## Supplementary Design File 1 for "Inexpensive multi-patient respiratory monitoring system for helmet ventilation during COVID-19 pandemic": art001.pho

```
*
*
G04 PADS VX.2.1 Build Number: 5759717 generated Gerber (RS-274-X) file*
G04 PC Version=2.1*
*
%IN "SDP3_6aM-Sensor.pcb"*%
*
%MOIN*%
*
%FSLAX35Y35*%
*
*
*
*
G04 PC Standard Apertures*
*
*
G04 Thermal Relief Aperture macro.*
%AMTER*
1,1,$1,0,0*
1,0,$1-$2,0,0*
21,0,$3,$4,0,0,45*
21,0,$3,$4,0,0,135*
%
*
*
G04 Annular Aperture macro.*
%AMANN*
1,1,$1,0,0*
1,0,$2,0,0*
%
*
*
G04 Odd Aperture macro.*
%AMODD*
1,1,$1,0,0*
1,0,$1-0.005,0,0*
%
*
*
G04 PC Custom Aperture Macros*
*
*
*
*
*
*
G04 PC Aperture Table*
*
%ADD010C,0.001*%
%ADD011C,0.07*%
%ADD012C,0.19*%
%ADD013C,0.035*%
%ADD015R,0.06X0.06*%
%ADD016C,0.06*%
%ADD018R,0.036X0.036*%
%ADD019R,0.05X0.036*%
%ADD021R,0.04331X0.1063*%
%ADD022C,0.11*%
%ADD024C,0.025*%
%ADD025C,0.01*%
%ADD026C,0.02*%
%ADD030R,0.03937X0.03543*%
%ADD051R,0.03937X0.0374*%
%ADD052C,0.028*%
*
*
*
*
G04 PC Circuitry*
G04 Layer Name SDP3_6aM-Sensor.pcb - circuitry*
%LPD*%
*
*
G04 PC Custom Flashes*
G04 Layer Name SDP3_6aM-Sensor.pcb - flashes*
%LPD*%
*
*
G04 PC Circuitry*
G04 Layer Name SDP3_6aM-Sensor.pcb - circuitry*
%LPD*%
*
G54D10*
G01X100000Y100000D02*
Y127000D01*
X148500*
Y173000*
X100000*
Y200000*
X257500*
Y100000*
X100000*
G54D11*
X192000Y193500D03*
X182000D03*
X172000D03*
G54D12*
X182000Y118500D03*
G54D13*
X186000Y151441D03*
X167000Y139441D03*
X186000Y143441D03*
X185000Y147441D03*
X172000Y143441D03*
X173000Y147441D03*
X172000Y151441D03*
X198000Y174000D03*
X184000D03*
X174000D03*
X230000Y196000D03*
G54D15*
X229000Y130000D03*
G54D16*
X219000D03*
X229000Y140000D03*
X219000D03*
X229000Y150000D03*
X219000D03*
X229000Y160000D03*
X219000D03*
X229000Y170000D03*
X219000D03*
X106000Y105000D03*
X116000D03*
X126000D03*
X136000D03*
X106000Y195000D03*
X116000D03*
X126000D03*
X136000D03*
G54D18*
X225900Y188250D03*
Y195750D03*
G54D19*
X217900Y192000D03*
G54D21*
X210906D03*
X199094D03*
G54D22*
X152000Y110000D03*
Y190000D03*
X246000D03*
Y110000D03*
G54D24*
X126000Y105000D02*
X144000Y123000D01*
X150000*
X153000Y126000*
Y164000*
X163000Y174000*
X174000*
X225900Y195750D02*
X226150Y196000D01*
X230000*
X225900Y188250D02*
X226000Y188150D01*
Y187000*
X238000Y175000*
Y164850*
X241000Y161850*
X245000*
X172000Y187000D02*
X177000Y182000D01*
X222000*
X198000Y174000D02*
X204000D01*
X208000Y170000*
X219000*
X222000Y182000D02*
X229000Y175000D01*
Y170000*
X198000Y174000D02*
X184000D01*
X174000*
X210906Y192000D02*
X217900D01*
X172000Y193500D02*
Y187000D01*
X192000Y193500D02*
X199094D01*
X245000Y161850D02*
Y155150D01*
X229000Y160000D02*
Y170000D01*
X178500Y164000D03*
X166000Y122000D03*
X200000Y151500D03*
X158000Y144000D03*
X200000Y143500D03*
X158000Y152000D03*
X200000Y140000D03*
Y147500D03*
X158000Y148000D03*
X245000Y173000D03*
G54D25*
X199094Y193500D02*
Y192000D01*
X196010Y138976D02*
G75*
G03X196010I-2900J0D01*
G01Y155906D02*
G03X196010I-2900J0D01*
G01X201500Y166500D02*
X162500D01*
Y158122*
Y153689D02*
G03Y158122I1870J2217D01*
G01Y153689D02*
Y106500D01*
X201500*
Y166500*
X162750Y153500D02*
G03X163500Y153139I1620J2406D01*
G01X162750Y153500D02*
X156500D01*
Y141500*
X163500*
Y153139*
X196010Y138976D02*
G03X196010I-2900J0D01*
G01Y155906D02*
G03X196010I-2900J0D01*
G01X162500Y165899D02*
X201500D01*
X162500Y164999D02*
X201500D01*
X162500Y164099D02*
X201500D01*
X162500Y163199D02*
X201500D01*
X162500Y162299D02*
X201500D01*
X162500Y161399D02*
X201500D01*
X162500Y160499D02*
X201500D01*
X162500Y159599D02*
X201500D01*
X193890Y158699D02*
X201500D01*
X195307Y157799D02*
X201500D01*
X195835Y156899D02*
X201500D01*
X196009Y155999D02*
X201500D01*
X195896Y155099D02*
X201500D01*
X195455Y154199D02*
X201500D01*
X194381Y153299D02*
X201500D01*
X162500Y152399D02*
X201500D01*
X162500Y151499D02*
X201500D01*
X162500Y150599D02*
X201500D01*
X162500Y149699D02*
X201500D01*
X162500Y148799D02*
X201500D01*
X162500Y147899D02*
X201500D01*
X162500Y146999D02*
X201500D01*
X162500Y146099D02*
X201500D01*
X162500Y145199D02*
X201500D01*
X162500Y144299D02*
X201500D01*
X162500Y143399D02*
X201500D01*
X162500Y142499D02*
X201500D01*
X194349Y141599D02*
X201500D01*
X195443Y140699D02*
X201500D01*
X195891Y139799D02*
X201500D01*
X196009Y138899D02*
X201500D01*
X195840Y137999D02*
X201500D01*
X195320Y137099D02*
X201500D01*
X193943Y136199D02*
X201500D01*
X162500Y135299D02*
X201500D01*
X162500Y134399D02*
X201500D01*
X162500Y133499D02*
X201500D01*
X162500Y132599D02*
X201500D01*
X162500Y131699D02*
X201500D01*
X162500Y130799D02*
X201500D01*
X162500Y129899D02*
X201500D01*
X162500Y128999D02*
X201500D01*
X162500Y128099D02*
X201500D01*
X162500Y127199D02*
X201500D01*
X162500Y126299D02*
X201500D01*
X162500Y125399D02*
X201500D01*
X162500Y124499D02*
X201500D01*
X162500Y123599D02*
X201500D01*
X162500Y122699D02*
X201500D01*
X162500Y121799D02*
X201500D01*
X162500Y120899D02*
X201500D01*
X162500Y119999D02*
X201500D01*
X162500Y119099D02*
X201500D01*
X162500Y118199D02*
X201500D01*
X162500Y117299D02*
X201500D01*
X162500Y116399D02*
X201500D01*
X162500Y115499D02*
X201500D01*
X162500Y114599D02*
X201500D01*
X162500Y113699D02*
X201500D01*
X162500Y112799D02*
X201500D01*
X162500Y111899D02*
X201500D01*
X162500Y110999D02*
X201500D01*
X162500Y110099D02*
X201500D01*
X162500Y109199D02*
X201500D01*
X162500Y108299D02*
X201500D01*
X162500Y107399D02*
X201500D01*
X165150Y158699D02*
X192330D01*
X162500Y136199D02*
X192277D01*
X162500Y141599D02*
X191872D01*
X165640Y153299D02*
X191840D01*
X166567Y157799D02*
X190913D01*
X162500Y137099D02*
X190900D01*
X162500Y140699D02*
X190777D01*
X166714Y154199D02*
X190766D01*
X167095Y156899D02*
X190385D01*
X162500Y137999D02*
X190380D01*
X162500Y139799D02*
X190329D01*
X167155Y155099D02*
X190325D01*
X167268Y155999D02*
X190212D01*
X162500Y138899D02*
X190211D01*
X162500Y158699D02*
X163590D01*
X162500Y153299D02*
X163099D01*
X156500Y152299D02*
X163500D01*
X156500Y151399D02*
X163500D01*
X156500Y150499D02*
X163500D01*
X156500Y149599D02*
X163500D01*
X156500Y148699D02*
X163500D01*
X156500Y147799D02*
X163500D01*
X156500Y146899D02*
X163500D01*
X156500Y145999D02*
X163500D01*
X156500Y145099D02*
X163500D01*
X156500Y144199D02*
X163500D01*
X156500Y143299D02*
X163500D01*
X156500Y142399D02*
X163500D01*
X156500Y153199D02*
X163329D01*
G54D26*
X219000Y150000D02*
X224000Y145000D01*
X245000*
Y148850*
Y168150D02*
Y173000D01*
Y141150D02*
Y145000D01*
X229000Y140000D02*
X230000Y139000D01*
Y138850*
X229000Y140000D02*
X234000D01*
X239000Y135000*
X244850*
X245000Y134850*
G54D30*
Y148850D03*
Y155150D03*
Y141150D03*
Y134850D03*
G54D51*
Y168150D03*
Y161850D03*
G54D52*
X164370Y155906D03*
X193110D03*
Y138976D03*
G74*
X0Y0D02*
M02*
```
