## Supplementary Design File 1 for "Inexpensive multi-patient respiratory monitoring system for helmet ventilation during COVID-19 pandemic": art002.pho

```
*
*
G04 PADS VX.2.1 Build Number: 5759717 generated Gerber (RS-274-X) file*
G04 PC Version=2.1*
*
%IN "SDP3_6aM-Sensor.pcb"*%
*
%MOIN*%
*
%FSLAX35Y35*%
*
*
*
*
G04 PC Standard Apertures*
*
*
G04 Thermal Relief Aperture macro.*
%AMTER*
1,1,$1,0,0*
1,0,$1-$2,0,0*
21,0,$3,$4,0,0,45*
21,0,$3,$4,0,0,135*
%
*
*
G04 Annular Aperture macro.*
%AMANN*
1,1,$1,0,0*
1,0,$2,0,0*
%
*
*
G04 Odd Aperture macro.*
%AMODD*
1,1,$1,0,0*
1,0,$1-0.005,0,0*
%
*
*
G04 PC Custom Aperture Macros*
*
*
*
*
*
*
G04 PC Aperture Table*
*
%ADD010C,0.001*%
%ADD011C,0.07*%
%ADD012C,0.19*%
%ADD013C,0.035*%
%ADD015R,0.06X0.06*%
%ADD016C,0.06*%
%ADD017R,0.0374X0.03937*%
%ADD022C,0.11*%
%ADD024C,0.025*%
%ADD025C,0.01*%
%ADD026C,0.02*%
%ADD029R,0.07087X0.03543*%
%ADD030R,0.03937X0.03543*%
%ADD031C,0.015*%
%ADD052C,0.028*%
%ADD053R,0.02953X0.01575*%
%ADD054R,0.01575X0.02953*%
*
*
*
*
G04 PC Circuitry*
G04 Layer Name SDP3_6aM-Sensor.pcb - circuitry*
%LPD*%
*
*
G04 PC Custom Flashes*
G04 Layer Name SDP3_6aM-Sensor.pcb - flashes*
%LPD*%
*
*
G04 PC Circuitry*
G04 Layer Name SDP3_6aM-Sensor.pcb - circuitry*
%LPD*%
*
G54D10*
G01X100000Y100000D02*
Y127000D01*
X148500*
Y173000*
X100000*
Y200000*
X257500*
Y100000*
X100000*
G54D11*
X192000Y193500D03*
X182000D03*
X172000D03*
G54D12*
X182000Y118500D03*
G54D13*
X178500Y164000D03*
X166000Y122000D03*
X200000Y151500D03*
X158000Y144000D03*
X200000Y143500D03*
X158000Y152000D03*
X200000Y140000D03*
Y147500D03*
X198000Y174000D03*
X184000D03*
X158000Y148000D03*
X174000Y174000D03*
X230000Y196000D03*
G54D15*
X229000Y130000D03*
G54D16*
X219000D03*
X229000Y140000D03*
X219000D03*
X229000Y150000D03*
X219000D03*
X229000Y160000D03*
X219000D03*
X229000Y170000D03*
X219000D03*
X106000Y105000D03*
X116000D03*
X126000D03*
X136000D03*
X106000Y195000D03*
X116000D03*
X126000D03*
X136000D03*
G54D17*
X184150Y168000D03*
X177850D03*
G54D22*
X152000Y110000D03*
Y190000D03*
X246000D03*
Y110000D03*
G54D24*
X186000Y151441D03*
X167000Y139441D03*
X186000Y143441D03*
X185000Y147441D03*
X172000Y143441D03*
X173000Y147441D03*
X172000Y151441D03*
X116000Y105000D02*
X131491Y120000D01*
X148576*
X151000Y122000*
X166000*
X200000Y140000D02*
X219000D01*
X184150Y168000D02*
Y173850D01*
X184000Y174000*
X219000Y140000D02*
X229000D01*
X237000Y173000D02*
Y173841D01*
X230000Y180841*
X237000Y150000D02*
Y173000D01*
X230000Y180841D02*
X187000D01*
Y181000*
X182000Y186000*
Y193500*
X230000Y180841D02*
Y196000D01*
X229000Y150000D02*
X237000D01*
X229000Y140000D02*
X237000D01*
Y150000*
X245000Y173000D03*
G54D25*
X106000Y105000D02*
X125000Y124000D01*
X148500*
X149500Y125000*
X162000*
X169500Y132500*
X202500*
X186614Y155610D02*
Y161465D01*
X193000Y167850*
X182677Y155610D02*
Y162000D01*
X184000Y163323*
Y167850*
X184150Y168000*
X178740Y155610D02*
Y163760D01*
X178500Y164000*
X174803Y155610D02*
Y162000D01*
X169000Y167803*
Y167850*
X158000Y144000D02*
Y143504D01*
X167618*
X200000Y147500D02*
X199941Y147441D01*
X189862*
X200000Y151500D02*
X199878Y151378D01*
X189862*
X158000Y152000D02*
Y151378D01*
X167618*
X158000Y148000D02*
Y147441D01*
X167618*
X223000Y124000D02*
X211000D01*
X202500Y132500*
X223000Y124000D02*
X229000Y130000D01*
X178500Y164000D02*
X178740D01*
X177850Y168000D02*
X178740D01*
X179000*
X200000Y143500D02*
X199996Y143504D01*
X189862*
X198000Y174000D02*
X197850Y174150D01*
X219000Y160000D02*
X201818D01*
Y160032*
X200850*
X193032Y167850*
X193000*
X219000Y130000D02*
X212000D01*
X207500Y134500*
X158500*
X154000Y139000*
Y162850*
X159000Y167850*
X169000*
G54D26*
X237000Y173000D02*
X245000D01*
G54D29*
X178740Y144095D03*
Y150787D03*
G54D30*
X169000Y167850D03*
Y174150D03*
X193000Y167850D03*
Y174150D03*
G54D31*
X197850D02*
X193000D01*
X178740Y164000D02*
Y168000D01*
X174000Y174000D02*
X173850Y174150D01*
X169000*
G54D52*
X164370Y155906D03*
X193110D03*
Y138976D03*
G54D53*
X167618Y143504D03*
Y147441D03*
Y151378D03*
X189862D03*
Y147441D03*
Y143504D03*
G54D54*
X170866Y155610D03*
X174803D03*
X178740D03*
X182677D03*
X186614D03*
Y139272D03*
X182677D03*
X178740D03*
X174803D03*
X170866D03*
X0Y0D02*
M02*
```
