## Supplementary Design File 1 for "Inexpensive multi-patient respiratory monitoring system for helmet ventilation during COVID-19 pandemic": dd001024.pho

```
*
*
G04 PADS VX.2.1 Build Number: 5759717 generated Gerber (RS-274-X) file*
G04 PC Version=2.1*
*
%IN "SDP3_6aM-Sensor.pcb"*%
*
%MOIN*%
*
%FSLAX35Y35*%
*
*
*
*
G04 PC Standard Apertures*
*
*
G04 Thermal Relief Aperture macro.*
%AMTER*
1,1,$1,0,0*
1,0,$1-$2,0,0*
21,0,$3,$4,0,0,45*
21,0,$3,$4,0,0,135*
%
*
*
G04 Annular Aperture macro.*
%AMANN*
1,1,$1,0,0*
1,0,$2,0,0*
%
*
*
G04 Odd Aperture macro.*
%AMODD*
1,1,$1,0,0*
1,0,$1-0.005,0,0*
%
*
*
G04 PC Custom Aperture Macros*
*
*
*
*
*
*
G04 PC Aperture Table*
*
%ADD010C,0.001*%
%ADD025C,0.01*%
*
*
*
*
G04 PC Circuitry*
G04 Layer Name SDP3_6aM-Sensor.pcb - circuitry*
%LPD*%
*
*
G04 PC Custom Flashes*
G04 Layer Name SDP3_6aM-Sensor.pcb - flashes*
%LPD*%
*
*
G04 PC Circuitry*
G04 Layer Name SDP3_6aM-Sensor.pcb - circuitry*
%LPD*%
*
G54D10*
G01X100000Y100000D02*
Y127000D01*
X148500*
Y173000*
X100000*
Y200000*
X257500*
Y100000*
X100000*
X257500D02*
X257503D01*
X257500Y200000D02*
X257503D01*
X100000Y100000D02*
X100003D01*
X257500D02*
X257503D01*
X100000D02*
X100003D01*
X100000Y127000D02*
X100003D01*
X100000D02*
X100003D01*
X100000Y173000D02*
X100003D01*
X100000D02*
X100003D01*
X100000Y200000D02*
X100003D01*
X100000Y100000D02*
X100003D01*
X148500Y127000D02*
X148503D01*
G54D25*
X188000Y193500D02*
X196000D01*
X192000Y189500D02*
Y197500D01*
X178000Y193500D02*
X186000D01*
X182000Y189500D02*
Y197500D01*
X168000Y193500D02*
X176000D01*
X172000Y189500D02*
Y197500D01*
X178000Y114500D02*
X186000Y122500D01*
X178000D02*
X186000Y114500D01*
X225000Y126000D02*
X233000D01*
Y134000*
X225000*
Y126000*
X229000Y130000D02*
Y134000D01*
X215000Y126000D02*
X223000D01*
Y134000*
X215000*
Y126000*
X219000Y130000D02*
Y134000D01*
X225000Y136000D02*
X233000D01*
Y144000*
X225000*
Y136000*
X229000Y140000D02*
Y144000D01*
X215000Y136000D02*
X223000D01*
Y144000*
X215000*
Y136000*
X219000Y140000D02*
Y144000D01*
X225000Y146000D02*
X233000D01*
Y154000*
X225000*
Y146000*
X229000Y150000D02*
Y154000D01*
X215000Y146000D02*
X223000D01*
Y154000*
X215000*
Y146000*
X219000Y150000D02*
Y154000D01*
X225000Y156000D02*
X233000D01*
Y164000*
X225000*
Y156000*
X229000Y160000D02*
Y164000D01*
X215000Y156000D02*
X223000D01*
Y164000*
X215000*
Y156000*
X219000Y160000D02*
Y164000D01*
X225000Y166000D02*
X233000D01*
Y174000*
X225000*
Y166000*
X229000Y170000D02*
Y174000D01*
X215000Y166000D02*
X223000D01*
Y174000*
X215000*
Y166000*
X219000Y170000D02*
Y174000D01*
X186000Y147441D02*
X190000Y151441D01*
X186000Y155441*
X182000Y151441*
X186000Y147441*
Y151441D02*
Y155441D01*
X167000Y135441D02*
X171000Y139441D01*
X167000Y143441*
X163000Y139441*
X167000Y135441*
Y139441D02*
Y143441D01*
X186000Y139441D02*
X190000Y143441D01*
X186000Y147441*
X182000Y143441*
X186000Y139441*
Y143441D02*
Y147441D01*
X185000Y143441D02*
X189000Y147441D01*
X185000Y151441*
X181000Y147441*
X185000Y143441*
Y147441D02*
Y151441D01*
X172000Y139441D02*
X176000Y143441D01*
X172000Y147441*
X168000Y143441*
X172000Y139441*
Y143441D02*
Y147441D01*
X173000Y143441D02*
X177000Y147441D01*
X173000Y151441*
X169000Y147441*
X173000Y143441*
Y147441D02*
Y151441D01*
X172000Y147441D02*
X176000Y151441D01*
X172000Y155441*
X168000Y151441*
X172000Y147441*
Y151441D02*
Y155441D01*
X148000Y106000D02*
X156000D01*
X148000Y114000*
X156000*
X148000Y106000*
Y186000D02*
X156000D01*
X148000Y194000*
X156000*
X148000Y186000*
X242000D02*
X250000D01*
X242000Y194000*
X250000*
X242000Y186000*
Y106000D02*
X250000D01*
X242000Y114000*
X250000*
X242000Y106000*
X102000Y101000D02*
X110000D01*
Y109000*
X102000*
Y101000*
X106000Y105000D02*
Y109000D01*
X112000Y101000D02*
X120000D01*
Y109000*
X112000*
Y101000*
X116000Y105000D02*
Y109000D01*
X122000Y101000D02*
X130000D01*
Y109000*
X122000*
Y101000*
X126000Y105000D02*
Y109000D01*
X132000Y101000D02*
X140000D01*
Y109000*
X132000*
Y101000*
X136000Y105000D02*
Y109000D01*
X102000Y191000D02*
X110000D01*
Y199000*
X102000*
Y191000*
X106000Y195000D02*
Y199000D01*
X112000Y191000D02*
X120000D01*
Y199000*
X112000*
Y191000*
X116000Y195000D02*
Y199000D01*
X122000Y191000D02*
X130000D01*
Y199000*
X122000*
Y191000*
X126000Y195000D02*
Y199000D01*
X132000Y191000D02*
X140000D01*
Y199000*
X132000*
Y191000*
X136000Y195000D02*
Y199000D01*
X160370Y151906D02*
X168370Y159906D01*
Y151906*
X160370Y159906*
Y151906*
X189110D02*
X197110Y159906D01*
Y151906*
X189110Y159906*
Y151906*
Y134976D02*
X197110Y142976D01*
Y134976*
X189110Y142976*
Y134976*
X174500Y164000D02*
X182500D01*
X178500Y160000D02*
Y168000D01*
X181409Y169281D02*
X180500Y166000D01*
X181409Y169281D02*
X182318Y166000D01*
X180841Y167094D02*
X181977D01*
X162000Y122000D02*
X170000D01*
X166000Y118000D02*
Y126000D01*
X168909Y127281D02*
X168000Y124000D01*
X168909Y127281D02*
X169818Y124000D01*
X168341Y125094D02*
X169477D01*
X196000Y151500D02*
X204000D01*
X200000Y147500D02*
Y155500D01*
X202909Y156781D02*
X202000Y153500D01*
X202909Y156781D02*
X203818Y153500D01*
X202341Y154594D02*
X203477D01*
X154000Y144000D02*
X162000D01*
X158000Y140000D02*
Y148000D01*
X160909Y149281D02*
X160000Y146000D01*
X160909Y149281D02*
X161818Y146000D01*
X160341Y147094D02*
X161477D01*
X196000Y143500D02*
X204000D01*
X200000Y139500D02*
Y147500D01*
X202909Y148781D02*
X202000Y145500D01*
X202909Y148781D02*
X203818Y145500D01*
X202341Y146594D02*
X203477D01*
X154000Y152000D02*
X162000D01*
X158000Y148000D02*
Y156000D01*
X160909Y157281D02*
X160000Y154000D01*
X160909Y157281D02*
X161818Y154000D01*
X160341Y155094D02*
X161477D01*
X196000Y140000D02*
X204000D01*
X200000Y136000D02*
Y144000D01*
X202909Y145281D02*
X202000Y142000D01*
X202909Y145281D02*
X203818Y142000D01*
X202341Y143094D02*
X203477D01*
X196000Y147500D02*
X204000D01*
X200000Y143500D02*
Y151500D01*
X202909Y152781D02*
X202000Y149500D01*
X202909Y152781D02*
X203818Y149500D01*
X202341Y150594D02*
X203477D01*
X194000Y174000D02*
X202000D01*
X198000Y170000D02*
Y178000D01*
X200909Y179281D02*
X200000Y176000D01*
X200909Y179281D02*
X201818Y176000D01*
X200341Y177094D02*
X201477D01*
X180000Y174000D02*
X188000D01*
X184000Y170000D02*
Y178000D01*
X186909Y179281D02*
X186000Y176000D01*
X186909Y179281D02*
X187818Y176000D01*
X186341Y177094D02*
X187477D01*
X154000Y148000D02*
X162000D01*
X158000Y144000D02*
Y152000D01*
X160909Y153281D02*
X160000Y150000D01*
X160909Y153281D02*
X161818Y150000D01*
X160341Y151094D02*
X161477D01*
X170000Y174000D02*
X178000D01*
X174000Y170000D02*
Y178000D01*
X176909Y179281D02*
X176000Y176000D01*
X176909Y179281D02*
X177818Y176000D01*
X176341Y177094D02*
X177477D01*
X241000Y173000D02*
X249000D01*
X245000Y169000D02*
Y177000D01*
X247909Y178281D02*
X247000Y175000D01*
X247909Y178281D02*
X248818Y175000D01*
X247341Y176094D02*
X248477D01*
X226000Y196000D02*
X234000D01*
X230000Y192000D02*
Y200000D01*
X232909Y201281D02*
X232000Y198000D01*
X232909Y201281D02*
X233818Y198000D01*
X232341Y199094D02*
X233477D01*
X281000Y100000D02*
Y143250D01*
Y100000D02*
X278500Y110000D01*
X283500*
X281000Y100000*
Y200000D02*
Y156750D01*
Y200000D02*
X283500Y190000D01*
X278500*
X281000Y200000*
X262500Y100000D02*
X286000D01*
X262500Y200000D02*
X286000D01*
X266341Y151563D02*
X266795Y151875D01*
X267477Y152813*
X267477D02*
Y146250D01*
X270886Y152813D02*
X270205Y152500D01*
X269750Y151563*
X269750D02*
X269523Y150000D01*
Y149063*
X269523D02*
X269750Y147500D01*
X270205Y146563*
X270205D02*
X270886Y146250D01*
X271341*
X272023Y146563*
X272023D02*
X272477Y147500D01*
X272705Y149063*
X272705D02*
Y150000D01*
X272477Y151563*
X272477D02*
X272023Y152500D01*
X271341Y152813*
X271341D02*
X270886D01*
X276114D02*
X275432Y152500D01*
X274977Y151563*
X274977D02*
X274750Y150000D01*
Y149063*
X274750D02*
X274977Y147500D01*
X275432Y146563*
X275432D02*
X276114Y146250D01*
X276568*
X277250Y146563*
X277250D02*
X277705Y147500D01*
X277932Y149063*
X277932D02*
Y150000D01*
X277705Y151563*
X277705D02*
X277250Y152500D01*
X276568Y152813*
X276568D02*
X276114D01*
X281341D02*
X280659Y152500D01*
X280205Y151563*
X280205D02*
X279977Y150000D01*
Y149063*
X279977D02*
X280205Y147500D01*
X280659Y146563*
X280659D02*
X281341Y146250D01*
X281795*
X282477Y146563*
X282477D02*
X282932Y147500D01*
X283159Y149063*
X283159D02*
Y150000D01*
X282932Y151563*
X282932D02*
X282477Y152500D01*
X281795Y152813*
X281795D02*
X281341D01*
X285205Y150625D02*
Y146250D01*
Y149375D02*
X285886Y150313D01*
X285886D02*
X286341Y150625D01*
X287023*
X287477Y150313*
X287477D02*
X287705Y149375D01*
Y146250*
Y149375D02*
X288386Y150313D01*
X288386D02*
X288841Y150625D01*
X289523*
X289977Y150313*
X289977D02*
X290205Y149375D01*
Y146250*
X292250Y152813D02*
X292477Y152500D01*
X292705Y152813*
X292705D02*
X292477Y153125D01*
X292250Y152813*
X292477Y150625D02*
Y146250D01*
X294750Y152813D02*
Y146250D01*
X100000Y76000D02*
X160864D01*
X100000D02*
X110000Y78500D01*
Y73500*
X100000Y76000*
X257500D02*
X196636D01*
X257500D02*
X247500Y73500D01*
Y78500*
X257500Y76000*
X100000Y95000D02*
Y71000D01*
X257500Y95000D02*
Y71000D01*
X163864Y77563D02*
X164318Y77875D01*
X165000Y78813*
X165000D02*
Y72250D01*
X170000Y78813D02*
X167727D01*
X167727D02*
X167500Y76000D01*
X167727Y76313*
X167727D02*
X168409Y76625D01*
X169091*
X169773Y76313*
X169773D02*
X170227Y75688D01*
X170227D02*
X170455Y74750D01*
X170227Y74125*
X170000Y73188*
X170000D02*
X169545Y72563D01*
X169545D02*
X168864Y72250D01*
X168182*
X167500Y72563*
X167500D02*
X167273Y72875D01*
X167045Y73500*
X175682Y78813D02*
X173409Y72250D01*
X172500Y78813D02*
X175682D01*
X180682D02*
X178409D01*
X178409D02*
X178182Y76000D01*
X178409Y76313*
X178409D02*
X179091Y76625D01*
X179773*
X180455Y76313*
X180455D02*
X180909Y75688D01*
X180909D02*
X181136Y74750D01*
X180909Y74125*
X180682Y73188*
X180682D02*
X180227Y72563D01*
X180227D02*
X179545Y72250D01*
X178864*
X178182Y72563*
X178182D02*
X177955Y72875D01*
X177727Y73500*
X183182Y76625D02*
Y72250D01*
Y75375D02*
X183864Y76313D01*
X183864D02*
X184318Y76625D01*
X185000*
X185455Y76313*
X185455D02*
X185682Y75375D01*
Y72250*
Y75375D02*
X186364Y76313D01*
X186364D02*
X186818Y76625D01*
X187500*
X187955Y76313*
X187955D02*
X188182Y75375D01*
Y72250*
X190227Y78813D02*
X190455Y78500D01*
X190682Y78813*
X190682D02*
X190455Y79125D01*
X190227Y78813*
X190455Y76625D02*
Y72250D01*
X192727Y78813D02*
Y72250D01*
X71000Y100000D02*
Y85000D01*
Y100000D02*
X73500Y90000D01*
X68500*
X71000Y100000*
Y127000D02*
Y142000D01*
Y127000D02*
X68500Y137000D01*
X73500*
X71000Y127000*
X95000Y100000D02*
X66000D01*
X95000Y127000D02*
X66000D01*
X43227Y84000D02*
Y84313D01*
X43227D02*
X43455Y84938D01*
X43455D02*
X43682Y85250D01*
X44136Y85563*
X44136D02*
X45045D01*
X45045D02*
X45500Y85250D01*
X45727Y84938*
X45727D02*
X45955Y84313D01*
X45955D02*
Y83688D01*
X45955D02*
X45727Y83063D01*
X45727D02*
X45273Y82125D01*
X43000Y79000*
X46182*
X51409Y85563D02*
X49136Y79000D01*
X48227Y85563D02*
X51409D01*
X54818D02*
X54136Y85250D01*
X53682Y84313*
X53682D02*
X53455Y82750D01*
Y81813*
X53455D02*
X53682Y80250D01*
X54136Y79313*
X54136D02*
X54818Y79000D01*
X55273*
X55955Y79313*
X55955D02*
X56409Y80250D01*
X56636Y81813*
X56636D02*
Y82750D01*
X56409Y84313*
X56409D02*
X55955Y85250D01*
X55273Y85563*
X55273D02*
X54818D01*
X58682Y83375D02*
Y79000D01*
Y82125D02*
X59364Y83063D01*
X59364D02*
X59818Y83375D01*
X60500*
X60955Y83063*
X60955D02*
X61182Y82125D01*
Y79000*
Y82125D02*
X61864Y83063D01*
X61864D02*
X62318Y83375D01*
X63000*
X63455Y83063*
X63455D02*
X63682Y82125D01*
Y79000*
X65727Y85563D02*
X65955Y85250D01*
X66182Y85563*
X66182D02*
X65955Y85875D01*
X65727Y85563*
X65955Y83375D02*
Y79000D01*
X68227Y85563D02*
Y79000D01*
X92000Y127000D02*
Y143250D01*
Y127000D02*
X89500Y137000D01*
X94500*
X92000Y127000*
Y173000D02*
Y156750D01*
Y173000D02*
X94500Y163000D01*
X89500*
X92000Y173000*
X95000Y127000D02*
X87000D01*
X95000Y173000D02*
X87000D01*
X81205Y152813D02*
X78932Y148438D01*
X78932D02*
X82341D01*
X81205Y152813D02*
Y146250D01*
X87114Y151875D02*
X86886Y152500D01*
X86205Y152813*
X86205D02*
X85750D01*
X85750D02*
X85068Y152500D01*
X84614Y151563*
X84614D02*
X84386Y150000D01*
Y148438*
X84386D02*
X84614Y147188D01*
X84614D02*
X85068Y146563D01*
X85068D02*
X85750Y146250D01*
X85977*
X86659Y146563*
X86659D02*
X87114Y147188D01*
X87114D02*
X87341Y148125D01*
Y148438*
X87341D02*
X87114Y149375D01*
X86659Y150000*
X85977Y150313*
X85977D02*
X85750D01*
X85750D02*
X85068Y150000D01*
X84614Y149375*
X84386Y148438*
X90750Y152813D02*
X90068Y152500D01*
X89614Y151563*
X89614D02*
X89386Y150000D01*
Y149063*
X89386D02*
X89614Y147500D01*
X90068Y146563*
X90068D02*
X90750Y146250D01*
X91205*
X91886Y146563*
X91886D02*
X92341Y147500D01*
X92568Y149063*
X92568D02*
Y150000D01*
X92341Y151563*
X92341D02*
X91886Y152500D01*
X91205Y152813*
X91205D02*
X90750D01*
X94614Y150625D02*
Y146250D01*
Y149375D02*
X95295Y150313D01*
X95295D02*
X95750Y150625D01*
X96432*
X96886Y150313*
X96886D02*
X97114Y149375D01*
Y146250*
Y149375D02*
X97795Y150313D01*
X97795D02*
X98250Y150625D01*
X98932*
X99386Y150313*
X99386D02*
X99614Y149375D01*
Y146250*
X101659Y152813D02*
X101886Y152500D01*
X102114Y152813*
X102114D02*
X101886Y153125D01*
X101659Y152813*
X101886Y150625D02*
Y146250D01*
X104159Y152813D02*
Y146250D01*
X71000Y173000D02*
Y158000D01*
Y173000D02*
X73500Y163000D01*
X68500*
X71000Y173000*
Y200000D02*
Y215000D01*
Y200000D02*
X68500Y210000D01*
X73500*
X71000Y200000*
X95000Y173000D02*
X66000D01*
X95000Y200000D02*
X66000D01*
X42091Y216250D02*
Y216563D01*
X42091D02*
X42318Y217188D01*
X42318D02*
X42545Y217500D01*
X43000Y217813*
X43000D02*
X43909D01*
X43909D02*
X44364Y217500D01*
X44591Y217188*
X44591D02*
X44818Y216563D01*
X44818D02*
Y215938D01*
X44818D02*
X44591Y215313D01*
X44591D02*
X44136Y214375D01*
X41864Y211250*
X45045*
X50273Y217813D02*
X48000Y211250D01*
X47091Y217813D02*
X50273D01*
X53682D02*
X53000Y217500D01*
X52545Y216563*
X52545D02*
X52318Y215000D01*
Y214063*
X52318D02*
X52545Y212500D01*
X53000Y211563*
X53000D02*
X53682Y211250D01*
X54136*
X54818Y211563*
X54818D02*
X55273Y212500D01*
X55500Y214063*
X55500D02*
Y215000D01*
X55273Y216563*
X55273D02*
X54818Y217500D01*
X54136Y217813*
X54136D02*
X53682D01*
X57545Y215625D02*
Y211250D01*
Y214375D02*
X58227Y215313D01*
X58227D02*
X58682Y215625D01*
X59364*
X59818Y215313*
X59818D02*
X60045Y214375D01*
Y211250*
Y214375D02*
X60727Y215313D01*
X60727D02*
X61182Y215625D01*
X61864*
X62318Y215313*
X62318D02*
X62545Y214375D01*
Y211250*
X64591Y217813D02*
X64818Y217500D01*
X65045Y217813*
X65045D02*
X64818Y218125D01*
X64591Y217813*
X64818Y215625D02*
Y211250D01*
X67091Y217813D02*
Y211250D01*
X100000Y91000D02*
X85000D01*
X100000D02*
X90000Y88500D01*
Y93500*
X100000Y91000*
X148500D02*
X163500D01*
X148500D02*
X158500Y93500D01*
Y88500*
X148500Y91000*
X100000Y95000D02*
Y86000D01*
X148500Y122000D02*
Y86000D01*
X168773Y93813D02*
X166500Y89438D01*
X166500D02*
X169909D01*
X168773Y93813D02*
Y87250D01*
X173091Y93813D02*
X172409Y93500D01*
X172182Y92875*
Y92250*
X172409Y91625*
X172864Y91313*
X172864D02*
X173773Y91000D01*
X174455Y90688*
X174455D02*
X174909Y90063D01*
X174909D02*
X175136Y89438D01*
X175136D02*
Y88500D01*
X174909Y87875*
X174682Y87563*
X174682D02*
X174000Y87250D01*
X173091*
X172409Y87563*
X172409D02*
X172182Y87875D01*
X171955Y88500*
Y89438*
X171955D02*
X172182Y90063D01*
X172182D02*
X172636Y90688D01*
X172636D02*
X173318Y91000D01*
X174227Y91313*
X174227D02*
X174682Y91625D01*
X174909Y92250*
Y92875*
X174682Y93500*
X174000Y93813*
X174000D02*
X173091D01*
X180136D02*
X177864D01*
X177864D02*
X177636Y91000D01*
X177864Y91313*
X177864D02*
X178545Y91625D01*
X179227*
X179909Y91313*
X179909D02*
X180364Y90688D01*
X180364D02*
X180591Y89750D01*
X180364Y89125*
X180136Y88188*
X180136D02*
X179682Y87563D01*
X179682D02*
X179000Y87250D01*
X178318*
X177636Y87563*
X177636D02*
X177409Y87875D01*
X177182Y88500*
X182636Y91625D02*
Y87250D01*
Y90375D02*
X183318Y91313D01*
X183318D02*
X183773Y91625D01*
X184455*
X184909Y91313*
X184909D02*
X185136Y90375D01*
Y87250*
Y90375D02*
X185818Y91313D01*
X185818D02*
X186273Y91625D01*
X186955*
X187409Y91313*
X187409D02*
X187636Y90375D01*
Y87250*
X189682Y93813D02*
X189909Y93500D01*
X190136Y93813*
X190136D02*
X189909Y94125D01*
X189682Y93813*
X189909Y91625D02*
Y87250D01*
X192182Y93813D02*
Y87250D01*
X100000Y462000D02*
X358000D01*
X100000Y438000D02*
X358000D01*
X100000Y414000D02*
X358000D01*
X100000Y390000D02*
X358000D01*
X100000Y366000D02*
X358000D01*
X100000Y342000D02*
X358000D01*
X100000Y318000D02*
X358000D01*
X100000Y294000D02*
X358000D01*
X100000Y270000D02*
X358000D01*
X100000Y462000D02*
Y270000D01*
X184000Y462000D02*
Y270000D01*
X220000Y462000D02*
Y270000D01*
X256000Y462000D02*
Y270000D01*
X310000Y462000D02*
Y270000D01*
X358000Y462000D02*
Y270000D01*
X135500Y450750D02*
X134955Y451500D01*
X134136Y451875*
X133045*
X132227Y451500*
X131682Y450750*
Y450000*
X131955Y449250*
X132227Y448875*
X132773Y448500*
X134409Y447750*
X134955Y447375*
X135227Y447000*
X135500Y446250*
Y445125*
X134955Y444375*
X134136Y444000*
X133045*
X132227Y444375*
X131682Y445125*
X137955Y451875D02*
Y444000D01*
X144227Y451875D02*
X140409Y444000D01*
Y451875D02*
X144227D01*
X140409Y444000D02*
X144227D01*
X146682Y451875D02*
Y444000D01*
Y451875D02*
X150227D01*
X146682Y448125D02*
X148864D01*
X146682Y444000D02*
X150227D01*
X193864Y451875D02*
X193318Y451500D01*
X192773Y450750*
X192500Y450000*
X192227Y448875*
Y447000*
X192500Y445875*
X192773Y445125*
X193318Y444375*
X193864Y444000*
X194955*
X195500Y444375*
X196045Y445125*
X196318Y445875*
X196591Y447000*
Y448875*
X196318Y450000*
X196045Y450750*
X195500Y451500*
X194955Y451875*
X193864*
X194682Y445500D02*
X196318Y443250D01*
X200955Y451875D02*
Y444000D01*
X199045Y451875D02*
X202864D01*
X205318D02*
X207500Y448125D01*
Y444000*
X209682Y451875D02*
X207500Y448125D01*
X232045Y450750D02*
X231500Y451500D01*
X230682Y451875*
X229591*
X228773Y451500*
X228227Y450750*
Y450000*
X228500Y449250*
X228773Y448875*
X229318Y448500*
X230955Y447750*
X231500Y447375*
X231773Y447000*
X232045Y446250*
Y445125*
X231500Y444375*
X230682Y444000*
X229591*
X228773Y444375*
X228227Y445125*
X234500Y451875D02*
X236682Y448125D01*
Y444000*
X238864Y451875D02*
X236682Y448125D01*
X241318Y451875D02*
Y444000D01*
Y451875D02*
X243500Y444000D01*
X245682Y451875D02*
X243500Y444000D01*
X245682Y451875D02*
Y444000D01*
X267500Y451875D02*
Y444000D01*
Y451875D02*
X269955D01*
X270773Y451500*
X271045Y451125*
X271318Y450375*
Y449250*
X271045Y448500*
X270773Y448125*
X269955Y447750*
X267500*
X273773Y451875D02*
Y444000D01*
X277045*
X281682Y451875D02*
X279500Y444000D01*
X281682Y451875D02*
X283864Y444000D01*
X280318Y446625D02*
X283045D01*
X288227Y451875D02*
Y444000D01*
X286318Y451875D02*
X290136D01*
X292591D02*
Y444000D01*
Y451875D02*
X296136D01*
X292591Y448125D02*
X294773D01*
X292591Y444000D02*
X296136D01*
X298591Y451875D02*
Y444000D01*
Y451875D02*
X300500D01*
X301318Y451500*
X301864Y450750*
X302136Y450000*
X302409Y448875*
Y447000*
X302136Y445875*
X301864Y445125*
X301318Y444375*
X300500Y444000*
X298591*
X326682Y451875D02*
Y444000D01*
X324773Y451875D02*
X328591D01*
X332682D02*
X332136Y451500D01*
X331591Y450750*
X331318Y450000*
X331045Y448875*
Y447000*
X331318Y445875*
X331591Y445125*
X332136Y444375*
X332682Y444000*
X333773*
X334318Y444375*
X334864Y445125*
X335136Y445875*
X335409Y447000*
Y448875*
X335136Y450000*
X334864Y450750*
X334318Y451500*
X333773Y451875*
X332682*
X337864D02*
Y444000D01*
X341136*
X108727Y427875D02*
X106000Y422625D01*
X110091*
X108727Y427875D02*
Y420000D01*
X114182Y427875D02*
X113364Y427500D01*
X112818Y426375*
X112545Y424500*
Y423375*
X112818Y421500*
X113364Y420375*
X114182Y420000*
X114727*
X115545Y420375*
X116091Y421500*
X116364Y423375*
Y424500*
X116091Y426375*
X115545Y427500*
X114727Y427875*
X114182*
X199591D02*
X202591D01*
X200955Y424875*
X201773*
X202318Y424500*
X202591Y424125*
X202864Y423000*
Y422250*
X202591Y421125*
X202045Y420375*
X201227Y420000*
X200409*
X199591Y420375*
X199318Y420750*
X199045Y421500*
X232000Y426000D02*
X244000D01*
X238000Y420000D02*
Y432000D01*
X264636Y427875D02*
X266818Y424125D01*
Y420000*
X269000Y427875D02*
X266818Y424125D01*
X271455Y427875D02*
Y420000D01*
Y427875D02*
X275000D01*
X271455Y424125D02*
X273636D01*
X271455Y420000D02*
X275000D01*
X281273Y426750D02*
X280727Y427500D01*
X279909Y427875*
X278818*
X278000Y427500*
X277455Y426750*
Y426000*
X277727Y425250*
X278000Y424875*
X278545Y424500*
X280182Y423750*
X280727Y423375*
X281000Y423000*
X281273Y422250*
Y421125*
X280727Y420375*
X279909Y420000*
X278818*
X278000Y420375*
X277455Y421125*
X317818Y426750D02*
Y420000D01*
X315364Y423375D02*
X320273D01*
X327636Y429375D02*
X322727Y417375D01*
X330091Y423375D02*
X335000D01*
X339091Y427875D02*
X338273Y427500D01*
X337727Y426375*
X337455Y424500*
Y423375*
X337727Y421500*
X338273Y420375*
X339091Y420000*
X339636*
X340455Y420375*
X341000Y421500*
X341273Y423375*
Y424500*
X341000Y426375*
X340455Y427500*
X339636Y427875*
X339091*
X344000Y420750D02*
X343727Y420375D01*
X344000Y420000*
X344273Y420375*
X344000Y420750*
X348364Y427875D02*
X347545Y427500D01*
X347000Y426375*
X346727Y424500*
Y423375*
X347000Y421500*
X347545Y420375*
X348364Y420000*
X348909*
X349727Y420375*
X350273Y421500*
X350545Y423375*
Y424500*
X350273Y426375*
X349727Y427500*
X348909Y427875*
X348364*
X106000Y402375D02*
X106545Y402750D01*
X107364Y403875*
Y396000*
X113636Y403875D02*
X110909Y396000D01*
X109818Y403875D02*
X113636D01*
X117727D02*
X116909Y403500D01*
X116364Y402375*
X116091Y400500*
Y399375*
X116364Y397500*
X116909Y396375*
X117727Y396000*
X118273*
X119091Y396375*
X119636Y397500*
X119909Y399375*
Y400500*
X119636Y402375*
X119091Y403500*
X118273Y403875*
X117727*
X200273Y402375D02*
X200818Y402750D01*
X201636Y403875*
Y396000*
X232000D02*
X244000Y408000D01*
X232000D02*
X244000Y396000D01*
X264636Y403875D02*
X266818Y400125D01*
Y396000*
X269000Y403875D02*
X266818Y400125D01*
X271455Y403875D02*
Y396000D01*
Y403875D02*
X275000D01*
X271455Y400125D02*
X273636D01*
X271455Y396000D02*
X275000D01*
X281273Y402750D02*
X280727Y403500D01*
X279909Y403875*
X278818*
X278000Y403500*
X277455Y402750*
Y402000*
X277727Y401250*
X278000Y400875*
X278545Y400500*
X280182Y399750*
X280727Y399375*
X281000Y399000*
X281273Y398250*
Y397125*
X280727Y396375*
X279909Y396000*
X278818*
X278000Y396375*
X277455Y397125*
X317818Y402750D02*
Y396000D01*
X315364Y399375D02*
X320273D01*
X327636Y405375D02*
X322727Y393375D01*
X330091Y399375D02*
X335000D01*
X339091Y403875D02*
X338273Y403500D01*
X337727Y402375*
X337455Y400500*
Y399375*
X337727Y397500*
X338273Y396375*
X339091Y396000*
X339636*
X340455Y396375*
X341000Y397500*
X341273Y399375*
Y400500*
X341000Y402375*
X340455Y403500*
X339636Y403875*
X339091*
X344000Y396750D02*
X343727Y396375D01*
X344000Y396000*
X344273Y396375*
X344000Y396750*
X348364Y403875D02*
X347545Y403500D01*
X347000Y402375*
X346727Y400500*
Y399375*
X347000Y397500*
X347545Y396375*
X348364Y396000*
X348909*
X349727Y396375*
X350273Y397500*
X350545Y399375*
Y400500*
X350273Y402375*
X349727Y403500*
X348909Y403875*
X348364*
X106545Y379875D02*
X109545D01*
X107909Y376875*
X108727*
X109273Y376500*
X109545Y376125*
X109818Y375000*
Y374250*
X109545Y373125*
X109000Y372375*
X108182Y372000*
X107364*
X106545Y372375*
X106273Y372750*
X106000Y373500*
X115818Y379875D02*
X113091D01*
X112818Y376500*
X113091Y376875*
X113909Y377250*
X114727*
X115545Y376875*
X116091Y376125*
X116364Y375000*
X116091Y374250*
X115818Y373125*
X115273Y372375*
X114455Y372000*
X113636*
X112818Y372375*
X112545Y372750*
X112273Y373500*
X197136Y378375D02*
X197682Y378750D01*
X198500Y379875*
Y372000*
X202318Y379875D02*
X201500Y379500D01*
X201227Y378750*
Y378000*
X201500Y377250*
X202045Y376875*
X203136Y376500*
X203955Y376125*
X204500Y375375*
X204773Y374625*
Y373500*
X204500Y372750*
X204227Y372375*
X203409Y372000*
X202318*
X201500Y372375*
X201227Y372750*
X200955Y373500*
Y374625*
X201227Y375375*
X201773Y376125*
X202591Y376500*
X203682Y376875*
X204227Y377250*
X204500Y378000*
Y378750*
X204227Y379500*
X203409Y379875*
X202318*
X232000Y372000D02*
X244000D01*
Y384000*
X232000*
Y372000*
X238000Y378000D02*
Y384000D01*
X264636Y379875D02*
X266818Y376125D01*
Y372000*
X269000Y379875D02*
X266818Y376125D01*
X271455Y379875D02*
Y372000D01*
Y379875D02*
X275000D01*
X271455Y376125D02*
X273636D01*
X271455Y372000D02*
X275000D01*
X281273Y378750D02*
X280727Y379500D01*
X279909Y379875*
X278818*
X278000Y379500*
X277455Y378750*
Y378000*
X277727Y377250*
X278000Y376875*
X278545Y376500*
X280182Y375750*
X280727Y375375*
X281000Y375000*
X281273Y374250*
Y373125*
X280727Y372375*
X279909Y372000*
X278818*
X278000Y372375*
X277455Y373125*
X317818Y378750D02*
Y372000D01*
X315364Y375375D02*
X320273D01*
X327636Y381375D02*
X322727Y369375D01*
X330091Y375375D02*
X335000D01*
X339091Y379875D02*
X338273Y379500D01*
X337727Y378375*
X337455Y376500*
Y375375*
X337727Y373500*
X338273Y372375*
X339091Y372000*
X339636*
X340455Y372375*
X341000Y373500*
X341273Y375375*
Y376500*
X341000Y378375*
X340455Y379500*
X339636Y379875*
X339091*
X344000Y372750D02*
X343727Y372375D01*
X344000Y372000*
X344273Y372375*
X344000Y372750*
X348364Y379875D02*
X347545Y379500D01*
X347000Y378375*
X346727Y376500*
Y375375*
X347000Y373500*
X347545Y372375*
X348364Y372000*
X348909*
X349727Y372375*
X350273Y373500*
X350545Y375375*
Y376500*
X350273Y378375*
X349727Y379500*
X348909Y379875*
X348364*
X106273Y354000D02*
Y354375D01*
X106545Y355125*
X106818Y355500*
X107364Y355875*
X108455*
X109000Y355500*
X109273Y355125*
X109545Y354375*
Y353625*
X109273Y352875*
X108727Y351750*
X106000Y348000*
X109818*
X115818Y355875D02*
X113091D01*
X112818Y352500*
X113091Y352875*
X113909Y353250*
X114727*
X115545Y352875*
X116091Y352125*
X116364Y351000*
X116091Y350250*
X115818Y349125*
X115273Y348375*
X114455Y348000*
X113636*
X112818Y348375*
X112545Y348750*
X112273Y349500*
X202864Y355875D02*
X200136Y348000D01*
X199045Y355875D02*
X202864D01*
X238000Y348000D02*
X244000Y354000D01*
X238000Y360000*
X232000Y354000*
X238000Y348000*
Y354000D02*
Y360000D01*
X264636Y355875D02*
X266818Y352125D01*
Y348000*
X269000Y355875D02*
X266818Y352125D01*
X271455Y355875D02*
Y348000D01*
Y355875D02*
X275000D01*
X271455Y352125D02*
X273636D01*
X271455Y348000D02*
X275000D01*
X281273Y354750D02*
X280727Y355500D01*
X279909Y355875*
X278818*
X278000Y355500*
X277455Y354750*
Y354000*
X277727Y353250*
X278000Y352875*
X278545Y352500*
X280182Y351750*
X280727Y351375*
X281000Y351000*
X281273Y350250*
Y349125*
X280727Y348375*
X279909Y348000*
X278818*
X278000Y348375*
X277455Y349125*
X317818Y354750D02*
Y348000D01*
X315364Y351375D02*
X320273D01*
X327636Y357375D02*
X322727Y345375D01*
X330091Y351375D02*
X335000D01*
X339091Y355875D02*
X338273Y355500D01*
X337727Y354375*
X337455Y352500*
Y351375*
X337727Y349500*
X338273Y348375*
X339091Y348000*
X339636*
X340455Y348375*
X341000Y349500*
X341273Y351375*
Y352500*
X341000Y354375*
X340455Y355500*
X339636Y355875*
X339091*
X344000Y348750D02*
X343727Y348375D01*
X344000Y348000*
X344273Y348375*
X344000Y348750*
X348364Y355875D02*
X347545Y355500D01*
X347000Y354375*
X346727Y352500*
Y351375*
X347000Y349500*
X347545Y348375*
X348364Y348000*
X348909*
X349727Y348375*
X350273Y349500*
X350545Y351375*
Y352500*
X350273Y354375*
X349727Y355500*
X348909Y355875*
X348364*
X106000Y330375D02*
X106545Y330750D01*
X107364Y331875*
Y324000*
X109818Y330375D02*
X110364Y330750D01*
X111182Y331875*
Y324000*
X115273Y331875D02*
X114455Y331500D01*
X113909Y330375*
X113636Y328500*
Y327375*
X113909Y325500*
X114455Y324375*
X115273Y324000*
X115818*
X116636Y324375*
X117182Y325500*
X117455Y327375*
Y328500*
X117182Y330375*
X116636Y331500*
X115818Y331875*
X115273*
X201636D02*
X198909Y326625D01*
X203000*
X201636Y331875D02*
Y324000D01*
X232000D02*
X244000D01*
X232000Y336000*
X244000*
X232000Y324000*
X267636Y331875D02*
Y324000D01*
Y331875D02*
X271455Y324000D01*
Y331875D02*
Y324000D01*
X275545Y331875D02*
X275000Y331500D01*
X274455Y330750*
X274182Y330000*
X273909Y328875*
Y327000*
X274182Y325875*
X274455Y325125*
X275000Y324375*
X275545Y324000*
X276636*
X277182Y324375*
X277727Y325125*
X278000Y325875*
X278273Y327000*
Y328875*
X278000Y330000*
X277727Y330750*
X277182Y331500*
X276636Y331875*
X275545*
X317818Y330750D02*
Y324000D01*
X315364Y327375D02*
X320273D01*
X327636Y333375D02*
X322727Y321375D01*
X330091Y327375D02*
X335000D01*
X339091Y331875D02*
X338273Y331500D01*
X337727Y330375*
X337455Y328500*
Y327375*
X337727Y325500*
X338273Y324375*
X339091Y324000*
X339636*
X340455Y324375*
X341000Y325500*
X341273Y327375*
Y328500*
X341000Y330375*
X340455Y331500*
X339636Y331875*
X339091*
X344000Y324750D02*
X343727Y324375D01*
X344000Y324000*
X344273Y324375*
X344000Y324750*
X348364Y331875D02*
X347545Y331500D01*
X347000Y330375*
X346727Y328500*
Y327375*
X347000Y325500*
X347545Y324375*
X348364Y324000*
X348909*
X349727Y324375*
X350273Y325500*
X350545Y327375*
Y328500*
X350273Y330375*
X349727Y331500*
X348909Y331875*
X348364*
X106273Y306000D02*
Y306375D01*
X106545Y307125*
X106818Y307500*
X107364Y307875*
X108455*
X109000Y307500*
X109273Y307125*
X109545Y306375*
Y305625*
X109273Y304875*
X108727Y303750*
X106000Y300000*
X109818*
X113636Y307875D02*
X112818Y307500D01*
X112545Y306750*
Y306000*
X112818Y305250*
X113364Y304875*
X114455Y304500*
X115273Y304125*
X115818Y303375*
X116091Y302625*
Y301500*
X115818Y300750*
X115545Y300375*
X114727Y300000*
X113636*
X112818Y300375*
X112545Y300750*
X112273Y301500*
Y302625*
X112545Y303375*
X113091Y304125*
X113909Y304500*
X115000Y304875*
X115545Y305250*
X115818Y306000*
Y306750*
X115545Y307500*
X114727Y307875*
X113636*
X199591D02*
X202591D01*
X200955Y304875*
X201773*
X202318Y304500*
X202591Y304125*
X202864Y303000*
Y302250*
X202591Y301125*
X202045Y300375*
X201227Y300000*
X200409*
X199591Y300375*
X199318Y300750*
X199045Y301500*
X232000Y300000D02*
X244000Y312000D01*
Y300000*
X232000Y312000*
Y300000*
X267636Y307875D02*
Y300000D01*
Y307875D02*
X271455Y300000D01*
Y307875D02*
Y300000D01*
X275545Y307875D02*
X275000Y307500D01*
X274455Y306750*
X274182Y306000*
X273909Y304875*
Y303000*
X274182Y301875*
X274455Y301125*
X275000Y300375*
X275545Y300000*
X276636*
X277182Y300375*
X277727Y301125*
X278000Y301875*
X278273Y303000*
Y304875*
X278000Y306000*
X277727Y306750*
X277182Y307500*
X276636Y307875*
X275545*
X317818Y306750D02*
Y300000D01*
X315364Y303375D02*
X320273D01*
X327636Y309375D02*
X322727Y297375D01*
X330091Y303375D02*
X335000D01*
X339091Y307875D02*
X338273Y307500D01*
X337727Y306375*
X337455Y304500*
Y303375*
X337727Y301500*
X338273Y300375*
X339091Y300000*
X339636*
X340455Y300375*
X341000Y301500*
X341273Y303375*
Y304500*
X341000Y306375*
X340455Y307500*
X339636Y307875*
X339091*
X344000Y300750D02*
X343727Y300375D01*
X344000Y300000*
X344273Y300375*
X344000Y300750*
X348364Y307875D02*
X347545Y307500D01*
X347000Y306375*
X346727Y304500*
Y303375*
X347000Y301500*
X347545Y300375*
X348364Y300000*
X348909*
X349727Y300375*
X350273Y301500*
X350545Y303375*
Y304500*
X350273Y306375*
X349727Y307500*
X348909Y307875*
X348364*
X106000Y282375D02*
X106545Y282750D01*
X107364Y283875*
Y276000*
X113364Y283875D02*
X110636D01*
X110364Y280500*
X110636Y280875*
X111455Y281250*
X112273*
X113091Y280875*
X113636Y280125*
X113909Y279000*
X113636Y278250*
X113364Y277125*
X112818Y276375*
X112000Y276000*
X111182*
X110364Y276375*
X110091Y276750*
X109818Y277500*
X197000Y282375D02*
X197545Y282750D01*
X198364Y283875*
Y276000*
X203545Y283875D02*
X200818Y278625D01*
X204909*
X203545Y283875D02*
Y276000D01*
X232000Y282000D02*
X244000D01*
X238000Y276000D02*
Y288000D01*
X242745Y291300D02*
X241000Y285000D01*
X242745Y291300D02*
X244491Y285000D01*
X241655Y287100D02*
X243836D01*
X264636Y283875D02*
X266818Y280125D01*
Y276000*
X269000Y283875D02*
X266818Y280125D01*
X271455Y283875D02*
Y276000D01*
Y283875D02*
X275000D01*
X271455Y280125D02*
X273636D01*
X271455Y276000D02*
X275000D01*
X281273Y282750D02*
X280727Y283500D01*
X279909Y283875*
X278818*
X278000Y283500*
X277455Y282750*
Y282000*
X277727Y281250*
X278000Y280875*
X278545Y280500*
X280182Y279750*
X280727Y279375*
X281000Y279000*
X281273Y278250*
Y277125*
X280727Y276375*
X279909Y276000*
X278818*
X278000Y276375*
X277455Y277125*
X317818Y282750D02*
Y276000D01*
X315364Y279375D02*
X320273D01*
X327636Y285375D02*
X322727Y273375D01*
X330091Y279375D02*
X335000D01*
X339091Y283875D02*
X338273Y283500D01*
X337727Y282375*
X337455Y280500*
Y279375*
X337727Y277500*
X338273Y276375*
X339091Y276000*
X339636*
X340455Y276375*
X341000Y277500*
X341273Y279375*
Y280500*
X341000Y282375*
X340455Y283500*
X339636Y283875*
X339091*
X344000Y276750D02*
X343727Y276375D01*
X344000Y276000*
X344273Y276375*
X344000Y276750*
X348364Y283875D02*
X347545Y283500D01*
X347000Y282375*
X346727Y280500*
Y279375*
X347000Y277500*
X347545Y276375*
X348364Y276000*
X348909*
X349727Y276375*
X350273Y277500*
X350545Y279375*
Y280500*
X350273Y282375*
X349727Y283500*
X348909Y283875*
X348364*
X0Y0D02*
M02*
```
