## Supplementary Design File 1 for "Inexpensive multi-patient respiratory monitoring system for helmet ventilation during COVID-19 pandemic": drl001.drl

```
M48
;FILE_FORMAT=2:4
INCH,LZ
FMAT,2
ICI,OFF
;TYPE=PLATED
T1C.015
T2C.025
T4C.035
T5C.04
T7C.17
;TYPE=NON_PLATED
T3C.028
T6C.11
%
M72
G90
G93X0Y0
T1C.015F095S3
X0166Y0122
X0158Y0144
X0158Y0148
X0158Y0152
X01785Y0164
X0174Y0174
X0198Y0174
X0184Y0174
X02Y01515
X02Y01475
X02Y01435
X02Y014
X0245Y0173
X023Y0196
T2C.025F197S55
X0167Y013944
X0172Y014344
X0173Y014744
X0172Y015144
X0186Y015144
X0185Y014744
X0186Y014344
T3C.028F197S55
X019311Y013898
X019311Y015591
X016437Y015591
T4C.035F197S55
X0106Y0105
X0116Y0105
X0126Y0105
X0106Y0195
X0116Y0195
X0126Y0195
X0136Y0195
X0136Y0105
X0229Y013
X0219Y013
X0229Y014
X0219Y014
X0229Y015
X0219Y015
X0229Y016
X0219Y016
X0219Y017
X0229Y017
T5C.04F139S55
X0172Y01935
X0182Y01935
X0192Y01935
T6C.11F069S658
X0152Y011
X0152Y019
X0246Y019
X0246Y011
T7C.17F035S1033
X0182Y01185
M30
```
