## Supplementary Design File 1 for "Inexpensive multi-patient respiratory monitoring system for helmet ventilation during COVID-19 pandemic": sm001021.pho

```
*
*
G04 PADS VX.2.1 Build Number: 5759717 generated Gerber (RS-274-X) file*
G04 PC Version=2.1*
*
%IN "SDP3_6aM-Sensor.pcb"*%
*
%MOIN*%
*
%FSLAX35Y35*%
*
*
*
*
G04 PC Standard Apertures*
*
*
G04 Thermal Relief Aperture macro.*
%AMTER*
1,1,$1,0,0*
1,0,$1-$2,0,0*
21,0,$3,$4,0,0,45*
21,0,$3,$4,0,0,135*
%
*
*
G04 Annular Aperture macro.*
%AMANN*
1,1,$1,0,0*
1,0,$2,0,0*
%
*
*
G04 Odd Aperture macro.*
%AMODD*
1,1,$1,0,0*
1,0,$1-0.005,0,0*
%
*
*
G04 PC Custom Aperture Macros*
*
*
*
*
*
*
G04 PC Aperture Table*
*
%ADD010C,0.001*%
%ADD011C,0.07*%
%ADD025C,0.01*%
%ADD035C,0.08*%
%ADD036C,0.2*%
%ADD037C,0.045*%
%ADD039R,0.07X0.07*%
%ADD040R,0.046X0.046*%
%ADD041R,0.06X0.046*%
%ADD045R,0.05331X0.1163*%
%ADD046C,0.13*%
%ADD050R,0.04937X0.04543*%
%ADD055C,0.038*%
%ADD056R,0.04937X0.0474*%
*
*
*
*
G04 PC Circuitry*
G04 Layer Name SDP3_6aM-Sensor.pcb - circuitry*
%LPD*%
*
*
G04 PC Custom Flashes*
G04 Layer Name SDP3_6aM-Sensor.pcb - flashes*
%LPD*%
*
*
G04 PC Circuitry*
G04 Layer Name SDP3_6aM-Sensor.pcb - circuitry*
%LPD*%
*
G54D10*
G01X100000Y100000D02*
Y127000D01*
X148500*
Y173000*
X100000*
Y200000*
X257500*
Y100000*
X100000*
G54D11*
X219000Y130000D03*
X229000Y140000D03*
X219000D03*
X229000Y150000D03*
X219000D03*
X229000Y160000D03*
X219000D03*
X229000Y170000D03*
X219000D03*
X106000Y105000D03*
X116000D03*
X126000D03*
X136000D03*
X106000Y195000D03*
X116000D03*
X126000D03*
X136000D03*
G54D25*
X162500Y168500D02*
X201500D01*
Y106500*
X162500*
Y168500*
Y167699D02*
X201500D01*
X162500Y166799D02*
X201500D01*
X162500Y165899D02*
X201500D01*
X162500Y164999D02*
X201500D01*
X162500Y164099D02*
X201500D01*
X162500Y163199D02*
X201500D01*
X162500Y162299D02*
X201500D01*
X162500Y161399D02*
X201500D01*
X162500Y160499D02*
X201500D01*
X162500Y159599D02*
X201500D01*
X162500Y158699D02*
X201500D01*
X162500Y157799D02*
X201500D01*
X162500Y156899D02*
X201500D01*
X162500Y155999D02*
X201500D01*
X162500Y155099D02*
X201500D01*
X162500Y154199D02*
X201500D01*
X162500Y153299D02*
X201500D01*
X162500Y152399D02*
X201500D01*
X162500Y151499D02*
X201500D01*
X162500Y150599D02*
X201500D01*
X162500Y149699D02*
X201500D01*
X162500Y148799D02*
X201500D01*
X162500Y147899D02*
X201500D01*
X162500Y146999D02*
X201500D01*
X162500Y146099D02*
X201500D01*
X162500Y145199D02*
X201500D01*
X162500Y144299D02*
X201500D01*
X162500Y143399D02*
X201500D01*
X162500Y142499D02*
X201500D01*
X162500Y141599D02*
X201500D01*
X162500Y140699D02*
X201500D01*
X162500Y139799D02*
X201500D01*
X162500Y138899D02*
X201500D01*
X162500Y137999D02*
X201500D01*
X162500Y137099D02*
X201500D01*
X162500Y136199D02*
X201500D01*
X162500Y135299D02*
X201500D01*
X162500Y134399D02*
X201500D01*
X162500Y133499D02*
X201500D01*
X162500Y132599D02*
X201500D01*
X162500Y131699D02*
X201500D01*
X162500Y130799D02*
X201500D01*
X162500Y129899D02*
X201500D01*
X162500Y128999D02*
X201500D01*
X162500Y128099D02*
X201500D01*
X162500Y127199D02*
X201500D01*
X162500Y126299D02*
X201500D01*
X162500Y125399D02*
X201500D01*
X162500Y124499D02*
X201500D01*
X162500Y123599D02*
X201500D01*
X162500Y122699D02*
X201500D01*
X162500Y121799D02*
X201500D01*
X162500Y120899D02*
X201500D01*
X162500Y119999D02*
X201500D01*
X162500Y119099D02*
X201500D01*
X162500Y118199D02*
X201500D01*
X162500Y117299D02*
X201500D01*
X162500Y116399D02*
X201500D01*
X162500Y115499D02*
X201500D01*
X162500Y114599D02*
X201500D01*
X162500Y113699D02*
X201500D01*
X162500Y112799D02*
X201500D01*
X162500Y111899D02*
X201500D01*
X162500Y110999D02*
X201500D01*
X162500Y110099D02*
X201500D01*
X162500Y109199D02*
X201500D01*
X162500Y108299D02*
X201500D01*
X162500Y107399D02*
X201500D01*
G54D35*
X192000Y193500D03*
X182000D03*
X172000D03*
G54D36*
X182000Y118500D03*
G54D37*
X186000Y151441D03*
X167000Y139441D03*
X186000Y143441D03*
X185000Y147441D03*
X172000Y143441D03*
X173000Y147441D03*
X172000Y151441D03*
G54D39*
X229000Y130000D03*
G54D40*
X225900Y188250D03*
Y195750D03*
G54D41*
X217900Y192000D03*
G54D45*
X210906D03*
X199094D03*
G54D46*
X152000Y110000D03*
Y190000D03*
X246000D03*
Y110000D03*
G54D50*
X245000Y148850D03*
Y155150D03*
Y141150D03*
Y134850D03*
G54D55*
X164370Y155906D03*
X193110D03*
Y138976D03*
G54D56*
X245000Y168150D03*
Y161850D03*
X0Y0D02*
M02*
```
