## Supplementary Design File 1 for "Inexpensive multi-patient respiratory monitoring system for helmet ventilation during COVID-19 pandemic": sm002028.pho

```
*
*
G04 PADS VX.2.1 Build Number: 5759717 generated Gerber (RS-274-X) file*
G04 PC Version=2.1*
*
%IN "SDP3_6aM-Sensor.pcb"*%
*
%MOIN*%
*
%FSLAX35Y35*%
*
*
*
*
G04 PC Standard Apertures*
*
*
G04 Thermal Relief Aperture macro.*
%AMTER*
1,1,$1,0,0*
1,0,$1-$2,0,0*
21,0,$3,$4,0,0,45*
21,0,$3,$4,0,0,135*
%
*
*
G04 Annular Aperture macro.*
%AMANN*
1,1,$1,0,0*
1,0,$2,0,0*
%
*
*
G04 Odd Aperture macro.*
%AMODD*
1,1,$1,0,0*
1,0,$1-0.005,0,0*
%
*
*
G04 PC Custom Aperture Macros*
*
*
*
*
*
*
G04 PC Aperture Table*
*
%ADD010C,0.001*%
%ADD011C,0.07*%
%ADD035C,0.08*%
%ADD036C,0.2*%
%ADD037C,0.045*%
%ADD039R,0.07X0.07*%
%ADD043R,0.0474X0.04937*%
%ADD046C,0.13*%
%ADD049R,0.08087X0.04543*%
%ADD050R,0.04937X0.04543*%
%ADD055C,0.038*%
%ADD057R,0.03953X0.02575*%
%ADD058R,0.02575X0.03953*%
*
*
*
*
G04 PC Circuitry*
G04 Layer Name SDP3_6aM-Sensor.pcb - circuitry*
%LPD*%
*
*
G04 PC Custom Flashes*
G04 Layer Name SDP3_6aM-Sensor.pcb - flashes*
%LPD*%
*
*
G04 PC Circuitry*
G04 Layer Name SDP3_6aM-Sensor.pcb - circuitry*
%LPD*%
*
G54D10*
G01X100000Y100000D02*
Y127000D01*
X148500*
Y173000*
X100000*
Y200000*
X257500*
Y100000*
X100000*
G54D11*
X219000Y130000D03*
X229000Y140000D03*
X219000D03*
X229000Y150000D03*
X219000D03*
X229000Y160000D03*
X219000D03*
X229000Y170000D03*
X219000D03*
X106000Y105000D03*
X116000D03*
X126000D03*
X136000D03*
X106000Y195000D03*
X116000D03*
X126000D03*
X136000D03*
G54D35*
X192000Y193500D03*
X182000D03*
X172000D03*
G54D36*
X182000Y118500D03*
G54D37*
X186000Y151441D03*
X167000Y139441D03*
X186000Y143441D03*
X185000Y147441D03*
X172000Y143441D03*
X173000Y147441D03*
X172000Y151441D03*
G54D39*
X229000Y130000D03*
G54D43*
X184150Y168000D03*
X177850D03*
G54D46*
X152000Y110000D03*
Y190000D03*
X246000D03*
Y110000D03*
G54D49*
X178740Y144095D03*
Y150787D03*
G54D50*
X169000Y167850D03*
Y174150D03*
X193000Y167850D03*
Y174150D03*
G54D55*
X164370Y155906D03*
X193110D03*
Y138976D03*
G54D57*
X167618Y143504D03*
Y147441D03*
Y151378D03*
X189862D03*
Y147441D03*
Y143504D03*
G54D58*
X170866Y155610D03*
X174803D03*
X178740D03*
X182677D03*
X186614D03*
Y139272D03*
X182677D03*
X178740D03*
X174803D03*
X170866D03*
X0Y0D02*
M02*
```
