## Supplementary Design File 1 for "Inexpensive multi-patient respiratory monitoring system for helmet ventilation during COVID-19 pandemic": smd002022.pho

```
*
*
G04 PADS VX.2.1 Build Number: 5759717 generated Gerber (RS-274-X) file*
G04 PC Version=2.1*
*
%IN "SDP3_6aM-Sensor.pcb"*%
*
%MOIN*%
*
%FSLAX35Y35*%
*
*
*
*
G04 PC Standard Apertures*
*
*
G04 Thermal Relief Aperture macro.*
%AMTER*
1,1,$1,0,0*
1,0,$1-$2,0,0*
21,0,$3,$4,0,0,45*
21,0,$3,$4,0,0,135*
%
*
*
G04 Annular Aperture macro.*
%AMANN*
1,1,$1,0,0*
1,0,$2,0,0*
%
*
*
G04 Odd Aperture macro.*
%AMODD*
1,1,$1,0,0*
1,0,$1-0.005,0,0*
%
*
*
G04 PC Custom Aperture Macros*
*
*
*
*
*
*
G04 PC Aperture Table*
*
%ADD010C,0.001*%
%ADD017R,0.0374X0.03937*%
%ADD029R,0.07087X0.03543*%
%ADD030R,0.03937X0.03543*%
%ADD053R,0.02953X0.01575*%
%ADD054R,0.01575X0.02953*%
*
*
*
*
G04 PC Circuitry*
G04 Layer Name SDP3_6aM-Sensor.pcb - circuitry*
%LPD*%
*
*
G04 PC Custom Flashes*
G04 Layer Name SDP3_6aM-Sensor.pcb - flashes*
%LPD*%
*
*
G04 PC Circuitry*
G04 Layer Name SDP3_6aM-Sensor.pcb - circuitry*
%LPD*%
*
G54D10*
G01X100000Y100000D02*
Y127000D01*
X148500*
Y173000*
X100000*
Y200000*
X257500*
Y100000*
X100000*
G54D17*
X184150Y168000D03*
X177850D03*
G54D29*
X178740Y144095D03*
Y150787D03*
G54D30*
X169000Y167850D03*
Y174150D03*
X193000Y167850D03*
Y174150D03*
G54D53*
X167618Y143504D03*
Y147441D03*
Y151378D03*
X189862D03*
Y147441D03*
Y143504D03*
G54D54*
X170866Y155610D03*
X174803D03*
X178740D03*
X182677D03*
X186614D03*
Y139272D03*
X182677D03*
X178740D03*
X174803D03*
X170866D03*
X0Y0D02*
M02*
```
