## Supplementary Design File 1 for "Inexpensive multi-patient respiratory monitoring system for helmet ventilation during COVID-19 pandemic": sst001026.pho

```
*
*
G04 PADS VX.2.1 Build Number: 5759717 generated Gerber (RS-274-X) file*
G04 PC Version=2.1*
*
%IN "SDP3_6aM-Sensor.pcb"*%
*
%MOIN*%
*
%FSLAX35Y35*%
*
*
*
*
G04 PC Standard Apertures*
*
*
G04 Thermal Relief Aperture macro.*
%AMTER*
1,1,$1,0,0*
1,0,$1-$2,0,0*
21,0,$3,$4,0,0,45*
21,0,$3,$4,0,0,135*
%
*
*
G04 Annular Aperture macro.*
%AMANN*
1,1,$1,0,0*
1,0,$2,0,0*
%
*
*
G04 Odd Aperture macro.*
%AMODD*
1,1,$1,0,0*
1,0,$1-0.005,0,0*
%
*
*
G04 PC Custom Aperture Macros*
*
*
*
*
*
*
G04 PC Aperture Table*
*
%ADD010C,0.001*%
%ADD025C,0.01*%
%ADD032C,0.012*%
%ADD033C,0.00787*%
%ADD034C,0.008*%
*
*
*
*
G04 PC Circuitry*
G04 Layer Name SDP3_6aM-Sensor.pcb - circuitry*
%LPD*%
*
*
G04 PC Custom Flashes*
G04 Layer Name SDP3_6aM-Sensor.pcb - flashes*
%LPD*%
*
*
G04 PC Circuitry*
G04 Layer Name SDP3_6aM-Sensor.pcb - circuitry*
%LPD*%
*
G54D10*
G01X100000Y100000D02*
Y127000D01*
X148500*
Y173000*
X100000*
Y200000*
X257500*
Y100000*
X100000*
G54D25*
X172000Y186000D02*
Y168500D01*
X202000Y133500D02*
X162000D01*
X202000Y168500D02*
X162000D01*
Y106500*
X202000*
Y168500*
X192000Y186000D02*
Y168500D01*
X182000Y186000D02*
Y168500D01*
X141000Y97500D02*
X101000D01*
Y112500*
X141000*
Y97500*
Y187500D02*
X101000D01*
Y202500*
X141000*
Y187500*
X218000Y189000D02*
Y186500D01*
X223000*
X218000Y195000D02*
Y197500D01*
X223000*
X227000Y191500D02*
Y192500D01*
X153406Y158000D02*
X158000D01*
X153406Y160227D02*
X158000D01*
X155594Y158000D02*
Y160227D01*
X153406Y161659D02*
X158000D01*
X154500Y165477D02*
X154062Y165318D01*
X154062D02*
X153625Y165000D01*
X153406Y164682*
Y164045*
X153625Y163727*
X154062Y163409*
X154062D02*
X154500Y163250D01*
X155156Y163091*
X156250*
X156906Y163250*
X157344Y163409*
X157781Y163727*
X158000Y164045*
Y164682*
X157781Y165000*
X157344Y165318*
X156906Y165477*
X156250*
Y164682D02*
Y165477D01*
X153406Y166909D02*
X158000D01*
X153406Y169136D02*
X158000D01*
X155594Y166909D02*
Y169136D01*
X154062Y172000D02*
X158000D01*
X156031Y170568D02*
Y173432D01*
X205406Y113000D02*
X210000D01*
Y114909*
X205406Y117295D02*
X205625Y116977D01*
X206062Y116659*
X206062D02*
X206500Y116500D01*
X207156Y116341*
X208250*
X208906Y116500*
X209344Y116659*
X209781Y116977*
X210000Y117295*
Y117932*
X209781Y118250*
X209344Y118568*
X208906Y118727*
X208250Y118886*
X207156*
X206500Y118727*
X206062Y118568*
X206062D02*
X205625Y118250D01*
X205406Y117932*
Y117295*
Y120318D02*
X210000Y121114D01*
X205406Y121909D02*
X210000Y121114D01*
X205406Y121909D02*
X210000Y122705D01*
X205406Y123500D02*
X210000Y122705D01*
X208031Y124932D02*
Y127795D01*
X211386Y107219D02*
X211045Y107688D01*
X211045D02*
X210534Y107922D01*
X209852*
X209341Y107688*
X209341D02*
X209000Y107219D01*
Y106750*
X209170Y106281*
X209341Y106047*
X209682Y105813*
X209682D02*
X210705Y105344D01*
X211045Y105109*
X211216Y104875*
X211386Y104406*
Y103703*
X211045Y103234*
X210534Y103000*
X209852*
X209341Y103234*
X209000Y103703*
X212920Y107922D02*
Y103000D01*
Y107922D02*
X214114D01*
X214625Y107688*
X214625D02*
X214966Y107219D01*
X215136Y106750*
X215307Y106047*
Y104875*
X215136Y104172*
X214966Y103703*
X214625Y103234*
X214114Y103000*
X212920*
X216841Y107922D02*
Y103000D01*
Y107922D02*
X218375D01*
X218886Y107688*
X218886D02*
X219057Y107453D01*
X219227Y106984*
Y106281*
X219057Y105813*
X219057D02*
X218886Y105578D01*
X218375Y105344*
X216841*
X221102Y107922D02*
X222977D01*
X221955Y106047*
X222466*
X222807Y105813*
X222807D02*
X222977Y105578D01*
X223148Y104875*
Y104406*
X222977Y103703*
X222636Y103234*
X222125Y103000*
X221614*
X221102Y103234*
X220932Y103469*
X220761Y103938*
X224682Y106281D02*
X226557Y103000D01*
Y106281D02*
X224682Y103000D01*
X114705Y183922D02*
X113000Y180641D01*
X115557*
X114705Y183922D02*
Y179000D01*
X120159Y184859D02*
X117091Y177359D01*
X121864Y182750D02*
Y182984D01*
X122034Y183453*
X122205Y183688*
X122205D02*
X122545Y183922D01*
X123227*
X123568Y183688*
X123568D02*
X123739Y183453D01*
X123909Y182984*
Y182516*
X123739Y182047*
X123398Y181344*
X121693Y179000*
X124080*
X126636Y183922D02*
X126125Y183688D01*
X126125D02*
X125784Y182984D01*
X125614Y181813*
X125614D02*
Y181109D01*
X125784Y179938*
X125784D02*
X126125Y179234D01*
X126636Y179000*
X126977*
X127489Y179234*
X127830Y179938*
X127830D02*
X128000Y181109D01*
Y181813*
X128000D02*
X127830Y182984D01*
X127489Y183688*
X127489D02*
X126977Y183922D01*
X126636*
X243016Y127000D02*
X242781Y127341D01*
X242078Y127852*
X247000*
X250719Y175216D02*
X251422Y175045D01*
X251891Y174705*
X252125Y174193*
Y174023*
X251891Y173511*
X251422Y173170*
X250719Y173000*
X250484*
X249781Y173170*
X249312Y173511*
X249312D02*
X249078Y174023D01*
Y174193*
X249312Y174705*
X249312D02*
X249781Y175045D01*
X250719Y175216*
X251891*
X253062Y175045*
X253062D02*
X253766Y174705D01*
X254000Y174193*
Y173852*
X253766Y173341*
X253297Y173170*
X205781Y151045D02*
X205312Y150875D01*
X205312D02*
X205078Y150364D01*
Y150023*
X205312Y149511*
X205312D02*
X206016Y149170D01*
X207187Y149000*
X207187D02*
X208359D01*
X209297Y149170*
X209766Y149511*
X210000Y150023*
Y150193*
X209766Y150705*
X209297Y151045*
X208594Y151216*
X208359*
X207656Y151045*
X207187Y150705*
X207187D02*
X206953Y150193D01*
Y150023*
X207187Y149511*
X207187D02*
X207656Y149170D01*
X208359Y149000*
X205016Y171000D02*
X204781Y171341D01*
X204078Y171852*
X209000*
X204078Y174409D02*
X204312Y173898D01*
X204312D02*
X205016Y173557D01*
X206187Y173386*
X206187D02*
X206891D01*
X208062Y173557*
X208062D02*
X208766Y173898D01*
X209000Y174409*
Y174750*
X208766Y175261*
X208062Y175602*
X208062D02*
X206891Y175773D01*
X206187*
X206187D02*
X205016Y175602D01*
X204312Y175261*
X204312D02*
X204078Y174750D01*
Y174409*
G54D32*
X212000Y123000D02*
Y177000D01*
X236000*
Y128000*
X231000Y123000*
X212000*
G54D33*
X207362Y196921D02*
X202638D01*
X207362Y187079D02*
X202638D01*
G54D34*
X156818Y125938D02*
X156545Y125750D01*
X156273Y125375*
X156136Y125000*
X156000Y124438*
X156000D02*
Y123500D01*
X156136Y122938*
X156136D02*
X156273Y122563D01*
X156273D02*
X156545Y122188D01*
X156545D02*
X156818Y122000D01*
X157364*
X157636Y122188*
X157636D02*
X157909Y122563D01*
X157909D02*
X158045Y122938D01*
X158045D02*
X158182Y123500D01*
Y124438*
X158182D02*
X158045Y125000D01*
X157909Y125375*
X157636Y125750*
X157364Y125938*
X157364D02*
X156818D01*
X157227Y122750D02*
X158045Y121625D01*
X159409Y125188D02*
X159682Y125375D01*
X160091Y125938*
X160091D02*
Y122000D01*
X227062Y118364D02*
X230062D01*
X230062D02*
X230625Y118227D01*
X230812Y118091*
X230812D02*
X231000Y117818D01*
Y117545*
X230812Y117273*
X230812D02*
X230625Y117136D01*
X230062Y117000*
X230062D02*
X229687D01*
X227812Y119591D02*
X227625Y119864D01*
X227062Y120273*
X227062D02*
X231000D01*
X249187Y149400D02*
X252600D01*
X249187D02*
Y150627D01*
X249187D02*
X249350Y151036D01*
X249512Y151173*
X249512D02*
X249837Y151309D01*
X249837D02*
X250162D01*
X250162D02*
X250487Y151173D01*
X250487D02*
X250650Y151036D01*
X250812Y150627*
X250812D02*
Y149400D01*
Y150355D02*
X252600Y151309D01*
X249187Y153900D02*
X251462Y152536D01*
X251462D02*
Y154582D01*
X249187Y153900D02*
X252600D01*
X249187Y136400D02*
X252600D01*
X249187D02*
Y137627D01*
X249187D02*
X249350Y138036D01*
X249512Y138173*
X249512D02*
X249837Y138309D01*
X249837D02*
X250162D01*
X250162D02*
X250487Y138173D01*
X250487D02*
X250650Y138036D01*
X250812Y137627*
X250812D02*
Y136400D01*
Y137355D02*
X252600Y138309D01*
X249187Y141309D02*
Y139945D01*
X249187D02*
X250650Y139809D01*
X250487Y139945*
X250487D02*
X250325Y140355D01*
Y140764*
X250487Y141173*
X250487D02*
X250812Y141445D01*
X250812D02*
X251300Y141582D01*
X251625Y141445*
X252112Y141309*
X252112D02*
X252437Y141036D01*
X252437D02*
X252600Y140627D01*
Y140218*
X252437Y139809*
X252437D02*
X252275Y139673D01*
X251950Y139536*
X203400Y184813D02*
Y181400D01*
Y184813D02*
X204627D01*
X204627D02*
X205036Y184650D01*
X205173Y184488*
X205173D02*
X205309Y184163D01*
X205309D02*
Y183838D01*
X205309D02*
X205173Y183513D01*
X205173D02*
X205036Y183350D01*
X204627Y183188*
X204627D02*
X203400D01*
X204355D02*
X205309Y181400D01*
X206809Y184813D02*
X208309D01*
X208309D02*
X207491Y183513D01*
X207491D02*
X207900D01*
X207900D02*
X208173Y183350D01*
X208309Y183188*
X208309D02*
X208445Y182700D01*
Y182375*
X208309Y181888*
X208309D02*
X208036Y181563D01*
X208036D02*
X207627Y181400D01*
X207218*
X206809Y181563*
X206809D02*
X206673Y181725D01*
X206536Y182050*
X249344Y163487D02*
X248969Y163350D01*
X248594Y163077*
X248406Y162805*
Y162259*
X248594Y161987*
X248969Y161714*
X249344Y161577*
X249906Y161441*
X250844*
X251406Y161577*
X251781Y161714*
X252156Y161987*
X252344Y162259*
Y162805*
X252156Y163077*
X251781Y163350*
X251406Y163487*
X249344Y164850D02*
X249156D01*
X248781Y164987*
X248594Y165123*
X248406Y165396*
Y165941*
X248594Y166214*
X248781Y166350*
X249156Y166487*
X249531*
X249906Y166350*
X250469Y166077*
X252344Y164714*
Y166623*
X220187Y180218D02*
X220350Y179945D01*
X220675Y179673*
X221000Y179536*
X221487Y179400*
X221487D02*
X222300D01*
X222787Y179536*
X222787D02*
X223112Y179673D01*
X223112D02*
X223437Y179945D01*
X223437D02*
X223600Y180218D01*
Y180764*
X223437Y181036*
X223437D02*
X223112Y181309D01*
X223112D02*
X222787Y181445D01*
X222787D02*
X222300Y181582D01*
X221487*
X221487D02*
X221000Y181445D01*
X220675Y181309*
X220350Y181036*
X220187Y180764*
X220187D02*
Y180218D01*
X222950Y180627D02*
X223925Y181445D01*
X221000Y182945D02*
X220837D01*
X220837D02*
X220512Y183082D01*
X220512D02*
X220350Y183218D01*
X220187Y183491*
X220187D02*
Y184036D01*
X220187D02*
X220350Y184309D01*
X220512Y184445*
X220512D02*
X220837Y184582D01*
X220837D02*
X221162D01*
X221162D02*
X221487Y184445D01*
X221487D02*
X221975Y184173D01*
X223600Y182809*
Y184718*
X103625Y117909D02*
X103250Y117636D01*
X103062Y117227*
X103062D02*
Y116682D01*
X103062D02*
X103250Y116273D01*
X103625Y116000*
X104000*
X104375Y116136*
X104562Y116273*
X104562D02*
X104750Y116545D01*
X105125Y117364*
X105312Y117636*
X105312D02*
X105500Y117773D01*
X105875Y117909*
X106437*
X106437D02*
X106812Y117636D01*
X106812D02*
X107000Y117227D01*
Y116682*
X106812Y116273*
X106812D02*
X106437Y116000D01*
X103062Y119136D02*
X103250Y119273D01*
X103062Y119409*
X103062D02*
X102875Y119273D01*
X103062Y119136*
X104375Y119273D02*
X107000D01*
X104375Y122273D02*
X107375D01*
X107938Y122136*
X107938D02*
X108125Y122000D01*
X108313Y121727*
X108313D02*
Y121318D01*
X108313D02*
X108125Y121045D01*
X104937Y122273D02*
X104562Y122000D01*
X104562D02*
X104375Y121727D01*
Y121318*
X104562Y121045*
X104562D02*
X104937Y120773D01*
X104937D02*
X105500Y120636D01*
X105875*
X106437Y120773*
X106437D02*
X106812Y121045D01*
X106812D02*
X107000Y121318D01*
Y121727*
X106812Y122000*
X106812D02*
X106437Y122273D01*
X124062Y117000D02*
X128000Y118091D01*
X124062Y119182D02*
X128000Y118091D01*
X124625Y121636D02*
X128000D01*
X126312Y120409D02*
Y122864D01*
X115000Y117045D02*
X114625Y116909D01*
X114250Y116636*
X114062Y116364*
X114062D02*
Y115818D01*
X114062D02*
X114250Y115545D01*
X114625Y115273*
X115000Y115136*
X115562Y115000*
X115562D02*
X116500D01*
X117062Y115136*
X117062D02*
X117437Y115273D01*
X117437D02*
X117812Y115545D01*
X117812D02*
X118000Y115818D01*
Y116364*
X117812Y116636*
X117812D02*
X117437Y116909D01*
X117437D02*
X117062Y117045D01*
X117062D02*
X116500D01*
Y116364D02*
Y117045D01*
X114062Y118273D02*
X118000D01*
X114062D02*
X118000Y120182D01*
X114062D02*
X118000D01*
X114062Y121409D02*
X118000D01*
X114062D02*
Y122364D01*
X114062D02*
X114250Y122773D01*
X114625Y123045*
X115000Y123182*
X115562Y123318*
X115562D02*
X116500D01*
X117062Y123182*
X117062D02*
X117437Y123045D01*
X117437D02*
X117812Y122773D01*
X117812D02*
X118000Y122364D01*
Y121409*
X0Y0D02*
M02*
```
