## Supplementary Design File 1 for "Inexpensive multi-patient respiratory monitoring system for helmet ventilation during COVID-19 pandemic": SDP3x_6aM-Sensor.asc

```
!PADS-POWERPCB-V10.0-BASIC! DESIGN DATABASE ASCII FILE 1.0
*PCB*        GENERAL PARAMETERS OF THE PCB DESIGN

UNITS        0              2=Inches 1=Metric 0=Mils
USERGRID     381000 381000  Space between USER grid points
MAXIMUMLAYER 2              Maximum routing layer 
WORKLEVEL    1              Level items will be created on
DISPLAYLEVEL 1              toggle for displaying working level last
LAYERPAIR    1      2       Layer pair used to route connection
VIAMODE      T              Type of via to use when routing between layers
LINEWIDTH    38100          Width items will be created with
TEXTSIZE     3810000 381000  Height and LineWidth text will be created with
JOBTIME      3232           Amount of time spent on this PCB design
DOTGRID      381000 381000  Space between graphic dots
SCALE        9.996          Scale of window expansion
ORIGIN       377571000 389595000  User defined origin location
WINDOWCENTER 421483173 405439512  Point defining the center of the window
BACKUPTIME   20             Number of minutes between database backups
REAL WIDTH   228600         Widths greater then this are displayed real size
ALLSIGONOFF  1              All signal nets displayed on/off
REFNAMESIZE  3810000 381000  Height and LineWidth used by part ref. names
HIGHLIGHT    0              Highlight nets flag
JOBNAME      SDP3_6aM-Sensor.pcb
CONCOL 1
FBGCOL 1 0
HATCHGRID    381000         Copper pour hatching grid
TEARDROP     2713690        Teardrop tracks
THERLINEWID  571500         Copper pour thermal line width
PSVIAGRID    190500 190500  Push & Shove Via Grid
PADFILLWID   381000         CAM finger pad fill width
THERSMDWID   381000         Copper pour thermal line width for SMD
MINHATAREA   0              Minimum hatch area
HATCHMODE    0              Hatch generation mode
HATCHDISP    0              Hatch display flag
DRILLHOLE    228600         Drill hole checking spacing
MITRERADII   0.5 1.0 1.5 2.0 2.5 3.0 3.5
MITRETYPE    2              Mitring type
HATCHRAD     0.500000       Hatch outline smoothing radius
MITREANG     180 180 180 180 180 180 90 
HATCHANG     0              Hatch angle
THERFLAGS    0              Copper pour thermal line flags
DRLOVERSIZE  114300         Drill oversize for plated holes
PLANERAD     0.000000       Plane outline smoothing radius
PLANEFLAGS   OUTLINE OUTLINE Y Y Y N N Y Y Y N N Y Y N Y Y N N N   Plane and Test Points flags
COMPHEIGHT   0              Board Top Component Height Restriction
KPTHATCHGRID 3810000        Copper pour hatching grid
BOTCMPHEIGHT 0              Board Bottom Component Height Restriction
FANOUTGRID   952500 952500  Fanout grid
FANOUTLENGTH 9525000        Maximum fanout length
ROUTERFLAGS  83879441       Autorouter specific flags
VERIFYFLAGS  1861           Verify Design flags
FABCHKFLAGS  3967           Fabrication checks flags
ATMAXSIZE    114300         Acid Traps Maximum Size
ATMAXANGLE   161999820      Acid Traps Maximum Angle
SLMINCOPPER  114300         Slivers Minimum Copper
SLMINMASK    114300         Slivers Minimum Mask
STMINCLEAR   5              Starved Thermal Minimum Clearance
STMINSPOKES  4              Starved Thermal Minimum Spokes
TPMINWIDTH   114300         Minimum Trace Width
TPMINSIZE    114300         Mimimum Pad Size
SSMINGAP     114300         Silk Screen Over Pads Minimum Gap
SBMINGAP     114300         Solder Bridges Minimum Gap
SBLAYER      1              Solder Bridges Layer
ARPTOM       114300         Pad To Mask Annular Ring
ARPTOMLAYER  1              Pad To Mask Annular Ring Layer
ARDTOM       114300         Drill To Mask Annular Ring
ARDTOMLAYER  1              Drill To Mask Annular Ring Layer
ARDTOP       114300         Drill To Pad Annular Ring
ARDTOPLAYER  0              Drill To Pad Annular Ring Layer
VIAPSPACING  3810000        Via patterns via spacing
VIAPSHAPE    228600         Via patterns via to shape spacing
VIAPTOTRACE  -1             Via patterns via to edge spacing
VIAPFILL     1              Via patterns fill type
VIAPSHSIG    NONE
VIAPSHVIA    STANDARDVIA
VIAPFLAG     4              Via patterns flags
FLOWFLAGS    4              Flow Flags
OSNAP        502            Object snap flags
OSNAPRAD     3810000        Object snap radius
BOTTOMVIEW   0              Bottom view flag
PLNSEPGAP    228600         Plane separation gap
IDFSHAPELAY  0              IDF shapes layer
ASSOCIATEDNETNETCOUNT 5
ASSOCIATEDNETPLANEPINCOUNT 25
ASSOCIATEDNETPREFIX0 
ASSOCIATEDNETPREFIX1 
ASSOCIATEDNETPREFIX2 
ASSOCIATEDNETPREFIX3 
ASSOCIATEDNETPREFIX4 

TEARDROPDATA     90     90 
*REUSE*

*REMARK* TYPE TYPENAME
*REMARK* TIMESTAMP SECONDS
*REMARK* PART NAMING PARTNAMING
*REMARK* PART NAME
*REMARK* NET NAMING NETNAMING
*REMARK* NET MERGE NAME
*REMARK* REUSE INSTANCENM PARTNAMING NETNAMING X Y ORI GLUED


*TEXT*       FREE TEXT

*REMARK* XLOC YLOC ORI LEVEL HEIGHT WIDTH MIRRORED HJUST VJUST .REUSE. INSTANCENM
*REMARK* FONTSTYLE FONTFACE

   22098000    22098000  90.000 26     2667000      381000 N   LEFT   DOWN 0
Regular <Romansim Stroke Font>
HIGH+
   41910000     4953000  90.000 26     2667000      381000 N   LEFT   DOWN 0
Regular <Romansim Stroke Font>
LOW-
   41529000     1143000   0.000 26     2857500      381000 N   LEFT   DOWN 0
Regular <Romansim Stroke Font>
SDP3x
    4953000    30099000   0.000 26     2857500      381000 N   LEFT   DOWN 0
Regular <Romansim Stroke Font>
4/20
   56007000    10287000  90.000 26     2857500      381000 N   LEFT   DOWN 0
Regular <Romansim Stroke Font>
1
    2667000     6096000  90.000 26     2286000      304800 N   LEFT   DOWN 0
Regular <Romansim Stroke Font>
Sig
   10668000     6477000  90.000 26     2286000      304800 N   LEFT   DOWN 0
Regular <Romansim Stroke Font>
V+
    6858000     5715000  90.000 26     2286000      304800 N   LEFT   DOWN 0
Regular <Romansim Stroke Font>
GND
   58674000    27813000  90.000 26     2857500      381000 N   LEFT   DOWN 0
Regular <Romansim Stroke Font>
9
   41910000    18669000  90.000 26     2857500      381000 N   LEFT   DOWN 0
Regular <Romansim Stroke Font>
6
   41529000    27051000  90.000 26     2857500      381000 N   LEFT   DOWN 0
Regular <Romansim Stroke Font>
10
   54102000    19050000  90.000 27     2286000      304800 N   LEFT   DOWN 0
Regular <Romansim Stroke Font>
2k
   54102000    12573000  90.000 27     2286000      304800 N   LEFT   DOWN 0
Regular <Romansim Stroke Font>
10k
   54102000    23241000  90.000 27     2286000      304800 N   LEFT   DOWN 0
Regular <Romansim Stroke Font>
10u
   38862000    28956000   0.000 27     2286000      304800 N   LEFT   DOWN 0
Regular <Romansim Stroke Font>
5.6k
   23241000    25527000 270.000 30     2286000      304800 M   LEFT   DOWN 0
Regular <Romansim Stroke Font>
4.7k
   36957000    25527000 270.000 30     2286000      304800 M   LEFT   DOWN 0
Regular <Romansim Stroke Font>
4.7k
   32385000    23241000   0.000 30     2286000      304800 M   LEFT   DOWN 0
Regular <Romansim Stroke Font>
0.1u

*LINES*      LINES ITEMS

*REMARK* NAME TYPE XLOC YLOC PIECES TEXT SIGSTR
*REMARK* .REUSE. INSTANCE RSIGNAL
*REMARK* PIECETYPE CORNERS WIDTHHGHT LINESTYLE LEVEL [RESTRICTIONS]
*REMARK* XLOC YLOC BEGINANGLE DELTAANGLE
*REMARK* XLOC YLOC ORI LEVEL HEIGHT WIDTH MIRRORED HJUST VJUST

DRW65462378      BOARD    3429000 -8595000 1   0
CLOSED 9   38100 0   0   
-3429000 8595000
-3429000 18882000
15049500 18882000
15049500 36408000
-3429000 36408000
-3429000 46695000
56578500 46695000
56578500 8595000
-3429000 8595000

DRW63229765      COPPER   23622000 26289000 1   0
COPCLS 5   381000 0   21  
0      0     
15240000 0     
15240000 -24003000
0      -24003000
0      0     

DIM92799974      LINES    60007500 0      8   0 1
BASPNT 2   38100 0   24   4096
0      0     
1000   0     
BASPNT 2   38100 0   24   4096
0      38100000
1000   38100000
ARWLN1 2   381000 0   24   4096
8953500 0     
8953500 16478250
ARWHD1 4   381000 0   24   4096
8953500 0     
8001000 3810000
9906000 3810000
8953500 0     
ARWLN2 2   381000 0   24   4096
8953500 38100000
8953500 21621750
ARWHD2 4   381000 0   24   4096
8953500 38100000
9906000 34290000
8001000 34290000
8953500 38100000
EXTLN1 2   381000 0   24   4096
1905000 0     
10858500 0     
EXTLN2 2   381000 0   24   4096
1905000 38100000
10858500 38100000
    3368387    17621250   0.000 24     3810000      381000 N   LEFT   DOWN 0
Regular <Romansim Stroke Font>
1000mil

DIM1466681       LINES    0      0      8   0 1
BASPNT 2   38100 0   24   2048
0      0     
1000   0     
BASPNT 2   38100 0   24   2048
60007500 0     
60008500 0     
ARWLN1 2   381000 0   24   2048
0      -9144000
23189046 -9144000
ARWHD1 4   381000 0   24   2048
0      -9144000
3810000 -8191500
3810000 -10096500
0      -9144000
ARWLN2 2   381000 0   24   2048
60007500 -9144000
36818455 -9144000
ARWHD2 4   381000 0   24   2048
60007500 -9144000
56197500 -10096500
56197500 -8191500
60007500 -9144000
EXTLN1 2   381000 0   24   2048
0      -1905000
0      -11049000
EXTLN2 2   381000 0   24   2048
60007500 -1905000
60007500 -11049000
   24332046   -10572750   0.000 24     3810000      381000 N   LEFT   DOWN 0
Regular <Romansim Stroke Font>
1575mil

DIM24040791      LINES    0      0      8   0 1
BASPNT 2   38100 0   24   4096
0      0     
1000   0     
BASPNT 2   38100 0   24   4096
0      10287000
1000   10287000
ARWLN1 2   381000 0   24   4096
-11049000 0     
-11049000 -5715000
ARWHD1 4   381000 0   24   4096
-11049000 0     
-10096500 -3810000
-12001500 -3810000
-11049000 0     
ARWLN2 2   381000 0   24   4096
-11049000 10287000
-11049000 16002000
ARWHD2 4   381000 0   24   4096
-11049000 10287000
-12001500 14097000
-10096500 14097000
-11049000 10287000
EXTLN1 2   381000 0   24   4096
-1905000 0     
-12954000 0     
EXTLN2 2   381000 0   24   4096
-1905000 10287000
-12954000 10287000
  -21717000    -8001000   0.000 24     3810000      381000 N   LEFT   DOWN 0
Regular <Romansim Stroke Font>
270mil

DIM59096458      LINES    0      10287000 8   0 1
BASPNT 2   38100 0   24   4096
0      0     
1000   0     
BASPNT 2   38100 0   24   4096
0      17526000
1000   17526000
ARWLN1 2   381000 0   24   4096
-3048000 0     
-3048000 6191250
ARWHD1 4   381000 0   24   4096
-3048000 0     
-4000500 3810000
-2095500 3810000
-3048000 0     
ARWLN2 2   381000 0   24   4096
-3048000 17526000
-3048000 11334750
ARWHD2 4   381000 0   24   4096
-3048000 17526000
-2095500 13716000
-4000500 13716000
-3048000 17526000
EXTLN1 2   381000 0   24   4096
-1905000 0     
-4953000 0     
EXTLN2 2   381000 0   24   4096
-1905000 17526000
-4953000 17526000
   -8026977     7334250   0.000 24     3810000      381000 N   LEFT   DOWN 0
Regular <Romansim Stroke Font>
460mil

DIM56885603      LINES    0      27813000 8   0 1
BASPNT 2   38100 0   24   4096
0      0     
1000   0     
BASPNT 2   38100 0   24   4096
0      10287000
1000   10287000
ARWLN1 2   381000 0   24   4096
-11049000 0     
-11049000 -5715000
ARWHD1 4   381000 0   24   4096
-11049000 0     
-10096500 -3810000
-12001500 -3810000
-11049000 0     
ARWLN2 2   381000 0   24   4096
-11049000 10287000
-11049000 16002000
ARWHD2 4   381000 0   24   4096
-11049000 10287000
-12001500 14097000
-10096500 14097000
-11049000 10287000
EXTLN1 2   381000 0   24   4096
-1905000 0     
-12954000 0     
EXTLN2 2   381000 0   24   4096
-1905000 10287000
-12954000 10287000
  -22149955    14573250   0.000 24     3810000      381000 N   LEFT   DOWN 0
Regular <Romansim Stroke Font>
270mil

DIM93884262      LINES    0      0      8   0 1
BASPNT 2   38100 0   24   2048
0      0     
1000   0     
BASPNT 2   38100 0   24   2048
18478500 10287000
18479500 10287000
ARWLN1 2   381000 0   24   2048
0      -3429000
-5715000 -3429000
ARWHD1 4   381000 0   24   2048
0      -3429000
-3810000 -4381500
-3810000 -2476500
0      -3429000
ARWLN2 2   381000 0   24   2048
18478500 -3429000
24193500 -3429000
ARWHD2 4   381000 0   24   2048
18478500 -3429000
22288500 -2476500
22288500 -4381500
18478500 -3429000
EXTLN1 2   381000 0   24   2048
0      -1905000
0      -5334000
EXTLN2 2   381000 0   24   2048
18478500 8382000
18478500 -5334000
   25336500    -4857750   0.000 24     3810000      381000 N   LEFT   DOWN 0
Regular <Romansim Stroke Font>
485mil


*VIA*  ITEMS

*REMARK* NAME  DRILL STACKLINES [DRILL START] [DRILL END]
*REMARK* LEVEL SIZE SHAPE [INNER DIAMETER] [CORNER RADIUS]

JMPVIA_AAAAA     1409700 3
-2 2095500 R
-1 2667000 R
0  2095500 R

STANDARDVIA      1409700 3
-2 2095500 R
-1 2095500 R
0  2095500 R

V20_15           571500 3
-2 762000 R
-1 762000 R
0  762000 R

V25_15           571500 3
-2 952500 R
-1 952500 R
0  952500 R

V30_15           571500 3
-2 952500 R
-1 952500 R
0  952500 R

V35_15           571500 5
-2 1333500 R
-2 952500 RT 952500  45 571500  4
-1 1333500 R
0  1333500 R
0  952500 RT 952500  45 571500  4


*PARTDECAL*  ITEMS

*REMARK* NAME UNITS ORIX ORIY PIECES TERMINALS STACKS TEXT LABELS
*REMARK* PIECETYPE CORNERS WIDTHHGHT LINESTYLE LEVEL [RESTRICTIONS]
*REMARK* PIECETYPE CORNERS WIDTH LINESTYLE LEVEL [PINNUM]
*REMARK* XLOC YLOC BEGINANGLE DELTAANGLE
*REMARK* XLOC YLOC ORI LEVEL HEIGHT WIDTH MIRRORED HJUST VJUST
*REMARK* VISIBLE XLOC YLOC ORI LEVEL HEIGTH WIDTH MIRRORED HJUST VJUST RIGHTREADING
*REMARK* FONTSTYLE FONTFACE
*REMARK* T XLOC YLOC NMXLOC NMYLOC PINNUMBER
*REMARK* PAD PIN STACKLINES
*REMARK* LEVEL SIZE SHAPE IDIA [CORNERRADIUS] [DRILL [PLATED]]
*REMARK* LEVEL SIZE SHAPE FINORI FINLENGTH FINOFFSET [CORNERRADIUS] [DRILL [PLATED]]

SDP3_BIG-PADS    M 4500000 -1500000 13 21 17 0 1
OPEN   2   15000 0   0   
-4800000 -1740000
-4800000 -1905000
OPEN   2   15000 0   0   
4800000 -1785000
4800000 -1920000
OPEN   5   15000 0   0   
-4500000 3375000
-4500000 -3375000
4500000 -3375000
4500000 3375000
-4500000 3375000
OPEN   2   15000 0   0   
3285000 3675000
3900000 3675000
OPEN   2   15000 0   0   
3285000 -3675000
3465000 -3675000
OPEN   2   15000 0   0   
1350000 1950000
1605000 1950000
OPEN   2   15000 0   0   
1350000 600000
1635000 600000
OPEN   2   15000 0   0   
1350000 -600000
1545000 -600000
OPEN   2   15000 0   0   
1350000 -1950000
1530000 -1950000
OPEN   2   15000 0   0   
-1350000 -1950000
-1350000 -2100000
OPEN   2   15000 0   0   
-3675000 -1800000
-3675000 -1950000
OPEN   2   15000 0   0   
3300000 -2550000
3645000 -2550000
CLOSED 5   15000 0   0   
-6375000 4125000
6375000 4125000
6375000 -4125000
-6375000 -4125000
-6375000 4125000
VALUE     2276713     4634367   0.000  1      571500       57150 N   LEFT   DOWN
Regular <Romansim Stroke Font>
Ref.Des.
T-4237500 1500000 -4237500 1500000 1 
T-4237500 0     -4237500 0     2 
T-4237500 -1500000 -4237500 -1500000 3 
T-3000000 -3112500 -3000000 -3112500 4 
T-1500000 -3112500 -1500000 -3112500 5 
T0     -3112500 0     -3112500 6 
T1500000 -3112500 1500000 -3112500 7 
T3000000 -3112500 3000000 -3112500 8 
T4237500 -1500000 4237500 -1500000 9 
T4237500 0     4237500 0     10 
T4237500 1500000 4237500 1500000 11 
T3000000 3112500 3000000 3112500 12 
T1500000 3112500 1500000 3112500 13 
T0     3112500 0     3112500 14 
T-1500000 3112500 -1500000 3112500 15 
T-3000000 3112500 -3000000 3112500 16 
T0     1275000 0     1275000 17 
T0     -1275000 0     -1275000 18 
T-5475000 -3225000 -5475000 -3225000 19 
T5475000 -3225000 5475000 -3225000 20 
T5475000 3225000 5475000 3225000 21 
PAD 0 3
-2 600000 RF  90.000 1575000 225000 0   0 N
-1 0   R  
0  0   R  
PAD 1 3
-2 600000 RF  0.000 1575000 -225000 0   0 N
-1 0   R  
0  0   R  
PAD 2 3
-2 600000 RF  0.000 1575000 -225000 0   0 N
-1 0   R  
0  0   R  
PAD 3 3
-2 600000 RF  0.000 1575000 -225000 0   0 N
-1 0   R  
0  0   R  
PAD 4 3
-2 600000 RF  90.000 1575000 -225000 0   0 N
-1 0   R  
0  0   R  
PAD 5 3
-2 600000 RF  90.000 1575000 -225000 0   0 N
-1 0   R  
0  0   R  
PAD 6 3
-2 600000 RF  90.000 1575000 -225000 0   0 N
-1 0   R  
0  0   R  
PAD 7 3
-2 600000 RF  90.000 1575000 -225000 0   0 N
-1 0   R  
0  0   R  
PAD 8 3
-2 600000 RF  90.000 1575000 -225000 0   0 N
-1 0   R  
0  0   R  
PAD 9 3
-2 600000 RF  0.000 1575000 225000 0   0 N
-1 0   R  
0  0   R  
PAD 10 3
-2 600000 RF  0.000 1575000 225000 0   0 N
-1 0   R  
0  0   R  
PAD 11 3
-2 600000 RF  0.000 1575000 225000 0   0 N
-1 0   R  
0  0   R  
PAD 17 3
-2 1350000 RF  0.000 2700000 0   0   0 N
-1 0   R  
0  0   R  
PAD 18 3
-2 1350000 RF  0.000 2700000 0   0   0 N
-1 0   R  
0  0   R  
PAD 19 3
-2 1050000 R   1050000 N
-1 1050000 R  
0  1050000 R  
PAD 20 3
-2 1050000 R   1050000 N
-1 1050000 R  
0  1050000 R  
PAD 21 3
-2 1050000 R   1050000 N
-1 1050000 R  
0  1050000 R  

SDP3             I 4500000 -1500000 13 21 12 0 1
OPEN   2   15000 0   0   
-4800000 -1740000
-4800000 -1905000
OPEN   2   15000 0   0   
4800000 -1785000
4800000 -1920000
OPEN   5   15000 0   0   
-4500000 3375000
-4500000 -3375000
4500000 -3375000
4500000 3375000
-4500000 3375000
OPEN   2   15000 0   0   
3285000 3675000
3900000 3675000
OPEN   2   15000 0   0   
3285000 -3675000
3465000 -3675000
OPEN   2   15000 0   0   
1350000 1950000
1605000 1950000
OPEN   2   15000 0   0   
1350000 600000
1635000 600000
OPEN   2   15000 0   0   
1350000 -600000
1545000 -600000
OPEN   2   15000 0   0   
1350000 -1950000
1530000 -1950000
OPEN   2   15000 0   0   
-1350000 -1950000
-1350000 -2100000
OPEN   2   15000 0   0   
-3675000 -1800000
-3675000 -1950000
OPEN   2   15000 0   0   
3300000 -2550000
3645000 -2550000
CLOSED 5   15000 0   0   
-6375000 4125000
6375000 4125000
6375000 -4125000
-6375000 -4125000
-6375000 4125000
VALUE     2276713     4634367   0.000  1      571500       57150 N   LEFT   DOWN
Regular <Romansim Stroke Font>
Ref.Des.
T-4237500 1500000 -4237500 1500000 1 
T-4237500 0     -4237500 0     2 
T-4237500 -1500000 -4237500 -1500000 3 
T-3000000 -3112500 -3000000 -3112500 4 
T-1500000 -3112500 -1500000 -3112500 5 
T0     -3112500 0     -3112500 6 
T1500000 -3112500 1500000 -3112500 7 
T3000000 -3112500 3000000 -3112500 8 
T4237500 -1500000 4237500 -1500000 9 
T4237500 0     4237500 0     10 
T4237500 1500000 4237500 1500000 11 
T3000000 3112500 3000000 3112500 12 
T1500000 3112500 1500000 3112500 13 
T0     3112500 0     3112500 14 
T-1500000 3112500 -1500000 3112500 15 
T-3000000 3112500 -3000000 3112500 16 
T0     1275000 0     1275000 17 
T0     -1275000 0     -1275000 18 
T-5475000 -3225000 -5475000 -3225000 19 
T5475000 -3225000 5475000 -3225000 20 
T5475000 3225000 5475000 3225000 21 
PAD 0 3
-2 600000 RF  90.000 1125000 0   0   0 N
-1 0   R  
0  0   R  
PAD 1 3
-2 600000 RF  0.000 1125000 0   0   0 N
-1 0   R  
0  0   R  
PAD 2 3
-2 600000 RF  0.000 1125000 0   0   0 N
-1 0   R  
0  0   R  
PAD 3 3
-2 600000 RF  0.000 1125000 0   0   0 N
-1 0   R  
0  0   R  
PAD 9 3
-2 600000 RF  0.000 1125000 0   0   0 N
-1 0   R  
0  0   R  
PAD 10 3
-2 600000 RF  0.000 1125000 0   0   0 N
-1 0   R  
0  0   R  
PAD 11 3
-2 600000 RF  0.000 1125000 0   0   0 N
-1 0   R  
0  0   R  
PAD 17 3
-2 1350000 RF  0.000 2700000 0   0   0 N
-1 0   R  
0  0   R  
PAD 18 3
-2 1350000 RF  0.000 2700000 0   0   0 N
-1 0   R  
0  0   R  
PAD 19 3
-2 1066800 R   1066800 N
-1 1050000 R  
0  1066800 R  
PAD 20 3
-2 1066800 R   1066800 N
-1 1050000 R  
0  1066800 R  
PAD 21 3
-2 1066800 R   1066800 N
-1 1050000 R  
0  1066800 R  

SDP3_BIG-PADS-V2 M 4500000 -1500000 13 21 17 0 1
OPEN   2   15000 0   24  
-4800000 -1740000
-4800000 -1905000
OPEN   2   15000 0   24  
4800000 -1785000
4800000 -1920000
OPEN   5   15000 0   24  
-4500000 3375000
-4500000 -3375000
4500000 -3375000
4500000 3375000
-4500000 3375000
OPEN   2   15000 0   24  
3285000 3675000
3900000 3675000
OPEN   2   15000 0   24  
3285000 -3675000
3465000 -3675000
OPEN   2   15000 0   24  
1350000 1950000
1605000 1950000
OPEN   2   15000 0   24  
1350000 600000
1635000 600000
OPEN   2   15000 0   24  
1350000 -600000
1545000 -600000
OPEN   2   15000 0   24  
1350000 -1950000
1530000 -1950000
OPEN   2   15000 0   24  
-1350000 -1950000
-1350000 -2100000
OPEN   2   15000 0   24  
-3675000 -1800000
-3675000 -1950000
OPEN   2   15000 0   24  
3300000 -2550000
3645000 -2550000
CLOSED 5   15000 0   24  
-6375000 4125000
6375000 4125000
6375000 -4125000
-6375000 -4125000
-6375000 4125000
VALUE     2276713     4634367   0.000  1      571500       57150 N   LEFT   DOWN
Regular <Romansim Stroke Font>
Ref.Des.
T-4237500 1500000 -4237500 1500000 1 
T-4237500 0     -4237500 0     2 
T-4237500 -1500000 -4237500 -1500000 3 
T-3000000 -3112500 -3000000 -3112500 4 
T-1500000 -3112500 -1500000 -3112500 5 
T0     -3112500 0     -3112500 6 
T1500000 -3112500 1500000 -3112500 7 
T3000000 -3112500 3000000 -3112500 8 
T4237500 -1500000 4237500 -1500000 9 
T4237500 0     4237500 0     10 
T4237500 1500000 4237500 1500000 11 
T3000000 3112500 3000000 3112500 12 
T1500000 3112500 1500000 3112500 13 
T0     3112500 0     3112500 14 
T-1500000 3112500 -1500000 3112500 15 
T-3000000 3112500 -3000000 3112500 16 
T0     1275000 0     1275000 17 
T0     -1275000 0     -1275000 18 
T-5475000 -3225000 -5475000 -3225000 19 
T5475000 -3225000 5475000 -3225000 20 
T5475000 3225000 5475000 3225000 21 
PAD 0 3
-2 600000 RF  90.000 2175000 -525000 0   0 N
-1 0   R  
0  0   R  
PAD 1 3
-2 600000 RF  0.000 2175000 -525000 0   0 N
-1 0   R  
0  0   R  
PAD 2 3
-2 600000 RF  0.000 2175000 -525000 0   0 N
-1 0   R  
0  0   R  
PAD 3 3
-2 600000 RF  0.000 2175000 -525000 0   0 N
-1 0   R  
0  0   R  
PAD 9 3
-2 600000 RF  0.000 2175000 525000 0   0 N
-1 0   R  
0  0   R  
PAD 10 3
-2 600000 RF  0.000 2175000 525000 0   0 N
-1 0   R  
0  0   R  
PAD 11 3
-2 600000 RF  0.000 2175000 525000 0   0 N
-1 0   R  
0  0   R  
PAD 12 3
-2 600000 RF  90.000 2175000 525000 0   0 N
-1 0   R  
0  0   R  
PAD 13 3
-2 600000 RF  90.000 2175000 525000 0   0 N
-1 0   R  
0  0   R  
PAD 14 3
-2 600000 RF  90.000 2175000 525000 0   0 N
-1 0   R  
0  0   R  
PAD 15 3
-2 600000 RF  90.000 2175000 525000 0   0 N
-1 0   R  
0  0   R  
PAD 16 3
-2 600000 RF  90.000 2175000 525000 0   0 N
-1 0   R  
0  0   R  
PAD 17 3
-2 1350000 RF  0.000 2700000 0   0   952500 N
-1 0   R  
0  1333500 R  
PAD 18 3
-2 1350000 RF  0.000 2700000 0   0   952500 N
-1 0   R  
0  1333500 R  
PAD 19 3
-2 1050000 R   1050000 N
-1 1050000 R  
0  1050000 R  
PAD 20 3
-2 1050000 R   1050000 N
-1 1050000 R  
0  1050000 R  
PAD 21 3
-2 1050000 R   1050000 N
-1 1050000 R  
0  1050000 R  

SDP3_BIG-PADS-V3 M 4500000 -1500000 13 21 17 0 1
OPEN   2   15000 0   24  
-4800000 -1740000
-4800000 -1905000
OPEN   2   15000 0   24  
4800000 -1785000
4800000 -1920000
OPEN   5   15000 0   24  
-4500000 3375000
-4500000 -3375000
4500000 -3375000
4500000 3375000
-4500000 3375000
OPEN   2   15000 0   24  
3285000 3675000
3900000 3675000
OPEN   2   15000 0   24  
3285000 -3675000
3465000 -3675000
OPEN   2   15000 0   24  
1350000 1950000
1605000 1950000
OPEN   2   15000 0   24  
1350000 600000
1635000 600000
OPEN   2   15000 0   24  
1350000 -600000
1545000 -600000
OPEN   2   15000 0   24  
1350000 -1950000
1530000 -1950000
OPEN   2   15000 0   24  
-1350000 -1950000
-1350000 -2100000
OPEN   2   15000 0   24  
-3675000 -1800000
-3675000 -1950000
OPEN   2   15000 0   24  
3300000 -2550000
3645000 -2550000
CLOSED 5   15000 0   24  
-6375000 4125000
6375000 4125000
6375000 -4125000
-6375000 -4125000
-6375000 4125000
VALUE     2276713     4634367   0.000  1      571500       57150 N   LEFT   DOWN
Regular <Romansim Stroke Font>
Ref.Des.
T-4237500 1500000 -4237500 1500000 1 
T-4237500 0     -4237500 0     2 
T-4237500 -1500000 -4237500 -1500000 3 
T-3000000 -3112500 -3000000 -3112500 4 
T-1500000 -3112500 -1500000 -3112500 5 
T0     -3112500 0     -3112500 6 
T1500000 -3112500 1500000 -3112500 7 
T3000000 -3112500 3000000 -3112500 8 
T4237500 -1500000 4237500 -1500000 9 
T4237500 0     4237500 0     10 
T4237500 1500000 4237500 1500000 11 
T3000000 3112500 3000000 3112500 12 
T1500000 3112500 1500000 3112500 13 
T0     3112500 0     3112500 14 
T-1500000 3112500 -1500000 3112500 15 
T-3000000 3112500 -3000000 3112500 16 
T0     1275000 0     1275000 17 
T0     -1275000 0     -1275000 18 
T-5475000 -3225000 -5475000 -3225000 19 
T5475000 -3225000 5475000 -3225000 20 
T5475000 3225000 5475000 3225000 21 
PAD 0 3
-2 600000 RF  90.000 2625000 750000 0   0 N
-1 0   R  
0  0   R  
PAD 1 3
-2 600000 RF  0.000 2925000 -900000 0   0 N
-1 0   R  
0  0   R  
PAD 2 3
-2 600000 RF  0.000 2925000 -900000 0   0 N
-1 0   R  
0  0   R  
PAD 3 3
-2 600000 RF  0.000 2925000 -900000 0   0 N
-1 0   R  
0  0   R  
PAD 4 3
-2 600000 RF  90.000 2625000 -750000 0   0 N
-1 0   R  
0  0   R  
PAD 5 3
-2 600000 RF  90.000 2625000 -750000 0   0 N
-1 0   R  
0  0   R  
PAD 6 3
-2 600000 RF  90.000 2625000 -750000 0   0 N
-1 0   R  
0  0   R  
PAD 7 3
-2 600000 RF  90.000 2625000 -750000 0   0 N
-1 0   R  
0  0   R  
PAD 8 3
-2 600000 RF  90.000 2625000 -750000 0   0 N
-1 0   R  
0  0   R  
PAD 9 3
-2 600000 RF  0.000 2925000 900000 0   0 N
-1 0   R  
0  0   R  
PAD 10 3
-2 600000 RF  0.000 2925000 900000 0   0 N
-1 0   R  
0  0   R  
PAD 11 3
-2 600000 RF  0.000 2925000 900000 0   0 N
-1 0   R  
0  0   R  
PAD 17 3
-2 1350000 RF  0.000 2700000 0   0   952500 N
-1 0   R  
0  1333500 R  
PAD 18 3
-2 1350000 RF  0.000 2700000 0   0   952500 N
-1 0   R  
0  1333500 R  
PAD 19 3
-2 1050000 R   1050000 N
-1 1050000 R  
0  1050000 R  
PAD 20 3
-2 1050000 R   1050000 N
-1 1050000 R  
0  1050000 R  
PAD 21 3
-2 1050000 R   1050000 N
-1 1050000 R  
0  1050000 R  

SDP3_BIG-PADS-V5 I 4500000 -1500000 17 21 17 0 1
OPEN   2   14859 0   24  
-4800000 -1740000
-4800000 -1905000
OPEN   2   14859 0   24  
4800000 -1785000
4800000 -1920000
OPEN   5   14859 0   24  
-4500000 3375000
-4500000 -3375000
4500000 -3375000
4500000 3375000
-4500000 3375000
OPEN   2   14859 0   24  
3285000 3675000
3900000 3675000
OPEN   2   14859 0   24  
3285000 -3675000
3465000 -3675000
OPEN   2   14859 0   24  
1350000 1950000
1605000 1950000
OPEN   2   14859 0   24  
1350000 600000
1635000 600000
OPEN   2   14859 0   24  
1350000 -600000
1545000 -600000
OPEN   2   14859 0   24  
1350000 -1950000
1530000 -1950000
OPEN   2   14859 0   24  
-1350000 -1950000
-1350000 -2100000
OPEN   2   14859 0   24  
-3675000 -1800000
-3675000 -1950000
OPEN   2   14859 0   24  
3300000 -2550000
3645000 -2550000
CLOSED 5   14859 0   24  
-6375000 4125000
6375000 4125000
6375000 -4125000
-6375000 -4125000
-6375000 4125000
OPEN   2   38100 0   24  
-9000000 -975000
8550000 -975000
OPEN   2   38100 0   24  
-3225000 1350000
-3225000 -975000
OPEN   2   38100 0   24  
3225000 1500000
3225000 -975000
OPEN   2   38100 0   24  
0      0     
0      -6477000
VALUE     2276713     4634367   0.000  1      571500       57150 N   LEFT   DOWN
Regular <Romansim Stroke Font>
Ref.Des.
T-4237500 1500000 -4237500 1500000 1 
T-4237500 0     -4237500 0     2 
T-4237500 -1500000 -4237500 -1500000 3 
T-3000000 -3112500 -3000000 -3112500 4 
T-1500000 -3112500 -1500000 -3112500 5 
T0     -3112500 0     -3112500 6 
T1500000 -3112500 1500000 -3112500 7 
T3000000 -3112500 3000000 -3112500 8 
T4237500 -1500000 4237500 -1500000 9 
T4237500 0     4237500 0     10 
T4237500 1500000 4237500 1500000 11 
T3000000 3112500 3000000 3112500 12 
T1500000 3112500 1500000 3112500 13 
T0     3112500 0     3112500 14 
T-1500000 3112500 -1500000 3112500 15 
T-3000000 3112500 -3000000 3112500 16 
T0     1275000 0     1275000 17 
T0     -1275000 0     -1275000 18 
T-5475000 -3225000 -5475000 -3225000 19 
T5475000 -3225000 5475000 -3225000 20 
T5475000 3225000 5475000 3225000 21 
PAD 0 3
-2 600000 RF  90.000 3225000 1050000 0   0 N
-1 0   R  
0  0   R  
PAD 1 3
-2 600000 RF  0.000 4275000 -1575000 0   0 N
-1 0   R  
0  0   R  
PAD 2 3
-2 600000 RF  0.000 4275000 -1575000 0   0 N
-1 0   R  
0  0   R  
PAD 3 3
-2 600000 RF  0.000 4275000 -1575000 0   0 N
-1 0   R  
0  0   R  
PAD 4 3
-2 600000 RF  90.000 3225000 -1050000 0   0 N
-1 0   R  
0  0   R  
PAD 5 3
-2 600000 RF  90.000 3225000 -1050000 0   0 N
-1 0   R  
0  0   R  
PAD 6 3
-2 600000 RF  90.000 3225000 -1050000 0   0 N
-1 0   R  
0  0   R  
PAD 7 3
-2 600000 RF  90.000 3225000 -1050000 0   0 N
-1 0   R  
0  0   R  
PAD 8 3
-2 600000 RF  90.000 3225000 -1050000 0   0 N
-1 0   R  
0  0   R  
PAD 9 3
-2 600000 RF  0.000 4275000 1575000 0   0 N
-1 0   R  
0  0   R  
PAD 10 3
-2 600000 RF  0.000 4275000 1575000 0   0 N
-1 0   R  
0  0   R  
PAD 11 3
-2 600000 RF  0.000 4275000 1575000 0   0 N
-1 0   R  
0  0   R  
PAD 17 3
-2 1350000 RF  0.000 2700000 0   0   952500  
-1 0   R  
0  1333500 R  
PAD 18 3
-2 1350000 RF  0.000 2700000 0   0   952500  
-1 0   R  
0  1333500 R  
PAD 19 3
-2 1050000 R   1066800 N
-1 1050000 R  
0  1050000 R  
PAD 20 3
-2 1050000 R   1066800 N
-1 1050000 R  
0  1050000 R  
PAD 21 3
-2 1050000 R   1066800 N
-1 1050000 R  
0  1050000 R  

SDP3_BIG-PADS-V4 M 4500000 -1500000 13 21 17 0 1
OPEN   2   14859 0   24  
-4800000 -1740000
-4800000 -1905000
OPEN   2   14859 0   24  
4800000 -1785000
4800000 -1920000
OPEN   5   14859 0   24  
-4500000 3375000
-4500000 -3375000
4500000 -3375000
4500000 3375000
-4500000 3375000
OPEN   2   14859 0   24  
3285000 3675000
3900000 3675000
OPEN   2   14859 0   24  
3285000 -3675000
3465000 -3675000
OPEN   2   14859 0   24  
1350000 1950000
1605000 1950000
OPEN   2   14859 0   24  
1350000 600000
1635000 600000
OPEN   2   14859 0   24  
1350000 -600000
1545000 -600000
OPEN   2   14859 0   24  
1350000 -1950000
1530000 -1950000
OPEN   2   14859 0   24  
-1350000 -1950000
-1350000 -2100000
OPEN   2   14859 0   24  
-3675000 -1800000
-3675000 -1950000
OPEN   2   14859 0   24  
3300000 -2550000
3645000 -2550000
CLOSED 5   14859 0   24  
-6375000 4125000
6375000 4125000
6375000 -4125000
-6375000 -4125000
-6375000 4125000
VALUE     2276713     4634367   0.000  1      571500       57150 N   LEFT   DOWN
Regular <Romansim Stroke Font>
Ref.Des.
T-4237500 1500000 -4237500 1500000 1 
T-4237500 0     -4237500 0     2 
T-4237500 -1500000 -4237500 -1500000 3 
T-3000000 -3112500 -3000000 -3112500 4 
T-1500000 -3112500 -1500000 -3112500 5 
T0     -3112500 0     -3112500 6 
T1500000 -3112500 1500000 -3112500 7 
T3000000 -3112500 3000000 -3112500 8 
T4237500 -1500000 4237500 -1500000 9 
T4237500 0     4237500 0     10 
T4237500 1500000 4237500 1500000 11 
T3000000 3112500 3000000 3112500 12 
T1500000 3112500 1500000 3112500 13 
T0     3112500 0     3112500 14 
T-1500000 3112500 -1500000 3112500 15 
T-3000000 3112500 -3000000 3112500 16 
T0     1275000 0     1275000 17 
T0     -1275000 0     -1275000 18 
T-5475000 -3225000 -5475000 -3225000 19 
T5475000 -3225000 5475000 -3225000 20 
T5475000 3225000 5475000 3225000 21 
PAD 0 3
-2 600000 RF  90.000 2625000 750000 0   0 N
-1 0   R  
0  0   R  
PAD 1 3
-2 600000 RF  0.000 3675000 -1275000 0   0 N
-1 0   R  
0  0   R  
PAD 2 3
-2 600000 RF  0.000 3675000 -1275000 0   0 N
-1 0   R  
0  0   R  
PAD 3 3
-2 600000 RF  0.000 3675000 -1275000 0   0 N
-1 0   R  
0  0   R  
PAD 4 3
-2 600000 RF  90.000 2625000 -750000 0   0 N
-1 0   R  
0  0   R  
PAD 5 3
-2 600000 RF  90.000 2625000 -750000 0   0 N
-1 0   R  
0  0   R  
PAD 6 3
-2 600000 RF  90.000 2625000 -750000 0   0 N
-1 0   R  
0  0   R  
PAD 7 3
-2 600000 RF  90.000 2625000 -750000 0   0 N
-1 0   R  
0  0   R  
PAD 8 3
-2 600000 RF  90.000 2625000 -750000 0   0 N
-1 0   R  
0  0   R  
PAD 9 3
-2 600000 RF  0.000 3750000 1312500 0   0 N
-1 0   R  
0  0   R  
PAD 10 3
-2 600000 RF  0.000 3750000 1312500 0   0 N
-1 0   R  
0  0   R  
PAD 11 3
-2 600000 RF  0.000 3750000 1312500 0   0 N
-1 0   R  
0  0   R  
PAD 17 3
-2 1350000 RF  0.000 2700000 0   0   952500 N
-1 0   R  
0  1333500 R  
PAD 18 3
-2 1350000 RF  0.000 2700000 0   0   952500 N
-1 0   R  
0  1333500 R  
PAD 19 3
-2 1050000 R   1066800 N
-1 1050000 R  
0  1050000 R  
PAD 20 3
-2 1050000 R   1066800 N
-1 1050000 R  
0  1050000 R  
PAD 21 3
-2 1050000 R   1066800 N
-1 1050000 R  
0  1050000 R  

TO-220AB         I 38100000 36195000  5  4 2 0 2
OPEN   2   381000 0   0   
7620000 2857500
7620000 5715000
OPEN   2   381000 0   0   
-3810000 19050000
11430000 19050000
CLOSED 5   381000 0   0   
-3810000 5715000
11430000 5715000
11430000 28575000
-3810000 28575000
-3810000 5715000
OPEN   2   381000 0   0   
0      2857500
0      5715000
OPEN   2   381000 0   0   
3810000 -952500
3810000 5715000
VALUE      952500    34290000   0.000  1     3810000      381000 N   LEFT     UP
Regular <Romansim Stroke Font>
Part Type
VALUE      952500    34290000   0.000  1     3810000      381000 N   LEFT   DOWN
Regular <Romansim Stroke Font>
Ref.Des.
T0     0     0     0     1 
T3810000 -3810000 3810000 -3810000 2 
T7620000 0     7620000 0     3 
T3810000 24765000 3810000 24765000 4 
PAD 0 4
-2 2667000 R   1524000  
-1 2667000 R  
0  2667000 R  
25 3429000 R  
PAD 4 4
-2 7239000 R   5715000  
-1 7239000 R  
0  7239000 R  
25 8001000 R  

HEADER10         I 38100000 38100000  1 10 2 0 2
CLOSED 6   457200 0   0   
-2667000 6477000
17907000 6477000
17907000 -2667000
-762000 -2667000
-2667000 -762000
-2667000 6477000
VALUE     5715000    11430000   0.000  1     3810000      381000 N   LEFT     UP
Regular <Romansim Stroke Font>
Part Type
VALUE     5715000    11430000   0.000  1     3810000      381000 N   LEFT   DOWN
Regular <Romansim Stroke Font>
Ref.Des.
T0     0     0     0     1 
T0     3810000 0     3810000 2 
T3810000 0     3810000 0     3 
T3810000 3810000 3810000 3810000 4 
T7620000 0     7620000 0     5 
T7620000 3810000 7620000 3810000 6 
T11430000 0     11430000 0     7 
T11430000 3810000 11430000 3810000 8 
T15240000 0     15240000 0     9 
T15240000 3810000 15240000 3810000 10 
PAD 0 4
-2 2286000 R   1333500  
-1 2286000 R  
0  2286000 R  
25 3048000 R  
PAD 1 4
-2 2286000 S   0   1333500  
-1 2286000 S   0  
0  2286000 S   0  
25 3048000 R  

TO-220AB-V2      I 34290000 41910000  0  4 2 0 2
VALUE     4762500    28575000   0.000  1     3810000      381000 N   LEFT     UP
Regular <Romansim Stroke Font>
Part Type
VALUE     4762500    28575000   0.000  1     3810000      381000 N   LEFT   DOWN
Regular <Romansim Stroke Font>
Ref.Des.
T3810000 -9525000 3810000 -9525000 1 
T7620000 -9525000 7620000 -9525000 2 
T11430000 -9525000 11430000 -9525000 3 
T7620000 19050000 7620000 19050000 4 
PAD 0 4
-2 2667000 R   1524000  
-1 2667000 R  
0  2667000 R  
25 3429000 R  
PAD 4 4
-2 7239000 R   5715000  
-1 7239000 R  
0  7239000 R  
25 8001000 R  

CAP0603_1608X90N M 0     0      6  2 1 0 2
CLOSED 5   1500 0   25  
-1312500 -712500
1312500 -712500
1312500 712500
-1312500 712500
-1312500 -712500
CLOSED 5   75000 0   20  
-2325000 -1125000
2325000 -1125000
2325000 1125000
-2325000 1125000
-2325000 -1125000
CIRCLE 2   75000 0   20  
-525000 0     
525000 0     
OPEN   2   75000 0   20  
0      -750000
0      750000
OPEN   2   75000 0   20  
-750000 0     
750000 0     
CLOSED 5   150000 0   27  
-1200000 -600000
1200000 -600000
1200000 600000
-1200000 600000
-1200000 -600000
VALUE           0           0   0.000 27      750000       75000 N CENTER CENTER ORTHO
Regular <Romansim Stroke Font>
Ref.Des.
VALUE      493500    -1714500   0.000  1     2250000      225000 N CENTER CENTER ORTHO
Regular <Romansim Stroke Font>
Ref.Des.
T-1200000 0     -1200000 0     1 
T1200000 0     1200000 0     2 
PAD 0 5
-2 1425000 RF  90.000 1500000 0   0   0 N
-1 0   R  
0  0   R  
21 1425000 RF  90.000 1500000 0   0  
23 1425000 RF  90.000 1500000 0   0  

RES0603_1609X55N M 0     0      6  2 1 0 2
CLOSED 5   1500 0   25  
-1312500 -712500
1312500 -712500
1312500 712500
-1312500 712500
-1312500 -712500
CLOSED 5   75000 0   20  
-2250000 -1125000
2250000 -1125000
2250000 1125000
-2250000 1125000
-2250000 -1125000
CIRCLE 2   75000 0   20  
-525000 0     
525000 0     
OPEN   2   75000 0   20  
0      -750000
0      750000
OPEN   2   75000 0   20  
-750000 0     
750000 0     
CLOSED 5   150000 0   27  
-1200000 -637500
1200000 -637500
1200000 637500
-1200000 637500
-1200000 -637500
VALUE      493500    -1905000   0.000  1     2250000      225000 N CENTER CENTER ORTHO
Regular <Romansim Stroke Font>
Ref.Des.
VALUE           0           0   0.000 27      750000       75000 N CENTER CENTER ORTHO
Regular <Romansim Stroke Font>
Ref.Des.
T-1200000 0     -1200000 0     1 
T1200000 0     1200000 0     2 
PAD 0 5
-2 1350000 RF  90.000 1500000 0   0   0 N
-1 0   R  
0  0   R  
21 1350000 RF  90.000 1500000 0   0  
23 1350000 RF  90.000 1500000 0   0  

SOT23            I 38100000 38100000  3  3 2 0 2
OPEN   3   381000 0   0   
-1143000 1524000
-2095500 1524000
-2095500 -381000
OPEN   3   381000 0   0   
1143000 1524000
2095500 1524000
2095500 -381000
OPEN   2   381000 0   0   
-190500 -1905000
190500 -1905000
VALUE    -2286000     7962900   0.000  1     3810000      381000 N   LEFT     UP
Regular <Romansim Stroke Font>
Part Type
VALUE    -2286000     7962900   0.000  1     3810000      381000 N   LEFT   DOWN
Regular <Romansim Stroke Font>
Ref.Des.
T-1428750 -1485900 -1428750 -1485900 1 
T1428750 -1485900 1428750 -1485900 2 
T0     1562100 0     1562100 3 
PAD 0 3
-2 1371600 S   0   0  
-1 0   R  
0  0   R  
PAD 3 3
-2 1371600 RF  90.000 1905000 0   0   0  
-1 0   R  
0  0   R  

RESC3225X60N     M 0     0      8  2 1 0 3
CLOSED 5   1500 0   25  
-2550000 -2025000
2550000 -2025000
2550000 2025000
-2550000 2025000
-2550000 -2025000
CLOSED 5   75000 0   20  
-3450000 -2400000
3450000 -2400000
3450000 2400000
-3450000 2400000
-3450000 -2400000
CIRCLE 2   75000 0   20  
-525000 0     
525000 0     
OPEN   2   75000 0   20  
0      -750000
0      750000
OPEN   2   75000 0   20  
-750000 0     
750000 0     
CLOSED 5   150000 0   27  
-2400000 -1875000
2400000 -1875000
2400000 1875000
-2400000 1875000
-2400000 -1875000
OPEN   2   300000 0   26  
-900000 -1875000
900000 -1875000
OPEN   2   300000 0   26  
-900000 1875000
900000 1875000
VALUE           0           0   0.000  1     2250000      225000 N CENTER CENTER ORTHO
Regular <Romansim Stroke Font>
Part Type
VALUE           0           0   0.000  1     2250000      225000 N CENTER CENTER ORTHO
Regular <Romansim Stroke Font>
Ref.Des.
VALUE           0           0   0.000 27     2250000      225000 N CENTER CENTER ORTHO
Regular <Romansim Stroke Font>
Ref.Des.
T-2250000 0     -2250000 0     1 
T2250000 0     2250000 0     2 
PAD 0 5
-2 1650000 RF  90.000 4050000 0   0   0 N
-1 0   R  
0  0   R  
21 1650000 RF  90.000 4050000 0   0  
23 1650000 RF  90.000 4050000 0   0  

HOLE25           I 0     0      0  1 1 0 0
T0     0     0     0     1 
PAD 0 6
-2 952500 R   952500  
-1 952500 R  
0  1333500 R  
0  1333500 RT  45.000 1333500 571500 4 
21 1333500 R  
28 1333500 R  

TO-220AB-V2A     I 34290000 41910000  5  4 2 0 2
OPEN   2   381000 0   0   
11430000 -6667500
11430000 0     
OPEN   2   381000 0   0   
0      13335000
15240000 13335000
CLOSED 5   381000 0   0   
0      0     
15240000 0     
15240000 23622000
0      23622000
0      0     
OPEN   2   381000 0   0   
3810000 -6667500
3810000 0     
OPEN   2   381000 0   0   
7620000 -6667500
7620000 0     
VALUE     4762500    28575000   0.000  1     3810000      381000 N   LEFT   DOWN
Regular <Romansim Stroke Font>
Ref.Des.
VALUE     4762500    28575000   0.000  1     3810000      381000 N   LEFT     UP
Regular <Romansim Stroke Font>
Part Type
T3810000 -9525000 3810000 -9525000 1 
T7620000 -9525000 7620000 -9525000 2 
T11430000 -9525000 11430000 -9525000 3 
T7620000 19050000 7620000 19050000 4 
PAD 0 7
-2 2667000 R   1524000  
-2 2667000 RT  45.000 2667000 571500 4 
-1 2667000 R  
-1 2667000 RT  45.000 2667000 571500 4 
0  2667000 R  
0  2667000 RT  45.000 2667000 571500 4 
25 3429000 R  
PAD 4 7
-2 7239000 R   6477000  
-2 7239000 RT  45.000 7239000 571500 4 
-1 7239000 R  
0  7239000 R  
0  7239000 RT  45.000 7848600 571500 4 
25 8001000 R  
25 8001000 RT  45.000 8001000 571500 4 

MNT125-110       I 0     0      1  1 1 0 1
CIRCLE 2   38100 0   24  
4286250 0     
-4286250 0     
VALUE    -8138925     -195733   0.000  1     1905000      190500 N   LEFT   DOWN
Regular <Romansim Stroke Font>
Ref.Des.
T0     0     0     0     1 
PAD 0 8
-2 4191000 R   4191000 N
-2 4762500 RT  45.000 4762500 571500 4 
-1 4191000 R  
-1 4762500 RT  45.000 4762500 571500 4 
0  4191000 R  
0  4762500 RT  45.000 4762500 571500 4 
21 4572000 R  
28 4572000 R  

MNT110           I 0     0      1  1 1 0 1
CIRCLE 2   381000 0   24  
4267200 0     
-4267200 0     
VALUE    -8138925     -195733   0.000  1     1905000      190500 N   LEFT   DOWN
Regular <Romansim Stroke Font>
Ref.Des.
T0     0     0     0     1 
PAD 0 6
-2 4762500 R   4191000  
-2 4762500 RT  45.000 4762500 571500 4 
-1 4762500 R  
-1 4762500 RT  45.000 4762500 571500 4 
0  4762500 R  
0  4762500 RT  45.000 4762500 571500 4 

SDP3_BIG-PADS-V6 I 4500000 -1500000 17 21 17 0 1
OPEN   2   14859 0   24  
-4800000 -1740000
-4800000 -1905000
OPEN   2   14859 0   24  
4800000 -1785000
4800000 -1920000
OPEN   5   14859 0   24  
-4500000 3375000
-4500000 -3375000
4500000 -3375000
4500000 3375000
-4500000 3375000
OPEN   2   14859 0   24  
3285000 3675000
3900000 3675000
OPEN   2   14859 0   24  
3285000 -3675000
3465000 -3675000
OPEN   2   14859 0   24  
1350000 1950000
1605000 1950000
OPEN   2   14859 0   24  
1350000 600000
1635000 600000
OPEN   2   14859 0   24  
1350000 -600000
1545000 -600000
OPEN   2   14859 0   24  
1350000 -1950000
1530000 -1950000
OPEN   2   14859 0   24  
-1350000 -1950000
-1350000 -2100000
OPEN   2   14859 0   24  
-3675000 -1800000
-3675000 -1950000
OPEN   2   14859 0   24  
3300000 -2550000
3645000 -2550000
CLOSED 5   14859 0   24  
-6375000 4125000
6375000 4125000
6375000 -4125000
-6375000 -4125000
-6375000 4125000
OPEN   2   38100 0   24  
-13344144 -974979
8550021 -974979
OPEN   2   38100 0   24  
-3225000 1350000
-3225000 -975000
OPEN   2   38100 0   24  
3225000 1500000
3225000 -975000
OPEN   2   38100 0   24  
0      0     
0      -6477000
VALUE     2276713     4634367   0.000  1      571500       57150 N   LEFT   DOWN
Regular <Romansim Stroke Font>
Ref.Des.
T-4237482 1499997 -4237482 1499997 1 
T-4237500 0     -4237500 0     2 
T-4237500 -1500000 -4237500 -1500000 3 
T-3000000 -3112500 -3000000 -3112500 4 
T-1500000 -3112500 -1500000 -3112500 5 
T0     -3112500 0     -3112500 6 
T1500000 -3112500 1500000 -3112500 7 
T3000000 -3112500 3000000 -3112500 8 
T4237500 -1500000 4237500 -1500000 9 
T4237500 0     4237500 0     10 
T4237500 1500000 4237500 1500000 11 
T3000000 3112500 3000000 3112500 12 
T1500000 3112500 1500000 3112500 13 
T0     3112500 0     3112500 14 
T-1500000 3112500 -1500000 3112500 15 
T-3000000 3112500 -3000000 3112500 16 
T0     1275000 0     1275000 17 
T0     -1275000 0     -1275000 18 
T-5475000 -3225000 -5475000 -3225000 19 
T5475000 -3225000 5475000 -3225000 20 
T5475000 3225000 5475000 3225000 21 
PAD 0 3
-2 600000 RF  90.000 1725000 300000 0   0 N
-1 0   R  
0  0   R  
PAD 1 3
-2 600000 RF  0.000 2775000 -825000 0   0 N
-1 0   R  
0  0   R  
PAD 2 3
-2 600000 RF  0.000 2775000 -825000 0   0 N
-1 0   R  
0  0   R  
PAD 3 3
-2 600000 RF  0.000 2775000 -825000 0   0 N
-1 0   R  
0  0   R  
PAD 4 3
-2 600000 RF  90.000 1725000 -300000 0   0 N
-1 0   R  
0  0   R  
PAD 5 3
-2 600000 RF  90.000 1725000 -300000 0   0 N
-1 0   R  
0  0   R  
PAD 6 3
-2 600000 RF  90.000 1725000 -300000 0   0 N
-1 0   R  
0  0   R  
PAD 7 3
-2 600000 RF  90.000 1725000 -300000 0   0 N
-1 0   R  
0  0   R  
PAD 8 3
-2 600000 RF  90.000 1725000 -300000 0   0 N
-1 0   R  
0  0   R  
PAD 9 3
-2 600000 RF  0.000 2775000 825000 0   0 N
-1 0   R  
0  0   R  
PAD 10 3
-2 600000 RF  0.000 2775000 825000 0   0 N
-1 0   R  
0  0   R  
PAD 11 3
-2 600000 RF  0.000 2775000 825000 0   0 N
-1 0   R  
0  0   R  
PAD 17 4
-2 1350000 RF  0.000 2700000 0   0   952500  
-1 0   R  
0  1333500 R  
0  1333500 RT  45.000 1333500 571500 4 
PAD 18 4
-2 1350000 RF  0.000 2700000 0   0   952500  
-1 0   R  
0  1333500 R  
0  1333500 RT  45.000 1333500 571500 4 
PAD 19 3
-2 1050000 R   1066800 N
-1 1050000 R  
0  1050000 R  
PAD 20 3
-2 1050000 R   1066800 N
-1 1050000 R  
0  1050000 R  
PAD 21 3
-2 1050000 R   1066800 N
-1 1050000 R  
0  1050000 R  

CONN_4-VERT      I 0     0      1  4 1 0 2
CLOSED 5   381000 0   0   
-2857500 -13335000
-2857500 1905000
2857500 1905000
2857500 -13335000
-2857500 -13335000
VALUE     -381000     2667000   0.000  1     1905000      190500 N   LEFT   DOWN
Regular <PADS Stroke Font>
Ref.Des.
VALUE     2286000   -14478000   0.000  1     1905000      190500 N   LEFT     UP
Regular <PADS Stroke Font>
Part Type
T0     0     0     0     1 
T0     -3810000 0     -3810000 2 
T0     -7620000 0     -7620000 3 
T0     -11430000 0     -11430000 4 
PAD 0 3
-2 2286000 R   1333500  
-1 2286000 R  
0  2286000 R  


*PARTTYPE*   ITEMS

*REMARK* NAME DECALNM TYPE GATES SIGPINS UNUSEDPINNMS FLAGS ECO
*REMARK* G/S SWAPTYPE PINS
*REMARK* PINNUMBER SWAPTYPE.PINTYPE
*REMARK* SIGPIN PINNUMBER SIGNAME
*REMARK* PINNUMBER

SDP3 SDP3_BIG-PADS:SDP3:SDP3_BIG-PADS-V2:SDP3_BIG-PADS-V3:SDP3_BIG-PADS-V5:SDP3_BIG-PADS-V4:SDP3_BIG-PADS-V6 UND  1   0   0     0 Y
G 0 16
5.0.L.SCL 8.0.L.SDA 9.0.L.ADDR 4.0.S.IRQ 12.0.S.NC1 13.0.S.NC2 
14.0.S.NC3 15.0.S.NC4 16.0.S.NC5 7.0.L.VDD 11.0.S.GND6 10.0.S.GND5 
6.0.S.GND4 3.0.S.GND3 2.0.S.GND2 1.0.S.GND1 

TIP32 TO-220AB:TO-220AB-V2:TO-220AB-V2A TRX  1   0   4     0 Y
G 0 3
E.0.U. B.0.U. C.0.U. 
B C E M 

CONN2X5_VERT HEADER10 CON  1   0   0     0 Y
G 0 10
1.0.L. 2.0.L. 3.0.L. 4.0.L. 5.0.L. 6.0.L. 
7.0.L. 8.0.L. 9.0.L. 10.0.L. 

CAP0603_1608X90N CAP0603_1608X90N CAP  1   0   0     0 Y
G 0 2
1.0.U. 2.0.U. 

RES0603_1609X55N RES0603_1609X55N RES  1   0   0     0 Y
G 0 2
1.0.U. 2.0.U. 

R1210-3225N RESC3225X60N RES  1   0   0     0 Y
G 0 2
1.0.U. 2.0.U. 

HOLE25 HOLE25 JNK  1   0   0     0 Y
G 0 1
1.0.U. 

MNT125_110 MNT125-110:MNT110 UND  1   0   0     0 Y
G 0 1
1.0.U.1 

CONN4-VERT CONN_4-VERT PLG  1   0   0     0 Y
G 0 4
1.0.S.1 2.0.S.2 3.0.S.3 4.0.S.4 

BSS138 SOT23 TRX  1   0   3     0 Y
G 1 3
G.0.U. S.0.U. D.0.U. 
G S D 


*PART*       ITEMS

*REMARK* REFNM PTYPENM X Y ORI GLUE MIRROR ALT CLSTID CLSTATTR BROTHERID LABELS
*REMARK* .REUSE. INSTANCE RPART
*REMARK* VISIBLE XLOC YLOC ORI LEVEL HEIGTH WIDTH MIRRORED HJUST VJUST RIGHTREADING
*REMARK* FONTSTYLE FONTFACE

Q1              TIP32@TO-220AB-V2A 38862000 26098500 180.000 G N 0 -1 0 -1 2
VALUE    17525999    17716500 180.000  1     2286000      304800 N   LEFT   DOWN
Regular <Romansim Stroke Font>
Ref.Des.
VALUE     4762500    28575000   0.000  1     3810000      381000 N   LEFT     UP
Regular <Romansim Stroke Font>
Part Type
J1              CONN2X5_VERT 49149000 11430000 90.000 U N 0 -1 0 -1 1
VALUE    -4953000     -762000   0.000  1     2286000      304800 N   LEFT   DOWN
Regular <Romansim Stroke Font>
Ref.Des.
R1              RES0603_1609X55N 26289000 27051000 90.000 U M 0 -1 0 -1 2
VALUE     2286000     -761999   0.000  1     2286000      304800 N   LEFT   DOWN
Regular <PADS Stroke Font>
Ref.Des.
VALUE    -2667000     5715000   0.000  1     3810000      381000 N   LEFT     UP
Regular <PADS Stroke Font>
Part Type
R2              RES0603_1609X55N 35433000 27051000 90.000 U M 0 -1 0 -1 2
VALUE     2286000     -761999   0.000  1     2286000      304800 N   LEFT   DOWN
Regular <PADS Stroke Font>
Ref.Des.
VALUE    -2667000     5715000   0.000  1     3810000      381000 N   LEFT     UP
Regular <PADS Stroke Font>
Part Type
C1              CAP0603_1608X90N 30861000 25908000 0.000 U M 0 -1 0 -1 2
VALUE           0     1143000   0.000  1     2286000      304800 N   LEFT   DOWN
Regular <PADS Stroke Font>
Ref.Des.
VALUE    -2667000     5715000   0.000  1     3810000      381000 N   LEFT     UP
Regular <PADS Stroke Font>
Part Type
R4              RES0603_1609X55N 55245000 19812000 90.000 U N 0 -1 0 -1 2
VALUE    -1143000    -3048000   0.000  1     2286000      304800 N   LEFT   DOWN
Regular <PADS Stroke Font>
Ref.Des.
VALUE    -2667000     5715000   0.000  1     3810000      381000 N   LEFT     UP
Regular <PADS Stroke Font>
Part Type
R5              RES0603_1609X55N 55245000 14478000 270.000 U N 0 -1 0 -1 2
VALUE      761999     3048000 180.000  1     2286000      304800 N   LEFT   DOWN
Regular <PADS Stroke Font>
Ref.Des.
VALUE    -2667000     5715000   0.000  1     3810000      381000 N   LEFT     UP
Regular <PADS Stroke Font>
Part Type
R3              R1210-3225N 40005000 35052000 180.000 U N 0 -1 0 -1 2
VALUE    -2667000     5715000   0.000  1     3810000      381000 N   LEFT     UP
Regular <PADS Stroke Font>
Part Type
VALUE      761999     4191000 180.000  1     2286000      304800 N   LEFT   DOWN
Regular <PADS Stroke Font>
Ref.Des.
JJ10            HOLE25 32766000 19599021 0.000 G M 0 -1 0 -1 0
JJ12            HOLE25 25527000 15027021 0.000 G M 0 -1 0 -1 0
JJ5             HOLE25 32766000 16551021 0.000 G M 0 -1 0 -1 0
JJ6             HOLE25 32385000 18075021 0.000 G M 0 -1 0 -1 0
JJ7             HOLE25 27432000 16551021 0.000 G M 0 -1 0 -1 0
JJ8             HOLE25 27813000 18075021 0.000 G M 0 -1 0 -1 0
JJ9             HOLE25 27432000 19599021 0.000 G M 0 -1 0 -1 0
JJ1             MNT125_110 19812000 3810000 0.000 G N 0 -1 0 -1 0
JJ3             MNT125_110 19812000 34290000 0.000 G N 0 -1 0 -1 0
JJ4             MNT125_110 55626000 34290000 0.000 G N 0 -1 0 -1 0
JJ2             MNT125_110 55626000 3810000 0.000 G N 0 -1 0 -1 0
J2              CONN4-VERT 2286000 1905000 90.000 U N 0 -1 0 -1 0
J3              CONN4-VERT 2286000 36195000 90.000 U N 0 -1 0 -1 2
VALUE     2286000   -14478000   0.000  1     1905000      190500 N   LEFT     UP
Regular <PADS Stroke Font>
Part Type
NONE     -5334000     2285999 270.000  1     2286000      304800 N   LEFT   DOWN
Regular <PADS Stroke Font>
Ref.Des.
C2              CAP0603_1608X90N 55245000 24765000 270.000 U N 0 -1 0 -1 2
VALUE      112500     1905000   0.000  1     2286000      304800 N CENTER CENTER ORTHO
Regular <Romansim Stroke Font>
Ref.Des.
VALUE           0           0   0.000 27      750000       75000 N CENTER CENTER ORTHO
Regular <Romansim Stroke Font>
Ref.Des.
U1              SDP3 29999940 18075021 180.000 U M 1 -1 0 -1 1
VALUE     8763000    -4952999 180.000  1     2286000      304800 N   LEFT   DOWN
Regular <Romansim Stroke Font>
Ref.Des.
Q2              BSS138 46482000 35052000 90.000 U N 0 -1 0 -1 2
VALUE    -4953000     -762000   0.000  1     2286000      304800 N   LEFT   DOWN
Regular <PADS Stroke Font>
Ref.Des.
VALUE      952500    -5715000   0.000  1     3810000      381000 N   LEFT     UP
Regular <PADS Stroke Font>
Part Type

*ROUTE*

*REMARK* *SIGNAL* SIGNAME SIGFLAG COLOR
*REMARK* REFNM.PIN .REUSE. INSTANCE RSIG REFNM.PIN .REUSE. INSTANCE RSIG
*REMARK* XLOC YLOC LAYER SEGMENTWIDTH FLAGS [ARCDIR/VIANAME] [TEARDROP [P WID LEN [FLAGS]] [N WID LEN [FLAGS]]] [JMPNM JMPFLAG] REUSE INST RSIG


*SIGNAL* $$$28728 2 -2 ; 
R4.2                            C2.2                            
55245000 21012000 1 952500 1280  THERMAL  TEARDROP N 90 90 
55245000 23565000 65 952500 768  THERMAL  TEARDROP P 90 90 
C2.2                            Q2.G                            
55245000 23565000 1 952500 1280  THERMAL  TEARDROP N 90 90 
53721000 23565000 1 952500 1536 
52578000 24708000 1 952500 1536 
52578000 28575000 1 952500 1536 
48006000 33147000 1 952500 1536 
48006000 33585150 1 952500 1536 
47967900 33623250 65 952500 768  THERMAL  TEARDROP P 90 90 

*SIGNAL* $$$28753 2 -2 ; 
R3.2                            Q1.B                            
37755000 35052000 1 381000 1280  THERMAL  TEARDROP N 90 90 
37755000 35623500 1 952500 256  THERMAL  TEARDROP P 90 90  N 90 90 
35052000 35623500 65 952500 768  THERMAL  TEARDROP P 90 90 

*SIGNAL* +3.3V 1026 31 ; 
C1.1                            J1.10                           
32061000 25908000 2 952500 1280  THERMAL  TEARDROP N 90 90 
32061000 28137000 2 952500 1536 
32004000 28194000 1 952500 256 V35_15 THERMAL  TEARDROP P 90 90  N 90 90 
37338000 28194000 1 952500 256 V35_15 THERMAL  TEARDROP P 90 90  N 90 90 
39624000 28194000 1 952500 1536 
41148000 26670000 1 952500 1536 
45339000 26670000 65 952500 768  THERMAL  TEARDROP P 90 90 
C1.1                            R1.2                            
32061000 25908000 2 952500 1280  THERMAL  TEARDROP N 90 90 
32061000 28137000 2 952500 1536 
32004000 28194000 1 952500 256 V35_15 THERMAL  TEARDROP P 90 90  N 90 90 
28194000 28194000 2 571500 256 V35_15 THERMAL  TEARDROP P 90 90  N 90 90 
28137000 28251000 2 571500 1536 
26289000 28251000 65 571500 768  THERMAL  TEARDROP P 90 90 
C1.1                            R2.2                            
32061000 25908000 2 952500 1280  THERMAL  TEARDROP N 90 90 
32061000 28137000 2 952500 1536 
32004000 28194000 1 952500 256 V35_15 THERMAL  TEARDROP P 90 90  N 90 90 
37338000 28194000 2 381000 256 V35_15 THERMAL  TEARDROP P 90 90  N 90 90 
37281000 28251000 2 571500 256  THERMAL  TEARDROP P 90 90  N 90 90 
35433000 28251000 65 571500 768  THERMAL  TEARDROP P 90 90 

*SIGNAL* +3.3V 1026 31 ; 
U1.7                            C1.1                            
31499940 21187521 2 381000 1280  THERMAL  TEARDROP N 90 90 
31500000 23622000 2 381000 1536 
32004000 24126000 2 381000 1536 
32004000 25851000 2 381000 1536 
32061000 25908000 65 381000 768  THERMAL  TEARDROP P 90 90 

*SIGNAL* +3.3V 1026 31 ; 
C1.1                            J2.3                            
32061000 25908000 2 952500 1280  THERMAL  TEARDROP N 90 90 
32061000 28137000 2 952500 1536 
32004000 28194000 1 952500 256 V35_15 THERMAL  TEARDROP P 90 90  N 90 90 
28194000 28194000 1 952500 256 V35_15 THERMAL  TEARDROP P 90 90  N 90 90 
24003000 28194000 1 952500 1536 
20193000 24384000 1 952500 1536 
20193000 9906000 1 952500 1536 
19050000 8763000 1 952500 1536 
16764000 8763000 1 952500 1536 
9906000 1905000 65 952500 768  THERMAL  TEARDROP P 90 90 

*SIGNAL* GND 1026 10 ; 
Q1.M                            J1.4                            
31242000 7048500 0 952500 1792  THERMAL 
38100000 15240000 2 952500 1280 V35_15 THERMAL  TEARDROP N 90 90 
45339000 15240000 65 952500 768  THERMAL  TEARDROP P 90 90 
JJ10.1                          J1.4                            
32766000 19599021 0 952500 1792  THERMAL 
38100000 15240000 2 952500 1280 V35_15 THERMAL  TEARDROP N 90 90 
45339000 15240000 65 952500 768  THERMAL  TEARDROP P 90 90 
JJ12.1                          J1.4                            
25527000 15027021 0 952500 1792  THERMAL 
38100000 15240000 2 952500 1280 V35_15 THERMAL  TEARDROP N 90 90 
45339000 15240000 65 952500 768  THERMAL  TEARDROP P 90 90 
JJ5.1                           J1.4                            
32766000 16551021 0 952500 1792  THERMAL 
38100000 15240000 2 952500 1280 V35_15 THERMAL  TEARDROP N 90 90 
45339000 15240000 65 952500 768  THERMAL  TEARDROP P 90 90 
J1.4                            JJ6.1                           
45339000 15240000 2 952500 1280  THERMAL  TEARDROP N 90 90 
38100000 15240000 0 952500 768 V35_15 THERMAL  TEARDROP P 90 90 
32385000 18075021 65 952500 1792  THERMAL 
JJ7.1                           J1.4                            
27432000 16551021 0 952500 1792  THERMAL 
38100000 15240000 2 952500 1280 V35_15 THERMAL  TEARDROP N 90 90 
45339000 15240000 65 952500 768  THERMAL  TEARDROP P 90 90 
J1.4                            JJ8.1                           
45339000 15240000 2 952500 1280  THERMAL  TEARDROP N 90 90 
38100000 15240000 0 952500 768 V35_15 THERMAL  TEARDROP P 90 90 
27813000 18075021 65 952500 1792  THERMAL 
J1.4                            JJ9.1                           
45339000 15240000 2 952500 1280  THERMAL  TEARDROP N 90 90 
38100000 15240000 0 952500 768 V35_15 THERMAL  TEARDROP P 90 90 
27432000 19599021 65 952500 1792  THERMAL 
J1.4                            J2.2                            
45339000 15240000 2 952500 1280  THERMAL  TEARDROP N 90 90 
38100000 15240000 0 952500 768 V35_15 THERMAL  TEARDROP P 90 90 
25146000 8382000 2 952500 1280 V35_15 THERMAL  TEARDROP N 90 90 
19431000 8382000 2 952500 1536 
18507364 7620000 2 952500 1536 
11997893 7620000 2 952500 1536 
6096000 1905000 65 952500 768  THERMAL  TEARDROP P 90 90 
J1.4                            J1.3                            
45339000 15240000 2 952500 1280  THERMAL  TEARDROP N 90 90 
49149000 15240000 65 952500 768  THERMAL  TEARDROP P 90 90 
J1.4                            U1.9                            
45339000 15240000 2 952500 1280  THERMAL  TEARDROP N 90 90 
38100000 15240000 0 952500 768 V35_15 THERMAL  TEARDROP P 90 90 
38100000 19621500 2 381000 1280 V35_15 THERMAL  TEARDROP N 90 90 
38053500 19575000 2 381000 256  THERMAL  TEARDROP P 90 90  N 90 90 
34237440 19575021 65 381000 768  THERMAL  TEARDROP P 90 90 

*SIGNAL* GND 1026 10 ; 
U1.10                           J1.4                            
34237440 18075021 2 381000 1280  THERMAL  TEARDROP N 90 90 
38077500 18075000 2 381000 256  THERMAL  TEARDROP P 90 90  N 90 90 
38100000 18097500 0 952500 768 V35_15 THERMAL  TEARDROP P 90 90 
38100000 15240000 2 952500 1280 V35_15 THERMAL  TEARDROP N 90 90 
45339000 15240000 65 952500 768  THERMAL  TEARDROP P 90 90 

*SIGNAL* GND 1026 10 ; 
J1.4                            U1.11                           
45339000 15240000 2 952500 1280  THERMAL  TEARDROP N 90 90 
38100000 15240000 0 952500 768 V35_15 THERMAL  TEARDROP P 90 90 
38100000 16573500 2 381000 1280 V35_15 THERMAL  TEARDROP N 90 90 
38098500 16575000 2 381000 1536 
34237440 16575021 65 381000 768  THERMAL  TEARDROP P 90 90 
JJ7.1                           U1.1                            
27432000 16551021 0 952500 1792  THERMAL 
25762440 16575021 65 952500 1792  THERMAL 

*SIGNAL* GND 1026 10 ; 
U1.2                            U1.1                            
25762440 18075021 2 381000 1280  THERMAL  TEARDROP N 90 90 
22098000 18075000 2 381000 256  THERMAL  TEARDROP P 90 90  N 90 90 
22098000 18288000 0 952500 768 V35_15 THERMAL  TEARDROP P 90 90 
22098000 19812000 0 952500 1792 V35_15 THERMAL 
22098000 16764000 2 381000 1280 V35_15 THERMAL  TEARDROP N 90 90 
22098000 16575003 2 381000 256  THERMAL  TEARDROP P 90 90  N 90 90 
25762440 16575021 65 381000 768  THERMAL  TEARDROP P 90 90 
U1.3                            U1.1                            
25762440 19575021 2 381000 1280  THERMAL  TEARDROP N 90 90 
22098000 19575000 2 381000 256  THERMAL  TEARDROP P 90 90  N 90 90 
22098000 19812000 0 952500 768 V35_15 THERMAL  TEARDROP P 90 90 
22098000 16764000 2 381000 1280 V35_15 THERMAL  TEARDROP N 90 90 
22098000 16575003 2 381000 256  THERMAL  TEARDROP P 90 90  N 90 90 
25762440 16575021 65 381000 768  THERMAL  TEARDROP P 90 90 
C1.2                            J1.3                            
29661000 25908000 2 381000 1280  THERMAL  TEARDROP N 90 90 
30000000 25908000 2 381000 256  THERMAL  TEARDROP P 90 90  N 90 90 
30099000 25908000 0 952500 768  THERMAL  TEARDROP P 90 90 
49530000 14802000 1 762000 1280  THERMAL  TEARDROP N 90 90 
49530000 14859000 1 762000 1536 
49149000 15240000 65 762000 768  THERMAL  TEARDROP P 90 90 

*SIGNAL* GND 1026 10 ; 
R5.2                            J1.3                            
55245000 13278000 1 762000 1280  THERMAL  TEARDROP N 90 90 
55188000 13335000 1 762000 1536 
52959000 13335000 1 762000 1536 
51054000 15240000 1 762000 1536 
49149000 15240000 65 762000 768  THERMAL  TEARDROP P 90 90 

*SIGNAL* GND 1026 10 ; 
Q1.C                            J1.3                            
31242000 35623500 2 952500 1280  THERMAL  TEARDROP N 90 90 
31242000 32766000 2 952500 1536 
33147000 30861000 2 952500 1536 
33147000 30800421 2 952500 1536 
49530000 30800421 2 952500 256  THERMAL  TEARDROP P 90 90  N 90 90 
52197000 28133421 2 952500 1536 
52197000 27813000 2 952500 256  THERMAL  TEARDROP P 90 90  N 90 90 
52197000 19050000 2 952500 256  THERMAL  TEARDROP P 90 90  N 90 90 
52197000 15240000 2 952500 1536 
49149000 15240000 65 952500 768  THERMAL  TEARDROP P 90 90 

*SIGNAL* GND 1026 10 ; 
U1.6                            J1.3                            
29999940 21187521 2 381000 1280  THERMAL  TEARDROP N 90 90 
30000000 24292500 2 381000 1536 
29908500 24384000 2 381000 256 V35_15 THERMAL  TEARDROP P 90 90  N 90 90 
30000000 24384000 2 571500 256  THERMAL  TEARDROP P 90 90  N 90 90 
30000000 25908000 2 381000 256  THERMAL  TEARDROP P 90 90  N 90 90 
30099000 25908000 0 952500 768  THERMAL  TEARDROP P 90 90 
49530000 14802000 1 762000 1280  THERMAL  TEARDROP N 90 90 
49530000 14859000 1 762000 1536 
49149000 15240000 65 762000 768  THERMAL  TEARDROP P 90 90 

*SIGNAL* GND 1026 10 ; 
Q1.C                            J1.5                            
31242000 35623500 2 952500 1280  THERMAL  TEARDROP N 90 90 
31242000 32766000 2 952500 1536 
33147000 30861000 2 952500 1536 
33147000 30800421 2 952500 1536 
49530000 30800421 2 952500 256  THERMAL  TEARDROP P 90 90  N 90 90 
52197000 28133421 2 952500 1536 
52197000 27813000 2 952500 256  THERMAL  TEARDROP P 90 90  N 90 90 
52197000 19050000 2 952500 256  THERMAL  TEARDROP P 90 90  N 90 90 
49149000 19050000 65 952500 768  THERMAL  TEARDROP P 90 90 
Q1.C                            C2.1                            
31242000 35623500 2 952500 1280  THERMAL  TEARDROP N 90 90 
31242000 32766000 2 952500 1536 
33147000 30861000 2 952500 1536 
33147000 30800421 2 952500 1536 
49530000 30800421 2 952500 256  THERMAL  TEARDROP P 90 90  N 90 90 
52197000 28133421 2 952500 1536 
52197000 27813000 2 762000 256  THERMAL  TEARDROP P 90 90  N 90 90 
55245000 27813000 1 762000 256 V25_15 THERMAL  TEARDROP P 90 90  N 90 90 
55245000 25965000 65 762000 768  THERMAL  TEARDROP P 90 90 
Q1.C                            Q2.S                            
31242000 35623500 2 952500 1280  THERMAL  TEARDROP N 90 90 
31242000 32766000 2 952500 1536 
33147000 30861000 2 952500 1536 
33147000 30800421 2 952500 1536 
49530000 30800421 2 952500 256  THERMAL  TEARDROP P 90 90  N 90 90 
49530000 36576000 1 952500 256 V35_15 THERMAL  TEARDROP P 90 90  N 90 90 
48063150 36576000 1 952500 1536 
47967900 36480750 65 952500 768  THERMAL  TEARDROP P 90 90 
U1.18                           U1.6                            
29999940 19350021 0 952500 1792  THERMAL 
29999940 21187521 65 952500 1792  THERMAL 
U1.17                           U1.18                           
29999940 16800021 0 952500 1792  THERMAL 
29999940 19350021 65 952500 1792  THERMAL 

*SIGNAL* SCL0 2 -2 ; 
R1.1                            J1.2                            
26289000 25851000 2 381000 1280  THERMAL  TEARDROP N 90 90 
22479000 25851000 2 381000 1536 
20574000 23946000 2 381000 1536 
20574000 14859000 2 381000 1536 
22288500 13144500 2 381000 1536 
40957500 13144500 2 381000 1536 
42672000 11430000 2 381000 1536 
45339000 11430000 65 381000 768  THERMAL  TEARDROP P 90 90 
R1.1                            U1.5                            
26289000 25851000 2 381000 1280  THERMAL  TEARDROP N 90 90 
26289000 25833000 2 381000 1536 
28500000 23622000 2 381000 1536 
28499940 21187521 65 381000 768  THERMAL  TEARDROP P 90 90 

*SIGNAL* PRESS_OUT 2 -2 ; 
J1.1                            J2.1                            
49149000 11430000 2 381000 1280  THERMAL  TEARDROP N 90 90 
46863000 9144000 2 381000 256  THERMAL  TEARDROP P 90 90  N 90 90 
42291000 9144000 2 381000 1536 
39052500 12382500 2 381000 256  THERMAL  TEARDROP P 90 90  N 90 90 
26479500 12382500 2 381000 1536 
23622000 9525000 2 381000 1536 
18859500 9525000 2 381000 1536 
18478500 9144000 2 381000 1536 
9525000 9144000 2 381000 1536 
2286000 1905000 65 381000 768  THERMAL  TEARDROP P 90 90 

*SIGNAL* +5V 2 -2 ; 
J1.7                            J1.9                            
49149000 22860000 1 952500 1280  THERMAL  TEARDROP N 90 90 
49149000 26670000 65 952500 768  THERMAL  TEARDROP P 90 90 
J1.9                            Q1.E                            
49149000 26670000 1 952500 1280  THERMAL  TEARDROP N 90 90 
49149000 28575000 1 952500 1536 
46482000 31242000 1 952500 256  THERMAL  TEARDROP P 90 90  N 90 90 
29337000 31242000 1 952500 1536 
27432000 33147000 1 952500 256  THERMAL  TEARDROP P 90 90  N 90 90 
27432000 35623500 65 952500 768  THERMAL  TEARDROP P 90 90 

*SIGNAL* SDA0 2 -2 ; 
R2.1                            J1.8                            
35433000 25851000 2 381000 1280  THERMAL  TEARDROP N 90 90 
35445342 25851000 2 381000 1536 
38424000 22872342 2 381000 1536 
38792658 22872342 2 381000 1536 
38792658 22860000 2 381000 1536 
45339000 22860000 65 381000 768  THERMAL  TEARDROP P 90 90 
R2.1                            U1.8                            
35433000 25851000 2 381000 1280  THERMAL  TEARDROP N 90 90 
33000000 23418000 2 381000 1536 
32999940 21187521 65 381000 768  THERMAL  TEARDROP P 90 90 

*SIGNAL* PWM1 2 -2 ; 
R4.1                            J1.6                            
55245000 18612000 1 762000 1280  THERMAL  TEARDROP N 90 90 
55245000 17145000 1 762000 256  THERMAL  TEARDROP P 90 90  N 90 90 
47244000 17145000 1 762000 1536 
45339000 19050000 65 762000 768  THERMAL  TEARDROP P 90 90 
J1.6                            R5.1                            
45339000 19050000 1 762000 1280  THERMAL  TEARDROP N 90 90 
47244000 17145000 1 762000 1536 
55245000 17145000 1 762000 256  THERMAL  TEARDROP P 90 90  N 90 90 
55245000 15678000 65 762000 768  THERMAL  TEARDROP P 90 90 

*SIGNAL* $$$28757 2 -2 ; 
R3.1                            Q2.D                            
42255000 35052000 1 952500 1280  THERMAL  TEARDROP N 90 90 
44919900 35052000 65 952500 768  THERMAL  TEARDROP P 90 90 

*POUR*       POUR ITEMS

*REMARK* NAME TYPE XLOC YLOC PIECES FLAGS [OWNERNAME SIGNAME [HATCHGRID HATCHRAD [PRIORITY]]]
*REMARK* PIECETYPE  CORNERS ARCS WIDTH LEVEL
*REMARK* XLOC YLOC BEGINANGLE DELTAANGLE

POR54325532 POUROUT 23622000 25527000 1 0 POR54325532 GND
POLY 5 0 381000 1
0 0
15240000 0
15240000 -23241000
0 -23241000
0 0

POR65735479 POUROUT 24384000 20193000 1 0 POR65735479 GND
POLY 5 0 381000 1
0 381000
-3048000 381000
-3048000 -4572000
0 -4572000
0 381000


*TESTPOINT*


*MISC*      MISCELLANEOUS PARAMETERS

*REMARK*    PARENT_KEYWORD PARENT_VALUE
*REMARK*  [ { 
*REMARK*       CHILD_KEYWORD CHILD_VALUE
*REMARK*     [ CHILD_KEYWORD CHILD_VALUE
*REMARK*     [ { 
*REMARK*          GRAND_CHILD_KEYWORD GRAND_CHILD_VALUE [...] 
*REMARK*       } ]] 
*REMARK*    } ] 

DOCUMENTS_LIST PARENT
{
VERSION 1
DOCUMENT PDF
{
FOOTER1 0,0,
FOOTER2 0,1,
FOOTER3 0,2,
HEADER1 0,0,
HEADER2 0,1,
HEADER3 0,2,
CONFIG_NAME PDF Document
PAGE_SIZE 8,0,314972699,445770000
COLOR_MODE 1
BOOKMARK_MODE 2,1,1,1
STROKE_FONT ,0,0,0
POPUPS 1,0
PAGE 1
{
PAGE_NAME Top
BOARD_OUTLINE 1
CONNECTIONS 0
THROUGH_HOLE 0,0
MIRROR_IMAGE 0
MIRROR_REFDES 0
OFFSET 0,0
SCALE 0
JUSTIFICATION 2
LAYER 1
{
LAYER_NUMBER 1
SMD_PADS 1
THORUGH_HOLE_PADS 1
TRACES 1
LINES 1
VIAS 1
COPPERS 1
HATCH_OUTLINES 1
POUR_OUTLINES 0
KEEPOUTS 0
REF_DES 1
PART_TYPES 0
TEXTS 1
ATTRIBUTES 0
COMPONENT_OUTLINES_TOP 0
COMPONENT_OUTLINES_BOTTOM 0
TEST_POINTS 0
PARTIAL_DRILLS 0
PIN_NUMBERS 0
MARKUPS 0
}
LAYER 26
{
LAYER_NUMBER 26
SMD_PADS 0
THORUGH_HOLE_PADS 0
TRACES 0
LINES 1
VIAS 0
COPPERS 0
HATCH_OUTLINES 0
POUR_OUTLINES 0
KEEPOUTS 0
REF_DES 1
PART_TYPES 0
TEXTS 1
ATTRIBUTES 0
COMPONENT_OUTLINES_TOP 1
COMPONENT_OUTLINES_BOTTOM 0
TEST_POINTS 0
PARTIAL_DRILLS 0
PIN_NUMBERS 0
MARKUPS 0
}
}
PAGE 2
{
PAGE_NAME Bottom
BOARD_OUTLINE 1
CONNECTIONS 0
THROUGH_HOLE 0,0
MIRROR_IMAGE 0
MIRROR_REFDES 0
OFFSET 0,0
SCALE 0
JUSTIFICATION 2
LAYER 2
{
LAYER_NUMBER 2
SMD_PADS 1
THORUGH_HOLE_PADS 1
TRACES 1
LINES 1
VIAS 1
COPPERS 1
HATCH_OUTLINES 1
POUR_OUTLINES 0
KEEPOUTS 0
REF_DES 1
PART_TYPES 0
TEXTS 1
ATTRIBUTES 0
COMPONENT_OUTLINES_TOP 0
COMPONENT_OUTLINES_BOTTOM 0
TEST_POINTS 0
PARTIAL_DRILLS 0
PIN_NUMBERS 0
MARKUPS 0
}
LAYER 29
{
LAYER_NUMBER 29
SMD_PADS 0
THORUGH_HOLE_PADS 0
TRACES 0
LINES 1
VIAS 0
COPPERS 0
HATCH_OUTLINES 0
POUR_OUTLINES 0
KEEPOUTS 0
REF_DES 1
PART_TYPES 0
TEXTS 1
ATTRIBUTES 0
COMPONENT_OUTLINES_TOP 0
COMPONENT_OUTLINES_BOTTOM 1
TEST_POINTS 0
PARTIAL_DRILLS 0
PIN_NUMBERS 0
MARKUPS 0
}
}
PAGE 3
{
PAGE_NAME Soldermask-Top
BOARD_OUTLINE 1
CONNECTIONS 0
THROUGH_HOLE 0,0
MIRROR_IMAGE 0
MIRROR_REFDES 0
OFFSET 0,0
SCALE 0
JUSTIFICATION 2
LAYER 1
{
LAYER_NUMBER 1
SMD_PADS 1
THORUGH_HOLE_PADS 1
TRACES 0
LINES 1
VIAS 0
COPPERS 0
HATCH_OUTLINES 0
POUR_OUTLINES 0
KEEPOUTS 0
REF_DES 1
PART_TYPES 0
TEXTS 1
ATTRIBUTES 0
COMPONENT_OUTLINES_TOP 1
COMPONENT_OUTLINES_BOTTOM 0
TEST_POINTS 0
PARTIAL_DRILLS 0
PIN_NUMBERS 0
MARKUPS 0
}
LAYER 21
{
LAYER_NUMBER 21
SMD_PADS 1
THORUGH_HOLE_PADS 1
TRACES 0
LINES 0
VIAS 0
COPPERS 1
HATCH_OUTLINES 0
POUR_OUTLINES 0
KEEPOUTS 0
REF_DES 0
PART_TYPES 0
TEXTS 0
ATTRIBUTES 0
COMPONENT_OUTLINES_TOP 0
COMPONENT_OUTLINES_BOTTOM 0
TEST_POINTS 0
PARTIAL_DRILLS 0
PIN_NUMBERS 0
MARKUPS 0
}
}
PAGE 4
{
PAGE_NAME Composite
BOARD_OUTLINE 1
CONNECTIONS 1
THROUGH_HOLE 1,1
MIRROR_IMAGE 0
MIRROR_REFDES 0
OFFSET 0,0
SCALE 0
JUSTIFICATION 2
LAYER 1
{
LAYER_NUMBER 1
SMD_PADS 1
THORUGH_HOLE_PADS 1
TRACES 1
LINES 1
VIAS 1
COPPERS 1
HATCH_OUTLINES 1
POUR_OUTLINES 1
KEEPOUTS 1
REF_DES 1
PART_TYPES 0
TEXTS 1
ATTRIBUTES 1
COMPONENT_OUTLINES_TOP 1
COMPONENT_OUTLINES_BOTTOM 1
TEST_POINTS 1
PARTIAL_DRILLS 1
PIN_NUMBERS 0
MARKUPS 0
}
LAYER 2
{
LAYER_NUMBER 2
SMD_PADS 1
THORUGH_HOLE_PADS 1
TRACES 1
LINES 1
VIAS 1
COPPERS 1
HATCH_OUTLINES 1
POUR_OUTLINES 1
KEEPOUTS 1
REF_DES 1
PART_TYPES 0
TEXTS 1
ATTRIBUTES 1
COMPONENT_OUTLINES_TOP 1
COMPONENT_OUTLINES_BOTTOM 1
TEST_POINTS 1
PARTIAL_DRILLS 1
PIN_NUMBERS 0
MARKUPS 0
}
LAYER 24
{
LAYER_NUMBER 24
SMD_PADS 1
THORUGH_HOLE_PADS 1
TRACES 1
LINES 1
VIAS 1
COPPERS 1
HATCH_OUTLINES 1
POUR_OUTLINES 1
KEEPOUTS 1
REF_DES 0
PART_TYPES 1
TEXTS 1
ATTRIBUTES 1
COMPONENT_OUTLINES_TOP 1
COMPONENT_OUTLINES_BOTTOM 1
TEST_POINTS 1
PARTIAL_DRILLS 1
PIN_NUMBERS 0
MARKUPS 0
}
LAYER 26
{
LAYER_NUMBER 26
SMD_PADS 1
THORUGH_HOLE_PADS 1
TRACES 1
LINES 1
VIAS 1
COPPERS 1
HATCH_OUTLINES 1
POUR_OUTLINES 1
KEEPOUTS 1
REF_DES 1
PART_TYPES 0
TEXTS 1
ATTRIBUTES 1
COMPONENT_OUTLINES_TOP 1
COMPONENT_OUTLINES_BOTTOM 1
TEST_POINTS 1
PARTIAL_DRILLS 1
PIN_NUMBERS 0
MARKUPS 0
}
LAYER 29
{
LAYER_NUMBER 29
SMD_PADS 1
THORUGH_HOLE_PADS 1
TRACES 1
LINES 1
VIAS 1
COPPERS 1
HATCH_OUTLINES 1
POUR_OUTLINES 1
KEEPOUTS 1
REF_DES 1
PART_TYPES 0
TEXTS 1
ATTRIBUTES 1
COMPONENT_OUTLINES_TOP 1
COMPONENT_OUTLINES_BOTTOM 1
TEST_POINTS 1
PARTIAL_DRILLS 1
PIN_NUMBERS 0
MARKUPS 0
}
}
}
}
DFT_CONFIGURATION PARENT
{
UNITS MILS
PROBING_STRATEGY PARENT
{
PROBE_TOP_SIDE NO
PROBE_VIAS YES
PROBE_NO_CONNECT NO
}
DFT_RULES PARENT
{
PROBE 100
{
DRILL_SIZE 69
ENABLE NO
}
PROBE 75
{
DRILL_SIZE 43
ENABLE NO
}
PROBE 50
{
DRILL_SIZE 25
ENABLE YES
}
MIN_VIA_SIZE 25
MIN_PAD_SIZE 25
PIN_TO_PIN 6
PIN_TO_BOARD 6
PIN_TO_COMPONENT 6
}
DIF_FILE PARENT
{
VIA_PREFIX VIA
TP_PART_TYPE TP100
TP_PART_TYPE TP150
TP_PREFIX TP
TP_PREFIX PN_TP
TP_PREFIX TP_SMD
TH_PART_TYPE MTHOLE1
TH_PART_TYPE MTHOLE2
TH_PREFIX TH
TH_PREFIX MH
NC_NET N.C.
INCLUDE_TP YES
}
RETURN_OPTIONS PARENT
{
AUTO_RETURN YES
ADD_TP_VIAS_ON_RETURN YES
ADD_MULTIPLE_FOR_POWERNET NO
TP_VIA_TYPE STANDARDVIA
PPCB_NOT_CONNECTED_NET_NAME NOT_CONNECTED
}
}
LAYER DATA
{
LAYER 0
{
LAYER_THICKNESS 0
DIELECTRIC 3.300000
}
LAYER 1
{
LAYER_NAME Top
LAYER_TYPE ROUTING
PLANE MIXED
ROUTING_DIRECTION HORIZONTAL
ASSOCIATED_SILK_SCREEN Silkscreen Top
ASSOCIATED_PASTE_MASK Paste Mask Top
ASSOCIATED_SOLDER_MASK Solder Mask Top
ASSOCIATED_ASSEMBLY Assembly Drawing Top
COMPONENT Y
ROUTABLE Y
VISIBLE Y
SELECTABLE Y
ENABLED Y
COLORS :
{
ROUTE 11
VIA 1
PAD 11
COPPER 25
2DLINE 5
TEXT 11
ERROR 15
TOPCOMPONENT 14
BOTTOMCOMPONENT 0
REFDES 1
PARTTYPE 0
ATTRIBUTE 11
KEEPOUT 27
PINNUMBER 1
NETNAME 12
TOPPLACEMENT 0
BOTTOMPLACEMENT 0
}
LAYER_THICKNESS 381000
COPPER_THICKNESS 51435
DIELECTRIC 4.300000
NET GND
COST 0
}
LAYER 2
{
LAYER_NAME Bottom
LAYER_TYPE ROUTING
PLANE NONE
ROUTING_DIRECTION VERTICAL
ASSOCIATED_SILK_SCREEN Silkscreen Bottom
ASSOCIATED_PASTE_MASK Paste Mask Bottom
ASSOCIATED_SOLDER_MASK Solder Mask Bottom
ASSOCIATED_ASSEMBLY Assembly Drawing Bottom
COMPONENT Y
ROUTABLE Y
VISIBLE Y
SELECTABLE Y
ENABLED Y
COLORS :
{
ROUTE 3
VIA 1
PAD 3
COPPER 28
2DLINE 3
TEXT 3
ERROR 15
TOPCOMPONENT 0
BOTTOMCOMPONENT 20
REFDES 14
PARTTYPE 0
ATTRIBUTE 3
KEEPOUT 20
PINNUMBER 14
NETNAME 11
TOPPLACEMENT 0
BOTTOMPLACEMENT 0
}
LAYER_THICKNESS 0
COPPER_THICKNESS 51435
DIELECTRIC 3.300000
COST 0
}
LAYER 3
{
LAYER_NAME Layer_3
LAYER_TYPE UNASSIGNED
PLANE NONE
ROUTING_DIRECTION NO_PREFERENCE
VISIBLE Y
SELECTABLE Y
ENABLED Y
COLORS :
{
ROUTE 0
VIA 0
PAD 0
COPPER 0
2DLINE 0
TEXT 0
ERROR 0
TOPCOMPONENT 0
BOTTOMCOMPONENT 0
REFDES 0
PARTTYPE 0
ATTRIBUTE 0
KEEPOUT 0
PINNUMBER 0
NETNAME 0
TOPPLACEMENT 0
BOTTOMPLACEMENT 0
}
LAYER_THICKNESS 0
COPPER_THICKNESS 0
DIELECTRIC 0.000000
COST 0
}
LAYER 4
{
LAYER_NAME Layer_4
LAYER_TYPE UNASSIGNED
PLANE NONE
ROUTING_DIRECTION NO_PREFERENCE
VISIBLE Y
SELECTABLE Y
ENABLED Y
COLORS :
{
ROUTE 0
VIA 0
PAD 0
COPPER 0
2DLINE 0
TEXT 0
ERROR 0
TOPCOMPONENT 0
BOTTOMCOMPONENT 0
REFDES 0
PARTTYPE 0
ATTRIBUTE 0
KEEPOUT 0
PINNUMBER 0
NETNAME 0
TOPPLACEMENT 0
BOTTOMPLACEMENT 0
}
LAYER_THICKNESS 0
COPPER_THICKNESS 0
DIELECTRIC 0.000000
COST 0
}
LAYER 5
{
LAYER_NAME Layer_5
LAYER_TYPE UNASSIGNED
PLANE NONE
ROUTING_DIRECTION NO_PREFERENCE
VISIBLE Y
SELECTABLE Y
ENABLED Y
COLORS :
{
ROUTE 0
VIA 0
PAD 0
COPPER 0
2DLINE 0
TEXT 0
ERROR 0
TOPCOMPONENT 0
BOTTOMCOMPONENT 0
REFDES 0
PARTTYPE 0
ATTRIBUTE 0
KEEPOUT 0
PINNUMBER 0
NETNAME 0
TOPPLACEMENT 0
BOTTOMPLACEMENT 0
}
LAYER_THICKNESS 0
COPPER_THICKNESS 0
DIELECTRIC 0.000000
COST 0
}
LAYER 6
{
LAYER_NAME Layer_6
LAYER_TYPE UNASSIGNED
PLANE NONE
ROUTING_DIRECTION NO_PREFERENCE
VISIBLE Y
SELECTABLE Y
ENABLED Y
COLORS :
{
ROUTE 0
VIA 0
PAD 0
COPPER 0
2DLINE 0
TEXT 0
ERROR 0
TOPCOMPONENT 0
BOTTOMCOMPONENT 0
REFDES 0
PARTTYPE 0
ATTRIBUTE 0
KEEPOUT 0
PINNUMBER 0
NETNAME 0
TOPPLACEMENT 0
BOTTOMPLACEMENT 0
}
LAYER_THICKNESS 0
COPPER_THICKNESS 0
DIELECTRIC 0.000000
COST 0
}
LAYER 7
{
LAYER_NAME Layer_7
LAYER_TYPE UNASSIGNED
PLANE NONE
ROUTING_DIRECTION NO_PREFERENCE
VISIBLE Y
SELECTABLE Y
ENABLED Y
COLORS :
{
ROUTE 0
VIA 0
PAD 0
COPPER 0
2DLINE 0
TEXT 0
ERROR 0
TOPCOMPONENT 0
BOTTOMCOMPONENT 0
REFDES 0
PARTTYPE 0
ATTRIBUTE 0
KEEPOUT 0
PINNUMBER 0
NETNAME 0
TOPPLACEMENT 0
BOTTOMPLACEMENT 0
}
LAYER_THICKNESS 0
COPPER_THICKNESS 0
DIELECTRIC 0.000000
COST 0
}
LAYER 8
{
LAYER_NAME Layer_8
LAYER_TYPE UNASSIGNED
PLANE NONE
ROUTING_DIRECTION NO_PREFERENCE
VISIBLE Y
SELECTABLE Y
ENABLED Y
COLORS :
{
ROUTE 0
VIA 0
PAD 0
COPPER 0
2DLINE 0
TEXT 0
ERROR 0
TOPCOMPONENT 0
BOTTOMCOMPONENT 0
REFDES 0
PARTTYPE 0
ATTRIBUTE 0
KEEPOUT 0
PINNUMBER 0
NETNAME 0
TOPPLACEMENT 0
BOTTOMPLACEMENT 0
}
LAYER_THICKNESS 0
COPPER_THICKNESS 0
DIELECTRIC 0.000000
COST 0
}
LAYER 9
{
LAYER_NAME Layer_9
LAYER_TYPE UNASSIGNED
PLANE NONE
ROUTING_DIRECTION NO_PREFERENCE
VISIBLE Y
SELECTABLE Y
ENABLED Y
COLORS :
{
ROUTE 0
VIA 0
PAD 0
COPPER 0
2DLINE 0
TEXT 0
ERROR 0
TOPCOMPONENT 0
BOTTOMCOMPONENT 0
REFDES 0
PARTTYPE 0
ATTRIBUTE 0
KEEPOUT 0
PINNUMBER 0
NETNAME 0
TOPPLACEMENT 0
BOTTOMPLACEMENT 0
}
LAYER_THICKNESS 0
COPPER_THICKNESS 0
DIELECTRIC 0.000000
COST 0
}
LAYER 10
{
LAYER_NAME Layer_10
LAYER_TYPE UNASSIGNED
PLANE NONE
ROUTING_DIRECTION NO_PREFERENCE
VISIBLE Y
SELECTABLE Y
ENABLED Y
COLORS :
{
ROUTE 0
VIA 0
PAD 0
COPPER 0
2DLINE 0
TEXT 0
ERROR 0
TOPCOMPONENT 0
BOTTOMCOMPONENT 0
REFDES 0
PARTTYPE 0
ATTRIBUTE 0
KEEPOUT 0
PINNUMBER 0
NETNAME 0
TOPPLACEMENT 0
BOTTOMPLACEMENT 0
}
LAYER_THICKNESS 0
COPPER_THICKNESS 0
DIELECTRIC 0.000000
COST 0
}
LAYER 11
{
LAYER_NAME Layer_11
LAYER_TYPE UNASSIGNED
PLANE NONE
ROUTING_DIRECTION NO_PREFERENCE
VISIBLE Y
SELECTABLE Y
ENABLED Y
COLORS :
{
ROUTE 0
VIA 0
PAD 0
COPPER 0
2DLINE 0
TEXT 0
ERROR 0
TOPCOMPONENT 0
BOTTOMCOMPONENT 0
REFDES 0
PARTTYPE 0
ATTRIBUTE 0
KEEPOUT 0
PINNUMBER 0
NETNAME 0
TOPPLACEMENT 0
BOTTOMPLACEMENT 0
}
LAYER_THICKNESS 0
COPPER_THICKNESS 0
DIELECTRIC 0.000000
COST 0
}
LAYER 12
{
LAYER_NAME Layer_12
LAYER_TYPE UNASSIGNED
PLANE NONE
ROUTING_DIRECTION NO_PREFERENCE
VISIBLE Y
SELECTABLE Y
ENABLED Y
COLORS :
{
ROUTE 0
VIA 0
PAD 0
COPPER 0
2DLINE 0
TEXT 0
ERROR 0
TOPCOMPONENT 0
BOTTOMCOMPONENT 0
REFDES 0
PARTTYPE 0
ATTRIBUTE 0
KEEPOUT 0
PINNUMBER 0
NETNAME 0
TOPPLACEMENT 0
BOTTOMPLACEMENT 0
}
LAYER_THICKNESS 0
COPPER_THICKNESS 0
DIELECTRIC 0.000000
COST 0
}
LAYER 13
{
LAYER_NAME Layer_13
LAYER_TYPE UNASSIGNED
PLANE NONE
ROUTING_DIRECTION NO_PREFERENCE
VISIBLE Y
SELECTABLE Y
ENABLED Y
COLORS :
{
ROUTE 0
VIA 0
PAD 0
COPPER 0
2DLINE 0
TEXT 0
ERROR 0
TOPCOMPONENT 0
BOTTOMCOMPONENT 0
REFDES 0
PARTTYPE 0
ATTRIBUTE 0
KEEPOUT 0
PINNUMBER 0
NETNAME 0
TOPPLACEMENT 0
BOTTOMPLACEMENT 0
}
LAYER_THICKNESS 0
COPPER_THICKNESS 0
DIELECTRIC 0.000000
COST 0
}
LAYER 14
{
LAYER_NAME Layer_14
LAYER_TYPE UNASSIGNED
PLANE NONE
ROUTING_DIRECTION NO_PREFERENCE
VISIBLE Y
SELECTABLE Y
ENABLED Y
COLORS :
{
ROUTE 0
VIA 0
PAD 0
COPPER 0
2DLINE 0
TEXT 0
ERROR 0
TOPCOMPONENT 0
BOTTOMCOMPONENT 0
REFDES 0
PARTTYPE 0
ATTRIBUTE 0
KEEPOUT 0
PINNUMBER 0
NETNAME 0
TOPPLACEMENT 0
BOTTOMPLACEMENT 0
}
LAYER_THICKNESS 0
COPPER_THICKNESS 0
DIELECTRIC 0.000000
COST 0
}
LAYER 15
{
LAYER_NAME Layer_15
LAYER_TYPE UNASSIGNED
PLANE NONE
ROUTING_DIRECTION NO_PREFERENCE
VISIBLE Y
SELECTABLE Y
ENABLED Y
COLORS :
{
ROUTE 0
VIA 0
PAD 0
COPPER 0
2DLINE 0
TEXT 0
ERROR 0
TOPCOMPONENT 0
BOTTOMCOMPONENT 0
REFDES 0
PARTTYPE 0
ATTRIBUTE 0
KEEPOUT 0
PINNUMBER 0
NETNAME 0
TOPPLACEMENT 0
BOTTOMPLACEMENT 0
}
LAYER_THICKNESS 0
COPPER_THICKNESS 0
DIELECTRIC 0.000000
COST 0
}
LAYER 16
{
LAYER_NAME Layer_16
LAYER_TYPE UNASSIGNED
PLANE NONE
ROUTING_DIRECTION NO_PREFERENCE
VISIBLE Y
SELECTABLE Y
ENABLED Y
COLORS :
{
ROUTE 0
VIA 0
PAD 0
COPPER 0
2DLINE 0
TEXT 0
ERROR 0
TOPCOMPONENT 0
BOTTOMCOMPONENT 0
REFDES 0
PARTTYPE 0
ATTRIBUTE 0
KEEPOUT 0
PINNUMBER 0
NETNAME 0
TOPPLACEMENT 0
BOTTOMPLACEMENT 0
}
LAYER_THICKNESS 0
COPPER_THICKNESS 0
DIELECTRIC 0.000000
COST 0
}
LAYER 17
{
LAYER_NAME Layer_17
LAYER_TYPE UNASSIGNED
PLANE NONE
ROUTING_DIRECTION NO_PREFERENCE
VISIBLE Y
SELECTABLE Y
ENABLED Y
COLORS :
{
ROUTE 0
VIA 0
PAD 0
COPPER 0
2DLINE 0
TEXT 0
ERROR 0
TOPCOMPONENT 0
BOTTOMCOMPONENT 0
REFDES 0
PARTTYPE 0
ATTRIBUTE 0
KEEPOUT 0
PINNUMBER 0
NETNAME 0
TOPPLACEMENT 0
BOTTOMPLACEMENT 0
}
LAYER_THICKNESS 0
COPPER_THICKNESS 0
DIELECTRIC 0.000000
COST 0
}
LAYER 18
{
LAYER_NAME Layer_18
LAYER_TYPE UNASSIGNED
PLANE NONE
ROUTING_DIRECTION NO_PREFERENCE
VISIBLE Y
SELECTABLE Y
ENABLED Y
COLORS :
{
ROUTE 0
VIA 0
PAD 0
COPPER 0
2DLINE 0
TEXT 0
ERROR 0
TOPCOMPONENT 0
BOTTOMCOMPONENT 0
REFDES 0
PARTTYPE 0
ATTRIBUTE 0
KEEPOUT 0
PINNUMBER 0
NETNAME 0
TOPPLACEMENT 0
BOTTOMPLACEMENT 0
}
LAYER_THICKNESS 0
COPPER_THICKNESS 0
DIELECTRIC 0.000000
COST 0
}
LAYER 19
{
LAYER_NAME Layer_19
LAYER_TYPE UNASSIGNED
PLANE NONE
ROUTING_DIRECTION NO_PREFERENCE
SELECTABLE Y
ENABLED Y
COLORS :
{
ROUTE 0
VIA 0
PAD 0
COPPER 25
2DLINE 5
TEXT 1
ERROR 0
TOPCOMPONENT 0
BOTTOMCOMPONENT 0
REFDES 0
PARTTYPE 0
ATTRIBUTE 0
KEEPOUT 0
PINNUMBER 0
NETNAME 0
TOPPLACEMENT 0
BOTTOMPLACEMENT 0
}
LAYER_THICKNESS 0
COPPER_THICKNESS 0
DIELECTRIC 0.000000
COST 0
}
LAYER 20
{
LAYER_NAME Layer_20
LAYER_TYPE UNASSIGNED
PLANE NONE
ROUTING_DIRECTION NO_PREFERENCE
SELECTABLE Y
ENABLED Y
COLORS :
{
ROUTE 0
VIA 0
PAD 0
COPPER 0
2DLINE 0
TEXT 0
ERROR 0
TOPCOMPONENT 13
BOTTOMCOMPONENT 5
REFDES 0
PARTTYPE 0
ATTRIBUTE 0
KEEPOUT 0
PINNUMBER 0
NETNAME 0
TOPPLACEMENT 0
BOTTOMPLACEMENT 0
}
LAYER_THICKNESS 0
COPPER_THICKNESS 0
DIELECTRIC 0.000000
COST 0
}
LAYER 21
{
LAYER_NAME Solder Mask Top
LAYER_TYPE SOLDER_MASK
PLANE NONE
ROUTING_DIRECTION NO_PREFERENCE
SELECTABLE Y
ENABLED Y
COLORS :
{
ROUTE 0
VIA 10
PAD 10
COPPER 10
2DLINE 10
TEXT 10
ERROR 0
TOPCOMPONENT 0
BOTTOMCOMPONENT 0
REFDES 0
PARTTYPE 0
ATTRIBUTE 10
KEEPOUT 10
PINNUMBER 0
NETNAME 0
TOPPLACEMENT 0
BOTTOMPLACEMENT 0
}
LAYER_THICKNESS 0
COPPER_THICKNESS 0
DIELECTRIC 0.000000
COST 0
}
LAYER 22
{
LAYER_NAME Paste Mask Bottom
LAYER_TYPE PASTE_MASK
PLANE NONE
ROUTING_DIRECTION NO_PREFERENCE
SELECTABLE Y
ENABLED Y
COLORS :
{
ROUTE 0
VIA 16
PAD 16
COPPER 16
2DLINE 16
TEXT 16
ERROR 0
TOPCOMPONENT 0
BOTTOMCOMPONENT 0
REFDES 0
PARTTYPE 0
ATTRIBUTE 16
KEEPOUT 16
PINNUMBER 0
NETNAME 0
TOPPLACEMENT 0
BOTTOMPLACEMENT 0
}
LAYER_THICKNESS 0
COPPER_THICKNESS 0
DIELECTRIC 0.000000
COST 0
}
LAYER 23
{
LAYER_NAME Paste Mask Top
LAYER_TYPE PASTE_MASK
PLANE NONE
ROUTING_DIRECTION NO_PREFERENCE
SELECTABLE Y
ENABLED Y
COLORS :
{
ROUTE 0
VIA 29
PAD 29
COPPER 29
2DLINE 29
TEXT 29
ERROR 0
TOPCOMPONENT 0
BOTTOMCOMPONENT 0
REFDES 0
PARTTYPE 0
ATTRIBUTE 29
KEEPOUT 29
PINNUMBER 0
NETNAME 0
TOPPLACEMENT 0
BOTTOMPLACEMENT 0
}
LAYER_THICKNESS 0
COPPER_THICKNESS 0
DIELECTRIC 0.000000
COST 0
}
LAYER 24
{
LAYER_NAME Drill Drawing
LAYER_TYPE DRILL
PLANE NONE
ROUTING_DIRECTION NO_PREFERENCE
SELECTABLE Y
ENABLED Y
COLORS :
{
ROUTE 0
VIA 0
PAD 0
COPPER 17
2DLINE 17
TEXT 17
ERROR 0
TOPCOMPONENT 9
BOTTOMCOMPONENT 9
REFDES 0
PARTTYPE 0
ATTRIBUTE 9
KEEPOUT 9
PINNUMBER 0
NETNAME 0
TOPPLACEMENT 0
BOTTOMPLACEMENT 0
}
LAYER_THICKNESS 0
COPPER_THICKNESS 0
DIELECTRIC 0.000000
COST 0
}
LAYER 25
{
LAYER_NAME Layer_25
LAYER_TYPE UNASSIGNED
PLANE NONE
ROUTING_DIRECTION NO_PREFERENCE
SELECTABLE Y
ENABLED Y
COLORS :
{
ROUTE 0
VIA 14
PAD 14
COPPER 14
2DLINE 14
TEXT 14
ERROR 0
TOPCOMPONENT 0
BOTTOMCOMPONENT 0
REFDES 0
PARTTYPE 0
ATTRIBUTE 14
KEEPOUT 14
PINNUMBER 0
NETNAME 0
TOPPLACEMENT 0
BOTTOMPLACEMENT 0
}
LAYER_THICKNESS 0
COPPER_THICKNESS 0
DIELECTRIC 0.000000
COST 0
}
LAYER 26
{
LAYER_NAME Silkscreen Top
LAYER_TYPE SILK_SCREEN
PLANE NONE
ROUTING_DIRECTION NO_PREFERENCE
VISIBLE Y
SELECTABLE Y
ENABLED Y
COLORS :
{
ROUTE 0
VIA 0
PAD 0
COPPER 1
2DLINE 1
TEXT 1
ERROR 0
TOPCOMPONENT 1
BOTTOMCOMPONENT 0
REFDES 1
PARTTYPE 0
ATTRIBUTE 1
KEEPOUT 1
PINNUMBER 0
NETNAME 0
TOPPLACEMENT 0
BOTTOMPLACEMENT 0
}
LAYER_THICKNESS 0
COPPER_THICKNESS 0
DIELECTRIC 0.000000
COST 0
}
LAYER 27
{
LAYER_NAME Assembly Drawing Top
LAYER_TYPE ASSEMBLY
PLANE NONE
ROUTING_DIRECTION NO_PREFERENCE
VISIBLE Y
SELECTABLE Y
ENABLED Y
COLORS :
{
ROUTE 0
VIA 0
PAD 0
COPPER 0
2DLINE 24
TEXT 24
ERROR 0
TOPCOMPONENT 1
BOTTOMCOMPONENT 0
REFDES 0
PARTTYPE 0
ATTRIBUTE 1
KEEPOUT 0
PINNUMBER 0
NETNAME 0
TOPPLACEMENT 0
BOTTOMPLACEMENT 0
}
LAYER_THICKNESS 0
COPPER_THICKNESS 0
DIELECTRIC 0.000000
COST 0
}
LAYER 28
{
LAYER_NAME Solder Mask Bottom
LAYER_TYPE SOLDER_MASK
PLANE NONE
ROUTING_DIRECTION NO_PREFERENCE
SELECTABLE Y
ENABLED Y
COLORS :
{
ROUTE 0
VIA 27
PAD 27
COPPER 27
2DLINE 27
TEXT 27
ERROR 0
TOPCOMPONENT 0
BOTTOMCOMPONENT 0
REFDES 0
PARTTYPE 0
ATTRIBUTE 27
KEEPOUT 27
PINNUMBER 0
NETNAME 0
TOPPLACEMENT 0
BOTTOMPLACEMENT 0
}
LAYER_THICKNESS 0
COPPER_THICKNESS 0
DIELECTRIC 0.000000
COST 0
}
LAYER 29
{
LAYER_NAME Silkscreen Bottom
LAYER_TYPE SILK_SCREEN
PLANE NONE
ROUTING_DIRECTION NO_PREFERENCE
VISIBLE Y
SELECTABLE Y
ENABLED Y
COLORS :
{
ROUTE 0
VIA 0
PAD 0
COPPER 19
2DLINE 19
TEXT 19
ERROR 0
TOPCOMPONENT 0
BOTTOMCOMPONENT 19
REFDES 19
PARTTYPE 0
ATTRIBUTE 19
KEEPOUT 19
PINNUMBER 0
NETNAME 0
TOPPLACEMENT 0
BOTTOMPLACEMENT 0
}
LAYER_THICKNESS 0
COPPER_THICKNESS 0
DIELECTRIC 0.000000
COST 0
}
LAYER 30
{
LAYER_NAME Assembly Drawing Bottom
LAYER_TYPE ASSEMBLY
PLANE NONE
ROUTING_DIRECTION NO_PREFERENCE
VISIBLE Y
SELECTABLE Y
ENABLED Y
COLORS :
{
ROUTE 0
VIA 0
PAD 0
COPPER 0
2DLINE 20
TEXT 20
ERROR 0
TOPCOMPONENT 0
BOTTOMCOMPONENT 0
REFDES 0
PARTTYPE 0
ATTRIBUTE 0
KEEPOUT 0
PINNUMBER 0
NETNAME 0
TOPPLACEMENT 0
BOTTOMPLACEMENT 0
}
LAYER_THICKNESS 0
COPPER_THICKNESS 0
DIELECTRIC 0.000000
COST 0
}
}
SELECTABILITY DATA
{
PARTS Y
PINS Y
TRACES Y
VIAS Y
TACKS Y
UNROUTED Y
EDGES Y
NODES Y
SHAPES Y
DIMENSIONS Y
TEXT Y
AREA_PARTS Y
AREA_PINS Y
AREA_TRACES Y
AREA_VIAS Y
AREA_TACKS Y
AREA_UNROUTED Y
AREA_EDGES Y
AREA_NODES Y
AREA_SHAPES Y
AREA_DIMENSIONS Y
AREA_TEXT Y
}
VISIBILITY DATA
{
PADS Y
TRACKS Y
VIAS Y
COPPER Y
LINES Y
TEXT Y
ERRORS Y
CLUSTER Y
TOP_COMPONENT Y
BOTTOM_COMPONENT Y
PLANE_THERMAL Y
REFDES Y
PARTTYPES Y
ATTRIBUTES Y
KEEPOUTS Y
SELECTION_COLOR 15
HIGHLIGHT_COLOR 14
FIXED_COLOR 3
FONT_FACE <Romansim Stroke Font>
{
}
}

*MISC*      MISCELLANEOUS PARAMETERS

*REMARK*    PARENT_KEYWORD PARENT_VALUE
*REMARK*  [ { 
*REMARK*       CHILD_KEYWORD CHILD_VALUE
*REMARK*     [ CHILD_KEYWORD CHILD_VALUE
*REMARK*     [ { 
*REMARK*          GRAND_CHILD_KEYWORD GRAND_CHILD_VALUE [...] 
*REMARK*       } ]] 
*REMARK*    } ] 

RULES_SECTION PARENT
{
NET_CLASS DATA
GROUP DATA
ASSOCIATED_NET DATA
DESIGN RULES
{
RULE_SET (1)
{
FOR :
{
DEFAULT :
}
AGAINST :
{
DEFAULT :
}
LAYER 0
CLEARANCE_RULE :
{
TRACK_TO_TRACK 381000
VIA_TO_TRACK 381000
VIA_TO_VIA 381000
PAD_TO_TRACK 381000
PAD_TO_VIA 381000
PAD_TO_PAD 381000
SMD_TO_TRACK 381000
SMD_TO_VIA 381000
SMD_TO_PAD 381000
SMD_TO_SMD 381000
COPPER_TO_TRACK 381000
COPPER_TO_VIA 381000
COPPER_TO_PAD 381000
COPPER_TO_SMD 381000
COPPER_TO_COPPER 381000
TEXT_TO_TRACK 381000
TEXT_TO_VIA 381000
TEXT_TO_PAD 381000
TEXT_TO_SMD 381000
OUTLINE_TO_TRACK 381000
OUTLINE_TO_VIA 381000
OUTLINE_TO_PAD 381000
OUTLINE_TO_SMD 381000
OUTLINE_TO_COPPER 381000
DRILL_TO_TRACK 381000
DRILL_TO_VIA 381000
DRILL_TO_PAD 381000
DRILL_TO_SMD 381000
DRILL_TO_COPPER 381000
SAME_NET_SMD_TO_VIA 228600
SAME_NET_SMD_TO_CRN 228600
SAME_NET_VIA_TO_VIA 228600
SAME_NET_PAD_TO_CRN 228600
MIN_TRACK_WIDTH 381000
REC_TRACK_WIDTH 952500
MAX_TRACK_WIDTH 1905000
DRILL_TO_DRILL 228600
BODY_TO_BODY 228600
SAME_NET_TRACK_TO_CRN 0
}
}
RULE_SET (2)
{
FOR :
{
DEFAULT :
}
AGAINST :
{
DEFAULT :
}
LAYER 0
HIGH_SPEED_RULE :
{
MIN_LENGTH 0
MAX_LENGTH 1904999936
STUB_LENGTH 0
PARALLEL_LENGTH 38100000
PARALLEL_GAP 7620000
TANDEM_LENGTH 38100000
TANDEM_GAP 7620000
MIN_DELAY 0.000000
MAX_DELAY 10.000000
MIN_CAPACITANCE 0.000000
MAX_CAPACITANCE 10.000000
MIN_IMPEDANCE 50.000000
MAX_IMPEDANCE 150.000000
SHIELD_NET *
SHIELD_GAP 7620000
MATCH_LENGTH_TOLERANCE 7620000
}
}
RULE_SET (3)
{
FOR :
{
DEFAULT :
}
AGAINST :
{
DEFAULT :
}
LAYER 0
ROUTE_RULE :
{
LENGTH_MINIMIZATION_TYPE 1
VIA_SHARE Y
TRACE_SHARE Y
AUTO_ROUTE Y
RIPUP Y
SHOVE Y
ROUTE_PRIORITY 3
MAX_NUMBER_OF_VIAS -1
VALID_LAYER 1
VALID_LAYER 2
VALID_VIA_TYPE V25_15
VALID_VIA_TYPE V30_15
VALID_VIA_TYPE V35_15
}
}
}
}

*MISC*      MISCELLANEOUS PARAMETERS

*REMARK*    PARENT_KEYWORD PARENT_VALUE
*REMARK*  [ { 
*REMARK*       CHILD_KEYWORD CHILD_VALUE
*REMARK*     [ CHILD_KEYWORD CHILD_VALUE
*REMARK*     [ { 
*REMARK*          GRAND_CHILD_KEYWORD GRAND_CHILD_VALUE [...] 
*REMARK*       } ]] 
*REMARK*    } ] 

CAM_SECTION PARENT
{
CAM_VERSION V2007.0
CAM_DOC_LIST PARENT
{
CAM_DOC_DIRECTORY D:\PADS Projects\Cam
CAM_DOC_NAME Top
{
DOC_PLOT_TYPE Routing
DOC_DEVICE_TYPE Photo
DOC_OUTPUT_FILE art001.pho
DOC_LAYER_NAMES Top
DOC_LAYER_NUMBERS 1 0 0 0 0 0 0 0 0 0 0 0 0 0 0 0 0 0 0 0 0 0 0 0 0 0 0 0 0 0
DOC_LAYER_TYPES Component
DOC_FABRICATION_LAYER_NUMBER 1
DOC_SCALE 1 1
DOC_ORIENTATION 0
DOC_MIRROR N
DOC_JUSTIFICATION OO
DOC_OFFSET 38100000 38100000
DOC_CLIP 0
DOC_FIT_OUTPUT 0
DOC_NO_PLANE_THERMALS 0
DOC_ASSEMBLY_OPTION ""
DOC_CUSTOM_THERMALS 0
DOC_BOARD Black
DOC_CONNECTIONS None
DOC_OUTLINES None None
DOC_SLOTS None None
DOC_REFDES None None None None None None None None None None None None None None None None None None None None None None None None None None None None None None
DOC_PARTTYPES None None None None None None None None None None None None None None None None None None None None None None None None None None None None None None
DOC_ATTRIBUTES None None None None None None None None None None None None None None None None None None None None None None None None None None None None None None
DOC_TESTPOINTS None None None None None None None None None None None None None None None None None None None None None None None None None None None None None None
DOC_OUTLINE_LAYERS N N N N N N N N N N N N N N N N N N N N N N N N N N N N N N
DOC_PADS Black None None None None None None None None None None None None None None None None None None None None None None None None None None None None None
DOC_VIAS Black None None None None None None None None None None None None None None None None None None None None None None None None None None None None None
DOC_ROUTES Black None None None None None None None None None None None None None None None None None None None None None None None None None None None None None
DOC_COPPER Black None None None None None None None None None None None None None None None None None None None None None None None None None None None None None
DOC_LINES Black None None None None None None None None None None None None None None None None None None None None None None None None None None None None None
DOC_TEXT Black None None None None None None None None None None None None None None None None None None None None None None None None None None None None None
DOC_KEEPOUTS None None None None None None None None None None None None None None None None None None None None None None None None None None None None None None
DOC_PINS_ADV 15 15 15 15 15 15 15 15 15 15 15 15 15 15 15 0 0 0 0 0 0 0 0 0 0 0 0 0 0 0
DOC_PAD_OVERSIZE 0
DOC_PLOT_JOBNAME Y
DOC_PLOT_OLE N
DOC_MIRROR_REFS N
DOC_SUPRESS_PREFIXES ""
DOC_PLOT_QUALITY Filled
DOC_DRILL_CHART Y
DOC_CHART_OFFSET 0 0
DOC_SUPRESS_EXCLUDE_PADS N
DOC_COLOR_BY_NET 0
}
CAM_DOC_NAME Bottom
{
DOC_PLOT_TYPE Routing
DOC_DEVICE_TYPE Photo
DOC_OUTPUT_FILE art002.pho
DOC_LAYER_NAMES Bottom
DOC_LAYER_NUMBERS 2 0 0 0 0 0 0 0 0 0 0 0 0 0 0 0 0 0 0 0 0 0 0 0 0 0 0 0 0 0
DOC_LAYER_TYPES Component
DOC_FABRICATION_LAYER_NUMBER 2
DOC_SCALE 1 1
DOC_ORIENTATION 0
DOC_MIRROR N
DOC_JUSTIFICATION OO
DOC_OFFSET 38100000 38100000
DOC_CLIP 0
DOC_FIT_OUTPUT 0
DOC_NO_PLANE_THERMALS 0
DOC_ASSEMBLY_OPTION ""
DOC_CUSTOM_THERMALS 0
DOC_BOARD Black
DOC_CONNECTIONS None
DOC_OUTLINES None None
DOC_SLOTS None None
DOC_REFDES None None None None None None None None None None None None None None None None None None None None None None None None None None None None None None
DOC_PARTTYPES None None None None None None None None None None None None None None None None None None None None None None None None None None None None None None
DOC_ATTRIBUTES None None None None None None None None None None None None None None None None None None None None None None None None None None None None None None
DOC_TESTPOINTS None None None None None None None None None None None None None None None None None None None None None None None None None None None None None None
DOC_OUTLINE_LAYERS N N N N N N N N N N N N N N N N N N N N N N N N N N N N N N
DOC_PADS Black None None None None None None None None None None None None None None None None None None None None None None None None None None None None None
DOC_VIAS Black None None None None None None None None None None None None None None None None None None None None None None None None None None None None None
DOC_ROUTES Black None None None None None None None None None None None None None None None None None None None None None None None None None None None None None
DOC_COPPER Black None None None None None None None None None None None None None None None None None None None None None None None None None None None None None
DOC_LINES Black Black Black Black Black Black Black Black Black Black Black Black Black Black Black Black Black Black Black Black Black Black Black Black Black Black Black Black Black Black
DOC_TEXT Black Black Black Black Black Black Black Black Black Black Black Black Black Black Black Black Black Black Black Black Black Black Black Black Black Black Black Black Black Black
DOC_KEEPOUTS None None None None None None None None None None None None None None None None None None None None None None None None None None None None None None
DOC_PINS_ADV 15 15 15 15 15 15 15 15 15 15 15 15 15 15 15 15 15 15 15 15 15 15 15 15 15 15 15 15 15 15
DOC_PAD_OVERSIZE 0
DOC_PLOT_JOBNAME Y
DOC_PLOT_OLE N
DOC_MIRROR_REFS N
DOC_SUPRESS_PREFIXES ""
DOC_PLOT_QUALITY Filled
DOC_DRILL_CHART Y
DOC_CHART_OFFSET 0 0
DOC_SUPRESS_EXCLUDE_PADS N
DOC_COLOR_BY_NET 0
}
CAM_DOC_NAME Silkscreen-Top
{
DOC_PLOT_TYPE Silkscreen
DOC_DEVICE_TYPE Photo
DOC_OUTPUT_FILE sst001026.pho
DOC_LAYER_NAMES Top Silkscreen_Top
DOC_LAYER_NUMBERS 1 26 0 0 0 0 0 0 0 0 0 0 0 0 0 0 0 0 0 0 0 0 0 0 0 0 0 0 0 0
DOC_LAYER_TYPES Component Plane
DOC_FABRICATION_LAYER_NUMBER 26
DOC_SCALE 1 1
DOC_ORIENTATION 0
DOC_MIRROR N
DOC_JUSTIFICATION OO
DOC_OFFSET 38100000 38100000
DOC_CLIP 0
DOC_FIT_OUTPUT 0
DOC_NO_PLANE_THERMALS 0
DOC_ASSEMBLY_OPTION ""
DOC_CUSTOM_THERMALS 0
DOC_BOARD Black
DOC_CONNECTIONS None
DOC_OUTLINES Black None
DOC_SLOTS None None
DOC_REFDES Black None None None None None None None None None None None None None None None None None None None None None None None None None None None None None
DOC_PARTTYPES None None None None None None None None None None None None None None None None None None None None None None None None None None None None None None
DOC_ATTRIBUTES None None None None None None None None None None None None None None None None None None None None None None None None None None None None None None
DOC_TESTPOINTS None None None None None None None None None None None None None None None None None None None None None None None None None None None None None None
DOC_OUTLINE_LAYERS N Y Y Y Y Y Y Y Y Y Y Y Y Y Y Y Y Y Y Y Y Y Y Y Y Y Y Y Y Y
DOC_PADS None None None None None None None None None None None None None None None None None None None None None None None None None None None None None None
DOC_VIAS None None None None None None None None None None None None None None None None None None None None None None None None None None None None None None
DOC_ROUTES None None None None None None None None None None None None None None None None None None None None None None None None None None None None None None
DOC_COPPER None None None None None None None None None None None None None None None None None None None None None None None None None None None None None None
DOC_LINES None Black Black Black Black Black Black Black Black Black Black Black Black Black Black Black Black Black Black Black Black Black Black Black Black Black Black Black Black Black
DOC_TEXT None Black Black Black Black Black Black Black Black Black Black Black Black Black Black Black Black Black Black Black Black Black Black Black Black Black Black Black Black Black
DOC_KEEPOUTS None None None None None None None None None None None None None None None None None None None None None None None None None None None None None None
DOC_PINS_ADV 0 0 0 0 0 0 0 0 0 0 0 0 0 0 0 0 0 0 0 0 0 0 0 0 0 0 0 0 0 0
DOC_PAD_OVERSIZE 0
DOC_PLOT_JOBNAME Y
DOC_PLOT_OLE N
DOC_MIRROR_REFS N
DOC_SUPRESS_PREFIXES ""
DOC_PLOT_QUALITY Filled
DOC_DRILL_CHART Y
DOC_CHART_OFFSET 0 0
DOC_SUPRESS_EXCLUDE_PADS N
DOC_COLOR_BY_NET 0
}
CAM_DOC_NAME Silkscreem-Bot
{
DOC_PLOT_TYPE Silkscreen
DOC_DEVICE_TYPE Photo
DOC_OUTPUT_FILE ssb002029.pho
DOC_LAYER_NAMES Bottom Silkscreen_Bottom
DOC_LAYER_NUMBERS 2 29 0 0 0 0 0 0 0 0 0 0 0 0 0 0 0 0 0 0 0 0 0 0 0 0 0 0 0 0
DOC_LAYER_TYPES Component Plane
DOC_FABRICATION_LAYER_NUMBER 29
DOC_SCALE 1 1
DOC_ORIENTATION 0
DOC_MIRROR N
DOC_JUSTIFICATION OO
DOC_OFFSET 38100000 38100000
DOC_CLIP 0
DOC_FIT_OUTPUT 0
DOC_NO_PLANE_THERMALS 0
DOC_ASSEMBLY_OPTION ""
DOC_CUSTOM_THERMALS 0
DOC_BOARD Black
DOC_CONNECTIONS None
DOC_OUTLINES None Black
DOC_SLOTS None None
DOC_REFDES Black None None None None None None None None None None None None None None None None None None None None None None None None None None None None None
DOC_PARTTYPES None None None None None None None None None None None None None None None None None None None None None None None None None None None None None None
DOC_ATTRIBUTES None None None None None None None None None None None None None None None None None None None None None None None None None None None None None None
DOC_TESTPOINTS None None None None None None None None None None None None None None None None None None None None None None None None None None None None None None
DOC_OUTLINE_LAYERS N Y Y Y Y Y Y Y Y Y Y Y Y Y Y Y Y Y Y Y Y Y Y Y Y Y Y Y Y Y
DOC_PADS None None None None None None None None None None None None None None None None None None None None None None None None None None None None None None
DOC_VIAS None None None None None None None None None None None None None None None None None None None None None None None None None None None None None None
DOC_ROUTES None None None None None None None None None None None None None None None None None None None None None None None None None None None None None None
DOC_COPPER None None None None None None None None None None None None None None None None None None None None None None None None None None None None None None
DOC_LINES None Black Black Black Black Black Black Black Black Black Black Black Black Black Black Black Black Black Black Black Black Black Black Black Black Black Black Black Black Black
DOC_TEXT None Black Black Black Black Black Black Black Black Black Black Black Black Black Black Black Black Black Black Black Black Black Black Black Black Black Black Black Black Black
DOC_KEEPOUTS None None None None None None None None None None None None None None None None None None None None None None None None None None None None None None
DOC_PINS_ADV 0 0 0 0 0 0 0 0 0 0 0 0 0 0 0 0 0 0 0 0 0 0 0 0 0 0 0 0 0 0
DOC_PAD_OVERSIZE 0
DOC_PLOT_JOBNAME Y
DOC_PLOT_OLE N
DOC_MIRROR_REFS N
DOC_SUPRESS_PREFIXES ""
DOC_PLOT_QUALITY Filled
DOC_DRILL_CHART Y
DOC_CHART_OFFSET 0 0
DOC_SUPRESS_EXCLUDE_PADS N
DOC_COLOR_BY_NET 0
}
CAM_DOC_NAME Soldermask-Top
{
DOC_PLOT_TYPE Solder_Mask
DOC_DEVICE_TYPE Photo
DOC_OUTPUT_FILE sm001021.pho
DOC_LAYER_NAMES Top Solder_Mask_Top
DOC_LAYER_NUMBERS 1 21 0 0 0 0 0 0 0 0 0 0 0 0 0 0 0 0 0 0 0 0 0 0 0 0 0 0 0 0
DOC_LAYER_TYPES Component SilkScreen
DOC_FABRICATION_LAYER_NUMBER 21
DOC_SCALE 1 1
DOC_ORIENTATION 0
DOC_MIRROR N
DOC_JUSTIFICATION OO
DOC_OFFSET 38100000 38100000
DOC_CLIP 0
DOC_FIT_OUTPUT 0
DOC_NO_PLANE_THERMALS 0
DOC_ASSEMBLY_OPTION ""
DOC_CUSTOM_THERMALS 0
DOC_BOARD Black
DOC_CONNECTIONS None
DOC_OUTLINES None None
DOC_SLOTS None None
DOC_REFDES None None None None None None None None None None None None None None None None None None None None None None None None None None None None None None
DOC_PARTTYPES None None None None None None None None None None None None None None None None None None None None None None None None None None None None None None
DOC_ATTRIBUTES None None None None None None None None None None None None None None None None None None None None None None None None None None None None None None
DOC_TESTPOINTS Black Black Black Black Black Black Black Black Black Black Black Black Black Black Black Black Black Black Black Black Black Black Black Black Black Black Black Black Black Black
DOC_OUTLINE_LAYERS N N N N N N N N N N N N N N N N N N N N N N N N N N N N N N
DOC_PADS Black Black Black Black Black Black Black Black Black Black Black Black Black Black Black Black Black Black Black Black Black Black Black Black Black Black Black Black Black Black
DOC_VIAS None None None None None None None None None None None None None None None None None None None None None None None None None None None None None None
DOC_ROUTES None None None None None None None None None None None None None None None None None None None None None None None None None None None None None None
DOC_COPPER None Black Black Black Black Black Black Black Black Black Black Black Black Black Black Black Black Black Black Black Black Black Black Black Black Black Black Black Black Black
DOC_LINES None Black Black Black Black Black Black Black Black Black Black Black Black Black Black Black Black Black Black Black Black Black Black Black Black Black Black Black Black Black
DOC_TEXT None Black Black Black Black Black Black Black Black Black Black Black Black Black Black Black Black Black Black Black Black Black Black Black Black Black Black Black Black Black
DOC_KEEPOUTS None None None None None None None None None None None None None None None None None None None None None None None None None None None None None None
DOC_PINS_ADV 0 11 11 11 11 11 11 11 11 11 11 11 11 11 11 11 11 11 11 11 11 11 11 11 11 11 11 11 11 11
DOC_PAD_OVERSIZE 381000
DOC_PLOT_JOBNAME Y
DOC_PLOT_OLE N
DOC_MIRROR_REFS N
DOC_SUPRESS_PREFIXES ""
DOC_PLOT_QUALITY Filled
DOC_DRILL_CHART Y
DOC_CHART_OFFSET 0 0
DOC_SUPRESS_EXCLUDE_PADS N
DOC_COLOR_BY_NET 0
}
CAM_DOC_NAME Soldermask-Bot
{
DOC_PLOT_TYPE Solder_Mask
DOC_DEVICE_TYPE Photo
DOC_OUTPUT_FILE sm002028.pho
DOC_LAYER_NAMES Bottom Solder_Mask_Bottom
DOC_LAYER_NUMBERS 2 28 0 0 0 0 0 0 0 0 0 0 0 0 0 0 0 0 0 0 0 0 0 0 0 0 0 0 0 0
DOC_LAYER_TYPES Component SilkScreen
DOC_FABRICATION_LAYER_NUMBER 28
DOC_SCALE 1 1
DOC_ORIENTATION 0
DOC_MIRROR N
DOC_JUSTIFICATION OO
DOC_OFFSET 38100000 38100000
DOC_CLIP 0
DOC_FIT_OUTPUT 0
DOC_NO_PLANE_THERMALS 0
DOC_ASSEMBLY_OPTION ""
DOC_CUSTOM_THERMALS 0
DOC_BOARD Black
DOC_CONNECTIONS None
DOC_OUTLINES None None
DOC_SLOTS None None
DOC_REFDES None None None None None None None None None None None None None None None None None None None None None None None None None None None None None None
DOC_PARTTYPES None None None None None None None None None None None None None None None None None None None None None None None None None None None None None None
DOC_ATTRIBUTES None None None None None None None None None None None None None None None None None None None None None None None None None None None None None None
DOC_TESTPOINTS Black Black Black Black Black Black Black Black Black Black Black Black Black Black Black Black Black Black Black Black Black Black Black Black Black Black Black Black Black Black
DOC_OUTLINE_LAYERS N N N N N N N N N N N N N N N N N N N N N N N N N N N N N N
DOC_PADS Black Black Black Black Black Black Black Black Black Black Black Black Black Black Black Black Black Black Black Black Black Black Black Black Black Black Black Black Black Black
DOC_VIAS None None None None None None None None None None None None None None None None None None None None None None None None None None None None None None
DOC_ROUTES None None None None None None None None None None None None None None None None None None None None None None None None None None None None None None
DOC_COPPER None Black Black Black Black Black Black Black Black Black Black Black Black Black Black Black Black Black Black Black Black Black Black Black Black Black Black Black Black Black
DOC_LINES None Black Black Black Black Black Black Black Black Black Black Black Black Black Black Black Black Black Black Black Black Black Black Black Black Black Black Black Black Black
DOC_TEXT None Black Black Black Black Black Black Black Black Black Black Black Black Black Black Black Black Black Black Black Black Black Black Black Black Black Black Black Black Black
DOC_KEEPOUTS None None None None None None None None None None None None None None None None None None None None None None None None None None None None None None
DOC_PINS_ADV 0 11 11 11 11 11 11 11 11 11 11 11 11 11 11 11 11 11 11 11 11 11 11 11 11 11 11 11 11 11
DOC_PAD_OVERSIZE 381000
DOC_PLOT_JOBNAME Y
DOC_PLOT_OLE N
DOC_MIRROR_REFS N
DOC_SUPRESS_PREFIXES ""
DOC_PLOT_QUALITY Filled
DOC_DRILL_CHART Y
DOC_CHART_OFFSET 0 0
DOC_SUPRESS_EXCLUDE_PADS N
DOC_COLOR_BY_NET 0
}
CAM_DOC_NAME Drill
{
DOC_PLOT_TYPE NC_Drill
DOC_DEVICE_TYPE Drill
DOC_OUTPUT_FILE drl001.drl
DOC_LAYER_NAMES Top
DOC_LAYER_NUMBERS 1 0 0 0 0 0 0 0 0 0 0 0 0 0 0 0 0 0 0 0 0 0 0 0 0 0 0 0 0 0
DOC_LAYER_TYPES Component
DOC_FABRICATION_LAYER_NUMBER 0
DOC_SCALE 1 1
DOC_ORIENTATION 0
DOC_MIRROR N
DOC_JUSTIFICATION OO
DOC_OFFSET 38100000 38100000
DOC_CLIP 0
DOC_FIT_OUTPUT 0
DOC_NO_PLANE_THERMALS 0
DOC_ASSEMBLY_OPTION ""
DOC_CUSTOM_THERMALS 0
DOC_DRILL_PLATED Y
DOC_DRILL_NONPLATED Y
DOC_DRILL_THRU_VIA Y
DOC_DRILL_PARTIAL_VIA N
DOC_DRILL_TESTPOINTS N
DOC_REPEAT_COUNTS 0 0
DOC_STEP_SIZES 0 0
DOC_DRILL_LIST Y
DOC_DRILL_FILE Y
}
CAM_DOC_NAME Drill-Drawing
{
DOC_PLOT_TYPE Drill_Drawing
DOC_DEVICE_TYPE Photo
DOC_OUTPUT_FILE dd001024.pho
DOC_LAYER_NAMES Top Drill_Drawing
DOC_LAYER_NUMBERS 1 24 0 0 0 0 0 0 0 0 0 0 0 0 0 0 0 0 0 0 0 0 0 0 0 0 0 0 0 0
DOC_LAYER_TYPES Component Routing
DOC_FABRICATION_LAYER_NUMBER 0
DOC_SCALE 1 1
DOC_ORIENTATION 0
DOC_MIRROR N
DOC_JUSTIFICATION OO
DOC_OFFSET 38100000 38100000
DOC_CLIP 0
DOC_FIT_OUTPUT 0
DOC_NO_PLANE_THERMALS 0
DOC_ASSEMBLY_OPTION ""
DOC_CUSTOM_THERMALS 0
DOC_BOARD Black
DOC_CONNECTIONS None
DOC_OUTLINES None None
DOC_SLOTS None None
DOC_REFDES None None None None None None None None None None None None None None None None None None None None None None None None None None None None None None
DOC_PARTTYPES None None None None None None None None None None None None None None None None None None None None None None None None None None None None None None
DOC_ATTRIBUTES None None None None None None None None None None None None None None None None None None None None None None None None None None None None None None
DOC_TESTPOINTS None None None None None None None None None None None None None None None None None None None None None None None None None None None None None None
DOC_OUTLINE_LAYERS N N N N N N N N N N N N N N N N N N N N N N N N N N N N N N
DOC_PADS Black None None None None None None None None None None None None None None None None None None None None None None None None None None None None None
DOC_VIAS Black None None None None None None None None None None None None None None None None None None None None None None None None None None None None None
DOC_ROUTES None None None None None None None None None None None None None None None None None None None None None None None None None None None None None None
DOC_COPPER None None None None None None None None None None None None None None None None None None None None None None None None None None None None None None
DOC_LINES Black Black Black Black Black Black Black Black Black Black Black Black Black Black Black Black Black Black Black Black Black Black Black Black Black Black Black Black Black Black
DOC_TEXT Black Black Black Black Black Black Black Black Black Black Black Black Black Black Black Black Black Black Black Black Black Black Black Black Black Black Black Black Black Black
DOC_KEEPOUTS None None None None None None None None None None None None None None None None None None None None None None None None None None None None None None
DOC_PINS_ADV 0 0 0 0 0 0 0 0 0 0 0 0 0 0 0 0 0 0 0 0 0 0 0 0 0 0 0 0 0 0
DOC_PAD_OVERSIZE 0
DOC_PLOT_JOBNAME Y
DOC_PLOT_OLE N
DOC_MIRROR_REFS N
DOC_SUPRESS_PREFIXES ""
DOC_PLOT_QUALITY Filled
DOC_DRILL_CHART Y
DOC_CHART_OFFSET 0 64770000
DOC_SUPRESS_EXCLUDE_PADS N
DOC_COLOR_BY_NET 0
}
CAM_DOC_NAME prnt
{
DOC_PLOT_TYPE Custom
DOC_DEVICE_TYPE Printer
DOC_OUTPUT_FILE gen001002.lpr
DOC_LAYER_NAMES Top Bottom Drill_Drawing Assembly_Drawing_Top Assembly_Drawing_Bottom
DOC_LAYER_NUMBERS 1 2 24 27 30 0 0 0 0 0 0 0 0 0 0 0 0 0 0 0 0 0 0 0 0 0 0 0 0 0
DOC_LAYER_TYPES Component Component Routing PasteMask PasteMask
DOC_FABRICATION_LAYER_NUMBER 0
DOC_SCALE 2 1
DOC_ORIENTATION 0
DOC_MIRROR N
DOC_JUSTIFICATION CM
DOC_OFFSET 0 0
DOC_CLIP 0
DOC_FIT_OUTPUT 0
DOC_NO_PLANE_THERMALS 0
DOC_ASSEMBLY_OPTION ""
DOC_CUSTOM_THERMALS 0
DOC_BOARD Black
DOC_CONNECTIONS None
DOC_OUTLINES color23 White
DOC_SLOTS None None
DOC_REFDES None None None None None None None None None None None None None None None None None None None None None None None None None None None None None None
DOC_PARTTYPES None None None None None None None None None None None None None None None None None None None None None None None None None None None None None None
DOC_ATTRIBUTES None None None None None None None None None None None None None None None None None None None None None None None None None None None None None None
DOC_TESTPOINTS None None None None None None None None None None None None None None None None None None None None None None None None None None None None None None
DOC_OUTLINE_LAYERS Y Y Y N N N N N N N N N N N N N N N N N N N N N N N N N N N
DOC_PADS Black Black None None None None None None None None None None None None None None None None None None None None None None None None None None None None
DOC_VIAS None Black None None None None None None None None None None None None None None None None None None None None None None None None None None None None
DOC_ROUTES Lblue Lred None None None None None None None None None None None None None None None None None None None None None None None None None None None None
DOC_COPPER None None None None None None None None None None None None None None None None None None None None None None None None None None None None None None
DOC_LINES None Lred Lblue Black Lviolet None None None None None None None None None None None None None None None None None None None None None None None None None
DOC_TEXT Grey Lred Lblue Black Lviolet None None None None None None None None None None None None None None None None None None None None None None None None None
DOC_KEEPOUTS None None None None None None None None None None None None None None None None None None None None None None None None None None None None None None
DOC_PINS_ADV 6 14 0 0 0 0 0 0 0 0 0 0 0 0 0 0 0 0 0 0 0 0 0 0 0 0 0 0 0 0
DOC_PAD_OVERSIZE 0
DOC_PLOT_JOBNAME Y
DOC_PLOT_OLE N
DOC_MIRROR_REFS N
DOC_SUPRESS_PREFIXES ""
DOC_PLOT_QUALITY Filled
DOC_DRILL_CHART Y
DOC_CHART_OFFSET 0 0
DOC_SUPRESS_EXCLUDE_PADS N
DOC_COLOR_BY_NET 0
}
CAM_DOC_NAME prnt-top
{
DOC_PLOT_TYPE Routing
DOC_DEVICE_TYPE Printer
DOC_OUTPUT_FILE art001026.lpr
DOC_LAYER_NAMES Top Silkscreen_Top
DOC_LAYER_NUMBERS 1 26 0 0 0 0 0 0 0 0 0 0 0 0 0 0 0 0 0 0 0 0 0 0 0 0 0 0 0 0
DOC_LAYER_TYPES Component Plane
DOC_FABRICATION_LAYER_NUMBER 0
DOC_SCALE 2 1
DOC_ORIENTATION 0
DOC_MIRROR N
DOC_JUSTIFICATION OO
DOC_OFFSET 38100000 38100000
DOC_CLIP 0
DOC_FIT_OUTPUT 0
DOC_NO_PLANE_THERMALS 0
DOC_ASSEMBLY_OPTION ""
DOC_CUSTOM_THERMALS 0
DOC_BOARD Black
DOC_CONNECTIONS None
DOC_OUTLINES Black None
DOC_SLOTS None None
DOC_REFDES Black None None None None None None None None None None None None None None None None None None None None None None None None None None None None None
DOC_PARTTYPES None None None None None None None None None None None None None None None None None None None None None None None None None None None None None None
DOC_ATTRIBUTES None None None None None None None None None None None None None None None None None None None None None None None None None None None None None None
DOC_TESTPOINTS None None None None None None None None None None None None None None None None None None None None None None None None None None None None None None
DOC_OUTLINE_LAYERS Y N N N N N N N N N N N N N N N N N N N N N N N N N N N N N
DOC_PADS Black None None None None None None None None None None None None None None None None None None None None None None None None None None None None None
DOC_VIAS Black None None None None None None None None None None None None None None None None None None None None None None None None None None None None None
DOC_ROUTES None None None None None None None None None None None None None None None None None None None None None None None None None None None None None None
DOC_COPPER None None None None None None None None None None None None None None None None None None None None None None None None None None None None None None
DOC_LINES Black Black None None None None None None None None None None None None None None None None None None None None None None None None None None None None
DOC_TEXT Black Black None None None None None None None None None None None None None None None None None None None None None None None None None None None None
DOC_KEEPOUTS None None None None None None None None None None None None None None None None None None None None None None None None None None None None None None
DOC_PINS_ADV 15 0 15 15 15 15 15 15 15 15 15 15 15 15 15 0 0 0 0 0 0 0 0 0 0 0 0 0 0 0
DOC_PAD_OVERSIZE 0
DOC_PLOT_JOBNAME Y
DOC_PLOT_OLE N
DOC_MIRROR_REFS N
DOC_SUPRESS_PREFIXES ""
DOC_PLOT_QUALITY Filled
DOC_DRILL_CHART Y
DOC_CHART_OFFSET 0 0
DOC_SUPRESS_EXCLUDE_PADS N
DOC_COLOR_BY_NET 0
}
CAM_DOC_NAME prnt-bot
{
DOC_PLOT_TYPE Routing
DOC_DEVICE_TYPE Printer
DOC_OUTPUT_FILE art002029.lpr
DOC_LAYER_NAMES Bottom Silkscreen_Bottom
DOC_LAYER_NUMBERS 2 29 0 0 0 0 0 0 0 0 0 0 0 0 0 0 0 0 0 0 0 0 0 0 0 0 0 0 0 0
DOC_LAYER_TYPES Component Plane
DOC_FABRICATION_LAYER_NUMBER 0
DOC_SCALE 2 1
DOC_ORIENTATION 0
DOC_MIRROR Y
DOC_JUSTIFICATION OO
DOC_OFFSET 190500000 228600000
DOC_CLIP 0
DOC_FIT_OUTPUT 0
DOC_NO_PLANE_THERMALS 0
DOC_ASSEMBLY_OPTION ""
DOC_CUSTOM_THERMALS 0
DOC_BOARD Black
DOC_CONNECTIONS None
DOC_OUTLINES None Black
DOC_SLOTS None None
DOC_REFDES Black Black None None None None None None None None None None None None None None None None None None None None None None None None None None None None
DOC_PARTTYPES None None None None None None None None None None None None None None None None None None None None None None None None None None None None None None
DOC_ATTRIBUTES None None None None None None None None None None None None None None None None None None None None None None None None None None None None None None
DOC_TESTPOINTS None None None None None None None None None None None None None None None None None None None None None None None None None None None None None None
DOC_OUTLINE_LAYERS Y Y N N N N N N N N N N N N N N N N N N N N N N N N N N N N
DOC_PADS Black None None None None None None None None None None None None None None None None None None None None None None None None None None None None None
DOC_VIAS Aqua None None None None None None None None None None None None None None None None None None None None None None None None None None None None None
DOC_ROUTES Aqua None None None None None None None None None None None None None None None None None None None None None None None None None None None None None
DOC_COPPER None None None None None None None None None None None None None None None None None None None None None None None None None None None None None None
DOC_LINES Black Black None None None None None None None None None None None None None None None None None None None None None None None None None None None None
DOC_TEXT Black None None None None None None None None None None None None None None None None None None None None None None None None None None None None None
DOC_KEEPOUTS None None None None None None None None None None None None None None None None None None None None None None None None None None None None None None
DOC_PINS_ADV 15 0 15 15 15 15 15 15 0 0 0 0 0 0 0 0 0 0 0 0 0 0 0 0 0 0 0 0 0 0
DOC_PAD_OVERSIZE 0
DOC_PLOT_JOBNAME N
DOC_PLOT_OLE N
DOC_MIRROR_REFS N
DOC_SUPRESS_PREFIXES ""
DOC_PLOT_QUALITY Filled
DOC_DRILL_CHART Y
DOC_CHART_OFFSET 0 0
DOC_SUPRESS_EXCLUDE_PADS N
DOC_COLOR_BY_NET 1
}
CAM_DOC_NAME prnt_dim
{
DOC_PLOT_TYPE Custom
DOC_DEVICE_TYPE Printer
DOC_OUTPUT_FILE gen001002.lpr
DOC_LAYER_NAMES Top Bottom Drill_Drawing
DOC_LAYER_NUMBERS 1 2 24 0 0 0 0 0 0 0 0 0 0 0 0 0 0 0 0 0 0 0 0 0 0 0 0 0 0 0
DOC_LAYER_TYPES Component Component Routing
DOC_FABRICATION_LAYER_NUMBER 0
DOC_SCALE 2 1
DOC_ORIENTATION 0
DOC_MIRROR N
DOC_JUSTIFICATION CM
DOC_OFFSET 0 0
DOC_CLIP 0
DOC_FIT_OUTPUT 0
DOC_NO_PLANE_THERMALS 0
DOC_ASSEMBLY_OPTION ""
DOC_CUSTOM_THERMALS 0
DOC_BOARD Black
DOC_CONNECTIONS None
DOC_OUTLINES Black Black
DOC_SLOTS None None
DOC_REFDES None None None None None None None None None None None None None None None None None None None None None None None None None None None None None None
DOC_PARTTYPES None None None None None None None None None None None None None None None None None None None None None None None None None None None None None None
DOC_ATTRIBUTES None None None None None None None None None None None None None None None None None None None None None None None None None None None None None None
DOC_TESTPOINTS None None None None None None None None None None None None None None None None None None None None None None None None None None None None None None
DOC_OUTLINE_LAYERS Y N N N N N N N N N N N N N N N N N N N N N N N N N N N N N
DOC_PADS Black Black None None None None None None None None None None None None None None None None None None None None None None None None None None None None
DOC_VIAS Black Black None None None None None None None None None None None None None None None None None None None None None None None None None None None None
DOC_ROUTES color26 Lred None None None None None None None None None None None None None None None None None None None None None None None None None None None None
DOC_COPPER None None None None None None None None None None None None None None None None None None None None None None None None None None None None None None
DOC_LINES Grey Black Grey None None None None None None None None None None None None None None None None None None None None None None None None None None None
DOC_TEXT None None Grey None None None None None None None None None None None None None None None None None None None None None None None None None None None
DOC_KEEPOUTS None None None None None None None None None None None None None None None None None None None None None None None None None None None None None None
DOC_PINS_ADV 14 14 0 15 15 0 0 0 0 0 0 0 0 0 0 0 0 0 0 0 0 0 0 0 0 0 0 0 0 0
DOC_PAD_OVERSIZE 0
DOC_PLOT_JOBNAME N
DOC_PLOT_OLE N
DOC_MIRROR_REFS N
DOC_SUPRESS_PREFIXES ""
DOC_PLOT_QUALITY Filled
DOC_DRILL_CHART Y
DOC_CHART_OFFSET 0 0
DOC_SUPRESS_EXCLUDE_PADS N
DOC_COLOR_BY_NET 0
}
CAM_DOC_NAME Loading_Top
{
DOC_PLOT_TYPE Custom
DOC_DEVICE_TYPE Printer
DOC_OUTPUT_FILE gen001026.lpr
DOC_LAYER_NAMES Top Silkscreen_Top Assembly_Drawing_Top
DOC_LAYER_NUMBERS 1 26 27 0 0 0 0 0 0 0 0 0 0 0 0 0 0 0 0 0 0 0 0 0 0 0 0 0 0 0
DOC_LAYER_TYPES Component Plane PasteMask
DOC_FABRICATION_LAYER_NUMBER 0
DOC_SCALE 1 1
DOC_ORIENTATION 90
DOC_MIRROR N
DOC_JUSTIFICATION CM
DOC_OFFSET 38100000 38100000
DOC_CLIP 0
DOC_FIT_OUTPUT 1
DOC_NO_PLANE_THERMALS 0
DOC_ASSEMBLY_OPTION ""
DOC_CUSTOM_THERMALS 0
DOC_BOARD Black
DOC_CONNECTIONS None
DOC_OUTLINES Black None
DOC_SLOTS None None
DOC_REFDES Black None None None None None None None None None None None None None None None None None None None None None None None None None None None None None
DOC_PARTTYPES None None Black None None None None None None None None None None None None None None None None None None None None None None None None None None None
DOC_ATTRIBUTES None Black Black None None None None None None None None None None None None None None None None None None None None None None None None None None None
DOC_TESTPOINTS None None None None None None None None None None None None None None None None None None None None None None None None None None None None None None
DOC_OUTLINE_LAYERS Y Y N N N N N N N N N N N N N N N N N N N N N N N N N N N N
DOC_PADS Black None None None None None None None None None None None None None None None None None None None None None None None None None None None None None
DOC_VIAS None None None None None None None None None None None None None None None None None None None None None None None None None None None None None None
DOC_ROUTES None None None None None None None None None None None None None None None None None None None None None None None None None None None None None None
DOC_COPPER None None None None None None None None None None None None None None None None None None None None None None None None None None None None None None
DOC_LINES None Black Black None None None None None None None None None None None None None None None None None None None None None None None None None None None
DOC_TEXT None None Black None None None None None None None None None None None None None None None None None None None None None None None None None None None
DOC_KEEPOUTS None None None None None None None None None None None None None None None None None None None None None None None None None None None None None None
DOC_PINS_ADV 2 0 0 15 15 15 0 0 0 0 0 0 0 0 0 0 0 0 0 0 0 0 0 0 0 0 0 0 0 0
DOC_PAD_OVERSIZE 0
DOC_PLOT_JOBNAME Y
DOC_PLOT_OLE N
DOC_MIRROR_REFS N
DOC_SUPRESS_PREFIXES ""
DOC_PLOT_QUALITY Filled
DOC_DRILL_CHART Y
DOC_CHART_OFFSET 0 0
DOC_SUPRESS_EXCLUDE_PADS N
DOC_COLOR_BY_NET 1
}
CAM_DOC_NAME Loading_Bot
{
DOC_PLOT_TYPE Custom
DOC_DEVICE_TYPE Printer
DOC_OUTPUT_FILE gen002029.lpr
DOC_LAYER_NAMES Bottom Silkscreen_Bottom Assembly_Drawing_Bottom
DOC_LAYER_NUMBERS 2 29 30 0 0 0 0 0 0 0 0 0 0 0 0 0 0 0 0 0 0 0 0 0 0 0 0 0 0 0
DOC_LAYER_TYPES Component Plane PasteMask
DOC_FABRICATION_LAYER_NUMBER 0
DOC_SCALE 1 1
DOC_ORIENTATION 90
DOC_MIRROR Y
DOC_JUSTIFICATION CM
DOC_OFFSET 38100000 38100000
DOC_CLIP 0
DOC_FIT_OUTPUT 1
DOC_NO_PLANE_THERMALS 0
DOC_ASSEMBLY_OPTION ""
DOC_CUSTOM_THERMALS 0
DOC_BOARD Black
DOC_CONNECTIONS None
DOC_OUTLINES None None
DOC_SLOTS None None
DOC_REFDES Black Black Black None None None None None None None None None None None None None None None None None None None None None None None None None None None
DOC_PARTTYPES None None None None None None None None None None None None None None None None None None None None None None None None None None None None None None
DOC_ATTRIBUTES None Black Black None None None None None None None None None None None None None None None None None None None None None None None None None None None
DOC_TESTPOINTS None None None None None None None None None None None None None None None None None None None None None None None None None None None None None None
DOC_OUTLINE_LAYERS Y Y Y N N N N N N N N N N N N N N N N N N N N N N N N N N N
DOC_PADS Black None None None None None None None None None None None None None None None None None None None None None None None None None None None None None
DOC_VIAS None None None None None None None None None None None None None None None None None None None None None None None None None None None None None None
DOC_ROUTES None None None None None None None None None None None None None None None None None None None None None None None None None None None None None None
DOC_COPPER None None None None None None None None None None None None None None None None None None None None None None None None None None None None None None
DOC_LINES Black Black Black None None None None None None None None None None None None None None None None None None None None None None None None None None None
DOC_TEXT None None Black None None None None None None None None None None None None None None None None None None None None None None None None None None None
DOC_KEEPOUTS None None None None None None None None None None None None None None None None None None None None None None None None None None None None None None
DOC_PINS_ADV 2 0 0 0 0 0 0 0 0 0 0 0 0 0 0 0 0 0 0 0 0 0 0 0 0 0 0 0 0 0
DOC_PAD_OVERSIZE 0
DOC_PLOT_JOBNAME Y
DOC_PLOT_OLE N
DOC_MIRROR_REFS N
DOC_SUPRESS_PREFIXES ""
DOC_PLOT_QUALITY Filled
DOC_DRILL_CHART Y
DOC_CHART_OFFSET 0 0
DOC_SUPRESS_EXCLUDE_PADS N
DOC_COLOR_BY_NET 2
}
CAM_DOC_NAME Paste_Mask-Top
{
DOC_PLOT_TYPE Paste_Mask
DOC_DEVICE_TYPE Photo
DOC_OUTPUT_FILE smd001023.pho
DOC_LAYER_NAMES Top Paste_Mask_Top
DOC_LAYER_NUMBERS 1 23 0 0 0 0 0 0 0 0 0 0 0 0 0 0 0 0 0 0 0 0 0 0 0 0 0 0 0 0
DOC_LAYER_TYPES Component Drill
DOC_FABRICATION_LAYER_NUMBER 23
DOC_SCALE 1 1
DOC_ORIENTATION 0
DOC_MIRROR N
DOC_JUSTIFICATION OO
DOC_OFFSET 38100000 38100000
DOC_CLIP 0
DOC_FIT_OUTPUT 0
DOC_NO_PLANE_THERMALS 0
DOC_ASSEMBLY_OPTION ""
DOC_CUSTOM_THERMALS 0
DOC_BOARD Black
DOC_CONNECTIONS None
DOC_OUTLINES None None
DOC_SLOTS None None
DOC_REFDES None None None None None None None None None None None None None None None None None None None None None None None None None None None None None None
DOC_PARTTYPES None None None None None None None None None None None None None None None None None None None None None None None None None None None None None None
DOC_ATTRIBUTES None None None None None None None None None None None None None None None None None None None None None None None None None None None None None None
DOC_TESTPOINTS None None None None None None None None None None None None None None None None None None None None None None None None None None None None None None
DOC_OUTLINE_LAYERS N N N N N N N N N N N N N N N N N N N N N N N N N N N N N N
DOC_PADS Black Black Black Black Black Black Black Black Black Black Black Black Black Black Black Black Black Black Black Black Black Black Black Black Black Black Black Black Black Black
DOC_VIAS None None None None None None None None None None None None None None None None None None None None None None None None None None None None None None
DOC_ROUTES None None None None None None None None None None None None None None None None None None None None None None None None None None None None None None
DOC_COPPER None Black Black Black Black Black Black Black Black Black Black Black Black Black Black Black Black Black Black Black Black Black Black Black Black Black Black Black Black Black
DOC_LINES None Black Black Black Black Black Black Black Black Black Black Black Black Black Black Black Black Black Black Black Black Black Black Black Black Black Black Black Black Black
DOC_TEXT None Black Black Black Black Black Black Black Black Black Black Black Black Black Black Black Black Black Black Black Black Black Black Black Black Black Black Black Black Black
DOC_KEEPOUTS None None None None None None None None None None None None None None None None None None None None None None None None None None None None None None
DOC_PINS_ADV 0 11 11 11 11 11 11 11 11 11 11 11 11 11 11 11 11 11 11 11 11 11 11 11 11 11 11 11 11 11
DOC_PAD_OVERSIZE 0
DOC_PLOT_JOBNAME Y
DOC_PLOT_OLE N
DOC_MIRROR_REFS N
DOC_SUPRESS_PREFIXES ""
DOC_PLOT_QUALITY Filled
DOC_DRILL_CHART Y
DOC_CHART_OFFSET 0 0
DOC_SUPRESS_EXCLUDE_PADS Y
DOC_COLOR_BY_NET 0
}
CAM_DOC_NAME Paste_Mask-Bot
{
DOC_PLOT_TYPE Paste_Mask
DOC_DEVICE_TYPE Photo
DOC_OUTPUT_FILE smd002022.pho
DOC_LAYER_NAMES Bottom Paste_Mask_Bottom
DOC_LAYER_NUMBERS 2 22 0 0 0 0 0 0 0 0 0 0 0 0 0 0 0 0 0 0 0 0 0 0 0 0 0 0 0 0
DOC_LAYER_TYPES Component Drill
DOC_FABRICATION_LAYER_NUMBER 22
DOC_SCALE 1 1
DOC_ORIENTATION 0
DOC_MIRROR N
DOC_JUSTIFICATION OO
DOC_OFFSET 38100000 38100000
DOC_CLIP 0
DOC_FIT_OUTPUT 0
DOC_NO_PLANE_THERMALS 0
DOC_ASSEMBLY_OPTION ""
DOC_CUSTOM_THERMALS 0
DOC_BOARD Black
DOC_CONNECTIONS None
DOC_OUTLINES None None
DOC_SLOTS None None
DOC_REFDES None None None None None None None None None None None None None None None None None None None None None None None None None None None None None None
DOC_PARTTYPES None None None None None None None None None None None None None None None None None None None None None None None None None None None None None None
DOC_ATTRIBUTES None None None None None None None None None None None None None None None None None None None None None None None None None None None None None None
DOC_TESTPOINTS None None None None None None None None None None None None None None None None None None None None None None None None None None None None None None
DOC_OUTLINE_LAYERS N N N N N N N N N N N N N N N N N N N N N N N N N N N N N N
DOC_PADS Black Black Black Black Black Black Black Black Black Black Black Black Black Black Black Black Black Black Black Black Black Black Black Black Black Black Black Black Black Black
DOC_VIAS None None None None None None None None None None None None None None None None None None None None None None None None None None None None None None
DOC_ROUTES None None None None None None None None None None None None None None None None None None None None None None None None None None None None None None
DOC_COPPER None Black Black Black Black Black Black Black Black Black Black Black Black Black Black Black Black Black Black Black Black Black Black Black Black Black Black Black Black Black
DOC_LINES None Black Black Black Black Black Black Black Black Black Black Black Black Black Black Black Black Black Black Black Black Black Black Black Black Black Black Black Black Black
DOC_TEXT None Black Black Black Black Black Black Black Black Black Black Black Black Black Black Black Black Black Black Black Black Black Black Black Black Black Black Black Black Black
DOC_KEEPOUTS None None None None None None None None None None None None None None None None None None None None None None None None None None None None None None
DOC_PINS_ADV 0 11 11 11 11 11 11 11 11 11 11 11 11 11 11 11 11 11 11 11 11 11 11 11 11 11 11 11 11 11
DOC_PAD_OVERSIZE 0
DOC_PLOT_JOBNAME Y
DOC_PLOT_OLE N
DOC_MIRROR_REFS N
DOC_SUPRESS_PREFIXES ""
DOC_PLOT_QUALITY Filled
DOC_DRILL_CHART Y
DOC_CHART_OFFSET 0 0
DOC_SUPRESS_EXCLUDE_PADS Y
DOC_COLOR_BY_NET 0
}
}
CAM_DRILL_SPEED_FEED_TABLE PARENT
{
DRILL_RANGE_1 381000 761619 95 300
DRILL_RANGE_2 762000 1523619 197 550
DRILL_RANGE_3 1524000 1904619 139 550
DRILL_RANGE_4 1905000 2285619 107 550
DRILL_RANGE_5 2286000 2666619 89 550
DRILL_RANGE_6 2667000 3047619 81 550
DRILL_RANGE_7 3048000 3428619 74 550
DRILL_RANGE_8 3429000 3809619 66 550
DRILL_RANGE_9 3810000 4571619 69 658
DRILL_RANGE_10 4572000 5333619 35 794
DRILL_RANGE_11 5334000 6095619 35 900
DRILL_RANGE_12 6096000 7619619 35 1033
}
CAM_AUGMENT_ON_THE_FLY Y
CAM_APERTURE_TABLE PARENT
{
APERTURE_1 10 38100 0 RND
APERTURE_2 11 2667000 0 RND
APERTURE_3 12 7239000 0 RND
APERTURE_4 13 1333500 0 RND
APERTURE_5 14 1050000 0 RND
APERTURE_6 15 2286000 0 SQR
APERTURE_7 16 2286000 0 RND
APERTURE_8 17 1425000 1500000 RECT
APERTURE_9 18 1371600 0 SQR
APERTURE_10 19 1905000 1371600 RECT
APERTURE_11 20 1350000 1500000 RECT
APERTURE_12 21 1650000 4050000 RECT
APERTURE_13 22 4191000 0 RND
APERTURE_14 23 2095500 0 RND
APERTURE_15 24 952500 0 RND
APERTURE_16 25 381000 0 RND
APERTURE_17 26 762000 0 RND
APERTURE_18 27 2775000 600000 RECT
APERTURE_19 28 600000 1725000 RECT
APERTURE_20 29 2700000 1350000 RECT
APERTURE_21 30 1500000 1350000 RECT
APERTURE_22 31 571500 0 RND
APERTURE_23 32 457200 0 RND
APERTURE_24 33 300000 0 RND
APERTURE_25 34 304800 0 RND
APERTURE_26 35 3048000 0 RND
APERTURE_27 36 7620000 0 RND
APERTURE_28 37 1714500 0 RND
APERTURE_29 38 1431000 0 RND
APERTURE_30 39 2667000 0 SQR
APERTURE_31 40 1752600 0 SQR
APERTURE_32 41 2286000 1752600 RECT
APERTURE_33 42 2476500 0 RND
APERTURE_34 43 1806000 1881000 RECT
APERTURE_35 44 1731000 1881000 RECT
APERTURE_36 45 2031000 4431000 RECT
APERTURE_37 46 4953000 0 RND
APERTURE_38 47 3156000 981000 RECT
APERTURE_39 48 981000 2106000 RECT
APERTURE_40 49 3081000 1731000 RECT
APERTURE_41 50 1881000 1731000 RECT
APERTURE_42 51 1500000 1425000 RECT
}
CAM_DRILL_SYMBOL_TABLE_EXTENDED PARENT
{
MARKER_SIZE 3048000
MARKER_LINE_WIDTH 381000
MARKER_CHAR_HEIGHT 1905000
CHART_TEXT_HEIGHT 4572000
CHART_LINE_WIDTH 381000
SIZE_VALUES_SORTING_ORDER 0
QUANTITY_VALUES_SORTING_ORDER 0
PLATED_VALUES_SORTING_ORDER 0
DEFAULT_TOLERANCE +/-0.0
DRILL_UNIT 0
THROUGH_PARTIAL N
}
}

*MISC*      MISCELLANEOUS PARAMETERS

*REMARK*    PARENT_KEYWORD PARENT_VALUE
*REMARK*  [ { 
*REMARK*       CHILD_KEYWORD CHILD_VALUE
*REMARK*     [ CHILD_KEYWORD CHILD_VALUE
*REMARK*     [ { 
*REMARK*          GRAND_CHILD_KEYWORD GRAND_CHILD_VALUE [...] 
*REMARK*       } ]] 
*REMARK*    } ] 


*MISC*      MISCELLANEOUS PARAMETERS

ATTRIBUTES DICTIONARY
{
ATTRIBUTE Rules.Fanout.Alignment
{
TYPE LIST N
{
Aligned
Alternate
}
INHERITANCE PCB
INHERITANCE PART DECAL
ECO_REGISTRATION N
READONLY Y
SYSTEM Y
HIDDEN Y
}
ATTRIBUTE Rules.Fanout.Alignment.Multi-Row
{
TYPE BOOLEAN
INHERITANCE PCB
INHERITANCE PART DECAL
ECO_REGISTRATION N
READONLY Y
SYSTEM Y
HIDDEN Y
}
ATTRIBUTE Rules.Fanout.Direction
{
TYPE LIST N
{
Inside
Outside
Both Sides
}
INHERITANCE PCB
INHERITANCE PART DECAL
ECO_REGISTRATION N
READONLY Y
SYSTEM Y
HIDDEN Y
}
ATTRIBUTE Rules.Fanout.ViaSpacing
{
TYPE LIST N
{
Use Grid
1 Trace
2 Trace
}
INHERITANCE PCB
INHERITANCE PART DECAL
ECO_REGISTRATION N
READONLY Y
SYSTEM Y
HIDDEN Y
}
ATTRIBUTE Rules.Fanout.Sharing.Pin
{
TYPE BOOLEAN
INHERITANCE PCB
INHERITANCE PART DECAL
ECO_REGISTRATION N
READONLY Y
SYSTEM Y
HIDDEN Y
}
ATTRIBUTE Rules.Fanout.Sharing.SMD
{
TYPE BOOLEAN
INHERITANCE PCB
INHERITANCE PART DECAL
ECO_REGISTRATION N
READONLY Y
SYSTEM Y
HIDDEN Y
}
ATTRIBUTE Rules.Fanout.Sharing.Via
{
TYPE BOOLEAN
INHERITANCE PCB
INHERITANCE PART DECAL
ECO_REGISTRATION N
READONLY Y
SYSTEM Y
HIDDEN Y
}
ATTRIBUTE Rules.Fanout.Sharing.Trace
{
TYPE BOOLEAN
INHERITANCE PCB
INHERITANCE PART DECAL
ECO_REGISTRATION N
READONLY Y
SYSTEM Y
HIDDEN Y
}
ATTRIBUTE Rules.Fanout.Nets.Plane
{
TYPE BOOLEAN
INHERITANCE PCB
INHERITANCE PART DECAL
ECO_REGISTRATION N
READONLY Y
SYSTEM Y
HIDDEN Y
}
ATTRIBUTE Rules.Fanout.Nets.Signal
{
TYPE BOOLEAN
INHERITANCE PCB
INHERITANCE PART DECAL
ECO_REGISTRATION N
READONLY Y
SYSTEM Y
HIDDEN Y
}
ATTRIBUTE Rules.Fanout.Nets.UnusedPins
{
TYPE BOOLEAN
INHERITANCE PCB
INHERITANCE PART DECAL
ECO_REGISTRATION N
READONLY Y
SYSTEM Y
HIDDEN Y
}
ATTRIBUTE Rules.Fanout.Length.Unlimited
{
TYPE BOOLEAN
INHERITANCE PCB
INHERITANCE PART DECAL
ECO_REGISTRATION N
READONLY Y
SYSTEM Y
HIDDEN Y
}
ATTRIBUTE Rules.Fanout.Length.Maximum
{
TYPE QUANTITY
QUANTITY Size/Dimension
ABBR 
UNIT 
MIN 0dbunit
MAX 76200000dbunit
INHERITANCE PCB
INHERITANCE PART DECAL
ECO_REGISTRATION N
READONLY Y
SYSTEM Y
HIDDEN Y
}
ATTRIBUTE Rules.Fanout.AlignmentBGA
{
TYPE LIST N
{
Diagonal
Quadrant
X-pattern
}
INHERITANCE PCB
INHERITANCE PART DECAL
ECO_REGISTRATION N
READONLY Y
SYSTEM Y
HIDDEN Y
}
ATTRIBUTE Rules.Fanout.DirectionBGA
{
TYPE LIST N
{
45
135
225
315
Clockwise
Counterclockwise
}
INHERITANCE PCB
INHERITANCE PART DECAL
ECO_REGISTRATION N
READONLY Y
SYSTEM Y
HIDDEN Y
}
ATTRIBUTE Rules.Fanout.DirectionBGAstaggered
{
TYPE LIST N
{
Horizontal
Vertical
}
INHERITANCE PCB
INHERITANCE PART DECAL
ECO_REGISTRATION N
READONLY Y
SYSTEM Y
HIDDEN Y
}
ATTRIBUTE Rules.PadEntry.Side
{
TYPE BOOLEAN
INHERITANCE PCB
INHERITANCE PART DECAL
ECO_REGISTRATION N
READONLY Y
SYSTEM Y
HIDDEN Y
}
ATTRIBUTE Rules.PadEntry.Corner
{
TYPE BOOLEAN
INHERITANCE PCB
INHERITANCE PART DECAL
ECO_REGISTRATION N
READONLY Y
SYSTEM Y
HIDDEN Y
}
ATTRIBUTE Rules.PadEntry.AnyAngle
{
TYPE BOOLEAN
INHERITANCE PCB
INHERITANCE PART DECAL
ECO_REGISTRATION N
READONLY Y
SYSTEM Y
HIDDEN Y
}
ATTRIBUTE Rules.PadEntry.Soft
{
TYPE BOOLEAN
INHERITANCE PCB
INHERITANCE PART DECAL
ECO_REGISTRATION N
READONLY Y
SYSTEM Y
HIDDEN Y
}
ATTRIBUTE Rules.ViaAtSMD
{
TYPE BOOLEAN
INHERITANCE PCB
INHERITANCE PART DECAL
ECO_REGISTRATION N
READONLY Y
SYSTEM Y
HIDDEN Y
}
ATTRIBUTE Rules.ViaAtSMD.FitInside
{
TYPE BOOLEAN
INHERITANCE PCB
INHERITANCE PART DECAL
ECO_REGISTRATION N
READONLY Y
SYSTEM Y
HIDDEN Y
}
ATTRIBUTE Rules.ViaAtSMD.Center
{
TYPE BOOLEAN
INHERITANCE PCB
INHERITANCE PART DECAL
ECO_REGISTRATION N
READONLY Y
SYSTEM Y
HIDDEN Y
}
ATTRIBUTE Rules.ViaAtSMD.Ends
{
TYPE BOOLEAN
INHERITANCE PCB
INHERITANCE PART DECAL
ECO_REGISTRATION N
READONLY Y
SYSTEM Y
HIDDEN Y
}
ATTRIBUTE Rules.Clearance.Trace.Trace
{
TYPE QUANTITY
QUANTITY Size/Dimension
ABBR 
UNIT 
MIN 0dbunit
MAX 38100000dbunit
INHERITANCE PCB
INHERITANCE PART DECAL
ECO_REGISTRATION N
READONLY Y
SYSTEM Y
HIDDEN Y
}
ATTRIBUTE Rules.Clearance.Via.Trace
{
TYPE QUANTITY
QUANTITY Size/Dimension
ABBR 
UNIT 
MIN 0dbunit
MAX 38100000dbunit
INHERITANCE PCB
INHERITANCE PART DECAL
ECO_REGISTRATION N
READONLY Y
SYSTEM Y
HIDDEN Y
}
ATTRIBUTE Rules.Clearance.Via.Via
{
TYPE QUANTITY
QUANTITY Size/Dimension
ABBR 
UNIT 
MIN 0dbunit
MAX 38100000dbunit
INHERITANCE PCB
INHERITANCE PART DECAL
ECO_REGISTRATION N
READONLY Y
SYSTEM Y
HIDDEN Y
}
ATTRIBUTE Rules.Clearance.Pad.Trace
{
TYPE QUANTITY
QUANTITY Size/Dimension
ABBR 
UNIT 
MIN 0dbunit
MAX 38100000dbunit
INHERITANCE PCB
INHERITANCE PART DECAL
ECO_REGISTRATION N
READONLY Y
SYSTEM Y
HIDDEN Y
}
ATTRIBUTE Rules.Clearance.Pad.Via
{
TYPE QUANTITY
QUANTITY Size/Dimension
ABBR 
UNIT 
MIN 0dbunit
MAX 38100000dbunit
INHERITANCE PCB
INHERITANCE PART DECAL
ECO_REGISTRATION N
READONLY Y
SYSTEM Y
HIDDEN Y
}
ATTRIBUTE Rules.Clearance.Pad.Pad
{
TYPE QUANTITY
QUANTITY Size/Dimension
ABBR 
UNIT 
MIN 0dbunit
MAX 38100000dbunit
INHERITANCE PCB
INHERITANCE PART DECAL
ECO_REGISTRATION N
READONLY Y
SYSTEM Y
HIDDEN Y
}
ATTRIBUTE Rules.Clearance.SMD.Trace
{
TYPE QUANTITY
QUANTITY Size/Dimension
ABBR 
UNIT 
MIN 0dbunit
MAX 38100000dbunit
INHERITANCE PCB
INHERITANCE PART DECAL
ECO_REGISTRATION N
READONLY Y
SYSTEM Y
HIDDEN Y
}
ATTRIBUTE Rules.Clearance.SMD.Via
{
TYPE QUANTITY
QUANTITY Size/Dimension
ABBR 
UNIT 
MIN 0dbunit
MAX 38100000dbunit
INHERITANCE PCB
INHERITANCE PART DECAL
ECO_REGISTRATION N
READONLY Y
SYSTEM Y
HIDDEN Y
}
ATTRIBUTE Rules.Clearance.SMD.Pad
{
TYPE QUANTITY
QUANTITY Size/Dimension
ABBR 
UNIT 
MIN 0dbunit
MAX 38100000dbunit
INHERITANCE PCB
INHERITANCE PART DECAL
ECO_REGISTRATION N
READONLY Y
SYSTEM Y
HIDDEN Y
}
ATTRIBUTE Rules.Clearance.SMD.SMD
{
TYPE QUANTITY
QUANTITY Size/Dimension
ABBR 
UNIT 
MIN 0dbunit
MAX 38100000dbunit
INHERITANCE PCB
INHERITANCE PART DECAL
ECO_REGISTRATION N
READONLY Y
SYSTEM Y
HIDDEN Y
}
ATTRIBUTE Rules.Clearance.Copper.Trace
{
TYPE QUANTITY
QUANTITY Size/Dimension
ABBR 
UNIT 
MIN 0dbunit
MAX 38100000dbunit
INHERITANCE PCB
INHERITANCE PART DECAL
ECO_REGISTRATION N
READONLY Y
SYSTEM Y
HIDDEN Y
}
ATTRIBUTE Rules.Clearance.Copper.Via
{
TYPE QUANTITY
QUANTITY Size/Dimension
ABBR 
UNIT 
MIN 0dbunit
MAX 38100000dbunit
INHERITANCE PCB
INHERITANCE PART DECAL
ECO_REGISTRATION N
READONLY Y
SYSTEM Y
HIDDEN Y
}
ATTRIBUTE Rules.Clearance.Copper.Pad
{
TYPE QUANTITY
QUANTITY Size/Dimension
ABBR 
UNIT 
MIN 0dbunit
MAX 38100000dbunit
INHERITANCE PCB
INHERITANCE PART DECAL
ECO_REGISTRATION N
READONLY Y
SYSTEM Y
HIDDEN Y
}
ATTRIBUTE Rules.Clearance.Copper.SMD
{
TYPE QUANTITY
QUANTITY Size/Dimension
ABBR 
UNIT 
MIN 0dbunit
MAX 38100000dbunit
INHERITANCE PCB
INHERITANCE PART DECAL
ECO_REGISTRATION N
READONLY Y
SYSTEM Y
HIDDEN Y
}
ATTRIBUTE Rules.Clearance.Text.Trace
{
TYPE QUANTITY
QUANTITY Size/Dimension
ABBR 
UNIT 
MIN 0dbunit
MAX 38100000dbunit
INHERITANCE PCB
INHERITANCE PART DECAL
ECO_REGISTRATION N
READONLY Y
SYSTEM Y
HIDDEN Y
}
ATTRIBUTE Rules.Clearance.Text.Via
{
TYPE QUANTITY
QUANTITY Size/Dimension
ABBR 
UNIT 
MIN 0dbunit
MAX 38100000dbunit
INHERITANCE PCB
INHERITANCE PART DECAL
ECO_REGISTRATION N
READONLY Y
SYSTEM Y
HIDDEN Y
}
ATTRIBUTE Rules.Clearance.Text.Pad
{
TYPE QUANTITY
QUANTITY Size/Dimension
ABBR 
UNIT 
MIN 0dbunit
MAX 38100000dbunit
INHERITANCE PCB
INHERITANCE PART DECAL
ECO_REGISTRATION N
READONLY Y
SYSTEM Y
HIDDEN Y
}
ATTRIBUTE Rules.Clearance.Text.SMD
{
TYPE QUANTITY
QUANTITY Size/Dimension
ABBR 
UNIT 
MIN 0dbunit
MAX 38100000dbunit
INHERITANCE PCB
INHERITANCE PART DECAL
ECO_REGISTRATION N
READONLY Y
SYSTEM Y
HIDDEN Y
}
ATTRIBUTE Rules.Clearance.Board.Trace
{
TYPE QUANTITY
QUANTITY Size/Dimension
ABBR 
UNIT 
MIN 0dbunit
MAX 38100000dbunit
INHERITANCE PCB
INHERITANCE PART DECAL
ECO_REGISTRATION N
READONLY Y
SYSTEM Y
HIDDEN Y
}
ATTRIBUTE Rules.Clearance.Board.Via
{
TYPE QUANTITY
QUANTITY Size/Dimension
ABBR 
UNIT 
MIN 0dbunit
MAX 38100000dbunit
INHERITANCE PCB
INHERITANCE PART DECAL
ECO_REGISTRATION N
READONLY Y
SYSTEM Y
HIDDEN Y
}
ATTRIBUTE Rules.Clearance.Board.Pad
{
TYPE QUANTITY
QUANTITY Size/Dimension
ABBR 
UNIT 
MIN 0dbunit
MAX 38100000dbunit
INHERITANCE PCB
INHERITANCE PART DECAL
ECO_REGISTRATION N
READONLY Y
SYSTEM Y
HIDDEN Y
}
ATTRIBUTE Rules.Clearance.Board.SMD
{
TYPE QUANTITY
QUANTITY Size/Dimension
ABBR 
UNIT 
MIN 0dbunit
MAX 38100000dbunit
INHERITANCE PCB
INHERITANCE PART DECAL
ECO_REGISTRATION N
READONLY Y
SYSTEM Y
HIDDEN Y
}
ATTRIBUTE Rules.Clearance.Drill.Trace
{
TYPE QUANTITY
QUANTITY Size/Dimension
ABBR 
UNIT 
MIN 0dbunit
MAX 38100000dbunit
INHERITANCE PCB
INHERITANCE PART DECAL
ECO_REGISTRATION N
READONLY Y
SYSTEM Y
HIDDEN Y
}
ATTRIBUTE Rules.Clearance.Drill.Via
{
TYPE QUANTITY
QUANTITY Size/Dimension
ABBR 
UNIT 
MIN 0dbunit
MAX 38100000dbunit
INHERITANCE PCB
INHERITANCE PART DECAL
ECO_REGISTRATION N
READONLY Y
SYSTEM Y
HIDDEN Y
}
ATTRIBUTE Rules.Clearance.Drill.Pad
{
TYPE QUANTITY
QUANTITY Size/Dimension
ABBR 
UNIT 
MIN 0dbunit
MAX 38100000dbunit
INHERITANCE PCB
INHERITANCE PART DECAL
ECO_REGISTRATION N
READONLY Y
SYSTEM Y
HIDDEN Y
}
ATTRIBUTE Rules.Clearance.Drill.SMD
{
TYPE QUANTITY
QUANTITY Size/Dimension
ABBR 
UNIT 
MIN 0dbunit
MAX 38100000dbunit
INHERITANCE PCB
INHERITANCE PART DECAL
ECO_REGISTRATION N
READONLY Y
SYSTEM Y
HIDDEN Y
}
ATTRIBUTE Rules.SameNet.SMD.Via
{
TYPE QUANTITY
QUANTITY Size/Dimension
ABBR 
UNIT 
MIN 0dbunit
MAX 38100000dbunit
INHERITANCE PCB
INHERITANCE PART DECAL
ECO_REGISTRATION N
READONLY Y
SYSTEM Y
HIDDEN Y
}
ATTRIBUTE Rules.SameNet.SMD.Crn
{
TYPE QUANTITY
QUANTITY Size/Dimension
ABBR 
UNIT 
MIN 0dbunit
MAX 38100000dbunit
INHERITANCE PCB
INHERITANCE PART DECAL
ECO_REGISTRATION N
READONLY Y
SYSTEM Y
HIDDEN Y
}
ATTRIBUTE Rules.SameNet.Via.Via
{
TYPE QUANTITY
QUANTITY Size/Dimension
ABBR 
UNIT 
MIN 0dbunit
MAX 38100000dbunit
INHERITANCE PCB
INHERITANCE PART DECAL
ECO_REGISTRATION N
READONLY Y
SYSTEM Y
HIDDEN Y
}
ATTRIBUTE Rules.SameNet.Pad.Crn
{
TYPE QUANTITY
QUANTITY Size/Dimension
ABBR 
UNIT 
MIN 0dbunit
MAX 38100000dbunit
INHERITANCE PCB
INHERITANCE PART DECAL
ECO_REGISTRATION N
READONLY Y
SYSTEM Y
HIDDEN Y
}
ATTRIBUTE Rules.SameNet.Trace.Crn
{
TYPE QUANTITY
QUANTITY Size/Dimension
ABBR 
UNIT 
MIN 0dbunit
MAX 38100000dbunit
INHERITANCE PCB
INHERITANCE PART DECAL
ECO_REGISTRATION N
READONLY Y
SYSTEM Y
HIDDEN Y
}
ATTRIBUTE Rules.Width.Minimum
{
TYPE QUANTITY
QUANTITY Size/Dimension
ABBR 
UNIT 
MIN 0dbunit
MAX 9525000dbunit
INHERITANCE PCB
INHERITANCE PART DECAL
ECO_REGISTRATION N
READONLY Y
SYSTEM Y
HIDDEN Y
}
ATTRIBUTE Rules.Width.Recommended
{
TYPE QUANTITY
QUANTITY Size/Dimension
ABBR 
UNIT 
MIN 0dbunit
MAX 9525000dbunit
INHERITANCE PCB
INHERITANCE PART DECAL
ECO_REGISTRATION N
READONLY Y
SYSTEM Y
HIDDEN Y
}
ATTRIBUTE Rules.Width.Maximum
{
TYPE QUANTITY
QUANTITY Size/Dimension
ABBR 
UNIT 
MIN 0dbunit
MAX 9525000dbunit
INHERITANCE PCB
INHERITANCE PART DECAL
ECO_REGISTRATION N
READONLY Y
SYSTEM Y
HIDDEN Y
}
ATTRIBUTE Value
{
TYPE FREETEXT N
INHERITANCE PART PARTTYPE
ECO_REGISTRATION Y
READONLY N
SYSTEM Y
HIDDEN N
}
ATTRIBUTE Tolerance
{
TYPE FREETEXT N
INHERITANCE PART PARTTYPE
ECO_REGISTRATION Y
READONLY N
SYSTEM Y
HIDDEN N
}
ATTRIBUTE Part Number
{
TYPE FREETEXT N
INHERITANCE PART PARTTYPE
ECO_REGISTRATION Y
READONLY N
SYSTEM N
HIDDEN N
}
ATTRIBUTE Description
{
TYPE FREETEXT N
INHERITANCE PART PARTTYPE
ECO_REGISTRATION Y
READONLY N
SYSTEM N
HIDDEN N
}
ATTRIBUTE Cost
{
TYPE FREETEXT N
INHERITANCE PART PARTTYPE
ECO_REGISTRATION Y
READONLY N
SYSTEM N
HIDDEN N
}
ATTRIBUTE Manufacturer #1
{
TYPE FREETEXT N
INHERITANCE PART PARTTYPE
ECO_REGISTRATION Y
READONLY N
SYSTEM N
HIDDEN N
}
ATTRIBUTE Manufacturer #2
{
TYPE FREETEXT N
INHERITANCE PART PARTTYPE
ECO_REGISTRATION Y
READONLY N
SYSTEM N
HIDDEN N
}
ATTRIBUTE ASSEMBLY_OPTIONS
{
TYPE FREETEXT N
INHERITANCE PCB
INHERITANCE PART
INHERITANCE JUMPER
ECO_REGISTRATION Y
READONLY Y
SYSTEM Y
HIDDEN Y
}
ATTRIBUTE PowerGround
{
TYPE BOOLEAN
INHERITANCE NET NETCLASS PCB
ECO_REGISTRATION Y
READONLY N
SYSTEM Y
HIDDEN N
}
ATTRIBUTE Voltage
{
TYPE QUANTITY
QUANTITY Voltage
ABBR V
UNIT Volt
MIN -100kV
MAX 100kV
INHERITANCE NET NETCLASS
ECO_REGISTRATION Y
READONLY N
SYSTEM Y
HIDDEN N
}
ATTRIBUTE Geometry.Height
{
TYPE QUANTITY
QUANTITY Size/Dimension
ABBR 
UNIT 
MIN 0dbunit
MAX 952500000dbunit
INHERITANCE PCB
INHERITANCE PART PARTTYPE DECAL
ECO_REGISTRATION N
READONLY N
SYSTEM Y
HIDDEN N
}
ATTRIBUTE DFT.Nail Count Per Net
{
TYPE INTEGER
MIN 0
MAX 1000
INHERITANCE NET NETCLASS PCB
ECO_REGISTRATION Y
READONLY N
SYSTEM Y
HIDDEN N
}
ATTRIBUTE DFT.Nail Diameter
{
TYPE FREETEXT N
INHERITANCE PIN
INHERITANCE VIA
ECO_REGISTRATION N
READONLY N
SYSTEM Y
HIDDEN N
}
ATTRIBUTE DFT.Nail Number
{
TYPE FREETEXT N
INHERITANCE PIN
INHERITANCE VIA
ECO_REGISTRATION N
READONLY N
SYSTEM Y
HIDDEN N
}
ATTRIBUTE DFT.Probe to Trace Clearance
{
TYPE QUANTITY
QUANTITY Size/Dimension
ABBR 
UNIT 
MIN 0dbunit
MAX 38100000dbunit
INHERITANCE PCB
ECO_REGISTRATION N
READONLY Y
SYSTEM Y
HIDDEN Y
}
ATTRIBUTE DFT.Probe to Pad Clearance
{
TYPE QUANTITY
QUANTITY Size/Dimension
ABBR 
UNIT 
MIN 0dbunit
MAX 38100000dbunit
INHERITANCE PCB
ECO_REGISTRATION N
READONLY Y
SYSTEM Y
HIDDEN Y
}
ATTRIBUTE DFT.Generate Test Points
{
TYPE BOOLEAN
INHERITANCE PCB
ECO_REGISTRATION N
READONLY Y
SYSTEM Y
HIDDEN Y
}
ATTRIBUTE DFT.Allow Stubs
{
TYPE BOOLEAN
INHERITANCE PCB
ECO_REGISTRATION N
READONLY Y
SYSTEM Y
HIDDEN Y
}
ATTRIBUTE DFT.Stub Length
{
TYPE QUANTITY
QUANTITY Size/Dimension
ABBR 
UNIT 
MIN 0dbunit
MAX 76200000dbunit
INHERITANCE PCB
ECO_REGISTRATION N
READONLY Y
SYSTEM Y
HIDDEN Y
}
ATTRIBUTE DFT.Use Via Grid
{
TYPE BOOLEAN
INHERITANCE PCB
ECO_REGISTRATION N
READONLY Y
SYSTEM Y
HIDDEN Y
}
ATTRIBUTE DFT.Grid X-Coordinate
{
TYPE QUANTITY
QUANTITY Size/Dimension
ABBR 
UNIT 
MIN 0dbunit
MAX 76200000dbunit
INHERITANCE PCB
ECO_REGISTRATION N
READONLY Y
SYSTEM Y
HIDDEN Y
}
ATTRIBUTE DFT.Grid Y-Coordinate
{
TYPE QUANTITY
QUANTITY Size/Dimension
ABBR 
UNIT 
MIN 0dbunit
MAX 76200000dbunit
INHERITANCE PCB
ECO_REGISTRATION N
READONLY Y
SYSTEM Y
HIDDEN Y
}
ATTRIBUTE DFT.Preserve Test Points
{
TYPE BOOLEAN
INHERITANCE PCB
ECO_REGISTRATION N
READONLY Y
SYSTEM Y
HIDDEN Y
}
ATTRIBUTE DFT.Insert Test Point Vias
{
TYPE BOOLEAN
INHERITANCE PCB
ECO_REGISTRATION N
READONLY Y
SYSTEM Y
HIDDEN Y
}
ATTRIBUTE DFT.Probe Pins
{
TYPE BOOLEAN
INHERITANCE PCB
ECO_REGISTRATION N
READONLY Y
SYSTEM Y
HIDDEN Y
}
ATTRIBUTE HyperLynx.Model
{
TYPE FREETEXT N
INHERITANCE PART PARTTYPE
ECO_REGISTRATION Y
READONLY N
SYSTEM Y
HIDDEN N
}
ATTRIBUTE HyperLynx.Model File
{
TYPE FREETEXT N
INHERITANCE PART PARTTYPE
ECO_REGISTRATION Y
READONLY N
SYSTEM Y
HIDDEN N
}
ATTRIBUTE HyperLynx.Sim Direction
{
TYPE LIST N
{
SIM_BOTH
SIM_IN
SIM_OUT
}
INHERITANCE PIN
ECO_REGISTRATION Y
READONLY N
SYSTEM Y
HIDDEN N
}
ATTRIBUTE HyperLynx.Frequency
{
TYPE QUANTITY
QUANTITY Frequency
ABBR Hz
UNIT Hertz
MIN 0Hz
MAX 1000GHz
INHERITANCE NET NETCLASS
ECO_REGISTRATION Y
READONLY N
SYSTEM Y
HIDDEN N
}
ATTRIBUTE HyperLynx.Duty Cycle
{
TYPE QUANTITY
QUANTITY 
ABBR %
UNIT percent
MIN 0%
MAX 100%
INHERITANCE NET NETCLASS
ECO_REGISTRATION Y
READONLY N
SYSTEM Y
HIDDEN N
}
ATTRIBUTE HyperLynx.Signal Type
{
TYPE LIST N
{
Address
Analog High Speed
Analog Low Speed
Clock
Data
Do Not Analyze
Power Supply
Strobe
}
INHERITANCE NET NETCLASS
ECO_REGISTRATION Y
READONLY N
SYSTEM Y
HIDDEN N
}
ATTRIBUTE HyperLynx.Default IC.Model
{
TYPE FREETEXT N
INHERITANCE NET NETCLASS
ECO_REGISTRATION Y
READONLY N
SYSTEM Y
HIDDEN N
}
ATTRIBUTE HyperLynx.Default IC.Model File
{
TYPE FREETEXT N
INHERITANCE NET NETCLASS
ECO_REGISTRATION Y
READONLY N
SYSTEM Y
HIDDEN N
}
ATTRIBUTE HyperLynx.Default IC.Model Pin
{
TYPE FREETEXT N
INHERITANCE NET NETCLASS
ECO_REGISTRATION Y
READONLY N
SYSTEM Y
HIDDEN N
}
ATTRIBUTE Strategy.Fanout.Pass
{
TYPE LIST N
{
No
Yes
Done
}
INHERITANCE PCB
ECO_REGISTRATION N
READONLY Y
SYSTEM Y
HIDDEN Y
}
ATTRIBUTE Strategy.Fanout.Protect
{
TYPE BOOLEAN
INHERITANCE PCB
ECO_REGISTRATION N
READONLY Y
SYSTEM Y
HIDDEN Y
}
ATTRIBUTE Strategy.Fanout.Pause
{
TYPE BOOLEAN
INHERITANCE PCB
ECO_REGISTRATION N
READONLY Y
SYSTEM Y
HIDDEN Y
}
ATTRIBUTE Strategy.Fanout.Intensity
{
TYPE LIST N
{
Low
Medium
High
}
INHERITANCE PCB
ECO_REGISTRATION N
READONLY Y
SYSTEM Y
HIDDEN Y
}
ATTRIBUTE Strategy.Fanout.Priority
{
TYPE INTEGER
MIN 0
INHERITANCE NET NETCLASS PCB
INHERITANCE PART
INHERITANCE PINPAIR
ECO_REGISTRATION N
READONLY Y
SYSTEM Y
HIDDEN Y
}
ATTRIBUTE Strategy.Fanout.PlanePriority
{
TYPE INTEGER
MIN 0
INHERITANCE PCB
ECO_REGISTRATION N
READONLY Y
SYSTEM Y
HIDDEN Y
}
ATTRIBUTE Strategy.Fanout.DiffPairPriority
{
TYPE INTEGER
MIN 0
INHERITANCE NET
INHERITANCE PINPAIR
ECO_REGISTRATION N
READONLY Y
SYSTEM Y
HIDDEN Y
}
ATTRIBUTE Strategy.Fanout.MLGPriority
{
TYPE INTEGER
MIN 0
INHERITANCE NET NETCLASS PCB
INHERITANCE PINPAIR GROUP
ECO_REGISTRATION N
READONLY Y
SYSTEM Y
HIDDEN Y
}
ATTRIBUTE Strategy.Patterns.Pass
{
TYPE LIST N
{
No
Yes
Done
}
INHERITANCE PCB
ECO_REGISTRATION N
READONLY Y
SYSTEM Y
HIDDEN Y
}
ATTRIBUTE Strategy.Patterns.Protect
{
TYPE BOOLEAN
INHERITANCE PCB
ECO_REGISTRATION N
READONLY Y
SYSTEM Y
HIDDEN Y
}
ATTRIBUTE Strategy.Patterns.Pause
{
TYPE BOOLEAN
INHERITANCE PCB
ECO_REGISTRATION N
READONLY Y
SYSTEM Y
HIDDEN Y
}
ATTRIBUTE Strategy.Patterns.Intensity
{
TYPE LIST N
{
Low
Medium
High
}
INHERITANCE PCB
ECO_REGISTRATION N
READONLY Y
SYSTEM Y
HIDDEN Y
}
ATTRIBUTE Strategy.Patterns.Priority
{
TYPE INTEGER
MIN 0
INHERITANCE NET NETCLASS PCB
INHERITANCE PART
INHERITANCE PINPAIR
ECO_REGISTRATION N
READONLY Y
SYSTEM Y
HIDDEN Y
}
ATTRIBUTE Strategy.Patterns.PlanePriority
{
TYPE INTEGER
MIN 0
INHERITANCE PCB
ECO_REGISTRATION N
READONLY Y
SYSTEM Y
HIDDEN Y
}
ATTRIBUTE Strategy.Patterns.DiffPairPriority
{
TYPE INTEGER
MIN 0
INHERITANCE NET
INHERITANCE PINPAIR
ECO_REGISTRATION N
READONLY Y
SYSTEM Y
HIDDEN Y
}
ATTRIBUTE Strategy.Patterns.MLGPriority
{
TYPE INTEGER
MIN 0
INHERITANCE NET NETCLASS PCB
INHERITANCE PINPAIR GROUP
ECO_REGISTRATION N
READONLY Y
SYSTEM Y
HIDDEN Y
}
ATTRIBUTE Strategy.Route.Pass
{
TYPE LIST N
{
No
Yes
Done
}
INHERITANCE PCB
ECO_REGISTRATION N
READONLY Y
SYSTEM Y
HIDDEN Y
}
ATTRIBUTE Strategy.Route.Protect
{
TYPE BOOLEAN
INHERITANCE PCB
ECO_REGISTRATION N
READONLY Y
SYSTEM Y
HIDDEN Y
}
ATTRIBUTE Strategy.Route.Pause
{
TYPE BOOLEAN
INHERITANCE PCB
ECO_REGISTRATION N
READONLY Y
SYSTEM Y
HIDDEN Y
}
ATTRIBUTE Strategy.Route.Intensity
{
TYPE LIST N
{
Low
Medium
High
}
INHERITANCE PCB
ECO_REGISTRATION N
READONLY Y
SYSTEM Y
HIDDEN Y
}
ATTRIBUTE Strategy.Route.Priority
{
TYPE INTEGER
MIN 0
INHERITANCE NET NETCLASS PCB
INHERITANCE PART
INHERITANCE PINPAIR
ECO_REGISTRATION N
READONLY Y
SYSTEM Y
HIDDEN Y
}
ATTRIBUTE Strategy.Route.PlanePriority
{
TYPE INTEGER
MIN 0
INHERITANCE PCB
ECO_REGISTRATION N
READONLY Y
SYSTEM Y
HIDDEN Y
}
ATTRIBUTE Strategy.Route.DiffPairPriority
{
TYPE INTEGER
MIN 0
INHERITANCE NET
INHERITANCE PINPAIR
ECO_REGISTRATION N
READONLY Y
SYSTEM Y
HIDDEN Y
}
ATTRIBUTE Strategy.Route.MLGPriority
{
TYPE INTEGER
MIN 0
INHERITANCE NET NETCLASS PCB
INHERITANCE PINPAIR GROUP
ECO_REGISTRATION N
READONLY Y
SYSTEM Y
HIDDEN Y
}
ATTRIBUTE Strategy.Optimize.Pass
{
TYPE LIST N
{
No
Yes
Done
}
INHERITANCE PCB
ECO_REGISTRATION N
READONLY Y
SYSTEM Y
HIDDEN Y
}
ATTRIBUTE Strategy.Optimize.Protect
{
TYPE BOOLEAN
INHERITANCE PCB
ECO_REGISTRATION N
READONLY Y
SYSTEM Y
HIDDEN Y
}
ATTRIBUTE Strategy.Optimize.Pause
{
TYPE BOOLEAN
INHERITANCE PCB
ECO_REGISTRATION N
READONLY Y
SYSTEM Y
HIDDEN Y
}
ATTRIBUTE Strategy.Optimize.Intensity
{
TYPE LIST N
{
Low
Medium
High
}
INHERITANCE PCB
ECO_REGISTRATION N
READONLY Y
SYSTEM Y
HIDDEN Y
}
ATTRIBUTE Strategy.Optimize.Priority
{
TYPE INTEGER
MIN 0
INHERITANCE NET NETCLASS PCB
INHERITANCE PART
INHERITANCE PINPAIR
ECO_REGISTRATION N
READONLY Y
SYSTEM Y
HIDDEN Y
}
ATTRIBUTE Strategy.Optimize.PlanePriority
{
TYPE INTEGER
MIN 0
INHERITANCE PCB
ECO_REGISTRATION N
READONLY Y
SYSTEM Y
HIDDEN Y
}
ATTRIBUTE Strategy.Optimize.DiffPairPriority
{
TYPE INTEGER
MIN 0
INHERITANCE NET
INHERITANCE PINPAIR
ECO_REGISTRATION N
READONLY Y
SYSTEM Y
HIDDEN Y
}
ATTRIBUTE Strategy.Optimize.MLGPriority
{
TYPE INTEGER
MIN 0
INHERITANCE NET NETCLASS PCB
INHERITANCE PINPAIR GROUP
ECO_REGISTRATION N
READONLY Y
SYSTEM Y
HIDDEN Y
}
ATTRIBUTE Strategy.Miters.Pass
{
TYPE LIST N
{
No
Yes
Done
}
INHERITANCE PCB
ECO_REGISTRATION N
READONLY Y
SYSTEM Y
HIDDEN Y
}
ATTRIBUTE Strategy.Miters.Protect
{
TYPE BOOLEAN
INHERITANCE PCB
ECO_REGISTRATION N
READONLY Y
SYSTEM Y
HIDDEN Y
}
ATTRIBUTE Strategy.Miters.Pause
{
TYPE BOOLEAN
INHERITANCE PCB
ECO_REGISTRATION N
READONLY Y
SYSTEM Y
HIDDEN Y
}
ATTRIBUTE Strategy.Miters.Intensity
{
TYPE LIST N
{
Low
Medium
High
}
INHERITANCE PCB
ECO_REGISTRATION N
READONLY Y
SYSTEM Y
HIDDEN Y
}
ATTRIBUTE Strategy.Miters.Priority
{
TYPE INTEGER
MIN 0
INHERITANCE NET NETCLASS PCB
INHERITANCE PART
INHERITANCE PINPAIR
ECO_REGISTRATION N
READONLY Y
SYSTEM Y
HIDDEN Y
}
ATTRIBUTE Strategy.Miters.PlanePriority
{
TYPE INTEGER
MIN 0
INHERITANCE PCB
ECO_REGISTRATION N
READONLY Y
SYSTEM Y
HIDDEN Y
}
ATTRIBUTE Strategy.Miters.DiffPairPriority
{
TYPE INTEGER
MIN 0
INHERITANCE NET
INHERITANCE PINPAIR
ECO_REGISTRATION N
READONLY Y
SYSTEM Y
HIDDEN Y
}
ATTRIBUTE Strategy.Miters.MLGPriority
{
TYPE INTEGER
MIN 0
INHERITANCE NET NETCLASS PCB
INHERITANCE PINPAIR GROUP
ECO_REGISTRATION N
READONLY Y
SYSTEM Y
HIDDEN Y
}
ATTRIBUTE Strategy.TestPoint.Pass
{
TYPE LIST N
{
No
Yes
Done
}
INHERITANCE PCB
ECO_REGISTRATION N
READONLY Y
SYSTEM Y
HIDDEN Y
}
ATTRIBUTE Strategy.TestPoint.Protect
{
TYPE BOOLEAN
INHERITANCE PCB
ECO_REGISTRATION N
READONLY Y
SYSTEM Y
HIDDEN Y
}
ATTRIBUTE Strategy.TestPoint.Pause
{
TYPE BOOLEAN
INHERITANCE PCB
ECO_REGISTRATION N
READONLY Y
SYSTEM Y
HIDDEN Y
}
ATTRIBUTE Strategy.TestPoint.Intensity
{
TYPE LIST N
{
Low
Medium
High
}
INHERITANCE PCB
ECO_REGISTRATION N
READONLY Y
SYSTEM Y
HIDDEN Y
}
ATTRIBUTE Strategy.TestPoint.Priority
{
TYPE INTEGER
MIN 0
INHERITANCE NET NETCLASS PCB
INHERITANCE PART
INHERITANCE PINPAIR
ECO_REGISTRATION N
READONLY Y
SYSTEM Y
HIDDEN Y
}
ATTRIBUTE Strategy.TestPoint.PlanePriority
{
TYPE INTEGER
MIN 0
INHERITANCE PCB
ECO_REGISTRATION N
READONLY Y
SYSTEM Y
HIDDEN Y
}
ATTRIBUTE Strategy.TestPoint.DiffPairPriority
{
TYPE INTEGER
MIN 0
INHERITANCE NET
INHERITANCE PINPAIR
ECO_REGISTRATION N
READONLY Y
SYSTEM Y
HIDDEN Y
}
ATTRIBUTE Strategy.TestPoint.MLGPriority
{
TYPE INTEGER
MIN 0
INHERITANCE NET NETCLASS PCB
INHERITANCE PINPAIR GROUP
ECO_REGISTRATION N
READONLY Y
SYSTEM Y
HIDDEN Y
}
ATTRIBUTE Strategy.Center.Pass
{
TYPE LIST N
{
No
Yes
Done
}
INHERITANCE PCB
ECO_REGISTRATION N
READONLY Y
SYSTEM Y
HIDDEN Y
}
ATTRIBUTE Strategy.Center.Protect
{
TYPE BOOLEAN
INHERITANCE PCB
ECO_REGISTRATION N
READONLY Y
SYSTEM Y
HIDDEN Y
}
ATTRIBUTE Strategy.Center.Pause
{
TYPE BOOLEAN
INHERITANCE PCB
ECO_REGISTRATION N
READONLY Y
SYSTEM Y
HIDDEN Y
}
ATTRIBUTE Strategy.Center.Intensity
{
TYPE LIST N
{
Low
Medium
High
}
INHERITANCE PCB
ECO_REGISTRATION N
READONLY Y
SYSTEM Y
HIDDEN Y
}
ATTRIBUTE Strategy.Center.PlanePriority
{
TYPE INTEGER
MIN 0
INHERITANCE PCB
ECO_REGISTRATION N
READONLY Y
SYSTEM Y
HIDDEN Y
}
ATTRIBUTE Strategy.Center.Priority
{
TYPE INTEGER
MIN 0
INHERITANCE NET NETCLASS PCB
INHERITANCE PART
INHERITANCE PINPAIR
ECO_REGISTRATION N
READONLY Y
SYSTEM Y
HIDDEN Y
}
ATTRIBUTE Strategy.Center.DiffPairPriority
{
TYPE INTEGER
MIN 0
INHERITANCE NET
INHERITANCE PINPAIR
ECO_REGISTRATION N
READONLY Y
SYSTEM Y
HIDDEN Y
}
ATTRIBUTE Strategy.Center.MLGPriority
{
TYPE INTEGER
MIN 0
INHERITANCE NET NETCLASS PCB
INHERITANCE PINPAIR GROUP
ECO_REGISTRATION N
READONLY Y
SYSTEM Y
HIDDEN Y
}
ATTRIBUTE Strategy.Tune.Pass
{
TYPE LIST N
{
No
Yes
Done
}
INHERITANCE PCB
ECO_REGISTRATION N
READONLY Y
SYSTEM Y
HIDDEN Y
}
ATTRIBUTE Strategy.Tune.Protect
{
TYPE BOOLEAN
INHERITANCE PCB
ECO_REGISTRATION N
READONLY Y
SYSTEM Y
HIDDEN Y
}
ATTRIBUTE Strategy.Tune.Pause
{
TYPE BOOLEAN
INHERITANCE PCB
ECO_REGISTRATION N
READONLY Y
SYSTEM Y
HIDDEN Y
}
ATTRIBUTE Strategy.Tune.Intensity
{
TYPE LIST N
{
Low
Medium
High
}
INHERITANCE PCB
ECO_REGISTRATION N
READONLY Y
SYSTEM Y
HIDDEN Y
}
ATTRIBUTE Strategy.Tune.PlanePriority
{
TYPE INTEGER
MIN 0
INHERITANCE PCB
ECO_REGISTRATION N
READONLY Y
SYSTEM Y
HIDDEN Y
}
ATTRIBUTE Strategy.Tune.Priority
{
TYPE INTEGER
MIN 0
INHERITANCE NET NETCLASS PCB
INHERITANCE PART
INHERITANCE PINPAIR
ECO_REGISTRATION N
READONLY Y
SYSTEM Y
HIDDEN Y
}
ATTRIBUTE Strategy.Tune.DiffPairPriority
{
TYPE INTEGER
MIN 0
INHERITANCE NET
INHERITANCE PINPAIR
ECO_REGISTRATION N
READONLY Y
SYSTEM Y
HIDDEN Y
}
ATTRIBUTE Strategy.Tune.MLGPriority
{
TYPE INTEGER
MIN 0
INHERITANCE NET NETCLASS PCB
INHERITANCE PINPAIR GROUP
ECO_REGISTRATION N
READONLY Y
SYSTEM Y
HIDDEN Y
}
ATTRIBUTE DIE.FormatId
{
TYPE FREETEXT N
INHERITANCE DECAL
ECO_REGISTRATION N
READONLY Y
SYSTEM Y
HIDDEN Y
}
ATTRIBUTE DIE.ChipLength
{
TYPE FREETEXT N
INHERITANCE DECAL
ECO_REGISTRATION N
READONLY Y
SYSTEM Y
HIDDEN Y
}
ATTRIBUTE DIE.ChipWidth
{
TYPE FREETEXT N
INHERITANCE DECAL
ECO_REGISTRATION N
READONLY Y
SYSTEM Y
HIDDEN Y
}
ATTRIBUTE DIE.ChipHeight
{
TYPE FREETEXT N
INHERITANCE DECAL
ECO_REGISTRATION N
READONLY Y
SYSTEM Y
HIDDEN Y
}
ATTRIBUTE DIE.WBRules.MinLength
{
TYPE FREETEXT N
INHERITANCE DECAL
ECO_REGISTRATION N
READONLY Y
SYSTEM Y
HIDDEN Y
}
ATTRIBUTE DIE.WBRules.MaxLength
{
TYPE FREETEXT N
INHERITANCE DECAL
ECO_REGISTRATION N
READONLY Y
SYSTEM Y
HIDDEN Y
}
ATTRIBUTE DIE.WBRules.WToWDistance
{
TYPE FREETEXT N
INHERITANCE DECAL
ECO_REGISTRATION N
READONLY Y
SYSTEM Y
HIDDEN Y
}
ATTRIBUTE DIE.WBRules.WBtoPad
{
TYPE FREETEXT N
INHERITANCE DECAL
ECO_REGISTRATION N
READONLY Y
SYSTEM Y
HIDDEN Y
}
ATTRIBUTE DIE.WBRules.MaxAngle
{
TYPE FREETEXT N
INHERITANCE DECAL
ECO_REGISTRATION N
READONLY Y
SYSTEM Y
HIDDEN Y
}
ATTRIBUTE DIE.SBPCount
{
TYPE FREETEXT N
INHERITANCE DECAL
ECO_REGISTRATION N
READONLY Y
SYSTEM Y
HIDDEN Y
}
ATTRIBUTE DIE.SBP1
{
TYPE FREETEXT N
INHERITANCE DECAL
ECO_REGISTRATION N
READONLY Y
SYSTEM Y
HIDDEN Y
}
ATTRIBUTE DIE.CBPCount
{
TYPE FREETEXT N
INHERITANCE DECAL
ECO_REGISTRATION N
READONLY Y
SYSTEM Y
HIDDEN Y
}
ATTRIBUTE DIE.CBP1
{
TYPE FREETEXT N
INHERITANCE DECAL
ECO_REGISTRATION N
READONLY Y
SYSTEM Y
HIDDEN Y
}
ATTRIBUTE DIE.WBCount
{
TYPE FREETEXT N
INHERITANCE DECAL
ECO_REGISTRATION N
READONLY Y
SYSTEM Y
HIDDEN Y
}
ATTRIBUTE DIE.WB1
{
TYPE FREETEXT N
INHERITANCE DECAL
ECO_REGISTRATION N
READONLY Y
SYSTEM Y
HIDDEN Y
}
ATTRIBUTE DIE.SBPGuideCount
{
TYPE FREETEXT N
INHERITANCE DECAL
ECO_REGISTRATION N
READONLY Y
SYSTEM Y
HIDDEN Y
}
ATTRIBUTE DIE.SBPGuide1
{
TYPE FREETEXT N
INHERITANCE DECAL
ECO_REGISTRATION N
READONLY Y
SYSTEM Y
HIDDEN Y
}
ATTRIBUTE DIE.CBPAssignment1
{
TYPE FREETEXT N
INHERITANCE DECAL
ECO_REGISTRATION N
READONLY Y
SYSTEM Y
HIDDEN Y
}
ATTRIBUTE AutoDimensioning.Marker_Shape
{
TYPE FREETEXT N
INHERITANCE PCB
ECO_REGISTRATION N
READONLY Y
SYSTEM Y
HIDDEN Y
}
ATTRIBUTE AutoDimensioning.Text_NumberPrecision
{
TYPE FREETEXT N
INHERITANCE PCB
ECO_REGISTRATION N
READONLY Y
SYSTEM Y
HIDDEN Y
}
ATTRIBUTE AutoDimensioning.Text_AngularPrecision
{
TYPE FREETEXT N
INHERITANCE PCB
ECO_REGISTRATION N
READONLY Y
SYSTEM Y
HIDDEN Y
}
ATTRIBUTE AutoDimensioning.Text_Suffix
{
TYPE FREETEXT N
INHERITANCE PCB
ECO_REGISTRATION N
READONLY Y
SYSTEM Y
HIDDEN Y
}
ATTRIBUTE AutoDimensioning.Text_Layer
{
TYPE INTEGER
MIN 0
MAX 250
INHERITANCE PCB
ECO_REGISTRATION N
READONLY Y
SYSTEM Y
HIDDEN Y
}
ATTRIBUTE AutoDimensioning.Line_Layer
{
TYPE INTEGER
MIN 0
MAX 250
INHERITANCE PCB
ECO_REGISTRATION N
READONLY Y
SYSTEM Y
HIDDEN Y
}
ATTRIBUTE AutoDimensioning.Preview_Type
{
TYPE INTEGER
MIN 1
MAX 5
INHERITANCE PCB
ECO_REGISTRATION N
READONLY Y
SYSTEM Y
HIDDEN Y
}
ATTRIBUTE AutoDimensioning.Text_DisplacementValue
{
TYPE INTEGER
MIN 0
MAX 38100000
INHERITANCE PCB
ECO_REGISTRATION N
READONLY N
SYSTEM N
HIDDEN N
}
ATTRIBUTE Placement.Grid.Use
{
TYPE BOOLEAN
INHERITANCE PCB
ECO_REGISTRATION N
READONLY Y
SYSTEM Y
HIDDEN Y
}
ATTRIBUTE Placement.Grid.X
{
TYPE QUANTITY
QUANTITY Size/Dimension
ABBR 
UNIT 
MIN 0dbunit
MAX 76200000dbunit
INHERITANCE PCB
ECO_REGISTRATION N
READONLY Y
SYSTEM Y
HIDDEN Y
}
ATTRIBUTE Placement.Grid.Y
{
TYPE QUANTITY
QUANTITY Size/Dimension
ABBR 
UNIT 
MIN 0dbunit
MAX 76200000dbunit
INHERITANCE PCB
ECO_REGISTRATION N
READONLY Y
SYSTEM Y
HIDDEN Y
}
ATTRIBUTE Accordion.Amplitude.Min
{
TYPE INTEGER
MIN 3
MAX 300
INHERITANCE PCB
ECO_REGISTRATION N
READONLY Y
SYSTEM Y
HIDDEN Y
}
ATTRIBUTE Accordion.Amplitude.Max
{
TYPE INTEGER
MIN 4
MAX 300
INHERITANCE PCB
ECO_REGISTRATION N
READONLY Y
SYSTEM Y
HIDDEN Y
}
ATTRIBUTE Accordion.Gap.Min
{
TYPE INTEGER
MIN 1
MAX 10
INHERITANCE PCB
ECO_REGISTRATION N
READONLY Y
SYSTEM Y
HIDDEN Y
}
ATTRIBUTE Accordion.HierarchyLevel
{
TYPE INTEGER
MIN 1
MAX 8
INHERITANCE PCB
ECO_REGISTRATION N
READONLY Y
SYSTEM Y
HIDDEN Y
}
ATTRIBUTE Accordion.Miters.Arcs
{
TYPE BOOLEAN
INHERITANCE PCB
ECO_REGISTRATION N
READONLY Y
SYSTEM Y
HIDDEN Y
}
ATTRIBUTE Accordion.Miters.Ratio
{
TYPE FLOAT
MIN 0.5
MAX 250
INHERITANCE PCB
ECO_REGISTRATION N
READONLY Y
SYSTEM Y
HIDDEN Y
}
ATTRIBUTE Routing.MaxChannelWidth
{
TYPE QUANTITY
QUANTITY Size/Dimension
ABBR 
UNIT 
MIN 0dbunit
MAX 381000000dbunit
INHERITANCE PCB
ECO_REGISTRATION N
READONLY Y
SYSTEM Y
HIDDEN Y
}
ATTRIBUTE Routing.SoftLengthRrules
{
TYPE BOOLEAN
INHERITANCE PCB
ECO_REGISTRATION N
READONLY Y
SYSTEM Y
HIDDEN Y
}
ATTRIBUTE Routing.MeanderBeforeTune
{
TYPE BOOLEAN
INHERITANCE PCB
ECO_REGISTRATION N
READONLY Y
SYSTEM Y
HIDDEN Y
}
ATTRIBUTE Routing.ExtraLengthPercent
{
TYPE INTEGER
MIN 0
MAX 100
INHERITANCE PCB
ECO_REGISTRATION N
READONLY Y
SYSTEM Y
HIDDEN Y
}
ATTRIBUTE MatchLength.Name
{
TYPE FREETEXT N
INHERITANCE NET NETCLASS
INHERITANCE PINPAIR GROUP
ECO_REGISTRATION N
READONLY Y
SYSTEM Y
HIDDEN Y
}
ATTRIBUTE Planning.Scheduled
{
TYPE BOOLEAN
INHERITANCE NET
ECO_REGISTRATION Y
READONLY Y
SYSTEM Y
HIDDEN Y
}
ATTRIBUTE Library.Timestamp
{
TYPE FREETEXT N
INHERITANCE DECAL
INHERITANCE PARTTYPE
ECO_REGISTRATION N
READONLY Y
SYSTEM Y
HIDDEN Y
}
ATTRIBUTE Design.Timestamp
{
TYPE FREETEXT N
INHERITANCE DECAL
INHERITANCE PARTTYPE
ECO_REGISTRATION N
READONLY Y
SYSTEM Y
HIDDEN Y
}
ATTRIBUTE DiffPair.RestrictPairTuneInGap
{
TYPE BOOLEAN
INHERITANCE PCB
ECO_REGISTRATION N
READONLY Y
SYSTEM Y
HIDDEN Y
}
ATTRIBUTE DiffPair.RestrictSmallAccordionsInPairs
{
TYPE BOOLEAN
INHERITANCE PCB
ECO_REGISTRATION N
READONLY Y
SYSTEM Y
HIDDEN Y
}
ATTRIBUTE DiffPair.TunePairsToZeroTolerance
{
TYPE BOOLEAN
INHERITANCE PCB
ECO_REGISTRATION N
READONLY Y
SYSTEM Y
HIDDEN Y
}
ATTRIBUTE CAM.Solder mask.Adjust
{
TYPE QUANTITY
QUANTITY Size/Dimension
ABBR 
UNIT 
MIN -9525000dbunit
MAX 9525000dbunit
INHERITANCE PCB
INHERITANCE PART DECAL
INHERITANCE VIA
ECO_REGISTRATION N
READONLY N
SYSTEM Y
HIDDEN N
}
ATTRIBUTE CAM.Paste mask.Adjust
{
TYPE QUANTITY
QUANTITY Size/Dimension
ABBR 
UNIT 
MIN -9525000dbunit
MAX 9525000dbunit
INHERITANCE PCB
INHERITANCE PART DECAL
INHERITANCE VIA
ECO_REGISTRATION N
READONLY N
SYSTEM Y
HIDDEN N
}
ATTRIBUTE CAM.Apply Oversize To All Pads
{
TYPE BOOLEAN
INHERITANCE PCB
ECO_REGISTRATION N
READONLY N
SYSTEM Y
HIDDEN N
}
ATTRIBUTE CHK.Use Visible Workspace Box for Latium Checking
{
TYPE BOOLEAN
INHERITANCE PCB
ECO_REGISTRATION N
READONLY N
SYSTEM Y
HIDDEN Y
}
ATTRIBUTE Single Sided Board
{
TYPE BOOLEAN
INHERITANCE PCB
ECO_REGISTRATION N
READONLY N
SYSTEM Y
HIDDEN Y
}
ATTRIBUTE DxDesigner.ProjectFilePath
{
TYPE FREETEXT N
INHERITANCE PCB
ECO_REGISTRATION N
READONLY Y
SYSTEM Y
HIDDEN Y
}
ATTRIBUTE iCDB.DesignName
{
TYPE FREETEXT N
INHERITANCE PCB
ECO_REGISTRATION N
READONLY Y
SYSTEM Y
HIDDEN Y
}
ATTRIBUTE iCDB.RootBlock
{
TYPE FREETEXT N
INHERITANCE PCB
ECO_REGISTRATION N
READONLY Y
SYSTEM Y
HIDDEN Y
}
ATTRIBUTE iCDB.MainSnapshotName
{
TYPE FREETEXT N
INHERITANCE PCB
ECO_REGISTRATION N
READONLY Y
SYSTEM Y
HIDDEN Y
}
ATTRIBUTE iCDB.TempSnapshotName
{
TYPE FREETEXT N
INHERITANCE PCB
ECO_REGISTRATION N
READONLY Y
SYSTEM Y
HIDDEN Y
}
ATTRIBUTE Bridges
{
TYPE FREETEXT N
INHERITANCE NET
ECO_REGISTRATION N
READONLY Y
SYSTEM Y
HIDDEN Y
}
ATTRIBUTE AssociatedNetAssociateNets
{
TYPE BOOLEAN
INHERITANCE NET
INHERITANCE PART
ECO_REGISTRATION N
READONLY Y
SYSTEM Y
HIDDEN Y
}
ATTRIBUTE AssociatedNetAllowPrefix
{
TYPE BOOLEAN
INHERITANCE NET
INHERITANCE PART
ECO_REGISTRATION N
READONLY Y
SYSTEM Y
HIDDEN Y
}
ATTRIBUTE AssociatedNetDiscreteLength
{
TYPE FLOAT
INHERITANCE PCB
INHERITANCE PART
ECO_REGISTRATION N
READONLY Y
SYSTEM Y
HIDDEN Y
}
ATTRIBUTE Sim.Analog.Model
{
TYPE FREETEXT N
INHERITANCE PART PARTTYPE
ECO_REGISTRATION N
READONLY N
SYSTEM N
HIDDEN N
}
ATTRIBUTE Sim.Analog.Order
{
TYPE FREETEXT N
INHERITANCE PART PARTTYPE
ECO_REGISTRATION N
READONLY N
SYSTEM N
HIDDEN N
}
ATTRIBUTE Sim.Analog.Prefix
{
TYPE FREETEXT N
INHERITANCE PART PARTTYPE
ECO_REGISTRATION N
READONLY N
SYSTEM N
HIDDEN N
}
ATTRIBUTE Voltage Rating
{
TYPE FREETEXT N
INHERITANCE PART PARTTYPE
ECO_REGISTRATION N
READONLY N
SYSTEM N
HIDDEN N
}
ATTRIBUTE Guard.BandColor
{
TYPE INTEGER
MIN 0
INHERITANCE PCB
ECO_REGISTRATION N
READONLY N
SYSTEM N
HIDDEN N
}
ATTRIBUTE Blaze.Thermal.Color
{
TYPE INTEGER
MIN 0
INHERITANCE PCB
ECO_REGISTRATION N
READONLY N
SYSTEM N
HIDDEN N
}
ATTRIBUTE Blaze.TestPoint.Color
{
TYPE INTEGER
MIN 0
INHERITANCE PCB
ECO_REGISTRATION N
READONLY N
SYSTEM N
HIDDEN N
}
ATTRIBUTE DigiKey #
{
TYPE FREETEXT N
INHERITANCE PART PARTTYPE
ECO_REGISTRATION N
READONLY N
SYSTEM N
HIDDEN N
}
ATTRIBUTE MFG - PN
{
TYPE FREETEXT N
INHERITANCE PART PARTTYPE
ECO_REGISTRATION N
READONLY N
SYSTEM N
HIDDEN N
}
ATTRIBUTE PackageDescription
{
TYPE FREETEXT N
INHERITANCE PART PARTTYPE
ECO_REGISTRATION N
READONLY N
SYSTEM N
HIDDEN N
}
ATTRIBUTE PADS3D.Objects.Silkscreen.Refresh
{
TYPE FREETEXT N
INHERITANCE PCB
ECO_REGISTRATION N
READONLY N
SYSTEM Y
HIDDEN Y
}
ATTRIBUTE PADS3D.Objects.SolderMask.Refresh
{
TYPE FREETEXT N
INHERITANCE PCB
ECO_REGISTRATION N
READONLY N
SYSTEM Y
HIDDEN Y
}
}
ATTRIBUTE VALUES
{
PART R1
{
Value 4.7k
}
PART R2
{
Value 4.7k
}
PART C1
{
Value 0.1u
}
PART R4
{
Value 2k
}
PART R5
{
Value 10k
}
PART R3
{
Geometry.Height 0.55mm
Value 5.6k
}
PART C2
{
Value 10u
}
PART U1
{
"Part Number" SDP32-125PA
}
DECAL SDP3_BIG-PADS
{
Design.Timestamp 2020.04.02.23.34.57
}
DECAL SDP3
{
Design.Timestamp 2020.04.22.15.14.12
}
DECAL SDP3_BIG-PADS-V2
{
Design.Timestamp 2020.04.04.16.03.50
}
DECAL SDP3_BIG-PADS-V3
{
Design.Timestamp 2020.04.04.16.21.33
}
DECAL SDP3_BIG-PADS-V5
{
Design.Timestamp 2020.04.09.18.08.47
}
DECAL SDP3_BIG-PADS-V4
{
Design.Timestamp 2020.04.04.19.02.04
}
DECAL TO-220AB
{
Design.Timestamp 1999.08.31.15.21.39
}
DECAL HEADER10
{
Design.Timestamp 2020.04.10.21.36.57
}
DECAL TO-220AB-V2
{
Design.Timestamp 2020.04.05.23.20.16
}
DECAL CAP0603_1608X90N
{
Design.Timestamp 2020.04.05.23.12.49
Geometry.Height 0.9mm
}
DECAL RES0603_1609X55N
{
Design.Timestamp 2020.04.05.23.12.49
Geometry.Height 0.55mm
}
DECAL SOT23
{
Design.Timestamp 1999.08.31.15.21.39
}
DECAL RESC3225X60N
{
Design.Timestamp 2020.04.06.09.53.08
Geometry.Height 900000dbunit
}
DECAL HOLE25
{
Design.Timestamp 2020.04.10.20.10.32
}
DECAL TO-220AB-V2A
{
Design.Timestamp 2020.04.18.18.34.15
}
DECAL MNT125-110
{
Design.Timestamp 2020.04.12.19.47.22
}
DECAL MNT110
{
Design.Timestamp 2020.04.09.17.08.56
}
DECAL SDP3_BIG-PADS-V6
{
Design.Timestamp 2020.04.10.20.15.35
}
DECAL CONN_4-VERT
{
Design.Timestamp 2020.04.18.19.07.02
}
PARTTYPE SDP3
{
Design.Timestamp 2020.04.04.19.02.55
}
PARTTYPE TIP32
{
Cost 
Description PNP POWER TRANSISTOR, 40 VOLTS/40 WATT
Design.Timestamp 1999.03.30.22.52.06
"Manufacturer #1" MOTOROLA
"Manufacturer #2" 
"Part Number" TIP32
}
PARTTYPE CONN2X5_VERT
{
Design.Timestamp 2020.04.05.21.42.19
"DigiKey #" S5680-ND
"MFG - PN" Sullins - NPTC102KFMS-RC
}
PARTTYPE CAP0603_1608X90N
{
Cost 
Description RADIAL CERAMIC CAPACITOR
Design.Timestamp 2013.08.08.16.30.25
"Manufacturer #1" 
"Part Number" 
Sim.Analog.Model 
Sim.Analog.Order Model$
Sim.Analog.Prefix C
Tolerance ???
Value 
"Voltage Rating" ???
}
PARTTYPE RES0603_1609X55N
{
Description 1/8 W
Design.Timestamp 2013.08.08.16.25.52
"Manufacturer #1" 
"Part Number" 
Sim.Analog.Model 
Sim.Analog.Order Model$
Sim.Analog.Prefix R
Tolerance 
Value 220
}
PARTTYPE R1210-3225N
{
Description RES BODY:060 CENTERS:400
Design.Timestamp 2013.05.16.16.04.50
"Manufacturer #1" 
PackageDescription 1210
"Part Number" 
Sim.Analog.Model 
Sim.Analog.Order Model$
Sim.Analog.Prefix R
Tolerance 
Value 620k
}
PARTTYPE HOLE25
{
Design.Timestamp 2020.04.06.10.52.36
}
PARTTYPE MNT125_110
{
Design.Timestamp 2018.04.10.20.37.01
}
PARTTYPE CONN4-VERT
{
Design.Timestamp 2020.04.18.19.08.37
}
PARTTYPE BSS138
{
Cost 
Description N-CHANNEL,ENHANCEMENT MODE, TMOS FET
Design.Timestamp 2020.06.26.18.53.14
"Manufacturer #1" MOTOROLA
"Manufacturer #2" 
"Part Number" BSS123LT1
}
PCB DEFAULT
{
Accordion.HierarchyLevel 8
Accordion.Amplitude.Max 30
Accordion.Amplitude.Min 3
Accordion.Gap.Min 1
Accordion.Miters.Arcs No
Accordion.Miters.Ratio 1.5
AutoDimensioning.Line_Layer 24
AutoDimensioning.Marker_Shape YYNNNY
AutoDimensioning.Preview_Type 1
AutoDimensioning.Text_AngularPrecision 0 0 0
AutoDimensioning.Text_DisplacementValue 0
AutoDimensioning.Text_Layer 24
AutoDimensioning.Text_NumberPrecision 0 5 2
AutoDimensioning.Text_Suffix mil##mm##"
Blaze.TestPoint.Color 8
Blaze.Thermal.Color 8
"CAM.Apply Oversize To All Pads" Yes
"DFT.Allow Stubs" Yes
"DFT.Generate Test Points" No
"DFT.Grid X-Coordinate" 952500dbunit
"DFT.Grid Y-Coordinate" 952500dbunit
"DFT.Insert Test Point Vias" No
"DFT.Preserve Test Points" No
"DFT.Probe Pins" Yes
"DFT.Probe to Pad Clearance" 228600dbunit
"DFT.Probe to Trace Clearance" 228600dbunit
"DFT.Stub Length" 19050000dbunit
"DFT.Use Via Grid" Yes
DiffPair.RestrictPairTuneInGap No
DiffPair.RestrictSmallAccordionsInPairs No
DiffPair.TunePairsToZeroTolerance Yes
Guard.BandColor 0
PADS3D.Objects.Silkscreen.Refresh 74
PADS3D.Objects.SolderMask.Refresh 74
Placement.Grid.Use No
Placement.Grid.X 3810000dbunit
Placement.Grid.Y 3810000dbunit
Routing.ExtraLengthPercent 100
Routing.MaxChannelWidth 3810000dbunit
Routing.MeanderBeforeTune No
Routing.SoftLengthRrules Yes
Rules.ViaAtSMD No
Rules.Fanout.Length.Maximum 9525000dbunit
Rules.Fanout.Length.Unlimited Yes
Rules.Fanout.Nets.Plane Yes
Rules.Fanout.Nets.Signal No
Rules.Fanout.Nets.UnusedPins No
Rules.Fanout.Sharing.Pin Yes
Rules.Fanout.Sharing.SMD Yes
Rules.Fanout.Sharing.Trace No
Rules.Fanout.Sharing.Via Yes
Rules.PadEntry.AnyAngle Yes
Rules.PadEntry.Corner Yes
Rules.PadEntry.Side Yes
Rules.PadEntry.Soft Yes
Rules.ViaAtSMD.Center Yes
Rules.ViaAtSMD.Ends Yes
Rules.ViaAtSMD.FitInside Yes
"Single Sided Board" No
}
}

*END*     OF ASCII OUTPUT FILE
```
