## Supplementary Design File 1 for "Inexpensive multi-patient respiratory monitoring system for helmet ventilation during COVID-19 pandemic": SDP3x_6aM-Sensor.txt

```
*PADS-LOGIC-V9.0* DESIGN EXPORT FILE FROM PADS LOGIC VVX.2.1
*SCH*        GENERAL PARAMETERS OF THE SCHEMATIC DESIGN"

CUR SHEET    0              Current Active Sheet
USERGRID     100    10      Design and Label/Text grid settings
LINEWIDTH    10             Width items will be created with
CONNWIDTH    10             Width used to plot connections
BUSWIDTH     25             Width used to plot buses
BUSANGLE     25             Angle used when plotting buses
NNVISPWRGND  4              Pwr/Gnd netname visibility default flag
PCBFLAGS     103991         PCB Netlist and ECO options
PINNAMESIZE  97     10      Height and LineWidth used by pin names
TEXTSIZE     153    10      Height and LineWidth text will be created width
JOBTIME      0              Amount of time spent on this LOGIC design
DOTGRID      100            Space in thous/inch between graphic dots
BACKUPTIME   5              Number of minutes between database backups
TIEDOTSIZE   50             Diameter of tiedot point
REFNAMESIZE  100    10      Height and LineWidth used by part ref. names
PARTNAMESIZE 100    10      Height and LineWidth used by part type names
PINNOSIZE    97     10      Height and LineWidth used by pin numbers
NETNAMESIZE  100    10      Height and LineWidth used by net names
REAL WIDTH   20             Widths greater then this are displayed real size
SHEET SIZE   A             
UNITS        0              Rules units type
JOBNAME      SDP3x_6aM-Sensor.sch
NTXCOL 11 9
HIRCOL 14
LINCOL 8
TXTCOL 11 9
CONCOL 14
BUSCOL 14
PTXCOL 11 9
COMCOL 11
NMCOL  11 9
PNMCOL 11 9
PINCOL 11 9
NETCOL 11 9
FBGCOL 15 0
OFFREFVIEW   0              Offsheet references visibility default flag
OFFREFNUM    0              Offsheet references per line
SHEETNUMSEP  []             Sheet Number separators
FONT MODE   System
DEFAULT FONT "Regular Verdana"
BORDER NAME SHEET_A_MOD3
FIELDCOL 10 2

*CAM* PLOTTER SETTINGS 
*REMARK*    PARENT_KEYWORD PARENT_VALUE
*REMARK*  [ { 
*REMARK*       CHILD_KEYWORD CHILD_VALUE
*REMARK*     [ CHILD_KEYWORD CHILD_VALUE
*REMARK*     [ { 
*REMARK*          GRAND_CHILD_KEYWORD GRAND_CHILD_VALUE [...] 
*REMARK*       } ]] 
*REMARK*    } ] 

PLOT_SECTION	5.0
{
PLOT_DEFAULTS_PHOTO_PLOTTER	NULL
{
DEFAULT_FILE_PREFIX	 PressureSensor_Logic0
DEFAULT_SCALE	 1 1
DEFAULT_ORIENTATION	 0
DEFAULT_JUSTIFICATION	 SF
DEFAULT_OFFSETS	 0 0
DEFAULT_WINDOW_PLOT	 N
DEFAULT_PLOT_JOBNAME	 N
DEFAULT_PLOT_OLE	 N
DEFAULT_SHEET	Current
DEFAULT_CONNECTIONS	1
DEFAULT_BUSSES	1
DEFAULT_LINES	1
DEFAULT_TEXT	1
DEFAULT_PARTS	1
DEFAULT_REFDES	1
DEFAULT_PARTTYPES	1
DEFAULT_PARTEXT	1
DEFAULT_PINNUMBERS	1
DEFAULT_PINNAMES	1
DEFAULT_NETNAMES	1
DEFAULT_HIERSYMS	1
}
PLOT_DEFAULTS_PEN_PLOTTER	NULL
{
DEFAULT_FILE_PREFIX	 chaos2_proto_Logic0
DEFAULT_SCALE	 1 1
DEFAULT_ORIENTATION	 0
DEFAULT_JUSTIFICATION	 SF
DEFAULT_OFFSETS	 0 0
DEFAULT_WINDOW_PLOT	 N
DEFAULT_PLOT_JOBNAME	 Y
DEFAULT_PLOT_OLE	 N
DEFAULT_SHEET	All
DEFAULT_CONNECTIONS	1
DEFAULT_BUSSES	1
DEFAULT_LINES	1
DEFAULT_TEXT	1
DEFAULT_PARTS	1
DEFAULT_REFDES	1
DEFAULT_PARTTYPES	1
DEFAULT_PARTEXT	1
DEFAULT_PINNUMBERS	1
DEFAULT_PINNAMES	1
DEFAULT_NETNAMES	1
DEFAULT_HIERSYMS	1
}
PLOT_DEFAULTS_PRINTER	NULL
{
DEFAULT_FILE_PREFIX	 chaos_brd
DEFAULT_SCALE	 1 1
DEFAULT_ORIENTATION	 0
DEFAULT_JUSTIFICATION	 SF
DEFAULT_OFFSETS	 0 0
DEFAULT_WINDOW_PLOT	 N
DEFAULT_PLOT_JOBNAME	 N
DEFAULT_PLOT_OLE	 N
DEFAULT_SHEET	All
DEFAULT_CONNECTIONS	1
DEFAULT_BUSSES	1
DEFAULT_LINES	1
DEFAULT_TEXT	1
DEFAULT_PARTS	1
DEFAULT_REFDES	1
DEFAULT_PARTTYPES	1
DEFAULT_PARTEXT	1
DEFAULT_PINNUMBERS	1
DEFAULT_PINNAMES	1
DEFAULT_NETNAMES	1
DEFAULT_HIERSYMS	1
}
PLOT_AUGMENT_ON_THE_FLY	Y
}

*MISC*      MISCELLANEOUS PARAMETERS
*REMARK*    PARENT_KEYWORD PARENT_VALUE
*REMARK*  [ { 
*REMARK*       CHILD_KEYWORD CHILD_VALUE
*REMARK*     [ CHILD_KEYWORD CHILD_VALUE
*REMARK*     [ { 
*REMARK*          GRAND_CHILD_KEYWORD GRAND_CHILD_VALUE [...] 
*REMARK*       } ]] 
*REMARK*    } ] 

LAYER	MILS
{
LAYER	0
{
LAYER_THICKNESS	0
DIELECTRIC	3.300000
}
LAYER	1
{
LAYER_NAME	Top
LAYER_TYPE	ROUTING
PLANE	MIXED
ROUTING_DIRECTION	HORIZONTAL
ASSOCIATED_SILK_SCREEN	Silkscreen Top
ASSOCIATED_PASTE_MASK	Paste Mask Top
ASSOCIATED_SOLDER_MASK	Solder Mask Top
ASSOCIATED_ASSEMBLY	Assembly Drawing Top
COMPONENT	Y
ROUTABLE	Y
VISIBLE	Y
SELECTABLE	Y
ENABLED	Y
LAYER_THICKNESS	10
COPPER_THICKNESS	1.35
DIELECTRIC	4.300000
COST	0
}
LAYER	2
{
LAYER_NAME	Inner Layer 2
LAYER_TYPE	ROUTING
PLANE	CAM
ROUTING_DIRECTION	VERTICAL
ROUTABLE	Y
VISIBLE	Y
SELECTABLE	Y
ENABLED	Y
LAYER_THICKNESS	10
COPPER_THICKNESS	1.35
DIELECTRIC	4.300000
COST	0
}
LAYER	3
{
LAYER_NAME	Inner Layer 3
LAYER_TYPE	ROUTING
PLANE	CAM
ROUTING_DIRECTION	HORIZONTAL
ROUTABLE	Y
VISIBLE	Y
SELECTABLE	Y
ENABLED	Y
LAYER_THICKNESS	10
COPPER_THICKNESS	1.35
DIELECTRIC	4.300000
COST	0
}
LAYER	4
{
LAYER_NAME	Bottom
LAYER_TYPE	ROUTING
PLANE	NONE
ROUTING_DIRECTION	VERTICAL
ASSOCIATED_SILK_SCREEN	Silkscreen Bottom
ASSOCIATED_PASTE_MASK	Paste Mask Bottom
ASSOCIATED_SOLDER_MASK	Solder Mask Bottom
ASSOCIATED_ASSEMBLY	Assembly Drawing Bottom
COMPONENT	Y
ROUTABLE	Y
VISIBLE	Y
SELECTABLE	Y
ENABLED	Y
LAYER_THICKNESS	0
COPPER_THICKNESS	1.35
DIELECTRIC	3.300000
COST	0
}
LAYER	5
{
LAYER_NAME	Layer_5
LAYER_TYPE	UNASSIGNED
PLANE	NONE
ROUTING_DIRECTION	NO_PREFERENCE
VISIBLE	Y
SELECTABLE	Y
ENABLED	Y
LAYER_THICKNESS	0
COPPER_THICKNESS	0
DIELECTRIC	0.000000
COST	0
}
LAYER	6
{
LAYER_NAME	Layer_6
LAYER_TYPE	UNASSIGNED
PLANE	NONE
ROUTING_DIRECTION	NO_PREFERENCE
VISIBLE	Y
SELECTABLE	Y
ENABLED	Y
LAYER_THICKNESS	0
COPPER_THICKNESS	0
DIELECTRIC	0.000000
COST	0
}
LAYER	7
{
LAYER_NAME	Layer_7
LAYER_TYPE	UNASSIGNED
PLANE	NONE
ROUTING_DIRECTION	NO_PREFERENCE
VISIBLE	Y
SELECTABLE	Y
ENABLED	Y
LAYER_THICKNESS	0
COPPER_THICKNESS	0
DIELECTRIC	0.000000
COST	0
}
LAYER	8
{
LAYER_NAME	Layer_8
LAYER_TYPE	UNASSIGNED
PLANE	NONE
ROUTING_DIRECTION	NO_PREFERENCE
VISIBLE	Y
SELECTABLE	Y
ENABLED	Y
LAYER_THICKNESS	0
COPPER_THICKNESS	0
DIELECTRIC	0.000000
COST	0
}
LAYER	9
{
LAYER_NAME	Layer_9
LAYER_TYPE	UNASSIGNED
PLANE	NONE
ROUTING_DIRECTION	NO_PREFERENCE
VISIBLE	Y
SELECTABLE	Y
ENABLED	Y
LAYER_THICKNESS	0
COPPER_THICKNESS	0
DIELECTRIC	0.000000
COST	0
}
LAYER	10
{
LAYER_NAME	Layer_10
LAYER_TYPE	UNASSIGNED
PLANE	NONE
ROUTING_DIRECTION	NO_PREFERENCE
VISIBLE	Y
SELECTABLE	Y
ENABLED	Y
LAYER_THICKNESS	0
COPPER_THICKNESS	0
DIELECTRIC	0.000000
COST	0
}
LAYER	11
{
LAYER_NAME	Layer_11
LAYER_TYPE	UNASSIGNED
PLANE	NONE
ROUTING_DIRECTION	NO_PREFERENCE
VISIBLE	Y
SELECTABLE	Y
ENABLED	Y
LAYER_THICKNESS	0
COPPER_THICKNESS	0
DIELECTRIC	0.000000
COST	0
}
LAYER	12
{
LAYER_NAME	Layer_12
LAYER_TYPE	UNASSIGNED
PLANE	NONE
ROUTING_DIRECTION	NO_PREFERENCE
VISIBLE	Y
SELECTABLE	Y
ENABLED	Y
LAYER_THICKNESS	0
COPPER_THICKNESS	0
DIELECTRIC	0.000000
COST	0
}
LAYER	13
{
LAYER_NAME	Layer_13
LAYER_TYPE	UNASSIGNED
PLANE	NONE
ROUTING_DIRECTION	NO_PREFERENCE
VISIBLE	Y
SELECTABLE	Y
ENABLED	Y
LAYER_THICKNESS	0
COPPER_THICKNESS	0
DIELECTRIC	0.000000
COST	0
}
LAYER	14
{
LAYER_NAME	Layer_14
LAYER_TYPE	UNASSIGNED
PLANE	NONE
ROUTING_DIRECTION	NO_PREFERENCE
VISIBLE	Y
SELECTABLE	Y
ENABLED	Y
LAYER_THICKNESS	0
COPPER_THICKNESS	0
DIELECTRIC	0.000000
COST	0
}
LAYER	15
{
LAYER_NAME	Layer_15
LAYER_TYPE	UNASSIGNED
PLANE	NONE
ROUTING_DIRECTION	NO_PREFERENCE
VISIBLE	Y
SELECTABLE	Y
ENABLED	Y
LAYER_THICKNESS	0
COPPER_THICKNESS	0
DIELECTRIC	0.000000
COST	0
}
LAYER	16
{
LAYER_NAME	Layer_16
LAYER_TYPE	UNASSIGNED
PLANE	NONE
ROUTING_DIRECTION	NO_PREFERENCE
VISIBLE	Y
SELECTABLE	Y
ENABLED	Y
LAYER_THICKNESS	0
COPPER_THICKNESS	0
DIELECTRIC	0.000000
COST	0
}
LAYER	17
{
LAYER_NAME	Layer_17
LAYER_TYPE	UNASSIGNED
PLANE	NONE
ROUTING_DIRECTION	NO_PREFERENCE
VISIBLE	Y
SELECTABLE	Y
ENABLED	Y
LAYER_THICKNESS	0
COPPER_THICKNESS	0
DIELECTRIC	0.000000
COST	0
}
LAYER	18
{
LAYER_NAME	Layer_18
LAYER_TYPE	UNASSIGNED
PLANE	NONE
ROUTING_DIRECTION	NO_PREFERENCE
VISIBLE	Y
SELECTABLE	Y
ENABLED	Y
LAYER_THICKNESS	0
COPPER_THICKNESS	0
DIELECTRIC	0.000000
COST	0
}
LAYER	19
{
LAYER_NAME	Layer_19
LAYER_TYPE	UNASSIGNED
PLANE	NONE
ROUTING_DIRECTION	NO_PREFERENCE
VISIBLE	Y
SELECTABLE	Y
ENABLED	Y
LAYER_THICKNESS	0
COPPER_THICKNESS	0
DIELECTRIC	0.000000
COST	0
}
LAYER	20
{
LAYER_NAME	Layer_20
LAYER_TYPE	UNASSIGNED
PLANE	NONE
ROUTING_DIRECTION	NO_PREFERENCE
VISIBLE	Y
SELECTABLE	Y
ENABLED	Y
LAYER_THICKNESS	0
COPPER_THICKNESS	0
DIELECTRIC	0.000000
COST	0
}
LAYER	21
{
LAYER_NAME	Solder Mask Top
LAYER_TYPE	SOLDER_MASK
PLANE	NONE
ROUTING_DIRECTION	NO_PREFERENCE
VISIBLE	Y
SELECTABLE	Y
ENABLED	Y
LAYER_THICKNESS	0
COPPER_THICKNESS	0
DIELECTRIC	0.000000
COST	0
}
LAYER	22
{
LAYER_NAME	Paste Mask Bottom
LAYER_TYPE	PASTE_MASK
PLANE	NONE
ROUTING_DIRECTION	NO_PREFERENCE
VISIBLE	Y
SELECTABLE	Y
ENABLED	Y
LAYER_THICKNESS	0
COPPER_THICKNESS	0
DIELECTRIC	0.000000
COST	0
}
LAYER	23
{
LAYER_NAME	Paste Mask Top
LAYER_TYPE	PASTE_MASK
PLANE	NONE
ROUTING_DIRECTION	NO_PREFERENCE
VISIBLE	Y
SELECTABLE	Y
ENABLED	Y
LAYER_THICKNESS	0
COPPER_THICKNESS	0
DIELECTRIC	0.000000
COST	0
}
LAYER	24
{
LAYER_NAME	Drill Drawing
LAYER_TYPE	DRILL
PLANE	NONE
ROUTING_DIRECTION	NO_PREFERENCE
VISIBLE	Y
SELECTABLE	Y
ENABLED	Y
LAYER_THICKNESS	0
COPPER_THICKNESS	0
DIELECTRIC	0.000000
COST	0
}
LAYER	25
{
LAYER_NAME	Layer_25
LAYER_TYPE	UNASSIGNED
PLANE	NONE
ROUTING_DIRECTION	NO_PREFERENCE
VISIBLE	Y
SELECTABLE	Y
ENABLED	Y
LAYER_THICKNESS	0
COPPER_THICKNESS	0
DIELECTRIC	0.000000
COST	0
}
LAYER	26
{
LAYER_NAME	Silkscreen Top
LAYER_TYPE	SILK_SCREEN
PLANE	NONE
ROUTING_DIRECTION	NO_PREFERENCE
VISIBLE	Y
SELECTABLE	Y
ENABLED	Y
LAYER_THICKNESS	0
COPPER_THICKNESS	0
DIELECTRIC	0.000000
COST	0
}
LAYER	27
{
LAYER_NAME	Assembly Drawing Top
LAYER_TYPE	ASSEMBLY
PLANE	NONE
ROUTING_DIRECTION	NO_PREFERENCE
VISIBLE	Y
SELECTABLE	Y
ENABLED	Y
LAYER_THICKNESS	0
COPPER_THICKNESS	0
DIELECTRIC	0.000000
COST	0
}
LAYER	28
{
LAYER_NAME	Solder Mask Bottom
LAYER_TYPE	SOLDER_MASK
PLANE	NONE
ROUTING_DIRECTION	NO_PREFERENCE
VISIBLE	Y
SELECTABLE	Y
ENABLED	Y
LAYER_THICKNESS	0
COPPER_THICKNESS	0
DIELECTRIC	0.000000
COST	0
}
LAYER	29
{
LAYER_NAME	Silkscreen Bottom
LAYER_TYPE	SILK_SCREEN
PLANE	NONE
ROUTING_DIRECTION	NO_PREFERENCE
VISIBLE	Y
SELECTABLE	Y
ENABLED	Y
LAYER_THICKNESS	0
COPPER_THICKNESS	0
DIELECTRIC	0.000000
COST	0
}
LAYER	30
{
LAYER_NAME	Assembly Drawing Bottom
LAYER_TYPE	ASSEMBLY
PLANE	NONE
ROUTING_DIRECTION	NO_PREFERENCE
VISIBLE	Y
SELECTABLE	Y
ENABLED	Y
LAYER_THICKNESS	0
COPPER_THICKNESS	0
DIELECTRIC	0.000000
COST	0
}
}
*REMARK*    PARENT_KEYWORD PARENT_VALUE
*REMARK*  [ { 
*REMARK*       CHILD_KEYWORD CHILD_VALUE
*REMARK*     [ CHILD_KEYWORD CHILD_VALUE
*REMARK*     [ { 
*REMARK*          GRAND_CHILD_KEYWORD GRAND_CHILD_VALUE [...] 
*REMARK*       } ]] 
*REMARK*    } ] 

RULES_SECTION	MILS
{
NET_CLASS	DATA
DESIGN	RULES
{
RULE_SET	(1)
{
FOR	:
{
DEFAULT	:
}
AGAINST	:
{
DEFAULT	:
}
LAYER	0
CLEARANCE_RULE	:
{
TRACK_TO_TRACK	10
VIA_TO_TRACK	10
VIA_TO_VIA	10
PAD_TO_TRACK	10
PAD_TO_VIA	10
PAD_TO_PAD	10
SMD_TO_TRACK	10
SMD_TO_VIA	10
SMD_TO_PAD	10
SMD_TO_SMD	10
COPPER_TO_TRACK	10
COPPER_TO_VIA	10
COPPER_TO_PAD	10
COPPER_TO_SMD	10
COPPER_TO_COPPER	10
TEXT_TO_TRACK	10
TEXT_TO_VIA	10
TEXT_TO_PAD	10
TEXT_TO_SMD	10
OUTLINE_TO_TRACK	10
OUTLINE_TO_VIA	10
OUTLINE_TO_PAD	10
OUTLINE_TO_SMD	10
OUTLINE_TO_COPPER	10
DRILL_TO_TRACK	10
DRILL_TO_VIA	10
DRILL_TO_PAD	10
DRILL_TO_SMD	10
DRILL_TO_COPPER	10
SAME_NET_SMD_TO_VIA	10
SAME_NET_SMD_TO_CRN	10
SAME_NET_VIA_TO_VIA	10
SAME_NET_PAD_TO_CRN	10
MIN_TRACK_WIDTH	10
REC_TRACK_WIDTH	12
MAX_TRACK_WIDTH	25
DRILL_TO_DRILL	6
BODY_TO_BODY	6
SAME_NET_TRACK_TO_CRN	10
}
}
RULE_SET	(2)
{
FOR	:
{
DEFAULT	:
}
AGAINST	:
{
DEFAULT	:
}
LAYER	0
ROUTE_RULE	:
{
LENGTH_MINIMIZATION_TYPE	1
TRACE_SHARE	Y
VIA_SHARE	Y
AUTO_ROUTE	Y
RIPUP	Y
SHOVE	Y
ROUTE_PRIORITY	3
MAX_NUMBER_OF_VIAS	-1
VALID_LAYER	1
VALID_LAYER	2
VALID_LAYER	3
VALID_LAYER	4
VALID_VIA_TYPE	V50_25
}
}
RULE_SET	(3)
{
FOR	:
{
DEFAULT	:
}
AGAINST	:
{
DEFAULT	:
}
LAYER	0
HIGH_SPEED_RULE	:
{
MIN_LENGTH	0
MAX_LENGTH	50000
STUB_LENGTH	0
PARALLEL_LENGTH	1000
PARALLEL_GAP	200
TANDEM_LENGTH	1000
TANDEM_GAP	200
MIN_DELAY	0.000000
MAX_DELAY	10.000000
MIN_CAPACITANCE	0.000000
MAX_CAPACITANCE	10.000000
MIN_IMPEDANCE	50.000000
MAX_IMPEDANCE	150.000000
SHIELD_NET	*
SHIELD_GAP	200
MATCH_LENGTH_TOLERANCE	200
}
}
}
}

*FIELDS*    USER FIELDS

"Drawn By" stanc
"Checked By" 
"QC By" 
"Released By" 
"Drawn Date" 26June2020
"Checked Date" 
"QC Date" 
"Release Date" 
"Company Name" Princeton University
"Title" SDP3x Sensor Board
"Code" 
"Drawing Number" 
"Revision" 6a
"Scale" 
"REV" 
"COMPANY ADDRESS" Physics Dept.

*SHT*   1 $$$NONE -1 $$$NONE
*CAE*        GENERAL PARAMETERS FOR THE SHEET"

SCALE        5.518          Scale of window expansion
WINDOWCENTER 3356   2357    Point defining the center of the window
BITCS0       0              system status bits
BITCS1       0              system status bits
BITCS2       0              system status bits

*TEXT*       FREE TEXT


*LINES*      LINES ITEMS

D34316           LINES    10130  8160   1   0
CIRCLE 2   10  255
0      0     
-20    0     
D22302           LINES    10500  5850   20  28
OPEN   2   10  255
0      0     
-500   0     
OPEN   2   10  255
0      -3500 
-500   -3500 
OPEN   2   10  255
0      -1750 
-500   -1750 
OPEN   2   10  255
-5500  -4050 
-500   -4050 
OPEN   2   10  255
-9500  0     
-10000 0     
OPEN   2   10  255
-9500  -3500 
-10000 -3500 
OPEN   2   10  255
-9500  -1750 
-10000 -1750 
OPEN   2   10  255
-500   -5000 
-5500  -5000 
OPEN   2   10  255
-498   -4590 
-5498  -4590 
OPEN   2   10  255
-5500  -4050 
-5500  -5250 
OPEN   2   10  255
-1500  -5000 
-1500  -5250 
OPEN   2   10  255
-2000  -5000 
-2000  -5250 
OPEN   2   10  255
-2000  -5000 
-2000  -5250 
OPEN   2   10  255
-3400  -5000 
-3400  -5250 
OPEN   2   10  255
-8000  2250  
-8000  1750  
OPEN   2   10  255
-2000  2250  
-2000  1750  
OPEN   2   10  255
-3500  2250  
-3500  1750  
OPEN   2   10  255
-5000  2250  
-5000  1750  
OPEN   2   10  255
-6500  2250  
-6500  1750  
OPEN   5   10  255
-500   -5250 
-500   1750  
-9500  1750  
-9500  -5250 
-500   -5250 
-1630  -5120  0   12 153  10 1 "Default Font"
Revision
-2880  -5120  0   8 153  10 1 "Default Font"
Drawn Date
-3210  -4800  0   12 250  10 1 "Default Font"
Title
-3870  -4550  0   0 250  10 1 "Default Font"
Company Address
-8750  1850   0   0 250  25 0 "Default Font"
6
-7250  1850   0   0 250  25 0 "Default Font"
5
-5750  1850   0   0 250  25 0 "Default Font"
4
-4250  1850   0   0 250  25 0 "Default Font"
3
-2750  1850   0   0 250  25 0 "Default Font"
2
-1250  1850   0   0 250  25 0 "Default Font"
1
-5390  -4160  0   0 97   10 0 "Default Font"
COMPANY:
-4310  -5120  0   9 153  10 1 "Default Font"
Drawn By
-5420  -5150  0   0 97   10 0 "Default Font"
DRAWN:
-3330  -5160  0   0 97   10 0 "Default Font"
DATED:
-5300  -4700  0   0 97   10 0 "Default Font"
TITLE:
-1960  -5160  0   0 97   10 0 "Default Font"
REV:
-1030  -5120  0   8 153  10 1 "Default Font"
Sheet Number
-3180  -4200  0   12 250  10 1 "Default Font"
Company Name
-400   -4400  0   0 250  25 0 "Default Font"
A
-1350  -5160  0   0 97   10 0 "Default Font"
SHEET:     OF
-760   -5120  0   8 153  10 1 "Default Font"
Number of Sheets
-9750  850    0   0 250  25 0 "Default Font"
D
-9750  -4400  0   0 250  25 0 "Default Font"
A
-9750  -900   0   0 250  25 0 "Default Font"
C
-9750  -2650  0   0 250  25 0 "Default Font"
B
-400   850    0   0 250  25 0 "Default Font"
D
-400   -900   0   0 250  25 0 "Default Font"
C
-400   -2650  0   0 250  25 0 "Default Font"
B

*CAEDECAL*  ITEMS

PIN              34000 34000 100 10 100 10 4 1 0 0 0 1
TIMESTAMP 1999.08.25.21.39.16
"Default Font"
"Default Font"
140 20 0 1 100 10 "Default Font"
REF-DES
230 0 0 8 100 10 "Default Font"
PART-TYPE
-520 0 0 1 100 10 "Default Font"
*
-80 0 0 1 100 10 "Default Font"
*
OPEN   2   10  255
0     0    
200   0    

PINB             34000 34000 100 10 100 10 4 2 0 0 0 1
TIMESTAMP 1999.08.25.21.39.16
"Default Font"
"Default Font"
130 14 0 1 100 10 "Default Font"
REF-DES
230 0 0 8 100 10 "Default Font"
PART-TYPE
-500 10 0 1 100 10 "Default Font"
*
-30 14 0 1 100 10 "Default Font"
*
OPEN   2   10  255
0     0    
140   0    
CIRCLE 2   10  255
140   0    
190   0    

PCLK             33500 33180 100 10 100 10 4 2 0 0 0 1
TIMESTAMP 1999.08.25.21.39.16
"Default Font"
"Default Font"
130 14 0 1 100 10 "Default Font"
REF-DES
280 0 0 8 100 10 "Default Font"
PART-TYPE
-500 10 0 1 100 10 "Default Font"
*
-30 14 0 1 100 10 "Default Font"
*
OPEN   2   10  255
0     0    
200   0    
OPEN   3   10  255
200   30   
260   0    
200   -30  

PCLKB            33500 33180 100 10 100 10 4 3 0 0 0 1
TIMESTAMP 1999.08.25.21.39.16
"Default Font"
"Default Font"
130 14 0 1 100 10 "Default Font"
REF-DES
280 0 0 8 100 10 "Default Font"
PART-TYPE
-500 10 0 1 100 10 "Default Font"
*
-30 14 0 1 100 10 "Default Font"
*
OPEN   3   10  255
200   30   
260   0    
200   -30  
OPEN   2   10  255
0     0    
140   0    
CIRCLE 2   10  255
190   0    
140   0    

PINIEB           34000 34000 100 10 100 10 4 1 0 0 0 1
TIMESTAMP 1999.08.25.21.39.16
"Default Font"
"Default Font"
130 14 0 1 100 10 "Default Font"
REF-DES
220 0 0 8 100 10 "Default Font"
PART-TYPE
-500 10 0 1 100 10 "Default Font"
*
-30 14 0 1 100 10 "Default Font"
*
OPEN   4   10  255
0     0    
200   0    
140   30   
140   0    

PINORB           34000 34000 100 10 100 10 4 2 0 0 0 1
TIMESTAMP 1999.08.25.21.39.16
"Default Font"
"Default Font"
130 14 0 1 100 10 "Default Font"
REF-DES
300 0 0 8 100 10 "Default Font"
PART-TYPE
-500 10 0 1 100 10 "Default Font"
*
-30 14 0 1 100 10 "Default Font"
*
OPEN   2   10  255
0     0    
180   0    
CIRCLE 2   10  255
230   0    
180   0    

PINSHORT         34000 34000 100 10 100 10 4 1 0 0 0 1
TIMESTAMP 1999.08.25.21.39.16
"Default Font"
"Default Font"
60 10 0 1 100 10 "Default Font"
REF-DES
140 10 0 8 100 10 "Default Font"
PART-TYPE
-530 10 0 1 100 10 "Default Font"
*
-70 10 0 1 100 10 "Default Font"
*
OPEN   2   10  255
0     0    
100   0    

PINVRTS          34000 34000 100 10 100 10 4 1 0 0 3 1
TIMESTAMP 1999.08.25.21.39.16
"Default Font"
"Default Font"
20 -80 0 0 100 10 "Default Font"
REF-DES
-20 -40 0 9 100 10 "Default Font"
PART-TYPE
-500 10 0 1 100 10 "Default Font"
*
-30 14 0 1 100 10 "Default Font"
*
OPEN   2   10  255
0     -100 
0     0    

POINT            33500 33500 100 10 100 10 4 1 0 0 0 1
TIMESTAMP 2007.04.03.19.59.06
"Regular Verdana"
"Regular Verdana"
0 0 0 1 100 10 "Regular Verdana"
REF-DES
0 -100 0 8 100 10 "Default Font"
PART-TYPE
0 -200 0 1 100 10 "Default Font"
#0:TYP=U SWP=0
0 -300 0 1 100 10 "Default Font"
NETNAME
CIRCLE 2   10  255
20    -20  
-20   20   

PIN_DOT          34000 34000 100 10 100 10 4 1 0 0 0 1
TIMESTAMP 2008.02.07.17.38.27
"Default Font"
"Default Font"
130 14 0 1 100 10 "Default Font"
REF-DES
230 0 0 8 100 10 "Default Font"
PART-TYPE
-500 10 0 1 100 10 "Default Font"
#0:TYP=U SWP=0
-30 14 0 1 100 10 "Default Font"
NETNAME
CIRCLE 2   10  255
10    -10  
-10   10   

PIN10            32000 32000 100 10 100 10 2 1 0 0 0 1
TIMESTAMP 2006.07.20.17.16.13
"Default Font"
"Default Font"
150 100 0 9 90 10 "Default Font"
REF-DES
0 0 0 0 0 0 "Default Font"
PART-TYPE
OPEN   2   1   255
0     0    
-100  0    

REFIN            33500 33180 100 10 100 10 4 1 0 1 24 0
TIMESTAMP 1999.08.25.21.39.16
"Default Font"
"Default Font"
-360 0 0 1 100 10 "Default Font"
REF-DES
-360 -20 0 3 100 10 "Default Font"
PART-TYPE
0 100 0 0 100 10 "Default Font"
*
0 0 0 0 100 10 "Default Font"
*
OPEN   7   5   255
0     0    
-100  0    
-150  -50  
-300  -50  
-300  50   
-150  50   
-100  0    
T0     0     0 0 0 0 0 0 0 0 0 8 
P0 0 0 0 0 0 0 0 128

REFOUT           33500 33180 100 10 100 10 4 1 0 1 24 0
TIMESTAMP 1999.08.25.21.39.16
"Default Font"
"Default Font"
350 10 0 0 100 10 "Default Font"
REF-DES
350 -10 0 2 100 10 "Default Font"
PART-TYPE
0 100 0 0 100 10 "Default Font"
*
0 0 0 0 100 10 "Default Font"
*
OPEN   8   5   255
0     0    
100   0    
100   50   
250   50   
300   0    
250   -50  
100   -50  
100   0    
T0     0     0 0 0 0 0 0 0 0 0 8 
P0 0 0 0 0 0 0 0 128

GND              33500 33180 100 10 100 10 4 4 0 1 26 0
TIMESTAMP 1999.08.25.21.39.16
"Default Font"
"Default Font"
100 -50 0 0 100 10 "Default Font"
REF-DES
0 200 0 0 100 10 "Default Font"
PART-TYPE
0 100 0 0 100 10 "Default Font"
*
0 0 0 0 100 10 "Default Font"
*
OPEN   2   5   255
0     0    
0     -100 
OPEN   2   5   255
-100  -100 
100   -100 
OPEN   2   5   255
-60   -160 
60    -160 
OPEN   2   5   255
-20   -220 
20    -220 
T0     0     0 0 0 0 0 0 0 0 0 8 
P0 0 0 0 0 0 0 0 128

AGND             33500 33180 100 10 100 10 4 1 0 1 26 0
TIMESTAMP 1999.08.25.21.39.16
"Default Font"
"Default Font"
260 0 0 4 100 10 "Default Font"
REF-DES
0 200 0 6 100 10 "Default Font"
PART-TYPE
0 100 0 6 100 10 "Default Font"
*
0 0 0 6 100 10 "Default Font"
*
OPEN   6   5   255
0     0    
0     -50  
-100  -50  
0     -200 
100   -50  
0     -50  
T0     0     0 0 0 0 0 0 0 0 0 8 
P0 0 0 0 0 0 0 0 128

CHGND            33500 33180 100 10 100 10 4 5 0 1 26 0
TIMESTAMP 1999.08.25.21.39.16
"Default Font"
"Default Font"
264 -40 0 4 100 10 "Default Font"
REF-DES
0 200 0 6 100 10 "Default Font"
PART-TYPE
0 100 0 6 100 10 "Default Font"
*
0 0 0 6 100 10 "Default Font"
*
OPEN   2   5   255
0     0    
0     -100 
OPEN   2   5   255
-100  -100 
100   -100 
OPEN   2   5   255
-100  -100 
-150  -200 
OPEN   2   5   255
0     -100 
-50   -200 
OPEN   2   5   255
100   -100 
50    -200 
T0     0     0 0 0 0 0 0 0 0 0 8 
P0 0 0 0 0 0 0 0 128

+5V              33500 33180 100 10 100 10 4 2 0 1 26 0
TIMESTAMP 1999.08.25.21.39.16
"Default Font"
"Default Font"
0 250 0 4 100 10 "Default Font"
REF-DES
0 200 0 0 100 10 "Default Font"
PART-TYPE
0 100 0 0 100 10 "Default Font"
*
0 0 0 0 100 10 "Default Font"
*
OPEN   2   5   255
0     0    
0     200  
COPCLS 4   5   255
0     200  
-50   100  
50    100  
0     200  
T0     0     0 0 0 0 0 0 0 0 0 8 
P0 0 0 0 0 0 0 0 128

BUBBLE           33500 33180 100 10 100 10 4 2 0 1 26 0
TIMESTAMP 1999.08.25.21.39.16
"Default Font"
"Default Font"
0 300 0 4 100 10 "Default Font"
REF-DES
0 200 0 6 100 10 "Default Font"
PART-TYPE
0 100 0 6 100 10 "Default Font"
*
0 0 0 6 100 10 "Default Font"
*
OPEN   2   10  255
0     0    
0     100  
CIRCLE 2   10  255
0     100  
0     200  
T0     0     0 0 0 0 0 0 0 0 0 8 
P0 0 0 0 0 0 0 0 128

Y                33500 33180 100 10 100 10 4 2 0 1 26 0
TIMESTAMP 1999.08.25.21.39.16
"Default Font"
"Default Font"
0 300 0 4 100 10 "Default Font"
REF-DES
0 200 0 6 100 10 "Default Font"
PART-TYPE
0 100 0 6 100 10 "Default Font"
*
0 0 0 6 100 10 "Default Font"
*
OPEN   3   10  255
0     0    
0     100  
-100  200  
OPEN   2   10  255
0     100  
100   200  
T0     0     0 0 0 0 0 0 0 0 0 8 
P0 0 0 0 0 0 0 0 128

+12V             33500 33274 100 10 100 10 4 2 1 1 26 0
TIMESTAMP 1999.08.25.21.39.16
"Default Font"
"Default Font"
4 484 0 4 100 10 "Default Font"
REF-DES
0 200 0 6 100 10 "Default Font"
PART-TYPE
0 100 0 6 100 10 "Default Font"
*
0 0 0 6 100 10 "Default Font"
*
OPEN   2   5   255
0     0    
0     300  
COPCLS 4   5   255
0     300  
-50   150  
50    150  
0     300  
-108   356    0   0 97  10
+12V
T0     0     0 0 0 0 0 0 0 0 0 8 
P0 0 0 0 0 0 0 0 128

-5V              33500 33274 100 10 100 10 4 2 1 1 26 0
TIMESTAMP 1999.08.25.21.39.16
"Default Font"
"Default Font"
16 -520 0 4 100 10 "Default Font"
REF-DES
0 200 0 6 100 10 "Default Font"
PART-TYPE
0 100 0 6 100 10 "Default Font"
*
0 0 0 6 100 10 "Default Font"
*
OPEN   2   5   255
0     0    
0     -300 
COPCLS 4   5   255
0     -300 
50    -150 
-50   -150 
0     -300 
-80    -388   0   0 97  10
-5V
T0     0     0 0 0 0 0 0 0 0 0 8 
P0 0 0 0 0 0 0 0 128

-12V             33500 33274 100 10 100 10 4 2 1 1 26 0
TIMESTAMP 1999.08.25.21.39.16
"Default Font"
"Default Font"
8 -560 0 4 100 10 "Default Font"
REF-DES
0 200 0 6 100 10 "Default Font"
PART-TYPE
0 100 0 6 100 10 "Default Font"
*
0 0 0 6 100 10 "Default Font"
*
OPEN   2   5   255
0     0    
0     -300 
COPCLS 4   5   255
0     -300 
50    -150 
-50   -150 
0     -300 
-116   -412   0   0 97  10
-12V
T0     0     0 0 0 0 0 0 0 0 0 8 
P0 0 0 0 0 0 0 0 128

+5VA             33500 33274 100 10 100 10 4 2 1 1 26 0
TIMESTAMP 1999.08.25.21.39.16
"Default Font"
"Default Font"
8 468 0 4 100 10 "Default Font"
REF-DES
0 200 0 6 100 10 "Default Font"
PART-TYPE
0 100 0 6 100 10 "Default Font"
*
0 0 0 6 100 10 "Default Font"
*
OPEN   2   10  255
0     0    
0     300  
COPCLS 4   10  255
0     300  
-50   150  
50    150  
0     300  
-108   336    0   0 97  10
+5VA
T0     0     0 0 0 0 0 0 0 0 0 8 
P0 0 0 0 0 0 0 0 128

SDP3             32000 32000 97 10 97 10 2 1 0 16 0 0
TIMESTAMP 2020.04.10.01.34.11
"Default Font"
"Default Font"
800 -260 0 0 97 10 "Default Font"
REF-DES
770 -390 0 2 97 10 "Default Font"
PART-TYPE
CLOSED 5   10  255
200   -1300
1600  -1300
1600  300  
200   300  
200   -1300
T0     -300  0 0 140 20 0 1 230 0 0 8 PIN
P-520 0 0 1 -80 0 0 1 0
T0     -500  0 0 140 20 0 1 230 0 0 8 PIN
P-520 0 0 1 -80 0 0 1 0
T0     -900  0 0 140 20 0 1 230 0 0 8 PIN
P-520 0 0 1 -80 0 0 1 0
T0     0     0 0 140 20 0 1 230 0 0 8 PIN
P-520 0 0 1 -80 0 0 1 0
T1800  0     0 1 140 20 0 1 230 0 0 8 PIN
P-520 0 0 1 -80 0 0 1 0
T1800  -200  0 1 140 20 0 1 230 0 0 8 PIN
P-520 0 0 1 -80 0 0 1 0
T1800  -400  0 1 140 20 0 1 230 0 0 8 PIN
P-520 0 0 1 -80 0 0 1 0
T1800  -600  0 1 140 20 0 1 230 0 0 8 PIN
P-520 0 0 1 -80 0 0 1 0
T1800  -800  0 1 140 20 0 1 230 0 0 8 PIN
P-520 0 0 1 -80 0 0 1 0
T900   500   90 2 140 20 0 1 230 0 0 8 PIN
P-520 0 0 1 -80 0 0 1 0
T1400  -1500 90 0 140 20 0 1 230 0 0 8 PIN
P-520 0 0 1 -80 0 0 1 0
T1200  -1500 90 0 140 20 0 1 230 0 0 8 PIN
P-520 0 0 1 -80 0 0 1 0
T1000  -1500 90 0 140 20 0 1 230 0 0 8 PIN
P-520 0 0 1 -80 0 0 1 0
T800   -1500 90 0 140 20 0 1 230 0 0 8 PIN
P-520 0 0 1 -80 0 0 1 0
T600   -1500 90 0 140 20 0 1 230 0 0 8 PIN
P-520 0 0 1 -80 0 0 1 0
T400   -1500 90 0 140 20 0 1 230 0 0 8 PIN
P-520 0 0 1 -80 0 0 1 0

CAP              32000 32000 97 10 97 10 4 4 0 2 26 0
TIMESTAMP 2015.06.04.18.56.32
"Default Font"
"Default Font"
150 -210 0 0 100 10 "Default Font"
REF-DES
210 -40 0 2 100 10 "Default Font"
PART-TYPE
150 -240 0 2 100 10 "Default Font"
VALUE
150 -340 0 2 100 10 "Default Font"
*
OPEN   2   10  255
0     -200 
0     -50  
OPEN   2   10  255
-100  -200 
100   -200 
OPEN   2   10  255
-100  -300 
100   -300 
OPEN   2   10  255
0     -300 
0     -500 
T0     0     0 0 20 -90 0 0 -20 -40 0 9 PINVRTS
P-110 -140 0 1 -30 14 0 1 0
T0     -500  0 2 20 -80 0 0 -20 -40 0 9 PINVRTS
P-110 -130 0 1 -30 14 0 1 0

RESZ-H           33200 33180 97 10 97 10 4 1 0 2 2 0
TIMESTAMP 1999.09.02.14.33.15
"Default Font"
"Default Font"
300 100 0 4 100 10 "Default Font"
REF-DES
310 200 0 4 100 10 "Default Font"
PART-TYPE
300 -100 0 6 100 10 "Default Font"
VALUE
300 -200 0 6 100 10 "Default Font"
*
OPEN   10  10  255
100   0    
120   0    
150   60   
210   -60  
270   60   
330   -60  
390   60   
450   -60  
470   0    
500   0    
T0     0     0 0 34 16 0 0 170 -30 0 8 PINSHORT
P-80 -30 0 1 0 0 0 0 128
T600   0     0 1 0 20 0 0 170 -30 0 8 PINSHORT
P-90 -20 0 1 0 0 0 0 128

RESZ-V           33500 33480 97 10 97 10 4 1 0 2 2 0
TIMESTAMP 1999.09.02.14.33.15
"Default Font"
"Default Font"
100 -280 0 0 100 10 "Default Font"
REF-DES
100 -180 0 0 100 10 "Default Font"
PART-TYPE
100 -320 0 2 100 10 "Default Font"
VALUE
100 -420 0 2 100 10 "Default Font"
*
OPEN   10  10  255
0     -500 
0     -480 
-60   -450 
60    -390 
-60   -330 
60    -270 
-60   -210 
60    -150 
0     -130 
0     -100 
T0     0     0 0 20 -80 0 0 -20 -40 0 9 PINVRTS
P840 80 0 1 0 0 0 0 128
T0     -600  0 2 20 -80 0 0 -20 -40 0 9 PINVRTS
P840 40 0 1 0 0 0 0 128

PNP              32000 32000 97 10 97 10 4 6 0 3 24 0
TIMESTAMP 2020.04.10.01.55.34
"Default Font"
"Default Font"
580 30 0 0 100 10 "Default Font"
REF-DES
640 150 0 0 100 10 "Default Font"
PART-TYPE
580 0 0 2 100 10 "Default Font"
*
580 -120 0 2 100 10 "Default Font"
*
COPCLS 4   10  255
308   170  
348   126  
284   114  
308   170  
OPEN   2   10  255
200   50   
400   200  
CIRCLE 2   10  255
100   0    
532   0    
OPEN   2   25  255
200   100  
200   -100 
OPEN   2   10  255
200   0    
100   0    
OPEN   2   10  255
200   -50  
400   -200 
T400   300   0 0 20 -80 0 0 -20 -40 0 9 PINVRTS
P-500 10 0 1 0 0 0 0 128
T0     0     0 0 140 20 0 1 230 0 0 8 PIN
P-520 0 0 1 0 0 0 0 128
T400   -300  0 2 20 -80 0 0 -20 -40 0 9 PINVRTS
P-500 10 0 1 0 0 0 0 128

CONN2X5_VERT     32000 32000 97 10 97 10 2 1 0 10 0 0
TIMESTAMP 2020.04.05.21.42.19
"Default Font"
"Default Font"
350 140 0 4 97 10 "Default Font"
REF-DES
350 -960 0 6 97 10 "Default Font"
PART-TYPE
CLOSED 5   10  255
200   -900 
500   -900 
500   100  
200   100  
200   -900 
T0     0     0 0 140 20 0 1 330 0 0 8 PIN
P-520 0 0 1 -80 0 0 1 0
T700   0     0 1 140 20 0 1 230 0 0 8 PIN
P-520 0 0 1 -80 0 0 1 0
T0     -200  0 0 140 20 0 1 330 0 0 8 PIN
P-520 0 0 1 -80 0 0 1 0
T700   -200  0 1 140 20 0 1 230 0 0 8 PIN
P-520 0 0 1 -80 0 0 1 0
T0     -400  0 0 140 20 0 1 330 0 0 8 PIN
P-520 0 0 1 -80 0 0 1 0
T700   -400  0 1 140 20 0 1 230 0 0 8 PIN
P-520 0 0 1 -80 0 0 1 0
T0     -600  0 0 140 20 0 1 330 0 0 8 PIN
P-520 0 0 1 -80 0 0 1 0
T700   -600  0 1 140 20 0 1 230 0 0 8 PIN
P-520 0 0 1 -80 0 0 1 0
T0     -800  0 0 140 20 0 1 330 0 0 8 PIN
P-520 0 0 1 -80 0 0 1 0
T700   -800  0 1 140 20 0 1 230 0 0 8 PIN
P-520 0 0 1 -80 0 0 1 0

HOLE25           32000 32000 100 10 100 10 2 0 0 1 27 0
TIMESTAMP 2020.04.06.10.52.36
"Default Font"
"Default Font"
0 -200 0 4 100 10 "Default Font"
REF-DES
0 -300 0 6 100 10 "Default Font"
PART-TYPE
T0     0     0 0 0 0 0 1 0 -100 0 8 POINT
P-520 0 0 1 -80 0 0 1 0

MNT125_110       32000 32000 97 10 97 10 4 2 0 1 27 0
TIMESTAMP 2018.04.10.20.37.01
"Default Font"
"Default Font"
0 -200 0 4 97 10 "Default Font"
REF-DES
0 -300 0 6 97 10 "Default Font"
PART-TYPE
0 -400 0 6 97 10 "Default Font"
*
0 -500 0 6 97 10 "Default Font"
*
CIRCLE 2   10  255
0     -40  
0     40   
CIRCLE 2   10  255
30    -60  
-30   60   
T0     0     0 0 0 0 0 1 0 -100 0 8 POINT
P-520 0 0 1 -80 0 0 1 0

CONN4            32000 32000 97 10 97 10 2 1 0 4 8 0
TIMESTAMP 2020.04.18.19.08.37
"Default Font"
"Default Font"
-360 130 0 4 97 10 "Default Font"
REF-DES
-340 -430 0 6 97 10 "Default Font"
PART-TYPE
OPEN   5   10  255
-500  100  
-200  100  
-200  -400 
-500  -400 
-500  100  
T0     0     0 1 140 20 0 1 230 0 0 8 PIN
P-520 0 0 1 -80 0 0 1 0
T0     -100  0 1 140 20 0 1 230 0 0 8 PIN
P-520 0 0 1 -80 0 0 1 0
T0     -200  0 1 140 20 0 1 230 0 0 8 PIN
P-520 0 0 1 -80 0 0 1 0
T0     -300  0 1 140 20 0 1 230 0 0 8 PIN
P-520 0 0 1 -80 0 0 1 0

NTMOS            32000 32000 97 10 97 10 4 11 0 3 24 0
TIMESTAMP 2020.06.26.18.53.15
"Default Font"
"Default Font"
452 132 0 4 97 10 "Default Font"
REF-DES
510 80 0 6 97 10 "Default Font"
PART-TYPE
296 -248 0 6 97 10 "Default Font"
*
296 -348 0 6 97 10 "Default Font"
*
OPEN   3   10  255
-100  0    
0     0    
0     -300 
OPEN   2   10  255
-100  50   
-100  -50  
OPEN   2   10  255
-100  200  
-100  100  
OPEN   2   10  255
-100  -100 
-100  -200 
OPEN   4   10  255
-100  150  
100   150  
100   -150 
-100  -150 
OPEN   4   10  255
-100  0    
-48   28   
-48   -24  
-96   0    
OPEN   4   10  255
100   48   
128   -4   
76    -4   
100   44   
OPEN   2   10  255
72    48   
132   48   
OPEN   2   10  255
0     150  
0     300  
CIRCLE 2   10  255
-250  0    
250   0    
OPEN   3   10  255
-300  -100 
-150  -100 
-150  100  
T-400  -100  0 0 60 10 0 1 140 10 0 8 PINSHORT
P-108 2 0 1 -80 0 0 1 0
T0     -400  90 0 60 10 0 1 140 10 0 8 PINSHORT
P92 1120 90 2 -80 0 0 1 0
T0     400   90 2 60 10 0 1 140 10 0 8 PINSHORT
P88 1132 90 2 -80 0 0 1 0


*PARTTYPE*   ITEMS

$OSR_SYMS UND  0   0   2     0
TIMESTAMP 1999.03.30.22.52.06
OFF 2
REFIN S 
REFOUT L 

$GND_SYMS UND  0   0   2     0
TIMESTAMP 1999.03.30.22.52.06
GND 3
GND G GND
AGND G AGND
CHGND G CHGND

$PWR_SYMS UND  0   0   2     0
TIMESTAMP 1999.03.30.22.52.06
PWR 7
+5V P +5V
BUBBLE P +5V
Y P +5V
+12V P +12V
-5V P -5V
-12V P -12V
+5VA P +5VA

SDP3 UND  1   2   0     0
TIMESTAMP 2020.04.10.01.34.10
GATE 1 16 0
SDP3
5 0 L SCL
8 0 L SDA
9 0 L ADDR
4 0 S IRQ
12 0 S NC1
13 0 S NC2
14 0 S NC3
15 0 S NC4
16 0 S NC5
7 0 L VDD
11 0 S GND6
10 0 S GND5
6 0 S GND4
3 0 S GND3
2 0 S GND2
1 0 S GND1
SIGPIN 17 GND
SIGPIN 18 GND

TIP32 TRX  1   1   0     4
TIMESTAMP 2020.04.10.01.55.34
GATE 1 3 0
PNP
E 0 U
B 0 U
C 0 U
SIGPIN M GND
B C E M 

CONN2X5_VERT CON  1   0   0     0
TIMESTAMP 2020.04.05.21.42.19
GATE 1 10 0
CONN2X5_VERT
1 0 L
2 0 L
3 0 L
4 0 L
5 0 L
6 0 L
7 0 L
8 0 L
9 0 L
10 0 L

RES0603_1609X55N RES  1   0   0     0
TIMESTAMP 2013.08.08.16.25.52
GATE 2 2 0
RESZ-H
RESZ-V
1 0 U
2 0 U

CAP0603_1608X90N CAP  1   0   0     0
TIMESTAMP 2013.08.08.16.30.25
GATE 1 2 0
CAP
1 0 U
2 0 U

R1210-3225N RES  1   0   0     0
TIMESTAMP 2013.05.16.16.04.50
GATE 2 2 0
RESZ-H
RESZ-V
1 0 U
2 0 U

HOLE25 JNK  1   0   0     0
TIMESTAMP 2020.04.06.10.52.36
GATE 1 1 0
HOLE25
1 0 U

MNT125_110 UND  1   0   0     0
TIMESTAMP 2018.04.10.20.37.01
GATE 1 1 0
MNT125_110
1 0 U 1

CONN4-VERT PLG  1   0   0     0
TIMESTAMP 2020.04.18.19.08.37
GATE 1 4 0
CONN4
1 0 S 1
2 0 S 2
3 0 S 3
4 0 S 4

BSS138 TRX  1   0   0     3
TIMESTAMP 2020.06.26.18.53.14
GATE 1 3 1
NTMOS
G 0 U
S 0 U
D 0 U
G S D 


*PART*       ITEMS


U1           SDP3             5100  6300    0 0 97 10 97 10 2 2 16 0 0 0
"Default Font"
"Default Font"
800 -260 0 0 97 10 0 "Default Font"
REF-DES
770 -390 0 2 97 10 0 "Default Font"
PART-TYPE
"PCB DECAL" SDP3_BIG-PADS
"Part Number" SDP32-125PA
0 140 20 0 1
1 140 20 0 1
2 140 20 0 1
3 140 20 0 1
4 140 20 0 1
5 140 20 0 1
6 140 20 0 1
7 140 20 0 1
8 140 20 0 1
9 140 20 0 1
10 140 20 0 1
11 140 20 0 1
12 140 20 0 1
13 140 20 0 1
14 140 20 0 1
15 140 20 0 1

C1           CAP0603_1608X90N 6200  6900   90 0 97 10 97 10 4 12 2 0 0 26
"Default Font"
"Default Font"
140 -470 90 0 97 10 0 "Default Font"
REF-DES
210 -40 0 2 97 10 0 "Default Font"
PART-TYPE
-130 -560 90 1 97 10 3 "Default Font"
Value
150 -340 0 2 97 10 0 "Default Font"
*
"Sim.Analog.Model" 
"Sim.Analog.Order" Model$
"Sim.Analog.Prefix" C
"Description" RADIAL CERAMIC CAPACITOR
"Part Number" 
"Value" 0.1u
"Tolerance" ???
"Voltage Rating" ???
"Manufacturer #1" 
"Cost" 
"PCB DECAL" CAP0603_1608X90N
"Geometry.Height" 0.9mm
0 20 -90 0 0
1 20 -80 0 0

R2           RES0603_1609X55N 4900  6200   90 0 97 10 97 10 4 10 2 0 0 26
"Default Font"
"Default Font"
400 190 90 4 97 10 0 "Default Font"
REF-DES
310 200 0 4 97 10 0 "Default Font"
PART-TYPE
190 200 90 5 97 10 3 "Default Font"
Value
300 -200 0 6 97 10 0 "Default Font"
*
"Sim.Analog.Model" 
"Sim.Analog.Order" Model$
"Sim.Analog.Prefix" R
"Description" 1/8 W
"Part Number" 
"Value" 4.7k
"Manufacturer #1" 
"Tolerance" 
"PCB DECAL" RES0603_1609X55N
"Geometry.Height" 0.55mm
0 34 16 0 0
1 0 20 0 0

R1           RES0603_1609X55N 4400  6200   90 0 97 10 97 10 4 10 2 0 0 26
"Default Font"
"Default Font"
410 240 90 4 97 10 0 "Default Font"
REF-DES
310 200 0 4 97 10 0 "Default Font"
PART-TYPE
190 240 90 5 97 10 3 "Default Font"
Value
300 -200 0 6 97 10 0 "Default Font"
*
"Sim.Analog.Model" 
"Sim.Analog.Order" Model$
"Sim.Analog.Prefix" R
"Description" 1/8 W
"Part Number" 
"Value" 4.7k
"Manufacturer #1" 
"Tolerance" 
"PCB DECAL" RES0603_1609X55N
"Geometry.Height" 0.55mm
0 34 16 0 0
1 0 20 0 0

Q1           TIP32            8100  4800    0 0 97 10 97 10 4 6 3 0 0 24
"Default Font"
"Default Font"
590 -150 0 0 100 10 0 "Default Font"
REF-DES
530 -290 0 0 100 10 0 "Default Font"
PART-TYPE
580 0 0 2 100 10 0 "Default Font"
*
580 -120 0 2 100 10 0 "Default Font"
*
"Description" PNP POWER TRANSISTOR, 40 VOLTS/40 WATT
"Cost" 
"Part Number" TIP32
"Manufacturer #1" MOTOROLA
"Manufacturer #2" 
"PCB DECAL" TO-220AB
0 20 -80 0 0
1 140 20 0 1
2 20 -80 0 0

Q2           BSS138           7800  3400    0 0 97 10 97 10 4 6 3 0 0 24
"Default Font"
"Default Font"
390 -200 0 4 97 10 0 "Default Font"
REF-DES
400 -270 0 6 97 10 0 "Default Font"
PART-TYPE
296 -248 0 6 97 10 0 "Default Font"
*
296 -348 0 6 97 10 0 "Default Font"
*
"Description" N-CHANNEL,ENHANCEMENT MODE, TMOS FET
"Cost" 
"Part Number" BSS123LT1
"Manufacturer #1" MOTOROLA
"Manufacturer #2" 
"PCB DECAL" SOT23
0 60 10 0 1
1 60 10 0 1
2 60 10 0 1

R4           RES0603_1609X55N 6200  3300    0 0 97 10 97 10 4 10 2 0 0 26
"Default Font"
"Default Font"
300 100 0 4 97 10 0 "Default Font"
REF-DES
310 200 0 4 97 10 0 "Default Font"
PART-TYPE
300 -100 0 6 97 10 3 "Default Font"
Value
300 -200 0 6 97 10 0 "Default Font"
*
"Sim.Analog.Model" 
"Sim.Analog.Order" Model$
"Sim.Analog.Prefix" R
"Description" 1/8 W
"Part Number" 
"Value" 2k
"Manufacturer #1" 
"Tolerance" 
"PCB DECAL" RES0603_1609X55N
"Geometry.Height" 0.55mm
0 34 16 0 0
1 0 20 0 0

R3           R1210-3225N      7800  3900   90 0 97 10 97 10 4 11 2 0 0 26
"Default Font"
"Default Font"
390 210 90 4 97 10 0 "Default Font"
REF-DES
310 200 0 4 97 10 0 "Default Font"
PART-TYPE
200 210 90 5 97 10 3 "Default Font"
Value
300 -200 0 6 97 10 0 "Default Font"
*
"Sim.Analog.Model" 
"Sim.Analog.Order" Model$
"Sim.Analog.Prefix" R
"Description" RES BODY:060 CENTERS:400
"Part Number" 
"Value" 5.6k
"Manufacturer #1" 
"Tolerance" 
"PCB DECAL" RESC3225X60N
"Geometry.Height" 0.55mm
"PackageDescription" 1210
0 34 16 0 0
1 0 20 0 0

J1           CONN2X5_VERT     3600  4600    0 1 97 10 97 10 2 3 10 0 0 0
"Default Font"
"Default Font"
350 140 0 4 97 10 0 "Default Font"
REF-DES
310 -1000 0 6 97 10 0 "Default Font"
PART-TYPE
"DigiKey #" S5680-ND 
"MFG - PN" Sullins - NPTC102KFMS-RC
"PCB DECAL" HEADER10
0 140 20 0 1
1 140 20 0 1
2 140 20 0 1
3 140 20 0 1
4 140 20 0 1
5 140 20 0 1
6 140 20 0 1
7 140 20 0 1
8 140 20 0 1
9 140 20 0 1

JJ1          MNT125_110       1800  1000    0 0 97 10 97 10 4 1 1 0 0 27
"Default Font"
"Default Font"
0 -200 0 4 97 10 0 "Default Font"
REF-DES
0 -300 0 6 97 10 0 "Default Font"
PART-TYPE
0 -400 0 6 97 10 0 "Default Font"
*
0 -500 0 6 97 10 0 "Default Font"
*
"PCB DECAL" MNT125-110
0 0 0 0 1

JJ2          MNT125_110       2000  1000    0 0 97 10 97 10 4 1 1 0 0 27
"Default Font"
"Default Font"
0 -200 0 4 97 10 0 "Default Font"
REF-DES
0 -300 0 6 97 10 0 "Default Font"
PART-TYPE
0 -400 0 6 97 10 0 "Default Font"
*
0 -500 0 6 97 10 0 "Default Font"
*
"PCB DECAL" MNT125-110
0 0 0 0 1

JJ3          MNT125_110       2200  1000    0 0 97 10 97 10 4 1 1 0 0 27
"Default Font"
"Default Font"
0 -200 0 4 97 10 0 "Default Font"
REF-DES
0 -300 0 6 97 10 0 "Default Font"
PART-TYPE
0 -400 0 6 97 10 0 "Default Font"
*
0 -500 0 6 97 10 0 "Default Font"
*
"PCB DECAL" MNT125-110
0 0 0 0 1

JJ4          MNT125_110       2400  1000    0 0 97 10 97 10 4 1 1 0 0 27
"Default Font"
"Default Font"
0 -200 0 4 97 10 0 "Default Font"
REF-DES
0 -300 0 6 97 10 0 "Default Font"
PART-TYPE
0 -400 0 6 97 10 0 "Default Font"
*
0 -500 0 6 97 10 0 "Default Font"
*
"PCB DECAL" MNT125-110
0 0 0 0 1

R5           RES0603_1609X55N 6000  3200    0 0 97 10 97 10 4 10 2 0 1 26
"Default Font"
"Default Font"
140 -300 0 0 97 10 0 "Default Font"
REF-DES
100 -180 0 0 100 10 0 "Default Font"
PART-TYPE
120 -350 0 2 97 10 3 "Default Font"
Value
100 -420 0 2 100 10 0 "Default Font"
*
"Sim.Analog.Model" 
"Sim.Analog.Order" Model$
"Sim.Analog.Prefix" R
"Description" 1/8 W
"Part Number" 
"Value" 10k
"Manufacturer #1" 
"Tolerance" 
"PCB DECAL" RES0603_1609X55N
"Geometry.Height" 0.55mm
0 20 -80 0 0
1 20 -80 0 0

JJ5          HOLE25           2800  1000    0 0 100 10 100 10 2 1 1 0 0 27
"Default Font"
"Default Font"
0 -200 0 4 100 10 0 "Default Font"
REF-DES
0 -300 0 6 100 10 0 "Default Font"
PART-TYPE
"PCB DECAL" HOLE25
0 0 0 0 1

JJ6          HOLE25           2900  1000    0 0 100 10 100 10 2 1 1 0 0 27
"Default Font"
"Default Font"
0 -200 0 4 100 10 0 "Default Font"
REF-DES
0 -300 0 6 100 10 0 "Default Font"
PART-TYPE
"PCB DECAL" HOLE25
0 0 0 0 1

JJ7          HOLE25           3000  1000    0 0 100 10 100 10 2 1 1 0 0 27
"Default Font"
"Default Font"
0 -200 0 4 100 10 0 "Default Font"
REF-DES
0 -300 0 6 100 10 0 "Default Font"
PART-TYPE
"PCB DECAL" HOLE25
0 0 0 0 1

JJ8          HOLE25           3100  1000    0 0 100 10 100 10 2 1 1 0 0 27
"Default Font"
"Default Font"
0 -200 0 4 100 10 0 "Default Font"
REF-DES
0 -300 0 6 100 10 0 "Default Font"
PART-TYPE
"PCB DECAL" HOLE25
0 0 0 0 1

JJ9          HOLE25           2800  900     0 0 100 10 100 10 2 1 1 0 0 27
"Default Font"
"Default Font"
0 -200 0 4 100 10 0 "Default Font"
REF-DES
0 -300 0 6 100 10 0 "Default Font"
PART-TYPE
"PCB DECAL" HOLE25
0 0 0 0 1

JJ10         HOLE25           2900  900     0 0 100 10 100 10 2 1 1 0 0 27
"Default Font"
"Default Font"
0 -200 0 4 100 10 0 "Default Font"
REF-DES
0 -300 0 6 100 10 0 "Default Font"
PART-TYPE
"PCB DECAL" HOLE25
0 0 0 0 1

JJ12         HOLE25           3100  900     0 0 100 10 100 10 2 1 1 0 0 27
"Default Font"
"Default Font"
0 -200 0 4 100 10 0 "Default Font"
REF-DES
0 -300 0 6 100 10 0 "Default Font"
PART-TYPE
"PCB DECAL" HOLE25
0 0 0 0 1

J2           CONN4-VERT       3600  2600    0 2 97 10 97 10 2 1 4 0 0 0
"Default Font"
"Default Font"
-370 -540 0 4 97 10 0 "Default Font"
REF-DES
-410 260 0 6 97 10 0 "Default Font"
PART-TYPE
"PCB DECAL" CONN_4-VERT
0 140 20 0 1
1 140 20 0 1
2 140 20 0 1
3 140 20 0 1

J3           CONN4-VERT       4400  1100    0 2 97 10 97 10 2 1 4 0 0 0
"Default Font"
"Default Font"
-370 -540 0 4 97 10 0 "Default Font"
REF-DES
-410 260 0 6 97 10 0 "Default Font"
PART-TYPE
"PCB DECAL" CONN_4-VERT
0 140 20 0 1
1 140 20 0 1
2 140 20 0 1
3 140 20 0 1

C2           CAP0603_1608X90N 7100  2600    0 3 97 10 97 10 4 12 2 0 0 26
"Default Font"
"Default Font"
-220 -410 0 0 97 10 0 "Default Font"
REF-DES
210 -40 0 2 97 10 0 "Default Font"
PART-TYPE
-240 -50 0 2 97 10 3 "Default Font"
Value
150 -340 0 2 97 10 0 "Default Font"
*
"Sim.Analog.Model" 
"Sim.Analog.Order" Model$
"Sim.Analog.Prefix" C
"Description" RADIAL CERAMIC CAPACITOR
"Part Number" 
"Value" 10u
"Tolerance" ???
"Voltage Rating" ???
"Manufacturer #1" 
"Cost" 
"PCB DECAL" CAP0603_1608X90N
"Geometry.Height" 0.9mm
0 20 -90 0 0
1 20 -80 0 0


*BUSSES*


*OFFPAGE REFS*


@@@O0    +3.3V $PWR_SYMS 6000   7100   0 0 0
@@@O1    GND $GND_SYMS 7000   6800   0 0 0
@@@O2    GND $GND_SYMS 6000   4500   0 0 0
@@@O3    +3.3V $PWR_SYMS 4700   7000   0 0 0
@@@O4    SDA1 @TERM 4000   5800   0 0 -2
@@@O5    SCL1 @TERM 4000   6000   0 0 -2
@@@O6    GND $GND_SYMS 5000   5300   0 0 0
@@@O7    GND $GND_SYMS 7800   2500   0 0 0
@@@O8    GND $GND_SYMS 8500   4100   0 0 0
@@@O9    +5V $PWR_SYMS 8500   5300   0 0 0
@@@O10   +5V $PWR_SYMS 4300   3900   0 1 0
@@@O11   +3.3V $PWR_SYMS 2100   3900   0 1 0
@@@O12   GND $GND_SYMS 3900   4200   0 1 0
@@@O13   GND $GND_SYMS 6000   2500   0 0 0
@@@O14   SDA1 @TERM 2700   4000   0 0 -2
@@@O15   PRESS_OUT @TERM 3700   4600   0 0 -2
@@@O16   SCL1 @TERM 2700   4600   0 0 -2
@@@O17   GND $GND_SYMS 1600   4200   0 0 0
@@@O18   PWM1 @TERM 2700   4200   0 0 -2
@@@O19   +3.3V $PWR_SYMS 3700   2900   0 0 0
@@@O20   GND $GND_SYMS 3700   2500   0 0 0
@@@O21   PRESS_OUT @TERM 4000   2600   0 0 -2
@@@O22   PWM1 @TERM 5700   3300   0 0 -2
@@@O23   GND $GND_SYMS 7100   2500   0 0 0
@@@O24   GND $GND_SYMS 2800   900    0 0 0

*TIEDOTS*


@@@D0    6000   6900  
@@@D1    6300   4700  
@@@D2    6100   4700  
@@@D3    5900   4700  
@@@D4    5700   4700  
@@@D5    6000   4700  
@@@D6    4400   6000  
@@@D7    4900   5800  
@@@D8    4700   6900  
@@@D9    3700   3800  
@@@D10   2800   1000  
@@@D11   2900   1000  
@@@D12   2900   1000  
@@@D13   3100   1000  
@@@D14   3000   1000  
@@@D15   3900   4200  
@@@D16   6000   3300  
@@@D17   7100   3300  
@@@D18   2800   900   

*CONNECTION*


*SIGNAL* +3.3V 0 0
U1.7         @@@D0        2 0
6000   6800  
6000   6900  
C1.1         @@@D0        2 0
6200   6900  
6000   6900  
@@@D0        @@@O0        2 0
6000   6900  
6000   7100  
R2.2         @@@D8        3 0
4900   6800  
4900   6900  
4700   6900  
@@@O3        @@@D8        2 0
4700   7000  
4700   6900  
@@@D8        R1.2         3 0
4700   6900  
4400   6900  
4400   6800  
@@@O11       J1.10        3 0
2100   3900  
2100   3800  
2900   3800  
J2.3         @@@O19       3 0
3600   2800  
3700   2800  
3700   2900  

*SIGNAL* GND 2 0
C1.2         @@@O1        3 0
6700   6900  
7000   6900  
7000   6800  
U1.1         @@@D4        3 0
5500   4800  
5500   4700  
5700   4700  
U1.10        @@@D1        2 0
6300   4800  
6300   4700  
@@@D1        U1.11        3 0
6300   4700  
6500   4700  
6500   4800  
U1.6         @@@D2        2 0
6100   4800  
6100   4700  
@@@D2        @@@D1        2 0
6100   4700  
6300   4700  
U1.3         @@@D3        2 0
5900   4800  
5900   4700  
@@@D3        @@@D5        2 0
5900   4700  
6000   4700  
U1.2         @@@D4        2 0
5700   4800  
5700   4700  
@@@D4        @@@D3        2 0
5700   4700  
5900   4700  
@@@D5        @@@D2        2 0
6000   4700  
6100   4700  
@@@D5        @@@O2        2 0
6000   4700  
6000   4500  
@@@O6        U1.9         3 0
5000   5300  
5000   5400  
5100   5400  
@@@O7        Q2.S         2 0
7800   2500  
7800   3000  
Q1.C         @@@O8        2 0
8500   4500  
8500   4100  
J1.3         @@@D15       3 0
3600   4400  
3900   4400  
3900   4200  
@@@O13       R5.2         2 0
6000   2500  
6000   2600  
JJ9.1        @@@D18       2 0
2800   900   
2800   900   
@@@D10       JJ5.1        2 0
2800   1000  
2800   1000  
@@@D10       @@@D11       2 0
2800   1000  
2900   1000  
JJ10.1       @@@D12       2 0
2900   900   
2900   1000  
@@@D11       JJ6.1        2 0
2900   1000  
2900   1000  
JJ7.1        @@@D14       2 0
3000   1000  
3000   1000  
@@@D12       @@@D11       2 0
2900   1000  
2900   1000  
JJ12.1       @@@D13       2 0
3100   900   
3100   1000  
@@@D13       JJ8.1        2 0
3100   1000  
3100   1000  
@@@D13       @@@D14       2 0
3100   1000  
3000   1000  
@@@D14       @@@D12       2 0
3000   1000  
2900   1000  
J1.4         @@@O17       3 0
2900   4400  
1600   4400  
1600   4200  
J1.5         @@@D15       2 0
3600   4200  
3900   4200  
@@@D15       @@@O12       2 0
3900   4200  
3900   4200  
@@@O20       J2.2         3 0
3700   2500  
3700   2700  
3600   2700  
C2.1         @@@O23       2 0
7100   2600  
7100   2500  
@@@D18       @@@D10       2 0
2800   900   
2800   1000  
@@@D18       @@@O24       2 0
2800   900   
2800   900   

*SIGNAL* PWM1 0 0
J1.6         @@@O18       2 0
2900   4200  
2700   4200  
R5.1         @@@D16       2 0
6000   3200  
6000   3300  
@@@D16       R4.1         2 0
6000   3300  
6200   3300  
@@@D16       @@@O22       2 0
6000   3300  
5700   3300  

*SIGNAL* $$$28728 64 0
@@@D17       Q2.G         2 0
7100   3300  
7400   3300  
C2.2         @@@D17       2 0
7100   3100  
7100   3300  
@@@D17       R4.2         2 0
7100   3300  
6800   3300  

*SIGNAL* PRESS_OUT 0 0
J1.1         @@@O15       2 0
3600   4600  
3700   4600  
J2.1         @@@O21       2 0
3600   2600  
4000   2600  

*SIGNAL* SDA1 0 0
@@@D7        @@@O4        2 0
4900   5800  
4000   5800  
U1.8         @@@D7        2 0
5100   5800  
4900   5800  
@@@D7        R2.1         2 0
4900   5800  
4900   6200  
J1.8         @@@O14       2 0
2900   4000  
2700   4000  

*SIGNAL* SCL1 0 0
@@@D6        @@@O5        2 0
4400   6000  
4000   6000  
U1.5         @@@D6        2 0
5100   6000  
4400   6000  
@@@D6        R1.1         2 0
4400   6000  
4400   6200  
J1.2         @@@O16       2 0
2900   4600  
2700   4600  

*SIGNAL* $$$28753 64 0
Q1.B         R3.2         3 0
8100   4800  
7800   4800  
7800   4500  

*SIGNAL* $$$28757 64 0
Q2.D         R3.1         2 0
7800   3800  
7800   3900  

*SIGNAL* +5V 0 0
Q1.E         @@@O9        2 0
8500   5100  
8500   5300  
J1.9         @@@D9        2 0
3600   3800  
3700   3800  
J1.7         @@@D9        3 0
3600   4000  
3700   4000  
3700   3800  
@@@D9        @@@O10       3 0
3700   3800  
4300   3800  
4300   3900  

*NETNAMES*


+3.3V        @@@O0        0      250    0 4 0      0      0 0 -1 10 97 "Default Font"
+3.3V        @@@O3        0      250    0 4 0      0      0 0 -1 10 97 "Default Font"
SCL1         @@@O5        0      10     0 0 0      0      0 0 -1 10 97 "Default Font"
SDA1         @@@O4        0      10     0 0 0      0      0 0 -1 10 97 "Default Font"
+5V          @@@O9        0      250    0 4 0      0      0 0 -1 10 97 "Default Font"
PWM1         R4.1         -570   -20    0 1 0      0      0 0 -1 10 97 "Default Font"
+3.3V        @@@O11       0      250    0 5 0      0      0 0 -1 10 100 "Default Font"
+5V          @@@O10       0      250    0 5 0      0      0 0 -1 10 100 "Default Font"
SDA1         @@@O14       -300   -10    0 0 0      0      0 0 -1 10 97 "Default Font"
PRESS_OUT    J1.1         160    -40    0 0 0      0      0 0 -1 10 100 "Default Font"
SCL1         @@@O16       0      10     0 0 0      0      0 0 -1 10 97 "Default Font"
PWM1         @@@O18       -280   -30    0 0 0      0      0 0 -1 10 97 "Default Font"
+3.3V        @@@O19       0      250    0 4 0      0      0 0 -1 10 100 "Default Font"
PRESS_OUT    @@@O21       540    -40    0 1 0      0      0 0 -1 10 100 "Default Font"

*END*     OF ASCII OUTPUT FILE
```
