## Supplementary Design File 1 for "Inexpensive multi-patient respiratory monitoring system for helmet ventilation during COVID-19 pandemic": art001.pho

```
*
*
G04 PADS VX.2.1 Build Number: 5759717 generated Gerber (RS-274-X) file*
G04 PC Version=2.1*
*
%IN "LCD_Interface-5.pcb"*%
*
%MOIN*%
*
%FSLAX35Y35*%
*
*
*
*
G04 PC Standard Apertures*
*
*
G04 Thermal Relief Aperture macro.*
%AMTER*
1,1,$1,0,0*
1,0,$1-$2,0,0*
21,0,$3,$4,0,0,45*
21,0,$3,$4,0,0,135*
%
*
*
G04 Annular Aperture macro.*
%AMANN*
1,1,$1,0,0*
1,0,$2,0,0*
%
*
*
G04 Odd Aperture macro.*
%AMODD*
1,1,$1,0,0*
1,0,$1-0.005,0,0*
%
*
*
G04 PC Custom Aperture Macros*
*
*
*
*
*
*
G04 PC Aperture Table*
*
%ADD010C,0.001*%
%ADD016C,0.06*%
%ADD024C,0.025*%
%ADD026C,0.02*%
%ADD031C,0.015*%
%ADD032C,0.012*%
%ADD037C,0.045*%
%ADD051C,0.057*%
%ADD052O,0.07087X0.1063*%
%ADD053C,0.125*%
%ADD054R,0.27X0.09*%
*
*
*
*
G04 PC Circuitry*
G04 Layer Name LCD_Interface-5.pcb - circuitry*
%LPD*%
*
*
G04 PC Custom Flashes*
G04 Layer Name LCD_Interface-5.pcb - flashes*
%LPD*%
*
*
G04 PC Circuitry*
G04 Layer Name LCD_Interface-5.pcb - circuitry*
%LPD*%
*
G54D10*
G01X100000Y100000D02*
X243000D01*
Y167000*
X330000*
Y100000*
X434646*
Y320472*
X100000*
Y100000*
G54D16*
X132953Y311693D03*
Y301693D03*
X142953Y311693D03*
Y301693D03*
X152953Y311693D03*
Y301693D03*
X162953Y311693D03*
Y301693D03*
X172953Y311693D03*
Y301693D03*
X182953Y311693D03*
Y301693D03*
X192953Y311693D03*
Y301693D03*
X202953Y311693D03*
Y301693D03*
X212953Y311693D03*
Y301693D03*
X222953Y311693D03*
Y301693D03*
X232953Y311693D03*
Y301693D03*
X242953Y311693D03*
Y301693D03*
X252953Y311693D03*
Y301693D03*
X262953Y311693D03*
Y301693D03*
X272953Y311693D03*
Y301693D03*
X282953Y311693D03*
Y301693D03*
X292953Y311693D03*
Y301693D03*
X302953Y311693D03*
Y301693D03*
X312953Y311693D03*
Y301693D03*
X322953Y311693D03*
Y301693D03*
X207000Y218500D03*
X158000Y282000D03*
X283000Y284000D03*
X217000Y218500D03*
X148000Y282000D03*
X106000Y139000D03*
X293000Y284000D03*
X370000Y307000D03*
X385000D03*
X428000Y285000D03*
X413000D03*
X342000Y155000D03*
X357000D03*
X115000Y146000D03*
G54D24*
X106000Y139000D02*
X149000D01*
X151500*
X149000D02*
X150000D01*
X188000Y164000D02*
Y123000D01*
Y113500*
Y123000D02*
X206000D01*
X150000Y139000D02*
X175000D01*
X188000Y113500D02*
X206000D01*
X206185Y113315*
X226000*
X151500Y164000D02*
X188000D01*
X150000Y113000D02*
X187500D01*
X188000Y113500*
X106000Y193000D02*
X159000D01*
X180000Y228000D02*
X176000D01*
Y277047*
X192953Y294000*
Y301693*
X176000Y228000D02*
Y223000D01*
X180000*
X176000Y228000D02*
Y207000D01*
X188000*
Y164000*
X217000Y218500D02*
Y231000D01*
Y240000*
Y252000D02*
Y240000D01*
X206000*
X207000Y229000D02*
X217000D01*
Y231000*
Y285000D02*
Y252000D01*
X183500*
X132953Y301693D02*
X142953D01*
Y282000D02*
Y198000D01*
X179000*
X142953Y282000D02*
X148000D01*
X206000Y285000D02*
X217000D01*
X222953Y291024*
Y301693*
X142953D02*
Y282000D01*
G54D26*
X151500Y139000D02*
Y149000D01*
X150000Y139000D02*
Y128000D01*
X175000Y139000D02*
Y143000D01*
X254000Y256000D02*
X237913D01*
Y239000*
Y256000D02*
X224000D01*
Y275000*
X227953Y279020*
X254000Y256000D02*
X261496D01*
Y270000*
X254000Y256000D02*
Y239000D01*
X222000D02*
Y256000D01*
X224000*
X199000Y287110D02*
Y269000D01*
X206000Y262000*
X199000Y287110D02*
X207953Y296063D01*
Y306693*
X212953Y311693*
X217640Y306693*
X225953*
X227953Y305000*
Y279020*
G54D31*
X293000Y301646D02*
Y284000D01*
X357000Y220000*
Y155000*
G54D32*
X206000Y133000D02*
X226000D01*
X206000Y153000D02*
X225685D01*
X226000Y152685*
X183500Y233500D02*
X192500D01*
X207000Y218500*
X160000Y203000D02*
X164000Y207000D01*
Y264000*
X198000Y306646D02*
Y314900D01*
X200100Y317000*
X234874*
X237874Y314000*
Y270000*
X198000Y306646D02*
X202953Y301693D01*
X152953Y311693D02*
X158000Y306646D01*
Y294000*
X164000Y288000*
Y264000*
X142953Y311693D02*
X148000Y306646D01*
Y292000*
X153000Y287000*
Y219000*
X159000Y213000*
X283000Y284000D02*
X342000Y225000D01*
Y155000*
X292953Y301693D02*
X293000Y301646D01*
X302953Y311693D02*
X308760Y317500D01*
X360000*
Y317000*
X370000Y307000*
G54D37*
X206000Y113500D03*
Y123000D03*
X151500Y164000D03*
X150000Y113000D03*
X175000Y143000D03*
X151500Y149000D03*
X206000Y133000D03*
Y153000D03*
X150000Y128000D03*
X106000Y193000D03*
X159000D03*
Y213000D03*
X183500Y233500D03*
X180000Y223000D03*
X206000Y240000D03*
X207000Y229000D03*
X180000Y228000D03*
X179000Y198000D03*
X183500Y252000D03*
X206000Y262000D03*
X160000Y203000D03*
X237913Y239000D03*
X254000D03*
X222000D03*
X206000Y285000D03*
G54D51*
X230000Y270000D03*
X237874D03*
X245748D03*
X253622D03*
X261496D03*
X269370D03*
X277244D03*
X285118D03*
G54D52*
X409331Y225118D03*
Y213307D03*
Y201496D03*
Y189685D03*
G54D53*
X385512Y285354D03*
Y155039D03*
X129606D03*
Y285354D03*
X113780Y113780D03*
X342126Y306693D03*
X113780D03*
X342126Y113780D03*
G54D54*
X226000Y152685D03*
Y133000D03*
Y113315D03*
X0Y0D02*
M02*
```
