## Supplementary Design File 1 for "Inexpensive multi-patient respiratory monitoring system for helmet ventilation during COVID-19 pandemic": art002.pho

```
*
*
G04 PADS VX.2.1 Build Number: 5759717 generated Gerber (RS-274-X) file*
G04 PC Version=2.1*
*
%IN "LCD_Interface-5.pcb"*%
*
%MOIN*%
*
%FSLAX35Y35*%
*
*
*
*
G04 PC Standard Apertures*
*
*
G04 Thermal Relief Aperture macro.*
%AMTER*
1,1,$1,0,0*
1,0,$1-$2,0,0*
21,0,$3,$4,0,0,45*
21,0,$3,$4,0,0,135*
%
*
*
G04 Annular Aperture macro.*
%AMANN*
1,1,$1,0,0*
1,0,$2,0,0*
%
*
*
G04 Odd Aperture macro.*
%AMODD*
1,1,$1,0,0*
1,0,$1-0.005,0,0*
%
*
*
G04 PC Custom Aperture Macros*
*
*
*
*
*
*
G04 PC Aperture Table*
*
%ADD010C,0.001*%
%ADD016C,0.06*%
%ADD018R,0.036X0.036*%
%ADD019R,0.05X0.036*%
%ADD024C,0.025*%
%ADD026C,0.02*%
%ADD031C,0.015*%
%ADD032C,0.012*%
%ADD037C,0.045*%
%ADD051C,0.057*%
%ADD052O,0.07087X0.1063*%
%ADD053C,0.125*%
%ADD054R,0.27X0.09*%
%ADD055R,0.05X0.06*%
%ADD056R,0.06X0.05*%
%ADD057R,0.1X0.0252*%
%ADD058R,0.20512X0.17795*%
%ADD059R,0.023X0.087*%
%ADD060R,0.27X0.04*%
*
*
*
*
G04 PC Circuitry*
G04 Layer Name LCD_Interface-5.pcb - circuitry*
%LPD*%
*
*
G04 PC Custom Flashes*
G04 Layer Name LCD_Interface-5.pcb - flashes*
%LPD*%
*
*
G04 PC Circuitry*
G04 Layer Name LCD_Interface-5.pcb - circuitry*
%LPD*%
*
G54D10*
G01X100000Y100000D02*
X243000D01*
Y167000*
X330000*
Y100000*
X434646*
Y320472*
X100000*
Y100000*
G54D16*
X132953Y311693D03*
Y301693D03*
X142953Y311693D03*
Y301693D03*
X152953Y311693D03*
Y301693D03*
X162953Y311693D03*
Y301693D03*
X172953Y311693D03*
Y301693D03*
X182953Y311693D03*
Y301693D03*
X192953Y311693D03*
Y301693D03*
X202953Y311693D03*
Y301693D03*
X212953Y311693D03*
Y301693D03*
X222953Y311693D03*
Y301693D03*
X232953Y311693D03*
Y301693D03*
X242953Y311693D03*
Y301693D03*
X252953Y311693D03*
Y301693D03*
X262953Y311693D03*
Y301693D03*
X272953Y311693D03*
Y301693D03*
X282953Y311693D03*
Y301693D03*
X292953Y311693D03*
Y301693D03*
X302953Y311693D03*
Y301693D03*
X312953Y311693D03*
Y301693D03*
X322953Y311693D03*
Y301693D03*
X207000Y218500D03*
X158000Y282000D03*
X283000Y284000D03*
X217000Y218500D03*
X148000Y282000D03*
X106000Y139000D03*
X293000Y284000D03*
X370000Y307000D03*
X385000D03*
X428000Y285000D03*
X413000D03*
X342000Y155000D03*
X357000D03*
X115000Y146000D03*
G54D18*
X356100Y183250D03*
Y190750D03*
Y198250D03*
Y205750D03*
Y214250D03*
Y221750D03*
G54D19*
X364100Y187000D03*
Y202000D03*
Y218000D03*
G54D24*
X115000Y146000D02*
Y177291D01*
X106000Y139000D02*
Y193000D01*
X122582Y177291D02*
Y243709D01*
X206000Y123000D02*
X206157Y123157D01*
X226000*
X150000Y113000D02*
X157500D01*
X175000Y143000D02*
X182500D01*
X150000Y128000D02*
X157500D01*
Y143000D02*
X151500Y149000D01*
X157500Y158000D02*
X151500Y164000D01*
X409000Y172000D02*
X320000D01*
X294000Y198000*
X179000*
X409000Y172000D02*
X422118Y185118D01*
Y225118*
X106000Y193000D02*
Y279000D01*
X126000Y299000*
Y304740*
X132953Y311693*
X123709Y243709D02*
X158000Y278000D01*
Y282000*
X122582Y243709D02*
X123000Y244127D01*
X206000Y240000D02*
Y246500D01*
X180500Y241750D02*
Y249000D01*
X183500Y252000*
X169000Y228000D02*
X180000D01*
X169000Y223000D02*
X180000D01*
X199500Y229000D02*
X207000D01*
X253622Y270000D02*
X253717Y269906D01*
Y276094*
X257622Y280000*
X258000*
X270000Y246500D02*
X261000Y255500D01*
Y262622*
X253717Y269906*
X409331Y225118D02*
X422118D01*
Y264000*
X428000Y269882*
Y285000*
X158000Y282000D02*
Y288953D01*
X152953Y294000*
Y301693*
X206000Y277500D02*
Y285000D01*
X258000Y280000D02*
X266953D01*
X272953Y286000*
Y301693*
X322953Y311693D02*
X328760Y317500D01*
X385000*
Y307000D02*
Y317500D01*
X413000Y285000D02*
Y317500D01*
X385000*
G54D26*
X159000Y193000D02*
X169000D01*
X179000Y198000D02*
X169000D01*
X206000Y268500D02*
Y262000D01*
X205750Y262250*
X195500*
X206000Y255500D02*
Y262000D01*
X237913Y239000D02*
X238000Y246500D01*
X254000Y239000D02*
Y246500D01*
X222000Y239000D02*
Y246500D01*
G54D31*
X356100Y190750D02*
X325250D01*
X318000Y198000*
Y278000*
X308000Y288000*
Y304400*
X310100Y306500*
X317760*
X356100Y221750D02*
X356000Y221850D01*
Y266000*
X328000Y294000*
Y306646*
X322953Y311693*
X356100Y205750D02*
X330000D01*
X326000Y209750*
Y282000*
X318000Y290000*
Y306500*
X317760*
X258000Y280000D02*
Y306646D01*
X252953Y311693*
X317760Y306500D02*
X322953Y311693D01*
G54D32*
X115000Y177291D02*
X122582D01*
X152000Y136000D02*
X185000D01*
X192000Y143000*
X152000Y136000D02*
X146500Y141500D01*
Y223500*
X170000Y247000*
Y280000*
X182953Y292953*
Y301693*
X166500Y128000D02*
Y121000D01*
X149000*
X143000Y127000*
Y225000*
X166000Y248000*
Y282000*
X178000Y294000*
Y315000*
X180000Y317000*
X187646*
X192000Y143000D02*
X191500D01*
X206000Y153000D02*
X201000Y158000D01*
X191500*
Y128000D02*
X201000D01*
X206000Y133000*
X166500Y128000D02*
X182500D01*
X166500Y143000D02*
Y158000D01*
Y113000D02*
Y121000D01*
X182500Y158000D02*
X166500D01*
Y171500*
X150000Y188000*
Y222000*
X174000Y246000*
Y278000*
X188000Y292000*
Y306646*
X182953Y311693*
X226000Y142843D02*
X225843Y143000D01*
X192000*
X364100Y187000D02*
X366100Y189000D01*
X382500*
X332500Y183000D02*
X325000D01*
X314000Y194000*
Y276000*
X302953Y287047*
Y301693*
X341500Y183000D02*
X341750Y183250D01*
X356100*
X391500Y189000D02*
X408646D01*
X409331Y189685*
X122582Y243709D02*
X123709D01*
X159000Y213000D02*
X169000D01*
X183500Y233500D02*
X185500Y235500D01*
Y241750*
X209000Y235000D02*
X196500D01*
X195500Y236000*
Y241750*
X209000Y235000D02*
X214000Y240000D01*
Y264000*
X242953Y292953*
Y301693*
X190500Y262250D02*
Y277500D01*
X203000Y290000*
X230000*
X238000Y298000*
Y306740*
X242953Y311693*
X185500Y262250D02*
Y277500D01*
X201000Y293000*
X223000*
X228000Y298000*
Y306740*
X232953Y311693*
X180500Y262250D02*
Y277500D01*
X199000Y296000*
X215000*
X218000Y299000*
Y306740*
X222953Y311693*
X169000Y218000D02*
X184500D01*
X190500Y224000*
Y229000*
X169000Y208000D02*
X269000D01*
X303000Y242000*
Y275646*
X297646Y281000*
Y307000*
X292953Y311693*
X160000Y203000D02*
X169000D01*
X190500Y229000D02*
Y241750D01*
X285000Y233000D02*
X234000D01*
X230000Y237000*
Y254000*
X228000Y256000*
X285000Y233000D02*
X298000Y246000D01*
Y269000*
X288000Y279000*
Y314000*
X291000Y317000*
X307646*
X222000Y255500D02*
Y262000D01*
X230000Y270000*
X222000Y255500D02*
X222500Y256000D01*
X228000*
X270000Y255500D02*
X269370D01*
Y270000*
X286000Y246500D02*
X277244Y255256D01*
Y270000*
X286000Y255500D02*
X285118Y256382D01*
Y270000*
X245748D02*
Y279748D01*
X248000Y282000*
Y314000*
X245000Y317000*
X208260*
X254000Y255500D02*
Y261748D01*
X245748Y270000*
X238000Y255500D02*
X237874D01*
Y270000*
X332500Y214000D02*
Y282500D01*
X322953Y292047*
Y301693*
X341500Y214000D02*
X341750Y214250D01*
X356100*
X332500Y198000D02*
X326000D01*
X322000Y202000*
Y280000*
X312953Y289047*
Y301693*
X341500Y198000D02*
X341750Y198250D01*
X356100*
X364100Y202000D02*
X382500D01*
Y216000D02*
X366100D01*
X364100Y218000*
X409331Y201496D02*
Y202000D01*
X391500*
X409331Y213307D02*
X409000Y213638D01*
Y216000*
X391500*
X202953Y311693D02*
X208260Y317000D01*
X192953Y311693D02*
X187646Y317000D01*
X283000Y284000D02*
X282953Y284047D01*
Y301693*
X312953Y311693D02*
X307646Y317000D01*
G54D37*
X206000Y113500D03*
Y123000D03*
X151500Y164000D03*
X150000Y113000D03*
X175000Y143000D03*
X151500Y149000D03*
X206000Y133000D03*
Y153000D03*
X150000Y128000D03*
X106000Y193000D03*
X159000D03*
Y213000D03*
X183500Y233500D03*
X180000Y223000D03*
X206000Y240000D03*
X207000Y229000D03*
X180000Y228000D03*
X179000Y198000D03*
X183500Y252000D03*
X206000Y262000D03*
X160000Y203000D03*
X237913Y239000D03*
X254000D03*
X222000D03*
X206000Y285000D03*
G54D51*
X230000Y270000D03*
X237874D03*
X245748D03*
X253622D03*
X261496D03*
X269370D03*
X277244D03*
X285118D03*
G54D52*
X409331Y225118D03*
Y213307D03*
Y201496D03*
Y189685D03*
G54D53*
X385512Y285354D03*
Y155039D03*
X129606D03*
Y285354D03*
X113780Y113780D03*
X342126Y306693D03*
X113780D03*
X342126Y113780D03*
G54D54*
X226000Y142843D03*
Y123157D03*
G54D55*
X238000Y255500D03*
Y246500D03*
X254000Y255500D03*
Y246500D03*
X286000Y255500D03*
Y246500D03*
X270000Y255500D03*
Y246500D03*
X206000D03*
Y255500D03*
Y277500D03*
Y268500D03*
X222000Y255500D03*
Y246500D03*
G54D56*
X341500Y183000D03*
X332500D03*
X391500Y189000D03*
X382500D03*
X391500Y202000D03*
X382500D03*
X341500Y198000D03*
X332500D03*
X391500Y216000D03*
X382500D03*
X341500Y214000D03*
X332500D03*
X157500Y158000D03*
X166500D03*
X157500Y113000D03*
X166500D03*
X199500Y229000D03*
X190500D03*
X166500Y143000D03*
X157500D03*
X166500Y128000D03*
X157500D03*
X191500D03*
X182500D03*
X191500Y158000D03*
X182500D03*
X191500Y143000D03*
X182500D03*
G54D57*
X169000Y193000D03*
Y198000D03*
Y203000D03*
Y208000D03*
Y213000D03*
Y218000D03*
Y223000D03*
Y228000D03*
G54D58*
X122582Y177291D03*
Y243709D03*
G54D59*
X195500Y241750D03*
X190500D03*
X185500D03*
X180500D03*
Y262250D03*
X185500D03*
X190500D03*
X195500D03*
G54D60*
X226000Y162528D03*
Y103472D03*
X0Y0D02*
M02*
```
