## Supplementary Design File 1 for "Inexpensive multi-patient respiratory monitoring system for helmet ventilation during COVID-19 pandemic": dd001024.pho

```
*
*
G04 PADS VX.2.1 Build Number: 5759717 generated Gerber (RS-274-X) file*
G04 PC Version=2.1*
*
%IN "LCD_Interface-5.pcb"*%
*
%MOIN*%
*
%FSLAX35Y35*%
*
*
*
*
G04 PC Standard Apertures*
*
*
G04 Thermal Relief Aperture macro.*
%AMTER*
1,1,$1,0,0*
1,0,$1-$2,0,0*
21,0,$3,$4,0,0,45*
21,0,$3,$4,0,0,135*
%
*
*
G04 Annular Aperture macro.*
%AMANN*
1,1,$1,0,0*
1,0,$2,0,0*
%
*
*
G04 Odd Aperture macro.*
%AMODD*
1,1,$1,0,0*
1,0,$1-0.005,0,0*
%
*
*
G04 PC Custom Aperture Macros*
*
*
*
*
*
*
G04 PC Aperture Table*
*
%ADD010C,0.001*%
%ADD025C,0.01*%
*
*
*
*
G04 PC Circuitry*
G04 Layer Name LCD_Interface-5.pcb - circuitry*
%LPD*%
*
*
G04 PC Custom Flashes*
G04 Layer Name LCD_Interface-5.pcb - flashes*
%LPD*%
*
*
G04 PC Circuitry*
G04 Layer Name LCD_Interface-5.pcb - circuitry*
%LPD*%
*
G54D10*
G01X100000Y100000D02*
X243000D01*
Y167000*
X330000*
Y100000*
X434646*
Y320472*
X100000*
Y100000*
Y320472D02*
X100003D01*
X434646D02*
X434648D01*
X100000Y100000D02*
X100003D01*
X100000Y320472D02*
X100003D01*
X243000Y100000D02*
X243003D01*
X243000Y167000D02*
X243003D01*
X100000Y100000D02*
X100003D01*
X243000D02*
X243003D01*
X243000D02*
X243003D01*
X330000D02*
X330003D01*
X330000D02*
X330003D01*
X434646D02*
X434648D01*
G54D25*
X405331Y222890D02*
X413331Y230890D01*
X405331D02*
X413331Y222890D01*
X405331Y219346D02*
X413331Y227346D01*
X405331D02*
X413331Y219346D01*
X411299Y226890D02*
G75*
G03X407362I-1968J-0D01*
G01Y223346*
G03X411299I1969J0*
G01Y226890*
X405331Y211079D02*
X413331Y219079D01*
X405331D02*
X413331Y211079D01*
X405331Y207535D02*
X413331Y215535D01*
X405331D02*
X413331Y207535D01*
X411299Y215079D02*
G03X407362I-1968J-0D01*
G01Y211535*
G03X411299I1969J0*
G01Y215079*
X405331Y199268D02*
X413331Y207268D01*
X405331D02*
X413331Y199268D01*
X405331Y195724D02*
X413331Y203724D01*
X405331D02*
X413331Y195724D01*
X411299Y203268D02*
G03X407362I-1968J-0D01*
G01Y199724*
G03X411299I1969J0*
G01Y203268*
X405331Y187457D02*
X413331Y195457D01*
X405331D02*
X413331Y187457D01*
X405331Y183913D02*
X413331Y191913D01*
X405331D02*
X413331Y183913D01*
X411299Y191457D02*
G03X407362I-1968J-0D01*
G01Y187913*
G03X411299I1969J0*
G01Y191457*
X226000Y270000D02*
X234000D01*
X230000Y266000D02*
Y274000D01*
X233874Y270000D02*
X241874D01*
X237874Y266000D02*
Y274000D01*
X241748Y270000D02*
X249748D01*
X245748Y266000D02*
Y274000D01*
X249622Y270000D02*
X257622D01*
X253622Y266000D02*
Y274000D01*
X257496Y270000D02*
X265496D01*
X261496Y266000D02*
Y274000D01*
X265370Y270000D02*
X273370D01*
X269370Y266000D02*
Y274000D01*
X273244Y270000D02*
X281244D01*
X277244Y266000D02*
Y274000D01*
X281118Y270000D02*
X289118D01*
X285118Y266000D02*
Y274000D01*
X381512Y281354D02*
X389512D01*
Y289354*
X381512*
Y281354*
X385512Y285354D02*
Y289354D01*
X381512Y151039D02*
X389512D01*
Y159039*
X381512*
Y151039*
X385512Y155039D02*
Y159039D01*
X125606Y151039D02*
X133606D01*
Y159039*
X125606*
Y151039*
X129606Y155039D02*
Y159039D01*
X125606Y281354D02*
X133606D01*
Y289354*
X125606*
Y281354*
X129606Y285354D02*
Y289354D01*
X109780Y109780D02*
X117780D01*
Y117780*
X109780*
Y109780*
X113780Y113780D02*
Y117780D01*
X338126Y302693D02*
X346126D01*
Y310693*
X338126*
Y302693*
X342126Y306693D02*
Y310693D01*
X109780Y302693D02*
X117780D01*
Y310693*
X109780*
Y302693*
X113780Y306693D02*
Y310693D01*
X338126Y109780D02*
X346126D01*
Y117780*
X338126*
Y109780*
X342126Y113780D02*
Y117780D01*
X132953Y307693D02*
X136953Y311693D01*
X132953Y315693*
X128953Y311693*
X132953Y307693*
Y311693D02*
Y315693D01*
Y297693D02*
X136953Y301693D01*
X132953Y305693*
X128953Y301693*
X132953Y297693*
Y301693D02*
Y305693D01*
X142953Y307693D02*
X146953Y311693D01*
X142953Y315693*
X138953Y311693*
X142953Y307693*
Y311693D02*
Y315693D01*
Y297693D02*
X146953Y301693D01*
X142953Y305693*
X138953Y301693*
X142953Y297693*
Y301693D02*
Y305693D01*
X152953Y307693D02*
X156953Y311693D01*
X152953Y315693*
X148953Y311693*
X152953Y307693*
Y311693D02*
Y315693D01*
Y297693D02*
X156953Y301693D01*
X152953Y305693*
X148953Y301693*
X152953Y297693*
Y301693D02*
Y305693D01*
X162953Y307693D02*
X166953Y311693D01*
X162953Y315693*
X158953Y311693*
X162953Y307693*
Y311693D02*
Y315693D01*
Y297693D02*
X166953Y301693D01*
X162953Y305693*
X158953Y301693*
X162953Y297693*
Y301693D02*
Y305693D01*
X172953Y307693D02*
X176953Y311693D01*
X172953Y315693*
X168953Y311693*
X172953Y307693*
Y311693D02*
Y315693D01*
Y297693D02*
X176953Y301693D01*
X172953Y305693*
X168953Y301693*
X172953Y297693*
Y301693D02*
Y305693D01*
X182953Y307693D02*
X186953Y311693D01*
X182953Y315693*
X178953Y311693*
X182953Y307693*
Y311693D02*
Y315693D01*
Y297693D02*
X186953Y301693D01*
X182953Y305693*
X178953Y301693*
X182953Y297693*
Y301693D02*
Y305693D01*
X192953Y307693D02*
X196953Y311693D01*
X192953Y315693*
X188953Y311693*
X192953Y307693*
Y311693D02*
Y315693D01*
Y297693D02*
X196953Y301693D01*
X192953Y305693*
X188953Y301693*
X192953Y297693*
Y301693D02*
Y305693D01*
X202953Y307693D02*
X206953Y311693D01*
X202953Y315693*
X198953Y311693*
X202953Y307693*
Y311693D02*
Y315693D01*
Y297693D02*
X206953Y301693D01*
X202953Y305693*
X198953Y301693*
X202953Y297693*
Y301693D02*
Y305693D01*
X212953Y307693D02*
X216953Y311693D01*
X212953Y315693*
X208953Y311693*
X212953Y307693*
Y311693D02*
Y315693D01*
Y297693D02*
X216953Y301693D01*
X212953Y305693*
X208953Y301693*
X212953Y297693*
Y301693D02*
Y305693D01*
X222953Y307693D02*
X226953Y311693D01*
X222953Y315693*
X218953Y311693*
X222953Y307693*
Y311693D02*
Y315693D01*
Y297693D02*
X226953Y301693D01*
X222953Y305693*
X218953Y301693*
X222953Y297693*
Y301693D02*
Y305693D01*
X232953Y307693D02*
X236953Y311693D01*
X232953Y315693*
X228953Y311693*
X232953Y307693*
Y311693D02*
Y315693D01*
Y297693D02*
X236953Y301693D01*
X232953Y305693*
X228953Y301693*
X232953Y297693*
Y301693D02*
Y305693D01*
X242953Y307693D02*
X246953Y311693D01*
X242953Y315693*
X238953Y311693*
X242953Y307693*
Y311693D02*
Y315693D01*
Y297693D02*
X246953Y301693D01*
X242953Y305693*
X238953Y301693*
X242953Y297693*
Y301693D02*
Y305693D01*
X252953Y307693D02*
X256953Y311693D01*
X252953Y315693*
X248953Y311693*
X252953Y307693*
Y311693D02*
Y315693D01*
Y297693D02*
X256953Y301693D01*
X252953Y305693*
X248953Y301693*
X252953Y297693*
Y301693D02*
Y305693D01*
X262953Y307693D02*
X266953Y311693D01*
X262953Y315693*
X258953Y311693*
X262953Y307693*
Y311693D02*
Y315693D01*
Y297693D02*
X266953Y301693D01*
X262953Y305693*
X258953Y301693*
X262953Y297693*
Y301693D02*
Y305693D01*
X272953Y307693D02*
X276953Y311693D01*
X272953Y315693*
X268953Y311693*
X272953Y307693*
Y311693D02*
Y315693D01*
Y297693D02*
X276953Y301693D01*
X272953Y305693*
X268953Y301693*
X272953Y297693*
Y301693D02*
Y305693D01*
X282953Y307693D02*
X286953Y311693D01*
X282953Y315693*
X278953Y311693*
X282953Y307693*
Y311693D02*
Y315693D01*
Y297693D02*
X286953Y301693D01*
X282953Y305693*
X278953Y301693*
X282953Y297693*
Y301693D02*
Y305693D01*
X292953Y307693D02*
X296953Y311693D01*
X292953Y315693*
X288953Y311693*
X292953Y307693*
Y311693D02*
Y315693D01*
Y297693D02*
X296953Y301693D01*
X292953Y305693*
X288953Y301693*
X292953Y297693*
Y301693D02*
Y305693D01*
X302953Y307693D02*
X306953Y311693D01*
X302953Y315693*
X298953Y311693*
X302953Y307693*
Y311693D02*
Y315693D01*
Y297693D02*
X306953Y301693D01*
X302953Y305693*
X298953Y301693*
X302953Y297693*
Y301693D02*
Y305693D01*
X312953Y307693D02*
X316953Y311693D01*
X312953Y315693*
X308953Y311693*
X312953Y307693*
Y311693D02*
Y315693D01*
Y297693D02*
X316953Y301693D01*
X312953Y305693*
X308953Y301693*
X312953Y297693*
Y301693D02*
Y305693D01*
X322953Y307693D02*
X326953Y311693D01*
X322953Y315693*
X318953Y311693*
X322953Y307693*
Y311693D02*
Y315693D01*
Y297693D02*
X326953Y301693D01*
X322953Y305693*
X318953Y301693*
X322953Y297693*
Y301693D02*
Y305693D01*
X207000Y214500D02*
X211000Y218500D01*
X207000Y222500*
X203000Y218500*
X207000Y214500*
Y218500D02*
Y222500D01*
X158000Y278000D02*
X162000Y282000D01*
X158000Y286000*
X154000Y282000*
X158000Y278000*
Y282000D02*
Y286000D01*
X283000Y280000D02*
X287000Y284000D01*
X283000Y288000*
X279000Y284000*
X283000Y280000*
Y284000D02*
Y288000D01*
X217000Y214500D02*
X221000Y218500D01*
X217000Y222500*
X213000Y218500*
X217000Y214500*
Y218500D02*
Y222500D01*
X148000Y278000D02*
X152000Y282000D01*
X148000Y286000*
X144000Y282000*
X148000Y278000*
Y282000D02*
Y286000D01*
X106000Y135000D02*
X110000Y139000D01*
X106000Y143000*
X102000Y139000*
X106000Y135000*
Y139000D02*
Y143000D01*
X293000Y280000D02*
X297000Y284000D01*
X293000Y288000*
X289000Y284000*
X293000Y280000*
Y284000D02*
Y288000D01*
X370000Y303000D02*
X374000Y307000D01*
X370000Y311000*
X366000Y307000*
X370000Y303000*
Y307000D02*
Y311000D01*
X385000Y303000D02*
X389000Y307000D01*
X385000Y311000*
X381000Y307000*
X385000Y303000*
Y307000D02*
Y311000D01*
X428000Y281000D02*
X432000Y285000D01*
X428000Y289000*
X424000Y285000*
X428000Y281000*
Y285000D02*
Y289000D01*
X413000Y281000D02*
X417000Y285000D01*
X413000Y289000*
X409000Y285000*
X413000Y281000*
Y285000D02*
Y289000D01*
X342000Y151000D02*
X346000Y155000D01*
X342000Y159000*
X338000Y155000*
X342000Y151000*
Y155000D02*
Y159000D01*
X357000Y151000D02*
X361000Y155000D01*
X357000Y159000*
X353000Y155000*
X357000Y151000*
Y155000D02*
Y159000D01*
X115000Y142000D02*
X119000Y146000D01*
X115000Y150000*
X111000Y146000*
X115000Y142000*
Y146000D02*
Y150000D01*
X202000Y109500D02*
X210000D01*
X202000Y117500*
X210000*
X202000Y109500*
Y119000D02*
X210000D01*
X202000Y127000*
X210000*
X202000Y119000*
X147500Y160000D02*
X155500D01*
X147500Y168000*
X155500*
X147500Y160000*
X146000Y109000D02*
X154000D01*
X146000Y117000*
X154000*
X146000Y109000*
X171000Y139000D02*
X179000D01*
X171000Y147000*
X179000*
X171000Y139000*
X147500Y145000D02*
X155500D01*
X147500Y153000*
X155500*
X147500Y145000*
X202000Y129000D02*
X210000D01*
X202000Y137000*
X210000*
X202000Y129000*
Y149000D02*
X210000D01*
X202000Y157000*
X210000*
X202000Y149000*
X146000Y124000D02*
X154000D01*
X146000Y132000*
X154000*
X146000Y124000*
X102000Y189000D02*
X110000D01*
X102000Y197000*
X110000*
X102000Y189000*
X155000D02*
X163000D01*
X155000Y197000*
X163000*
X155000Y189000*
Y209000D02*
X163000D01*
X155000Y217000*
X163000*
X155000Y209000*
X179500Y229500D02*
X187500D01*
X179500Y237500*
X187500*
X179500Y229500*
X176000Y219000D02*
X184000D01*
X176000Y227000*
X184000*
X176000Y219000*
X202000Y236000D02*
X210000D01*
X202000Y244000*
X210000*
X202000Y236000*
X203000Y225000D02*
X211000D01*
X203000Y233000*
X211000*
X203000Y225000*
X176000Y224000D02*
X184000D01*
X176000Y232000*
X184000*
X176000Y224000*
X175000Y194000D02*
X183000D01*
X175000Y202000*
X183000*
X175000Y194000*
X179500Y248000D02*
X187500D01*
X179500Y256000*
X187500*
X179500Y248000*
X202000Y258000D02*
X210000D01*
X202000Y266000*
X210000*
X202000Y258000*
X156000Y199000D02*
X164000D01*
X156000Y207000*
X164000*
X156000Y199000*
X233913Y235000D02*
X241913D01*
X233913Y243000*
X241913*
X233913Y235000*
X250000D02*
X258000D01*
X250000Y243000*
X258000*
X250000Y235000*
X218000D02*
X226000D01*
X218000Y243000*
X226000*
X218000Y235000*
X202000Y281000D02*
X210000D01*
X202000Y289000*
X210000*
X202000Y281000*
X100000Y339000D02*
X248641D01*
X100000D02*
X110000Y341500D01*
Y336500*
X100000Y339000*
X434646D02*
X286005D01*
X434646D02*
X424646Y336500D01*
Y341500*
X434646Y339000*
X100000Y325472D02*
Y344000D01*
X434646Y325472D02*
Y344000D01*
X252096Y341813D02*
X254596D01*
X254596D02*
X253232Y339313D01*
X253232D02*
X253914D01*
X253914D02*
X254368Y339000D01*
X254596Y338688*
X254596D02*
X254823Y337750D01*
Y337125*
X254596Y336188*
X254596D02*
X254141Y335563D01*
X254141D02*
X253459Y335250D01*
X252777*
X252096Y335563*
X252096D02*
X251868Y335875D01*
X251641Y336500*
X257323Y341813D02*
X259823D01*
X259823D02*
X258459Y339313D01*
X258459D02*
X259141D01*
X259141D02*
X259596Y339000D01*
X259823Y338688*
X259823D02*
X260050Y337750D01*
Y337125*
X259823Y336188*
X259823D02*
X259368Y335563D01*
X259368D02*
X258686Y335250D01*
X258005*
X257323Y335563*
X257323D02*
X257096Y335875D01*
X256868Y336500*
X264368Y341813D02*
X262096Y337438D01*
X262096D02*
X265505D01*
X264368Y341813D02*
Y335250D01*
X270277Y340875D02*
X270050Y341500D01*
X269368Y341813*
X269368D02*
X268914D01*
X268914D02*
X268232Y341500D01*
X267777Y340563*
X267777D02*
X267550Y339000D01*
Y337438*
X267550D02*
X267777Y336188D01*
X267777D02*
X268232Y335563D01*
X268232D02*
X268914Y335250D01*
X269141*
X269823Y335563*
X269823D02*
X270277Y336188D01*
X270277D02*
X270505Y337125D01*
Y337438*
X270505D02*
X270277Y338375D01*
X269823Y339000*
X269141Y339313*
X269141D02*
X268914D01*
X268914D02*
X268232Y339000D01*
X267777Y338375*
X267550Y337438*
X272550Y339625D02*
Y335250D01*
Y338375D02*
X273232Y339313D01*
X273232D02*
X273686Y339625D01*
X274368*
X274823Y339313*
X274823D02*
X275050Y338375D01*
Y335250*
Y338375D02*
X275732Y339313D01*
X275732D02*
X276186Y339625D01*
X276868*
X277323Y339313*
X277323D02*
X277550Y338375D01*
Y335250*
X279596Y341813D02*
X279823Y341500D01*
X280050Y341813*
X280050D02*
X279823Y342125D01*
X279596Y341813*
X279823Y339625D02*
Y335250D01*
X282096Y341813D02*
Y335250D01*
X58000Y100000D02*
Y203486D01*
Y100000D02*
X55500Y110000D01*
X60500*
X58000Y100000*
Y320472D02*
Y216986D01*
Y320472D02*
X60500Y310472D01*
X55500*
X58000Y320472*
X95000Y100000D02*
X53000D01*
X95000Y320472D02*
X53000D01*
X42432Y211486D02*
Y211799D01*
X42659Y212424*
X42886Y212736*
X43341Y213049*
X44250*
X44705Y212736*
X44932Y212424*
X45159Y211799*
Y211174*
X44932Y210549*
X44477Y209611*
X42205Y206486*
X45386*
X47659Y211486D02*
Y211799D01*
X47886Y212424*
X48114Y212736*
X48568Y213049*
X49477*
X49932Y212736*
X50159Y212424*
X50386Y211799*
Y211174*
X50159Y210549*
X49705Y209611*
X47432Y206486*
X50614*
X54023Y213049D02*
X53341Y212736D01*
X52886Y211799*
X52659Y210236*
Y209299*
X52886Y207736*
X53341Y206799*
X54023Y206486*
X54477*
X55159Y206799*
X55614Y207736*
X55841Y209299*
Y210236*
X55614Y211799*
X55159Y212736*
X54477Y213049*
X54023*
X60841D02*
X58568D01*
X58341Y210236*
X58568Y210549*
X59250Y210861*
X59932*
X60614Y210549*
X61068Y209924*
X61295Y208986*
X61068Y208361*
X60841Y207424*
X60386Y206799*
X59705Y206486*
X59023*
X58341Y206799*
X58114Y207111*
X57886Y207736*
X63341Y210861D02*
Y206486D01*
Y209611D02*
X64023Y210549D01*
X64477Y210861*
X65159*
X65614Y210549*
X65841Y209611*
Y206486*
Y209611D02*
X66523Y210549D01*
X66977Y210861*
X67659*
X68114Y210549*
X68341Y209611*
Y206486*
X70386Y213049D02*
X70614Y212736D01*
X70841Y213049*
X70614Y213361*
X70386Y213049*
X70614Y210861D02*
Y206486D01*
X72886Y213049D02*
Y206486D01*
X80000Y100000D02*
Y126750D01*
Y100000D02*
X77500Y110000D01*
X82500*
X80000Y100000*
Y167000D02*
Y140250D01*
Y167000D02*
X82500Y157000D01*
X77500*
X80000Y167000*
X238000Y100000D02*
X75000D01*
X238000Y167000D02*
X75000D01*
X69773Y135375D02*
X69545Y136000D01*
X68864Y136313*
X68864D02*
X68409D01*
X68409D02*
X67727Y136000D01*
X67273Y135063*
X67273D02*
X67045Y133500D01*
Y131938*
X67045D02*
X67273Y130688D01*
X67273D02*
X67727Y130063D01*
X67727D02*
X68409Y129750D01*
X68636*
X69318Y130063*
X69318D02*
X69773Y130688D01*
X69773D02*
X70000Y131625D01*
Y131938*
X70000D02*
X69773Y132875D01*
X69318Y133500*
X68636Y133813*
X68636D02*
X68409D01*
X68409D02*
X67727Y133500D01*
X67273Y132875*
X67045Y131938*
X75227Y136313D02*
X72955Y129750D01*
X72045Y136313D02*
X75227D01*
X78636D02*
X77955Y136000D01*
X77500Y135063*
X77500D02*
X77273Y133500D01*
Y132563*
X77273D02*
X77500Y131000D01*
X77955Y130063*
X77955D02*
X78636Y129750D01*
X79091*
X79773Y130063*
X79773D02*
X80227Y131000D01*
X80455Y132563*
X80455D02*
Y133500D01*
X80227Y135063*
X80227D02*
X79773Y136000D01*
X79091Y136313*
X79091D02*
X78636D01*
X82500Y134125D02*
Y129750D01*
Y132875D02*
X83182Y133813D01*
X83182D02*
X83636Y134125D01*
X84318*
X84773Y133813*
X84773D02*
X85000Y132875D01*
Y129750*
Y132875D02*
X85682Y133813D01*
X85682D02*
X86136Y134125D01*
X86818*
X87273Y133813*
X87273D02*
X87500Y132875D01*
Y129750*
X89545Y136313D02*
X89773Y136000D01*
X90000Y136313*
X90000D02*
X89773Y136625D01*
X89545Y136313*
X89773Y134125D02*
Y129750D01*
X92045Y136313D02*
Y129750D01*
X100000Y89000D02*
X153727D01*
X100000D02*
X110000Y91500D01*
Y86500*
X100000Y89000*
X243000D02*
X189273D01*
X243000D02*
X233000Y86500D01*
Y91500*
X243000Y89000*
X100000Y95000D02*
Y84000D01*
X243000Y95000D02*
Y84000D01*
X156727Y90563D02*
X157182Y90875D01*
X157864Y91813*
X157864D02*
Y85250D01*
X162182Y91813D02*
X159909Y87438D01*
X159909D02*
X163318D01*
X162182Y91813D02*
Y85250D01*
X165818Y91813D02*
X168318D01*
X168318D02*
X166955Y89313D01*
X166955D02*
X167636D01*
X167636D02*
X168091Y89000D01*
X168318Y88688*
X168318D02*
X168545Y87750D01*
Y87125*
X168318Y86188*
X168318D02*
X167864Y85563D01*
X167864D02*
X167182Y85250D01*
X166500*
X165818Y85563*
X165818D02*
X165591Y85875D01*
X165364Y86500*
X171955Y91813D02*
X171273Y91500D01*
X170818Y90563*
X170818D02*
X170591Y89000D01*
Y88063*
X170591D02*
X170818Y86500D01*
X171273Y85563*
X171273D02*
X171955Y85250D01*
X172409*
X173091Y85563*
X173091D02*
X173545Y86500D01*
X173773Y88063*
X173773D02*
Y89000D01*
X173545Y90563*
X173545D02*
X173091Y91500D01*
X172409Y91813*
X172409D02*
X171955D01*
X175818Y89625D02*
Y85250D01*
Y88375D02*
X176500Y89313D01*
X176500D02*
X176955Y89625D01*
X177636*
X178091Y89313*
X178091D02*
X178318Y88375D01*
Y85250*
Y88375D02*
X179000Y89313D01*
X179000D02*
X179455Y89625D01*
X180136*
X180591Y89313*
X180591D02*
X180818Y88375D01*
Y85250*
X182864Y91813D02*
X183091Y91500D01*
X183318Y91813*
X183318D02*
X183091Y92125D01*
X182864Y91813*
X183091Y89625D02*
Y85250D01*
X185364Y91813D02*
Y85250D01*
X243000Y89000D02*
X270432D01*
X243000D02*
X253000Y91500D01*
Y86500*
X243000Y89000*
X330000D02*
X302568D01*
X330000D02*
X320000Y86500D01*
Y91500*
X330000Y89000*
X243000Y95000D02*
Y84000D01*
X330000Y95000D02*
Y84000D01*
X274568Y91813D02*
X273886Y91500D01*
X273659Y90875*
Y90250*
X273886Y89625*
X274341Y89313*
X274341D02*
X275250Y89000D01*
X275932Y88688*
X275932D02*
X276386Y88063D01*
X276386D02*
X276614Y87438D01*
X276614D02*
Y86500D01*
X276386Y85875*
X276159Y85563*
X276159D02*
X275477Y85250D01*
X274568*
X273886Y85563*
X273886D02*
X273659Y85875D01*
X273432Y86500*
Y87438*
X273432D02*
X273659Y88063D01*
X273659D02*
X274114Y88688D01*
X274114D02*
X274795Y89000D01*
X275705Y89313*
X275705D02*
X276159Y89625D01*
X276386Y90250*
Y90875*
X276159Y91500*
X275477Y91813*
X275477D02*
X274568D01*
X281841D02*
X279568Y85250D01*
X278659Y91813D02*
X281841D01*
X285250D02*
X284568Y91500D01*
X284114Y90563*
X284114D02*
X283886Y89000D01*
Y88063*
X283886D02*
X284114Y86500D01*
X284568Y85563*
X284568D02*
X285250Y85250D01*
X285705*
X286386Y85563*
X286386D02*
X286841Y86500D01*
X287068Y88063*
X287068D02*
Y89000D01*
X286841Y90563*
X286841D02*
X286386Y91500D01*
X285705Y91813*
X285705D02*
X285250D01*
X289114Y89625D02*
Y85250D01*
Y88375D02*
X289795Y89313D01*
X289795D02*
X290250Y89625D01*
X290932*
X291386Y89313*
X291386D02*
X291614Y88375D01*
Y85250*
Y88375D02*
X292295Y89313D01*
X292295D02*
X292750Y89625D01*
X293432*
X293886Y89313*
X293886D02*
X294114Y88375D01*
Y85250*
X296159Y91813D02*
X296386Y91500D01*
X296614Y91813*
X296614D02*
X296386Y92125D01*
X296159Y91813*
X296386Y89625D02*
Y85250D01*
X298659Y91813D02*
Y85250D01*
X330000Y89000D02*
X364664D01*
X330000D02*
X340000Y91500D01*
Y86500*
X330000Y89000*
X434646D02*
X399982D01*
X434646D02*
X424646Y86500D01*
Y91500*
X434646Y89000*
X330000Y95000D02*
Y84000D01*
X434646Y95000D02*
Y84000D01*
X367664Y90563D02*
X368118Y90875D01*
X368800Y91813*
X368800D02*
Y85250D01*
X372209Y91813D02*
X371527Y91500D01*
X371073Y90563*
X371073D02*
X370846Y89000D01*
Y88063*
X370846D02*
X371073Y86500D01*
X371527Y85563*
X371527D02*
X372209Y85250D01*
X372664*
X373346Y85563*
X373346D02*
X373800Y86500D01*
X374027Y88063*
X374027D02*
Y89000D01*
X373800Y90563*
X373800D02*
X373346Y91500D01*
X372664Y91813*
X372664D02*
X372209D01*
X378346D02*
X376073Y87438D01*
X376073D02*
X379482D01*
X378346Y91813D02*
Y85250D01*
X384255Y90875D02*
X384027Y91500D01*
X383346Y91813*
X383346D02*
X382891D01*
X382891D02*
X382209Y91500D01*
X381755Y90563*
X381755D02*
X381527Y89000D01*
Y87438*
X381527D02*
X381755Y86188D01*
X381755D02*
X382209Y85563D01*
X382209D02*
X382891Y85250D01*
X383118*
X383800Y85563*
X383800D02*
X384255Y86188D01*
X384255D02*
X384482Y87125D01*
Y87438*
X384482D02*
X384255Y88375D01*
X383800Y89000*
X383118Y89313*
X383118D02*
X382891D01*
X382891D02*
X382209Y89000D01*
X381755Y88375*
X381527Y87438*
X386527Y89625D02*
Y85250D01*
Y88375D02*
X387209Y89313D01*
X387209D02*
X387664Y89625D01*
X388346*
X388800Y89313*
X388800D02*
X389027Y88375D01*
Y85250*
Y88375D02*
X389709Y89313D01*
X389709D02*
X390164Y89625D01*
X390846*
X391300Y89313*
X391300D02*
X391527Y88375D01*
Y85250*
X393573Y91813D02*
X393800Y91500D01*
X394027Y91813*
X394027D02*
X393800Y92125D01*
X393573Y91813*
X393800Y89625D02*
Y85250D01*
X396073Y91813D02*
Y85250D01*
X100000Y544000D02*
X358000D01*
X100000Y520000D02*
X358000D01*
X100000Y496000D02*
X358000D01*
X100000Y472000D02*
X358000D01*
X100000Y448000D02*
X358000D01*
X100000Y424000D02*
X358000D01*
X100000Y400000D02*
X358000D01*
X100000Y544000D02*
Y400000D01*
X184000Y544000D02*
Y400000D01*
X220000Y544000D02*
Y400000D01*
X256000Y544000D02*
Y400000D01*
X310000Y544000D02*
Y400000D01*
X358000Y544000D02*
Y400000D01*
X135500Y532750D02*
X134955Y533500D01*
X134136Y533875*
X133045*
X132227Y533500*
X131682Y532750*
Y532000*
X131955Y531250*
X132227Y530875*
X132773Y530500*
X134409Y529750*
X134955Y529375*
X135227Y529000*
X135500Y528250*
Y527125*
X134955Y526375*
X134136Y526000*
X133045*
X132227Y526375*
X131682Y527125*
X137955Y533875D02*
Y526000D01*
X144227Y533875D02*
X140409Y526000D01*
Y533875D02*
X144227D01*
X140409Y526000D02*
X144227D01*
X146682Y533875D02*
Y526000D01*
Y533875D02*
X150227D01*
X146682Y530125D02*
X148864D01*
X146682Y526000D02*
X150227D01*
X193864Y533875D02*
X193318Y533500D01*
X192773Y532750*
X192500Y532000*
X192227Y530875*
Y529000*
X192500Y527875*
X192773Y527125*
X193318Y526375*
X193864Y526000*
X194955*
X195500Y526375*
X196045Y527125*
X196318Y527875*
X196591Y529000*
Y530875*
X196318Y532000*
X196045Y532750*
X195500Y533500*
X194955Y533875*
X193864*
X194682Y527500D02*
X196318Y525250D01*
X200955Y533875D02*
Y526000D01*
X199045Y533875D02*
X202864D01*
X205318D02*
X207500Y530125D01*
Y526000*
X209682Y533875D02*
X207500Y530125D01*
X232045Y532750D02*
X231500Y533500D01*
X230682Y533875*
X229591*
X228773Y533500*
X228227Y532750*
Y532000*
X228500Y531250*
X228773Y530875*
X229318Y530500*
X230955Y529750*
X231500Y529375*
X231773Y529000*
X232045Y528250*
Y527125*
X231500Y526375*
X230682Y526000*
X229591*
X228773Y526375*
X228227Y527125*
X234500Y533875D02*
X236682Y530125D01*
Y526000*
X238864Y533875D02*
X236682Y530125D01*
X241318Y533875D02*
Y526000D01*
Y533875D02*
X243500Y526000D01*
X245682Y533875D02*
X243500Y526000D01*
X245682Y533875D02*
Y526000D01*
X267500Y533875D02*
Y526000D01*
Y533875D02*
X269955D01*
X270773Y533500*
X271045Y533125*
X271318Y532375*
Y531250*
X271045Y530500*
X270773Y530125*
X269955Y529750*
X267500*
X273773Y533875D02*
Y526000D01*
X277045*
X281682Y533875D02*
X279500Y526000D01*
X281682Y533875D02*
X283864Y526000D01*
X280318Y528625D02*
X283045D01*
X288227Y533875D02*
Y526000D01*
X286318Y533875D02*
X290136D01*
X292591D02*
Y526000D01*
Y533875D02*
X296136D01*
X292591Y530125D02*
X294773D01*
X292591Y526000D02*
X296136D01*
X298591Y533875D02*
Y526000D01*
Y533875D02*
X300500D01*
X301318Y533500*
X301864Y532750*
X302136Y532000*
X302409Y530875*
Y529000*
X302136Y527875*
X301864Y527125*
X301318Y526375*
X300500Y526000*
X298591*
X326682Y533875D02*
Y526000D01*
X324773Y533875D02*
X328591D01*
X332682D02*
X332136Y533500D01*
X331591Y532750*
X331318Y532000*
X331045Y530875*
Y529000*
X331318Y527875*
X331591Y527125*
X332136Y526375*
X332682Y526000*
X333773*
X334318Y526375*
X334864Y527125*
X335136Y527875*
X335409Y529000*
Y530875*
X335136Y532000*
X334864Y532750*
X334318Y533500*
X333773Y533875*
X332682*
X337864D02*
Y526000D01*
X341136*
X106545Y509875D02*
X109545D01*
X107909Y506875*
X108727*
X109273Y506500*
X109545Y506125*
X109818Y505000*
Y504250*
X109545Y503125*
X109000Y502375*
X108182Y502000*
X107364*
X106545Y502375*
X106273Y502750*
X106000Y503500*
X112545Y508000D02*
Y508375D01*
X112818Y509125*
X113091Y509500*
X113636Y509875*
X114727*
X115273Y509500*
X115545Y509125*
X115818Y508375*
Y507625*
X115545Y506875*
X115000Y505750*
X112273Y502000*
X116091*
X200409Y509875D02*
X199591Y509500D01*
X199318Y508750*
Y508000*
X199591Y507250*
X200136Y506875*
X201227Y506500*
X202045Y506125*
X202591Y505375*
X202864Y504625*
Y503500*
X202591Y502750*
X202318Y502375*
X201500Y502000*
X200409*
X199591Y502375*
X199318Y502750*
X199045Y503500*
Y504625*
X199318Y505375*
X199864Y506125*
X200682Y506500*
X201773Y506875*
X202318Y507250*
X202591Y508000*
Y508750*
X202318Y509500*
X201500Y509875*
X200409*
X232000Y508000D02*
X244000D01*
X238000Y502000D02*
Y514000D01*
X264636Y509875D02*
X266818Y506125D01*
Y502000*
X269000Y509875D02*
X266818Y506125D01*
X271455Y509875D02*
Y502000D01*
Y509875D02*
X275000D01*
X271455Y506125D02*
X273636D01*
X271455Y502000D02*
X275000D01*
X281273Y508750D02*
X280727Y509500D01*
X279909Y509875*
X278818*
X278000Y509500*
X277455Y508750*
Y508000*
X277727Y507250*
X278000Y506875*
X278545Y506500*
X280182Y505750*
X280727Y505375*
X281000Y505000*
X281273Y504250*
Y503125*
X280727Y502375*
X279909Y502000*
X278818*
X278000Y502375*
X277455Y503125*
X317818Y508750D02*
Y502000D01*
X315364Y505375D02*
X320273D01*
X327636Y511375D02*
X322727Y499375D01*
X330091Y505375D02*
X335000D01*
X339091Y509875D02*
X338273Y509500D01*
X337727Y508375*
X337455Y506500*
Y505375*
X337727Y503500*
X338273Y502375*
X339091Y502000*
X339636*
X340455Y502375*
X341000Y503500*
X341273Y505375*
Y506500*
X341000Y508375*
X340455Y509500*
X339636Y509875*
X339091*
X344000Y502750D02*
X343727Y502375D01*
X344000Y502000*
X344273Y502375*
X344000Y502750*
X348364Y509875D02*
X347545Y509500D01*
X347000Y508375*
X346727Y506500*
Y505375*
X347000Y503500*
X347545Y502375*
X348364Y502000*
X348909*
X349727Y502375*
X350273Y503500*
X350545Y505375*
Y506500*
X350273Y508375*
X349727Y509500*
X348909Y509875*
X348364*
X106545Y485875D02*
X109545D01*
X107909Y482875*
X108727*
X109273Y482500*
X109545Y482125*
X109818Y481000*
Y480250*
X109545Y479125*
X109000Y478375*
X108182Y478000*
X107364*
X106545Y478375*
X106273Y478750*
X106000Y479500*
X115818Y483250D02*
X115545Y482125D01*
X115000Y481375*
X114182Y481000*
X113909*
X113091Y481375*
X112545Y482125*
X112273Y483250*
Y483625*
X112545Y484750*
X113091Y485500*
X113909Y485875*
X114182*
X115000Y485500*
X115545Y484750*
X115818Y483250*
Y481375*
X115545Y479500*
X115000Y478375*
X114182Y478000*
X113636*
X112818Y478375*
X112545Y479125*
X118545Y478750D02*
X118273Y478375D01*
X118545Y478000*
X118818Y478375*
X118545Y478750*
X121818Y485875D02*
X124818D01*
X123182Y482875*
X124000*
X124545Y482500*
X124818Y482125*
X125091Y481000*
Y480250*
X124818Y479125*
X124273Y478375*
X123455Y478000*
X122636*
X121818Y478375*
X121545Y478750*
X121273Y479500*
X131364Y485875D02*
X128636Y478000D01*
X127545Y485875D02*
X131364D01*
X140091Y483250D02*
X143091Y478000D01*
Y483250D02*
X140091Y478000D01*
X155636Y485875D02*
X152909Y478000D01*
X151818Y485875D02*
X155636D01*
X160818D02*
X158091Y480625D01*
X162182*
X160818Y485875D02*
Y478000D01*
X164909Y478750D02*
X164636Y478375D01*
X164909Y478000*
X165182Y478375*
X164909Y478750*
X169000Y485875D02*
X168182Y485500D01*
X167909Y484750*
Y484000*
X168182Y483250*
X168727Y482875*
X169818Y482500*
X170636Y482125*
X171182Y481375*
X171455Y480625*
Y479500*
X171182Y478750*
X170909Y478375*
X170091Y478000*
X169000*
X168182Y478375*
X167909Y478750*
X167636Y479500*
Y480625*
X167909Y481375*
X168455Y482125*
X169273Y482500*
X170364Y482875*
X170909Y483250*
X171182Y484000*
Y484750*
X170909Y485500*
X170091Y485875*
X169000*
X201636D02*
X198909Y480625D01*
X203000*
X201636Y485875D02*
Y478000D01*
X232000D02*
X244000Y490000D01*
X232000D02*
X244000Y478000D01*
X264636Y485875D02*
X266818Y482125D01*
Y478000*
X269000Y485875D02*
X266818Y482125D01*
X271455Y485875D02*
Y478000D01*
Y485875D02*
X275000D01*
X271455Y482125D02*
X273636D01*
X271455Y478000D02*
X275000D01*
X281273Y484750D02*
X280727Y485500D01*
X279909Y485875*
X278818*
X278000Y485500*
X277455Y484750*
Y484000*
X277727Y483250*
X278000Y482875*
X278545Y482500*
X280182Y481750*
X280727Y481375*
X281000Y481000*
X281273Y480250*
Y479125*
X280727Y478375*
X279909Y478000*
X278818*
X278000Y478375*
X277455Y479125*
X317818Y484750D02*
Y478000D01*
X315364Y481375D02*
X320273D01*
X327636Y487375D02*
X322727Y475375D01*
X330091Y481375D02*
X335000D01*
X339091Y485875D02*
X338273Y485500D01*
X337727Y484375*
X337455Y482500*
Y481375*
X337727Y479500*
X338273Y478375*
X339091Y478000*
X339636*
X340455Y478375*
X341000Y479500*
X341273Y481375*
Y482500*
X341000Y484375*
X340455Y485500*
X339636Y485875*
X339091*
X344000Y478750D02*
X343727Y478375D01*
X344000Y478000*
X344273Y478375*
X344000Y478750*
X348364Y485875D02*
X347545Y485500D01*
X347000Y484375*
X346727Y482500*
Y481375*
X347000Y479500*
X347545Y478375*
X348364Y478000*
X348909*
X349727Y478375*
X350273Y479500*
X350545Y481375*
Y482500*
X350273Y484375*
X349727Y485500*
X348909Y485875*
X348364*
X106000Y460375D02*
X106545Y460750D01*
X107364Y461875*
Y454000*
X110091Y460000D02*
Y460375D01*
X110364Y461125*
X110636Y461500*
X111182Y461875*
X112273*
X112818Y461500*
X113091Y461125*
X113364Y460375*
Y459625*
X113091Y458875*
X112545Y457750*
X109818Y454000*
X113636*
X119636Y461875D02*
X116909D01*
X116636Y458500*
X116909Y458875*
X117727Y459250*
X118545*
X119364Y458875*
X119909Y458125*
X120182Y457000*
X119909Y456250*
X119636Y455125*
X119091Y454375*
X118273Y454000*
X117455*
X116636Y454375*
X116364Y454750*
X116091Y455500*
X200409Y461875D02*
X199591Y461500D01*
X199318Y460750*
Y460000*
X199591Y459250*
X200136Y458875*
X201227Y458500*
X202045Y458125*
X202591Y457375*
X202864Y456625*
Y455500*
X202591Y454750*
X202318Y454375*
X201500Y454000*
X200409*
X199591Y454375*
X199318Y454750*
X199045Y455500*
Y456625*
X199318Y457375*
X199864Y458125*
X200682Y458500*
X201773Y458875*
X202318Y459250*
X202591Y460000*
Y460750*
X202318Y461500*
X201500Y461875*
X200409*
X232000Y454000D02*
X244000D01*
Y466000*
X232000*
Y454000*
X238000Y460000D02*
Y466000D01*
X267636Y461875D02*
Y454000D01*
Y461875D02*
X271455Y454000D01*
Y461875D02*
Y454000D01*
X275545Y461875D02*
X275000Y461500D01*
X274455Y460750*
X274182Y460000*
X273909Y458875*
Y457000*
X274182Y455875*
X274455Y455125*
X275000Y454375*
X275545Y454000*
X276636*
X277182Y454375*
X277727Y455125*
X278000Y455875*
X278273Y457000*
Y458875*
X278000Y460000*
X277727Y460750*
X277182Y461500*
X276636Y461875*
X275545*
X317818Y460750D02*
Y454000D01*
X315364Y457375D02*
X320273D01*
X327636Y463375D02*
X322727Y451375D01*
X330091Y457375D02*
X335000D01*
X339091Y461875D02*
X338273Y461500D01*
X337727Y460375*
X337455Y458500*
Y457375*
X337727Y455500*
X338273Y454375*
X339091Y454000*
X339636*
X340455Y454375*
X341000Y455500*
X341273Y457375*
Y458500*
X341000Y460375*
X340455Y461500*
X339636Y461875*
X339091*
X344000Y454750D02*
X343727Y454375D01*
X344000Y454000*
X344273Y454375*
X344000Y454750*
X348364Y461875D02*
X347545Y461500D01*
X347000Y460375*
X346727Y458500*
Y457375*
X347000Y455500*
X347545Y454375*
X348364Y454000*
X348909*
X349727Y454375*
X350273Y455500*
X350545Y457375*
Y458500*
X350273Y460375*
X349727Y461500*
X348909Y461875*
X348364*
X106545Y437875D02*
X109545D01*
X107909Y434875*
X108727*
X109273Y434500*
X109545Y434125*
X109818Y433000*
Y432250*
X109545Y431125*
X109000Y430375*
X108182Y430000*
X107364*
X106545Y430375*
X106273Y430750*
X106000Y431500*
X115818Y437875D02*
X113091D01*
X112818Y434500*
X113091Y434875*
X113909Y435250*
X114727*
X115545Y434875*
X116091Y434125*
X116364Y433000*
X116091Y432250*
X115818Y431125*
X115273Y430375*
X114455Y430000*
X113636*
X112818Y430375*
X112545Y430750*
X112273Y431500*
X199182Y437875D02*
X196455D01*
X196182Y434500*
X196455Y434875*
X197273Y435250*
X198091*
X198909Y434875*
X199455Y434125*
X199727Y433000*
X199455Y432250*
X199182Y431125*
X198636Y430375*
X197818Y430000*
X197000*
X196182Y430375*
X195909Y430750*
X195636Y431500*
X204909Y437875D02*
X202182Y432625D01*
X206273*
X204909Y437875D02*
Y430000D01*
X238000D02*
X244000Y436000D01*
X238000Y442000*
X232000Y436000*
X238000Y430000*
Y436000D02*
Y442000D01*
X264636Y437875D02*
X266818Y434125D01*
Y430000*
X269000Y437875D02*
X266818Y434125D01*
X271455Y437875D02*
Y430000D01*
Y437875D02*
X275000D01*
X271455Y434125D02*
X273636D01*
X271455Y430000D02*
X275000D01*
X281273Y436750D02*
X280727Y437500D01*
X279909Y437875*
X278818*
X278000Y437500*
X277455Y436750*
Y436000*
X277727Y435250*
X278000Y434875*
X278545Y434500*
X280182Y433750*
X280727Y433375*
X281000Y433000*
X281273Y432250*
Y431125*
X280727Y430375*
X279909Y430000*
X278818*
X278000Y430375*
X277455Y431125*
X317818Y436750D02*
Y430000D01*
X315364Y433375D02*
X320273D01*
X327636Y439375D02*
X322727Y427375D01*
X330091Y433375D02*
X335000D01*
X339091Y437875D02*
X338273Y437500D01*
X337727Y436375*
X337455Y434500*
Y433375*
X337727Y431500*
X338273Y430375*
X339091Y430000*
X339636*
X340455Y430375*
X341000Y431500*
X341273Y433375*
Y434500*
X341000Y436375*
X340455Y437500*
X339636Y437875*
X339091*
X344000Y430750D02*
X343727Y430375D01*
X344000Y430000*
X344273Y430375*
X344000Y430750*
X348364Y437875D02*
X347545Y437500D01*
X347000Y436375*
X346727Y434500*
Y433375*
X347000Y431500*
X347545Y430375*
X348364Y430000*
X348909*
X349727Y430375*
X350273Y431500*
X350545Y433375*
Y434500*
X350273Y436375*
X349727Y437500*
X348909Y437875*
X348364*
X106273Y412000D02*
Y412375D01*
X106545Y413125*
X106818Y413500*
X107364Y413875*
X108455*
X109000Y413500*
X109273Y413125*
X109545Y412375*
Y411625*
X109273Y410875*
X108727Y409750*
X106000Y406000*
X109818*
X115818Y413875D02*
X113091D01*
X112818Y410500*
X113091Y410875*
X113909Y411250*
X114727*
X115545Y410875*
X116091Y410125*
X116364Y409000*
X116091Y408250*
X115818Y407125*
X115273Y406375*
X114455Y406000*
X113636*
X112818Y406375*
X112545Y406750*
X112273Y407500*
X196045Y412000D02*
Y412375D01*
X196318Y413125*
X196591Y413500*
X197136Y413875*
X198227*
X198773Y413500*
X199045Y413125*
X199318Y412375*
Y411625*
X199045Y410875*
X198500Y409750*
X195773Y406000*
X199591*
X205591Y413875D02*
X202864D01*
X202591Y410500*
X202864Y410875*
X203682Y411250*
X204500*
X205318Y410875*
X205864Y410125*
X206136Y409000*
X205864Y408250*
X205591Y407125*
X205045Y406375*
X204227Y406000*
X203409*
X202591Y406375*
X202318Y406750*
X202045Y407500*
X232000Y406000D02*
X244000D01*
X232000Y418000*
X244000*
X232000Y406000*
X264636Y413875D02*
X266818Y410125D01*
Y406000*
X269000Y413875D02*
X266818Y410125D01*
X271455Y413875D02*
Y406000D01*
Y413875D02*
X275000D01*
X271455Y410125D02*
X273636D01*
X271455Y406000D02*
X275000D01*
X281273Y412750D02*
X280727Y413500D01*
X279909Y413875*
X278818*
X278000Y413500*
X277455Y412750*
Y412000*
X277727Y411250*
X278000Y410875*
X278545Y410500*
X280182Y409750*
X280727Y409375*
X281000Y409000*
X281273Y408250*
Y407125*
X280727Y406375*
X279909Y406000*
X278818*
X278000Y406375*
X277455Y407125*
X317818Y412750D02*
Y406000D01*
X315364Y409375D02*
X320273D01*
X327636Y415375D02*
X322727Y403375D01*
X330091Y409375D02*
X335000D01*
X339091Y413875D02*
X338273Y413500D01*
X337727Y412375*
X337455Y410500*
Y409375*
X337727Y407500*
X338273Y406375*
X339091Y406000*
X339636*
X340455Y406375*
X341000Y407500*
X341273Y409375*
Y410500*
X341000Y412375*
X340455Y413500*
X339636Y413875*
X339091*
X344000Y406750D02*
X343727Y406375D01*
X344000Y406000*
X344273Y406375*
X344000Y406750*
X348364Y413875D02*
X347545Y413500D01*
X347000Y412375*
X346727Y410500*
Y409375*
X347000Y407500*
X347545Y406375*
X348364Y406000*
X348909*
X349727Y406375*
X350273Y407500*
X350545Y409375*
Y410500*
X350273Y412375*
X349727Y413500*
X348909Y413875*
X348364*
G74*
X0Y0D02*
M02*
```
