## Supplementary Design File 1 for "Inexpensive multi-patient respiratory monitoring system for helmet ventilation during COVID-19 pandemic": drl001.drl

```
M48
;FILE_FORMAT=2:4
INCH,LZ
FMAT,2
ICI,OFF
;TYPE=PLATED
T1C.025
T2C.032
T3C.035
T4C.03937
;TYPE=NON_PLATED
T5C.125
%
M72
G90
G93X0Y0
T1C.025F197S55
X015Y0113
X015Y0128
X01515Y0149
X01515Y0164
X0106Y0193
X01835Y0252
X01835Y02335
X018Y0228
X018Y0223
X0159Y0213
X016Y0203
X0179Y0198
X0159Y0193
X0175Y0143
X0206Y01135
X0206Y0123
X0206Y0133
X0206Y0153
X0207Y0229
X0222Y0239
X0206Y024
X0206Y0262
X0206Y0285
X023791Y0239
X0254Y0239
T2C.032F197S55
X023Y027
X023787Y027
X024575Y027
X025362Y027
X02615Y027
X026937Y027
X027724Y027
X028512Y027
T3C.035F197S55
X0106Y0139
X0115Y0146
X0148Y0282
X014295Y030169
X015295Y030169
X013295Y030169
X014295Y031169
X013295Y031169
X015295Y031169
X016295Y031169
X017295Y031169
X020295Y031169
X018295Y031169
X019295Y031169
X017295Y030169
X020295Y030169
X016295Y030169
X018295Y030169
X019295Y030169
X0158Y0282
X0207Y02185
X0217Y02185
X021295Y030169
X022295Y030169
X023295Y030169
X024295Y030169
X025295Y030169
X022295Y031169
X024295Y031169
X021295Y031169
X025295Y031169
X023295Y031169
X026295Y031169
X027295Y031169
X029295Y031169
X030295Y031169
X028295Y031169
X029295Y030169
X027295Y030169
X030295Y030169
X026295Y030169
X028295Y030169
X0293Y0284
X0283Y0284
X0342Y0155
X031295Y030169
X032295Y030169
X032295Y031169
X031295Y031169
X037Y0307
X0385Y0307
X0428Y0285
X0413Y0285
X0357Y0155
T4C.03937F197S55
X040933Y022689G85X040933Y022335
X040933Y021508G85X040933Y021154
X040933Y020327G85X040933Y019972
X040933Y019146G85X040933Y018791
T5C.125F035S794
X011378Y011378
X012961Y015504
X012961Y028535
X011378Y030669
X034213Y030669
X034213Y011378
X038551Y015504
X038551Y028535
M30
```
