## Supplementary Design File 1 for "Inexpensive multi-patient respiratory monitoring system for helmet ventilation during COVID-19 pandemic": sm002028.pho

```
*
*
G04 PADS VX.2.1 Build Number: 5759717 generated Gerber (RS-274-X) file*
G04 PC Version=2.1*
*
%IN "LCD_Interface-5.pcb"*%
*
%MOIN*%
*
%FSLAX35Y35*%
*
*
*
*
G04 PC Standard Apertures*
*
*
G04 Thermal Relief Aperture macro.*
%AMTER*
1,1,$1,0,0*
1,0,$1-$2,0,0*
21,0,$3,$4,0,0,45*
21,0,$3,$4,0,0,135*
%
*
*
G04 Annular Aperture macro.*
%AMANN*
1,1,$1,0,0*
1,0,$2,0,0*
%
*
*
G04 Odd Aperture macro.*
%AMODD*
1,1,$1,0,0*
1,0,$1-0.005,0,0*
%
*
*
G04 PC Custom Aperture Macros*
*
*
*
*
*
*
G04 PC Aperture Table*
*
%ADD010C,0.001*%
%ADD011C,0.07*%
%ADD040R,0.046X0.046*%
%ADD041R,0.06X0.046*%
%ADD061C,0.067*%
%ADD062O,0.08087X0.1163*%
%ADD063C,0.135*%
%ADD064R,0.28X0.1*%
%ADD065R,0.06X0.07*%
%ADD066R,0.07X0.06*%
%ADD067R,0.11X0.0352*%
%ADD068R,0.21512X0.18795*%
%ADD069R,0.033X0.097*%
%ADD070R,0.28X0.05*%
*
*
*
*
G04 PC Circuitry*
G04 Layer Name LCD_Interface-5.pcb - circuitry*
%LPD*%
*
*
G04 PC Custom Flashes*
G04 Layer Name LCD_Interface-5.pcb - flashes*
%LPD*%
*
*
G04 PC Circuitry*
G04 Layer Name LCD_Interface-5.pcb - circuitry*
%LPD*%
*
G54D10*
G01X100000Y100000D02*
X243000D01*
Y167000*
X330000*
Y100000*
X434646*
Y320472*
X100000*
Y100000*
G54D11*
X132953Y311693D03*
Y301693D03*
X142953Y311693D03*
Y301693D03*
X152953Y311693D03*
Y301693D03*
X162953Y311693D03*
Y301693D03*
X172953Y311693D03*
Y301693D03*
X182953Y311693D03*
Y301693D03*
X192953Y311693D03*
Y301693D03*
X202953Y311693D03*
Y301693D03*
X212953Y311693D03*
Y301693D03*
X222953Y311693D03*
Y301693D03*
X232953Y311693D03*
Y301693D03*
X242953Y311693D03*
Y301693D03*
X252953Y311693D03*
Y301693D03*
X262953Y311693D03*
Y301693D03*
X272953Y311693D03*
Y301693D03*
X282953Y311693D03*
Y301693D03*
X292953Y311693D03*
Y301693D03*
X302953Y311693D03*
Y301693D03*
X312953Y311693D03*
Y301693D03*
X322953Y311693D03*
Y301693D03*
X207000Y218500D03*
X158000Y282000D03*
X283000Y284000D03*
X217000Y218500D03*
X148000Y282000D03*
X106000Y139000D03*
X293000Y284000D03*
X370000Y307000D03*
X385000D03*
X428000Y285000D03*
X413000D03*
X342000Y155000D03*
X357000D03*
X115000Y146000D03*
G54D40*
X356100Y183250D03*
Y190750D03*
Y198250D03*
Y205750D03*
Y214250D03*
Y221750D03*
G54D41*
X364100Y187000D03*
Y202000D03*
Y218000D03*
G54D61*
X230000Y270000D03*
X237874D03*
X245748D03*
X253622D03*
X261496D03*
X269370D03*
X277244D03*
X285118D03*
G54D62*
X409331Y225118D03*
Y213307D03*
Y201496D03*
Y189685D03*
G54D63*
X385512Y285354D03*
Y155039D03*
X129606D03*
Y285354D03*
X113780Y113780D03*
X342126Y306693D03*
X113780D03*
X342126Y113780D03*
G54D64*
X226000Y142843D03*
Y123157D03*
G54D65*
X238000Y255500D03*
Y246500D03*
X254000Y255500D03*
Y246500D03*
X286000Y255500D03*
Y246500D03*
X270000Y255500D03*
Y246500D03*
X206000D03*
Y255500D03*
Y277500D03*
Y268500D03*
X222000Y255500D03*
Y246500D03*
G54D66*
X341500Y183000D03*
X332500D03*
X391500Y189000D03*
X382500D03*
X391500Y202000D03*
X382500D03*
X341500Y198000D03*
X332500D03*
X391500Y216000D03*
X382500D03*
X341500Y214000D03*
X332500D03*
X157500Y158000D03*
X166500D03*
X157500Y113000D03*
X166500D03*
X199500Y229000D03*
X190500D03*
X166500Y143000D03*
X157500D03*
X166500Y128000D03*
X157500D03*
X191500D03*
X182500D03*
X191500Y158000D03*
X182500D03*
X191500Y143000D03*
X182500D03*
G54D67*
X169000Y193000D03*
Y198000D03*
Y203000D03*
Y208000D03*
Y213000D03*
Y218000D03*
Y223000D03*
Y228000D03*
G54D68*
X122582Y177291D03*
Y243709D03*
G54D69*
X195500Y241750D03*
X190500D03*
X185500D03*
X180500D03*
Y262250D03*
X185500D03*
X190500D03*
X195500D03*
G54D70*
X226000Y162528D03*
Y103472D03*
X0Y0D02*
M02*
```
