## Supplementary Design File 1 for "Inexpensive multi-patient respiratory monitoring system for helmet ventilation during COVID-19 pandemic": ssb002029.pho

```
*
*
G04 PADS VX.2.1 Build Number: 5759717 generated Gerber (RS-274-X) file*
G04 PC Version=2.1*
*
%IN "LCD_Interface-5.pcb"*%
*
%MOIN*%
*
%FSLAX35Y35*%
*
*
*
*
G04 PC Standard Apertures*
*
*
G04 Thermal Relief Aperture macro.*
%AMTER*
1,1,$1,0,0*
1,0,$1-$2,0,0*
21,0,$3,$4,0,0,45*
21,0,$3,$4,0,0,135*
%
*
*
G04 Annular Aperture macro.*
%AMANN*
1,1,$1,0,0*
1,0,$2,0,0*
%
*
*
G04 Odd Aperture macro.*
%AMODD*
1,1,$1,0,0*
1,0,$1-0.005,0,0*
%
*
*
G04 PC Custom Aperture Macros*
*
*
*
*
*
*
G04 PC Aperture Table*
*
%ADD010C,0.001*%
%ADD025C,0.01*%
%ADD034C,0.008*%
*
*
*
*
G04 PC Circuitry*
G04 Layer Name LCD_Interface-5.pcb - circuitry*
%LPD*%
*
*
G04 PC Custom Flashes*
G04 Layer Name LCD_Interface-5.pcb - flashes*
%LPD*%
*
*
G04 PC Circuitry*
G04 Layer Name LCD_Interface-5.pcb - circuitry*
%LPD*%
*
G54D10*
G01X100000Y100000D02*
X243000D01*
Y167000*
X330000*
Y100000*
X434646*
Y320472*
X100000*
Y100000*
G54D25*
X233500Y252500D02*
Y260500D01*
X242500*
Y252500*
X233500Y249500D02*
Y241500D01*
X242500*
Y249500*
X249500Y252500D02*
Y260500D01*
X258500*
Y252500*
X249500Y249500D02*
Y241500D01*
X258500*
Y249500*
X338500Y187500D02*
X346500D01*
Y178500*
X338500*
X335500Y187500D02*
X327500D01*
Y178500*
X335500*
X281500Y252500D02*
Y260500D01*
X290500*
Y252500*
X281500Y249500D02*
Y241500D01*
X290500*
Y249500*
X265500Y252500D02*
Y260500D01*
X274500*
Y252500*
X265500Y249500D02*
Y241500D01*
X274500*
Y249500*
X364000Y184000D02*
Y181500D01*
X359000*
X364000Y190000D02*
Y192500D01*
X359000*
X355000Y186500D02*
Y187500D01*
X364000Y199000D02*
Y196500D01*
X359000*
X364000Y205000D02*
Y207500D01*
X359000*
X355000Y201500D02*
Y202500D01*
X364000Y215000D02*
Y212500D01*
X359000*
X364000Y221000D02*
Y223500D01*
X359000*
X355000Y217500D02*
Y218500D01*
X388500Y193500D02*
X396500D01*
Y184500*
X388500*
X385500Y193500D02*
X377500D01*
Y184500*
X385500*
X388500Y206500D02*
X396500D01*
Y197500*
X388500*
X385500Y206500D02*
X377500D01*
Y197500*
X385500*
X338500Y202500D02*
X346500D01*
Y193500*
X338500*
X335500Y202500D02*
X327500D01*
Y193500*
X335500*
X388500Y220500D02*
X396500D01*
Y211500*
X388500*
X385500Y220500D02*
X377500D01*
Y211500*
X385500*
X338500Y218500D02*
X346500D01*
Y209500*
X338500*
X335500Y218500D02*
X327500D01*
Y209500*
X335500*
X160500Y153500D02*
X152500D01*
Y162500*
X160500*
X163500Y153500D02*
X171500D01*
Y162500*
X163500*
X160500Y108500D02*
X152500D01*
Y117500*
X160500*
X163500Y108500D02*
X171500D01*
Y117500*
X163500*
X210500Y249500D02*
Y241500D01*
X201500*
Y249500*
X210500Y252500D02*
Y260500D01*
X201500*
Y252500*
Y274500D02*
Y282500D01*
X210500*
Y274500*
X201500Y271500D02*
Y263500D01*
X210500*
Y271500*
X196500Y233500D02*
X204500D01*
Y224500*
X196500*
X193500Y233500D02*
X185500D01*
Y224500*
X193500*
X163500Y147500D02*
X171500D01*
Y138500*
X163500*
X160500Y147500D02*
X152500D01*
Y138500*
X160500*
X163500Y132500D02*
X171500D01*
Y123500*
X163500*
X160500Y132500D02*
X152500D01*
Y123500*
X160500*
X188500Y132500D02*
X196500D01*
Y123500*
X188500*
X185500Y132500D02*
X177500D01*
Y123500*
X185500*
X188500Y162500D02*
X196500D01*
Y153500*
X188500*
X185500Y162500D02*
X177500D01*
Y153500*
X185500*
X217500Y252500D02*
Y260500D01*
X226500*
Y252500*
X217500Y249500D02*
Y241500D01*
X226500*
Y249500*
X188500Y147500D02*
X196500D01*
Y138500*
X188500*
X185500Y147500D02*
X177500D01*
Y138500*
X185500*
X198000Y248000D02*
Y251213D01*
X198000D02*
X196750D01*
X196750D02*
Y252788D01*
X196750D02*
X198000D01*
X198000D02*
Y256000D01*
X178000*
Y248000*
X198000*
X365000Y302000D02*
X390000D01*
Y312000*
X365000*
Y302000*
X433000Y290000D02*
X408000D01*
Y280000*
X433000*
Y290000*
X337000Y150000D02*
X362000D01*
Y160000*
X337000*
Y150000*
X141455Y114500D02*
X141591Y114813D01*
X141864Y115125*
X142136Y115281*
X142682*
X142955Y115125*
X143227Y114813*
X143364Y114500*
X143500Y114031*
Y113250*
X143364Y112781*
X143227Y112469*
X142955Y112156*
X142682Y112000*
X142136*
X141864Y112156*
X141591Y112469*
X141455Y112781*
X138318Y115281D02*
X139682Y112000D01*
X140227Y115281D02*
X138318D01*
X430000Y134563D02*
Y128000D01*
X427955Y132375D02*
Y128000D01*
Y131125D02*
X427273Y132063D01*
X427273D02*
X426818Y132375D01*
X426136*
X425682Y132063*
X425682D02*
X425455Y131125D01*
Y128000*
X422727Y134563D02*
Y129250D01*
X422500Y128313*
X422500D02*
X422045Y128000D01*
X421591*
X423409Y132375D02*
X421818D01*
X419545Y130500D02*
X416818D01*
Y131125*
X417045Y131750*
X417273Y132063*
X417273D02*
X417727Y132375D01*
X418409*
X418864Y132063*
X418864D02*
X419318Y131438D01*
X419318D02*
X419545Y130500D01*
Y129875*
X419318Y128938*
X419318D02*
X418864Y128313D01*
X418864D02*
X418409Y128000D01*
X417727*
X417273Y128313*
X417273D02*
X416818Y128938D01*
X414773Y132375D02*
Y128000D01*
Y130500D02*
X414545Y131438D01*
X414545D02*
X414091Y132063D01*
X414091D02*
X413636Y132375D01*
X412955*
X409091Y134563D02*
X409545D01*
X409545D02*
X410000Y134250D01*
X410227Y133313*
X410227D02*
Y128000D01*
X410909Y132375D02*
X409318D01*
X404318D02*
Y128000D01*
Y131438D02*
X404773Y132063D01*
X404773D02*
X405227Y132375D01*
X405909*
X406364Y132063*
X406364D02*
X406818Y131438D01*
X406818D02*
X407045Y130500D01*
Y129875*
X406818Y128938*
X406818D02*
X406364Y128313D01*
X406364D02*
X405909Y128000D01*
X405227*
X404773Y128313*
X404773D02*
X404318Y128938D01*
X399545Y131438D02*
X400000Y132063D01*
X400000D02*
X400455Y132375D01*
X401136*
X401591Y132063*
X401591D02*
X402045Y131438D01*
X402045D02*
X402273Y130500D01*
Y129875*
X402045Y128938*
X402045D02*
X401591Y128313D01*
X401591D02*
X401136Y128000D01*
X400455*
X400000Y128313*
X400000D02*
X399545Y128938D01*
X397500Y130500D02*
X394773D01*
Y131125*
X395000Y131750*
X395227Y132063*
X395227D02*
X395682Y132375D01*
X396364*
X396818Y132063*
X396818D02*
X397273Y131438D01*
X397273D02*
X397500Y130500D01*
Y129875*
X397273Y128938*
X397273D02*
X396818Y128313D01*
X396818D02*
X396364Y128000D01*
X395682*
X395227Y128313*
X395227D02*
X394773Y128938D01*
X388636Y135813D02*
X392727Y125812D01*
X386591Y134563D02*
Y128000D01*
Y134563D02*
X385000D01*
X385000D02*
X384318Y134250D01*
X383864Y133625*
X383636Y133000*
X383409Y132063*
X383409D02*
Y130500D01*
X383636Y129563*
X383636D02*
X383864Y128938D01*
X383864D02*
X384318Y128313D01*
X384318D02*
X385000Y128000D01*
X386591*
X381364Y134563D02*
X381136Y134250D01*
X380909Y134563*
X380909D02*
X381136Y134875D01*
X381364Y134563*
X381136Y132375D02*
Y128000D01*
X376364Y131438D02*
X376591Y132063D01*
X376591D02*
X377273Y132375D01*
X377955*
X378636Y132063*
X378636D02*
X378864Y131438D01*
X378864D02*
X378636Y130813D01*
X378636D02*
X378182Y130500D01*
X377045Y130188*
X377045D02*
X376591Y129875D01*
X376364Y129250*
Y128938*
X376364D02*
X376591Y128313D01*
X376591D02*
X377273Y128000D01*
X377955*
X378636Y128313*
X378636D02*
X378864Y128938D01*
X374318Y132375D02*
Y125812D01*
Y131438D02*
X373864Y132063D01*
X373864D02*
X373409Y132375D01*
X372727*
X372273Y132063*
X372273D02*
X371818Y131438D01*
X371818D02*
X371591Y130500D01*
Y129875*
X371818Y128938*
X371818D02*
X372273Y128313D01*
X372273D02*
X372727Y128000D01*
X373409*
X373864Y128313*
X373864D02*
X374318Y128938D01*
X369545Y134563D02*
Y128000D01*
X364773Y132375D02*
Y128000D01*
Y131438D02*
X365227Y132063D01*
X365227D02*
X365682Y132375D01*
X366364*
X366818Y132063*
X366818D02*
X367273Y131438D01*
X367273D02*
X367500Y130500D01*
Y129875*
X367273Y128938*
X367273D02*
X366818Y128313D01*
X366818D02*
X366364Y128000D01*
X365682*
X365227Y128313*
X365227D02*
X364773Y128938D01*
X362500Y132375D02*
X361136Y128000D01*
X359773Y132375D02*
X361136Y128000D01*
X361591Y126750*
X362045Y126125*
X362500Y125812*
X362500D02*
X362727D01*
X422636Y120563D02*
X423091Y120250D01*
X423545Y119625*
X423773Y119000*
X424000Y118063*
X424000D02*
Y116500D01*
X423773Y115563*
X423773D02*
X423545Y114938D01*
X423545D02*
X423091Y114313D01*
X423091D02*
X422636Y114000D01*
X421727*
X421273Y114313*
X421273D02*
X420818Y114938D01*
X420818D02*
X420591Y115563D01*
X420591D02*
X420364Y116500D01*
Y118063*
X420364D02*
X420591Y119000D01*
X420818Y119625*
X421273Y120250*
X421727Y120563*
X421727D02*
X422636D01*
X415591Y117438D02*
X416045Y118063D01*
X416045D02*
X416500Y118375D01*
X417182*
X417636Y118063*
X417636D02*
X418091Y117438D01*
X418091D02*
X418318Y116500D01*
Y115875*
X418091Y114938*
X418091D02*
X417636Y114313D01*
X417636D02*
X417182Y114000D01*
X416500*
X416045Y114313*
X416045D02*
X415591Y114938D01*
X412864Y120563D02*
Y115250D01*
X412636Y114313*
X412636D02*
X412182Y114000D01*
X411727*
X413545Y118375D02*
X411955D01*
X408545D02*
X409000Y118063D01*
X409000D02*
X409455Y117438D01*
X409455D02*
X409682Y116500D01*
Y115875*
X409455Y114938*
X409455D02*
X409000Y114313D01*
X409000D02*
X408545Y114000D01*
X407864*
X407409Y114313*
X407409D02*
X406955Y114938D01*
X406955D02*
X406727Y115875D01*
Y116500*
X406955Y117438*
X406955D02*
X407409Y118063D01*
X407409D02*
X407864Y118375D01*
X408545*
X404682Y120563D02*
Y114000D01*
Y117438D02*
X404227Y118063D01*
X404227D02*
X403773Y118375D01*
X403091*
X402636Y118063*
X402636D02*
X402182Y117438D01*
X402182D02*
X401955Y116500D01*
Y115875*
X402182Y114938*
X402182D02*
X402636Y114313D01*
X402636D02*
X403091Y114000D01*
X403773*
X404227Y114313*
X404227D02*
X404682Y114938D01*
X399909Y116500D02*
X397182D01*
Y117125*
X397409Y117750*
X397636Y118063*
X397636D02*
X398091Y118375D01*
X398773*
X399227Y118063*
X399227D02*
X399682Y117438D01*
X399682D02*
X399909Y116500D01*
Y115875*
X399682Y114938*
X399682D02*
X399227Y114313D01*
X399227D02*
X398773Y114000D01*
X398091*
X397636Y114313*
X397636D02*
X397182Y114938D01*
X395136Y118375D02*
Y114000D01*
Y116500D02*
X394909Y117438D01*
X394909D02*
X394455Y118063D01*
X394455D02*
X394000Y118375D01*
X393318*
X385818Y119000D02*
Y119313D01*
X385818D02*
X385591Y119938D01*
X385591D02*
X385364Y120250D01*
X384909Y120563*
X384909D02*
X384000D01*
X384000D02*
X383545Y120250D01*
X383318Y119938*
X383318D02*
X383091Y119313D01*
X383091D02*
Y118688D01*
X383091D02*
X383318Y118063D01*
X383318D02*
X383773Y117125D01*
X386045Y114000*
X382864*
X379455Y120563D02*
X380136Y120250D01*
X380591Y119313*
X380591D02*
X380818Y117750D01*
Y116813*
X380818D02*
X380591Y115250D01*
X380136Y114313*
X380136D02*
X379455Y114000D01*
X379000*
X378318Y114313*
X378318D02*
X377864Y115250D01*
X377636Y116813*
X377636D02*
Y117750D01*
X377864Y119313*
X377864D02*
X378318Y120250D01*
X379000Y120563*
X379000D02*
X379455D01*
X375364Y119000D02*
Y119313D01*
X375364D02*
X375136Y119938D01*
X375136D02*
X374909Y120250D01*
X374455Y120563*
X374455D02*
X373545D01*
X373545D02*
X373091Y120250D01*
X372864Y119938*
X372864D02*
X372636Y119313D01*
X372636D02*
Y118688D01*
X372636D02*
X372864Y118063D01*
X372864D02*
X373318Y117125D01*
X375591Y114000*
X372409*
X369000Y120563D02*
X369682Y120250D01*
X370136Y119313*
X370136D02*
X370364Y117750D01*
Y116813*
X370364D02*
X370136Y115250D01*
X369682Y114313*
X369682D02*
X369000Y114000D01*
X368545*
X367864Y114313*
X367864D02*
X367409Y115250D01*
X367182Y116813*
X367182D02*
Y117750D01*
X367409Y119313*
X367409D02*
X367864Y120250D01*
X368545Y120563*
X368545D02*
X369000D01*
G54D34*
X240313Y230400D02*
X236900D01*
X240313D02*
Y231627D01*
X240313D02*
X240150Y232036D01*
X239988Y232173*
X239988D02*
X239663Y232309D01*
X239663D02*
X239338D01*
X239338D02*
X239013Y232173D01*
X239013D02*
X238850Y232036D01*
X238688Y231627*
X238688D02*
Y230400D01*
Y231355D02*
X236900Y232309D01*
X239500Y233673D02*
X239663D01*
X239663D02*
X239988Y233809D01*
X239988D02*
X240150Y233945D01*
X240313Y234218*
X240313D02*
Y234764D01*
X240313D02*
X240150Y235036D01*
X239988Y235173*
X239988D02*
X239663Y235309D01*
X239663D02*
X239338D01*
X239338D02*
X239013Y235173D01*
X239013D02*
X238525Y234900D01*
X236900Y233536*
Y235445*
X255813Y229400D02*
X252400D01*
X255813D02*
Y230627D01*
X255813D02*
X255650Y231036D01*
X255488Y231173*
X255488D02*
X255163Y231309D01*
X255163D02*
X254838D01*
X254838D02*
X254513Y231173D01*
X254513D02*
X254350Y231036D01*
X254188Y230627*
X254188D02*
Y229400D01*
Y230355D02*
X252400Y231309D01*
X255813Y232809D02*
Y234309D01*
X255813D02*
X254513Y233491D01*
X254513D02*
Y233900D01*
X254513D02*
X254350Y234173D01*
X254188Y234309*
X254188D02*
X253700Y234445D01*
X253375*
X252888Y234309*
X252888D02*
X252563Y234036D01*
X252563D02*
X252400Y233627D01*
Y233218*
X252563Y232809*
X252563D02*
X252725Y232673D01*
X253050Y232536*
X322100Y185313D02*
Y181900D01*
Y185313D02*
X320873D01*
X320873D02*
X320464Y185150D01*
X320327Y184988*
X320327D02*
X320191Y184663D01*
X320191D02*
Y184338D01*
X320191D02*
X320327Y184013D01*
X320327D02*
X320464Y183850D01*
X320873Y183688*
X320873D02*
X322100D01*
X321145D02*
X320191Y181900D01*
X317191Y184175D02*
X317327Y183688D01*
X317327D02*
X317600Y183363D01*
X317600D02*
X318009Y183200D01*
X318145*
X318555Y183363*
X318555D02*
X318827Y183688D01*
X318827D02*
X318964Y184175D01*
Y184338*
X318964D02*
X318827Y184825D01*
X318555Y185150*
X318145Y185313*
X318145D02*
X318009D01*
X318009D02*
X317600Y185150D01*
X317327Y184825*
X317191Y184175*
Y183363*
X317191D02*
X317327Y182550D01*
X317600Y182063*
X317600D02*
X318009Y181900D01*
X318282*
X318691Y182063*
X318691D02*
X318827Y182388D01*
X287500Y234945D02*
X287825Y234809D01*
X288150Y234536*
X288313Y234264*
X288313D02*
Y233718D01*
X288313D02*
X288150Y233445D01*
X287825Y233173*
X287500Y233036*
X287013Y232900*
X287013D02*
X286200D01*
X285713Y233036*
X285713D02*
X285388Y233173D01*
X285388D02*
X285063Y233445D01*
X285063D02*
X284900Y233718D01*
Y234264*
X285063Y234536*
X285063D02*
X285388Y234809D01*
X285388D02*
X285713Y234945D01*
X288313Y237536D02*
X286038Y236173D01*
X286038D02*
Y238218D01*
X288313Y237536D02*
X284900D01*
X272000Y236445D02*
X272325Y236309D01*
X272650Y236036*
X272813Y235764*
X272813D02*
Y235218D01*
X272813D02*
X272650Y234945D01*
X272325Y234673*
X272000Y234536*
X271513Y234400*
X271513D02*
X270700D01*
X270213Y234536*
X270213D02*
X269888Y234673D01*
X269888D02*
X269563Y234945D01*
X269563D02*
X269400Y235218D01*
Y235764*
X269563Y236036*
X269563D02*
X269888Y236309D01*
X269888D02*
X270213Y236445D01*
X272813Y237945D02*
Y239445D01*
X272813D02*
X271513Y238627D01*
X271513D02*
Y239036D01*
X271513D02*
X271350Y239309D01*
X271188Y239445*
X271188D02*
X270700Y239582D01*
X270375*
X269888Y239445*
X269888D02*
X269563Y239173D01*
X269563D02*
X269400Y238764D01*
Y238355*
X269563Y237945*
X269563D02*
X269725Y237809D01*
X270050Y237673*
X371182Y180938D02*
X371455Y180750D01*
X371727Y180375*
X371864Y180000*
X372000Y179438*
X372000D02*
Y178500D01*
X371864Y177938*
X371864D02*
X371727Y177563D01*
X371727D02*
X371455Y177188D01*
X371455D02*
X371182Y177000D01*
X370636*
X370364Y177188*
X370364D02*
X370091Y177563D01*
X370091D02*
X369955Y177938D01*
X369955D02*
X369818Y178500D01*
Y179438*
X369818D02*
X369955Y180000D01*
X370091Y180375*
X370364Y180750*
X370636Y180938*
X370636D02*
X371182D01*
X370773Y177750D02*
X369955Y176625D01*
X368318Y180938D02*
X366818D01*
X366818D02*
X367636Y179438D01*
X367636D02*
X367227D01*
X367227D02*
X366955Y179250D01*
X366818Y179063*
X366818D02*
X366682Y178500D01*
Y178125*
X366818Y177563*
X366818D02*
X367091Y177188D01*
X367091D02*
X367500Y177000D01*
X367909*
X368318Y177188*
X368318D02*
X368455Y177375D01*
X368591Y177750*
X371182Y197938D02*
X371455Y197750D01*
X371727Y197375*
X371864Y197000*
X372000Y196438*
X372000D02*
Y195500D01*
X371864Y194938*
X371864D02*
X371727Y194563D01*
X371727D02*
X371455Y194188D01*
X371455D02*
X371182Y194000D01*
X370636*
X370364Y194188*
X370364D02*
X370091Y194563D01*
X370091D02*
X369955Y194938D01*
X369955D02*
X369818Y195500D01*
Y196438*
X369818D02*
X369955Y197000D01*
X370091Y197375*
X370364Y197750*
X370636Y197938*
X370636D02*
X371182D01*
X370773Y194750D02*
X369955Y193625D01*
X368455Y197000D02*
Y197188D01*
X368455D02*
X368318Y197563D01*
X368318D02*
X368182Y197750D01*
X367909Y197938*
X367909D02*
X367364D01*
X367364D02*
X367091Y197750D01*
X366955Y197563*
X366955D02*
X366818Y197188D01*
X366818D02*
Y196813D01*
X366818D02*
X366955Y196438D01*
X366955D02*
X367227Y195875D01*
X368591Y194000*
X366682*
X371182Y213938D02*
X371455Y213750D01*
X371727Y213375*
X371864Y213000*
X372000Y212438*
X372000D02*
Y211500D01*
X371864Y210938*
X371864D02*
X371727Y210563D01*
X371727D02*
X371455Y210188D01*
X371455D02*
X371182Y210000D01*
X370636*
X370364Y210188*
X370364D02*
X370091Y210563D01*
X370091D02*
X369955Y210938D01*
X369955D02*
X369818Y211500D01*
Y212438*
X369818D02*
X369955Y213000D01*
X370091Y213375*
X370364Y213750*
X370636Y213938*
X370636D02*
X371182D01*
X370773Y210750D02*
X369955Y209625D01*
X368591Y213188D02*
X368318Y213375D01*
X367909Y213938*
X367909D02*
Y210000D01*
X388600Y180813D02*
Y177400D01*
Y180813D02*
X387373D01*
X387373D02*
X386964Y180650D01*
X386827Y180488*
X386827D02*
X386691Y180163D01*
X386691D02*
Y179838D01*
X386691D02*
X386827Y179513D01*
X386827D02*
X386964Y179350D01*
X387373Y179188*
X387373D02*
X388600D01*
X387645D02*
X386691Y177400D01*
X384782Y180813D02*
X385191Y180650D01*
X385327Y180325*
Y180000*
X385191Y179675*
X384918Y179513*
X384918D02*
X384373Y179350D01*
X383964Y179188*
X383964D02*
X383691Y178863D01*
X383691D02*
X383555Y178538D01*
X383555D02*
Y178050D01*
X383691Y177725*
X383827Y177563*
X383827D02*
X384236Y177400D01*
X384782*
X385191Y177563*
X385191D02*
X385327Y177725D01*
X385464Y178050*
Y178538*
X385464D02*
X385327Y178863D01*
X385327D02*
X385055Y179188D01*
X385055D02*
X384645Y179350D01*
X384100Y179513*
X384100D02*
X383827Y179675D01*
X383691Y180000*
Y180325*
X383827Y180650*
X384236Y180813*
X384236D02*
X384782D01*
X403600Y199813D02*
Y196400D01*
Y199813D02*
X402373D01*
X402373D02*
X401964Y199650D01*
X401827Y199488*
X401827D02*
X401691Y199163D01*
X401691D02*
Y198838D01*
X401691D02*
X401827Y198513D01*
X401827D02*
X401964Y198350D01*
X402373Y198188*
X402373D02*
X403600D01*
X402645D02*
X401691Y196400D01*
X398555Y199813D02*
X399918Y196400D01*
X400464Y199813D02*
X398555D01*
X323100Y201313D02*
Y197900D01*
Y201313D02*
X321873D01*
X321873D02*
X321464Y201150D01*
X321327Y200988*
X321327D02*
X321191Y200663D01*
X321191D02*
Y200338D01*
X321191D02*
X321327Y200013D01*
X321327D02*
X321464Y199850D01*
X321873Y199688*
X321873D02*
X323100D01*
X322145D02*
X321191Y197900D01*
X318327Y200825D02*
X318464Y201150D01*
X318873Y201313*
X318873D02*
X319145D01*
X319145D02*
X319555Y201150D01*
X319827Y200663*
X319827D02*
X319964Y199850D01*
Y199038*
X319964D02*
X319827Y198388D01*
X319827D02*
X319555Y198063D01*
X319555D02*
X319145Y197900D01*
X319009*
X318600Y198063*
X318600D02*
X318327Y198388D01*
X318327D02*
X318191Y198875D01*
Y199038*
X318191D02*
X318327Y199525D01*
X318600Y199850*
X319009Y200013*
X319009D02*
X319145D01*
X319145D02*
X319555Y199850D01*
X319827Y199525*
X319964Y199038*
X388600Y226813D02*
Y223400D01*
Y226813D02*
X387373D01*
X387373D02*
X386964Y226650D01*
X386827Y226488*
X386827D02*
X386691Y226163D01*
X386691D02*
Y225838D01*
X386691D02*
X386827Y225513D01*
X386827D02*
X386964Y225350D01*
X387373Y225188*
X387373D02*
X388600D01*
X387645D02*
X386691Y223400D01*
X383691Y226813D02*
X385055D01*
X385055D02*
X385191Y225350D01*
X385055Y225513*
X385055D02*
X384645Y225675D01*
X384236*
X383827Y225513*
X383827D02*
X383555Y225188D01*
X383555D02*
X383418Y224700D01*
X383555Y224375*
X383691Y223888*
X383691D02*
X383964Y223563D01*
X383964D02*
X384373Y223400D01*
X384782*
X385191Y223563*
X385191D02*
X385327Y223725D01*
X385464Y224050*
X323100Y216313D02*
Y212900D01*
Y216313D02*
X321873D01*
X321873D02*
X321464Y216150D01*
X321327Y215988*
X321327D02*
X321191Y215663D01*
X321191D02*
Y215338D01*
X321191D02*
X321327Y215013D01*
X321327D02*
X321464Y214850D01*
X321873Y214688*
X321873D02*
X323100D01*
X322145D02*
X321191Y212900D01*
X318600Y216313D02*
X319964Y214038D01*
X319964D02*
X317918D01*
X318600Y216313D02*
Y212900D01*
X147555Y159000D02*
X147691Y159325D01*
X147964Y159650*
X148236Y159813*
X148782*
X149055Y159650*
X149327Y159325*
X149464Y159000*
X149600Y158513*
Y157700*
X149464Y157213*
X149327Y156888*
X149055Y156563*
X148782Y156400*
X148236*
X147964Y156563*
X147691Y156888*
X147555Y157213*
X144691Y159325D02*
X144827Y159650D01*
X145236Y159813*
X145509*
X145918Y159650*
X146191Y159163*
X146327Y158350*
Y157538*
X146191Y156888*
X145918Y156563*
X145509Y156400*
X145373*
X144964Y156563*
X144691Y156888*
X144555Y157375*
Y157538*
X144691Y158025*
X144964Y158350*
X145373Y158513*
X145509*
X145918Y158350*
X146191Y158025*
X146327Y157538*
X214000Y237445D02*
X214325Y237309D01*
X214650Y237036*
X214812Y236764*
X214812D02*
Y236218D01*
X214812D02*
X214650Y235945D01*
X214325Y235673*
X214000Y235536*
X213512Y235400*
X213512D02*
X212700D01*
X212212Y235536*
X212212D02*
X211887Y235673D01*
X211887D02*
X211562Y235945D01*
X211562D02*
X211400Y236218D01*
Y236764*
X211562Y237036*
X211562D02*
X211887Y237309D01*
X211887D02*
X212212Y237445D01*
X214000Y238809D02*
X214162D01*
X214162D02*
X214487Y238945D01*
X214487D02*
X214650Y239082D01*
X214812Y239355*
X214812D02*
Y239900D01*
X214812D02*
X214650Y240173D01*
X214487Y240309*
X214487D02*
X214162Y240445D01*
X214162D02*
X213837D01*
X213837D02*
X213512Y240309D01*
X213512D02*
X213025Y240036D01*
X211400Y238673*
Y240582*
X216000Y275445D02*
X216325Y275309D01*
X216650Y275036*
X216813Y274764*
X216813D02*
Y274218D01*
X216813D02*
X216650Y273945D01*
X216325Y273673*
X216000Y273536*
X215513Y273400*
X215513D02*
X214700D01*
X214213Y273536*
X214213D02*
X213888Y273673D01*
X213888D02*
X213563Y273945D01*
X213563D02*
X213400Y274218D01*
Y274764*
X213563Y275036*
X213563D02*
X213888Y275309D01*
X213888D02*
X214213Y275445D01*
X216163Y276673D02*
X216325Y276945D01*
X216813Y277355*
X216813D02*
X213400D01*
X195055Y220500D02*
X195191Y220825D01*
X195464Y221150*
X195736Y221313*
X195736D02*
X196282D01*
X196282D02*
X196555Y221150D01*
X196827Y220825*
X196964Y220500*
X197100Y220013*
X197100D02*
Y219200D01*
X196964Y218713*
X196964D02*
X196827Y218388D01*
X196827D02*
X196555Y218063D01*
X196555D02*
X196282Y217900D01*
X195736*
X195464Y218063*
X195464D02*
X195191Y218388D01*
X195191D02*
X195055Y218713D01*
X192055Y221313D02*
X193418D01*
X193418D02*
X193555Y219850D01*
X193418Y220013*
X193418D02*
X193009Y220175D01*
X192600*
X192191Y220013*
X192191D02*
X191918Y219688D01*
X191918D02*
X191782Y219200D01*
X191918Y218875*
X192055Y218388*
X192055D02*
X192327Y218063D01*
X192327D02*
X192736Y217900D01*
X193145*
X193555Y218063*
X193555D02*
X193691Y218225D01*
X193827Y218550*
X148100Y144813D02*
Y141400D01*
Y144813D02*
X146873D01*
X146873D02*
X146464Y144650D01*
X146327Y144488*
X146327D02*
X146191Y144163D01*
X146191D02*
Y143838D01*
X146191D02*
X146327Y143513D01*
X146327D02*
X146464Y143350D01*
X146873Y143188*
X146873D02*
X148100D01*
X147145D02*
X146191Y141400D01*
X144964Y144163D02*
X144691Y144325D01*
X144282Y144813*
X144282D02*
Y141400D01*
X143055Y144163D02*
X142782Y144325D01*
X142373Y144813*
X142373D02*
Y141400D01*
X145600Y131313D02*
Y127900D01*
Y131313D02*
X144373D01*
X144373D02*
X143964Y131150D01*
X143827Y130988*
X143827D02*
X143691Y130663D01*
X143691D02*
Y130338D01*
X143691D02*
X143827Y130013D01*
X143827D02*
X143964Y129850D01*
X144373Y129688*
X144373D02*
X145600D01*
X144645D02*
X143691Y127900D01*
X142464Y130663D02*
X142191Y130825D01*
X141782Y131313*
X141782D02*
Y127900D01*
X140282Y131313D02*
X138782D01*
X138782D02*
X139600Y130013D01*
X139600D02*
X139191D01*
X139191D02*
X138918Y129850D01*
X138782Y129688*
X138782D02*
X138645Y129200D01*
Y128875*
X138782Y128388*
X138782D02*
X139055Y128063D01*
X139055D02*
X139464Y127900D01*
X139873*
X140282Y128063*
X140282D02*
X140418Y128225D01*
X140555Y128550*
X196600Y119313D02*
Y115900D01*
Y119313D02*
X195373D01*
X195373D02*
X194964Y119150D01*
X194827Y118988*
X194827D02*
X194691Y118663D01*
X194691D02*
Y118338D01*
X194691D02*
X194827Y118013D01*
X194827D02*
X194964Y117850D01*
X195373Y117688*
X195373D02*
X196600D01*
X195645D02*
X194691Y115900D01*
X193464Y118663D02*
X193191Y118825D01*
X192782Y119313*
X192782D02*
Y115900D01*
X190191Y119313D02*
X191555Y117038D01*
X191555D02*
X189509D01*
X190191Y119313D02*
Y115900D01*
X205100Y163813D02*
Y160400D01*
Y163813D02*
X203873D01*
X203873D02*
X203464Y163650D01*
X203327Y163488*
X203327D02*
X203191Y163163D01*
X203191D02*
Y162838D01*
X203191D02*
X203327Y162513D01*
X203327D02*
X203464Y162350D01*
X203873Y162188*
X203873D02*
X205100D01*
X204145D02*
X203191Y160400D01*
X201964Y163163D02*
X201691Y163325D01*
X201282Y163813*
X201282D02*
Y160400D01*
X199236Y163813D02*
X199645Y163650D01*
X199918Y163163*
X199918D02*
X200055Y162350D01*
Y161863*
X200055D02*
X199918Y161050D01*
X199645Y160563*
X199645D02*
X199236Y160400D01*
X198964*
X198555Y160563*
X198555D02*
X198282Y161050D01*
X198145Y161863*
X198145D02*
Y162350D01*
X198282Y163163*
X198282D02*
X198555Y163650D01*
X198964Y163813*
X198964D02*
X199236D01*
X224313Y230900D02*
X220900D01*
X224313D02*
Y232127D01*
X224313D02*
X224150Y232536D01*
X223988Y232673*
X223988D02*
X223663Y232809D01*
X223663D02*
X223338D01*
X223338D02*
X223013Y232673D01*
X223013D02*
X222850Y232536D01*
X222688Y232127*
X222688D02*
Y230900D01*
Y231855D02*
X220900Y232809D01*
X223663Y234036D02*
X223825Y234309D01*
X224313Y234718*
X224313D02*
X220900D01*
X205100Y145313D02*
Y141900D01*
Y145313D02*
X203873D01*
X203873D02*
X203464Y145150D01*
X203327Y144988*
X203327D02*
X203191Y144663D01*
X203191D02*
Y144338D01*
X203191D02*
X203327Y144013D01*
X203327D02*
X203464Y143850D01*
X203873Y143688*
X203873D02*
X205100D01*
X204145D02*
X203191Y141900D01*
X201964Y144663D02*
X201691Y144825D01*
X201282Y145313*
X201282D02*
Y141900D01*
X199918Y144500D02*
Y144663D01*
X199918D02*
X199782Y144988D01*
X199782D02*
X199645Y145150D01*
X199373Y145313*
X199373D02*
X198827D01*
X198827D02*
X198555Y145150D01*
X198418Y144988*
X198418D02*
X198282Y144663D01*
X198282D02*
Y144338D01*
X198282D02*
X198418Y144013D01*
X198418D02*
X198691Y143525D01*
X200055Y141900*
X198145*
X346136Y286938D02*
Y283938D01*
X346136D02*
X346273Y283375D01*
X346409Y283188*
X346409D02*
X346682Y283000D01*
X346955*
X347227Y283188*
X347227D02*
X347364Y283375D01*
X347500Y283938*
X347500D02*
Y284313D01*
X344773Y286000D02*
Y286188D01*
X344773D02*
X344636Y286563D01*
X344636D02*
X344500Y286750D01*
X344227Y286938*
X344227D02*
X343682D01*
X343682D02*
X343409Y286750D01*
X343273Y286563*
X343273D02*
X343136Y286188D01*
X343136D02*
Y285813D01*
X343136D02*
X343273Y285438D01*
X343273D02*
X343545Y284875D01*
X344909Y283000*
X343000*
X174937Y180864D02*
X171937D01*
X171937D02*
X171375Y180727D01*
X171187Y180591*
X171187D02*
X171000Y180318D01*
Y180045*
X171187Y179773*
X171187D02*
X171375Y179636D01*
X171937Y179500*
X171937D02*
X172312D01*
X174937Y182364D02*
Y183864D01*
X174937D02*
X173437Y183045D01*
X173437D02*
Y183455D01*
X173437D02*
X173250Y183727D01*
X173062Y183864*
X173062D02*
X172500Y184000D01*
X172125*
X171562Y183864*
X171562D02*
X171187Y183591D01*
X171187D02*
X171000Y183182D01*
Y182773*
X171187Y182364*
X171187D02*
X171375Y182227D01*
X171750Y182091*
X189813Y270900D02*
X187375D01*
X186888Y271036*
X186888D02*
X186563Y271309D01*
X186563D02*
X186400Y271718D01*
Y271991*
X186563Y272400*
X186563D02*
X186888Y272673D01*
X186888D02*
X187375Y272809D01*
X189813*
X189000Y274173D02*
X189163D01*
X189163D02*
X189488Y274309D01*
X189488D02*
X189650Y274445D01*
X189813Y274718*
X189813D02*
Y275264D01*
X189813D02*
X189650Y275536D01*
X189488Y275673*
X189488D02*
X189163Y275809D01*
X189163D02*
X188838D01*
X188838D02*
X188513Y275673D01*
X188513D02*
X188025Y275400D01*
X186400Y274036*
Y275945*
X386955Y299000D02*
X387091Y299375D01*
X387364Y299750*
X387636Y299938*
X387636D02*
X388182D01*
X388182D02*
X388455Y299750D01*
X388727Y299375*
X388864Y299000*
X389000Y298438*
X389000D02*
Y297500D01*
X388864Y296938*
X388864D02*
X388727Y296563D01*
X388727D02*
X388455Y296188D01*
X388455D02*
X388182Y296000D01*
X387636*
X387364Y296188*
X387364D02*
X387091Y296563D01*
X387091D02*
X386955Y296938D01*
X386955D02*
Y297500D01*
X387636D02*
X386955D01*
X385727Y299938D02*
Y296000D01*
Y299938D02*
X383818Y296000D01*
Y299938D02*
Y296000D01*
X382591Y299938D02*
Y296000D01*
Y299938D02*
X381636D01*
X381636D02*
X381227Y299750D01*
X380955Y299375*
X380818Y299000*
X380682Y298438*
X380682D02*
Y297500D01*
X380818Y296938*
X380818D02*
X380955Y296563D01*
X380955D02*
X381227Y296188D01*
X381227D02*
X381636Y296000D01*
X382591*
X371727Y299938D02*
X370227D01*
X370227D02*
X371045Y298438D01*
X371045D02*
X370636D01*
X370636D02*
X370364Y298250D01*
X370227Y298063*
X370227D02*
X370091Y297500D01*
Y297125*
X370227Y296563*
X370227D02*
X370500Y296188D01*
X370500D02*
X370909Y296000D01*
X371318*
X371727Y296188*
X371727D02*
X371864Y296375D01*
X372000Y296750*
X367091Y299938D02*
X368455D01*
X368455D02*
X368591Y298250D01*
X368455Y298438*
X368455D02*
X368045Y298625D01*
X367636*
X367227Y298438*
X367227D02*
X366955Y298063D01*
X366955D02*
X366818Y297500D01*
X366955Y297125*
X367091Y296563*
X367091D02*
X367364Y296188D01*
X367364D02*
X367773Y296000D01*
X368182*
X368591Y296188*
X368591D02*
X368727Y296375D01*
X368864Y296750*
X299955Y278500D02*
X300091Y278875D01*
X300364Y279250*
X300636Y279438*
X300636D02*
X301182D01*
X301182D02*
X301455Y279250D01*
X301727Y278875*
X301864Y278500*
X302000Y277938*
X302000D02*
Y277000D01*
X301864Y276438*
X301864D02*
X301727Y276063D01*
X301727D02*
X301455Y275688D01*
X301455D02*
X301182Y275500D01*
X300636*
X300364Y275688*
X300364D02*
X300091Y276063D01*
X300091D02*
X299955Y276438D01*
X299955D02*
Y277000D01*
X300636D02*
X299955D01*
X298727Y279438D02*
Y275500D01*
Y279438D02*
X296818Y275500D01*
Y279438D02*
Y275500D01*
X295591Y279438D02*
Y275500D01*
Y279438D02*
X294636D01*
X294636D02*
X294227Y279250D01*
X293955Y278875*
X293818Y278500*
X293682Y277938*
X293682D02*
Y277000D01*
X293818Y276438*
X293818D02*
X293955Y276063D01*
X293955D02*
X294227Y275688D01*
X294227D02*
X294636Y275500D01*
X295591*
X279227Y280438D02*
X277727D01*
X277727D02*
X278545Y278938D01*
X278545D02*
X278136D01*
X278136D02*
X277864Y278750D01*
X277727Y278563*
X277727D02*
X277591Y278000D01*
Y277625*
X277727Y277063*
X277727D02*
X278000Y276688D01*
X278000D02*
X278409Y276500D01*
X278818*
X279227Y276688*
X279227D02*
X279364Y276875D01*
X279500Y277250*
X276227Y279500D02*
Y279688D01*
X276227D02*
X276091Y280063D01*
X276091D02*
X275955Y280250D01*
X275682Y280438*
X275682D02*
X275136D01*
X275136D02*
X274864Y280250D01*
X274727Y280063*
X274727D02*
X274591Y279688D01*
X274591D02*
Y279313D01*
X274591D02*
X274727Y278938D01*
X274727D02*
X275000Y278375D01*
X276364Y276500*
X274455*
X227455Y219500D02*
X227591Y219875D01*
X227864Y220250*
X228136Y220438*
X228136D02*
X228682D01*
X228682D02*
X228955Y220250D01*
X229227Y219875*
X229364Y219500*
X229500Y218938*
X229500D02*
Y218000D01*
X229364Y217438*
X229364D02*
X229227Y217063D01*
X229227D02*
X228955Y216688D01*
X228955D02*
X228682Y216500D01*
X228136*
X227864Y216688*
X227864D02*
X227591Y217063D01*
X227591D02*
X227455Y217438D01*
X227455D02*
Y218000D01*
X228136D02*
X227455D01*
X226227Y220438D02*
Y216500D01*
Y220438D02*
X224318Y216500D01*
Y220438D02*
Y216500D01*
X223091Y220438D02*
Y216500D01*
Y220438D02*
X222136D01*
X222136D02*
X221727Y220250D01*
X221455Y219875*
X221318Y219500*
X221182Y218938*
X221182D02*
Y218000D01*
X221318Y217438*
X221318D02*
X221455Y217063D01*
X221455D02*
X221727Y216688D01*
X221727D02*
X222136Y216500D01*
X223091*
X208955Y212500D02*
X209091Y212875D01*
X209364Y213250*
X209636Y213438*
X209636D02*
X210182D01*
X210182D02*
X210455Y213250D01*
X210727Y212875*
X210864Y212500*
X211000Y211938*
X211000D02*
Y211000D01*
X210864Y210438*
X210864D02*
X210727Y210063D01*
X210727D02*
X210455Y209688D01*
X210455D02*
X210182Y209500D01*
X209636*
X209364Y209688*
X209364D02*
X209091Y210063D01*
X209091D02*
X208955Y210438D01*
X207727Y213438D02*
Y209500D01*
X205818Y213438D02*
Y209500D01*
X207727Y211563D02*
X205818D01*
X204591Y212688D02*
X204318Y212875D01*
X203909Y213438*
X203909D02*
Y209500D01*
X384545Y318250D02*
X386000Y313000D01*
X384545Y318250D02*
X383091Y313000D01*
X385455Y314750D02*
X383636D01*
X381455Y318250D02*
Y313000D01*
X377636Y316500D02*
Y313000D01*
Y315750D02*
X378000Y316250D01*
X378364Y316500*
X378909*
X379273Y316250*
X379636Y315750*
X379818Y315000*
Y314500*
X379636Y313750*
X379273Y313250*
X378909Y313000*
X378364*
X378000Y313250*
X377636Y313750*
X376000Y316500D02*
Y313000D01*
Y315000D02*
X375818Y315750D01*
X375455Y316250*
X375091Y316500*
X374545*
X372909D02*
Y313000D01*
Y315500D02*
X372364Y316250D01*
X372000Y316500*
X371455*
X371091Y316250*
X370909Y315500*
Y313000*
Y315500D02*
X370364Y316250D01*
X370000Y316500*
X369455*
X369091Y316250*
X368909Y315500*
Y313000*
X414955Y277000D02*
X415091Y277375D01*
X415364Y277750*
X415636Y277938*
X415636D02*
X416182D01*
X416182D02*
X416455Y277750D01*
X416727Y277375*
X416864Y277000*
X417000Y276438*
X417000D02*
Y275500D01*
X416864Y274938*
X416864D02*
X416727Y274563D01*
X416727D02*
X416455Y274188D01*
X416455D02*
X416182Y274000D01*
X415636*
X415364Y274188*
X415364D02*
X415091Y274563D01*
X415091D02*
X414955Y274938D01*
X414955D02*
Y275500D01*
X415636D02*
X414955D01*
X413727Y277938D02*
Y274000D01*
Y277938D02*
X411818Y274000D01*
Y277938D02*
Y274000D01*
X410591Y277938D02*
Y274000D01*
Y277938D02*
X409636D01*
X409636D02*
X409227Y277750D01*
X408955Y277375*
X408818Y277000*
X408682Y276438*
X408682D02*
Y275500D01*
X408818Y274938*
X408818D02*
X408955Y274563D01*
X408955D02*
X409227Y274188D01*
X409227D02*
X409636Y274000D01*
X410591*
X431773Y277375D02*
Y274000D01*
X433000Y275688D02*
X430545D01*
X427545Y277938D02*
X428909D01*
X428909D02*
X429045Y276250D01*
X428909Y276438*
X428909D02*
X428500Y276625D01*
X428091*
X427682Y276438*
X427682D02*
X427409Y276063D01*
X427409D02*
X427273Y275500D01*
X427409Y275125*
X427545Y274563*
X427545D02*
X427818Y274188D01*
X427818D02*
X428227Y274000D01*
X428636*
X429045Y274188*
X429045D02*
X429182Y274375D01*
X429318Y274750*
X426045Y277938D02*
X424955Y274000D01*
X423864Y277938D02*
X424955Y274000D01*
X426000Y297250D02*
Y292000D01*
Y297250D02*
X423636D01*
X426000Y294750D02*
X424545D01*
X419818Y295500D02*
Y292000D01*
Y294750D02*
X420182Y295250D01*
X420545Y295500*
X421091*
X421455Y295250*
X421818Y294750*
X422000Y294000*
Y293500*
X421818Y292750*
X421455Y292250*
X421091Y292000*
X420545*
X420182Y292250*
X419818Y292750*
X418182Y295500D02*
Y292000D01*
Y294500D02*
X417636Y295250D01*
X417273Y295500*
X416727*
X416364Y295250*
X416182Y294500*
Y292000*
X356455Y147500D02*
X356818Y148000D01*
X357364Y148250*
X358091*
X358636Y148000*
X359000Y147500*
Y147000*
X358818Y146500*
X358636Y146250*
X358273Y146000*
X357182Y145500*
X356818Y145250*
X356636Y145000*
X356455Y144500*
Y143750*
X356818Y143250*
X357364Y143000*
X358091*
X358636Y143250*
X359000Y143750*
X354818Y146500D02*
X354091Y143000D01*
X353364Y146500D02*
X354091Y143000D01*
X353364Y146500D02*
X352636Y143000D01*
X351909Y146500D02*
X352636Y143000D01*
X350273Y148250D02*
X350091Y148000D01*
X349909Y148250*
X350091Y148500*
X350273Y148250*
X350091Y146500D02*
Y143000D01*
X347727Y148250D02*
Y144000D01*
X347545Y143250*
X347182Y143000*
X346818*
X348273Y146500D02*
X347000D01*
X343000Y145750D02*
X343364Y146250D01*
X343727Y146500*
X344273*
X344636Y146250*
X345000Y145750*
X345182Y145000*
Y144500*
X345000Y143750*
X344636Y143250*
X344273Y143000*
X343727*
X343364Y143250*
X343000Y143750*
X341364Y148250D02*
Y143000D01*
Y145500D02*
X340818Y146250D01*
X340455Y146500*
X339909*
X339545Y146250*
X339364Y145500*
Y143000*
X343727Y164938D02*
X342227D01*
X342227D02*
X343045Y163438D01*
X343045D02*
X342636D01*
X342636D02*
X342364Y163250D01*
X342227Y163063*
X342227D02*
X342091Y162500D01*
Y162125*
X342227Y161563*
X342227D02*
X342500Y161188D01*
X342500D02*
X342909Y161000D01*
X343318*
X343727Y161188*
X343727D02*
X343864Y161375D01*
X344000Y161750*
X340727Y164000D02*
Y164188D01*
X340727D02*
X340591Y164563D01*
X340591D02*
X340455Y164750D01*
X340182Y164938*
X340182D02*
X339636D01*
X339636D02*
X339364Y164750D01*
X339227Y164563*
X339227D02*
X339091Y164188D01*
X339091D02*
Y163813D01*
X339091D02*
X339227Y163438D01*
X339227D02*
X339500Y162875D01*
X340864Y161000*
X338955*
X358955Y164000D02*
X359091Y164375D01*
X359364Y164750*
X359636Y164938*
X359636D02*
X360182D01*
X360182D02*
X360455Y164750D01*
X360727Y164375*
X360864Y164000*
X361000Y163438*
X361000D02*
Y162500D01*
X360864Y161938*
X360864D02*
X360727Y161563D01*
X360727D02*
X360455Y161188D01*
X360455D02*
X360182Y161000D01*
X359636*
X359364Y161188*
X359364D02*
X359091Y161563D01*
X359091D02*
X358955Y161938D01*
X358955D02*
Y162500D01*
X359636D02*
X358955D01*
X357727Y164938D02*
Y161000D01*
Y164938D02*
X355818Y161000D01*
Y164938D02*
Y161000D01*
X354591Y164938D02*
Y161000D01*
Y164938D02*
X353636D01*
X353636D02*
X353227Y164750D01*
X352955Y164375*
X352818Y164000*
X352682Y163438*
X352682D02*
Y162500D01*
X352818Y161938*
X352818D02*
X352955Y161563D01*
X352955D02*
X353227Y161188D01*
X353227D02*
X353636Y161000D01*
X354591*
X147773Y277375D02*
Y274000D01*
X149000Y275688D02*
X146545D01*
X143545Y277938D02*
X144909D01*
X144909D02*
X145045Y276250D01*
X144909Y276438*
X144909D02*
X144500Y276625D01*
X144091*
X143682Y276438*
X143682D02*
X143409Y276063D01*
X143409D02*
X143273Y275500D01*
X143409Y275125*
X143545Y274563*
X143545D02*
X143818Y274188D01*
X143818D02*
X144227Y274000D01*
X144636*
X145045Y274188*
X145045D02*
X145182Y274375D01*
X145318Y274750*
X142045Y277938D02*
X140955Y274000D01*
X139864Y277938D02*
X140955Y274000D01*
X163955Y277000D02*
X164091Y277375D01*
X164364Y277750*
X164636Y277938*
X164636D02*
X165182D01*
X165182D02*
X165455Y277750D01*
X165727Y277375*
X165864Y277000*
X166000Y276438*
X166000D02*
Y275500D01*
X165864Y274938*
X165864D02*
X165727Y274563D01*
X165727D02*
X165455Y274188D01*
X165455D02*
X165182Y274000D01*
X164636*
X164364Y274188*
X164364D02*
X164091Y274563D01*
X164091D02*
X163955Y274938D01*
X163955D02*
Y275500D01*
X164636D02*
X163955D01*
X162727Y277938D02*
Y274000D01*
Y277938D02*
X160818Y274000D01*
Y277938D02*
Y274000D01*
X159591Y277938D02*
Y274000D01*
Y277938D02*
X158636D01*
X158636D02*
X158227Y277750D01*
X157955Y277375*
X157818Y277000*
X157682Y276438*
X157682D02*
Y275500D01*
X157818Y274938*
X157818D02*
X157955Y274563D01*
X157955D02*
X158227Y274188D01*
X158227D02*
X158636Y274000D01*
X159591*
X114727Y133938D02*
X113227D01*
X113227D02*
X114045Y132438D01*
X114045D02*
X113636D01*
X113636D02*
X113364Y132250D01*
X113227Y132063*
X113227D02*
X113091Y131500D01*
Y131125*
X113227Y130563*
X113227D02*
X113500Y130188D01*
X113500D02*
X113909Y130000D01*
X114318*
X114727Y130188*
X114727D02*
X114864Y130375D01*
X115000Y130750*
X111727Y130375D02*
X111864Y130188D01*
X111864D02*
X111727Y130000D01*
X111591Y130188*
X111591D02*
X111727Y130375D01*
X110091Y133938D02*
X108591D01*
X108591D02*
X109409Y132438D01*
X109409D02*
X109000D01*
X109000D02*
X108727Y132250D01*
X108591Y132063*
X108591D02*
X108455Y131500D01*
Y131125*
X108591Y130563*
X108591D02*
X108864Y130188D01*
X108864D02*
X109273Y130000D01*
X109682*
X110091Y130188*
X110091D02*
X110227Y130375D01*
X110364Y130750*
X107227Y133938D02*
X106136Y130000D01*
X105045Y133938D02*
X106136Y130000D01*
X120955Y141000D02*
X121091Y141375D01*
X121364Y141750*
X121636Y141938*
X121636D02*
X122182D01*
X122182D02*
X122455Y141750D01*
X122727Y141375*
X122864Y141000*
X123000Y140438*
X123000D02*
Y139500D01*
X122864Y138938*
X122864D02*
X122727Y138563D01*
X122727D02*
X122455Y138188D01*
X122455D02*
X122182Y138000D01*
X121636*
X121364Y138188*
X121364D02*
X121091Y138563D01*
X121091D02*
X120955Y138938D01*
X120955D02*
Y139500D01*
X121636D02*
X120955D01*
X119727Y141938D02*
Y138000D01*
Y141938D02*
X117818Y138000D01*
Y141938D02*
Y138000D01*
X116591Y141938D02*
Y138000D01*
Y141938D02*
X115636D01*
X115636D02*
X115227Y141750D01*
X114955Y141375*
X114818Y141000*
X114682Y140438*
X114682D02*
Y139500D01*
X114818Y138938*
X114818D02*
X114955Y138563D01*
X114955D02*
X115227Y138188D01*
X115227D02*
X115636Y138000D01*
X116591*
X0Y0D02*
M02*
```
