## Supplementary Design File 1 for "Inexpensive multi-patient respiratory monitoring system for helmet ventilation during COVID-19 pandemic": LCD_Interface5.asc

```
!PADS-POWERPCB-V10.0-BASIC! DESIGN DATABASE ASCII FILE 1.0
*PCB*        GENERAL PARAMETERS OF THE PCB DESIGN

UNITS        0              2=Inches 1=Metric 0=Mils
USERGRID     381000 381000  Space between USER grid points
MAXIMUMLAYER 2              Maximum routing layer 
WORKLEVEL    1              Level items will be created on
DISPLAYLEVEL 1              toggle for displaying working level last
LAYERPAIR    1      2       Layer pair used to route connection
VIAMODE      T              Type of via to use when routing between layers
LINEWIDTH    38100          Width items will be created with
TEXTSIZE     3810000 381000  Height and LineWidth text will be created with
JOBTIME      4985           Amount of time spent on this PCB design
DOTGRID      381000 381000  Space between graphic dots
SCALE        10.112          Scale of window expansion
ORIGIN       381381000 391500000  User defined origin location
WINDOWCENTER 433796682 436343067  Point defining the center of the window
BACKUPTIME   20             Number of minutes between database backups
REAL WIDTH   228600         Widths greater then this are displayed real size
ALLSIGONOFF  1              All signal nets displayed on/off
REFNAMESIZE  3810000 381000  Height and LineWidth used by part ref. names
HIGHLIGHT    0              Highlight nets flag
JOBNAME      LCD_Interface-5.pcb
CONCOL 1
FBGCOL 1 0
HATCHGRID    381000         Copper pour hatching grid
TEARDROP     2713690        Teardrop tracks
THERLINEWID  571500         Copper pour thermal line width
PSVIAGRID    190500 190500  Push & Shove Via Grid
PADFILLWID   381000         CAM finger pad fill width
THERSMDWID   381000         Copper pour thermal line width for SMD
MINHATAREA   0              Minimum hatch area
HATCHMODE    0              Hatch generation mode
HATCHDISP    0              Hatch display flag
DRILLHOLE    228600         Drill hole checking spacing
MITRERADII   0.5 1.0 1.5 2.0 2.5 3.0 3.5
MITRETYPE    1              Mitring type
HATCHRAD     0.500000       Hatch outline smoothing radius
MITREANG     180 180 180 180 180 180 90 
HATCHANG     0              Hatch angle
THERFLAGS    0              Copper pour thermal line flags
DRLOVERSIZE  114300         Drill oversize for plated holes
PLANERAD     0.000000       Plane outline smoothing radius
PLANEFLAGS   OUTLINE OUTLINE Y Y Y N N Y Y Y N N Y Y N Y Y N N N   Plane and Test Points flags
COMPHEIGHT   0              Board Top Component Height Restriction
KPTHATCHGRID 3810000        Copper pour hatching grid
BOTCMPHEIGHT 0              Board Bottom Component Height Restriction
FANOUTGRID   952500 952500  Fanout grid
FANOUTLENGTH 9525000        Maximum fanout length
ROUTERFLAGS  69199377       Autorouter specific flags
VERIFYFLAGS  1861           Verify Design flags
FABCHKFLAGS  3967           Fabrication checks flags
ATMAXSIZE    114300         Acid Traps Maximum Size
ATMAXANGLE   161999820      Acid Traps Maximum Angle
SLMINCOPPER  114300         Slivers Minimum Copper
SLMINMASK    114300         Slivers Minimum Mask
STMINCLEAR   5              Starved Thermal Minimum Clearance
STMINSPOKES  4              Starved Thermal Minimum Spokes
TPMINWIDTH   114300         Minimum Trace Width
TPMINSIZE    114300         Mimimum Pad Size
SSMINGAP     114300         Silk Screen Over Pads Minimum Gap
SBMINGAP     114300         Solder Bridges Minimum Gap
SBLAYER      1              Solder Bridges Layer
ARPTOM       114300         Pad To Mask Annular Ring
ARPTOMLAYER  1              Pad To Mask Annular Ring Layer
ARDTOM       114300         Drill To Mask Annular Ring
ARDTOMLAYER  1              Drill To Mask Annular Ring Layer
ARDTOP       114300         Drill To Pad Annular Ring
ARDTOPLAYER  0              Drill To Pad Annular Ring Layer
VIAPSPACING  3810000        Via patterns via spacing
VIAPSHAPE    228600         Via patterns via to shape spacing
VIAPTOTRACE  -1             Via patterns via to edge spacing
VIAPFILL     1              Via patterns fill type
VIAPSHSIG    NONE
VIAPSHVIA    STANDARDVIA
VIAPFLAG     4              Via patterns flags
FLOWFLAGS    4              Flow Flags
OSNAP        503            Object snap flags
OSNAPRAD     3810000        Object snap radius
BOTTOMVIEW   0              Bottom view flag
PLNSEPGAP    228600         Plane separation gap
IDFSHAPELAY  0              IDF shapes layer
ASSOCIATEDNETNETCOUNT 5
ASSOCIATEDNETPLANEPINCOUNT 25
ASSOCIATEDNETPREFIX0 
ASSOCIATEDNETPREFIX1 
ASSOCIATEDNETPREFIX2 
ASSOCIATEDNETPREFIX3 
ASSOCIATEDNETPREFIX4 

TEARDROPDATA     90     90 
*REUSE*

*REMARK* TYPE TYPENAME
*REMARK* TIMESTAMP SECONDS
*REMARK* PART NAMING PARTNAMING
*REMARK* PART NAME
*REMARK* NET NAMING NETNAMING
*REMARK* NET MERGE NAME
*REMARK* REUSE INSTANCENM PARTNAMING NETNAMING X Y ORI GLUED


*TEXT*       FREE TEXT

*REMARK* XLOC YLOC ORI LEVEL HEIGHT WIDTH MIRRORED HJUST VJUST .REUSE. INSTANCENM
*REMARK* FONTSTYLE FONTFACE

  125730000    10668000   0.000 29     3810000      381000 M   LEFT   DOWN 0
Regular <Romansim Stroke Font>
Interface/Display
  123444000     5334000   0.000 29     3810000      381000 M   LEFT   DOWN 0
Regular <Romansim Stroke Font>
October 2020
  110109000    74676000   0.000 29     2286000      304800 M   LEFT   DOWN 0
Regular <Romansim Stroke Font>
GND
  103632000    74676000   0.000 29     2286000      304800 M   LEFT   DOWN 0
Regular <Romansim Stroke Font>
35
   76962000    66865500   0.000 29     2286000      304800 M   LEFT   DOWN 0
Regular <Romansim Stroke Font>
GND
   68389500    67246500   0.000 29     2286000      304800 M   LEFT   DOWN 0
Regular <Romansim Stroke Font>
32
   49339500    44386500   0.000 29     2286000      304800 M   LEFT   DOWN 0
Regular <Romansim Stroke Font>
GND
   42291000    41719500   0.000 29     2286000      304800 M   LEFT   DOWN 0
Regular <Romansim Stroke Font>
CH1
   63055500     2286000   0.000 27     3810000      381000 N   LEFT   DOWN 0
Regular <Romansim Stroke Font>
Encoder
   59245500    41529000   0.000 27     3810000      381000 N   LEFT   DOWN 0
Regular <Romansim Stroke Font>
LCD
  106489500    46863000   0.000 27     2286000      304800 M   LEFT   DOWN 0
Regular <Romansim Stroke Font>
100
  116205000    34671000   0.000 27     2286000      304800 M   LEFT   DOWN 0
Regular <Romansim Stroke Font>
100
  110109000    27241500   0.000 27     2286000      304800 M   LEFT   DOWN 0
Regular <Romansim Stroke Font>
100
   85344000    40195500   0.000 27     2286000      304800 M   LEFT   DOWN 0
Regular <Romansim Stroke Font>
2k
   84772500    34671000   0.000 27     2286000      304800 M   LEFT   DOWN 0
Regular <Romansim Stroke Font>
2k
   84772500    28194000   0.000 27     2286000      304800 M   LEFT   DOWN 0
Regular <Romansim Stroke Font>
2k
   70675500    48006000 270.000 27     2286000      304800 M   LEFT   DOWN 0
Regular <Romansim Stroke Font>
1u
   64770000    46482000 270.000 27     2286000      304800 M   LEFT   DOWN 0
Regular <Romansim Stroke Font>
0.1u
   58102500    45720000 270.000 27     2286000      304800 M   LEFT   DOWN 0
Regular <Romansim Stroke Font>
10k
   52197000    45910500 270.000 27     2286000      304800 M   LEFT   DOWN 0
Regular <Romansim Stroke Font>
10k
   45910500    46291500 270.000 27     2286000      304800 M   LEFT   DOWN 0
Regular <Romansim Stroke Font>
10k
   42672000    55054500 270.000 27     2286000      304800 M   LEFT   DOWN 0
Regular <Romansim Stroke Font>
0.1u
   44196000    64389000  90.000 27     2286000      304800 M   LEFT   DOWN 0
Regular <Romansim Stroke Font>
10u
   37338000    42100500   0.000 27     2286000      304800 M   LEFT   DOWN 0
Regular <Romansim Stroke Font>
470p
   25527000    25146000   0.000 27     2286000      304800 M   LEFT   DOWN 0
Regular <Romansim Stroke Font>
0.01u
   40195500    20764500   0.000 27     2286000      304800 M   LEFT   DOWN 0
Regular <Romansim Stroke Font>
10k
   36957000     3429000   0.000 27     2286000      304800 M   LEFT   DOWN 0
Regular <Romansim Stroke Font>
10k
   41148000    13906500   0.000 27     2286000      304800 M   LEFT   DOWN 0
Regular <Romansim Stroke Font>
4.7k
   14668500    15621000   0.000 27     2286000      304800 M   LEFT   DOWN 0
Regular <Romansim Stroke Font>
10k
   13525500    10668000   0.000 27     2286000      304800 M   LEFT   DOWN 0
Regular <Romansim Stroke Font>
10k
   17526000     2286000   0.000 27     2286000      304800 M   LEFT   DOWN 0
Regular <Romansim Stroke Font>
0.01u
  108966000    81153000   0.000 29     3048000      304800 M   LEFT   DOWN 0
Regular <Romansim Stroke Font>
Alarm
  120777000    66294000   0.000 29     2286000      304800 M   LEFT   DOWN 0
Regular <Romansim Stroke Font>
GND
  126873000    66294000   0.000 29     2286000      304800 M   LEFT   DOWN 0
Regular <Romansim Stroke Font>
+5V
  124206000    73152000   0.000 29     3048000      304800 M   LEFT   DOWN 0
Regular <Romansim Stroke Font>
Fan
   98679000    16383000   0.000 29     3048000      304800 M   LEFT   DOWN 0
Regular <Romansim Stroke Font>
Switch
   92964000    23241000   0.000 29     2286000      304800 M   LEFT   DOWN 0
Regular <Romansim Stroke Font>
32
   99441000    23241000   0.000 29     2286000      304800 M   LEFT   DOWN 0
Regular <Romansim Stroke Font>
GND
   18669000    66294000   0.000 29     2286000      304800 M   LEFT   DOWN 0
Regular <Romansim Stroke Font>
+5V
   25146000    66294000   0.000 29     2286000      304800 M   LEFT   DOWN 0
Regular <Romansim Stroke Font>
GND
    5715000    11430000   0.000 29     2286000      304800 M   LEFT   DOWN 0
Regular <Romansim Stroke Font>
3.3V
    8763000    14478000   0.000 29     2286000      304800 M   LEFT   DOWN 0
Regular <Romansim Stroke Font>
GND

*LINES*      LINES ITEMS

*REMARK* NAME TYPE XLOC YLOC PIECES TEXT SIGSTR
*REMARK* .REUSE. INSTANCE RSIGNAL
*REMARK* PIECETYPE CORNERS WIDTHHGHT LINESTYLE LEVEL [RESTRICTIONS]
*REMARK* XLOC YLOC BEGINANGLE DELTAANGLE
*REMARK* XLOC YLOC ORI LEVEL HEIGHT WIDTH MIRRORED HJUST VJUST

DRW12094092      BOARD    0      0      1   0
CLOSED 9   38100 0   0   
0      0     
54482995 0     
54483046 25527000
87630000 25527000
87630000 0     
127500000 0     
127500000 84000000
0      84000000
0      0     

DIM44616415      LINES    0      84000000 8   0 1
BASPNT 2   38100 0   24   2048
0      0     
1000   0     
BASPNT 2   38100 0   24   2048
127500000 0     
127501000 0     
ARWLN1 2   381000 0   24   2048
0      7059000
56632228 7059000
ARWHD1 4   381000 0   24   2048
0      7059000
3810000 8011500
3810000 6106500
0      7059000
ARWLN2 2   381000 0   24   2048
127500000 7059000
70867773 7059000
ARWHD2 4   381000 0   24   2048
127500000 7059000
123690000 6106500
123690000 8011500
127500000 7059000
EXTLN1 2   381000 0   24   2048
0      1905000
0      8964000
EXTLN2 2   381000 0   24   2048
127500000 1905000
127500000 8964000
   57775228     5630250   0.000 24     3810000      381000 N   LEFT   DOWN 0
Regular <Romansim Stroke Font>
3346mil

DIM28663626      LINES    0      0      8   0 1
BASPNT 2   38100 0   24   4096
0      0     
1000   0     
BASPNT 2   38100 0   24   4096
0      84000000
1000   84000000
ARWLN1 2   381000 0   24   4096
-16002000 0     
-16002000 39428250
ARWHD1 4   381000 0   24   4096
-16002000 0     
-16954500 3810000
-15049500 3810000
-16002000 0     
ARWLN2 2   381000 0   24   4096
-16002000 84000000
-16002000 44571750
ARWHD2 4   381000 0   24   4096
-16002000 84000000
-15049500 80190000
-16954500 80190000
-16002000 84000000
EXTLN1 2   381000 0   24   4096
-1905000 0     
-17907000 0     
EXTLN2 2   381000 0   24   4096
-1905000 84000000
-17907000 84000000
  -22020068    40571250   0.000 24     3810000      381000 N   LEFT   DOWN 0
Regular <Romansim Stroke Font>
2205mil

DIM4714919       LINES    54482995 0      8   0 1
BASPNT 2   38100 0   24   4096
0      0     
1000   0     
BASPNT 2   38100 0   24   4096
51     25527000
1051   25527000
ARWLN1 2   381000 0   24   4096
-62102995 0     
-62102995 10191750
ARWHD1 4   381000 0   24   4096
-62102995 0     
-63055495 3810000
-61150495 3810000
-62102995 0     
ARWLN2 2   381000 0   24   4096
-62102995 25527000
-62102995 15335250
ARWHD2 4   381000 0   24   4096
-62102995 25527000
-61150495 21717000
-63055495 21717000
-62102995 25527000
EXTLN1 2   381000 0   24   4096
-1905000 0     
-64007995 0     
EXTLN2 2   381000 0   24   4096
-1904949 25527000
-64007995 25527000
  -67038677    11334750   0.000 24     3810000      381000 N   LEFT   DOWN 0
Regular <Romansim Stroke Font>
670mil

DIM28164836      LINES    0      0      8   0 1
BASPNT 2   38100 0   24   2048
0      0     
1000   0     
BASPNT 2   38100 0   24   2048
54482995 0     
54483995 0     
ARWLN1 2   381000 0   24   2048
0      -4191000
20470088 -4191000
ARWHD1 4   381000 0   24   2048
0      -4191000
3810000 -3238500
3810000 -5143500
0      -4191000
ARWLN2 2   381000 0   24   2048
54482995 -4191000
34012906 -4191000
ARWHD2 4   381000 0   24   2048
54482995 -4191000
50672995 -5143500
50672995 -3238500
54482995 -4191000
EXTLN1 2   381000 0   24   2048
0      -1905000
0      -6096000
EXTLN2 2   381000 0   24   2048
54482995 -1905000
54482995 -6096000
   21613088    -5619750   0.000 24     3810000      381000 N   LEFT   DOWN 0
Regular <Romansim Stroke Font>
1430mil

DIM37794669      LINES    54482995 0      8   0 1
BASPNT 2   38100 0   24   2048
0      0     
1000   0     
BASPNT 2   38100 0   24   2048
33147005 0     
33148005 0     
ARWLN1 2   381000 0   24   2048
0      -4191000
10451525 -4191000
ARWHD1 4   381000 0   24   2048
0      -4191000
3810000 -3238500
3810000 -5143500
0      -4191000
ARWLN2 2   381000 0   24   2048
33147005 -4191000
22695480 -4191000
ARWHD2 4   381000 0   24   2048
33147005 -4191000
29337005 -5143500
29337005 -3238500
33147005 -4191000
EXTLN1 2   381000 0   24   2048
0      -1905000
0      -6096000
EXTLN2 2   381000 0   24   2048
33147005 -1905000
33147005 -6096000
   11594525    -5619750   0.000 24     3810000      381000 N   LEFT   DOWN 0
Regular <Romansim Stroke Font>
870mil

DIM6958122       LINES    87630000 0      8   0 1
BASPNT 2   38100 0   24   2048
0      0     
1000   0     
BASPNT 2   38100 0   24   2048
39870000 0     
39871000 0     
ARWLN1 2   381000 0   24   2048
0      -4191000
13206887 -4191000
ARWHD1 4   381000 0   24   2048
0      -4191000
3810000 -3238500
3810000 -5143500
0      -4191000
ARWLN2 2   381000 0   24   2048
39870000 -4191000
26663114 -4191000
ARWHD2 4   381000 0   24   2048
39870000 -4191000
36060000 -5143500
36060000 -3238500
39870000 -4191000
EXTLN1 2   381000 0   24   2048
0      -1905000
0      -6096000
EXTLN2 2   381000 0   24   2048
39870000 -1905000
39870000 -6096000
   14349887    -5619750   0.000 24     3810000      381000 N   LEFT   DOWN 0
Regular <Romansim Stroke Font>
1046mil


*VIA*  ITEMS

*REMARK* NAME  DRILL STACKLINES [DRILL START] [DRILL END]
*REMARK* LEVEL SIZE SHAPE [INNER DIAMETER] [CORNER RADIUS]

JMPVIA_AAAAA     1409700 3
-2 2095500 R
-1 2667000 R
0  2095500 R

STANDARDVIA      1333500 3
-2 2095500 R
-1 2095500 R
0  2095500 R

V20_15           571500 3
-2 762000 R
-1 762000 R
0  762000 R

V25_15           571500 3
-2 952500 R
-1 952500 R
0  952500 R

V30_15           571500 3
-2 952500 R
-1 952500 R
0  952500 R

V35_15           571500 5
-2 1333500 R
-2 952500 RT 952500  45 571500  4
-1 1333500 R
0  1333500 R
0  952500 RT 952500  45 571500  4

V55_25           952500 6
-2 2095500 R
-2 2095500 RT 2095500  45 571500  4
-1 2095500 R
-1 2095500 RT 2095500  45 571500  4
0  2095500 R
0  2095500 RT 2095500  45 571500  4

V45_25           952500 6
-2 1714500 R
-2 2095500 RT 2095500  45 571500  4
-1 1714500 R
-1 2095500 RT 2095500  45 571500  4
0  1714500 R
0  2095500 RT 2095500  45 571500  4


*PARTDECAL*  ITEMS

*REMARK* NAME UNITS ORIX ORIY PIECES TERMINALS STACKS TEXT LABELS
*REMARK* PIECETYPE CORNERS WIDTHHGHT LINESTYLE LEVEL [RESTRICTIONS]
*REMARK* PIECETYPE CORNERS WIDTH LINESTYLE LEVEL [PINNUM]
*REMARK* XLOC YLOC BEGINANGLE DELTAANGLE
*REMARK* XLOC YLOC ORI LEVEL HEIGHT WIDTH MIRRORED HJUST VJUST
*REMARK* VISIBLE XLOC YLOC ORI LEVEL HEIGTH WIDTH MIRRORED HJUST VJUST RIGHTREADING
*REMARK* FONTSTYLE FONTFACE
*REMARK* T XLOC YLOC NMXLOC NMYLOC PINNUMBER
*REMARK* PAD PIN STACKLINES
*REMARK* LEVEL SIZE SHAPE IDIA [CORNERRADIUS] [DRILL [PLATED]]
*REMARK* LEVEL SIZE SHAPE FINORI FINLENGTH FINOFFSET [CORNERRADIUS] [DRILL [PLATED]]

SM_R_0805        I 38100000 38100000  2  2 1 0 2
OPEN   4   381000 0   0   
-571500 1714500
-3619500 1714500
-3619500 -1714500
-571500 -1714500
OPEN   4   381000 0   0   
571500 1714500
3619500 1714500
3619500 -1714500
571500 -1714500
VALUE    -2667000     5715000   0.000  1     3810000      381000 N   LEFT   DOWN
Regular <PADS Stroke Font>
Ref.Des.
VALUE    -2667000     5715000   0.000  1     3810000      381000 N   LEFT     UP
Regular <PADS Stroke Font>
Part Type
T-1714500 0     -1714500 0     1 
T1714500 0     1714500 0     2 
PAD 0 3
-2 1905000 RF  0.000 2286000 0   0   0  
-1 0   R  
0  0   R  

LCD              I 0     0      4 16 9 0 2
OPEN   13  457200 0   24  
-71999856 -1349883
34671000 -1349883
34671000 -9553194
41910000 -9553194
41910000 -1350000
43500000 -1350000
43500000 39300000
-55626000 39300150
-55626000 47244000
-62865000 47244000
-62865000 39300150
-72000000 39300000
-72000000 -1350000
OPEN   2   45720 0   24  
-74066400 23849838
45720000 23849838
OPEN   2   38100 0   24  
-10500000 -3450000
-10500000 42600000
OPEN   6   457200 0   0   
-71999856 -1349883
40331898 -1349883
43500000 -1350000
43500000 39300000
-72000000 39300000
-72000000 -1350000
VALUE   -13800000    31050000   0.000  1     2857500      381000 N   LEFT     UP
Regular <Romansim Stroke Font>
Part Type
VALUE   -14250000    34200000   0.000  1     2857500      381000 N   LEFT   DOWN
Regular <Romansim Stroke Font>
Ref.Des.
T0     0     0     0     1 
T-3000000 0     -3000000 0     2 
T-6000000 0     -6000000 0     3 
T-9000000 0     -9000000 0     4 
T-12000000 0     -12000000 0     5 
T-15000000 0     -15000000 0     6 
T-18000000 0     -18000000 0     7 
T-21000000 0     -21000000 0     8 
T-68325000 17100000 -68325000 17100000 9 
T-68325000 21600000 -68325000 21600000 10 
T-68325000 26100000 -68325000 26100000 11 
T-68325000 30600000 -68325000 30600000 12 
T-59250000 -5850000 -59250000 -5850000 13 
T-59250000 43800000 -59250000 43800000 14 
T38250114 43800141 38250114 43800141 15 
T38250000 -5850000 38250000 -5850000 16 
PAD 0 3
-2 2171700 R   1219200  
-1 2171700 R  
0  2171700 R  
PAD 9 3
-2 2700000 OF  90.000 4050000 0   1500000 P 90.000 2850000 0  
-1 2700000 OF  90.000 4050000 0  
0  2700000 OF  90.000 4050000 0  
PAD 10 3
-2 2700000 OF  90.000 4050000 0   1500000 P 90.000 2850000 0  
-1 2700000 OF  90.000 4050000 0  
0  2700000 OF  90.000 4050000 0  
PAD 11 3
-2 2700000 OF  90.000 4050000 0   1500000 P 90.000 2850000 0  
-1 2700000 OF  90.000 4050000 0  
0  2700000 OF  90.000 4050000 0  
PAD 12 3
-2 2700000 OF  90.000 4050000 0   1500000 P 90.000 2850000 0  
-1 2700000 OF  90.000 4050000 0  
0  2700000 OF  90.000 4050000 0  
PAD 13 3
-2 4762500 R   4762500 N
-1 4762500 R  
0  4762500 R  
PAD 14 3
-2 4762500 R   4762500 N
-1 4762500 R  
0  4762500 R  
PAD 15 3
-2 4762500 R   4762500 N
-1 4762500 R  
0  4762500 R  
PAD 16 3
-2 4762500 R   4762500 N
-1 4762500 R  
0  4762500 R  

SM_C_0805        I 38100000 38100000  2  2 1 0 2
OPEN   4   381000 0   0   
-571500 1714500
-3619500 1714500
-3619500 -1714500
-571500 -1714500
OPEN   4   381000 0   0   
571500 1714500
3619500 1714500
3619500 -1714500
571500 -1714500
VALUE    -2667000     5715000   0.000  1     3810000      381000 N   LEFT   DOWN
Regular <PADS Stroke Font>
Ref.Des.
VALUE    -2667000     5715000   0.000  1     3810000      381000 N   LEFT     UP
Regular <PADS Stroke Font>
Part Type
T-1714500 0     -1714500 0     1 
T1714500 0     1714500 0     2 
PAD 0 3
-2 1905000 RF  0.000 2286000 0   0   0  
-1 0   R  
0  0   R  

SOT23            I 38100000 38100000  3  3 2 0 2
OPEN   3   381000 0   0   
-1143000 1524000
-2095500 1524000
-2095500 -381000
OPEN   3   381000 0   0   
1143000 1524000
2095500 1524000
2095500 -381000
OPEN   2   381000 0   0   
-190500 -1905000
190500 -1905000
VALUE    -2286000     7962900   0.000  1     3810000      381000 N   LEFT     UP
Regular <Romansim Stroke Font>
Part Type
VALUE    -2286000     7962900   0.000  1     3810000      381000 N   LEFT   DOWN
Regular <Romansim Stroke Font>
Ref.Des.
T-1428750 -1485900 -1428750 -1485900 1 
T1428750 -1485900 1428750 -1485900 2 
T0     1562100 0     1562100 3 
PAD 0 3
-2 1371600 S   0   0  
-1 0   R  
0  0   R  
PAD 3 3
-2 1371600 RF  90.000 1905000 0   0   0  
-1 0   R  
0  0   R  

MNT_250-125      I 0     0      0  1 1 0 0
T0     0     0     0     1 
PAD 0 3
-2 9525000 R   4762500  
-1 9525000 R  
0  9525000 R  

MNT125           I 0     0      1  1 1 0 0
CIRCLE 2   38100 0   24  
4762500 0     
-4762500 0     
T0     0     0     0     1 
PAD 0 3
-2 4762500 R   4762500 N
-1 4762500 R  
0  4762500 R  

CONN2X20         I 0     0      3 40 1 0 1
OPEN   6   381000 0   1   
-7620000 8382000
-7620000 -2667000
-5715000 -4572000
80010000 -4572000
80010000 8382000
-7620000 8382000
OPEN   2   38100 0   24  
36195000 3048000
36195000 762000
OPEN   2   38100 0   24  
35052000 1905000
37338000 1905000
VALUE     2286000    -7239000   0.000  1     2857500      304800 N   LEFT   DOWN
Regular <Romansim Stroke Font>
Ref.Des.
T0     0     0     0     1 
T0     3810000 0     3810000 2 
T3810000 0     3810000 0     3 
T3810000 3810000 3810000 3810000 4 
T7620000 0     7620000 0     5 
T7620000 3810000 7620000 3810000 6 
T11430000 0     11430000 0     7 
T11430000 3810000 11430000 3810000 8 
T15240000 0     15240000 0     9 
T15240000 3810000 15240000 3810000 10 
T19050000 0     19050000 0     11 
T19050000 3810000 19050000 3810000 12 
T22860000 0     22860000 0     13 
T22860000 3810000 22860000 3810000 14 
T26670000 0     26670000 0     15 
T26670000 3810000 26670000 3810000 16 
T30480000 0     30480000 0     17 
T30480000 3810000 30480000 3810000 18 
T34290000 0     34290000 0     19 
T34290000 3810000 34290000 3810000 20 
T38100000 0     38100000 0     21 
T38100000 3810000 38100000 3810000 22 
T41910000 0     41910000 0     23 
T41910000 3810000 41910000 3810000 24 
T45720000 0     45720000 0     25 
T45720000 3810000 45720000 3810000 26 
T49530000 0     49530000 0     27 
T49530000 3810000 49530000 3810000 28 
T53340000 0     53340000 0     29 
T53340000 3810000 53340000 3810000 30 
T57150000 0     57150000 0     31 
T57150000 3810000 57150000 3810000 32 
T60960000 0     60960000 0     33 
T60960000 3810000 60960000 3810000 34 
T64770000 0     64770000 0     35 
T64770000 3810000 64770000 3810000 36 
T68580000 0     68580000 0     37 
T68580000 3810000 68580000 3810000 38 
T72390000 0     72390000 0     39 
T72390000 3810000 72390000 3810000 40 
PAD 0 3
-2 2286000 R   1333500  
-1 2286000 R  
0  2286000 R  

CONN_5           I 0     0      3  5 1 0 1
OPEN   2   381000 0   0   
17145000 5715000
-1905000 5715000
OPEN   2   381000 0   0   
17145000 0     
17145000 5715000
OPEN   2   381000 0   0   
-1905000 0     
-1905000 5715000
VALUE     9525000    -2667000   0.000  1     1905000      190500 N   LEFT   DOWN
Regular <PADS Stroke Font>
Ref.Des.
T0     0     0     0     1 
T3810000 0     3810000 0     2 
T7620000 0     7620000 0     3 
T11430000 0     11430000 0     4 
T15240000 0     15240000 0     5 
PAD 0 3
-2 2286000 R   1333500  
-1 2286000 R  
0  2286000 R  

CONN2X20_BOTTOM  I 0     0      1 40 1 0 1
OPEN   6   381000 0   2   
-7620000 8382000
-7620000 -2667000
-5715000 -4572000
80010000 -4572000
80010000 8382000
-7620000 8382000
VALUE       76962    -6760464   0.000  2     2857500      304800 M   LEFT   DOWN
Regular <Romansim Stroke Font>
Ref.Des.
T0     0     0     0     1 
T0     3810000 0     3810000 2 
T3810000 0     3810000 0     3 
T3810000 3810000 3810000 3810000 4 
T7620000 0     7620000 0     5 
T7620000 3810000 7620000 3810000 6 
T11430000 0     11430000 0     7 
T11430000 3810000 11430000 3810000 8 
T15240000 0     15240000 0     9 
T15240000 3810000 15240000 3810000 10 
T19050000 0     19050000 0     11 
T19050000 3810000 19050000 3810000 12 
T22860000 0     22860000 0     13 
T22860000 3810000 22860000 3810000 14 
T26670000 0     26670000 0     15 
T26670000 3810000 26670000 3810000 16 
T30480000 0     30480000 0     17 
T30480000 3810000 30480000 3810000 18 
T34290000 0     34290000 0     19 
T34290000 3810000 34290000 3810000 20 
T38100000 0     38100000 0     21 
T38100000 3810000 38100000 3810000 22 
T41910000 0     41910000 0     23 
T41910000 3810000 41910000 3810000 24 
T45720000 0     45720000 0     25 
T45720000 3810000 45720000 3810000 26 
T49530000 0     49530000 0     27 
T49530000 3810000 49530000 3810000 28 
T53340000 0     53340000 0     29 
T53340000 3810000 53340000 3810000 30 
T57150000 0     57150000 0     31 
T57150000 3810000 57150000 3810000 32 
T60960000 0     60960000 0     33 
T60960000 3810000 60960000 3810000 34 
T64770000 0     64770000 0     35 
T64770000 3810000 64770000 3810000 36 
T68580000 0     68580000 0     37 
T68580000 3810000 68580000 3810000 38 
T72390000 0     72390000 0     39 
T72390000 3810000 72390000 3810000 40 
PAD 0 3
-2 2286000 R   1333500  
-1 2286000 R  
0  2286000 R  

CONN_5-PEC16     M 7620000 64131000  6  5 3 0 1
OPEN   2   381000 0   0   
10425000 -35031000
10425000 -29316000
OPEN   2   381000 0   0   
-8625000 -35031000
-8625000 -29316000
OPEN   5   381000 0   1   
-12000000 -13500000
-12000000 12450000
12000000 12450000
12000000 -13500000
-12192000 -13500000
OPEN   2   38100 0   1   
0      18219000
0      -28581000
CIRCLE 2   38100 0   1   
9722265 69000 
-9722265 69000 
OPEN   2   381000 0   1   
-15000000 0     
15000000 0     
VALUE     2805000   -37698000   0.000  1     1905000      190500 N   LEFT   DOWN
Regular <PADS Stroke Font>
Ref.Des.
T-6720000 -35031000 -6720000 -35031000 1 
T30000 -19431000 30000 -19431000 2 
T900000 -35031000 900000 -35031000 3 
T4710000 -35031000 4710000 -35031000 4 
T8520000 -35031000 8520000 -35031000 5 
PAD 0 3
-2 3429000 RF  90.000 11049000 0   0   0 N
-1 0   R  
0  0   R  
PAD 4 3
-2 0   R   0 N
-1 0   R  
0  3429000 RF  90.000 11049000 0   0  
PAD 5 3
-2 0   R   0 N
-1 0   R  
0  3429000 RF  90.000 11049000 0   0  

RJ45_SM          I 0     0      4 10 3 0 2
OPEN   2   38100 0   1   
19202400 -13785000
17449800 -13785000
OPEN   3   381000 0   1   
-1650000 -1050000
-4800000 -1050000
-4800000 -12750000
OPEN   4   381000 0   1   
-4800000 -22350000
-4800000 -26400000
18150000 -26400000
18150000 -22350000
OPEN   3   381000 0   1   
18150000 -12750000
18150000 -1050000
15000000 -1050000
VALUE   -11400000    -1950000   0.000  1     2857500      381000 N   LEFT     UP
Regular <Romansim Stroke Font>
Part Type
VALUE   -11700000    -1350000   0.000  1     2857500      381000 N   LEFT   DOWN
Regular <Romansim Stroke Font>
Ref.Des.
T0     0     0     0     1 
T1905000 0     1905000 0     2 
T3810000 0     3810000 0     3 
T5715000 0     5715000 0     4 
T7620000 0     7620000 0     5 
T9525000 0     9525000 0     6 
T11430000 0     11430000 0     7 
T13335000 0     13335000 0     8 
T-5985000 -17685300 -5985000 -17685300 9 
T19320000 -17685300 19320000 -17685300 10 
PAD 0 3
-2 960000 RF  90.000 3810000 0   0   0 N
-1 0   R  
0  0   R  
PAD 9 3
-2 6780000 RF  90.000 7815000 0   0   0 N
-1 0   R  
0  0   R  
PAD 10 3
-2 6780000 RF  90.000 7815000 0   0   0 N
-1 0   R  
0  0   R  

SOIC127P-8N      I 0     0      1  8 1 0 2
CLOSED 9   381000 0   0   
-3810000 -1524000
-3810000 -300037
-3333750 -300037
-3333750 300038
-3810000 300038
-3810000 1524000
3810000 1524000
3810000 -1524000
-3810000 -1524000
VALUE    -8690639      510531   0.000  1     1905000      190500 N   LEFT   DOWN
Regular <PADS Stroke Font>
Ref.Des.
VALUE    -8079829     -201477   0.000  1     1905000      190500 N   LEFT     UP
Regular <PADS Stroke Font>
Part Type
T-2857500 -3905250 -2857500 -3905250 1 
T-952500 -3905250 -952500 -3905250 2 
T952500 -3905250 952500 -3905250 3 
T2857500 -3905250 2857500 -3905250 4 
T2857500 3905250 2857500 3905250 5 
T952500 3905250 952500 3905250 6 
T-952500 3905250 -952500 3905250 7 
T-2857500 3905250 -2857500 3905250 8 
PAD 0 3
-2 876300 RF  90.000 3314700 0   0   0 N
-1 0   R  
0  0   R  

DIP8             I 38100000 38100000  2  8 2 0 2
CLOSED 5   381000 0   0   
-1905000 1905000
13335000 1905000
13335000 9525000
-1905000 9525000
-1905000 1905000
OPEN   4   381000 0   1   
-1905000 4762500
-1905000 4762500 2700 1800 -2857500 4762500 -952500 6667500
-1905000 6667500
-1905000 6667500
VALUE     2857500     6667500   0.000  1     3810000      381000 N   LEFT     UP
Regular <Romansim Stroke Font>
Part Type
VALUE     2857500     6667500   0.000  1     3810000      381000 N   LEFT   DOWN
Regular <Romansim Stroke Font>
Ref.Des.
T0     0     0     0     1 
T3810000 0     3810000 0     2 
T7620000 0     7620000 0     3 
T11430000 0     11430000 0     4 
T11430000 11430000 11430000 11430000 5 
T7620000 11430000 7620000 11430000 6 
T3810000 11430000 3810000 11430000 7 
T0     11430000 0     11430000 8 
PAD 0 5
-2 2286000 R   1333500  
-1 2667000 R  
-1 2667000 RT  45.000 3581400 571500 4 
0  2286000 R  
25 3048000 R  
PAD 1 6
-2 2286000 S   0   1333500  
-2 2286000 RT  45.000 3200400 571500 4 
-1 2667000 R  
-1 2667000 RT  45.000 3581400 571500 4 
0  2286000 S   0  
25 3048000 R  

CONN-PEC16       I 7620000 64131000  2  7 5 0 1
OPEN   5   381000 0   1   
-12000000 -13500000
-12000000 12450000
12000000 12450000
12000000 -13500000
-12000000 -13500000
CIRCLE 2   38100 0   1   
6667500 68961 
-6667500 68961 
VALUE   -13500000   -21000000  90.000  1     2857500      381000 N   LEFT   DOWN
Regular <PADS Stroke Font>
Ref.Des.
T-7500000 -20574000 -7500000 -20574000 1 
T0     -20574000 0     -20574000 2 
T7500000 -20574000 7500000 -20574000 3 
T-3750000 -20574000 -3750000 -20574000 4 
T3750000 -20574000 3750000 -20574000 5 
T-11250000 -20574000 -11250000 -20574000 6 
T11250000 -20574000 11250000 -20574000 7 
PAD 0 3
-2 3429000 RF  90.000 10287000 0   0   0 N
-1 0   R  
0  0   R  
PAD 4 3
-2 0   R   0 N
-1 0   R  
0  3429000 RF  90.000 10287000 0   0  
PAD 5 3
-2 0   R   0 N
-1 0   R  
0  3429000 RF  90.000 10287000 0   0  
PAD 6 3
-2 0   R   0 N
-1 0   R  
0  1524000 RF  90.000 10287000 0   0  
PAD 7 3
-2 0   R   0 N
-1 0   R  
0  1524000 RF  90.000 10287000 0   0  

PAD60_35         I 0     0      0  1 1 0 0
T0     0     0     0     1 
PAD 0 3
-2 2286000 R   1333500  
-1 3048000 R  
0  2286000 R  

PADS_2           I 0     0      1  2 1 0 0
CLOSED 5   381000 0   0   
-1905000 1905000
7620000 1905000
7620000 -1905000
-1905000 -1905000
-1905000 1905000
T0     0     0     0     1 
T5715000 0     5715000 0     2 
PAD 0 3
-2 2286000 R   1333500  
-1 3048000 R  
0  2286000 R  


*PARTTYPE*   ITEMS

*REMARK* NAME DECALNM TYPE GATES SIGPINS UNUSEDPINNMS FLAGS ECO
*REMARK* G/S SWAPTYPE PINS
*REMARK* PINNUMBER SWAPTYPE.PINTYPE
*REMARK* SIGPIN PINNUMBER SIGNAME
*REMARK* PINNUMBER

R0805 SM_R_0805 RES  1   0   0     0 Y
G 1 2
1.1.U. 2.1.U. 

NHD-C0220BIZ-FS(RGB)-FBW-3VM LCD UND  1   0   0     0 Y
G 0 12
12.0.L.K-R 11.0.L.K-G 10.0.L.K-B 9.0.L.A 1.0.S.RST 2.0.S.SCL 
3.0.S.SDA 4.0.S.VSS 5.0.S.VDD 6.0.S.VOUT 7.0.S.C1+ 8.0.S.C1- 

C0805 SM_C_0805 CAP  1   0   0     0 Y
G 0 2
1.1.U. 2.1.U. 

MMBT3904LT1 SOT23 TRX  1   0   3     0 Y
G 1 3
E.0.U. B.0.U. C.0.U. 
B E C 

MNT250_125 MNT_250-125:MNT125 UND  1   0   0     0 Y
G 0 1
1.0.U.1 

MNT125 MNT125 UND  1   0   0     0 Y
G 0 1
1.0.U.1 

CONN2X20 CONN2X20:CONN2X20_BOTTOM CON  1   0   0     0 Y
G 0 40
1.0.L. 2.0.L. 3.0.L. 4.0.L. 5.0.L. 6.0.L. 
7.0.L. 8.0.L. 9.0.L. 10.0.L. 11.0.L. 12.0.L. 
13.0.L. 14.0.L. 15.0.L. 16.0.L. 17.0.L. 18.0.L. 
19.0.L. 20.0.L. 21.0.L. 22.0.L. 23.0.L. 24.0.L. 
25.0.L. 26.0.S. 27.0.S. 28.0.S. 29.0.S. 30.0.S. 
31.0.S. 32.0.S. 33.0.S. 34.0.S. 35.0.S. 36.0.S. 
37.0.S. 38.0.S. 39.0.S. 40.0.S. 

PEC16L CONN_5:CONN_5-PEC16:CONN-PEC16 PLG  1   0   0     0 Y
G 0 5
1.0.S.TERM_A 2.0.S.TERM_B 3.0.S.TERM_C 4.0.S.SW1 5.0.S.SW2 

RJ45_CAT6 RJ45_SM CON  1   2   0     0 Y
G 0 8
1.0.U.WORN 2.0.U.ORN 3.0.U.WGRN 4.0.U.BLU 5.0.U.WBLU 6.0.U.GRN 
7.0.U.WBRN 8.0.U.BRN 
SIGPIN 9 GND
SIGPIN 10 GND

MCP3202 SOIC127P-8N:DIP8 UND  1   0   0     0 Y
G 0 8
1.0.L.*CS 2.0.L.CH0 3.0.L.CH1 4.0.L.VSS 8.0.S.VDD 7.0.S.CLK 
6.0.S.DOUT 5.0.S.DIN 

PAD60_35 PAD60_35 UND  1   0   0     4 N
G 0 1
1.0.U.1 

ALARM PADS_2 UND  1   0   0     0 Y
G 0 2
1.0.U.+ 2.0.U.- 

FAN PADS_2 UND  1   0   0     0 Y
G 0 2
1.0.U.+ 2.0.U.- 

SW-PUSH_BUTTON PADS_2 SWI  1   0   0     0 Y
G 1 2
1.0.U. 2.0.U. 


*PART*       ITEMS

*REMARK* REFNM PTYPENM X Y ORI GLUE MIRROR ALT CLSTID CLSTATTR BROTHERID LABELS
*REMARK* .REUSE. INSTANCE RPART
*REMARK* VISIBLE XLOC YLOC ORI LEVEL HEIGTH WIDTH MIRRORED HJUST VJUST RIGHTREADING
*REMARK* FONTSTYLE FONTFACE

R2              R0805 52578000 57531000 270.000 U M 0 -1 0 -1 2
VALUE    -2667000     5715000   0.000  1     3810000      381000 N   LEFT     UP
Regular <PADS Stroke Font>
Part Type
VALUE     8001000      571500 180.000  1     2286000      304800 N   LEFT   DOWN
Regular <PADS Stroke Font>
Ref.Des.
R3              R0805 58674000 57531000 270.000 U M 0 -1 0 -1 2
VALUE    -2667000     5715000   0.000  1     3810000      381000 N   LEFT     UP
Regular <PADS Stroke Font>
Part Type
VALUE     8382000      762000 180.000  1     2286000      304800 N   LEFT   DOWN
Regular <PADS Stroke Font>
Ref.Des.
R9              R0805 90297000 31623000 0.000 U M 0 -1 0 -1 2
VALUE    -2667000     5715000   0.000  1     3810000      381000 N   LEFT     UP
Regular <PADS Stroke Font>
Part Type
VALUE     5524500     -571500   0.000  1     2286000      304800 N   LEFT   DOWN
Regular <PADS Stroke Font>
Ref.Des.
U1              NHD-C0220BIZ-FS(RGB)-FBW-3VM 49530000 64770000 180.000 G N 0 -1 0 -1 1
VALUE   -33909000    -2667000 180.000  1     2286000      381000 N   LEFT   DOWN
Regular <Romansim Stroke Font>
Ref.Des.
C4              C0805 70866000 57531000 270.000 U M 0 -1 0 -1 2
VALUE    -2667000     5715000   0.000  1     3810000      381000 N   LEFT     UP
Regular <PADS Stroke Font>
Part Type
VALUE     7048500      571500 180.000  1     2286000      304800 N   LEFT   DOWN
Regular <PADS Stroke Font>
Ref.Des.
C3              C0805 64770000 57531000 270.000 U M 0 -1 0 -1 2
VALUE    -2667000     5715000   0.000  1     3810000      381000 N   LEFT     UP
Regular <PADS Stroke Font>
Part Type
VALUE     6477000      381000 180.000  1     2286000      304800 N   LEFT   DOWN
Regular <PADS Stroke Font>
Ref.Des.
Q3              MMBT3904LT1 99060000 33147000 90.000 U M 0 -1 0 -1 2
VALUE    -3810000     4572000 270.000  1     2286000      304800 N   LEFT   DOWN
Regular <Romansim Stroke Font>
Ref.Des.
VALUE    -2286000     7962900   0.000  1     3810000      381000 N   LEFT     UP
Regular <Romansim Stroke Font>
Part Type
Q2              MMBT3904LT1 99060000 38862000 90.000 U M 0 -1 0 -1 2
VALUE    -3048000     4572000 270.000  1     2286000      304800 N   LEFT   DOWN
Regular <Romansim Stroke Font>
Ref.Des.
VALUE    -2286000     7962900   0.000  1     3810000      381000 N   LEFT     UP
Regular <Romansim Stroke Font>
Part Type
Q1              MMBT3904LT1 99060000 44958000 90.000 U M 0 -1 0 -1 2
VALUE    -3048000     4572000 270.000  1     2286000      304800 N   LEFT   DOWN
Regular <Romansim Stroke Font>
Ref.Des.
VALUE    -2286000     7962900   0.000  1     3810000      381000 N   LEFT     UP
Regular <Romansim Stroke Font>
Part Type
R8              R0805 109347000 33909000 0.000 U M 0 -1 0 -1 2
VALUE    -2667000     5715000   0.000  1     3810000      381000 N   LEFT     UP
Regular <PADS Stroke Font>
Part Type
VALUE     -762000    -4572000   0.000  1     2286000      304800 N   LEFT   DOWN
Regular <PADS Stroke Font>
Ref.Des.
R7              R0805 109347000 38862000 0.000 U M 0 -1 0 -1 2
VALUE    -2667000     5715000   0.000  1     3810000      381000 N   LEFT     UP
Regular <PADS Stroke Font>
Part Type
VALUE    -6477000    -2286000   0.000  1     2286000      304800 N   LEFT   DOWN
Regular <PADS Stroke Font>
Ref.Des.
R6              R0805 90297000 37338000 0.000 U M 0 -1 0 -1 2
VALUE    -2667000     5715000   0.000  1     3810000      381000 N   LEFT     UP
Regular <PADS Stroke Font>
Part Type
VALUE     5143500     -190500   0.000  1     2286000      304800 N   LEFT   DOWN
Regular <PADS Stroke Font>
Ref.Des.
R5              R0805 109347000 44196000 0.000 U M 0 -1 0 -1 2
VALUE    -2667000     5715000   0.000  1     3810000      381000 N   LEFT     UP
Regular <PADS Stroke Font>
Part Type
VALUE     -762000     2667000   0.000  1     2286000      304800 N   LEFT   DOWN
Regular <PADS Stroke Font>
Ref.Des.
R4              R0805 90297000 43434000 0.000 U M 0 -1 0 -1 2
VALUE    -2667000     5715000   0.000  1     3810000      381000 N   LEFT     UP
Regular <PADS Stroke Font>
Part Type
VALUE     5143500     -571500   0.000  1     2286000      304800 N   LEFT   DOWN
Regular <PADS Stroke Font>
Ref.Des.
JJ3             MNT250_125@MNT125 5250180 5250180 0.000 G N 0 -1 0 -1 0
JJ2             MNT250_125@MNT125 92250000 78750000 0.000 G N 0 -1 0 -1 0
JJ1             MNT250_125@MNT125 5250000 78750000 0.000 G N 0 -1 0 -1 0
JJ4             MNT125 92250000 5250000 0.000 G N 0 -1 0 -1 0
C6              C0805 23622000 22098000 180.000 U M 0 -1 0 -1 2
VALUE    -2667000     5715000   0.000  1     3810000      381000 N   LEFT     UP
Regular <PADS Stroke Font>
Part Type
VALUE    -4572000      761999 180.000  1     2286000      304800 N   LEFT   DOWN
Regular <PADS Stroke Font>
Ref.Des.
C7              C0805 23622000 4953000 180.000 U M 0 -1 0 -1 2
VALUE    -2667000     5715000   0.000  1     3810000      381000 N   LEFT     UP
Regular <PADS Stroke Font>
Part Type
VALUE    -6858000      571499 180.000  1     2286000      381000 N   LEFT   DOWN
Regular <PADS Stroke Font>
Ref.Des.
C2              C0805 40386000 57531000 90.000 U M 0 -1 0 -1 2
VALUE    -2667000     5715000   0.000  1     3810000      381000 N   LEFT     UP
Regular <PADS Stroke Font>
Part Type
VALUE    -6096000     1904999   0.000  1     2286000      304800 N   LEFT   DOWN
Regular <PADS Stroke Font>
Ref.Des.
C1              C0805 40386000 65913000 270.000 U M 0 -1 0 -1 2
VALUE    -2667000     5715000   0.000  1     3810000      381000 N   LEFT     UP
Regular <PADS Stroke Font>
Part Type
VALUE           0    -2667000 180.000  1     2286000      304800 N   LEFT   DOWN
Regular <PADS Stroke Font>
Ref.Des.
C5              C0805 36195000 49149000 0.000 U M 0 -1 0 -1 2
VALUE    -2667000     5715000   0.000  1     3810000      381000 N   LEFT     UP
Regular <PADS Stroke Font>
Part Type
VALUE     -952500    -4381500   0.000  1     2286000      304800 N   LEFT   DOWN
Regular <PADS Stroke Font>
Ref.Des.
R11             R0805 23622000 16383000 0.000 U M 0 -1 0 -1 2
VALUE    -2667000     5715000   0.000  1     3810000      381000 N   LEFT     UP
Regular <PADS Stroke Font>
Part Type
VALUE     5143500     -762000   0.000  1     2286000      304800 N   LEFT   DOWN
Regular <PADS Stroke Font>
Ref.Des.
R13             R0805 23622000 10668000 0.000 U M 0 -1 0 -1 2
VALUE    -2667000     5715000   0.000  1     3810000      381000 N   LEFT     UP
Regular <PADS Stroke Font>
Part Type
VALUE     6096000     -190500   0.000  1     2286000      304800 N   LEFT   DOWN
Regular <PADS Stroke Font>
Ref.Des.
R14             R0805 33147000 10668000 0.000 U M 0 -1 0 -1 2
VALUE    -2667000     5715000   0.000  1     3810000      381000 N   LEFT     UP
Regular <PADS Stroke Font>
Part Type
VALUE    -3810000    -4762500   0.000  1     2286000      304800 N   LEFT   DOWN
Regular <PADS Stroke Font>
Ref.Des.
R10             R0805 33147000 22098000 0.000 U M 0 -1 0 -1 2
VALUE    -2667000     5715000   0.000  1     3810000      381000 N   LEFT     UP
Regular <PADS Stroke Font>
Part Type
VALUE    -7048500      762000   0.000  1     2286000      304800 N   LEFT   DOWN
Regular <PADS Stroke Font>
Ref.Des.
R1              R0805 46482000 57531000 270.000 U M 0 -1 0 -1 2
VALUE    -2667000     5715000   0.000  1     3810000      381000 N   LEFT     UP
Regular <PADS Stroke Font>
Part Type
VALUE     7810500      571500 180.000  1     2286000      304800 N   LEFT   DOWN
Regular <PADS Stroke Font>
Ref.Des.
R12             R0805 33147000 16383000 0.000 U M 0 -1 0 -1 2
VALUE    -2667000     5715000   0.000  1     3810000      381000 N   LEFT     UP
Regular <PADS Stroke Font>
Part Type
VALUE    -7048500     -571500   0.000  1     2286000      304800 N   LEFT   DOWN
Regular <PADS Stroke Font>
Ref.Des.
J2              CONN2X20 12555093 80655033 180.000 G M 0 -1 0 -1 1
VALUE    81742407    10932033 180.000  1     2286000      304800 N   LEFT   DOWN
Regular <Romansim Stroke Font>
Ref.Des.
J3              RJ45_CAT6 26289000 35433000 90.000 G M 0 -1 0 -1 2
VALUE    -5143500      761999   0.000  1     2286000      304800 N   LEFT   DOWN
Regular <Romansim Stroke Font>
Ref.Des.
VALUE   -11400000    -1950000   0.000  1     2857500      381000 N   LEFT     UP
Regular <Romansim Stroke Font>
Part Type
U2              MCP3202 33528000 57912000 0.000 G M 0 -1 0 -1 2
VALUE    -8079829     -201477   0.000  1     1905000      190500 N   LEFT     UP
Regular <PADS Stroke Font>
Part Type
VALUE      762000     7048500  90.000  1     2286000      304800 N   LEFT   DOWN
Regular <PADS Stroke Font>
Ref.Des.
J1              PEC16L 68580000 12573000 270.000 G N 2 -1 0 -1 1
VALUE    11430000   -28574999  90.000  1     2286000      304800 N   LEFT   DOWN
Regular <Romansim Stroke Font>
Ref.Des.
P5              PAD60_35 40767000 45148500 0.000 U N 0 -1 0 -1 0
P6              PAD60_35 22098000 69342000 0.000 U N 0 -1 0 -1 0
P8              PAD60_35 69723000 70104000 0.000 U N 0 -1 0 -1 0
P9              PAD60_35 44577000 45148500 0.000 U N 0 -1 0 -1 0
P1              PAD60_35 18288000 69342000 0.000 U N 0 -1 0 -1 0
P2              PAD60_35 2286000 14859000 0.000 U N 0 -1 0 -1 0
P3              PAD60_35 73533000 70104000 0.000 U N 0 -1 0 -1 0
B1              ALARM 102870000 78867000 180.000 U M 0 -1 0 -1 0
M1              FAN 124968000 70485000 0.000 U M 0 -1 0 -1 0
S1              SW-PUSH_BUTTON 92202000 20955000 180.000 U M 0 -1 0 -1 0
P4              PAD60_35 5715000 17526000 0.000 U N 0 -1 0 -1 0

*ROUTE*

*REMARK* *SIGNAL* SIGNAME SIGFLAG COLOR
*REMARK* REFNM.PIN .REUSE. INSTANCE RSIG REFNM.PIN .REUSE. INSTANCE RSIG
*REMARK* XLOC YLOC LAYER SEGMENTWIDTH FLAGS [ARCDIR/VIANAME] [TEARDROP [P WID LEN [FLAGS]] [N WID LEN [FLAGS]]] [JMPNM JMPFLAG] REUSE INST RSIG


*SIGNAL* +3.3V 1026 31 ; 
R2.2                            R3.2                            
52578000 55816500 2 762000 1280  THERMAL  TEARDROP N 90 90 
52545000 52959000 1 762000 256 V45_25 THERMAL  TEARDROP P 90 90  N 90 90 
52545000 59436000 1 762000 256  THERMAL  TEARDROP P 90 90  N 90 90 
58674000 59436000 1 762000 256  THERMAL  TEARDROP P 90 90  N 90 90 
58674000 52959000 2 762000 256 V45_25 THERMAL  TEARDROP P 90 90  N 90 90 
58674000 55816500 65 762000 768  THERMAL  TEARDROP P 90 90 
R2.2                            U1.5                            
52578000 55816500 2 762000 1280  THERMAL  TEARDROP N 90 90 
52545000 52959000 1 762000 256 V45_25 THERMAL  TEARDROP P 90 90  N 90 90 
52545000 59436000 1 762000 256  THERMAL  TEARDROP P 90 90  N 90 90 
58674000 59436000 1 762000 256  THERMAL  TEARDROP P 90 90  N 90 90 
61530000 59436000 1 762000 1536 
61530000 64770000 65 762000 768  THERMAL  TEARDROP P 90 90 
R2.2                            R1.2                            
52578000 55816500 2 762000 1280  THERMAL  TEARDROP N 90 90 
52545000 52959000 1 762000 256 V45_25 THERMAL  TEARDROP P 90 90  N 90 90 
52545000 59436000 1 762000 256  THERMAL  TEARDROP P 90 90  N 90 90 
47244000 59436000 1 762000 256  THERMAL  TEARDROP P 90 90  N 90 90 
46482000 59436000 1 762000 1536 
46482000 52959000 2 762000 256 V45_25 THERMAL  TEARDROP P 90 90  N 90 90 
46482000 55816500 65 762000 768  THERMAL  TEARDROP P 90 90 
R2.2                            J2.17                           
52578000 55816500 2 762000 1280  THERMAL  TEARDROP N 90 90 
52545000 52959000 1 762000 256 V45_25 THERMAL  TEARDROP P 90 90  N 90 90 
52545000 59436000 1 762000 256  THERMAL  TEARDROP P 90 90  N 90 90 
47244000 59436000 1 762000 256  THERMAL  TEARDROP P 90 90  N 90 90 
47244000 66675000 1 762000 1536 
48750093 68206620 1 762000 256  THERMAL  TEARDROP P 90 90  N 90 90 
48750093 78105000 1 762000 1536 
47988093 78750033 1 762000 1536 
44820840 78750033 1 762000 1536 
43035093 80655033 65 762000 768  THERMAL  TEARDROP P 90 90 
J2.17                           C2.2                            
43035093 80655033 1 762000 1280  THERMAL  TEARDROP N 90 90 
41130000 78750000 1 762000 1536 
41130000 74700000 1 762000 1536 
37719000 71289000 1 762000 256  THERMAL  TEARDROP P 90 90  N 90 90 
37719000 64389000 1 762000 1536 
40386000 61722000 2 762000 256 V45_25 THERMAL  TEARDROP P 90 90  N 90 90 
40386000 59245500 65 762000 768  THERMAL  TEARDROP P 90 90 
J2.17                           C1.2                            
43035093 80655033 1 762000 1280  THERMAL  TEARDROP N 90 90 
41130000 78750000 1 762000 1536 
41130000 74700000 1 762000 1536 
37719000 71289000 1 762000 256  THERMAL  TEARDROP P 90 90  N 90 90 
37719000 64389000 1 762000 1536 
40386000 61722000 2 762000 256 V45_25 THERMAL  TEARDROP P 90 90  N 90 90 
40386000 64198500 65 762000 768  THERMAL  TEARDROP P 90 90 

*SIGNAL* +3.3V 1026 31 ; 
J2.1                            J2.17                           
12555093 80655033 0 457200 1792  THERMAL 
43035093 80655033 65 457200 1792  THERMAL 

*SIGNAL* +3.3V 1026 31 ; 
J2.17                           U2.8                            
43035093 80655033 1 762000 1280  THERMAL  TEARDROP N 90 90 
41130000 78750000 1 762000 1536 
41130000 74700000 1 762000 1536 
37719000 71289000 1 762000 256  THERMAL  TEARDROP P 90 90  N 90 90 
37719000 64389000 1 762000 1536 
40386000 61722000 2 762000 256 V45_25 THERMAL  TEARDROP P 90 90  N 90 90 
40290750 61817250 2 762000 1536 
36385500 61817250 65 762000 768  THERMAL  TEARDROP P 90 90 

*SIGNAL* +3.3V 1026 31 ; 
J2.1                            J3.1                            
12555093 80655033 2 952500 1280  THERMAL  TEARDROP N 90 90 
9906000 78005940 2 952500 1536 
9906000 75819000 2 952500 1536 
2286000 68199000 2 952500 1536 
2286000 35433000 1 952500 256 V45_25 THERMAL  TEARDROP P 90 90  N 90 90 
22479000 35433000 2 762000 256 V45_25 THERMAL  TEARDROP P 90 90  N 90 90 
26289000 35433000 65 762000 768  THERMAL  TEARDROP P 90 90 
J2.1                            P2.1                            
12555093 80655033 2 952500 1280  THERMAL  TEARDROP N 90 90 
9906000 78005940 2 952500 1536 
9906000 75819000 2 952500 1536 
2286000 68199000 2 952500 1536 
2286000 35433000 2 952500 256 V45_25 THERMAL  TEARDROP P 90 90  N 90 90 
2286000 14859000 65 952500 768  THERMAL  TEARDROP P 90 90 
P2.1                            R11.2                           
2286000 14859000 1 952500 1280  THERMAL  TEARDROP N 90 90 
18669000 14859000 1 952500 256  THERMAL  TEARDROP P 90 90  N 90 90 
19621500 14859000 1 762000 256  THERMAL  TEARDROP P 90 90  N 90 90 
19621500 18669000 2 952500 256 V45_25 THERMAL  TEARDROP P 90 90  N 90 90 
21907500 16383000 65 952500 768  THERMAL  TEARDROP P 90 90 
P2.1                            R13.2                           
2286000 14859000 1 952500 1280  THERMAL  TEARDROP N 90 90 
18669000 14859000 1 952500 256  THERMAL  TEARDROP P 90 90  N 90 90 
19050000 14859000 1 762000 256  THERMAL  TEARDROP P 90 90  N 90 90 
19050000 10668000 2 952500 256 V45_25 THERMAL  TEARDROP P 90 90  N 90 90 
21907500 10668000 65 952500 768  THERMAL  TEARDROP P 90 90 
P2.1                            R12.2                           
2286000 14859000 1 952500 1280  THERMAL  TEARDROP N 90 90 
18669000 14859000 1 952500 256  THERMAL  TEARDROP P 90 90  N 90 90 
19050000 14859000 1 952500 256  THERMAL  TEARDROP P 90 90  N 90 90 
28575000 14859000 1 762000 256  THERMAL  TEARDROP P 90 90  N 90 90 
28575000 16383000 2 952500 256 V45_25 THERMAL  TEARDROP P 90 90  N 90 90 
31432500 16383000 65 952500 768  THERMAL  TEARDROP P 90 90 

*SIGNAL* $$$1531 2 -2 ; 
R9.1                            Q3.B                            
92011500 31623000 2 457200 1280  THERMAL  TEARDROP N 90 90 
92106750 31718250 2 457200 1536 
97574100 31718250 65 457200 768  THERMAL  TEARDROP P 90 90 

*SIGNAL* $$$1534 2 -2 ; 
R8.2                            Q3.C                            
107632500 33909000 2 457200 1280  THERMAL  TEARDROP N 90 90 
101384100 33909000 2 457200 1536 
100622100 33147000 65 457200 768  THERMAL  TEARDROP P 90 90 

*SIGNAL* $$$1555 2 -2 ; 
R6.1                            Q2.B                            
92011500 37338000 2 457200 1280  THERMAL  TEARDROP N 90 90 
92106750 37433250 2 457200 1536 
97574100 37433250 65 457200 768  THERMAL  TEARDROP P 90 90 

*SIGNAL* $$$1556 2 -2 ; 
R7.2                            Q2.C                            
107632500 38862000 2 457200 1280  THERMAL  TEARDROP N 90 90 
100622100 38862000 65 457200 768  THERMAL  TEARDROP P 90 90 

*SIGNAL* $$$1561 2 -2 ; 
R4.1                            Q1.B                            
92011500 43434000 2 457200 1280  THERMAL  TEARDROP N 90 90 
92106750 43529250 2 457200 1536 
97574100 43529250 65 457200 768  THERMAL  TEARDROP P 90 90 

*SIGNAL* $$$1562 2 -2 ; 
R5.2                            Q1.C                            
107632500 44196000 2 457200 1280  THERMAL  TEARDROP N 90 90 
101384100 44196000 2 457200 1536 
100622100 44958000 65 457200 768  THERMAL  TEARDROP P 90 90 

*SIGNAL* $$$1637 2 -2 ; 
R8.1                            U1.12                           
111061500 33909000 2 457200 1280  THERMAL  TEARDROP N 90 90 
117594000 33909000 2 457200 1536 
117855000 34170000 65 457200 768  THERMAL  TEARDROP P 90 90 

*SIGNAL* $$$1643 2 -2 ; 
R7.1                            U1.11                           
111061500 38862000 2 457200 1280  THERMAL  TEARDROP N 90 90 
117855000 38862000 2 457200 1536 
117855000 38670000 65 457200 768  THERMAL  TEARDROP P 90 90 

*SIGNAL* $$$1648 2 -2 ; 
R5.1                            U1.10                           
111061500 44196000 2 457200 1280  THERMAL  TEARDROP N 90 90 
117729000 44196000 2 457200 1536 
117729000 43296000 2 457200 1536 
117855000 43170000 65 457200 768  THERMAL  TEARDROP P 90 90 

*SIGNAL* $$$31959 2 -2 ; 
C4.1                            U1.8                            
70866000 59245500 2 457200 1280  THERMAL  TEARDROP N 90 90 
70530000 59581500 2 457200 1536 
70530000 64770000 65 457200 768  THERMAL  TEARDROP P 90 90 

*SIGNAL* $$$31961 2 -2 ; 
C4.2                            U1.7                            
70866000 55816500 2 457200 1280  THERMAL  TEARDROP N 90 90 
67530000 59152500 2 457200 1536 
67530000 64770000 65 457200 768  THERMAL  TEARDROP P 90 90 

*SIGNAL* $$$658 2 -2 ; 
C3.1                            U1.6                            
64770000 59245500 2 457200 1280  THERMAL  TEARDROP N 90 90 
64530000 59245500 2 457200 1536 
64530000 64770000 65 457200 768  THERMAL  TEARDROP P 90 90 

*SIGNAL* GND 1026 10 ; 
U1.4                            C3.2                            
58530000 64770000 2 952500 1280  THERMAL  TEARDROP N 90 90 
58566000 64734000 2 952500 256  THERMAL  TEARDROP P 90 90  N 90 90 
61341000 61959000 2 952500 1536 
61341000 59245500 2 952500 1536 
64770000 55816500 65 952500 768  THERMAL  TEARDROP P 90 90 
U1.4                            J2.25                           
58530000 64770000 2 952500 1280  THERMAL  TEARDROP N 90 90 
58566000 64734000 2 952500 256  THERMAL  TEARDROP P 90 90  N 90 90 
58566000 67092000 2 952500 1536 
60054000 68580000 2 952500 1536 
60198000 68580000 2 571500 256  THERMAL  TEARDROP P 90 90  N 90 90 
60198000 78732126 2 571500 1536 
58275093 80655033 65 571500 768  THERMAL  TEARDROP P 90 90 
J2.30                           U1.4                            
65895093 76845033 2 952500 1280  THERMAL  TEARDROP N 90 90 
65895093 70866000 2 952500 1536 
63609093 68580000 2 952500 1536 
60198000 68580000 2 952500 256  THERMAL  TEARDROP P 90 90  N 90 90 
60054000 68580000 2 952500 1536 
58566000 67092000 2 952500 1536 
58566000 64734000 2 952500 256  THERMAL  TEARDROP P 90 90  N 90 90 
58530000 64770000 65 952500 768  THERMAL  TEARDROP P 90 90 

*SIGNAL* GND 1026 10 ; 
J2.20                           J2.25                           
46845093 76845033 0 457200 1792  THERMAL 
58275093 80655033 65 457200 1792  THERMAL 

*SIGNAL* GND 1026 10 ; 
J2.20                           C2.1                            
46845093 76845033 1 952500 1280  THERMAL  TEARDROP N 90 90 
46845093 72780058 1 952500 1536 
44577000 70485000 1 952500 256  THERMAL  TEARDROP P 90 90  N 90 90 
44577000 57912000 1 952500 256  THERMAL  TEARDROP P 90 90  N 90 90 
44577000 53340000 1 952500 256  THERMAL  TEARDROP P 90 90  N 90 90 
40386000 53340000 2 952500 256 V45_25 THERMAL  TEARDROP P 90 90  N 90 90 
40386000 55816500 65 952500 768  THERMAL  TEARDROP P 90 90 
J2.20                           C1.1                            
46845093 76845033 1 952500 1280  THERMAL  TEARDROP N 90 90 
46845093 72780058 1 952500 1536 
44577000 70485000 1 952500 256  THERMAL  TEARDROP P 90 90  N 90 90 
40386000 70485000 2 952500 256 V45_25 THERMAL  TEARDROP P 90 90  N 90 90 
40386000 67627500 65 952500 768  THERMAL  TEARDROP P 90 90 
J2.20                           C5.1                            
46845093 76845033 1 952500 1280  THERMAL  TEARDROP N 90 90 
46845093 72780058 1 952500 1536 
44577000 70485000 1 952500 256  THERMAL  TEARDROP P 90 90  N 90 90 
44577000 57912000 1 952500 256  THERMAL  TEARDROP P 90 90  N 90 90 
44577000 53340000 1 952500 256  THERMAL  TEARDROP P 90 90  N 90 90 
44577000 49911000 1 952500 256  THERMAL  TEARDROP P 90 90  N 90 90 
44577000 49149000 1 952500 1536 
40767000 49149000 2 952500 256 V45_25 THERMAL  TEARDROP P 90 90  N 90 90 
37909500 49149000 65 952500 768  THERMAL  TEARDROP P 90 90 
J2.20                           U2.4                            
46845093 76845033 1 952500 1280  THERMAL  TEARDROP N 90 90 
46845093 72780058 1 952500 1536 
44577000 70485000 1 952500 256  THERMAL  TEARDROP P 90 90  N 90 90 
44577000 57912000 1 952500 256  THERMAL  TEARDROP P 90 90  N 90 90 
31813500 57912000 2 952500 256 V45_25 THERMAL  TEARDROP P 90 90  N 90 90 
30670500 56769000 2 952500 1536 
30670500 54006750 65 952500 768  THERMAL  TEARDROP P 90 90 
J2.20                           P9.1                            
46845093 76845033 1 952500 1280  THERMAL  TEARDROP N 90 90 
46845093 72780058 1 952500 1536 
44577000 70485000 1 952500 256  THERMAL  TEARDROP P 90 90  N 90 90 
44577000 57912000 1 952500 256  THERMAL  TEARDROP P 90 90  N 90 90 
44577000 53340000 1 952500 256  THERMAL  TEARDROP P 90 90  N 90 90 
44577000 49911000 1 952500 256  THERMAL  TEARDROP P 90 90  N 90 90 
44577000 45148500 65 952500 768  THERMAL  TEARDROP P 90 90 

*SIGNAL* GND 1026 10 ; 
J2.34                           J2.30                           
73515093 76845033 0 457200 1792  THERMAL 
65895093 76845033 65 457200 1792  THERMAL 

*SIGNAL* GND 1026 10 ; 
P3.1                            J2.34                           
73533000 70104000 1 571500 1280  THERMAL  TEARDROP N 90 90 
73533000 76827126 1 457200 256  THERMAL  TEARDROP P 90 90  N 90 90 
73515093 76845033 65 457200 768  THERMAL  TEARDROP P 90 90 

*SIGNAL* GND 1026 10 ; 
J3.8                            U2.4                            
26289000 48768000 0 457200 1792  THERMAL 
30670500 54006750 65 457200 1792  THERMAL 

*SIGNAL* GND 1026 10 ; 
J3.10                           U2.4                            
8603700 54753000 2 952500 1280  THERMAL  TEARDROP N 90 90 
8763000 54912300 0 457200 768  THERMAL  TEARDROP P 90 90 
30670500 54006750 65 457200 1792  THERMAL 
J3.8                            C6.1                            
26289000 48768000 2 952500 1280  THERMAL  TEARDROP N 90 90 
30480000 48768000 1 952500 256 V45_25 THERMAL  TEARDROP P 90 90  N 90 90 
28956000 48768000 1 952500 256  THERMAL  TEARDROP P 90 90  N 90 90 
28956000 40767000 1 952500 1536 
33528000 40767000 1 952500 1536 
33528000 24384000 1 952500 256  THERMAL  TEARDROP P 90 90  N 90 90 
19621500 24384000 2 952500 256 V45_25 THERMAL  TEARDROP P 90 90  N 90 90 
21907500 22098000 65 952500 768  THERMAL  TEARDROP P 90 90 
J3.8                            C7.1                            
26289000 48768000 2 952500 1280  THERMAL  TEARDROP N 90 90 
30480000 48768000 1 952500 256 V45_25 THERMAL  TEARDROP P 90 90  N 90 90 
28956000 48768000 1 952500 256  THERMAL  TEARDROP P 90 90  N 90 90 
28956000 40767000 1 952500 1536 
33528000 40767000 1 952500 1536 
33528000 24384000 1 952500 256  THERMAL  TEARDROP P 90 90  N 90 90 
33528000 8763000 1 952500 256  THERMAL  TEARDROP P 90 90  N 90 90 
33528000 5143500 1 952500 256  THERMAL  TEARDROP P 90 90  N 90 90 
33337500 4953000 1 952500 1536 
19050000 4953000 2 952500 256 V45_25 THERMAL  TEARDROP P 90 90  N 90 90 
21907500 4953000 65 952500 768  THERMAL  TEARDROP P 90 90 
J2.14                           J3.8                            
35415093 76845033 1 952500 1280  THERMAL  TEARDROP N 90 90 
35415093 73914000 1 952500 1536 
28956000 67454907 1 952500 1536 
28956000 48768000 1 952500 256  THERMAL  TEARDROP P 90 90  N 90 90 
30480000 48768000 2 952500 256 V45_25 THERMAL  TEARDROP P 90 90  N 90 90 
26289000 48768000 65 952500 768  THERMAL  TEARDROP P 90 90 
J3.7                            J3.8                            
26289000 46863000 2 952500 1280  THERMAL  TEARDROP N 90 90 
30480000 46863000 1 952500 256 V45_25 THERMAL  TEARDROP P 90 90  N 90 90 
28956000 46863000 1 952500 1536 
28956000 48768000 1 952500 256  THERMAL  TEARDROP P 90 90  N 90 90 
30480000 48768000 2 952500 256 V45_25 THERMAL  TEARDROP P 90 90  N 90 90 
26289000 48768000 65 952500 768  THERMAL  TEARDROP P 90 90 
J1.3                            J3.8                            
48006000 5073000 1 952500 1280  THERMAL  TEARDROP N 90 90 
40456500 5073000 1 952500 1536 
40386000 5143500 1 952500 256 V45_25 THERMAL  TEARDROP P 90 90  N 90 90 
33528000 5143500 1 952500 256  THERMAL  TEARDROP P 90 90  N 90 90 
33528000 8763000 1 952500 256  THERMAL  TEARDROP P 90 90  N 90 90 
33528000 24384000 1 952500 256  THERMAL  TEARDROP P 90 90  N 90 90 
33528000 40767000 1 952500 1536 
28956000 40767000 1 952500 1536 
28956000 48768000 1 952500 256  THERMAL  TEARDROP P 90 90  N 90 90 
30480000 48768000 2 952500 256 V45_25 THERMAL  TEARDROP P 90 90  N 90 90 
26289000 48768000 65 952500 768  THERMAL  TEARDROP P 90 90 
J1.5                            J3.8                            
48006000 8823000 2 952500 1280  THERMAL  TEARDROP N 90 90 
40446000 8823000 2 952500 1536 
40386000 8763000 1 952500 256 V45_25 THERMAL  TEARDROP P 90 90  N 90 90 
33528000 8763000 1 952500 256  THERMAL  TEARDROP P 90 90  N 90 90 
33528000 24384000 1 952500 256  THERMAL  TEARDROP P 90 90  N 90 90 
33528000 40767000 1 952500 1536 
28956000 40767000 1 952500 1536 
28956000 48768000 1 952500 256  THERMAL  TEARDROP P 90 90  N 90 90 
30480000 48768000 2 952500 256 V45_25 THERMAL  TEARDROP P 90 90  N 90 90 
26289000 48768000 65 952500 768  THERMAL  TEARDROP P 90 90 
J3.9                            J3.10                           
8603700 29448000 2 952500 1280  THERMAL  TEARDROP N 90 90 
8603700 54753000 65 952500 768  THERMAL  TEARDROP P 90 90 

*SIGNAL* GND 1026 10 ; 
J3.10                           P6.1                            
8603700 54753000 2 457200 1280  THERMAL  TEARDROP N 90 90 
9033000 54753000 2 952500 256  THERMAL  TEARDROP P 90 90  N 90 90 
22098000 67818000 2 952500 1536 
22098000 69342000 65 952500 768  THERMAL  TEARDROP P 90 90 
J3.9                            P4.1                            
8603700 29448000 2 457200 1280  THERMAL  TEARDROP N 90 90 
5715000 29448000 2 952500 256  THERMAL  TEARDROP P 90 90  N 90 90 
5715000 17526000 65 952500 768  THERMAL  TEARDROP P 90 90 

*SIGNAL* GND 1026 10 ; 
J2.6                            P6.1                            
20175093 76845033 2 952500 1280  THERMAL  TEARDROP N 90 90 
20175093 73914000 2 952500 1536 
22098000 71991093 2 952500 1536 
22098000 69342000 65 952500 768  THERMAL  TEARDROP P 90 90 

*SIGNAL* GND 1026 10 ; 
J2.9                            J2.6                            
27795093 80655033 0 457200 1792  THERMAL 
20175093 76845033 65 457200 1792  THERMAL 

*SIGNAL* GND 1026 10 ; 
P3.1                            S1.2                            
73533000 70104000 1 571500 1280  THERMAL  TEARDROP N 90 90 
97917000 45720000 1 571500 1536 
97917000 20955000 65 571500 768  THERMAL  TEARDROP P 90 90 

*SIGNAL* GND 1026 10 ; 
S1.2                            Q3.E                            
97917000 20955000 0 457200 1792  THERMAL 
97574100 34575750 65 457200 1792  THERMAL 

*SIGNAL* GND 1026 10 ; 
Q3.E                            Q2.E                            
97574100 34575750 2 571500 1280  THERMAL  TEARDROP N 90 90 
85820250 34575750 2 571500 1536 
83058000 37338000 2 571500 1536 
83058000 67818000 2 571500 1536 
79248000 71628000 2 571500 1536 
79248000 77876400 2 571500 1536 
80048100 78676500 2 571500 1536 
82966560 78676500 2 571500 256  THERMAL  TEARDROP P 90 90  N 90 90 
83058000 78676500 2 571500 1536 
83058000 72390000 2 571500 1536 
86106000 69342000 2 571500 1536 
86106000 41814750 2 571500 1536 
87630000 40290750 2 571500 1536 
97574100 40290750 65 571500 768  THERMAL  TEARDROP P 90 90 
J2.39                           Q3.E                            
84945093 80655033 2 571500 1280  THERMAL  TEARDROP N 90 90 
82966560 78676500 2 571500 256  THERMAL  TEARDROP P 90 90  N 90 90 
80048100 78676500 2 571500 1536 
79248000 77876400 2 571500 1536 
79248000 71628000 2 571500 1536 
83058000 67818000 2 571500 1536 
83058000 37338000 2 571500 1536 
85820250 34575750 2 571500 1536 
97574100 34575750 65 571500 768  THERMAL  TEARDROP P 90 90 
J2.39                           Q1.E                            
84945093 80655033 2 571500 1280  THERMAL  TEARDROP N 90 90 
86868000 78732126 2 571500 1536 
86868000 73914000 2 571500 1536 
97536000 63246000 2 571500 1536 
97536000 46424850 2 571500 1536 
97574100 46386750 65 571500 768  THERMAL  TEARDROP P 90 90 

*SIGNAL* GND 1026 10 ; 
J2.39                           B1.2                            
84945093 80655033 2 952500 1280  THERMAL  TEARDROP N 90 90 
87157560 82867500 2 952500 1536 
108585000 82867500 2 952500 256  THERMAL  TEARDROP P 90 90  N 90 90 
108585000 78867000 65 952500 768  THERMAL  TEARDROP P 90 90 
M1.2                            J2.39                           
119253000 70485000 2 952500 1280  THERMAL  TEARDROP N 90 90 
119253000 82867500 2 952500 1536 
108585000 82867500 2 952500 256  THERMAL  TEARDROP P 90 90  N 90 90 
87157560 82867500 2 952500 1536 
84945093 80655033 65 952500 768  THERMAL  TEARDROP P 90 90 

*SIGNAL* SCL6 2 -2 ; 
U1.2                            R2.1                            
52530000 64770000 2 457200 1280  THERMAL  TEARDROP N 90 90 
52530000 59245500 2 457200 1536 
52578000 59245500 65 457200 768  THERMAL  TEARDROP P 90 90 
J2.16                           U1.2                            
39225093 76845033 1 457200 1280  THERMAL  TEARDROP N 90 90 
37338000 78732126 1 457200 256  THERMAL  TEARDROP P 90 90  N 90 90 
37338000 81876900 1 457200 1536 
38138100 82677000 1 457200 1536 
51387000 82677000 1 457200 1536 
52530000 81534000 1 457200 1536 
52530000 64770000 65 457200 768  THERMAL  TEARDROP P 90 90 

*SIGNAL* SDA6 2 -2 ; 
R3.1                            U1.3                            
58674000 59245500 2 457200 1280  THERMAL  TEARDROP N 90 90 
58674000 61626000 2 457200 1536 
55530000 64770000 65 457200 768  THERMAL  TEARDROP P 90 90 
J2.15                           U1.3                            
39225093 80655033 2 457200 1280  THERMAL  TEARDROP N 90 90 
41247060 82677000 2 457200 256  THERMAL  TEARDROP P 90 90  N 90 90 
55245000 82677000 2 457200 1536 
56388000 81534000 2 457200 1536 
56388000 69342000 2 457200 1536 
55530000 68484000 2 457200 1536 
55530000 64770000 65 457200 768  THERMAL  TEARDROP P 90 90 

*SIGNAL* $$$26093 2 -2 ; 
R14.1                           J1.2                            
34861500 10668000 2 457200 1280  THERMAL  TEARDROP N 90 90 
38481000 10668000 2 457200 1536 
40386000 12573000 1 457200 256 V45_25 THERMAL  TEARDROP P 90 90  N 90 90 
48006000 12573000 65 457200 768  THERMAL  TEARDROP P 90 90 

*SIGNAL* $$$26104 2 -2 ; 
J1.1                            R10.1                           
48006000 20073000 1 457200 1280  THERMAL  TEARDROP N 90 90 
47886000 20193000 1 457200 1536 
40386000 20193000 2 457200 256 V45_25 THERMAL  TEARDROP P 90 90  N 90 90 
38481000 22098000 2 457200 1536 
34861500 22098000 65 457200 768  THERMAL  TEARDROP P 90 90 

*SIGNAL* +5V 1026 22 ; 
J2.2                            J2.4                            
12555093 76845033 1 952500 1280  THERMAL  TEARDROP N 90 90 
16365093 76845033 65 952500 768  THERMAL  TEARDROP P 90 90 
J2.4                            U1.9                            
16365093 76845033 1 952500 1280  THERMAL  TEARDROP N 90 90 
16365093 69342000 1 952500 256  THERMAL  TEARDROP P 90 90  N 90 90 
16365093 37338000 1 952500 1536 
30099000 37338000 2 952500 256 V45_25 THERMAL  TEARDROP P 90 90  N 90 90 
73914000 37338000 2 952500 1536 
83820000 27432000 2 952500 1536 
117729000 27432000 2 952500 256  THERMAL  TEARDROP P 90 90  N 90 90 
122727000 32430000 2 952500 1536 
122727000 47670000 2 952500 256  THERMAL  TEARDROP P 90 90  N 90 90 
117855000 47670000 65 952500 768  THERMAL  TEARDROP P 90 90 
U1.9                            J3.2                            
117855000 47670000 2 952500 1280  THERMAL  TEARDROP N 90 90 
122727000 47670000 2 952500 256  THERMAL  TEARDROP P 90 90  N 90 90 
122727000 32430000 2 952500 1536 
117729000 27432000 2 952500 256  THERMAL  TEARDROP P 90 90  N 90 90 
83820000 27432000 2 952500 1536 
73914000 37338000 2 952500 1536 
30099000 37338000 2 762000 256 V45_25 THERMAL  TEARDROP P 90 90  N 90 90 
26289000 37338000 65 762000 768  THERMAL  TEARDROP P 90 90 
U1.9                            P1.1                            
117855000 47670000 2 952500 1280  THERMAL  TEARDROP N 90 90 
122727000 47670000 2 952500 256  THERMAL  TEARDROP P 90 90  N 90 90 
122727000 32430000 2 952500 1536 
117729000 27432000 2 952500 256  THERMAL  TEARDROP P 90 90  N 90 90 
83820000 27432000 2 952500 1536 
73914000 37338000 2 952500 1536 
30099000 37338000 1 952500 256 V45_25 THERMAL  TEARDROP P 90 90  N 90 90 
16365093 37338000 1 952500 1536 
16365093 69342000 1 952500 256  THERMAL  TEARDROP P 90 90  N 90 90 
18288000 69342000 65 952500 768  THERMAL  TEARDROP P 90 90 
U1.9                            M1.1                            
117855000 47670000 2 952500 1280  THERMAL  TEARDROP N 90 90 
122727000 47670000 2 952500 256  THERMAL  TEARDROP P 90 90  N 90 90 
122727000 62484000 2 952500 1536 
124968000 64725000 2 952500 1536 
124968000 70485000 65 952500 768  THERMAL  TEARDROP P 90 90 

*SIGNAL* LRST 2 -2 ; 
R1.1                            U1.1                            
46482000 59245500 2 457200 1280  THERMAL  TEARDROP N 90 90 
46482000 61722000 2 457200 1536 
49530000 64770000 65 457200 768  THERMAL  TEARDROP P 90 90 
J2.37                           R1.1                            
81135093 80655033 2 457200 1280  THERMAL  TEARDROP N 90 90 
79113126 82677000 2 457200 256  THERMAL  TEARDROP P 90 90  N 90 90 
72771000 82677000 2 457200 1536 
71628000 81534000 2 457200 1536 
71628000 68199000 2 457200 1536 
75438000 64389000 2 457200 1536 
75438000 55626000 2 457200 1536 
70485000 50673000 2 457200 256  THERMAL  TEARDROP P 90 90  N 90 90 
51054000 50673000 2 457200 1536 
49530000 52197000 2 457200 1536 
49530000 58674000 2 457200 1536 
48768000 59436000 2 457200 256  THERMAL  TEARDROP P 90 90  N 90 90 
46672500 59436000 2 457200 1536 
46482000 59245500 65 457200 768  THERMAL  TEARDROP P 90 90 

*SIGNAL* PECA 2 -2 ; 
C6.2                            R11.1                           
25336500 22098000 2 457200 1280  THERMAL  TEARDROP N 90 90 
25336500 16383000 65 457200 768  THERMAL  TEARDROP P 90 90 
C6.2                            R10.2                           
25336500 22098000 2 457200 1280  THERMAL  TEARDROP N 90 90 
31432500 22098000 65 457200 768  THERMAL  TEARDROP P 90 90 
C6.2                            J2.11                           
25336500 22098000 2 457200 1280  THERMAL  TEARDROP N 90 90 
25336500 27241500 2 457200 1536 
19050000 33528000 2 457200 1536 
19050000 46482000 2 457200 1536 
28194000 55626000 2 457200 1536 
28194000 67818000 2 457200 1536 
33528000 73152000 2 457200 1536 
33528000 78732126 2 457200 1536 
31605093 80655033 65 457200 768  THERMAL  TEARDROP P 90 90 

*SIGNAL* PECB 2 -2 ; 
C7.2                            R13.1                           
25336500 4953000 2 457200 1280  THERMAL  TEARDROP N 90 90 
25336500 8001000 2 457200 256  THERMAL  TEARDROP P 90 90  N 90 90 
25336500 10668000 65 457200 768  THERMAL  TEARDROP P 90 90 
J2.13                           C7.2                            
35415093 80655033 2 457200 1280  THERMAL  TEARDROP N 90 90 
33393126 82677000 2 457200 256  THERMAL  TEARDROP P 90 90  N 90 90 
30480000 82677000 2 457200 1536 
29718000 81915000 2 457200 1536 
29718000 73914000 2 457200 1536 
25146000 69342000 2 457200 1536 
25146000 56388000 2 457200 1536 
16383000 47625000 2 457200 1536 
16383000 10287000 2 457200 1536 
18669000 8001000 2 457200 1536 
25336500 8001000 2 457200 256  THERMAL  TEARDROP P 90 90  N 90 90 
25336500 4953000 65 457200 768  THERMAL  TEARDROP P 90 90 
R13.1                           R14.2                           
25336500 10668000 2 457200 1280  THERMAL  TEARDROP N 90 90 
31432500 10668000 65 457200 768  THERMAL  TEARDROP P 90 90 

*SIGNAL* PRESS_OUT 2 -2 ; 
J3.6                            C5.2                            
26289000 44958000 2 457200 1280  THERMAL  TEARDROP N 90 90 
32194500 44958000 2 457200 1536 
34480500 47244000 2 457200 1536 
34480500 49149000 65 457200 768  THERMAL  TEARDROP P 90 90 
U2.2                            C5.2                            
34480500 54006750 2 457200 1280  THERMAL  TEARDROP N 90 90 
34480500 49149000 65 457200 768  THERMAL  TEARDROP P 90 90 

*SIGNAL* PWM1 2 -2 ; 
J2.33                           J3.4                            
73515093 80655033 2 457200 1280  THERMAL  TEARDROP N 90 90 
75303126 78867000 2 457200 1536 
75303126 68961000 2 457200 1536 
77343000 66921126 2 457200 1536 
77343000 54102000 2 457200 1536 
64389000 41148000 2 457200 1536 
26289000 41148000 65 457200 768  THERMAL  TEARDROP P 90 90 

*SIGNAL* PWMB 2 -2 ; 
R4.2                            J2.40                           
88582500 43434000 2 457200 1280  THERMAL  TEARDROP N 90 90 
88582500 69532500 2 457200 1536 
84945093 73169907 2 457200 1536 
84945093 76845033 65 457200 768  THERMAL  TEARDROP P 90 90 

*SIGNAL* PWMG 2 -2 ; 
R6.2                            J2.38                           
88582500 37338000 2 457200 1280  THERMAL  TEARDROP N 90 90 
86106000 37338000 2 457200 1536 
84582000 38862000 2 457200 1536 
84582000 68580000 2 457200 1536 
81135093 72026907 2 457200 1536 
81135093 76845033 65 457200 768  THERMAL  TEARDROP P 90 90 

*SIGNAL* PWMR 2 -2 ; 
R9.2                            J2.36                           
88582500 31623000 2 457200 1280  THERMAL  TEARDROP N 90 90 
85725000 31623000 2 457200 1536 
81534000 35814000 2 457200 1536 
81534000 67056000 2 457200 1536 
77325093 71264907 2 457200 1536 
77325093 76845033 65 457200 768  THERMAL  TEARDROP P 90 90 

*SIGNAL* SW 2 -2 ; 
J2.12                           R12.1                           
31605093 76845033 2 457200 1280  THERMAL  TEARDROP N 90 90 
31605093 73515093 2 457200 1536 
26670000 68580000 2 457200 1536 
26670000 56007000 2 457200 1536 
17716500 47053500 2 457200 1536 
17716500 15811500 2 457200 1536 
19812000 13716000 2 457200 256  THERMAL  TEARDROP P 90 90  N 90 90 
32385000 13716000 2 457200 1536 
35052000 16383000 2 457200 256  THERMAL  TEARDROP P 90 90  N 90 90 
34861500 16383000 65 457200 768  THERMAL  TEARDROP P 90 90 
J1.4                            R12.1                           
48006000 16323000 2 457200 1280  THERMAL  TEARDROP N 90 90 
47946000 16383000 2 457200 1536 
35052000 16383000 2 457200 256  THERMAL  TEARDROP P 90 90  N 90 90 
34861500 16383000 65 457200 768  THERMAL  TEARDROP P 90 90 

*SIGNAL* SCL1 2 -2 ; 
J3.3                            J2.5                            
26289000 39243000 2 457200 1280  THERMAL  TEARDROP N 90 90 
22860000 39243000 1 457200 256 V45_25 THERMAL  TEARDROP P 90 90  N 90 90 
24384000 40767000 1 457200 1536 
24384000 62484000 1 457200 256  THERMAL  TEARDROP P 90 90  N 90 90 
24384000 71628000 1 457200 1536 
22098000 73914000 1 457200 1536 
22098000 78732126 1 457200 1536 
20175093 80655033 65 457200 768  THERMAL  TEARDROP P 90 90 

*SIGNAL* SDA1 2 -2 ; 
J2.3                            J3.5                            
16365093 80655033 1 457200 1280  THERMAL  TEARDROP N 90 90 
18288000 78732126 1 457200 1536 
18288000 73152000 1 457200 1536 
20193000 71247000 1 457200 1536 
20193000 45339000 1 457200 1536 
22479000 43053000 2 457200 256 V45_25 THERMAL  TEARDROP P 90 90  N 90 90 
26289000 43053000 65 457200 768  THERMAL  TEARDROP P 90 90 

*SIGNAL* CE0 2 -2 ; 
U2.1                            J2.24                           
36385500 54006750 2 457200 1280  THERMAL  TEARDROP N 90 90 
36385500 51816000 2 457200 1536 
36766500 51435000 2 457200 1536 
41529000 51435000 2 457200 256  THERMAL  TEARDROP P 90 90  N 90 90 
43434000 53340000 2 457200 1536 
43434000 62484000 2 457200 1536 
54465093 73515093 2 457200 1536 
54465093 76845033 65 457200 768  THERMAL  TEARDROP P 90 90 

*SIGNAL* MISO 2 -2 ; 
J2.21                           U2.6                            
50655093 80655033 2 457200 1280  THERMAL  TEARDROP N 90 90 
48768000 78767940 2 457200 1536 
48768000 75438000 2 457200 1536 
46863000 73533000 2 457200 1536 
38481000 73533000 2 457200 1536 
32575500 67627500 2 457200 1536 
32575500 61817250 65 457200 768  THERMAL  TEARDROP P 90 90 

*SIGNAL* MOSI 2 -2 ; 
J2.19                           U2.5                            
46845093 80655033 2 457200 1280  THERMAL  TEARDROP N 90 90 
44958000 78767940 2 457200 1536 
44958000 75819000 2 457200 1536 
43815000 74676000 2 457200 1536 
37719000 74676000 2 457200 1536 
30670500 67627500 2 457200 1536 
30670500 61817250 65 457200 768  THERMAL  TEARDROP P 90 90 

*SIGNAL* SCLK 2 -2 ; 
J2.23                           U2.7                            
54465093 80655033 2 457200 1280  THERMAL  TEARDROP N 90 90 
52578000 78767940 2 457200 1536 
52578000 75438000 2 457200 1536 
49530000 72390000 2 457200 1536 
39243000 72390000 2 457200 1536 
34480500 67627500 2 457200 1536 
34480500 61817250 65 457200 768  THERMAL  TEARDROP P 90 90 

*SIGNAL* $$$1267 2 -2 ; 
P8.1                            J2.32                           
69723000 70104000 2 457200 1280  THERMAL  TEARDROP N 90 90 
69705093 70121907 2 457200 1536 
69705093 76845033 65 457200 768  THERMAL  TEARDROP P 90 90 
P8.1                            S1.1                            
69723000 70104000 1 457200 1280  THERMAL  TEARDROP N 90 90 
92202000 47625000 1 457200 1536 
92202000 20955000 65 457200 768  THERMAL  TEARDROP P 90 90 

*SIGNAL* CH1 2 -2 ; 
P5.1                            U2.3                            
40767000 45148500 1 457200 1280  THERMAL  TEARDROP N 90 90 
35242500 50863500 1 457200 1536 
31813500 50863500 2 457200 256 V45_25 THERMAL  TEARDROP P 90 90  N 90 90 
32575500 51625500 2 457200 1536 
32575500 54006750 65 457200 768  THERMAL  TEARDROP P 90 90 

*SIGNAL* $$$1677 2 -2 ; 
J2.35                           B1.1                            
77325093 80655033 1 457200 1280  THERMAL  TEARDROP N 90 90 
79537560 82867500 1 457200 1536 
99060000 82867500 1 457200 1536 
99060000 82677000 1 457200 1536 
102870000 78867000 65 457200 768  THERMAL  TEARDROP P 90 90 

*TESTPOINT*


*MISC*      MISCELLANEOUS PARAMETERS

*REMARK*    PARENT_KEYWORD PARENT_VALUE
*REMARK*  [ { 
*REMARK*       CHILD_KEYWORD CHILD_VALUE
*REMARK*     [ CHILD_KEYWORD CHILD_VALUE
*REMARK*     [ { 
*REMARK*          GRAND_CHILD_KEYWORD GRAND_CHILD_VALUE [...] 
*REMARK*       } ]] 
*REMARK*    } ] 

DOCUMENTS_LIST PARENT
{
VERSION 1
DOCUMENT PDF
{
FOOTER1 0,0,
FOOTER2 0,1,
FOOTER3 0,2,
HEADER1 0,0,
HEADER2 0,1,
HEADER3 0,2,
CONFIG_NAME PDF Document
PAGE_SIZE 8,0,314972699,445770000
COLOR_MODE 1
BOOKMARK_MODE 2,1,1,1
STROKE_FONT ,0,0,0
POPUPS 1,0
PAGE 1
{
PAGE_NAME Top
BOARD_OUTLINE 1
CONNECTIONS 0
THROUGH_HOLE 0,0
MIRROR_IMAGE 0
MIRROR_REFDES 0
OFFSET 0,0
SCALE 0
JUSTIFICATION 2
LAYER 1
{
LAYER_NUMBER 1
SMD_PADS 1
THORUGH_HOLE_PADS 1
TRACES 1
LINES 1
VIAS 1
COPPERS 0
HATCH_OUTLINES 1
POUR_OUTLINES 1
KEEPOUTS 0
REF_DES 1
PART_TYPES 0
TEXTS 1
ATTRIBUTES 0
COMPONENT_OUTLINES_TOP 1
COMPONENT_OUTLINES_BOTTOM 0
TEST_POINTS 0
PARTIAL_DRILLS 0
PIN_NUMBERS 0
MARKUPS 0
}
LAYER 26
{
LAYER_NUMBER 26
SMD_PADS 0
THORUGH_HOLE_PADS 0
TRACES 0
LINES 1
VIAS 0
COPPERS 0
HATCH_OUTLINES 0
POUR_OUTLINES 0
KEEPOUTS 0
REF_DES 1
PART_TYPES 0
TEXTS 1
ATTRIBUTES 0
COMPONENT_OUTLINES_TOP 1
COMPONENT_OUTLINES_BOTTOM 1
TEST_POINTS 0
PARTIAL_DRILLS 0
PIN_NUMBERS 0
MARKUPS 0
}
}
PAGE 2
{
PAGE_NAME Bottom
BOARD_OUTLINE 1
CONNECTIONS 0
THROUGH_HOLE 0,0
MIRROR_IMAGE 0
MIRROR_REFDES 0
OFFSET 0,0
SCALE 0
JUSTIFICATION 2
LAYER 2
{
LAYER_NUMBER 2
SMD_PADS 1
THORUGH_HOLE_PADS 1
TRACES 1
LINES 1
VIAS 1
COPPERS 1
HATCH_OUTLINES 1
POUR_OUTLINES 0
KEEPOUTS 0
REF_DES 1
PART_TYPES 0
TEXTS 1
ATTRIBUTES 0
COMPONENT_OUTLINES_TOP 0
COMPONENT_OUTLINES_BOTTOM 0
TEST_POINTS 0
PARTIAL_DRILLS 0
PIN_NUMBERS 0
MARKUPS 0
}
LAYER 29
{
LAYER_NUMBER 29
SMD_PADS 0
THORUGH_HOLE_PADS 0
TRACES 0
LINES 1
VIAS 0
COPPERS 0
HATCH_OUTLINES 0
POUR_OUTLINES 0
KEEPOUTS 0
REF_DES 1
PART_TYPES 0
TEXTS 1
ATTRIBUTES 0
COMPONENT_OUTLINES_TOP 0
COMPONENT_OUTLINES_BOTTOM 1
TEST_POINTS 0
PARTIAL_DRILLS 0
PIN_NUMBERS 0
MARKUPS 0
}
}
PAGE 3
{
PAGE_NAME Composite
BOARD_OUTLINE 1
CONNECTIONS 1
THROUGH_HOLE 1,1
MIRROR_IMAGE 0
MIRROR_REFDES 0
OFFSET 0,0
SCALE 0
JUSTIFICATION 2
LAYER 1
{
LAYER_NUMBER 1
SMD_PADS 1
THORUGH_HOLE_PADS 1
TRACES 1
LINES 1
VIAS 1
COPPERS 0
HATCH_OUTLINES 0
POUR_OUTLINES 0
KEEPOUTS 0
REF_DES 1
PART_TYPES 0
TEXTS 1
ATTRIBUTES 1
COMPONENT_OUTLINES_TOP 1
COMPONENT_OUTLINES_BOTTOM 1
TEST_POINTS 1
PARTIAL_DRILLS 1
PIN_NUMBERS 0
MARKUPS 0
}
LAYER 2
{
LAYER_NUMBER 2
SMD_PADS 1
THORUGH_HOLE_PADS 1
TRACES 1
LINES 1
VIAS 1
COPPERS 1
HATCH_OUTLINES 1
POUR_OUTLINES 1
KEEPOUTS 1
REF_DES 1
PART_TYPES 0
TEXTS 1
ATTRIBUTES 1
COMPONENT_OUTLINES_TOP 1
COMPONENT_OUTLINES_BOTTOM 1
TEST_POINTS 1
PARTIAL_DRILLS 1
PIN_NUMBERS 0
MARKUPS 0
}
LAYER 24
{
LAYER_NUMBER 24
SMD_PADS 1
THORUGH_HOLE_PADS 1
TRACES 1
LINES 1
VIAS 1
COPPERS 1
HATCH_OUTLINES 1
POUR_OUTLINES 1
KEEPOUTS 1
REF_DES 0
PART_TYPES 1
TEXTS 1
ATTRIBUTES 1
COMPONENT_OUTLINES_TOP 1
COMPONENT_OUTLINES_BOTTOM 1
TEST_POINTS 1
PARTIAL_DRILLS 1
PIN_NUMBERS 0
MARKUPS 0
}
LAYER 26
{
LAYER_NUMBER 26
SMD_PADS 1
THORUGH_HOLE_PADS 1
TRACES 1
LINES 1
VIAS 1
COPPERS 1
HATCH_OUTLINES 1
POUR_OUTLINES 1
KEEPOUTS 1
REF_DES 1
PART_TYPES 0
TEXTS 1
ATTRIBUTES 1
COMPONENT_OUTLINES_TOP 1
COMPONENT_OUTLINES_BOTTOM 1
TEST_POINTS 1
PARTIAL_DRILLS 1
PIN_NUMBERS 0
MARKUPS 0
}
LAYER 29
{
LAYER_NUMBER 29
SMD_PADS 1
THORUGH_HOLE_PADS 1
TRACES 1
LINES 1
VIAS 1
COPPERS 1
HATCH_OUTLINES 1
POUR_OUTLINES 1
KEEPOUTS 1
REF_DES 1
PART_TYPES 0
TEXTS 1
ATTRIBUTES 1
COMPONENT_OUTLINES_TOP 1
COMPONENT_OUTLINES_BOTTOM 1
TEST_POINTS 1
PARTIAL_DRILLS 1
PIN_NUMBERS 0
MARKUPS 0
}
}
}
}
DFT_CONFIGURATION PARENT
{
UNITS MILS
PROBING_STRATEGY PARENT
{
PROBE_TOP_SIDE NO
PROBE_VIAS YES
PROBE_NO_CONNECT NO
}
DFT_RULES PARENT
{
PROBE 100
{
DRILL_SIZE 69
ENABLE NO
}
PROBE 75
{
DRILL_SIZE 43
ENABLE NO
}
PROBE 50
{
DRILL_SIZE 25
ENABLE YES
}
MIN_VIA_SIZE 25
MIN_PAD_SIZE 25
PIN_TO_PIN 6
PIN_TO_BOARD 6
PIN_TO_COMPONENT 6
}
DIF_FILE PARENT
{
VIA_PREFIX VIA
TP_PART_TYPE TP100
TP_PART_TYPE TP150
TP_PREFIX TP
TP_PREFIX PN_TP
TP_PREFIX TP_SMD
TH_PART_TYPE MTHOLE1
TH_PART_TYPE MTHOLE2
TH_PREFIX TH
TH_PREFIX MH
NC_NET N.C.
INCLUDE_TP YES
}
RETURN_OPTIONS PARENT
{
AUTO_RETURN YES
ADD_TP_VIAS_ON_RETURN YES
ADD_MULTIPLE_FOR_POWERNET NO
TP_VIA_TYPE STANDARDVIA
PPCB_NOT_CONNECTED_NET_NAME NOT_CONNECTED
}
}
LAYER DATA
{
LAYER 0
{
LAYER_THICKNESS 0
DIELECTRIC 3.300000
}
LAYER 1
{
LAYER_NAME Top
LAYER_TYPE ROUTING
PLANE NONE
ROUTING_DIRECTION HORIZONTAL
ASSOCIATED_SILK_SCREEN Silkscreen Top
ASSOCIATED_PASTE_MASK Paste Mask Top
ASSOCIATED_SOLDER_MASK Solder Mask Top
ASSOCIATED_ASSEMBLY Assembly Drawing Top
COMPONENT Y
ROUTABLE Y
VISIBLE Y
SELECTABLE Y
ENABLED Y
COLORS :
{
ROUTE 11
VIA 1
PAD 11
COPPER 25
2DLINE 5
TEXT 11
ERROR 5
TOPCOMPONENT 14
BOTTOMCOMPONENT 0
REFDES 1
PARTTYPE 0
ATTRIBUTE 11
KEEPOUT 27
PINNUMBER 1
NETNAME 12
TOPPLACEMENT 0
BOTTOMPLACEMENT 0
}
LAYER_THICKNESS 381000
COPPER_THICKNESS 51435
DIELECTRIC 4.300000
COST 0
}
LAYER 2
{
LAYER_NAME Bottom
LAYER_TYPE ROUTING
PLANE NONE
ROUTING_DIRECTION VERTICAL
ASSOCIATED_SILK_SCREEN Silkscreen Bottom
ASSOCIATED_PASTE_MASK Paste Mask Bottom
ASSOCIATED_SOLDER_MASK Solder Mask Bottom
ASSOCIATED_ASSEMBLY Assembly Drawing Bottom
COMPONENT Y
ROUTABLE Y
VISIBLE Y
SELECTABLE Y
ENABLED Y
COLORS :
{
ROUTE 3
VIA 1
PAD 3
COPPER 28
2DLINE 1
TEXT 1
ERROR 5
TOPCOMPONENT 20
BOTTOMCOMPONENT 1
REFDES 14
PARTTYPE 0
ATTRIBUTE 3
KEEPOUT 20
PINNUMBER 14
NETNAME 11
TOPPLACEMENT 0
BOTTOMPLACEMENT 0
}
LAYER_THICKNESS 0
COPPER_THICKNESS 51435
DIELECTRIC 3.300000
COST 0
}
LAYER 3
{
LAYER_NAME Layer_3
LAYER_TYPE UNASSIGNED
PLANE NONE
ROUTING_DIRECTION NO_PREFERENCE
VISIBLE Y
SELECTABLE Y
ENABLED Y
COLORS :
{
ROUTE 0
VIA 0
PAD 0
COPPER 0
2DLINE 0
TEXT 0
ERROR 0
TOPCOMPONENT 0
BOTTOMCOMPONENT 0
REFDES 0
PARTTYPE 0
ATTRIBUTE 0
KEEPOUT 0
PINNUMBER 0
NETNAME 0
TOPPLACEMENT 0
BOTTOMPLACEMENT 0
}
LAYER_THICKNESS 0
COPPER_THICKNESS 0
DIELECTRIC 0.000000
COST 0
}
LAYER 4
{
LAYER_NAME Layer_4
LAYER_TYPE UNASSIGNED
PLANE NONE
ROUTING_DIRECTION NO_PREFERENCE
VISIBLE Y
SELECTABLE Y
ENABLED Y
COLORS :
{
ROUTE 0
VIA 0
PAD 0
COPPER 0
2DLINE 0
TEXT 0
ERROR 0
TOPCOMPONENT 0
BOTTOMCOMPONENT 0
REFDES 0
PARTTYPE 0
ATTRIBUTE 0
KEEPOUT 0
PINNUMBER 0
NETNAME 0
TOPPLACEMENT 0
BOTTOMPLACEMENT 0
}
LAYER_THICKNESS 0
COPPER_THICKNESS 0
DIELECTRIC 0.000000
COST 0
}
LAYER 5
{
LAYER_NAME Layer_5
LAYER_TYPE UNASSIGNED
PLANE NONE
ROUTING_DIRECTION NO_PREFERENCE
VISIBLE Y
SELECTABLE Y
ENABLED Y
COLORS :
{
ROUTE 0
VIA 0
PAD 0
COPPER 0
2DLINE 0
TEXT 0
ERROR 0
TOPCOMPONENT 0
BOTTOMCOMPONENT 0
REFDES 0
PARTTYPE 0
ATTRIBUTE 0
KEEPOUT 0
PINNUMBER 0
NETNAME 0
TOPPLACEMENT 0
BOTTOMPLACEMENT 0
}
LAYER_THICKNESS 0
COPPER_THICKNESS 0
DIELECTRIC 0.000000
COST 0
}
LAYER 6
{
LAYER_NAME Layer_6
LAYER_TYPE UNASSIGNED
PLANE NONE
ROUTING_DIRECTION NO_PREFERENCE
VISIBLE Y
SELECTABLE Y
ENABLED Y
COLORS :
{
ROUTE 0
VIA 0
PAD 0
COPPER 0
2DLINE 0
TEXT 0
ERROR 0
TOPCOMPONENT 0
BOTTOMCOMPONENT 0
REFDES 0
PARTTYPE 0
ATTRIBUTE 0
KEEPOUT 0
PINNUMBER 0
NETNAME 0
TOPPLACEMENT 0
BOTTOMPLACEMENT 0
}
LAYER_THICKNESS 0
COPPER_THICKNESS 0
DIELECTRIC 0.000000
COST 0
}
LAYER 7
{
LAYER_NAME Layer_7
LAYER_TYPE UNASSIGNED
PLANE NONE
ROUTING_DIRECTION NO_PREFERENCE
VISIBLE Y
SELECTABLE Y
ENABLED Y
COLORS :
{
ROUTE 0
VIA 0
PAD 0
COPPER 0
2DLINE 0
TEXT 0
ERROR 0
TOPCOMPONENT 0
BOTTOMCOMPONENT 0
REFDES 0
PARTTYPE 0
ATTRIBUTE 0
KEEPOUT 0
PINNUMBER 0
NETNAME 0
TOPPLACEMENT 0
BOTTOMPLACEMENT 0
}
LAYER_THICKNESS 0
COPPER_THICKNESS 0
DIELECTRIC 0.000000
COST 0
}
LAYER 8
{
LAYER_NAME Layer_8
LAYER_TYPE UNASSIGNED
PLANE NONE
ROUTING_DIRECTION NO_PREFERENCE
VISIBLE Y
SELECTABLE Y
ENABLED Y
COLORS :
{
ROUTE 0
VIA 0
PAD 0
COPPER 0
2DLINE 0
TEXT 0
ERROR 0
TOPCOMPONENT 0
BOTTOMCOMPONENT 0
REFDES 0
PARTTYPE 0
ATTRIBUTE 0
KEEPOUT 0
PINNUMBER 0
NETNAME 0
TOPPLACEMENT 0
BOTTOMPLACEMENT 0
}
LAYER_THICKNESS 0
COPPER_THICKNESS 0
DIELECTRIC 0.000000
COST 0
}
LAYER 9
{
LAYER_NAME Layer_9
LAYER_TYPE UNASSIGNED
PLANE NONE
ROUTING_DIRECTION NO_PREFERENCE
VISIBLE Y
SELECTABLE Y
ENABLED Y
COLORS :
{
ROUTE 0
VIA 0
PAD 0
COPPER 0
2DLINE 0
TEXT 0
ERROR 0
TOPCOMPONENT 0
BOTTOMCOMPONENT 0
REFDES 0
PARTTYPE 0
ATTRIBUTE 0
KEEPOUT 0
PINNUMBER 0
NETNAME 0
TOPPLACEMENT 0
BOTTOMPLACEMENT 0
}
LAYER_THICKNESS 0
COPPER_THICKNESS 0
DIELECTRIC 0.000000
COST 0
}
LAYER 10
{
LAYER_NAME Layer_10
LAYER_TYPE UNASSIGNED
PLANE NONE
ROUTING_DIRECTION NO_PREFERENCE
VISIBLE Y
SELECTABLE Y
ENABLED Y
COLORS :
{
ROUTE 0
VIA 0
PAD 0
COPPER 0
2DLINE 0
TEXT 0
ERROR 0
TOPCOMPONENT 0
BOTTOMCOMPONENT 0
REFDES 0
PARTTYPE 0
ATTRIBUTE 0
KEEPOUT 0
PINNUMBER 0
NETNAME 0
TOPPLACEMENT 0
BOTTOMPLACEMENT 0
}
LAYER_THICKNESS 0
COPPER_THICKNESS 0
DIELECTRIC 0.000000
COST 0
}
LAYER 11
{
LAYER_NAME Layer_11
LAYER_TYPE UNASSIGNED
PLANE NONE
ROUTING_DIRECTION NO_PREFERENCE
VISIBLE Y
SELECTABLE Y
ENABLED Y
COLORS :
{
ROUTE 0
VIA 0
PAD 0
COPPER 0
2DLINE 0
TEXT 0
ERROR 0
TOPCOMPONENT 0
BOTTOMCOMPONENT 0
REFDES 0
PARTTYPE 0
ATTRIBUTE 0
KEEPOUT 0
PINNUMBER 0
NETNAME 0
TOPPLACEMENT 0
BOTTOMPLACEMENT 0
}
LAYER_THICKNESS 0
COPPER_THICKNESS 0
DIELECTRIC 0.000000
COST 0
}
LAYER 12
{
LAYER_NAME Layer_12
LAYER_TYPE UNASSIGNED
PLANE NONE
ROUTING_DIRECTION NO_PREFERENCE
VISIBLE Y
SELECTABLE Y
ENABLED Y
COLORS :
{
ROUTE 0
VIA 0
PAD 0
COPPER 0
2DLINE 0
TEXT 0
ERROR 0
TOPCOMPONENT 0
BOTTOMCOMPONENT 0
REFDES 0
PARTTYPE 0
ATTRIBUTE 0
KEEPOUT 0
PINNUMBER 0
NETNAME 0
TOPPLACEMENT 0
BOTTOMPLACEMENT 0
}
LAYER_THICKNESS 0
COPPER_THICKNESS 0
DIELECTRIC 0.000000
COST 0
}
LAYER 13
{
LAYER_NAME Layer_13
LAYER_TYPE UNASSIGNED
PLANE NONE
ROUTING_DIRECTION NO_PREFERENCE
VISIBLE Y
SELECTABLE Y
ENABLED Y
COLORS :
{
ROUTE 0
VIA 0
PAD 0
COPPER 0
2DLINE 0
TEXT 0
ERROR 0
TOPCOMPONENT 0
BOTTOMCOMPONENT 0
REFDES 0
PARTTYPE 0
ATTRIBUTE 0
KEEPOUT 0
PINNUMBER 0
NETNAME 0
TOPPLACEMENT 0
BOTTOMPLACEMENT 0
}
LAYER_THICKNESS 0
COPPER_THICKNESS 0
DIELECTRIC 0.000000
COST 0
}
LAYER 14
{
LAYER_NAME Layer_14
LAYER_TYPE UNASSIGNED
PLANE NONE
ROUTING_DIRECTION NO_PREFERENCE
VISIBLE Y
SELECTABLE Y
ENABLED Y
COLORS :
{
ROUTE 0
VIA 0
PAD 0
COPPER 0
2DLINE 0
TEXT 0
ERROR 0
TOPCOMPONENT 0
BOTTOMCOMPONENT 0
REFDES 0
PARTTYPE 0
ATTRIBUTE 0
KEEPOUT 0
PINNUMBER 0
NETNAME 0
TOPPLACEMENT 0
BOTTOMPLACEMENT 0
}
LAYER_THICKNESS 0
COPPER_THICKNESS 0
DIELECTRIC 0.000000
COST 0
}
LAYER 15
{
LAYER_NAME Layer_15
LAYER_TYPE UNASSIGNED
PLANE NONE
ROUTING_DIRECTION NO_PREFERENCE
VISIBLE Y
SELECTABLE Y
ENABLED Y
COLORS :
{
ROUTE 0
VIA 0
PAD 0
COPPER 0
2DLINE 0
TEXT 0
ERROR 0
TOPCOMPONENT 0
BOTTOMCOMPONENT 0
REFDES 0
PARTTYPE 0
ATTRIBUTE 0
KEEPOUT 0
PINNUMBER 0
NETNAME 0
TOPPLACEMENT 0
BOTTOMPLACEMENT 0
}
LAYER_THICKNESS 0
COPPER_THICKNESS 0
DIELECTRIC 0.000000
COST 0
}
LAYER 16
{
LAYER_NAME Layer_16
LAYER_TYPE UNASSIGNED
PLANE NONE
ROUTING_DIRECTION NO_PREFERENCE
VISIBLE Y
SELECTABLE Y
ENABLED Y
COLORS :
{
ROUTE 0
VIA 0
PAD 0
COPPER 0
2DLINE 0
TEXT 0
ERROR 0
TOPCOMPONENT 0
BOTTOMCOMPONENT 0
REFDES 0
PARTTYPE 0
ATTRIBUTE 0
KEEPOUT 0
PINNUMBER 0
NETNAME 0
TOPPLACEMENT 0
BOTTOMPLACEMENT 0
}
LAYER_THICKNESS 0
COPPER_THICKNESS 0
DIELECTRIC 0.000000
COST 0
}
LAYER 17
{
LAYER_NAME Layer_17
LAYER_TYPE UNASSIGNED
PLANE NONE
ROUTING_DIRECTION NO_PREFERENCE
VISIBLE Y
SELECTABLE Y
ENABLED Y
COLORS :
{
ROUTE 0
VIA 0
PAD 0
COPPER 0
2DLINE 0
TEXT 0
ERROR 0
TOPCOMPONENT 0
BOTTOMCOMPONENT 0
REFDES 0
PARTTYPE 0
ATTRIBUTE 0
KEEPOUT 0
PINNUMBER 0
NETNAME 0
TOPPLACEMENT 0
BOTTOMPLACEMENT 0
}
LAYER_THICKNESS 0
COPPER_THICKNESS 0
DIELECTRIC 0.000000
COST 0
}
LAYER 18
{
LAYER_NAME Layer_18
LAYER_TYPE UNASSIGNED
PLANE NONE
ROUTING_DIRECTION NO_PREFERENCE
VISIBLE Y
SELECTABLE Y
ENABLED Y
COLORS :
{
ROUTE 0
VIA 0
PAD 0
COPPER 0
2DLINE 0
TEXT 0
ERROR 0
TOPCOMPONENT 0
BOTTOMCOMPONENT 0
REFDES 0
PARTTYPE 0
ATTRIBUTE 0
KEEPOUT 0
PINNUMBER 0
NETNAME 0
TOPPLACEMENT 0
BOTTOMPLACEMENT 0
}
LAYER_THICKNESS 0
COPPER_THICKNESS 0
DIELECTRIC 0.000000
COST 0
}
LAYER 19
{
LAYER_NAME Layer_19
LAYER_TYPE UNASSIGNED
PLANE NONE
ROUTING_DIRECTION NO_PREFERENCE
SELECTABLE Y
ENABLED Y
COLORS :
{
ROUTE 0
VIA 0
PAD 0
COPPER 25
2DLINE 5
TEXT 1
ERROR 0
TOPCOMPONENT 0
BOTTOMCOMPONENT 0
REFDES 0
PARTTYPE 0
ATTRIBUTE 0
KEEPOUT 0
PINNUMBER 0
NETNAME 0
TOPPLACEMENT 0
BOTTOMPLACEMENT 0
}
LAYER_THICKNESS 0
COPPER_THICKNESS 0
DIELECTRIC 0.000000
COST 0
}
LAYER 20
{
LAYER_NAME Layer_20
LAYER_TYPE UNASSIGNED
PLANE NONE
ROUTING_DIRECTION NO_PREFERENCE
SELECTABLE Y
ENABLED Y
COLORS :
{
ROUTE 0
VIA 0
PAD 0
COPPER 0
2DLINE 0
TEXT 0
ERROR 0
TOPCOMPONENT 13
BOTTOMCOMPONENT 5
REFDES 0
PARTTYPE 0
ATTRIBUTE 0
KEEPOUT 0
PINNUMBER 0
NETNAME 0
TOPPLACEMENT 0
BOTTOMPLACEMENT 0
}
LAYER_THICKNESS 0
COPPER_THICKNESS 0
DIELECTRIC 0.000000
COST 0
}
LAYER 21
{
LAYER_NAME Solder Mask Top
LAYER_TYPE SOLDER_MASK
PLANE NONE
ROUTING_DIRECTION NO_PREFERENCE
SELECTABLE Y
ENABLED Y
COLORS :
{
ROUTE 0
VIA 10
PAD 10
COPPER 10
2DLINE 10
TEXT 10
ERROR 0
TOPCOMPONENT 0
BOTTOMCOMPONENT 0
REFDES 0
PARTTYPE 0
ATTRIBUTE 10
KEEPOUT 10
PINNUMBER 0
NETNAME 0
TOPPLACEMENT 0
BOTTOMPLACEMENT 0
}
LAYER_THICKNESS 0
COPPER_THICKNESS 0
DIELECTRIC 0.000000
COST 0
}
LAYER 22
{
LAYER_NAME Paste Mask Bottom
LAYER_TYPE PASTE_MASK
PLANE NONE
ROUTING_DIRECTION NO_PREFERENCE
SELECTABLE Y
ENABLED Y
COLORS :
{
ROUTE 0
VIA 16
PAD 16
COPPER 16
2DLINE 16
TEXT 16
ERROR 0
TOPCOMPONENT 0
BOTTOMCOMPONENT 0
REFDES 0
PARTTYPE 0
ATTRIBUTE 16
KEEPOUT 16
PINNUMBER 0
NETNAME 0
TOPPLACEMENT 0
BOTTOMPLACEMENT 0
}
LAYER_THICKNESS 0
COPPER_THICKNESS 0
DIELECTRIC 0.000000
COST 0
}
LAYER 23
{
LAYER_NAME Paste Mask Top
LAYER_TYPE PASTE_MASK
PLANE NONE
ROUTING_DIRECTION NO_PREFERENCE
SELECTABLE Y
ENABLED Y
COLORS :
{
ROUTE 0
VIA 29
PAD 29
COPPER 29
2DLINE 29
TEXT 29
ERROR 0
TOPCOMPONENT 0
BOTTOMCOMPONENT 0
REFDES 0
PARTTYPE 0
ATTRIBUTE 29
KEEPOUT 29
PINNUMBER 0
NETNAME 0
TOPPLACEMENT 0
BOTTOMPLACEMENT 0
}
LAYER_THICKNESS 0
COPPER_THICKNESS 0
DIELECTRIC 0.000000
COST 0
}
LAYER 24
{
LAYER_NAME Drill Drawing
LAYER_TYPE DRILL
PLANE NONE
ROUTING_DIRECTION NO_PREFERENCE
VISIBLE Y
SELECTABLE Y
ENABLED Y
COLORS :
{
ROUTE 0
VIA 0
PAD 0
COPPER 17
2DLINE 17
TEXT 17
ERROR 0
TOPCOMPONENT 9
BOTTOMCOMPONENT 9
REFDES 0
PARTTYPE 0
ATTRIBUTE 9
KEEPOUT 9
PINNUMBER 0
NETNAME 0
TOPPLACEMENT 0
BOTTOMPLACEMENT 0
}
LAYER_THICKNESS 0
COPPER_THICKNESS 0
DIELECTRIC 0.000000
COST 0
}
LAYER 25
{
LAYER_NAME Layer_25
LAYER_TYPE UNASSIGNED
PLANE NONE
ROUTING_DIRECTION NO_PREFERENCE
VISIBLE Y
SELECTABLE Y
ENABLED Y
COLORS :
{
ROUTE 0
VIA 14
PAD 14
COPPER 14
2DLINE 14
TEXT 14
ERROR 0
TOPCOMPONENT 0
BOTTOMCOMPONENT 0
REFDES 0
PARTTYPE 0
ATTRIBUTE 14
KEEPOUT 14
PINNUMBER 0
NETNAME 0
TOPPLACEMENT 0
BOTTOMPLACEMENT 0
}
LAYER_THICKNESS 0
COPPER_THICKNESS 0
DIELECTRIC 0.000000
COST 0
}
LAYER 26
{
LAYER_NAME Silkscreen Top
LAYER_TYPE SILK_SCREEN
PLANE NONE
ROUTING_DIRECTION NO_PREFERENCE
VISIBLE Y
SELECTABLE Y
ENABLED Y
COLORS :
{
ROUTE 0
VIA 0
PAD 0
COPPER 1
2DLINE 1
TEXT 1
ERROR 0
TOPCOMPONENT 1
BOTTOMCOMPONENT 0
REFDES 1
PARTTYPE 0
ATTRIBUTE 1
KEEPOUT 1
PINNUMBER 0
NETNAME 0
TOPPLACEMENT 0
BOTTOMPLACEMENT 0
}
LAYER_THICKNESS 0
COPPER_THICKNESS 0
DIELECTRIC 0.000000
COST 0
}
LAYER 27
{
LAYER_NAME Assembly Drawing Top
LAYER_TYPE ASSEMBLY
PLANE NONE
ROUTING_DIRECTION NO_PREFERENCE
VISIBLE Y
SELECTABLE Y
ENABLED Y
COLORS :
{
ROUTE 0
VIA 0
PAD 0
COPPER 0
2DLINE 24
TEXT 24
ERROR 0
TOPCOMPONENT 0
BOTTOMCOMPONENT 0
REFDES 0
PARTTYPE 0
ATTRIBUTE 0
KEEPOUT 0
PINNUMBER 0
NETNAME 0
TOPPLACEMENT 0
BOTTOMPLACEMENT 0
}
LAYER_THICKNESS 0
COPPER_THICKNESS 0
DIELECTRIC 0.000000
COST 0
}
LAYER 28
{
LAYER_NAME Solder Mask Bottom
LAYER_TYPE SOLDER_MASK
PLANE NONE
ROUTING_DIRECTION NO_PREFERENCE
SELECTABLE Y
ENABLED Y
COLORS :
{
ROUTE 0
VIA 27
PAD 27
COPPER 27
2DLINE 27
TEXT 27
ERROR 0
TOPCOMPONENT 0
BOTTOMCOMPONENT 0
REFDES 0
PARTTYPE 0
ATTRIBUTE 27
KEEPOUT 27
PINNUMBER 0
NETNAME 0
TOPPLACEMENT 0
BOTTOMPLACEMENT 0
}
LAYER_THICKNESS 0
COPPER_THICKNESS 0
DIELECTRIC 0.000000
COST 0
}
LAYER 29
{
LAYER_NAME Silkscreen Bottom
LAYER_TYPE SILK_SCREEN
PLANE NONE
ROUTING_DIRECTION NO_PREFERENCE
VISIBLE Y
SELECTABLE Y
ENABLED Y
COLORS :
{
ROUTE 0
VIA 0
PAD 0
COPPER 19
2DLINE 19
TEXT 19
ERROR 0
TOPCOMPONENT 0
BOTTOMCOMPONENT 19
REFDES 19
PARTTYPE 0
ATTRIBUTE 19
KEEPOUT 19
PINNUMBER 0
NETNAME 0
TOPPLACEMENT 0
BOTTOMPLACEMENT 0
}
LAYER_THICKNESS 0
COPPER_THICKNESS 0
DIELECTRIC 0.000000
COST 0
}
LAYER 30
{
LAYER_NAME Assembly Drawing Bottom
LAYER_TYPE ASSEMBLY
PLANE NONE
ROUTING_DIRECTION NO_PREFERENCE
SELECTABLE Y
ENABLED Y
COLORS :
{
ROUTE 0
VIA 0
PAD 0
COPPER 0
2DLINE 20
TEXT 20
ERROR 0
TOPCOMPONENT 0
BOTTOMCOMPONENT 0
REFDES 0
PARTTYPE 0
ATTRIBUTE 0
KEEPOUT 0
PINNUMBER 0
NETNAME 0
TOPPLACEMENT 0
BOTTOMPLACEMENT 0
}
LAYER_THICKNESS 0
COPPER_THICKNESS 0
DIELECTRIC 0.000000
COST 0
}
}
SELECTABILITY DATA
{
PARTS Y
PINS Y
TRACES Y
VIAS Y
TACKS Y
UNROUTED Y
EDGES Y
NODES Y
SHAPES Y
DIMENSIONS Y
TEXT Y
AREA_PARTS Y
AREA_PINS Y
AREA_TRACES Y
AREA_VIAS Y
AREA_TACKS Y
AREA_UNROUTED Y
AREA_EDGES Y
AREA_NODES Y
AREA_SHAPES Y
AREA_DIMENSIONS Y
AREA_TEXT Y
}
VISIBILITY DATA
{
PADS Y
TRACKS Y
VIAS Y
COPPER Y
LINES Y
TEXT Y
ERRORS Y
CLUSTER Y
TOP_COMPONENT Y
BOTTOM_COMPONENT Y
PLANE_THERMAL Y
REFDES Y
PARTTYPES Y
ATTRIBUTES Y
KEEPOUTS Y
SELECTION_COLOR 15
HIGHLIGHT_COLOR 14
FIXED_COLOR 3
FONT_FACE <Romansim Stroke Font>
{
}
}

*MISC*      MISCELLANEOUS PARAMETERS

*REMARK*    PARENT_KEYWORD PARENT_VALUE
*REMARK*  [ { 
*REMARK*       CHILD_KEYWORD CHILD_VALUE
*REMARK*     [ CHILD_KEYWORD CHILD_VALUE
*REMARK*     [ { 
*REMARK*          GRAND_CHILD_KEYWORD GRAND_CHILD_VALUE [...] 
*REMARK*       } ]] 
*REMARK*    } ] 

RULES_SECTION PARENT
{
NET_CLASS DATA
GROUP DATA
ASSOCIATED_NET DATA
DESIGN RULES
{
RULE_SET (1)
{
FOR :
{
DEFAULT :
}
AGAINST :
{
DEFAULT :
}
LAYER 0
CLEARANCE_RULE :
{
TRACK_TO_TRACK 381000
VIA_TO_TRACK 381000
VIA_TO_VIA 381000
PAD_TO_TRACK 381000
PAD_TO_VIA 381000
PAD_TO_PAD 381000
SMD_TO_TRACK 381000
SMD_TO_VIA 381000
SMD_TO_PAD 381000
SMD_TO_SMD 381000
COPPER_TO_TRACK 381000
COPPER_TO_VIA 381000
COPPER_TO_PAD 381000
COPPER_TO_SMD 381000
COPPER_TO_COPPER 381000
TEXT_TO_TRACK 381000
TEXT_TO_VIA 381000
TEXT_TO_PAD 381000
TEXT_TO_SMD 381000
OUTLINE_TO_TRACK 381000
OUTLINE_TO_VIA 381000
OUTLINE_TO_PAD 381000
OUTLINE_TO_SMD 381000
OUTLINE_TO_COPPER 381000
DRILL_TO_TRACK 381000
DRILL_TO_VIA 381000
DRILL_TO_PAD 381000
DRILL_TO_SMD 381000
DRILL_TO_COPPER 381000
SAME_NET_SMD_TO_VIA 381000
SAME_NET_SMD_TO_CRN 381000
SAME_NET_VIA_TO_VIA 381000
SAME_NET_PAD_TO_CRN 381000
MIN_TRACK_WIDTH 381000
REC_TRACK_WIDTH 457200
MAX_TRACK_WIDTH 1905000
DRILL_TO_DRILL 228600
BODY_TO_BODY 228600
SAME_NET_TRACK_TO_CRN 381000
}
}
RULE_SET (2)
{
FOR :
{
DEFAULT :
}
AGAINST :
{
DEFAULT :
}
LAYER 0
HIGH_SPEED_RULE :
{
MIN_LENGTH 0
MAX_LENGTH 1904999936
STUB_LENGTH 0
PARALLEL_LENGTH 38100000
PARALLEL_GAP 7620000
TANDEM_LENGTH 38100000
TANDEM_GAP 7620000
MIN_DELAY 0.000000
MAX_DELAY 10.000000
MIN_CAPACITANCE 0.000000
MAX_CAPACITANCE 10.000000
MIN_IMPEDANCE 50.000000
MAX_IMPEDANCE 150.000000
SHIELD_NET *
SHIELD_GAP 7620000
MATCH_LENGTH_TOLERANCE 7620000
}
}
RULE_SET (3)
{
FOR :
{
DEFAULT :
}
AGAINST :
{
DEFAULT :
}
LAYER 0
ROUTE_RULE :
{
LENGTH_MINIMIZATION_TYPE 1
VIA_SHARE Y
TRACE_SHARE Y
AUTO_ROUTE Y
RIPUP Y
SHOVE Y
ROUTE_PRIORITY 3
MAX_NUMBER_OF_VIAS -1
VALID_LAYER 1
VALID_LAYER 2
VALID_VIA_TYPE V45_25
}
}
}
}

*MISC*      MISCELLANEOUS PARAMETERS

*REMARK*    PARENT_KEYWORD PARENT_VALUE
*REMARK*  [ { 
*REMARK*       CHILD_KEYWORD CHILD_VALUE
*REMARK*     [ CHILD_KEYWORD CHILD_VALUE
*REMARK*     [ { 
*REMARK*          GRAND_CHILD_KEYWORD GRAND_CHILD_VALUE [...] 
*REMARK*       } ]] 
*REMARK*    } ] 

CAM_SECTION PARENT
{
CAM_VERSION V2007.0
CAM_DOC_LIST PARENT
{
CAM_DOC_DIRECTORY D:\PADS Projects\Cam
CAM_DOC_NAME Top
{
DOC_PLOT_TYPE Routing
DOC_DEVICE_TYPE Photo
DOC_OUTPUT_FILE art001.pho
DOC_LAYER_NAMES Top
DOC_LAYER_NUMBERS 1 0 0 0 0 0 0 0 0 0 0 0 0 0 0 0 0 0 0 0 0 0 0 0 0 0 0 0 0 0
DOC_LAYER_TYPES Component
DOC_FABRICATION_LAYER_NUMBER 1
DOC_SCALE 1 1
DOC_ORIENTATION 0
DOC_MIRROR N
DOC_JUSTIFICATION OO
DOC_OFFSET 38100000 38100000
DOC_CLIP 0
DOC_FIT_OUTPUT 0
DOC_NO_PLANE_THERMALS 0
DOC_ASSEMBLY_OPTION ""
DOC_CUSTOM_THERMALS 0
DOC_BOARD Black
DOC_CONNECTIONS None
DOC_OUTLINES None None
DOC_SLOTS None None
DOC_REFDES None None None None None None None None None None None None None None None None None None None None None None None None None None None None None None
DOC_PARTTYPES None None None None None None None None None None None None None None None None None None None None None None None None None None None None None None
DOC_ATTRIBUTES None None None None None None None None None None None None None None None None None None None None None None None None None None None None None None
DOC_TESTPOINTS None None None None None None None None None None None None None None None None None None None None None None None None None None None None None None
DOC_OUTLINE_LAYERS N N N N N N N N N N N N N N N N N N N N N N N N N N N N N N
DOC_PADS Black None None None None None None None None None None None None None None None None None None None None None None None None None None None None None
DOC_VIAS Black None None None None None None None None None None None None None None None None None None None None None None None None None None None None None
DOC_ROUTES Black None None None None None None None None None None None None None None None None None None None None None None None None None None None None None
DOC_COPPER Black None None None None None None None None None None None None None None None None None None None None None None None None None None None None None
DOC_LINES Black None None None None None None None None None None None None None None None None None None None None None None None None None None None None None
DOC_TEXT Black None None None None None None None None None None None None None None None None None None None None None None None None None None None None None
DOC_KEEPOUTS None None None None None None None None None None None None None None None None None None None None None None None None None None None None None None
DOC_PINS_ADV 15 15 15 15 15 15 15 15 15 15 15 15 15 15 15 0 0 0 0 0 0 0 0 0 0 0 0 0 0 0
DOC_PAD_OVERSIZE 0
DOC_PLOT_JOBNAME Y
DOC_PLOT_OLE N
DOC_MIRROR_REFS N
DOC_SUPRESS_PREFIXES ""
DOC_PLOT_QUALITY Filled
DOC_DRILL_CHART Y
DOC_CHART_OFFSET 0 0
DOC_SUPRESS_EXCLUDE_PADS N
DOC_COLOR_BY_NET 0
}
CAM_DOC_NAME Bottom
{
DOC_PLOT_TYPE Routing
DOC_DEVICE_TYPE Photo
DOC_OUTPUT_FILE art002.pho
DOC_LAYER_NAMES Bottom
DOC_LAYER_NUMBERS 2 0 0 0 0 0 0 0 0 0 0 0 0 0 0 0 0 0 0 0 0 0 0 0 0 0 0 0 0 0
DOC_LAYER_TYPES Component
DOC_FABRICATION_LAYER_NUMBER 2
DOC_SCALE 1 1
DOC_ORIENTATION 0
DOC_MIRROR N
DOC_JUSTIFICATION OO
DOC_OFFSET 38100000 38100000
DOC_CLIP 0
DOC_FIT_OUTPUT 0
DOC_NO_PLANE_THERMALS 0
DOC_ASSEMBLY_OPTION ""
DOC_CUSTOM_THERMALS 0
DOC_BOARD Black
DOC_CONNECTIONS None
DOC_OUTLINES None None
DOC_SLOTS None None
DOC_REFDES None None None None None None None None None None None None None None None None None None None None None None None None None None None None None None
DOC_PARTTYPES None None None None None None None None None None None None None None None None None None None None None None None None None None None None None None
DOC_ATTRIBUTES None None None None None None None None None None None None None None None None None None None None None None None None None None None None None None
DOC_TESTPOINTS None None None None None None None None None None None None None None None None None None None None None None None None None None None None None None
DOC_OUTLINE_LAYERS N N N N N N N N N N N N N N N N N N N N N N N N N N N N N N
DOC_PADS Black None None None None None None None None None None None None None None None None None None None None None None None None None None None None None
DOC_VIAS Black None None None None None None None None None None None None None None None None None None None None None None None None None None None None None
DOC_ROUTES Black None None None None None None None None None None None None None None None None None None None None None None None None None None None None None
DOC_COPPER Black None None None None None None None None None None None None None None None None None None None None None None None None None None None None None
DOC_LINES Black Black Black Black Black Black Black Black Black Black Black Black Black Black Black Black Black Black Black Black Black Black Black Black Black Black Black Black Black Black
DOC_TEXT Black Black Black Black Black Black Black Black Black Black Black Black Black Black Black Black Black Black Black Black Black Black Black Black Black Black Black Black Black Black
DOC_KEEPOUTS None None None None None None None None None None None None None None None None None None None None None None None None None None None None None None
DOC_PINS_ADV 15 15 15 15 15 15 15 15 15 15 15 15 15 15 15 15 15 15 15 15 15 15 15 15 15 15 15 15 15 15
DOC_PAD_OVERSIZE 0
DOC_PLOT_JOBNAME Y
DOC_PLOT_OLE N
DOC_MIRROR_REFS N
DOC_SUPRESS_PREFIXES ""
DOC_PLOT_QUALITY Filled
DOC_DRILL_CHART Y
DOC_CHART_OFFSET 0 0
DOC_SUPRESS_EXCLUDE_PADS N
DOC_COLOR_BY_NET 0
}
CAM_DOC_NAME Silkscreen-Top
{
DOC_PLOT_TYPE Silkscreen
DOC_DEVICE_TYPE Photo
DOC_OUTPUT_FILE sst001026.pho
DOC_LAYER_NAMES Top Silkscreen_Top
DOC_LAYER_NUMBERS 1 26 0 0 0 0 0 0 0 0 0 0 0 0 0 0 0 0 0 0 0 0 0 0 0 0 0 0 0 0
DOC_LAYER_TYPES Component Plane
DOC_FABRICATION_LAYER_NUMBER 26
DOC_SCALE 1 1
DOC_ORIENTATION 0
DOC_MIRROR N
DOC_JUSTIFICATION OO
DOC_OFFSET 38100000 38100000
DOC_CLIP 0
DOC_FIT_OUTPUT 0
DOC_NO_PLANE_THERMALS 0
DOC_ASSEMBLY_OPTION ""
DOC_CUSTOM_THERMALS 0
DOC_BOARD Black
DOC_CONNECTIONS None
DOC_OUTLINES Black None
DOC_SLOTS None None
DOC_REFDES Black None None None None None None None None None None None None None None None None None None None None None None None None None None None None None
DOC_PARTTYPES None None None None None None None None None None None None None None None None None None None None None None None None None None None None None None
DOC_ATTRIBUTES None None None None None None None None None None None None None None None None None None None None None None None None None None None None None None
DOC_TESTPOINTS None None None None None None None None None None None None None None None None None None None None None None None None None None None None None None
DOC_OUTLINE_LAYERS N Y Y Y Y Y Y Y Y Y Y Y Y Y Y Y Y Y Y Y Y Y Y Y Y Y Y Y Y Y
DOC_PADS None None None None None None None None None None None None None None None None None None None None None None None None None None None None None None
DOC_VIAS None None None None None None None None None None None None None None None None None None None None None None None None None None None None None None
DOC_ROUTES None None None None None None None None None None None None None None None None None None None None None None None None None None None None None None
DOC_COPPER None None None None None None None None None None None None None None None None None None None None None None None None None None None None None None
DOC_LINES None Black Black Black Black Black Black Black Black Black Black Black Black Black Black Black Black Black Black Black Black Black Black Black Black Black Black Black Black Black
DOC_TEXT None Black Black Black Black Black Black Black Black Black Black Black Black Black Black Black Black Black Black Black Black Black Black Black Black Black Black Black Black Black
DOC_KEEPOUTS None None None None None None None None None None None None None None None None None None None None None None None None None None None None None None
DOC_PINS_ADV 0 0 0 0 0 0 0 0 0 0 0 0 0 0 0 0 0 0 0 0 0 0 0 0 0 0 0 0 0 0
DOC_PAD_OVERSIZE 0
DOC_PLOT_JOBNAME Y
DOC_PLOT_OLE N
DOC_MIRROR_REFS N
DOC_SUPRESS_PREFIXES ""
DOC_PLOT_QUALITY Filled
DOC_DRILL_CHART Y
DOC_CHART_OFFSET 0 0
DOC_SUPRESS_EXCLUDE_PADS N
DOC_COLOR_BY_NET 0
}
CAM_DOC_NAME Silkscreem-Bot
{
DOC_PLOT_TYPE Silkscreen
DOC_DEVICE_TYPE Photo
DOC_OUTPUT_FILE ssb002029.pho
DOC_LAYER_NAMES Bottom Silkscreen_Bottom
DOC_LAYER_NUMBERS 2 29 0 0 0 0 0 0 0 0 0 0 0 0 0 0 0 0 0 0 0 0 0 0 0 0 0 0 0 0
DOC_LAYER_TYPES Component Plane
DOC_FABRICATION_LAYER_NUMBER 29
DOC_SCALE 1 1
DOC_ORIENTATION 0
DOC_MIRROR N
DOC_JUSTIFICATION OO
DOC_OFFSET 38100000 38100000
DOC_CLIP 0
DOC_FIT_OUTPUT 0
DOC_NO_PLANE_THERMALS 0
DOC_ASSEMBLY_OPTION ""
DOC_CUSTOM_THERMALS 0
DOC_BOARD Black
DOC_CONNECTIONS None
DOC_OUTLINES None Black
DOC_SLOTS None None
DOC_REFDES Black None None None None None None None None None None None None None None None None None None None None None None None None None None None None None
DOC_PARTTYPES None None None None None None None None None None None None None None None None None None None None None None None None None None None None None None
DOC_ATTRIBUTES None None None None None None None None None None None None None None None None None None None None None None None None None None None None None None
DOC_TESTPOINTS None None None None None None None None None None None None None None None None None None None None None None None None None None None None None None
DOC_OUTLINE_LAYERS N Y Y Y Y Y Y Y Y Y Y Y Y Y Y Y Y Y Y Y Y Y Y Y Y Y Y Y Y Y
DOC_PADS None None None None None None None None None None None None None None None None None None None None None None None None None None None None None None
DOC_VIAS None None None None None None None None None None None None None None None None None None None None None None None None None None None None None None
DOC_ROUTES None None None None None None None None None None None None None None None None None None None None None None None None None None None None None None
DOC_COPPER None None None None None None None None None None None None None None None None None None None None None None None None None None None None None None
DOC_LINES None Black Black Black Black Black Black Black Black Black Black Black Black Black Black Black Black Black Black Black Black Black Black Black Black Black Black Black Black Black
DOC_TEXT None Black Black Black Black Black Black Black Black Black Black Black Black Black Black Black Black Black Black Black Black Black Black Black Black Black Black Black Black Black
DOC_KEEPOUTS None None None None None None None None None None None None None None None None None None None None None None None None None None None None None None
DOC_PINS_ADV 0 0 0 0 0 0 0 0 0 0 0 0 0 0 0 0 0 0 0 0 0 0 0 0 0 0 0 0 0 0
DOC_PAD_OVERSIZE 0
DOC_PLOT_JOBNAME Y
DOC_PLOT_OLE N
DOC_MIRROR_REFS N
DOC_SUPRESS_PREFIXES ""
DOC_PLOT_QUALITY Filled
DOC_DRILL_CHART Y
DOC_CHART_OFFSET 0 0
DOC_SUPRESS_EXCLUDE_PADS N
DOC_COLOR_BY_NET 0
}
CAM_DOC_NAME Soldermask-Top
{
DOC_PLOT_TYPE Solder_Mask
DOC_DEVICE_TYPE Photo
DOC_OUTPUT_FILE sm001021.pho
DOC_LAYER_NAMES Top Solder_Mask_Top
DOC_LAYER_NUMBERS 1 21 0 0 0 0 0 0 0 0 0 0 0 0 0 0 0 0 0 0 0 0 0 0 0 0 0 0 0 0
DOC_LAYER_TYPES Component SilkScreen
DOC_FABRICATION_LAYER_NUMBER 21
DOC_SCALE 1 1
DOC_ORIENTATION 0
DOC_MIRROR N
DOC_JUSTIFICATION OO
DOC_OFFSET 38100000 38100000
DOC_CLIP 0
DOC_FIT_OUTPUT 0
DOC_NO_PLANE_THERMALS 0
DOC_ASSEMBLY_OPTION ""
DOC_CUSTOM_THERMALS 0
DOC_BOARD Black
DOC_CONNECTIONS None
DOC_OUTLINES None None
DOC_SLOTS None None
DOC_REFDES None None None None None None None None None None None None None None None None None None None None None None None None None None None None None None
DOC_PARTTYPES None None None None None None None None None None None None None None None None None None None None None None None None None None None None None None
DOC_ATTRIBUTES None None None None None None None None None None None None None None None None None None None None None None None None None None None None None None
DOC_TESTPOINTS Black Black Black Black Black Black Black Black Black Black Black Black Black Black Black Black Black Black Black Black Black Black Black Black Black Black Black Black Black Black
DOC_OUTLINE_LAYERS N N N N N N N N N N N N N N N N N N N N N N N N N N N N N N
DOC_PADS Black Black Black Black Black Black Black Black Black Black Black Black Black Black Black Black Black Black Black Black Black Black Black Black Black Black Black Black Black Black
DOC_VIAS None None None None None None None None None None None None None None None None None None None None None None None None None None None None None None
DOC_ROUTES None None None None None None None None None None None None None None None None None None None None None None None None None None None None None None
DOC_COPPER None Black Black Black Black Black Black Black Black Black Black Black Black Black Black Black Black Black Black Black Black Black Black Black Black Black Black Black Black Black
DOC_LINES None Black Black Black Black Black Black Black Black Black Black Black Black Black Black Black Black Black Black Black Black Black Black Black Black Black Black Black Black Black
DOC_TEXT None Black Black Black Black Black Black Black Black Black Black Black Black Black Black Black Black Black Black Black Black Black Black Black Black Black Black Black Black Black
DOC_KEEPOUTS None None None None None None None None None None None None None None None None None None None None None None None None None None None None None None
DOC_PINS_ADV 0 11 11 11 11 11 11 11 11 11 11 11 11 11 11 11 11 11 11 11 11 11 11 11 11 11 11 11 11 11
DOC_PAD_OVERSIZE 381000
DOC_PLOT_JOBNAME Y
DOC_PLOT_OLE N
DOC_MIRROR_REFS N
DOC_SUPRESS_PREFIXES ""
DOC_PLOT_QUALITY Filled
DOC_DRILL_CHART Y
DOC_CHART_OFFSET 0 0
DOC_SUPRESS_EXCLUDE_PADS N
DOC_COLOR_BY_NET 0
}
CAM_DOC_NAME Soldermask-Bot
{
DOC_PLOT_TYPE Solder_Mask
DOC_DEVICE_TYPE Photo
DOC_OUTPUT_FILE sm002028.pho
DOC_LAYER_NAMES Bottom Solder_Mask_Bottom
DOC_LAYER_NUMBERS 2 28 0 0 0 0 0 0 0 0 0 0 0 0 0 0 0 0 0 0 0 0 0 0 0 0 0 0 0 0
DOC_LAYER_TYPES Component SilkScreen
DOC_FABRICATION_LAYER_NUMBER 28
DOC_SCALE 1 1
DOC_ORIENTATION 0
DOC_MIRROR N
DOC_JUSTIFICATION OO
DOC_OFFSET 38100000 38100000
DOC_CLIP 0
DOC_FIT_OUTPUT 0
DOC_NO_PLANE_THERMALS 0
DOC_ASSEMBLY_OPTION ""
DOC_CUSTOM_THERMALS 0
DOC_BOARD Black
DOC_CONNECTIONS None
DOC_OUTLINES None None
DOC_SLOTS None None
DOC_REFDES None None None None None None None None None None None None None None None None None None None None None None None None None None None None None None
DOC_PARTTYPES None None None None None None None None None None None None None None None None None None None None None None None None None None None None None None
DOC_ATTRIBUTES None None None None None None None None None None None None None None None None None None None None None None None None None None None None None None
DOC_TESTPOINTS Black Black Black Black Black Black Black Black Black Black Black Black Black Black Black Black Black Black Black Black Black Black Black Black Black Black Black Black Black Black
DOC_OUTLINE_LAYERS N N N N N N N N N N N N N N N N N N N N N N N N N N N N N N
DOC_PADS Black Black Black Black Black Black Black Black Black Black Black Black Black Black Black Black Black Black Black Black Black Black Black Black Black Black Black Black Black Black
DOC_VIAS None None None None None None None None None None None None None None None None None None None None None None None None None None None None None None
DOC_ROUTES None None None None None None None None None None None None None None None None None None None None None None None None None None None None None None
DOC_COPPER None Black Black Black Black Black Black Black Black Black Black Black Black Black Black Black Black Black Black Black Black Black Black Black Black Black Black Black Black Black
DOC_LINES None Black Black Black Black Black Black Black Black Black Black Black Black Black Black Black Black Black Black Black Black Black Black Black Black Black Black Black Black Black
DOC_TEXT None Black Black Black Black Black Black Black Black Black Black Black Black Black Black Black Black Black Black Black Black Black Black Black Black Black Black Black Black Black
DOC_KEEPOUTS None None None None None None None None None None None None None None None None None None None None None None None None None None None None None None
DOC_PINS_ADV 0 11 11 11 11 11 11 11 11 11 11 11 11 11 11 11 11 11 11 11 11 11 11 11 11 11 11 11 11 11
DOC_PAD_OVERSIZE 381000
DOC_PLOT_JOBNAME Y
DOC_PLOT_OLE N
DOC_MIRROR_REFS N
DOC_SUPRESS_PREFIXES ""
DOC_PLOT_QUALITY Filled
DOC_DRILL_CHART Y
DOC_CHART_OFFSET 0 0
DOC_SUPRESS_EXCLUDE_PADS N
DOC_COLOR_BY_NET 0
}
CAM_DOC_NAME Drill
{
DOC_PLOT_TYPE NC_Drill
DOC_DEVICE_TYPE Drill
DOC_OUTPUT_FILE drl001.drl
DOC_LAYER_NAMES Top
DOC_LAYER_NUMBERS 1 0 0 0 0 0 0 0 0 0 0 0 0 0 0 0 0 0 0 0 0 0 0 0 0 0 0 0 0 0
DOC_LAYER_TYPES Component
DOC_FABRICATION_LAYER_NUMBER 0
DOC_SCALE 1 1
DOC_ORIENTATION 0
DOC_MIRROR N
DOC_JUSTIFICATION OO
DOC_OFFSET 38100000 38100000
DOC_CLIP 0
DOC_FIT_OUTPUT 0
DOC_NO_PLANE_THERMALS 0
DOC_ASSEMBLY_OPTION ""
DOC_CUSTOM_THERMALS 0
DOC_DRILL_PLATED Y
DOC_DRILL_NONPLATED Y
DOC_DRILL_THRU_VIA Y
DOC_DRILL_PARTIAL_VIA N
DOC_DRILL_TESTPOINTS N
DOC_REPEAT_COUNTS 0 0
DOC_STEP_SIZES 0 0
DOC_DRILL_LIST Y
DOC_DRILL_FILE Y
}
CAM_DOC_NAME Drill-Drawing
{
DOC_PLOT_TYPE Drill_Drawing
DOC_DEVICE_TYPE Photo
DOC_OUTPUT_FILE dd001024.pho
DOC_LAYER_NAMES Top Drill_Drawing
DOC_LAYER_NUMBERS 1 24 0 0 0 0 0 0 0 0 0 0 0 0 0 0 0 0 0 0 0 0 0 0 0 0 0 0 0 0
DOC_LAYER_TYPES Component Routing
DOC_FABRICATION_LAYER_NUMBER 0
DOC_SCALE 1 1
DOC_ORIENTATION 0
DOC_MIRROR N
DOC_JUSTIFICATION OO
DOC_OFFSET 38100000 38100000
DOC_CLIP 0
DOC_FIT_OUTPUT 0
DOC_NO_PLANE_THERMALS 0
DOC_ASSEMBLY_OPTION ""
DOC_CUSTOM_THERMALS 0
DOC_BOARD Black
DOC_CONNECTIONS None
DOC_OUTLINES None None
DOC_SLOTS None None
DOC_REFDES None None None None None None None None None None None None None None None None None None None None None None None None None None None None None None
DOC_PARTTYPES None None None None None None None None None None None None None None None None None None None None None None None None None None None None None None
DOC_ATTRIBUTES None None None None None None None None None None None None None None None None None None None None None None None None None None None None None None
DOC_TESTPOINTS None None None None None None None None None None None None None None None None None None None None None None None None None None None None None None
DOC_OUTLINE_LAYERS N N N N N N N N N N N N N N N N N N N N N N N N N N N N N N
DOC_PADS Black None None None None None None None None None None None None None None None None None None None None None None None None None None None None None
DOC_VIAS Black None None None None None None None None None None None None None None None None None None None None None None None None None None None None None
DOC_ROUTES None None None None None None None None None None None None None None None None None None None None None None None None None None None None None None
DOC_COPPER None None None None None None None None None None None None None None None None None None None None None None None None None None None None None None
DOC_LINES Black Black Black Black Black Black Black Black Black Black Black Black Black Black Black Black Black Black Black Black Black Black Black Black Black Black Black Black Black Black
DOC_TEXT Black Black Black Black Black Black Black Black Black Black Black Black Black Black Black Black Black Black Black Black Black Black Black Black Black Black Black Black Black Black
DOC_KEEPOUTS None None None None None None None None None None None None None None None None None None None None None None None None None None None None None None
DOC_PINS_ADV 0 0 0 0 0 0 0 0 0 0 0 0 0 0 0 0 0 0 0 0 0 0 0 0 0 0 0 0 0 0
DOC_PAD_OVERSIZE 0
DOC_PLOT_JOBNAME Y
DOC_PLOT_OLE N
DOC_MIRROR_REFS N
DOC_SUPRESS_PREFIXES ""
DOC_PLOT_QUALITY Filled
DOC_DRILL_CHART Y
DOC_CHART_OFFSET 0 114300000
DOC_SUPRESS_EXCLUDE_PADS N
DOC_COLOR_BY_NET 0
}
CAM_DOC_NAME prnt
{
DOC_PLOT_TYPE Custom
DOC_DEVICE_TYPE Printer
DOC_OUTPUT_FILE gen001002.lpr
DOC_LAYER_NAMES Top Bottom Drill_Drawing Assembly_Drawing_Top Assembly_Drawing_Bottom
DOC_LAYER_NUMBERS 1 2 24 27 30 0 0 0 0 0 0 0 0 0 0 0 0 0 0 0 0 0 0 0 0 0 0 0 0 0
DOC_LAYER_TYPES Component Component Routing PasteMask PasteMask
DOC_FABRICATION_LAYER_NUMBER 0
DOC_SCALE 1 1
DOC_ORIENTATION 0
DOC_MIRROR N
DOC_JUSTIFICATION CM
DOC_OFFSET 0 0
DOC_CLIP 0
DOC_FIT_OUTPUT 0
DOC_NO_PLANE_THERMALS 0
DOC_ASSEMBLY_OPTION ""
DOC_CUSTOM_THERMALS 0
DOC_BOARD Black
DOC_CONNECTIONS None
DOC_OUTLINES Lblue Lred
DOC_SLOTS Black Black
DOC_REFDES None None None None None None None None None None None None None None None None None None None None None None None None None None None None None None
DOC_PARTTYPES None None None None None None None None None None None None None None None None None None None None None None None None None None None None None None
DOC_ATTRIBUTES None None None None None None None None None None None None None None None None None None None None None None None None None None None None None None
DOC_TESTPOINTS None None None None None None None None None None None None None None None None None None None None None None None None None None None None None None
DOC_OUTLINE_LAYERS Y Y Y N N N N N N N N N N N N N N N N N N N N N N N N N N N
DOC_PADS Black Black None None None None None None None None None None None None None None None None None None None None None None None None None None None None
DOC_VIAS None Black None None None None None None None None None None None None None None None None None None None None None None None None None None None None
DOC_ROUTES Lblue Lred None None None None None None None None None None None None None None None None None None None None None None None None None None None None
DOC_COPPER None None None None None None None None None None None None None None None None None None None None None None None None None None None None None None
DOC_LINES None Lviolet Lblue Black Lviolet None None None None None None None None None None None None None None None None None None None None None None None None None
DOC_TEXT Lred Lred Lblue Black Lviolet None None None None None None None None None None None None None None None None None None None None None None None None None
DOC_KEEPOUTS None None None None None None None None None None None None None None None None None None None None None None None None None None None None None None
DOC_PINS_ADV 6 14 0 0 0 0 0 0 0 0 0 0 0 0 0 0 0 0 0 0 0 0 0 0 0 0 0 0 0 0
DOC_PAD_OVERSIZE 0
DOC_PLOT_JOBNAME N
DOC_PLOT_OLE N
DOC_MIRROR_REFS N
DOC_SUPRESS_PREFIXES ""
DOC_PLOT_QUALITY Filled
DOC_DRILL_CHART Y
DOC_CHART_OFFSET 0 0
DOC_SUPRESS_EXCLUDE_PADS N
DOC_COLOR_BY_NET 0
}
CAM_DOC_NAME prnt-top
{
DOC_PLOT_TYPE Routing
DOC_DEVICE_TYPE Printer
DOC_OUTPUT_FILE art001026.lpr
DOC_LAYER_NAMES Top Silkscreen_Top
DOC_LAYER_NUMBERS 1 26 0 0 0 0 0 0 0 0 0 0 0 0 0 0 0 0 0 0 0 0 0 0 0 0 0 0 0 0
DOC_LAYER_TYPES Component Plane
DOC_FABRICATION_LAYER_NUMBER 0
DOC_SCALE 2 1
DOC_ORIENTATION 0
DOC_MIRROR N
DOC_JUSTIFICATION OO
DOC_OFFSET 38100000 38100000
DOC_CLIP 0
DOC_FIT_OUTPUT 0
DOC_NO_PLANE_THERMALS 0
DOC_ASSEMBLY_OPTION ""
DOC_CUSTOM_THERMALS 0
DOC_BOARD Black
DOC_CONNECTIONS None
DOC_OUTLINES Black None
DOC_SLOTS None None
DOC_REFDES Black None None None None None None None None None None None None None None None None None None None None None None None None None None None None None
DOC_PARTTYPES None None None None None None None None None None None None None None None None None None None None None None None None None None None None None None
DOC_ATTRIBUTES None None None None None None None None None None None None None None None None None None None None None None None None None None None None None None
DOC_TESTPOINTS None None None None None None None None None None None None None None None None None None None None None None None None None None None None None None
DOC_OUTLINE_LAYERS Y N N N N N N N N N N N N N N N N N N N N N N N N N N N N N
DOC_PADS Black None None None None None None None None None None None None None None None None None None None None None None None None None None None None None
DOC_VIAS Black None None None None None None None None None None None None None None None None None None None None None None None None None None None None None
DOC_ROUTES None None None None None None None None None None None None None None None None None None None None None None None None None None None None None None
DOC_COPPER None None None None None None None None None None None None None None None None None None None None None None None None None None None None None None
DOC_LINES Black Black None None None None None None None None None None None None None None None None None None None None None None None None None None None None
DOC_TEXT Black Black None None None None None None None None None None None None None None None None None None None None None None None None None None None None
DOC_KEEPOUTS None None None None None None None None None None None None None None None None None None None None None None None None None None None None None None
DOC_PINS_ADV 15 0 15 15 15 15 15 15 15 15 15 15 15 15 15 0 0 0 0 0 0 0 0 0 0 0 0 0 0 0
DOC_PAD_OVERSIZE 0
DOC_PLOT_JOBNAME Y
DOC_PLOT_OLE N
DOC_MIRROR_REFS N
DOC_SUPRESS_PREFIXES ""
DOC_PLOT_QUALITY Filled
DOC_DRILL_CHART Y
DOC_CHART_OFFSET 0 0
DOC_SUPRESS_EXCLUDE_PADS N
DOC_COLOR_BY_NET 0
}
CAM_DOC_NAME prnt-bot
{
DOC_PLOT_TYPE Routing
DOC_DEVICE_TYPE Printer
DOC_OUTPUT_FILE art002029.lpr
DOC_LAYER_NAMES Bottom Silkscreen_Bottom
DOC_LAYER_NUMBERS 2 29 0 0 0 0 0 0 0 0 0 0 0 0 0 0 0 0 0 0 0 0 0 0 0 0 0 0 0 0
DOC_LAYER_TYPES Component Plane
DOC_FABRICATION_LAYER_NUMBER 0
DOC_SCALE 2 1
DOC_ORIENTATION 0
DOC_MIRROR Y
DOC_JUSTIFICATION OO
DOC_OFFSET 190500000 228600000
DOC_CLIP 0
DOC_FIT_OUTPUT 0
DOC_NO_PLANE_THERMALS 0
DOC_ASSEMBLY_OPTION ""
DOC_CUSTOM_THERMALS 0
DOC_BOARD Black
DOC_CONNECTIONS None
DOC_OUTLINES None Black
DOC_SLOTS None None
DOC_REFDES Black Black None None None None None None None None None None None None None None None None None None None None None None None None None None None None
DOC_PARTTYPES None None None None None None None None None None None None None None None None None None None None None None None None None None None None None None
DOC_ATTRIBUTES None None None None None None None None None None None None None None None None None None None None None None None None None None None None None None
DOC_TESTPOINTS None None None None None None None None None None None None None None None None None None None None None None None None None None None None None None
DOC_OUTLINE_LAYERS Y Y N N N N N N N N N N N N N N N N N N N N N N N N N N N N
DOC_PADS Black None None None None None None None None None None None None None None None None None None None None None None None None None None None None None
DOC_VIAS Aqua None None None None None None None None None None None None None None None None None None None None None None None None None None None None None
DOC_ROUTES Aqua None None None None None None None None None None None None None None None None None None None None None None None None None None None None None
DOC_COPPER None None None None None None None None None None None None None None None None None None None None None None None None None None None None None None
DOC_LINES Black Black None None None None None None None None None None None None None None None None None None None None None None None None None None None None
DOC_TEXT Black None None None None None None None None None None None None None None None None None None None None None None None None None None None None None
DOC_KEEPOUTS None None None None None None None None None None None None None None None None None None None None None None None None None None None None None None
DOC_PINS_ADV 15 0 15 15 15 15 15 15 0 0 0 0 0 0 0 0 0 0 0 0 0 0 0 0 0 0 0 0 0 0
DOC_PAD_OVERSIZE 0
DOC_PLOT_JOBNAME N
DOC_PLOT_OLE N
DOC_MIRROR_REFS N
DOC_SUPRESS_PREFIXES ""
DOC_PLOT_QUALITY Filled
DOC_DRILL_CHART Y
DOC_CHART_OFFSET 0 0
DOC_SUPRESS_EXCLUDE_PADS N
DOC_COLOR_BY_NET 1
}
CAM_DOC_NAME prnt_dim
{
DOC_PLOT_TYPE Custom
DOC_DEVICE_TYPE Printer
DOC_OUTPUT_FILE gen001002.lpr
DOC_LAYER_NAMES Top Bottom Drill_Drawing
DOC_LAYER_NUMBERS 1 2 24 0 0 0 0 0 0 0 0 0 0 0 0 0 0 0 0 0 0 0 0 0 0 0 0 0 0 0
DOC_LAYER_TYPES Component Component Routing
DOC_FABRICATION_LAYER_NUMBER 0
DOC_SCALE 2 1
DOC_ORIENTATION 0
DOC_MIRROR N
DOC_JUSTIFICATION CM
DOC_OFFSET 0 0
DOC_CLIP 0
DOC_FIT_OUTPUT 0
DOC_NO_PLANE_THERMALS 0
DOC_ASSEMBLY_OPTION ""
DOC_CUSTOM_THERMALS 0
DOC_BOARD Black
DOC_CONNECTIONS None
DOC_OUTLINES Black None
DOC_SLOTS None None
DOC_REFDES None None None None None None None None None None None None None None None None None None None None None None None None None None None None None None
DOC_PARTTYPES None None None None None None None None None None None None None None None None None None None None None None None None None None None None None None
DOC_ATTRIBUTES None None None None None None None None None None None None None None None None None None None None None None None None None None None None None None
DOC_TESTPOINTS None None None None None None None None None None None None None None None None None None None None None None None None None None None None None None
DOC_OUTLINE_LAYERS Y N N N N N N N N N N N N N N N N N N N N N N N N N N N N N
DOC_PADS Black None None None None None None None None None None None None None None None None None None None None None None None None None None None None None
DOC_VIAS None Black None None None None None None None None None None None None None None None None None None None None None None None None None None None None
DOC_ROUTES None None None None None None None None None None None None None None None None None None None None None None None None None None None None None None
DOC_COPPER None None None None None None None None None None None None None None None None None None None None None None None None None None None None None None
DOC_LINES Grey Black Lblue None None None None None None None None None None None None None None None None None None None None None None None None None None None
DOC_TEXT None None Lblue None None None None None None None None None None None None None None None None None None None None None None None None None None None
DOC_KEEPOUTS None None None None None None None None None None None None None None None None None None None None None None None None None None None None None None
DOC_PINS_ADV 2 8 0 0 0 0 0 0 0 0 0 0 0 0 0 0 0 0 0 0 0 0 0 0 0 0 0 0 0 0
DOC_PAD_OVERSIZE 0
DOC_PLOT_JOBNAME N
DOC_PLOT_OLE N
DOC_MIRROR_REFS N
DOC_SUPRESS_PREFIXES ""
DOC_PLOT_QUALITY Filled
DOC_DRILL_CHART Y
DOC_CHART_OFFSET 0 0
DOC_SUPRESS_EXCLUDE_PADS N
DOC_COLOR_BY_NET 0
}
CAM_DOC_NAME Assembly_Top
{
DOC_PLOT_TYPE Assembly
DOC_DEVICE_TYPE Printer
DOC_OUTPUT_FILE adt001027.lpr
DOC_LAYER_NAMES Top Assembly_Drawing_Top
DOC_LAYER_NUMBERS 1 27 0 0 0 0 0 0 0 0 0 0 0 0 0 0 0 0 0 0 0 0 0 0 0 0 0 0 0 0
DOC_LAYER_TYPES Component PasteMask
DOC_FABRICATION_LAYER_NUMBER 0
DOC_SCALE 1 1
DOC_ORIENTATION 90
DOC_MIRROR N
DOC_JUSTIFICATION CM
DOC_OFFSET 38100000 38100000
DOC_CLIP 0
DOC_FIT_OUTPUT 1
DOC_NO_PLANE_THERMALS 0
DOC_ASSEMBLY_OPTION ""
DOC_CUSTOM_THERMALS 0
DOC_BOARD Black
DOC_CONNECTIONS None
DOC_OUTLINES Black None
DOC_SLOTS None None
DOC_REFDES Black None None None None None None None None None None None None None None None None None None None None None None None None None None None None None
DOC_PARTTYPES None None None None None None None None None None None None None None None None None None None None None None None None None None None None None None
DOC_ATTRIBUTES None None None None None None None None None None None None None None None None None None None None None None None None None None None None None None
DOC_TESTPOINTS None None None None None None None None None None None None None None None None None None None None None None None None None None None None None None
DOC_OUTLINE_LAYERS N Y Y Y Y Y Y Y Y Y Y Y Y Y Y Y Y Y Y Y Y Y Y Y Y Y Y Y Y Y
DOC_PADS Black None None None None None None None None None None None None None None None None None None None None None None None None None None None None None
DOC_VIAS None None None None None None None None None None None None None None None None None None None None None None None None None None None None None None
DOC_ROUTES None None None None None None None None None None None None None None None None None None None None None None None None None None None None None None
DOC_COPPER None None None None None None None None None None None None None None None None None None None None None None None None None None None None None None
DOC_LINES None Black Black Black Black Black Black Black Black Black Black Black Black Black Black Black Black Black Black Black Black Black Black Black Black Black Black Black Black Black
DOC_TEXT Black Black Black Black Black Black Black Black Black Black Black Black Black Black Black Black Black Black Black Black Black Black Black Black Black Black Black Black Black Black
DOC_KEEPOUTS None None None None None None None None None None None None None None None None None None None None None None None None None None None None None None
DOC_PINS_ADV 0 0 0 0 0 0 0 0 0 0 0 0 0 0 0 0 0 0 0 0 0 0 0 0 0 0 0 0 0 0
DOC_PAD_OVERSIZE 0
DOC_PLOT_JOBNAME N
DOC_PLOT_OLE N
DOC_MIRROR_REFS N
DOC_SUPRESS_PREFIXES ""
DOC_PLOT_QUALITY Filled
DOC_DRILL_CHART Y
DOC_CHART_OFFSET 0 0
DOC_SUPRESS_EXCLUDE_PADS N
DOC_COLOR_BY_NET 0
}
CAM_DOC_NAME Assembly_Bot
{
DOC_PLOT_TYPE Assembly
DOC_DEVICE_TYPE Printer
DOC_OUTPUT_FILE adt002030.lpr
DOC_LAYER_NAMES Bottom Assembly_Drawing_Bottom
DOC_LAYER_NUMBERS 2 30 0 0 0 0 0 0 0 0 0 0 0 0 0 0 0 0 0 0 0 0 0 0 0 0 0 0 0 0
DOC_LAYER_TYPES Component PasteMask
DOC_FABRICATION_LAYER_NUMBER 0
DOC_SCALE 1 1
DOC_ORIENTATION 90
DOC_MIRROR Y
DOC_JUSTIFICATION CM
DOC_OFFSET 38100000 38100000
DOC_CLIP 0
DOC_FIT_OUTPUT 1
DOC_NO_PLANE_THERMALS 0
DOC_ASSEMBLY_OPTION ""
DOC_CUSTOM_THERMALS 0
DOC_BOARD Black
DOC_CONNECTIONS None
DOC_OUTLINES None Black
DOC_SLOTS None None
DOC_REFDES Black None None None None None None None None None None None None None None None None None None None None None None None None None None None None None
DOC_PARTTYPES None None None None None None None None None None None None None None None None None None None None None None None None None None None None None None
DOC_ATTRIBUTES None None None None None None None None None None None None None None None None None None None None None None None None None None None None None None
DOC_TESTPOINTS None None None None None None None None None None None None None None None None None None None None None None None None None None None None None None
DOC_OUTLINE_LAYERS Y Y N N N N N N N N N N N N N N N N N N N N N N N N N N N N
DOC_PADS Black None None None None None None None None None None None None None None None None None None None None None None None None None None None None None
DOC_VIAS None None None None None None None None None None None None None None None None None None None None None None None None None None None None None None
DOC_ROUTES None None None None None None None None None None None None None None None None None None None None None None None None None None None None None None
DOC_COPPER None None None None None None None None None None None None None None None None None None None None None None None None None None None None None None
DOC_LINES None Black None None None None None None None None None None None None None None None None None None None None None None None None None None None None
DOC_TEXT Lred Lred None None None None None None None None None None None None None None None None None None None None None None None None None None None None
DOC_KEEPOUTS None None None None None None None None None None None None None None None None None None None None None None None None None None None None None None
DOC_PINS_ADV 2 0 0 0 0 0 0 0 0 0 0 0 0 0 0 0 0 0 0 0 0 0 0 0 0 0 0 0 0 0
DOC_PAD_OVERSIZE 0
DOC_PLOT_JOBNAME Y
DOC_PLOT_OLE N
DOC_MIRROR_REFS N
DOC_SUPRESS_PREFIXES ""
DOC_PLOT_QUALITY Filled
DOC_DRILL_CHART Y
DOC_CHART_OFFSET 0 0
DOC_SUPRESS_EXCLUDE_PADS N
DOC_COLOR_BY_NET 0
}
}
CAM_DRILL_SPEED_FEED_TABLE PARENT
{
DRILL_RANGE_1 381000 761619 95 300
DRILL_RANGE_2 762000 1523619 197 550
DRILL_RANGE_3 1524000 1904619 139 550
DRILL_RANGE_4 1905000 2285619 107 550
DRILL_RANGE_5 2286000 2666619 89 550
DRILL_RANGE_6 2667000 3047619 81 550
DRILL_RANGE_7 3048000 3428619 74 550
DRILL_RANGE_8 3429000 3809619 66 550
DRILL_RANGE_9 3810000 4571619 69 658
DRILL_RANGE_10 4572000 5333619 35 794
DRILL_RANGE_11 5334000 6095619 35 900
DRILL_RANGE_12 6096000 7619619 35 1033
}
CAM_AUGMENT_ON_THE_FLY Y
CAM_APERTURE_TABLE PARENT
{
APERTURE_1 10 38100 0 RND
APERTURE_2 11 2667000 0 RND
APERTURE_3 12 7239000 0 RND
APERTURE_4 13 1333500 0 RND
APERTURE_5 14 1050000 0 RND
APERTURE_6 15 2286000 0 SQR
APERTURE_7 16 2286000 0 RND
APERTURE_8 17 1425000 1500000 RECT
APERTURE_9 18 1371600 0 SQR
APERTURE_10 19 1905000 1371600 RECT
APERTURE_11 20 1350000 1500000 RECT
APERTURE_12 21 1650000 4050000 RECT
APERTURE_13 22 4191000 0 RND
APERTURE_14 23 2095500 0 RND
APERTURE_15 24 952500 0 RND
APERTURE_16 25 381000 0 RND
APERTURE_17 26 762000 0 RND
APERTURE_18 27 2775000 600000 RECT
APERTURE_19 28 600000 1725000 RECT
APERTURE_20 29 2700000 1350000 RECT
APERTURE_21 30 1500000 1350000 RECT
APERTURE_22 31 571500 0 RND
APERTURE_23 32 457200 0 RND
APERTURE_24 33 300000 0 RND
APERTURE_25 34 304800 0 RND
APERTURE_26 35 3048000 0 RND
APERTURE_27 36 7620000 0 RND
APERTURE_28 37 1714500 0 RND
APERTURE_29 38 1431000 0 RND
APERTURE_30 39 2667000 0 SQR
APERTURE_31 40 1752600 0 SQR
APERTURE_32 41 2286000 1752600 RECT
APERTURE_33 42 2476500 0 RND
APERTURE_34 43 1806000 1881000 RECT
APERTURE_35 44 1731000 1881000 RECT
APERTURE_36 45 2031000 4431000 RECT
APERTURE_37 46 4953000 0 RND
APERTURE_38 47 3156000 981000 RECT
APERTURE_39 48 981000 2106000 RECT
APERTURE_40 49 3081000 1731000 RECT
APERTURE_41 50 1881000 1731000 RECT
APERTURE_42 51 2171700 0 RND
APERTURE_43 52 2700000 4050000 OVAL
APERTURE_44 53 4762500 0 RND
APERTURE_45 54 10287000 3429000 RECT
APERTURE_46 55 1905000 2286000 RECT
APERTURE_47 56 2286000 1905000 RECT
APERTURE_48 57 3810000 960000 RECT
APERTURE_49 58 7815000 6780000 RECT
APERTURE_50 59 876300 3314700 RECT
APERTURE_51 60 10287000 1524000 RECT
}
CAM_DRILL_SYMBOL_TABLE_EXTENDED PARENT
{
MARKER_SIZE 3048000
MARKER_LINE_WIDTH 381000
MARKER_CHAR_HEIGHT 1905000
CHART_TEXT_HEIGHT 4572000
CHART_LINE_WIDTH 381000
SIZE_VALUES_SORTING_ORDER 0
QUANTITY_VALUES_SORTING_ORDER 0
PLATED_VALUES_SORTING_ORDER 0
DEFAULT_TOLERANCE +/-0.0
DRILL_UNIT 0
THROUGH_PARTIAL N
}
}

*MISC*      MISCELLANEOUS PARAMETERS

*REMARK*    PARENT_KEYWORD PARENT_VALUE
*REMARK*  [ { 
*REMARK*       CHILD_KEYWORD CHILD_VALUE
*REMARK*     [ CHILD_KEYWORD CHILD_VALUE
*REMARK*     [ { 
*REMARK*          GRAND_CHILD_KEYWORD GRAND_CHILD_VALUE [...] 
*REMARK*       } ]] 
*REMARK*    } ] 


*MISC*      MISCELLANEOUS PARAMETERS

ATTRIBUTES DICTIONARY
{
ATTRIBUTE Rules.Fanout.Alignment
{
TYPE LIST N
{
Aligned
Alternate
}
INHERITANCE PCB
INHERITANCE PART DECAL
ECO_REGISTRATION N
READONLY Y
SYSTEM Y
HIDDEN Y
}
ATTRIBUTE Rules.Fanout.Alignment.Multi-Row
{
TYPE BOOLEAN
INHERITANCE PCB
INHERITANCE PART DECAL
ECO_REGISTRATION N
READONLY Y
SYSTEM Y
HIDDEN Y
}
ATTRIBUTE Rules.Fanout.Direction
{
TYPE LIST N
{
Inside
Outside
Both Sides
}
INHERITANCE PCB
INHERITANCE PART DECAL
ECO_REGISTRATION N
READONLY Y
SYSTEM Y
HIDDEN Y
}
ATTRIBUTE Rules.Fanout.ViaSpacing
{
TYPE LIST N
{
Use Grid
1 Trace
2 Trace
}
INHERITANCE PCB
INHERITANCE PART DECAL
ECO_REGISTRATION N
READONLY Y
SYSTEM Y
HIDDEN Y
}
ATTRIBUTE Rules.Fanout.Sharing.Pin
{
TYPE BOOLEAN
INHERITANCE PCB
INHERITANCE PART DECAL
ECO_REGISTRATION N
READONLY Y
SYSTEM Y
HIDDEN Y
}
ATTRIBUTE Rules.Fanout.Sharing.SMD
{
TYPE BOOLEAN
INHERITANCE PCB
INHERITANCE PART DECAL
ECO_REGISTRATION N
READONLY Y
SYSTEM Y
HIDDEN Y
}
ATTRIBUTE Rules.Fanout.Sharing.Via
{
TYPE BOOLEAN
INHERITANCE PCB
INHERITANCE PART DECAL
ECO_REGISTRATION N
READONLY Y
SYSTEM Y
HIDDEN Y
}
ATTRIBUTE Rules.Fanout.Sharing.Trace
{
TYPE BOOLEAN
INHERITANCE PCB
INHERITANCE PART DECAL
ECO_REGISTRATION N
READONLY Y
SYSTEM Y
HIDDEN Y
}
ATTRIBUTE Rules.Fanout.Nets.Plane
{
TYPE BOOLEAN
INHERITANCE PCB
INHERITANCE PART DECAL
ECO_REGISTRATION N
READONLY Y
SYSTEM Y
HIDDEN Y
}
ATTRIBUTE Rules.Fanout.Nets.Signal
{
TYPE BOOLEAN
INHERITANCE PCB
INHERITANCE PART DECAL
ECO_REGISTRATION N
READONLY Y
SYSTEM Y
HIDDEN Y
}
ATTRIBUTE Rules.Fanout.Nets.UnusedPins
{
TYPE BOOLEAN
INHERITANCE PCB
INHERITANCE PART DECAL
ECO_REGISTRATION N
READONLY Y
SYSTEM Y
HIDDEN Y
}
ATTRIBUTE Rules.Fanout.Length.Unlimited
{
TYPE BOOLEAN
INHERITANCE PCB
INHERITANCE PART DECAL
ECO_REGISTRATION N
READONLY Y
SYSTEM Y
HIDDEN Y
}
ATTRIBUTE Rules.Fanout.Length.Maximum
{
TYPE QUANTITY
QUANTITY Size/Dimension
ABBR 
UNIT 
MIN 0dbunit
MAX 76200000dbunit
INHERITANCE PCB
INHERITANCE PART DECAL
ECO_REGISTRATION N
READONLY Y
SYSTEM Y
HIDDEN Y
}
ATTRIBUTE Rules.Fanout.AlignmentBGA
{
TYPE LIST N
{
Diagonal
Quadrant
X-pattern
}
INHERITANCE PCB
INHERITANCE PART DECAL
ECO_REGISTRATION N
READONLY Y
SYSTEM Y
HIDDEN Y
}
ATTRIBUTE Rules.Fanout.DirectionBGA
{
TYPE LIST N
{
45
135
225
315
Clockwise
Counterclockwise
}
INHERITANCE PCB
INHERITANCE PART DECAL
ECO_REGISTRATION N
READONLY Y
SYSTEM Y
HIDDEN Y
}
ATTRIBUTE Rules.Fanout.DirectionBGAstaggered
{
TYPE LIST N
{
Horizontal
Vertical
}
INHERITANCE PCB
INHERITANCE PART DECAL
ECO_REGISTRATION N
READONLY Y
SYSTEM Y
HIDDEN Y
}
ATTRIBUTE Rules.PadEntry.Side
{
TYPE BOOLEAN
INHERITANCE PCB
INHERITANCE PART DECAL
ECO_REGISTRATION N
READONLY Y
SYSTEM Y
HIDDEN Y
}
ATTRIBUTE Rules.PadEntry.Corner
{
TYPE BOOLEAN
INHERITANCE PCB
INHERITANCE PART DECAL
ECO_REGISTRATION N
READONLY Y
SYSTEM Y
HIDDEN Y
}
ATTRIBUTE Rules.PadEntry.AnyAngle
{
TYPE BOOLEAN
INHERITANCE PCB
INHERITANCE PART DECAL
ECO_REGISTRATION N
READONLY Y
SYSTEM Y
HIDDEN Y
}
ATTRIBUTE Rules.PadEntry.Soft
{
TYPE BOOLEAN
INHERITANCE PCB
INHERITANCE PART DECAL
ECO_REGISTRATION N
READONLY Y
SYSTEM Y
HIDDEN Y
}
ATTRIBUTE Rules.ViaAtSMD
{
TYPE BOOLEAN
INHERITANCE PCB
INHERITANCE PART DECAL
ECO_REGISTRATION N
READONLY Y
SYSTEM Y
HIDDEN Y
}
ATTRIBUTE Rules.ViaAtSMD.FitInside
{
TYPE BOOLEAN
INHERITANCE PCB
INHERITANCE PART DECAL
ECO_REGISTRATION N
READONLY Y
SYSTEM Y
HIDDEN Y
}
ATTRIBUTE Rules.ViaAtSMD.Center
{
TYPE BOOLEAN
INHERITANCE PCB
INHERITANCE PART DECAL
ECO_REGISTRATION N
READONLY Y
SYSTEM Y
HIDDEN Y
}
ATTRIBUTE Rules.ViaAtSMD.Ends
{
TYPE BOOLEAN
INHERITANCE PCB
INHERITANCE PART DECAL
ECO_REGISTRATION N
READONLY Y
SYSTEM Y
HIDDEN Y
}
ATTRIBUTE Rules.Clearance.Trace.Trace
{
TYPE QUANTITY
QUANTITY Size/Dimension
ABBR 
UNIT 
MIN 0dbunit
MAX 38100000dbunit
INHERITANCE PCB
INHERITANCE PART DECAL
ECO_REGISTRATION N
READONLY Y
SYSTEM Y
HIDDEN Y
}
ATTRIBUTE Rules.Clearance.Via.Trace
{
TYPE QUANTITY
QUANTITY Size/Dimension
ABBR 
UNIT 
MIN 0dbunit
MAX 38100000dbunit
INHERITANCE PCB
INHERITANCE PART DECAL
ECO_REGISTRATION N
READONLY Y
SYSTEM Y
HIDDEN Y
}
ATTRIBUTE Rules.Clearance.Via.Via
{
TYPE QUANTITY
QUANTITY Size/Dimension
ABBR 
UNIT 
MIN 0dbunit
MAX 38100000dbunit
INHERITANCE PCB
INHERITANCE PART DECAL
ECO_REGISTRATION N
READONLY Y
SYSTEM Y
HIDDEN Y
}
ATTRIBUTE Rules.Clearance.Pad.Trace
{
TYPE QUANTITY
QUANTITY Size/Dimension
ABBR 
UNIT 
MIN 0dbunit
MAX 38100000dbunit
INHERITANCE PCB
INHERITANCE PART DECAL
ECO_REGISTRATION N
READONLY Y
SYSTEM Y
HIDDEN Y
}
ATTRIBUTE Rules.Clearance.Pad.Via
{
TYPE QUANTITY
QUANTITY Size/Dimension
ABBR 
UNIT 
MIN 0dbunit
MAX 38100000dbunit
INHERITANCE PCB
INHERITANCE PART DECAL
ECO_REGISTRATION N
READONLY Y
SYSTEM Y
HIDDEN Y
}
ATTRIBUTE Rules.Clearance.Pad.Pad
{
TYPE QUANTITY
QUANTITY Size/Dimension
ABBR 
UNIT 
MIN 0dbunit
MAX 38100000dbunit
INHERITANCE PCB
INHERITANCE PART DECAL
ECO_REGISTRATION N
READONLY Y
SYSTEM Y
HIDDEN Y
}
ATTRIBUTE Rules.Clearance.SMD.Trace
{
TYPE QUANTITY
QUANTITY Size/Dimension
ABBR 
UNIT 
MIN 0dbunit
MAX 38100000dbunit
INHERITANCE PCB
INHERITANCE PART DECAL
ECO_REGISTRATION N
READONLY Y
SYSTEM Y
HIDDEN Y
}
ATTRIBUTE Rules.Clearance.SMD.Via
{
TYPE QUANTITY
QUANTITY Size/Dimension
ABBR 
UNIT 
MIN 0dbunit
MAX 38100000dbunit
INHERITANCE PCB
INHERITANCE PART DECAL
ECO_REGISTRATION N
READONLY Y
SYSTEM Y
HIDDEN Y
}
ATTRIBUTE Rules.Clearance.SMD.Pad
{
TYPE QUANTITY
QUANTITY Size/Dimension
ABBR 
UNIT 
MIN 0dbunit
MAX 38100000dbunit
INHERITANCE PCB
INHERITANCE PART DECAL
ECO_REGISTRATION N
READONLY Y
SYSTEM Y
HIDDEN Y
}
ATTRIBUTE Rules.Clearance.SMD.SMD
{
TYPE QUANTITY
QUANTITY Size/Dimension
ABBR 
UNIT 
MIN 0dbunit
MAX 38100000dbunit
INHERITANCE PCB
INHERITANCE PART DECAL
ECO_REGISTRATION N
READONLY Y
SYSTEM Y
HIDDEN Y
}
ATTRIBUTE Rules.Clearance.Copper.Trace
{
TYPE QUANTITY
QUANTITY Size/Dimension
ABBR 
UNIT 
MIN 0dbunit
MAX 38100000dbunit
INHERITANCE PCB
INHERITANCE PART DECAL
ECO_REGISTRATION N
READONLY Y
SYSTEM Y
HIDDEN Y
}
ATTRIBUTE Rules.Clearance.Copper.Via
{
TYPE QUANTITY
QUANTITY Size/Dimension
ABBR 
UNIT 
MIN 0dbunit
MAX 38100000dbunit
INHERITANCE PCB
INHERITANCE PART DECAL
ECO_REGISTRATION N
READONLY Y
SYSTEM Y
HIDDEN Y
}
ATTRIBUTE Rules.Clearance.Copper.Pad
{
TYPE QUANTITY
QUANTITY Size/Dimension
ABBR 
UNIT 
MIN 0dbunit
MAX 38100000dbunit
INHERITANCE PCB
INHERITANCE PART DECAL
ECO_REGISTRATION N
READONLY Y
SYSTEM Y
HIDDEN Y
}
ATTRIBUTE Rules.Clearance.Copper.SMD
{
TYPE QUANTITY
QUANTITY Size/Dimension
ABBR 
UNIT 
MIN 0dbunit
MAX 38100000dbunit
INHERITANCE PCB
INHERITANCE PART DECAL
ECO_REGISTRATION N
READONLY Y
SYSTEM Y
HIDDEN Y
}
ATTRIBUTE Rules.Clearance.Text.Trace
{
TYPE QUANTITY
QUANTITY Size/Dimension
ABBR 
UNIT 
MIN 0dbunit
MAX 38100000dbunit
INHERITANCE PCB
INHERITANCE PART DECAL
ECO_REGISTRATION N
READONLY Y
SYSTEM Y
HIDDEN Y
}
ATTRIBUTE Rules.Clearance.Text.Via
{
TYPE QUANTITY
QUANTITY Size/Dimension
ABBR 
UNIT 
MIN 0dbunit
MAX 38100000dbunit
INHERITANCE PCB
INHERITANCE PART DECAL
ECO_REGISTRATION N
READONLY Y
SYSTEM Y
HIDDEN Y
}
ATTRIBUTE Rules.Clearance.Text.Pad
{
TYPE QUANTITY
QUANTITY Size/Dimension
ABBR 
UNIT 
MIN 0dbunit
MAX 38100000dbunit
INHERITANCE PCB
INHERITANCE PART DECAL
ECO_REGISTRATION N
READONLY Y
SYSTEM Y
HIDDEN Y
}
ATTRIBUTE Rules.Clearance.Text.SMD
{
TYPE QUANTITY
QUANTITY Size/Dimension
ABBR 
UNIT 
MIN 0dbunit
MAX 38100000dbunit
INHERITANCE PCB
INHERITANCE PART DECAL
ECO_REGISTRATION N
READONLY Y
SYSTEM Y
HIDDEN Y
}
ATTRIBUTE Rules.Clearance.Board.Trace
{
TYPE QUANTITY
QUANTITY Size/Dimension
ABBR 
UNIT 
MIN 0dbunit
MAX 38100000dbunit
INHERITANCE PCB
INHERITANCE PART DECAL
ECO_REGISTRATION N
READONLY Y
SYSTEM Y
HIDDEN Y
}
ATTRIBUTE Rules.Clearance.Board.Via
{
TYPE QUANTITY
QUANTITY Size/Dimension
ABBR 
UNIT 
MIN 0dbunit
MAX 38100000dbunit
INHERITANCE PCB
INHERITANCE PART DECAL
ECO_REGISTRATION N
READONLY Y
SYSTEM Y
HIDDEN Y
}
ATTRIBUTE Rules.Clearance.Board.Pad
{
TYPE QUANTITY
QUANTITY Size/Dimension
ABBR 
UNIT 
MIN 0dbunit
MAX 38100000dbunit
INHERITANCE PCB
INHERITANCE PART DECAL
ECO_REGISTRATION N
READONLY Y
SYSTEM Y
HIDDEN Y
}
ATTRIBUTE Rules.Clearance.Board.SMD
{
TYPE QUANTITY
QUANTITY Size/Dimension
ABBR 
UNIT 
MIN 0dbunit
MAX 38100000dbunit
INHERITANCE PCB
INHERITANCE PART DECAL
ECO_REGISTRATION N
READONLY Y
SYSTEM Y
HIDDEN Y
}
ATTRIBUTE Rules.Clearance.Drill.Trace
{
TYPE QUANTITY
QUANTITY Size/Dimension
ABBR 
UNIT 
MIN 0dbunit
MAX 38100000dbunit
INHERITANCE PCB
INHERITANCE PART DECAL
ECO_REGISTRATION N
READONLY Y
SYSTEM Y
HIDDEN Y
}
ATTRIBUTE Rules.Clearance.Drill.Via
{
TYPE QUANTITY
QUANTITY Size/Dimension
ABBR 
UNIT 
MIN 0dbunit
MAX 38100000dbunit
INHERITANCE PCB
INHERITANCE PART DECAL
ECO_REGISTRATION N
READONLY Y
SYSTEM Y
HIDDEN Y
}
ATTRIBUTE Rules.Clearance.Drill.Pad
{
TYPE QUANTITY
QUANTITY Size/Dimension
ABBR 
UNIT 
MIN 0dbunit
MAX 38100000dbunit
INHERITANCE PCB
INHERITANCE PART DECAL
ECO_REGISTRATION N
READONLY Y
SYSTEM Y
HIDDEN Y
}
ATTRIBUTE Rules.Clearance.Drill.SMD
{
TYPE QUANTITY
QUANTITY Size/Dimension
ABBR 
UNIT 
MIN 0dbunit
MAX 38100000dbunit
INHERITANCE PCB
INHERITANCE PART DECAL
ECO_REGISTRATION N
READONLY Y
SYSTEM Y
HIDDEN Y
}
ATTRIBUTE Rules.SameNet.SMD.Via
{
TYPE QUANTITY
QUANTITY Size/Dimension
ABBR 
UNIT 
MIN 0dbunit
MAX 38100000dbunit
INHERITANCE PCB
INHERITANCE PART DECAL
ECO_REGISTRATION N
READONLY Y
SYSTEM Y
HIDDEN Y
}
ATTRIBUTE Rules.SameNet.SMD.Crn
{
TYPE QUANTITY
QUANTITY Size/Dimension
ABBR 
UNIT 
MIN 0dbunit
MAX 38100000dbunit
INHERITANCE PCB
INHERITANCE PART DECAL
ECO_REGISTRATION N
READONLY Y
SYSTEM Y
HIDDEN Y
}
ATTRIBUTE Rules.SameNet.Via.Via
{
TYPE QUANTITY
QUANTITY Size/Dimension
ABBR 
UNIT 
MIN 0dbunit
MAX 38100000dbunit
INHERITANCE PCB
INHERITANCE PART DECAL
ECO_REGISTRATION N
READONLY Y
SYSTEM Y
HIDDEN Y
}
ATTRIBUTE Rules.SameNet.Pad.Crn
{
TYPE QUANTITY
QUANTITY Size/Dimension
ABBR 
UNIT 
MIN 0dbunit
MAX 38100000dbunit
INHERITANCE PCB
INHERITANCE PART DECAL
ECO_REGISTRATION N
READONLY Y
SYSTEM Y
HIDDEN Y
}
ATTRIBUTE Rules.SameNet.Trace.Crn
{
TYPE QUANTITY
QUANTITY Size/Dimension
ABBR 
UNIT 
MIN 0dbunit
MAX 38100000dbunit
INHERITANCE PCB
INHERITANCE PART DECAL
ECO_REGISTRATION N
READONLY Y
SYSTEM Y
HIDDEN Y
}
ATTRIBUTE Rules.Width.Minimum
{
TYPE QUANTITY
QUANTITY Size/Dimension
ABBR 
UNIT 
MIN 0dbunit
MAX 9525000dbunit
INHERITANCE PCB
INHERITANCE PART DECAL
ECO_REGISTRATION N
READONLY Y
SYSTEM Y
HIDDEN Y
}
ATTRIBUTE Rules.Width.Recommended
{
TYPE QUANTITY
QUANTITY Size/Dimension
ABBR 
UNIT 
MIN 0dbunit
MAX 9525000dbunit
INHERITANCE PCB
INHERITANCE PART DECAL
ECO_REGISTRATION N
READONLY Y
SYSTEM Y
HIDDEN Y
}
ATTRIBUTE Rules.Width.Maximum
{
TYPE QUANTITY
QUANTITY Size/Dimension
ABBR 
UNIT 
MIN 0dbunit
MAX 9525000dbunit
INHERITANCE PCB
INHERITANCE PART DECAL
ECO_REGISTRATION N
READONLY Y
SYSTEM Y
HIDDEN Y
}
ATTRIBUTE Value
{
TYPE FREETEXT N
INHERITANCE PART PARTTYPE
ECO_REGISTRATION Y
READONLY N
SYSTEM Y
HIDDEN N
}
ATTRIBUTE Tolerance
{
TYPE FREETEXT N
INHERITANCE PART PARTTYPE
ECO_REGISTRATION Y
READONLY N
SYSTEM Y
HIDDEN N
}
ATTRIBUTE Part Number
{
TYPE FREETEXT N
INHERITANCE PART PARTTYPE
ECO_REGISTRATION Y
READONLY N
SYSTEM N
HIDDEN N
}
ATTRIBUTE Description
{
TYPE FREETEXT N
INHERITANCE PART PARTTYPE
ECO_REGISTRATION Y
READONLY N
SYSTEM N
HIDDEN N
}
ATTRIBUTE Cost
{
TYPE FREETEXT N
INHERITANCE PART PARTTYPE
ECO_REGISTRATION Y
READONLY N
SYSTEM N
HIDDEN N
}
ATTRIBUTE Manufacturer #1
{
TYPE FREETEXT N
INHERITANCE PART PARTTYPE
ECO_REGISTRATION Y
READONLY N
SYSTEM N
HIDDEN N
}
ATTRIBUTE Manufacturer #2
{
TYPE FREETEXT N
INHERITANCE PART PARTTYPE
ECO_REGISTRATION Y
READONLY N
SYSTEM N
HIDDEN N
}
ATTRIBUTE ASSEMBLY_OPTIONS
{
TYPE FREETEXT N
INHERITANCE PCB
INHERITANCE PART
INHERITANCE JUMPER
ECO_REGISTRATION Y
READONLY Y
SYSTEM Y
HIDDEN Y
}
ATTRIBUTE PowerGround
{
TYPE BOOLEAN
INHERITANCE NET NETCLASS PCB
ECO_REGISTRATION Y
READONLY N
SYSTEM Y
HIDDEN N
}
ATTRIBUTE Voltage
{
TYPE QUANTITY
QUANTITY Voltage
ABBR V
UNIT Volt
MIN -100kV
MAX 100kV
INHERITANCE NET NETCLASS
ECO_REGISTRATION Y
READONLY N
SYSTEM Y
HIDDEN N
}
ATTRIBUTE Geometry.Height
{
TYPE QUANTITY
QUANTITY Size/Dimension
ABBR 
UNIT 
MIN 0dbunit
MAX 952500000dbunit
INHERITANCE PCB
INHERITANCE PART PARTTYPE DECAL
ECO_REGISTRATION N
READONLY N
SYSTEM Y
HIDDEN N
}
ATTRIBUTE DFT.Nail Count Per Net
{
TYPE INTEGER
MIN 0
MAX 1000
INHERITANCE NET NETCLASS PCB
ECO_REGISTRATION Y
READONLY N
SYSTEM Y
HIDDEN N
}
ATTRIBUTE DFT.Nail Diameter
{
TYPE FREETEXT N
INHERITANCE PIN
INHERITANCE VIA
ECO_REGISTRATION N
READONLY N
SYSTEM Y
HIDDEN N
}
ATTRIBUTE DFT.Nail Number
{
TYPE FREETEXT N
INHERITANCE PIN
INHERITANCE VIA
ECO_REGISTRATION N
READONLY N
SYSTEM Y
HIDDEN N
}
ATTRIBUTE DFT.Probe to Trace Clearance
{
TYPE QUANTITY
QUANTITY Size/Dimension
ABBR 
UNIT 
MIN 0dbunit
MAX 38100000dbunit
INHERITANCE PCB
ECO_REGISTRATION N
READONLY Y
SYSTEM Y
HIDDEN Y
}
ATTRIBUTE DFT.Probe to Pad Clearance
{
TYPE QUANTITY
QUANTITY Size/Dimension
ABBR 
UNIT 
MIN 0dbunit
MAX 38100000dbunit
INHERITANCE PCB
ECO_REGISTRATION N
READONLY Y
SYSTEM Y
HIDDEN Y
}
ATTRIBUTE DFT.Generate Test Points
{
TYPE BOOLEAN
INHERITANCE PCB
ECO_REGISTRATION N
READONLY Y
SYSTEM Y
HIDDEN Y
}
ATTRIBUTE DFT.Allow Stubs
{
TYPE BOOLEAN
INHERITANCE PCB
ECO_REGISTRATION N
READONLY Y
SYSTEM Y
HIDDEN Y
}
ATTRIBUTE DFT.Stub Length
{
TYPE QUANTITY
QUANTITY Size/Dimension
ABBR 
UNIT 
MIN 0dbunit
MAX 76200000dbunit
INHERITANCE PCB
ECO_REGISTRATION N
READONLY Y
SYSTEM Y
HIDDEN Y
}
ATTRIBUTE DFT.Use Via Grid
{
TYPE BOOLEAN
INHERITANCE PCB
ECO_REGISTRATION N
READONLY Y
SYSTEM Y
HIDDEN Y
}
ATTRIBUTE DFT.Grid X-Coordinate
{
TYPE QUANTITY
QUANTITY Size/Dimension
ABBR 
UNIT 
MIN 0dbunit
MAX 76200000dbunit
INHERITANCE PCB
ECO_REGISTRATION N
READONLY Y
SYSTEM Y
HIDDEN Y
}
ATTRIBUTE DFT.Grid Y-Coordinate
{
TYPE QUANTITY
QUANTITY Size/Dimension
ABBR 
UNIT 
MIN 0dbunit
MAX 76200000dbunit
INHERITANCE PCB
ECO_REGISTRATION N
READONLY Y
SYSTEM Y
HIDDEN Y
}
ATTRIBUTE DFT.Preserve Test Points
{
TYPE BOOLEAN
INHERITANCE PCB
ECO_REGISTRATION N
READONLY Y
SYSTEM Y
HIDDEN Y
}
ATTRIBUTE DFT.Insert Test Point Vias
{
TYPE BOOLEAN
INHERITANCE PCB
ECO_REGISTRATION N
READONLY Y
SYSTEM Y
HIDDEN Y
}
ATTRIBUTE DFT.Probe Pins
{
TYPE BOOLEAN
INHERITANCE PCB
ECO_REGISTRATION N
READONLY Y
SYSTEM Y
HIDDEN Y
}
ATTRIBUTE HyperLynx.Model
{
TYPE FREETEXT N
INHERITANCE PART PARTTYPE
ECO_REGISTRATION Y
READONLY N
SYSTEM Y
HIDDEN N
}
ATTRIBUTE HyperLynx.Model File
{
TYPE FREETEXT N
INHERITANCE PART PARTTYPE
ECO_REGISTRATION Y
READONLY N
SYSTEM Y
HIDDEN N
}
ATTRIBUTE HyperLynx.Sim Direction
{
TYPE LIST N
{
SIM_BOTH
SIM_IN
SIM_OUT
}
INHERITANCE PIN
ECO_REGISTRATION Y
READONLY N
SYSTEM Y
HIDDEN N
}
ATTRIBUTE HyperLynx.Frequency
{
TYPE QUANTITY
QUANTITY Frequency
ABBR Hz
UNIT Hertz
MIN 0Hz
MAX 1000GHz
INHERITANCE NET NETCLASS
ECO_REGISTRATION Y
READONLY N
SYSTEM Y
HIDDEN N
}
ATTRIBUTE HyperLynx.Duty Cycle
{
TYPE QUANTITY
QUANTITY 
ABBR %
UNIT percent
MIN 0%
MAX 100%
INHERITANCE NET NETCLASS
ECO_REGISTRATION Y
READONLY N
SYSTEM Y
HIDDEN N
}
ATTRIBUTE HyperLynx.Signal Type
{
TYPE LIST N
{
Address
Analog High Speed
Analog Low Speed
Clock
Data
Do Not Analyze
Power Supply
Strobe
}
INHERITANCE NET NETCLASS
ECO_REGISTRATION Y
READONLY N
SYSTEM Y
HIDDEN N
}
ATTRIBUTE HyperLynx.Default IC.Model
{
TYPE FREETEXT N
INHERITANCE NET NETCLASS
ECO_REGISTRATION Y
READONLY N
SYSTEM Y
HIDDEN N
}
ATTRIBUTE HyperLynx.Default IC.Model File
{
TYPE FREETEXT N
INHERITANCE NET NETCLASS
ECO_REGISTRATION Y
READONLY N
SYSTEM Y
HIDDEN N
}
ATTRIBUTE HyperLynx.Default IC.Model Pin
{
TYPE FREETEXT N
INHERITANCE NET NETCLASS
ECO_REGISTRATION Y
READONLY N
SYSTEM Y
HIDDEN N
}
ATTRIBUTE Strategy.Fanout.Pass
{
TYPE LIST N
{
No
Yes
Done
}
INHERITANCE PCB
ECO_REGISTRATION N
READONLY Y
SYSTEM Y
HIDDEN Y
}
ATTRIBUTE Strategy.Fanout.Protect
{
TYPE BOOLEAN
INHERITANCE PCB
ECO_REGISTRATION N
READONLY Y
SYSTEM Y
HIDDEN Y
}
ATTRIBUTE Strategy.Fanout.Pause
{
TYPE BOOLEAN
INHERITANCE PCB
ECO_REGISTRATION N
READONLY Y
SYSTEM Y
HIDDEN Y
}
ATTRIBUTE Strategy.Fanout.Intensity
{
TYPE LIST N
{
Low
Medium
High
}
INHERITANCE PCB
ECO_REGISTRATION N
READONLY Y
SYSTEM Y
HIDDEN Y
}
ATTRIBUTE Strategy.Fanout.Priority
{
TYPE INTEGER
MIN 0
INHERITANCE NET NETCLASS PCB
INHERITANCE PART
INHERITANCE PINPAIR
ECO_REGISTRATION N
READONLY Y
SYSTEM Y
HIDDEN Y
}
ATTRIBUTE Strategy.Fanout.PlanePriority
{
TYPE INTEGER
MIN 0
INHERITANCE PCB
ECO_REGISTRATION N
READONLY Y
SYSTEM Y
HIDDEN Y
}
ATTRIBUTE Strategy.Fanout.DiffPairPriority
{
TYPE INTEGER
MIN 0
INHERITANCE NET
INHERITANCE PINPAIR
ECO_REGISTRATION N
READONLY Y
SYSTEM Y
HIDDEN Y
}
ATTRIBUTE Strategy.Fanout.MLGPriority
{
TYPE INTEGER
MIN 0
INHERITANCE NET NETCLASS PCB
INHERITANCE PINPAIR GROUP
ECO_REGISTRATION N
READONLY Y
SYSTEM Y
HIDDEN Y
}
ATTRIBUTE Strategy.Patterns.Pass
{
TYPE LIST N
{
No
Yes
Done
}
INHERITANCE PCB
ECO_REGISTRATION N
READONLY Y
SYSTEM Y
HIDDEN Y
}
ATTRIBUTE Strategy.Patterns.Protect
{
TYPE BOOLEAN
INHERITANCE PCB
ECO_REGISTRATION N
READONLY Y
SYSTEM Y
HIDDEN Y
}
ATTRIBUTE Strategy.Patterns.Pause
{
TYPE BOOLEAN
INHERITANCE PCB
ECO_REGISTRATION N
READONLY Y
SYSTEM Y
HIDDEN Y
}
ATTRIBUTE Strategy.Patterns.Intensity
{
TYPE LIST N
{
Low
Medium
High
}
INHERITANCE PCB
ECO_REGISTRATION N
READONLY Y
SYSTEM Y
HIDDEN Y
}
ATTRIBUTE Strategy.Patterns.Priority
{
TYPE INTEGER
MIN 0
INHERITANCE NET NETCLASS PCB
INHERITANCE PART
INHERITANCE PINPAIR
ECO_REGISTRATION N
READONLY Y
SYSTEM Y
HIDDEN Y
}
ATTRIBUTE Strategy.Patterns.PlanePriority
{
TYPE INTEGER
MIN 0
INHERITANCE PCB
ECO_REGISTRATION N
READONLY Y
SYSTEM Y
HIDDEN Y
}
ATTRIBUTE Strategy.Patterns.DiffPairPriority
{
TYPE INTEGER
MIN 0
INHERITANCE NET
INHERITANCE PINPAIR
ECO_REGISTRATION N
READONLY Y
SYSTEM Y
HIDDEN Y
}
ATTRIBUTE Strategy.Patterns.MLGPriority
{
TYPE INTEGER
MIN 0
INHERITANCE NET NETCLASS PCB
INHERITANCE PINPAIR GROUP
ECO_REGISTRATION N
READONLY Y
SYSTEM Y
HIDDEN Y
}
ATTRIBUTE Strategy.Route.Pass
{
TYPE LIST N
{
No
Yes
Done
}
INHERITANCE PCB
ECO_REGISTRATION N
READONLY Y
SYSTEM Y
HIDDEN Y
}
ATTRIBUTE Strategy.Route.Protect
{
TYPE BOOLEAN
INHERITANCE PCB
ECO_REGISTRATION N
READONLY Y
SYSTEM Y
HIDDEN Y
}
ATTRIBUTE Strategy.Route.Pause
{
TYPE BOOLEAN
INHERITANCE PCB
ECO_REGISTRATION N
READONLY Y
SYSTEM Y
HIDDEN Y
}
ATTRIBUTE Strategy.Route.Intensity
{
TYPE LIST N
{
Low
Medium
High
}
INHERITANCE PCB
ECO_REGISTRATION N
READONLY Y
SYSTEM Y
HIDDEN Y
}
ATTRIBUTE Strategy.Route.Priority
{
TYPE INTEGER
MIN 0
INHERITANCE NET NETCLASS PCB
INHERITANCE PART
INHERITANCE PINPAIR
ECO_REGISTRATION N
READONLY Y
SYSTEM Y
HIDDEN Y
}
ATTRIBUTE Strategy.Route.PlanePriority
{
TYPE INTEGER
MIN 0
INHERITANCE PCB
ECO_REGISTRATION N
READONLY Y
SYSTEM Y
HIDDEN Y
}
ATTRIBUTE Strategy.Route.DiffPairPriority
{
TYPE INTEGER
MIN 0
INHERITANCE NET
INHERITANCE PINPAIR
ECO_REGISTRATION N
READONLY Y
SYSTEM Y
HIDDEN Y
}
ATTRIBUTE Strategy.Route.MLGPriority
{
TYPE INTEGER
MIN 0
INHERITANCE NET NETCLASS PCB
INHERITANCE PINPAIR GROUP
ECO_REGISTRATION N
READONLY Y
SYSTEM Y
HIDDEN Y
}
ATTRIBUTE Strategy.Optimize.Pass
{
TYPE LIST N
{
No
Yes
Done
}
INHERITANCE PCB
ECO_REGISTRATION N
READONLY Y
SYSTEM Y
HIDDEN Y
}
ATTRIBUTE Strategy.Optimize.Protect
{
TYPE BOOLEAN
INHERITANCE PCB
ECO_REGISTRATION N
READONLY Y
SYSTEM Y
HIDDEN Y
}
ATTRIBUTE Strategy.Optimize.Pause
{
TYPE BOOLEAN
INHERITANCE PCB
ECO_REGISTRATION N
READONLY Y
SYSTEM Y
HIDDEN Y
}
ATTRIBUTE Strategy.Optimize.Intensity
{
TYPE LIST N
{
Low
Medium
High
}
INHERITANCE PCB
ECO_REGISTRATION N
READONLY Y
SYSTEM Y
HIDDEN Y
}
ATTRIBUTE Strategy.Optimize.Priority
{
TYPE INTEGER
MIN 0
INHERITANCE NET NETCLASS PCB
INHERITANCE PART
INHERITANCE PINPAIR
ECO_REGISTRATION N
READONLY Y
SYSTEM Y
HIDDEN Y
}
ATTRIBUTE Strategy.Optimize.PlanePriority
{
TYPE INTEGER
MIN 0
INHERITANCE PCB
ECO_REGISTRATION N
READONLY Y
SYSTEM Y
HIDDEN Y
}
ATTRIBUTE Strategy.Optimize.DiffPairPriority
{
TYPE INTEGER
MIN 0
INHERITANCE NET
INHERITANCE PINPAIR
ECO_REGISTRATION N
READONLY Y
SYSTEM Y
HIDDEN Y
}
ATTRIBUTE Strategy.Optimize.MLGPriority
{
TYPE INTEGER
MIN 0
INHERITANCE NET NETCLASS PCB
INHERITANCE PINPAIR GROUP
ECO_REGISTRATION N
READONLY Y
SYSTEM Y
HIDDEN Y
}
ATTRIBUTE Strategy.Miters.Pass
{
TYPE LIST N
{
No
Yes
Done
}
INHERITANCE PCB
ECO_REGISTRATION N
READONLY Y
SYSTEM Y
HIDDEN Y
}
ATTRIBUTE Strategy.Miters.Protect
{
TYPE BOOLEAN
INHERITANCE PCB
ECO_REGISTRATION N
READONLY Y
SYSTEM Y
HIDDEN Y
}
ATTRIBUTE Strategy.Miters.Pause
{
TYPE BOOLEAN
INHERITANCE PCB
ECO_REGISTRATION N
READONLY Y
SYSTEM Y
HIDDEN Y
}
ATTRIBUTE Strategy.Miters.Intensity
{
TYPE LIST N
{
Low
Medium
High
}
INHERITANCE PCB
ECO_REGISTRATION N
READONLY Y
SYSTEM Y
HIDDEN Y
}
ATTRIBUTE Strategy.Miters.Priority
{
TYPE INTEGER
MIN 0
INHERITANCE NET NETCLASS PCB
INHERITANCE PART
INHERITANCE PINPAIR
ECO_REGISTRATION N
READONLY Y
SYSTEM Y
HIDDEN Y
}
ATTRIBUTE Strategy.Miters.PlanePriority
{
TYPE INTEGER
MIN 0
INHERITANCE PCB
ECO_REGISTRATION N
READONLY Y
SYSTEM Y
HIDDEN Y
}
ATTRIBUTE Strategy.Miters.DiffPairPriority
{
TYPE INTEGER
MIN 0
INHERITANCE NET
INHERITANCE PINPAIR
ECO_REGISTRATION N
READONLY Y
SYSTEM Y
HIDDEN Y
}
ATTRIBUTE Strategy.Miters.MLGPriority
{
TYPE INTEGER
MIN 0
INHERITANCE NET NETCLASS PCB
INHERITANCE PINPAIR GROUP
ECO_REGISTRATION N
READONLY Y
SYSTEM Y
HIDDEN Y
}
ATTRIBUTE Strategy.TestPoint.Pass
{
TYPE LIST N
{
No
Yes
Done
}
INHERITANCE PCB
ECO_REGISTRATION N
READONLY Y
SYSTEM Y
HIDDEN Y
}
ATTRIBUTE Strategy.TestPoint.Protect
{
TYPE BOOLEAN
INHERITANCE PCB
ECO_REGISTRATION N
READONLY Y
SYSTEM Y
HIDDEN Y
}
ATTRIBUTE Strategy.TestPoint.Pause
{
TYPE BOOLEAN
INHERITANCE PCB
ECO_REGISTRATION N
READONLY Y
SYSTEM Y
HIDDEN Y
}
ATTRIBUTE Strategy.TestPoint.Intensity
{
TYPE LIST N
{
Low
Medium
High
}
INHERITANCE PCB
ECO_REGISTRATION N
READONLY Y
SYSTEM Y
HIDDEN Y
}
ATTRIBUTE Strategy.TestPoint.Priority
{
TYPE INTEGER
MIN 0
INHERITANCE NET NETCLASS PCB
INHERITANCE PART
INHERITANCE PINPAIR
ECO_REGISTRATION N
READONLY Y
SYSTEM Y
HIDDEN Y
}
ATTRIBUTE Strategy.TestPoint.PlanePriority
{
TYPE INTEGER
MIN 0
INHERITANCE PCB
ECO_REGISTRATION N
READONLY Y
SYSTEM Y
HIDDEN Y
}
ATTRIBUTE Strategy.TestPoint.DiffPairPriority
{
TYPE INTEGER
MIN 0
INHERITANCE NET
INHERITANCE PINPAIR
ECO_REGISTRATION N
READONLY Y
SYSTEM Y
HIDDEN Y
}
ATTRIBUTE Strategy.TestPoint.MLGPriority
{
TYPE INTEGER
MIN 0
INHERITANCE NET NETCLASS PCB
INHERITANCE PINPAIR GROUP
ECO_REGISTRATION N
READONLY Y
SYSTEM Y
HIDDEN Y
}
ATTRIBUTE Strategy.Center.Pass
{
TYPE LIST N
{
No
Yes
Done
}
INHERITANCE PCB
ECO_REGISTRATION N
READONLY Y
SYSTEM Y
HIDDEN Y
}
ATTRIBUTE Strategy.Center.Protect
{
TYPE BOOLEAN
INHERITANCE PCB
ECO_REGISTRATION N
READONLY Y
SYSTEM Y
HIDDEN Y
}
ATTRIBUTE Strategy.Center.Pause
{
TYPE BOOLEAN
INHERITANCE PCB
ECO_REGISTRATION N
READONLY Y
SYSTEM Y
HIDDEN Y
}
ATTRIBUTE Strategy.Center.Intensity
{
TYPE LIST N
{
Low
Medium
High
}
INHERITANCE PCB
ECO_REGISTRATION N
READONLY Y
SYSTEM Y
HIDDEN Y
}
ATTRIBUTE Strategy.Center.PlanePriority
{
TYPE INTEGER
MIN 0
INHERITANCE PCB
ECO_REGISTRATION N
READONLY Y
SYSTEM Y
HIDDEN Y
}
ATTRIBUTE Strategy.Center.Priority
{
TYPE INTEGER
MIN 0
INHERITANCE NET NETCLASS PCB
INHERITANCE PART
INHERITANCE PINPAIR
ECO_REGISTRATION N
READONLY Y
SYSTEM Y
HIDDEN Y
}
ATTRIBUTE Strategy.Center.DiffPairPriority
{
TYPE INTEGER
MIN 0
INHERITANCE NET
INHERITANCE PINPAIR
ECO_REGISTRATION N
READONLY Y
SYSTEM Y
HIDDEN Y
}
ATTRIBUTE Strategy.Center.MLGPriority
{
TYPE INTEGER
MIN 0
INHERITANCE NET NETCLASS PCB
INHERITANCE PINPAIR GROUP
ECO_REGISTRATION N
READONLY Y
SYSTEM Y
HIDDEN Y
}
ATTRIBUTE Strategy.Tune.Pass
{
TYPE LIST N
{
No
Yes
Done
}
INHERITANCE PCB
ECO_REGISTRATION N
READONLY Y
SYSTEM Y
HIDDEN Y
}
ATTRIBUTE Strategy.Tune.Protect
{
TYPE BOOLEAN
INHERITANCE PCB
ECO_REGISTRATION N
READONLY Y
SYSTEM Y
HIDDEN Y
}
ATTRIBUTE Strategy.Tune.Pause
{
TYPE BOOLEAN
INHERITANCE PCB
ECO_REGISTRATION N
READONLY Y
SYSTEM Y
HIDDEN Y
}
ATTRIBUTE Strategy.Tune.Intensity
{
TYPE LIST N
{
Low
Medium
High
}
INHERITANCE PCB
ECO_REGISTRATION N
READONLY Y
SYSTEM Y
HIDDEN Y
}
ATTRIBUTE Strategy.Tune.PlanePriority
{
TYPE INTEGER
MIN 0
INHERITANCE PCB
ECO_REGISTRATION N
READONLY Y
SYSTEM Y
HIDDEN Y
}
ATTRIBUTE Strategy.Tune.Priority
{
TYPE INTEGER
MIN 0
INHERITANCE NET NETCLASS PCB
INHERITANCE PART
INHERITANCE PINPAIR
ECO_REGISTRATION N
READONLY Y
SYSTEM Y
HIDDEN Y
}
ATTRIBUTE Strategy.Tune.DiffPairPriority
{
TYPE INTEGER
MIN 0
INHERITANCE NET
INHERITANCE PINPAIR
ECO_REGISTRATION N
READONLY Y
SYSTEM Y
HIDDEN Y
}
ATTRIBUTE Strategy.Tune.MLGPriority
{
TYPE INTEGER
MIN 0
INHERITANCE NET NETCLASS PCB
INHERITANCE PINPAIR GROUP
ECO_REGISTRATION N
READONLY Y
SYSTEM Y
HIDDEN Y
}
ATTRIBUTE DIE.FormatId
{
TYPE FREETEXT N
INHERITANCE DECAL
ECO_REGISTRATION N
READONLY Y
SYSTEM Y
HIDDEN Y
}
ATTRIBUTE DIE.ChipLength
{
TYPE FREETEXT N
INHERITANCE DECAL
ECO_REGISTRATION N
READONLY Y
SYSTEM Y
HIDDEN Y
}
ATTRIBUTE DIE.ChipWidth
{
TYPE FREETEXT N
INHERITANCE DECAL
ECO_REGISTRATION N
READONLY Y
SYSTEM Y
HIDDEN Y
}
ATTRIBUTE DIE.ChipHeight
{
TYPE FREETEXT N
INHERITANCE DECAL
ECO_REGISTRATION N
READONLY Y
SYSTEM Y
HIDDEN Y
}
ATTRIBUTE DIE.WBRules.MinLength
{
TYPE FREETEXT N
INHERITANCE DECAL
ECO_REGISTRATION N
READONLY Y
SYSTEM Y
HIDDEN Y
}
ATTRIBUTE DIE.WBRules.MaxLength
{
TYPE FREETEXT N
INHERITANCE DECAL
ECO_REGISTRATION N
READONLY Y
SYSTEM Y
HIDDEN Y
}
ATTRIBUTE DIE.WBRules.WToWDistance
{
TYPE FREETEXT N
INHERITANCE DECAL
ECO_REGISTRATION N
READONLY Y
SYSTEM Y
HIDDEN Y
}
ATTRIBUTE DIE.WBRules.WBtoPad
{
TYPE FREETEXT N
INHERITANCE DECAL
ECO_REGISTRATION N
READONLY Y
SYSTEM Y
HIDDEN Y
}
ATTRIBUTE DIE.WBRules.MaxAngle
{
TYPE FREETEXT N
INHERITANCE DECAL
ECO_REGISTRATION N
READONLY Y
SYSTEM Y
HIDDEN Y
}
ATTRIBUTE DIE.SBPCount
{
TYPE FREETEXT N
INHERITANCE DECAL
ECO_REGISTRATION N
READONLY Y
SYSTEM Y
HIDDEN Y
}
ATTRIBUTE DIE.SBP1
{
TYPE FREETEXT N
INHERITANCE DECAL
ECO_REGISTRATION N
READONLY Y
SYSTEM Y
HIDDEN Y
}
ATTRIBUTE DIE.CBPCount
{
TYPE FREETEXT N
INHERITANCE DECAL
ECO_REGISTRATION N
READONLY Y
SYSTEM Y
HIDDEN Y
}
ATTRIBUTE DIE.CBP1
{
TYPE FREETEXT N
INHERITANCE DECAL
ECO_REGISTRATION N
READONLY Y
SYSTEM Y
HIDDEN Y
}
ATTRIBUTE DIE.WBCount
{
TYPE FREETEXT N
INHERITANCE DECAL
ECO_REGISTRATION N
READONLY Y
SYSTEM Y
HIDDEN Y
}
ATTRIBUTE DIE.WB1
{
TYPE FREETEXT N
INHERITANCE DECAL
ECO_REGISTRATION N
READONLY Y
SYSTEM Y
HIDDEN Y
}
ATTRIBUTE DIE.SBPGuideCount
{
TYPE FREETEXT N
INHERITANCE DECAL
ECO_REGISTRATION N
READONLY Y
SYSTEM Y
HIDDEN Y
}
ATTRIBUTE DIE.SBPGuide1
{
TYPE FREETEXT N
INHERITANCE DECAL
ECO_REGISTRATION N
READONLY Y
SYSTEM Y
HIDDEN Y
}
ATTRIBUTE DIE.CBPAssignment1
{
TYPE FREETEXT N
INHERITANCE DECAL
ECO_REGISTRATION N
READONLY Y
SYSTEM Y
HIDDEN Y
}
ATTRIBUTE AutoDimensioning.Marker_Shape
{
TYPE FREETEXT N
INHERITANCE PCB
ECO_REGISTRATION N
READONLY Y
SYSTEM Y
HIDDEN Y
}
ATTRIBUTE AutoDimensioning.Text_NumberPrecision
{
TYPE FREETEXT N
INHERITANCE PCB
ECO_REGISTRATION N
READONLY Y
SYSTEM Y
HIDDEN Y
}
ATTRIBUTE AutoDimensioning.Text_AngularPrecision
{
TYPE FREETEXT N
INHERITANCE PCB
ECO_REGISTRATION N
READONLY Y
SYSTEM Y
HIDDEN Y
}
ATTRIBUTE AutoDimensioning.Text_Suffix
{
TYPE FREETEXT N
INHERITANCE PCB
ECO_REGISTRATION N
READONLY Y
SYSTEM Y
HIDDEN Y
}
ATTRIBUTE AutoDimensioning.Text_Layer
{
TYPE INTEGER
MIN 0
MAX 250
INHERITANCE PCB
ECO_REGISTRATION N
READONLY Y
SYSTEM Y
HIDDEN Y
}
ATTRIBUTE AutoDimensioning.Line_Layer
{
TYPE INTEGER
MIN 0
MAX 250
INHERITANCE PCB
ECO_REGISTRATION N
READONLY Y
SYSTEM Y
HIDDEN Y
}
ATTRIBUTE AutoDimensioning.Preview_Type
{
TYPE INTEGER
MIN 1
MAX 5
INHERITANCE PCB
ECO_REGISTRATION N
READONLY Y
SYSTEM Y
HIDDEN Y
}
ATTRIBUTE AutoDimensioning.Text_DisplacementValue
{
TYPE INTEGER
MIN 0
MAX 38100000
INHERITANCE PCB
ECO_REGISTRATION N
READONLY N
SYSTEM N
HIDDEN N
}
ATTRIBUTE Placement.Grid.Use
{
TYPE BOOLEAN
INHERITANCE PCB
ECO_REGISTRATION N
READONLY Y
SYSTEM Y
HIDDEN Y
}
ATTRIBUTE Placement.Grid.X
{
TYPE QUANTITY
QUANTITY Size/Dimension
ABBR 
UNIT 
MIN 0dbunit
MAX 76200000dbunit
INHERITANCE PCB
ECO_REGISTRATION N
READONLY Y
SYSTEM Y
HIDDEN Y
}
ATTRIBUTE Placement.Grid.Y
{
TYPE QUANTITY
QUANTITY Size/Dimension
ABBR 
UNIT 
MIN 0dbunit
MAX 76200000dbunit
INHERITANCE PCB
ECO_REGISTRATION N
READONLY Y
SYSTEM Y
HIDDEN Y
}
ATTRIBUTE Accordion.Amplitude.Min
{
TYPE INTEGER
MIN 3
MAX 300
INHERITANCE PCB
ECO_REGISTRATION N
READONLY Y
SYSTEM Y
HIDDEN Y
}
ATTRIBUTE Accordion.Amplitude.Max
{
TYPE INTEGER
MIN 4
MAX 300
INHERITANCE PCB
ECO_REGISTRATION N
READONLY Y
SYSTEM Y
HIDDEN Y
}
ATTRIBUTE Accordion.Gap.Min
{
TYPE INTEGER
MIN 1
MAX 10
INHERITANCE PCB
ECO_REGISTRATION N
READONLY Y
SYSTEM Y
HIDDEN Y
}
ATTRIBUTE Accordion.HierarchyLevel
{
TYPE INTEGER
MIN 1
MAX 8
INHERITANCE PCB
ECO_REGISTRATION N
READONLY Y
SYSTEM Y
HIDDEN Y
}
ATTRIBUTE Accordion.Miters.Arcs
{
TYPE BOOLEAN
INHERITANCE PCB
ECO_REGISTRATION N
READONLY Y
SYSTEM Y
HIDDEN Y
}
ATTRIBUTE Accordion.Miters.Ratio
{
TYPE FLOAT
MIN 0.5
MAX 250
INHERITANCE PCB
ECO_REGISTRATION N
READONLY Y
SYSTEM Y
HIDDEN Y
}
ATTRIBUTE Routing.MaxChannelWidth
{
TYPE QUANTITY
QUANTITY Size/Dimension
ABBR 
UNIT 
MIN 0dbunit
MAX 381000000dbunit
INHERITANCE PCB
ECO_REGISTRATION N
READONLY Y
SYSTEM Y
HIDDEN Y
}
ATTRIBUTE Routing.SoftLengthRrules
{
TYPE BOOLEAN
INHERITANCE PCB
ECO_REGISTRATION N
READONLY Y
SYSTEM Y
HIDDEN Y
}
ATTRIBUTE Routing.MeanderBeforeTune
{
TYPE BOOLEAN
INHERITANCE PCB
ECO_REGISTRATION N
READONLY Y
SYSTEM Y
HIDDEN Y
}
ATTRIBUTE Routing.ExtraLengthPercent
{
TYPE INTEGER
MIN 0
MAX 100
INHERITANCE PCB
ECO_REGISTRATION N
READONLY Y
SYSTEM Y
HIDDEN Y
}
ATTRIBUTE MatchLength.Name
{
TYPE FREETEXT N
INHERITANCE NET NETCLASS
INHERITANCE PINPAIR GROUP
ECO_REGISTRATION N
READONLY Y
SYSTEM Y
HIDDEN Y
}
ATTRIBUTE Planning.Scheduled
{
TYPE BOOLEAN
INHERITANCE NET
ECO_REGISTRATION Y
READONLY Y
SYSTEM Y
HIDDEN Y
}
ATTRIBUTE Library.Timestamp
{
TYPE FREETEXT N
INHERITANCE DECAL
INHERITANCE PARTTYPE
ECO_REGISTRATION N
READONLY Y
SYSTEM Y
HIDDEN Y
}
ATTRIBUTE Design.Timestamp
{
TYPE FREETEXT N
INHERITANCE DECAL
INHERITANCE PARTTYPE
ECO_REGISTRATION N
READONLY Y
SYSTEM Y
HIDDEN Y
}
ATTRIBUTE DiffPair.RestrictPairTuneInGap
{
TYPE BOOLEAN
INHERITANCE PCB
ECO_REGISTRATION N
READONLY Y
SYSTEM Y
HIDDEN Y
}
ATTRIBUTE DiffPair.RestrictSmallAccordionsInPairs
{
TYPE BOOLEAN
INHERITANCE PCB
ECO_REGISTRATION N
READONLY Y
SYSTEM Y
HIDDEN Y
}
ATTRIBUTE DiffPair.TunePairsToZeroTolerance
{
TYPE BOOLEAN
INHERITANCE PCB
ECO_REGISTRATION N
READONLY Y
SYSTEM Y
HIDDEN Y
}
ATTRIBUTE CAM.Solder mask.Adjust
{
TYPE QUANTITY
QUANTITY Size/Dimension
ABBR 
UNIT 
MIN -9525000dbunit
MAX 9525000dbunit
INHERITANCE PCB
INHERITANCE PART DECAL
INHERITANCE VIA
ECO_REGISTRATION N
READONLY N
SYSTEM Y
HIDDEN N
}
ATTRIBUTE CAM.Paste mask.Adjust
{
TYPE QUANTITY
QUANTITY Size/Dimension
ABBR 
UNIT 
MIN -9525000dbunit
MAX 9525000dbunit
INHERITANCE PCB
INHERITANCE PART DECAL
INHERITANCE VIA
ECO_REGISTRATION N
READONLY N
SYSTEM Y
HIDDEN N
}
ATTRIBUTE CAM.Apply Oversize To All Pads
{
TYPE BOOLEAN
INHERITANCE PCB
ECO_REGISTRATION N
READONLY N
SYSTEM Y
HIDDEN N
}
ATTRIBUTE CHK.Use Visible Workspace Box for Latium Checking
{
TYPE BOOLEAN
INHERITANCE PCB
ECO_REGISTRATION N
READONLY N
SYSTEM Y
HIDDEN Y
}
ATTRIBUTE Single Sided Board
{
TYPE BOOLEAN
INHERITANCE PCB
ECO_REGISTRATION N
READONLY N
SYSTEM Y
HIDDEN Y
}
ATTRIBUTE DxDesigner.ProjectFilePath
{
TYPE FREETEXT N
INHERITANCE PCB
ECO_REGISTRATION N
READONLY Y
SYSTEM Y
HIDDEN Y
}
ATTRIBUTE iCDB.DesignName
{
TYPE FREETEXT N
INHERITANCE PCB
ECO_REGISTRATION N
READONLY Y
SYSTEM Y
HIDDEN Y
}
ATTRIBUTE iCDB.RootBlock
{
TYPE FREETEXT N
INHERITANCE PCB
ECO_REGISTRATION N
READONLY Y
SYSTEM Y
HIDDEN Y
}
ATTRIBUTE iCDB.MainSnapshotName
{
TYPE FREETEXT N
INHERITANCE PCB
ECO_REGISTRATION N
READONLY Y
SYSTEM Y
HIDDEN Y
}
ATTRIBUTE iCDB.TempSnapshotName
{
TYPE FREETEXT N
INHERITANCE PCB
ECO_REGISTRATION N
READONLY Y
SYSTEM Y
HIDDEN Y
}
ATTRIBUTE Bridges
{
TYPE FREETEXT N
INHERITANCE NET
ECO_REGISTRATION N
READONLY Y
SYSTEM Y
HIDDEN Y
}
ATTRIBUTE AssociatedNetAssociateNets
{
TYPE BOOLEAN
INHERITANCE NET
INHERITANCE PART
ECO_REGISTRATION N
READONLY Y
SYSTEM Y
HIDDEN Y
}
ATTRIBUTE AssociatedNetAllowPrefix
{
TYPE BOOLEAN
INHERITANCE NET
INHERITANCE PART
ECO_REGISTRATION N
READONLY Y
SYSTEM Y
HIDDEN Y
}
ATTRIBUTE AssociatedNetDiscreteLength
{
TYPE FLOAT
INHERITANCE PCB
INHERITANCE PART
ECO_REGISTRATION N
READONLY Y
SYSTEM Y
HIDDEN Y
}
ATTRIBUTE Sim.Analog.Model
{
TYPE FREETEXT N
INHERITANCE PART PARTTYPE
ECO_REGISTRATION N
READONLY N
SYSTEM N
HIDDEN N
}
ATTRIBUTE Sim.Analog.Order
{
TYPE FREETEXT N
INHERITANCE PART PARTTYPE
ECO_REGISTRATION N
READONLY N
SYSTEM N
HIDDEN N
}
ATTRIBUTE Sim.Analog.Prefix
{
TYPE FREETEXT N
INHERITANCE PART PARTTYPE
ECO_REGISTRATION N
READONLY N
SYSTEM N
HIDDEN N
}
ATTRIBUTE Voltage Rating
{
TYPE FREETEXT N
INHERITANCE PART PARTTYPE
ECO_REGISTRATION N
READONLY N
SYSTEM N
HIDDEN N
}
ATTRIBUTE Guard.BandColor
{
TYPE INTEGER
MIN 0
INHERITANCE PCB
ECO_REGISTRATION N
READONLY N
SYSTEM N
HIDDEN N
}
ATTRIBUTE Blaze.Thermal.Color
{
TYPE INTEGER
MIN 0
INHERITANCE PCB
ECO_REGISTRATION N
READONLY N
SYSTEM N
HIDDEN N
}
ATTRIBUTE Blaze.TestPoint.Color
{
TYPE INTEGER
MIN 0
INHERITANCE PCB
ECO_REGISTRATION N
READONLY N
SYSTEM N
HIDDEN N
}
ATTRIBUTE DigiKey #
{
TYPE FREETEXT N
INHERITANCE PART PARTTYPE
ECO_REGISTRATION N
READONLY N
SYSTEM N
HIDDEN N
}
ATTRIBUTE MFG - PN
{
TYPE FREETEXT N
INHERITANCE PART PARTTYPE
ECO_REGISTRATION N
READONLY N
SYSTEM N
HIDDEN N
}
ATTRIBUTE PackageDescription
{
TYPE FREETEXT N
INHERITANCE PART PARTTYPE
ECO_REGISTRATION N
READONLY N
SYSTEM N
HIDDEN N
}
ATTRIBUTE PADS3D.Objects.Silkscreen.Refresh
{
TYPE FREETEXT N
INHERITANCE PCB
ECO_REGISTRATION N
READONLY N
SYSTEM Y
HIDDEN Y
}
ATTRIBUTE PADS3D.Objects.SolderMask.Refresh
{
TYPE FREETEXT N
INHERITANCE PCB
ECO_REGISTRATION N
READONLY N
SYSTEM Y
HIDDEN Y
}
ATTRIBUTE MFG
{
TYPE FREETEXT N
INHERITANCE PART PARTTYPE
ECO_REGISTRATION N
READONLY N
SYSTEM N
HIDDEN N
}
}
ATTRIBUTE VALUES
{
PART R2
{
Value 10k
}
PART R3
{
Value 10k
}
PART R9
{
Value 2k
}
PART C4
{
Value 1u
}
PART C3
{
Value 0.1u
}
PART R8
{
Value 100
}
PART R7
{
Value 100
}
PART R6
{
Value 2k
}
PART R5
{
Value 100
}
PART R4
{
Value 2k
}
PART C6
{
Geometry.Height 0.9mm
Value 0.01u
}
PART C7
{
Geometry.Height 0.9mm
Value 0.01u
}
PART C2
{
Geometry.Height 0.9mm
Value 0.1u
}
PART C1
{
Geometry.Height 0.9mm
Value 10u
}
PART C5
{
Geometry.Height 0.9mm
Value 470p
}
PART R11
{
Geometry.Height 0.55mm
Value 10k
}
PART R13
{
Geometry.Height 0.55mm
Value 10k
}
PART R14
{
Geometry.Height 0.55mm
Value 10k
}
PART R10
{
Geometry.Height 0.55mm
Value 10k
}
PART R1
{
Value 10k
}
PART R12
{
Geometry.Height 0.55mm
Value 4.7k
}
DECAL SM_R_0805
{
Design.Timestamp 2006.07.11.15.00.43
}
DECAL LCD
{
Design.Timestamp 2020.04.20.15.36.15
}
DECAL SM_C_0805
{
Design.Timestamp 2006.07.11.18.08.14
}
DECAL SOT23
{
Design.Timestamp 1999.08.31.15.21.39
}
DECAL MNT_250-125
{
Design.Timestamp 2018.04.12.13.32.19
}
DECAL MNT125
{
Design.Timestamp 2020.04.18.15.27.03
}
DECAL CONN2X20
{
Design.Timestamp 2020.04.18.15.17.14
}
DECAL CONN_5
{
Design.Timestamp 2013.04.02.13.27.05
}
DECAL CONN2X20_BOTTOM
{
Design.Timestamp 2020.04.17.13.03.50
}
DECAL CONN_5-PEC16
{
Design.Timestamp 2020.04.19.21.13.44
}
DECAL RJ45_SM
{
Design.Timestamp 2020.04.19.16.48.11
}
DECAL SOIC127P-8N
{
Design.Timestamp 2014.06.24.12.41.04
}
DECAL DIP8
{
Design.Timestamp 2020.03.26.18.42.32
}
DECAL CONN-PEC16
{
Design.Timestamp 2020.04.19.22.28.47
}
DECAL PAD60_35
{
Design.Timestamp 2020.03.26.14.20.41
}
DECAL PADS_2
{
Design.Timestamp 2020.10.26.15.57.02
}
PARTTYPE R0805
{
Description 1/8 W
Design.Timestamp 2008.02.06.16.02.15
"Manufacturer #1" 
"Part Number" 
Sim.Analog.Model 
Sim.Analog.Order Model$
Sim.Analog.Prefix R
Tolerance 
Value 220
}
PARTTYPE NHD-C0220BIZ-FS(RGB)-FBW-3VM
{
Design.Timestamp 2020.04.13.20.05.59
}
PARTTYPE C0805
{
Cost 
Description RADIAL CERAMIC CAPACITOR
Design.Timestamp 2015.06.04.18.56.31
"Manufacturer #1" 
"Part Number" 
Sim.Analog.Model 
Sim.Analog.Order Model$
Sim.Analog.Prefix C
Tolerance ???
Value .1uF
"Voltage Rating" ???
}
PARTTYPE MMBT3904LT1
{
Cost 
Description GENERAL PURPOSE NPN SILICON TRANSISTOR
Design.Timestamp 2020.04.13.20.11.27
"Manufacturer #1" MOTOROLA
"Manufacturer #2" 
"Part Number" MMBT3904LT1
}
PARTTYPE MNT250_125
{
Design.Timestamp 2018.04.12.13.33.59
}
PARTTYPE MNT125
{
Design.Timestamp 2020.04.14.15.07.30
}
PARTTYPE CONN2X20
{
Design.Timestamp 2019.02.20.20.24.31
}
PARTTYPE PEC16L
{
Design.Timestamp 2020.04.15.01.00.54
"Part Number" PEC16-2015F-S0024
}
PARTTYPE RJ45_CAT6
{
Design.Timestamp 2020.04.19.17.18.46
"DigiKey #" 380-1096-nd
MFG Bel Stewart Connector
"Part Number" ss-60000-009
}
PARTTYPE MCP3202
{
Design.Timestamp 2020.04.19.17.25.23
}
PARTTYPE PAD60_35
{
Design.Timestamp 2013.04.11.16.19.41
}
PARTTYPE ALARM
{
Design.Timestamp 2020.10.26.15.59.44
}
PARTTYPE FAN
{
Design.Timestamp 2020.10.26.15.58.29
}
PARTTYPE SW-PUSH_BUTTON
{
Description DPDT Switch 1:C 2:NC 3:NO
Design.Timestamp 2020.10.26.15.59.11
"Manufacturer #1" 
"Manufacturer #2" 
"Part Number" 
Sim.Analog.Model 
Sim.Analog.Order Model$
Sim.Analog.Prefix 
Value ???
}
PCB DEFAULT
{
Accordion.HierarchyLevel 8
Accordion.Amplitude.Max 30
Accordion.Amplitude.Min 3
Accordion.Gap.Min 1
Accordion.Miters.Arcs No
Accordion.Miters.Ratio 1.5
AutoDimensioning.Line_Layer 24
AutoDimensioning.Marker_Shape YYNNNY
AutoDimensioning.Preview_Type 1
AutoDimensioning.Text_AngularPrecision 0 0 0
AutoDimensioning.Text_DisplacementValue 0
AutoDimensioning.Text_Layer 24
AutoDimensioning.Text_NumberPrecision 0 2 2
AutoDimensioning.Text_Suffix mil##mm##"
Blaze.TestPoint.Color 8
Blaze.Thermal.Color 8
"CAM.Apply Oversize To All Pads" Yes
"DFT.Allow Stubs" Yes
"DFT.Generate Test Points" No
"DFT.Grid X-Coordinate" 952500dbunit
"DFT.Grid Y-Coordinate" 952500dbunit
"DFT.Insert Test Point Vias" No
"DFT.Preserve Test Points" No
"DFT.Probe Pins" Yes
"DFT.Probe to Pad Clearance" 228600dbunit
"DFT.Probe to Trace Clearance" 228600dbunit
"DFT.Stub Length" 19050000dbunit
"DFT.Use Via Grid" Yes
DiffPair.RestrictPairTuneInGap No
DiffPair.RestrictSmallAccordionsInPairs No
DiffPair.TunePairsToZeroTolerance Yes
Guard.BandColor 0
PADS3D.Objects.Silkscreen.Refresh 83
PADS3D.Objects.SolderMask.Refresh 83
Placement.Grid.Use No
Placement.Grid.X 3810000dbunit
Placement.Grid.Y 3810000dbunit
Routing.ExtraLengthPercent 100
Routing.MaxChannelWidth 3810000dbunit
Routing.MeanderBeforeTune No
Routing.SoftLengthRrules Yes
Rules.ViaAtSMD No
Rules.Fanout.Length.Maximum 9525000dbunit
Rules.Fanout.Length.Unlimited Yes
Rules.Fanout.Nets.Plane Yes
Rules.Fanout.Nets.Signal No
Rules.Fanout.Nets.UnusedPins No
Rules.Fanout.Sharing.Pin Yes
Rules.Fanout.Sharing.SMD Yes
Rules.Fanout.Sharing.Trace No
Rules.Fanout.Sharing.Via Yes
Rules.PadEntry.AnyAngle Yes
Rules.PadEntry.Corner Yes
Rules.PadEntry.Side Yes
Rules.PadEntry.Soft Yes
Rules.ViaAtSMD.Center Yes
Rules.ViaAtSMD.Ends Yes
Rules.ViaAtSMD.FitInside Yes
"Single Sided Board" No
}
}

*END*     OF ASCII OUTPUT FILE
```
