## Supplementary Design File 1 for "Inexpensive multi-patient respiratory monitoring system for helmet ventilation during COVID-19 pandemic": LCD_Interface5.txt

```
*PADS-LOGIC-V9.0* DESIGN EXPORT FILE FROM PADS LOGIC VVX.2.1
*SCH*        GENERAL PARAMETERS OF THE SCHEMATIC DESIGN"

CUR SHEET    0              Current Active Sheet
USERGRID     100    10      Design and Label/Text grid settings
LINEWIDTH    10             Width items will be created with
CONNWIDTH    10             Width used to plot connections
BUSWIDTH     25             Width used to plot buses
BUSANGLE     25             Angle used when plotting buses
NNVISPWRGND  4              Pwr/Gnd netname visibility default flag
PCBFLAGS     103991         PCB Netlist and ECO options
PINNAMESIZE  97     10      Height and LineWidth used by pin names
TEXTSIZE     153    10      Height and LineWidth text will be created width
JOBTIME      0              Amount of time spent on this LOGIC design
DOTGRID      100            Space in thous/inch between graphic dots
BACKUPTIME   5              Number of minutes between database backups
TIEDOTSIZE   50             Diameter of tiedot point
REFNAMESIZE  100    10      Height and LineWidth used by part ref. names
PARTNAMESIZE 100    10      Height and LineWidth used by part type names
PINNOSIZE    97     10      Height and LineWidth used by pin numbers
NETNAMESIZE  100    10      Height and LineWidth used by net names
REAL WIDTH   20             Widths greater then this are displayed real size
SHEET SIZE   B             
UNITS        0              Rules units type
JOBNAME      LCD_Interface5.sch
NTXCOL 11 9
HIRCOL 14
LINCOL 8
TXTCOL 11 9
CONCOL 14
BUSCOL 14
PTXCOL 11 9
COMCOL 11
NMCOL  11 9
PNMCOL 11 9
PINCOL 11 9
NETCOL 11 9
FBGCOL 15 0
OFFREFVIEW   0              Offsheet references visibility default flag
OFFREFNUM    0              Offsheet references per line
SHEETNUMSEP  []             Sheet Number separators
FONT MODE   System
DEFAULT FONT "Regular Verdana"
BORDER NAME SHEET_B_5
FIELDCOL 10 2

*CAM* PLOTTER SETTINGS 
*REMARK*    PARENT_KEYWORD PARENT_VALUE
*REMARK*  [ { 
*REMARK*       CHILD_KEYWORD CHILD_VALUE
*REMARK*     [ CHILD_KEYWORD CHILD_VALUE
*REMARK*     [ { 
*REMARK*          GRAND_CHILD_KEYWORD GRAND_CHILD_VALUE [...] 
*REMARK*       } ]] 
*REMARK*    } ] 

PLOT_SECTION	5.0
{
PLOT_DEFAULTS_PHOTO_PLOTTER	NULL
{
DEFAULT_FILE_PREFIX	 PressureSensor_Logic0
DEFAULT_SCALE	 1 1
DEFAULT_ORIENTATION	 0
DEFAULT_JUSTIFICATION	 SF
DEFAULT_OFFSETS	 0 0
DEFAULT_WINDOW_PLOT	 N
DEFAULT_PLOT_JOBNAME	 N
DEFAULT_PLOT_OLE	 N
DEFAULT_SHEET	Current
DEFAULT_CONNECTIONS	1
DEFAULT_BUSSES	1
DEFAULT_LINES	1
DEFAULT_TEXT	1
DEFAULT_PARTS	1
DEFAULT_REFDES	1
DEFAULT_PARTTYPES	1
DEFAULT_PARTEXT	1
DEFAULT_PINNUMBERS	1
DEFAULT_PINNAMES	1
DEFAULT_NETNAMES	1
DEFAULT_HIERSYMS	1
}
PLOT_DEFAULTS_PEN_PLOTTER	NULL
{
DEFAULT_FILE_PREFIX	 chaos2_proto_Logic0
DEFAULT_SCALE	 1 1
DEFAULT_ORIENTATION	 0
DEFAULT_JUSTIFICATION	 SF
DEFAULT_OFFSETS	 0 0
DEFAULT_WINDOW_PLOT	 N
DEFAULT_PLOT_JOBNAME	 Y
DEFAULT_PLOT_OLE	 N
DEFAULT_SHEET	All
DEFAULT_CONNECTIONS	1
DEFAULT_BUSSES	1
DEFAULT_LINES	1
DEFAULT_TEXT	1
DEFAULT_PARTS	1
DEFAULT_REFDES	1
DEFAULT_PARTTYPES	1
DEFAULT_PARTEXT	1
DEFAULT_PINNUMBERS	1
DEFAULT_PINNAMES	1
DEFAULT_NETNAMES	1
DEFAULT_HIERSYMS	1
}
PLOT_DEFAULTS_PRINTER	NULL
{
DEFAULT_FILE_PREFIX	 chaos_brd
DEFAULT_SCALE	 1 1
DEFAULT_ORIENTATION	 0
DEFAULT_JUSTIFICATION	 SF
DEFAULT_OFFSETS	 0 0
DEFAULT_WINDOW_PLOT	 N
DEFAULT_PLOT_JOBNAME	 N
DEFAULT_PLOT_OLE	 N
DEFAULT_SHEET	All
DEFAULT_CONNECTIONS	1
DEFAULT_BUSSES	1
DEFAULT_LINES	1
DEFAULT_TEXT	1
DEFAULT_PARTS	1
DEFAULT_REFDES	1
DEFAULT_PARTTYPES	1
DEFAULT_PARTEXT	1
DEFAULT_PINNUMBERS	1
DEFAULT_PINNAMES	1
DEFAULT_NETNAMES	1
DEFAULT_HIERSYMS	1
}
PLOT_AUGMENT_ON_THE_FLY	Y
}

*MISC*      MISCELLANEOUS PARAMETERS
*REMARK*    PARENT_KEYWORD PARENT_VALUE
*REMARK*  [ { 
*REMARK*       CHILD_KEYWORD CHILD_VALUE
*REMARK*     [ CHILD_KEYWORD CHILD_VALUE
*REMARK*     [ { 
*REMARK*          GRAND_CHILD_KEYWORD GRAND_CHILD_VALUE [...] 
*REMARK*       } ]] 
*REMARK*    } ] 

LAYER	MILS
{
LAYER	0
{
LAYER_THICKNESS	0
DIELECTRIC	3.300000
}
LAYER	1
{
LAYER_NAME	Top
LAYER_TYPE	ROUTING
PLANE	MIXED
ROUTING_DIRECTION	HORIZONTAL
ASSOCIATED_SILK_SCREEN	Silkscreen Top
ASSOCIATED_PASTE_MASK	Paste Mask Top
ASSOCIATED_SOLDER_MASK	Solder Mask Top
ASSOCIATED_ASSEMBLY	Assembly Drawing Top
COMPONENT	Y
ROUTABLE	Y
VISIBLE	Y
SELECTABLE	Y
ENABLED	Y
LAYER_THICKNESS	10
COPPER_THICKNESS	1.35
DIELECTRIC	4.300000
COST	0
}
LAYER	2
{
LAYER_NAME	Inner Layer 2
LAYER_TYPE	ROUTING
PLANE	CAM
ROUTING_DIRECTION	VERTICAL
ROUTABLE	Y
VISIBLE	Y
SELECTABLE	Y
ENABLED	Y
LAYER_THICKNESS	10
COPPER_THICKNESS	1.35
DIELECTRIC	4.300000
COST	0
}
LAYER	3
{
LAYER_NAME	Inner Layer 3
LAYER_TYPE	ROUTING
PLANE	CAM
ROUTING_DIRECTION	HORIZONTAL
ROUTABLE	Y
VISIBLE	Y
SELECTABLE	Y
ENABLED	Y
LAYER_THICKNESS	10
COPPER_THICKNESS	1.35
DIELECTRIC	4.300000
COST	0
}
LAYER	4
{
LAYER_NAME	Bottom
LAYER_TYPE	ROUTING
PLANE	NONE
ROUTING_DIRECTION	VERTICAL
ASSOCIATED_SILK_SCREEN	Silkscreen Bottom
ASSOCIATED_PASTE_MASK	Paste Mask Bottom
ASSOCIATED_SOLDER_MASK	Solder Mask Bottom
ASSOCIATED_ASSEMBLY	Assembly Drawing Bottom
COMPONENT	Y
ROUTABLE	Y
VISIBLE	Y
SELECTABLE	Y
ENABLED	Y
LAYER_THICKNESS	0
COPPER_THICKNESS	1.35
DIELECTRIC	3.300000
COST	0
}
LAYER	5
{
LAYER_NAME	Layer_5
LAYER_TYPE	UNASSIGNED
PLANE	NONE
ROUTING_DIRECTION	NO_PREFERENCE
VISIBLE	Y
SELECTABLE	Y
ENABLED	Y
LAYER_THICKNESS	0
COPPER_THICKNESS	0
DIELECTRIC	0.000000
COST	0
}
LAYER	6
{
LAYER_NAME	Layer_6
LAYER_TYPE	UNASSIGNED
PLANE	NONE
ROUTING_DIRECTION	NO_PREFERENCE
VISIBLE	Y
SELECTABLE	Y
ENABLED	Y
LAYER_THICKNESS	0
COPPER_THICKNESS	0
DIELECTRIC	0.000000
COST	0
}
LAYER	7
{
LAYER_NAME	Layer_7
LAYER_TYPE	UNASSIGNED
PLANE	NONE
ROUTING_DIRECTION	NO_PREFERENCE
VISIBLE	Y
SELECTABLE	Y
ENABLED	Y
LAYER_THICKNESS	0
COPPER_THICKNESS	0
DIELECTRIC	0.000000
COST	0
}
LAYER	8
{
LAYER_NAME	Layer_8
LAYER_TYPE	UNASSIGNED
PLANE	NONE
ROUTING_DIRECTION	NO_PREFERENCE
VISIBLE	Y
SELECTABLE	Y
ENABLED	Y
LAYER_THICKNESS	0
COPPER_THICKNESS	0
DIELECTRIC	0.000000
COST	0
}
LAYER	9
{
LAYER_NAME	Layer_9
LAYER_TYPE	UNASSIGNED
PLANE	NONE
ROUTING_DIRECTION	NO_PREFERENCE
VISIBLE	Y
SELECTABLE	Y
ENABLED	Y
LAYER_THICKNESS	0
COPPER_THICKNESS	0
DIELECTRIC	0.000000
COST	0
}
LAYER	10
{
LAYER_NAME	Layer_10
LAYER_TYPE	UNASSIGNED
PLANE	NONE
ROUTING_DIRECTION	NO_PREFERENCE
VISIBLE	Y
SELECTABLE	Y
ENABLED	Y
LAYER_THICKNESS	0
COPPER_THICKNESS	0
DIELECTRIC	0.000000
COST	0
}
LAYER	11
{
LAYER_NAME	Layer_11
LAYER_TYPE	UNASSIGNED
PLANE	NONE
ROUTING_DIRECTION	NO_PREFERENCE
VISIBLE	Y
SELECTABLE	Y
ENABLED	Y
LAYER_THICKNESS	0
COPPER_THICKNESS	0
DIELECTRIC	0.000000
COST	0
}
LAYER	12
{
LAYER_NAME	Layer_12
LAYER_TYPE	UNASSIGNED
PLANE	NONE
ROUTING_DIRECTION	NO_PREFERENCE
VISIBLE	Y
SELECTABLE	Y
ENABLED	Y
LAYER_THICKNESS	0
COPPER_THICKNESS	0
DIELECTRIC	0.000000
COST	0
}
LAYER	13
{
LAYER_NAME	Layer_13
LAYER_TYPE	UNASSIGNED
PLANE	NONE
ROUTING_DIRECTION	NO_PREFERENCE
VISIBLE	Y
SELECTABLE	Y
ENABLED	Y
LAYER_THICKNESS	0
COPPER_THICKNESS	0
DIELECTRIC	0.000000
COST	0
}
LAYER	14
{
LAYER_NAME	Layer_14
LAYER_TYPE	UNASSIGNED
PLANE	NONE
ROUTING_DIRECTION	NO_PREFERENCE
VISIBLE	Y
SELECTABLE	Y
ENABLED	Y
LAYER_THICKNESS	0
COPPER_THICKNESS	0
DIELECTRIC	0.000000
COST	0
}
LAYER	15
{
LAYER_NAME	Layer_15
LAYER_TYPE	UNASSIGNED
PLANE	NONE
ROUTING_DIRECTION	NO_PREFERENCE
VISIBLE	Y
SELECTABLE	Y
ENABLED	Y
LAYER_THICKNESS	0
COPPER_THICKNESS	0
DIELECTRIC	0.000000
COST	0
}
LAYER	16
{
LAYER_NAME	Layer_16
LAYER_TYPE	UNASSIGNED
PLANE	NONE
ROUTING_DIRECTION	NO_PREFERENCE
VISIBLE	Y
SELECTABLE	Y
ENABLED	Y
LAYER_THICKNESS	0
COPPER_THICKNESS	0
DIELECTRIC	0.000000
COST	0
}
LAYER	17
{
LAYER_NAME	Layer_17
LAYER_TYPE	UNASSIGNED
PLANE	NONE
ROUTING_DIRECTION	NO_PREFERENCE
VISIBLE	Y
SELECTABLE	Y
ENABLED	Y
LAYER_THICKNESS	0
COPPER_THICKNESS	0
DIELECTRIC	0.000000
COST	0
}
LAYER	18
{
LAYER_NAME	Layer_18
LAYER_TYPE	UNASSIGNED
PLANE	NONE
ROUTING_DIRECTION	NO_PREFERENCE
VISIBLE	Y
SELECTABLE	Y
ENABLED	Y
LAYER_THICKNESS	0
COPPER_THICKNESS	0
DIELECTRIC	0.000000
COST	0
}
LAYER	19
{
LAYER_NAME	Layer_19
LAYER_TYPE	UNASSIGNED
PLANE	NONE
ROUTING_DIRECTION	NO_PREFERENCE
VISIBLE	Y
SELECTABLE	Y
ENABLED	Y
LAYER_THICKNESS	0
COPPER_THICKNESS	0
DIELECTRIC	0.000000
COST	0
}
LAYER	20
{
LAYER_NAME	Layer_20
LAYER_TYPE	UNASSIGNED
PLANE	NONE
ROUTING_DIRECTION	NO_PREFERENCE
VISIBLE	Y
SELECTABLE	Y
ENABLED	Y
LAYER_THICKNESS	0
COPPER_THICKNESS	0
DIELECTRIC	0.000000
COST	0
}
LAYER	21
{
LAYER_NAME	Solder Mask Top
LAYER_TYPE	SOLDER_MASK
PLANE	NONE
ROUTING_DIRECTION	NO_PREFERENCE
VISIBLE	Y
SELECTABLE	Y
ENABLED	Y
LAYER_THICKNESS	0
COPPER_THICKNESS	0
DIELECTRIC	0.000000
COST	0
}
LAYER	22
{
LAYER_NAME	Paste Mask Bottom
LAYER_TYPE	PASTE_MASK
PLANE	NONE
ROUTING_DIRECTION	NO_PREFERENCE
VISIBLE	Y
SELECTABLE	Y
ENABLED	Y
LAYER_THICKNESS	0
COPPER_THICKNESS	0
DIELECTRIC	0.000000
COST	0
}
LAYER	23
{
LAYER_NAME	Paste Mask Top
LAYER_TYPE	PASTE_MASK
PLANE	NONE
ROUTING_DIRECTION	NO_PREFERENCE
VISIBLE	Y
SELECTABLE	Y
ENABLED	Y
LAYER_THICKNESS	0
COPPER_THICKNESS	0
DIELECTRIC	0.000000
COST	0
}
LAYER	24
{
LAYER_NAME	Drill Drawing
LAYER_TYPE	DRILL
PLANE	NONE
ROUTING_DIRECTION	NO_PREFERENCE
VISIBLE	Y
SELECTABLE	Y
ENABLED	Y
LAYER_THICKNESS	0
COPPER_THICKNESS	0
DIELECTRIC	0.000000
COST	0
}
LAYER	25
{
LAYER_NAME	Layer_25
LAYER_TYPE	UNASSIGNED
PLANE	NONE
ROUTING_DIRECTION	NO_PREFERENCE
VISIBLE	Y
SELECTABLE	Y
ENABLED	Y
LAYER_THICKNESS	0
COPPER_THICKNESS	0
DIELECTRIC	0.000000
COST	0
}
LAYER	26
{
LAYER_NAME	Silkscreen Top
LAYER_TYPE	SILK_SCREEN
PLANE	NONE
ROUTING_DIRECTION	NO_PREFERENCE
VISIBLE	Y
SELECTABLE	Y
ENABLED	Y
LAYER_THICKNESS	0
COPPER_THICKNESS	0
DIELECTRIC	0.000000
COST	0
}
LAYER	27
{
LAYER_NAME	Assembly Drawing Top
LAYER_TYPE	ASSEMBLY
PLANE	NONE
ROUTING_DIRECTION	NO_PREFERENCE
VISIBLE	Y
SELECTABLE	Y
ENABLED	Y
LAYER_THICKNESS	0
COPPER_THICKNESS	0
DIELECTRIC	0.000000
COST	0
}
LAYER	28
{
LAYER_NAME	Solder Mask Bottom
LAYER_TYPE	SOLDER_MASK
PLANE	NONE
ROUTING_DIRECTION	NO_PREFERENCE
VISIBLE	Y
SELECTABLE	Y
ENABLED	Y
LAYER_THICKNESS	0
COPPER_THICKNESS	0
DIELECTRIC	0.000000
COST	0
}
LAYER	29
{
LAYER_NAME	Silkscreen Bottom
LAYER_TYPE	SILK_SCREEN
PLANE	NONE
ROUTING_DIRECTION	NO_PREFERENCE
VISIBLE	Y
SELECTABLE	Y
ENABLED	Y
LAYER_THICKNESS	0
COPPER_THICKNESS	0
DIELECTRIC	0.000000
COST	0
}
LAYER	30
{
LAYER_NAME	Assembly Drawing Bottom
LAYER_TYPE	ASSEMBLY
PLANE	NONE
ROUTING_DIRECTION	NO_PREFERENCE
VISIBLE	Y
SELECTABLE	Y
ENABLED	Y
LAYER_THICKNESS	0
COPPER_THICKNESS	0
DIELECTRIC	0.000000
COST	0
}
}
*REMARK*    PARENT_KEYWORD PARENT_VALUE
*REMARK*  [ { 
*REMARK*       CHILD_KEYWORD CHILD_VALUE
*REMARK*     [ CHILD_KEYWORD CHILD_VALUE
*REMARK*     [ { 
*REMARK*          GRAND_CHILD_KEYWORD GRAND_CHILD_VALUE [...] 
*REMARK*       } ]] 
*REMARK*    } ] 

RULES_SECTION	MILS
{
NET_CLASS	DATA
DESIGN	RULES
{
RULE_SET	(1)
{
FOR	:
{
DEFAULT	:
}
AGAINST	:
{
DEFAULT	:
}
LAYER	0
CLEARANCE_RULE	:
{
TRACK_TO_TRACK	10
VIA_TO_TRACK	10
VIA_TO_VIA	10
PAD_TO_TRACK	10
PAD_TO_VIA	10
PAD_TO_PAD	10
SMD_TO_TRACK	10
SMD_TO_VIA	10
SMD_TO_PAD	10
SMD_TO_SMD	10
COPPER_TO_TRACK	10
COPPER_TO_VIA	10
COPPER_TO_PAD	10
COPPER_TO_SMD	10
COPPER_TO_COPPER	10
TEXT_TO_TRACK	10
TEXT_TO_VIA	10
TEXT_TO_PAD	10
TEXT_TO_SMD	10
OUTLINE_TO_TRACK	10
OUTLINE_TO_VIA	10
OUTLINE_TO_PAD	10
OUTLINE_TO_SMD	10
OUTLINE_TO_COPPER	10
DRILL_TO_TRACK	10
DRILL_TO_VIA	10
DRILL_TO_PAD	10
DRILL_TO_SMD	10
DRILL_TO_COPPER	10
SAME_NET_SMD_TO_VIA	10
SAME_NET_SMD_TO_CRN	10
SAME_NET_VIA_TO_VIA	10
SAME_NET_PAD_TO_CRN	10
MIN_TRACK_WIDTH	10
REC_TRACK_WIDTH	12
MAX_TRACK_WIDTH	25
DRILL_TO_DRILL	6
BODY_TO_BODY	6
SAME_NET_TRACK_TO_CRN	10
}
}
RULE_SET	(2)
{
FOR	:
{
DEFAULT	:
}
AGAINST	:
{
DEFAULT	:
}
LAYER	0
ROUTE_RULE	:
{
LENGTH_MINIMIZATION_TYPE	1
TRACE_SHARE	Y
VIA_SHARE	Y
AUTO_ROUTE	Y
RIPUP	Y
SHOVE	Y
ROUTE_PRIORITY	3
MAX_NUMBER_OF_VIAS	-1
VALID_LAYER	1
VALID_LAYER	2
VALID_LAYER	3
VALID_LAYER	4
VALID_VIA_TYPE	V50_25
}
}
RULE_SET	(3)
{
FOR	:
{
DEFAULT	:
}
AGAINST	:
{
DEFAULT	:
}
LAYER	0
HIGH_SPEED_RULE	:
{
MIN_LENGTH	0
MAX_LENGTH	50000
STUB_LENGTH	0
PARALLEL_LENGTH	1000
PARALLEL_GAP	200
TANDEM_LENGTH	1000
TANDEM_GAP	200
MIN_DELAY	0.000000
MAX_DELAY	10.000000
MIN_CAPACITANCE	0.000000
MAX_CAPACITANCE	10.000000
MIN_IMPEDANCE	50.000000
MAX_IMPEDANCE	150.000000
SHIELD_NET	*
SHIELD_GAP	200
MATCH_LENGTH_TOLERANCE	200
}
}
}
}

*FIELDS*    USER FIELDS

"Drawn By" stanc
"Checked By" 
"QC By" 
"Released By" 
"Drawn Date" 26October2020
"Checked Date" 
"QC Date" 
"Release Date" 
"Company Name" Princeton University
"Title" LCD / Interface Board
"Code" 
"Drawing Number" 
"Revision" 
"Scale" 
"REV" 
"COMPANY ADDRESS" Physics Dept.

*SHT*   1 $$$NONE -1 $$$NONE
*CAE*        GENERAL PARAMETERS FOR THE SHEET"

SCALE        4.593          Scale of window expansion
WINDOWCENTER 2895   2852    Point defining the center of the window
BITCS0       0              system status bits
BITCS1       0              system status bits
BITCS2       0              system status bits

*TEXT*       FREE TEXT


*LINES*      LINES ITEMS

D97487           LINES    1000   2850   18  26
OPEN   2   10  255
0      0     
-500   0     
OPEN   2   10  255
0      2400  
-500   2400  
OPEN   2   10  255
0      4750  
-500   4750  
OPEN   2   10  255
12200  7650  
12200  7150  
OPEN   2   10  255
9700   7650  
9700   7150  
OPEN   2   10  255
7200   7650  
7200   7150  
OPEN   2   10  255
4700   7650  
4700   7150  
OPEN   2   10  255
2200   7650  
2200   7150  
OPEN   2   10  255
15500  2400  
15000  2400  
OPEN   2   10  255
15500  4750  
15000  4750  
OPEN   2   10  255
15502  0     
15002  0     
OPEN   2   10  255
10800  -800  
10800  -2350 
OPEN   2   10  255
12400  -2350 
12400  -2000 
OPEN   2   10  255
13750  -2000 
13750  -2350 
OPEN   2   10  255
10800  -1450 
15000  -1450 
OPEN   5   10  255
15000  -2350 
15000  7150  
0      7150  
0      -2350 
15000  -2350 
OPEN   2   10  255
10800  -2000 
15000  -2000 
OPEN   2   10  255
15000  -800  
10800  -800  
12610  -2220  0   8 153  10 1 "Default Font"
Drawn Date
12020  -1360  0   0 250  10 1 "Default Font"
COMPANY ADDRESS
12720  -1720  0   12 250  10 1 "Default Font"
Title
11830  -2240  0   9 153  10 1 "Default Font"
Drawn By
12700  -970   0   12 250  10 1 "Default Font"
Company Name
10900  -940   0   0 97   10 0 "Default Font"
COMPANY:
10900  -1570  0   0 97   10 0 "Default Font"
TITLE:
15100  -1200  0   0 250  25 0 "Default Font"
A
13910  -2260  0   0 97   10 0 "Default Font"
SHEET:     OF
14510  -2240  0   8 153  10 1 "Default Font"
Number of Sheets
14230  -2230  0   8 153  10 1 "Default Font"
Sheet Number
10850  -2120  0   0 97   10 0 "Default Font"
DRAWN:
12540  -2100  0   0 97   10 0 "Default Font"
DATED:
15100  1200   0   0 250  25 0 "Default Font"
B
15100  3550   0   0 250  25 0 "Default Font"
C
15100  5950   0   0 250  25 0 "Default Font"
D
1100   7250   0   0 250  25 0 "Default Font"
6
3450   7250   0   0 250  25 0 "Default Font"
5
5950   7250   0   0 250  25 0 "Default Font"
4
8450   7250   0   0 250  25 0 "Default Font"
3
10950  7250   0   0 250  25 0 "Default Font"
2
13450  7250   0   0 250  25 0 "Default Font"
1
-250   5950   0   0 250  25 0 "Default Font"
D
-250   3550   0   0 250  25 0 "Default Font"
C
-250   -1200  0   0 250  25 0 "Default Font"
A
-250   1200   0   0 250  25 0 "Default Font"
B

*CAEDECAL*  ITEMS

PIN              34000 34000 100 10 100 10 4 1 0 0 0 1
TIMESTAMP 1999.08.25.21.39.16
"Default Font"
"Default Font"
140 20 0 1 100 10 "Default Font"
REF-DES
230 0 0 8 100 10 "Default Font"
PART-TYPE
-520 0 0 1 100 10 "Default Font"
*
-80 0 0 1 100 10 "Default Font"
*
OPEN   2   10  255
0     0    
200   0    

PINB             34000 34000 100 10 100 10 4 2 0 0 0 1
TIMESTAMP 1999.08.25.21.39.16
"Default Font"
"Default Font"
130 14 0 1 100 10 "Default Font"
REF-DES
230 0 0 8 100 10 "Default Font"
PART-TYPE
-500 10 0 1 100 10 "Default Font"
*
-30 14 0 1 100 10 "Default Font"
*
OPEN   2   10  255
0     0    
140   0    
CIRCLE 2   10  255
140   0    
190   0    

PCLK             33500 33180 100 10 100 10 4 2 0 0 0 1
TIMESTAMP 1999.08.25.21.39.16
"Default Font"
"Default Font"
130 14 0 1 100 10 "Default Font"
REF-DES
280 0 0 8 100 10 "Default Font"
PART-TYPE
-500 10 0 1 100 10 "Default Font"
*
-30 14 0 1 100 10 "Default Font"
*
OPEN   2   10  255
0     0    
200   0    
OPEN   3   10  255
200   30   
260   0    
200   -30  

PCLKB            33500 33180 100 10 100 10 4 3 0 0 0 1
TIMESTAMP 1999.08.25.21.39.16
"Default Font"
"Default Font"
130 14 0 1 100 10 "Default Font"
REF-DES
280 0 0 8 100 10 "Default Font"
PART-TYPE
-500 10 0 1 100 10 "Default Font"
*
-30 14 0 1 100 10 "Default Font"
*
OPEN   3   10  255
200   30   
260   0    
200   -30  
OPEN   2   10  255
0     0    
140   0    
CIRCLE 2   10  255
190   0    
140   0    

PINIEB           34000 34000 100 10 100 10 4 1 0 0 0 1
TIMESTAMP 1999.08.25.21.39.16
"Default Font"
"Default Font"
130 14 0 1 100 10 "Default Font"
REF-DES
220 0 0 8 100 10 "Default Font"
PART-TYPE
-500 10 0 1 100 10 "Default Font"
*
-30 14 0 1 100 10 "Default Font"
*
OPEN   4   10  255
0     0    
200   0    
140   30   
140   0    

PINORB           34000 34000 100 10 100 10 4 2 0 0 0 1
TIMESTAMP 1999.08.25.21.39.16
"Default Font"
"Default Font"
130 14 0 1 100 10 "Default Font"
REF-DES
300 0 0 8 100 10 "Default Font"
PART-TYPE
-500 10 0 1 100 10 "Default Font"
*
-30 14 0 1 100 10 "Default Font"
*
OPEN   2   10  255
0     0    
180   0    
CIRCLE 2   10  255
230   0    
180   0    

PINSHORT         34000 34000 100 10 100 10 4 1 0 0 0 1
TIMESTAMP 1999.08.25.21.39.16
"Default Font"
"Default Font"
60 10 0 1 100 10 "Default Font"
REF-DES
140 10 0 8 100 10 "Default Font"
PART-TYPE
-530 10 0 1 100 10 "Default Font"
*
-70 10 0 1 100 10 "Default Font"
*
OPEN   2   10  255
0     0    
100   0    

PINVRTS          34000 34000 100 10 100 10 4 1 0 0 3 1
TIMESTAMP 1999.08.25.21.39.16
"Default Font"
"Default Font"
20 -80 0 0 100 10 "Default Font"
REF-DES
-20 -40 0 9 100 10 "Default Font"
PART-TYPE
-500 10 0 1 100 10 "Default Font"
*
-30 14 0 1 100 10 "Default Font"
*
OPEN   2   10  255
0     -100 
0     0    

POINT            33500 33500 100 10 100 10 4 1 0 0 0 1
TIMESTAMP 2007.04.03.19.59.06
"Regular Verdana"
"Regular Verdana"
0 0 0 1 100 10 "Regular Verdana"
REF-DES
0 -100 0 8 100 10 "Default Font"
PART-TYPE
0 -200 0 1 100 10 "Default Font"
#0:TYP=U SWP=0
0 -300 0 1 100 10 "Default Font"
NETNAME
CIRCLE 2   10  255
20    -20  
-20   20   

PIN_DOT          34000 34000 100 10 100 10 4 1 0 0 0 1
TIMESTAMP 2008.02.07.17.38.27
"Default Font"
"Default Font"
130 14 0 1 100 10 "Default Font"
REF-DES
230 0 0 8 100 10 "Default Font"
PART-TYPE
-500 10 0 1 100 10 "Default Font"
#0:TYP=U SWP=0
-30 14 0 1 100 10 "Default Font"
NETNAME
CIRCLE 2   10  255
10    -10  
-10   10   

PIN10            32000 32000 100 10 100 10 2 1 0 0 0 1
TIMESTAMP 2006.07.20.17.16.13
"Default Font"
"Default Font"
150 100 0 9 90 10 "Default Font"
REF-DES
0 0 0 0 0 0 "Default Font"
PART-TYPE
OPEN   2   1   255
0     0    
-100  0    

REFIN            33500 33180 100 10 100 10 4 1 0 1 24 0
TIMESTAMP 1999.08.25.21.39.16
"Default Font"
"Default Font"
-360 0 0 1 100 10 "Default Font"
REF-DES
-360 -20 0 3 100 10 "Default Font"
PART-TYPE
0 100 0 0 100 10 "Default Font"
*
0 0 0 0 100 10 "Default Font"
*
OPEN   7   5   255
0     0    
-100  0    
-150  -50  
-300  -50  
-300  50   
-150  50   
-100  0    
T0     0     0 0 0 0 0 0 0 0 0 8 
P0 0 0 0 0 0 0 0 128

REFOUT           33500 33180 100 10 100 10 4 1 0 1 24 0
TIMESTAMP 1999.08.25.21.39.16
"Default Font"
"Default Font"
350 10 0 0 100 10 "Default Font"
REF-DES
350 -10 0 2 100 10 "Default Font"
PART-TYPE
0 100 0 0 100 10 "Default Font"
*
0 0 0 0 100 10 "Default Font"
*
OPEN   8   5   255
0     0    
100   0    
100   50   
250   50   
300   0    
250   -50  
100   -50  
100   0    
T0     0     0 0 0 0 0 0 0 0 0 8 
P0 0 0 0 0 0 0 0 128

GND              33500 33180 100 10 100 10 4 4 0 1 26 0
TIMESTAMP 1999.08.25.21.39.16
"Default Font"
"Default Font"
100 -50 0 0 100 10 "Default Font"
REF-DES
0 200 0 0 100 10 "Default Font"
PART-TYPE
0 100 0 0 100 10 "Default Font"
*
0 0 0 0 100 10 "Default Font"
*
OPEN   2   5   255
0     0    
0     -100 
OPEN   2   5   255
-100  -100 
100   -100 
OPEN   2   5   255
-60   -160 
60    -160 
OPEN   2   5   255
-20   -220 
20    -220 
T0     0     0 0 0 0 0 0 0 0 0 8 
P0 0 0 0 0 0 0 0 128

AGND             33500 33180 100 10 100 10 4 1 0 1 26 0
TIMESTAMP 1999.08.25.21.39.16
"Default Font"
"Default Font"
260 0 0 4 100 10 "Default Font"
REF-DES
0 200 0 6 100 10 "Default Font"
PART-TYPE
0 100 0 6 100 10 "Default Font"
*
0 0 0 6 100 10 "Default Font"
*
OPEN   6   5   255
0     0    
0     -50  
-100  -50  
0     -200 
100   -50  
0     -50  
T0     0     0 0 0 0 0 0 0 0 0 8 
P0 0 0 0 0 0 0 0 128

CHGND            33500 33180 100 10 100 10 4 5 0 1 26 0
TIMESTAMP 1999.08.25.21.39.16
"Default Font"
"Default Font"
264 -40 0 4 100 10 "Default Font"
REF-DES
0 200 0 6 100 10 "Default Font"
PART-TYPE
0 100 0 6 100 10 "Default Font"
*
0 0 0 6 100 10 "Default Font"
*
OPEN   2   5   255
0     0    
0     -100 
OPEN   2   5   255
-100  -100 
100   -100 
OPEN   2   5   255
-100  -100 
-150  -200 
OPEN   2   5   255
0     -100 
-50   -200 
OPEN   2   5   255
100   -100 
50    -200 
T0     0     0 0 0 0 0 0 0 0 0 8 
P0 0 0 0 0 0 0 0 128

+5V              33500 33180 100 10 100 10 4 2 0 1 26 0
TIMESTAMP 1999.08.25.21.39.16
"Default Font"
"Default Font"
0 250 0 4 100 10 "Default Font"
REF-DES
0 200 0 0 100 10 "Default Font"
PART-TYPE
0 100 0 0 100 10 "Default Font"
*
0 0 0 0 100 10 "Default Font"
*
OPEN   2   5   255
0     0    
0     200  
COPCLS 4   5   255
0     200  
-50   100  
50    100  
0     200  
T0     0     0 0 0 0 0 0 0 0 0 8 
P0 0 0 0 0 0 0 0 128

BUBBLE           33500 33180 100 10 100 10 4 2 0 1 26 0
TIMESTAMP 1999.08.25.21.39.16
"Default Font"
"Default Font"
0 300 0 4 100 10 "Default Font"
REF-DES
0 200 0 6 100 10 "Default Font"
PART-TYPE
0 100 0 6 100 10 "Default Font"
*
0 0 0 6 100 10 "Default Font"
*
OPEN   2   10  255
0     0    
0     100  
CIRCLE 2   10  255
0     100  
0     200  
T0     0     0 0 0 0 0 0 0 0 0 8 
P0 0 0 0 0 0 0 0 128

Y                33500 33180 100 10 100 10 4 2 0 1 26 0
TIMESTAMP 1999.08.25.21.39.16
"Default Font"
"Default Font"
0 300 0 4 100 10 "Default Font"
REF-DES
0 200 0 6 100 10 "Default Font"
PART-TYPE
0 100 0 6 100 10 "Default Font"
*
0 0 0 6 100 10 "Default Font"
*
OPEN   3   10  255
0     0    
0     100  
-100  200  
OPEN   2   10  255
0     100  
100   200  
T0     0     0 0 0 0 0 0 0 0 0 8 
P0 0 0 0 0 0 0 0 128

+12V             33500 33274 100 10 100 10 4 2 1 1 26 0
TIMESTAMP 1999.08.25.21.39.16
"Default Font"
"Default Font"
4 484 0 4 100 10 "Default Font"
REF-DES
0 200 0 6 100 10 "Default Font"
PART-TYPE
0 100 0 6 100 10 "Default Font"
*
0 0 0 6 100 10 "Default Font"
*
OPEN   2   5   255
0     0    
0     300  
COPCLS 4   5   255
0     300  
-50   150  
50    150  
0     300  
-108   356    0   0 97  10
+12V
T0     0     0 0 0 0 0 0 0 0 0 8 
P0 0 0 0 0 0 0 0 128

-5V              33500 33274 100 10 100 10 4 2 1 1 26 0
TIMESTAMP 1999.08.25.21.39.16
"Default Font"
"Default Font"
16 -520 0 4 100 10 "Default Font"
REF-DES
0 200 0 6 100 10 "Default Font"
PART-TYPE
0 100 0 6 100 10 "Default Font"
*
0 0 0 6 100 10 "Default Font"
*
OPEN   2   5   255
0     0    
0     -300 
COPCLS 4   5   255
0     -300 
50    -150 
-50   -150 
0     -300 
-80    -388   0   0 97  10
-5V
T0     0     0 0 0 0 0 0 0 0 0 8 
P0 0 0 0 0 0 0 0 128

-12V             33500 33274 100 10 100 10 4 2 1 1 26 0
TIMESTAMP 1999.08.25.21.39.16
"Default Font"
"Default Font"
8 -560 0 4 100 10 "Default Font"
REF-DES
0 200 0 6 100 10 "Default Font"
PART-TYPE
0 100 0 6 100 10 "Default Font"
*
0 0 0 6 100 10 "Default Font"
*
OPEN   2   5   255
0     0    
0     -300 
COPCLS 4   5   255
0     -300 
50    -150 
-50   -150 
0     -300 
-116   -412   0   0 97  10
-12V
T0     0     0 0 0 0 0 0 0 0 0 8 
P0 0 0 0 0 0 0 0 128

+5VA             33500 33274 100 10 100 10 4 2 1 1 26 0
TIMESTAMP 1999.08.25.21.39.16
"Default Font"
"Default Font"
8 468 0 4 100 10 "Default Font"
REF-DES
0 200 0 6 100 10 "Default Font"
PART-TYPE
0 100 0 6 100 10 "Default Font"
*
0 0 0 6 100 10 "Default Font"
*
OPEN   2   10  255
0     0    
0     300  
COPCLS 4   10  255
0     300  
-50   150  
50    150  
0     300  
-108   336    0   0 97  10
+5VA
T0     0     0 0 0 0 0 0 0 0 0 8 
P0 0 0 0 0 0 0 0 128

LCD              32000 32000 97 10 97 10 2 1 0 12 0 0
TIMESTAMP 2020.04.13.20.06.01
"Default Font"
"Default Font"
1210 1040 0 4 97 10 "Default Font"
REF-DES
580 880 0 2 97 10 "Default Font"
PART-TYPE
CLOSED 5   10  255
0     0    
2500  0    
2500  1000 
0     1000 
0     0    
T-200  600   0 0 140 20 0 1 230 0 0 8 PIN
P-520 0 0 1 -80 0 0 1 0
T-200  400   0 0 140 20 0 1 230 0 0 8 PIN
P-520 0 0 1 -80 0 0 1 0
T-200  200   0 0 140 20 0 1 230 0 0 8 PIN
P-520 0 0 1 -80 0 0 1 0
T-200  800   0 0 140 20 0 1 230 0 0 8 PIN
P-520 0 0 1 -80 0 0 1 0
T2000  -200  90 0 140 20 0 1 230 0 0 8 PIN
P-520 0 0 1 -80 0 0 1 0
T1800  -200  90 0 140 20 0 1 230 0 0 8 PIN
P-520 0 0 1 -80 0 0 1 0
T1600  -200  90 0 140 20 0 1 230 0 0 8 PIN
P-520 0 0 1 -80 0 0 1 0
T1400  -200  90 0 140 20 0 1 230 0 0 8 PIN
P-520 0 0 1 -80 0 0 1 0
T1200  -200  90 0 140 20 0 1 230 0 0 8 PIN
P-520 0 0 1 -80 0 0 1 0
T1000  -200  90 0 140 20 0 1 230 0 0 8 PIN
P-520 0 0 1 -80 0 0 1 0
T800   -200  90 0 140 20 0 1 230 0 0 8 PIN
P-520 0 0 1 -80 0 0 1 0
T600   -200  90 0 140 20 0 1 230 0 0 8 PIN
P-520 0 0 1 -80 0 0 1 0

CAP              32000 32000 97 10 97 10 4 4 0 2 26 0
TIMESTAMP 2015.06.04.18.56.32
"Default Font"
"Default Font"
150 -210 0 0 100 10 "Default Font"
REF-DES
210 -40 0 2 100 10 "Default Font"
PART-TYPE
150 -240 0 2 100 10 "Default Font"
VALUE
150 -340 0 2 100 10 "Default Font"
*
OPEN   2   10  255
0     -200 
0     -50  
OPEN   2   10  255
-100  -200 
100   -200 
OPEN   2   10  255
-100  -300 
100   -300 
OPEN   2   10  255
0     -300 
0     -500 
T0     0     0 0 20 -90 0 0 -20 -40 0 9 PINVRTS
P-110 -140 0 1 -30 14 0 1 0
T0     -500  0 2 20 -80 0 0 -20 -40 0 9 PINVRTS
P-110 -130 0 1 -30 14 0 1 0

CAPA             32000 32000 100 10 100 10 4 4 0 2 26 0
TIMESTAMP 2015.06.04.18.56.32
"Default Font"
"Default Font"
180 -210 0 0 100 10 "Default Font"
REF-DES
240 -30 0 2 100 10 "Default Font"
PART-TYPE
180 -250 0 2 100 10 "Default Font"
VALUE
180 -360 0 2 100 10 "Default Font"
*
OPEN   2   10  255
0     -200 
0     -50  
OPEN   2   10  255
-100  -200 
100   -200 
OPEN   2   10  255
-100  -300  1333  -866  -140  -550  140   -260 
100   -300 
OPEN   2   10  255
0     -260 
0     -500 
T0     0     0 0 20 -80 0 0 -20 -40 0 9 PINVRTS
P-76 -112 0 1 -30 14 0 1 0
T0     -500  0 2 20 -80 0 0 -20 -40 0 9 PINVRTS
P-72 -136 0 1 -30 14 0 1 0

CAPH             32000 32000 100 10 100 10 4 4 0 2 26 0
TIMESTAMP 2015.06.04.18.56.32
"Default Font"
"Default Font"
250 150 0 4 100 10 "Default Font"
REF-DES
250 250 0 4 100 10 "Default Font"
PART-TYPE
260 -140 0 6 100 10 "Default Font"
VALUE
260 -250 0 6 100 10 "Default Font"
*
OPEN   2   10  255
100   0    
200   0    
OPEN   2   10  255
300   0    
400   0    
OPEN   2   10  255
200   100  
200   -100 
OPEN   2   10  255
300   100  
300   -100 
T0     0     0 0 80 20 0 1 170 -30 0 8 PINSHORT
P-40 -110 0 1 -70 10 0 1 0
T500   0     0 1 80 20 0 1 170 -30 0 8 PINSHORT
P-40 -120 0 1 -70 10 0 1 0

CAPAH            32000 32000 100 10 100 10 4 4 0 2 26 0
TIMESTAMP 2015.06.04.18.56.32
"Default Font"
"Default Font"
250 150 0 4 100 10 "Default Font"
REF-DES
250 250 0 4 100 10 "Default Font"
PART-TYPE
250 -150 0 6 100 10 "Default Font"
VALUE
250 -250 0 6 100 10 "Default Font"
*
OPEN   2   10  255
200   100  
200   -100 
OPEN   2   10  255
300   100   1272  1056  250   -120  500   120  
300   -100 
OPEN   2   10  255
200   0    
100   0    
OPEN   2   10  255
250   0    
400   0    
T0     0     0 0 30 20 0 1 170 -30 0 8 PINSHORT
P-28 -104 0 1 -70 10 0 1 0
T500   0     0 1 30 20 0 1 170 -30 0 8 PINSHORT
P-28 -104 0 1 -70 10 0 1 0

RESZ-H           33200 33180 97 10 97 10 4 1 0 2 2 0
TIMESTAMP 1999.09.02.14.33.15
"Default Font"
"Default Font"
300 100 0 4 100 10 "Default Font"
REF-DES
310 200 0 4 100 10 "Default Font"
PART-TYPE
300 -100 0 6 100 10 "Default Font"
VALUE
300 -200 0 6 100 10 "Default Font"
*
OPEN   10  10  255
100   0    
120   0    
150   60   
210   -60  
270   60   
330   -60  
390   60   
450   -60  
470   0    
500   0    
T0     0     0 0 34 16 0 0 170 -30 0 8 PINSHORT
P-80 -30 0 1 0 0 0 0 128
T600   0     0 1 0 20 0 0 170 -30 0 8 PINSHORT
P-90 -20 0 1 0 0 0 0 128

RESZ-V           33500 33480 97 10 97 10 4 1 0 2 2 0
TIMESTAMP 1999.09.02.14.33.15
"Default Font"
"Default Font"
100 -280 0 0 100 10 "Default Font"
REF-DES
100 -180 0 0 100 10 "Default Font"
PART-TYPE
100 -320 0 2 100 10 "Default Font"
VALUE
100 -420 0 2 100 10 "Default Font"
*
OPEN   10  10  255
0     -500 
0     -480 
-60   -450 
60    -390 
-60   -330 
60    -270 
-60   -210 
60    -150 
0     -130 
0     -100 
T0     0     0 0 20 -80 0 0 -20 -40 0 9 PINVRTS
P840 80 0 1 0 0 0 0 128
T0     -600  0 2 20 -80 0 0 -20 -40 0 9 PINVRTS
P840 40 0 1 0 0 0 0 128

RESB-H           32000 32000 97 10 97 10 4 2 0 2 18 0
TIMESTAMP 2016.01.21.18.45.55
"Default Font"
"Default Font"
300 80 0 4 100 10 "Default Font"
REF-DES
300 180 0 4 100 10 "Default Font"
PART-TYPE
310 -120 0 12 100 10 "Default Font"
VALUE
300 -80 0 6 100 10 "Default Font"
*
OPEN   7   10  255
100   0    
150   0    
150   50   
450   50   
450   -50  
150   -50  
150   0    
OPEN   2   10  255
450   0    
500   0    
T0     0     0 0 34 16 0 0 170 -30 0 8 PINSHORT
P-160 0 0 1 0 0 0 0 128
T600   0     0 1 34 16 0 0 170 -30 0 8 PINSHORT
P-160 0 0 1 0 0 0 0 128

RESB-V           33500 32630 97 10 97 10 4 2 0 2 2 0
TIMESTAMP 1999.09.02.14.33.15
"Default Font"
"Default Font"
140 -260 0 0 100 10 "Default Font"
REF-DES
210 -80 0 2 100 10 "Default Font"
PART-TYPE
140 -290 0 2 100 10 "Default Font"
VALUE
180 -400 0 2 100 10 "Default Font"
*
OPEN   7   10  255
0     -460 
0     -410 
-50   -410 
-50   -110 
50    -110 
50    -410 
0     -410 
OPEN   2   10  255
0     -110 
0     -60  
T0     0     90 2 90 -30 90 2 170 -30 0 8 PINSHORT
P-10 -190 90 2 0 0 0 0 128
T0     -500  90 0 80 -30 90 2 170 -30 0 8 PINSHORT
P-10 -160 90 2 0 0 0 0 128

NPN              32000 32000 97 10 97 10 2 5 0 3 0 0
TIMESTAMP 2020.04.13.20.11.27
"Default Font"
"Default Font"
-100 -200 0 0 100 10 "Default Font"
REF-DES
-300 -320 0 0 100 10 "Default Font"
PART-TYPE
OPEN   2   10  255
200   50   
400   200  
OPEN   2   25  255
200   100  
200   -100 
OPEN   2   10  255
200   0    
100   0    
OPEN   2   10  255
200   -50  
400   -200 
COPCLS 4   10  255
260   -134 
302   -90  
324   -144 
260   -134 
T400   -300  0 2 20 -80 0 0 -20 -40 0 9 PINVRTS
P-500 10 0 1 -30 14 0 1 0
T0     0     0 0 140 20 0 1 230 0 0 8 PIN
P-520 0 0 1 -80 0 0 1 0
T400   300   0 0 20 -80 0 0 -20 -40 0 9 PINVRTS
P-500 10 0 1 -30 14 0 1 0

MNT250_125       32000 32000 97 10 97 10 4 2 0 1 27 0
TIMESTAMP 2018.04.12.13.33.59
"Default Font"
"Default Font"
0 -200 0 4 97 10 "Default Font"
REF-DES
0 -300 0 6 97 10 "Default Font"
PART-TYPE
0 -400 0 6 97 10 "Default Font"
*
0 -500 0 6 97 10 "Default Font"
*
CIRCLE 2   10  255
0     -40  
0     40   
CIRCLE 2   10  255
30    -60  
-30   60   
T0     0     0 0 0 0 0 1 0 -100 0 8 POINT
P-520 0 0 1 -80 0 0 1 0

MNT125           32000 32000 97 10 97 10 4 2 0 1 27 0
TIMESTAMP 2020.04.14.15.07.30
"Default Font"
"Default Font"
0 -200 0 4 97 10 "Default Font"
REF-DES
0 -300 0 6 97 10 "Default Font"
PART-TYPE
0 -400 0 6 97 10 "Default Font"
*
0 -500 0 6 97 10 "Default Font"
*
CIRCLE 2   10  255
0     -40  
0     40   
CIRCLE 2   10  255
30    -60  
-30   60   
T0     0     0 0 0 0 0 1 0 -100 0 8 POINT
P-520 0 0 1 -80 0 0 1 0

CONN2X20         32000 32000 97 10 97 10 2 1 0 40 0 0
TIMESTAMP 2020.04.17.13.02.42
"Default Font"
"Default Font"
300 140 0 4 97 10 "Default Font"
REF-DES
310 -2060 0 6 97 10 "Default Font"
PART-TYPE
CLOSED 5   10  255
200   -2000
400   -2000
400   100  
200   100  
200   -2000
T0     0     0 0 140 20 0 1 230 0 0 8 PIN
P-520 0 0 1 -80 0 0 1 0
T600   0     0 1 140 20 0 1 230 0 0 8 PIN
P-520 0 0 1 -80 0 0 1 0
T0     -100  0 0 140 20 0 1 230 0 0 8 PIN
P-520 0 0 1 -80 0 0 1 0
T600   -100  0 1 140 20 0 1 230 0 0 8 PIN
P-520 0 0 1 -80 0 0 1 0
T0     -200  0 0 140 20 0 1 230 0 0 8 PIN
P-520 0 0 1 -80 0 0 1 0
T600   -200  0 1 140 20 0 1 230 0 0 8 PIN
P-520 0 0 1 -80 0 0 1 0
T0     -300  0 0 140 20 0 1 230 0 0 8 PIN
P-520 0 0 1 -80 0 0 1 0
T600   -300  0 1 140 20 0 1 230 0 0 8 PIN
P-520 0 0 1 -80 0 0 1 0
T0     -400  0 0 140 20 0 1 230 0 0 8 PIN
P-520 0 0 1 -80 0 0 1 0
T600   -400  0 1 140 20 0 1 230 0 0 8 PIN
P-520 0 0 1 -80 0 0 1 0
T0     -500  0 0 140 20 0 1 230 0 0 8 PIN
P-520 0 0 1 -80 0 0 1 0
T600   -500  0 1 140 20 0 1 230 0 0 8 PIN
P-520 0 0 1 -80 0 0 1 0
T0     -600  0 0 140 20 0 1 230 0 0 8 PIN
P-520 0 0 1 -80 0 0 1 0
T600   -600  0 1 140 20 0 1 230 0 0 8 PIN
P-520 0 0 1 -80 0 0 1 0
T0     -700  0 0 140 20 0 1 230 0 0 8 PIN
P-520 0 0 1 -80 0 0 1 0
T600   -700  0 1 140 20 0 1 230 0 0 8 PIN
P-520 0 0 1 -80 0 0 1 0
T0     -800  0 0 140 20 0 1 230 0 0 8 PIN
P-520 0 0 1 -80 0 0 1 0
T600   -800  0 1 140 20 0 1 230 0 0 8 PIN
P-520 0 0 1 -80 0 0 1 0
T0     -900  0 0 140 20 0 1 230 0 0 8 PIN
P-520 0 0 1 -80 0 0 1 0
T600   -900  0 1 140 20 0 1 230 0 0 8 PIN
P-520 0 0 1 -80 0 0 1 0
T0     -1000 0 0 140 20 0 1 230 0 0 8 PIN
P-520 0 0 1 -80 0 0 1 0
T600   -1000 0 1 140 20 0 1 230 0 0 8 PIN
P-520 0 0 1 -80 0 0 1 0
T0     -1100 0 0 140 20 0 1 230 0 0 8 PIN
P-520 0 0 1 -80 0 0 1 0
T600   -1100 0 1 140 20 0 1 230 0 0 8 PIN
P-520 0 0 1 -80 0 0 1 0
T0     -1200 0 0 140 20 0 1 230 0 0 8 PIN
P-520 0 0 1 -80 0 0 1 0
T600   -1200 0 1 140 20 0 1 230 0 0 8 PIN
P-520 0 0 1 -80 0 0 1 0
T0     -1300 0 0 140 20 0 1 230 0 0 8 PIN
P-520 0 0 1 -80 0 0 1 0
T600   -1300 0 1 140 20 0 1 230 0 0 8 PIN
P-520 0 0 1 -80 0 0 1 0
T0     -1400 0 0 140 20 0 1 230 0 0 8 PIN
P-520 0 0 1 -80 0 0 1 0
T600   -1400 0 1 140 20 0 1 230 0 0 8 PIN
P-520 0 0 1 -80 0 0 1 0
T0     -1500 0 0 140 20 0 1 230 0 0 8 PIN
P-520 0 0 1 -80 0 0 1 0
T600   -1500 0 1 140 20 0 1 230 0 0 8 PIN
P-520 0 0 1 -80 0 0 1 0
T0     -1600 0 0 140 20 0 1 230 0 0 8 PIN
P-520 0 0 1 -80 0 0 1 0
T600   -1600 0 1 140 20 0 1 230 0 0 8 PIN
P-520 0 0 1 -80 0 0 1 0
T0     -1700 0 0 140 20 0 1 230 0 0 8 PIN
P-520 0 0 1 -80 0 0 1 0
T600   -1700 0 1 140 20 0 1 230 0 0 8 PIN
P-520 0 0 1 -80 0 0 1 0
T0     -1800 0 0 140 20 0 1 230 0 0 8 PIN
P-520 0 0 1 -80 0 0 1 0
T600   -1800 0 1 140 20 0 1 230 0 0 8 PIN
P-520 0 0 1 -80 0 0 1 0
T0     -1900 0 0 140 20 0 1 230 0 0 8 PIN
P-520 0 0 1 -80 0 0 1 0
T600   -1900 0 1 140 20 0 1 230 0 0 8 PIN
P-520 0 0 1 -80 0 0 1 0

RJ45_CAT6        32000 32000 100 10 100 10 4 1 0 8 8 0
TIMESTAMP 2020.04.19.17.18.47
"Default Font"
"Default Font"
-400 120 0 4 100 10 "Default Font"
REF-DES
-400 -900 0 6 100 10 "Default Font"
PART-TYPE
-400 -1000 0 6 100 10 "Default Font"
*
-400 -1100 0 6 100 10 "Default Font"
*
CLOSED 5   10  255
-100  100  
-100  -800 
-700  -800 
-700  100  
-100  100  
T0     -100  0 1 130 14 0 1 300 0 0 8 PINORB
P-500 10 0 1 -30 14 0 1 0
T0     0     0 1 130 14 0 1 230 0 0 8 PINB
P-500 10 0 1 -30 14 0 1 0
T0     -200  0 1 130 14 0 1 230 0 0 8 PINB
P-500 10 0 1 -30 14 0 1 0
T0     -400  0 1 130 14 0 1 230 0 0 8 PINB
P-500 10 0 1 -30 14 0 1 0
T0     -300  0 1 130 14 0 1 300 0 0 8 PINORB
P-500 10 0 1 -30 14 0 1 0
T0     -500  0 1 130 14 0 1 300 0 0 8 PINORB
P-500 10 0 1 -30 14 0 1 0
T0     -600  0 1 130 14 0 1 230 0 0 8 PINB
P-500 10 0 1 -30 14 0 1 0
T0     -700  0 1 130 14 0 1 300 0 0 8 PINORB
P-500 10 0 1 -30 14 0 1 0

PEC16L           32000 32000 97 10 97 10 2 1 0 5 0 0
TIMESTAMP 2020.04.19.22.28.40
"Default Font"
"Default Font"
-430 130 0 4 97 10 "Default Font"
REF-DES
-460 -960 0 6 97 10 "Default Font"
PART-TYPE
OPEN   5   10  255
-700  100  
-200  100  
-200  -900 
-700  -900 
-700  100  
T0     0     0 1 140 20 0 1 230 0 0 8 PIN
P-520 0 0 1 -80 0 0 1 0
T0     -200  0 1 140 20 0 1 230 0 0 8 PIN
P-520 0 0 1 -80 0 0 1 0
T0     -400  0 1 140 20 0 1 230 0 0 8 PIN
P-520 0 0 1 -80 0 0 1 0
T0     -600  0 1 140 20 0 1 230 0 0 8 PIN
P-520 0 0 1 -80 0 0 1 0
T0     -800  0 1 140 20 0 1 230 0 0 8 PIN
P-520 0 0 1 -80 0 0 1 0

MCP3202          32000 32000 97 10 97 10 2 1 0 8 0 0
TIMESTAMP 2020.04.19.17.25.25
"Default Font"
"Default Font"
350 1040 0 4 97 10 "Default Font"
REF-DES
350 -40 0 6 97 10 "Default Font"
PART-TYPE
CLOSED 5   10  255
0     0    
700   0    
700   1000 
0     1000 
0     0    
T-200  800   0 0 140 20 0 1 230 0 0 8 PIN
P-520 0 0 1 -80 0 0 1 0
T-200  600   0 0 140 20 0 1 230 0 0 8 PIN
P-520 0 0 1 -80 0 0 1 0
T-200  400   0 0 140 20 0 1 230 0 0 8 PIN
P-520 0 0 1 -80 0 0 1 0
T-200  200   0 0 140 20 0 1 230 0 0 8 PIN
P-520 0 0 1 -80 0 0 1 0
T900   800   0 1 140 20 0 1 230 0 0 8 PIN
P-520 0 0 1 -80 0 0 1 0
T900   600   0 1 140 20 0 1 230 0 0 8 PIN
P-520 0 0 1 -80 0 0 1 0
T900   400   0 1 140 20 0 1 230 0 0 8 PIN
P-520 0 0 1 -80 0 0 1 0
T900   200   0 1 140 20 0 1 230 0 0 8 PIN
P-520 0 0 1 -80 0 0 1 0

PAD              32000 32000 97 10 97 10 4 2 0 1 27 0
TIMESTAMP 2018.02.12.18.55.25
"Default Font"
"Default Font"
0 -200 0 4 97 10 "Default Font"
REF-DES
0 -300 0 6 97 10 "Default Font"
PART-TYPE
0 -400 0 6 97 10 "Default Font"
*
0 -500 0 6 97 10 "Default Font"
*
CIRCLE 2   10  255
20    -40  
-20   40   
CIRCLE 2   10  255
50    -70  
-50   70   
T0     0     0 0 0 0 0 1 0 -100 0 8 POINT
P-520 0 0 1 -80 0 0 1 0

FAN_PADS         32000 32000 97 10 97 10 2 1 1 2 19 0
TIMESTAMP 2020.10.26.15.58.29
"Default Font"
"Default Font"
400 -200 0 4 97 10 "Default Font"
REF-DES
410 -240 0 6 97 10 "Default Font"
PART-TYPE
CLOSED 5   10  255
200   300  
200   -100 
600   -100 
600   300  
200   300  
350    60     0   0 97  10
FAN
T0     200   0 0 140 20 0 1 230 0 0 8 PIN
P-520 0 0 1 -80 0 0 1 0
T0     0     0 0 140 20 0 1 230 0 0 8 PIN
P-520 0 0 1 -80 0 0 1 0

BUZZER_PADS      32000 32000 97 10 97 10 2 4 0 2 17 0
TIMESTAMP 2020.10.26.15.59.47
"Default Font"
"Default Font"
400 -200 0 4 97 10 "Default Font"
REF-DES
410 -240 0 6 97 10 "Default Font"
PART-TYPE
CLOSED 5   10  255
200   300  
200   -100 
300   -100 
300   300  
200   300  
OPEN   4   10  255
300   200  
500   400  
500   -200 
300   0    
OPEN   2   10  255
610   200   344   -688  288   -76   640   276  
610   0    
OPEN   2   10  255
700   300   281   -562  -98   -324  750   524  
700   -100 
T0     200   0 0 140 20 0 1 220 0 0 8 PIN
P-520 0 0 1 -80 0 0 1 0
T0     0     0 0 140 20 0 1 230 0 0 8 PIN
P-520 0 0 1 -80 0 0 1 0

SW-PUSH_BUTTON   32000 32000 97 10 97 10 2 7 0 2 25 0
TIMESTAMP 2020.10.26.15.59.13
"Default Font"
"Default Font"
300 -130 0 4 97 10 "Default Font"
REF-DES
300 -386 0 6 97 10 "Default Font"
PART-TYPE
COPCLS 4   10  255
250   170  
280   140  
220   140  
250   170  
COPCLS 4   10  255
350   170  
320   140  
380   140  
350   170  
OPEN   6   10  255
330   230  
330   220  
280   220  
280   280  
330   280  
330   230  
OPEN   5   10  255
160   280  
450   280  
450   360  
160   360  
160   280  
OPEN   3   10  255
200   0    
250   0    
250   140  
OPEN   3   10  255
400   0    
350   0    
350   140  
OPEN   5   10  255
200   200  
200   220  
400   220  
400   200  
200   200  
T0     0     0 2 120 -100 0 1 80 -60 0 8 PIN
P-220 -20 0 1 -80 0 0 1 0
T600   0     0 3 100 -90 0 1 70 -70 0 8 PIN
P-170 -40 0 1 -80 0 0 1 0


*PARTTYPE*   ITEMS

$OSR_SYMS UND  0   0   2     0
TIMESTAMP 1999.03.30.22.52.06
OFF 2
REFIN S 
REFOUT L 

$GND_SYMS UND  0   0   2     0
TIMESTAMP 1999.03.30.22.52.06
GND 3
GND G GND
AGND G AGND
CHGND G CHGND

$PWR_SYMS UND  0   0   2     0
TIMESTAMP 1999.03.30.22.52.06
PWR 7
+5V P +5V
BUBBLE P +5V
Y P +5V
+12V P +12V
-5V P -5V
-12V P -12V
+5VA P +5VA

NHD-C0220BIZ-FS(RGB)-FBW-3VM UND  1   0   0     0
TIMESTAMP 2020.04.13.20.05.59
GATE 1 12 0
LCD
12 0 L K-R
11 0 L K-G
10 0 L K-B
9 0 L A
1 0 S RST
2 0 S SCL
3 0 S SDA
4 0 S VSS
5 0 S VDD
6 0 S VOUT
7 0 S C1+
8 0 S C1-

C0805 CAP  1   0   0     0
TIMESTAMP 2015.06.04.18.56.31
GATE 4 2 0
CAP
CAPA
CAPH
CAPAH
1 1 U
2 1 U

R0805 RES  1   0   0     0
TIMESTAMP 2008.02.06.16.02.15
GATE 4 2 1
RESZ-H
RESZ-V
RESB-H
RESB-V
1 1 U
2 1 U

MMBT3904LT1 TRX  1   0   0     3
TIMESTAMP 2020.04.13.20.11.27
GATE 1 3 1
NPN
E 0 U
B 0 U
C 0 U
B E C 

MNT250_125 UND  1   0   0     0
TIMESTAMP 2018.04.12.13.33.59
GATE 1 1 0
MNT250_125
1 0 U 1

MNT125 UND  1   0   0     0
TIMESTAMP 2020.04.14.15.07.30
GATE 1 1 0
MNT125
1 0 U 1

CONN2X20 CON  1   0   0     0
TIMESTAMP 2020.04.17.13.02.39
GATE 1 40 0
CONN2X20
1 0 L
2 0 L
3 0 L
4 0 L
5 0 L
6 0 L
7 0 L
8 0 L
9 0 L
10 0 L
11 0 L
12 0 L
13 0 L
14 0 L
15 0 L
16 0 L
17 0 L
18 0 L
19 0 L
20 0 L
21 0 L
22 0 L
23 0 L
24 0 L
25 0 L
26 0 S
27 0 S
28 0 S
29 0 S
30 0 S
31 0 S
32 0 S
33 0 S
34 0 S
35 0 S
36 0 S
37 0 S
38 0 S
39 0 S
40 0 S

RJ45_CAT6 CON  1   2   0     0
TIMESTAMP 2020.04.19.17.18.46
GATE 1 8 0
RJ45_CAT6
1 0 U WORN
2 0 U ORN
3 0 U WGRN
4 0 U BLU
5 0 U WBLU
6 0 U GRN
7 0 U WBRN
8 0 U BRN
SIGPIN 9 GND
SIGPIN 10 GND

PEC16L PLG  1   0   0     0
TIMESTAMP 2020.04.19.22.28.34
GATE 1 5 0
PEC16L
1 0 S TERM_A
2 0 S TERM_B
3 0 S TERM_C
4 0 S SW1
5 0 S SW2

MCP3202 UND  1   0   0     0
TIMESTAMP 2020.04.19.17.25.23
GATE 1 8 0
MCP3202
1 0 L *CS
2 0 L CH0
3 0 L CH1
4 0 L VSS
8 0 S VDD
7 0 S CLK
6 0 S DOUT
5 0 S DIN

PAD60_35 UND  1   0   4     0
TIMESTAMP 2013.04.11.16.19.41
GATE 1 1 0
PAD
1 0 U 1

FAN UND  1   0   0     0
TIMESTAMP 2020.10.26.15.58.29
GATE 1 2 0
FAN_PADS
1 0 U +
2 0 U -

SW-PUSH_BUTTON SWI  1   0   0     0
TIMESTAMP 2020.10.26.15.59.11
GATE 1 2 1
SW-PUSH_BUTTON
1 0 U
2 0 U

ALARM UND  1   0   0     0
TIMESTAMP 2020.10.26.15.59.44
GATE 1 2 0
BUZZER_PADS
1 0 U +
2 0 U -


*PART*       ITEMS


U1           NHD-C0220BIZ-FS(RGB)-FBW-3VM 10400 7800    0 0 97 10 97 10 2 1 12 0 0 0
"Default Font"
"Default Font"
1210 1040 0 4 97 10 0 "Default Font"
REF-DES
580 880 0 2 97 10 0 "Default Font"
PART-TYPE
"PCB DECAL" LCD
0 140 20 0 1
1 140 20 0 1
2 140 20 0 1
3 140 20 0 1
4 140 20 0 1
5 140 20 0 1
6 140 20 0 1
7 140 20 0 1
8 140 20 0 1
9 140 20 0 1
10 140 20 0 1
11 140 20 0 1

C4           C0805            11000 7500    0 0 97 10 97 10 4 11 2 0 0 26
"Default Font"
"Default Font"
-260 -180 0 0 97 10 0 "Default Font"
REF-DES
210 -40 0 2 97 10 0 "Default Font"
PART-TYPE
-300 -350 0 2 97 10 3 "Default Font"
Value
150 -340 0 2 97 10 0 "Default Font"
*
"Sim.Analog.Model" 
"Sim.Analog.Order" Model$
"Sim.Analog.Prefix" C
"Description" RADIAL CERAMIC CAPACITOR
"Part Number" 
"Value" 1u
"Tolerance" ???
"Voltage Rating" ???
"Manufacturer #1" 
"Cost" 
"PCB DECAL" SM_C_0805
0 20 -90 0 0
1 20 -80 0 0

R2           R0805            13900 7800   90 0 97 10 97 10 4 9 2 0 0 18
"Default Font"
"Default Font"
420 150 90 4 97 10 0 "Default Font"
REF-DES
310 200 0 4 97 10 0 "Default Font"
PART-TYPE
60 140 90 5 97 10 3 "Default Font"
Value
300 -200 0 6 97 10 0 "Default Font"
*
"Sim.Analog.Model" 
"Sim.Analog.Order" Model$
"Sim.Analog.Prefix" R
"Description" 1/8 W
"Part Number" 
"Value" 10k
"Manufacturer #1" 
"Tolerance" 
"PCB DECAL" SM_R_0805
0 34 16 0 0
1 0 20 0 0

R3           R0805            14300 7800   90 0 97 10 97 10 4 9 2 0 0 18
"Default Font"
"Default Font"
420 150 90 4 97 10 0 "Default Font"
REF-DES
310 200 0 4 97 10 0 "Default Font"
PART-TYPE
60 140 90 5 97 10 3 "Default Font"
Value
300 -200 0 6 97 10 0 "Default Font"
*
"Sim.Analog.Model" 
"Sim.Analog.Order" Model$
"Sim.Analog.Prefix" R
"Description" 1/8 W
"Part Number" 
"Value" 10k
"Manufacturer #1" 
"Tolerance" 
"PCB DECAL" SM_R_0805
0 34 16 0 0
1 0 20 0 0

C3           C0805            11400 6500    0 0 97 10 97 10 4 11 2 0 0 26
"Default Font"
"Default Font"
150 -210 0 0 97 10 0 "Default Font"
REF-DES
210 -40 0 2 97 10 0 "Default Font"
PART-TYPE
150 -240 0 2 97 10 3 "Default Font"
Value
150 -340 0 2 97 10 0 "Default Font"
*
"Sim.Analog.Model" 
"Sim.Analog.Order" Model$
"Sim.Analog.Prefix" C
"Description" RADIAL CERAMIC CAPACITOR
"Part Number" 
"Value" 0.1u
"Tolerance" ???
"Voltage Rating" ???
"Manufacturer #1" 
"Cost" 
"PCB DECAL" SM_C_0805
0 20 -90 0 0
1 20 -80 0 0

Q3           MMBT3904LT1      8200  8700    0 0 97 10 97 10 2 6 3 0 0 16
"Default Font"
"Default Font"
-100 -200 0 0 97 10 0 "Default Font"
REF-DES
-300 -320 0 0 97 10 0 "Default Font"
PART-TYPE
"Description" GENERAL PURPOSE NPN SILICON TRANSISTOR
"Cost" 
"Part Number" MMBT3904LT1
"Manufacturer #1" MOTOROLA
"Manufacturer #2" 
"PCB DECAL" SOT23
0 20 -80 0 0
1 140 20 0 1
2 20 -80 0 0

R8           R0805            9400  9100    0 3 97 10 97 10 4 9 2 0 0 18
"Default Font"
"Default Font"
60 -150 0 4 97 10 0 "Default Font"
REF-DES
310 200 0 4 97 10 0 "Default Font"
PART-TYPE
70 180 0 6 97 10 3 "Default Font"
Value
300 -200 0 6 97 10 0 "Default Font"
*
"Sim.Analog.Model" 
"Sim.Analog.Order" Model$
"Sim.Analog.Prefix" R
"Description" 1/8 W
"Part Number" 
"Value" 100
"Manufacturer #1" 
"Tolerance" 
"PCB DECAL" SM_R_0805
0 34 16 0 0
1 0 20 0 0

R9           R0805            7900  8700    0 3 97 10 97 10 4 9 2 0 0 18
"Default Font"
"Default Font"
280 -190 0 4 97 10 0 "Default Font"
REF-DES
310 200 0 4 97 10 0 "Default Font"
PART-TYPE
280 180 0 6 97 10 3 "Default Font"
Value
300 -200 0 6 97 10 0 "Default Font"
*
"Sim.Analog.Model" 
"Sim.Analog.Order" Model$
"Sim.Analog.Prefix" R
"Description" 1/8 W
"Part Number" 
"Value" 2k
"Manufacturer #1" 
"Tolerance" 
"PCB DECAL" SM_R_0805
0 34 16 0 0
1 0 20 0 0

Q2           MMBT3904LT1      8200  7400    0 0 97 10 97 10 2 6 3 0 0 16
"Default Font"
"Default Font"
-100 -200 0 0 97 10 0 "Default Font"
REF-DES
-300 -320 0 0 97 10 0 "Default Font"
PART-TYPE
"Description" GENERAL PURPOSE NPN SILICON TRANSISTOR
"Cost" 
"Part Number" MMBT3904LT1
"Manufacturer #1" MOTOROLA
"Manufacturer #2" 
"PCB DECAL" SOT23
0 20 -80 0 0
1 140 20 0 1
2 20 -80 0 0

R7           R0805            9400  7800    0 3 97 10 97 10 4 9 2 0 0 18
"Default Font"
"Default Font"
60 -150 0 4 97 10 0 "Default Font"
REF-DES
310 200 0 4 97 10 0 "Default Font"
PART-TYPE
70 180 0 6 97 10 3 "Default Font"
Value
300 -200 0 6 97 10 0 "Default Font"
*
"Sim.Analog.Model" 
"Sim.Analog.Order" Model$
"Sim.Analog.Prefix" R
"Description" 1/8 W
"Part Number" 
"Value" 100
"Manufacturer #1" 
"Tolerance" 
"PCB DECAL" SM_R_0805
0 34 16 0 0
1 0 20 0 0

R6           R0805            7900  7400    0 3 97 10 97 10 4 9 2 0 0 18
"Default Font"
"Default Font"
280 -190 0 4 97 10 0 "Default Font"
REF-DES
310 200 0 4 97 10 0 "Default Font"
PART-TYPE
280 180 0 6 97 10 3 "Default Font"
Value
300 -200 0 6 97 10 0 "Default Font"
*
"Sim.Analog.Model" 
"Sim.Analog.Order" Model$
"Sim.Analog.Prefix" R
"Description" 1/8 W
"Part Number" 
"Value" 2k
"Manufacturer #1" 
"Tolerance" 
"PCB DECAL" SM_R_0805
0 34 16 0 0
1 0 20 0 0

Q1           MMBT3904LT1      8200  6100    0 0 97 10 97 10 2 6 3 0 0 16
"Default Font"
"Default Font"
-100 -200 0 0 97 10 0 "Default Font"
REF-DES
-300 -320 0 0 97 10 0 "Default Font"
PART-TYPE
"Description" GENERAL PURPOSE NPN SILICON TRANSISTOR
"Cost" 
"Part Number" MMBT3904LT1
"Manufacturer #1" MOTOROLA
"Manufacturer #2" 
"PCB DECAL" SOT23
0 20 -80 0 0
1 140 20 0 1
2 20 -80 0 0

R5           R0805            9400  6500    0 3 97 10 97 10 4 9 2 0 0 18
"Default Font"
"Default Font"
60 -150 0 4 97 10 0 "Default Font"
REF-DES
310 200 0 4 97 10 0 "Default Font"
PART-TYPE
70 180 0 6 97 10 3 "Default Font"
Value
300 -200 0 6 97 10 0 "Default Font"
*
"Sim.Analog.Model" 
"Sim.Analog.Order" Model$
"Sim.Analog.Prefix" R
"Description" 1/8 W
"Part Number" 
"Value" 100
"Manufacturer #1" 
"Tolerance" 
"PCB DECAL" SM_R_0805
0 34 16 0 0
1 0 20 0 0

R4           R0805            7900  6100    0 3 97 10 97 10 4 9 2 0 0 18
"Default Font"
"Default Font"
280 -190 0 4 97 10 0 "Default Font"
REF-DES
310 200 0 4 97 10 0 "Default Font"
PART-TYPE
280 180 0 6 97 10 3 "Default Font"
Value
300 -200 0 6 97 10 0 "Default Font"
*
"Sim.Analog.Model" 
"Sim.Analog.Order" Model$
"Sim.Analog.Prefix" R
"Description" 1/8 W
"Part Number" 
"Value" 2k
"Manufacturer #1" 
"Tolerance" 
"PCB DECAL" SM_R_0805
0 34 16 0 0
1 0 20 0 0

JJ4          MNT125           2200  1100    0 0 97 10 97 10 4 1 1 0 0 27
"Default Font"
"Default Font"
0 -200 0 4 97 10 0 "Default Font"
REF-DES
0 -300 0 6 97 10 0 "Default Font"
PART-TYPE
0 -400 0 6 97 10 0 "Default Font"
*
0 -500 0 6 97 10 0 "Default Font"
*
"PCB DECAL" MNT125
0 0 0 0 1

JJ2          MNT250_125       2500  1100    0 0 97 10 97 10 4 1 1 0 0 27
"Default Font"
"Default Font"
0 -200 0 4 97 10 0 "Default Font"
REF-DES
0 -300 0 6 97 10 0 "Default Font"
PART-TYPE
0 -400 0 6 97 10 0 "Default Font"
*
0 -500 0 6 97 10 0 "Default Font"
*
"PCB DECAL" MNT_250-125
0 0 0 0 1

JJ3          MNT250_125       2200  800     0 0 97 10 97 10 4 1 1 0 0 27
"Default Font"
"Default Font"
0 -200 0 4 97 10 0 "Default Font"
REF-DES
0 -300 0 6 97 10 0 "Default Font"
PART-TYPE
0 -400 0 6 97 10 0 "Default Font"
*
0 -500 0 6 97 10 0 "Default Font"
*
"PCB DECAL" MNT_250-125
0 0 0 0 1

JJ1          MNT250_125       2500  800     0 0 97 10 97 10 4 1 1 0 0 27
"Default Font"
"Default Font"
0 -200 0 4 97 10 0 "Default Font"
REF-DES
0 -300 0 6 97 10 0 "Default Font"
PART-TYPE
0 -400 0 6 97 10 0 "Default Font"
*
0 -500 0 6 97 10 0 "Default Font"
*
"PCB DECAL" MNT_250-125
0 0 0 0 1

J2           CONN2X20         3500  8900    0 0 97 10 97 10 2 1 40 0 0 0
"Default Font"
"Default Font"
300 140 0 4 97 10 0 "Default Font"
REF-DES
310 -2060 0 6 97 10 0 "Default Font"
PART-TYPE
"PCB DECAL" CONN2X20_BOTTOM
0 140 20 0 1
1 140 20 0 1
2 140 20 0 1
3 140 20 0 1
4 140 20 0 1
5 140 20 0 1
6 140 20 0 1
7 140 20 0 1
8 140 20 0 1
9 140 20 0 1
10 140 20 0 1
11 140 20 0 1
12 140 20 0 1
13 140 20 0 1
14 140 20 0 1
15 140 20 0 1
16 140 20 0 1
17 140 20 0 1
18 140 20 0 1
19 140 20 0 1
20 140 20 0 1
21 140 20 0 1
22 140 20 0 1
23 140 20 0 1
24 140 20 0 1
25 140 20 0 1
26 140 20 0 1
27 140 20 0 1
28 140 20 0 1
29 140 20 0 1
30 140 20 0 1
31 140 20 0 1
32 140 20 0 1
33 140 20 0 1
34 140 20 0 1
35 140 20 0 1
36 140 20 0 1
37 140 20 0 1
38 140 20 0 1
39 140 20 0 1

J3           RJ45_CAT6        3200  4600    0 0 100 10 100 10 4 4 8 0 0 8
"Default Font"
"Default Font"
-400 120 0 4 100 10 0 "Default Font"
REF-DES
-400 -900 0 6 100 10 0 "Default Font"
PART-TYPE
-400 -1000 0 6 100 10 0 "Default Font"
*
-400 -1100 0 6 100 10 0 "Default Font"
*
"Part Number" ss-60000-009
"MFG" Bel Stewart Connector
"DigiKey #" 380-1096-nd
"PCB DECAL" RJ45_SM
0 60 10 0 1
1 60 20 0 1
2 60 10 0 1
3 60 10 0 1
4 60 10 0 1
5 60 10 0 1
6 60 10 0 1
7 60 10 0 1

J1           PEC16L           6200  3300    0 0 97 10 97 10 2 2 5 0 0 0
"Default Font"
"Default Font"
-430 130 0 4 97 10 0 "Default Font"
REF-DES
-460 -960 0 6 97 10 0 "Default Font"
PART-TYPE
"PCB DECAL" CONN-PEC16
"Part Number" PEC16-2015F-S0024
0 140 20 0 1
1 140 20 0 1
2 140 20 0 1
3 140 20 0 1
4 140 20 0 1

R12          R0805            6600  3600   90 0 97 10 97 10 4 10 2 0 0 26
"Default Font"
"Default Font"
400 -210 90 4 97 10 0 "Default Font"
REF-DES
310 200 0 4 97 10 0 "Default Font"
PART-TYPE
200 -200 90 5 97 10 3 "Default Font"
Value
300 -200 0 6 97 10 0 "Default Font"
*
"Sim.Analog.Model" 
"Sim.Analog.Order" Model$
"Sim.Analog.Prefix" R
"Description" 1/8 W
"Part Number" 
"Value" 4.7k
"Manufacturer #1" 
"Tolerance" 
"PCB DECAL" SM_R_0805
"Geometry.Height" 0.55mm
0 34 16 0 0
1 0 20 0 0

R13          R0805            9100  3300   90 0 97 10 97 10 4 10 2 0 0 26
"Default Font"
"Default Font"
380 -200 90 4 97 10 0 "Default Font"
REF-DES
310 200 0 4 97 10 0 "Default Font"
PART-TYPE
180 -210 90 5 97 10 3 "Default Font"
Value
300 -200 0 6 97 10 0 "Default Font"
*
"Sim.Analog.Model" 
"Sim.Analog.Order" Model$
"Sim.Analog.Prefix" R
"Description" 1/8 W
"Part Number" 
"Value" 10k
"Manufacturer #1" 
"Tolerance" 
"PCB DECAL" SM_R_0805
"Geometry.Height" 0.55mm
0 34 16 0 0
1 0 20 0 0

R11          R0805            8100  4300   90 0 97 10 97 10 4 10 2 0 0 26
"Default Font"
"Default Font"
410 -170 90 4 97 10 0 "Default Font"
REF-DES
310 200 0 4 97 10 0 "Default Font"
PART-TYPE
200 -170 90 5 97 10 3 "Default Font"
Value
300 -200 0 6 97 10 0 "Default Font"
*
"Sim.Analog.Model" 
"Sim.Analog.Order" Model$
"Sim.Analog.Prefix" R
"Description" 1/8 W
"Part Number" 
"Value" 10k
"Manufacturer #1" 
"Tolerance" 
"PCB DECAL" SM_R_0805
"Geometry.Height" 0.55mm
0 34 16 0 0
1 0 20 0 0

R14          R0805            8300  3100    0 0 97 10 97 10 4 10 2 0 0 26
"Default Font"
"Default Font"
300 100 0 4 97 10 0 "Default Font"
REF-DES
310 200 0 4 97 10 0 "Default Font"
PART-TYPE
300 -100 0 6 97 10 3 "Default Font"
Value
300 -200 0 6 97 10 0 "Default Font"
*
"Sim.Analog.Model" 
"Sim.Analog.Order" Model$
"Sim.Analog.Prefix" R
"Description" 1/8 W
"Part Number" 
"Value" 10k
"Manufacturer #1" 
"Tolerance" 
"PCB DECAL" SM_R_0805
"Geometry.Height" 0.55mm
0 34 16 0 0
1 0 20 0 0

R10          R0805            7400  4100    0 0 97 10 97 10 4 10 2 0 0 26
"Default Font"
"Default Font"
300 100 0 4 97 10 0 "Default Font"
REF-DES
310 200 0 4 97 10 0 "Default Font"
PART-TYPE
300 -100 0 6 97 10 3 "Default Font"
Value
300 -200 0 6 97 10 0 "Default Font"
*
"Sim.Analog.Model" 
"Sim.Analog.Order" Model$
"Sim.Analog.Prefix" R
"Description" 1/8 W
"Part Number" 
"Value" 10k
"Manufacturer #1" 
"Tolerance" 
"PCB DECAL" SM_R_0805
"Geometry.Height" 0.55mm
0 34 16 0 0
1 0 20 0 0

R1           R0805            13500 7800   90 0 97 10 97 10 4 9 2 0 0 18
"Default Font"
"Default Font"
420 150 90 4 97 10 0 "Default Font"
REF-DES
310 200 0 4 97 10 0 "Default Font"
PART-TYPE
60 140 90 5 97 10 3 "Default Font"
Value
300 -200 0 6 97 10 0 "Default Font"
*
"Sim.Analog.Model" 
"Sim.Analog.Order" Model$
"Sim.Analog.Prefix" R
"Description" 1/8 W
"Part Number" 
"Value" 10k
"Manufacturer #1" 
"Tolerance" 
"PCB DECAL" SM_R_0805
0 34 16 0 0
1 0 20 0 0

U2           MCP3202          12100 3400    0 0 97 10 97 10 2 1 8 0 0 0
"Default Font"
"Default Font"
350 1040 0 4 97 10 0 "Default Font"
REF-DES
350 -40 0 6 97 10 0 "Default Font"
PART-TYPE
"PCB DECAL" SOIC127P-8N
0 140 20 0 1
1 140 20 0 1
2 140 20 0 1
3 140 20 0 1
4 140 20 0 1
5 140 20 0 1
6 140 20 0 1
7 140 20 0 1

C5           C0805            11300 3100    0 3 97 10 97 10 4 12 2 0 0 26
"Default Font"
"Default Font"
-170 -420 0 0 97 10 0 "Default Font"
REF-DES
210 -40 0 2 97 10 0 "Default Font"
PART-TYPE
-320 -70 0 2 97 10 3 "Default Font"
Value
150 -340 0 2 97 10 0 "Default Font"
*
"Sim.Analog.Model" 
"Sim.Analog.Order" Model$
"Sim.Analog.Prefix" C
"Description" RADIAL CERAMIC CAPACITOR
"Part Number" 
"Value" 470p
"Tolerance" ???
"Voltage Rating" ???
"Manufacturer #1" 
"Cost" 
"PCB DECAL" SM_C_0805
"Geometry.Height" 0.9mm
0 20 -90 0 0
1 20 -80 0 0

C6           C0805            8100  3500    0 3 97 10 97 10 4 12 2 0 0 26
"Default Font"
"Default Font"
-170 -420 0 0 97 10 0 "Default Font"
REF-DES
210 -40 0 2 97 10 0 "Default Font"
PART-TYPE
-320 -70 0 2 97 10 3 "Default Font"
Value
150 -340 0 2 97 10 0 "Default Font"
*
"Sim.Analog.Model" 
"Sim.Analog.Order" Model$
"Sim.Analog.Prefix" C
"Description" RADIAL CERAMIC CAPACITOR
"Part Number" 
"Value" 0.01u
"Tolerance" ???
"Voltage Rating" ???
"Manufacturer #1" 
"Cost" 
"PCB DECAL" SM_C_0805
"Geometry.Height" 0.9mm
0 20 -90 0 0
1 20 -80 0 0

C7           C0805            9100  2500    0 3 97 10 97 10 4 12 2 0 0 26
"Default Font"
"Default Font"
80 -410 0 0 97 10 0 "Default Font"
REF-DES
210 -40 0 2 97 10 0 "Default Font"
PART-TYPE
40 -50 0 2 97 10 3 "Default Font"
Value
150 -340 0 2 97 10 0 "Default Font"
*
"Sim.Analog.Model" 
"Sim.Analog.Order" Model$
"Sim.Analog.Prefix" C
"Description" RADIAL CERAMIC CAPACITOR
"Part Number" 
"Value" 0.01u
"Tolerance" ???
"Voltage Rating" ???
"Manufacturer #1" 
"Cost" 
"PCB DECAL" SM_C_0805
"Geometry.Height" 0.9mm
0 20 -90 0 0
1 20 -80 0 0

C1           C0805            14300 4800    0 3 97 10 97 10 4 12 2 0 0 26
"Default Font"
"Default Font"
-250 -410 0 0 100 10 0 "Default Font"
REF-DES
210 -40 0 2 100 10 0 "Default Font"
PART-TYPE
-260 -80 0 2 100 10 3 "Default Font"
Value
150 -340 0 2 100 10 0 "Default Font"
*
"Sim.Analog.Model" 
"Sim.Analog.Order" Model$
"Sim.Analog.Prefix" C
"Description" RADIAL CERAMIC CAPACITOR
"Part Number" 
"Value" 10u
"Tolerance" ???
"Voltage Rating" ???
"Manufacturer #1" 
"Cost" 
"PCB DECAL" SM_C_0805
"Geometry.Height" 0.9mm
0 20 -90 0 0
1 20 -80 0 0

C2           C0805            13800 4800    0 3 97 10 97 10 4 12 2 0 0 26
"Default Font"
"Default Font"
-170 -410 0 0 100 10 0 "Default Font"
REF-DES
210 -40 0 2 100 10 0 "Default Font"
PART-TYPE
-240 -60 0 2 100 10 3 "Default Font"
Value
150 -340 0 2 100 10 0 "Default Font"
*
"Sim.Analog.Model" 
"Sim.Analog.Order" Model$
"Sim.Analog.Prefix" C
"Description" RADIAL CERAMIC CAPACITOR
"Part Number" 
"Value" 0.1u
"Tolerance" ???
"Voltage Rating" ???
"Manufacturer #1" 
"Cost" 
"PCB DECAL" SM_C_0805
"Geometry.Height" 0.9mm
0 20 -90 0 0
1 20 -80 0 0

P5           PAD60_35         11100 3800    0 0 97 10 97 10 4 1 1 0 0 27
"Default Font"
"Default Font"
0 -200 0 4 97 10 0 "Default Font"
REF-DES
0 -300 0 6 97 10 0 "Default Font"
PART-TYPE
0 -400 0 6 97 10 0 "Default Font"
*
0 -500 0 6 97 10 0 "Default Font"
*
"PCB DECAL" PAD60_35
0 0 0 0 1

P8           PAD60_35         4900  7400    0 0 97 10 97 10 4 1 1 0 0 27
"Default Font"
"Default Font"
0 -200 0 4 97 10 0 "Default Font"
REF-DES
0 -300 0 6 97 10 0 "Default Font"
PART-TYPE
0 -400 0 6 97 10 0 "Default Font"
*
0 -500 0 6 97 10 0 "Default Font"
*
"PCB DECAL" PAD60_35
0 0 0 0 1

P9           PAD60_35         11800 2900    0 0 97 10 97 10 4 1 1 0 0 27
"Default Font"
"Default Font"
0 -200 0 4 97 10 0 "Default Font"
REF-DES
0 -300 0 6 97 10 0 "Default Font"
PART-TYPE
0 -400 0 6 97 10 0 "Default Font"
*
0 -500 0 6 97 10 0 "Default Font"
*
"PCB DECAL" PAD60_35
0 0 0 0 1

P2           PAD60_35         2400  8100    0 0 97 10 97 10 4 1 1 0 0 27
"Default Font"
"Default Font"
0 -200 0 4 97 10 0 "Default Font"
REF-DES
0 -300 0 6 97 10 0 "Default Font"
PART-TYPE
0 -400 0 6 97 10 0 "Default Font"
*
0 -500 0 6 97 10 0 "Default Font"
*
"PCB DECAL" PAD60_35
0 0 0 0 1

P3           PAD60_35         4300  6500    0 0 97 10 97 10 4 1 1 0 0 27
"Default Font"
"Default Font"
0 -200 0 4 97 10 0 "Default Font"
REF-DES
0 -300 0 6 97 10 0 "Default Font"
PART-TYPE
0 -400 0 6 97 10 0 "Default Font"
*
0 -500 0 6 97 10 0 "Default Font"
*
"PCB DECAL" PAD60_35
0 0 0 0 1

M1           FAN              5000  8600    0 0 97 10 97 10 2 1 2 0 0 19
"Default Font"
"Default Font"
400 -200 0 4 97 10 0 "Default Font"
REF-DES
410 -240 0 6 97 10 0 "Default Font"
PART-TYPE
"PCB DECAL" PADS_2
0 140 20 0 1
1 140 20 0 1

B1           ALARM            2200  6500    0 1 97 10 97 10 2 1 2 0 0 17
"Default Font"
"Default Font"
400 -200 0 4 97 10 0 "Default Font"
REF-DES
410 -240 0 6 97 10 0 "Default Font"
PART-TYPE
"PCB DECAL" PADS_2
0 140 20 0 1
1 140 20 0 1

S1           SW-PUSH_BUTTON   5200  7400    0 0 97 10 97 10 2 9 2 0 0 25
"Default Font"
"Default Font"
300 -130 0 4 97 10 0 "Default Font"
REF-DES
300 -150 0 6 97 10 0 "Default Font"
PART-TYPE
"Sim.Analog.Model" 
"Sim.Analog.Order" Model$
"Sim.Analog.Prefix" 
"Description" DPDT Switch 1:C 2:NC 3:NO
"Part Number" 
"Value" ???
"Manufacturer #1" 
"Manufacturer #2" 
"PCB DECAL" PADS_2
0 120 -100 0 1
1 100 -90 0 1

P1           PAD60_35         4900  8800    0 0 97 10 97 10 4 1 1 0 0 27
"Default Font"
"Default Font"
0 -200 0 4 97 10 0 "Default Font"
REF-DES
0 -300 0 6 97 10 0 "Default Font"
PART-TYPE
0 -400 0 6 97 10 0 "Default Font"
*
0 -500 0 6 97 10 0 "Default Font"
*
"PCB DECAL" PAD60_35
0 0 0 0 1

P6           PAD60_35         4900  8600    0 0 97 10 97 10 4 1 1 0 0 27
"Default Font"
"Default Font"
0 -200 0 4 97 10 0 "Default Font"
REF-DES
0 -300 0 6 97 10 0 "Default Font"
PART-TYPE
0 -400 0 6 97 10 0 "Default Font"
*
0 -500 0 6 97 10 0 "Default Font"
*
"PCB DECAL" PAD60_35
0 0 0 0 1

P4           PAD60_35         3300  6500    0 0 97 10 97 10 4 1 1 0 0 27
"Default Font"
"Default Font"
0 -200 0 4 97 10 0 "Default Font"
REF-DES
0 -300 0 6 97 10 0 "Default Font"
PART-TYPE
0 -400 0 6 97 10 0 "Default Font"
*
0 -500 0 6 97 10 0 "Default Font"
*
"PCB DECAL" PAD60_35
0 0 0 0 1


*BUSSES*


*OFFPAGE REFS*


@@@O0    +3.3V $PWR_SYMS 13900  8700   0 0 0
@@@O1    GND $GND_SYMS 11800  5800   0 0 0
@@@O2    +3.3V $PWR_SYMS 10300  7000   0 0 0
@@@O3    +5V $PWR_SYMS 10000  8800   0 0 0
@@@O4    GND $GND_SYMS 8600   8300   0 0 0
@@@O5    GND $GND_SYMS 8600   7000   0 0 0
@@@O6    GND $GND_SYMS 8600   5700   0 0 0
@@@O7    PWMR @TERM 7000   8700   0 0 -2
@@@O8    PWMG @TERM 7000   7400   0 0 -2
@@@O9    PWMB @TERM 7000   6100   0 0 -2
@@@O10   +3.3V $PWR_SYMS 3200   9100   0 0 0
@@@O11   +5V $PWR_SYMS 4400   9100   0 0 0
@@@O12   GND $GND_SYMS 3300   6300   0 0 0
@@@O13   GND $GND_SYMS 4300   6300   0 0 0
@@@O14   SDA1 @TERM 3000   8800   0 0 -2
@@@O15   SCL1 @TERM 3000   8700   0 0 -2
@@@O16   PECA @TERM 3000   8400   0 0 -2
@@@O17   PECB @TERM 3000   8300   0 0 -2
@@@O18   SDA6 @TERM 3000   8200   0 0 -2
@@@O19   MOSI @TERM 3000   8000   0 0 -2
@@@O20   MISO @TERM 3000   7900   0 0 -2
@@@O21   SCLK @TERM 3000   7800   0 0 -2
@@@O22   PWM1 @TERM 3000   7300   0 0 -2
@@@O23   LRST @TERM 3000   7100   0 0 -2
@@@O24   SW @TERM 4500   8400   0 0 -2
@@@O25   SCL6 @TERM 4500   8200   0 0 -2
@@@O26   CE0 @TERM 4500   7800   0 0 -2
@@@O27   PWMR @TERM 4500   7200   0 0 -2
@@@O28   PWMB @TERM 4500   7000   0 0 -2
@@@O29   PWMG @TERM 4500   7100   0 0 -2
@@@O30   GND $GND_SYMS 3400   3700   0 0 0
@@@O31   +5V $PWR_SYMS 3400   4800   0 0 0
@@@O32   +3.3V $PWR_SYMS 3700   4800   0 0 0
@@@O33   GND $GND_SYMS 6300   2200   0 0 0
@@@O34   +3.3V $PWR_SYMS 6600   4300   0 0 0
@@@O35   SW @TERM 7400   2700   0 0 -2
@@@O36   PECB @TERM 9400   3100   0 0 -2
@@@O37   PECA @TERM 8500   4100   0 0 -2
@@@O38   +3.3V $PWR_SYMS 9100   4000   0 0 0
@@@O39   +3.3V $PWR_SYMS 8100   5000   0 0 0
@@@O40   LRST @TERM 14700  7500   0 0 -2
@@@O41   SCL6 @TERM 14700  7300   0 0 -2
@@@O42   SDA6 @TERM 14700  7100   0 0 -2
@@@O43   PRESS_OUT @TERM 11100  4000   0 0 -2
@@@O44   CE0 @TERM 11100  4200   0 0 -2
@@@O45   GND $GND_SYMS 11800  2800   0 0 0
@@@O46   MOSI @TERM 13600  3600   0 0 -2
@@@O47   MISO @TERM 13600  3800   0 0 -2
@@@O48   SCLK @TERM 13600  4000   0 0 -2
@@@O49   GND $GND_SYMS 8100   3400   0 0 0
@@@O50   +3.3V $PWR_SYMS 14300  5500   0 0 0
@@@O51   SCL1 @TERM 4300   4400   0 0 -2
@@@O52   SDA1 @TERM 4300   4300   0 0 -2
@@@O53   PWM1 @TERM 4300   4200   0 0 -2
@@@O54   PRESS_OUT @TERM 4300   4100   0 0 -2
@@@O55   GND $GND_SYMS 14300  4400   0 0 0
@@@O56   GND $GND_SYMS 9100   2400   0 0 0

*TIEDOTS*


@@@D0    13900  8600  
@@@D1    11800  5900  
@@@D2    3200   8900  
@@@D3    4400   8900  
@@@D4    3300   7700  
@@@D5    3300   7000  
@@@D6    4300   8300  
@@@D7    4300   8000  
@@@D8    4300   7500  
@@@D9    4300   7300  
@@@D10   3400   3900  
@@@D11   6300   2500  
@@@D12   6600   2700  
@@@D13   14300  7100  
@@@D14   13900  7300  
@@@D15   13500  7500  
@@@D16   13900  8600  
@@@D17   11300  4000  
@@@D18   11800  2900  
@@@D19   14300  5400  
@@@D20   13800  5400  
@@@D21   14300  4600  
@@@D22   8100   4100  
@@@D23   8100   4100  
@@@D24   9100   3100  
@@@D25   9100   3100  
@@@D26   11800  2900  
@@@D27   3200   8100  
@@@D28   4300   6500  
@@@D29   4400   8800  
@@@D30   4300   8600  
@@@D31   3300   6500  
@@@D32   4900   7400  
@@@D33   4300   6500  
@@@D34   4900   8800  
@@@D35   4900   8600  
@@@D36   3300   6500  

*CONNECTION*


*SIGNAL* $$$31959 64 0
U1.8         C4.1         2 0
11000  7600  
11000  7500  

*SIGNAL* GND 2 0
U1.4         @@@D1        2 0
11800  7600  
11800  5900  
C3.2         @@@D1        3 0
11400  6000  
11400  5900  
11800  5900  
Q3.E         @@@O4        2 0
8600   8400  
8600   8300  
Q2.E         @@@O5        2 0
8600   7100  
8600   7000  
Q1.E         @@@O6        2 0
8600   5800  
8600   5700  
@@@D1        @@@O1        2 0
11800  5900  
11800  5800  
J2.9         @@@D4        3 0
3500   8500  
3300   8500  
3300   7700  
@@@D4        J2.25        2 0
3300   7700  
3500   7700  
@@@D4        @@@D5        2 0
3300   7700  
3300   7000  
@@@D5        J2.39        2 0
3300   7000  
3500   7000  
@@@D31       @@@D5        2 0
3300   6500  
3300   7000  
J2.6         @@@D30       3 0
4100   8700  
4300   8700  
4300   8600  
@@@D6        J2.14        2 0
4300   8300  
4100   8300  
@@@D6        @@@D7        2 0
4300   8300  
4300   8000  
@@@D7        J2.20        2 0
4300   8000  
4100   8000  
@@@D7        @@@D8        2 0
4300   8000  
4300   7500  
@@@D8        J2.30        2 0
4300   7500  
4100   7500  
@@@D8        @@@D9        2 0
4300   7500  
4300   7300  
@@@D9        J2.34        2 0
4300   7300  
4100   7300  
@@@D28       @@@D33       2 0
4300   6500  
4300   6500  
J3.7         @@@D10       3 0
3200   4000  
3400   4000  
3400   3900  
J3.8         @@@D10       2 0
3200   3900  
3400   3900  
@@@D10       @@@O30       2 0
3400   3900  
3400   3700  
J1.3         @@@D11       3 0
6200   2900  
6300   2900  
6300   2500  
@@@D11       J1.5         2 0
6300   2500  
6200   2500  
@@@D11       @@@O33       2 0
6300   2500  
6300   2200  
@@@O45       @@@D18       2 0
11800  2800  
11800  2900  
@@@O49       C6.1         2 0
8100   3400  
8100   3500  
C5.1         @@@D18       3 0
11300  3100  
11300  2900  
11800  2900  
@@@D18       @@@D26       2 0
11800  2900  
11800  2900  
C2.1         @@@D21       3 0
13800  4800  
13800  4600  
14300  4600  
@@@D21       C1.1         2 0
14300  4600  
14300  4800  
@@@D21       @@@O55       2 0
14300  4600  
14300  4400  
C7.1         @@@O56       2 0
9100   2500  
9100   2400  
P9.1         @@@D26       2 0
11800  2900  
11800  2900  
@@@D26       U2.4         3 0
11800  2900  
11800  3600  
11900  3600  
P3.1         @@@D28       2 0
4300   6500  
4300   6500  
@@@D28       @@@O13       2 0
4300   6500  
4300   6300  
M1.2         @@@D35       2 0
5000   8600  
4900   8600  
@@@D30       @@@D6        2 0
4300   8600  
4300   8300  
B1.2         @@@D31       2 0
2200   6500  
3300   6500  
@@@D31       @@@D36       2 0
3300   6500  
3300   6500  
S1.2         @@@D33       4 0
5800   7400  
6000   7400  
6000   6500  
4300   6500  
@@@D33       @@@D9        2 0
4300   6500  
4300   7300  
P6.1         @@@D35       2 0
4900   8600  
4900   8600  
@@@D35       @@@D30       2 0
4900   8600  
4300   8600  
P4.1         @@@D36       2 0
3300   6500  
3300   6500  
@@@D36       @@@O12       2 0
3300   6500  
3300   6300  

*SIGNAL* $$$31961 64 0
U1.7         C4.2         4 0
11200  7600  
11200  6900  
11000  6900  
11000  7000  

*SIGNAL* LRST 0 0
U1.1         @@@D15       3 0
12400  7600  
12400  7500  
13500  7500  
J2.37        @@@O23       2 0
3500   7100  
3000   7100  
R1.1         @@@D15       2 0
13500  7800  
13500  7500  
@@@D15       @@@O40       2 0
13500  7500  
14700  7500  

*SIGNAL* $$$1677 64 0
B1.1         J2.35        4 0
2200   6700  
2400   6700  
2400   7200  
3500   7200  

*SIGNAL* +5V 0 0
U1.9         @@@O3        3 0
10200  8600  
10000  8600  
10000  8800  
@@@D3        @@@D29       2 0
4400   8900  
4400   8800  
@@@D3        J2.2         2 0
4400   8900  
4100   8900  
@@@D3        @@@O11       2 0
4400   8900  
4400   9100  
J3.2         @@@O31       3 0
3200   4600  
3400   4600  
3400   4800  
@@@D29       J2.4         2 0
4400   8800  
4100   8800  
@@@D29       @@@D34       2 0
4400   8800  
4900   8800  
P1.1         @@@D34       2 0
4900   8800  
4900   8800  
@@@D34       M1.1         2 0
4900   8800  
5000   8800  

*SIGNAL* $$$1531 64 0
R9.1         Q3.B         2 0
7900   8700  
8200   8700  

*SIGNAL* +3.3V 0 0
R3.2         @@@D0        3 0
14300  8400  
14300  8600  
13900  8600  
@@@D0        @@@D16       2 0
13900  8600  
13900  8600  
@@@D0        @@@O0        2 0
13900  8600  
13900  8700  
U1.5         @@@O2        4 0
11600  7600  
11600  6700  
10300  6700  
10300  7000  
J2.17        @@@D27       2 0
3500   8100  
3200   8100  
@@@D2        J2.1         2 0
3200   8900  
3500   8900  
@@@D2        @@@O10       2 0
3200   8900  
3200   9100  
J3.1         @@@O32       3 0
3200   4500  
3700   4500  
3700   4800  
R12.2        @@@O34       2 0
6600   4200  
6600   4300  
R13.2        @@@O38       2 0
9100   3900  
9100   4000  
R11.2        @@@O39       2 0
8100   4900  
8100   5000  
R1.2         @@@D16       3 0
13500  8400  
13500  8600  
13900  8600  
@@@D16       R2.2         2 0
13900  8600  
13900  8400  
U2.8         @@@D20       4 0
13000  4200  
13300  4200  
13300  5400  
13800  5400  
C1.2         @@@D19       2 0
14300  5300  
14300  5400  
@@@D19       @@@O50       2 0
14300  5400  
14300  5500  
C2.2         @@@D20       2 0
13800  5300  
13800  5400  
@@@D20       @@@D19       2 0
13800  5400  
14300  5400  
@@@D27       @@@D2        2 0
3200   8100  
3200   8900  
@@@D27       P2.1         2 0
3200   8100  
2400   8100  

*SIGNAL* $$$658 64 0
U1.6         C3.1         2 0
11400  7600  
11400  6500  

*SIGNAL* $$$1534 64 0
Q3.C         R8.2         3 0
8600   9000  
8600   9100  
8800   9100  

*SIGNAL* SDA1 0 0
J2.3         @@@O14       2 0
3500   8800  
3000   8800  
J3.5         @@@O52       2 0
3200   4300  
4300   4300  

*SIGNAL* $$$1555 64 0
R6.1         Q2.B         2 0
7900   7400  
8200   7400  

*SIGNAL* $$$1556 64 0
Q2.C         R7.2         3 0
8600   7700  
8600   7800  
8800   7800  

*SIGNAL* $$$1561 64 0
R4.1         Q1.B         2 0
7900   6100  
8200   6100  

*SIGNAL* $$$1562 64 0
Q1.C         R5.2         3 0
8600   6400  
8600   6500  
8800   6500  

*SIGNAL* $$$1637 64 0
U1.12        R8.1         4 0
10200  8400  
9600   8400  
9600   9100  
9400   9100  

*SIGNAL* $$$1643 64 0
U1.11        R7.1         4 0
10200  8200  
9700   8200  
9700   7800  
9400   7800  

*SIGNAL* $$$1648 64 0
U1.10        R5.1         4 0
10200  8000  
9900   8000  
9900   6500  
9400   6500  

*SIGNAL* PWMR 0 0
R9.2         @@@O7        2 0
7300   8700  
7000   8700  
J2.36        @@@O27       2 0
4100   7200  
4500   7200  

*SIGNAL* PWMG 0 0
R6.2         @@@O8        2 0
7300   7400  
7000   7400  
J2.38        @@@O29       2 0
4100   7100  
4500   7100  

*SIGNAL* PWMB 0 0
R4.2         @@@O9        2 0
7300   6100  
7000   6100  
J2.40        @@@O28       2 0
4100   7000  
4500   7000  

*SIGNAL* SCL1 0 0
J2.5         @@@O15       2 0
3500   8700  
3000   8700  
J3.3         @@@O51       2 0
3200   4400  
4300   4400  

*SIGNAL* PECA 0 0
J2.11        @@@O16       2 0
3500   8400  
3000   8400  
@@@O37       @@@D22       2 0
8500   4100  
8100   4100  
R11.1        @@@D23       2 0
8100   4300  
8100   4100  
@@@D22       R10.2        2 0
8100   4100  
8000   4100  
C6.2         @@@D23       2 0
8100   4000  
8100   4100  
@@@D23       @@@D22       2 0
8100   4100  
8100   4100  

*SIGNAL* PECB 0 0
J2.13        @@@O17       2 0
3500   8300  
3000   8300  
@@@O36       @@@D24       2 0
9400   3100  
9100   3100  
@@@D25       R13.1        2 0
9100   3100  
9100   3300  
C7.2         @@@D25       2 0
9100   3000  
9100   3100  
@@@D24       R14.2        2 0
9100   3100  
8900   3100  
@@@D25       @@@D24       2 0
9100   3100  
9100   3100  

*SIGNAL* SW 0 0
J2.12        @@@O24       2 0
4100   8400  
4500   8400  
J1.4         @@@D12       2 0
6200   2700  
6600   2700  
@@@D12       R12.1        2 0
6600   2700  
6600   3600  
@@@D12       @@@O35       2 0
6600   2700  
7400   2700  

*SIGNAL* MOSI 0 0
J2.19        @@@O19       2 0
3500   8000  
3000   8000  
U2.5         @@@O46       2 0
13000  3600  
13600  3600  

*SIGNAL* MISO 0 0
J2.21        @@@O20       2 0
3500   7900  
3000   7900  
U2.6         @@@O47       2 0
13000  3800  
13600  3800  

*SIGNAL* SCLK 0 0
J2.23        @@@O21       2 0
3500   7800  
3000   7800  
U2.7         @@@O48       2 0
13000  4000  
13600  4000  

*SIGNAL* $$$26093 64 0
J1.2         R14.1        2 0
6200   3100  
8300   3100  

*SIGNAL* SDA6 0 0
@@@O42       @@@D13       2 0
14700  7100  
14300  7100  
R3.1         @@@D13       2 0
14300  7800  
14300  7100  
J2.15        @@@O18       2 0
3500   8200  
3000   8200  
@@@D13       U1.3         3 0
14300  7100  
12000  7100  
12000  7600  

*SIGNAL* PWM1 0 0
J2.33        @@@O22       2 0
3500   7300  
3000   7300  
@@@O53       J3.4         2 0
4300   4200  
3200   4200  

*SIGNAL* $$$26104 64 0
J1.1         R10.1        4 0
6200   3300  
7100   3300  
7100   4100  
7400   4100  

*SIGNAL* CH1 0 0
U2.3         P5.1         2 0
11900  3800  
11100  3800  

*SIGNAL* SCL6 0 0
@@@O41       @@@D14       2 0
14700  7300  
13900  7300  
R2.1         @@@D14       2 0
13900  7800  
13900  7300  
J2.16        @@@O25       2 0
4100   8200  
4500   8200  
@@@D14       U1.2         3 0
13900  7300  
12200  7300  
12200  7600  

*SIGNAL* $$$1267 64 0
J2.32        @@@D32       2 0
4100   7400  
4900   7400  
@@@D32       P8.1         2 0
4900   7400  
4900   7400  
@@@D32       S1.1         2 0
4900   7400  
5200   7400  

*SIGNAL* CE0 0 0
J2.24        @@@O26       2 0
4100   7800  
4500   7800  
U2.1         @@@O44       2 0
11900  4200  
11100  4200  

*SIGNAL* PRESS_OUT 0 0
J3.6         @@@O54       2 0
3200   4100  
4300   4100  
@@@O43       @@@D17       2 0
11100  4000  
11300  4000  
C5.2         @@@D17       2 0
11300  3600  
11300  4000  
@@@D17       U2.2         2 0
11300  4000  
11900  4000  

*NETNAMES*


+3.3V        @@@O0        0      250    0 4 0      0      0 0 -1 10 97 "Default Font"
+3.3V        @@@O2        0      250    0 4 0      0      0 0 -1 10 97 "Default Font"
+5V          @@@O3        0      250    0 4 0      0      0 0 -1 10 97 "Default Font"
PWMR         @@@O7        0      10     0 0 0      0      0 0 -1 10 97 "Default Font"
PWMG         @@@O8        0      10     0 0 0      0      0 0 -1 10 97 "Default Font"
PWMB         @@@O9        0      10     0 0 0      0      0 0 -1 10 97 "Default Font"
+3.3V        @@@O10       0      250    0 4 0      0      0 0 -1 10 97 "Default Font"
+5V          @@@O11       0      250    0 4 0      0      0 0 -1 10 100 "Default Font"
PWMB         @@@O28       290    -40    0 1 0      0      0 0 -1 10 100 "Default Font"
PWMG         @@@O29       300    -30    0 1 0      0      0 0 -1 10 100 "Default Font"
PWMR         @@@O27       290    -30    0 1 0      0      0 0 -1 10 100 "Default Font"
CE0          @@@O26       210    -40    0 1 0      0      0 0 -1 10 100 "Default Font"
SCL6         @@@O25       240    -40    0 1 0      0      0 0 -1 10 97 "Default Font"
SW           @@@O24       200    -30    0 1 0      0      0 0 -1 10 97 "Default Font"
SDA1         @@@O14       -270   -20    0 0 0      0      0 0 -1 10 100 "Default Font"
SCL1         @@@O15       -250   -40    0 0 0      0      0 0 -1 10 100 "Default Font"
PECA         @@@O16       -250   -20    0 0 0      0      0 0 -1 10 100 "Default Font"
PECB         @@@O17       -250   -30    0 0 0      0      0 0 -1 10 100 "Default Font"
SDA6         @@@O18       -260   -40    0 0 0      0      0 0 -1 10 97 "Default Font"
MOSI         @@@O19       -250   -30    0 0 0      0      0 0 -1 10 100 "Default Font"
MISO         @@@O20       -250   -30    0 0 0      0      0 0 -1 10 100 "Default Font"
SCLK         @@@O21       -240   -30    0 0 0      0      0 0 -1 10 100 "Default Font"
PWM1         @@@O22       -290   -30    0 0 0      0      0 0 -1 10 100 "Default Font"
LRST         @@@O23       -250   -20    0 0 0      0      0 0 -1 10 100 "Default Font"
+5V          @@@O31       0      250    0 4 0      0      0 0 -1 10 100 "Default Font"
+3.3V        @@@O32       0      250    0 4 0      0      0 0 -1 10 100 "Default Font"
+3.3V        @@@O34       0      250    0 4 0      0      0 0 -1 10 97 "Default Font"
+3.3V        @@@O38       0      250    0 4 0      0      0 0 -1 10 97 "Default Font"
+3.3V        @@@O39       0      250    0 4 0      0      0 0 -1 10 97 "Default Font"
SW           @@@O35       190    -10    0 1 0      0      0 0 -1 10 97 "Default Font"
PECA         @@@O37       260    -30    0 1 0      0      0 0 -1 10 97 "Default Font"
PECB         @@@O36       290    -30    0 1 0      0      0 0 -1 10 97 "Default Font"
LRST         @@@O40       0      10     0 1 0      0      0 0 -1 10 97 "Default Font"
SCL6         @@@O41       0      10     0 1 0      0      0 0 -1 10 97 "Default Font"
SDA6         @@@O42       0      10     0 1 0      0      0 0 -1 10 97 "Default Font"
+3.3V        @@@O50       0      250    0 4 0      0      0 0 -1 10 100 "Default Font"
SCLK         @@@O48       300    0      0 1 0      0      0 0 -1 10 100 "Default Font"
MISO         @@@O47       320    0      0 1 0      0      0 0 -1 10 100 "Default Font"
MOSI         @@@O46       330    -10    0 1 0      0      0 0 -1 10 100 "Default Font"
CE0          @@@O44       -230   -30    0 0 0      0      0 0 -1 10 97 "Default Font"
PRESS_OUT    @@@O43       -570   -20    0 0 0      0      0 0 -1 10 100 "Default Font"
SCL1         @@@O51       250    -30    0 1 0      0      0 0 -1 10 100 "Default Font"
SDA1         @@@O52       270    -30    0 1 0      0      0 0 -1 10 100 "Default Font"
PWM1         @@@O53       300    -30    0 1 0      0      0 0 -1 10 100 "Default Font"
PRESS_OUT    @@@O54       550    -30    0 1 0      0      0 0 -1 10 100 "Default Font"
CH1          P5.1         -320   -40    0 0 0      0      0 0 -1 10 100 "Default Font"

*END*     OF ASCII OUTPUT FILE
```
