## Supplementary Design File 1 for "Inexpensive multi-patient respiratory monitoring system for helmet ventilation during COVID-19 pandemic": LCD_Interface-BOM.txt

```
|-------------------------------------------------|--------------|
|Bill Of Materials for LCD_Interface.sch          |              |
|-------------------------------------------------|--------------|
|Item|Qty |Reference|Part Number                  |Value         |
|----+----+---------+-----------------------------|--------------|
|1   |1   |B1       |MCKPI-G2330E-3953            |Buzzer        |
|2   |2   |C6-7     |C0805C103K1RACTU             |0.01u         |
|3   |2   |C2-3     |C0805C104K8RACTU             |0.1u          |
|4   |1   |C1       |C0805C106K4PAC               |10u           |
|5   |1   |C4       |C0805C105K4RAC7800           |1u            |
|6   |1   |C5       |C0805C471K5RACTU             |470p          |
|7   |1   |J2       |PRPC020DAAN-RC               |40 pin header |
|8   |1   |M1       |Canakit-fan                  |Fan           |
|9   |1   |U2       |MCP3202-CI/SN                |ADC           |
|10  |3   |Q1-3     |SMMBT3904LT1G                |NPN           |
|11  |1   |U1       |NHD-C0220BIZ-FS(RBG)-FBW-3VM |LCD           |
|12  |1   |J1       |PEC16-2015F-S0024            |Encoder       |
|13  |3   |R5 R7-8  |CRCW0805100RFKEAC            |100           |
|14  |7   |R1-3     |CR0805-FX-1002ELF            |10k           |
|    |    |R10-11   |                             |              |
|    |    |R13-14   |                             |              |
|15  |3   |R4 R6 R9 |CRCW08052K00FKEAC            |2k            |
|16  |1   |R12      |CR0805-FX-4701ELF            |4.7k          |
|17  |1   |J3       |43743-8101                   |RJ45          |
|18  |1   |S1       |R18-29A RED                  |Switch        |
|-------------------------------------------------|--------------|
```
