## Supplementary Design File 1 for "Inexpensive multi-patient respiratory monitoring system for helmet ventilation during COVID-19 pandemic": MP3_V3-2M.asc

```
!PADS-POWERPCB-V10.0-BASIC! DESIGN DATABASE ASCII FILE 1.0
*PCB*        GENERAL PARAMETERS OF THE PCB DESIGN

UNITS        0              2=Inches 1=Metric 0=Mils
USERGRID     381000 381000  Space between USER grid points
MAXIMUMLAYER 2              Maximum routing layer 
WORKLEVEL    27             Level items will be created on
DISPLAYLEVEL 1              toggle for displaying working level last
LAYERPAIR    1      2       Layer pair used to route connection
VIAMODE      T              Type of via to use when routing between layers
LINEWIDTH    38100          Width items will be created with
TEXTSIZE     3810000 381000  Height and LineWidth text will be created with
JOBTIME      3050           Amount of time spent on this PCB design
DOTGRID      381000 381000  Space between graphic dots
SCALE        14.917          Scale of window expansion
ORIGIN       377571000 389595000  User defined origin location
WINDOWCENTER 375300824 403603506  Point defining the center of the window
BACKUPTIME   20             Number of minutes between database backups
REAL WIDTH   228600         Widths greater then this are displayed real size
ALLSIGONOFF  1              All signal nets displayed on/off
REFNAMESIZE  3810000 381000  Height and LineWidth used by part ref. names
HIGHLIGHT    0              Highlight nets flag
JOBNAME      MP3_V3-2M.pcb
CONCOL 1
FBGCOL 1 0
HATCHGRID    381000         Copper pour hatching grid
TEARDROP     2713690        Teardrop tracks
THERLINEWID  571500         Copper pour thermal line width
PSVIAGRID    190500 190500  Push & Shove Via Grid
PADFILLWID   381000         CAM finger pad fill width
THERSMDWID   381000         Copper pour thermal line width for SMD
MINHATAREA   0              Minimum hatch area
HATCHMODE    0              Hatch generation mode
HATCHDISP    0              Hatch display flag
DRILLHOLE    228600         Drill hole checking spacing
MITRERADII   0.5 1.0 1.5 2.0 2.5 3.0 3.5
MITRETYPE    1              Mitring type
HATCHRAD     0.500000       Hatch outline smoothing radius
MITREANG     180 180 180 180 180 180 90 
HATCHANG     0              Hatch angle
THERFLAGS    0              Copper pour thermal line flags
DRLOVERSIZE  114300         Drill oversize for plated holes
PLANERAD     0.000000       Plane outline smoothing radius
PLANEFLAGS   OUTLINE ALL Y Y Y N N Y Y Y N N Y Y N Y Y N N N   Plane and Test Points flags
COMPHEIGHT   0              Board Top Component Height Restriction
KPTHATCHGRID 3810000        Copper pour hatching grid
BOTCMPHEIGHT 0              Board Bottom Component Height Restriction
FANOUTGRID   952500 952500  Fanout grid
FANOUTLENGTH 9525000        Maximum fanout length
ROUTERFLAGS  83879441       Autorouter specific flags
VERIFYFLAGS  1861           Verify Design flags
FABCHKFLAGS  3967           Fabrication checks flags
ATMAXSIZE    114300         Acid Traps Maximum Size
ATMAXANGLE   161999820      Acid Traps Maximum Angle
SLMINCOPPER  114300         Slivers Minimum Copper
SLMINMASK    114300         Slivers Minimum Mask
STMINCLEAR   5              Starved Thermal Minimum Clearance
STMINSPOKES  4              Starved Thermal Minimum Spokes
TPMINWIDTH   114300         Minimum Trace Width
TPMINSIZE    114300         Mimimum Pad Size
SSMINGAP     114300         Silk Screen Over Pads Minimum Gap
SBMINGAP     114300         Solder Bridges Minimum Gap
SBLAYER      1              Solder Bridges Layer
ARPTOM       114300         Pad To Mask Annular Ring
ARPTOMLAYER  1              Pad To Mask Annular Ring Layer
ARDTOM       114300         Drill To Mask Annular Ring
ARDTOMLAYER  1              Drill To Mask Annular Ring Layer
ARDTOP       114300         Drill To Pad Annular Ring
ARDTOPLAYER  0              Drill To Pad Annular Ring Layer
VIAPSPACING  3810000        Via patterns via spacing
VIAPSHAPE    228600         Via patterns via to shape spacing
VIAPTOTRACE  -1             Via patterns via to edge spacing
VIAPFILL     1              Via patterns fill type
VIAPSHSIG    NONE
VIAPSHVIA    STANDARDVIA
VIAPFLAG     4              Via patterns flags
FLOWFLAGS    4              Flow Flags
OSNAP        502            Object snap flags
OSNAPRAD     3810000        Object snap radius
BOTTOMVIEW   0              Bottom view flag
PLNSEPGAP    228600         Plane separation gap
IDFSHAPELAY  0              IDF shapes layer
ASSOCIATEDNETNETCOUNT 5
ASSOCIATEDNETPLANEPINCOUNT 25
ASSOCIATEDNETPREFIX0 
ASSOCIATEDNETPREFIX1 
ASSOCIATEDNETPREFIX2 
ASSOCIATEDNETPREFIX3 
ASSOCIATEDNETPREFIX4 

TEARDROPDATA     90     90 
*REUSE*

*REMARK* TYPE TYPENAME
*REMARK* TIMESTAMP SECONDS
*REMARK* PART NAMING PARTNAMING
*REMARK* PART NAME
*REMARK* NET NAMING NETNAMING
*REMARK* NET MERGE NAME
*REMARK* REUSE INSTANCENM PARTNAMING NETNAMING X Y ORI GLUED


*TEXT*       FREE TEXT

*REMARK* XLOC YLOC ORI LEVEL HEIGHT WIDTH MIRRORED HJUST VJUST .REUSE. INSTANCENM
*REMARK* FONTSTYLE FONTFACE

    7620000    25146000  90.000 26     2857500      381000 N   LEFT   DOWN 0
Regular <Romansim Stroke Font>
MP3V
   11430000    24765000  90.000 26     2857500      381000 N   LEFT   DOWN 0
Regular <Romansim Stroke Font>
4/20
    3048000    13335000  90.000 26     2286000      304800 N   LEFT   DOWN 0
Regular <Romansim Stroke Font>
Sig
    6858000    13335000  90.000 26     2286000      304800 N   LEFT   DOWN 0
Regular <Romansim Stroke Font>
GND
   10668000    13335000  90.000 26     2286000      304800 N   LEFT   DOWN 0
Regular <Romansim Stroke Font>
V+
   16002000    11049000   0.000 27     2286000      304800 N   LEFT   DOWN 0
Regular <Romansim Stroke Font>
1u
   14859000     7620000   0.000 27     2286000      304800 N   LEFT   DOWN 0
Regular <Romansim Stroke Font>
.01u

*LINES*      LINES ITEMS

*REMARK* NAME TYPE XLOC YLOC PIECES TEXT SIGSTR
*REMARK* .REUSE. INSTANCE RSIGNAL
*REMARK* PIECETYPE CORNERS WIDTHHGHT LINESTYLE LEVEL [RESTRICTIONS]
*REMARK* XLOC YLOC BEGINANGLE DELTAANGLE
*REMARK* XLOC YLOC ORI LEVEL HEIGHT WIDTH MIRRORED HJUST VJUST

DRW65462378      BOARD    3429000 -8595000 1   0
CLOSED 5   38100 0   0   
-3429000 8595000
-3429000 46695000
14859000 46695000
14859000 8595000
-3429000 8595000

DIM52479623      LINES    0      38100000 8   0 1
BASPNT 2   38100 0   24   2048
0      0     
1000   0     
BASPNT 2   38100 0   24   2048
18288000 0     
18289000 0     
ARWLN1 2   381000 0   24   2048
0      8001000
-5715000 8001000
ARWHD1 4   381000 0   24   2048
0      8001000
-3810000 7048500
-3810000 8953500
0      8001000
ARWLN2 2   381000 0   24   2048
18288000 8001000
24003000 8001000
ARWHD2 4   381000 0   24   2048
18288000 8001000
22098000 8953500
22098000 7048500
18288000 8001000
EXTLN1 2   381000 0   24   2048
0      1905000
0      9906000
EXTLN2 2   381000 0   24   2048
18288000 1905000
18288000 9906000
   25146000     6572250   0.000 24     3810000      381000 N   LEFT   DOWN 0
Regular <Romansim Stroke Font>
480mil

DIM18822038      LINES    0      0      8   0 1
BASPNT 2   38100 0   24   4096
0      0     
1000   0     
BASPNT 2   38100 0   24   4096
0      38100000
1000   38100000
ARWLN1 2   381000 0   24   4096
-8382000 0     
-8382000 16478250
ARWHD1 4   381000 0   24   4096
-8382000 0     
-9334500 3810000
-7429500 3810000
-8382000 0     
ARWLN2 2   381000 0   24   4096
-8382000 38100000
-8382000 21621750
ARWHD2 4   381000 0   24   4096
-8382000 38100000
-7429500 34290000
-9334500 34290000
-8382000 38100000
EXTLN1 2   381000 0   24   4096
-1905000 0     
-10287000 0     
EXTLN2 2   381000 0   24   4096
-1905000 38100000
-10287000 38100000
  -13967113    17621250   0.000 24     3810000      381000 N   LEFT   DOWN 0
Regular <Romansim Stroke Font>
1000mil


*VIA*  ITEMS

*REMARK* NAME  DRILL STACKLINES [DRILL START] [DRILL END]
*REMARK* LEVEL SIZE SHAPE [INNER DIAMETER] [CORNER RADIUS]

JMPVIA_AAAAA     1409700 3
-2 2095500 R
-1 2667000 R
0  2095500 R

STANDARDVIA      1409700 3
-2 2095500 R
-1 2095500 R
0  2095500 R

V20_15           571500 3
-2 762000 R
-1 762000 R
0  762000 R

V25_15           571500 3
-2 952500 R
-1 952500 R
0  952500 R

V30_15           571500 3
-2 952500 R
-1 952500 R
0  952500 R

V35_15           571500 5
-2 1333500 R
-2 952500 RT 952500  45 571500  4
-1 1333500 R
0  1333500 R
0  952500 RT 952500  45 571500  4


*PARTDECAL*  ITEMS

*REMARK* NAME UNITS ORIX ORIY PIECES TERMINALS STACKS TEXT LABELS
*REMARK* PIECETYPE CORNERS WIDTHHGHT LINESTYLE LEVEL [RESTRICTIONS]
*REMARK* PIECETYPE CORNERS WIDTH LINESTYLE LEVEL [PINNUM]
*REMARK* XLOC YLOC BEGINANGLE DELTAANGLE
*REMARK* XLOC YLOC ORI LEVEL HEIGHT WIDTH MIRRORED HJUST VJUST
*REMARK* VISIBLE XLOC YLOC ORI LEVEL HEIGTH WIDTH MIRRORED HJUST VJUST RIGHTREADING
*REMARK* FONTSTYLE FONTFACE
*REMARK* T XLOC YLOC NMXLOC NMYLOC PINNUMBER
*REMARK* PAD PIN STACKLINES
*REMARK* LEVEL SIZE SHAPE IDIA [CORNERRADIUS] [DRILL [PLATED]]
*REMARK* LEVEL SIZE SHAPE FINORI FINLENGTH FINOFFSET [CORNERRADIUS] [DRILL [PLATED]]

MP3V5004G        I 12573000 -5715000  5  8 1 0 2
CLOSED 6   381000 0   1   
-8572500 -8572500
-8572500 6858000
-6858000 8572500
8572500 8572500
8572500 -8572500
-8572500 -8572500
CIRCLE 2   381000 0   1   
8572500 0     
-8572500 0     
CIRCLE 2   381000 0   1   
4762500 0     
-4762500 0     
OPEN   2   38100 0   24  
0      9525000
0      -9525000
OPEN   2   38100 0   24  
1143000 0     
-1143000 0     
VALUE    -7239000    10287000   0.000  1      571500       57150 N   LEFT     UP
Regular <Romansim Stroke Font>
Part Type
VALUE     -381000     9525000   0.000  1     2857500      381000 N   LEFT   DOWN
Regular <Romansim Stroke Font>
Ref.Des.
T-12573000 5715000 -12573000 5715000 1 
T-12573000 1905000 -12573000 1905000 2 
T-12573000 -1905000 -12573000 -1905000 3 
T-12573000 -5715000 -12573000 -5715000 4 
T12573000 -5715000 12573000 -5715000 5 
T12573000 -1905000 12573000 -1905000 6 
T12573000 1905000 12573000 1905000 7 
T12573000 5715000 12573000 5715000 8 
PAD 0 3
-2 2286000 RF  0.000 3810000 0   0   0 N
-1 0   R  
0  0   R  

CONN_4-VERT      I 0     0      1  4 1 0 2
CLOSED 5   381000 0   0   
-2857500 -13335000
-2857500 1905000
2857500 1905000
2857500 -13335000
-2857500 -13335000
VALUE     -381000     2667000   0.000  1     1905000      190500 N   LEFT   DOWN
Regular <PADS Stroke Font>
Ref.Des.
VALUE     2286000   -14478000   0.000  1     1905000      190500 N   LEFT     UP
Regular <PADS Stroke Font>
Part Type
T0     0     0     0     1 
T0     -3810000 0     -3810000 2 
T0     -7620000 0     -7620000 3 
T0     -11430000 0     -11430000 4 
PAD 0 3
-2 2286000 R   1333500  
-1 2286000 R  
0  2286000 R  

SM_C_0805        I 38100000 38100000  2  2 1 0 2
OPEN   4   381000 0   0   
-571500 1714500
-3619500 1714500
-3619500 -1714500
-571500 -1714500
OPEN   4   381000 0   0   
571500 1714500
3619500 1714500
3619500 -1714500
571500 -1714500
VALUE    -2667000     5715000   0.000  1     3810000      381000 N   LEFT   DOWN
Regular <PADS Stroke Font>
Ref.Des.
VALUE    -2667000     5715000   0.000  1     3810000      381000 N   LEFT     UP
Regular <PADS Stroke Font>
Part Type
T-1714500 0     -1714500 0     1 
T1714500 0     1714500 0     2 
PAD 0 3
-2 1905000 RF  0.000 2286000 0   0   0  
-1 0   R  
0  0   R  


*PARTTYPE*   ITEMS

*REMARK* NAME DECALNM TYPE GATES SIGPINS UNUSEDPINNMS FLAGS ECO
*REMARK* G/S SWAPTYPE PINS
*REMARK* PINNUMBER SWAPTYPE.PINTYPE
*REMARK* SIGPIN PINNUMBER SIGNAME
*REMARK* PINNUMBER

MP3V5004G MP3V5004G UND  1   0   0     0 Y
G 0 3
2.0.S.V 4.0.S.VOUT 3.0.S.GND 

CONN4-VERT CONN_4-VERT PLG  1   0   0     0 Y
G 0 4
1.0.S.1 2.0.S.2 3.0.S.3 4.0.S.4 

C0805 SM_C_0805 CAP  1   0   0     0 Y
G 0 2
1.1.U. 2.1.U. 


*PART*       ITEMS

*REMARK* REFNM PTYPENM X Y ORI GLUE MIRROR ALT CLSTID CLSTATTR BROTHERID LABELS
*REMARK* .REUSE. INSTANCE RPART
*REMARK* VISIBLE XLOC YLOC ORI LEVEL HEIGTH WIDTH MIRRORED HJUST VJUST RIGHTREADING
*REMARK* FONTSTYLE FONTFACE

U1              MP3V5004G 9144000 19050000 90.000 G M 0 -1 0 -1 2
VALUE   -10287000     6857999   0.000  1     2857500      381000 N   LEFT   DOWN
Regular <Romansim Stroke Font>
Ref.Des.
VALUE    -7239000    10287000   0.000  1      571500       57150 N   LEFT     UP
Regular <Romansim Stroke Font>
Part Type
J1              CONN4-VERT 2286000 1905000 90.000 U N 0 -1 0 -1 2
VALUE     3810000     1143000 270.000  1     2286000      304800 N   LEFT   DOWN
Regular <PADS Stroke Font>
Ref.Des.
VALUE    -1524000    -8382000   0.000  1     1905000      190500 N   LEFT     UP
Regular <PADS Stroke Font>
Part Type
J2              CONN4-VERT 2286000 36195000 90.000 U N 0 -1 0 -1 2
NONE      2286000   -14478000   0.000  1     1905000      190500 N   LEFT     UP
Regular <PADS Stroke Font>
Part Type
NONE     -5333999   -11811000 270.000  1     2286000      304800 N   LEFT   DOWN
Regular <PADS Stroke Font>
Ref.Des.
C1              C0805 8001000 6858000 180.000 U N 0 -1 0 -1 2
VALUE           0           0   0.000 27      750000       75000 N CENTER CENTER ORTHO
Regular <Romansim Stroke Font>
Ref.Des.
VALUE    -5562600     -381000   0.000  1     2286000      304800 N CENTER CENTER ORTHO
Regular <Romansim Stroke Font>
Ref.Des.
C2              C0805 8001000 10287000 180.000 U N 0 -1 0 -1 2
VALUE           0           0   0.000 27      750000       75000 N CENTER CENTER ORTHO
Regular <Romansim Stroke Font>
Ref.Des.
VALUE    -5562600     -381000   0.000  1     2286000      304800 N CENTER CENTER ORTHO
Regular <Romansim Stroke Font>
Ref.Des.

*ROUTE*

*REMARK* *SIGNAL* SIGNAME SIGFLAG COLOR
*REMARK* REFNM.PIN .REUSE. INSTANCE RSIG REFNM.PIN .REUSE. INSTANCE RSIG
*REMARK* XLOC YLOC LAYER SEGMENTWIDTH FLAGS [ARCDIR/VIANAME] [TEARDROP [P WID LEN [FLAGS]] [N WID LEN [FLAGS]]] [JMPNM JMPFLAG] REUSE INST RSIG


*SIGNAL* +3.3V 1026 -2 ; 
U1.2                            J1.3                            
11049000 6477000 2 952500 1280  THERMAL  TEARDROP N 90 90 
10477500 6477000 2 952500 1536 
10477500 1905000 2 952500 1536 
9906000 1905000 65 952500 768  THERMAL  TEARDROP P 90 90 
J1.3                            C1.1                            
9906000 1905000 1 952500 1280  THERMAL  TEARDROP N 90 90 
9715500 2095500 1 952500 1536 
9715500 6858000 65 952500 768  THERMAL  TEARDROP P 90 90 
C1.1                            C2.1                            
9715500 6858000 1 952500 1280  THERMAL  TEARDROP N 90 90 
9715500 10287000 65 952500 768  THERMAL  TEARDROP P 90 90 

*SIGNAL* GND 1026 -2 ; 
U1.3                            J1.2                            
7239000 6477000 2 952500 1280  THERMAL  TEARDROP N 90 90 
6667500 6477000 2 952500 1536 
6667500 1905000 2 952500 1536 
6096000 1905000 65 952500 768  THERMAL  TEARDROP P 90 90 
J1.2                            C1.2                            
6096000 1905000 1 952500 1280  THERMAL  TEARDROP N 90 90 
6286500 2095500 1 952500 1536 
6286500 6858000 65 952500 768  THERMAL  TEARDROP P 90 90 
C1.2                            C2.2                            
6286500 6858000 1 952500 1280  THERMAL  TEARDROP N 90 90 
6286500 10287000 65 952500 768  THERMAL  TEARDROP P 90 90 

*SIGNAL* PRESS_OUT 2 -2 ; 
J1.1                            U1.4                            
2286000 1905000 2 952500 1280  THERMAL  TEARDROP N 90 90 
2857500 1905000 2 952500 1536 
2857500 6477000 2 952500 1536 
3429000 6477000 65 952500 768  THERMAL  TEARDROP P 90 90 

*TESTPOINT*


*MISC*      MISCELLANEOUS PARAMETERS

*REMARK*    PARENT_KEYWORD PARENT_VALUE
*REMARK*  [ { 
*REMARK*       CHILD_KEYWORD CHILD_VALUE
*REMARK*     [ CHILD_KEYWORD CHILD_VALUE
*REMARK*     [ { 
*REMARK*          GRAND_CHILD_KEYWORD GRAND_CHILD_VALUE [...] 
*REMARK*       } ]] 
*REMARK*    } ] 

DOCUMENTS_LIST PARENT
{
VERSION 1
DOCUMENT PDF
{
FOOTER1 0,0,
FOOTER2 0,1,
FOOTER3 0,2,
HEADER1 0,0,
HEADER2 0,1,
HEADER3 0,2,
CONFIG_NAME PDF Document
PAGE_SIZE 8,0,314972699,445770000
COLOR_MODE 1
BOOKMARK_MODE 2,1,1,1
STROKE_FONT ,0,0,0
POPUPS 1,0
PAGE 1
{
PAGE_NAME Top
BOARD_OUTLINE 1
CONNECTIONS 0
THROUGH_HOLE 0,0
MIRROR_IMAGE 0
MIRROR_REFDES 0
OFFSET 0,0
SCALE 0
JUSTIFICATION 2
LAYER 1
{
LAYER_NUMBER 1
SMD_PADS 1
THORUGH_HOLE_PADS 1
TRACES 1
LINES 1
VIAS 1
COPPERS 1
HATCH_OUTLINES 1
POUR_OUTLINES 0
KEEPOUTS 0
REF_DES 1
PART_TYPES 0
TEXTS 1
ATTRIBUTES 0
COMPONENT_OUTLINES_TOP 0
COMPONENT_OUTLINES_BOTTOM 0
TEST_POINTS 0
PARTIAL_DRILLS 0
PIN_NUMBERS 0
MARKUPS 0
}
LAYER 26
{
LAYER_NUMBER 26
SMD_PADS 0
THORUGH_HOLE_PADS 0
TRACES 0
LINES 1
VIAS 0
COPPERS 0
HATCH_OUTLINES 0
POUR_OUTLINES 0
KEEPOUTS 0
REF_DES 1
PART_TYPES 0
TEXTS 1
ATTRIBUTES 0
COMPONENT_OUTLINES_TOP 1
COMPONENT_OUTLINES_BOTTOM 0
TEST_POINTS 0
PARTIAL_DRILLS 0
PIN_NUMBERS 0
MARKUPS 0
}
}
PAGE 2
{
PAGE_NAME Bottom
BOARD_OUTLINE 1
CONNECTIONS 0
THROUGH_HOLE 0,0
MIRROR_IMAGE 0
MIRROR_REFDES 0
OFFSET 0,0
SCALE 0
JUSTIFICATION 2
LAYER 2
{
LAYER_NUMBER 2
SMD_PADS 1
THORUGH_HOLE_PADS 1
TRACES 1
LINES 1
VIAS 1
COPPERS 1
HATCH_OUTLINES 1
POUR_OUTLINES 0
KEEPOUTS 0
REF_DES 1
PART_TYPES 0
TEXTS 1
ATTRIBUTES 0
COMPONENT_OUTLINES_TOP 0
COMPONENT_OUTLINES_BOTTOM 0
TEST_POINTS 0
PARTIAL_DRILLS 0
PIN_NUMBERS 0
MARKUPS 0
}
LAYER 29
{
LAYER_NUMBER 29
SMD_PADS 0
THORUGH_HOLE_PADS 0
TRACES 0
LINES 1
VIAS 0
COPPERS 0
HATCH_OUTLINES 0
POUR_OUTLINES 0
KEEPOUTS 0
REF_DES 1
PART_TYPES 0
TEXTS 1
ATTRIBUTES 0
COMPONENT_OUTLINES_TOP 0
COMPONENT_OUTLINES_BOTTOM 1
TEST_POINTS 0
PARTIAL_DRILLS 0
PIN_NUMBERS 0
MARKUPS 0
}
}
PAGE 3
{
PAGE_NAME Composite
BOARD_OUTLINE 1
CONNECTIONS 1
THROUGH_HOLE 1,1
MIRROR_IMAGE 0
MIRROR_REFDES 0
OFFSET 0,0
SCALE 0
JUSTIFICATION 2
LAYER 1
{
LAYER_NUMBER 1
SMD_PADS 1
THORUGH_HOLE_PADS 1
TRACES 1
LINES 1
VIAS 1
COPPERS 1
HATCH_OUTLINES 1
POUR_OUTLINES 1
KEEPOUTS 1
REF_DES 1
PART_TYPES 0
TEXTS 1
ATTRIBUTES 1
COMPONENT_OUTLINES_TOP 1
COMPONENT_OUTLINES_BOTTOM 1
TEST_POINTS 1
PARTIAL_DRILLS 1
PIN_NUMBERS 0
MARKUPS 0
}
LAYER 2
{
LAYER_NUMBER 2
SMD_PADS 1
THORUGH_HOLE_PADS 1
TRACES 1
LINES 1
VIAS 1
COPPERS 1
HATCH_OUTLINES 1
POUR_OUTLINES 1
KEEPOUTS 1
REF_DES 1
PART_TYPES 0
TEXTS 1
ATTRIBUTES 1
COMPONENT_OUTLINES_TOP 1
COMPONENT_OUTLINES_BOTTOM 1
TEST_POINTS 1
PARTIAL_DRILLS 1
PIN_NUMBERS 0
MARKUPS 0
}
LAYER 24
{
LAYER_NUMBER 24
SMD_PADS 1
THORUGH_HOLE_PADS 1
TRACES 1
LINES 1
VIAS 1
COPPERS 1
HATCH_OUTLINES 1
POUR_OUTLINES 1
KEEPOUTS 1
REF_DES 0
PART_TYPES 1
TEXTS 1
ATTRIBUTES 1
COMPONENT_OUTLINES_TOP 1
COMPONENT_OUTLINES_BOTTOM 1
TEST_POINTS 1
PARTIAL_DRILLS 1
PIN_NUMBERS 0
MARKUPS 0
}
LAYER 26
{
LAYER_NUMBER 26
SMD_PADS 1
THORUGH_HOLE_PADS 1
TRACES 1
LINES 1
VIAS 1
COPPERS 1
HATCH_OUTLINES 1
POUR_OUTLINES 1
KEEPOUTS 1
REF_DES 1
PART_TYPES 0
TEXTS 1
ATTRIBUTES 1
COMPONENT_OUTLINES_TOP 1
COMPONENT_OUTLINES_BOTTOM 1
TEST_POINTS 1
PARTIAL_DRILLS 1
PIN_NUMBERS 0
MARKUPS 0
}
LAYER 29
{
LAYER_NUMBER 29
SMD_PADS 1
THORUGH_HOLE_PADS 1
TRACES 1
LINES 1
VIAS 1
COPPERS 1
HATCH_OUTLINES 1
POUR_OUTLINES 1
KEEPOUTS 1
REF_DES 1
PART_TYPES 0
TEXTS 1
ATTRIBUTES 1
COMPONENT_OUTLINES_TOP 1
COMPONENT_OUTLINES_BOTTOM 1
TEST_POINTS 1
PARTIAL_DRILLS 1
PIN_NUMBERS 0
MARKUPS 0
}
}
}
}
DFT_CONFIGURATION PARENT
{
UNITS MILS
PROBING_STRATEGY PARENT
{
PROBE_TOP_SIDE NO
PROBE_VIAS YES
PROBE_NO_CONNECT NO
}
DFT_RULES PARENT
{
PROBE 100
{
DRILL_SIZE 69
ENABLE NO
}
PROBE 75
{
DRILL_SIZE 43
ENABLE NO
}
PROBE 50
{
DRILL_SIZE 25
ENABLE YES
}
MIN_VIA_SIZE 25
MIN_PAD_SIZE 25
PIN_TO_PIN 6
PIN_TO_BOARD 6
PIN_TO_COMPONENT 6
}
DIF_FILE PARENT
{
VIA_PREFIX VIA
TP_PART_TYPE TP100
TP_PART_TYPE TP150
TP_PREFIX TP
TP_PREFIX PN_TP
TP_PREFIX TP_SMD
TH_PART_TYPE MTHOLE1
TH_PART_TYPE MTHOLE2
TH_PREFIX TH
TH_PREFIX MH
NC_NET N.C.
INCLUDE_TP YES
}
RETURN_OPTIONS PARENT
{
AUTO_RETURN YES
ADD_TP_VIAS_ON_RETURN YES
ADD_MULTIPLE_FOR_POWERNET NO
TP_VIA_TYPE STANDARDVIA
PPCB_NOT_CONNECTED_NET_NAME NOT_CONNECTED
}
}
LAYER DATA
{
LAYER 0
{
LAYER_THICKNESS 0
DIELECTRIC 3.300000
}
LAYER 1
{
LAYER_NAME Top
LAYER_TYPE ROUTING
PLANE NONE
ROUTING_DIRECTION HORIZONTAL
ASSOCIATED_SILK_SCREEN Silkscreen Top
ASSOCIATED_PASTE_MASK Paste Mask Top
ASSOCIATED_SOLDER_MASK Solder Mask Top
ASSOCIATED_ASSEMBLY Assembly Drawing Top
COMPONENT Y
ROUTABLE Y
VISIBLE Y
SELECTABLE Y
ENABLED Y
COLORS :
{
ROUTE 11
VIA 1
PAD 11
COPPER 25
2DLINE 5
TEXT 11
ERROR 15
TOPCOMPONENT 14
BOTTOMCOMPONENT 0
REFDES 1
PARTTYPE 0
ATTRIBUTE 11
KEEPOUT 27
PINNUMBER 1
NETNAME 12
TOPPLACEMENT 0
BOTTOMPLACEMENT 0
}
LAYER_THICKNESS 381000
COPPER_THICKNESS 51435
DIELECTRIC 4.300000
COST 0
}
LAYER 2
{
LAYER_NAME Bottom
LAYER_TYPE ROUTING
PLANE NONE
ROUTING_DIRECTION VERTICAL
ASSOCIATED_SILK_SCREEN Silkscreen Bottom
ASSOCIATED_PASTE_MASK Paste Mask Bottom
ASSOCIATED_SOLDER_MASK Solder Mask Bottom
ASSOCIATED_ASSEMBLY Assembly Drawing Bottom
COMPONENT Y
ROUTABLE Y
VISIBLE Y
SELECTABLE Y
ENABLED Y
COLORS :
{
ROUTE 3
VIA 1
PAD 3
COPPER 28
2DLINE 3
TEXT 3
ERROR 15
TOPCOMPONENT 0
BOTTOMCOMPONENT 20
REFDES 14
PARTTYPE 0
ATTRIBUTE 3
KEEPOUT 20
PINNUMBER 14
NETNAME 11
TOPPLACEMENT 0
BOTTOMPLACEMENT 0
}
LAYER_THICKNESS 0
COPPER_THICKNESS 51435
DIELECTRIC 3.300000
COST 0
}
LAYER 3
{
LAYER_NAME Layer_3
LAYER_TYPE UNASSIGNED
PLANE NONE
ROUTING_DIRECTION NO_PREFERENCE
VISIBLE Y
SELECTABLE Y
ENABLED Y
COLORS :
{
ROUTE 0
VIA 0
PAD 0
COPPER 0
2DLINE 0
TEXT 0
ERROR 0
TOPCOMPONENT 0
BOTTOMCOMPONENT 0
REFDES 0
PARTTYPE 0
ATTRIBUTE 0
KEEPOUT 0
PINNUMBER 0
NETNAME 0
TOPPLACEMENT 0
BOTTOMPLACEMENT 0
}
LAYER_THICKNESS 0
COPPER_THICKNESS 0
DIELECTRIC 0.000000
COST 0
}
LAYER 4
{
LAYER_NAME Layer_4
LAYER_TYPE UNASSIGNED
PLANE NONE
ROUTING_DIRECTION NO_PREFERENCE
VISIBLE Y
SELECTABLE Y
ENABLED Y
COLORS :
{
ROUTE 0
VIA 0
PAD 0
COPPER 0
2DLINE 0
TEXT 0
ERROR 0
TOPCOMPONENT 0
BOTTOMCOMPONENT 0
REFDES 0
PARTTYPE 0
ATTRIBUTE 0
KEEPOUT 0
PINNUMBER 0
NETNAME 0
TOPPLACEMENT 0
BOTTOMPLACEMENT 0
}
LAYER_THICKNESS 0
COPPER_THICKNESS 0
DIELECTRIC 0.000000
COST 0
}
LAYER 5
{
LAYER_NAME Layer_5
LAYER_TYPE UNASSIGNED
PLANE NONE
ROUTING_DIRECTION NO_PREFERENCE
VISIBLE Y
SELECTABLE Y
ENABLED Y
COLORS :
{
ROUTE 0
VIA 0
PAD 0
COPPER 0
2DLINE 0
TEXT 0
ERROR 0
TOPCOMPONENT 0
BOTTOMCOMPONENT 0
REFDES 0
PARTTYPE 0
ATTRIBUTE 0
KEEPOUT 0
PINNUMBER 0
NETNAME 0
TOPPLACEMENT 0
BOTTOMPLACEMENT 0
}
LAYER_THICKNESS 0
COPPER_THICKNESS 0
DIELECTRIC 0.000000
COST 0
}
LAYER 6
{
LAYER_NAME Layer_6
LAYER_TYPE UNASSIGNED
PLANE NONE
ROUTING_DIRECTION NO_PREFERENCE
VISIBLE Y
SELECTABLE Y
ENABLED Y
COLORS :
{
ROUTE 0
VIA 0
PAD 0
COPPER 0
2DLINE 0
TEXT 0
ERROR 0
TOPCOMPONENT 0
BOTTOMCOMPONENT 0
REFDES 0
PARTTYPE 0
ATTRIBUTE 0
KEEPOUT 0
PINNUMBER 0
NETNAME 0
TOPPLACEMENT 0
BOTTOMPLACEMENT 0
}
LAYER_THICKNESS 0
COPPER_THICKNESS 0
DIELECTRIC 0.000000
COST 0
}
LAYER 7
{
LAYER_NAME Layer_7
LAYER_TYPE UNASSIGNED
PLANE NONE
ROUTING_DIRECTION NO_PREFERENCE
VISIBLE Y
SELECTABLE Y
ENABLED Y
COLORS :
{
ROUTE 0
VIA 0
PAD 0
COPPER 0
2DLINE 0
TEXT 0
ERROR 0
TOPCOMPONENT 0
BOTTOMCOMPONENT 0
REFDES 0
PARTTYPE 0
ATTRIBUTE 0
KEEPOUT 0
PINNUMBER 0
NETNAME 0
TOPPLACEMENT 0
BOTTOMPLACEMENT 0
}
LAYER_THICKNESS 0
COPPER_THICKNESS 0
DIELECTRIC 0.000000
COST 0
}
LAYER 8
{
LAYER_NAME Layer_8
LAYER_TYPE UNASSIGNED
PLANE NONE
ROUTING_DIRECTION NO_PREFERENCE
VISIBLE Y
SELECTABLE Y
ENABLED Y
COLORS :
{
ROUTE 0
VIA 0
PAD 0
COPPER 0
2DLINE 0
TEXT 0
ERROR 0
TOPCOMPONENT 0
BOTTOMCOMPONENT 0
REFDES 0
PARTTYPE 0
ATTRIBUTE 0
KEEPOUT 0
PINNUMBER 0
NETNAME 0
TOPPLACEMENT 0
BOTTOMPLACEMENT 0
}
LAYER_THICKNESS 0
COPPER_THICKNESS 0
DIELECTRIC 0.000000
COST 0
}
LAYER 9
{
LAYER_NAME Layer_9
LAYER_TYPE UNASSIGNED
PLANE NONE
ROUTING_DIRECTION NO_PREFERENCE
VISIBLE Y
SELECTABLE Y
ENABLED Y
COLORS :
{
ROUTE 0
VIA 0
PAD 0
COPPER 0
2DLINE 0
TEXT 0
ERROR 0
TOPCOMPONENT 0
BOTTOMCOMPONENT 0
REFDES 0
PARTTYPE 0
ATTRIBUTE 0
KEEPOUT 0
PINNUMBER 0
NETNAME 0
TOPPLACEMENT 0
BOTTOMPLACEMENT 0
}
LAYER_THICKNESS 0
COPPER_THICKNESS 0
DIELECTRIC 0.000000
COST 0
}
LAYER 10
{
LAYER_NAME Layer_10
LAYER_TYPE UNASSIGNED
PLANE NONE
ROUTING_DIRECTION NO_PREFERENCE
VISIBLE Y
SELECTABLE Y
ENABLED Y
COLORS :
{
ROUTE 0
VIA 0
PAD 0
COPPER 0
2DLINE 0
TEXT 0
ERROR 0
TOPCOMPONENT 0
BOTTOMCOMPONENT 0
REFDES 0
PARTTYPE 0
ATTRIBUTE 0
KEEPOUT 0
PINNUMBER 0
NETNAME 0
TOPPLACEMENT 0
BOTTOMPLACEMENT 0
}
LAYER_THICKNESS 0
COPPER_THICKNESS 0
DIELECTRIC 0.000000
COST 0
}
LAYER 11
{
LAYER_NAME Layer_11
LAYER_TYPE UNASSIGNED
PLANE NONE
ROUTING_DIRECTION NO_PREFERENCE
VISIBLE Y
SELECTABLE Y
ENABLED Y
COLORS :
{
ROUTE 0
VIA 0
PAD 0
COPPER 0
2DLINE 0
TEXT 0
ERROR 0
TOPCOMPONENT 0
BOTTOMCOMPONENT 0
REFDES 0
PARTTYPE 0
ATTRIBUTE 0
KEEPOUT 0
PINNUMBER 0
NETNAME 0
TOPPLACEMENT 0
BOTTOMPLACEMENT 0
}
LAYER_THICKNESS 0
COPPER_THICKNESS 0
DIELECTRIC 0.000000
COST 0
}
LAYER 12
{
LAYER_NAME Layer_12
LAYER_TYPE UNASSIGNED
PLANE NONE
ROUTING_DIRECTION NO_PREFERENCE
VISIBLE Y
SELECTABLE Y
ENABLED Y
COLORS :
{
ROUTE 0
VIA 0
PAD 0
COPPER 0
2DLINE 0
TEXT 0
ERROR 0
TOPCOMPONENT 0
BOTTOMCOMPONENT 0
REFDES 0
PARTTYPE 0
ATTRIBUTE 0
KEEPOUT 0
PINNUMBER 0
NETNAME 0
TOPPLACEMENT 0
BOTTOMPLACEMENT 0
}
LAYER_THICKNESS 0
COPPER_THICKNESS 0
DIELECTRIC 0.000000
COST 0
}
LAYER 13
{
LAYER_NAME Layer_13
LAYER_TYPE UNASSIGNED
PLANE NONE
ROUTING_DIRECTION NO_PREFERENCE
VISIBLE Y
SELECTABLE Y
ENABLED Y
COLORS :
{
ROUTE 0
VIA 0
PAD 0
COPPER 0
2DLINE 0
TEXT 0
ERROR 0
TOPCOMPONENT 0
BOTTOMCOMPONENT 0
REFDES 0
PARTTYPE 0
ATTRIBUTE 0
KEEPOUT 0
PINNUMBER 0
NETNAME 0
TOPPLACEMENT 0
BOTTOMPLACEMENT 0
}
LAYER_THICKNESS 0
COPPER_THICKNESS 0
DIELECTRIC 0.000000
COST 0
}
LAYER 14
{
LAYER_NAME Layer_14
LAYER_TYPE UNASSIGNED
PLANE NONE
ROUTING_DIRECTION NO_PREFERENCE
VISIBLE Y
SELECTABLE Y
ENABLED Y
COLORS :
{
ROUTE 0
VIA 0
PAD 0
COPPER 0
2DLINE 0
TEXT 0
ERROR 0
TOPCOMPONENT 0
BOTTOMCOMPONENT 0
REFDES 0
PARTTYPE 0
ATTRIBUTE 0
KEEPOUT 0
PINNUMBER 0
NETNAME 0
TOPPLACEMENT 0
BOTTOMPLACEMENT 0
}
LAYER_THICKNESS 0
COPPER_THICKNESS 0
DIELECTRIC 0.000000
COST 0
}
LAYER 15
{
LAYER_NAME Layer_15
LAYER_TYPE UNASSIGNED
PLANE NONE
ROUTING_DIRECTION NO_PREFERENCE
VISIBLE Y
SELECTABLE Y
ENABLED Y
COLORS :
{
ROUTE 0
VIA 0
PAD 0
COPPER 0
2DLINE 0
TEXT 0
ERROR 0
TOPCOMPONENT 0
BOTTOMCOMPONENT 0
REFDES 0
PARTTYPE 0
ATTRIBUTE 0
KEEPOUT 0
PINNUMBER 0
NETNAME 0
TOPPLACEMENT 0
BOTTOMPLACEMENT 0
}
LAYER_THICKNESS 0
COPPER_THICKNESS 0
DIELECTRIC 0.000000
COST 0
}
LAYER 16
{
LAYER_NAME Layer_16
LAYER_TYPE UNASSIGNED
PLANE NONE
ROUTING_DIRECTION NO_PREFERENCE
VISIBLE Y
SELECTABLE Y
ENABLED Y
COLORS :
{
ROUTE 0
VIA 0
PAD 0
COPPER 0
2DLINE 0
TEXT 0
ERROR 0
TOPCOMPONENT 0
BOTTOMCOMPONENT 0
REFDES 0
PARTTYPE 0
ATTRIBUTE 0
KEEPOUT 0
PINNUMBER 0
NETNAME 0
TOPPLACEMENT 0
BOTTOMPLACEMENT 0
}
LAYER_THICKNESS 0
COPPER_THICKNESS 0
DIELECTRIC 0.000000
COST 0
}
LAYER 17
{
LAYER_NAME Layer_17
LAYER_TYPE UNASSIGNED
PLANE NONE
ROUTING_DIRECTION NO_PREFERENCE
VISIBLE Y
SELECTABLE Y
ENABLED Y
COLORS :
{
ROUTE 0
VIA 0
PAD 0
COPPER 0
2DLINE 0
TEXT 0
ERROR 0
TOPCOMPONENT 0
BOTTOMCOMPONENT 0
REFDES 0
PARTTYPE 0
ATTRIBUTE 0
KEEPOUT 0
PINNUMBER 0
NETNAME 0
TOPPLACEMENT 0
BOTTOMPLACEMENT 0
}
LAYER_THICKNESS 0
COPPER_THICKNESS 0
DIELECTRIC 0.000000
COST 0
}
LAYER 18
{
LAYER_NAME Layer_18
LAYER_TYPE UNASSIGNED
PLANE NONE
ROUTING_DIRECTION NO_PREFERENCE
VISIBLE Y
SELECTABLE Y
ENABLED Y
COLORS :
{
ROUTE 0
VIA 0
PAD 0
COPPER 0
2DLINE 0
TEXT 0
ERROR 0
TOPCOMPONENT 0
BOTTOMCOMPONENT 0
REFDES 0
PARTTYPE 0
ATTRIBUTE 0
KEEPOUT 0
PINNUMBER 0
NETNAME 0
TOPPLACEMENT 0
BOTTOMPLACEMENT 0
}
LAYER_THICKNESS 0
COPPER_THICKNESS 0
DIELECTRIC 0.000000
COST 0
}
LAYER 19
{
LAYER_NAME Layer_19
LAYER_TYPE UNASSIGNED
PLANE NONE
ROUTING_DIRECTION NO_PREFERENCE
SELECTABLE Y
ENABLED Y
COLORS :
{
ROUTE 0
VIA 0
PAD 0
COPPER 25
2DLINE 5
TEXT 1
ERROR 0
TOPCOMPONENT 0
BOTTOMCOMPONENT 0
REFDES 0
PARTTYPE 0
ATTRIBUTE 0
KEEPOUT 0
PINNUMBER 0
NETNAME 0
TOPPLACEMENT 0
BOTTOMPLACEMENT 0
}
LAYER_THICKNESS 0
COPPER_THICKNESS 0
DIELECTRIC 0.000000
COST 0
}
LAYER 20
{
LAYER_NAME Layer_20
LAYER_TYPE UNASSIGNED
PLANE NONE
ROUTING_DIRECTION NO_PREFERENCE
SELECTABLE Y
ENABLED Y
COLORS :
{
ROUTE 0
VIA 0
PAD 0
COPPER 0
2DLINE 0
TEXT 0
ERROR 0
TOPCOMPONENT 13
BOTTOMCOMPONENT 5
REFDES 0
PARTTYPE 0
ATTRIBUTE 0
KEEPOUT 0
PINNUMBER 0
NETNAME 0
TOPPLACEMENT 0
BOTTOMPLACEMENT 0
}
LAYER_THICKNESS 0
COPPER_THICKNESS 0
DIELECTRIC 0.000000
COST 0
}
LAYER 21
{
LAYER_NAME Solder Mask Top
LAYER_TYPE SOLDER_MASK
PLANE NONE
ROUTING_DIRECTION NO_PREFERENCE
VISIBLE Y
SELECTABLE Y
ENABLED Y
COLORS :
{
ROUTE 0
VIA 10
PAD 10
COPPER 10
2DLINE 10
TEXT 10
ERROR 0
TOPCOMPONENT 0
BOTTOMCOMPONENT 0
REFDES 0
PARTTYPE 0
ATTRIBUTE 10
KEEPOUT 10
PINNUMBER 0
NETNAME 0
TOPPLACEMENT 0
BOTTOMPLACEMENT 0
}
LAYER_THICKNESS 0
COPPER_THICKNESS 0
DIELECTRIC 0.000000
COST 0
}
LAYER 22
{
LAYER_NAME Paste Mask Bottom
LAYER_TYPE PASTE_MASK
PLANE NONE
ROUTING_DIRECTION NO_PREFERENCE
SELECTABLE Y
ENABLED Y
COLORS :
{
ROUTE 0
VIA 16
PAD 16
COPPER 16
2DLINE 16
TEXT 16
ERROR 0
TOPCOMPONENT 0
BOTTOMCOMPONENT 0
REFDES 0
PARTTYPE 0
ATTRIBUTE 16
KEEPOUT 16
PINNUMBER 0
NETNAME 0
TOPPLACEMENT 0
BOTTOMPLACEMENT 0
}
LAYER_THICKNESS 0
COPPER_THICKNESS 0
DIELECTRIC 0.000000
COST 0
}
LAYER 23
{
LAYER_NAME Paste Mask Top
LAYER_TYPE PASTE_MASK
PLANE NONE
ROUTING_DIRECTION NO_PREFERENCE
SELECTABLE Y
ENABLED Y
COLORS :
{
ROUTE 0
VIA 29
PAD 29
COPPER 29
2DLINE 29
TEXT 29
ERROR 0
TOPCOMPONENT 0
BOTTOMCOMPONENT 0
REFDES 0
PARTTYPE 0
ATTRIBUTE 29
KEEPOUT 29
PINNUMBER 0
NETNAME 0
TOPPLACEMENT 0
BOTTOMPLACEMENT 0
}
LAYER_THICKNESS 0
COPPER_THICKNESS 0
DIELECTRIC 0.000000
COST 0
}
LAYER 24
{
LAYER_NAME Drill Drawing
LAYER_TYPE DRILL
PLANE NONE
ROUTING_DIRECTION NO_PREFERENCE
VISIBLE Y
SELECTABLE Y
ENABLED Y
COLORS :
{
ROUTE 0
VIA 0
PAD 0
COPPER 17
2DLINE 17
TEXT 17
ERROR 0
TOPCOMPONENT 9
BOTTOMCOMPONENT 9
REFDES 0
PARTTYPE 0
ATTRIBUTE 9
KEEPOUT 9
PINNUMBER 0
NETNAME 0
TOPPLACEMENT 0
BOTTOMPLACEMENT 0
}
LAYER_THICKNESS 0
COPPER_THICKNESS 0
DIELECTRIC 0.000000
COST 0
}
LAYER 25
{
LAYER_NAME Layer_25
LAYER_TYPE UNASSIGNED
PLANE NONE
ROUTING_DIRECTION NO_PREFERENCE
SELECTABLE Y
ENABLED Y
COLORS :
{
ROUTE 0
VIA 14
PAD 14
COPPER 14
2DLINE 14
TEXT 14
ERROR 0
TOPCOMPONENT 0
BOTTOMCOMPONENT 0
REFDES 0
PARTTYPE 0
ATTRIBUTE 14
KEEPOUT 14
PINNUMBER 0
NETNAME 0
TOPPLACEMENT 0
BOTTOMPLACEMENT 0
}
LAYER_THICKNESS 0
COPPER_THICKNESS 0
DIELECTRIC 0.000000
COST 0
}
LAYER 26
{
LAYER_NAME Silkscreen Top
LAYER_TYPE SILK_SCREEN
PLANE NONE
ROUTING_DIRECTION NO_PREFERENCE
VISIBLE Y
SELECTABLE Y
ENABLED Y
COLORS :
{
ROUTE 0
VIA 0
PAD 0
COPPER 1
2DLINE 1
TEXT 1
ERROR 0
TOPCOMPONENT 1
BOTTOMCOMPONENT 0
REFDES 1
PARTTYPE 0
ATTRIBUTE 1
KEEPOUT 1
PINNUMBER 0
NETNAME 0
TOPPLACEMENT 0
BOTTOMPLACEMENT 0
}
LAYER_THICKNESS 0
COPPER_THICKNESS 0
DIELECTRIC 0.000000
COST 0
}
LAYER 27
{
LAYER_NAME Assembly Drawing Top
LAYER_TYPE ASSEMBLY
PLANE NONE
ROUTING_DIRECTION NO_PREFERENCE
VISIBLE Y
SELECTABLE Y
ENABLED Y
COLORS :
{
ROUTE 0
VIA 0
PAD 0
COPPER 0
2DLINE 24
TEXT 24
ERROR 0
TOPCOMPONENT 0
BOTTOMCOMPONENT 0
REFDES 0
PARTTYPE 0
ATTRIBUTE 0
KEEPOUT 0
PINNUMBER 0
NETNAME 0
TOPPLACEMENT 0
BOTTOMPLACEMENT 0
}
LAYER_THICKNESS 0
COPPER_THICKNESS 0
DIELECTRIC 0.000000
COST 0
}
LAYER 28
{
LAYER_NAME Solder Mask Bottom
LAYER_TYPE SOLDER_MASK
PLANE NONE
ROUTING_DIRECTION NO_PREFERENCE
SELECTABLE Y
ENABLED Y
COLORS :
{
ROUTE 0
VIA 27
PAD 27
COPPER 27
2DLINE 27
TEXT 27
ERROR 0
TOPCOMPONENT 0
BOTTOMCOMPONENT 0
REFDES 0
PARTTYPE 0
ATTRIBUTE 27
KEEPOUT 27
PINNUMBER 0
NETNAME 0
TOPPLACEMENT 0
BOTTOMPLACEMENT 0
}
LAYER_THICKNESS 0
COPPER_THICKNESS 0
DIELECTRIC 0.000000
COST 0
}
LAYER 29
{
LAYER_NAME Silkscreen Bottom
LAYER_TYPE SILK_SCREEN
PLANE NONE
ROUTING_DIRECTION NO_PREFERENCE
SELECTABLE Y
ENABLED Y
COLORS :
{
ROUTE 0
VIA 0
PAD 0
COPPER 19
2DLINE 19
TEXT 19
ERROR 0
TOPCOMPONENT 0
BOTTOMCOMPONENT 19
REFDES 19
PARTTYPE 0
ATTRIBUTE 19
KEEPOUT 19
PINNUMBER 0
NETNAME 0
TOPPLACEMENT 0
BOTTOMPLACEMENT 0
}
LAYER_THICKNESS 0
COPPER_THICKNESS 0
DIELECTRIC 0.000000
COST 0
}
LAYER 30
{
LAYER_NAME Assembly Drawing Bottom
LAYER_TYPE ASSEMBLY
PLANE NONE
ROUTING_DIRECTION NO_PREFERENCE
VISIBLE Y
SELECTABLE Y
ENABLED Y
COLORS :
{
ROUTE 0
VIA 0
PAD 0
COPPER 0
2DLINE 20
TEXT 20
ERROR 0
TOPCOMPONENT 0
BOTTOMCOMPONENT 0
REFDES 0
PARTTYPE 0
ATTRIBUTE 0
KEEPOUT 0
PINNUMBER 0
NETNAME 0
TOPPLACEMENT 0
BOTTOMPLACEMENT 0
}
LAYER_THICKNESS 0
COPPER_THICKNESS 0
DIELECTRIC 0.000000
COST 0
}
}
SELECTABILITY DATA
{
PARTS Y
PINS Y
TRACES Y
VIAS Y
TACKS Y
UNROUTED Y
EDGES Y
NODES Y
SHAPES Y
DIMENSIONS Y
TEXT Y
AREA_PARTS Y
AREA_PINS Y
AREA_TRACES Y
AREA_VIAS Y
AREA_TACKS Y
AREA_UNROUTED Y
AREA_EDGES Y
AREA_NODES Y
AREA_SHAPES Y
AREA_DIMENSIONS Y
AREA_TEXT Y
}
VISIBILITY DATA
{
PADS Y
TRACKS Y
VIAS Y
COPPER Y
LINES Y
TEXT Y
ERRORS Y
CLUSTER Y
TOP_COMPONENT Y
BOTTOM_COMPONENT Y
PLANE_THERMAL Y
REFDES Y
PARTTYPES Y
ATTRIBUTES Y
KEEPOUTS Y
SELECTION_COLOR 15
HIGHLIGHT_COLOR 14
FIXED_COLOR 3
FONT_FACE <Romansim Stroke Font>
{
}
}

*MISC*      MISCELLANEOUS PARAMETERS

*REMARK*    PARENT_KEYWORD PARENT_VALUE
*REMARK*  [ { 
*REMARK*       CHILD_KEYWORD CHILD_VALUE
*REMARK*     [ CHILD_KEYWORD CHILD_VALUE
*REMARK*     [ { 
*REMARK*          GRAND_CHILD_KEYWORD GRAND_CHILD_VALUE [...] 
*REMARK*       } ]] 
*REMARK*    } ] 

RULES_SECTION PARENT
{
NET_CLASS DATA
GROUP DATA
ASSOCIATED_NET DATA
DESIGN RULES
{
RULE_SET (1)
{
FOR :
{
DEFAULT :
}
AGAINST :
{
DEFAULT :
}
LAYER 0
CLEARANCE_RULE :
{
TRACK_TO_TRACK 304800
VIA_TO_TRACK 304800
VIA_TO_VIA 304800
PAD_TO_TRACK 304800
PAD_TO_VIA 304800
PAD_TO_PAD 304800
SMD_TO_TRACK 304800
SMD_TO_VIA 304800
SMD_TO_PAD 304800
SMD_TO_SMD 304800
COPPER_TO_TRACK 304800
COPPER_TO_VIA 304800
COPPER_TO_PAD 304800
COPPER_TO_SMD 304800
COPPER_TO_COPPER 304800
TEXT_TO_TRACK 304800
TEXT_TO_VIA 304800
TEXT_TO_PAD 304800
TEXT_TO_SMD 304800
OUTLINE_TO_TRACK 304800
OUTLINE_TO_VIA 304800
OUTLINE_TO_PAD 304800
OUTLINE_TO_SMD 304800
OUTLINE_TO_COPPER 304800
DRILL_TO_TRACK 304800
DRILL_TO_VIA 304800
DRILL_TO_PAD 304800
DRILL_TO_SMD 304800
DRILL_TO_COPPER 304800
SAME_NET_SMD_TO_VIA 228600
SAME_NET_SMD_TO_CRN 228600
SAME_NET_VIA_TO_VIA 228600
SAME_NET_PAD_TO_CRN 228600
MIN_TRACK_WIDTH 381000
REC_TRACK_WIDTH 381000
MAX_TRACK_WIDTH 1905000
DRILL_TO_DRILL 228600
BODY_TO_BODY 228600
SAME_NET_TRACK_TO_CRN 0
}
}
RULE_SET (2)
{
FOR :
{
DEFAULT :
}
AGAINST :
{
DEFAULT :
}
LAYER 0
HIGH_SPEED_RULE :
{
MIN_LENGTH 0
MAX_LENGTH 1904999936
STUB_LENGTH 0
PARALLEL_LENGTH 38100000
PARALLEL_GAP 7620000
TANDEM_LENGTH 38100000
TANDEM_GAP 7620000
MIN_DELAY 0.000000
MAX_DELAY 10.000000
MIN_CAPACITANCE 0.000000
MAX_CAPACITANCE 10.000000
MIN_IMPEDANCE 50.000000
MAX_IMPEDANCE 150.000000
SHIELD_NET *
SHIELD_GAP 7620000
MATCH_LENGTH_TOLERANCE 7620000
}
}
RULE_SET (3)
{
FOR :
{
DEFAULT :
}
AGAINST :
{
DEFAULT :
}
LAYER 0
ROUTE_RULE :
{
LENGTH_MINIMIZATION_TYPE 1
VIA_SHARE Y
TRACE_SHARE Y
AUTO_ROUTE Y
RIPUP Y
SHOVE Y
ROUTE_PRIORITY 3
MAX_NUMBER_OF_VIAS -1
VALID_LAYER 1
VALID_LAYER 2
VALID_VIA_TYPE V25_15
VALID_VIA_TYPE V30_15
VALID_VIA_TYPE V35_15
}
}
}
}

*MISC*      MISCELLANEOUS PARAMETERS

*REMARK*    PARENT_KEYWORD PARENT_VALUE
*REMARK*  [ { 
*REMARK*       CHILD_KEYWORD CHILD_VALUE
*REMARK*     [ CHILD_KEYWORD CHILD_VALUE
*REMARK*     [ { 
*REMARK*          GRAND_CHILD_KEYWORD GRAND_CHILD_VALUE [...] 
*REMARK*       } ]] 
*REMARK*    } ] 

CAM_SECTION PARENT
{
CAM_VERSION V2007.0
CAM_DOC_LIST PARENT
{
CAM_DOC_DIRECTORY D:\PADS Projects\Cam
CAM_DOC_NAME Top
{
DOC_PLOT_TYPE Routing
DOC_DEVICE_TYPE Photo
DOC_OUTPUT_FILE art001.pho
DOC_LAYER_NAMES Top
DOC_LAYER_NUMBERS 1 0 0 0 0 0 0 0 0 0 0 0 0 0 0 0 0 0 0 0 0 0 0 0 0 0 0 0 0 0
DOC_LAYER_TYPES Component
DOC_FABRICATION_LAYER_NUMBER 1
DOC_SCALE 1 1
DOC_ORIENTATION 0
DOC_MIRROR N
DOC_JUSTIFICATION OO
DOC_OFFSET 38100000 38100000
DOC_CLIP 0
DOC_FIT_OUTPUT 0
DOC_NO_PLANE_THERMALS 0
DOC_ASSEMBLY_OPTION ""
DOC_CUSTOM_THERMALS 0
DOC_BOARD Black
DOC_CONNECTIONS None
DOC_OUTLINES None None
DOC_SLOTS None None
DOC_REFDES None None None None None None None None None None None None None None None None None None None None None None None None None None None None None None
DOC_PARTTYPES None None None None None None None None None None None None None None None None None None None None None None None None None None None None None None
DOC_ATTRIBUTES None None None None None None None None None None None None None None None None None None None None None None None None None None None None None None
DOC_TESTPOINTS None None None None None None None None None None None None None None None None None None None None None None None None None None None None None None
DOC_OUTLINE_LAYERS N N N N N N N N N N N N N N N N N N N N N N N N N N N N N N
DOC_PADS Black None None None None None None None None None None None None None None None None None None None None None None None None None None None None None
DOC_VIAS Black None None None None None None None None None None None None None None None None None None None None None None None None None None None None None
DOC_ROUTES Black None None None None None None None None None None None None None None None None None None None None None None None None None None None None None
DOC_COPPER Black None None None None None None None None None None None None None None None None None None None None None None None None None None None None None
DOC_LINES Black None None None None None None None None None None None None None None None None None None None None None None None None None None None None None
DOC_TEXT Black None None None None None None None None None None None None None None None None None None None None None None None None None None None None None
DOC_KEEPOUTS None None None None None None None None None None None None None None None None None None None None None None None None None None None None None None
DOC_PINS_ADV 15 15 15 15 15 15 15 15 15 15 15 15 15 15 15 0 0 0 0 0 0 0 0 0 0 0 0 0 0 0
DOC_PAD_OVERSIZE 0
DOC_PLOT_JOBNAME Y
DOC_PLOT_OLE N
DOC_MIRROR_REFS N
DOC_SUPRESS_PREFIXES ""
DOC_PLOT_QUALITY Filled
DOC_DRILL_CHART Y
DOC_CHART_OFFSET 0 0
DOC_SUPRESS_EXCLUDE_PADS N
DOC_COLOR_BY_NET 0
}
CAM_DOC_NAME Bottom
{
DOC_PLOT_TYPE Routing
DOC_DEVICE_TYPE Photo
DOC_OUTPUT_FILE art002.pho
DOC_LAYER_NAMES Bottom
DOC_LAYER_NUMBERS 2 0 0 0 0 0 0 0 0 0 0 0 0 0 0 0 0 0 0 0 0 0 0 0 0 0 0 0 0 0
DOC_LAYER_TYPES Component
DOC_FABRICATION_LAYER_NUMBER 2
DOC_SCALE 1 1
DOC_ORIENTATION 0
DOC_MIRROR N
DOC_JUSTIFICATION OO
DOC_OFFSET 38100000 38100000
DOC_CLIP 0
DOC_FIT_OUTPUT 0
DOC_NO_PLANE_THERMALS 0
DOC_ASSEMBLY_OPTION ""
DOC_CUSTOM_THERMALS 0
DOC_BOARD Black
DOC_CONNECTIONS None
DOC_OUTLINES None None
DOC_SLOTS None None
DOC_REFDES None None None None None None None None None None None None None None None None None None None None None None None None None None None None None None
DOC_PARTTYPES None None None None None None None None None None None None None None None None None None None None None None None None None None None None None None
DOC_ATTRIBUTES None None None None None None None None None None None None None None None None None None None None None None None None None None None None None None
DOC_TESTPOINTS None None None None None None None None None None None None None None None None None None None None None None None None None None None None None None
DOC_OUTLINE_LAYERS N N N N N N N N N N N N N N N N N N N N N N N N N N N N N N
DOC_PADS Black None None None None None None None None None None None None None None None None None None None None None None None None None None None None None
DOC_VIAS Black None None None None None None None None None None None None None None None None None None None None None None None None None None None None None
DOC_ROUTES Black None None None None None None None None None None None None None None None None None None None None None None None None None None None None None
DOC_COPPER Black None None None None None None None None None None None None None None None None None None None None None None None None None None None None None
DOC_LINES Black Black Black Black Black Black Black Black Black Black Black Black Black Black Black Black Black Black Black Black Black Black Black Black Black Black Black Black Black Black
DOC_TEXT Black Black Black Black Black Black Black Black Black Black Black Black Black Black Black Black Black Black Black Black Black Black Black Black Black Black Black Black Black Black
DOC_KEEPOUTS None None None None None None None None None None None None None None None None None None None None None None None None None None None None None None
DOC_PINS_ADV 15 15 15 15 15 15 15 15 15 15 15 15 15 15 15 15 15 15 15 15 15 15 15 15 15 15 15 15 15 15
DOC_PAD_OVERSIZE 0
DOC_PLOT_JOBNAME Y
DOC_PLOT_OLE N
DOC_MIRROR_REFS N
DOC_SUPRESS_PREFIXES ""
DOC_PLOT_QUALITY Filled
DOC_DRILL_CHART Y
DOC_CHART_OFFSET 0 0
DOC_SUPRESS_EXCLUDE_PADS N
DOC_COLOR_BY_NET 0
}
CAM_DOC_NAME Silkscreen-Top
{
DOC_PLOT_TYPE Silkscreen
DOC_DEVICE_TYPE Photo
DOC_OUTPUT_FILE sst001026.pho
DOC_LAYER_NAMES Top Silkscreen_Top
DOC_LAYER_NUMBERS 1 26 0 0 0 0 0 0 0 0 0 0 0 0 0 0 0 0 0 0 0 0 0 0 0 0 0 0 0 0
DOC_LAYER_TYPES Component Plane
DOC_FABRICATION_LAYER_NUMBER 26
DOC_SCALE 1 1
DOC_ORIENTATION 0
DOC_MIRROR N
DOC_JUSTIFICATION OO
DOC_OFFSET 38100000 38100000
DOC_CLIP 0
DOC_FIT_OUTPUT 0
DOC_NO_PLANE_THERMALS 0
DOC_ASSEMBLY_OPTION ""
DOC_CUSTOM_THERMALS 0
DOC_BOARD Black
DOC_CONNECTIONS None
DOC_OUTLINES Black None
DOC_SLOTS None None
DOC_REFDES Black None None None None None None None None None None None None None None None None None None None None None None None None None None None None None
DOC_PARTTYPES None None None None None None None None None None None None None None None None None None None None None None None None None None None None None None
DOC_ATTRIBUTES None None None None None None None None None None None None None None None None None None None None None None None None None None None None None None
DOC_TESTPOINTS None None None None None None None None None None None None None None None None None None None None None None None None None None None None None None
DOC_OUTLINE_LAYERS N Y Y Y Y Y Y Y Y Y Y Y Y Y Y Y Y Y Y Y Y Y Y Y Y Y Y Y Y Y
DOC_PADS None None None None None None None None None None None None None None None None None None None None None None None None None None None None None None
DOC_VIAS None None None None None None None None None None None None None None None None None None None None None None None None None None None None None None
DOC_ROUTES None None None None None None None None None None None None None None None None None None None None None None None None None None None None None None
DOC_COPPER None None None None None None None None None None None None None None None None None None None None None None None None None None None None None None
DOC_LINES None Black Black Black Black Black Black Black Black Black Black Black Black Black Black Black Black Black Black Black Black Black Black Black Black Black Black Black Black Black
DOC_TEXT None Black Black Black Black Black Black Black Black Black Black Black Black Black Black Black Black Black Black Black Black Black Black Black Black Black Black Black Black Black
DOC_KEEPOUTS None None None None None None None None None None None None None None None None None None None None None None None None None None None None None None
DOC_PINS_ADV 0 0 0 0 0 0 0 0 0 0 0 0 0 0 0 0 0 0 0 0 0 0 0 0 0 0 0 0 0 0
DOC_PAD_OVERSIZE 0
DOC_PLOT_JOBNAME Y
DOC_PLOT_OLE N
DOC_MIRROR_REFS N
DOC_SUPRESS_PREFIXES ""
DOC_PLOT_QUALITY Filled
DOC_DRILL_CHART Y
DOC_CHART_OFFSET 0 0
DOC_SUPRESS_EXCLUDE_PADS N
DOC_COLOR_BY_NET 0
}
CAM_DOC_NAME Silkscreem-Bot
{
DOC_PLOT_TYPE Silkscreen
DOC_DEVICE_TYPE Photo
DOC_OUTPUT_FILE ssb002029.pho
DOC_LAYER_NAMES Bottom Silkscreen_Bottom
DOC_LAYER_NUMBERS 2 29 0 0 0 0 0 0 0 0 0 0 0 0 0 0 0 0 0 0 0 0 0 0 0 0 0 0 0 0
DOC_LAYER_TYPES Component Plane
DOC_FABRICATION_LAYER_NUMBER 29
DOC_SCALE 1 1
DOC_ORIENTATION 0
DOC_MIRROR N
DOC_JUSTIFICATION OO
DOC_OFFSET 38100000 38100000
DOC_CLIP 0
DOC_FIT_OUTPUT 0
DOC_NO_PLANE_THERMALS 0
DOC_ASSEMBLY_OPTION ""
DOC_CUSTOM_THERMALS 0
DOC_BOARD Black
DOC_CONNECTIONS None
DOC_OUTLINES None Black
DOC_SLOTS None None
DOC_REFDES Black None None None None None None None None None None None None None None None None None None None None None None None None None None None None None
DOC_PARTTYPES None None None None None None None None None None None None None None None None None None None None None None None None None None None None None None
DOC_ATTRIBUTES None None None None None None None None None None None None None None None None None None None None None None None None None None None None None None
DOC_TESTPOINTS None None None None None None None None None None None None None None None None None None None None None None None None None None None None None None
DOC_OUTLINE_LAYERS N Y Y Y Y Y Y Y Y Y Y Y Y Y Y Y Y Y Y Y Y Y Y Y Y Y Y Y Y Y
DOC_PADS None None None None None None None None None None None None None None None None None None None None None None None None None None None None None None
DOC_VIAS None None None None None None None None None None None None None None None None None None None None None None None None None None None None None None
DOC_ROUTES None None None None None None None None None None None None None None None None None None None None None None None None None None None None None None
DOC_COPPER None None None None None None None None None None None None None None None None None None None None None None None None None None None None None None
DOC_LINES None Black Black Black Black Black Black Black Black Black Black Black Black Black Black Black Black Black Black Black Black Black Black Black Black Black Black Black Black Black
DOC_TEXT None Black Black Black Black Black Black Black Black Black Black Black Black Black Black Black Black Black Black Black Black Black Black Black Black Black Black Black Black Black
DOC_KEEPOUTS None None None None None None None None None None None None None None None None None None None None None None None None None None None None None None
DOC_PINS_ADV 0 0 0 0 0 0 0 0 0 0 0 0 0 0 0 0 0 0 0 0 0 0 0 0 0 0 0 0 0 0
DOC_PAD_OVERSIZE 0
DOC_PLOT_JOBNAME Y
DOC_PLOT_OLE N
DOC_MIRROR_REFS N
DOC_SUPRESS_PREFIXES ""
DOC_PLOT_QUALITY Filled
DOC_DRILL_CHART Y
DOC_CHART_OFFSET 0 0
DOC_SUPRESS_EXCLUDE_PADS N
DOC_COLOR_BY_NET 0
}
CAM_DOC_NAME Soldermask-Top
{
DOC_PLOT_TYPE Solder_Mask
DOC_DEVICE_TYPE Photo
DOC_OUTPUT_FILE sm001021.pho
DOC_LAYER_NAMES Top Solder_Mask_Top
DOC_LAYER_NUMBERS 1 21 0 0 0 0 0 0 0 0 0 0 0 0 0 0 0 0 0 0 0 0 0 0 0 0 0 0 0 0
DOC_LAYER_TYPES Component SilkScreen
DOC_FABRICATION_LAYER_NUMBER 21
DOC_SCALE 1 1
DOC_ORIENTATION 0
DOC_MIRROR N
DOC_JUSTIFICATION OO
DOC_OFFSET 38100000 38100000
DOC_CLIP 0
DOC_FIT_OUTPUT 0
DOC_NO_PLANE_THERMALS 0
DOC_ASSEMBLY_OPTION ""
DOC_CUSTOM_THERMALS 0
DOC_BOARD Black
DOC_CONNECTIONS None
DOC_OUTLINES None None
DOC_SLOTS None None
DOC_REFDES None None None None None None None None None None None None None None None None None None None None None None None None None None None None None None
DOC_PARTTYPES None None None None None None None None None None None None None None None None None None None None None None None None None None None None None None
DOC_ATTRIBUTES None None None None None None None None None None None None None None None None None None None None None None None None None None None None None None
DOC_TESTPOINTS Black Black Black Black Black Black Black Black Black Black Black Black Black Black Black Black Black Black Black Black Black Black Black Black Black Black Black Black Black Black
DOC_OUTLINE_LAYERS N N N N N N N N N N N N N N N N N N N N N N N N N N N N N N
DOC_PADS Black Black Black Black Black Black Black Black Black Black Black Black Black Black Black Black Black Black Black Black Black Black Black Black Black Black Black Black Black Black
DOC_VIAS None None None None None None None None None None None None None None None None None None None None None None None None None None None None None None
DOC_ROUTES None None None None None None None None None None None None None None None None None None None None None None None None None None None None None None
DOC_COPPER None Black Black Black Black Black Black Black Black Black Black Black Black Black Black Black Black Black Black Black Black Black Black Black Black Black Black Black Black Black
DOC_LINES None Black Black Black Black Black Black Black Black Black Black Black Black Black Black Black Black Black Black Black Black Black Black Black Black Black Black Black Black Black
DOC_TEXT None Black Black Black Black Black Black Black Black Black Black Black Black Black Black Black Black Black Black Black Black Black Black Black Black Black Black Black Black Black
DOC_KEEPOUTS None None None None None None None None None None None None None None None None None None None None None None None None None None None None None None
DOC_PINS_ADV 0 11 11 11 11 11 11 11 11 11 11 11 11 11 11 11 11 11 11 11 11 11 11 11 11 11 11 11 11 11
DOC_PAD_OVERSIZE 381000
DOC_PLOT_JOBNAME Y
DOC_PLOT_OLE N
DOC_MIRROR_REFS N
DOC_SUPRESS_PREFIXES ""
DOC_PLOT_QUALITY Filled
DOC_DRILL_CHART Y
DOC_CHART_OFFSET 0 0
DOC_SUPRESS_EXCLUDE_PADS N
DOC_COLOR_BY_NET 0
}
CAM_DOC_NAME Soldermask-Bot
{
DOC_PLOT_TYPE Solder_Mask
DOC_DEVICE_TYPE Photo
DOC_OUTPUT_FILE sm002028.pho
DOC_LAYER_NAMES Bottom Solder_Mask_Bottom
DOC_LAYER_NUMBERS 2 28 0 0 0 0 0 0 0 0 0 0 0 0 0 0 0 0 0 0 0 0 0 0 0 0 0 0 0 0
DOC_LAYER_TYPES Component SilkScreen
DOC_FABRICATION_LAYER_NUMBER 28
DOC_SCALE 1 1
DOC_ORIENTATION 0
DOC_MIRROR N
DOC_JUSTIFICATION OO
DOC_OFFSET 38100000 38100000
DOC_CLIP 0
DOC_FIT_OUTPUT 0
DOC_NO_PLANE_THERMALS 0
DOC_ASSEMBLY_OPTION ""
DOC_CUSTOM_THERMALS 0
DOC_BOARD Black
DOC_CONNECTIONS None
DOC_OUTLINES None None
DOC_SLOTS None None
DOC_REFDES None None None None None None None None None None None None None None None None None None None None None None None None None None None None None None
DOC_PARTTYPES None None None None None None None None None None None None None None None None None None None None None None None None None None None None None None
DOC_ATTRIBUTES None None None None None None None None None None None None None None None None None None None None None None None None None None None None None None
DOC_TESTPOINTS Black Black Black Black Black Black Black Black Black Black Black Black Black Black Black Black Black Black Black Black Black Black Black Black Black Black Black Black Black Black
DOC_OUTLINE_LAYERS N N N N N N N N N N N N N N N N N N N N N N N N N N N N N N
DOC_PADS Black Black Black Black Black Black Black Black Black Black Black Black Black Black Black Black Black Black Black Black Black Black Black Black Black Black Black Black Black Black
DOC_VIAS None None None None None None None None None None None None None None None None None None None None None None None None None None None None None None
DOC_ROUTES None None None None None None None None None None None None None None None None None None None None None None None None None None None None None None
DOC_COPPER None Black Black Black Black Black Black Black Black Black Black Black Black Black Black Black Black Black Black Black Black Black Black Black Black Black Black Black Black Black
DOC_LINES None Black Black Black Black Black Black Black Black Black Black Black Black Black Black Black Black Black Black Black Black Black Black Black Black Black Black Black Black Black
DOC_TEXT None Black Black Black Black Black Black Black Black Black Black Black Black Black Black Black Black Black Black Black Black Black Black Black Black Black Black Black Black Black
DOC_KEEPOUTS None None None None None None None None None None None None None None None None None None None None None None None None None None None None None None
DOC_PINS_ADV 0 11 11 11 11 11 11 11 11 11 11 11 11 11 11 11 11 11 11 11 11 11 11 11 11 11 11 11 11 11
DOC_PAD_OVERSIZE 381000
DOC_PLOT_JOBNAME Y
DOC_PLOT_OLE N
DOC_MIRROR_REFS N
DOC_SUPRESS_PREFIXES ""
DOC_PLOT_QUALITY Filled
DOC_DRILL_CHART Y
DOC_CHART_OFFSET 0 0
DOC_SUPRESS_EXCLUDE_PADS N
DOC_COLOR_BY_NET 0
}
CAM_DOC_NAME Drill
{
DOC_PLOT_TYPE NC_Drill
DOC_DEVICE_TYPE Drill
DOC_OUTPUT_FILE drl001.drl
DOC_LAYER_NAMES Top
DOC_LAYER_NUMBERS 1 0 0 0 0 0 0 0 0 0 0 0 0 0 0 0 0 0 0 0 0 0 0 0 0 0 0 0 0 0
DOC_LAYER_TYPES Component
DOC_FABRICATION_LAYER_NUMBER 0
DOC_SCALE 1 1
DOC_ORIENTATION 0
DOC_MIRROR N
DOC_JUSTIFICATION OO
DOC_OFFSET 38100000 38100000
DOC_CLIP 0
DOC_FIT_OUTPUT 0
DOC_NO_PLANE_THERMALS 0
DOC_ASSEMBLY_OPTION ""
DOC_CUSTOM_THERMALS 0
DOC_DRILL_PLATED Y
DOC_DRILL_NONPLATED Y
DOC_DRILL_THRU_VIA Y
DOC_DRILL_PARTIAL_VIA N
DOC_DRILL_TESTPOINTS N
DOC_REPEAT_COUNTS 0 0
DOC_STEP_SIZES 0 0
DOC_DRILL_LIST Y
DOC_DRILL_FILE Y
}
CAM_DOC_NAME Drill-Drawing
{
DOC_PLOT_TYPE Drill_Drawing
DOC_DEVICE_TYPE Photo
DOC_OUTPUT_FILE dd001024.pho
DOC_LAYER_NAMES Top Drill_Drawing
DOC_LAYER_NUMBERS 1 24 0 0 0 0 0 0 0 0 0 0 0 0 0 0 0 0 0 0 0 0 0 0 0 0 0 0 0 0
DOC_LAYER_TYPES Component Routing
DOC_FABRICATION_LAYER_NUMBER 0
DOC_SCALE 1 1
DOC_ORIENTATION 0
DOC_MIRROR N
DOC_JUSTIFICATION OO
DOC_OFFSET 38100000 38100000
DOC_CLIP 0
DOC_FIT_OUTPUT 0
DOC_NO_PLANE_THERMALS 0
DOC_ASSEMBLY_OPTION ""
DOC_CUSTOM_THERMALS 0
DOC_BOARD Black
DOC_CONNECTIONS None
DOC_OUTLINES None None
DOC_SLOTS None None
DOC_REFDES None None None None None None None None None None None None None None None None None None None None None None None None None None None None None None
DOC_PARTTYPES None None None None None None None None None None None None None None None None None None None None None None None None None None None None None None
DOC_ATTRIBUTES None None None None None None None None None None None None None None None None None None None None None None None None None None None None None None
DOC_TESTPOINTS None None None None None None None None None None None None None None None None None None None None None None None None None None None None None None
DOC_OUTLINE_LAYERS N N N N N N N N N N N N N N N N N N N N N N N N N N N N N N
DOC_PADS Black None None None None None None None None None None None None None None None None None None None None None None None None None None None None None
DOC_VIAS Black None None None None None None None None None None None None None None None None None None None None None None None None None None None None None
DOC_ROUTES None None None None None None None None None None None None None None None None None None None None None None None None None None None None None None
DOC_COPPER None None None None None None None None None None None None None None None None None None None None None None None None None None None None None None
DOC_LINES Black Black Black Black Black Black Black Black Black Black Black Black Black Black Black Black Black Black Black Black Black Black Black Black Black Black Black Black Black Black
DOC_TEXT Black Black Black Black Black Black Black Black Black Black Black Black Black Black Black Black Black Black Black Black Black Black Black Black Black Black Black Black Black Black
DOC_KEEPOUTS None None None None None None None None None None None None None None None None None None None None None None None None None None None None None None
DOC_PINS_ADV 0 0 0 0 0 0 0 0 0 0 0 0 0 0 0 0 0 0 0 0 0 0 0 0 0 0 0 0 0 0
DOC_PAD_OVERSIZE 0
DOC_PLOT_JOBNAME Y
DOC_PLOT_OLE N
DOC_MIRROR_REFS N
DOC_SUPRESS_PREFIXES ""
DOC_PLOT_QUALITY Filled
DOC_DRILL_CHART Y
DOC_CHART_OFFSET 0 64770000
DOC_SUPRESS_EXCLUDE_PADS N
DOC_COLOR_BY_NET 0
}
CAM_DOC_NAME prnt
{
DOC_PLOT_TYPE Custom
DOC_DEVICE_TYPE Printer
DOC_OUTPUT_FILE gen001002.lpr
DOC_LAYER_NAMES Top Bottom Drill_Drawing Assembly_Drawing_Top Assembly_Drawing_Bottom
DOC_LAYER_NUMBERS 1 2 24 27 30 0 0 0 0 0 0 0 0 0 0 0 0 0 0 0 0 0 0 0 0 0 0 0 0 0
DOC_LAYER_TYPES Component Component Routing PasteMask PasteMask
DOC_FABRICATION_LAYER_NUMBER 0
DOC_SCALE 2 1
DOC_ORIENTATION 0
DOC_MIRROR N
DOC_JUSTIFICATION CM
DOC_OFFSET 0 0
DOC_CLIP 0
DOC_FIT_OUTPUT 0
DOC_NO_PLANE_THERMALS 0
DOC_ASSEMBLY_OPTION ""
DOC_CUSTOM_THERMALS 0
DOC_BOARD Black
DOC_CONNECTIONS None
DOC_OUTLINES Lblue Lred
DOC_SLOTS None None
DOC_REFDES None None None None None None None None None None None None None None None None None None None None None None None None None None None None None None
DOC_PARTTYPES None None None None None None None None None None None None None None None None None None None None None None None None None None None None None None
DOC_ATTRIBUTES None None None None None None None None None None None None None None None None None None None None None None None None None None None None None None
DOC_TESTPOINTS None None None None None None None None None None None None None None None None None None None None None None None None None None None None None None
DOC_OUTLINE_LAYERS Y Y Y N N N N N N N N N N N N N N N N N N N N N N N N N N N
DOC_PADS Black Black None None None None None None None None None None None None None None None None None None None None None None None None None None None None
DOC_VIAS None Black None None None None None None None None None None None None None None None None None None None None None None None None None None None None
DOC_ROUTES Lblue Lred None None None None None None None None None None None None None None None None None None None None None None None None None None None None
DOC_COPPER None None None None None None None None None None None None None None None None None None None None None None None None None None None None None None
DOC_LINES None Lred Lblue Black Lviolet None None None None None None None None None None None None None None None None None None None None None None None None None
DOC_TEXT Grey Lred Lblue Black Lviolet None None None None None None None None None None None None None None None None None None None None None None None None None
DOC_KEEPOUTS None None None None None None None None None None None None None None None None None None None None None None None None None None None None None None
DOC_PINS_ADV 6 14 0 0 0 0 0 0 0 0 0 0 0 0 0 0 0 0 0 0 0 0 0 0 0 0 0 0 0 0
DOC_PAD_OVERSIZE 0
DOC_PLOT_JOBNAME Y
DOC_PLOT_OLE N
DOC_MIRROR_REFS N
DOC_SUPRESS_PREFIXES ""
DOC_PLOT_QUALITY Filled
DOC_DRILL_CHART Y
DOC_CHART_OFFSET 0 0
DOC_SUPRESS_EXCLUDE_PADS N
DOC_COLOR_BY_NET 0
}
CAM_DOC_NAME prnt-top
{
DOC_PLOT_TYPE Routing
DOC_DEVICE_TYPE Printer
DOC_OUTPUT_FILE art001026.lpr
DOC_LAYER_NAMES Top Silkscreen_Top
DOC_LAYER_NUMBERS 1 26 0 0 0 0 0 0 0 0 0 0 0 0 0 0 0 0 0 0 0 0 0 0 0 0 0 0 0 0
DOC_LAYER_TYPES Component Plane
DOC_FABRICATION_LAYER_NUMBER 0
DOC_SCALE 2 1
DOC_ORIENTATION 0
DOC_MIRROR N
DOC_JUSTIFICATION OO
DOC_OFFSET 38100000 38100000
DOC_CLIP 0
DOC_FIT_OUTPUT 0
DOC_NO_PLANE_THERMALS 0
DOC_ASSEMBLY_OPTION ""
DOC_CUSTOM_THERMALS 0
DOC_BOARD Black
DOC_CONNECTIONS None
DOC_OUTLINES Black None
DOC_SLOTS None None
DOC_REFDES Black None None None None None None None None None None None None None None None None None None None None None None None None None None None None None
DOC_PARTTYPES None None None None None None None None None None None None None None None None None None None None None None None None None None None None None None
DOC_ATTRIBUTES None None None None None None None None None None None None None None None None None None None None None None None None None None None None None None
DOC_TESTPOINTS None None None None None None None None None None None None None None None None None None None None None None None None None None None None None None
DOC_OUTLINE_LAYERS Y N N N N N N N N N N N N N N N N N N N N N N N N N N N N N
DOC_PADS Black None None None None None None None None None None None None None None None None None None None None None None None None None None None None None
DOC_VIAS Black None None None None None None None None None None None None None None None None None None None None None None None None None None None None None
DOC_ROUTES None None None None None None None None None None None None None None None None None None None None None None None None None None None None None None
DOC_COPPER None None None None None None None None None None None None None None None None None None None None None None None None None None None None None None
DOC_LINES Black Black None None None None None None None None None None None None None None None None None None None None None None None None None None None None
DOC_TEXT Black Black None None None None None None None None None None None None None None None None None None None None None None None None None None None None
DOC_KEEPOUTS None None None None None None None None None None None None None None None None None None None None None None None None None None None None None None
DOC_PINS_ADV 15 0 15 15 15 15 15 15 15 15 15 15 15 15 15 0 0 0 0 0 0 0 0 0 0 0 0 0 0 0
DOC_PAD_OVERSIZE 0
DOC_PLOT_JOBNAME Y
DOC_PLOT_OLE N
DOC_MIRROR_REFS N
DOC_SUPRESS_PREFIXES ""
DOC_PLOT_QUALITY Filled
DOC_DRILL_CHART Y
DOC_CHART_OFFSET 0 0
DOC_SUPRESS_EXCLUDE_PADS N
DOC_COLOR_BY_NET 0
}
CAM_DOC_NAME prnt-bot
{
DOC_PLOT_TYPE Routing
DOC_DEVICE_TYPE Printer
DOC_OUTPUT_FILE art002029.lpr
DOC_LAYER_NAMES Bottom Silkscreen_Bottom
DOC_LAYER_NUMBERS 2 29 0 0 0 0 0 0 0 0 0 0 0 0 0 0 0 0 0 0 0 0 0 0 0 0 0 0 0 0
DOC_LAYER_TYPES Component Plane
DOC_FABRICATION_LAYER_NUMBER 0
DOC_SCALE 2 1
DOC_ORIENTATION 0
DOC_MIRROR Y
DOC_JUSTIFICATION OO
DOC_OFFSET 190500000 228600000
DOC_CLIP 0
DOC_FIT_OUTPUT 0
DOC_NO_PLANE_THERMALS 0
DOC_ASSEMBLY_OPTION ""
DOC_CUSTOM_THERMALS 0
DOC_BOARD Black
DOC_CONNECTIONS None
DOC_OUTLINES None Black
DOC_SLOTS None None
DOC_REFDES Black Black None None None None None None None None None None None None None None None None None None None None None None None None None None None None
DOC_PARTTYPES None None None None None None None None None None None None None None None None None None None None None None None None None None None None None None
DOC_ATTRIBUTES None None None None None None None None None None None None None None None None None None None None None None None None None None None None None None
DOC_TESTPOINTS None None None None None None None None None None None None None None None None None None None None None None None None None None None None None None
DOC_OUTLINE_LAYERS Y Y N N N N N N N N N N N N N N N N N N N N N N N N N N N N
DOC_PADS Black None None None None None None None None None None None None None None None None None None None None None None None None None None None None None
DOC_VIAS Aqua None None None None None None None None None None None None None None None None None None None None None None None None None None None None None
DOC_ROUTES Aqua None None None None None None None None None None None None None None None None None None None None None None None None None None None None None
DOC_COPPER None None None None None None None None None None None None None None None None None None None None None None None None None None None None None None
DOC_LINES Black Black None None None None None None None None None None None None None None None None None None None None None None None None None None None None
DOC_TEXT Black None None None None None None None None None None None None None None None None None None None None None None None None None None None None None
DOC_KEEPOUTS None None None None None None None None None None None None None None None None None None None None None None None None None None None None None None
DOC_PINS_ADV 15 0 15 15 15 15 15 15 0 0 0 0 0 0 0 0 0 0 0 0 0 0 0 0 0 0 0 0 0 0
DOC_PAD_OVERSIZE 0
DOC_PLOT_JOBNAME N
DOC_PLOT_OLE N
DOC_MIRROR_REFS N
DOC_SUPRESS_PREFIXES ""
DOC_PLOT_QUALITY Filled
DOC_DRILL_CHART Y
DOC_CHART_OFFSET 0 0
DOC_SUPRESS_EXCLUDE_PADS N
DOC_COLOR_BY_NET 1
}
CAM_DOC_NAME Assembly-Bot
{
DOC_PLOT_TYPE Assembly
DOC_DEVICE_TYPE Printer
DOC_OUTPUT_FILE adt002030.lpr
DOC_LAYER_NAMES Bottom Assembly_Drawing_Bottom
DOC_LAYER_NUMBERS 2 30 0 0 0 0 0 0 0 0 0 0 0 0 0 0 0 0 0 0 0 0 0 0 0 0 0 0 0 0
DOC_LAYER_TYPES Component PasteMask
DOC_FABRICATION_LAYER_NUMBER 0
DOC_SCALE 1 1
DOC_ORIENTATION 0
DOC_MIRROR Y
DOC_JUSTIFICATION CM
DOC_OFFSET 38100000 38100000
DOC_CLIP 0
DOC_FIT_OUTPUT 1
DOC_NO_PLANE_THERMALS 0
DOC_ASSEMBLY_OPTION ""
DOC_CUSTOM_THERMALS 0
DOC_BOARD Black
DOC_CONNECTIONS None
DOC_OUTLINES None Black
DOC_SLOTS None None
DOC_REFDES Black None None None None None None None None None None None None None None None None None None None None None None None None None None None None None
DOC_PARTTYPES None None None None None None None None None None None None None None None None None None None None None None None None None None None None None None
DOC_ATTRIBUTES None None None None None None None None None None None None None None None None None None None None None None None None None None None None None None
DOC_TESTPOINTS None None None None None None None None None None None None None None None None None None None None None None None None None None None None None None
DOC_OUTLINE_LAYERS Y Y N N N N N N N N N N N N N N N N N N N N N N N N N N N N
DOC_PADS Black None None None None None None None None None None None None None None None None None None None None None None None None None None None None None
DOC_VIAS None None None None None None None None None None None None None None None None None None None None None None None None None None None None None None
DOC_ROUTES None None None None None None None None None None None None None None None None None None None None None None None None None None None None None None
DOC_COPPER None None None None None None None None None None None None None None None None None None None None None None None None None None None None None None
DOC_LINES None Black None None None None None None None None None None None None None None None None None None None None None None None None None None None None
DOC_TEXT Black Black None None None None None None None None None None None None None None None None None None None None None None None None None None None None
DOC_KEEPOUTS None None None None None None None None None None None None None None None None None None None None None None None None None None None None None None
DOC_PINS_ADV 2 0 0 0 0 0 0 0 0 0 0 0 0 0 0 0 0 0 0 0 0 0 0 0 0 0 0 0 0 0
DOC_PAD_OVERSIZE 0
DOC_PLOT_JOBNAME Y
DOC_PLOT_OLE N
DOC_MIRROR_REFS N
DOC_SUPRESS_PREFIXES ""
DOC_PLOT_QUALITY Filled
DOC_DRILL_CHART Y
DOC_CHART_OFFSET 0 0
DOC_SUPRESS_EXCLUDE_PADS N
DOC_COLOR_BY_NET 0
}
CAM_DOC_NAME Assembly-Top
{
DOC_PLOT_TYPE Assembly
DOC_DEVICE_TYPE Printer
DOC_OUTPUT_FILE adt001027.lpr
DOC_LAYER_NAMES Top Assembly_Drawing_Top
DOC_LAYER_NUMBERS 1 27 0 0 0 0 0 0 0 0 0 0 0 0 0 0 0 0 0 0 0 0 0 0 0 0 0 0 0 0
DOC_LAYER_TYPES Component PasteMask
DOC_FABRICATION_LAYER_NUMBER 0
DOC_SCALE 1 1
DOC_ORIENTATION 0
DOC_MIRROR N
DOC_JUSTIFICATION OO
DOC_OFFSET 38100000 38100000
DOC_CLIP 0
DOC_FIT_OUTPUT 0
DOC_NO_PLANE_THERMALS 0
DOC_ASSEMBLY_OPTION ""
DOC_CUSTOM_THERMALS 0
DOC_BOARD Black
DOC_CONNECTIONS None
DOC_OUTLINES Black None
DOC_SLOTS None None
DOC_REFDES Black None None None None None None None None None None None None None None None None None None None None None None None None None None None None None
DOC_PARTTYPES None None None None None None None None None None None None None None None None None None None None None None None None None None None None None None
DOC_ATTRIBUTES None None None None None None None None None None None None None None None None None None None None None None None None None None None None None None
DOC_TESTPOINTS None None None None None None None None None None None None None None None None None None None None None None None None None None None None None None
DOC_OUTLINE_LAYERS N Y Y Y Y Y Y Y Y Y Y Y Y Y Y Y Y Y Y Y Y Y Y Y Y Y Y Y Y Y
DOC_PADS Black None None None None None None None None None None None None None None None None None None None None None None None None None None None None None
DOC_VIAS None None None None None None None None None None None None None None None None None None None None None None None None None None None None None None
DOC_ROUTES None None None None None None None None None None None None None None None None None None None None None None None None None None None None None None
DOC_COPPER None None None None None None None None None None None None None None None None None None None None None None None None None None None None None None
DOC_LINES None Black Black Black Black Black Black Black Black Black Black Black Black Black Black Black Black Black Black Black Black Black Black Black Black Black Black Black Black Black
DOC_TEXT Black Black Black Black Black Black Black Black Black Black Black Black Black Black Black Black Black Black Black Black Black Black Black Black Black Black Black Black Black Black
DOC_KEEPOUTS None None None None None None None None None None None None None None None None None None None None None None None None None None None None None None
DOC_PINS_ADV 0 0 0 0 0 0 0 0 0 0 0 0 0 0 0 0 0 0 0 0 0 0 0 0 0 0 0 0 0 0
DOC_PAD_OVERSIZE 0
DOC_PLOT_JOBNAME Y
DOC_PLOT_OLE N
DOC_MIRROR_REFS N
DOC_SUPRESS_PREFIXES ""
DOC_PLOT_QUALITY Filled
DOC_DRILL_CHART Y
DOC_CHART_OFFSET 0 0
DOC_SUPRESS_EXCLUDE_PADS N
DOC_COLOR_BY_NET 0
}
CAM_DOC_NAME Loading_Top
{
DOC_PLOT_TYPE Custom
DOC_DEVICE_TYPE Printer
DOC_OUTPUT_FILE gen001026.lpr
DOC_LAYER_NAMES Top Silkscreen_Top Assembly_Drawing_Top
DOC_LAYER_NUMBERS 1 26 27 0 0 0 0 0 0 0 0 0 0 0 0 0 0 0 0 0 0 0 0 0 0 0 0 0 0 0
DOC_LAYER_TYPES Component Plane PasteMask
DOC_FABRICATION_LAYER_NUMBER 0
DOC_SCALE 1 1
DOC_ORIENTATION 0
DOC_MIRROR N
DOC_JUSTIFICATION CM
DOC_OFFSET 38100000 38100000
DOC_CLIP 0
DOC_FIT_OUTPUT 1
DOC_NO_PLANE_THERMALS 0
DOC_ASSEMBLY_OPTION ""
DOC_CUSTOM_THERMALS 0
DOC_BOARD Black
DOC_CONNECTIONS None
DOC_OUTLINES Black None
DOC_SLOTS None None
DOC_REFDES Black Black None None None None None None None None None None None None None None None None None None None None None None None None None None None None
DOC_PARTTYPES None None None None None None None None None None None None None None None None None None None None None None None None None None None None None None
DOC_ATTRIBUTES Black Black Black None None None None None None None None None None None None None None None None None None None None None None None None None None None
DOC_TESTPOINTS None None None None None None None None None None None None None None None None None None None None None None None None None None None None None None
DOC_OUTLINE_LAYERS Y Y Y N N N N N N N N N N N N N N N N N N N N N N N N N N N
DOC_PADS Black None None None None None None None None None None None None None None None None None None None None None None None None None None None None None
DOC_VIAS None None None None None None None None None None None None None None None None None None None None None None None None None None None None None None
DOC_ROUTES None None None None None None None None None None None None None None None None None None None None None None None None None None None None None None
DOC_COPPER None None None None None None None None None None None None None None None None None None None None None None None None None None None None None None
DOC_LINES Black Black None None None None None None None None None None None None None None None None None None None None None None None None None None None None
DOC_TEXT Black Black Black None None None None None None None None None None None None None None None None None None None None None None None None None None None
DOC_KEEPOUTS None None None None None None None None None None None None None None None None None None None None None None None None None None None None None None
DOC_PINS_ADV 2 0 0 15 0 0 0 0 0 0 0 0 0 0 0 0 0 0 0 0 0 0 0 0 0 0 0 0 0 0
DOC_PAD_OVERSIZE 0
DOC_PLOT_JOBNAME N
DOC_PLOT_OLE N
DOC_MIRROR_REFS N
DOC_SUPRESS_PREFIXES ""
DOC_PLOT_QUALITY Filled
DOC_DRILL_CHART Y
DOC_CHART_OFFSET 0 0
DOC_SUPRESS_EXCLUDE_PADS N
DOC_COLOR_BY_NET 0
}
CAM_DOC_NAME Loading_Bot
{
DOC_PLOT_TYPE Custom
DOC_DEVICE_TYPE Printer
DOC_OUTPUT_FILE gen002029.lpr
DOC_LAYER_NAMES Bottom Silkscreen_Bottom Assembly_Drawing_Bottom
DOC_LAYER_NUMBERS 2 29 30 0 0 0 0 0 0 0 0 0 0 0 0 0 0 0 0 0 0 0 0 0 0 0 0 0 0 0
DOC_LAYER_TYPES Component Plane PasteMask
DOC_FABRICATION_LAYER_NUMBER 0
DOC_SCALE 1 1
DOC_ORIENTATION 0
DOC_MIRROR Y
DOC_JUSTIFICATION CM
DOC_OFFSET 0 0
DOC_CLIP 0
DOC_FIT_OUTPUT 1
DOC_NO_PLANE_THERMALS 0
DOC_ASSEMBLY_OPTION ""
DOC_CUSTOM_THERMALS 0
DOC_BOARD Black
DOC_CONNECTIONS None
DOC_OUTLINES None Black
DOC_SLOTS None None
DOC_REFDES Black Black Black None None None None None None None None None None None None None None None None None None None None None None None None None None None
DOC_PARTTYPES Black Black Black None None None None None None None None None None None None None None None None None None None None None None None None None None None
DOC_ATTRIBUTES Black None Black None None None None None None None None None None None None None None None None None None None None None None None None None None None
DOC_TESTPOINTS None None None None None None None None None None None None None None None None None None None None None None None None None None None None None None
DOC_OUTLINE_LAYERS Y Y Y N N N N N N N N N N N N N N N N N N N N N N N N N N N
DOC_PADS Black None None None None None None None None None None None None None None None None None None None None None None None None None None None None None
DOC_VIAS None None None None None None None None None None None None None None None None None None None None None None None None None None None None None None
DOC_ROUTES None None None None None None None None None None None None None None None None None None None None None None None None None None None None None None
DOC_COPPER None None None None None None None None None None None None None None None None None None None None None None None None None None None None None None
DOC_LINES Black Black None None None None None None None None None None None None None None None None None None None None None None None None None None None None
DOC_TEXT None None Black None None None None None None None None None None None None None None None None None None None None None None None None None None None
DOC_KEEPOUTS None None None None None None None None None None None None None None None None None None None None None None None None None None None None None None
DOC_PINS_ADV 2 0 0 0 0 0 0 0 0 0 0 0 0 0 0 0 0 0 0 0 0 0 0 0 0 0 0 0 0 0
DOC_PAD_OVERSIZE 0
DOC_PLOT_JOBNAME Y
DOC_PLOT_OLE N
DOC_MIRROR_REFS N
DOC_SUPRESS_PREFIXES ""
DOC_PLOT_QUALITY Filled
DOC_DRILL_CHART Y
DOC_CHART_OFFSET 0 0
DOC_SUPRESS_EXCLUDE_PADS N
DOC_COLOR_BY_NET 2
}
CAM_DOC_NAME Paste_Mask-Top
{
DOC_PLOT_TYPE Paste_Mask
DOC_DEVICE_TYPE Photo
DOC_OUTPUT_FILE smd001023.pho
DOC_LAYER_NAMES Top Paste_Mask_Top
DOC_LAYER_NUMBERS 1 23 0 0 0 0 0 0 0 0 0 0 0 0 0 0 0 0 0 0 0 0 0 0 0 0 0 0 0 0
DOC_LAYER_TYPES Component Drill
DOC_FABRICATION_LAYER_NUMBER 23
DOC_SCALE 1 1
DOC_ORIENTATION 0
DOC_MIRROR N
DOC_JUSTIFICATION OO
DOC_OFFSET 38100000 38100000
DOC_CLIP 0
DOC_FIT_OUTPUT 0
DOC_NO_PLANE_THERMALS 0
DOC_ASSEMBLY_OPTION ""
DOC_CUSTOM_THERMALS 0
DOC_BOARD Black
DOC_CONNECTIONS None
DOC_OUTLINES None None
DOC_SLOTS None None
DOC_REFDES None None None None None None None None None None None None None None None None None None None None None None None None None None None None None None
DOC_PARTTYPES None None None None None None None None None None None None None None None None None None None None None None None None None None None None None None
DOC_ATTRIBUTES None None None None None None None None None None None None None None None None None None None None None None None None None None None None None None
DOC_TESTPOINTS None None None None None None None None None None None None None None None None None None None None None None None None None None None None None None
DOC_OUTLINE_LAYERS N N N N N N N N N N N N N N N N N N N N N N N N N N N N N N
DOC_PADS Black Black Black Black Black Black Black Black Black Black Black Black Black Black Black Black Black Black Black Black Black Black Black Black Black Black Black Black Black Black
DOC_VIAS None None None None None None None None None None None None None None None None None None None None None None None None None None None None None None
DOC_ROUTES None None None None None None None None None None None None None None None None None None None None None None None None None None None None None None
DOC_COPPER None Black Black Black Black Black Black Black Black Black Black Black Black Black Black Black Black Black Black Black Black Black Black Black Black Black Black Black Black Black
DOC_LINES None Black Black Black Black Black Black Black Black Black Black Black Black Black Black Black Black Black Black Black Black Black Black Black Black Black Black Black Black Black
DOC_TEXT None Black Black Black Black Black Black Black Black Black Black Black Black Black Black Black Black Black Black Black Black Black Black Black Black Black Black Black Black Black
DOC_KEEPOUTS None None None None None None None None None None None None None None None None None None None None None None None None None None None None None None
DOC_PINS_ADV 0 11 11 11 11 11 11 11 11 11 11 11 11 11 11 11 11 11 11 11 11 11 11 11 11 11 11 11 11 11
DOC_PAD_OVERSIZE 0
DOC_PLOT_JOBNAME Y
DOC_PLOT_OLE N
DOC_MIRROR_REFS N
DOC_SUPRESS_PREFIXES ""
DOC_PLOT_QUALITY Filled
DOC_DRILL_CHART Y
DOC_CHART_OFFSET 0 0
DOC_SUPRESS_EXCLUDE_PADS Y
DOC_COLOR_BY_NET 0
}
CAM_DOC_NAME Paste_Mask-Bot
{
DOC_PLOT_TYPE Paste_Mask
DOC_DEVICE_TYPE Photo
DOC_OUTPUT_FILE smd002022.pho
DOC_LAYER_NAMES Bottom Paste_Mask_Bottom
DOC_LAYER_NUMBERS 2 22 0 0 0 0 0 0 0 0 0 0 0 0 0 0 0 0 0 0 0 0 0 0 0 0 0 0 0 0
DOC_LAYER_TYPES Component Drill
DOC_FABRICATION_LAYER_NUMBER 22
DOC_SCALE 1 1
DOC_ORIENTATION 0
DOC_MIRROR N
DOC_JUSTIFICATION OO
DOC_OFFSET 38100000 38100000
DOC_CLIP 0
DOC_FIT_OUTPUT 0
DOC_NO_PLANE_THERMALS 0
DOC_ASSEMBLY_OPTION ""
DOC_CUSTOM_THERMALS 0
DOC_BOARD Black
DOC_CONNECTIONS None
DOC_OUTLINES None None
DOC_SLOTS None None
DOC_REFDES None None None None None None None None None None None None None None None None None None None None None None None None None None None None None None
DOC_PARTTYPES None None None None None None None None None None None None None None None None None None None None None None None None None None None None None None
DOC_ATTRIBUTES None None None None None None None None None None None None None None None None None None None None None None None None None None None None None None
DOC_TESTPOINTS None None None None None None None None None None None None None None None None None None None None None None None None None None None None None None
DOC_OUTLINE_LAYERS N N N N N N N N N N N N N N N N N N N N N N N N N N N N N N
DOC_PADS Black Black Black Black Black Black Black Black Black Black Black Black Black Black Black Black Black Black Black Black Black Black Black Black Black Black Black Black Black Black
DOC_VIAS None None None None None None None None None None None None None None None None None None None None None None None None None None None None None None
DOC_ROUTES None None None None None None None None None None None None None None None None None None None None None None None None None None None None None None
DOC_COPPER None Black Black Black Black Black Black Black Black Black Black Black Black Black Black Black Black Black Black Black Black Black Black Black Black Black Black Black Black Black
DOC_LINES None Black Black Black Black Black Black Black Black Black Black Black Black Black Black Black Black Black Black Black Black Black Black Black Black Black Black Black Black Black
DOC_TEXT None Black Black Black Black Black Black Black Black Black Black Black Black Black Black Black Black Black Black Black Black Black Black Black Black Black Black Black Black Black
DOC_KEEPOUTS None None None None None None None None None None None None None None None None None None None None None None None None None None None None None None
DOC_PINS_ADV 0 11 11 11 11 11 11 11 11 11 11 11 11 11 11 11 11 11 11 11 11 11 11 11 11 11 11 11 11 11
DOC_PAD_OVERSIZE 0
DOC_PLOT_JOBNAME Y
DOC_PLOT_OLE N
DOC_MIRROR_REFS N
DOC_SUPRESS_PREFIXES ""
DOC_PLOT_QUALITY Filled
DOC_DRILL_CHART Y
DOC_CHART_OFFSET 0 0
DOC_SUPRESS_EXCLUDE_PADS Y
DOC_COLOR_BY_NET 0
}
}
CAM_DRILL_SPEED_FEED_TABLE PARENT
{
DRILL_RANGE_1 381000 761619 95 300
DRILL_RANGE_2 762000 1523619 197 550
DRILL_RANGE_3 1524000 1904619 139 550
DRILL_RANGE_4 1905000 2285619 107 550
DRILL_RANGE_5 2286000 2666619 89 550
DRILL_RANGE_6 2667000 3047619 81 550
DRILL_RANGE_7 3048000 3428619 74 550
DRILL_RANGE_8 3429000 3809619 66 550
DRILL_RANGE_9 3810000 4571619 69 658
DRILL_RANGE_10 4572000 5333619 35 794
DRILL_RANGE_11 5334000 6095619 35 900
DRILL_RANGE_12 6096000 7619619 35 1033
}
CAM_AUGMENT_ON_THE_FLY Y
CAM_APERTURE_TABLE PARENT
{
APERTURE_1 10 38100 0 RND
APERTURE_2 11 381000 0 RND
APERTURE_3 12 2286000 3810000 RECT
APERTURE_4 13 2286000 0 RND
APERTURE_5 14 304800 0 RND
APERTURE_6 15 2286000 1905000 RECT
APERTURE_7 16 1095527 0 RND
APERTURE_8 17 10955271 0 RND
APERTURE_9 18 1643290 0 RND
APERTURE_10 19 65731629 109552715 RECT
APERTURE_11 20 65731629 0 RND
APERTURE_12 21 952500 0 RND
APERTURE_13 22 2667000 0 RND
APERTURE_14 23 2667000 2286000 RECT
APERTURE_15 24 2667000 4191000 RECT
}
CAM_DRILL_SYMBOL_TABLE_EXTENDED PARENT
{
MARKER_SIZE 3048000
MARKER_LINE_WIDTH 381000
MARKER_CHAR_HEIGHT 1905000
CHART_TEXT_HEIGHT 4572000
CHART_LINE_WIDTH 381000
SIZE_VALUES_SORTING_ORDER 0
QUANTITY_VALUES_SORTING_ORDER 0
PLATED_VALUES_SORTING_ORDER 0
DEFAULT_TOLERANCE +/-0.0
DRILL_UNIT 0
THROUGH_PARTIAL N
}
}

*MISC*      MISCELLANEOUS PARAMETERS

*REMARK*    PARENT_KEYWORD PARENT_VALUE
*REMARK*  [ { 
*REMARK*       CHILD_KEYWORD CHILD_VALUE
*REMARK*     [ CHILD_KEYWORD CHILD_VALUE
*REMARK*     [ { 
*REMARK*          GRAND_CHILD_KEYWORD GRAND_CHILD_VALUE [...] 
*REMARK*       } ]] 
*REMARK*    } ] 


*MISC*      MISCELLANEOUS PARAMETERS

ATTRIBUTES DICTIONARY
{
ATTRIBUTE Rules.Fanout.Alignment
{
TYPE LIST N
{
Aligned
Alternate
}
INHERITANCE PCB
INHERITANCE PART DECAL
ECO_REGISTRATION N
READONLY Y
SYSTEM Y
HIDDEN Y
}
ATTRIBUTE Rules.Fanout.Alignment.Multi-Row
{
TYPE BOOLEAN
INHERITANCE PCB
INHERITANCE PART DECAL
ECO_REGISTRATION N
READONLY Y
SYSTEM Y
HIDDEN Y
}
ATTRIBUTE Rules.Fanout.Direction
{
TYPE LIST N
{
Inside
Outside
Both Sides
}
INHERITANCE PCB
INHERITANCE PART DECAL
ECO_REGISTRATION N
READONLY Y
SYSTEM Y
HIDDEN Y
}
ATTRIBUTE Rules.Fanout.ViaSpacing
{
TYPE LIST N
{
Use Grid
1 Trace
2 Trace
}
INHERITANCE PCB
INHERITANCE PART DECAL
ECO_REGISTRATION N
READONLY Y
SYSTEM Y
HIDDEN Y
}
ATTRIBUTE Rules.Fanout.Sharing.Pin
{
TYPE BOOLEAN
INHERITANCE PCB
INHERITANCE PART DECAL
ECO_REGISTRATION N
READONLY Y
SYSTEM Y
HIDDEN Y
}
ATTRIBUTE Rules.Fanout.Sharing.SMD
{
TYPE BOOLEAN
INHERITANCE PCB
INHERITANCE PART DECAL
ECO_REGISTRATION N
READONLY Y
SYSTEM Y
HIDDEN Y
}
ATTRIBUTE Rules.Fanout.Sharing.Via
{
TYPE BOOLEAN
INHERITANCE PCB
INHERITANCE PART DECAL
ECO_REGISTRATION N
READONLY Y
SYSTEM Y
HIDDEN Y
}
ATTRIBUTE Rules.Fanout.Sharing.Trace
{
TYPE BOOLEAN
INHERITANCE PCB
INHERITANCE PART DECAL
ECO_REGISTRATION N
READONLY Y
SYSTEM Y
HIDDEN Y
}
ATTRIBUTE Rules.Fanout.Nets.Plane
{
TYPE BOOLEAN
INHERITANCE PCB
INHERITANCE PART DECAL
ECO_REGISTRATION N
READONLY Y
SYSTEM Y
HIDDEN Y
}
ATTRIBUTE Rules.Fanout.Nets.Signal
{
TYPE BOOLEAN
INHERITANCE PCB
INHERITANCE PART DECAL
ECO_REGISTRATION N
READONLY Y
SYSTEM Y
HIDDEN Y
}
ATTRIBUTE Rules.Fanout.Nets.UnusedPins
{
TYPE BOOLEAN
INHERITANCE PCB
INHERITANCE PART DECAL
ECO_REGISTRATION N
READONLY Y
SYSTEM Y
HIDDEN Y
}
ATTRIBUTE Rules.Fanout.Length.Unlimited
{
TYPE BOOLEAN
INHERITANCE PCB
INHERITANCE PART DECAL
ECO_REGISTRATION N
READONLY Y
SYSTEM Y
HIDDEN Y
}
ATTRIBUTE Rules.Fanout.Length.Maximum
{
TYPE QUANTITY
QUANTITY Size/Dimension
ABBR 
UNIT 
MIN 0dbunit
MAX 76200000dbunit
INHERITANCE PCB
INHERITANCE PART DECAL
ECO_REGISTRATION N
READONLY Y
SYSTEM Y
HIDDEN Y
}
ATTRIBUTE Rules.Fanout.AlignmentBGA
{
TYPE LIST N
{
Diagonal
Quadrant
X-pattern
}
INHERITANCE PCB
INHERITANCE PART DECAL
ECO_REGISTRATION N
READONLY Y
SYSTEM Y
HIDDEN Y
}
ATTRIBUTE Rules.Fanout.DirectionBGA
{
TYPE LIST N
{
45
135
225
315
Clockwise
Counterclockwise
}
INHERITANCE PCB
INHERITANCE PART DECAL
ECO_REGISTRATION N
READONLY Y
SYSTEM Y
HIDDEN Y
}
ATTRIBUTE Rules.Fanout.DirectionBGAstaggered
{
TYPE LIST N
{
Horizontal
Vertical
}
INHERITANCE PCB
INHERITANCE PART DECAL
ECO_REGISTRATION N
READONLY Y
SYSTEM Y
HIDDEN Y
}
ATTRIBUTE Rules.PadEntry.Side
{
TYPE BOOLEAN
INHERITANCE PCB
INHERITANCE PART DECAL
ECO_REGISTRATION N
READONLY Y
SYSTEM Y
HIDDEN Y
}
ATTRIBUTE Rules.PadEntry.Corner
{
TYPE BOOLEAN
INHERITANCE PCB
INHERITANCE PART DECAL
ECO_REGISTRATION N
READONLY Y
SYSTEM Y
HIDDEN Y
}
ATTRIBUTE Rules.PadEntry.AnyAngle
{
TYPE BOOLEAN
INHERITANCE PCB
INHERITANCE PART DECAL
ECO_REGISTRATION N
READONLY Y
SYSTEM Y
HIDDEN Y
}
ATTRIBUTE Rules.PadEntry.Soft
{
TYPE BOOLEAN
INHERITANCE PCB
INHERITANCE PART DECAL
ECO_REGISTRATION N
READONLY Y
SYSTEM Y
HIDDEN Y
}
ATTRIBUTE Rules.ViaAtSMD
{
TYPE BOOLEAN
INHERITANCE PCB
INHERITANCE PART DECAL
ECO_REGISTRATION N
READONLY Y
SYSTEM Y
HIDDEN Y
}
ATTRIBUTE Rules.ViaAtSMD.FitInside
{
TYPE BOOLEAN
INHERITANCE PCB
INHERITANCE PART DECAL
ECO_REGISTRATION N
READONLY Y
SYSTEM Y
HIDDEN Y
}
ATTRIBUTE Rules.ViaAtSMD.Center
{
TYPE BOOLEAN
INHERITANCE PCB
INHERITANCE PART DECAL
ECO_REGISTRATION N
READONLY Y
SYSTEM Y
HIDDEN Y
}
ATTRIBUTE Rules.ViaAtSMD.Ends
{
TYPE BOOLEAN
INHERITANCE PCB
INHERITANCE PART DECAL
ECO_REGISTRATION N
READONLY Y
SYSTEM Y
HIDDEN Y
}
ATTRIBUTE Rules.Clearance.Trace.Trace
{
TYPE QUANTITY
QUANTITY Size/Dimension
ABBR 
UNIT 
MIN 0dbunit
MAX 38100000dbunit
INHERITANCE PCB
INHERITANCE PART DECAL
ECO_REGISTRATION N
READONLY Y
SYSTEM Y
HIDDEN Y
}
ATTRIBUTE Rules.Clearance.Via.Trace
{
TYPE QUANTITY
QUANTITY Size/Dimension
ABBR 
UNIT 
MIN 0dbunit
MAX 38100000dbunit
INHERITANCE PCB
INHERITANCE PART DECAL
ECO_REGISTRATION N
READONLY Y
SYSTEM Y
HIDDEN Y
}
ATTRIBUTE Rules.Clearance.Via.Via
{
TYPE QUANTITY
QUANTITY Size/Dimension
ABBR 
UNIT 
MIN 0dbunit
MAX 38100000dbunit
INHERITANCE PCB
INHERITANCE PART DECAL
ECO_REGISTRATION N
READONLY Y
SYSTEM Y
HIDDEN Y
}
ATTRIBUTE Rules.Clearance.Pad.Trace
{
TYPE QUANTITY
QUANTITY Size/Dimension
ABBR 
UNIT 
MIN 0dbunit
MAX 38100000dbunit
INHERITANCE PCB
INHERITANCE PART DECAL
ECO_REGISTRATION N
READONLY Y
SYSTEM Y
HIDDEN Y
}
ATTRIBUTE Rules.Clearance.Pad.Via
{
TYPE QUANTITY
QUANTITY Size/Dimension
ABBR 
UNIT 
MIN 0dbunit
MAX 38100000dbunit
INHERITANCE PCB
INHERITANCE PART DECAL
ECO_REGISTRATION N
READONLY Y
SYSTEM Y
HIDDEN Y
}
ATTRIBUTE Rules.Clearance.Pad.Pad
{
TYPE QUANTITY
QUANTITY Size/Dimension
ABBR 
UNIT 
MIN 0dbunit
MAX 38100000dbunit
INHERITANCE PCB
INHERITANCE PART DECAL
ECO_REGISTRATION N
READONLY Y
SYSTEM Y
HIDDEN Y
}
ATTRIBUTE Rules.Clearance.SMD.Trace
{
TYPE QUANTITY
QUANTITY Size/Dimension
ABBR 
UNIT 
MIN 0dbunit
MAX 38100000dbunit
INHERITANCE PCB
INHERITANCE PART DECAL
ECO_REGISTRATION N
READONLY Y
SYSTEM Y
HIDDEN Y
}
ATTRIBUTE Rules.Clearance.SMD.Via
{
TYPE QUANTITY
QUANTITY Size/Dimension
ABBR 
UNIT 
MIN 0dbunit
MAX 38100000dbunit
INHERITANCE PCB
INHERITANCE PART DECAL
ECO_REGISTRATION N
READONLY Y
SYSTEM Y
HIDDEN Y
}
ATTRIBUTE Rules.Clearance.SMD.Pad
{
TYPE QUANTITY
QUANTITY Size/Dimension
ABBR 
UNIT 
MIN 0dbunit
MAX 38100000dbunit
INHERITANCE PCB
INHERITANCE PART DECAL
ECO_REGISTRATION N
READONLY Y
SYSTEM Y
HIDDEN Y
}
ATTRIBUTE Rules.Clearance.SMD.SMD
{
TYPE QUANTITY
QUANTITY Size/Dimension
ABBR 
UNIT 
MIN 0dbunit
MAX 38100000dbunit
INHERITANCE PCB
INHERITANCE PART DECAL
ECO_REGISTRATION N
READONLY Y
SYSTEM Y
HIDDEN Y
}
ATTRIBUTE Rules.Clearance.Copper.Trace
{
TYPE QUANTITY
QUANTITY Size/Dimension
ABBR 
UNIT 
MIN 0dbunit
MAX 38100000dbunit
INHERITANCE PCB
INHERITANCE PART DECAL
ECO_REGISTRATION N
READONLY Y
SYSTEM Y
HIDDEN Y
}
ATTRIBUTE Rules.Clearance.Copper.Via
{
TYPE QUANTITY
QUANTITY Size/Dimension
ABBR 
UNIT 
MIN 0dbunit
MAX 38100000dbunit
INHERITANCE PCB
INHERITANCE PART DECAL
ECO_REGISTRATION N
READONLY Y
SYSTEM Y
HIDDEN Y
}
ATTRIBUTE Rules.Clearance.Copper.Pad
{
TYPE QUANTITY
QUANTITY Size/Dimension
ABBR 
UNIT 
MIN 0dbunit
MAX 38100000dbunit
INHERITANCE PCB
INHERITANCE PART DECAL
ECO_REGISTRATION N
READONLY Y
SYSTEM Y
HIDDEN Y
}
ATTRIBUTE Rules.Clearance.Copper.SMD
{
TYPE QUANTITY
QUANTITY Size/Dimension
ABBR 
UNIT 
MIN 0dbunit
MAX 38100000dbunit
INHERITANCE PCB
INHERITANCE PART DECAL
ECO_REGISTRATION N
READONLY Y
SYSTEM Y
HIDDEN Y
}
ATTRIBUTE Rules.Clearance.Text.Trace
{
TYPE QUANTITY
QUANTITY Size/Dimension
ABBR 
UNIT 
MIN 0dbunit
MAX 38100000dbunit
INHERITANCE PCB
INHERITANCE PART DECAL
ECO_REGISTRATION N
READONLY Y
SYSTEM Y
HIDDEN Y
}
ATTRIBUTE Rules.Clearance.Text.Via
{
TYPE QUANTITY
QUANTITY Size/Dimension
ABBR 
UNIT 
MIN 0dbunit
MAX 38100000dbunit
INHERITANCE PCB
INHERITANCE PART DECAL
ECO_REGISTRATION N
READONLY Y
SYSTEM Y
HIDDEN Y
}
ATTRIBUTE Rules.Clearance.Text.Pad
{
TYPE QUANTITY
QUANTITY Size/Dimension
ABBR 
UNIT 
MIN 0dbunit
MAX 38100000dbunit
INHERITANCE PCB
INHERITANCE PART DECAL
ECO_REGISTRATION N
READONLY Y
SYSTEM Y
HIDDEN Y
}
ATTRIBUTE Rules.Clearance.Text.SMD
{
TYPE QUANTITY
QUANTITY Size/Dimension
ABBR 
UNIT 
MIN 0dbunit
MAX 38100000dbunit
INHERITANCE PCB
INHERITANCE PART DECAL
ECO_REGISTRATION N
READONLY Y
SYSTEM Y
HIDDEN Y
}
ATTRIBUTE Rules.Clearance.Board.Trace
{
TYPE QUANTITY
QUANTITY Size/Dimension
ABBR 
UNIT 
MIN 0dbunit
MAX 38100000dbunit
INHERITANCE PCB
INHERITANCE PART DECAL
ECO_REGISTRATION N
READONLY Y
SYSTEM Y
HIDDEN Y
}
ATTRIBUTE Rules.Clearance.Board.Via
{
TYPE QUANTITY
QUANTITY Size/Dimension
ABBR 
UNIT 
MIN 0dbunit
MAX 38100000dbunit
INHERITANCE PCB
INHERITANCE PART DECAL
ECO_REGISTRATION N
READONLY Y
SYSTEM Y
HIDDEN Y
}
ATTRIBUTE Rules.Clearance.Board.Pad
{
TYPE QUANTITY
QUANTITY Size/Dimension
ABBR 
UNIT 
MIN 0dbunit
MAX 38100000dbunit
INHERITANCE PCB
INHERITANCE PART DECAL
ECO_REGISTRATION N
READONLY Y
SYSTEM Y
HIDDEN Y
}
ATTRIBUTE Rules.Clearance.Board.SMD
{
TYPE QUANTITY
QUANTITY Size/Dimension
ABBR 
UNIT 
MIN 0dbunit
MAX 38100000dbunit
INHERITANCE PCB
INHERITANCE PART DECAL
ECO_REGISTRATION N
READONLY Y
SYSTEM Y
HIDDEN Y
}
ATTRIBUTE Rules.Clearance.Drill.Trace
{
TYPE QUANTITY
QUANTITY Size/Dimension
ABBR 
UNIT 
MIN 0dbunit
MAX 38100000dbunit
INHERITANCE PCB
INHERITANCE PART DECAL
ECO_REGISTRATION N
READONLY Y
SYSTEM Y
HIDDEN Y
}
ATTRIBUTE Rules.Clearance.Drill.Via
{
TYPE QUANTITY
QUANTITY Size/Dimension
ABBR 
UNIT 
MIN 0dbunit
MAX 38100000dbunit
INHERITANCE PCB
INHERITANCE PART DECAL
ECO_REGISTRATION N
READONLY Y
SYSTEM Y
HIDDEN Y
}
ATTRIBUTE Rules.Clearance.Drill.Pad
{
TYPE QUANTITY
QUANTITY Size/Dimension
ABBR 
UNIT 
MIN 0dbunit
MAX 38100000dbunit
INHERITANCE PCB
INHERITANCE PART DECAL
ECO_REGISTRATION N
READONLY Y
SYSTEM Y
HIDDEN Y
}
ATTRIBUTE Rules.Clearance.Drill.SMD
{
TYPE QUANTITY
QUANTITY Size/Dimension
ABBR 
UNIT 
MIN 0dbunit
MAX 38100000dbunit
INHERITANCE PCB
INHERITANCE PART DECAL
ECO_REGISTRATION N
READONLY Y
SYSTEM Y
HIDDEN Y
}
ATTRIBUTE Rules.SameNet.SMD.Via
{
TYPE QUANTITY
QUANTITY Size/Dimension
ABBR 
UNIT 
MIN 0dbunit
MAX 38100000dbunit
INHERITANCE PCB
INHERITANCE PART DECAL
ECO_REGISTRATION N
READONLY Y
SYSTEM Y
HIDDEN Y
}
ATTRIBUTE Rules.SameNet.SMD.Crn
{
TYPE QUANTITY
QUANTITY Size/Dimension
ABBR 
UNIT 
MIN 0dbunit
MAX 38100000dbunit
INHERITANCE PCB
INHERITANCE PART DECAL
ECO_REGISTRATION N
READONLY Y
SYSTEM Y
HIDDEN Y
}
ATTRIBUTE Rules.SameNet.Via.Via
{
TYPE QUANTITY
QUANTITY Size/Dimension
ABBR 
UNIT 
MIN 0dbunit
MAX 38100000dbunit
INHERITANCE PCB
INHERITANCE PART DECAL
ECO_REGISTRATION N
READONLY Y
SYSTEM Y
HIDDEN Y
}
ATTRIBUTE Rules.SameNet.Pad.Crn
{
TYPE QUANTITY
QUANTITY Size/Dimension
ABBR 
UNIT 
MIN 0dbunit
MAX 38100000dbunit
INHERITANCE PCB
INHERITANCE PART DECAL
ECO_REGISTRATION N
READONLY Y
SYSTEM Y
HIDDEN Y
}
ATTRIBUTE Rules.SameNet.Trace.Crn
{
TYPE QUANTITY
QUANTITY Size/Dimension
ABBR 
UNIT 
MIN 0dbunit
MAX 38100000dbunit
INHERITANCE PCB
INHERITANCE PART DECAL
ECO_REGISTRATION N
READONLY Y
SYSTEM Y
HIDDEN Y
}
ATTRIBUTE Rules.Width.Minimum
{
TYPE QUANTITY
QUANTITY Size/Dimension
ABBR 
UNIT 
MIN 0dbunit
MAX 9525000dbunit
INHERITANCE PCB
INHERITANCE PART DECAL
ECO_REGISTRATION N
READONLY Y
SYSTEM Y
HIDDEN Y
}
ATTRIBUTE Rules.Width.Recommended
{
TYPE QUANTITY
QUANTITY Size/Dimension
ABBR 
UNIT 
MIN 0dbunit
MAX 9525000dbunit
INHERITANCE PCB
INHERITANCE PART DECAL
ECO_REGISTRATION N
READONLY Y
SYSTEM Y
HIDDEN Y
}
ATTRIBUTE Rules.Width.Maximum
{
TYPE QUANTITY
QUANTITY Size/Dimension
ABBR 
UNIT 
MIN 0dbunit
MAX 9525000dbunit
INHERITANCE PCB
INHERITANCE PART DECAL
ECO_REGISTRATION N
READONLY Y
SYSTEM Y
HIDDEN Y
}
ATTRIBUTE Value
{
TYPE FREETEXT N
INHERITANCE PART PARTTYPE
ECO_REGISTRATION Y
READONLY N
SYSTEM Y
HIDDEN N
}
ATTRIBUTE Tolerance
{
TYPE FREETEXT N
INHERITANCE PART PARTTYPE
ECO_REGISTRATION Y
READONLY N
SYSTEM Y
HIDDEN N
}
ATTRIBUTE Part Number
{
TYPE FREETEXT N
INHERITANCE PART PARTTYPE
ECO_REGISTRATION Y
READONLY N
SYSTEM N
HIDDEN N
}
ATTRIBUTE Description
{
TYPE FREETEXT N
INHERITANCE PART PARTTYPE
ECO_REGISTRATION Y
READONLY N
SYSTEM N
HIDDEN N
}
ATTRIBUTE Cost
{
TYPE FREETEXT N
INHERITANCE PART PARTTYPE
ECO_REGISTRATION Y
READONLY N
SYSTEM N
HIDDEN N
}
ATTRIBUTE Manufacturer #1
{
TYPE FREETEXT N
INHERITANCE PART PARTTYPE
ECO_REGISTRATION Y
READONLY N
SYSTEM N
HIDDEN N
}
ATTRIBUTE Manufacturer #2
{
TYPE FREETEXT N
INHERITANCE PART PARTTYPE
ECO_REGISTRATION Y
READONLY N
SYSTEM N
HIDDEN N
}
ATTRIBUTE ASSEMBLY_OPTIONS
{
TYPE FREETEXT N
INHERITANCE PCB
INHERITANCE PART
INHERITANCE JUMPER
ECO_REGISTRATION Y
READONLY Y
SYSTEM Y
HIDDEN Y
}
ATTRIBUTE PowerGround
{
TYPE BOOLEAN
INHERITANCE NET NETCLASS PCB
ECO_REGISTRATION Y
READONLY N
SYSTEM Y
HIDDEN N
}
ATTRIBUTE Voltage
{
TYPE QUANTITY
QUANTITY Voltage
ABBR V
UNIT Volt
MIN -100kV
MAX 100kV
INHERITANCE NET NETCLASS
ECO_REGISTRATION Y
READONLY N
SYSTEM Y
HIDDEN N
}
ATTRIBUTE Geometry.Height
{
TYPE QUANTITY
QUANTITY Size/Dimension
ABBR 
UNIT 
MIN 0dbunit
MAX 952500000dbunit
INHERITANCE PCB
INHERITANCE PART PARTTYPE DECAL
ECO_REGISTRATION N
READONLY N
SYSTEM Y
HIDDEN N
}
ATTRIBUTE DFT.Nail Count Per Net
{
TYPE INTEGER
MIN 0
MAX 1000
INHERITANCE NET NETCLASS PCB
ECO_REGISTRATION Y
READONLY N
SYSTEM Y
HIDDEN N
}
ATTRIBUTE DFT.Nail Diameter
{
TYPE FREETEXT N
INHERITANCE PIN
INHERITANCE VIA
ECO_REGISTRATION N
READONLY N
SYSTEM Y
HIDDEN N
}
ATTRIBUTE DFT.Nail Number
{
TYPE FREETEXT N
INHERITANCE PIN
INHERITANCE VIA
ECO_REGISTRATION N
READONLY N
SYSTEM Y
HIDDEN N
}
ATTRIBUTE DFT.Probe to Trace Clearance
{
TYPE QUANTITY
QUANTITY Size/Dimension
ABBR 
UNIT 
MIN 0dbunit
MAX 38100000dbunit
INHERITANCE PCB
ECO_REGISTRATION N
READONLY Y
SYSTEM Y
HIDDEN Y
}
ATTRIBUTE DFT.Probe to Pad Clearance
{
TYPE QUANTITY
QUANTITY Size/Dimension
ABBR 
UNIT 
MIN 0dbunit
MAX 38100000dbunit
INHERITANCE PCB
ECO_REGISTRATION N
READONLY Y
SYSTEM Y
HIDDEN Y
}
ATTRIBUTE DFT.Generate Test Points
{
TYPE BOOLEAN
INHERITANCE PCB
ECO_REGISTRATION N
READONLY Y
SYSTEM Y
HIDDEN Y
}
ATTRIBUTE DFT.Allow Stubs
{
TYPE BOOLEAN
INHERITANCE PCB
ECO_REGISTRATION N
READONLY Y
SYSTEM Y
HIDDEN Y
}
ATTRIBUTE DFT.Stub Length
{
TYPE QUANTITY
QUANTITY Size/Dimension
ABBR 
UNIT 
MIN 0dbunit
MAX 76200000dbunit
INHERITANCE PCB
ECO_REGISTRATION N
READONLY Y
SYSTEM Y
HIDDEN Y
}
ATTRIBUTE DFT.Use Via Grid
{
TYPE BOOLEAN
INHERITANCE PCB
ECO_REGISTRATION N
READONLY Y
SYSTEM Y
HIDDEN Y
}
ATTRIBUTE DFT.Grid X-Coordinate
{
TYPE QUANTITY
QUANTITY Size/Dimension
ABBR 
UNIT 
MIN 0dbunit
MAX 76200000dbunit
INHERITANCE PCB
ECO_REGISTRATION N
READONLY Y
SYSTEM Y
HIDDEN Y
}
ATTRIBUTE DFT.Grid Y-Coordinate
{
TYPE QUANTITY
QUANTITY Size/Dimension
ABBR 
UNIT 
MIN 0dbunit
MAX 76200000dbunit
INHERITANCE PCB
ECO_REGISTRATION N
READONLY Y
SYSTEM Y
HIDDEN Y
}
ATTRIBUTE DFT.Preserve Test Points
{
TYPE BOOLEAN
INHERITANCE PCB
ECO_REGISTRATION N
READONLY Y
SYSTEM Y
HIDDEN Y
}
ATTRIBUTE DFT.Insert Test Point Vias
{
TYPE BOOLEAN
INHERITANCE PCB
ECO_REGISTRATION N
READONLY Y
SYSTEM Y
HIDDEN Y
}
ATTRIBUTE DFT.Probe Pins
{
TYPE BOOLEAN
INHERITANCE PCB
ECO_REGISTRATION N
READONLY Y
SYSTEM Y
HIDDEN Y
}
ATTRIBUTE HyperLynx.Model
{
TYPE FREETEXT N
INHERITANCE PART PARTTYPE
ECO_REGISTRATION Y
READONLY N
SYSTEM Y
HIDDEN N
}
ATTRIBUTE HyperLynx.Model File
{
TYPE FREETEXT N
INHERITANCE PART PARTTYPE
ECO_REGISTRATION Y
READONLY N
SYSTEM Y
HIDDEN N
}
ATTRIBUTE HyperLynx.Sim Direction
{
TYPE LIST N
{
SIM_BOTH
SIM_IN
SIM_OUT
}
INHERITANCE PIN
ECO_REGISTRATION Y
READONLY N
SYSTEM Y
HIDDEN N
}
ATTRIBUTE HyperLynx.Frequency
{
TYPE QUANTITY
QUANTITY Frequency
ABBR Hz
UNIT Hertz
MIN 0Hz
MAX 1000GHz
INHERITANCE NET NETCLASS
ECO_REGISTRATION Y
READONLY N
SYSTEM Y
HIDDEN N
}
ATTRIBUTE HyperLynx.Duty Cycle
{
TYPE QUANTITY
QUANTITY 
ABBR %
UNIT percent
MIN 0%
MAX 100%
INHERITANCE NET NETCLASS
ECO_REGISTRATION Y
READONLY N
SYSTEM Y
HIDDEN N
}
ATTRIBUTE HyperLynx.Signal Type
{
TYPE LIST N
{
Address
Analog High Speed
Analog Low Speed
Clock
Data
Do Not Analyze
Power Supply
Strobe
}
INHERITANCE NET NETCLASS
ECO_REGISTRATION Y
READONLY N
SYSTEM Y
HIDDEN N
}
ATTRIBUTE HyperLynx.Default IC.Model
{
TYPE FREETEXT N
INHERITANCE NET NETCLASS
ECO_REGISTRATION Y
READONLY N
SYSTEM Y
HIDDEN N
}
ATTRIBUTE HyperLynx.Default IC.Model File
{
TYPE FREETEXT N
INHERITANCE NET NETCLASS
ECO_REGISTRATION Y
READONLY N
SYSTEM Y
HIDDEN N
}
ATTRIBUTE HyperLynx.Default IC.Model Pin
{
TYPE FREETEXT N
INHERITANCE NET NETCLASS
ECO_REGISTRATION Y
READONLY N
SYSTEM Y
HIDDEN N
}
ATTRIBUTE Strategy.Fanout.Pass
{
TYPE LIST N
{
No
Yes
Done
}
INHERITANCE PCB
ECO_REGISTRATION N
READONLY Y
SYSTEM Y
HIDDEN Y
}
ATTRIBUTE Strategy.Fanout.Protect
{
TYPE BOOLEAN
INHERITANCE PCB
ECO_REGISTRATION N
READONLY Y
SYSTEM Y
HIDDEN Y
}
ATTRIBUTE Strategy.Fanout.Pause
{
TYPE BOOLEAN
INHERITANCE PCB
ECO_REGISTRATION N
READONLY Y
SYSTEM Y
HIDDEN Y
}
ATTRIBUTE Strategy.Fanout.Intensity
{
TYPE LIST N
{
Low
Medium
High
}
INHERITANCE PCB
ECO_REGISTRATION N
READONLY Y
SYSTEM Y
HIDDEN Y
}
ATTRIBUTE Strategy.Fanout.Priority
{
TYPE INTEGER
MIN 0
INHERITANCE NET NETCLASS PCB
INHERITANCE PART
INHERITANCE PINPAIR
ECO_REGISTRATION N
READONLY Y
SYSTEM Y
HIDDEN Y
}
ATTRIBUTE Strategy.Fanout.PlanePriority
{
TYPE INTEGER
MIN 0
INHERITANCE PCB
ECO_REGISTRATION N
READONLY Y
SYSTEM Y
HIDDEN Y
}
ATTRIBUTE Strategy.Fanout.DiffPairPriority
{
TYPE INTEGER
MIN 0
INHERITANCE NET
INHERITANCE PINPAIR
ECO_REGISTRATION N
READONLY Y
SYSTEM Y
HIDDEN Y
}
ATTRIBUTE Strategy.Fanout.MLGPriority
{
TYPE INTEGER
MIN 0
INHERITANCE NET NETCLASS PCB
INHERITANCE PINPAIR GROUP
ECO_REGISTRATION N
READONLY Y
SYSTEM Y
HIDDEN Y
}
ATTRIBUTE Strategy.Patterns.Pass
{
TYPE LIST N
{
No
Yes
Done
}
INHERITANCE PCB
ECO_REGISTRATION N
READONLY Y
SYSTEM Y
HIDDEN Y
}
ATTRIBUTE Strategy.Patterns.Protect
{
TYPE BOOLEAN
INHERITANCE PCB
ECO_REGISTRATION N
READONLY Y
SYSTEM Y
HIDDEN Y
}
ATTRIBUTE Strategy.Patterns.Pause
{
TYPE BOOLEAN
INHERITANCE PCB
ECO_REGISTRATION N
READONLY Y
SYSTEM Y
HIDDEN Y
}
ATTRIBUTE Strategy.Patterns.Intensity
{
TYPE LIST N
{
Low
Medium
High
}
INHERITANCE PCB
ECO_REGISTRATION N
READONLY Y
SYSTEM Y
HIDDEN Y
}
ATTRIBUTE Strategy.Patterns.Priority
{
TYPE INTEGER
MIN 0
INHERITANCE NET NETCLASS PCB
INHERITANCE PART
INHERITANCE PINPAIR
ECO_REGISTRATION N
READONLY Y
SYSTEM Y
HIDDEN Y
}
ATTRIBUTE Strategy.Patterns.PlanePriority
{
TYPE INTEGER
MIN 0
INHERITANCE PCB
ECO_REGISTRATION N
READONLY Y
SYSTEM Y
HIDDEN Y
}
ATTRIBUTE Strategy.Patterns.DiffPairPriority
{
TYPE INTEGER
MIN 0
INHERITANCE NET
INHERITANCE PINPAIR
ECO_REGISTRATION N
READONLY Y
SYSTEM Y
HIDDEN Y
}
ATTRIBUTE Strategy.Patterns.MLGPriority
{
TYPE INTEGER
MIN 0
INHERITANCE NET NETCLASS PCB
INHERITANCE PINPAIR GROUP
ECO_REGISTRATION N
READONLY Y
SYSTEM Y
HIDDEN Y
}
ATTRIBUTE Strategy.Route.Pass
{
TYPE LIST N
{
No
Yes
Done
}
INHERITANCE PCB
ECO_REGISTRATION N
READONLY Y
SYSTEM Y
HIDDEN Y
}
ATTRIBUTE Strategy.Route.Protect
{
TYPE BOOLEAN
INHERITANCE PCB
ECO_REGISTRATION N
READONLY Y
SYSTEM Y
HIDDEN Y
}
ATTRIBUTE Strategy.Route.Pause
{
TYPE BOOLEAN
INHERITANCE PCB
ECO_REGISTRATION N
READONLY Y
SYSTEM Y
HIDDEN Y
}
ATTRIBUTE Strategy.Route.Intensity
{
TYPE LIST N
{
Low
Medium
High
}
INHERITANCE PCB
ECO_REGISTRATION N
READONLY Y
SYSTEM Y
HIDDEN Y
}
ATTRIBUTE Strategy.Route.Priority
{
TYPE INTEGER
MIN 0
INHERITANCE NET NETCLASS PCB
INHERITANCE PART
INHERITANCE PINPAIR
ECO_REGISTRATION N
READONLY Y
SYSTEM Y
HIDDEN Y
}
ATTRIBUTE Strategy.Route.PlanePriority
{
TYPE INTEGER
MIN 0
INHERITANCE PCB
ECO_REGISTRATION N
READONLY Y
SYSTEM Y
HIDDEN Y
}
ATTRIBUTE Strategy.Route.DiffPairPriority
{
TYPE INTEGER
MIN 0
INHERITANCE NET
INHERITANCE PINPAIR
ECO_REGISTRATION N
READONLY Y
SYSTEM Y
HIDDEN Y
}
ATTRIBUTE Strategy.Route.MLGPriority
{
TYPE INTEGER
MIN 0
INHERITANCE NET NETCLASS PCB
INHERITANCE PINPAIR GROUP
ECO_REGISTRATION N
READONLY Y
SYSTEM Y
HIDDEN Y
}
ATTRIBUTE Strategy.Optimize.Pass
{
TYPE LIST N
{
No
Yes
Done
}
INHERITANCE PCB
ECO_REGISTRATION N
READONLY Y
SYSTEM Y
HIDDEN Y
}
ATTRIBUTE Strategy.Optimize.Protect
{
TYPE BOOLEAN
INHERITANCE PCB
ECO_REGISTRATION N
READONLY Y
SYSTEM Y
HIDDEN Y
}
ATTRIBUTE Strategy.Optimize.Pause
{
TYPE BOOLEAN
INHERITANCE PCB
ECO_REGISTRATION N
READONLY Y
SYSTEM Y
HIDDEN Y
}
ATTRIBUTE Strategy.Optimize.Intensity
{
TYPE LIST N
{
Low
Medium
High
}
INHERITANCE PCB
ECO_REGISTRATION N
READONLY Y
SYSTEM Y
HIDDEN Y
}
ATTRIBUTE Strategy.Optimize.Priority
{
TYPE INTEGER
MIN 0
INHERITANCE NET NETCLASS PCB
INHERITANCE PART
INHERITANCE PINPAIR
ECO_REGISTRATION N
READONLY Y
SYSTEM Y
HIDDEN Y
}
ATTRIBUTE Strategy.Optimize.PlanePriority
{
TYPE INTEGER
MIN 0
INHERITANCE PCB
ECO_REGISTRATION N
READONLY Y
SYSTEM Y
HIDDEN Y
}
ATTRIBUTE Strategy.Optimize.DiffPairPriority
{
TYPE INTEGER
MIN 0
INHERITANCE NET
INHERITANCE PINPAIR
ECO_REGISTRATION N
READONLY Y
SYSTEM Y
HIDDEN Y
}
ATTRIBUTE Strategy.Optimize.MLGPriority
{
TYPE INTEGER
MIN 0
INHERITANCE NET NETCLASS PCB
INHERITANCE PINPAIR GROUP
ECO_REGISTRATION N
READONLY Y
SYSTEM Y
HIDDEN Y
}
ATTRIBUTE Strategy.Miters.Pass
{
TYPE LIST N
{
No
Yes
Done
}
INHERITANCE PCB
ECO_REGISTRATION N
READONLY Y
SYSTEM Y
HIDDEN Y
}
ATTRIBUTE Strategy.Miters.Protect
{
TYPE BOOLEAN
INHERITANCE PCB
ECO_REGISTRATION N
READONLY Y
SYSTEM Y
HIDDEN Y
}
ATTRIBUTE Strategy.Miters.Pause
{
TYPE BOOLEAN
INHERITANCE PCB
ECO_REGISTRATION N
READONLY Y
SYSTEM Y
HIDDEN Y
}
ATTRIBUTE Strategy.Miters.Intensity
{
TYPE LIST N
{
Low
Medium
High
}
INHERITANCE PCB
ECO_REGISTRATION N
READONLY Y
SYSTEM Y
HIDDEN Y
}
ATTRIBUTE Strategy.Miters.Priority
{
TYPE INTEGER
MIN 0
INHERITANCE NET NETCLASS PCB
INHERITANCE PART
INHERITANCE PINPAIR
ECO_REGISTRATION N
READONLY Y
SYSTEM Y
HIDDEN Y
}
ATTRIBUTE Strategy.Miters.PlanePriority
{
TYPE INTEGER
MIN 0
INHERITANCE PCB
ECO_REGISTRATION N
READONLY Y
SYSTEM Y
HIDDEN Y
}
ATTRIBUTE Strategy.Miters.DiffPairPriority
{
TYPE INTEGER
MIN 0
INHERITANCE NET
INHERITANCE PINPAIR
ECO_REGISTRATION N
READONLY Y
SYSTEM Y
HIDDEN Y
}
ATTRIBUTE Strategy.Miters.MLGPriority
{
TYPE INTEGER
MIN 0
INHERITANCE NET NETCLASS PCB
INHERITANCE PINPAIR GROUP
ECO_REGISTRATION N
READONLY Y
SYSTEM Y
HIDDEN Y
}
ATTRIBUTE Strategy.TestPoint.Pass
{
TYPE LIST N
{
No
Yes
Done
}
INHERITANCE PCB
ECO_REGISTRATION N
READONLY Y
SYSTEM Y
HIDDEN Y
}
ATTRIBUTE Strategy.TestPoint.Protect
{
TYPE BOOLEAN
INHERITANCE PCB
ECO_REGISTRATION N
READONLY Y
SYSTEM Y
HIDDEN Y
}
ATTRIBUTE Strategy.TestPoint.Pause
{
TYPE BOOLEAN
INHERITANCE PCB
ECO_REGISTRATION N
READONLY Y
SYSTEM Y
HIDDEN Y
}
ATTRIBUTE Strategy.TestPoint.Intensity
{
TYPE LIST N
{
Low
Medium
High
}
INHERITANCE PCB
ECO_REGISTRATION N
READONLY Y
SYSTEM Y
HIDDEN Y
}
ATTRIBUTE Strategy.TestPoint.Priority
{
TYPE INTEGER
MIN 0
INHERITANCE NET NETCLASS PCB
INHERITANCE PART
INHERITANCE PINPAIR
ECO_REGISTRATION N
READONLY Y
SYSTEM Y
HIDDEN Y
}
ATTRIBUTE Strategy.TestPoint.PlanePriority
{
TYPE INTEGER
MIN 0
INHERITANCE PCB
ECO_REGISTRATION N
READONLY Y
SYSTEM Y
HIDDEN Y
}
ATTRIBUTE Strategy.TestPoint.DiffPairPriority
{
TYPE INTEGER
MIN 0
INHERITANCE NET
INHERITANCE PINPAIR
ECO_REGISTRATION N
READONLY Y
SYSTEM Y
HIDDEN Y
}
ATTRIBUTE Strategy.TestPoint.MLGPriority
{
TYPE INTEGER
MIN 0
INHERITANCE NET NETCLASS PCB
INHERITANCE PINPAIR GROUP
ECO_REGISTRATION N
READONLY Y
SYSTEM Y
HIDDEN Y
}
ATTRIBUTE Strategy.Center.Pass
{
TYPE LIST N
{
No
Yes
Done
}
INHERITANCE PCB
ECO_REGISTRATION N
READONLY Y
SYSTEM Y
HIDDEN Y
}
ATTRIBUTE Strategy.Center.Protect
{
TYPE BOOLEAN
INHERITANCE PCB
ECO_REGISTRATION N
READONLY Y
SYSTEM Y
HIDDEN Y
}
ATTRIBUTE Strategy.Center.Pause
{
TYPE BOOLEAN
INHERITANCE PCB
ECO_REGISTRATION N
READONLY Y
SYSTEM Y
HIDDEN Y
}
ATTRIBUTE Strategy.Center.Intensity
{
TYPE LIST N
{
Low
Medium
High
}
INHERITANCE PCB
ECO_REGISTRATION N
READONLY Y
SYSTEM Y
HIDDEN Y
}
ATTRIBUTE Strategy.Center.PlanePriority
{
TYPE INTEGER
MIN 0
INHERITANCE PCB
ECO_REGISTRATION N
READONLY Y
SYSTEM Y
HIDDEN Y
}
ATTRIBUTE Strategy.Center.Priority
{
TYPE INTEGER
MIN 0
INHERITANCE NET NETCLASS PCB
INHERITANCE PART
INHERITANCE PINPAIR
ECO_REGISTRATION N
READONLY Y
SYSTEM Y
HIDDEN Y
}
ATTRIBUTE Strategy.Center.DiffPairPriority
{
TYPE INTEGER
MIN 0
INHERITANCE NET
INHERITANCE PINPAIR
ECO_REGISTRATION N
READONLY Y
SYSTEM Y
HIDDEN Y
}
ATTRIBUTE Strategy.Center.MLGPriority
{
TYPE INTEGER
MIN 0
INHERITANCE NET NETCLASS PCB
INHERITANCE PINPAIR GROUP
ECO_REGISTRATION N
READONLY Y
SYSTEM Y
HIDDEN Y
}
ATTRIBUTE Strategy.Tune.Pass
{
TYPE LIST N
{
No
Yes
Done
}
INHERITANCE PCB
ECO_REGISTRATION N
READONLY Y
SYSTEM Y
HIDDEN Y
}
ATTRIBUTE Strategy.Tune.Protect
{
TYPE BOOLEAN
INHERITANCE PCB
ECO_REGISTRATION N
READONLY Y
SYSTEM Y
HIDDEN Y
}
ATTRIBUTE Strategy.Tune.Pause
{
TYPE BOOLEAN
INHERITANCE PCB
ECO_REGISTRATION N
READONLY Y
SYSTEM Y
HIDDEN Y
}
ATTRIBUTE Strategy.Tune.Intensity
{
TYPE LIST N
{
Low
Medium
High
}
INHERITANCE PCB
ECO_REGISTRATION N
READONLY Y
SYSTEM Y
HIDDEN Y
}
ATTRIBUTE Strategy.Tune.PlanePriority
{
TYPE INTEGER
MIN 0
INHERITANCE PCB
ECO_REGISTRATION N
READONLY Y
SYSTEM Y
HIDDEN Y
}
ATTRIBUTE Strategy.Tune.Priority
{
TYPE INTEGER
MIN 0
INHERITANCE NET NETCLASS PCB
INHERITANCE PART
INHERITANCE PINPAIR
ECO_REGISTRATION N
READONLY Y
SYSTEM Y
HIDDEN Y
}
ATTRIBUTE Strategy.Tune.DiffPairPriority
{
TYPE INTEGER
MIN 0
INHERITANCE NET
INHERITANCE PINPAIR
ECO_REGISTRATION N
READONLY Y
SYSTEM Y
HIDDEN Y
}
ATTRIBUTE Strategy.Tune.MLGPriority
{
TYPE INTEGER
MIN 0
INHERITANCE NET NETCLASS PCB
INHERITANCE PINPAIR GROUP
ECO_REGISTRATION N
READONLY Y
SYSTEM Y
HIDDEN Y
}
ATTRIBUTE DIE.FormatId
{
TYPE FREETEXT N
INHERITANCE DECAL
ECO_REGISTRATION N
READONLY Y
SYSTEM Y
HIDDEN Y
}
ATTRIBUTE DIE.ChipLength
{
TYPE FREETEXT N
INHERITANCE DECAL
ECO_REGISTRATION N
READONLY Y
SYSTEM Y
HIDDEN Y
}
ATTRIBUTE DIE.ChipWidth
{
TYPE FREETEXT N
INHERITANCE DECAL
ECO_REGISTRATION N
READONLY Y
SYSTEM Y
HIDDEN Y
}
ATTRIBUTE DIE.ChipHeight
{
TYPE FREETEXT N
INHERITANCE DECAL
ECO_REGISTRATION N
READONLY Y
SYSTEM Y
HIDDEN Y
}
ATTRIBUTE DIE.WBRules.MinLength
{
TYPE FREETEXT N
INHERITANCE DECAL
ECO_REGISTRATION N
READONLY Y
SYSTEM Y
HIDDEN Y
}
ATTRIBUTE DIE.WBRules.MaxLength
{
TYPE FREETEXT N
INHERITANCE DECAL
ECO_REGISTRATION N
READONLY Y
SYSTEM Y
HIDDEN Y
}
ATTRIBUTE DIE.WBRules.WToWDistance
{
TYPE FREETEXT N
INHERITANCE DECAL
ECO_REGISTRATION N
READONLY Y
SYSTEM Y
HIDDEN Y
}
ATTRIBUTE DIE.WBRules.WBtoPad
{
TYPE FREETEXT N
INHERITANCE DECAL
ECO_REGISTRATION N
READONLY Y
SYSTEM Y
HIDDEN Y
}
ATTRIBUTE DIE.WBRules.MaxAngle
{
TYPE FREETEXT N
INHERITANCE DECAL
ECO_REGISTRATION N
READONLY Y
SYSTEM Y
HIDDEN Y
}
ATTRIBUTE DIE.SBPCount
{
TYPE FREETEXT N
INHERITANCE DECAL
ECO_REGISTRATION N
READONLY Y
SYSTEM Y
HIDDEN Y
}
ATTRIBUTE DIE.SBP1
{
TYPE FREETEXT N
INHERITANCE DECAL
ECO_REGISTRATION N
READONLY Y
SYSTEM Y
HIDDEN Y
}
ATTRIBUTE DIE.CBPCount
{
TYPE FREETEXT N
INHERITANCE DECAL
ECO_REGISTRATION N
READONLY Y
SYSTEM Y
HIDDEN Y
}
ATTRIBUTE DIE.CBP1
{
TYPE FREETEXT N
INHERITANCE DECAL
ECO_REGISTRATION N
READONLY Y
SYSTEM Y
HIDDEN Y
}
ATTRIBUTE DIE.WBCount
{
TYPE FREETEXT N
INHERITANCE DECAL
ECO_REGISTRATION N
READONLY Y
SYSTEM Y
HIDDEN Y
}
ATTRIBUTE DIE.WB1
{
TYPE FREETEXT N
INHERITANCE DECAL
ECO_REGISTRATION N
READONLY Y
SYSTEM Y
HIDDEN Y
}
ATTRIBUTE DIE.SBPGuideCount
{
TYPE FREETEXT N
INHERITANCE DECAL
ECO_REGISTRATION N
READONLY Y
SYSTEM Y
HIDDEN Y
}
ATTRIBUTE DIE.SBPGuide1
{
TYPE FREETEXT N
INHERITANCE DECAL
ECO_REGISTRATION N
READONLY Y
SYSTEM Y
HIDDEN Y
}
ATTRIBUTE DIE.CBPAssignment1
{
TYPE FREETEXT N
INHERITANCE DECAL
ECO_REGISTRATION N
READONLY Y
SYSTEM Y
HIDDEN Y
}
ATTRIBUTE AutoDimensioning.Marker_Shape
{
TYPE FREETEXT N
INHERITANCE PCB
ECO_REGISTRATION N
READONLY Y
SYSTEM Y
HIDDEN Y
}
ATTRIBUTE AutoDimensioning.Text_NumberPrecision
{
TYPE FREETEXT N
INHERITANCE PCB
ECO_REGISTRATION N
READONLY Y
SYSTEM Y
HIDDEN Y
}
ATTRIBUTE AutoDimensioning.Text_AngularPrecision
{
TYPE FREETEXT N
INHERITANCE PCB
ECO_REGISTRATION N
READONLY Y
SYSTEM Y
HIDDEN Y
}
ATTRIBUTE AutoDimensioning.Text_Suffix
{
TYPE FREETEXT N
INHERITANCE PCB
ECO_REGISTRATION N
READONLY Y
SYSTEM Y
HIDDEN Y
}
ATTRIBUTE AutoDimensioning.Text_Layer
{
TYPE INTEGER
MIN 0
MAX 250
INHERITANCE PCB
ECO_REGISTRATION N
READONLY Y
SYSTEM Y
HIDDEN Y
}
ATTRIBUTE AutoDimensioning.Line_Layer
{
TYPE INTEGER
MIN 0
MAX 250
INHERITANCE PCB
ECO_REGISTRATION N
READONLY Y
SYSTEM Y
HIDDEN Y
}
ATTRIBUTE AutoDimensioning.Preview_Type
{
TYPE INTEGER
MIN 1
MAX 5
INHERITANCE PCB
ECO_REGISTRATION N
READONLY Y
SYSTEM Y
HIDDEN Y
}
ATTRIBUTE AutoDimensioning.Text_DisplacementValue
{
TYPE INTEGER
MIN 0
MAX 38100000
INHERITANCE PCB
ECO_REGISTRATION N
READONLY N
SYSTEM N
HIDDEN N
}
ATTRIBUTE Placement.Grid.Use
{
TYPE BOOLEAN
INHERITANCE PCB
ECO_REGISTRATION N
READONLY Y
SYSTEM Y
HIDDEN Y
}
ATTRIBUTE Placement.Grid.X
{
TYPE QUANTITY
QUANTITY Size/Dimension
ABBR 
UNIT 
MIN 0dbunit
MAX 76200000dbunit
INHERITANCE PCB
ECO_REGISTRATION N
READONLY Y
SYSTEM Y
HIDDEN Y
}
ATTRIBUTE Placement.Grid.Y
{
TYPE QUANTITY
QUANTITY Size/Dimension
ABBR 
UNIT 
MIN 0dbunit
MAX 76200000dbunit
INHERITANCE PCB
ECO_REGISTRATION N
READONLY Y
SYSTEM Y
HIDDEN Y
}
ATTRIBUTE Accordion.Amplitude.Min
{
TYPE INTEGER
MIN 3
MAX 300
INHERITANCE PCB
ECO_REGISTRATION N
READONLY Y
SYSTEM Y
HIDDEN Y
}
ATTRIBUTE Accordion.Amplitude.Max
{
TYPE INTEGER
MIN 4
MAX 300
INHERITANCE PCB
ECO_REGISTRATION N
READONLY Y
SYSTEM Y
HIDDEN Y
}
ATTRIBUTE Accordion.Gap.Min
{
TYPE INTEGER
MIN 1
MAX 10
INHERITANCE PCB
ECO_REGISTRATION N
READONLY Y
SYSTEM Y
HIDDEN Y
}
ATTRIBUTE Accordion.HierarchyLevel
{
TYPE INTEGER
MIN 1
MAX 8
INHERITANCE PCB
ECO_REGISTRATION N
READONLY Y
SYSTEM Y
HIDDEN Y
}
ATTRIBUTE Accordion.Miters.Arcs
{
TYPE BOOLEAN
INHERITANCE PCB
ECO_REGISTRATION N
READONLY Y
SYSTEM Y
HIDDEN Y
}
ATTRIBUTE Accordion.Miters.Ratio
{
TYPE FLOAT
MIN 0.5
MAX 250
INHERITANCE PCB
ECO_REGISTRATION N
READONLY Y
SYSTEM Y
HIDDEN Y
}
ATTRIBUTE Routing.MaxChannelWidth
{
TYPE QUANTITY
QUANTITY Size/Dimension
ABBR 
UNIT 
MIN 0dbunit
MAX 381000000dbunit
INHERITANCE PCB
ECO_REGISTRATION N
READONLY Y
SYSTEM Y
HIDDEN Y
}
ATTRIBUTE Routing.SoftLengthRrules
{
TYPE BOOLEAN
INHERITANCE PCB
ECO_REGISTRATION N
READONLY Y
SYSTEM Y
HIDDEN Y
}
ATTRIBUTE Routing.MeanderBeforeTune
{
TYPE BOOLEAN
INHERITANCE PCB
ECO_REGISTRATION N
READONLY Y
SYSTEM Y
HIDDEN Y
}
ATTRIBUTE Routing.ExtraLengthPercent
{
TYPE INTEGER
MIN 0
MAX 100
INHERITANCE PCB
ECO_REGISTRATION N
READONLY Y
SYSTEM Y
HIDDEN Y
}
ATTRIBUTE MatchLength.Name
{
TYPE FREETEXT N
INHERITANCE NET NETCLASS
INHERITANCE PINPAIR GROUP
ECO_REGISTRATION N
READONLY Y
SYSTEM Y
HIDDEN Y
}
ATTRIBUTE Planning.Scheduled
{
TYPE BOOLEAN
INHERITANCE NET
ECO_REGISTRATION Y
READONLY Y
SYSTEM Y
HIDDEN Y
}
ATTRIBUTE Library.Timestamp
{
TYPE FREETEXT N
INHERITANCE DECAL
INHERITANCE PARTTYPE
ECO_REGISTRATION N
READONLY Y
SYSTEM Y
HIDDEN Y
}
ATTRIBUTE Design.Timestamp
{
TYPE FREETEXT N
INHERITANCE DECAL
INHERITANCE PARTTYPE
ECO_REGISTRATION N
READONLY Y
SYSTEM Y
HIDDEN Y
}
ATTRIBUTE DiffPair.RestrictPairTuneInGap
{
TYPE BOOLEAN
INHERITANCE PCB
ECO_REGISTRATION N
READONLY Y
SYSTEM Y
HIDDEN Y
}
ATTRIBUTE DiffPair.RestrictSmallAccordionsInPairs
{
TYPE BOOLEAN
INHERITANCE PCB
ECO_REGISTRATION N
READONLY Y
SYSTEM Y
HIDDEN Y
}
ATTRIBUTE DiffPair.TunePairsToZeroTolerance
{
TYPE BOOLEAN
INHERITANCE PCB
ECO_REGISTRATION N
READONLY Y
SYSTEM Y
HIDDEN Y
}
ATTRIBUTE CAM.Solder mask.Adjust
{
TYPE QUANTITY
QUANTITY Size/Dimension
ABBR 
UNIT 
MIN -9525000dbunit
MAX 9525000dbunit
INHERITANCE PCB
INHERITANCE PART DECAL
INHERITANCE VIA
ECO_REGISTRATION N
READONLY N
SYSTEM Y
HIDDEN N
}
ATTRIBUTE CAM.Paste mask.Adjust
{
TYPE QUANTITY
QUANTITY Size/Dimension
ABBR 
UNIT 
MIN -9525000dbunit
MAX 9525000dbunit
INHERITANCE PCB
INHERITANCE PART DECAL
INHERITANCE VIA
ECO_REGISTRATION N
READONLY N
SYSTEM Y
HIDDEN N
}
ATTRIBUTE CAM.Apply Oversize To All Pads
{
TYPE BOOLEAN
INHERITANCE PCB
ECO_REGISTRATION N
READONLY N
SYSTEM Y
HIDDEN N
}
ATTRIBUTE CHK.Use Visible Workspace Box for Latium Checking
{
TYPE BOOLEAN
INHERITANCE PCB
ECO_REGISTRATION N
READONLY N
SYSTEM Y
HIDDEN Y
}
ATTRIBUTE Single Sided Board
{
TYPE BOOLEAN
INHERITANCE PCB
ECO_REGISTRATION N
READONLY N
SYSTEM Y
HIDDEN Y
}
ATTRIBUTE DxDesigner.ProjectFilePath
{
TYPE FREETEXT N
INHERITANCE PCB
ECO_REGISTRATION N
READONLY Y
SYSTEM Y
HIDDEN Y
}
ATTRIBUTE iCDB.DesignName
{
TYPE FREETEXT N
INHERITANCE PCB
ECO_REGISTRATION N
READONLY Y
SYSTEM Y
HIDDEN Y
}
ATTRIBUTE iCDB.RootBlock
{
TYPE FREETEXT N
INHERITANCE PCB
ECO_REGISTRATION N
READONLY Y
SYSTEM Y
HIDDEN Y
}
ATTRIBUTE iCDB.MainSnapshotName
{
TYPE FREETEXT N
INHERITANCE PCB
ECO_REGISTRATION N
READONLY Y
SYSTEM Y
HIDDEN Y
}
ATTRIBUTE iCDB.TempSnapshotName
{
TYPE FREETEXT N
INHERITANCE PCB
ECO_REGISTRATION N
READONLY Y
SYSTEM Y
HIDDEN Y
}
ATTRIBUTE Bridges
{
TYPE FREETEXT N
INHERITANCE NET
ECO_REGISTRATION N
READONLY Y
SYSTEM Y
HIDDEN Y
}
ATTRIBUTE AssociatedNetAssociateNets
{
TYPE BOOLEAN
INHERITANCE NET
INHERITANCE PART
ECO_REGISTRATION N
READONLY Y
SYSTEM Y
HIDDEN Y
}
ATTRIBUTE AssociatedNetAllowPrefix
{
TYPE BOOLEAN
INHERITANCE NET
INHERITANCE PART
ECO_REGISTRATION N
READONLY Y
SYSTEM Y
HIDDEN Y
}
ATTRIBUTE AssociatedNetDiscreteLength
{
TYPE FLOAT
INHERITANCE PCB
INHERITANCE PART
ECO_REGISTRATION N
READONLY Y
SYSTEM Y
HIDDEN Y
}
ATTRIBUTE Sim.Analog.Model
{
TYPE FREETEXT N
INHERITANCE PART PARTTYPE
ECO_REGISTRATION N
READONLY N
SYSTEM N
HIDDEN N
}
ATTRIBUTE Sim.Analog.Order
{
TYPE FREETEXT N
INHERITANCE PART PARTTYPE
ECO_REGISTRATION N
READONLY N
SYSTEM N
HIDDEN N
}
ATTRIBUTE Sim.Analog.Prefix
{
TYPE FREETEXT N
INHERITANCE PART PARTTYPE
ECO_REGISTRATION N
READONLY N
SYSTEM N
HIDDEN N
}
ATTRIBUTE Voltage Rating
{
TYPE FREETEXT N
INHERITANCE PART PARTTYPE
ECO_REGISTRATION N
READONLY N
SYSTEM N
HIDDEN N
}
ATTRIBUTE Guard.BandColor
{
TYPE INTEGER
MIN 0
INHERITANCE PCB
ECO_REGISTRATION N
READONLY N
SYSTEM N
HIDDEN N
}
ATTRIBUTE Blaze.Thermal.Color
{
TYPE INTEGER
MIN 0
INHERITANCE PCB
ECO_REGISTRATION N
READONLY N
SYSTEM N
HIDDEN N
}
ATTRIBUTE Blaze.TestPoint.Color
{
TYPE INTEGER
MIN 0
INHERITANCE PCB
ECO_REGISTRATION N
READONLY N
SYSTEM N
HIDDEN N
}
ATTRIBUTE DigiKey #
{
TYPE FREETEXT N
INHERITANCE PART PARTTYPE
ECO_REGISTRATION N
READONLY N
SYSTEM N
HIDDEN N
}
ATTRIBUTE MFG - PN
{
TYPE FREETEXT N
INHERITANCE PART PARTTYPE
ECO_REGISTRATION N
READONLY N
SYSTEM N
HIDDEN N
}
ATTRIBUTE PackageDescription
{
TYPE FREETEXT N
INHERITANCE PART PARTTYPE
ECO_REGISTRATION N
READONLY N
SYSTEM N
HIDDEN N
}
ATTRIBUTE PADS3D.Objects.Silkscreen.Refresh
{
TYPE FREETEXT N
INHERITANCE PCB
ECO_REGISTRATION N
READONLY N
SYSTEM Y
HIDDEN Y
}
ATTRIBUTE PADS3D.Objects.SolderMask.Refresh
{
TYPE FREETEXT N
INHERITANCE PCB
ECO_REGISTRATION N
READONLY N
SYSTEM Y
HIDDEN Y
}
}
ATTRIBUTE VALUES
{
PART C1
{
Geometry.Height 0.9mm
Value .01uF
}
PART C2
{
Geometry.Height 0.9mm
Value 1uF
}
DECAL MP3V5004G
{
Design.Timestamp 2020.04.12.21.35.38
}
DECAL CONN_4-VERT
{
Design.Timestamp 2020.04.18.19.07.02
}
DECAL SM_C_0805
{
Design.Timestamp 2006.07.11.18.08.14
}
PARTTYPE MP3V5004G
{
Design.Timestamp 2020.04.09.14.00.21
}
PARTTYPE CONN4-VERT
{
Design.Timestamp 2020.04.18.19.08.37
}
PARTTYPE C0805
{
Cost 
Description RADIAL CERAMIC CAPACITOR
Design.Timestamp 2015.06.04.18.56.31
"Manufacturer #1" 
"Part Number" 
Sim.Analog.Model 
Sim.Analog.Order Model$
Sim.Analog.Prefix C
Tolerance ???
Value .1uF
"Voltage Rating" ???
}
PCB DEFAULT
{
Accordion.HierarchyLevel 8
Accordion.Amplitude.Max 30
Accordion.Amplitude.Min 3
Accordion.Gap.Min 1
Accordion.Miters.Arcs No
Accordion.Miters.Ratio 1.5
AutoDimensioning.Line_Layer 24
AutoDimensioning.Marker_Shape YYNNNY
AutoDimensioning.Preview_Type 1
AutoDimensioning.Text_AngularPrecision 0 0 0
AutoDimensioning.Text_DisplacementValue 0
AutoDimensioning.Text_Layer 24
AutoDimensioning.Text_NumberPrecision 0 5 2
AutoDimensioning.Text_Suffix mil##mm##"
Blaze.TestPoint.Color 8
Blaze.Thermal.Color 8
"CAM.Apply Oversize To All Pads" Yes
"DFT.Allow Stubs" Yes
"DFT.Generate Test Points" No
"DFT.Grid X-Coordinate" 952500dbunit
"DFT.Grid Y-Coordinate" 952500dbunit
"DFT.Insert Test Point Vias" No
"DFT.Preserve Test Points" No
"DFT.Probe Pins" Yes
"DFT.Probe to Pad Clearance" 228600dbunit
"DFT.Probe to Trace Clearance" 228600dbunit
"DFT.Stub Length" 19050000dbunit
"DFT.Use Via Grid" Yes
DiffPair.RestrictPairTuneInGap No
DiffPair.RestrictSmallAccordionsInPairs No
DiffPair.TunePairsToZeroTolerance Yes
Guard.BandColor 0
PADS3D.Objects.Silkscreen.Refresh 72
PADS3D.Objects.SolderMask.Refresh 72
Placement.Grid.Use No
Placement.Grid.X 3810000dbunit
Placement.Grid.Y 3810000dbunit
Routing.ExtraLengthPercent 100
Routing.MaxChannelWidth 3810000dbunit
Routing.MeanderBeforeTune No
Routing.SoftLengthRrules Yes
Rules.ViaAtSMD No
Rules.Fanout.Length.Maximum 9525000dbunit
Rules.Fanout.Length.Unlimited Yes
Rules.Fanout.Nets.Plane Yes
Rules.Fanout.Nets.Signal No
Rules.Fanout.Nets.UnusedPins No
Rules.Fanout.Sharing.Pin Yes
Rules.Fanout.Sharing.SMD Yes
Rules.Fanout.Sharing.Trace No
Rules.Fanout.Sharing.Via Yes
Rules.PadEntry.AnyAngle Yes
Rules.PadEntry.Corner Yes
Rules.PadEntry.Side Yes
Rules.PadEntry.Soft Yes
Rules.ViaAtSMD.Center Yes
Rules.ViaAtSMD.Ends Yes
Rules.ViaAtSMD.FitInside Yes
"Single Sided Board" No
}
}

*END*     OF ASCII OUTPUT FILE
```
