## Supplementary Design File 1 for "Inexpensive multi-patient respiratory monitoring system for helmet ventilation during COVID-19 pandemic": Mp3_V3-2M.txt

```
*PADS-LOGIC-V9.0* DESIGN EXPORT FILE FROM PADS LOGIC VVX.2.1
*SCH*        GENERAL PARAMETERS OF THE SCHEMATIC DESIGN"

CUR SHEET    0              Current Active Sheet
USERGRID     100    10      Design and Label/Text grid settings
LINEWIDTH    10             Width items will be created with
CONNWIDTH    10             Width used to plot connections
BUSWIDTH     25             Width used to plot buses
BUSANGLE     25             Angle used when plotting buses
NNVISPWRGND  4              Pwr/Gnd netname visibility default flag
PCBFLAGS     103991         PCB Netlist and ECO options
PINNAMESIZE  97     10      Height and LineWidth used by pin names
TEXTSIZE     153    10      Height and LineWidth text will be created width
JOBTIME      0              Amount of time spent on this LOGIC design
DOTGRID      100            Space in thous/inch between graphic dots
BACKUPTIME   5              Number of minutes between database backups
TIEDOTSIZE   50             Diameter of tiedot point
REFNAMESIZE  100    10      Height and LineWidth used by part ref. names
PARTNAMESIZE 100    10      Height and LineWidth used by part type names
PINNOSIZE    97     10      Height and LineWidth used by pin numbers
NETNAMESIZE  100    10      Height and LineWidth used by net names
REAL WIDTH   20             Widths greater then this are displayed real size
SHEET SIZE   A             
UNITS        0              Rules units type
JOBNAME      Mp3_V3-2M.sch
NTXCOL 11 9
HIRCOL 14
LINCOL 8
TXTCOL 11 9
CONCOL 14
BUSCOL 14
PTXCOL 11 9
COMCOL 11
NMCOL  11 9
PNMCOL 11 9
PINCOL 11 9
NETCOL 11 9
FBGCOL 15 0
OFFREFVIEW   0              Offsheet references visibility default flag
OFFREFNUM    0              Offsheet references per line
SHEETNUMSEP  []             Sheet Number separators
FONT MODE   System
DEFAULT FONT "Regular Verdana"
BORDER NAME SHEET_A_MOD3
FIELDCOL 10 2

*CAM* PLOTTER SETTINGS 
*REMARK*    PARENT_KEYWORD PARENT_VALUE
*REMARK*  [ { 
*REMARK*       CHILD_KEYWORD CHILD_VALUE
*REMARK*     [ CHILD_KEYWORD CHILD_VALUE
*REMARK*     [ { 
*REMARK*          GRAND_CHILD_KEYWORD GRAND_CHILD_VALUE [...] 
*REMARK*       } ]] 
*REMARK*    } ] 

PLOT_SECTION	5.0
{
PLOT_DEFAULTS_PHOTO_PLOTTER	NULL
{
DEFAULT_FILE_PREFIX	 PressureSensor_Logic0
DEFAULT_SCALE	 1 1
DEFAULT_ORIENTATION	 0
DEFAULT_JUSTIFICATION	 SF
DEFAULT_OFFSETS	 0 0
DEFAULT_WINDOW_PLOT	 N
DEFAULT_PLOT_JOBNAME	 N
DEFAULT_PLOT_OLE	 N
DEFAULT_SHEET	Current
DEFAULT_CONNECTIONS	1
DEFAULT_BUSSES	1
DEFAULT_LINES	1
DEFAULT_TEXT	1
DEFAULT_PARTS	1
DEFAULT_REFDES	1
DEFAULT_PARTTYPES	1
DEFAULT_PARTEXT	1
DEFAULT_PINNUMBERS	1
DEFAULT_PINNAMES	1
DEFAULT_NETNAMES	1
DEFAULT_HIERSYMS	1
}
PLOT_DEFAULTS_PEN_PLOTTER	NULL
{
DEFAULT_FILE_PREFIX	 chaos2_proto_Logic0
DEFAULT_SCALE	 1 1
DEFAULT_ORIENTATION	 0
DEFAULT_JUSTIFICATION	 SF
DEFAULT_OFFSETS	 0 0
DEFAULT_WINDOW_PLOT	 N
DEFAULT_PLOT_JOBNAME	 Y
DEFAULT_PLOT_OLE	 N
DEFAULT_SHEET	All
DEFAULT_CONNECTIONS	1
DEFAULT_BUSSES	1
DEFAULT_LINES	1
DEFAULT_TEXT	1
DEFAULT_PARTS	1
DEFAULT_REFDES	1
DEFAULT_PARTTYPES	1
DEFAULT_PARTEXT	1
DEFAULT_PINNUMBERS	1
DEFAULT_PINNAMES	1
DEFAULT_NETNAMES	1
DEFAULT_HIERSYMS	1
}
PLOT_DEFAULTS_PRINTER	NULL
{
DEFAULT_FILE_PREFIX	 chaos_brd
DEFAULT_SCALE	 1 1
DEFAULT_ORIENTATION	 0
DEFAULT_JUSTIFICATION	 SF
DEFAULT_OFFSETS	 0 0
DEFAULT_WINDOW_PLOT	 N
DEFAULT_PLOT_JOBNAME	 N
DEFAULT_PLOT_OLE	 N
DEFAULT_SHEET	All
DEFAULT_CONNECTIONS	1
DEFAULT_BUSSES	1
DEFAULT_LINES	1
DEFAULT_TEXT	1
DEFAULT_PARTS	1
DEFAULT_REFDES	1
DEFAULT_PARTTYPES	1
DEFAULT_PARTEXT	1
DEFAULT_PINNUMBERS	1
DEFAULT_PINNAMES	1
DEFAULT_NETNAMES	1
DEFAULT_HIERSYMS	1
}
PLOT_AUGMENT_ON_THE_FLY	Y
}

*MISC*      MISCELLANEOUS PARAMETERS
*REMARK*    PARENT_KEYWORD PARENT_VALUE
*REMARK*  [ { 
*REMARK*       CHILD_KEYWORD CHILD_VALUE
*REMARK*     [ CHILD_KEYWORD CHILD_VALUE
*REMARK*     [ { 
*REMARK*          GRAND_CHILD_KEYWORD GRAND_CHILD_VALUE [...] 
*REMARK*       } ]] 
*REMARK*    } ] 

LAYER	MILS
{
LAYER	0
{
LAYER_THICKNESS	0
DIELECTRIC	3.300000
}
LAYER	1
{
LAYER_NAME	Top
LAYER_TYPE	ROUTING
PLANE	MIXED
ROUTING_DIRECTION	HORIZONTAL
ASSOCIATED_SILK_SCREEN	Silkscreen Top
ASSOCIATED_PASTE_MASK	Paste Mask Top
ASSOCIATED_SOLDER_MASK	Solder Mask Top
ASSOCIATED_ASSEMBLY	Assembly Drawing Top
COMPONENT	Y
ROUTABLE	Y
VISIBLE	Y
SELECTABLE	Y
ENABLED	Y
LAYER_THICKNESS	10
COPPER_THICKNESS	1.35
DIELECTRIC	4.300000
COST	0
}
LAYER	2
{
LAYER_NAME	Inner Layer 2
LAYER_TYPE	ROUTING
PLANE	CAM
ROUTING_DIRECTION	VERTICAL
ROUTABLE	Y
VISIBLE	Y
SELECTABLE	Y
ENABLED	Y
LAYER_THICKNESS	10
COPPER_THICKNESS	1.35
DIELECTRIC	4.300000
COST	0
}
LAYER	3
{
LAYER_NAME	Inner Layer 3
LAYER_TYPE	ROUTING
PLANE	CAM
ROUTING_DIRECTION	HORIZONTAL
ROUTABLE	Y
VISIBLE	Y
SELECTABLE	Y
ENABLED	Y
LAYER_THICKNESS	10
COPPER_THICKNESS	1.35
DIELECTRIC	4.300000
COST	0
}
LAYER	4
{
LAYER_NAME	Bottom
LAYER_TYPE	ROUTING
PLANE	NONE
ROUTING_DIRECTION	VERTICAL
ASSOCIATED_SILK_SCREEN	Silkscreen Bottom
ASSOCIATED_PASTE_MASK	Paste Mask Bottom
ASSOCIATED_SOLDER_MASK	Solder Mask Bottom
ASSOCIATED_ASSEMBLY	Assembly Drawing Bottom
COMPONENT	Y
ROUTABLE	Y
VISIBLE	Y
SELECTABLE	Y
ENABLED	Y
LAYER_THICKNESS	0
COPPER_THICKNESS	1.35
DIELECTRIC	3.300000
COST	0
}
LAYER	5
{
LAYER_NAME	Layer_5
LAYER_TYPE	UNASSIGNED
PLANE	NONE
ROUTING_DIRECTION	NO_PREFERENCE
VISIBLE	Y
SELECTABLE	Y
ENABLED	Y
LAYER_THICKNESS	0
COPPER_THICKNESS	0
DIELECTRIC	0.000000
COST	0
}
LAYER	6
{
LAYER_NAME	Layer_6
LAYER_TYPE	UNASSIGNED
PLANE	NONE
ROUTING_DIRECTION	NO_PREFERENCE
VISIBLE	Y
SELECTABLE	Y
ENABLED	Y
LAYER_THICKNESS	0
COPPER_THICKNESS	0
DIELECTRIC	0.000000
COST	0
}
LAYER	7
{
LAYER_NAME	Layer_7
LAYER_TYPE	UNASSIGNED
PLANE	NONE
ROUTING_DIRECTION	NO_PREFERENCE
VISIBLE	Y
SELECTABLE	Y
ENABLED	Y
LAYER_THICKNESS	0
COPPER_THICKNESS	0
DIELECTRIC	0.000000
COST	0
}
LAYER	8
{
LAYER_NAME	Layer_8
LAYER_TYPE	UNASSIGNED
PLANE	NONE
ROUTING_DIRECTION	NO_PREFERENCE
VISIBLE	Y
SELECTABLE	Y
ENABLED	Y
LAYER_THICKNESS	0
COPPER_THICKNESS	0
DIELECTRIC	0.000000
COST	0
}
LAYER	9
{
LAYER_NAME	Layer_9
LAYER_TYPE	UNASSIGNED
PLANE	NONE
ROUTING_DIRECTION	NO_PREFERENCE
VISIBLE	Y
SELECTABLE	Y
ENABLED	Y
LAYER_THICKNESS	0
COPPER_THICKNESS	0
DIELECTRIC	0.000000
COST	0
}
LAYER	10
{
LAYER_NAME	Layer_10
LAYER_TYPE	UNASSIGNED
PLANE	NONE
ROUTING_DIRECTION	NO_PREFERENCE
VISIBLE	Y
SELECTABLE	Y
ENABLED	Y
LAYER_THICKNESS	0
COPPER_THICKNESS	0
DIELECTRIC	0.000000
COST	0
}
LAYER	11
{
LAYER_NAME	Layer_11
LAYER_TYPE	UNASSIGNED
PLANE	NONE
ROUTING_DIRECTION	NO_PREFERENCE
VISIBLE	Y
SELECTABLE	Y
ENABLED	Y
LAYER_THICKNESS	0
COPPER_THICKNESS	0
DIELECTRIC	0.000000
COST	0
}
LAYER	12
{
LAYER_NAME	Layer_12
LAYER_TYPE	UNASSIGNED
PLANE	NONE
ROUTING_DIRECTION	NO_PREFERENCE
VISIBLE	Y
SELECTABLE	Y
ENABLED	Y
LAYER_THICKNESS	0
COPPER_THICKNESS	0
DIELECTRIC	0.000000
COST	0
}
LAYER	13
{
LAYER_NAME	Layer_13
LAYER_TYPE	UNASSIGNED
PLANE	NONE
ROUTING_DIRECTION	NO_PREFERENCE
VISIBLE	Y
SELECTABLE	Y
ENABLED	Y
LAYER_THICKNESS	0
COPPER_THICKNESS	0
DIELECTRIC	0.000000
COST	0
}
LAYER	14
{
LAYER_NAME	Layer_14
LAYER_TYPE	UNASSIGNED
PLANE	NONE
ROUTING_DIRECTION	NO_PREFERENCE
VISIBLE	Y
SELECTABLE	Y
ENABLED	Y
LAYER_THICKNESS	0
COPPER_THICKNESS	0
DIELECTRIC	0.000000
COST	0
}
LAYER	15
{
LAYER_NAME	Layer_15
LAYER_TYPE	UNASSIGNED
PLANE	NONE
ROUTING_DIRECTION	NO_PREFERENCE
VISIBLE	Y
SELECTABLE	Y
ENABLED	Y
LAYER_THICKNESS	0
COPPER_THICKNESS	0
DIELECTRIC	0.000000
COST	0
}
LAYER	16
{
LAYER_NAME	Layer_16
LAYER_TYPE	UNASSIGNED
PLANE	NONE
ROUTING_DIRECTION	NO_PREFERENCE
VISIBLE	Y
SELECTABLE	Y
ENABLED	Y
LAYER_THICKNESS	0
COPPER_THICKNESS	0
DIELECTRIC	0.000000
COST	0
}
LAYER	17
{
LAYER_NAME	Layer_17
LAYER_TYPE	UNASSIGNED
PLANE	NONE
ROUTING_DIRECTION	NO_PREFERENCE
VISIBLE	Y
SELECTABLE	Y
ENABLED	Y
LAYER_THICKNESS	0
COPPER_THICKNESS	0
DIELECTRIC	0.000000
COST	0
}
LAYER	18
{
LAYER_NAME	Layer_18
LAYER_TYPE	UNASSIGNED
PLANE	NONE
ROUTING_DIRECTION	NO_PREFERENCE
VISIBLE	Y
SELECTABLE	Y
ENABLED	Y
LAYER_THICKNESS	0
COPPER_THICKNESS	0
DIELECTRIC	0.000000
COST	0
}
LAYER	19
{
LAYER_NAME	Layer_19
LAYER_TYPE	UNASSIGNED
PLANE	NONE
ROUTING_DIRECTION	NO_PREFERENCE
VISIBLE	Y
SELECTABLE	Y
ENABLED	Y
LAYER_THICKNESS	0
COPPER_THICKNESS	0
DIELECTRIC	0.000000
COST	0
}
LAYER	20
{
LAYER_NAME	Layer_20
LAYER_TYPE	UNASSIGNED
PLANE	NONE
ROUTING_DIRECTION	NO_PREFERENCE
VISIBLE	Y
SELECTABLE	Y
ENABLED	Y
LAYER_THICKNESS	0
COPPER_THICKNESS	0
DIELECTRIC	0.000000
COST	0
}
LAYER	21
{
LAYER_NAME	Solder Mask Top
LAYER_TYPE	SOLDER_MASK
PLANE	NONE
ROUTING_DIRECTION	NO_PREFERENCE
VISIBLE	Y
SELECTABLE	Y
ENABLED	Y
LAYER_THICKNESS	0
COPPER_THICKNESS	0
DIELECTRIC	0.000000
COST	0
}
LAYER	22
{
LAYER_NAME	Paste Mask Bottom
LAYER_TYPE	PASTE_MASK
PLANE	NONE
ROUTING_DIRECTION	NO_PREFERENCE
VISIBLE	Y
SELECTABLE	Y
ENABLED	Y
LAYER_THICKNESS	0
COPPER_THICKNESS	0
DIELECTRIC	0.000000
COST	0
}
LAYER	23
{
LAYER_NAME	Paste Mask Top
LAYER_TYPE	PASTE_MASK
PLANE	NONE
ROUTING_DIRECTION	NO_PREFERENCE
VISIBLE	Y
SELECTABLE	Y
ENABLED	Y
LAYER_THICKNESS	0
COPPER_THICKNESS	0
DIELECTRIC	0.000000
COST	0
}
LAYER	24
{
LAYER_NAME	Drill Drawing
LAYER_TYPE	DRILL
PLANE	NONE
ROUTING_DIRECTION	NO_PREFERENCE
VISIBLE	Y
SELECTABLE	Y
ENABLED	Y
LAYER_THICKNESS	0
COPPER_THICKNESS	0
DIELECTRIC	0.000000
COST	0
}
LAYER	25
{
LAYER_NAME	Layer_25
LAYER_TYPE	UNASSIGNED
PLANE	NONE
ROUTING_DIRECTION	NO_PREFERENCE
VISIBLE	Y
SELECTABLE	Y
ENABLED	Y
LAYER_THICKNESS	0
COPPER_THICKNESS	0
DIELECTRIC	0.000000
COST	0
}
LAYER	26
{
LAYER_NAME	Silkscreen Top
LAYER_TYPE	SILK_SCREEN
PLANE	NONE
ROUTING_DIRECTION	NO_PREFERENCE
VISIBLE	Y
SELECTABLE	Y
ENABLED	Y
LAYER_THICKNESS	0
COPPER_THICKNESS	0
DIELECTRIC	0.000000
COST	0
}
LAYER	27
{
LAYER_NAME	Assembly Drawing Top
LAYER_TYPE	ASSEMBLY
PLANE	NONE
ROUTING_DIRECTION	NO_PREFERENCE
VISIBLE	Y
SELECTABLE	Y
ENABLED	Y
LAYER_THICKNESS	0
COPPER_THICKNESS	0
DIELECTRIC	0.000000
COST	0
}
LAYER	28
{
LAYER_NAME	Solder Mask Bottom
LAYER_TYPE	SOLDER_MASK
PLANE	NONE
ROUTING_DIRECTION	NO_PREFERENCE
VISIBLE	Y
SELECTABLE	Y
ENABLED	Y
LAYER_THICKNESS	0
COPPER_THICKNESS	0
DIELECTRIC	0.000000
COST	0
}
LAYER	29
{
LAYER_NAME	Silkscreen Bottom
LAYER_TYPE	SILK_SCREEN
PLANE	NONE
ROUTING_DIRECTION	NO_PREFERENCE
VISIBLE	Y
SELECTABLE	Y
ENABLED	Y
LAYER_THICKNESS	0
COPPER_THICKNESS	0
DIELECTRIC	0.000000
COST	0
}
LAYER	30
{
LAYER_NAME	Assembly Drawing Bottom
LAYER_TYPE	ASSEMBLY
PLANE	NONE
ROUTING_DIRECTION	NO_PREFERENCE
VISIBLE	Y
SELECTABLE	Y
ENABLED	Y
LAYER_THICKNESS	0
COPPER_THICKNESS	0
DIELECTRIC	0.000000
COST	0
}
}
*REMARK*    PARENT_KEYWORD PARENT_VALUE
*REMARK*  [ { 
*REMARK*       CHILD_KEYWORD CHILD_VALUE
*REMARK*     [ CHILD_KEYWORD CHILD_VALUE
*REMARK*     [ { 
*REMARK*          GRAND_CHILD_KEYWORD GRAND_CHILD_VALUE [...] 
*REMARK*       } ]] 
*REMARK*    } ] 

RULES_SECTION	MILS
{
NET_CLASS	DATA
DESIGN	RULES
{
RULE_SET	(1)
{
FOR	:
{
DEFAULT	:
}
AGAINST	:
{
DEFAULT	:
}
LAYER	0
CLEARANCE_RULE	:
{
TRACK_TO_TRACK	10
VIA_TO_TRACK	10
VIA_TO_VIA	10
PAD_TO_TRACK	10
PAD_TO_VIA	10
PAD_TO_PAD	10
SMD_TO_TRACK	10
SMD_TO_VIA	10
SMD_TO_PAD	10
SMD_TO_SMD	10
COPPER_TO_TRACK	10
COPPER_TO_VIA	10
COPPER_TO_PAD	10
COPPER_TO_SMD	10
COPPER_TO_COPPER	10
TEXT_TO_TRACK	10
TEXT_TO_VIA	10
TEXT_TO_PAD	10
TEXT_TO_SMD	10
OUTLINE_TO_TRACK	10
OUTLINE_TO_VIA	10
OUTLINE_TO_PAD	10
OUTLINE_TO_SMD	10
OUTLINE_TO_COPPER	10
DRILL_TO_TRACK	10
DRILL_TO_VIA	10
DRILL_TO_PAD	10
DRILL_TO_SMD	10
DRILL_TO_COPPER	10
SAME_NET_SMD_TO_VIA	10
SAME_NET_SMD_TO_CRN	10
SAME_NET_VIA_TO_VIA	10
SAME_NET_PAD_TO_CRN	10
MIN_TRACK_WIDTH	10
REC_TRACK_WIDTH	12
MAX_TRACK_WIDTH	25
DRILL_TO_DRILL	6
BODY_TO_BODY	6
SAME_NET_TRACK_TO_CRN	10
}
}
RULE_SET	(2)
{
FOR	:
{
DEFAULT	:
}
AGAINST	:
{
DEFAULT	:
}
LAYER	0
ROUTE_RULE	:
{
LENGTH_MINIMIZATION_TYPE	1
TRACE_SHARE	Y
VIA_SHARE	Y
AUTO_ROUTE	Y
RIPUP	Y
SHOVE	Y
ROUTE_PRIORITY	3
MAX_NUMBER_OF_VIAS	-1
VALID_LAYER	1
VALID_LAYER	2
VALID_LAYER	3
VALID_LAYER	4
VALID_VIA_TYPE	V50_25
}
}
RULE_SET	(3)
{
FOR	:
{
DEFAULT	:
}
AGAINST	:
{
DEFAULT	:
}
LAYER	0
HIGH_SPEED_RULE	:
{
MIN_LENGTH	0
MAX_LENGTH	50000
STUB_LENGTH	0
PARALLEL_LENGTH	1000
PARALLEL_GAP	200
TANDEM_LENGTH	1000
TANDEM_GAP	200
MIN_DELAY	0.000000
MAX_DELAY	10.000000
MIN_CAPACITANCE	0.000000
MAX_CAPACITANCE	10.000000
MIN_IMPEDANCE	50.000000
MAX_IMPEDANCE	150.000000
SHIELD_NET	*
SHIELD_GAP	200
MATCH_LENGTH_TOLERANCE	200
}
}
}
}

*FIELDS*    USER FIELDS

"Drawn By" stanc
"Checked By" 
"QC By" 
"Released By" 
"Drawn Date" 18April2020
"Checked Date" 
"QC Date" 
"Release Date" 
"Company Name" Princeton University
"Title" MP3V Sensor Board
"Code" 
"Drawing Number" 
"Revision" 2
"Scale" 
"REV" 
"COMPANY ADDRESS" Physics Dept.

*SHT*   1 $$$NONE -1 $$$NONE
*CAE*        GENERAL PARAMETERS FOR THE SHEET"

SCALE        7.594          Scale of window expansion
WINDOWCENTER 2660   2161    Point defining the center of the window
BITCS0       0              system status bits
BITCS1       0              system status bits
BITCS2       0              system status bits

*TEXT*       FREE TEXT


*LINES*      LINES ITEMS

D34316           LINES    10130  8160   1   0
CIRCLE 2   10  255
0      0     
-20    0     
D22302           LINES    10500  5850   20  28
OPEN   2   10  255
0      0     
-500   0     
OPEN   2   10  255
0      -3500 
-500   -3500 
OPEN   2   10  255
0      -1750 
-500   -1750 
OPEN   2   10  255
-5500  -4050 
-500   -4050 
OPEN   2   10  255
-9500  0     
-10000 0     
OPEN   2   10  255
-9500  -3500 
-10000 -3500 
OPEN   2   10  255
-9500  -1750 
-10000 -1750 
OPEN   2   10  255
-500   -5000 
-5500  -5000 
OPEN   2   10  255
-498   -4590 
-5498  -4590 
OPEN   2   10  255
-5500  -4050 
-5500  -5250 
OPEN   2   10  255
-1500  -5000 
-1500  -5250 
OPEN   2   10  255
-2000  -5000 
-2000  -5250 
OPEN   2   10  255
-2000  -5000 
-2000  -5250 
OPEN   2   10  255
-3400  -5000 
-3400  -5250 
OPEN   2   10  255
-8000  2250  
-8000  1750  
OPEN   2   10  255
-2000  2250  
-2000  1750  
OPEN   2   10  255
-3500  2250  
-3500  1750  
OPEN   2   10  255
-5000  2250  
-5000  1750  
OPEN   2   10  255
-6500  2250  
-6500  1750  
OPEN   5   10  255
-500   -5250 
-500   1750  
-9500  1750  
-9500  -5250 
-500   -5250 
-2880  -5120  0   8 153  10 1 "Default Font"
Drawn Date
-1630  -5120  0   12 153  10 1 "Default Font"
Revision
-3210  -4800  0   12 250  10 1 "Default Font"
Title
-3870  -4550  0   0 250  10 1 "Default Font"
Company Address
-8750  1850   0   0 250  25 0 "Default Font"
6
-7250  1850   0   0 250  25 0 "Default Font"
5
-5750  1850   0   0 250  25 0 "Default Font"
4
-4250  1850   0   0 250  25 0 "Default Font"
3
-2750  1850   0   0 250  25 0 "Default Font"
2
-1250  1850   0   0 250  25 0 "Default Font"
1
-5390  -4160  0   0 97   10 0 "Default Font"
COMPANY:
-4310  -5120  0   9 153  10 1 "Default Font"
Drawn By
-5420  -5150  0   0 97   10 0 "Default Font"
DRAWN:
-3330  -5160  0   0 97   10 0 "Default Font"
DATED:
-5300  -4700  0   0 97   10 0 "Default Font"
TITLE:
-1960  -5160  0   0 97   10 0 "Default Font"
REV:
-1030  -5120  0   8 153  10 1 "Default Font"
Sheet Number
-3180  -4200  0   12 250  10 1 "Default Font"
Company Name
-400   -4400  0   0 250  25 0 "Default Font"
A
-1350  -5160  0   0 97   10 0 "Default Font"
SHEET:     OF
-760   -5120  0   8 153  10 1 "Default Font"
Number of Sheets
-9750  850    0   0 250  25 0 "Default Font"
D
-9750  -4400  0   0 250  25 0 "Default Font"
A
-9750  -900   0   0 250  25 0 "Default Font"
C
-9750  -2650  0   0 250  25 0 "Default Font"
B
-400   850    0   0 250  25 0 "Default Font"
D
-400   -900   0   0 250  25 0 "Default Font"
C
-400   -2650  0   0 250  25 0 "Default Font"
B

*CAEDECAL*  ITEMS

PIN              34000 34000 100 10 100 10 4 1 0 0 0 1
TIMESTAMP 1999.08.25.21.39.16
"Default Font"
"Default Font"
140 20 0 1 100 10 "Default Font"
REF-DES
230 0 0 8 100 10 "Default Font"
PART-TYPE
-520 0 0 1 100 10 "Default Font"
*
-80 0 0 1 100 10 "Default Font"
*
OPEN   2   10  255
0     0    
200   0    

PINB             34000 34000 100 10 100 10 4 2 0 0 0 1
TIMESTAMP 1999.08.25.21.39.16
"Default Font"
"Default Font"
130 14 0 1 100 10 "Default Font"
REF-DES
230 0 0 8 100 10 "Default Font"
PART-TYPE
-500 10 0 1 100 10 "Default Font"
*
-30 14 0 1 100 10 "Default Font"
*
OPEN   2   10  255
0     0    
140   0    
CIRCLE 2   10  255
140   0    
190   0    

PCLK             33500 33180 100 10 100 10 4 2 0 0 0 1
TIMESTAMP 1999.08.25.21.39.16
"Default Font"
"Default Font"
130 14 0 1 100 10 "Default Font"
REF-DES
280 0 0 8 100 10 "Default Font"
PART-TYPE
-500 10 0 1 100 10 "Default Font"
*
-30 14 0 1 100 10 "Default Font"
*
OPEN   2   10  255
0     0    
200   0    
OPEN   3   10  255
200   30   
260   0    
200   -30  

PCLKB            33500 33180 100 10 100 10 4 3 0 0 0 1
TIMESTAMP 1999.08.25.21.39.16
"Default Font"
"Default Font"
130 14 0 1 100 10 "Default Font"
REF-DES
280 0 0 8 100 10 "Default Font"
PART-TYPE
-500 10 0 1 100 10 "Default Font"
*
-30 14 0 1 100 10 "Default Font"
*
OPEN   3   10  255
200   30   
260   0    
200   -30  
OPEN   2   10  255
0     0    
140   0    
CIRCLE 2   10  255
190   0    
140   0    

PINIEB           34000 34000 100 10 100 10 4 1 0 0 0 1
TIMESTAMP 1999.08.25.21.39.16
"Default Font"
"Default Font"
130 14 0 1 100 10 "Default Font"
REF-DES
220 0 0 8 100 10 "Default Font"
PART-TYPE
-500 10 0 1 100 10 "Default Font"
*
-30 14 0 1 100 10 "Default Font"
*
OPEN   4   10  255
0     0    
200   0    
140   30   
140   0    

PINORB           34000 34000 100 10 100 10 4 2 0 0 0 1
TIMESTAMP 1999.08.25.21.39.16
"Default Font"
"Default Font"
130 14 0 1 100 10 "Default Font"
REF-DES
300 0 0 8 100 10 "Default Font"
PART-TYPE
-500 10 0 1 100 10 "Default Font"
*
-30 14 0 1 100 10 "Default Font"
*
OPEN   2   10  255
0     0    
180   0    
CIRCLE 2   10  255
230   0    
180   0    

PINSHORT         34000 34000 100 10 100 10 4 1 0 0 0 1
TIMESTAMP 1999.08.25.21.39.16
"Default Font"
"Default Font"
60 10 0 1 100 10 "Default Font"
REF-DES
140 10 0 8 100 10 "Default Font"
PART-TYPE
-530 10 0 1 100 10 "Default Font"
*
-70 10 0 1 100 10 "Default Font"
*
OPEN   2   10  255
0     0    
100   0    

PINVRTS          34000 34000 100 10 100 10 4 1 0 0 3 1
TIMESTAMP 1999.08.25.21.39.16
"Default Font"
"Default Font"
20 -80 0 0 100 10 "Default Font"
REF-DES
-20 -40 0 9 100 10 "Default Font"
PART-TYPE
-500 10 0 1 100 10 "Default Font"
*
-30 14 0 1 100 10 "Default Font"
*
OPEN   2   10  255
0     -100 
0     0    

POINT            33500 33500 100 10 100 10 4 1 0 0 0 1
TIMESTAMP 2007.04.03.19.59.06
"Regular Verdana"
"Regular Verdana"
0 0 0 1 100 10 "Regular Verdana"
REF-DES
0 -100 0 8 100 10 "Default Font"
PART-TYPE
0 -200 0 1 100 10 "Default Font"
#0:TYP=U SWP=0
0 -300 0 1 100 10 "Default Font"
NETNAME
CIRCLE 2   10  255
20    -20  
-20   20   

PIN_DOT          34000 34000 100 10 100 10 4 1 0 0 0 1
TIMESTAMP 2008.02.07.17.38.27
"Default Font"
"Default Font"
130 14 0 1 100 10 "Default Font"
REF-DES
230 0 0 8 100 10 "Default Font"
PART-TYPE
-500 10 0 1 100 10 "Default Font"
#0:TYP=U SWP=0
-30 14 0 1 100 10 "Default Font"
NETNAME
CIRCLE 2   10  255
10    -10  
-10   10   

PIN10            32000 32000 100 10 100 10 2 1 0 0 0 1
TIMESTAMP 2006.07.20.17.16.13
"Default Font"
"Default Font"
150 100 0 9 90 10 "Default Font"
REF-DES
0 0 0 0 0 0 "Default Font"
PART-TYPE
OPEN   2   1   255
0     0    
-100  0    

REFIN            33500 33180 100 10 100 10 4 1 0 1 24 0
TIMESTAMP 1999.08.25.21.39.16
"Default Font"
"Default Font"
-360 0 0 1 100 10 "Default Font"
REF-DES
-360 -20 0 3 100 10 "Default Font"
PART-TYPE
0 100 0 0 100 10 "Default Font"
*
0 0 0 0 100 10 "Default Font"
*
OPEN   7   5   255
0     0    
-100  0    
-150  -50  
-300  -50  
-300  50   
-150  50   
-100  0    
T0     0     0 0 0 0 0 0 0 0 0 8 
P0 0 0 0 0 0 0 0 128

REFOUT           33500 33180 100 10 100 10 4 1 0 1 24 0
TIMESTAMP 1999.08.25.21.39.16
"Default Font"
"Default Font"
350 10 0 0 100 10 "Default Font"
REF-DES
350 -10 0 2 100 10 "Default Font"
PART-TYPE
0 100 0 0 100 10 "Default Font"
*
0 0 0 0 100 10 "Default Font"
*
OPEN   8   5   255
0     0    
100   0    
100   50   
250   50   
300   0    
250   -50  
100   -50  
100   0    
T0     0     0 0 0 0 0 0 0 0 0 8 
P0 0 0 0 0 0 0 0 128

GND              33500 33180 100 10 100 10 4 4 0 1 26 0
TIMESTAMP 1999.08.25.21.39.16
"Default Font"
"Default Font"
100 -50 0 0 100 10 "Default Font"
REF-DES
0 200 0 0 100 10 "Default Font"
PART-TYPE
0 100 0 0 100 10 "Default Font"
*
0 0 0 0 100 10 "Default Font"
*
OPEN   2   5   255
0     0    
0     -100 
OPEN   2   5   255
-100  -100 
100   -100 
OPEN   2   5   255
-60   -160 
60    -160 
OPEN   2   5   255
-20   -220 
20    -220 
T0     0     0 0 0 0 0 0 0 0 0 8 
P0 0 0 0 0 0 0 0 128

AGND             33500 33180 100 10 100 10 4 1 0 1 26 0
TIMESTAMP 1999.08.25.21.39.16
"Default Font"
"Default Font"
260 0 0 4 100 10 "Default Font"
REF-DES
0 200 0 6 100 10 "Default Font"
PART-TYPE
0 100 0 6 100 10 "Default Font"
*
0 0 0 6 100 10 "Default Font"
*
OPEN   6   5   255
0     0    
0     -50  
-100  -50  
0     -200 
100   -50  
0     -50  
T0     0     0 0 0 0 0 0 0 0 0 8 
P0 0 0 0 0 0 0 0 128

CHGND            33500 33180 100 10 100 10 4 5 0 1 26 0
TIMESTAMP 1999.08.25.21.39.16
"Default Font"
"Default Font"
264 -40 0 4 100 10 "Default Font"
REF-DES
0 200 0 6 100 10 "Default Font"
PART-TYPE
0 100 0 6 100 10 "Default Font"
*
0 0 0 6 100 10 "Default Font"
*
OPEN   2   5   255
0     0    
0     -100 
OPEN   2   5   255
-100  -100 
100   -100 
OPEN   2   5   255
-100  -100 
-150  -200 
OPEN   2   5   255
0     -100 
-50   -200 
OPEN   2   5   255
100   -100 
50    -200 
T0     0     0 0 0 0 0 0 0 0 0 8 
P0 0 0 0 0 0 0 0 128

+5V              33500 33180 100 10 100 10 4 2 0 1 26 0
TIMESTAMP 1999.08.25.21.39.16
"Default Font"
"Default Font"
0 250 0 4 100 10 "Default Font"
REF-DES
0 200 0 0 100 10 "Default Font"
PART-TYPE
0 100 0 0 100 10 "Default Font"
*
0 0 0 0 100 10 "Default Font"
*
OPEN   2   5   255
0     0    
0     200  
COPCLS 4   5   255
0     200  
-50   100  
50    100  
0     200  
T0     0     0 0 0 0 0 0 0 0 0 8 
P0 0 0 0 0 0 0 0 128

BUBBLE           33500 33180 100 10 100 10 4 2 0 1 26 0
TIMESTAMP 1999.08.25.21.39.16
"Default Font"
"Default Font"
0 300 0 4 100 10 "Default Font"
REF-DES
0 200 0 6 100 10 "Default Font"
PART-TYPE
0 100 0 6 100 10 "Default Font"
*
0 0 0 6 100 10 "Default Font"
*
OPEN   2   10  255
0     0    
0     100  
CIRCLE 2   10  255
0     100  
0     200  
T0     0     0 0 0 0 0 0 0 0 0 8 
P0 0 0 0 0 0 0 0 128

Y                33500 33180 100 10 100 10 4 2 0 1 26 0
TIMESTAMP 1999.08.25.21.39.16
"Default Font"
"Default Font"
0 300 0 4 100 10 "Default Font"
REF-DES
0 200 0 6 100 10 "Default Font"
PART-TYPE
0 100 0 6 100 10 "Default Font"
*
0 0 0 6 100 10 "Default Font"
*
OPEN   3   10  255
0     0    
0     100  
-100  200  
OPEN   2   10  255
0     100  
100   200  
T0     0     0 0 0 0 0 0 0 0 0 8 
P0 0 0 0 0 0 0 0 128

+12V             33500 33274 100 10 100 10 4 2 1 1 26 0
TIMESTAMP 1999.08.25.21.39.16
"Default Font"
"Default Font"
4 484 0 4 100 10 "Default Font"
REF-DES
0 200 0 6 100 10 "Default Font"
PART-TYPE
0 100 0 6 100 10 "Default Font"
*
0 0 0 6 100 10 "Default Font"
*
OPEN   2   5   255
0     0    
0     300  
COPCLS 4   5   255
0     300  
-50   150  
50    150  
0     300  
-108   356    0   0 97  10
+12V
T0     0     0 0 0 0 0 0 0 0 0 8 
P0 0 0 0 0 0 0 0 128

-5V              33500 33274 100 10 100 10 4 2 1 1 26 0
TIMESTAMP 1999.08.25.21.39.16
"Default Font"
"Default Font"
16 -520 0 4 100 10 "Default Font"
REF-DES
0 200 0 6 100 10 "Default Font"
PART-TYPE
0 100 0 6 100 10 "Default Font"
*
0 0 0 6 100 10 "Default Font"
*
OPEN   2   5   255
0     0    
0     -300 
COPCLS 4   5   255
0     -300 
50    -150 
-50   -150 
0     -300 
-80    -388   0   0 97  10
-5V
T0     0     0 0 0 0 0 0 0 0 0 8 
P0 0 0 0 0 0 0 0 128

-12V             33500 33274 100 10 100 10 4 2 1 1 26 0
TIMESTAMP 1999.08.25.21.39.16
"Default Font"
"Default Font"
8 -560 0 4 100 10 "Default Font"
REF-DES
0 200 0 6 100 10 "Default Font"
PART-TYPE
0 100 0 6 100 10 "Default Font"
*
0 0 0 6 100 10 "Default Font"
*
OPEN   2   5   255
0     0    
0     -300 
COPCLS 4   5   255
0     -300 
50    -150 
-50   -150 
0     -300 
-116   -412   0   0 97  10
-12V
T0     0     0 0 0 0 0 0 0 0 0 8 
P0 0 0 0 0 0 0 0 128

+5VA             33500 33274 100 10 100 10 4 2 1 1 26 0
TIMESTAMP 1999.08.25.21.39.16
"Default Font"
"Default Font"
8 468 0 4 100 10 "Default Font"
REF-DES
0 200 0 6 100 10 "Default Font"
PART-TYPE
0 100 0 6 100 10 "Default Font"
*
0 0 0 6 100 10 "Default Font"
*
OPEN   2   10  255
0     0    
0     300  
COPCLS 4   10  255
0     300  
-50   150  
50    150  
0     300  
-108   336    0   0 97  10
+5VA
T0     0     0 0 0 0 0 0 0 0 0 8 
P0 0 0 0 0 0 0 0 128

CAP              32000 32000 97 10 97 10 4 4 0 2 26 0
TIMESTAMP 2015.06.04.18.56.32
"Default Font"
"Default Font"
150 -210 0 0 100 10 "Default Font"
REF-DES
210 -40 0 2 100 10 "Default Font"
PART-TYPE
150 -240 0 2 100 10 "Default Font"
VALUE
150 -340 0 2 100 10 "Default Font"
*
OPEN   2   10  255
0     -200 
0     -50  
OPEN   2   10  255
-100  -200 
100   -200 
OPEN   2   10  255
-100  -300 
100   -300 
OPEN   2   10  255
0     -300 
0     -500 
T0     0     0 0 20 -90 0 0 -20 -40 0 9 PINVRTS
P-110 -140 0 1 -30 14 0 1 0
T0     -500  0 2 20 -80 0 0 -20 -40 0 9 PINVRTS
P-110 -130 0 1 -30 14 0 1 0

MP3V5004G        32000 32000 97 10 97 10 4 1 0 3 0 0
TIMESTAMP 2020.04.09.14.00.22
"Default Font"
"Default Font"
290 750 0 4 97 10 "Default Font"
REF-DES
300 670 0 6 97 10 "Default Font"
PART-TYPE
1250 -340 0 6 97 10 "Default Font"
*
1250 -440 0 6 97 10 "Default Font"
*
CLOSED 5   10  255
0     0    
600   0    
600   700  
0     700  
0     0    
T-200  400   0 0 140 20 0 1 230 0 0 8 PIN
P-520 0 0 1 -80 0 0 1 0
T800   400   0 1 140 20 0 1 230 0 0 8 PIN
P-520 0 0 1 -80 0 0 1 0
T300   -200  90 1 140 20 0 1 230 0 0 8 PIN
P-520 0 0 1 -80 0 0 1 0

CONN4            32000 32000 97 10 97 10 2 1 0 4 8 0
TIMESTAMP 2020.04.18.19.08.37
"Default Font"
"Default Font"
-360 130 0 4 97 10 "Default Font"
REF-DES
-340 -430 0 6 97 10 "Default Font"
PART-TYPE
OPEN   5   10  255
-500  100  
-200  100  
-200  -400 
-500  -400 
-500  100  
T0     0     0 1 140 20 0 1 230 0 0 8 PIN
P-520 0 0 1 -80 0 0 1 0
T0     -100  0 1 140 20 0 1 230 0 0 8 PIN
P-520 0 0 1 -80 0 0 1 0
T0     -200  0 1 140 20 0 1 230 0 0 8 PIN
P-520 0 0 1 -80 0 0 1 0
T0     -300  0 1 140 20 0 1 230 0 0 8 PIN
P-520 0 0 1 -80 0 0 1 0

CAPA             32000 32000 100 10 100 10 4 4 0 2 26 0
TIMESTAMP 2015.06.04.18.56.32
"Default Font"
"Default Font"
180 -210 0 0 100 10 "Default Font"
REF-DES
240 -30 0 2 100 10 "Default Font"
PART-TYPE
180 -250 0 2 100 10 "Default Font"
VALUE
180 -360 0 2 100 10 "Default Font"
*
OPEN   2   10  255
0     -200 
0     -50  
OPEN   2   10  255
-100  -200 
100   -200 
OPEN   2   10  255
-100  -300  1333  -866  -140  -550  140   -260 
100   -300 
OPEN   2   10  255
0     -260 
0     -500 
T0     0     0 0 20 -80 0 0 -20 -40 0 9 PINVRTS
P-76 -112 0 1 -30 14 0 1 0
T0     -500  0 2 20 -80 0 0 -20 -40 0 9 PINVRTS
P-72 -136 0 1 -30 14 0 1 0

CAPH             32000 32000 100 10 100 10 4 4 0 2 26 0
TIMESTAMP 2015.06.04.18.56.32
"Default Font"
"Default Font"
250 150 0 4 100 10 "Default Font"
REF-DES
250 250 0 4 100 10 "Default Font"
PART-TYPE
260 -140 0 6 100 10 "Default Font"
VALUE
260 -250 0 6 100 10 "Default Font"
*
OPEN   2   10  255
100   0    
200   0    
OPEN   2   10  255
300   0    
400   0    
OPEN   2   10  255
200   100  
200   -100 
OPEN   2   10  255
300   100  
300   -100 
T0     0     0 0 80 20 0 1 170 -30 0 8 PINSHORT
P-40 -110 0 1 -70 10 0 1 0
T500   0     0 1 80 20 0 1 170 -30 0 8 PINSHORT
P-40 -120 0 1 -70 10 0 1 0

CAPAH            32000 32000 100 10 100 10 4 4 0 2 26 0
TIMESTAMP 2015.06.04.18.56.32
"Default Font"
"Default Font"
250 150 0 4 100 10 "Default Font"
REF-DES
250 250 0 4 100 10 "Default Font"
PART-TYPE
250 -150 0 6 100 10 "Default Font"
VALUE
250 -250 0 6 100 10 "Default Font"
*
OPEN   2   10  255
200   100  
200   -100 
OPEN   2   10  255
300   100   1272  1056  250   -120  500   120  
300   -100 
OPEN   2   10  255
200   0    
100   0    
OPEN   2   10  255
250   0    
400   0    
T0     0     0 0 30 20 0 1 170 -30 0 8 PINSHORT
P-28 -104 0 1 -70 10 0 1 0
T500   0     0 1 30 20 0 1 170 -30 0 8 PINSHORT
P-28 -104 0 1 -70 10 0 1 0


*PARTTYPE*   ITEMS

$OSR_SYMS UND  0   0   2     0
TIMESTAMP 1999.03.30.22.52.06
OFF 2
REFIN S 
REFOUT L 

$GND_SYMS UND  0   0   2     0
TIMESTAMP 1999.03.30.22.52.06
GND 3
GND G GND
AGND G AGND
CHGND G CHGND

$PWR_SYMS UND  0   0   2     0
TIMESTAMP 1999.03.30.22.52.06
PWR 7
+5V P +5V
BUBBLE P +5V
Y P +5V
+12V P +12V
-5V P -5V
-12V P -12V
+5VA P +5VA

MP3V5004G UND  1   0   0     0
TIMESTAMP 2020.04.09.14.00.21
GATE 1 3 0
MP3V5004G
2 0 S V
4 0 S VOUT
3 0 S GND

CONN4-VERT PLG  1   0   0     0
TIMESTAMP 2020.04.18.19.08.37
GATE 1 4 0
CONN4
1 0 S 1
2 0 S 2
3 0 S 3
4 0 S 4

C0805 CAP  1   0   0     0
TIMESTAMP 2015.06.04.18.56.31
GATE 4 2 0
CAP
CAPA
CAPH
CAPAH
1 1 U
2 1 U


*PART*       ITEMS


J1           CONN4-VERT       4900  3100    0 2 97 10 97 10 2 1 4 0 0 8
"Default Font"
"Default Font"
-340 -530 0 4 97 10 0 "Default Font"
REF-DES
-350 220 0 6 97 10 0 "Default Font"
PART-TYPE
"PCB DECAL" CONN_4-VERT
0 140 20 0 1
1 140 20 0 1
2 140 20 0 1
3 140 20 0 1

U1           MP3V5004G        5300  5000    0 0 97 10 97 10 4 1 3 0 0 0
"Default Font"
"Default Font"
290 750 0 4 97 10 0 "Default Font"
REF-DES
300 670 0 6 97 10 0 "Default Font"
PART-TYPE
1250 -340 0 6 97 10 0 "Default Font"
*
1250 -440 0 6 97 10 0 "Default Font"
*
"PCB DECAL" MP3V5004G
0 140 20 0 1
1 140 20 0 1
2 140 20 0 1

C2           C0805            4400  5300    0 0 97 10 97 10 4 12 2 0 0 26
"Default Font"
"Default Font"
80 -160 0 0 97 10 0 "Default Font"
REF-DES
210 -40 0 2 97 10 0 "Default Font"
PART-TYPE
60 -380 0 2 97 10 3 "Default Font"
Value
150 -340 0 2 97 10 0 "Default Font"
*
"Sim.Analog.Model" 
"Sim.Analog.Order" Model$
"Sim.Analog.Prefix" C
"Description" RADIAL CERAMIC CAPACITOR
"Part Number" 
"Value" 1uF
"Tolerance" ???
"Voltage Rating" ???
"Manufacturer #1" 
"Cost" 
"PCB DECAL" SM_C_0805
"Geometry.Height" 0.9mm
0 20 -90 0 0
1 20 -80 0 0

C1           C0805            4900  5300    0 0 97 10 97 10 4 12 2 0 0 26
"Default Font"
"Default Font"
70 -160 0 0 97 10 0 "Default Font"
REF-DES
210 -40 0 2 97 10 0 "Default Font"
PART-TYPE
70 -370 0 2 97 10 3 "Default Font"
Value
150 -340 0 2 97 10 0 "Default Font"
*
"Sim.Analog.Model" 
"Sim.Analog.Order" Model$
"Sim.Analog.Prefix" C
"Description" RADIAL CERAMIC CAPACITOR
"Part Number" 
"Value" .01uF
"Tolerance" ???
"Voltage Rating" ???
"Manufacturer #1" 
"Cost" 
"PCB DECAL" SM_C_0805
"Geometry.Height" 0.9mm
0 20 -90 0 0
1 20 -80 0 0

J2           CONN4-VERT       6900  3100    0 2 97 10 97 10 2 1 4 0 0 8
"Default Font"
"Default Font"
-340 -530 0 4 97 10 0 "Default Font"
REF-DES
-350 220 0 6 97 10 0 "Default Font"
PART-TYPE
"PCB DECAL" CONN_4-VERT
0 140 20 0 1
1 140 20 0 1
2 140 20 0 1
3 140 20 0 1


*BUSSES*


*OFFPAGE REFS*


@@@O0    +3.3V $PWR_SYMS 5000   3400   0 0 0
@@@O1    GND $GND_SYMS 5000   3000   0 0 0
@@@O2    PRESS_OUT @TERM 5300   3100   0 0 -2
@@@O3    +3.3V $PWR_SYMS 4400   5700   0 0 0
@@@O4    GND $GND_SYMS 5600   4700   0 0 0
@@@O5    GND $GND_SYMS 4900   4700   0 0 0
@@@O6    GND $GND_SYMS 4400   4700   0 0 0
@@@O7    PRESS_OUT @TERM 6800   5400   0 0 -2

*TIEDOTS*


@@@D0    4900   5400  
@@@D1    4400   5400  

*CONNECTION*


*SIGNAL* +3.3V 0 0
J1.3         @@@O0        3 0
4900   3300  
5000   3300  
5000   3400  
U1.2         @@@D0        2 0
5100   5400  
4900   5400  
C1.1         @@@D0        2 0
4900   5300  
4900   5400  
@@@D0        @@@D1        2 0
4900   5400  
4400   5400  
@@@D1        @@@O3        2 0
4400   5400  
4400   5700  
@@@D1        C2.1         2 0
4400   5400  
4400   5300  

*SIGNAL* GND 0 0
@@@O1        J1.2         3 0
5000   3000  
5000   3200  
4900   3200  
U1.3         @@@O4        2 0
5600   4800  
5600   4700  
C1.2         @@@O5        2 0
4900   4800  
4900   4700  
C2.2         @@@O6        2 0
4400   4800  
4400   4700  

*SIGNAL* PRESS_OUT 0 0
J1.1         @@@O2        2 0
4900   3100  
5300   3100  
@@@O7        U1.4         2 0
6800   5400  
6100   5400  

*NETNAMES*


+3.3V        @@@O0        0      250    0 4 0      0      0 0 -1 10 97 "Default Font"
PRESS_OUT    @@@O2        540    -40    0 1 0      0      0 0 -1 10 97 "Default Font"
+3.3V        @@@O3        0      250    0 4 0      0      0 0 -1 10 97 "Default Font"
PRESS_OUT    @@@O7        50     50     0 1 0      0      0 0 -1 10 97 "Default Font"

*END*     OF ASCII OUTPUT FILE
```
