## Supplementary Design File 1 for "Inexpensive multi-patient respiratory monitoring system for helmet ventilation during COVID-19 pandemic": art001.pho

```
*
*
G04 PADS VX.2.1 Build Number: 5759717 generated Gerber (RS-274-X) file*
G04 PC Version=2.1*
*
%IN "MP3_V3-2.pcb"*%
*
%MOIN*%
*
%FSLAX35Y35*%
*
*
*
*
G04 PC Standard Apertures*
*
*
G04 Thermal Relief Aperture macro.*
%AMTER*
1,1,$1,0,0*
1,0,$1-$2,0,0*
21,0,$3,$4,0,0,45*
21,0,$3,$4,0,0,135*
%
*
*
G04 Annular Aperture macro.*
%AMANN*
1,1,$1,0,0*
1,0,$2,0,0*
%
*
*
G04 Odd Aperture macro.*
%AMODD*
1,1,$1,0,0*
1,0,$1-0.005,0,0*
%
*
*
G04 PC Custom Aperture Macros*
*
*
*
*
*
*
G04 PC Aperture Table*
*
%ADD010C,0.001*%
%ADD013C,0.06*%
%ADD015R,0.06X0.05*%
%ADD021C,0.025*%
*
*
*
*
G04 PC Circuitry*
G04 Layer Name MP3_V3-2.pcb - circuitry*
%LPD*%
*
*
G04 PC Custom Flashes*
G04 Layer Name MP3_V3-2.pcb - flashes*
%LPD*%
*
*
G04 PC Circuitry*
G04 Layer Name MP3_V3-2.pcb - circuitry*
%LPD*%
*
G54D10*
G01X100000Y100000D02*
Y200000D01*
X148000*
Y100000*
X100000*
G54D13*
X106000Y105000D03*
X116000D03*
X126000D03*
X136000D03*
X106000Y195000D03*
X116000D03*
X126000D03*
X136000D03*
G54D15*
X125500Y118000D03*
X116500D03*
X125500Y127000D03*
X116500D03*
G54D21*
X116000Y105000D02*
X116500Y105500D01*
Y118000*
Y127000*
X125500D02*
Y118000D01*
Y105500*
X126000Y105000*
X0Y0D02*
M02*
```
