## Supplementary Design File 1 for "Inexpensive multi-patient respiratory monitoring system for helmet ventilation during COVID-19 pandemic": dd001024.pho

```
*
*
G04 PADS VX.2.1 Build Number: 5759717 generated Gerber (RS-274-X) file*
G04 PC Version=2.1*
*
%IN "MP3_V3-2.pcb"*%
*
%MOIN*%
*
%FSLAX35Y35*%
*
*
*
*
G04 PC Standard Apertures*
*
*
G04 Thermal Relief Aperture macro.*
%AMTER*
1,1,$1,0,0*
1,0,$1-$2,0,0*
21,0,$3,$4,0,0,45*
21,0,$3,$4,0,0,135*
%
*
*
G04 Annular Aperture macro.*
%AMANN*
1,1,$1,0,0*
1,0,$2,0,0*
%
*
*
G04 Odd Aperture macro.*
%AMODD*
1,1,$1,0,0*
1,0,$1-0.005,0,0*
%
*
*
G04 PC Custom Aperture Macros*
*
*
*
*
*
*
G04 PC Aperture Table*
*
%ADD010C,0.001*%
%ADD011C,0.01*%
*
*
*
*
G04 PC Circuitry*
G04 Layer Name MP3_V3-2.pcb - circuitry*
%LPD*%
*
*
G04 PC Custom Flashes*
G04 Layer Name MP3_V3-2.pcb - flashes*
%LPD*%
*
*
G04 PC Circuitry*
G04 Layer Name MP3_V3-2.pcb - circuitry*
%LPD*%
*
G54D10*
G01X100000Y100000D02*
Y200000D01*
X148000*
Y100000*
X100000*
Y200000D02*
X100003D01*
X148000D02*
X148003D01*
X100000Y100000D02*
X100003D01*
X100000Y200000D02*
X100003D01*
G54D11*
X102000Y105000D02*
X110000D01*
X106000Y101000D02*
Y109000D01*
X112000Y105000D02*
X120000D01*
X116000Y101000D02*
Y109000D01*
X122000Y105000D02*
X130000D01*
X126000Y101000D02*
Y109000D01*
X132000Y105000D02*
X140000D01*
X136000Y101000D02*
Y109000D01*
X102000Y195000D02*
X110000D01*
X106000Y191000D02*
Y199000D01*
X112000Y195000D02*
X120000D01*
X116000Y191000D02*
Y199000D01*
X122000Y195000D02*
X130000D01*
X126000Y191000D02*
Y199000D01*
X132000Y195000D02*
X140000D01*
X136000Y191000D02*
Y199000D01*
X100000Y221000D02*
X85000D01*
X100000D02*
X90000Y218500D01*
Y223500*
X100000Y221000*
X148000D02*
X163000D01*
X148000D02*
X158000Y223500D01*
Y218500*
X148000Y221000*
X100000Y205000D02*
Y226000D01*
X148000Y205000D02*
Y226000D01*
X168273Y223813D02*
X166000Y219438D01*
X166000D02*
X169409D01*
X168273Y223813D02*
Y217250D01*
X172591Y223813D02*
X171909Y223500D01*
X171682Y222875*
Y222250*
X171909Y221625*
X172364Y221313*
X172364D02*
X173273Y221000D01*
X173955Y220688*
X173955D02*
X174409Y220063D01*
X174409D02*
X174636Y219438D01*
X174636D02*
Y218500D01*
X174409Y217875*
X174182Y217563*
X174182D02*
X173500Y217250D01*
X172591*
X171909Y217563*
X171909D02*
X171682Y217875D01*
X171455Y218500*
Y219438*
X171455D02*
X171682Y220063D01*
X171682D02*
X172136Y220688D01*
X172136D02*
X172818Y221000D01*
X173727Y221313*
X173727D02*
X174182Y221625D01*
X174409Y222250*
Y222875*
X174182Y223500*
X173500Y223813*
X173500D02*
X172591D01*
X178045D02*
X177364Y223500D01*
X176909Y222563*
X176909D02*
X176682Y221000D01*
Y220063*
X176682D02*
X176909Y218500D01*
X177364Y217563*
X177364D02*
X178045Y217250D01*
X178500*
X179182Y217563*
X179182D02*
X179636Y218500D01*
X179864Y220063*
X179864D02*
Y221000D01*
X179636Y222563*
X179636D02*
X179182Y223500D01*
X178500Y223813*
X178500D02*
X178045D01*
X181909Y221625D02*
Y217250D01*
Y220375D02*
X182591Y221313D01*
X182591D02*
X183045Y221625D01*
X183727*
X184182Y221313*
X184182D02*
X184409Y220375D01*
Y217250*
Y220375D02*
X185091Y221313D01*
X185091D02*
X185545Y221625D01*
X186227*
X186682Y221313*
X186682D02*
X186909Y220375D01*
Y217250*
X188955Y223813D02*
X189182Y223500D01*
X189409Y223813*
X189409D02*
X189182Y224125D01*
X188955Y223813*
X189182Y221625D02*
Y217250D01*
X191455Y223813D02*
Y217250D01*
X78000Y100000D02*
Y143250D01*
Y100000D02*
X75500Y110000D01*
X80500*
X78000Y100000*
Y200000D02*
Y156750D01*
Y200000D02*
X80500Y190000D01*
X75500*
X78000Y200000*
X95000Y100000D02*
X73000D01*
X95000Y200000D02*
X73000D01*
X63341Y151563D02*
X63795Y151875D01*
X64477Y152813*
X64477D02*
Y146250D01*
X67886Y152813D02*
X67205Y152500D01*
X66750Y151563*
X66750D02*
X66523Y150000D01*
Y149063*
X66523D02*
X66750Y147500D01*
X67205Y146563*
X67205D02*
X67886Y146250D01*
X68341*
X69023Y146563*
X69023D02*
X69477Y147500D01*
X69705Y149063*
X69705D02*
Y150000D01*
X69477Y151563*
X69477D02*
X69023Y152500D01*
X68341Y152813*
X68341D02*
X67886D01*
X73114D02*
X72432Y152500D01*
X71977Y151563*
X71977D02*
X71750Y150000D01*
Y149063*
X71750D02*
X71977Y147500D01*
X72432Y146563*
X72432D02*
X73114Y146250D01*
X73568*
X74250Y146563*
X74250D02*
X74705Y147500D01*
X74932Y149063*
X74932D02*
Y150000D01*
X74705Y151563*
X74705D02*
X74250Y152500D01*
X73568Y152813*
X73568D02*
X73114D01*
X78341D02*
X77659Y152500D01*
X77205Y151563*
X77205D02*
X76977Y150000D01*
Y149063*
X76977D02*
X77205Y147500D01*
X77659Y146563*
X77659D02*
X78341Y146250D01*
X78795*
X79477Y146563*
X79477D02*
X79932Y147500D01*
X80159Y149063*
X80159D02*
Y150000D01*
X79932Y151563*
X79932D02*
X79477Y152500D01*
X78795Y152813*
X78795D02*
X78341D01*
X82205Y150625D02*
Y146250D01*
Y149375D02*
X82886Y150313D01*
X82886D02*
X83341Y150625D01*
X84023*
X84477Y150313*
X84477D02*
X84705Y149375D01*
Y146250*
Y149375D02*
X85386Y150313D01*
X85386D02*
X85841Y150625D01*
X86523*
X86977Y150313*
X86977D02*
X87205Y149375D01*
Y146250*
X89250Y152813D02*
X89477Y152500D01*
X89705Y152813*
X89705D02*
X89477Y153125D01*
X89250Y152813*
X89477Y150625D02*
Y146250D01*
X91750Y152813D02*
Y146250D01*
X100000Y318000D02*
X358000D01*
X100000Y294000D02*
X358000D01*
X100000Y270000D02*
X358000D01*
X100000Y318000D02*
Y270000D01*
X184000Y318000D02*
Y270000D01*
X220000Y318000D02*
Y270000D01*
X256000Y318000D02*
Y270000D01*
X310000Y318000D02*
Y270000D01*
X358000Y318000D02*
Y270000D01*
X135500Y306750D02*
X134955Y307500D01*
X134136Y307875*
X133045*
X132227Y307500*
X131682Y306750*
Y306000*
X131955Y305250*
X132227Y304875*
X132773Y304500*
X134409Y303750*
X134955Y303375*
X135227Y303000*
X135500Y302250*
Y301125*
X134955Y300375*
X134136Y300000*
X133045*
X132227Y300375*
X131682Y301125*
X137955Y307875D02*
Y300000D01*
X144227Y307875D02*
X140409Y300000D01*
Y307875D02*
X144227D01*
X140409Y300000D02*
X144227D01*
X146682Y307875D02*
Y300000D01*
Y307875D02*
X150227D01*
X146682Y304125D02*
X148864D01*
X146682Y300000D02*
X150227D01*
X193864Y307875D02*
X193318Y307500D01*
X192773Y306750*
X192500Y306000*
X192227Y304875*
Y303000*
X192500Y301875*
X192773Y301125*
X193318Y300375*
X193864Y300000*
X194955*
X195500Y300375*
X196045Y301125*
X196318Y301875*
X196591Y303000*
Y304875*
X196318Y306000*
X196045Y306750*
X195500Y307500*
X194955Y307875*
X193864*
X194682Y301500D02*
X196318Y299250D01*
X200955Y307875D02*
Y300000D01*
X199045Y307875D02*
X202864D01*
X205318D02*
X207500Y304125D01*
Y300000*
X209682Y307875D02*
X207500Y304125D01*
X232045Y306750D02*
X231500Y307500D01*
X230682Y307875*
X229591*
X228773Y307500*
X228227Y306750*
Y306000*
X228500Y305250*
X228773Y304875*
X229318Y304500*
X230955Y303750*
X231500Y303375*
X231773Y303000*
X232045Y302250*
Y301125*
X231500Y300375*
X230682Y300000*
X229591*
X228773Y300375*
X228227Y301125*
X234500Y307875D02*
X236682Y304125D01*
Y300000*
X238864Y307875D02*
X236682Y304125D01*
X241318Y307875D02*
Y300000D01*
Y307875D02*
X243500Y300000D01*
X245682Y307875D02*
X243500Y300000D01*
X245682Y307875D02*
Y300000D01*
X267500Y307875D02*
Y300000D01*
Y307875D02*
X269955D01*
X270773Y307500*
X271045Y307125*
X271318Y306375*
Y305250*
X271045Y304500*
X270773Y304125*
X269955Y303750*
X267500*
X273773Y307875D02*
Y300000D01*
X277045*
X281682Y307875D02*
X279500Y300000D01*
X281682Y307875D02*
X283864Y300000D01*
X280318Y302625D02*
X283045D01*
X288227Y307875D02*
Y300000D01*
X286318Y307875D02*
X290136D01*
X292591D02*
Y300000D01*
Y307875D02*
X296136D01*
X292591Y304125D02*
X294773D01*
X292591Y300000D02*
X296136D01*
X298591Y307875D02*
Y300000D01*
Y307875D02*
X300500D01*
X301318Y307500*
X301864Y306750*
X302136Y306000*
X302409Y304875*
Y303000*
X302136Y301875*
X301864Y301125*
X301318Y300375*
X300500Y300000*
X298591*
X326682Y307875D02*
Y300000D01*
X324773Y307875D02*
X328591D01*
X332682D02*
X332136Y307500D01*
X331591Y306750*
X331318Y306000*
X331045Y304875*
Y303000*
X331318Y301875*
X331591Y301125*
X332136Y300375*
X332682Y300000*
X333773*
X334318Y300375*
X334864Y301125*
X335136Y301875*
X335409Y303000*
Y304875*
X335136Y306000*
X334864Y306750*
X334318Y307500*
X333773Y307875*
X332682*
X337864D02*
Y300000D01*
X341136*
X106545Y283875D02*
X109545D01*
X107909Y280875*
X108727*
X109273Y280500*
X109545Y280125*
X109818Y279000*
Y278250*
X109545Y277125*
X109000Y276375*
X108182Y276000*
X107364*
X106545Y276375*
X106273Y276750*
X106000Y277500*
X115818Y283875D02*
X113091D01*
X112818Y280500*
X113091Y280875*
X113909Y281250*
X114727*
X115545Y280875*
X116091Y280125*
X116364Y279000*
X116091Y278250*
X115818Y277125*
X115273Y276375*
X114455Y276000*
X113636*
X112818Y276375*
X112545Y276750*
X112273Y277500*
X200409Y283875D02*
X199591Y283500D01*
X199318Y282750*
Y282000*
X199591Y281250*
X200136Y280875*
X201227Y280500*
X202045Y280125*
X202591Y279375*
X202864Y278625*
Y277500*
X202591Y276750*
X202318Y276375*
X201500Y276000*
X200409*
X199591Y276375*
X199318Y276750*
X199045Y277500*
Y278625*
X199318Y279375*
X199864Y280125*
X200682Y280500*
X201773Y280875*
X202318Y281250*
X202591Y282000*
Y282750*
X202318Y283500*
X201500Y283875*
X200409*
X232000Y282000D02*
X244000D01*
X238000Y276000D02*
Y288000D01*
X264636Y283875D02*
X266818Y280125D01*
Y276000*
X269000Y283875D02*
X266818Y280125D01*
X271455Y283875D02*
Y276000D01*
Y283875D02*
X275000D01*
X271455Y280125D02*
X273636D01*
X271455Y276000D02*
X275000D01*
X281273Y282750D02*
X280727Y283500D01*
X279909Y283875*
X278818*
X278000Y283500*
X277455Y282750*
Y282000*
X277727Y281250*
X278000Y280875*
X278545Y280500*
X280182Y279750*
X280727Y279375*
X281000Y279000*
X281273Y278250*
Y277125*
X280727Y276375*
X279909Y276000*
X278818*
X278000Y276375*
X277455Y277125*
X317818Y282750D02*
Y276000D01*
X315364Y279375D02*
X320273D01*
X327636Y285375D02*
X322727Y273375D01*
X330091Y279375D02*
X335000D01*
X339091Y283875D02*
X338273Y283500D01*
X337727Y282375*
X337455Y280500*
Y279375*
X337727Y277500*
X338273Y276375*
X339091Y276000*
X339636*
X340455Y276375*
X341000Y277500*
X341273Y279375*
Y280500*
X341000Y282375*
X340455Y283500*
X339636Y283875*
X339091*
X344000Y276750D02*
X343727Y276375D01*
X344000Y276000*
X344273Y276375*
X344000Y276750*
X348364Y283875D02*
X347545Y283500D01*
X347000Y282375*
X346727Y280500*
Y279375*
X347000Y277500*
X347545Y276375*
X348364Y276000*
X348909*
X349727Y276375*
X350273Y277500*
X350545Y279375*
Y280500*
X350273Y282375*
X349727Y283500*
X348909Y283875*
X348364*
X0Y0D02*
M02*
```
