## Supplementary Design File 1 for "Inexpensive multi-patient respiratory monitoring system for helmet ventilation during COVID-19 pandemic": drl001.drl

```
M48
;FILE_FORMAT=2:4
INCH,LZ
FMAT,2
ICI,OFF
;TYPE=PLATED
T1C.035
%
M72
G90
G93X0Y0
T1C.035F197S55
X0106Y0105
X0116Y0105
X0126Y0105
X0106Y0195
X0116Y0195
X0126Y0195
X0136Y0195
X0136Y0105
M30
```
