## Supplementary Design File 1 for "Inexpensive multi-patient respiratory monitoring system for helmet ventilation during COVID-19 pandemic": MP3_V3-2-BOM.txt

```
   
PARTS LIST 1 REPORT -- MP3_V3-2.pcb -- Mon Apr 20 08:49:22 2020
   
   
Reference Designation   Logic Type             Part#                    MFG
--------------------------------------------------------------------------------
   
   C1                      CAP                 C0805C103K1RACTU        KEMET 
   
   C2                      CAP                 C0805C105K4RAC7800      KEMET 
   
   J1                      PLG                 not loaded
   
   J2                      PLG                 not loaded
   
   U1                      UND                 MP3V5004G
   
```
