## Supplementary Design File 1 for "Inexpensive multi-patient respiratory monitoring system for helmet ventilation during COVID-19 pandemic": MP3V-Discription.txt

```
Part No: MP3V

Quantity: 400
Layers: 2
Copper Weight: 1 oz.
Length: 1 in
Width: .48 in
Thickness: 0.062 in
Trace / Space Outer: 10 - 14 mils
Material: FR4
Solder Mask Sides: Both
Solder Mask Color: Green
Silkscreen Sides: Top
Silkscreen Color: White
Silkscreen Clipping: Yes
Finish: Recommend Finish
Smallest Drilled Hole: Over 15 mils
Controlled Impedance: No
Blind / Buried Vias: No
Date Code: No
Lot Code: No
UL Certification: No
ITAR: No
Electrical Test: No

Files:
art001.pho       Top Layer
art002.pho       Bottom Layer
dd001024.pho     Drill Drawing
drl001.drl       NC Drill
sm001021.pho     Solder Mask Top
sm002028.pho     Solder Mask Bottom
smd001023.pho    Paste Mask Top
smd002022.pho    Paste Mask Bottom
sst001026.pho    Silkscreen Top
```
