## Supplementary Design File 1 for "Inexpensive multi-patient respiratory monitoring system for helmet ventilation during COVID-19 pandemic": sst001026.pho

```
*
*
G04 PADS VX.2.1 Build Number: 5759717 generated Gerber (RS-274-X) file*
G04 PC Version=2.1*
*
%IN "MP3_V3-2.pcb"*%
*
%MOIN*%
*
%FSLAX35Y35*%
*
*
*
*
G04 PC Standard Apertures*
*
*
G04 Thermal Relief Aperture macro.*
%AMTER*
1,1,$1,0,0*
1,0,$1-$2,0,0*
21,0,$3,$4,0,0,45*
21,0,$3,$4,0,0,135*
%
*
*
G04 Annular Aperture macro.*
%AMANN*
1,1,$1,0,0*
1,0,$2,0,0*
%
*
*
G04 Odd Aperture macro.*
%AMODD*
1,1,$1,0,0*
1,0,$1-0.005,0,0*
%
*
*
G04 PC Custom Aperture Macros*
*
*
*
*
*
*
G04 PC Aperture Table*
*
%ADD010C,0.001*%
%ADD011C,0.01*%
%ADD014C,0.008*%
*
*
*
*
G04 PC Circuitry*
G04 Layer Name MP3_V3-2.pcb - circuitry*
%LPD*%
*
*
G04 PC Custom Flashes*
G04 Layer Name MP3_V3-2.pcb - flashes*
%LPD*%
*
*
G04 PC Circuitry*
G04 Layer Name MP3_V3-2.pcb - circuitry*
%LPD*%
*
G54D10*
G01X100000Y100000D02*
Y200000D01*
X148000*
Y100000*
X100000*
G54D11*
X141000Y97500D02*
X101000D01*
Y112500*
X141000*
Y97500*
Y187500D02*
X101000D01*
Y202500*
X141000*
Y187500*
X122500Y113500D02*
X130500D01*
Y122500*
X122500*
X119500Y113500D02*
X111500D01*
Y122500*
X119500*
X122500D02*
X130500D01*
Y131500*
X122500*
X119500Y122500D02*
X111500D01*
Y131500*
X119500*
X115078Y166000D02*
X120000D01*
X115078D02*
X120000Y167364D01*
X115078Y168727D02*
X120000Y167364D01*
X115078Y168727D02*
X120000D01*
X115078Y170261D02*
X120000D01*
X115078D02*
Y171795D01*
X115312Y172307*
X115312D02*
X115547Y172477D01*
X116016Y172648*
X116719*
X117187Y172477*
X117187D02*
X117422Y172307D01*
X117656Y171795*
Y170261*
X115078Y174523D02*
Y176398D01*
X116953Y175375*
Y175886*
X117187Y176227*
X117187D02*
X117422Y176398D01*
X118125Y176568*
X118594*
X119297Y176398*
X119766Y176057*
X120000Y175545*
Y175034*
X119766Y174523*
X119531Y174352*
X119062Y174182*
X115078Y178102D02*
X120000Y179466D01*
X115078Y180830D02*
X120000Y179466D01*
X125078Y166705D02*
X128359Y165000D01*
Y167557*
X125078Y166705D02*
X130000D01*
X124141Y172159D02*
X131641Y169091D01*
X126250Y173864D02*
X126016D01*
X125547Y174034*
X125312Y174205*
X125312D02*
X125078Y174545D01*
Y175227*
X125312Y175568*
X125312D02*
X125547Y175739D01*
X126016Y175909*
X126484*
X126953Y175739*
X127656Y175398*
X130000Y173693*
Y176080*
X125078Y178636D02*
X125312Y178125D01*
X125312D02*
X126016Y177784D01*
X127187Y177614*
X127187D02*
X127891D01*
X129062Y177784*
X129062D02*
X129766Y178125D01*
X130000Y178636*
Y178977*
X129766Y179489*
X129062Y179830*
X129062D02*
X127891Y180000D01*
X127187*
X127187D02*
X126016Y179830D01*
X125312Y179489*
X125312D02*
X125078Y178977D01*
Y178636*
G54D14*
X104764Y118813D02*
Y116213D01*
X104764D02*
X104627Y115725D01*
X104491Y115563*
X104491D02*
X104218Y115400D01*
X103945*
X103673Y115563*
X103673D02*
X103536Y115725D01*
X103400Y116213*
X103400D02*
Y116538D01*
X105991Y118163D02*
X106264Y118325D01*
X106673Y118813*
X106673D02*
Y115400D01*
X134995Y119656D02*
X134859Y120031D01*
X134586Y120406*
X134314Y120594*
X133768*
X133495Y120406*
X133223Y120031*
X133086Y119656*
X132950Y119094*
Y118156*
X133086Y117594*
X133223Y117219*
X133495Y116844*
X133768Y116656*
X134314*
X134586Y116844*
X134859Y117219*
X134995Y117594*
X136223Y119844D02*
X136495Y120031D01*
X136905Y120594*
Y116656*
X134382Y128656D02*
X134245Y129031D01*
X133973Y129406*
X133700Y129594*
X133155*
X132882Y129406*
X132609Y129031*
X132473Y128656*
X132336Y128094*
Y127156*
X132473Y126594*
X132609Y126219*
X132882Y125844*
X133155Y125656*
X133700*
X133973Y125844*
X134245Y126219*
X134382Y126594*
X135745Y128656D02*
Y128844D01*
X135882Y129219*
X136018Y129406*
X136291Y129594*
X136836*
X137109Y129406*
X137245Y129219*
X137382Y128844*
Y128469*
X137245Y128094*
X136973Y127531*
X135609Y125656*
X137518*
X104625Y136909D02*
X104250Y136636D01*
X104062Y136227*
X104062D02*
Y135682D01*
X104062D02*
X104250Y135273D01*
X104625Y135000*
X105000*
X105375Y135136*
X105562Y135273*
X105562D02*
X105750Y135545D01*
X106125Y136364*
X106312Y136636*
X106312D02*
X106500Y136773D01*
X106875Y136909*
X107437*
X107437D02*
X107812Y136636D01*
X107812D02*
X108000Y136227D01*
Y135682*
X107812Y135273*
X107812D02*
X107437Y135000D01*
X104062Y138136D02*
X104250Y138273D01*
X104062Y138409*
X104062D02*
X103875Y138273D01*
X104062Y138136*
X105375Y138273D02*
X108000D01*
X105375Y141273D02*
X108375D01*
X108938Y141136*
X108938D02*
X109125Y141000D01*
X109313Y140727*
X109313D02*
Y140318D01*
X109313D02*
X109125Y140045D01*
X105937Y141273D02*
X105562Y141000D01*
X105562D02*
X105375Y140727D01*
Y140318*
X105562Y140045*
X105562D02*
X105937Y139773D01*
X105937D02*
X106500Y139636D01*
X106875*
X107437Y139773*
X107437D02*
X107812Y140045D01*
X107812D02*
X108000Y140318D01*
Y140727*
X107812Y141000*
X107812D02*
X107437Y141273D01*
X115000Y137045D02*
X114625Y136909D01*
X114250Y136636*
X114062Y136364*
X114062D02*
Y135818D01*
X114062D02*
X114250Y135545D01*
X114625Y135273*
X115000Y135136*
X115562Y135000*
X115562D02*
X116500D01*
X117062Y135136*
X117062D02*
X117437Y135273D01*
X117437D02*
X117812Y135545D01*
X117812D02*
X118000Y135818D01*
Y136364*
X117812Y136636*
X117812D02*
X117437Y136909D01*
X117437D02*
X117062Y137045D01*
X117062D02*
X116500D01*
Y136364D02*
Y137045D01*
X114062Y138273D02*
X118000D01*
X114062D02*
X118000Y140182D01*
X114062D02*
X118000D01*
X114062Y141409D02*
X118000D01*
X114062D02*
Y142364D01*
X114062D02*
X114250Y142773D01*
X114625Y143045*
X115000Y143182*
X115562Y143318*
X115562D02*
X116500D01*
X117062Y143182*
X117062D02*
X117437Y143045D01*
X117437D02*
X117812Y142773D01*
X117812D02*
X118000Y142364D01*
Y141409*
X124062Y135000D02*
X128000Y136091D01*
X124062Y137182D02*
X128000Y136091D01*
X124625Y139636D02*
X128000D01*
X126312Y138409D02*
Y140864D01*
X0Y0D02*
M02*
```
