## Supplementary Design File 2 for "Inexpensive multi-patient respiratory monitoring system for helmet ventilation during COVID-19 pandemic": IceHoney500_v2.stp

```
ISO-10303-21;
HEADER;
/* Generated by software containing ST-Developer
 * from STEP Tools, Inc. (www.steptools.com) 
 */

FILE_DESCRIPTION(
/* description */ (''),
/* implementation_level */ '2;1');

FILE_NAME(
/* name */ 
'Y:\\Microscopes_Design_and_SetUp\\MechanicalDesign\\Ventilator\\IceHo
ney500_v2.stp',
/* time_stamp */ '2020-04-22T18:27:34-04:00',
/* author */ ('Princeton Open Vent Monitor'),
/* organization */ ('Princeton University'),
/* preprocessor_version */ 'ST-DEVELOPER v18',
/* originating_system */ 'Autodesk Inventor 2020',
/* authorisation */ '');

FILE_SCHEMA (('AUTOMOTIVE_DESIGN { 1 0 10303 214 3 1 1 }'));
ENDSEC;

DATA;
#10=MECHANICAL_DESIGN_GEOMETRIC_PRESENTATION_REPRESENTATION('',(#13),#2189);
#11=SHAPE_REPRESENTATION_RELATIONSHIP('SRR','None',#2199,#12);
#12=ADVANCED_BREP_SHAPE_REPRESENTATION('',(#14),#2188);
#13=STYLED_ITEM('',(#2208),#14);
#14=MANIFOLD_SOLID_BREP('Solid1',#1181);
#15=FACE_BOUND('',#202,.T.);
#16=FACE_BOUND('',#203,.T.);
#17=FACE_BOUND('',#204,.T.);
#18=FACE_BOUND('',#205,.T.);
#19=FACE_BOUND('',#206,.T.);
#20=FACE_BOUND('',#207,.T.);
#21=FACE_BOUND('',#208,.T.);
#22=FACE_BOUND('',#209,.T.);
#23=FACE_BOUND('',#210,.T.);
#24=FACE_BOUND('',#211,.T.);
#25=FACE_BOUND('',#212,.T.);
#26=FACE_BOUND('',#213,.T.);
#27=FACE_BOUND('',#214,.T.);
#28=FACE_BOUND('',#215,.T.);
#29=FACE_BOUND('',#216,.T.);
#30=FACE_BOUND('',#217,.T.);
#31=FACE_BOUND('',#218,.T.);
#32=FACE_BOUND('',#219,.T.);
#33=FACE_BOUND('',#220,.T.);
#34=FACE_BOUND('',#222,.T.);
#35=FACE_BOUND('',#223,.T.);
#36=FACE_BOUND('',#224,.T.);
#37=FACE_BOUND('',#225,.T.);
#38=FACE_BOUND('',#226,.T.);
#39=FACE_BOUND('',#227,.T.);
#40=FACE_BOUND('',#228,.T.);
#41=FACE_BOUND('',#229,.T.);
#42=FACE_BOUND('',#230,.T.);
#43=FACE_BOUND('',#231,.T.);
#44=FACE_BOUND('',#232,.T.);
#45=FACE_BOUND('',#233,.T.);
#46=FACE_BOUND('',#234,.T.);
#47=FACE_BOUND('',#235,.T.);
#48=FACE_BOUND('',#236,.T.);
#49=FACE_BOUND('',#237,.T.);
#50=FACE_BOUND('',#238,.T.);
#51=FACE_BOUND('',#239,.T.);
#52=FACE_BOUND('',#240,.T.);
#53=FACE_BOUND('',#260,.T.);
#54=FACE_BOUND('',#263,.T.);
#55=FACE_BOUND('',#265,.T.);
#56=FACE_BOUND('',#268,.T.);
#57=FACE_BOUND('',#270,.T.);
#58=FACE_BOUND('',#274,.T.);
#59=FACE_BOUND('',#275,.T.);
#60=FACE_BOUND('',#276,.T.);
#61=FACE_BOUND('',#277,.T.);
#62=FACE_BOUND('',#278,.T.);
#63=FACE_BOUND('',#279,.T.);
#64=FACE_BOUND('',#280,.T.);
#65=FACE_BOUND('',#282,.T.);
#66=FACE_BOUND('',#283,.T.);
#67=FACE_BOUND('',#285,.T.);
#68=FACE_BOUND('',#286,.T.);
#69=PLANE('',#1274);
#70=PLANE('',#1296);
#71=PLANE('',#1337);
#72=PLANE('',#1343);
#73=PLANE('',#1348);
#74=PLANE('',#1349);
#75=PLANE('',#1351);
#76=PLANE('',#1352);
#77=PLANE('',#1353);
#78=PLANE('',#1354);
#79=B_SPLINE_CURVE_WITH_KNOTS('',3,(#1784,#1785,#1786,#1787,#1788,#1789),
 .UNSPECIFIED.,.F.,.F.,(4,2,4),(0.0886390038694005,0.0952050783653622,0.118280997706746),
 .UNSPECIFIED.);
#80=B_SPLINE_CURVE_WITH_KNOTS('',3,(#1791,#1792,#1793,#1794,#1795,#1796,
#1797,#1798,#1799,#1800,#1801,#1802,#1803,#1804,#1805,#1806,#1807,#1808,
#1809,#1810,#1811,#1812,#1813,#1814,#1815,#1816,#1817,#1818,#1819,#1820,
#1821,#1822,#1823,#1824,#1825),.UNSPECIFIED.,.F.,.F.,(4,2,2,2,3,2,2,2,2,
2,2,2,2,2,2,2,4),(0.496662755397928,0.505390368319241,0.544120662264822,
0.583167047381518,0.622213432498213,0.661259817614908,0.700306202731603,
0.739036496677185,0.777766790622766,0.816497084568348,0.855227378513929,
0.894273763630624,0.933320148747319,0.972366533864014,1.01141291898071,
1.05014321292629,1.0588708258476),.UNSPECIFIED.);
#81=B_SPLINE_CURVE_WITH_KNOTS('',3,(#1826,#1827,#1828,#1829,#1830,#1831),
 .UNSPECIFIED.,.F.,.F.,(4,2,4),(0.118280997706746,0.14135691704813,0.147922991544093),
 .UNSPECIFIED.);
#82=B_SPLINE_CURVE_WITH_KNOTS('',3,(#1840,#1841,#1842,#1843,#1844,#1845,
#1846,#1847,#1848,#1849,#1850,#1851,#1852,#1853,#1854,#1855,#1856,#1857,
#1858),.UNSPECIFIED.,.F.,.F.,(4,2,2,2,3,2,2,2,4),(0.496662755397927,0.505390368319242,
0.544120662264823,0.583167047381518,0.622213432498213,0.661259817614908,
0.700306202731603,0.739036496677185,0.777766790622766),.UNSPECIFIED.);
#83=B_SPLINE_CURVE_WITH_KNOTS('',3,(#1860,#1861,#1862,#1863,#1864,#1865,
#1866,#1867,#1868,#1869),.UNSPECIFIED.,.F.,.F.,(4,2,2,2,4),(0.0886390038693988,
0.0952050783653604,0.118280997706744,0.141356917048128,0.147922991544088),
 .UNSPECIFIED.);
#84=B_SPLINE_CURVE_WITH_KNOTS('',3,(#1870,#1871,#1872,#1873,#1874,#1875,
#1876,#1877,#1878,#1879,#1880,#1881,#1882,#1883,#1884,#1885,#1886,#1887),
 .UNSPECIFIED.,.F.,.F.,(4,2,2,2,2,2,2,2,4),(0.777766790622766,0.816497084568348,
0.855227378513929,0.894273763630625,0.93332014874732,0.972366533864015,
1.01141291898071,1.05014321292629,1.05887082584761),.UNSPECIFIED.);
#85=B_SPLINE_CURVE_WITH_KNOTS('',3,(#1922,#1923,#1924,#1925,#1926,#1927,
#1928,#1929,#1930,#1931),.UNSPECIFIED.,.F.,.F.,(4,2,2,2,4),(0.,0.0616051140483966,
0.123210228096793,0.184813502106391,0.246416776115988),.UNSPECIFIED.);
#86=B_SPLINE_CURVE_WITH_KNOTS('',3,(#1932,#1933,#1934,#1935,#1936,#1937,
#1938,#1939,#1940,#1941,#1942,#1943,#1944,#1945,#1946,#1947,#1948,#1949,
#1950,#1951,#1952,#1953,#1954,#1955,#1956,#1957),.UNSPECIFIED.,.F.,.F.,
(4,2,2,2,2,2,2,2,2,2,2,2,4),(0.246416776115988,0.30802004945108,0.369623322786171,
0.43122843675843,0.492833550730688,0.554438664702947,0.616043778675205,
0.677647052010297,0.739250325345388,0.800853599354986,0.862456873364584,
0.92406198741298,0.985667101461377),.UNSPECIFIED.);
#87=CYLINDRICAL_SURFACE('',#1204,0.04245);
#88=CYLINDRICAL_SURFACE('',#1210,0.04245);
#89=CYLINDRICAL_SURFACE('',#1216,0.04245);
#90=CYLINDRICAL_SURFACE('',#1222,0.04245);
#91=CYLINDRICAL_SURFACE('',#1225,0.03925);
#92=CYLINDRICAL_SURFACE('',#1228,0.03925);
#93=CYLINDRICAL_SURFACE('',#1231,0.0625);
#94=CYLINDRICAL_SURFACE('',#1236,0.0625);
#95=CYLINDRICAL_SURFACE('',#1241,0.03125);
#96=CYLINDRICAL_SURFACE('',#1245,0.06425);
#97=CYLINDRICAL_SURFACE('',#1251,0.04245);
#98=CYLINDRICAL_SURFACE('',#1257,0.04245);
#99=CYLINDRICAL_SURFACE('',#1263,0.04245);
#100=CYLINDRICAL_SURFACE('',#1269,0.04245);
#101=CYLINDRICAL_SURFACE('',#1317,0.0625);
#102=CYLINDRICAL_SURFACE('',#1318,0.0625);
#103=CYLINDRICAL_SURFACE('',#1319,0.0625);
#104=CYLINDRICAL_SURFACE('',#1320,0.0625);
#105=CYLINDRICAL_SURFACE('',#1321,0.0625);
#106=CYLINDRICAL_SURFACE('',#1322,0.0625);
#107=CYLINDRICAL_SURFACE('',#1323,0.0625);
#108=CYLINDRICAL_SURFACE('',#1324,0.0625);
#109=CYLINDRICAL_SURFACE('',#1325,0.0625);
#110=CYLINDRICAL_SURFACE('',#1326,0.0625);
#111=CYLINDRICAL_SURFACE('',#1327,0.0625);
#112=CYLINDRICAL_SURFACE('',#1328,0.0625);
#113=CYLINDRICAL_SURFACE('',#1329,0.0625);
#114=CYLINDRICAL_SURFACE('',#1330,0.0625);
#115=CYLINDRICAL_SURFACE('',#1331,0.0625);
#116=CYLINDRICAL_SURFACE('',#1332,0.0625);
#117=CYLINDRICAL_SURFACE('',#1333,0.0625);
#118=CYLINDRICAL_SURFACE('',#1346,0.375);
#119=CYLINDRICAL_SURFACE('',#1347,0.375);
#120=CYLINDRICAL_SURFACE('',#1350,0.0625);
#121=FACE_OUTER_BOUND('',#177,.T.);
#122=FACE_OUTER_BOUND('',#178,.T.);
#123=FACE_OUTER_BOUND('',#179,.T.);
#124=FACE_OUTER_BOUND('',#180,.T.);
#125=FACE_OUTER_BOUND('',#181,.T.);
#126=FACE_OUTER_BOUND('',#182,.T.);
#127=FACE_OUTER_BOUND('',#183,.T.);
#128=FACE_OUTER_BOUND('',#184,.T.);
#129=FACE_OUTER_BOUND('',#185,.T.);
#130=FACE_OUTER_BOUND('',#186,.T.);
#131=FACE_OUTER_BOUND('',#187,.T.);
#132=FACE_OUTER_BOUND('',#188,.T.);
#133=FACE_OUTER_BOUND('',#189,.T.);
#134=FACE_OUTER_BOUND('',#190,.T.);
#135=FACE_OUTER_BOUND('',#191,.T.);
#136=FACE_OUTER_BOUND('',#192,.T.);
#137=FACE_OUTER_BOUND('',#193,.T.);
#138=FACE_OUTER_BOUND('',#194,.T.);
#139=FACE_OUTER_BOUND('',#195,.T.);
#140=FACE_OUTER_BOUND('',#196,.T.);
#141=FACE_OUTER_BOUND('',#197,.T.);
#142=FACE_OUTER_BOUND('',#198,.T.);
#143=FACE_OUTER_BOUND('',#199,.T.);
#144=FACE_OUTER_BOUND('',#200,.T.);
#145=FACE_OUTER_BOUND('',#201,.T.);
#146=FACE_OUTER_BOUND('',#221,.T.);
#147=FACE_OUTER_BOUND('',#241,.T.);
#148=FACE_OUTER_BOUND('',#242,.T.);
#149=FACE_OUTER_BOUND('',#243,.T.);
#150=FACE_OUTER_BOUND('',#244,.T.);
#151=FACE_OUTER_BOUND('',#245,.T.);
#152=FACE_OUTER_BOUND('',#246,.T.);
#153=FACE_OUTER_BOUND('',#247,.T.);
#154=FACE_OUTER_BOUND('',#248,.T.);
#155=FACE_OUTER_BOUND('',#249,.T.);
#156=FACE_OUTER_BOUND('',#250,.T.);
#157=FACE_OUTER_BOUND('',#251,.T.);
#158=FACE_OUTER_BOUND('',#252,.T.);
#159=FACE_OUTER_BOUND('',#253,.T.);
#160=FACE_OUTER_BOUND('',#254,.T.);
#161=FACE_OUTER_BOUND('',#255,.T.);
#162=FACE_OUTER_BOUND('',#256,.T.);
#163=FACE_OUTER_BOUND('',#257,.T.);
#164=FACE_OUTER_BOUND('',#258,.T.);
#165=FACE_OUTER_BOUND('',#259,.T.);
#166=FACE_OUTER_BOUND('',#261,.T.);
#167=FACE_OUTER_BOUND('',#262,.T.);
#168=FACE_OUTER_BOUND('',#264,.T.);
#169=FACE_OUTER_BOUND('',#266,.T.);
#170=FACE_OUTER_BOUND('',#267,.T.);
#171=FACE_OUTER_BOUND('',#269,.T.);
#172=FACE_OUTER_BOUND('',#271,.T.);
#173=FACE_OUTER_BOUND('',#272,.T.);
#174=FACE_OUTER_BOUND('',#273,.T.);
#175=FACE_OUTER_BOUND('',#281,.T.);
#176=FACE_OUTER_BOUND('',#284,.T.);
#177=EDGE_LOOP('',(#785,#786,#787,#788));
#178=EDGE_LOOP('',(#789,#790,#791,#792,#793,#794));
#179=EDGE_LOOP('',(#795,#796,#797,#798));
#180=EDGE_LOOP('',(#799,#800,#801,#802,#803,#804));
#181=EDGE_LOOP('',(#805,#806,#807,#808));
#182=EDGE_LOOP('',(#809,#810,#811,#812,#813,#814));
#183=EDGE_LOOP('',(#815,#816,#817,#818));
#184=EDGE_LOOP('',(#819,#820,#821,#822,#823,#824));
#185=EDGE_LOOP('',(#825,#826,#827,#828,#829,#830,#831));
#186=EDGE_LOOP('',(#832,#833,#834,#835,#836,#837,#838));
#187=EDGE_LOOP('',(#839,#840,#841,#842,#843,#844,#845));
#188=EDGE_LOOP('',(#846,#847,#848,#849,#850,#851,#852,#853));
#189=EDGE_LOOP('',(#854,#855,#856,#857,#858));
#190=EDGE_LOOP('',(#859,#860,#861,#862,#863,#864));
#191=EDGE_LOOP('',(#865,#866,#867,#868));
#192=EDGE_LOOP('',(#869,#870,#871,#872,#873,#874));
#193=EDGE_LOOP('',(#875,#876,#877,#878));
#194=EDGE_LOOP('',(#879,#880,#881,#882,#883,#884));
#195=EDGE_LOOP('',(#885,#886,#887,#888));
#196=EDGE_LOOP('',(#889,#890,#891,#892,#893,#894));
#197=EDGE_LOOP('',(#895,#896,#897,#898));
#198=EDGE_LOOP('',(#899,#900,#901,#902,#903,#904));
#199=EDGE_LOOP('',(#905,#906,#907,#908,#909,#910,#911,#912));
#200=EDGE_LOOP('',(#913,#914,#915,#916,#917,#918));
#201=EDGE_LOOP('',(#919,#920));
#202=EDGE_LOOP('',(#921,#922));
#203=EDGE_LOOP('',(#923));
#204=EDGE_LOOP('',(#924));
#205=EDGE_LOOP('',(#925));
#206=EDGE_LOOP('',(#926));
#207=EDGE_LOOP('',(#927));
#208=EDGE_LOOP('',(#928));
#209=EDGE_LOOP('',(#929));
#210=EDGE_LOOP('',(#930));
#211=EDGE_LOOP('',(#931));
#212=EDGE_LOOP('',(#932));
#213=EDGE_LOOP('',(#933));
#214=EDGE_LOOP('',(#934));
#215=EDGE_LOOP('',(#935));
#216=EDGE_LOOP('',(#936));
#217=EDGE_LOOP('',(#937));
#218=EDGE_LOOP('',(#938));
#219=EDGE_LOOP('',(#939));
#220=EDGE_LOOP('',(#940,#941));
#221=EDGE_LOOP('',(#942,#943));
#222=EDGE_LOOP('',(#944,#945));
#223=EDGE_LOOP('',(#946));
#224=EDGE_LOOP('',(#947));
#225=EDGE_LOOP('',(#948));
#226=EDGE_LOOP('',(#949));
#227=EDGE_LOOP('',(#950));
#228=EDGE_LOOP('',(#951));
#229=EDGE_LOOP('',(#952));
#230=EDGE_LOOP('',(#953));
#231=EDGE_LOOP('',(#954));
#232=EDGE_LOOP('',(#955));
#233=EDGE_LOOP('',(#956));
#234=EDGE_LOOP('',(#957));
#235=EDGE_LOOP('',(#958));
#236=EDGE_LOOP('',(#959));
#237=EDGE_LOOP('',(#960));
#238=EDGE_LOOP('',(#961));
#239=EDGE_LOOP('',(#962));
#240=EDGE_LOOP('',(#963));
#241=EDGE_LOOP('',(#964,#965,#966,#967));
#242=EDGE_LOOP('',(#968,#969,#970,#971));
#243=EDGE_LOOP('',(#972,#973,#974,#975));
#244=EDGE_LOOP('',(#976,#977,#978,#979));
#245=EDGE_LOOP('',(#980,#981,#982,#983));
#246=EDGE_LOOP('',(#984,#985,#986,#987));
#247=EDGE_LOOP('',(#988,#989,#990,#991));
#248=EDGE_LOOP('',(#992,#993,#994,#995));
#249=EDGE_LOOP('',(#996,#997,#998,#999));
#250=EDGE_LOOP('',(#1000,#1001,#1002,#1003));
#251=EDGE_LOOP('',(#1004,#1005,#1006,#1007));
#252=EDGE_LOOP('',(#1008,#1009,#1010,#1011));
#253=EDGE_LOOP('',(#1012,#1013,#1014,#1015));
#254=EDGE_LOOP('',(#1016,#1017,#1018,#1019));
#255=EDGE_LOOP('',(#1020,#1021,#1022,#1023));
#256=EDGE_LOOP('',(#1024,#1025,#1026,#1027));
#257=EDGE_LOOP('',(#1028,#1029,#1030,#1031));
#258=EDGE_LOOP('',(#1032,#1033,#1034,#1035));
#259=EDGE_LOOP('',(#1036));
#260=EDGE_LOOP('',(#1037,#1038));
#261=EDGE_LOOP('',(#1039,#1040,#1041,#1042));
#262=EDGE_LOOP('',(#1043));
#263=EDGE_LOOP('',(#1044,#1045));
#264=EDGE_LOOP('',(#1046,#1047,#1048,#1049,#1050,#1051));
#265=EDGE_LOOP('',(#1052,#1053));
#266=EDGE_LOOP('',(#1054,#1055,#1056,#1057,#1058,#1059));
#267=EDGE_LOOP('',(#1060,#1061,#1062,#1063));
#268=EDGE_LOOP('',(#1064));
#269=EDGE_LOOP('',(#1065,#1066,#1067,#1068));
#270=EDGE_LOOP('',(#1069));
#271=EDGE_LOOP('',(#1070,#1071,#1072,#1073,#1074));
#272=EDGE_LOOP('',(#1075,#1076,#1077,#1078));
#273=EDGE_LOOP('',(#1079,#1080,#1081,#1082));
#274=EDGE_LOOP('',(#1083,#1084));
#275=EDGE_LOOP('',(#1085,#1086));
#276=EDGE_LOOP('',(#1087,#1088));
#277=EDGE_LOOP('',(#1089,#1090));
#278=EDGE_LOOP('',(#1091,#1092));
#279=EDGE_LOOP('',(#1093,#1094));
#280=EDGE_LOOP('',(#1095,#1096));
#281=EDGE_LOOP('',(#1097,#1098,#1099,#1100));
#282=EDGE_LOOP('',(#1101,#1102));
#283=EDGE_LOOP('',(#1103,#1104));
#284=EDGE_LOOP('',(#1105,#1106,#1107,#1108));
#285=EDGE_LOOP('',(#1109,#1110));
#286=EDGE_LOOP('',(#1111,#1112));
#287=LINE('',#1729,#345);
#288=LINE('',#1736,#346);
#289=LINE('',#1742,#347);
#290=LINE('',#1749,#348);
#291=LINE('',#1755,#349);
#292=LINE('',#1762,#350);
#293=LINE('',#1768,#351);
#294=LINE('',#1775,#352);
#295=LINE('',#1782,#353);
#296=LINE('',#1838,#354);
#297=LINE('',#1894,#355);
#298=LINE('',#1903,#356);
#299=LINE('',#1911,#357);
#300=LINE('',#1920,#358);
#301=LINE('',#1963,#359);
#302=LINE('',#1970,#360);
#303=LINE('',#1976,#361);
#304=LINE('',#1983,#362);
#305=LINE('',#1989,#363);
#306=LINE('',#1996,#364);
#307=LINE('',#2002,#365);
#308=LINE('',#2009,#366);
#309=LINE('',#2011,#367);
#310=LINE('',#2013,#368);
#311=LINE('',#2099,#369);
#312=LINE('',#2101,#370);
#313=LINE('',#2103,#371);
#314=LINE('',#2105,#372);
#315=LINE('',#2107,#373);
#316=LINE('',#2109,#374);
#317=LINE('',#2111,#375);
#318=LINE('',#2113,#376);
#319=LINE('',#2115,#377);
#320=LINE('',#2117,#378);
#321=LINE('',#2119,#379);
#322=LINE('',#2121,#380);
#323=LINE('',#2123,#381);
#324=LINE('',#2125,#382);
#325=LINE('',#2127,#383);
#326=LINE('',#2129,#384);
#327=LINE('',#2131,#385);
#328=LINE('',#2136,#386);
#329=LINE('',#2147,#387);
#330=LINE('',#2155,#388);
#331=LINE('',#2157,#389);
#332=LINE('',#2161,#390);
#333=LINE('',#2163,#391);
#334=LINE('',#2165,#392);
#335=LINE('',#2166,#393);
#336=LINE('',#2170,#394);
#337=LINE('',#2172,#395);
#338=LINE('',#2174,#396);
#339=LINE('',#2175,#397);
#340=LINE('',#2177,#398);
#341=LINE('',#2179,#399);
#342=LINE('',#2180,#400);
#343=LINE('',#2182,#401);
#344=LINE('',#2183,#402);
#345=VECTOR('',#1361,0.021225);
#346=VECTOR('',#1370,0.04245);
#347=VECTOR('',#1375,0.021225);
#348=VECTOR('',#1384,0.04245);
#349=VECTOR('',#1389,0.021225);
#350=VECTOR('',#1398,0.04245);
#351=VECTOR('',#1403,0.021225);
#352=VECTOR('',#1412,0.04245);
#353=VECTOR('',#1419,0.03925);
#354=VECTOR('',#1426,0.03925);
#355=VECTOR('',#1433,0.0625);
#356=VECTOR('',#1444,0.0625);
#357=VECTOR('',#1453,0.03125);
#358=VECTOR('',#1464,0.06425);
#359=VECTOR('',#1469,0.021225);
#360=VECTOR('',#1478,0.04245);
#361=VECTOR('',#1483,0.021225);
#362=VECTOR('',#1492,0.04245);
#363=VECTOR('',#1497,0.021225);
#364=VECTOR('',#1506,0.04245);
#365=VECTOR('',#1511,0.021225);
#366=VECTOR('',#1520,0.04245);
#367=VECTOR('',#1523,0.03125);
#368=VECTOR('',#1526,0.03125);
#369=VECTOR('',#1615,0.0625);
#370=VECTOR('',#1618,0.0625);
#371=VECTOR('',#1621,0.0625);
#372=VECTOR('',#1624,0.0625);
#373=VECTOR('',#1627,0.0625);
#374=VECTOR('',#1630,0.0625);
#375=VECTOR('',#1633,0.0625);
#376=VECTOR('',#1636,0.0625);
#377=VECTOR('',#1639,0.0625);
#378=VECTOR('',#1642,0.0625);
#379=VECTOR('',#1645,0.0625);
#380=VECTOR('',#1648,0.0625);
#381=VECTOR('',#1651,0.0625);
#382=VECTOR('',#1654,0.0625);
#383=VECTOR('',#1657,0.0625);
#384=VECTOR('',#1660,0.0625);
#385=VECTOR('',#1663,0.0625);
#386=VECTOR('',#1668,0.43825);
#387=VECTOR('',#1681,0.43825);
#388=VECTOR('',#1692,0.375);
#389=VECTOR('',#1695,0.375);
#390=VECTOR('',#1698,0.393700787401575);
#391=VECTOR('',#1699,0.393700787401575);
#392=VECTOR('',#1700,0.393700787401575);
#393=VECTOR('',#1701,0.393700787401575);
#394=VECTOR('',#1704,0.393700787401575);
#395=VECTOR('',#1705,0.393700787401575);
#396=VECTOR('',#1706,0.393700787401575);
#397=VECTOR('',#1707,0.393700787401575);
#398=VECTOR('',#1710,0.0625);
#399=VECTOR('',#1713,0.393700787401575);
#400=VECTOR('',#1714,0.393700787401575);
#401=VECTOR('',#1717,0.393700787401575);
#402=VECTOR('',#1718,0.393700787401575);
#403=CIRCLE('',#1202,0.04245);
#404=CIRCLE('',#1203,0.04245);
#405=CIRCLE('',#1205,0.04245);
#406=CIRCLE('',#1206,0.04245);
#407=CIRCLE('',#1208,0.04245);
#408=CIRCLE('',#1209,0.04245);
#409=CIRCLE('',#1211,0.04245);
#410=CIRCLE('',#1212,0.04245);
#411=CIRCLE('',#1214,0.04245);
#412=CIRCLE('',#1215,0.04245);
#413=CIRCLE('',#1217,0.04245);
#414=CIRCLE('',#1218,0.04245);
#415=CIRCLE('',#1220,0.04245);
#416=CIRCLE('',#1221,0.04245);
#417=CIRCLE('',#1223,0.04245);
#418=CIRCLE('',#1224,0.04245);
#419=CIRCLE('',#1226,0.03925);
#420=CIRCLE('',#1227,0.03925);
#421=CIRCLE('',#1229,0.03925);
#422=CIRCLE('',#1230,0.03925);
#423=CIRCLE('',#1232,0.0625);
#424=CIRCLE('',#1233,0.0625);
#425=CIRCLE('',#1234,0.0625);
#426=CIRCLE('',#1235,0.0625);
#427=CIRCLE('',#1237,0.0625);
#428=CIRCLE('',#1238,0.0625);
#429=CIRCLE('',#1239,0.0625);
#430=CIRCLE('',#1240,0.0625);
#431=CIRCLE('',#1242,0.03125);
#432=CIRCLE('',#1243,0.03125);
#433=CIRCLE('',#1244,0.03125);
#434=CIRCLE('',#1246,0.06425);
#435=CIRCLE('',#1247,0.06425);
#436=CIRCLE('',#1249,0.04245);
#437=CIRCLE('',#1250,0.04245);
#438=CIRCLE('',#1252,0.04245);
#439=CIRCLE('',#1253,0.04245);
#440=CIRCLE('',#1255,0.04245);
#441=CIRCLE('',#1256,0.04245);
#442=CIRCLE('',#1258,0.04245);
#443=CIRCLE('',#1259,0.04245);
#444=CIRCLE('',#1261,0.04245);
#445=CIRCLE('',#1262,0.04245);
#446=CIRCLE('',#1264,0.04245);
#447=CIRCLE('',#1265,0.04245);
#448=CIRCLE('',#1267,0.04245);
#449=CIRCLE('',#1268,0.04245);
#450=CIRCLE('',#1270,0.04245);
#451=CIRCLE('',#1271,0.04245);
#452=CIRCLE('',#1275,0.375);
#453=CIRCLE('',#1276,0.375);
#454=CIRCLE('',#1277,0.0625);
#455=CIRCLE('',#1278,0.0625);
#456=CIRCLE('',#1279,0.0625);
#457=CIRCLE('',#1280,0.0625);
#458=CIRCLE('',#1281,0.0625);
#459=CIRCLE('',#1282,0.0625);
#460=CIRCLE('',#1283,0.0625);
#461=CIRCLE('',#1284,0.0625);
#462=CIRCLE('',#1285,0.0625);
#463=CIRCLE('',#1286,0.0625);
#464=CIRCLE('',#1287,0.0625);
#465=CIRCLE('',#1288,0.0625);
#466=CIRCLE('',#1289,0.0625);
#467=CIRCLE('',#1290,0.0625);
#468=CIRCLE('',#1291,0.0625);
#469=CIRCLE('',#1292,0.0625);
#470=CIRCLE('',#1293,0.0625);
#471=CIRCLE('',#1294,0.0625);
#472=CIRCLE('',#1295,0.0625);
#473=CIRCLE('',#1297,0.375);
#474=CIRCLE('',#1298,0.375);
#475=CIRCLE('',#1299,0.0625);
#476=CIRCLE('',#1300,0.0625);
#477=CIRCLE('',#1301,0.0625);
#478=CIRCLE('',#1302,0.0625);
#479=CIRCLE('',#1303,0.0625);
#480=CIRCLE('',#1304,0.0625);
#481=CIRCLE('',#1305,0.0625);
#482=CIRCLE('',#1306,0.0625);
#483=CIRCLE('',#1307,0.0625);
#484=CIRCLE('',#1308,0.0625);
#485=CIRCLE('',#1309,0.0625);
#486=CIRCLE('',#1310,0.0625);
#487=CIRCLE('',#1311,0.0625);
#488=CIRCLE('',#1312,0.0625);
#489=CIRCLE('',#1313,0.0625);
#490=CIRCLE('',#1314,0.0625);
#491=CIRCLE('',#1315,0.0625);
#492=CIRCLE('',#1316,0.0625);
#493=CIRCLE('',#1335,0.433);
#494=CIRCLE('',#1336,0.4435);
#495=CIRCLE('',#1338,0.375);
#496=CIRCLE('',#1339,0.375);
#497=CIRCLE('',#1341,0.433);
#498=CIRCLE('',#1342,0.4435);
#499=CIRCLE('',#1344,0.375);
#500=CIRCLE('',#1345,0.375);
#501=VERTEX_POINT('',#1725);
#502=VERTEX_POINT('',#1726);
#503=VERTEX_POINT('',#1728);
#504=VERTEX_POINT('',#1732);
#505=VERTEX_POINT('',#1733);
#506=VERTEX_POINT('',#1738);
#507=VERTEX_POINT('',#1739);
#508=VERTEX_POINT('',#1741);
#509=VERTEX_POINT('',#1745);
#510=VERTEX_POINT('',#1746);
#511=VERTEX_POINT('',#1751);
#512=VERTEX_POINT('',#1752);
#513=VERTEX_POINT('',#1754);
#514=VERTEX_POINT('',#1758);
#515=VERTEX_POINT('',#1759);
#516=VERTEX_POINT('',#1764);
#517=VERTEX_POINT('',#1765);
#518=VERTEX_POINT('',#1767);
#519=VERTEX_POINT('',#1771);
#520=VERTEX_POINT('',#1772);
#521=VERTEX_POINT('',#1777);
#522=VERTEX_POINT('',#1778);
#523=VERTEX_POINT('',#1781);
#524=VERTEX_POINT('',#1783);
#525=VERTEX_POINT('',#1790);
#526=VERTEX_POINT('',#1833);
#527=VERTEX_POINT('',#1834);
#528=VERTEX_POINT('',#1837);
#529=VERTEX_POINT('',#1839);
#530=VERTEX_POINT('',#1859);
#531=VERTEX_POINT('',#1889);
#532=VERTEX_POINT('',#1890);
#533=VERTEX_POINT('',#1893);
#534=VERTEX_POINT('',#1898);
#535=VERTEX_POINT('',#1899);
#536=VERTEX_POINT('',#1902);
#537=VERTEX_POINT('',#1907);
#538=VERTEX_POINT('',#1908);
#539=VERTEX_POINT('',#1910);
#540=VERTEX_POINT('',#1915);
#541=VERTEX_POINT('',#1916);
#542=VERTEX_POINT('',#1919);
#543=VERTEX_POINT('',#1921);
#544=VERTEX_POINT('',#1959);
#545=VERTEX_POINT('',#1960);
#546=VERTEX_POINT('',#1962);
#547=VERTEX_POINT('',#1966);
#548=VERTEX_POINT('',#1967);
#549=VERTEX_POINT('',#1972);
#550=VERTEX_POINT('',#1973);
#551=VERTEX_POINT('',#1975);
#552=VERTEX_POINT('',#1979);
#553=VERTEX_POINT('',#1980);
#554=VERTEX_POINT('',#1985);
#555=VERTEX_POINT('',#1986);
#556=VERTEX_POINT('',#1988);
#557=VERTEX_POINT('',#1992);
#558=VERTEX_POINT('',#1993);
#559=VERTEX_POINT('',#1998);
#560=VERTEX_POINT('',#1999);
#561=VERTEX_POINT('',#2001);
#562=VERTEX_POINT('',#2005);
#563=VERTEX_POINT('',#2006);
#564=VERTEX_POINT('',#2015);
#565=VERTEX_POINT('',#2016);
#566=VERTEX_POINT('',#2019);
#567=VERTEX_POINT('',#2021);
#568=VERTEX_POINT('',#2023);
#569=VERTEX_POINT('',#2025);
#570=VERTEX_POINT('',#2027);
#571=VERTEX_POINT('',#2029);
#572=VERTEX_POINT('',#2031);
#573=VERTEX_POINT('',#2033);
#574=VERTEX_POINT('',#2035);
#575=VERTEX_POINT('',#2037);
#576=VERTEX_POINT('',#2039);
#577=VERTEX_POINT('',#2041);
#578=VERTEX_POINT('',#2043);
#579=VERTEX_POINT('',#2045);
#580=VERTEX_POINT('',#2047);
#581=VERTEX_POINT('',#2049);
#582=VERTEX_POINT('',#2051);
#583=VERTEX_POINT('',#2053);
#584=VERTEX_POINT('',#2054);
#585=VERTEX_POINT('',#2058);
#586=VERTEX_POINT('',#2059);
#587=VERTEX_POINT('',#2062);
#588=VERTEX_POINT('',#2064);
#589=VERTEX_POINT('',#2066);
#590=VERTEX_POINT('',#2068);
#591=VERTEX_POINT('',#2070);
#592=VERTEX_POINT('',#2072);
#593=VERTEX_POINT('',#2074);
#594=VERTEX_POINT('',#2076);
#595=VERTEX_POINT('',#2078);
#596=VERTEX_POINT('',#2080);
#597=VERTEX_POINT('',#2082);
#598=VERTEX_POINT('',#2084);
#599=VERTEX_POINT('',#2086);
#600=VERTEX_POINT('',#2088);
#601=VERTEX_POINT('',#2090);
#602=VERTEX_POINT('',#2092);
#603=VERTEX_POINT('',#2094);
#604=VERTEX_POINT('',#2096);
#605=VERTEX_POINT('',#2133);
#606=VERTEX_POINT('',#2135);
#607=VERTEX_POINT('',#2139);
#608=VERTEX_POINT('',#2140);
#609=VERTEX_POINT('',#2144);
#610=VERTEX_POINT('',#2146);
#611=VERTEX_POINT('',#2150);
#612=VERTEX_POINT('',#2151);
#613=VERTEX_POINT('',#2159);
#614=VERTEX_POINT('',#2160);
#615=VERTEX_POINT('',#2162);
#616=VERTEX_POINT('',#2164);
#617=VERTEX_POINT('',#2168);
#618=VERTEX_POINT('',#2169);
#619=VERTEX_POINT('',#2171);
#620=VERTEX_POINT('',#2173);
#621=EDGE_CURVE('',#501,#502,#403,.T.);
#622=EDGE_CURVE('',#502,#503,#287,.T.);
#623=EDGE_CURVE('',#502,#501,#404,.T.);
#624=EDGE_CURVE('',#504,#505,#405,.T.);
#625=EDGE_CURVE('',#505,#504,#406,.T.);
#626=EDGE_CURVE('',#505,#502,#288,.T.);
#627=EDGE_CURVE('',#506,#507,#407,.T.);
#628=EDGE_CURVE('',#507,#508,#289,.T.);
#629=EDGE_CURVE('',#507,#506,#408,.T.);
#630=EDGE_CURVE('',#509,#510,#409,.T.);
#631=EDGE_CURVE('',#510,#509,#410,.T.);
#632=EDGE_CURVE('',#510,#507,#290,.T.);
#633=EDGE_CURVE('',#511,#512,#411,.T.);
#634=EDGE_CURVE('',#512,#513,#291,.T.);
#635=EDGE_CURVE('',#512,#511,#412,.T.);
#636=EDGE_CURVE('',#514,#515,#413,.T.);
#637=EDGE_CURVE('',#515,#514,#414,.T.);
#638=EDGE_CURVE('',#515,#512,#292,.T.);
#639=EDGE_CURVE('',#516,#517,#415,.T.);
#640=EDGE_CURVE('',#517,#518,#293,.T.);
#641=EDGE_CURVE('',#517,#516,#416,.T.);
#642=EDGE_CURVE('',#519,#520,#417,.T.);
#643=EDGE_CURVE('',#520,#519,#418,.T.);
#644=EDGE_CURVE('',#520,#517,#294,.T.);
#645=EDGE_CURVE('',#521,#522,#419,.T.);
#646=EDGE_CURVE('',#522,#521,#420,.T.);
#647=EDGE_CURVE('',#522,#523,#295,.T.);
#648=EDGE_CURVE('',#524,#523,#79,.T.);
#649=EDGE_CURVE('',#525,#524,#80,.T.);
#650=EDGE_CURVE('',#523,#525,#81,.T.);
#651=EDGE_CURVE('',#526,#527,#421,.T.);
#652=EDGE_CURVE('',#527,#526,#422,.T.);
#653=EDGE_CURVE('',#527,#528,#296,.T.);
#654=EDGE_CURVE('',#529,#528,#82,.T.);
#655=EDGE_CURVE('',#530,#529,#83,.T.);
#656=EDGE_CURVE('',#528,#530,#84,.T.);
#657=EDGE_CURVE('',#531,#532,#423,.T.);
#658=EDGE_CURVE('',#532,#531,#424,.T.);
#659=EDGE_CURVE('',#532,#533,#297,.T.);
#660=EDGE_CURVE('',#525,#533,#425,.T.);
#661=EDGE_CURVE('',#533,#524,#426,.T.);
#662=EDGE_CURVE('',#534,#535,#427,.T.);
#663=EDGE_CURVE('',#535,#534,#428,.T.);
#664=EDGE_CURVE('',#535,#536,#298,.T.);
#665=EDGE_CURVE('',#529,#536,#429,.T.);
#666=EDGE_CURVE('',#536,#530,#430,.T.);
#667=EDGE_CURVE('',#537,#538,#431,.T.);
#668=EDGE_CURVE('',#537,#539,#299,.T.);
#669=EDGE_CURVE('',#539,#539,#432,.T.);
#670=EDGE_CURVE('',#538,#537,#433,.T.);
#671=EDGE_CURVE('',#540,#541,#434,.T.);
#672=EDGE_CURVE('',#541,#540,#435,.T.);
#673=EDGE_CURVE('',#541,#542,#300,.T.);
#674=EDGE_CURVE('',#543,#542,#85,.T.);
#675=EDGE_CURVE('',#542,#543,#86,.T.);
#676=EDGE_CURVE('',#544,#545,#436,.T.);
#677=EDGE_CURVE('',#545,#546,#301,.T.);
#678=EDGE_CURVE('',#545,#544,#437,.T.);
#679=EDGE_CURVE('',#547,#548,#438,.T.);
#680=EDGE_CURVE('',#548,#547,#439,.T.);
#681=EDGE_CURVE('',#548,#545,#302,.T.);
#682=EDGE_CURVE('',#549,#550,#440,.T.);
#683=EDGE_CURVE('',#550,#551,#303,.T.);
#684=EDGE_CURVE('',#550,#549,#441,.T.);
#685=EDGE_CURVE('',#552,#553,#442,.T.);
#686=EDGE_CURVE('',#553,#552,#443,.T.);
#687=EDGE_CURVE('',#553,#550,#304,.T.);
#688=EDGE_CURVE('',#554,#555,#444,.T.);
#689=EDGE_CURVE('',#555,#556,#305,.T.);
#690=EDGE_CURVE('',#555,#554,#445,.T.);
#691=EDGE_CURVE('',#557,#558,#446,.T.);
#692=EDGE_CURVE('',#558,#557,#447,.T.);
#693=EDGE_CURVE('',#558,#555,#306,.T.);
#694=EDGE_CURVE('',#559,#560,#448,.T.);
#695=EDGE_CURVE('',#560,#561,#307,.T.);
#696=EDGE_CURVE('',#560,#559,#449,.T.);
#697=EDGE_CURVE('',#562,#563,#450,.T.);
#698=EDGE_CURVE('',#563,#562,#451,.T.);
#699=EDGE_CURVE('',#563,#560,#308,.T.);
#700=EDGE_CURVE('',#533,#538,#309,.T.);
#701=EDGE_CURVE('',#536,#539,#310,.T.);
#702=EDGE_CURVE('',#564,#565,#452,.T.);
#703=EDGE_CURVE('',#565,#564,#453,.T.);
#704=EDGE_CURVE('',#566,#566,#454,.T.);
#705=EDGE_CURVE('',#567,#567,#455,.T.);
#706=EDGE_CURVE('',#568,#568,#456,.T.);
#707=EDGE_CURVE('',#569,#569,#457,.T.);
#708=EDGE_CURVE('',#570,#570,#458,.T.);
#709=EDGE_CURVE('',#571,#571,#459,.T.);
#710=EDGE_CURVE('',#572,#572,#460,.T.);
#711=EDGE_CURVE('',#573,#573,#461,.T.);
#712=EDGE_CURVE('',#574,#574,#462,.T.);
#713=EDGE_CURVE('',#575,#575,#463,.T.);
#714=EDGE_CURVE('',#576,#576,#464,.T.);
#715=EDGE_CURVE('',#577,#577,#465,.T.);
#716=EDGE_CURVE('',#578,#578,#466,.T.);
#717=EDGE_CURVE('',#579,#579,#467,.T.);
#718=EDGE_CURVE('',#580,#580,#468,.T.);
#719=EDGE_CURVE('',#581,#581,#469,.T.);
#720=EDGE_CURVE('',#582,#582,#470,.T.);
#721=EDGE_CURVE('',#583,#584,#471,.T.);
#722=EDGE_CURVE('',#584,#583,#472,.T.);
#723=EDGE_CURVE('',#585,#586,#473,.T.);
#724=EDGE_CURVE('',#586,#585,#474,.T.);
#725=EDGE_CURVE('',#587,#587,#475,.T.);
#726=EDGE_CURVE('',#588,#588,#476,.T.);
#727=EDGE_CURVE('',#589,#589,#477,.T.);
#728=EDGE_CURVE('',#590,#590,#478,.T.);
#729=EDGE_CURVE('',#591,#591,#479,.T.);
#730=EDGE_CURVE('',#592,#592,#480,.T.);
#731=EDGE_CURVE('',#593,#593,#481,.T.);
#732=EDGE_CURVE('',#594,#594,#482,.T.);
#733=EDGE_CURVE('',#595,#595,#483,.T.);
#734=EDGE_CURVE('',#596,#596,#484,.T.);
#735=EDGE_CURVE('',#597,#597,#485,.T.);
#736=EDGE_CURVE('',#598,#598,#486,.T.);
#737=EDGE_CURVE('',#599,#599,#487,.T.);
#738=EDGE_CURVE('',#600,#600,#488,.T.);
#739=EDGE_CURVE('',#601,#601,#489,.T.);
#740=EDGE_CURVE('',#602,#602,#490,.T.);
#741=EDGE_CURVE('',#603,#603,#491,.T.);
#742=EDGE_CURVE('',#604,#604,#492,.T.);
#743=EDGE_CURVE('',#566,#587,#311,.T.);
#744=EDGE_CURVE('',#567,#588,#312,.T.);
#745=EDGE_CURVE('',#568,#589,#313,.T.);
#746=EDGE_CURVE('',#569,#590,#314,.T.);
#747=EDGE_CURVE('',#570,#591,#315,.T.);
#748=EDGE_CURVE('',#571,#592,#316,.T.);
#749=EDGE_CURVE('',#572,#593,#317,.T.);
#750=EDGE_CURVE('',#573,#594,#318,.T.);
#751=EDGE_CURVE('',#574,#595,#319,.T.);
#752=EDGE_CURVE('',#575,#596,#320,.T.);
#753=EDGE_CURVE('',#576,#597,#321,.T.);
#754=EDGE_CURVE('',#577,#598,#322,.T.);
#755=EDGE_CURVE('',#578,#599,#323,.T.);
#756=EDGE_CURVE('',#579,#600,#324,.T.);
#757=EDGE_CURVE('',#580,#601,#325,.T.);
#758=EDGE_CURVE('',#581,#602,#326,.T.);
#759=EDGE_CURVE('',#582,#603,#327,.T.);
#760=EDGE_CURVE('',#605,#605,#493,.T.);
#761=EDGE_CURVE('',#605,#606,#328,.T.);
#762=EDGE_CURVE('',#606,#606,#494,.T.);
#763=EDGE_CURVE('',#607,#608,#495,.T.);
#764=EDGE_CURVE('',#608,#607,#496,.T.);
#765=EDGE_CURVE('',#609,#609,#497,.T.);
#766=EDGE_CURVE('',#609,#610,#329,.T.);
#767=EDGE_CURVE('',#610,#610,#498,.T.);
#768=EDGE_CURVE('',#611,#612,#499,.T.);
#769=EDGE_CURVE('',#612,#611,#500,.T.);
#770=EDGE_CURVE('',#612,#565,#330,.T.);
#771=EDGE_CURVE('',#608,#586,#331,.T.);
#772=EDGE_CURVE('',#613,#614,#332,.T.);
#773=EDGE_CURVE('',#614,#615,#333,.T.);
#774=EDGE_CURVE('',#616,#615,#334,.T.);
#775=EDGE_CURVE('',#613,#616,#335,.T.);
#776=EDGE_CURVE('',#617,#618,#336,.T.);
#777=EDGE_CURVE('',#617,#619,#337,.T.);
#778=EDGE_CURVE('',#619,#620,#338,.T.);
#779=EDGE_CURVE('',#618,#620,#339,.T.);
#780=EDGE_CURVE('',#584,#604,#340,.T.);
#781=EDGE_CURVE('',#614,#617,#341,.T.);
#782=EDGE_CURVE('',#615,#618,#342,.T.);
#783=EDGE_CURVE('',#619,#613,#343,.T.);
#784=EDGE_CURVE('',#620,#616,#344,.T.);
#785=ORIENTED_EDGE('',*,*,#621,.T.);
#786=ORIENTED_EDGE('',*,*,#622,.T.);
#787=ORIENTED_EDGE('',*,*,#622,.F.);
#788=ORIENTED_EDGE('',*,*,#623,.T.);
#789=ORIENTED_EDGE('',*,*,#624,.F.);
#790=ORIENTED_EDGE('',*,*,#625,.F.);
#791=ORIENTED_EDGE('',*,*,#626,.T.);
#792=ORIENTED_EDGE('',*,*,#621,.F.);
#793=ORIENTED_EDGE('',*,*,#623,.F.);
#794=ORIENTED_EDGE('',*,*,#626,.F.);
#795=ORIENTED_EDGE('',*,*,#627,.T.);
#796=ORIENTED_EDGE('',*,*,#628,.T.);
#797=ORIENTED_EDGE('',*,*,#628,.F.);
#798=ORIENTED_EDGE('',*,*,#629,.T.);
#799=ORIENTED_EDGE('',*,*,#630,.F.);
#800=ORIENTED_EDGE('',*,*,#631,.F.);
#801=ORIENTED_EDGE('',*,*,#632,.T.);
#802=ORIENTED_EDGE('',*,*,#627,.F.);
#803=ORIENTED_EDGE('',*,*,#629,.F.);
#804=ORIENTED_EDGE('',*,*,#632,.F.);
#805=ORIENTED_EDGE('',*,*,#633,.T.);
#806=ORIENTED_EDGE('',*,*,#634,.T.);
#807=ORIENTED_EDGE('',*,*,#634,.F.);
#808=ORIENTED_EDGE('',*,*,#635,.T.);
#809=ORIENTED_EDGE('',*,*,#636,.F.);
#810=ORIENTED_EDGE('',*,*,#637,.F.);
#811=ORIENTED_EDGE('',*,*,#638,.T.);
#812=ORIENTED_EDGE('',*,*,#633,.F.);
#813=ORIENTED_EDGE('',*,*,#635,.F.);
#814=ORIENTED_EDGE('',*,*,#638,.F.);
#815=ORIENTED_EDGE('',*,*,#639,.T.);
#816=ORIENTED_EDGE('',*,*,#640,.T.);
#817=ORIENTED_EDGE('',*,*,#640,.F.);
#818=ORIENTED_EDGE('',*,*,#641,.T.);
#819=ORIENTED_EDGE('',*,*,#642,.F.);
#820=ORIENTED_EDGE('',*,*,#643,.F.);
#821=ORIENTED_EDGE('',*,*,#644,.T.);
#822=ORIENTED_EDGE('',*,*,#639,.F.);
#823=ORIENTED_EDGE('',*,*,#641,.F.);
#824=ORIENTED_EDGE('',*,*,#644,.F.);
#825=ORIENTED_EDGE('',*,*,#645,.F.);
#826=ORIENTED_EDGE('',*,*,#646,.F.);
#827=ORIENTED_EDGE('',*,*,#647,.T.);
#828=ORIENTED_EDGE('',*,*,#648,.F.);
#829=ORIENTED_EDGE('',*,*,#649,.F.);
#830=ORIENTED_EDGE('',*,*,#650,.F.);
#831=ORIENTED_EDGE('',*,*,#647,.F.);
#832=ORIENTED_EDGE('',*,*,#651,.F.);
#833=ORIENTED_EDGE('',*,*,#652,.F.);
#834=ORIENTED_EDGE('',*,*,#653,.T.);
#835=ORIENTED_EDGE('',*,*,#654,.F.);
#836=ORIENTED_EDGE('',*,*,#655,.F.);
#837=ORIENTED_EDGE('',*,*,#656,.F.);
#838=ORIENTED_EDGE('',*,*,#653,.F.);
#839=ORIENTED_EDGE('',*,*,#657,.F.);
#840=ORIENTED_EDGE('',*,*,#658,.F.);
#841=ORIENTED_EDGE('',*,*,#659,.T.);
#842=ORIENTED_EDGE('',*,*,#660,.F.);
#843=ORIENTED_EDGE('',*,*,#649,.T.);
#844=ORIENTED_EDGE('',*,*,#661,.F.);
#845=ORIENTED_EDGE('',*,*,#659,.F.);
#846=ORIENTED_EDGE('',*,*,#662,.F.);
#847=ORIENTED_EDGE('',*,*,#663,.F.);
#848=ORIENTED_EDGE('',*,*,#664,.T.);
#849=ORIENTED_EDGE('',*,*,#665,.F.);
#850=ORIENTED_EDGE('',*,*,#654,.T.);
#851=ORIENTED_EDGE('',*,*,#656,.T.);
#852=ORIENTED_EDGE('',*,*,#666,.F.);
#853=ORIENTED_EDGE('',*,*,#664,.F.);
#854=ORIENTED_EDGE('',*,*,#667,.F.);
#855=ORIENTED_EDGE('',*,*,#668,.T.);
#856=ORIENTED_EDGE('',*,*,#669,.F.);
#857=ORIENTED_EDGE('',*,*,#668,.F.);
#858=ORIENTED_EDGE('',*,*,#670,.F.);
#859=ORIENTED_EDGE('',*,*,#671,.F.);
#860=ORIENTED_EDGE('',*,*,#672,.F.);
#861=ORIENTED_EDGE('',*,*,#673,.T.);
#862=ORIENTED_EDGE('',*,*,#674,.F.);
#863=ORIENTED_EDGE('',*,*,#675,.F.);
#864=ORIENTED_EDGE('',*,*,#673,.F.);
#865=ORIENTED_EDGE('',*,*,#676,.T.);
#866=ORIENTED_EDGE('',*,*,#677,.T.);
#867=ORIENTED_EDGE('',*,*,#677,.F.);
#868=ORIENTED_EDGE('',*,*,#678,.T.);
#869=ORIENTED_EDGE('',*,*,#679,.F.);
#870=ORIENTED_EDGE('',*,*,#680,.F.);
#871=ORIENTED_EDGE('',*,*,#681,.T.);
#872=ORIENTED_EDGE('',*,*,#676,.F.);
#873=ORIENTED_EDGE('',*,*,#678,.F.);
#874=ORIENTED_EDGE('',*,*,#681,.F.);
#875=ORIENTED_EDGE('',*,*,#682,.T.);
#876=ORIENTED_EDGE('',*,*,#683,.T.);
#877=ORIENTED_EDGE('',*,*,#683,.F.);
#878=ORIENTED_EDGE('',*,*,#684,.T.);
#879=ORIENTED_EDGE('',*,*,#685,.F.);
#880=ORIENTED_EDGE('',*,*,#686,.F.);
#881=ORIENTED_EDGE('',*,*,#687,.T.);
#882=ORIENTED_EDGE('',*,*,#682,.F.);
#883=ORIENTED_EDGE('',*,*,#684,.F.);
#884=ORIENTED_EDGE('',*,*,#687,.F.);
#885=ORIENTED_EDGE('',*,*,#688,.T.);
#886=ORIENTED_EDGE('',*,*,#689,.T.);
#887=ORIENTED_EDGE('',*,*,#689,.F.);
#888=ORIENTED_EDGE('',*,*,#690,.T.);
#889=ORIENTED_EDGE('',*,*,#691,.F.);
#890=ORIENTED_EDGE('',*,*,#692,.F.);
#891=ORIENTED_EDGE('',*,*,#693,.T.);
#892=ORIENTED_EDGE('',*,*,#688,.F.);
#893=ORIENTED_EDGE('',*,*,#690,.F.);
#894=ORIENTED_EDGE('',*,*,#693,.F.);
#895=ORIENTED_EDGE('',*,*,#694,.T.);
#896=ORIENTED_EDGE('',*,*,#695,.T.);
#897=ORIENTED_EDGE('',*,*,#695,.F.);
#898=ORIENTED_EDGE('',*,*,#696,.T.);
#899=ORIENTED_EDGE('',*,*,#697,.F.);
#900=ORIENTED_EDGE('',*,*,#698,.F.);
#901=ORIENTED_EDGE('',*,*,#699,.T.);
#902=ORIENTED_EDGE('',*,*,#694,.F.);
#903=ORIENTED_EDGE('',*,*,#696,.F.);
#904=ORIENTED_EDGE('',*,*,#699,.F.);
#905=ORIENTED_EDGE('',*,*,#648,.T.);
#906=ORIENTED_EDGE('',*,*,#650,.T.);
#907=ORIENTED_EDGE('',*,*,#660,.T.);
#908=ORIENTED_EDGE('',*,*,#700,.T.);
#909=ORIENTED_EDGE('',*,*,#670,.T.);
#910=ORIENTED_EDGE('',*,*,#667,.T.);
#911=ORIENTED_EDGE('',*,*,#700,.F.);
#912=ORIENTED_EDGE('',*,*,#661,.T.);
#913=ORIENTED_EDGE('',*,*,#655,.T.);
#914=ORIENTED_EDGE('',*,*,#665,.T.);
#915=ORIENTED_EDGE('',*,*,#701,.T.);
#916=ORIENTED_EDGE('',*,*,#669,.T.);
#917=ORIENTED_EDGE('',*,*,#701,.F.);
#918=ORIENTED_EDGE('',*,*,#666,.T.);
#919=ORIENTED_EDGE('',*,*,#702,.F.);
#920=ORIENTED_EDGE('',*,*,#703,.F.);
#921=ORIENTED_EDGE('',*,*,#657,.T.);
#922=ORIENTED_EDGE('',*,*,#658,.T.);
#923=ORIENTED_EDGE('',*,*,#704,.F.);
#924=ORIENTED_EDGE('',*,*,#705,.F.);
#925=ORIENTED_EDGE('',*,*,#706,.F.);
#926=ORIENTED_EDGE('',*,*,#707,.F.);
#927=ORIENTED_EDGE('',*,*,#708,.F.);
#928=ORIENTED_EDGE('',*,*,#709,.F.);
#929=ORIENTED_EDGE('',*,*,#710,.F.);
#930=ORIENTED_EDGE('',*,*,#711,.F.);
#931=ORIENTED_EDGE('',*,*,#712,.F.);
#932=ORIENTED_EDGE('',*,*,#713,.F.);
#933=ORIENTED_EDGE('',*,*,#714,.F.);
#934=ORIENTED_EDGE('',*,*,#715,.F.);
#935=ORIENTED_EDGE('',*,*,#716,.F.);
#936=ORIENTED_EDGE('',*,*,#717,.F.);
#937=ORIENTED_EDGE('',*,*,#718,.F.);
#938=ORIENTED_EDGE('',*,*,#719,.F.);
#939=ORIENTED_EDGE('',*,*,#720,.F.);
#940=ORIENTED_EDGE('',*,*,#721,.F.);
#941=ORIENTED_EDGE('',*,*,#722,.F.);
#942=ORIENTED_EDGE('',*,*,#723,.F.);
#943=ORIENTED_EDGE('',*,*,#724,.F.);
#944=ORIENTED_EDGE('',*,*,#662,.T.);
#945=ORIENTED_EDGE('',*,*,#663,.T.);
#946=ORIENTED_EDGE('',*,*,#725,.F.);
#947=ORIENTED_EDGE('',*,*,#726,.F.);
#948=ORIENTED_EDGE('',*,*,#727,.F.);
#949=ORIENTED_EDGE('',*,*,#728,.F.);
#950=ORIENTED_EDGE('',*,*,#729,.F.);
#951=ORIENTED_EDGE('',*,*,#730,.F.);
#952=ORIENTED_EDGE('',*,*,#731,.F.);
#953=ORIENTED_EDGE('',*,*,#732,.F.);
#954=ORIENTED_EDGE('',*,*,#733,.F.);
#955=ORIENTED_EDGE('',*,*,#734,.F.);
#956=ORIENTED_EDGE('',*,*,#735,.F.);
#957=ORIENTED_EDGE('',*,*,#736,.F.);
#958=ORIENTED_EDGE('',*,*,#737,.F.);
#959=ORIENTED_EDGE('',*,*,#738,.F.);
#960=ORIENTED_EDGE('',*,*,#739,.F.);
#961=ORIENTED_EDGE('',*,*,#740,.F.);
#962=ORIENTED_EDGE('',*,*,#741,.F.);
#963=ORIENTED_EDGE('',*,*,#742,.F.);
#964=ORIENTED_EDGE('',*,*,#704,.T.);
#965=ORIENTED_EDGE('',*,*,#743,.T.);
#966=ORIENTED_EDGE('',*,*,#725,.T.);
#967=ORIENTED_EDGE('',*,*,#743,.F.);
#968=ORIENTED_EDGE('',*,*,#705,.T.);
#969=ORIENTED_EDGE('',*,*,#744,.T.);
#970=ORIENTED_EDGE('',*,*,#726,.T.);
#971=ORIENTED_EDGE('',*,*,#744,.F.);
#972=ORIENTED_EDGE('',*,*,#706,.T.);
#973=ORIENTED_EDGE('',*,*,#745,.T.);
#974=ORIENTED_EDGE('',*,*,#727,.T.);
#975=ORIENTED_EDGE('',*,*,#745,.F.);
#976=ORIENTED_EDGE('',*,*,#707,.T.);
#977=ORIENTED_EDGE('',*,*,#746,.T.);
#978=ORIENTED_EDGE('',*,*,#728,.T.);
#979=ORIENTED_EDGE('',*,*,#746,.F.);
#980=ORIENTED_EDGE('',*,*,#708,.T.);
#981=ORIENTED_EDGE('',*,*,#747,.T.);
#982=ORIENTED_EDGE('',*,*,#729,.T.);
#983=ORIENTED_EDGE('',*,*,#747,.F.);
#984=ORIENTED_EDGE('',*,*,#709,.T.);
#985=ORIENTED_EDGE('',*,*,#748,.T.);
#986=ORIENTED_EDGE('',*,*,#730,.T.);
#987=ORIENTED_EDGE('',*,*,#748,.F.);
#988=ORIENTED_EDGE('',*,*,#710,.T.);
#989=ORIENTED_EDGE('',*,*,#749,.T.);
#990=ORIENTED_EDGE('',*,*,#731,.T.);
#991=ORIENTED_EDGE('',*,*,#749,.F.);
#992=ORIENTED_EDGE('',*,*,#711,.T.);
#993=ORIENTED_EDGE('',*,*,#750,.T.);
#994=ORIENTED_EDGE('',*,*,#732,.T.);
#995=ORIENTED_EDGE('',*,*,#750,.F.);
#996=ORIENTED_EDGE('',*,*,#712,.T.);
#997=ORIENTED_EDGE('',*,*,#751,.T.);
#998=ORIENTED_EDGE('',*,*,#733,.T.);
#999=ORIENTED_EDGE('',*,*,#751,.F.);
#1000=ORIENTED_EDGE('',*,*,#713,.T.);
#1001=ORIENTED_EDGE('',*,*,#752,.T.);
#1002=ORIENTED_EDGE('',*,*,#734,.T.);
#1003=ORIENTED_EDGE('',*,*,#752,.F.);
#1004=ORIENTED_EDGE('',*,*,#714,.T.);
#1005=ORIENTED_EDGE('',*,*,#753,.T.);
#1006=ORIENTED_EDGE('',*,*,#735,.T.);
#1007=ORIENTED_EDGE('',*,*,#753,.F.);
#1008=ORIENTED_EDGE('',*,*,#715,.T.);
#1009=ORIENTED_EDGE('',*,*,#754,.T.);
#1010=ORIENTED_EDGE('',*,*,#736,.T.);
#1011=ORIENTED_EDGE('',*,*,#754,.F.);
#1012=ORIENTED_EDGE('',*,*,#716,.T.);
#1013=ORIENTED_EDGE('',*,*,#755,.T.);
#1014=ORIENTED_EDGE('',*,*,#737,.T.);
#1015=ORIENTED_EDGE('',*,*,#755,.F.);
#1016=ORIENTED_EDGE('',*,*,#717,.T.);
#1017=ORIENTED_EDGE('',*,*,#756,.T.);
#1018=ORIENTED_EDGE('',*,*,#738,.T.);
#1019=ORIENTED_EDGE('',*,*,#756,.F.);
#1020=ORIENTED_EDGE('',*,*,#718,.T.);
#1021=ORIENTED_EDGE('',*,*,#757,.T.);
#1022=ORIENTED_EDGE('',*,*,#739,.T.);
#1023=ORIENTED_EDGE('',*,*,#757,.F.);
#1024=ORIENTED_EDGE('',*,*,#719,.T.);
#1025=ORIENTED_EDGE('',*,*,#758,.T.);
#1026=ORIENTED_EDGE('',*,*,#740,.T.);
#1027=ORIENTED_EDGE('',*,*,#758,.F.);
#1028=ORIENTED_EDGE('',*,*,#720,.T.);
#1029=ORIENTED_EDGE('',*,*,#759,.T.);
#1030=ORIENTED_EDGE('',*,*,#741,.T.);
#1031=ORIENTED_EDGE('',*,*,#759,.F.);
#1032=ORIENTED_EDGE('',*,*,#760,.T.);
#1033=ORIENTED_EDGE('',*,*,#761,.T.);
#1034=ORIENTED_EDGE('',*,*,#762,.T.);
#1035=ORIENTED_EDGE('',*,*,#761,.F.);
#1036=ORIENTED_EDGE('',*,*,#760,.F.);
#1037=ORIENTED_EDGE('',*,*,#763,.T.);
#1038=ORIENTED_EDGE('',*,*,#764,.T.);
#1039=ORIENTED_EDGE('',*,*,#765,.T.);
#1040=ORIENTED_EDGE('',*,*,#766,.T.);
#1041=ORIENTED_EDGE('',*,*,#767,.T.);
#1042=ORIENTED_EDGE('',*,*,#766,.F.);
#1043=ORIENTED_EDGE('',*,*,#765,.F.);
#1044=ORIENTED_EDGE('',*,*,#768,.T.);
#1045=ORIENTED_EDGE('',*,*,#769,.T.);
#1046=ORIENTED_EDGE('',*,*,#768,.F.);
#1047=ORIENTED_EDGE('',*,*,#769,.F.);
#1048=ORIENTED_EDGE('',*,*,#770,.T.);
#1049=ORIENTED_EDGE('',*,*,#703,.T.);
#1050=ORIENTED_EDGE('',*,*,#702,.T.);
#1051=ORIENTED_EDGE('',*,*,#770,.F.);
#1052=ORIENTED_EDGE('',*,*,#674,.T.);
#1053=ORIENTED_EDGE('',*,*,#675,.T.);
#1054=ORIENTED_EDGE('',*,*,#763,.F.);
#1055=ORIENTED_EDGE('',*,*,#764,.F.);
#1056=ORIENTED_EDGE('',*,*,#771,.T.);
#1057=ORIENTED_EDGE('',*,*,#724,.T.);
#1058=ORIENTED_EDGE('',*,*,#723,.T.);
#1059=ORIENTED_EDGE('',*,*,#771,.F.);
#1060=ORIENTED_EDGE('',*,*,#772,.T.);
#1061=ORIENTED_EDGE('',*,*,#773,.T.);
#1062=ORIENTED_EDGE('',*,*,#774,.F.);
#1063=ORIENTED_EDGE('',*,*,#775,.F.);
#1064=ORIENTED_EDGE('',*,*,#762,.F.);
#1065=ORIENTED_EDGE('',*,*,#776,.F.);
#1066=ORIENTED_EDGE('',*,*,#777,.T.);
#1067=ORIENTED_EDGE('',*,*,#778,.T.);
#1068=ORIENTED_EDGE('',*,*,#779,.F.);
#1069=ORIENTED_EDGE('',*,*,#767,.F.);
#1070=ORIENTED_EDGE('',*,*,#721,.T.);
#1071=ORIENTED_EDGE('',*,*,#780,.T.);
#1072=ORIENTED_EDGE('',*,*,#742,.T.);
#1073=ORIENTED_EDGE('',*,*,#780,.F.);
#1074=ORIENTED_EDGE('',*,*,#722,.T.);
#1075=ORIENTED_EDGE('',*,*,#781,.T.);
#1076=ORIENTED_EDGE('',*,*,#776,.T.);
#1077=ORIENTED_EDGE('',*,*,#782,.F.);
#1078=ORIENTED_EDGE('',*,*,#773,.F.);
#1079=ORIENTED_EDGE('',*,*,#783,.T.);
#1080=ORIENTED_EDGE('',*,*,#775,.T.);
#1081=ORIENTED_EDGE('',*,*,#784,.F.);
#1082=ORIENTED_EDGE('',*,*,#778,.F.);
#1083=ORIENTED_EDGE('',*,*,#645,.T.);
#1084=ORIENTED_EDGE('',*,*,#646,.T.);
#1085=ORIENTED_EDGE('',*,*,#651,.T.);
#1086=ORIENTED_EDGE('',*,*,#652,.T.);
#1087=ORIENTED_EDGE('',*,*,#671,.T.);
#1088=ORIENTED_EDGE('',*,*,#672,.T.);
#1089=ORIENTED_EDGE('',*,*,#679,.T.);
#1090=ORIENTED_EDGE('',*,*,#680,.T.);
#1091=ORIENTED_EDGE('',*,*,#685,.T.);
#1092=ORIENTED_EDGE('',*,*,#686,.T.);
#1093=ORIENTED_EDGE('',*,*,#691,.T.);
#1094=ORIENTED_EDGE('',*,*,#692,.T.);
#1095=ORIENTED_EDGE('',*,*,#697,.T.);
#1096=ORIENTED_EDGE('',*,*,#698,.T.);
#1097=ORIENTED_EDGE('',*,*,#779,.T.);
#1098=ORIENTED_EDGE('',*,*,#784,.T.);
#1099=ORIENTED_EDGE('',*,*,#774,.T.);
#1100=ORIENTED_EDGE('',*,*,#782,.T.);
#1101=ORIENTED_EDGE('',*,*,#636,.T.);
#1102=ORIENTED_EDGE('',*,*,#637,.T.);
#1103=ORIENTED_EDGE('',*,*,#642,.T.);
#1104=ORIENTED_EDGE('',*,*,#643,.T.);
#1105=ORIENTED_EDGE('',*,*,#777,.F.);
#1106=ORIENTED_EDGE('',*,*,#781,.F.);
#1107=ORIENTED_EDGE('',*,*,#772,.F.);
#1108=ORIENTED_EDGE('',*,*,#783,.F.);
#1109=ORIENTED_EDGE('',*,*,#624,.T.);
#1110=ORIENTED_EDGE('',*,*,#625,.T.);
#1111=ORIENTED_EDGE('',*,*,#630,.T.);
#1112=ORIENTED_EDGE('',*,*,#631,.T.);
#1113=CONICAL_SURFACE('',#1201,0.021225,1.02974425867665);
#1114=CONICAL_SURFACE('',#1207,0.021225,1.02974425867665);
#1115=CONICAL_SURFACE('',#1213,0.021225,1.02974425867665);
#1116=CONICAL_SURFACE('',#1219,0.021225,1.02974425867665);
#1117=CONICAL_SURFACE('',#1248,0.021225,1.02974425867665);
#1118=CONICAL_SURFACE('',#1254,0.021225,1.02974425867665);
#1119=CONICAL_SURFACE('',#1260,0.021225,1.02974425867665);
#1120=CONICAL_SURFACE('',#1266,0.021225,1.02974425867665);
#1121=CONICAL_SURFACE('',#1272,0.03125,1.02974425867665);
#1122=CONICAL_SURFACE('',#1273,0.03125,1.02974425867665);
#1123=CONICAL_SURFACE('',#1334,0.43825,0.012695811186532);
#1124=CONICAL_SURFACE('',#1340,0.43825,0.0126958111865321);
#1125=ADVANCED_FACE('',(#121),#1113,.F.);
#1126=ADVANCED_FACE('',(#122),#87,.F.);
#1127=ADVANCED_FACE('',(#123),#1114,.F.);
#1128=ADVANCED_FACE('',(#124),#88,.F.);
#1129=ADVANCED_FACE('',(#125),#1115,.F.);
#1130=ADVANCED_FACE('',(#126),#89,.F.);
#1131=ADVANCED_FACE('',(#127),#1116,.F.);
#1132=ADVANCED_FACE('',(#128),#90,.F.);
#1133=ADVANCED_FACE('',(#129),#91,.F.);
#1134=ADVANCED_FACE('',(#130),#92,.F.);
#1135=ADVANCED_FACE('',(#131),#93,.F.);
#1136=ADVANCED_FACE('',(#132),#94,.F.);
#1137=ADVANCED_FACE('',(#133),#95,.F.);
#1138=ADVANCED_FACE('',(#134),#96,.F.);
#1139=ADVANCED_FACE('',(#135),#1117,.F.);
#1140=ADVANCED_FACE('',(#136),#97,.F.);
#1141=ADVANCED_FACE('',(#137),#1118,.F.);
#1142=ADVANCED_FACE('',(#138),#98,.F.);
#1143=ADVANCED_FACE('',(#139),#1119,.F.);
#1144=ADVANCED_FACE('',(#140),#99,.F.);
#1145=ADVANCED_FACE('',(#141),#1120,.F.);
#1146=ADVANCED_FACE('',(#142),#100,.F.);
#1147=ADVANCED_FACE('',(#143),#1121,.F.);
#1148=ADVANCED_FACE('',(#144),#1122,.F.);
#1149=ADVANCED_FACE('',(#145,#15,#16,#17,#18,#19,#20,#21,#22,#23,#24,#25,
#26,#27,#28,#29,#30,#31,#32,#33),#69,.T.);
#1150=ADVANCED_FACE('',(#146,#34,#35,#36,#37,#38,#39,#40,#41,#42,#43,#44,
#45,#46,#47,#48,#49,#50,#51,#52),#70,.T.);
#1151=ADVANCED_FACE('',(#147),#101,.F.);
#1152=ADVANCED_FACE('',(#148),#102,.F.);
#1153=ADVANCED_FACE('',(#149),#103,.F.);
#1154=ADVANCED_FACE('',(#150),#104,.F.);
#1155=ADVANCED_FACE('',(#151),#105,.F.);
#1156=ADVANCED_FACE('',(#152),#106,.F.);
#1157=ADVANCED_FACE('',(#153),#107,.F.);
#1158=ADVANCED_FACE('',(#154),#108,.F.);
#1159=ADVANCED_FACE('',(#155),#109,.F.);
#1160=ADVANCED_FACE('',(#156),#110,.F.);
#1161=ADVANCED_FACE('',(#157),#111,.F.);
#1162=ADVANCED_FACE('',(#158),#112,.F.);
#1163=ADVANCED_FACE('',(#159),#113,.F.);
#1164=ADVANCED_FACE('',(#160),#114,.F.);
#1165=ADVANCED_FACE('',(#161),#115,.F.);
#1166=ADVANCED_FACE('',(#162),#116,.F.);
#1167=ADVANCED_FACE('',(#163),#117,.F.);
#1168=ADVANCED_FACE('',(#164),#1123,.T.);
#1169=ADVANCED_FACE('',(#165,#53),#71,.T.);
#1170=ADVANCED_FACE('',(#166),#1124,.T.);
#1171=ADVANCED_FACE('',(#167,#54),#72,.T.);
#1172=ADVANCED_FACE('',(#168,#55),#118,.F.);
#1173=ADVANCED_FACE('',(#169),#119,.F.);
#1174=ADVANCED_FACE('',(#170,#56),#73,.T.);
#1175=ADVANCED_FACE('',(#171,#57),#74,.T.);
#1176=ADVANCED_FACE('',(#172),#120,.F.);
#1177=ADVANCED_FACE('',(#173),#75,.T.);
#1178=ADVANCED_FACE('',(#174,#58,#59,#60,#61,#62,#63,#64),#76,.T.);
#1179=ADVANCED_FACE('',(#175,#65,#66),#77,.T.);
#1180=ADVANCED_FACE('',(#176,#67,#68),#78,.F.);
#1181=CLOSED_SHELL('',(#1125,#1126,#1127,#1128,#1129,#1130,#1131,#1132,
#1133,#1134,#1135,#1136,#1137,#1138,#1139,#1140,#1141,#1142,#1143,#1144,
#1145,#1146,#1147,#1148,#1149,#1150,#1151,#1152,#1153,#1154,#1155,#1156,
#1157,#1158,#1159,#1160,#1161,#1162,#1163,#1164,#1165,#1166,#1167,#1168,
#1169,#1170,#1171,#1172,#1173,#1174,#1175,#1176,#1177,#1178,#1179,#1180));
#1182=DERIVED_UNIT_ELEMENT(#1184,1.);
#1183=DERIVED_UNIT_ELEMENT(#2193,3.);
#1184=(
MASS_UNIT()
NAMED_UNIT(*)
SI_UNIT($,.GRAM.)
);
#1185=DERIVED_UNIT((#1182,#1183));
#1186=MEASURE_REPRESENTATION_ITEM('density measure',
POSITIVE_RATIO_MEASURE(1.),#1185);
#1187=PROPERTY_DEFINITION_REPRESENTATION(#1192,#1189);
#1188=PROPERTY_DEFINITION_REPRESENTATION(#1193,#1190);
#1189=REPRESENTATION('material name',(#1191),#2188);
#1190=REPRESENTATION('density',(#1186),#2188);
#1191=DESCRIPTIVE_REPRESENTATION_ITEM('Generic','Generic');
#1192=PROPERTY_DEFINITION('material property','material name',#2201);
#1193=PROPERTY_DEFINITION('material property','density of part',#2201);
#1194=DATE_TIME_ROLE('creation_date');
#1195=APPLIED_DATE_AND_TIME_ASSIGNMENT(#1196,#1194,(#2201));
#1196=DATE_AND_TIME(#1197,#1198);
#1197=CALENDAR_DATE(2020,3,4);
#1198=LOCAL_TIME(16,56,24.,#1199);
#1199=COORDINATED_UNIVERSAL_TIME_OFFSET(0,0,.BEHIND.);
#1200=AXIS2_PLACEMENT_3D('placement',#1723,#1355,#1356);
#1201=AXIS2_PLACEMENT_3D('',#1724,#1357,#1358);
#1202=AXIS2_PLACEMENT_3D('',#1727,#1359,#1360);
#1203=AXIS2_PLACEMENT_3D('',#1730,#1362,#1363);
#1204=AXIS2_PLACEMENT_3D('',#1731,#1364,#1365);
#1205=AXIS2_PLACEMENT_3D('',#1734,#1366,#1367);
#1206=AXIS2_PLACEMENT_3D('',#1735,#1368,#1369);
#1207=AXIS2_PLACEMENT_3D('',#1737,#1371,#1372);
#1208=AXIS2_PLACEMENT_3D('',#1740,#1373,#1374);
#1209=AXIS2_PLACEMENT_3D('',#1743,#1376,#1377);
#1210=AXIS2_PLACEMENT_3D('',#1744,#1378,#1379);
#1211=AXIS2_PLACEMENT_3D('',#1747,#1380,#1381);
#1212=AXIS2_PLACEMENT_3D('',#1748,#1382,#1383);
#1213=AXIS2_PLACEMENT_3D('',#1750,#1385,#1386);
#1214=AXIS2_PLACEMENT_3D('',#1753,#1387,#1388);
#1215=AXIS2_PLACEMENT_3D('',#1756,#1390,#1391);
#1216=AXIS2_PLACEMENT_3D('',#1757,#1392,#1393);
#1217=AXIS2_PLACEMENT_3D('',#1760,#1394,#1395);
#1218=AXIS2_PLACEMENT_3D('',#1761,#1396,#1397);
#1219=AXIS2_PLACEMENT_3D('',#1763,#1399,#1400);
#1220=AXIS2_PLACEMENT_3D('',#1766,#1401,#1402);
#1221=AXIS2_PLACEMENT_3D('',#1769,#1404,#1405);
#1222=AXIS2_PLACEMENT_3D('',#1770,#1406,#1407);
#1223=AXIS2_PLACEMENT_3D('',#1773,#1408,#1409);
#1224=AXIS2_PLACEMENT_3D('',#1774,#1410,#1411);
#1225=AXIS2_PLACEMENT_3D('',#1776,#1413,#1414);
#1226=AXIS2_PLACEMENT_3D('',#1779,#1415,#1416);
#1227=AXIS2_PLACEMENT_3D('',#1780,#1417,#1418);
#1228=AXIS2_PLACEMENT_3D('',#1832,#1420,#1421);
#1229=AXIS2_PLACEMENT_3D('',#1835,#1422,#1423);
#1230=AXIS2_PLACEMENT_3D('',#1836,#1424,#1425);
#1231=AXIS2_PLACEMENT_3D('',#1888,#1427,#1428);
#1232=AXIS2_PLACEMENT_3D('',#1891,#1429,#1430);
#1233=AXIS2_PLACEMENT_3D('',#1892,#1431,#1432);
#1234=AXIS2_PLACEMENT_3D('',#1895,#1434,#1435);
#1235=AXIS2_PLACEMENT_3D('',#1896,#1436,#1437);
#1236=AXIS2_PLACEMENT_3D('',#1897,#1438,#1439);
#1237=AXIS2_PLACEMENT_3D('',#1900,#1440,#1441);
#1238=AXIS2_PLACEMENT_3D('',#1901,#1442,#1443);
#1239=AXIS2_PLACEMENT_3D('',#1904,#1445,#1446);
#1240=AXIS2_PLACEMENT_3D('',#1905,#1447,#1448);
#1241=AXIS2_PLACEMENT_3D('',#1906,#1449,#1450);
#1242=AXIS2_PLACEMENT_3D('',#1909,#1451,#1452);
#1243=AXIS2_PLACEMENT_3D('',#1912,#1454,#1455);
#1244=AXIS2_PLACEMENT_3D('',#1913,#1456,#1457);
#1245=AXIS2_PLACEMENT_3D('',#1914,#1458,#1459);
#1246=AXIS2_PLACEMENT_3D('',#1917,#1460,#1461);
#1247=AXIS2_PLACEMENT_3D('',#1918,#1462,#1463);
#1248=AXIS2_PLACEMENT_3D('',#1958,#1465,#1466);
#1249=AXIS2_PLACEMENT_3D('',#1961,#1467,#1468);
#1250=AXIS2_PLACEMENT_3D('',#1964,#1470,#1471);
#1251=AXIS2_PLACEMENT_3D('',#1965,#1472,#1473);
#1252=AXIS2_PLACEMENT_3D('',#1968,#1474,#1475);
#1253=AXIS2_PLACEMENT_3D('',#1969,#1476,#1477);
#1254=AXIS2_PLACEMENT_3D('',#1971,#1479,#1480);
#1255=AXIS2_PLACEMENT_3D('',#1974,#1481,#1482);
#1256=AXIS2_PLACEMENT_3D('',#1977,#1484,#1485);
#1257=AXIS2_PLACEMENT_3D('',#1978,#1486,#1487);
#1258=AXIS2_PLACEMENT_3D('',#1981,#1488,#1489);
#1259=AXIS2_PLACEMENT_3D('',#1982,#1490,#1491);
#1260=AXIS2_PLACEMENT_3D('',#1984,#1493,#1494);
#1261=AXIS2_PLACEMENT_3D('',#1987,#1495,#1496);
#1262=AXIS2_PLACEMENT_3D('',#1990,#1498,#1499);
#1263=AXIS2_PLACEMENT_3D('',#1991,#1500,#1501);
#1264=AXIS2_PLACEMENT_3D('',#1994,#1502,#1503);
#1265=AXIS2_PLACEMENT_3D('',#1995,#1504,#1505);
#1266=AXIS2_PLACEMENT_3D('',#1997,#1507,#1508);
#1267=AXIS2_PLACEMENT_3D('',#2000,#1509,#1510);
#1268=AXIS2_PLACEMENT_3D('',#2003,#1512,#1513);
#1269=AXIS2_PLACEMENT_3D('',#2004,#1514,#1515);
#1270=AXIS2_PLACEMENT_3D('',#2007,#1516,#1517);
#1271=AXIS2_PLACEMENT_3D('',#2008,#1518,#1519);
#1272=AXIS2_PLACEMENT_3D('',#2010,#1521,#1522);
#1273=AXIS2_PLACEMENT_3D('',#2012,#1524,#1525);
#1274=AXIS2_PLACEMENT_3D('',#2014,#1527,#1528);
#1275=AXIS2_PLACEMENT_3D('',#2017,#1529,#1530);
#1276=AXIS2_PLACEMENT_3D('',#2018,#1531,#1532);
#1277=AXIS2_PLACEMENT_3D('',#2020,#1533,#1534);
#1278=AXIS2_PLACEMENT_3D('',#2022,#1535,#1536);
#1279=AXIS2_PLACEMENT_3D('',#2024,#1537,#1538);
#1280=AXIS2_PLACEMENT_3D('',#2026,#1539,#1540);
#1281=AXIS2_PLACEMENT_3D('',#2028,#1541,#1542);
#1282=AXIS2_PLACEMENT_3D('',#2030,#1543,#1544);
#1283=AXIS2_PLACEMENT_3D('',#2032,#1545,#1546);
#1284=AXIS2_PLACEMENT_3D('',#2034,#1547,#1548);
#1285=AXIS2_PLACEMENT_3D('',#2036,#1549,#1550);
#1286=AXIS2_PLACEMENT_3D('',#2038,#1551,#1552);
#1287=AXIS2_PLACEMENT_3D('',#2040,#1553,#1554);
#1288=AXIS2_PLACEMENT_3D('',#2042,#1555,#1556);
#1289=AXIS2_PLACEMENT_3D('',#2044,#1557,#1558);
#1290=AXIS2_PLACEMENT_3D('',#2046,#1559,#1560);
#1291=AXIS2_PLACEMENT_3D('',#2048,#1561,#1562);
#1292=AXIS2_PLACEMENT_3D('',#2050,#1563,#1564);
#1293=AXIS2_PLACEMENT_3D('',#2052,#1565,#1566);
#1294=AXIS2_PLACEMENT_3D('',#2055,#1567,#1568);
#1295=AXIS2_PLACEMENT_3D('',#2056,#1569,#1570);
#1296=AXIS2_PLACEMENT_3D('',#2057,#1571,#1572);
#1297=AXIS2_PLACEMENT_3D('',#2060,#1573,#1574);
#1298=AXIS2_PLACEMENT_3D('',#2061,#1575,#1576);
#1299=AXIS2_PLACEMENT_3D('',#2063,#1577,#1578);
#1300=AXIS2_PLACEMENT_3D('',#2065,#1579,#1580);
#1301=AXIS2_PLACEMENT_3D('',#2067,#1581,#1582);
#1302=AXIS2_PLACEMENT_3D('',#2069,#1583,#1584);
#1303=AXIS2_PLACEMENT_3D('',#2071,#1585,#1586);
#1304=AXIS2_PLACEMENT_3D('',#2073,#1587,#1588);
#1305=AXIS2_PLACEMENT_3D('',#2075,#1589,#1590);
#1306=AXIS2_PLACEMENT_3D('',#2077,#1591,#1592);
#1307=AXIS2_PLACEMENT_3D('',#2079,#1593,#1594);
#1308=AXIS2_PLACEMENT_3D('',#2081,#1595,#1596);
#1309=AXIS2_PLACEMENT_3D('',#2083,#1597,#1598);
#1310=AXIS2_PLACEMENT_3D('',#2085,#1599,#1600);
#1311=AXIS2_PLACEMENT_3D('',#2087,#1601,#1602);
#1312=AXIS2_PLACEMENT_3D('',#2089,#1603,#1604);
#1313=AXIS2_PLACEMENT_3D('',#2091,#1605,#1606);
#1314=AXIS2_PLACEMENT_3D('',#2093,#1607,#1608);
#1315=AXIS2_PLACEMENT_3D('',#2095,#1609,#1610);
#1316=AXIS2_PLACEMENT_3D('',#2097,#1611,#1612);
#1317=AXIS2_PLACEMENT_3D('',#2098,#1613,#1614);
#1318=AXIS2_PLACEMENT_3D('',#2100,#1616,#1617);
#1319=AXIS2_PLACEMENT_3D('',#2102,#1619,#1620);
#1320=AXIS2_PLACEMENT_3D('',#2104,#1622,#1623);
#1321=AXIS2_PLACEMENT_3D('',#2106,#1625,#1626);
#1322=AXIS2_PLACEMENT_3D('',#2108,#1628,#1629);
#1323=AXIS2_PLACEMENT_3D('',#2110,#1631,#1632);
#1324=AXIS2_PLACEMENT_3D('',#2112,#1634,#1635);
#1325=AXIS2_PLACEMENT_3D('',#2114,#1637,#1638);
#1326=AXIS2_PLACEMENT_3D('',#2116,#1640,#1641);
#1327=AXIS2_PLACEMENT_3D('',#2118,#1643,#1644);
#1328=AXIS2_PLACEMENT_3D('',#2120,#1646,#1647);
#1329=AXIS2_PLACEMENT_3D('',#2122,#1649,#1650);
#1330=AXIS2_PLACEMENT_3D('',#2124,#1652,#1653);
#1331=AXIS2_PLACEMENT_3D('',#2126,#1655,#1656);
#1332=AXIS2_PLACEMENT_3D('',#2128,#1658,#1659);
#1333=AXIS2_PLACEMENT_3D('',#2130,#1661,#1662);
#1334=AXIS2_PLACEMENT_3D('',#2132,#1664,#1665);
#1335=AXIS2_PLACEMENT_3D('',#2134,#1666,#1667);
#1336=AXIS2_PLACEMENT_3D('',#2137,#1669,#1670);
#1337=AXIS2_PLACEMENT_3D('',#2138,#1671,#1672);
#1338=AXIS2_PLACEMENT_3D('',#2141,#1673,#1674);
#1339=AXIS2_PLACEMENT_3D('',#2142,#1675,#1676);
#1340=AXIS2_PLACEMENT_3D('',#2143,#1677,#1678);
#1341=AXIS2_PLACEMENT_3D('',#2145,#1679,#1680);
#1342=AXIS2_PLACEMENT_3D('',#2148,#1682,#1683);
#1343=AXIS2_PLACEMENT_3D('',#2149,#1684,#1685);
#1344=AXIS2_PLACEMENT_3D('',#2152,#1686,#1687);
#1345=AXIS2_PLACEMENT_3D('',#2153,#1688,#1689);
#1346=AXIS2_PLACEMENT_3D('',#2154,#1690,#1691);
#1347=AXIS2_PLACEMENT_3D('',#2156,#1693,#1694);
#1348=AXIS2_PLACEMENT_3D('',#2158,#1696,#1697);
#1349=AXIS2_PLACEMENT_3D('',#2167,#1702,#1703);
#1350=AXIS2_PLACEMENT_3D('',#2176,#1708,#1709);
#1351=AXIS2_PLACEMENT_3D('',#2178,#1711,#1712);
#1352=AXIS2_PLACEMENT_3D('',#2181,#1715,#1716);
#1353=AXIS2_PLACEMENT_3D('',#2184,#1719,#1720);
#1354=AXIS2_PLACEMENT_3D('',#2185,#1721,#1722);
#1355=DIRECTION('axis',(0.,0.,1.));
#1356=DIRECTION('refdir',(1.,0.,0.));
#1357=DIRECTION('center_axis',(0.,0.,-1.));
#1358=DIRECTION('ref_axis',(-1.,0.,0.));
#1359=DIRECTION('center_axis',(0.,0.,-1.));
#1360=DIRECTION('ref_axis',(-1.,0.,0.));
#1361=DIRECTION('',(-0.857167300702112,1.04972719113862E-16,0.515038074910054));
#1362=DIRECTION('center_axis',(0.,0.,-1.));
#1363=DIRECTION('ref_axis',(-1.,0.,0.));
#1364=DIRECTION('center_axis',(0.,0.,-1.));
#1365=DIRECTION('ref_axis',(-1.,0.,0.));
#1366=DIRECTION('center_axis',(0.,0.,1.));
#1367=DIRECTION('ref_axis',(-1.,0.,0.));
#1368=DIRECTION('center_axis',(0.,0.,1.));
#1369=DIRECTION('ref_axis',(-1.,0.,0.));
#1370=DIRECTION('',(0.,0.,1.));
#1371=DIRECTION('center_axis',(0.,0.,-1.));
#1372=DIRECTION('ref_axis',(-1.,0.,0.));
#1373=DIRECTION('center_axis',(0.,0.,-1.));
#1374=DIRECTION('ref_axis',(-1.,0.,0.));
#1375=DIRECTION('',(-0.857167300702112,1.04972719113862E-16,0.515038074910054));
#1376=DIRECTION('center_axis',(0.,0.,-1.));
#1377=DIRECTION('ref_axis',(-1.,0.,0.));
#1378=DIRECTION('center_axis',(0.,0.,-1.));
#1379=DIRECTION('ref_axis',(-1.,0.,0.));
#1380=DIRECTION('center_axis',(0.,0.,1.));
#1381=DIRECTION('ref_axis',(-1.,0.,0.));
#1382=DIRECTION('center_axis',(0.,0.,1.));
#1383=DIRECTION('ref_axis',(-1.,0.,0.));
#1384=DIRECTION('',(0.,0.,1.));
#1385=DIRECTION('center_axis',(0.,0.,1.));
#1386=DIRECTION('ref_axis',(1.,0.,0.));
#1387=DIRECTION('center_axis',(0.,0.,1.));
#1388=DIRECTION('ref_axis',(1.,0.,0.));
#1389=DIRECTION('',(0.857167300702112,1.04972719113862E-16,-0.515038074910054));
#1390=DIRECTION('center_axis',(0.,0.,1.));
#1391=DIRECTION('ref_axis',(1.,0.,0.));
#1392=DIRECTION('center_axis',(0.,0.,1.));
#1393=DIRECTION('ref_axis',(1.,0.,0.));
#1394=DIRECTION('center_axis',(0.,0.,-1.));
#1395=DIRECTION('ref_axis',(1.,0.,0.));
#1396=DIRECTION('center_axis',(0.,0.,-1.));
#1397=DIRECTION('ref_axis',(1.,0.,0.));
#1398=DIRECTION('',(0.,0.,-1.));
#1399=DIRECTION('center_axis',(0.,0.,1.));
#1400=DIRECTION('ref_axis',(1.,0.,0.));
#1401=DIRECTION('center_axis',(0.,0.,1.));
#1402=DIRECTION('ref_axis',(1.,0.,0.));
#1403=DIRECTION('',(0.857167300702112,1.04972719113862E-16,-0.515038074910054));
#1404=DIRECTION('center_axis',(0.,0.,1.));
#1405=DIRECTION('ref_axis',(1.,0.,0.));
#1406=DIRECTION('center_axis',(0.,0.,1.));
#1407=DIRECTION('ref_axis',(1.,0.,0.));
#1408=DIRECTION('center_axis',(0.,0.,-1.));
#1409=DIRECTION('ref_axis',(1.,0.,0.));
#1410=DIRECTION('center_axis',(0.,0.,-1.));
#1411=DIRECTION('ref_axis',(1.,0.,0.));
#1412=DIRECTION('',(0.,0.,-1.));
#1413=DIRECTION('center_axis',(0.,1.,0.));
#1414=DIRECTION('ref_axis',(1.,0.,0.));
#1415=DIRECTION('center_axis',(0.,-1.,0.));
#1416=DIRECTION('ref_axis',(1.,0.,0.));
#1417=DIRECTION('center_axis',(0.,-1.,0.));
#1418=DIRECTION('ref_axis',(1.,0.,0.));
#1419=DIRECTION('',(0.,-1.,0.));
#1420=DIRECTION('center_axis',(0.,1.,0.));
#1421=DIRECTION('ref_axis',(1.,0.,0.));
#1422=DIRECTION('center_axis',(0.,-1.,0.));
#1423=DIRECTION('ref_axis',(1.,0.,0.));
#1424=DIRECTION('center_axis',(0.,-1.,0.));
#1425=DIRECTION('ref_axis',(1.,0.,0.));
#1426=DIRECTION('',(0.,-1.,0.));
#1427=DIRECTION('center_axis',(1.,0.,0.));
#1428=DIRECTION('ref_axis',(0.,0.,-1.));
#1429=DIRECTION('center_axis',(-1.,0.,0.));
#1430=DIRECTION('ref_axis',(0.,0.,-1.));
#1431=DIRECTION('center_axis',(-1.,0.,0.));
#1432=DIRECTION('ref_axis',(0.,0.,-1.));
#1433=DIRECTION('',(-1.,0.,0.));
#1434=DIRECTION('center_axis',(1.,0.,0.));
#1435=DIRECTION('ref_axis',(0.,0.,-1.));
#1436=DIRECTION('center_axis',(1.,0.,0.));
#1437=DIRECTION('ref_axis',(0.,0.,-1.));
#1438=DIRECTION('center_axis',(-1.,-1.83697019872103E-16,0.));
#1439=DIRECTION('ref_axis',(0.,0.,1.));
#1440=DIRECTION('center_axis',(1.,1.83697019872103E-16,0.));
#1441=DIRECTION('ref_axis',(0.,0.,1.));
#1442=DIRECTION('center_axis',(1.,1.83697019872103E-16,0.));
#1443=DIRECTION('ref_axis',(0.,0.,1.));
#1444=DIRECTION('',(1.,1.83697019872103E-16,0.));
#1445=DIRECTION('center_axis',(-1.,-1.83697019872103E-16,0.));
#1446=DIRECTION('ref_axis',(0.,0.,1.));
#1447=DIRECTION('center_axis',(-1.,-1.83697019872103E-16,0.));
#1448=DIRECTION('ref_axis',(0.,0.,1.));
#1449=DIRECTION('center_axis',(-1.,-3.49676543189026E-16,0.));
#1450=DIRECTION('ref_axis',(0.,0.,1.));
#1451=DIRECTION('center_axis',(-1.,-3.49676543189026E-16,0.));
#1452=DIRECTION('ref_axis',(0.,0.,1.));
#1453=DIRECTION('',(-1.,-3.49676543189026E-16,0.));
#1454=DIRECTION('center_axis',(1.,3.49676543189026E-16,0.));
#1455=DIRECTION('ref_axis',(0.,0.,1.));
#1456=DIRECTION('center_axis',(-1.,-3.49676543189026E-16,0.));
#1457=DIRECTION('ref_axis',(0.,0.,1.));
#1458=DIRECTION('center_axis',(0.,1.,0.));
#1459=DIRECTION('ref_axis',(1.,0.,0.));
#1460=DIRECTION('center_axis',(0.,-1.,0.));
#1461=DIRECTION('ref_axis',(1.,0.,0.));
#1462=DIRECTION('center_axis',(0.,-1.,0.));
#1463=DIRECTION('ref_axis',(1.,0.,0.));
#1464=DIRECTION('',(0.,-1.,0.));
#1465=DIRECTION('center_axis',(0.,1.,0.));
#1466=DIRECTION('ref_axis',(1.,0.,0.));
#1467=DIRECTION('center_axis',(0.,1.,0.));
#1468=DIRECTION('ref_axis',(1.,0.,0.));
#1469=DIRECTION('',(0.857167300702112,-0.515038074910054,-1.04972719113862E-16));
#1470=DIRECTION('center_axis',(0.,1.,0.));
#1471=DIRECTION('ref_axis',(1.,0.,0.));
#1472=DIRECTION('center_axis',(0.,1.,0.));
#1473=DIRECTION('ref_axis',(1.,0.,0.));
#1474=DIRECTION('center_axis',(0.,-1.,0.));
#1475=DIRECTION('ref_axis',(1.,0.,0.));
#1476=DIRECTION('center_axis',(0.,-1.,0.));
#1477=DIRECTION('ref_axis',(1.,0.,0.));
#1478=DIRECTION('',(0.,-1.,0.));
#1479=DIRECTION('center_axis',(0.,1.,0.));
#1480=DIRECTION('ref_axis',(1.,0.,0.));
#1481=DIRECTION('center_axis',(0.,1.,0.));
#1482=DIRECTION('ref_axis',(1.,0.,0.));
#1483=DIRECTION('',(0.857167300702112,-0.515038074910054,-1.04972719113862E-16));
#1484=DIRECTION('center_axis',(0.,1.,0.));
#1485=DIRECTION('ref_axis',(1.,0.,0.));
#1486=DIRECTION('center_axis',(0.,1.,0.));
#1487=DIRECTION('ref_axis',(1.,0.,0.));
#1488=DIRECTION('center_axis',(0.,-1.,0.));
#1489=DIRECTION('ref_axis',(1.,0.,0.));
#1490=DIRECTION('center_axis',(0.,-1.,0.));
#1491=DIRECTION('ref_axis',(1.,0.,0.));
#1492=DIRECTION('',(0.,-1.,0.));
#1493=DIRECTION('center_axis',(0.,1.,0.));
#1494=DIRECTION('ref_axis',(1.,0.,0.));
#1495=DIRECTION('center_axis',(0.,1.,0.));
#1496=DIRECTION('ref_axis',(1.,0.,0.));
#1497=DIRECTION('',(0.857167300702112,-0.515038074910054,-1.04972719113862E-16));
#1498=DIRECTION('center_axis',(0.,1.,0.));
#1499=DIRECTION('ref_axis',(1.,0.,0.));
#1500=DIRECTION('center_axis',(0.,1.,0.));
#1501=DIRECTION('ref_axis',(1.,0.,0.));
#1502=DIRECTION('center_axis',(0.,-1.,0.));
#1503=DIRECTION('ref_axis',(1.,0.,0.));
#1504=DIRECTION('center_axis',(0.,-1.,0.));
#1505=DIRECTION('ref_axis',(1.,0.,0.));
#1506=DIRECTION('',(0.,-1.,0.));
#1507=DIRECTION('center_axis',(0.,1.,0.));
#1508=DIRECTION('ref_axis',(1.,0.,0.));
#1509=DIRECTION('center_axis',(0.,1.,0.));
#1510=DIRECTION('ref_axis',(1.,0.,0.));
#1511=DIRECTION('',(0.857167300702112,-0.515038074910054,-1.04972719113862E-16));
#1512=DIRECTION('center_axis',(0.,1.,0.));
#1513=DIRECTION('ref_axis',(1.,0.,0.));
#1514=DIRECTION('center_axis',(0.,1.,0.));
#1515=DIRECTION('ref_axis',(1.,0.,0.));
#1516=DIRECTION('center_axis',(0.,-1.,0.));
#1517=DIRECTION('ref_axis',(1.,0.,0.));
#1518=DIRECTION('center_axis',(0.,-1.,0.));
#1519=DIRECTION('ref_axis',(1.,0.,0.));
#1520=DIRECTION('',(0.,-1.,0.));
#1521=DIRECTION('center_axis',(1.,0.,0.));
#1522=DIRECTION('ref_axis',(0.,0.,-1.));
#1523=DIRECTION('',(-0.515038074910054,1.04972719113862E-16,-0.857167300702112));
#1524=DIRECTION('center_axis',(-1.,-1.83697019872103E-16,0.));
#1525=DIRECTION('ref_axis',(0.,0.,1.));
#1526=DIRECTION('',(0.515038074910054,1.99583678595504E-16,0.857167300702112));
#1527=DIRECTION('center_axis',(1.,0.,0.));
#1528=DIRECTION('ref_axis',(0.,0.,-1.));
#1529=DIRECTION('center_axis',(-1.,0.,0.));
#1530=DIRECTION('ref_axis',(0.,0.,-1.));
#1531=DIRECTION('center_axis',(-1.,0.,0.));
#1532=DIRECTION('ref_axis',(0.,0.,-1.));
#1533=DIRECTION('center_axis',(1.,0.,0.));
#1534=DIRECTION('ref_axis',(0.,0.,-1.));
#1535=DIRECTION('center_axis',(1.,0.,0.));
#1536=DIRECTION('ref_axis',(0.,0.,-1.));
#1537=DIRECTION('center_axis',(1.,0.,0.));
#1538=DIRECTION('ref_axis',(0.,0.,-1.));
#1539=DIRECTION('center_axis',(1.,0.,0.));
#1540=DIRECTION('ref_axis',(0.,0.,-1.));
#1541=DIRECTION('center_axis',(1.,0.,0.));
#1542=DIRECTION('ref_axis',(0.,0.,-1.));
#1543=DIRECTION('center_axis',(1.,0.,0.));
#1544=DIRECTION('ref_axis',(0.,0.,-1.));
#1545=DIRECTION('center_axis',(1.,0.,0.));
#1546=DIRECTION('ref_axis',(0.,0.,-1.));
#1547=DIRECTION('center_axis',(1.,0.,0.));
#1548=DIRECTION('ref_axis',(0.,0.,-1.));
#1549=DIRECTION('center_axis',(1.,0.,0.));
#1550=DIRECTION('ref_axis',(0.,0.,-1.));
#1551=DIRECTION('center_axis',(1.,0.,0.));
#1552=DIRECTION('ref_axis',(0.,0.,-1.));
#1553=DIRECTION('center_axis',(1.,0.,0.));
#1554=DIRECTION('ref_axis',(0.,0.,-1.));
#1555=DIRECTION('center_axis',(1.,0.,0.));
#1556=DIRECTION('ref_axis',(0.,0.,-1.));
#1557=DIRECTION('center_axis',(1.,0.,0.));
#1558=DIRECTION('ref_axis',(0.,0.,-1.));
#1559=DIRECTION('center_axis',(1.,0.,0.));
#1560=DIRECTION('ref_axis',(0.,0.,-1.));
#1561=DIRECTION('center_axis',(1.,0.,0.));
#1562=DIRECTION('ref_axis',(0.,0.,-1.));
#1563=DIRECTION('center_axis',(1.,0.,0.));
#1564=DIRECTION('ref_axis',(0.,0.,-1.));
#1565=DIRECTION('center_axis',(1.,0.,0.));
#1566=DIRECTION('ref_axis',(0.,0.,-1.));
#1567=DIRECTION('center_axis',(1.,0.,0.));
#1568=DIRECTION('ref_axis',(0.,0.,-1.));
#1569=DIRECTION('center_axis',(1.,0.,0.));
#1570=DIRECTION('ref_axis',(0.,0.,-1.));
#1571=DIRECTION('center_axis',(-1.,-1.83697019872103E-16,0.));
#1572=DIRECTION('ref_axis',(0.,0.,1.));
#1573=DIRECTION('center_axis',(1.,1.83697019872103E-16,0.));
#1574=DIRECTION('ref_axis',(0.,0.,1.));
#1575=DIRECTION('center_axis',(1.,1.83697019872103E-16,0.));
#1576=DIRECTION('ref_axis',(0.,0.,1.));
#1577=DIRECTION('center_axis',(-1.,-1.83697019872103E-16,0.));
#1578=DIRECTION('ref_axis',(0.,0.,-1.));
#1579=DIRECTION('center_axis',(-1.,-1.83697019872103E-16,0.));
#1580=DIRECTION('ref_axis',(0.,0.,-1.));
#1581=DIRECTION('center_axis',(-1.,-1.83697019872103E-16,0.));
#1582=DIRECTION('ref_axis',(0.,0.,-1.));
#1583=DIRECTION('center_axis',(-1.,-1.83697019872103E-16,0.));
#1584=DIRECTION('ref_axis',(0.,0.,-1.));
#1585=DIRECTION('center_axis',(-1.,-1.83697019872103E-16,0.));
#1586=DIRECTION('ref_axis',(0.,0.,-1.));
#1587=DIRECTION('center_axis',(-1.,-1.83697019872103E-16,0.));
#1588=DIRECTION('ref_axis',(0.,0.,-1.));
#1589=DIRECTION('center_axis',(-1.,-1.83697019872103E-16,0.));
#1590=DIRECTION('ref_axis',(0.,0.,-1.));
#1591=DIRECTION('center_axis',(-1.,-1.83697019872103E-16,0.));
#1592=DIRECTION('ref_axis',(0.,0.,-1.));
#1593=DIRECTION('center_axis',(-1.,-1.83697019872103E-16,0.));
#1594=DIRECTION('ref_axis',(0.,0.,-1.));
#1595=DIRECTION('center_axis',(-1.,-1.83697019872103E-16,0.));
#1596=DIRECTION('ref_axis',(0.,0.,-1.));
#1597=DIRECTION('center_axis',(-1.,-1.83697019872103E-16,0.));
#1598=DIRECTION('ref_axis',(0.,0.,-1.));
#1599=DIRECTION('center_axis',(-1.,-1.83697019872103E-16,0.));
#1600=DIRECTION('ref_axis',(0.,0.,-1.));
#1601=DIRECTION('center_axis',(-1.,-1.83697019872103E-16,0.));
#1602=DIRECTION('ref_axis',(0.,0.,-1.));
#1603=DIRECTION('center_axis',(-1.,-1.83697019872103E-16,0.));
#1604=DIRECTION('ref_axis',(0.,0.,-1.));
#1605=DIRECTION('center_axis',(-1.,-1.83697019872103E-16,0.));
#1606=DIRECTION('ref_axis',(0.,0.,-1.));
#1607=DIRECTION('center_axis',(-1.,-1.83697019872103E-16,0.));
#1608=DIRECTION('ref_axis',(0.,0.,-1.));
#1609=DIRECTION('center_axis',(-1.,-1.83697019872103E-16,0.));
#1610=DIRECTION('ref_axis',(0.,0.,-1.));
#1611=DIRECTION('center_axis',(-1.,-1.83697019872103E-16,0.));
#1612=DIRECTION('ref_axis',(0.,0.,-1.));
#1613=DIRECTION('center_axis',(-1.,0.,0.));
#1614=DIRECTION('ref_axis',(0.,0.,-1.));
#1615=DIRECTION('',(-1.,0.,0.));
#1616=DIRECTION('center_axis',(-1.,0.,0.));
#1617=DIRECTION('ref_axis',(0.,0.,-1.));
#1618=DIRECTION('',(-1.,0.,0.));
#1619=DIRECTION('center_axis',(-1.,0.,0.));
#1620=DIRECTION('ref_axis',(0.,0.,-1.));
#1621=DIRECTION('',(-1.,0.,0.));
#1622=DIRECTION('center_axis',(-1.,0.,0.));
#1623=DIRECTION('ref_axis',(0.,0.,-1.));
#1624=DIRECTION('',(-1.,0.,0.));
#1625=DIRECTION('center_axis',(-1.,0.,0.));
#1626=DIRECTION('ref_axis',(0.,0.,-1.));
#1627=DIRECTION('',(-1.,0.,0.));
#1628=DIRECTION('center_axis',(-1.,0.,0.));
#1629=DIRECTION('ref_axis',(0.,0.,-1.));
#1630=DIRECTION('',(-1.,0.,0.));
#1631=DIRECTION('center_axis',(-1.,0.,0.));
#1632=DIRECTION('ref_axis',(0.,0.,-1.));
#1633=DIRECTION('',(-1.,0.,0.));
#1634=DIRECTION('center_axis',(-1.,0.,0.));
#1635=DIRECTION('ref_axis',(0.,0.,-1.));
#1636=DIRECTION('',(-1.,0.,0.));
#1637=DIRECTION('center_axis',(-1.,0.,0.));
#1638=DIRECTION('ref_axis',(0.,0.,-1.));
#1639=DIRECTION('',(-1.,0.,0.));
#1640=DIRECTION('center_axis',(-1.,0.,0.));
#1641=DIRECTION('ref_axis',(0.,0.,-1.));
#1642=DIRECTION('',(-1.,0.,0.));
#1643=DIRECTION('center_axis',(-1.,0.,0.));
#1644=DIRECTION('ref_axis',(0.,0.,-1.));
#1645=DIRECTION('',(-1.,0.,0.));
#1646=DIRECTION('center_axis',(-1.,0.,0.));
#1647=DIRECTION('ref_axis',(0.,0.,-1.));
#1648=DIRECTION('',(-1.,0.,0.));
#1649=DIRECTION('center_axis',(-1.,0.,0.));
#1650=DIRECTION('ref_axis',(0.,0.,-1.));
#1651=DIRECTION('',(-1.,0.,0.));
#1652=DIRECTION('center_axis',(-1.,0.,0.));
#1653=DIRECTION('ref_axis',(0.,0.,-1.));
#1654=DIRECTION('',(-1.,0.,0.));
#1655=DIRECTION('center_axis',(-1.,0.,0.));
#1656=DIRECTION('ref_axis',(0.,0.,-1.));
#1657=DIRECTION('',(-1.,0.,0.));
#1658=DIRECTION('center_axis',(-1.,0.,0.));
#1659=DIRECTION('ref_axis',(0.,0.,-1.));
#1660=DIRECTION('',(-1.,0.,0.));
#1661=DIRECTION('center_axis',(-1.,0.,0.));
#1662=DIRECTION('ref_axis',(0.,0.,-1.));
#1663=DIRECTION('',(-1.,0.,0.));
#1664=DIRECTION('center_axis',(1.,2.11412662145723E-16,0.));
#1665=DIRECTION('ref_axis',(0.,0.,-1.));
#1666=DIRECTION('center_axis',(1.,1.83697019872103E-16,0.));
#1667=DIRECTION('ref_axis',(0.,0.,-1.));
#1668=DIRECTION('',(0.999919409271659,2.12950370931114E-16,0.0126954701298094));
#1669=DIRECTION('center_axis',(-1.,-1.83697019872103E-16,0.));
#1670=DIRECTION('ref_axis',(0.,0.,-1.));
#1671=DIRECTION('center_axis',(-1.,-1.83697019872103E-16,0.));
#1672=DIRECTION('ref_axis',(0.,0.,1.));
#1673=DIRECTION('center_axis',(1.,1.83697019872103E-16,0.));
#1674=DIRECTION('ref_axis',(0.,0.,1.));
#1675=DIRECTION('center_axis',(1.,1.83697019872103E-16,0.));
#1676=DIRECTION('ref_axis',(0.,0.,1.));
#1677=DIRECTION('center_axis',(-1.,0.,0.));
#1678=DIRECTION('ref_axis',(0.,0.,1.));
#1679=DIRECTION('center_axis',(-1.,0.,0.));
#1680=DIRECTION('ref_axis',(0.,0.,1.));
#1681=DIRECTION('',(-0.999919409271659,1.55474668581421E-18,-0.0126954701298095));
#1682=DIRECTION('center_axis',(1.,0.,0.));
#1683=DIRECTION('ref_axis',(0.,0.,1.));
#1684=DIRECTION('center_axis',(1.,0.,0.));
#1685=DIRECTION('ref_axis',(0.,0.,-1.));
#1686=DIRECTION('center_axis',(-1.,0.,0.));
#1687=DIRECTION('ref_axis',(0.,0.,-1.));
#1688=DIRECTION('center_axis',(-1.,0.,0.));
#1689=DIRECTION('ref_axis',(0.,0.,-1.));
#1690=DIRECTION('center_axis',(-1.,0.,0.));
#1691=DIRECTION('ref_axis',(0.,0.,-1.));
#1692=DIRECTION('',(-1.,0.,0.));
#1693=DIRECTION('center_axis',(1.,2.11412662145723E-16,0.));
#1694=DIRECTION('ref_axis',(0.,0.,1.));
#1695=DIRECTION('',(1.,2.11412662145723E-16,0.));
#1696=DIRECTION('center_axis',(-1.,-1.83697019872103E-16,0.));
#1697=DIRECTION('ref_axis',(1.83697019872103E-16,-1.,0.));
#1698=DIRECTION('',(1.83697019872103E-16,-1.,0.));
#1699=DIRECTION('',(0.,0.,1.));
#1700=DIRECTION('',(1.83697019872103E-16,-1.,0.));
#1701=DIRECTION('',(0.,0.,1.));
#1702=DIRECTION('center_axis',(1.,0.,0.));
#1703=DIRECTION('ref_axis',(0.,1.,0.));
#1704=DIRECTION('',(0.,0.,1.));
#1705=DIRECTION('',(0.,1.,0.));
#1706=DIRECTION('',(0.,0.,1.));
#1707=DIRECTION('',(0.,1.,0.));
#1708=DIRECTION('center_axis',(-1.,0.,0.));
#1709=DIRECTION('ref_axis',(0.,0.,-1.));
#1710=DIRECTION('',(-1.,0.,0.));
#1711=DIRECTION('center_axis',(1.22464679914735E-16,-1.,0.));
#1712=DIRECTION('ref_axis',(1.,1.22464679914735E-16,0.));
#1713=DIRECTION('',(1.,1.22464679914735E-16,0.));
#1714=DIRECTION('',(1.,1.22464679914735E-16,0.));
#1715=DIRECTION('center_axis',(0.,1.,0.));
#1716=DIRECTION('ref_axis',(-1.,0.,0.));
#1717=DIRECTION('',(-1.,0.,0.));
#1718=DIRECTION('',(-1.,0.,0.));
#1719=DIRECTION('center_axis',(0.,0.,1.));
#1720=DIRECTION('ref_axis',(1.,0.,0.));
#1721=DIRECTION('center_axis',(0.,0.,1.));
#1722=DIRECTION('ref_axis',(1.,0.,0.));
#1723=CARTESIAN_POINT('',(0.,0.,0.));
#1724=CARTESIAN_POINT('Origin',(0.569488188976378,0.2,0.16275326663886));
#1725=CARTESIAN_POINT('',(0.527038188976378,0.2,0.15));
#1726=CARTESIAN_POINT('',(0.611938188976378,0.2,0.15));
#1727=CARTESIAN_POINT('Origin',(0.569488188976378,0.2,0.15));
#1728=CARTESIAN_POINT('',(0.569488188976378,0.2,0.17550653327772));
#1729=CARTESIAN_POINT('',(0.590713188976378,0.2,0.16275326663886));
#1730=CARTESIAN_POINT('Origin',(0.569488188976378,0.2,0.15));
#1731=CARTESIAN_POINT('Origin',(0.569488188976378,0.2,0.075));
#1732=CARTESIAN_POINT('',(0.527038188976378,0.2,0.));
#1733=CARTESIAN_POINT('',(0.611938188976378,0.2,0.));
#1734=CARTESIAN_POINT('Origin',(0.569488188976378,0.2,0.));
#1735=CARTESIAN_POINT('Origin',(0.569488188976378,0.2,0.));
#1736=CARTESIAN_POINT('',(0.611938188976378,0.2,0.075));
#1737=CARTESIAN_POINT('Origin',(1.31948818897638,0.2,0.16275326663886));
#1738=CARTESIAN_POINT('',(1.27703818897638,0.2,0.15));
#1739=CARTESIAN_POINT('',(1.36193818897638,0.2,0.15));
#1740=CARTESIAN_POINT('Origin',(1.31948818897638,0.2,0.15));
#1741=CARTESIAN_POINT('',(1.31948818897638,0.2,0.17550653327772));
#1742=CARTESIAN_POINT('',(1.34071318897638,0.2,0.16275326663886));
#1743=CARTESIAN_POINT('Origin',(1.31948818897638,0.2,0.15));
#1744=CARTESIAN_POINT('Origin',(1.31948818897638,0.2,0.075));
#1745=CARTESIAN_POINT('',(1.27703818897638,0.2,0.));
#1746=CARTESIAN_POINT('',(1.36193818897638,0.2,0.));
#1747=CARTESIAN_POINT('Origin',(1.31948818897638,0.2,0.));
#1748=CARTESIAN_POINT('Origin',(1.31948818897638,0.2,0.));
#1749=CARTESIAN_POINT('',(1.36193818897638,0.2,0.075));
#1750=CARTESIAN_POINT('Origin',(0.569488188976378,0.2,0.83724673336114));
#1751=CARTESIAN_POINT('',(0.611938188976378,0.2,0.85));
#1752=CARTESIAN_POINT('',(0.527038188976378,0.2,0.85));
#1753=CARTESIAN_POINT('Origin',(0.569488188976378,0.2,0.85));
#1754=CARTESIAN_POINT('',(0.569488188976378,0.2,0.82449346672228));
#1755=CARTESIAN_POINT('',(0.548263188976378,0.2,0.83724673336114));
#1756=CARTESIAN_POINT('Origin',(0.569488188976378,0.2,0.85));
#1757=CARTESIAN_POINT('Origin',(0.569488188976378,0.2,0.925));
#1758=CARTESIAN_POINT('',(0.611938188976378,0.2,1.));
#1759=CARTESIAN_POINT('',(0.527038188976378,0.2,1.));
#1760=CARTESIAN_POINT('Origin',(0.569488188976378,0.2,1.));
#1761=CARTESIAN_POINT('Origin',(0.569488188976378,0.2,1.));
#1762=CARTESIAN_POINT('',(0.527038188976378,0.2,0.925));
#1763=CARTESIAN_POINT('Origin',(1.31948818897638,0.2,0.83724673336114));
#1764=CARTESIAN_POINT('',(1.36193818897638,0.2,0.85));
#1765=CARTESIAN_POINT('',(1.27703818897638,0.2,0.85));
#1766=CARTESIAN_POINT('Origin',(1.31948818897638,0.2,0.85));
#1767=CARTESIAN_POINT('',(1.31948818897638,0.2,0.82449346672228));
#1768=CARTESIAN_POINT('',(1.29826318897638,0.2,0.83724673336114));
#1769=CARTESIAN_POINT('Origin',(1.31948818897638,0.2,0.85));
#1770=CARTESIAN_POINT('Origin',(1.31948818897638,0.2,0.925));
#1771=CARTESIAN_POINT('',(1.36193818897638,0.2,1.));
#1772=CARTESIAN_POINT('',(1.27703818897638,0.2,1.));
#1773=CARTESIAN_POINT('Origin',(1.31948818897638,0.2,1.));
#1774=CARTESIAN_POINT('Origin',(1.31948818897638,0.2,1.));
#1775=CARTESIAN_POINT('',(1.27703818897638,0.2,0.925));
#1776=CARTESIAN_POINT('Origin',(0.872047244094488,0.901574803149606,0.5));
#1777=CARTESIAN_POINT('',(0.911297244094488,1.,0.5));
#1778=CARTESIAN_POINT('',(0.832797244094488,1.,0.5));
#1779=CARTESIAN_POINT('Origin',(0.872047244094488,1.,0.5));
#1780=CARTESIAN_POINT('Origin',(0.872047244094488,1.,0.5));
#1781=CARTESIAN_POINT('',(0.832797244094488,0.851077247177309,0.5));
#1782=CARTESIAN_POINT('',(0.832797244094488,0.901574803149606,0.5));
#1783=CARTESIAN_POINT('',(0.834645669291339,0.853009596779874,0.488096861664064));
#1784=CARTESIAN_POINT('Ctrl Pts',(0.834645669291339,0.853009596779875,0.488096861664064));
#1785=CARTESIAN_POINT('Ctrl Pts',(0.834380414122224,0.852721602215006,0.488930336061283));
#1786=CARTESIAN_POINT('Ctrl Pts',(0.83413880560248,0.852463759848289,0.489786453132656));
#1787=CARTESIAN_POINT('Ctrl Pts',(0.833175425396455,0.851447659258274,0.493717377972053));
#1788=CARTESIAN_POINT('Ctrl Pts',(0.832797244094488,0.851077247177309,0.496971664128427));
#1789=CARTESIAN_POINT('Ctrl Pts',(0.832797244094488,0.851077247177309,0.5));
#1790=CARTESIAN_POINT('',(0.834645669291339,0.853009596779874,0.511903138335936));
#1791=CARTESIAN_POINT('Ctrl Pts',(0.834645669291339,0.853009596779874,0.511903138335936));
#1792=CARTESIAN_POINT('Ctrl Pts',(0.835004505700027,0.8527908563945,0.513030660036759));
#1793=CARTESIAN_POINT('Ctrl Pts',(0.83541412674599,0.852543101890388,0.514140886802101));
#1794=CARTESIAN_POINT('Ctrl Pts',(0.837898885682714,0.851060196872989,0.520044329120771));
#1795=CARTESIAN_POINT('Ctrl Pts',(0.840901528756948,0.849334256608912,0.524362166985604));
#1796=CARTESIAN_POINT('Ctrl Pts',(0.847712758537611,0.845958552815083,0.531173396766266));
#1797=CARTESIAN_POINT('Ctrl Pts',(0.852023584278507,0.844052692377082,0.534157142201518));
#1798=CARTESIAN_POINT('Ctrl Pts',(0.861618801589416,0.841186138732058,0.538195601106781));
#1799=CARTESIAN_POINT('Ctrl Pts',(0.866923046572612,0.840291876954529,0.53925));
#1800=CARTESIAN_POINT('Ctrl Pts',(0.872047244094488,0.840291876954529,0.53925));
#1801=CARTESIAN_POINT('Ctrl Pts',(0.877171441616364,0.840291876954529,0.53925));
#1802=CARTESIAN_POINT('Ctrl Pts',(0.88247568659956,0.841186138732058,0.538195601106781));
#1803=CARTESIAN_POINT('Ctrl Pts',(0.892070903910469,0.844052692377082,0.534157142201518));
#1804=CARTESIAN_POINT('Ctrl Pts',(0.896381729651365,0.845958552815083,0.531173396766267));
#1805=CARTESIAN_POINT('Ctrl Pts',(0.903192959432027,0.849334256608913,0.524362166985604));
#1806=CARTESIAN_POINT('Ctrl Pts',(0.906195602506262,0.851060196872989,0.520044329120771));
#1807=CARTESIAN_POINT('Ctrl Pts',(0.910251215168368,0.853480587952533,0.510408756404336));
#1808=CARTESIAN_POINT('Ctrl Pts',(0.911297244094488,0.854153543307087,0.50508271574089));
#1809=CARTESIAN_POINT('Ctrl Pts',(0.911297244094488,0.854153543307087,0.49491728425911));
#1810=CARTESIAN_POINT('Ctrl Pts',(0.910251215168368,0.853480587952534,0.489591243595664));
#1811=CARTESIAN_POINT('Ctrl Pts',(0.906195602506262,0.85106019687299,0.479955670879229));
#1812=CARTESIAN_POINT('Ctrl Pts',(0.903192959432027,0.849334256608913,0.475637833014395));
#1813=CARTESIAN_POINT('Ctrl Pts',(0.896381729651365,0.845958552815084,0.468826603233733));
#1814=CARTESIAN_POINT('Ctrl Pts',(0.892070903910469,0.844052692377083,0.465842857798482));
#1815=CARTESIAN_POINT('Ctrl Pts',(0.88247568659956,0.841186138732059,0.461804398893219));
#1816=CARTESIAN_POINT('Ctrl Pts',(0.877171441616364,0.84029187695453,0.46075));
#1817=CARTESIAN_POINT('Ctrl Pts',(0.866923046572612,0.84029187695453,0.46075));
#1818=CARTESIAN_POINT('Ctrl Pts',(0.861618801589416,0.841186138732059,0.461804398893219));
#1819=CARTESIAN_POINT('Ctrl Pts',(0.852023584278507,0.844052692377083,0.465842857798482));
#1820=CARTESIAN_POINT('Ctrl Pts',(0.847712758537611,0.845958552815084,0.468826603233733));
#1821=CARTESIAN_POINT('Ctrl Pts',(0.840901528756948,0.849334256608913,0.475637833014395));
#1822=CARTESIAN_POINT('Ctrl Pts',(0.837898885682714,0.85106019687299,0.479955670879229));
#1823=CARTESIAN_POINT('Ctrl Pts',(0.83541412674599,0.852543101890389,0.485859113197899));
#1824=CARTESIAN_POINT('Ctrl Pts',(0.835004505700027,0.8527908563945,0.486969339963241));
#1825=CARTESIAN_POINT('Ctrl Pts',(0.834645669291339,0.853009596779874,0.488096861664064));
#1826=CARTESIAN_POINT('Ctrl Pts',(0.832797244094488,0.851077247177309,0.5));
#1827=CARTESIAN_POINT('Ctrl Pts',(0.832797244094488,0.851077247177309,0.503028335871572));
#1828=CARTESIAN_POINT('Ctrl Pts',(0.833175425396455,0.851447659258274,0.506282622027947));
#1829=CARTESIAN_POINT('Ctrl Pts',(0.83413880560248,0.852463759848289,0.510213546867343));
#1830=CARTESIAN_POINT('Ctrl Pts',(0.834380414122224,0.852721602215005,0.511069663938717));
#1831=CARTESIAN_POINT('Ctrl Pts',(0.834645669291339,0.853009596779874,0.511903138335936));
#1832=CARTESIAN_POINT('Origin',(0.702755905511811,0.901574803149606,0.5));
#1833=CARTESIAN_POINT('',(0.742005905511811,1.,0.5));
#1834=CARTESIAN_POINT('',(0.663505905511811,1.,0.5));
#1835=CARTESIAN_POINT('Origin',(0.702755905511811,1.,0.5));
#1836=CARTESIAN_POINT('Origin',(0.702755905511811,1.,0.5));
#1837=CARTESIAN_POINT('',(0.663505905511811,0.854153543307087,0.5));
#1838=CARTESIAN_POINT('',(0.663505905511811,0.901574803149606,0.5));
#1839=CARTESIAN_POINT('',(0.74015748031496,0.853009596779874,0.488096861664065));
#1840=CARTESIAN_POINT('Ctrl Pts',(0.74015748031496,0.853009596779874,0.488096861664065));
#1841=CARTESIAN_POINT('Ctrl Pts',(0.739798643906272,0.8527908563945,0.486969339963242));
#1842=CARTESIAN_POINT('Ctrl Pts',(0.739389022860308,0.852543101890388,0.485859113197899));
#1843=CARTESIAN_POINT('Ctrl Pts',(0.736904263923585,0.851060196872989,0.479955670879229));
#1844=CARTESIAN_POINT('Ctrl Pts',(0.73390162084935,0.849334256608913,0.475637833014395));
#1845=CARTESIAN_POINT('Ctrl Pts',(0.727090391068688,0.845958552815084,0.468826603233733));
#1846=CARTESIAN_POINT('Ctrl Pts',(0.722779565327792,0.844052692377083,0.465842857798482));
#1847=CARTESIAN_POINT('Ctrl Pts',(0.713184348016883,0.841186138732059,0.461804398893219));
#1848=CARTESIAN_POINT('Ctrl Pts',(0.707880103033687,0.84029187695453,0.46075));
#1849=CARTESIAN_POINT('Ctrl Pts',(0.702755905511811,0.84029187695453,0.46075));
#1850=CARTESIAN_POINT('Ctrl Pts',(0.697631707989935,0.84029187695453,0.46075));
#1851=CARTESIAN_POINT('Ctrl Pts',(0.692327463006739,0.841186138732059,0.461804398893219));
#1852=CARTESIAN_POINT('Ctrl Pts',(0.68273224569583,0.844052692377083,0.465842857798482));
#1853=CARTESIAN_POINT('Ctrl Pts',(0.678421419954933,0.845958552815084,0.468826603233733));
#1854=CARTESIAN_POINT('Ctrl Pts',(0.671610190174271,0.849334256608913,0.475637833014395));
#1855=CARTESIAN_POINT('Ctrl Pts',(0.668607547100037,0.851060196872989,0.479955670879229));
#1856=CARTESIAN_POINT('Ctrl Pts',(0.664551934437931,0.853480587952533,0.489591243595664));
#1857=CARTESIAN_POINT('Ctrl Pts',(0.663505905511811,0.854153543307087,0.49491728425911));
#1858=CARTESIAN_POINT('Ctrl Pts',(0.663505905511811,0.854153543307087,0.5));
#1859=CARTESIAN_POINT('',(0.74015748031496,0.853009596779874,0.511903138335935));
#1860=CARTESIAN_POINT('Ctrl Pts',(0.74015748031496,0.853009596779874,0.511903138335935));
#1861=CARTESIAN_POINT('Ctrl Pts',(0.740422735484075,0.852721602215005,0.511069663938717));
#1862=CARTESIAN_POINT('Ctrl Pts',(0.740664344003819,0.852463759848289,0.510213546867343));
#1863=CARTESIAN_POINT('Ctrl Pts',(0.741627724209844,0.851447659258274,0.506282622027947));
#1864=CARTESIAN_POINT('Ctrl Pts',(0.742005905511811,0.851077247177309,0.503028335871572));
#1865=CARTESIAN_POINT('Ctrl Pts',(0.742005905511811,0.851077247177309,0.496971664128427));
#1866=CARTESIAN_POINT('Ctrl Pts',(0.741627724209844,0.851447659258274,0.493717377972053));
#1867=CARTESIAN_POINT('Ctrl Pts',(0.740664344003819,0.85246375984829,0.489786453132656));
#1868=CARTESIAN_POINT('Ctrl Pts',(0.740422735484075,0.852721602215005,0.488930336061283));
#1869=CARTESIAN_POINT('Ctrl Pts',(0.74015748031496,0.853009596779874,0.488096861664065));
#1870=CARTESIAN_POINT('Ctrl Pts',(0.663505905511811,0.854153543307087,0.5));
#1871=CARTESIAN_POINT('Ctrl Pts',(0.663505905511811,0.854153543307087,0.50508271574089));
#1872=CARTESIAN_POINT('Ctrl Pts',(0.664551934437931,0.853480587952533,0.510408756404336));
#1873=CARTESIAN_POINT('Ctrl Pts',(0.668607547100037,0.851060196872989,0.520044329120771));
#1874=CARTESIAN_POINT('Ctrl Pts',(0.671610190174271,0.849334256608912,0.524362166985604));
#1875=CARTESIAN_POINT('Ctrl Pts',(0.678421419954934,0.845958552815083,0.531173396766267));
#1876=CARTESIAN_POINT('Ctrl Pts',(0.68273224569583,0.844052692377082,0.534157142201518));
#1877=CARTESIAN_POINT('Ctrl Pts',(0.692327463006739,0.841186138732058,0.538195601106781));
#1878=CARTESIAN_POINT('Ctrl Pts',(0.697631707989935,0.840291876954529,0.53925));
#1879=CARTESIAN_POINT('Ctrl Pts',(0.707880103033687,0.840291876954529,0.53925));
#1880=CARTESIAN_POINT('Ctrl Pts',(0.713184348016883,0.841186138732058,0.538195601106781));
#1881=CARTESIAN_POINT('Ctrl Pts',(0.722779565327792,0.844052692377082,0.534157142201518));
#1882=CARTESIAN_POINT('Ctrl Pts',(0.727090391068688,0.845958552815083,0.531173396766267));
#1883=CARTESIAN_POINT('Ctrl Pts',(0.73390162084935,0.849334256608912,0.524362166985604));
#1884=CARTESIAN_POINT('Ctrl Pts',(0.736904263923585,0.851060196872989,0.520044329120771));
#1885=CARTESIAN_POINT('Ctrl Pts',(0.739389022860308,0.852543101890388,0.514140886802101));
#1886=CARTESIAN_POINT('Ctrl Pts',(0.739798643906272,0.8527908563945,0.513030660036758));
#1887=CARTESIAN_POINT('Ctrl Pts',(0.74015748031496,0.853009596779874,0.511903138335935));
#1888=CARTESIAN_POINT('Origin',(0.909448818897638,0.791653543307087,0.5));
#1889=CARTESIAN_POINT('',(0.984251968503937,0.791653543307087,0.4375));
#1890=CARTESIAN_POINT('',(0.984251968503937,0.791653543307087,0.5625));
#1891=CARTESIAN_POINT('Origin',(0.984251968503937,0.791653543307087,0.5));
#1892=CARTESIAN_POINT('Origin',(0.984251968503937,0.791653543307087,0.5));
#1893=CARTESIAN_POINT('',(0.834645669291339,0.791653543307087,0.5625));
#1894=CARTESIAN_POINT('',(0.909448818897638,0.791653543307087,0.5625));
#1895=CARTESIAN_POINT('Origin',(0.834645669291339,0.791653543307087,0.5));
#1896=CARTESIAN_POINT('Origin',(0.834645669291339,0.791653543307087,0.5));
#1897=CARTESIAN_POINT('Origin',(0.665354330708661,0.791653543307087,0.5));
#1898=CARTESIAN_POINT('',(0.590551181102362,0.791653543307087,0.5625));
#1899=CARTESIAN_POINT('',(0.590551181102362,0.791653543307087,0.4375));
#1900=CARTESIAN_POINT('Origin',(0.590551181102362,0.791653543307087,0.5));
#1901=CARTESIAN_POINT('Origin',(0.590551181102362,0.791653543307087,0.5));
#1902=CARTESIAN_POINT('',(0.74015748031496,0.791653543307087,0.4375));
#1903=CARTESIAN_POINT('',(0.665354330708661,0.791653543307087,0.4375));
#1904=CARTESIAN_POINT('Origin',(0.74015748031496,0.791653543307087,0.5));
#1905=CARTESIAN_POINT('Origin',(0.74015748031496,0.791653543307087,0.5));
#1906=CARTESIAN_POINT('Origin',(0.590551181102362,0.791653543307087,0.5));
#1907=CARTESIAN_POINT('',(0.815868774946727,0.791653543307087,0.46875));
#1908=CARTESIAN_POINT('',(0.815868774946727,0.791653543307087,0.53125));
#1909=CARTESIAN_POINT('Origin',(0.815868774946727,0.791653543307087,0.5));
#1910=CARTESIAN_POINT('',(0.758934374659572,0.791653543307087,0.46875));
#1911=CARTESIAN_POINT('',(0.590551181102362,0.791653543307087,0.46875));
#1912=CARTESIAN_POINT('Origin',(0.758934374659572,0.791653543307087,0.5));
#1913=CARTESIAN_POINT('Origin',(0.815868774946727,0.791653543307087,0.5));
#1914=CARTESIAN_POINT('Origin',(1.33440149078669,0.9,0.499999969435258));
#1915=CARTESIAN_POINT('',(1.39865149078669,1.,0.499999969435258));
#1916=CARTESIAN_POINT('',(1.27015149078669,1.,0.499999969435258));
#1917=CARTESIAN_POINT('Origin',(1.33440149078669,1.,0.499999969435258));
#1918=CARTESIAN_POINT('Origin',(1.33440149078669,1.,0.499999969435258));
#1919=CARTESIAN_POINT('',(1.27015149078669,0.874999999999998,0.499999969435258));
#1920=CARTESIAN_POINT('',(1.27015149078669,0.9,0.499999969435258));
#1921=CARTESIAN_POINT('',(1.33440149078669,0.869454914126784,0.435749969435258));
#1922=CARTESIAN_POINT('Ctrl Pts',(1.33440149078669,0.869454914126784,0.435749969435258));
#1923=CARTESIAN_POINT('Ctrl Pts',(1.32631683015042,0.869454914126784,0.435749969435258));
#1924=CARTESIAN_POINT('Ctrl Pts',(1.31770443743789,0.869747744162076,0.437368963167576));
#1925=CARTESIAN_POINT('Ctrl Pts',(1.3018794365738,0.870799523766855,0.443930809524321));
#1926=CARTESIAN_POINT('Ctrl Pts',(1.29466542734886,0.871542639647904,0.448872811506315));
#1927=CARTESIAN_POINT('Ctrl Pts',(1.28327450308351,0.872932902565374,0.460263735740264));
#1928=CARTESIAN_POINT('Ctrl Pts',(1.27833236763258,0.873671230001475,0.467477817917906));
#1929=CARTESIAN_POINT('Ctrl Pts',(1.27177042437792,0.87471201338709,0.483303069786053));
#1930=CARTESIAN_POINT('Ctrl Pts',(1.27015149078669,0.87499999934107,0.491915550273893));
#1931=CARTESIAN_POINT('Ctrl Pts',(1.27015149078669,0.874999999999998,0.499999969435257));
#1932=CARTESIAN_POINT('Ctrl Pts',(1.27015149078669,0.874999999999998,0.499999969435257));
#1933=CARTESIAN_POINT('Ctrl Pts',(1.27015149078669,0.875000000658927,0.508084388508104));
#1934=CARTESIAN_POINT('Ctrl Pts',(1.2717704243462,0.874712016114702,0.516696868954982));
#1935=CARTESIAN_POINT('Ctrl Pts',(1.27833236754768,0.873671235332986,0.532522120800847));
#1936=CARTESIAN_POINT('Ctrl Pts',(1.2832745029788,0.872932909091657,0.53973620299414));
#1937=CARTESIAN_POINT('Ctrl Pts',(1.29466542725836,0.871542648067179,0.551127127305101));
#1938=CARTESIAN_POINT('Ctrl Pts',(1.30187943652397,0.870799533013378,0.55606912932174));
#1939=CARTESIAN_POINT('Ctrl Pts',(1.31770443743924,0.86974775451531,0.562630975707286));
#1940=CARTESIAN_POINT('Ctrl Pts',(1.32631683016041,0.869454924757498,0.564249969435258));
#1941=CARTESIAN_POINT('Ctrl Pts',(1.34248615141297,0.869454924757498,0.564249969435258));
#1942=CARTESIAN_POINT('Ctrl Pts',(1.35109854413414,0.86974775451531,0.562630975707286));
#1943=CARTESIAN_POINT('Ctrl Pts',(1.36692354504941,0.870799533013378,0.556069129321741));
#1944=CARTESIAN_POINT('Ctrl Pts',(1.37413755431502,0.871542648067179,0.551127127305101));
#1945=CARTESIAN_POINT('Ctrl Pts',(1.38552847859457,0.872932909091657,0.53973620299414));
#1946=CARTESIAN_POINT('Ctrl Pts',(1.3904706140257,0.873671235332986,0.532522120800847));
#1947=CARTESIAN_POINT('Ctrl Pts',(1.39703255722718,0.874712016114702,0.516696868954982));
#1948=CARTESIAN_POINT('Ctrl Pts',(1.39865149078669,0.875000000658927,0.508084388508104));
#1949=CARTESIAN_POINT('Ctrl Pts',(1.39865149078669,0.87499999934107,0.491915550273893));
#1950=CARTESIAN_POINT('Ctrl Pts',(1.39703255719546,0.87471201338709,0.483303069786053));
#1951=CARTESIAN_POINT('Ctrl Pts',(1.3904706139408,0.873671230001475,0.467477817917906));
#1952=CARTESIAN_POINT('Ctrl Pts',(1.38552847848987,0.872932902565374,0.460263735740264));
#1953=CARTESIAN_POINT('Ctrl Pts',(1.37413755422451,0.871542639647904,0.448872811506315));
#1954=CARTESIAN_POINT('Ctrl Pts',(1.36692354499957,0.870799523766855,0.443930809524321));
#1955=CARTESIAN_POINT('Ctrl Pts',(1.35109854413549,0.869747744162076,0.437368963167575));
#1956=CARTESIAN_POINT('Ctrl Pts',(1.34248615142296,0.869454914126784,0.435749969435258));
#1957=CARTESIAN_POINT('Ctrl Pts',(1.33440149078669,0.869454914126784,0.435749969435258));
#1958=CARTESIAN_POINT('Origin',(0.115,0.78724673336114,0.9));
#1959=CARTESIAN_POINT('',(0.15745,0.8,0.9));
#1960=CARTESIAN_POINT('',(0.0725499999999996,0.8,0.9));
#1961=CARTESIAN_POINT('Origin',(0.115,0.8,0.9));
#1962=CARTESIAN_POINT('',(0.115,0.77449346672228,0.9));
#1963=CARTESIAN_POINT('',(0.0937749999999997,0.78724673336114,0.9));
#1964=CARTESIAN_POINT('Origin',(0.115,0.8,0.9));
#1965=CARTESIAN_POINT('Origin',(0.115,0.9,0.9));
#1966=CARTESIAN_POINT('',(0.15745,1.,0.9));
#1967=CARTESIAN_POINT('',(0.0725499999999997,1.,0.9));
#1968=CARTESIAN_POINT('Origin',(0.115,1.,0.9));
#1969=CARTESIAN_POINT('Origin',(0.115,1.,0.9));
#1970=CARTESIAN_POINT('',(0.0725499999999997,0.9,0.9));
#1971=CARTESIAN_POINT('Origin',(0.115,0.78724673336114,0.1));
#1972=CARTESIAN_POINT('',(0.15745,0.8,0.1));
#1973=CARTESIAN_POINT('',(0.0725499999999998,0.8,0.1));
#1974=CARTESIAN_POINT('Origin',(0.115,0.8,0.1));
#1975=CARTESIAN_POINT('',(0.115,0.77449346672228,0.1));
#1976=CARTESIAN_POINT('',(0.0937749999999998,0.78724673336114,0.1));
#1977=CARTESIAN_POINT('Origin',(0.115,0.8,0.1));
#1978=CARTESIAN_POINT('Origin',(0.115,0.9,0.1));
#1979=CARTESIAN_POINT('',(0.15745,1.,0.1));
#1980=CARTESIAN_POINT('',(0.0725499999999998,1.,0.1));
#1981=CARTESIAN_POINT('Origin',(0.115,1.,0.1));
#1982=CARTESIAN_POINT('Origin',(0.115,1.,0.1));
#1983=CARTESIAN_POINT('',(0.0725499999999998,0.9,0.1));
#1984=CARTESIAN_POINT('Origin',(1.055,0.78724673336114,0.1));
#1985=CARTESIAN_POINT('',(1.09745,0.8,0.1));
#1986=CARTESIAN_POINT('',(1.01255,0.8,0.1));
#1987=CARTESIAN_POINT('Origin',(1.055,0.8,0.1));
#1988=CARTESIAN_POINT('',(1.055,0.77449346672228,0.1));
#1989=CARTESIAN_POINT('',(1.033775,0.78724673336114,0.1));
#1990=CARTESIAN_POINT('Origin',(1.055,0.8,0.1));
#1991=CARTESIAN_POINT('Origin',(1.055,0.9,0.1));
#1992=CARTESIAN_POINT('',(1.09745,1.,0.1));
#1993=CARTESIAN_POINT('',(1.01255,1.,0.1));
#1994=CARTESIAN_POINT('Origin',(1.055,1.,0.1));
#1995=CARTESIAN_POINT('Origin',(1.055,1.,0.1));
#1996=CARTESIAN_POINT('',(1.01255,0.9,0.1));
#1997=CARTESIAN_POINT('Origin',(1.055,0.78724673336114,0.9));
#1998=CARTESIAN_POINT('',(1.09745,0.8,0.9));
#1999=CARTESIAN_POINT('',(1.01255,0.8,0.9));
#2000=CARTESIAN_POINT('Origin',(1.055,0.8,0.9));
#2001=CARTESIAN_POINT('',(1.055,0.77449346672228,0.9));
#2002=CARTESIAN_POINT('',(1.033775,0.78724673336114,0.9));
#2003=CARTESIAN_POINT('Origin',(1.055,0.8,0.9));
#2004=CARTESIAN_POINT('Origin',(1.055,0.9,0.9));
#2005=CARTESIAN_POINT('',(1.09745,1.,0.9));
#2006=CARTESIAN_POINT('',(1.01255,1.,0.9));
#2007=CARTESIAN_POINT('Origin',(1.055,1.,0.9));
#2008=CARTESIAN_POINT('Origin',(1.055,1.,0.9));
#2009=CARTESIAN_POINT('',(1.01255,0.9,0.9));
#2010=CARTESIAN_POINT('Origin',(0.815868774946727,0.791653543307087,0.5));
#2011=CARTESIAN_POINT('',(0.815868774946727,0.791653543307087,0.53125));
#2012=CARTESIAN_POINT('Origin',(0.758934374659572,0.791653543307087,0.5));
#2013=CARTESIAN_POINT('',(0.758934374659572,0.791653543307087,0.46875));
#2014=CARTESIAN_POINT('Origin',(0.984251968503937,0.5,0.5));
#2015=CARTESIAN_POINT('',(0.984251968503937,0.5,0.125));
#2016=CARTESIAN_POINT('',(0.984251968503937,0.5,0.875));
#2017=CARTESIAN_POINT('Origin',(0.984251968503937,0.5,0.5));
#2018=CARTESIAN_POINT('Origin',(0.984251968503937,0.5,0.5));
#2019=CARTESIAN_POINT('',(0.984251968503937,0.5,0.308488611882123));
#2020=CARTESIAN_POINT('Origin',(0.984251968503937,0.5,0.245988611882123));
#2021=CARTESIAN_POINT('',(0.984251968503937,0.573326771653543,0.435494305941061));
#2022=CARTESIAN_POINT('Origin',(0.984251968503937,0.573326771653543,0.372994305941062));
#2023=CARTESIAN_POINT('',(0.984251968503937,0.429424821012504,0.687876809047683));
#2024=CARTESIAN_POINT('Origin',(0.984251968503937,0.429424821012504,0.625376809047683));
#2025=CARTESIAN_POINT('',(0.984251968503937,0.356098049358961,0.814882503106621));
#2026=CARTESIAN_POINT('Origin',(0.984251968503937,0.356098049358961,0.752382503106621));
#2027=CARTESIAN_POINT('',(0.984251968503937,0.502751592666048,0.814882503106621));
#2028=CARTESIAN_POINT('Origin',(0.984251968503937,0.502751592666048,0.752382503106621));
#2029=CARTESIAN_POINT('',(0.984251968503937,0.206692913385827,0.5625));
#2030=CARTESIAN_POINT('Origin',(0.984251968503937,0.206692913385827,0.5));
#2031=CARTESIAN_POINT('',(0.984251968503937,0.576078364319591,0.687876809047683));
#2032=CARTESIAN_POINT('Origin',(0.984251968503937,0.576078364319591,0.625376809047683));
#2033=CARTESIAN_POINT('',(0.984251968503937,0.28001968503937,0.435494305941061));
#2034=CARTESIAN_POINT('Origin',(0.984251968503937,0.28001968503937,0.372994305941062));
#2035=CARTESIAN_POINT('',(0.984251968503937,0.646653543307087,0.308488611882123));
#2036=CARTESIAN_POINT('Origin',(0.984251968503937,0.646653543307087,0.245988611882123));
#2037=CARTESIAN_POINT('',(0.984251968503937,0.353346456692914,0.308488611882123));
#2038=CARTESIAN_POINT('Origin',(0.984251968503937,0.353346456692914,0.245988611882123));
#2039=CARTESIAN_POINT('',(0.984251968503937,0.646653543307087,0.5625));
#2040=CARTESIAN_POINT('Origin',(0.984251968503937,0.646653543307087,0.5));
#2041=CARTESIAN_POINT('',(0.984251968503937,0.282771277705418,0.687876809047683));
#2042=CARTESIAN_POINT('Origin',(0.984251968503937,0.282771277705418,0.625376809047683));
#2043=CARTESIAN_POINT('',(0.984251968503937,0.649405135973134,0.814882503106621));
#2044=CARTESIAN_POINT('Origin',(0.984251968503937,0.649405135973134,0.752382503106621));
#2045=CARTESIAN_POINT('',(0.984251968503937,0.353346456692914,0.5625));
#2046=CARTESIAN_POINT('Origin',(0.984251968503937,0.353346456692914,0.5));
#2047=CARTESIAN_POINT('',(0.984251968503937,0.722731907626678,0.687876809047683));
#2048=CARTESIAN_POINT('Origin',(0.984251968503937,0.722731907626678,0.625376809047683));
#2049=CARTESIAN_POINT('',(0.984251968503937,0.426673228346457,0.435494305941061));
#2050=CARTESIAN_POINT('Origin',(0.984251968503937,0.426673228346457,0.372994305941062));
#2051=CARTESIAN_POINT('',(0.984251968503937,0.71998031496063,0.435494305941061));
#2052=CARTESIAN_POINT('Origin',(0.984251968503937,0.71998031496063,0.372994305941062));
#2053=CARTESIAN_POINT('',(0.984251968503937,0.5,0.4375));
#2054=CARTESIAN_POINT('',(0.984251968503937,0.5,0.5625));
#2055=CARTESIAN_POINT('Origin',(0.984251968503937,0.5,0.5));
#2056=CARTESIAN_POINT('Origin',(0.984251968503937,0.5,0.5));
#2057=CARTESIAN_POINT('Origin',(0.590551181102362,0.5,0.5));
#2058=CARTESIAN_POINT('',(0.590551181102362,0.5,0.875));
#2059=CARTESIAN_POINT('',(0.590551181102362,0.5,0.125));
#2060=CARTESIAN_POINT('Origin',(0.590551181102362,0.5,0.5));
#2061=CARTESIAN_POINT('Origin',(0.590551181102362,0.5,0.5));
#2062=CARTESIAN_POINT('',(0.590551181102362,0.5,0.308488611882123));
#2063=CARTESIAN_POINT('Origin',(0.590551181102362,0.5,0.245988611882123));
#2064=CARTESIAN_POINT('',(0.590551181102362,0.573326771653543,0.435494305941061));
#2065=CARTESIAN_POINT('Origin',(0.590551181102362,0.573326771653543,0.372994305941062));
#2066=CARTESIAN_POINT('',(0.590551181102362,0.429424821012504,0.687876809047683));
#2067=CARTESIAN_POINT('Origin',(0.590551181102362,0.429424821012504,0.625376809047683));
#2068=CARTESIAN_POINT('',(0.590551181102362,0.356098049358961,0.814882503106621));
#2069=CARTESIAN_POINT('Origin',(0.590551181102362,0.356098049358961,0.752382503106621));
#2070=CARTESIAN_POINT('',(0.590551181102362,0.502751592666048,0.814882503106621));
#2071=CARTESIAN_POINT('Origin',(0.590551181102362,0.502751592666048,0.752382503106621));
#2072=CARTESIAN_POINT('',(0.590551181102362,0.206692913385827,0.5625));
#2073=CARTESIAN_POINT('Origin',(0.590551181102362,0.206692913385827,0.5));
#2074=CARTESIAN_POINT('',(0.590551181102362,0.576078364319591,0.687876809047683));
#2075=CARTESIAN_POINT('Origin',(0.590551181102362,0.576078364319591,0.625376809047683));
#2076=CARTESIAN_POINT('',(0.590551181102362,0.28001968503937,0.435494305941061));
#2077=CARTESIAN_POINT('Origin',(0.590551181102362,0.28001968503937,0.372994305941062));
#2078=CARTESIAN_POINT('',(0.590551181102362,0.646653543307087,0.308488611882123));
#2079=CARTESIAN_POINT('Origin',(0.590551181102362,0.646653543307087,0.245988611882123));
#2080=CARTESIAN_POINT('',(0.590551181102362,0.353346456692914,0.308488611882123));
#2081=CARTESIAN_POINT('Origin',(0.590551181102362,0.353346456692914,0.245988611882123));
#2082=CARTESIAN_POINT('',(0.590551181102362,0.646653543307087,0.5625));
#2083=CARTESIAN_POINT('Origin',(0.590551181102362,0.646653543307087,0.5));
#2084=CARTESIAN_POINT('',(0.590551181102362,0.282771277705418,0.687876809047683));
#2085=CARTESIAN_POINT('Origin',(0.590551181102362,0.282771277705418,0.625376809047683));
#2086=CARTESIAN_POINT('',(0.590551181102362,0.649405135973134,0.814882503106621));
#2087=CARTESIAN_POINT('Origin',(0.590551181102362,0.649405135973134,0.752382503106621));
#2088=CARTESIAN_POINT('',(0.590551181102362,0.353346456692914,0.5625));
#2089=CARTESIAN_POINT('Origin',(0.590551181102362,0.353346456692914,0.5));
#2090=CARTESIAN_POINT('',(0.590551181102362,0.722731907626678,0.687876809047683));
#2091=CARTESIAN_POINT('Origin',(0.590551181102362,0.722731907626678,0.625376809047683));
#2092=CARTESIAN_POINT('',(0.590551181102362,0.426673228346457,0.435494305941061));
#2093=CARTESIAN_POINT('Origin',(0.590551181102362,0.426673228346457,0.372994305941062));
#2094=CARTESIAN_POINT('',(0.590551181102362,0.71998031496063,0.435494305941061));
#2095=CARTESIAN_POINT('Origin',(0.590551181102362,0.71998031496063,0.372994305941062));
#2096=CARTESIAN_POINT('',(0.590551181102362,0.5,0.5625));
#2097=CARTESIAN_POINT('Origin',(0.590551181102362,0.5,0.5));
#2098=CARTESIAN_POINT('Origin',(1.5748031496063,0.5,0.245988611882123));
#2099=CARTESIAN_POINT('',(1.5748031496063,0.5,0.308488611882123));
#2100=CARTESIAN_POINT('Origin',(1.5748031496063,0.573326771653543,0.372994305941062));
#2101=CARTESIAN_POINT('',(1.5748031496063,0.573326771653543,0.435494305941061));
#2102=CARTESIAN_POINT('Origin',(1.5748031496063,0.429424821012504,0.625376809047683));
#2103=CARTESIAN_POINT('',(1.5748031496063,0.429424821012504,0.687876809047683));
#2104=CARTESIAN_POINT('Origin',(1.5748031496063,0.356098049358961,0.752382503106621));
#2105=CARTESIAN_POINT('',(1.5748031496063,0.356098049358961,0.814882503106621));
#2106=CARTESIAN_POINT('Origin',(1.5748031496063,0.502751592666048,0.752382503106621));
#2107=CARTESIAN_POINT('',(1.5748031496063,0.502751592666048,0.814882503106621));
#2108=CARTESIAN_POINT('Origin',(1.5748031496063,0.206692913385827,0.5));
#2109=CARTESIAN_POINT('',(1.5748031496063,0.206692913385827,0.5625));
#2110=CARTESIAN_POINT('Origin',(1.5748031496063,0.576078364319591,0.625376809047683));
#2111=CARTESIAN_POINT('',(1.5748031496063,0.576078364319591,0.687876809047683));
#2112=CARTESIAN_POINT('Origin',(1.5748031496063,0.28001968503937,0.372994305941062));
#2113=CARTESIAN_POINT('',(1.5748031496063,0.28001968503937,0.435494305941061));
#2114=CARTESIAN_POINT('Origin',(1.5748031496063,0.646653543307087,0.245988611882123));
#2115=CARTESIAN_POINT('',(1.5748031496063,0.646653543307087,0.308488611882123));
#2116=CARTESIAN_POINT('Origin',(1.5748031496063,0.353346456692914,0.245988611882123));
#2117=CARTESIAN_POINT('',(1.5748031496063,0.353346456692914,0.308488611882123));
#2118=CARTESIAN_POINT('Origin',(1.5748031496063,0.646653543307087,0.5));
#2119=CARTESIAN_POINT('',(1.5748031496063,0.646653543307087,0.5625));
#2120=CARTESIAN_POINT('Origin',(1.5748031496063,0.282771277705418,0.625376809047683));
#2121=CARTESIAN_POINT('',(1.5748031496063,0.282771277705418,0.687876809047683));
#2122=CARTESIAN_POINT('Origin',(1.5748031496063,0.649405135973134,0.752382503106621));
#2123=CARTESIAN_POINT('',(1.5748031496063,0.649405135973134,0.814882503106621));
#2124=CARTESIAN_POINT('Origin',(1.5748031496063,0.353346456692914,0.5));
#2125=CARTESIAN_POINT('',(1.5748031496063,0.353346456692914,0.5625));
#2126=CARTESIAN_POINT('Origin',(1.5748031496063,0.722731907626678,0.625376809047683));
#2127=CARTESIAN_POINT('',(1.5748031496063,0.722731907626678,0.687876809047683));
#2128=CARTESIAN_POINT('Origin',(1.5748031496063,0.426673228346457,0.372994305941062));
#2129=CARTESIAN_POINT('',(1.5748031496063,0.426673228346457,0.435494305941061));
#2130=CARTESIAN_POINT('Origin',(1.5748031496063,0.71998031496063,0.372994305941062));
#2131=CARTESIAN_POINT('',(1.5748031496063,0.71998031496063,0.435494305941061));
#2132=CARTESIAN_POINT('Origin',(-0.4135,0.499999999999999,0.5));
#2133=CARTESIAN_POINT('',(-0.827,0.499999999999999,0.933));
#2134=CARTESIAN_POINT('Origin',(-0.827,0.499999999999999,0.5));
#2135=CARTESIAN_POINT('',(-1.74838271594513E-16,0.5,0.9435));
#2136=CARTESIAN_POINT('',(-0.4135,0.499999999999999,0.93825));
#2137=CARTESIAN_POINT('Origin',(-1.74838271594513E-16,0.499999999999999,
0.5));
#2138=CARTESIAN_POINT('Origin',(-0.827,0.496138938356834,0.496138938356834));
#2139=CARTESIAN_POINT('',(-0.827,0.5,0.875));
#2140=CARTESIAN_POINT('',(-0.827,0.5,0.125));
#2141=CARTESIAN_POINT('Origin',(-0.827,0.5,0.5));
#2142=CARTESIAN_POINT('Origin',(-0.827,0.5,0.5));
#2143=CARTESIAN_POINT('Origin',(1.9883031496063,0.5,0.5));
#2144=CARTESIAN_POINT('',(2.4018031496063,0.499999999999999,0.0670000000000001));
#2145=CARTESIAN_POINT('Origin',(2.4018031496063,0.5,0.5));
#2146=CARTESIAN_POINT('',(1.5748031496063,0.5,0.0565));
#2147=CARTESIAN_POINT('',(1.9883031496063,0.5,0.06175));
#2148=CARTESIAN_POINT('Origin',(1.5748031496063,0.5,0.5));
#2149=CARTESIAN_POINT('Origin',(2.4018031496063,0.5,0.5));
#2150=CARTESIAN_POINT('',(2.4018031496063,0.5,0.125));
#2151=CARTESIAN_POINT('',(2.4018031496063,0.5,0.875));
#2152=CARTESIAN_POINT('Origin',(2.4018031496063,0.5,0.5));
#2153=CARTESIAN_POINT('Origin',(2.4018031496063,0.5,0.5));
#2154=CARTESIAN_POINT('Origin',(2.4018031496063,0.5,0.5));
#2155=CARTESIAN_POINT('',(2.4018031496063,0.5,0.875));
#2156=CARTESIAN_POINT('Origin',(-0.827,0.5,0.5));
#2157=CARTESIAN_POINT('',(-0.827,0.5,0.125));
#2158=CARTESIAN_POINT('Origin',(-1.83697019872103E-16,1.,0.));
#2159=CARTESIAN_POINT('',(-1.83697019872103E-16,1.,0.));
#2160=CARTESIAN_POINT('',(0.,0.,0.));
#2161=CARTESIAN_POINT('',(-1.83697019872103E-16,1.,0.));
#2162=CARTESIAN_POINT('',(0.,0.,1.));
#2163=CARTESIAN_POINT('',(0.,0.,0.));
#2164=CARTESIAN_POINT('',(-3.49676543189026E-16,1.,1.));
#2165=CARTESIAN_POINT('',(-1.83697019872103E-16,1.,1.));
#2166=CARTESIAN_POINT('',(-1.83697019872103E-16,1.,0.));
#2167=CARTESIAN_POINT('Origin',(1.5748031496063,1.92857763645252E-16,0.));
#2168=CARTESIAN_POINT('',(1.5748031496063,1.92857763645252E-16,0.));
#2169=CARTESIAN_POINT('',(1.5748031496063,1.92857763645252E-16,1.));
#2170=CARTESIAN_POINT('',(1.5748031496063,1.92857763645252E-16,0.));
#2171=CARTESIAN_POINT('',(1.5748031496063,1.,0.));
#2172=CARTESIAN_POINT('',(1.5748031496063,1.74838271594513E-16,0.));
#2173=CARTESIAN_POINT('',(1.5748031496063,1.,1.));
#2174=CARTESIAN_POINT('',(1.5748031496063,1.,0.));
#2175=CARTESIAN_POINT('',(1.5748031496063,1.74838271594513E-16,1.));
#2176=CARTESIAN_POINT('Origin',(1.5748031496063,0.5,0.5));
#2177=CARTESIAN_POINT('',(1.5748031496063,0.5,0.5625));
#2178=CARTESIAN_POINT('Origin',(0.,0.,0.));
#2179=CARTESIAN_POINT('',(0.,0.,0.));
#2180=CARTESIAN_POINT('',(0.,0.,1.));
#2181=CARTESIAN_POINT('Origin',(1.5748031496063,1.,0.));
#2182=CARTESIAN_POINT('',(1.5748031496063,1.,0.));
#2183=CARTESIAN_POINT('',(1.5748031496063,1.,1.));
#2184=CARTESIAN_POINT('Origin',(0.787401574803149,0.5,1.));
#2185=CARTESIAN_POINT('Origin',(0.787401574803149,0.5,0.));
#2186=UNCERTAINTY_MEASURE_WITH_UNIT(LENGTH_MEASURE(0.000393700787401575),
#2191,'DISTANCE_ACCURACY_VALUE',
'Maximum model space distance between geometric entities at asserted c
onnectivities');
#2187=UNCERTAINTY_MEASURE_WITH_UNIT(LENGTH_MEASURE(0.000393700787401575),
#2191,'DISTANCE_ACCURACY_VALUE',
'Maximum model space distance between geometric entities at asserted c
onnectivities');
#2188=(
GEOMETRIC_REPRESENTATION_CONTEXT(3)
GLOBAL_UNCERTAINTY_ASSIGNED_CONTEXT((#2186))
GLOBAL_UNIT_ASSIGNED_CONTEXT((#2191,#2195,#2196))
REPRESENTATION_CONTEXT('','3D')
);
#2189=(
GEOMETRIC_REPRESENTATION_CONTEXT(3)
GLOBAL_UNCERTAINTY_ASSIGNED_CONTEXT((#2187))
GLOBAL_UNIT_ASSIGNED_CONTEXT((#2191,#2195,#2196))
REPRESENTATION_CONTEXT('','3D')
);
#2190=DIMENSIONAL_EXPONENTS(1.,0.,0.,0.,0.,0.,0.);
#2191=(
CONVERSION_BASED_UNIT('inch',#2194)
LENGTH_UNIT()
NAMED_UNIT(#2190)
);
#2192=(
LENGTH_UNIT()
NAMED_UNIT(*)
SI_UNIT(.MILLI.,.METRE.)
);
#2193=(
LENGTH_UNIT()
NAMED_UNIT(*)
SI_UNIT(.CENTI.,.METRE.)
);
#2194=LENGTH_MEASURE_WITH_UNIT(LENGTH_MEASURE(25.4),#2192);
#2195=(
NAMED_UNIT(*)
PLANE_ANGLE_UNIT()
SI_UNIT($,.RADIAN.)
);
#2196=(
NAMED_UNIT(*)
SI_UNIT($,.STERADIAN.)
SOLID_ANGLE_UNIT()
);
#2197=SHAPE_DEFINITION_REPRESENTATION(#2198,#2199);
#2198=PRODUCT_DEFINITION_SHAPE('',$,#2201);
#2199=SHAPE_REPRESENTATION('',(#1200),#2188);
#2200=PRODUCT_DEFINITION_CONTEXT('part definition',#2205,'design');
#2201=PRODUCT_DEFINITION('IceHoney500_v2','IceHoney500_v2',#2202,#2200);
#2202=PRODUCT_DEFINITION_FORMATION('',$,#2207);
#2203=PRODUCT_RELATED_PRODUCT_CATEGORY('IceHoney500_v2',
'IceHoney500_v2',(#2207));
#2204=APPLICATION_PROTOCOL_DEFINITION('international standard',
'automotive_design',2009,#2205);
#2205=APPLICATION_CONTEXT(
'Core Data for Automotive Mechanical Design Process');
#2206=PRODUCT_CONTEXT('part definition',#2205,'mechanical');
#2207=PRODUCT('IceHoney500_v2','IceHoney500_v2',$,(#2206));
#2208=PRESENTATION_STYLE_ASSIGNMENT((#2209));
#2209=SURFACE_STYLE_USAGE(.BOTH.,#2212);
#2210=SURFACE_STYLE_RENDERING_WITH_PROPERTIES($,#2216,(#2211));
#2211=SURFACE_STYLE_TRANSPARENT(0.);
#2212=SURFACE_SIDE_STYLE('',(#2213,#2210));
#2213=SURFACE_STYLE_FILL_AREA(#2214);
#2214=FILL_AREA_STYLE('',(#2215));
#2215=FILL_AREA_STYLE_COLOUR('',#2216);
#2216=COLOUR_RGB('',0.96078431372549,0.96078431372549,0.96078431372549);
ENDSEC;
END-ISO-10303-21;
```
