## Supplementary Design File 2 for "Inexpensive multi-patient respiratory monitoring system for helmet ventilation during COVID-19 pandemic": Vent_boxLaserCut.txt

```
LaserCutting for perfmormed on an Epilog 30Watts 24x12
```
