## Supplementary Git Repository for "Inexpensive multi-patient respiratory monitoring system for helmet ventilation during COVID-19 pandemic": 10-eth0-povm.config

```
iface eth0 inet static
    address 192.168.3.2/24
    gateway 192.168.3.1
```
