## Supplementary Git Repository for "Inexpensive multi-patient respiratory monitoring system for helmet ventilation during COVID-19 pandemic": dhcpd.conf

```
# dhcpd.conf
#
# Sample configuration file for ISC dhcpd
#

# option definitions common to all supported networks...
option domain-name "local";
option domain-name-servers ns1.local, ns2.local;

default-lease-time 6000;
max-lease-time 72000;

# The ddns-updates-style parameter controls whether or not the server will
# attempt to do a DNS update when a lease is confirmed. We default to the
# behavior of the version 2 packages ('none', since DHCP v2 didn't
# have support for DDNS.)
ddns-update-style none;

# If this DHCP server is the official DHCP server for the local
# network, the authoritative directive should be uncommented.
authoritative;

# Use this to send dhcp log messages to a different log file (you also
# have to hack syslog.conf to complete the redirection).
#log-facility local7;


subnet 192.168.3.0 netmask 255.255.255.0 {
  range 192.168.3.20 192.168.3.250;
  option subnet-mask 255.255.255.0;
  option routers 192.168.3.1;
  option broadcast-address 192.168.3.255;
  option domain-name-servers 192.168.3.2;
  option domain-search "local";
}

# No service will be given on this subnet, but declaring it helps the
# DHCP server to understand the network topology.

#subnet 10.152.187.0 netmask 255.255.255.0 {
#}

# This is a very basic subnet declaration.

#subnet 10.254.239.0 netmask 255.255.255.224 {
#  range 10.254.239.10 10.254.239.20;
#  option routers rtr-239-0-1.example.org, rtr-239-0-2.example.org;
#}

# This declaration allows BOOTP clients to get dynamic addresses,
# which we don't really recommend.

#subnet 10.254.239.32 netmask 255.255.255.224 {
#  range dynamic-bootp 10.254.239.40 10.254.239.60;
#  option broadcast-address 10.254.239.31;
#  option routers rtr-239-32-1.example.org;
#}

# A slightly different configuration for an internal subnet.
#subnet 10.5.5.0 netmask 255.255.255.224 {
#  range 10.5.5.26 10.5.5.30;
#  option domain-name-servers ns1.internal.example.org;
#  option domain-name "internal.example.org";
#  option routers 10.5.5.1;
#  option broadcast-address 10.5.5.31;
#  default-lease-time 600;
#  max-lease-time 7200;
#}

# Hosts which require special configuration options can be listed in
# host statements.   If no address is specified, the address will be
# allocated dynamically (if possible), but the host-specific information
# will still come from the host declaration.

#host passacaglia {
#  hardware ethernet 0:0:c0:5d:bd:95;
#  filename "vmunix.passacaglia";
#  server-name "toccata.example.com";
#}

# Fixed IP addresses can also be specified for hosts.   These addresses
# should not also be listed as being available for dynamic assignment.
# Hosts for which fixed IP addresses have been specified can boot using
# BOOTP or DHCP.   Hosts for which no fixed address is specified can only
# be booted with DHCP, unless there is an address range on the subnet
# to which a BOOTP client is connected which has the dynamic-bootp flag
# set.
#host fantasia {
#  hardware ethernet 08:00:07:26:c0:a5;
#  fixed-address fantasia.example.com;
#}

# You can declare a class of clients and then do address allocation
# based on that.   The example below shows a case where all clients
# in a certain class get addresses on the 10.17.224/24 subnet, and all
# other clients get addresses on the 10.0.29/24 subnet.

#class "foo" {
#  match if substring (option vendor-class-identifier, 0, 4) = "SUNW";
#}

#shared-network 224-29 {
#  subnet 10.17.224.0 netmask 255.255.255.0 {
#    option routers rtr-224.example.org;
#  }
#  subnet 10.0.29.0 netmask 255.255.255.0 {
#    option routers rtr-29.example.org;
#  }
#  pool {
#    allow members of "foo";
#    range 10.17.224.10 10.17.224.250;
#  }
#  pool {
#    deny members of "foo";
#    range 10.0.29.10 10.0.29.230;
#  }
#}
```
