## Supplementary Git Repository for "Inexpensive multi-patient respiratory monitoring system for helmet ventilation during COVID-19 pandemic": nursegui.service

```
[Unit]
Description=Nurse GUI
Requires=networking.service
After=networking.service

[Service]
Type=simple
User=pi
Environment=DISPLAY=:0
ExecStart= /usr/bin/python3 /home/pi/princeton-penn-flowmeter/nursegui.py --iface eth0 --fresh --dir /data
WorkingDirectory=/home/pi/princeton-penn-flowmeter
Restart=always

[Install]
WantedBy=graphical.target
```
