## Supplementary Git Repository for "Inexpensive multi-patient respiratory monitoring system for helmet ventilation during COVID-19 pandemic": patientdevice.service

```
[Unit]
Description=Patient Device
After=pigpiod.service

[Service]
Type=simple
User=pi
ExecStart= /usr/bin/python3 /home/pi/princeton-penn-flowmeter/device_loop.py --dir /data
WorkingDirectory=/home/pi/princeton-penn-flowmeter
Restart=always

[Install]
WantedBy=patientloop.service
```
