## Supplementary Git Repository for "Inexpensive multi-patient respiratory monitoring system for helmet ventilation during COVID-19 pandemic": patientloop.service

```
[Unit]
Description=Patient Loop
After=patientdevice.service

[Service]
Type=simple
User=pi
ExecStart= /usr/bin/python3 /home/pi/princeton-penn-flowmeter/patient_loop.py --dir /data
WorkingDirectory=/home/pi/princeton-penn-flowmeter
Restart=always

[Install]
WantedBy=default.target
```
