## Supplementary Git Repository for "Inexpensive multi-patient respiratory monitoring system for helmet ventilation during COVID-19 pandemic": adjectives.txt

```
secular
uncommon
ridiculing
plane
successive
spurious
unconventional
verbose
mincing
annual
unenviable
petty
furthest
predisposed
trustful
jazzy
enterprising
feckless
bankable
desolate
muttering
alleged
free
manipulative
binding
regular
luscious
serial
susceptible
explosive
tactual
scriptural
uninterrupted
furtive
preventative
focused
wry
glamorous
ultimate
digital
precarious
unthinkable
incessant
jaundiced
monetary
painless
united
cooperative
modified
scarred
amusing
compulsory
hoarse
popular
radioactive
existing
groovy
curly
navigable
culpable
unimpressive
sunny
repentant
slanted
attributable
indifferent
unfaithful
senseless
pedantic
groaning
scheduled
compliant
grinding
miniature
adequate
golden
relevant
gargantuan
architectural
excessive
pessimistic
kindly
faraway
smeared
awake
inconsolable
brutal
soaking
crippling
disappointed
unverified
toxic
innocuous
close
puzzling
milky
hasty
budget
strongest
thankless
leading
unrespectable
hard
materialistic
beaming
upright
sloping
survivable
respectful
twitchy
unfortunate
warlike
protective
unenforceable
cleared
solar
raspy
irrelevant
snoopy
unsound
tasteless
scratched
foreboding
innumerable
artful
just
hearty
merciless
lovely
durable
correct
wrongful
woeful
adoring
unopened
rational
infernal
cynical
locked
incorrigible
new
indulgent
selfless
relaxing
contrarian
alternative
monumental
exchangeable
remorseless
giving
applicable
triangular
pneumatic
floating
unregulated
isolated
cleanable
intelligent
huge
imaginary
multipurpose
gorgeous
derivative
wrong
still
bleached
audacious
tapered
third
gray
allowable
prompt
laughable
wandering
unavoidable
motivated
mission
imperial
overwhelmed
imperative
demure
sociable
essential
encouraging
wrathful
downtown
feminine
doleful
plain
unwashed
cylindrical
terrified
lithe
overcast
shady
jaded
textual
musical
astonishing
plopping
reassuring
zealous
dominant
outstanding
irrevocable
irreconcilable
dripping
disputable
near
imponderable
demanding
ultrasensitive
wakeful
overall
anticipated
unsettling
computer
longing
stingy
feeble
unsure
amazed
defective
sophisticated
fit
true
odiferous
tickling
babbling
cagey
undistinguished
giddy
astounding
starving
kind
disagreeable
needy
elevated
nonproductive
bothered
former
carefree
tenth
poetic
insubordinate
unwary
gawky
punitive
lovable
unmentionable
acceptable
regional
prickly
undeclared
undesirable
wicked
hot
functional
exploding
surprised
less
irritating
retroactive
timeless
unhappy
heartless
gruesome
unremitting
refurbished
hypothetical
unshapely
hairless
creaky
monopolistic
breezy
able
usual
greatest
volcanic
invisible
profound
mutative
suspicious
shadowed
pitiless
repugnant
ceremonial
tainted
hilarious
vigorous
mental
unlikely
swaying
sincere
presumptuous
synergistic
admiring
dispassionate
earnest
bordering
ignorant
coincidental
secretive
indeterminate
outspoken
languid
shattering
uncharitable
immature
desirous
infinite
muted
shivery
proof
nonrenewable
initial
certifiable
ungraceful
marked
theatrical
negotiable
sublime
collaborative
unusual
harmonic
zestful
aerial
filtered
unflappable
unprincipled
succinct
simultaneous
athletic
inside
bohemian
daring
gluey
west
masked
northeast
bigoted
unmarketable
imposing
stringent
parallel
basic
referential
lurid
inner
sparse
fastest
promised
corporate
trashy
wily
unending
indecent
terminal
impersonal
hopeful
underprivileged
unreachable
humiliated
ninth
financial
humorless
revisable
ethereal
undisciplined
prominent
baffling
purposeful
overqualified
prim
mathematical
dissonant
teachable
rotting
grim
gainful
crafty
warning
fragrant
tearful
radiant
wounding
unfilled
unworthy
solitary
rotating
civilized
adhesive
chemical
lazy
marvelous
incoherent
uppity
unreadable
disingenuous
final
uncertain
soundless
motherly
flabby
uncomprehending
rudimentary
unconditional
caring
shadowy
uneven
patronizing
unwatchable
wise
precocious
tardy
uncreative
northerly
unfamiliar
stereotypical
danceable
slushy
dwindling
mindful
braided
personal
axiomatic
erroneous
stinging
interior
heated
opposed
unpardonable
indestructible
aristocratic
gratuitous
fermented
unsparing
significant
savory
frequent
status
purified
perilous
growling
provoking
daily
minute
cute
indigenous
opposite
deserted
hungry
dogmatic
institutional
satisfied
demonstrative
fortunate
muddled
improbable
problematic
shrieking
unlawful
electric
fourth
definitive
written
neither
offbeat
clashing
falsified
better
humid
unrepentant
wriggly
refutable
sparing
cracked
political
unqualified
unexpressive
prejudiced
messy
convulsive
contemptuous
ideal
reverential
worse
such
supportive
prize
enviable
watertight
rotten
surly
discontented
commanding
stanch
unruffled
dishonorable
diversified
certain
great
simple
trustworthy
homely
puffy
fortuitous
sporadic
crippled
inert
furry
important
vegetarian
synthetic
famished
same
exasperated
smudged
cognitive
mistaken
consecutive
pyrotechnic
inexhaustible
unknown
pleasurable
scandalous
deadly
jagged
vehement
bioactive
stifled
unrecognizable
curved
rescued
domineering
paradoxical
taunting
overpriced
unbelievable
understanding
squirming
persuasive
ultraconservative
determined
distracting
benign
zonked
catchable
underfunded
inventive
sad
restful
visionary
sanctimonious
emergency
hopeless
adoptive
stinking
indignant
loving
shining
fearsome
distinct
prejudicial
dried
ambulant
meditative
documentary
revealing
unsurprising
engrossing
drunk
sprite
disreputable
robotic
metaphoric
unflattering
wool
eminent
bantering
unfulfilled
insincere
identifiable
interested
slow
surmountable
mystic
mocking
express
juvenile
thematic
chubby
substantiated
truculent
controversial
equidistant
midweek
openhearted
unobtrusive
opportunistic
riveting
fast
unofficial
quacky
disappearing
unreserved
live
sensible
mistrustful
stunned
telephonic
inquisitive
forgivable
decisive
intentional
compassionate
moralistic
most
insufficient
opulent
persevering
fuzzy
hapless
seething
honorable
parental
querulous
condemned
unwitting
objectionable
expiring
daughterly
cancelled
unwise
economical
street
entertaining
splashy
meteoric
quirky
unmanageable
unremarkable
lying
irremovable
hideous
booming
patched
elite
revocable
volatile
cramped
commemorative
statutory
reassured
onerous
uncivil
trusting
sanguine
seasonable
each
habitable
average
paternal
unworldly
highest
lacy
opportune
skittish
undefined
numerous
centered
lustrous
roomy
unwilling
militaristic
divergent
unstoppable
unsubstantial
intricate
representative
dull
external
stout
nostalgic
sweeping
bristly
discourteous
probabilistic
tired
undeserved
wholesale
wheezing
ineffective
swollen
suitable
unsustainable
obtrusive
grumpy
euphoric
muddy
queasy
successful
glum
lumpy
contagious
proficient
miscreant
flagrant
platonic
breathtaking
cultural
stunning
ethnic
presidential
extraordinary
distinctive
suppressive
blistering
unconvincing
inflamed
unlivable
entranced
flattering
fulfilled
improving
adrenalized
coordinated
recognizable
fragmented
optional
blossoming
imaginable
muscular
upset
fastidious
busy
unnatural
engaging
assorted
excited
embittered
failed
doable
dexterous
cheap
stuttering
huffy
childish
productive
flavored
venturous
subtitled
understated
unfair
prophetic
foggy
prohibitive
irritated
unbeatable
trite
hairy
spoiled
square
cowering
airline
unfettered
single
incompatible
blunt
evasive
microscopic
trivial
carpeted
inconsiderate
demonic
stock
smelly
extension
substitute
unfaltering
frivolous
topical
nippy
overcrowded
scrappy
rebel
splattered
background
spineless
immeasurable
glaring
medical
simplistic
holistic
inflammable
overt
buoyant
vibrant
undeterred
sneaky
slimy
unbelieving
quarrelsome
villainous
healthy
stiff
sculpted
bruised
silent
generic
unwholesome
unattainable
resilient
deniable
delirious
unintelligible
various
agrarian
crying
vapid
truthful
unreasonable
somatic
calculating
interesting
parasitic
unchanging
edgy
bureaucratic
expressive
rectangular
measly
inhabitable
knavish
ungentlemanly
squandered
statuesque
crushable
hypercritical
openhanded
acrobatic
laughing
distraught
knowledgeable
diligent
sleeping
achievable
complicated
coveted
overcritical
slippery
piteous
incompetent
coherent
beckoning
urgent
transient
ineffectual
smoked
insulted
red
fierce
selective
lean
nasty
heavenly
dozing
precise
expressionistic
supposed
scummy
thermal
iron
neutral
suspected
unavailable
steaming
accidental
foamy
sonly
improved
crooked
mercurial
containable
clever
mechanical
sassy
defensive
safe
specific
roundtable
dorsal
pugnacious
optimal
breathable
gurgling
confusing
dependable
scary
waspish
irreversible
unequaled
discriminating
droll
soulful
high
wooing
whimpering
home
stilled
spiraled
thinkable
ironic
miraculous
chivalrous
astute
chuckling
possessive
principled
frightening
presentable
dubious
bewildering
revolutionary
tactless
somber

charming
implicit
colossal
willful
celestial
intensive
strict
scanty
crunchy
disputatious
varying
interchangeable
unbounded
maintainable
frightful
weighty
petulant
noncommittal
southeasterly
sudden
deluded
barbequed
upbeat
implausible
dazzling
aware
rusted
inaudible
humble
studied
complex
crackling
picturesque
favorable
wacky
conventional
resident
detailed
rectifiable
unlicensed
tattered
ghostly
reputable
oceanic
towering
shifty
assumable
outward
supernatural
replaceable
clumsy
stimulating
temperamental
organizational
winning
briny
secluded
wolfish
uniform
accessible
peevish
unopposed
stodgy
camouflaged
viscous
paranormal
efficacious
grimacing
unexpected
vinegary
larcenous
acclaimed
low
inopportune
tipsy
lawful
instructive
premium
unanimous
unresponsive
ossified
skinny
very
deaf
flimsy
twinkling
crashing
replicable
uncontrollable
searing
select
personable
haphazard
relaxed
transcendental
what
astronomical
unequivocal
incorrect
unconscious
labored
instantaneous
relatable
luminescent
sappy
exceptional
maladjusted
adjustable
priceless
reddish
enforceable
lame
elfish
stony
tangled
rude
captivated
salacious
tangy
joyless
flaky
corrective
ghoulish
discouraging
infatuated
uneducated
watery
disloyal
unsuspected
creamy
stern
pregnant
nearby
inadmissible
sardonic
defeated
constrictive
interactive
unforgettable
malignant
reversible
least
routine
explicit
elated
optimistic
sporting
thrilling
repressive
whole
both
temporary
inviting
vocational
expressionless
saccharin
placid
caged
unaccountable
sheltered
selfish
boastful
apologetic
sure
gradual
virtuous
abstracted
prosperous
likeable
quintessential
jabbering
queenly
liberal
unheeded
clingy
computerized
lively
chicken
thin
disheartening
insensitive
floral
harsh
avoidable
enjoyable
blessed
unconcerned
unannounced
sharp
neurotic
gritty
latent
appetizing
ingratiating
feathered
tiny
stubborn
constant
insatiable
serious
wholehearted
dizzying
enormous
sheepish
classic
diverse
pompous
accepting
indomitable
unique
stigmatic
conformable
bedazzling
ritzy
obsolete
grizzled
brave
sugary
precious
pensive
unprofessional
flushed
untidy
easy
tectonic
misleading
wordy
revamped
innovative
whistling
waiting
unaccustomed
grainy
syllabic
usable
digestive
actual
livable
lower
affectionate
intense
stale
prized
uncommitted
lonely
worrying
trainable
venomous
maneuverable
alone
transformational
plastic
tolerable
scalding
prestigious
discordant
rancorous
bland
phonetic
untouchable
cultured
malevolent
zany
minor
estimated
clinging
rugged
unwieldy
fantastic
flippant
weedy
conflicting
indiscreet
imaginative
perceptual
abundant
communist
decent
sparkling
troubled
inadequate
repetitive
glistening
treasured
chatting
scruffy
following
evocative
unworkable
negligent
restrained
fluffy
feigned
eatable
overaggressive
unperturbed
yelping
barking
automatic
enlightened
spatial
unscrupulous
contradicting
imitative
discouraged
telekinetic
amazing
superstitious
spontaneous
literal
needless
afraid
bedazzled
overactive
critical
steel
boring
satiric
superficial
concurrent
foolish
bloodthirsty
hazardous
winter
curt
continuing
lesser
inconsistent
toothy
challenged
fabled
tough
occasional
transitory
inorganic
work
rampageous
torrential
sore
untitled
creeping
bronzed
scribbled
historical
testy
promising
inductive
accompanying
known
pivotal
emboldened
ravishing
crystalline
glib
neurological
mumbled
weakened
crowded
electrifying
reputed
hypnotizable
humanlike
avian
choppy
unconquerable
mythical
reclusive
responsive
sandy
despondent
snappy
unromantic
tropical
mangy
curative
technological
neglected
collectable
fathomless
irresponsible
unshakable
more
spoken
permanent
proverbial
indelible
nonviolent
bloody
searching
immaculate
obeisant
fractional
tiresome
invigorating
used
light
unfailing
disruptive
steely
imperceptible
crossed
terrific
inconspicuous
inscrutable
familiar
contemplative
unexplainable
scholarly
informative
cautious
unsociable
topographical
generative
codified
unjustifiable
treasonous
soggy
premeditated
timorous
educational
prospective
unsuspecting
total
gallant
communal
flavorful
taller
vertical
strident
uncluttered
vacant
broken
informed
deliberate
overprotective
virulent
many
designer
deficient
unnerved
complacent
fruitless
diagonal
gratified
disciplined
some
speckled
unafraid
formulaic
sorry
desirable
nutritional
polite
impractical
maddening
magic
lucky
semiprecious
adroit
reluctant
unrelenting
preconceived
hygienic
shameful
algebraic
fine
brisk
drivable
unconstitutional
next
powerful
uninsurable
timely
snooty
ornamental
brazen
previous
structural
superb
irreverent
captivating
reviewable
vigilant
undiminished
ghastly
literate
necessary
flashy
academic
assured
liquid
continual
plus
unsuccessful
radical
instinctive
vexed
floppy
preeminent
plaid
east
repairable
haughty
clueless
effervescent
startled
stronger
menacing
shaded
fiscal
creaking
proactive
connective
unadvised
drastic
roguish
crawling
opposing
grand
costly
motor
inconclusive
lulling
screaming
irreplaceable
concerted
daffy
portable
major
memorable
civil
stilted
green
uninterested
inflammatory
escalating
visible
tested
unalterable
coolest
wizardly
untested
fancy
uncommunicative
salted
frustrating
dedicated
festive
treasonable
hawkish
conscientious
commendable
useful
extraneous
incidental
visual
crispy
unfavorable
risky
vagrant
recurrent
industrious
pungent
moved
presumable
cumulative
inapplicable
numberless
doting
erratic
cackling
moronic
calculated
homogeneous
otherwise
crazy
strange
unknowing
roaring
stirring
misguided
hydraulic
portly
favorite
bilingual
unclassified
gentle
actionable
terrifying
spastic
targeted
chewable
unguarded
public
learnable
unmatched
knightly
cluttered
turbulent
understood
faulty
changeable
numerable
disillusioned
troubling
feudal
interpersonal
violet
spinal
ubiquitous
cosmic
residual
due
unauthorized
nonreturnable
insulting
shiny
bossy
lucid
ridiculous
unchangeable
mute
teenage
befitting
smallest
dreadful
motivating
statistical
inexcusable
irrepressible
unappealing
homeless
palatial
undisputed
gnarly
angelic
billable
daft
riotous
ornery
insignificant
toothsome
lecherous
scholastic
disdainful
expansive
confirmable
period
prodigious
fitting
indirect
trim
preemptive
giant
intangible
biographical
undignified
overemotional
strong
gregarious
calming
overambitious
shoddy
faded
merry
inconsiderable
fetching
spiritual
approximate
dark
obtainable
loud
agreeable
fair
ticklish
remedial
shocked
unappetizing
puckish
endurable
simian
resonant
vast
aloof
telegraphic
expedient
nonrefundable
reproachful
hypersensitive
comparable
specialist
trenchant
disappointing
inalienable
stealth
chatty
tonal
straight
insurable
untimely
hypnotic
uninspired
several
everlasting
undifferentiated
reasonable
young
modest
accurate
frisky
skimpy
vulgar
bighearted
reverent
brunette
unacceptable
crestfallen
contextual
prior
unsolicited
frightened
scorching
separate
unceremonious
concise
metabolic
staggering
polyunsaturated
bent
responsible
valorous
nosy
slanting
angular
naive
distant
impassioned
hesitant
animated
nonstop
shattered
vivid
notable
conscious
bodacious
oldest
ultrasonic
scratchy
trapped
lukewarm
individualistic
exhaustive
particular
yearning
cheapest
enchanting
mixed
slender
natural
oily
earthy
involuntary
worrisome
avid
incapable
consummate
teasing
opening
graceful
clear
feathery
languishing
fanciful
pushy
blooming
predominant
attractive
synonymous
outside
tenderhearted
brick
smoggy
boisterous
bungling
blazing
affected
biggest
lacking
retrogressive
diseased
cut
raving
garish
loyal
legendary
virtual
workable
invaluable
unprofitable
adult
syllogistic
incorruptible
unsightly
reviled
long
fun
incongruent
massive
baffled
stupendous
highfalutin
symbiotic
unwavering
neat
unsophisticated
professional
unblinking
waterproof
pitiful
stumbling
energizing
literary
effusive
fallacious
authentic
party
pronounceable
lucrative
apologizing
viable
procedural
nice
ponderous
reusable
dreaming
vivacious
likable
extravagant
unbending
grueling
preferable
monosyllabic
heady
irate
solemn
weightless
respectable
admirable
undetected
punctual
overworked
invincible
stylish
pressurized
spiteful
unproductive
endemic
unintended
cumbersome
contributive
democratic
artistic
controlling
nebulous
eloquent
extreme
trusty
disastrous
worshipful
philosophical
harmonious
exterior
darkened
gaudy
versed
female
diffuse
concealable
uncooked
unacknowledged
foreign
indefensible
bleary
considerable
consoling
uncivilized
venturesome
brash
opposable
stereotyped
odious
tepid
endless
guarded
cheerless
instant
insistent
individual
consistent
esoteric
galling
unbeaten
collapsing
far
grotesque
expendable
mammoth
marginal
discarded
seedy
muffled
injured
meandering
subsequent
uninhabitable
trying
enthralled
filthy
limited
applicative
lowly
sarcastic
mystifying
unpredictable
exalted
irrefutable
tetchy
subconscious
multifaceted
treacherous
boorish
unaffected
threatening
resealable
horizontal
industrial
rumbling
wrinkly
cowardly
tricky
mortal
impassable
minimal
divisive
seemly
unwritten
acoustic
reprehensible
hollow
irresistible
preventable
livid
homey
palatable
ardent
vegetable
evenhanded
inconsequential
adjoining
ritualistic
dispensable
displaced
humiliating
poisonous
sloped
nocturnal
approachable
treatable
smooth
swift
swinish
unsalvageable
bribable
ragged
undemocratic
autographed
pretend
bacterial
indefinable
dilapidated
crushed
telling
secured
vague
steady
chewy
swimming
staunch
disorganized
unfathomable
duplicitous
wearisome
ecological
complete
immense
surrealistic
reported
busiest
deepening
astounded
luminous
tidal
unscientific
newest
punishable
opened
national
meticulous
telepathic
wholesome
preferential
scraggly
unnoticeable
discernable
impolite
worn
shy
urbane
fixed
intimidating
uninjured
pertinent
unsystematic
worthless
helpful
transformative
freezing
zippy
largest
ungrateful
intellectual
experimental
didactic
detached
scornful
flowery
completed
shallow
sloppy
day
classical
driven
indicative
opaque
top
timid
tightfisted
enchanted
voiceless
rich
curious
despised
capricious
house
amphibian
droopy
connectable
courteous
verified
blissful
gaping
spooky
unplanned
quantitative
triumphant
humdrum
ungracious
forceful
echoing
infallible
awesome
tangible
poor
recessive
transparent
licensed
level
unequal
delicious
stormy
posthumous
unfashionable
appreciative
upstairs
semiconscious
lopsided
meek
swooping
nauseating
clamoring
immediate
euphemistic
disjointed
direct
ecstatic
unhelpful
endangered
convenient
intolerable
malleable
confirmed
animal
omniscient
chief
mountainous
impervious
likely
seasonal
logarithmic
occupied
junior
futuristic
hypertensive
pleasant
unflagging
haggard
comforted
unsolvable
unsigned
secret
peremptory
unused
independent
sordid
rural
legitimate
sleek
preliminary
dangerous
head
cohesive
ferocious
credible
cloudy
double
unbridled
established
tribal
smarter
colorful
hotheaded
garrulous
presumptive
enhanced
persistent
coachable
simplified
toneless
indiscriminate
unsafe
stable
steadfast
resolute
powerless
flawless
unexcited
snoring
frail
whose
unostentatious
pernicious
luxurious
challenging
descriptive
innocent
thirsty
frumpy
unintentional
business
exacting
influential
odorous
longer
fascinating
worldly
inadvisable
lamentable
taxing
fundamental
disobedient
devoted
humorous
incomplete
clinical
strenuous
nonresponsive
copious
vacuous
proud
thumping
numeric
warm
defendable
unmerciful
other
weary
spendthrift
exacerbating
intelligible
perturbed
rutted
mystified
changing
prehistoric
vanishing
scrawny
mad
autonomous
jealous
omnivorous
relative
impeccable
blue
serrated
shortsighted
disorderly
confounded
excitable
rumpled
kitchen
intuitive
straightforward
knowing
wistful
quivering
craggy
okay
smartest
contradictory
wasted
skeptical
impish
northwest
poised
large
inextricable
futile
wide
infuriated
concerning
decorous
unnerving
trashed
slight
provisional
central
joyful
stoic
facial
unstable
amiable
inescapable
numb
uncouth
oral
variable
scaly
plausible
smiling
speechless
classifiable
tight
approaching
viral
unmanned
mnemonic
original
cheerful
lethal
injudicious
sullen
unstated
laborious
palpable
vernacular
velvety
adventurous
blonde
inartistic
subterranean
bewildered
combative
richest
disgruntled
adaptable
sensational
wailing
eccentric
obliging
unappreciative
territorial
recent
full
flattened
translucent
plentiful
eventful
solid
funniest
crumbling
tidy
supreme
chance
proximal
shapely
gratis
wood
frigid
overwrought
certified
curable
rapid
embarrassing
offhanded
idealistic
movable
oppressive
multicultural
slick
disenchanted
boundless
stranded
faint
glorious
unpronounceable
predictable
occupational
imprecise
spattered
mature
unadulterated
born
anecdotal
global
lanky
capable
dense
solicitous
unimpeachable
astonished
negligible
wooden
sixth
whining
unbearable
fascinated
witty
signed
outer
instrumental
every
whooping
reproductive
traitorous
sanitary
beautiful
imperfect
gleaming
catatonic
decimated
teensy
uneventful
civilian
invasive
mystical
cool
disgusting
habitual
inoperative
managerial
saddened
unthinking
unconscionable
sturdy
bountiful
operable
impatient
plodding
guaranteed
operative
unincorporated
happy
jeering
inward
federal
undefeated
spacious
inefficient
enumerable
potent
thick
garbled
spiritless
available
collegial
possible
rhetorical
commercial
motionless
lascivious
whimsical
material
contemporary
submissive
unsettled
preposterous
cutting
unbecoming
fried
comprehensive
spirited
uneasy
international
early
unquestioned
overbearing
contoured
qualitative
voluminous
moody
smart
future
unabated
dim
bumpy
graphic
accommodating
thoughtless
perceptive
uninhibited
tuneful
forbidding
symbolic
symmetrical
predicative
either
discreet
gaseous
scant
barren
sequential
brainy
egomaniacal
touchy
blatant
fathomable
reciprocal
deliberative
deranged
genuine
unconfirmed
longest
rancid
lenient
partial
redeemable
medium
consumable
courageous
rustling
indisputable
leathery
maniacal
eerie
impressionable
bloodied
educated
loose
unexplored
unavailing
unclean
disrespectful
swishing
venal
uncharted
facetious
overconfident
manageable
rainbow
benevolent
tedious
concerned
obstructive
clownish
spotty
circumstantial
pressing
decipherable
broad
gutsy
reactive
hydrothermal
hazy
brown
private
selected
undeveloped
abrupt
domestic
spellbinding
delicate
peaceable
therapeutic
fond
linear
offensive
unconstructive
regal
novel
lined
subdued
discredited
adamant
untapped
melodious
incredulous
resounding
conceited
incurable
working
clearheaded
humming
primary
hardy
pronounced
inapt
round
seamless
remote
blundering
arguable
brassy
snug
correctable
resolvable
tempestuous
idyllic
exciting
unrepresentative
best
strategic
unintelligent
cordial
vagabond
impenetrable
semiofficial
parenthetic
uncanny
egocentric
magnanimous
inhibited
uninformed
ringing
burning
tormented
equable
irrational
practical
patient
expensive
absent
intended
miserly
ambitious
frayed
frank
quickest
yummy
geologic
nimble
extendable
ruthless
argumentative
inanimate
disadvantageous
boiling
foolhardy
last
moderate
disproportionate
frustrated
lousy
handy
different
unmitigated
playful
insidious
congruous
embroiled
soothed
uproarious
untrustworthy
thorny
morose
voluntary
adopted
accusative
wary
unilateral
tame
terrible
nontransferable
displeasing
defiant
delightful
assuring
drab
serviceable
forthright
downward
inconceivable
aspiring
few
listless
gushing
nonnegotiable
damp
bulky
overenthusiastic
fresh
indefinite
doggish
republican
distasteful
overzealous
static
professorial
preventive
absorbed
choking
damaging
dreaded
mighty
dry
bloated
nasal
lingering
assignable
dress
iridescent
grinning
loathsome
brilliant
spotted
intrepid
inferable
unforgiving
brawny
slothful
progressive
own
willing
rewarding
inoffensive
unattractive
withering
advanced
bushy
congested
uncovered
adversarial
hurried
direful
springy
fretful
jumpy
married
fiery
mountain
anonymous
unyielding
gusty
creative
keen
immensurable
torpid
theological
liable
congruent
intermediate
devastated
fictitious
flamboyant
curvy
left
melancholy
short
sportsmanly
frozen
shaky
snuggly
perfumed
compelling
incomprehensible
unaccompanied
flawed
chattering
sedate
weak
covert
fictional
enthused
litigious
mundane
fabulous
inexpensive
proper
nifty
vicious
charging
contemptible
fanatical
only
unalienable
cheering
puritanical
harmless
sweltering
dapper
terrestrial
elderly
helpless
inseparable
unhandsome
big
delectable
middle
haunting
unadventurous
slanderous
blurry
patchy
restless
guilty
giggling
wild
transcendent
unstressed
untruthful
egalitarian
tender
circling
dignified
saucy
upmost
convincing
impetuous
innate
sellable
unquestionable
unrealized
social
kingly
bubbly
kaput
latter
betrayed
irascible
uptight
knowable
twinkly
teeny
unabashed
militant
programmable
observable
surgical
stretchy
nonabrasive
unendurable
right
obedient
pristine
infectious
malicious
mutual
assertive
effortless
glass
inexact
nonaggressive
calculable
veritable
brainless
emotional
smaller
unflinching
shabby
officious
battered
matted
telescopic
perceivable
overoptimistic
hurtful
quantifiable
erasable
thrifty
unripe
carnivorous
present
absentminded
common
worthy
unobtainable
late
insolent
peppery
undeniable
inspiring
intravenous
mean
narcissistic
nearest
sketchy
majestic
loquacious
tempting
satin
inalterable
intrigued
rigid
colonial
cottony
bouncy
corresponding
dismal
disparaging
latest
kindhearted
constructive
numbing
mistrusting
competent
spongy
unseasonable
woolen
nutty
remarkable
disconnected
unforgivable
excellent
incandescent
unreliable
good
warmest
imprudent
ageless
furious
rusty
proportional
miscellaneous
pervasive
intermittent
primitive
disapproving
ornate
silky
super
rowdy
perplexing
renewable
scientific
obstinate
limber
dislikeable
refillable
continuous
spare
decadent
flavorless
stylistic
exhilarated
factitious
subtle
inaccessible
preoperative
fitted
exhilarating
outermost
wiggly
knobby
rosy
transformed
pricey
holiday
artificial
hulking
roasted
wee
bearable
extra
penetrating
boyish
windy
utopian
rebellious
tan
sleepless
immobile
increasing
vexing
gushy
ingenious
unmemorable
displeased
welcoming
rigorous
drooping
profane
eruptive
gifted
voracious
stereophonic
impoverished
divided
unglamorous
macho
uncaring
refractive
editable
time
western
front
profuse
defenseless
enigmatic
rare
flying
deep
intrinsic
negative
envious
unsuited
mushy
climatic
disaffected
paltry
old
tragic
opinionated
fleeting
temperate
speculative
worthwhile
unsteady
potable
exact
freckled
wondrous
nondestructive
unrestrained
rakish
fewer
tacit
serendipitous
downloadable
phenomenal
squealing
splashing
unkind
untrained
internal
feeling
captive
comical
operational
deceivable
sweet
indispensable
shabbiest
even
celebrated
fumbling
attainable
unsurpassed
disarming
local
fireproof
corpulent
cerebral
hysterical
disproved
incontrovertible
residential
nautical
unashamed
qualified
pusillanimous
detestable
knotty
tense
manic
winsome
frothy
forward
permissive
legible
valiant
regretful
fearless
uncharacteristic
injurious
spherical
touched
pastoral
ludicrous
irrelative
legislative
impressive
ingenuous
lateral
indescribable
uncomfortable
alterable
pleading
revolting
secondary
ticking
crunching
dissatisfied
yielding
ruined
flammable
famous
enticing
insane
decentralized
soaked
shapeless
redolent
charmed
rapturous
cloudless
prepared
mother
unfocused
befuddled
unfeeling
exclusive
disposable
insufferable
auspicious
unrivaled
greedy
mere
undisguised
undiscovered
mild
sterile
gratifying
passive
diverging
soaring
succulent
corner
gangly
untraditional
unmanly
mini
miserable
frosty
drowsy
dynamic
indecisive
expanded
incongruous
hushed
inquiring
steep
globular
ungenerous
contented
worst
geriatric
tactful
remorseful
inclusive
uncomplaining
bawling
small
reflective
glowing
supple
forgetful
dazed
skilled
active
snappish
adored
tamed
compulsive
modern
permissible
administrative
unorthodox
grating
fixable
shamefaced
infrequent
fatal
distressed
post
restored
proportioned
righteous
hyperirritable
intrusive
doubting
tolerant
simpleminded
combined
unimpeded
endearing
payable
useless
rambunctious
wonderful
sizzling
mellow
dishonest
parched
humanitarian
microwaveable
insurmountable
sensitive
equivalent
well
shrewd
photographic
mutinous
tantalizing
closed
swanky
impertinent
peerless
committed
wonted
breathless
lackadaisical
squeamish
shocking
limp
domed
improper
unrealistic
silly
fulfilling
honest
exploited
unpleasant
satisfactory
feared
down
undoubted
thankful
overrated
upper
traditional
dulcet
classy
unharmed
biodegradable
flattered
much
bleak
decorative
unforeseeable
excruciating
mandatory
menial
rank
mouthwatering
cryptic
farcical
eligible
clammy
lush
ordinary
wintery
heinous
immanent
inharmonious
untamable
smarmy
dowdy
meager
precipitous
content
scintillating
prolific
unselfish
awakening
entrepreneurial
insecure
formal
eighth
hyperbolic
dizzy
limitless
unaltered
vindictive
frilly
chilly
wealthy
retrospective
quaint
prudential
controllable
shimmering
instinctual
knobbed
streaked
gruff
explainable
bookish
stressful
disabled
transplanted
vital
phonemic
irritable
expected
utter
appealing
cliquish
sealed
exuberant
municipal
moist
oxymoronic
emotionless
worried
male
absorbing
victorious
enamored
rippling
unconstrained
realistic
gloomy
flooded
childlike
infantile
unsupervised
bouncing
introspective
grubby
surprising
wishful
unscheduled
aquatic
open
valid
repulsive
idiotic
prescriptive
unearthly
exaggerated
unreceptive
salt
spectacular
undated
suggestive
encrusted
postoperative
choice
unquantifiable
premature
obtuse
emaciated
ajar
diabolical
receding
pert
huggable
expired
fraudulent
satirical
deafening
medicinal
spry
crammed
cunning
affirmative
inarticulate
delighted
crass
laudable
uncomely
forgiving
bald
jumbled
inauspicious
satiny
linguistic
autobiographic
destructive
unspeakable
nondescript
probable
compound
morbid
monotonous
judgmental
severe
sober
smug
rocketing
neglectful
tallest
ensuing
evening
imported
fraternal
inflatable
terse
unspoiled
dependent
standoffish
electrical
disadvantaged
magical
complimentary
obnoxious
peaceful
first
prudent
spasmodic
additional
nominal
noiseless
neighborly
elegant
logical
richer
energetic
populous
vacillating
substantial
odorless
cheeky
current
kinesthetic
formless
naughty
contrary
living
salvaged
meaningful
splintered
blinding
pliable
unsatisfactory
emblematic
rough
disinterested
unimaginable
schematic
utilitarian
youngest
conservative
quizzical
principal
forgotten
sentimental
burnable
orthopedic
desperate
husky
swaggering
sulky
brief
blamable
rented
singular
disturbed
prenatal
imperialistic
tenable
heroic
savvy
waterlogged
allusive
tart
tactical
jarring
mysterious
incalculable
chilling
finite
squashed
enlarged
restrictive
disliked
patriotic
billowy
prototypical
confident
environmental
softhearted
cheery
inevitable
devastating
fateful
dear
inexpedient
respective
vibrating
unstructured
whopping
glittering
salvageable
stifling
ungallant
unsupported
overassertive
tacky
thorough
princely
senior
outgoing
inordinate
disgraceful
weird
cranky
viperous
indistinct
perfect
secure
cropped
gooey
interdependent
fractious
fatherly
human
unmodified
daunting
pithy
introverted
minimum
profitable
observant
merciful
exploitative
talented
intimate
deceptive
extensive
dirty
soothing
southwestern
superior
breakable
indecipherable
fussy
trendy
connected
advantageous
bored
bright
expert
magnetic
tempted
infuriating
foreseeable
unquenchable
purring
nonspecific
formidable
dressy
plush
fiendish
similar
muggy
derogatory
melodic
amused
empty
null
snarling
standard
reserved
relieved
tenuous
appropriate
half
varied
harebrained
dejected
unrepresented
hardworking
zesty
grouchy
supersonic
superhuman
deprived
despairing
renegotiable
reverse
libelous
idiosyncratic
ceaseless
nonconsecutive
parking
ominous
overjoyed
exhausted
lead
defensible
unseemly
dismissive
communicable
rainy
delinquent
quick
shameless
drenched
robust
official
hectic
noble
questionable
exposed
unerring
valuable
waste
panicky
deadpan
chic
squawking
main
verbal
woozy
coarse
unassailable
pragmatic
striped
faltering
sumptuous
deeply
unconvinced
collapsed
inelegant
younger
standing
vitriolic
tenacious
discussable
reminiscent
hefty
fatigued
receptive
adept
tentative
murky
underdeveloped
humongous
immovable
mobile
resentful
infamous
partisan
sculptural
unapproachable
frantic
warring
squatting
dissolving
concealed
thoughtful
errant
another
periodic
gigantic
clandestine
gripping
demented
rhythmic
grandiose
squirrelly
nervous
seismic
pardonable
nameless
perennial
makeshift
comfortable
overcautious
unkempt
syntactic
doubtful
discriminatory
sparkly
forged
groomed
handsome
proportionate
sticky
introductory
contentious
lighthearted
tiring
superabundant
catastrophic
detachable
untried
mournful
blameless
porous
absolute
transitional
marketable
preoccupied
misty
elusive
distrustful
cavalier
mirthful
rousing
acknowledged
eager
suave
dissuasive
violent
vocal
poorest
ravenous
jiggling
apprehensive
elementary
heartbroken
downhearted
scrabbled
admired
gilded
poignant
dreary
slim
noticeable
splendid
ineloquent
blurred
justifiable
flexible
entire
estranged
patterned
moral
quality
perpetual
groggy
dawdling
lordly
away
gracious
praiseworthy
exhausting
training
irreparable
later
permeable
howling
purported
deceiving
connecting
clean
wordless
burly
crumbly
sustainable
bigger
marbled
farsighted
suffering
irregular
adorable
adaptive
alternating
factual
quotable
cinematic
unmistakable
complaining
unassisted
sonic
reigning
scared
lengthy
coldhearted
maternal
locatable
ruptured
faithful
tangential
pretty
condensed
orphaned
unblemished
lasting
scrupulous
moving
halting
repetitious
unsinkable
retired
inconvenient
voluptuous
unhurried
fidgety
inexplicable
approving
friendly
unfriendly
wriggling
wrenching
ostentatious
jittery
inoperable
enduring
reckless
scrumptious
competitive
divine
petite
grey
traumatic
leather
dire
joyous
blind
unemotional
unnecessary
squashy
exasperating
confidential
unassertive
scented
universal
dusty
inherent
sour
inferior
harried
manual
fertile
talkative
planned
filmy
unquestioning
crumply
fashionable
unruly
lithographic
generous
shut
straggly
ethical
disparate
squalid
typical
cantankerous
nonrestrictive
tumultuous
little
remaining
chronological
fainthearted
native
finicky
mindless
jobless
inspired
pluralistic
repeated
smoky
coercive
masterful
repaired
watchful
executable
unskilled
odd
serene
waxen
unsubstantiated
eternal
fading
icy
thunderous
spiral
monotone
detrimental
decreasing
inaccurate
nonsensical
fascistic
quackish
jolly
unbendable
irksome
wax
ruinous
impermeable
unlucky
equitable
backhanded
rechargeable
matchless
rustic
unpromising
blank
inequitable
antiquated
imperceptive
lyrical
puny
greasy
cornered
communicative
clanging
startling
trusted
expanding
unsuitable
dreamy
perplexed
unpretentious
passing
stagnant
purposeless
game
candid
creepy
ultraviolet
expectant
subordinate
symptomatic
banging
unmasked
puzzled
wispy
rueful
dramatic
stacked
grimy
affable
untainted
cold
uninitiated
informal
unpalatable
dual
fidgeting
incomparable
studious
clapping
oblivious
forgettable
gullible
pleasing
enough
panoramic
glossy
pleased
modular
redundant
fearful
tall
eastern
shaggy
recyclable
flowering
bendable
customary
damaged
momentary
loutish
specialized
untroubled
intriguing
unsatisfied
sole
sufficient
implosive
awkward
silver
aimless
organic
dollish
dashing
spicy
honking
crisp
limping
inspirational
conditional
brooding
undependable
unbiased
calm
jocular
unsurpassable
buzzing
callous
torturous
manicured
polished
perishable
meaty
dutiful
preparative
trained
polluted
second
tremulous
goofy
contrite
musky
convinced
funny
revengeful
tireless
crusty
taboo
veracious
detectable
verdant
refundable
dogged
impartial
matronly
oval
unenthusiastic
applauding
feebleminded
wretched
threatened
learned
binary
vicarious
unexceptional
inappropriate
outrageous
debonair
stubby
subjective
unaggressive
unprovoked
nauseous
deliverable
difficult
heartbreaking
sharpened
tearing
digressive
subservient
speedy
prissy
intolerant
pampered
penetrable
gabby
fruitful
white
spiffy
inactive
thrashed
closeable
expandable
frugal
unceasing
geographic
bold
unhesitating
rambling
embarrassed
widespread
unsolved
adjacent
semiprofessional
systematic
pure
wasteful
nefarious
insightful
macabre
dainty
elastic
uncooperative
supersensitive
scattered
wobbly
encouraged
colloquial
obligatory
venerable
peculiar
untenable
inadvertent
comforting
uncompromising
distinguished
conspicuous
diminishing
outlandish
upward
exemplary
fluent
measurable
musty
snobbish
narrow
inarguable
inglorious
southern
vain
extended
underhanded
noncompetitive
folded
rampant
proximate
careful
contractual
undivided
chunky
salty
incredible
jovial
nearsighted
hurt
leased
undiplomatic
primordial
skillful
vegetative
dandy
leering
sluggish
diminutive
physiological
satisfying
false
lawless
coy
recognized
infected
trick
vulnerable
random
regrettable
rested
fluttering
removable
verifiable
orange
visceral
unbreakable
unaided
disgusted
glad
spiky
larger
snotty
yearly
insipid
inflexible
disputed
grateful
patented
metallic
geometric
unable
reliable
charismatic
oblique
economy
circular
imminent
maximum
unjust
nonexclusive
dovish
conceivable
cuddly
revised
notorious
prefabricated
confused
popping
nutritious
physical
provocative
poorer
showy
cosmetic
sympathetic
integral
military
potential
tremendous
zoological
pretentious
momentous
crucial
casual
oblong
padded
peeved
careless
congenial
mordant
vengeful
forensic
melted
spotless
classified
saintly
thrilled
tyrannous
snapping
dysfunctional
arresting
attachable
untamed
eroding
uttermost
tripping
which
rasping
lucent
glassy
interracial
unambiguous
believable
diplomatic
fawning
powdery
overpowering
pumped
blushing
makeable
vile
compact
unanticipated
batty
wanton
comparative
elaborate
firm
disheartened
judicious
disturbing
tasty
older
fruity
sane
undamaged
sorrowful
episodic
asymmetrical
sweaty
incremental
touching
uncoordinated
unredeemable
meaningless
unmotivated
```
