## Supplementary Git Repository for "Inexpensive multi-patient respiratory monitoring system for helmet ventilation during COVID-19 pandemic": nouns.txt

```
sound
lentil
coaster
hello
crackers
curry
strudel
ashram
fir
thrill
rotation
rainbow
poodle
quota
savings
default
culture
buffalo
odometer
hiring
whip
cat
switch
demand
doughnut
humour
scallion
login
verb
delight
carp
verse
producer
planter
glue
rim
gripper
miter
slash
sympathy
conduct
occasion
coonskin
viola
circus
pocket
ignorant
loophole
primer
jingle
feast
spore
sonata
flume
methane
cucumber
alto
forager
bend
goldfish
timer
colloquy
fabric
zither
skylight
settler
pack
affinity
kidney
cob
grit
tower
flanker
leap
democrat
credit
paradise
aide
warming
fiddle
bayou
consist
briefs
moron
cedar
spike
command
drink
mare
sonar
subsidy
card
bout
touch
countess
means
dump
engineer
cane
blanket
memory
saga
suite
hype
bandana
badge
guinea
church
genius
goose
pelican
strap
terrain
trip
boss
model
blogger
light
fur
wiretap
yellow
fairness
mile
yeast
ham
ambience
chaos
rooster
omelet
tepee
lollipop
memoir
gulp
horse
hurdle
rainy
import
topic
chuck
template
snarl
kitten
sensor
dough
leather
labourer
crayon
fencing
radar
neon
jury
sweater
lore
vitamin
pun
square
scorpion
woodshed
approach
junk
ravioli
chorus
fear
accuracy
misnomer
perfume
pebble
paste
flame
crusader
copying
bash
drain
crisis
bid
turmeric
rudder
courage
bracket
forecast
supper
jungle
yawl
gobble
lobster
theme
woodland
lace
takeover
tilt
sibling
enemy
subway
clause
osprey
charm
herb
stick
payoff
revenant
trumpet
duration
garden
rider
casino
verve
dip
compress
slate
beads
tank
rivulet
flicker
province
wardrobe
airship
hardware
brisket
afoul
railroad
chestnut
ability
negligee
elevator
drama
senate
resort
residue
house
dulcimer
cot
mapping
shipper
spade
holder
veil
senior
brief
value
brow
act
tooth
jog
saucer
photo
archives
pan
emery
hope
product
governor
fixture
call
rye
monitor
forever
opera
pug
marsh
hatred
seminar
dialogue
ceramics
internet
likeness
example
portrait
subtitle
context
dream
freak
mistake
passage
aperitif
dash
puzzle
alloy
clip
repair
dragon
handgun
goat
cable
dispatch
sort
pup
ping
signer
finish
beverage
sandwich
parcel
breath
wish
march
saviour
caravan
tripod
external
query
hood
play
boatload
sprag
cereal
pasta
geek
missile
coral
choosing
brim
landing
coach
gravel
exterior
friend
eyebrows
armpit
format
fly
memorial
birdcage
stacking
crowd
spandex
chafe
class
blend
forebear
hands
beech
paddle
anthem
palace
kite
footwear
lesson
netbook
shear
keeper
enquiry
minister
ribbon
mustache
levity
supply
veneer
thief
fright
anger
icy
ascot
novelist
nut
surprise
excerpt
piston
aisle
shower
atlas
teammate
velvet
coil
barrel
burden
mud
hemp
vogue
sausage
way
canon
nova
mobster
salmon
original
shackle
antling
doggie
chap
veal
nation
basis
update
fraud
gnat
crewmate
worth
swell
person
muskrat
savior
thanks
jealousy
crunch
moment
produce
match
rug
island
teacup
blank
crocus
cadet
antigen
audio
trend
forestry
briefly
sniffle
creek
gym
knight
jacket
shame
payee
needle
lagoon
drawing
absence
teapot
squash
beauty
tog
captain
rosemary
benefit
manicure
pliers
sake
prompt
tapioca
vacation
subset
coverall
diffuse
railway
glance
plaster
silkworm
molar
coupon
tea
warning
citron
wallaby
fluff
titanium
passport
scanner
orator
eyeball
slice
fame
pay
usher
moon
highland
pig
embassy
poor
district
blog
blister
cheque
effort
jewel
frog
post
bottle
handful
chance
freight
crate
steam
adobe
citrus
handball
locker
puffin
weekend
system
wink
integer
macaw
margin
boar
source
cause
dueling
highway
laugh
silence
brake
hyphen
elf
inquiry
gloom
collar
doorway
thesis
howard
sum
nose
path
tandem
broker
balloon
hurry
score
signet
landform
repeat
mushroom
marker
bidding
lime
canoe
leeway
legend
roadway
rate
firewall
down
shire
extreme
liar
harvest
equation
troop
lyrics
dragster
magic
marksman
credenza
stall
decade
route
blowgun
perp
icing
flute
membrane
edge
textual
energy
racket
mileage
grandson
locality
beancurd
warmth
moat
paddock
stinger
essence
team
cactus
pillar
hunger
public
oatmeal
fall
profit
hostess
battle
sailing
obesity
going
apricot
bean
singular
limb
ginger
spelt
stole
unit
creche
short
interior
condor
bidet
lamp
signify
wit
tip
lord
horizon
washtub
apparel
hearsay
hostel
rancher
whisker
mammal
info
blessing
mound
stance
quartet
propane
reporter
fishing
raft
teletype
swimming
mankind
overcoat
reverse
trader
acid
reader
isle
decoder
victim
myth
deposit
sandal
liver
macrame
belfry
platypus
drinking
gasp
caviar
rake
strobe
testing
cafe
siding
casement
motto
yurt
vein
deal
flight
gene
abbey
whisk
candy
romaine
socks
section
comics
infix
prefix
roller
pajamas
signup
will
contrail
bran
pickax
triad
land
life
tunnel
roommate
calendar
director
league
stew
wonder
dictator
entree
mumble
clavier
family
taco
shopping
codon
shopper
trek
gondola
sax
powder
shield
walnut
cloister
shallot
cygnet
shoot
respite
cirrus
writer
angle
hay
man
pendulum
jackal
galaxy
widow
broom
shelter
panther
headline
agony
deer
gaffe
pepper
mascot
wagon
daffodil
purity
feed
crew
jug
valley
living
bombing
majority
ancestor
counter
hectare
tiger
elegance
banjo
chowder
cotton
pleasure
eddy
shrimp
palate
limit
deduce
mover
patio
pain
ecliptic
remote
dearest
sundial
job
virtue
canyon
buckle
bun
lawsuit
brace
usual
stallion
affect
hugger
sherry
upstairs
graphic
salesman
feng
spray
latte
sanctity
sauce
premise
manhunt
router
butter
gallop
element
turn
bother
ladle
tuba
someone
mass
pianist
airforce
nail
origin
salary
forest
vintage
flood
patina
stimulus
poker
heirloom
anime
design
ruler
furnace
pupa
chair
alphabet
morsel
ceremony
tape
treasury
log
lever
fog
bird
bottling
sorter
sill
reach
plywood
vowel
token
orient
cunning
survivor
budget
cuisine
skin
heavy
sack
word
gem
louse
broad
sabre
ocean
noun
dill
fill
toga
junior
doll
travel
donor
ascend
drive
mayor
amenity
legacy
whack
vertex
robot
honesty
chapel
hog
runway
chassis
helmet
sneeze
student
pea
offering
string
antler
swing
mist
wig
cluster
module
headrest
saving
gator
sleuth
eaves
bustle
bobcat
filth
contract
conifer
toe
thermals
jay
exhaust
lotion
minority
ship
spank
brink
organ
folklore
workshop
safe
bar
syrup
rum
dugout
strike
advocacy
banking
sight
daughter
crumb
filly
possible
cohort
catch
glamor
abuse
globe
stopsign
fleece
snack
wreck
anchovy
equity
vignette
supplier
comfort
fit
garment
strand
activity
crib
greed
normal
tool
issue
urn
messy
fighter
lynx
tabby
tenor
boycott
money
backup
cloud
monger
status
parlor
pricing
statute
floss
brass
defense
online
form
discount
trailer
spell
cop
account
database
tugboat
mocha
bouquet
boatyard
jaw
aquarium
candle
muse
gorilla
lawn
peacock
blast
steamer
ball
timeline
mew
bed
bath
run
gold
creator
pinto
stuff
dancer
bifocals
roast
freedom
father
hug
stream
slippers
snuck
optimal
nitrogen
tofu
manner
length
quilt
push
tailspin
thaw
porter
sidecar
dude
towel
burrow
gravity
sunshine
bus
board
alb
middle
fluke
railing
hoop
patentee
emanate
lament
ruling
try
divine
inch
bush
mandate
bunch
tray
herald
fashion
turkey
refill
vagrant
bungalow
ballad
chives
vinyl
outfit
gopher
slime
mirror
milepost
poem
follower
balance
password
plover
pelt
booth
advance
lounge
double
gang
infancy
star
aquifer
sprinter
roll
clank
steeple
fawn
locket
armoire
oyster
mule
grocer
device
magnet
yew
caramel
cloth
bagel
mutton
belt
favorite
lemon
web
sunday
outcome
guava
dynamics
goodwill
dress
ethic
berry
cover
soup
haunt
eye
standoff
remark
lining
text
mantua
caution
tights
bicycle
sauna
flan
south
shout
grandma
incision
advocate
ascent
compass
capacity
approval
exposure
hutch
twist
chutney
hole
chariot
hermit
ring
bounty
farmland
dean
walkway
atheist
doorknob
fig
half
sole
avocado
lasagna
sequel
typist
order
news
mousse
look
rowing
meander
offset
young
grove
idiom
prune
synod
hotdog
many
bait
lambkin
major
riding
course
suit
birthday
function
lunch
sling
spleen
pate
balcony
boundary
corduroy
dusk
flare
skill
songbird
digit
rank
mutation
hawk
face
receptor
cell
spiral
sprout
decrease
base
butcher
melon
pegboard
tin
flair
bedrock
triangle
skyline
algebra
cracker
cod
voyage
tub
lighting
bison
washer
vacuum
skiing
aluminum
hiking
seal
chamber
offense
bosom
retreat
attacker
meringue
hero
traveler
scratch
heritage
universe
picture
oracle
volcano
deck
vellum
designer
typhoon
ranch
robe
crayfish
kayak
temp
shin
hive
validity
study
vaulting
fun
backburn
bog
contact
injury
privacy
timbale
rail
feedback
lock
yacht
cribbage
runaway
lumber
modeling
ginseng
carriage
swanling
airline
pencil
tanker
piglet
fuel
cheese
pard
arrow
jute
shine
raven
graphics
oak
shark
fiber
haircut
curate
footstep
fork
pastel
passbook
severity
caboose
heater
equality
novice
amnesty
almanac
reward
couch
tamale
analog
clipper
cheek
anguish
thinking
vol
pop
buy
crow
litter
clothing
homeland
driver
vine
blizzard
hardship
grill
struggle
motor
logo
primate
yak
clef
rice
bike
grouse
attack
macaroon
block
error
circle
kid
duffel
pier
commuter
turret
catcher
sea
prairie
bassoon
appeal
bond
nickel
descent
prop
gate
honeybee
puma
exhibit
curve
server
batting
derrick
gosling
scissors
cyclamen
split
enclave
notice
pit
satire
stop
blowhole
tuber
close
diamond
bell
ramp
calibre
charter
grass
quarter
link
ideology
snow
mission
celery
footnote
oasis
screen
option
number
spork
tie
vector
snug
bead
therapy
woodwind
check
spot
slang
tenth
ballpark
lane
quantity
mayhem
icicle
turtle
outlet
bagpipe
keyboard
noise
coffee
formal
thread
sourwood
lay
position
hare
business
porthole
stucco
soprano
dialect
carpet
dressing
comet
luck
pilot
skeleton
chalice
curio
chino
profile
swimsuit
chivalry
champion
sombrero
lilac
swine
welcome
shed
commons
food
software
cupcake
elk
farming
mercury
hummus
estimate
cosmos
chaise
conga
rind
stench
audit
backpack
torso
eyelash
attic
diction
castle
batch
celsius
quart
hammock
laptop
scrim
round
palm
recess
sow
day
minion
vehicle
risk
forum
pavement
goodie
cut
plunger
bonnet
plugin
elm
eclipse
icon
player
stone
spectrum
load
textbook
hazel
feature
meadow
tax
truth
pavilion
fact
splendor
tuna
charge
sugar
message
opossum
phrase
lapdog
feeling
poultry
glory
graph
carton
complex
epoxy
vibe
octopus
fairy
fanny
cohesion
webmail
numeric
venison
dryer
chive
pulse
motion
rush
hassock
emergent
reunion
frost
baboon
luxury
visor
football
gherkin
opium
depot
donkey
snake
gadget
stand
facility
oeuvre
athlete
author
mane
nick
familiar
concern
part
heron
bloom
quote
basics
freon
frame
recliner
elder
rabbit
protocol
pancake
medium
herbs
instant
awe
decency
brownie
bridge
audience
elephant
taste
cost
crush
bud
leaver
raid
lemur
side
signal
stab
trait
tundra
chest
cursor
metal
gyro
raise
practice
basket
notion
glove
vet
appetite
file
beyond
tortilla
debt
squint
piccolo
pouch
gap
entirety
sheet
cymbal
task
club
arcade
mate
code
outrage
baby
welder
airfare
claim
insert
boyhood
graffiti
hound
summary
gazelle
seashore
cook
wrapping
crop
ninja
minnow
surround
thorn
mobility
boutique
costume
stake
mouth
carrot
bliss
vase
dam
sundae
parrot
bumper
workout
potty
county
process
kick
guy
dew
shoe
firm
booking
bronco
floor
carnival
rear
dad
vicinity
routine
trick
pair
forage
picnic
cruelty
category
drizzle
chasuble
night
test
fishnet
keep
fugato
alfalfa
meter
divalent
amulet
renter
return
synonym
object
putty
donut
pearl
loop
lift
body
fortune
hut
monopoly
circuit
noodle
layer
clue
vanilla
frontier
oats
tuition
validate
ketchup
bunghole
excess
twilight
wildlife
steward
hammer
min
tweet
halt
penny
stealth
might
craw
coat
claw
tenement
scene
paper
heroine
lark
blind
picket
planet
believer
mat
drawer
boxer
sailor
leverage
crown
airfield
gobbler
peel
disguise
umbrella
warrior
haste
spatula
agency
revenue
soulmate
effect
glyph
atelier
pickup
subgroup
cookie
rain
vault
erection
village
cashier
blow
junction
veranda
fin
unique
samurai
academy
dreamer
graduate
feat
glow
cylinder
cave
minibus
poster
mill
dredger
meme
chem
spruce
speed
spelling
cope
stripe
solvency
ash
gazebo
angora
terminal
styling
cupboard
series
peek
talk
cation
beret
sense
wash
bough
cradle
drill
room
corner
release
dust
slump
core
alpha
cowboy
variable
obi
oboe
property
opponent
tactics
aid
sticker
nestling
congo
sanity
soccer
max
figure
bloomer
front
dish
juice
bob
hail
law
scout
alert
locust
deep
buzz
maze
kit
wrapper
peg
shot
servant
magazine
gravitas
banner
guest
platinum
woolens
duster
divorce
opposite
fries
sign
medal
panel
oil
planula
hull
forgery
party
grid
count
maize
effector
knickers
teacher
beat
chops
soil
frenzy
shape
plan
smell
stretch
crash
gerund
musician
amount
porpoise
college
lode
webinar
ocelot
flower
rat
yogurt
harbour
pilaf
ark
invoice
image
felony
adoption
scow
general
wetland
bump
cold
joke
calculus
rumor
boon
sleeve
bear
reversal
bamboo
hours
farmer
storage
chord
morale
pusher
type
pagan
maestro
cravat
boolean
maple
elixir
friction
dignity
carving
antennae
gliding
download
platter
running
serial
scale
recorder
recall
trial
gather
capon
rowboat
abdomen
mine
egghead
scoop
playroom
freezing
bullet
brand
yin
polo
earring
greens
creature
tonic
inventor
homework
priority
scope
chill
column
nest
git
taxis
cria
borrower
feelings
hops
dare
goggles
uncle
panpipe
parsnip
today
pickle
curl
spark
linguist
tunic
humanity
pentagon
snowplow
gnu
solidity
cyclone
husband
impulse
whey
refuge
broccoli
ethics
thump
consul
kiosk
hair
lung
chow
zipper
fourths
zephyr
division
effects
thinker
prestige
gaffer
aside
relief
overview
merchant
title
peacoat
drainage
quit
line
fable
voting
due
trowel
divider
ethernet
racing
sphere
cranky
whisper
doorbell
catacomb
fortress
rattle
browser
monk
fibre
hue
favor
tone
jeep
sheath
custard
prior
help
scarf
nicety
former
yang
shampoo
stay
doubter
music
protein
scrutiny
wife
helo
blink
removal
strategy
plant
mailing
suede
salad
mining
diploma
piece
span
epoch
weather
sleet
writing
tulip
polliwog
lawmaker
dealing
jar
fleck
sarong
daisy
vendor
barbecue
hen
pantsuit
camel
gauge
altitude
baobab
liquor
tenet
parable
pail
vice
doing
cork
belly
tablet
protest
entry
buffet
scenery
mango
place
crepe
rebel
dynamite
sediment
chop
spear
concept
sunlamp
edition
mosquito
seagull
estuary
deficit
tendency
clothes
airplane
hold
urgency
real
wild
alarm
thought
yourself
level
warfare
request
timber
cinnamon
wool
speech
yard
essay
seeder
falls
impress
alibi
desert
jump
metaphor
joker
trousers
cheddar
wisp
station
tick
raffle
easel
north
sentence
hometown
kettle
mob
zebra
colors
cross
closure
honeydew
cowbell
armrest
bugle
employ
instance
eardrum
texture
jade
noodles
figurine
dome
lady
solution
council
wafer
metro
sieve
stalk
caper
wax
canopy
monster
peasant
silica
rise
bassinet
stair
search
wall
fine
conflict
address
pioneer
quiet
nap
overhead
key
sunrise
loafer
buddy
scaffold
outlook
treaty
quiche
size
waiter
crewman
reform
ornament
change
saddle
cliff
chip
sponge
journey
strip
rack
mini
chatter
past
slide
craft
caffeine
choir
linkage
bowling
mug
venti
hyena
increase
rations
chunk
tiara
worry
sonnet
minute
driving
dozen
artery
resume
innocent
airmail
twins
fisting
pamphlet
ukulele
harp
walker
fiction
migrant
flat
auction
dispute
pass
sport
stamen
legume
anywhere
pita
cricket
comic
outline
basement
stem
bathroom
potion
treat
waterbed
mouser
triumph
price
crystal
grouper
calf
lobby
shock
bower
list
hike
leg
pitcher
ski
limo
child
taxicab
cattle
broiler
cacao
pest
greeting
smith
maiden
patience
derby
sheep
road
flour
buzzer
latch
table
pantry
reaction
muffin
orchard
stomach
geometry
laughter
seat
efficacy
nerve
purchase
anarchy
decimal
ideal
lid
caliber
tusk
cabbage
detail
zampone
local
dog
shelf
register
admin
bandanna
handsaw
species
armchair
soot
pat
tackle
salt
area
power
fort
million
granny
sink
teaching
crook
softball
labour
narrator
kindness
harm
tire
grammar
program
dollar
plum
butler
pounding
hallway
soybean
villa
crust
book
node
millet
orchid
deed
grape
mutt
longboat
bedroom
bite
walrus
retailer
disk
hanger
scrip
wine
envelope
hyacinth
state
ban
wiggle
cue
loaf
flick
eyebrow
adviser
aircraft
convert
cartload
gig
asterisk
mortise
carbon
housing
tortoise
hexagon
speaking
neuron
time
bracelet
artist
cameo
smolt
spine
hellcat
overload
date
rocket
turning
doorpost
grandmom
barrels
monument
proof
feather
cottage
artifact
hand
sage
item
weeds
caption
props
clown
meet
rambler
brush
pumpkin
pigpen
ankle
madam
tenant
skirt
cooking
bench
corn
trance
counsel
tailor
saw
pathway
voice
knitting
thistle
granola
mascara
shortage
work
chasm
bass
rock
behest
footrest
roar
singing
canteen
tadpole
gel
ellipse
codepage
hatbox
computer
holly
pupil
dessert
twine
case
lending
chain
clamp
purr
jot
parade
escort
group
crawdad
domino
growth
network
cultivar
contrast
tram
hedgehog
pint
admire
client
alcove
theorem
robin
pasture
anteater
melody
trace
daily
progress
curler
tonight
nurture
pawnshop
amazon
pleat
brain
mop
koala
chute
method
leopard
jaguar
review
factor
sneakers
gelatin
giant
shingle
eagle
bucket
pendant
cleat
barge
resist
zoo
dividend
session
gland
eggplant
lag
export
bakery
congress
poncho
trapdoor
width
host
hundred
weapon
handover
compost
haze
giggle
remains
visitor
cargo
tourist
peanut
diving
apron
diesel
lodge
toll
math
seeker
camp
nibble
put
anklet
molecule
riverbed
income
browsing
trouble
lyre
sunlight
shoehorn
pole
handrail
spill
parser
gran
chat
explorer
plane
checkout
autumn
puddle
tent
fight
kiss
blocker
chicken
accent
duplexer
webpage
dove
video
ferret
contour
median
veteran
enzyme
ticket
society
aroma
brick
birch
inn
infinite
fax
mix
accord
dud
mast
coleslaw
barstool
tuxedo
purist
wisdom
tambour
igloo
finger
turf
tassel
analogue
beating
buying
gift
thug
gerbil
plate
jumper
starter
attempt
executor
cabana
alliance
girl
reply
role
parsley
viscose
faucet
cascade
grin
trust
classics
zen
vest
leek
utility
weaver
civilian
frigate
alley
particle
clove
foam
window
fellow
language
left
shack
cube
bachelor
chipmunk
venture
somebody
herring
honey
main
mower
detour
disposer
aglet
duty
literate
rescue
dungeon
index
ridge
linen
girdle
founding
backdrop
tongue
kazoo
duel
wiseguy
bathtub
officer
airbus
river
pool
gesture
focus
rent
wrinkle
other
stain
cider
ripple
licorice
patient
monsoon
pecan
cub
nursery
rhythm
poise
farm
bake
pike
tree
larder
engine
thrush
harbor
oregano
employer
chairman
record
dent
clerk
clogs
cilantro
clavicle
interest
lily
durian
oat
drake
simple
mitten
skate
mambo
dolphin
geranium
tinkle
infant
campus
resale
bug
habitat
game
baggy
measles
fool
debtor
press
still
world
use
rung
dynamo
ceiling
sparrow
creditor
investor
height
pruner
willow
coyote
nectar
premier
temper
hubcap
utensil
ray
peach
wiring
cove
range
gumshoe
dune
outback
lawyer
rhyme
pancreas
idiot
evening
senator
geology
currency
hit
reactant
radio
alpaca
chimney
wheat
cement
sting
motel
riddle
west
proposal
nestmate
desire
loggia
mangle
belief
jet
remnant
bank
trunk
panty
binder
shred
freckle
eviction
alder
almighty
denim
weeder
jig
oar
alien
venom
birdbath
almond
veldt
chick
union
evidence
mansard
shovel
monkey
accident
pursuit
tech
recruit
election
popcorn
parole
symbol
festival
hubris
choker
laundry
collard
leash
slot
bookend
iceberg
carport
shoat
sector
jack
cutover
cheer
spit
trading
joy
stairs
phrasing
machine
leave
whiff
staff
jail
castanet
marble
bather
khaki
hat
lipstick
entrance
princess
zucchini
spree
clasp
auto
volume
cicada
colon
bulb
iron
bundle
knot
flung
percent
bull
arm
tribute
registry
garter
forte
prospect
fan
average
corps
band
ounce
burning
pastry
founder
liberty
draft
podcast
behavior
cushion
everyone
mister
invite
novel
kernel
culvert
licence
weight
gum
initial
captor
plumber
cloak
attorney
bonfire
rostrum
tumbler
llama
current
boat
treasure
spirit
uniform
keystone
wasting
stepson
smile
loading
numeracy
forelimb
savannah
ramie
antique
transit
ferry
seaside
chard
booklet
elite
master
defender
savage
purpose
mouse
medley
comedy
arena
finer
store
high
eraser
freezer
carload
office
blossom
birth
victory
dancing
archer
sorbet
printing
apple
beet
research
yam
venue
first
snore
ranger
ride
whistle
comma
water
stable
preface
cape
cleaner
usage
resolve
flint
editing
billion
pretzel
resource
plea
wave
collagen
wrench
stitch
marimba
cooker
show
scam
forehead
sash
thyme
western
clone
sand
passing
statin
relation
spring
deputy
brushing
eyelids
employee
harmony
octave
elves
morning
cruise
destiny
pitching
snap
supreme
chin
iris
concrete
crazy
dime
sprat
beam
vision
glen
dwell
present
cobbler
variant
fowl
naming
turnover
nuance
downturn
commerce
shift
diarist
turban
segment
waffle
platform
silver
cheetah
barber
dipper
swim
bangle
gaming
pizza
nutmeg
trail
beastie
clinic
folder
offence
barn
coconut
control
leisure
tankful
shades
toad
doubt
gram
replica
nobody
outrun
shallows
legal
redesign
apology
toast
ivy
lake
sleeping
mammoth
equinox
rudiment
plume
click
ladder
break
alcohol
company
polish
agenda
headache
fry
patent
shaker
inverse
thunder
crude
relay
sub
lysine
outlay
vista
force
sanction
customer
analogy
violet
leading
plow
labor
peak
timeout
stamina
odyssey
sock
emission
horde
knock
anise
activist
junker
wheel
journal
plot
battery
hobby
makeover
silk
clan
flow
wrap
mailer
welfare
drummer
story
moose
olive
grant
ledge
flock
script
chef
lemonade
guess
step
beach
biscuit
pigeon
copper
cap
township
wallet
potato
cookbook
home
blue
clam
corridor
criteria
shoelace
dirt
eyeliner
garbage
track
walk
meteor
sky
hook
rocker
neighbor
haven
miracle
sword
aunt
canal
billing
ale
term
taxi
pants
pudding
map
onion
result
vessel
weird
axis
document
scheme
soda
toot
heir
saloon
burro
climb
bootie
nurse
wording
clay
applet
expense
choice
judo
sitting
tailbud
secrecy
winner
support
porch
quail
nudge
learning
people
native
throat
grocery
warrant
singer
plough
heel
anyone
glut
resident
yoke
backyard
lizard
hockey
mustard
junket
ostrich
mention
drip
churn
reamer
respect
setback
tart
stereo
tour
dogwood
babe
jiffy
fender
recipe
partner
comeback
pinot
electron
bakeware
glee
regard
bacon
beef
scraper
pine
stack
tile
spouse
vestment
fob
storm
kingfish
platelet
heyday
consent
bookmark
shell
handle
special
lens
making
compound
tell
analysis
chateau
brown
mailbox
aspic
heart
dairy
member
charity
lute
sphinx
kennel
chart
working
yahoo
timing
violence
future
census
ordinary
whiskey
raiment
premium
cone
knee
scotch
shirt
expose
waste
butane
smock
traffic
heat
daylight
celeriac
classic
cow
cast
trinket
guard
purse
chaplain
luggage
reef
fang
reboot
octet
bellows
eyes
goal
closet
breeze
visa
campaign
seafood
backbone
sardine
arthur
filing
runner
roster
kitty
exchange
kangaroo
gavel
duke
polka
gutter
regret
memo
page
finding
month
holiday
disco
tomorrow
loft
diagram
attitude
owl
silicon
wad
sigh
gradient
catalyst
shore
density
bee
radiator
edger
bride
blight
lender
blame
animal
barrage
reset
exercise
mess
cartel
pension
larch
syntax
bribery
hop
rune
jockey
skean
decision
panic
upgrade
lyric
spur
mandolin
grub
corsage
vinegar
booster
font
raccoon
necktie
mattock
blinker
botany
pie
yolk
answer
nature
smudge
brandy
menu
degree
tweed
whole
cream
cabin
snuggle
latitude
thing
humidity
buffer
checking
collapse
squire
domain
adult
reading
bow
eponym
rhubarb
back
loan
squirrel
studio
widget
lottery
report
year
zero
shorts
spool
oval
wait
logic
diabetes
homonym
wrestler
puggle
begonia
shaw
mantle
ottoman
elver
dynasty
golf
canvas
petal
letter
plastic
comb
neck
brook
notation
outset
lunge
papaya
frown
refusal
mask
omission
cenotaph
cellar
pound
wrist
radish
intrigue
dot
dimple
seed
target
torch
dogsled
dawn
pinecone
upper
good
sofa
tramp
dig
street
truck
hilt
receipt
prose
hate
ivory
republic
rose
lathe
service
quill
refrain
typeface
colt
seaweed
molding
tune
grease
passion
sermon
school
steel
pin
crisp
bet
can
prince
pot
latter
blush
salute
tennis
octavo
azimuth
factory
handicap
avenue
well
brooch
snorer
strawman
vise
foal
ear
spite
clarity
mood
dart
share
rebate
moth
babushka
advice
cofactor
abortion
chemical
care
shipyard
zone
axiom
lack
peer
thrift
snowman
dwelling
beast
quest
redhead
gaiters
piano
sac
desk
cart
funding
anatomy
patch
horn
men
movie
mailman
puppet
bias
surplus
provider
trombone
prelude
fund
meantime
hashtag
valance
yoyo
mead
souvenir
grille
squid
quality
guilder
site
endpoint
planning
lip
pump
salon
fennel
addition
identity
ink
content
fritter
dinghy
fresco
shoulder
policy
earplug
annual
swan
bomber
extent
catsup
rod
fisher
idealism
walking
utopia
escape
editor
chime
tender
neglect
arrival
goodness
vineyard
trolley
sequence
pipeline
hall
custom
emitter
museum
doe
tattler
symmetry
sailboat
rest
pear
edible
modem
darn
hydrant
spacing
calm
bore
piety
mason
pledge
poppy
saffron
offer
bowtie
inside
fedora
anvil
pub
arrest
cloves
tide
baseball
cousin
faithful
fanlight
spoon
phone
trove
input
printer
encoding
dresser
raisin
ape
bargain
fold
space
sail
wand
custody
personal
chastity
voter
beard
mixer
opener
eel
chalet
loyalty
genetics
mochi
dipstick
motorcar
snowsuit
trillion
seller
cleft
cough
equal
shipping
nylon
twig
cleric
joint
stitcher
warren
lab
mattress
bladder
fire
skating
seabass
soak
agent
postage
antelope
version
skywalk
nephew
drunk
tap
slip
parent
set
ozone
cobweb
violin
fix
banquet
latency
film
filter
sorrel
matrix
tail
trainer
dinosaur
rating
baggie
nothing
downtown
puff
spec
manager
barrier
acorn
snail
variety
box
windage
virus
name
burrito
disposal
king
bonus
sunset
vane
bitter
jelly
access
echo
trophy
petition
beak
waveform
closing
ladybug
region
final
incident
grey
grief
molasses
chub
crewmen
physics
mansion
hoof
suburb
beetle
penguin
survival
action
chili
obstacle
theory
pause
faculty
statue
talent
laser
baseline
abacus
refuse
stock
strait
shanty
love
casualty
consumer
gateway
building
manatee
tavern
whale
military
drop
causal
vote
populist
sorghum
gasoline
pony
carter
listing
rodeo
watch
leaker
eating
bolt
hub
queen
output
tag
achiever
beaver
weed
bubble
actor
poet
advent
wren
hardhat
hash
pickaxe
sweets
grand
plight
umpire
industry
epic
port
sled
applause
town
paw
gulf
schooner
liquid
stranger
laborer
tack
lead
buggy
sip
fridge
giraffe
gauntlet
tractor
reminder
tactile
praise
hedge
standard
lifetime
point
nutrient
airport
talking
finance
sulfur
immortal
elbow
slipper
chess
patron
flatboat
distance
uplift
trellis
hill
spice
east
layout
diary
pipe
pulp
park
twister
transfer
stool
ox
stress
start
tourism
phase
array
boom
ruby
crest
leaf
album
pardon
potter
grade
fondue
purple
tweezers
car
head
scooter
twin
dibble
mole
serval
waiver
speaker
calorie
raincoat
tobacco
enigma
sycamore
beer
yarn
angel
sister
wetsuit
library
emu
envy
banana
market
anxiety
pad
urge
coast
mobile
nasal
ecology
rubric
parka
tolerant
ore
politics
bill
jeweller
fishery
fish
kind
gas
grain
egg
rope
macro
gong
cent
lion
tornado
kingdom
anchor
shutdown
marathon
sloth
wingtip
ruffle
estate
relative
debate
pennant
ice
summit
measure
judgment
police
guitar
maker
overlook
acetate
nebula
article
cab
hunting
tug
bonding
spume
pick
stadium
papa
jersey
bread
rings
trooper
cashew
sidewalk
judge
grandpa
season
bureau
dining
surfer
pottery
boot
response
furrow
banyan
chrome
octagon
contrary
human
army
sunroom
garage
gasket
sneaker
sledge
earrings
cry
earth
atrium
fox
concert
stylus
vertigo
glimpse
postbox
roof
carry
anagram
tango
sadness
heath
chalk
critic
clarinet
affair
toy
packet
asphalt
chapter
norm
chief
view
thirst
regime
swivel
airbag
baggage
driveway
speck
daybed
netball
tic
cocoa
being
terror
biopsy
velocity
cocktail
cash
doubling
city
wedding
topsail
cup
need
sun
thousand
clave
question
impact
net
selling
hamper
gale
heaven
prize
app
clock
intent
gamebird
twitter
onset
mail
downfall
eve
summer
quiver
brochure
currant
till
satin
builder
creative
hurdler
relish
lap
theater
fountain
detector
goodbye
alluvium
bomb
diaper
shadow
opinion
movement
reserve
puppy
presence
bone
carrier
reindeer
whelp
flavor
mark
button
bitten
radius
arch
markup
training
icecream
intro
garlic
brunch
seaplane
syndrome
hobbit
ode
spider
ceramic
official
hide
temple
field
brocolli
bail
bonsai
clearing
center
notebook
taxpayer
scent
camera
eggnog
adapter
duckling
stage
total
foot
corporal
wharf
expert
constant
economy
eon
jewelry
promise
gain
justice
sower
revolver
frosting
fraction
letters
valuable
woman
eleventh
mortgage
aardvark
inbox
baritone
patriot
lamb
kilt
winter
channel
red
boulder
creation
baker
beginner
panda
read
ant
toilet
bathrobe
threat
meridian
guide
fitness
worker
glide
crane
wood
screamer
otter
pile
asset
trio
interval
quartz
yoga
bunk
rutabaga
scenario
alias
presume
success
garb
suitcase
fillet
meeting
plaza
pompom
note
metric
assembly
tatami
ease
website
```
