## Supplementary Git Repository for "Inexpensive multi-patient respiratory monitoring system for helmet ventilation during COVID-19 pandemic": style.css

```
/* Colors: http://www.colors.commutercreative.com/grid/ */

* {
  background-color: transparent;
  margin: 0px;
  padding: 0px;
  color: white;
}

/* General rules */


.MainWindow  {
  background-color: #32373C;
}

.BoxName {
  color: yellow;
  font-style: italic;
}

QToolTip {
  background-color: rgba(100, 50, 0, 200);
  border-radius: 10px;
  color: white;
  font-size: 16pt;
  padding: 4px;
  border: none;
}

QDialog {
  margin: 5px;
  padding: 5px;
  background-color: #32373C;
}

PopdownTitle {
  font-size: 18pt;
  font-weight: bold;
}

QLineEdit, QComboBox {
  background-color: #32373C;
}

QComboBox QAbstractItemView {
  background: black;
}

QPushButton, QCheckBox {
  border: none;
  border-radius: 6px;
  padding: 4px;
  background-color: #555;
  color: white;
  font-weight: bold;
  font-size: 18px;
}

QPushButton#Remove {
  background-color: darkred;
}

QPushButton:hover, QCheckBox:hover {
  background-color: #777;
}

QPushButton#Remove:hover {
  background-color: red;
}

QPushButton#Remove:disabled {
  background-color: #555;
  color: #888;
}


QDialog QPushButton {
  padding: 4px 8px 4px 8px;
}

/* Empty slots */

EmptySensor {
  background-color: black;
}

EmptySensor > QLabel {
  color: #888;
  font-size: 20pt;
  font-weight: bold;
}

/* Header design */

HeaderWidget QLabel {
  margin-left: 4px;
}

HeaderWidget QLabel, HeaderWidget QPushButton, HeaderWidget QCheckBox {
  margin: 2px;
}


HeaderWidget > PrincetonLogoWidget > QLabel {
  color: #F58025;
  font-family: Times;
  font-size: 18px;
}

HeaderWidget > WindowTitle {
  font-size: 24px;
  font-weight: bold;
}

HeaderButton {
  min-width: 28px;
}

HeaderButton#exit_btn {
  background-color: Crimson;
}

HeaderButton#exit_btn:hover {
  background-color: Crimson;
}

HeaderButton#help_btn {
  background-color: MediumOrchid;
}

HeaderButton#help_btn:hover {
  background-color: DarkOrchid;
}

DrilldownHeaderWidget QPushButton, DrilldownHeaderWidget QCheckBox {
  margin-left: 5px;
  margin-right: 5px;
}

DrilldownHeaderWidget QPushButton#mode_btn {
  min-width: 160px;
}

DrilldownHeaderWidget > QPushButton#return_btn {
  background-color: red;
}

DrilldownHeaderWidget > QPushButton#return_btn:hover {
  background-color: darkred;
}

GraphLabelWidget > QPushButton[graph="flow"],
PopdownTitle[graph="flow"] {
  color: rgb${flow};
}

GraphLabelWidget > QPushButton[graph="pressure"],
PopdownTitle[graph="pressure"] {
  color: rgb${pressure};
}

GraphLabelWidget > QPushButton[graph="volume"],
PopdownTitle[graph="volume"] {
  color: rgb${volume};
}

/* Grid header */

PatientSensor > PatientTitleWidget > QPushButton {
  color: white;
  font: bold;
  font-size: 16px;
  width: 26px;
  height: 20px;
  border: none;
  border-radius: 10px;
  margin-right: 3px;
}

PatientSensor > PatientTitleWidget > QLineEdit {
  padding: 1px 3px;
  margin-right: 5px;
  font-weight: bold;
  font-size: 16pt;
}

PatientSensor > PatientTitleWidget > BoxName {
  font-size: 10pt;
  min-width: 60px;
}

/* Alert colors */

/* Default */
PatientSensor[alert_status="OK"] > PatientTitleWidget > QPushButton,
PatientDrilldownWidget[alert_status="OK"] > PatientTitle > QPushButton {
  background-color: 'transparent';
}

/* Default hover */
PatientSensor[alert_status="OK"] > PatientTitleWidget > QPushButton:hover,
PatientDrilldownWidget[alert_status="OK"] > PatientTitle > QPushButton:hover {
  background-color: #303030;
}

/* Default main title */
PatientSensor[alert_status="OK"] > PatientTitleWidget > QLineEdit,
PatientDrilldownWidget[alert_status="OK"] > PatientTitle > QLineEdit {
  background-color: #32373C;
}

PatientSensor[alert_status="ALERT"] > PatientTitleWidget > QPushButton,
PatientDrilldownWidget[alert_status="ALERT"] > PatientTitle > QPushButton,
AlarmBox[alert_status="ALERT"] {
  background-color: #ED4337;
}

PatientSensor[alert_status="ALERT"] > PatientTitleWidget > QPushButton:hover,
PatientDrilldownWidget[alert_status="ALERT"] > PatientTitle > QPushButton:hover,
AlarmBox[alert_status="ALERT"]:hover,
AlarmBox[alert_status="ALERT_ACTIVE"] {
  background-color: #AD2337;
}

PatientSensor[alert_status="ALERT"] > PatientTitleWidget > QLineEdit,
PatientDrilldownWidget[alert_status="ALERT"] > PatientTitle > QLineEdit {
  background-color: #602020;
}

PatientSensor[alert_status="ALERT_SILENT"] > PatientTitleWidget > QPushButton,
PatientDrilldownWidget[alert_status="ALERT_SILENT"] > PatientTitle > QPushButton,
AlarmBox[alert_status="ALERT_SILENT"] {
  background-color: #EDED37;
}

PatientSensor[alert_status="ALERT_SILENT"] > PatientTitleWidget > QPushButton:hover,
PatientDrilldownWidget[alert_status="ALERT_SILENT"] > PatientTitle > QPushButton:hover,
AlarmBox[alert_status="ALERT_SILENT"]:hover,
AlarmBox[alert_status="ALERT_SILENT_ACTIVE"] {
  background-color: #ADAD37;
}

PatientSensor[alert_status="ALERT_SILENT"] > PatientTitleWidget > QLineEdit,
PatientDrilldownWidget[alert_status="ALERT_SILENT"] > PatientTitle > QLineEdit {
  background-color: #606020;
}

PatientSensor[alert_status="SILENT"] > PatientTitleWidget > QPushButton,
PatientDrilldownWidget[alert_status="SILENT"] > PatientTitle > QPushButton,
AlarmBox[alert_status="SILENT"] {
  background-color: #606020;
}

PatientSensor[alert_status="SILENT"] > PatientTitleWidget > QPushButton:hover,
PatientDrilldownWidget[alert_status="SILENT"] > PatientTitle > QPushButton:hover,
AlarmBox[alert_status="SILENT"]:hover,
AlarmBox[alert_status="SILENT_ACTIVE"] {
  background-color: #707040;
}

PatientSensor[alert_status="SILENT"] > PatientTitleWidget > QLineEdit,
PatientDrilldownWidget[alert_status="SILENT"] > PatientTitle > QLineEdit {
  background-color: #303000;
}


PatientSensor[alert_status="DISCON"] > PatientTitleWidget > QPushButton,
PatientDrilldownWidget[alert_status="DISCON"] > PatientTitle > QPushButton,
AlarmBox[alert_status="DISCON"] {
  background-color: #4CB3EF;
}

PatientSensor[alert_status="DISCON"] > PatientTitleWidget > QPushButton:hover,
PatientDrilldownWidget[alert_status="DISCON"] > PatientTitle > QPushButton:hover,
AlarmBox[alert_status="DISCON"]:hover,
AlarmBox[alert_status="DISCON_ACTIVE"] {
  background-color: #2C93AF;
}

PatientSensor[alert_status="DISCON"] > PatientTitleWidget > QLineEdit,
PatientDrilldownWidget[alert_status="DISCON"] > PatientTitle > QLineEdit {
  background-color: #204080;
}


/* Grid tile */

PatientSensor, WaitingWidget {
  background-color: black;
  border: 0.5px solid #202020;
}

PatientSensor[alert_status="ALERT"] {
  background-color: #400000;
}

PatientSensor[alert_status="DISCON"] {
  background-color: #000050;
}

WaitingWidget QLabel {
  font-size: 24px;
  font-weight: bold;
}

/* Grid numbers on the side */

NumbersWidget > QLabel {
  font-size: 16px;
  margin: -1px 1px -1px 1px;
  padding: 0px;
}

NumbersWidget > QLabel[measure="OK"] {
  color: #4CB3EF;
}

NumbersWidget > QLabel[measure="NONE"] {
  color: #707070;
}

NumbersWidget > QLabel[measure="ERR"] {
  color: red;
  text-decoration: underline;
}

NumbersWidget > NumberLabel {
  font-size: 20px;
  margin: -2px 1px -2px 3px;
  padding: 0px;
  font-weight: bold;
}


/* Drilldown screen */

PatientDrilldownWidget {
  background-color: black;
}

PatientDrilldownWidget > PatientTitle > QLineEdit {
  margin: 5px;
  padding: 3px;
  font-weight: bold;
  font-size: 36px;
  border-radius: 3px;
}

PatientDrilldownWidget > PatientTitle > QPushButton {
  margin: 5px;
  font-size: 28px;
  font: bold;
  width: 42px;
  height: 36px;
  border-radius: 18px;
}

PatientDrilldownWidget BoxName {
  font-size:16pt;
  font-weight:bold;
}

/* Drilldown alarm grid (also see above in general colors) */

AlarmBox {
  background-color: #606060;
  margin: 2px;
  max-width: 150px;
  min-height: 34px;
  max-height: 34px;
  padding-top: 0px;
  padding-bottom: 0px;
}

AlarmBox QLabel {
  font-weight: bold;
  max-width: 146px;
  margin: 0px;
  padding: 0px;
}

AlarmBox .QLabel {
  font-size: 19pt;
  color: white;
}

AlarmBox .BoxName {
  font-size: 12pt;
}

AlarmBox[alert_status="OK"]:hover,
AlarmBox[alert_status="OK_ACTIVE"] {
  background-color: #404040;
}

/* Drilldown display grid */

CO2Displays > QLabel {
  border: 2px solid grey;
  font-size: 18pt;
  font-weight: bold;
  color: #C0C0C0;
}

DisplayBoxBase {
  border: 2px solid grey;
}

DisplayBoxBase > DrilldownCumulative {
  font-size: 28pt;
  font-weight: bold;
}

DisplayBoxBase > DrilldownLimit {
  font-size: 16pt;
  color: #A0A0A0;
}

DisplayBoxBase > DrilldownSince {
  font-size: 12pt;
  min-height: 12px;
  color: #C0C0C0;
  margin: 0px;
  padding: 0px;
}

DisplayBoxBase > DrilldownLabel {
  font-size: 24pt;
  color: #A0A0A0;
}

DisplayBoxBase[alert_status="DISCON"] {
  background-color: #000050;
}

DisplayBoxBase[alert_status="ALERT"] {
  background-color: darkred;
}

DisplayBoxBase[alert_status="ALERT_SILENT"] {
  background-color: #606020;
}

DisplayBoxBase[alert_status="ALERT"] > DrilldownCumulative {
  text-decoration: underline;
}

/* Button box */

QWidget#DrilldownExtras > QPushButton {
  color: floralwhite;
  background-color: #303030;
}

QWidget#DrilldownExtras > QPushButton:hover {
  background-color: #808080;
}

QLabel#LastTS {
  margin: 4px 6px 2px 6px;
  color: floralwhite;
}

QLabel#LastInteraction {
  margin: 4px 6px 2px 6px;
  color: cornsilk;
  font-size: 16pt;
}

QLabel#TimeLeft {
  margin: 4px 6px 2px 6px;
  color: yellow;
  font-size: 18pt;
  font-weight: bold;
}


/* Logging box */


BoxHeader {
  color: #A0A0A0;
  font-weight: bold;
  font-size: 24pt;
  margin-left: 6px;
}

PatientDrilldownWidget > QPlainTextEdit {
  background-color: #202020;
  margin: 5px;
  padding: 3px;
  border-radius: 6px;
  border: 1px solid grey;
}


/* Limit box */

LimitDialog QLabel, LimitDialog LimitSpinBox {
  font-size: 26pt;
}

LimitDialog LimitSpinBox {
  height: 56px
}

LimitDialog LimitSpinBox::up-button, LimitSpinBox::down-button {
  width: 48px;
}
```
