## Supplementary Git Repository for "Inexpensive multi-patient respiratory monitoring system for helmet ventilation during COVID-19 pandemic": patientmonitor.bat

```
call %USERPROFILE%\Miniconda3\condabin\activate.bat flowmeter
python %USERPROFILE%\princeton-penn-flowmeter\nursegui.py --fresh
call conda deactivate
```
