## Supplementary Data Files 1 for "Inexpensive multi-patient respiratory monitoring system for helmet ventilation during COVID-19 pandemic": device_raw_waveforms_auxport.json (part 1 of 6)

```
{"v": 1	"t": 8101	"P": 992.5	"F": 2}
{"v": 1	"t": 8122	"P": 994.5	"F": 2}
{"v": 1	"t": 8143	"P": 998.0	"F": 2}
{"v": 1	"t": 8163	"P": 999.0	"F": 2}
{"v": 1	"t": 8184	"P": 1000.5	"F": 2}
{"v": 1	"t": 8204	"P": 1003.25	"F": 2}
{"v": 1	"t": 8225	"P": 1001.25	"F": 2}
{"v": 1	"t": 8245	"P": 1005.0	"F": 2}
{"v": 1	"t": 8265	"P": 1002.5	"F": 2}
{"v": 1	"t": 8286	"P": 1000.5	"F": 2}
{"v": 1	"t": 8306	"P": 1005.75	"F": 2}
{"v": 1	"t": 8327	"P": 1002.5	"F": 1}
{"v": 1	"t": 8348	"P": 1005.0	"F": 2}
{"v": 1	"t": 8368	"P": 999.5	"F": 2}
{"v": 1	"t": 8389	"P": 1003.5	"F": 2}
{"v": 1	"t": 8409	"P": 1001.5	"F": 2}
{"v": 1	"t": 8430	"P": 1001.5	"F": 2}
{"v": 1	"t": 8450	"P": 1006.5	"F": 2}
{"v": 1	"t": 8471	"P": 1001.75	"F": 2}
{"v": 1	"t": 8491	"P": 1004.25	"F": 2}
{"v": 1	"t": 8512	"P": 1004.0	"F": 2}
{"v": 1	"t": 8532	"P": 999.25	"F": 2}
{"v": 1	"t": 8553	"P": 1005.0	"F": 2}
{"v": 1	"t": 8573	"P": 1003.25	"F": 2}
{"v": 1	"t": 8593	"P": 1000.75	"F": 2}
{"v": 1	"t": 8614	"P": 1007.5	"F": 2}
{"v": 1	"t": 8634	"P": 1003.5	"F": 2}
{"v": 1	"t": 8655	"P": 1003.0	"F": 2}
{"v": 1	"t": 8675	"P": 1005.5	"F": 2}
{"v": 1	"t": 8696	"P": 1001.0	"F": 2}
{"v": 1	"t": 8717	"P": 1003.75	"F": 2}
{"v": 1	"t": 8737	"P": 998.25	"F": 2}
{"v": 1	"t": 8758	"P": 1001.5	"F": 2}
{"v": 1	"t": 8778	"P": 1004.25	"F": 2}
{"v": 1	"t": 8799	"P": 1000.75	"F": 2}
{"v": 1	"t": 8819	"P": 1005.0	"F": 1}
{"v": 1	"t": 8840	"P": 999.5	"F": 2}
{"v": 1	"t": 8860	"P": 1004.75	"F": 2}
{"v": 1	"t": 8881	"P": 1001.75	"F": 2}
{"v": 1	"t": 8901	"P": 1001.0	"F": 1}
{"v": 1	"t": 8921	"P": 1005.25	"F": 2}
{"v": 1	"t": 8942	"P": 998.75	"F": 2}
{"v": 1	"t": 8962	"P": 1001.25	"F": 2}
{"v": 1	"t": 8983	"P": 1006.25	"F": 2}
{"v": 1	"t": 9003	"P": 1000.5	"F": 2}
{"v": 1	"t": 9024	"P": 1003.25	"F": 2}
{"v": 1	"t": 9044	"P": 1004.25	"F": 1}
{"v": 1	"t": 9065	"P": 1001.5	"F": 1}
{"v": 1	"t": 9085	"P": 1005.25	"F": 2}
{"v": 1	"t": 9106	"P": 1003.75	"F": 2	"C": 38.595	"D": 3300	"sn": 54091929832280	"file": "/data/device_log/data0000.out"}
{"v": 1	"t": 9126	"P": 1001.0	"F": 2}
{"v": 1	"t": 9147	"P": 1006.25	"F": 2}
{"v": 1	"t": 9167	"P": 999.0	"F": 1}
{"v": 1	"t": 9188	"P": 1003.75	"F": 2}
{"v": 1	"t": 9208	"P": 1000.0	"F": 2}
{"v": 1	"t": 9230	"P": 1004.5	"F": 2}
{"v": 1	"t": 9250	"P": 1004.75	"F": 2}
{"v": 1	"t": 9271	"P": 1000.0	"F": 2}
{"v": 1	"t": 9291	"P": 1004.5	"F": 2}
{"v": 1	"t": 9312	"P": 1004.0	"F": 2}
{"v": 1	"t": 9332	"P": 1000.5	"F": 2}
{"v": 1	"t": 9353	"P": 1006.0	"F": 2}
{"v": 1	"t": 9373	"P": 1004.25	"F": 2}
{"v": 1	"t": 9393	"P": 1000.25	"F": 2}
{"v": 1	"t": 9414	"P": 1005.25	"F": 2}
{"v": 1	"t": 9434	"P": 1000.75	"F": 2}
{"v": 1	"t": 9455	"P": 999.5	"F": 2}
{"v": 1	"t": 9475	"P": 1004.25	"F": 2}
{"v": 1	"t": 9496	"P": 1001.25	"F": 1}
{"v": 1	"t": 9516	"P": 1000.25	"F": 1}
{"v": 1	"t": 9536	"P": 1004.75	"F": 2}
{"v": 1	"t": 9557	"P": 1001.75	"F": 1}
{"v": 1	"t": 9578	"P": 1000.25	"F": 1}
{"v": 1	"t": 9599	"P": 1003.0	"F": 2}
{"v": 1	"t": 9620	"P": 1003.75	"F": 2}
{"v": 1	"t": 9641	"P": 1001.75	"F": 2}
{"v": 1	"t": 9663	"P": 1005.25	"F": 2}
{"v": 1	"t": 9683	"P": 1003.75	"F": 2}
{"v": 1	"t": 9704	"P": 1004.0	"F": 2}
{"v": 1	"t": 9724	"P": 1003.0	"F": 2}
{"v": 1	"t": 9745	"P": 1002.0	"F": 1}
{"v": 1	"t": 9766	"P": 1002.75	"F": 2}
{"v": 1	"t": 9786	"P": 1002.0	"F": 2}
{"v": 1	"t": 9807	"P": 1005.5	"F": 2}
{"v": 1	"t": 9827	"P": 1000.5	"F": 2}
{"v": 1	"t": 9848	"P": 1005.0	"F": 2}
{"v": 1	"t": 9868	"P": 1004.5	"F": 2}
{"v": 1	"t": 9888	"P": 1000.5	"F": 2}
{"v": 1	"t": 9909	"P": 1001.25	"F": 2}
{"v": 1	"t": 9929	"P": 1004.25	"F": 2}
{"v": 1	"t": 9949	"P": 1000.75	"F": 1}
{"v": 1	"t": 9970	"P": 1001.75	"F": 2}
{"v": 1	"t": 9990	"P": 1007.0	"F": 2}
{"v": 1	"t": 10011	"P": 1002.5	"F": 2}
{"v": 1	"t": 10031	"P": 999.25	"F": 2}
{"v": 1	"t": 10051	"P": 1003.75	"F": 2}
{"v": 1	"t": 10072	"P": 1005.75	"F": 2}
{"v": 1	"t": 10092	"P": 1002.0	"F": 2}
{"v": 1	"t": 10112	"P": 999.5	"F": 2}
{"v": 1	"t": 10133	"P": 1005.5	"F": 2	"C": 38.67	"D": 3301	"sn": 54091929832280	"file": "/data/device_log/data0000.out"}
{"v": 1	"t": 10153	"P": 1002.75	"F": 2}
{"v": 1	"t": 10173	"P": 1001.25	"F": 2}
{"v": 1	"t": 10194	"P": 1003.5	"F": 2}
{"v": 1	"t": 10214	"P": 1002.75	"F": 1}
{"v": 1	"t": 10235	"P": 1002.5	"F": 2}
{"v": 1	"t": 10255	"P": 1006.5	"F": 1}
{"v": 1	"t": 10276	"P": 1001.5	"F": 2}
{"v": 1	"t": 10296	"P": 1006.25	"F": 2}
{"v": 1	"t": 10317	"P": 1001.25	"F": 2}
{"v": 1	"t": 10337	"P": 1002.0	"F": 2}
{"v": 1	"t": 10358	"P": 1005.5	"F": 1}
{"v": 1	"t": 10378	"P": 999.25	"F": 2}
{"v": 1	"t": 10399	"P": 1006.75	"F": 2}
{"v": 1	"t": 10419	"P": 1004.5	"F": 2}
{"v": 1	"t": 10439	"P": 1000.25	"F": 2}
{"v": 1	"t": 10460	"P": 1001.5	"F": 2}
{"v": 1	"t": 10480	"P": 1006.25	"F": 2}
{"v": 1	"t": 10500	"P": 1003.0	"F": 2}
{"v": 1	"t": 10521	"P": 1000.75	"F": 2}
{"v": 1	"t": 10541	"P": 1002.75	"F": 1}
{"v": 1	"t": 10561	"P": 1006.5	"F": 1}
{"v": 1	"t": 10582	"P": 1003.0	"F": 2}
{"v": 1	"t": 10602	"P": 1000.75	"F": 2}
{"v": 1	"t": 10623	"P": 1006.25	"F": 1}
{"v": 1	"t": 10643	"P": 1004.25	"F": 1}
{"v": 1	"t": 10663	"P": 1000.0	"F": 2}
{"v": 1	"t": 10684	"P": 1002.25	"F": 2}
{"v": 1	"t": 10704	"P": 1004.5	"F": 2}
{"v": 1	"t": 10725	"P": 1001.25	"F": 2}
{"v": 1	"t": 10745	"P": 1005.75	"F": 2}
{"v": 1	"t": 10767	"P": 1005.25	"F": 2}
{"v": 1	"t": 10787	"P": 1001.75	"F": 2}
{"v": 1	"t": 10807	"P": 999.5	"F": 2}
{"v": 1	"t": 10828	"P": 1006.0	"F": 2}
{"v": 1	"t": 10848	"P": 1003.5	"F": 2}
{"v": 1	"t": 10869	"P": 1000.75	"F": 2}
{"v": 1	"t": 10889	"P": 1004.25	"F": 1}
{"v": 1	"t": 10910	"P": 1000.25	"F": 2}
{"v": 1	"t": 10933	"P": 1000.25	"F": 2}
{"v": 1	"t": 10951	"P": 1002.5	"F": 1}
{"v": 1	"t": 10971	"P": 1000.75	"F": 2}
{"v": 1	"t": 10992	"P": 1005.0	"F": 2}
{"v": 1	"t": 11012	"P": 1002.75	"F": 1}
{"v": 1	"t": 11041	"P": 1003.0	"F": 2}
{"v": 1	"t": 11058	"P": 1000.5	"F": 1}
{"v": 1	"t": 11079	"P": 1003.0	"F": 1}
{"v": 1	"t": 11099	"P": 1006.5	"F": 1}
{"v": 1	"t": 11120	"P": 1000.5	"F": 2}
{"v": 1	"t": 11140	"P": 1004.75	"F": 2}
{"v": 1	"t": 11162	"P": 1004.25	"F": 1	"C": 38.765	"D": 3302	"sn": 54091929832280	"file": "/data/device_log/data0000.out"}
{"v": 1	"t": 11183	"P": 1006.25	"F": 1}
{"v": 1	"t": 11204	"P": 1002.5	"F": 2}
{"v": 1	"t": 11224	"P": 1005.75	"F": 2}
{"v": 1	"t": 11245	"P": 1001.75	"F": 2}
{"v": 1	"t": 11265	"P": 1005.5	"F": 2}
{"v": 1	"t": 11286	"P": 1001.25	"F": 2}
{"v": 1	"t": 11306	"P": 1004.5	"F": 1}
{"v": 1	"t": 11327	"P": 1004.5	"F": 2}
{"v": 1	"t": 11347	"P": 1001.25	"F": 2}
{"v": 1	"t": 11368	"P": 1006.0	"F": 1}
{"v": 1	"t": 11388	"P": 1003.0	"F": 1}
{"v": 1	"t": 11409	"P": 1001.5	"F": 2}
{"v": 1	"t": 11429	"P": 1004.25	"F": 2}
{"v": 1	"t": 11449	"P": 1002.75	"F": 1}
{"v": 1	"t": 11469	"P": 1001.25	"F": 2}
{"v": 1	"t": 11490	"P": 1001.25	"F": 2}
{"v": 1	"t": 11510	"P": 1006.5	"F": 2}
{"v": 1	"t": 11530	"P": 1003.25	"F": 1}
{"v": 1	"t": 11551	"P": 1000.0	"F": 2}
{"v": 1	"t": 11571	"P": 1001.75	"F": 2}
{"v": 1	"t": 11591	"P": 1005.75	"F": 2}
{"v": 1	"t": 11612	"P": 1001.75	"F": 2}
{"v": 1	"t": 11632	"P": 1001.75	"F": 2}
{"v": 1	"t": 11653	"P": 1005.0	"F": 2}
{"v": 1	"t": 11673	"P": 1001.75	"F": 2}
{"v": 1	"t": 11694	"P": 1003.0	"F": 2}
{"v": 1	"t": 11714	"P": 1004.25	"F": 2}
{"v": 1	"t": 11735	"P": 1001.75	"F": 2}
{"v": 1	"t": 11755	"P": 1004.75	"F": 2}
{"v": 1	"t": 11776	"P": 1001.5	"F": 2}
{"v": 1	"t": 11796	"P": 1004.0	"F": 2}
{"v": 1	"t": 11817	"P": 1003.25	"F": 1}
{"v": 1	"t": 11838	"P": 1004.5	"F": 1}
{"v": 1	"t": 11858	"P": 1000.25	"F": 2}
{"v": 1	"t": 11879	"P": 1005.25	"F": 1}
{"v": 1	"t": 11899	"P": 1000.75	"F": 1}
{"v": 1	"t": 11920	"P": 1005.0	"F": 2}
{"v": 1	"t": 11941	"P": 1001.0	"F": 1}
{"v": 1	"t": 11961	"P": 1004.75	"F": 2}
{"v": 1	"t": 11982	"P": 1001.25	"F": 1}
{"v": 1	"t": 12002	"P": 1000.25	"F": 1}
{"v": 1	"t": 12023	"P": 1005.25	"F": 2}
{"v": 1	"t": 12043	"P": 1000.25	"F": 1}
{"v": 1	"t": 12067	"P": 1001.75	"F": 2}
{"v": 1	"t": 12087	"P": 1000.25	"F": 2}
{"v": 1	"t": 12108	"P": 1006.0	"F": 2}
{"v": 1	"t": 12128	"P": 1000.0	"F": 1}
{"v": 1	"t": 12149	"P": 1003.75	"F": 1}
{"v": 1	"t": 12169	"P": 1006.25	"F": 2}
{"v": 1	"t": 12190	"P": 1003.0	"F": 1	"C": 38.855	"D": 3303	"sn": 54091929832280	"file": "/data/device_log/data0000.out"}
{"v": 1	"t": 12210	"P": 1005.5	"F": 1}
{"v": 1	"t": 12231	"P": 999.75	"F": 1}
{"v": 1	"t": 12251	"P": 1003.75	"F": 2}
{"v": 1	"t": 12272	"P": 1006.75	"F": 2}
{"v": 1	"t": 12292	"P": 1000.5	"F": 2}
{"v": 1	"t": 12313	"P": 1004.0	"F": 1}
{"v": 1	"t": 12345	"P": 1003.25	"F": 1}
{"v": 1	"t": 12366	"P": 1003.5	"F": 2}
{"v": 1	"t": 12386	"P": 1001.75	"F": 2}
{"v": 1	"t": 12407	"P": 1002.25	"F": 2}
{"v": 1	"t": 12428	"P": 1007.25	"F": 1}
{"v": 1	"t": 12448	"P": 1003.5	"F": 1}
{"v": 1	"t": 12468	"P": 1000.5	"F": 2}
{"v": 1	"t": 12489	"P": 1007.25	"F": 1}
{"v": 1	"t": 12509	"P": 1002.5	"F": 2}
{"v": 1	"t": 12530	"P": 1000.5	"F": 2}
{"v": 1	"t": 12550	"P": 1005.0	"F": 1}
{"v": 1	"t": 12571	"P": 1004.25	"F": 1}
{"v": 1	"t": 12592	"P": 1002.25	"F": 1}
{"v": 1	"t": 12613	"P": 1009.0	"F": 1}
{"v": 1	"t": 12633	"P": 1001.0	"F": 2}
{"v": 1	"t": 12655	"P": 1003.75	"F": 2}
{"v": 1	"t": 12676	"P": 1000.25	"F": 1}
{"v": 1	"t": 12697	"P": 1005.75	"F": 2}
{"v": 1	"t": 12717	"P": 1000.75	"F": 2}
{"v": 1	"t": 12738	"P": 1004.0	"F": 2}
{"v": 1	"t": 12758	"P": 999.75	"F": 2}
{"v": 1	"t": 12779	"P": 1002.25	"F": 2}
{"v": 1	"t": 12799	"P": 1003.75	"F": 1}
{"v": 1	"t": 12820	"P": 1002.25	"F": 1}
{"v": 1	"t": 12846	"P": 1001.0	"F": 1}
{"v": 1	"t": 12866	"P": 1006.5	"F": 1}
{"v": 1	"t": 12895	"P": 998.75	"F": 2}
{"v": 1	"t": 12915	"P": 1002.5	"F": 1}
{"v": 1	"t": 12935	"P": 1005.5	"F": 1}
{"v": 1	"t": 12956	"P": 1000.0	"F": 2}
{"v": 1	"t": 12976	"P": 1001.0	"F": 2}
{"v": 1	"t": 12996	"P": 1002.5	"F": 1}
{"v": 1	"t": 13017	"P": 1004.5	"F": 2}
{"v": 1	"t": 13037	"P": 1001.25	"F": 2}
{"v": 1	"t": 13057	"P": 1000.25	"F": 1}
{"v": 1	"t": 13077	"P": 1002.0	"F": 2}
{"v": 1	"t": 13098	"P": 1006.25	"F": 2}
{"v": 1	"t": 13118	"P": 1004.0	"F": 1}
{"v": 1	"t": 13138	"P": 1000.0	"F": 1}
{"v": 1	"t": 13159	"P": 1002.0	"F": 2}
{"v": 1	"t": 13179	"P": 1006.75	"F": 1}
{"v": 1	"t": 13199	"P": 1001.75	"F": 2}
{"v": 1	"t": 13219	"P": 1002.5	"F": 2}
{"v": 1	"t": 13240	"P": 1003.75	"F": 1	"C": 38.945	"D": 3304	"sn": 54091929832280	"file": "/data/device_log/data0000.out"}
{"v": 1	"t": 13261	"P": 1002.25	"F": 1}
{"v": 1	"t": 13281	"P": 1002.0	"F": 1}
{"v": 1	"t": 13302	"P": 1006.25	"F": 2}
{"v": 1	"t": 13322	"P": 1000.0	"F": 1}
{"v": 1	"t": 13343	"P": 1004.75	"F": 1}
{"v": 1	"t": 13363	"P": 1003.0	"F": 1}
{"v": 1	"t": 13384	"P": 1000.75	"F": 1}
{"v": 1	"t": 13404	"P": 1006.0	"F": 1}
{"v": 1	"t": 13424	"P": 1001.5	"F": 2}
{"v": 1	"t": 13445	"P": 1003.0	"F": 1}
{"v": 1	"t": 13465	"P": 1005.25	"F": 2}
{"v": 1	"t": 13486	"P": 1000.25	"F": 1}
{"v": 1	"t": 13506	"P": 1001.5	"F": 2}
{"v": 1	"t": 13526	"P": 1007.0	"F": 2}
{"v": 1	"t": 13547	"P": 1002.5	"F": 1}
{"v": 1	"t": 13567	"P": 1001.0	"F": 2}
{"v": 1	"t": 13588	"P": 1005.0	"F": 1}
{"v": 1	"t": 13608	"P": 1003.25	"F": 1}
{"v": 1	"t": 13629	"P": 1000.25	"F": 1}
{"v": 1	"t": 13649	"P": 1005.75	"F": 2}
{"v": 1	"t": 13669	"P": 1001.25	"F": 1}
{"v": 1	"t": 13690	"P": 1003.0	"F": 1}
{"v": 1	"t": 13710	"P": 1006.0	"F": 2}
{"v": 1	"t": 13731	"P": 1002.5	"F": 1}
{"v": 1	"t": 13751	"P": 1000.0	"F": 2}
{"v": 1	"t": 13771	"P": 1004.75	"F": 2}
{"v": 1	"t": 13792	"P": 1004.0	"F": 2}
{"v": 1	"t": 13812	"P": 999.0	"F": 1}
{"v": 1	"t": 13833	"P": 1004.75	"F": 2}
{"v": 1	"t": 13853	"P": 1001.25	"F": 2}
{"v": 1	"t": 13874	"P": 1003.25	"F": 2}
{"v": 1	"t": 13894	"P": 1006.25	"F": 1}
{"v": 1	"t": 13914	"P": 1001.75	"F": 2}
{"v": 1	"t": 13935	"P": 1002.75	"F": 1}
{"v": 1	"t": 13955	"P": 1005.0	"F": 1}
{"v": 1	"t": 13976	"P": 1000.25	"F": 1}
{"v": 1	"t": 13996	"P": 1004.5	"F": 1}
{"v": 1	"t": 14017	"P": 1004.0	"F": 1}
{"v": 1	"t": 14037	"P": 1000.5	"F": 2}
{"v": 1	"t": 14058	"P": 1002.75	"F": 2}
{"v": 1	"t": 14078	"P": 1000.75	"F": 2}
{"v": 1	"t": 14099	"P": 1003.5	"F": 1}
{"v": 1	"t": 14119	"P": 1003.5	"F": 2}
{"v": 1	"t": 14140	"P": 999.25	"F": 2}
{"v": 1	"t": 14160	"P": 1005.25	"F": 1}
{"v": 1	"t": 14181	"P": 1000.75	"F": 2}
{"v": 1	"t": 14201	"P": 1005.25	"F": 1}
{"v": 1	"t": 14225	"P": 1002.75	"F": 2}
{"v": 1	"t": 14248	"P": 1003.25	"F": 1}
{"v": 1	"t": 14269	"P": 1001.75	"F": 1	"C": 39.0	"D": 3305	"sn": 54091929832280	"file": "/data/device_log/data0000.out"}
{"v": 1	"t": 14289	"P": 1002.5	"F": 2}
{"v": 1	"t": 14310	"P": 1001.25	"F": 2}
{"v": 1	"t": 14331	"P": 1002.0	"F": 2}
{"v": 1	"t": 14354	"P": 1004.0	"F": 2}
{"v": 1	"t": 14373	"P": 1004.5	"F": 1}
{"v": 1	"t": 14393	"P": 1000.0	"F": 2}
{"v": 1	"t": 14414	"P": 1003.25	"F": 1}
{"v": 1	"t": 14435	"P": 1002.0	"F": 1}
{"v": 1	"t": 14455	"P": 1004.25	"F": 1}
{"v": 1	"t": 14476	"P": 1002.75	"F": 1}
{"v": 1	"t": 14496	"P": 1001.0	"F": 1}
{"v": 1	"t": 14517	"P": 1005.5	"F": 1}
{"v": 1	"t": 14537	"P": 1002.25	"F": 1}
{"v": 1	"t": 14557	"P": 1003.0	"F": 1}
{"v": 1	"t": 14578	"P": 1007.25	"F": 1}
{"v": 1	"t": 14598	"P": 1004.75	"F": 1}
{"v": 1	"t": 14618	"P": 1001.0	"F": 2}
{"v": 1	"t": 14638	"P": 1000.25	"F": 1}
{"v": 1	"t": 14659	"P": 1001.25	"F": 2}
{"v": 1	"t": 14679	"P": 1006.75	"F": 1}
{"v": 1	"t": 14699	"P": 1004.75	"F": 1}
{"v": 1	"t": 14719	"P": 1000.25	"F": 1}
{"v": 1	"t": 14739	"P": 1000.25	"F": 2}
{"v": 1	"t": 14760	"P": 999.0	"F": 2}
{"v": 1	"t": 14780	"P": 1003.5	"F": 1}
{"v": 1	"t": 14800	"P": 1005.5	"F": 2}
{"v": 1	"t": 14820	"P": 1003.0	"F": 1}
{"v": 1	"t": 14841	"P": 1001.75	"F": 1}
{"v": 1	"t": 14861	"P": 1001.75	"F": 2}
{"v": 1	"t": 14881	"P": 999.25	"F": 1}
{"v": 1	"t": 14902	"P": 1005.5	"F": 2}
{"v": 1	"t": 14922	"P": 999.75	"F": 1}
{"v": 1	"t": 14943	"P": 1002.25	"F": 2}
{"v": 1	"t": 14963	"P": 1003.5	"F": 1}
{"v": 1	"t": 14984	"P": 1001.0	"F": 2}
{"v": 1	"t": 15004	"P": 1006.0	"F": 1}
{"v": 1	"t": 15025	"P": 1001.25	"F": 1}
{"v": 1	"t": 15045	"P": 1003.75	"F": 2}
{"v": 1	"t": 15065	"P": 1003.5	"F": 2}
{"v": 1	"t": 15086	"P": 1002.0	"F": 1}
{"v": 1	"t": 15106	"P": 1003.25	"F": 1}
{"v": 1	"t": 15126	"P": 1005.75	"F": 1}
{"v": 1	"t": 15147	"P": 1003.25	"F": 1}
{"v": 1	"t": 15167	"P": 999.75	"F": 2}
{"v": 1	"t": 15187	"P": 1002.25	"F": 1}
{"v": 1	"t": 15208	"P": 1004.0	"F": 1}
{"v": 1	"t": 15228	"P": 1001.0	"F": 1}
{"v": 1	"t": 15249	"P": 1003.25	"F": 1}
{"v": 1	"t": 15269	"P": 1002.25	"F": 1}
{"v": 1	"t": 15290	"P": 999.25	"F": 1	"C": 39.075	"D": 3306	"sn": 54091929832280	"file": "/data/device_log/data0000.out"}
{"v": 1	"t": 15310	"P": 1002.5	"F": 2}
{"v": 1	"t": 15330	"P": 1003.5	"F": 1}
{"v": 1	"t": 15351	"P": 1000.75	"F": 2}
{"v": 1	"t": 15371	"P": 1002.0	"F": 1}
{"v": 1	"t": 15392	"P": 1005.0	"F": 1}
{"v": 1	"t": 15412	"P": 999.0	"F": 1}
{"v": 1	"t": 15432	"P": 1000.75	"F": 2}
{"v": 1	"t": 15453	"P": 1005.5	"F": 2}
{"v": 1	"t": 15473	"P": 1000.75	"F": 2}
{"v": 1	"t": 15494	"P": 1005.75	"F": 2}
{"v": 1	"t": 15514	"P": 1002.0	"F": 1}
{"v": 1	"t": 15535	"P": 1002.0	"F": 1}
{"v": 1	"t": 15555	"P": 1005.75	"F": 1}
{"v": 1	"t": 15576	"P": 1002.0	"F": 1}
{"v": 1	"t": 15596	"P": 1002.25	"F": 1}
{"v": 1	"t": 15616	"P": 1005.5	"F": 1}
{"v": 1	"t": 15637	"P": 1002.0	"F": 1}
{"v": 1	"t": 15657	"P": 1001.0	"F": 2}
{"v": 1	"t": 15678	"P": 1004.0	"F": 1}
{"v": 1	"t": 15698	"P": 1002.5	"F": 1}
{"v": 1	"t": 15719	"P": 1002.0	"F": 2}
{"v": 1	"t": 15739	"P": 1005.5	"F": 1}
{"v": 1	"t": 15760	"P": 999.0	"F": 1}
{"v": 1	"t": 15780	"P": 1003.75	"F": 1}
{"v": 1	"t": 15800	"P": 1003.75	"F": 1}
{"v": 1	"t": 15821	"P": 1000.5	"F": 2}
{"v": 1	"t": 15841	"P": 1005.5	"F": 1}
{"v": 1	"t": 15863	"P": 1002.5	"F": 2}
{"v": 1	"t": 15884	"P": 1004.25	"F": 1}
{"v": 1	"t": 15904	"P": 1004.25	"F": 2}
{"v": 1	"t": 15925	"P": 999.0	"F": 2}
{"v": 1	"t": 15945	"P": 1006.5	"F": 1}
{"v": 1	"t": 15966	"P": 1002.0	"F": 2}
{"v": 1	"t": 15986	"P": 1000.5	"F": 2}
{"v": 1	"t": 16007	"P": 1006.0	"F": 2}
{"v": 1	"t": 16027	"P": 1002.25	"F": 1}
{"v": 1	"t": 16047	"P": 1003.25	"F": 1}
{"v": 1	"t": 16068	"P": 1004.25	"F": 1}
{"v": 1	"t": 16088	"P": 1000.5	"F": 1}
{"v": 1	"t": 16109	"P": 1007.0	"F": 1}
{"v": 1	"t": 16129	"P": 1000.75	"F": 1}
{"v": 1	"t": 16150	"P": 1002.5	"F": 1}
{"v": 1	"t": 16170	"P": 1005.0	"F": 2}
{"v": 1	"t": 16191	"P": 1002.0	"F": 1}
{"v": 1	"t": 16211	"P": 1004.75	"F": 1}
{"v": 1	"t": 16232	"P": 1003.25	"F": 1}
{"v": 1	"t": 16252	"P": 1002.25	"F": 1}
{"v": 1	"t": 16273	"P": 1004.25	"F": 2}
{"v": 1	"t": 16293	"P": 1000.75	"F": 1}
{"v": 1	"t": 16314	"P": 1000.75	"F": 1	"C": 39.16	"D": 3307	"sn": 54091929832280	"file": "/data/device_log/data0000.out"}
{"v": 1	"t": 16334	"P": 1004.25	"F": 1}
{"v": 1	"t": 16355	"P": 1001.25	"F": 1}
{"v": 1	"t": 16375	"P": 1003.75	"F": 1}
{"v": 1	"t": 16397	"P": 1003.5	"F": 1}
{"v": 1	"t": 16417	"P": 1001.75	"F": 2}
{"v": 1	"t": 16438	"P": 1004.5	"F": 1}
{"v": 1	"t": 16458	"P": 999.5	"F": 1}
{"v": 1	"t": 16479	"P": 1003.5	"F": 1}
{"v": 1	"t": 16499	"P": 1004.25	"F": 1}
{"v": 1	"t": 16520	"P": 999.0	"F": 1}
{"v": 1	"t": 16540	"P": 1003.75	"F": 1}
{"v": 1	"t": 16560	"P": 1003.25	"F": 1}
{"v": 1	"t": 16581	"P": 1001.0	"F": 1}
{"v": 1	"t": 16601	"P": 1002.0	"F": 1}
{"v": 1	"t": 16621	"P": 1006.0	"F": 1}
{"v": 1	"t": 16642	"P": 1001.25	"F": 1}
{"v": 1	"t": 16662	"P": 1000.0	"F": 1}
{"v": 1	"t": 16683	"P": 1006.75	"F": 1}
{"v": 1	"t": 16703	"P": 1002.25	"F": 2}
{"v": 1	"t": 16723	"P": 1000.5	"F": 1}
{"v": 1	"t": 16744	"P": 1002.25	"F": 1}
{"v": 1	"t": 16764	"P": 1004.0	"F": 1}
{"v": 1	"t": 16784	"P": 1002.0	"F": 1}
{"v": 1	"t": 16805	"P": 1000.75	"F": 1}
{"v": 1	"t": 16825	"P": 1004.5	"F": 2}
{"v": 1	"t": 16845	"P": 1004.25	"F": 1}
{"v": 1	"t": 16866	"P": 1000.0	"F": 1}
{"v": 1	"t": 16886	"P": 1002.5	"F": 1}
{"v": 1	"t": 16907	"P": 1005.5	"F": 2}
{"v": 1	"t": 16927	"P": 1000.75	"F": 2}
{"v": 1	"t": 16947	"P": 1001.25	"F": 2}
{"v": 1	"t": 16968	"P": 1004.75	"F": 1}
{"v": 1	"t": 16988	"P": 1001.0	"F": 2}
{"v": 1	"t": 17008	"P": 1001.0	"F": 1}
{"v": 1	"t": 17029	"P": 1006.25	"F": 1}
{"v": 1	"t": 17049	"P": 1003.25	"F": 1}
{"v": 1	"t": 17070	"P": 998.75	"F": 1}
{"v": 1	"t": 17090	"P": 1001.0	"F": 1}
{"v": 1	"t": 17110	"P": 1004.0	"F": 1}
{"v": 1	"t": 17131	"P": 1001.75	"F": 1}
{"v": 1	"t": 17151	"P": 1000.5	"F": 1}
{"v": 1	"t": 17171	"P": 1007.25	"F": 1}
{"v": 1	"t": 17192	"P": 1002.25	"F": 1}
{"v": 1	"t": 17212	"P": 1001.5	"F": 2}
{"v": 1	"t": 17233	"P": 1004.75	"F": 1}
{"v": 1	"t": 17253	"P": 1003.25	"F": 1}
{"v": 1	"t": 17273	"P": 1001.5	"F": 2}
{"v": 1	"t": 17294	"P": 1003.75	"F": 1}
{"v": 1	"t": 17314	"P": 1005.0	"F": 2}
{"v": 1	"t": 17334	"P": 1001.5	"F": 1	"C": 39.26	"D": 3307	"sn": 54091929832280	"file": "/data/device_log/data0000.out"}
{"v": 1	"t": 17355	"P": 999.75	"F": 1}
{"v": 1	"t": 17375	"P": 1004.0	"F": 2}
{"v": 1	"t": 17395	"P": 1004.25	"F": 1}
{"v": 1	"t": 17416	"P": 1000.25	"F": 1}
{"v": 1	"t": 17436	"P": 1002.75	"F": 2}
{"v": 1	"t": 17457	"P": 1005.75	"F": 1}
{"v": 1	"t": 17477	"P": 1001.25	"F": 1}
{"v": 1	"t": 17497	"P": 999.5	"F": 1}
{"v": 1	"t": 17518	"P": 1005.75	"F": 1}
{"v": 1	"t": 17538	"P": 1002.5	"F": 2}
{"v": 1	"t": 17559	"P": 1000.75	"F": 2}
{"v": 1	"t": 17579	"P": 1005.0	"F": 1}
{"v": 1	"t": 17599	"P": 1001.0	"F": 2}
{"v": 1	"t": 17620	"P": 1000.25	"F": 1}
{"v": 1	"t": 17640	"P": 1005.0	"F": 1}
{"v": 1	"t": 17660	"P": 1004.75	"F": 1}
{"v": 1	"t": 17681	"P": 999.75	"F": 1}
{"v": 1	"t": 17701	"P": 1003.5	"F": 2}
{"v": 1	"t": 17721	"P": 1004.75	"F": 2}
{"v": 1	"t": 17742	"P": 1003.0	"F": 1}
{"v": 1	"t": 17762	"P": 1000.25	"F": 1}
{"v": 1	"t": 17782	"P": 1004.75	"F": 1}
{"v": 1	"t": 17803	"P": 1003.25	"F": 2}
{"v": 1	"t": 17823	"P": 1000.75	"F": 1}
{"v": 1	"t": 17844	"P": 1001.5	"F": 1}
{"v": 1	"t": 17864	"P": 1005.0	"F": 1}
{"v": 1	"t": 17884	"P": 1001.0	"F": 1}
{"v": 1	"t": 17905	"P": 1000.25	"F": 2}
{"v": 1	"t": 17925	"P": 1003.5	"F": 1}
{"v": 1	"t": 17945	"P": 1004.75	"F": 1}
{"v": 1	"t": 17966	"P": 1001.25	"F": 1}
{"v": 1	"t": 17986	"P": 999.25	"F": 1}
{"v": 1	"t": 18006	"P": 1006.25	"F": 1}
{"v": 1	"t": 18027	"P": 1003.5	"F": 1}
{"v": 1	"t": 18047	"P": 997.5	"F": 1}
{"v": 1	"t": 18067	"P": 1002.75	"F": 1}
{"v": 1	"t": 18088	"P": 1004.25	"F": 1}
{"v": 1	"t": 18108	"P": 1000.5	"F": 2}
{"v": 1	"t": 18129	"P": 1002.0	"F": 1}
{"v": 1	"t": 18149	"P": 1006.25	"F": 1}
{"v": 1	"t": 18169	"P": 1002.75	"F": 2}
{"v": 1	"t": 18190	"P": 999.5	"F": 1}
{"v": 1	"t": 18210	"P": 1005.5	"F": 1}
{"v": 1	"t": 18230	"P": 1002.75	"F": 1}
{"v": 1	"t": 18251	"P": 1002.25	"F": 1}
{"v": 1	"t": 18271	"P": 1003.0	"F": 1}
{"v": 1	"t": 18292	"P": 1004.75	"F": 1}
{"v": 1	"t": 18312	"P": 1001.25	"F": 1}
{"v": 1	"t": 18332	"P": 1001.0	"F": 1}
{"v": 1	"t": 18353	"P": 1005.0	"F": 2	"C": 39.32	"D": 3308	"sn": 54091929832280	"file": "/data/device_log/data0000.out"}
{"v": 1	"t": 18373	"P": 1002.75	"F": 1}
{"v": 1	"t": 18393	"P": 1000.5	"F": 1}
{"v": 1	"t": 18414	"P": 1003.0	"F": 2}
{"v": 1	"t": 18434	"P": 1004.0	"F": 1}
{"v": 1	"t": 18454	"P": 1002.5	"F": 1}
{"v": 1	"t": 18475	"P": 1001.75	"F": 1}
{"v": 1	"t": 18495	"P": 1005.0	"F": 1}
{"v": 1	"t": 18515	"P": 1002.75	"F": 1}
{"v": 1	"t": 18536	"P": 1000.0	"F": 1}
{"v": 1	"t": 18556	"P": 1004.25	"F": 1}
{"v": 1	"t": 18577	"P": 1003.5	"F": 1}
{"v": 1	"t": 18597	"P": 1001.5	"F": 1}
{"v": 1	"t": 18617	"P": 1002.25	"F": 1}
{"v": 1	"t": 18638	"P": 1005.0	"F": 1}
{"v": 1	"t": 18658	"P": 1001.25	"F": 1}
{"v": 1	"t": 18678	"P": 1001.0	"F": 1}
{"v": 1	"t": 18699	"P": 1003.0	"F": 1}
{"v": 1	"t": 18719	"P": 1004.0	"F": 1}
{"v": 1	"t": 18739	"P": 1000.5	"F": 1}
{"v": 1	"t": 18760	"P": 1000.5	"F": 1}
{"v": 1	"t": 18780	"P": 1007.0	"F": 1}
{"v": 1	"t": 18800	"P": 1004.25	"F": 1}
{"v": 1	"t": 18821	"P": 1000.25	"F": 2}
{"v": 1	"t": 18841	"P": 999.75	"F": 1}
{"v": 1	"t": 18861	"P": 1005.75	"F": 1}
{"v": 1	"t": 18881	"P": 1003.25	"F": 1}
{"v": 1	"t": 18902	"P": 1000.75	"F": 1}
{"v": 1	"t": 18922	"P": 998.5	"F": 1}
{"v": 1	"t": 18942	"P": 1000.25	"F": 2}
{"v": 1	"t": 18963	"P": 1006.25	"F": 1}
{"v": 1	"t": 18983	"P": 1004.0	"F": 1}
{"v": 1	"t": 19003	"P": 1002.75	"F": 2}
{"v": 1	"t": 19023	"P": 999.75	"F": 1}
{"v": 1	"t": 19044	"P": 1003.25	"F": 1}
{"v": 1	"t": 19064	"P": 1007.5	"F": 1}
{"v": 1	"t": 19084	"P": 1001.75	"F": 1}
{"v": 1	"t": 19104	"P": 1001.0	"F": 1}
{"v": 1	"t": 19125	"P": 1000.75	"F": 1}
{"v": 1	"t": 19145	"P": 1004.5	"F": 2}
{"v": 1	"t": 19165	"P": 1004.5	"F": 2}
{"v": 1	"t": 19185	"P": 1003.75	"F": 2}
{"v": 1	"t": 19206	"P": 1001.0	"F": 2}
{"v": 1	"t": 19226	"P": 1001.75	"F": 2}
{"v": 1	"t": 19246	"P": 1007.75	"F": 1}
{"v": 1	"t": 19267	"P": 1005.0	"F": 2}
{"v": 1	"t": 19287	"P": 1002.0	"F": 1}
{"v": 1	"t": 19307	"P": 999.0	"F": 1}
{"v": 1	"t": 19327	"P": 1001.25	"F": 1}
{"v": 1	"t": 19348	"P": 1005.25	"F": 1}
{"v": 1	"t": 19368	"P": 1003.75	"F": 1	"C": 39.38	"D": 3309	"sn": 54091929832280	"file": "/data/device_log/data0000.out"}
{"v": 1	"t": 19388	"P": 1002.0	"F": 1}
{"v": 1	"t": 19408	"P": 999.5	"F": 1}
{"v": 1	"t": 19429	"P": 1005.0	"F": 1}
{"v": 1	"t": 19449	"P": 1004.75	"F": 1}
{"v": 1	"t": 19469	"P": 1002.0	"F": 1}
{"v": 1	"t": 19490	"P": 1000.5	"F": 1}
{"v": 1	"t": 19510	"P": 1002.25	"F": 1}
{"v": 1	"t": 19530	"P": 1008.5	"F": 1}
{"v": 1	"t": 19550	"P": 1003.75	"F": 1}
{"v": 1	"t": 19571	"P": 999.25	"F": 1}
{"v": 1	"t": 19591	"P": 1003.5	"F": 1}
{"v": 1	"t": 19612	"P": 1003.5	"F": 1}
{"v": 1	"t": 19632	"P": 1001.5	"F": 1}
{"v": 1	"t": 19652	"P": 1003.25	"F": 1}
{"v": 1	"t": 19673	"P": 1005.75	"F": 1}
{"v": 1	"t": 19693	"P": 1002.0	"F": 1}
{"v": 1	"t": 19713	"P": 1000.5	"F": 1}
{"v": 1	"t": 19734	"P": 1006.25	"F": 2}
{"v": 1	"t": 19754	"P": 1003.0	"F": 1}
{"v": 1	"t": 19775	"P": 999.25	"F": 1}
{"v": 1	"t": 19795	"P": 1004.25	"F": 1}
{"v": 1	"t": 19815	"P": 1005.5	"F": 1}
{"v": 1	"t": 19836	"P": 1000.5	"F": 2}
{"v": 1	"t": 19856	"P": 1000.0	"F": 1}
{"v": 1	"t": 19876	"P": 1007.75	"F": 1}
{"v": 1	"t": 19897	"P": 1001.5	"F": 1}
{"v": 1	"t": 19917	"P": 998.5	"F": 1}
{"v": 1	"t": 19938	"P": 1004.5	"F": 1}
{"v": 1	"t": 19958	"P": 1003.75	"F": 2}
{"v": 1	"t": 19978	"P": 1000.75	"F": 1}
{"v": 1	"t": 19999	"P": 1005.0	"F": 1}
{"v": 1	"t": 20019	"P": 1004.5	"F": 1}
{"v": 1	"t": 20039	"P": 1000.0	"F": 1}
{"v": 1	"t": 20060	"P": 1000.75	"F": 1}
{"v": 1	"t": 20080	"P": 1005.25	"F": 2}
{"v": 1	"t": 20101	"P": 1001.25	"F": 1}
{"v": 1	"t": 20121	"P": 1000.0	"F": 1}
{"v": 1	"t": 20141	"P": 1006.5	"F": 1}
{"v": 1	"t": 20162	"P": 1002.75	"F": 1}
{"v": 1	"t": 20182	"P": 1000.25	"F": 1}
{"v": 1	"t": 20203	"P": 998.25	"F": 1}
{"v": 1	"t": 20223	"P": 1003.5	"F": 1}
{"v": 1	"t": 20243	"P": 999.25	"F": 1}
{"v": 1	"t": 20264	"P": 1003.25	"F": 1}
{"v": 1	"t": 20284	"P": 1005.25	"F": 1}
{"v": 1	"t": 20304	"P": 999.5	"F": 1}
{"v": 1	"t": 20325	"P": 1001.5	"F": 1}
{"v": 1	"t": 20345	"P": 1005.75	"F": 1}
{"v": 1	"t": 20366	"P": 1002.5	"F": 1}
{"v": 1	"t": 20386	"P": 999.0	"F": 1	"C": 39.435	"D": 3310	"sn": 54091929832280	"file": "/data/device_log/data0000.out"}
{"v": 1	"t": 20406	"P": 1004.75	"F": 1}
{"v": 1	"t": 20427	"P": 1003.25	"F": 1}
{"v": 1	"t": 20447	"P": 1000.0	"F": 1}
{"v": 1	"t": 20467	"P": 1004.25	"F": 2}
{"v": 1	"t": 20488	"P": 1004.0	"F": 2}
{"v": 1	"t": 20508	"P": 1002.25	"F": 1}
{"v": 1	"t": 20528	"P": 998.25	"F": 1}
{"v": 1	"t": 20549	"P": 1000.5	"F": 1}
{"v": 1	"t": 20569	"P": 1003.0	"F": 2}
{"v": 1	"t": 20589	"P": 1002.0	"F": 1}
{"v": 1	"t": 20610	"P": 998.5	"F": 1}
{"v": 1	"t": 20630	"P": 1004.75	"F": 1}
{"v": 1	"t": 20650	"P": 1003.0	"F": 1}
{"v": 1	"t": 20671	"P": 1000.0	"F": 1}
{"v": 1	"t": 20691	"P": 1002.75	"F": 1}
{"v": 1	"t": 20712	"P": 1003.5	"F": 1}
{"v": 1	"t": 20732	"P": 1000.0	"F": 1}
{"v": 1	"t": 20752	"P": 1000.5	"F": 1}
{"v": 1	"t": 20773	"P": 1006.75	"F": 1}
{"v": 1	"t": 20793	"P": 1001.25	"F": 1}
{"v": 1	"t": 20813	"P": 999.25	"F": 1}
{"v": 1	"t": 20834	"P": 1005.0	"F": 1}
{"v": 1	"t": 20854	"P": 1001.75	"F": 1}
{"v": 1	"t": 20875	"P": 999.75	"F": 1}
{"v": 1	"t": 20895	"P": 1003.5	"F": 1}
{"v": 1	"t": 20915	"P": 1002.75	"F": 1}
{"v": 1	"t": 20936	"P": 999.25	"F": 1}
{"v": 1	"t": 20956	"P": 1001.0	"F": 1}
{"v": 1	"t": 20976	"P": 1007.75	"F": 1}
{"v": 1	"t": 20997	"P": 1002.5	"F": 1}
{"v": 1	"t": 21017	"P": 999.75	"F": 1}
{"v": 1	"t": 21037	"P": 1002.5	"F": 1}
{"v": 1	"t": 21058	"P": 1005.25	"F": 1}
{"v": 1	"t": 21078	"P": 1002.5	"F": 1}
{"v": 1	"t": 21098	"P": 1002.0	"F": 1}
{"v": 1	"t": 21119	"P": 1004.5	"F": 1}
{"v": 1	"t": 21139	"P": 1003.75	"F": 1}
{"v": 1	"t": 21160	"P": 1000.5	"F": 1}
{"v": 1	"t": 21180	"P": 1001.5	"F": 1}
{"v": 1	"t": 21200	"P": 1004.5	"F": 1}
{"v": 1	"t": 21221	"P": 1000.25	"F": 2}
{"v": 1	"t": 21241	"P": 1000.0	"F": 1}
{"v": 1	"t": 21261	"P": 1003.75	"F": 1}
{"v": 1	"t": 21282	"P": 1002.0	"F": 1}
{"v": 1	"t": 21302	"P": 1000.25	"F": 1}
{"v": 1	"t": 21322	"P": 1002.25	"F": 1}
{"v": 1	"t": 21343	"P": 1005.0	"F": 1}
{"v": 1	"t": 21363	"P": 1001.25	"F": 1}
{"v": 1	"t": 21383	"P": 999.75	"F": 1}
{"v": 1	"t": 21404	"P": 1005.25	"F": 1	"C": 39.565	"D": 3310	"sn": 54091929832280	"file": "/data/device_log/data0000.out"}
{"v": 1	"t": 21424	"P": 1004.5	"F": 1}
{"v": 1	"t": 21444	"P": 1001.0	"F": 1}
{"v": 1	"t": 21465	"P": 1000.75	"F": 2}
{"v": 1	"t": 21485	"P": 1006.25	"F": 1}
{"v": 1	"t": 21505	"P": 1002.5	"F": 1}
{"v": 1	"t": 21526	"P": 1000.5	"F": 1}
{"v": 1	"t": 21546	"P": 1001.0	"F": 1}
{"v": 1	"t": 21567	"P": 1005.25	"F": 1}
{"v": 1	"t": 21587	"P": 1001.25	"F": 1}
{"v": 1	"t": 21607	"P": 1001.0	"F": 1}
{"v": 1	"t": 21628	"P": 1005.75	"F": 1}
{"v": 1	"t": 21648	"P": 1003.25	"F": 1}
{"v": 1	"t": 21668	"P": 999.75	"F": 1}
{"v": 1	"t": 21689	"P": 1003.0	"F": 1}
{"v": 1	"t": 21709	"P": 1004.5	"F": 1}
{"v": 1	"t": 21729	"P": 999.75	"F": 1}
{"v": 1	"t": 21750	"P": 1001.0	"F": 1}
{"v": 1	"t": 21770	"P": 1005.25	"F": 1}
{"v": 1	"t": 21790	"P": 1002.0	"F": 1}
{"v": 1	"t": 21811	"P": 999.25	"F": 1}
{"v": 1	"t": 21831	"P": 1002.0	"F": 1}
{"v": 1	"t": 21851	"P": 1007.5	"F": 1}
{"v": 1	"t": 21872	"P": 1002.25	"F": 1}
{"v": 1	"t": 21892	"P": 999.25	"F": 1}
{"v": 1	"t": 21913	"P": 1005.0	"F": 1}
{"v": 1	"t": 21933	"P": 1004.5	"F": 1}
{"v": 1	"t": 21953	"P": 1000.5	"F": 1}
{"v": 1	"t": 21974	"P": 1001.75	"F": 1}
{"v": 1	"t": 21994	"P": 1006.5	"F": 1}
{"v": 1	"t": 22014	"P": 1001.75	"F": 1}
{"v": 1	"t": 22035	"P": 998.25	"F": 1}
{"v": 1	"t": 22055	"P": 1004.25	"F": 1}
{"v": 1	"t": 22075	"P": 1004.0	"F": 2}
{"v": 1	"t": 22096	"P": 1000.25	"F": 1}
{"v": 1	"t": 22116	"P": 1000.75	"F": 1}
{"v": 1	"t": 22136	"P": 1005.75	"F": 1}
{"v": 1	"t": 22157	"P": 1002.5	"F": 1}
{"v": 1	"t": 22177	"P": 1000.75	"F": 1}
{"v": 1	"t": 22197	"P": 1001.0	"F": 1}
{"v": 1	"t": 22218	"P": 1004.5	"F": 1}
{"v": 1	"t": 22238	"P": 1003.75	"F": 1}
{"v": 1	"t": 22258	"P": 1000.25	"F": 1}
{"v": 1	"t": 22279	"P": 1005.5	"F": 1}
{"v": 1	"t": 22299	"P": 1002.75	"F": 1}
{"v": 1	"t": 22320	"P": 1002.0	"F": 1}
{"v": 1	"t": 22340	"P": 1002.25	"F": 1}
{"v": 1	"t": 22360	"P": 1004.75	"F": 1}
{"v": 1	"t": 22381	"P": 1001.5	"F": 1}
{"v": 1	"t": 22401	"P": 1001.25	"F": 1}
{"v": 1	"t": 22421	"P": 1005.75	"F": 1	"C": 39.565	"D": 3311	"sn": 54091929832280	"file": "/data/device_log/data0000.out"}
{"v": 1	"t": 22442	"P": 1003.5	"F": 1}
{"v": 1	"t": 22462	"P": 999.75	"F": 1}
{"v": 1	"t": 22482	"P": 1000.25	"F": 1}
{"v": 1	"t": 22503	"P": 1006.0	"F": 1}
{"v": 1	"t": 22523	"P": 1002.5	"F": 1}
{"v": 1	"t": 22543	"P": 999.5	"F": 1}
{"v": 1	"t": 22564	"P": 1004.5	"F": 1}
{"v": 1	"t": 22584	"P": 1004.75	"F": 1}
{"v": 1	"t": 22604	"P": 1000.25	"F": 1}
{"v": 1	"t": 22625	"P": 999.25	"F": 1}
{"v": 1	"t": 22645	"P": 1006.0	"F": 2}
{"v": 1	"t": 22666	"P": 1001.0	"F": 1}
{"v": 1	"t": 22686	"P": 999.5	"F": 1}
{"v": 1	"t": 22706	"P": 1005.0	"F": 1}
{"v": 1	"t": 22727	"P": 1001.25	"F": 1}
{"v": 1	"t": 22747	"P": 998.75	"F": 1}
{"v": 1	"t": 22768	"P": 1005.5	"F": 1}
{"v": 1	"t": 22788	"P": 1001.75	"F": 1}
{"v": 1	"t": 22808	"P": 999.25	"F": 1}
{"v": 1	"t": 22829	"P": 1003.0	"F": 1}
{"v": 1	"t": 22849	"P": 1006.0	"F": 1}
{"v": 1	"t": 22869	"P": 1001.5	"F": 1}
{"v": 1	"t": 22890	"P": 1001.5	"F": 1}
{"v": 1	"t": 22910	"P": 1005.5	"F": 1}
{"v": 1	"t": 22931	"P": 1001.0	"F": 2}
{"v": 1	"t": 22951	"P": 999.5	"F": 2}
{"v": 1	"t": 22971	"P": 1004.5	"F": 1}
{"v": 1	"t": 22992	"P": 1003.25	"F": 1}
{"v": 1	"t": 23012	"P": 999.25	"F": 1}
{"v": 1	"t": 23032	"P": 1001.75	"F": 1}
{"v": 1	"t": 23053	"P": 1005.5	"F": 1}
{"v": 1	"t": 23073	"P": 1001.25	"F": 1}
{"v": 1	"t": 23093	"P": 1000.5	"F": 1}
{"v": 1	"t": 23114	"P": 1006.0	"F": 1}
{"v": 1	"t": 23134	"P": 1001.0	"F": 1}
{"v": 1	"t": 23155	"P": 1000.75	"F": 1}
{"v": 1	"t": 23175	"P": 1004.75	"F": 1}
{"v": 1	"t": 23195	"P": 1001.25	"F": 1}
{"v": 1	"t": 23216	"P": 1000.0	"F": 1}
{"v": 1	"t": 23236	"P": 1002.5	"F": 1}
{"v": 1	"t": 23256	"P": 1005.75	"F": 1}
{"v": 1	"t": 23277	"P": 1001.25	"F": 1}
{"v": 1	"t": 23297	"P": 999.25	"F": 1}
{"v": 1	"t": 23318	"P": 1004.25	"F": 1}
{"v": 1	"t": 23338	"P": 1003.0	"F": 1}
{"v": 1	"t": 23358	"P": 999.75	"F": 1}
{"v": 1	"t": 23379	"P": 1002.0	"F": 1}
{"v": 1	"t": 23399	"P": 1004.5	"F": 1}
{"v": 1	"t": 23419	"P": 1002.25	"F": 1}
{"v": 1	"t": 23440	"P": 1000.25	"F": 1	"C": 39.625	"D": 3312	"sn": 54091929832280	"file": "/data/device_log/data0000.out"}
{"v": 1	"t": 23460	"P": 1006.25	"F": 1}
{"v": 1	"t": 23480	"P": 1003.5	"F": 1}
{"v": 1	"t": 23501	"P": 1000.0	"F": 1}
{"v": 1	"t": 23521	"P": 1003.25	"F": 1}
{"v": 1	"t": 23541	"P": 1004.25	"F": 1}
{"v": 1	"t": 23562	"P": 1000.25	"F": 1}
{"v": 1	"t": 23582	"P": 999.75	"F": 1}
{"v": 1	"t": 23603	"P": 1004.0	"F": 1}
{"v": 1	"t": 23623	"P": 1004.5	"F": 1}
{"v": 1	"t": 23643	"P": 1000.0	"F": 2}
{"v": 1	"t": 23664	"P": 1004.5	"F": 1}
{"v": 1	"t": 23684	"P": 1003.75	"F": 1}
{"v": 1	"t": 23704	"P": 1003.0	"F": 2}
{"v": 1	"t": 23725	"P": 1000.25	"F": 1}
{"v": 1	"t": 23745	"P": 1005.25	"F": 1}
{"v": 1	"t": 23765	"P": 1004.5	"F": 1}
{"v": 1	"t": 23786	"P": 1001.5	"F": 1}
{"v": 1	"t": 23806	"P": 1001.75	"F": 1}
{"v": 1	"t": 23827	"P": 1000.75	"F": 1}
{"v": 1	"t": 23848	"P": 1006.0	"F": 1}
{"v": 1	"t": 23868	"P": 1004.25	"F": 1}
{"v": 1	"t": 23888	"P": 1000.5	"F": 1}
{"v": 1	"t": 23909	"P": 1003.75	"F": 1}
{"v": 1	"t": 23929	"P": 1003.5	"F": 1}
{"v": 1	"t": 23949	"P": 1001.0	"F": 1}
{"v": 1	"t": 23970	"P": 999.25	"F": 1}
{"v": 1	"t": 23990	"P": 1005.0	"F": 1}
{"v": 1	"t": 24010	"P": 1002.5	"F": 1}
{"v": 1	"t": 24031	"P": 1001.25	"F": 1}
{"v": 1	"t": 24051	"P": 1004.25	"F": 1}
{"v": 1	"t": 24072	"P": 1004.25	"F": 1}
{"v": 1	"t": 24092	"P": 1001.75	"F": 1}
{"v": 1	"t": 24112	"P": 1000.5	"F": 1}
{"v": 1	"t": 24133	"P": 1006.75	"F": 1}
{"v": 1	"t": 24153	"P": 1003.25	"F": 2}
{"v": 1	"t": 24173	"P": 999.75	"F": 1}
{"v": 1	"t": 24194	"P": 1004.75	"F": 1}
{"v": 1	"t": 24214	"P": 1006.0	"F": 1}
{"v": 1	"t": 24234	"P": 1001.25	"F": 1}
{"v": 1	"t": 24255	"P": 1001.25	"F": 1}
{"v": 1	"t": 24275	"P": 1004.5	"F": 1}
{"v": 1	"t": 24296	"P": 1001.5	"F": 1}
{"v": 1	"t": 24316	"P": 1000.0	"F": 1}
{"v": 1	"t": 24336	"P": 1003.75	"F": 1}
{"v": 1	"t": 24357	"P": 1003.75	"F": 2}
{"v": 1	"t": 24377	"P": 1000.75	"F": 1}
{"v": 1	"t": 24397	"P": 1002.25	"F": 1}
{"v": 1	"t": 24418	"P": 1004.75	"F": 1}
{"v": 1	"t": 24438	"P": 1001.25	"F": 1}
{"v": 1	"t": 24458	"P": 999.0	"F": 1	"C": 39.725	"D": 3312	"sn": 54091929832280	"file": "/data/device_log/data0000.out"}
{"v": 1	"t": 24479	"P": 1005.0	"F": 1}
{"v": 1	"t": 24499	"P": 1004.25	"F": 1}
{"v": 1	"t": 24519	"P": 1003.0	"F": 1}
{"v": 1	"t": 24540	"P": 1001.75	"F": 1}
{"v": 1	"t": 24560	"P": 1005.0	"F": 1}
{"v": 1	"t": 24580	"P": 1004.5	"F": 2}
{"v": 1	"t": 24601	"P": 1000.5	"F": 1}
{"v": 1	"t": 24621	"P": 999.0	"F": 1}
{"v": 1	"t": 24641	"P": 1001.0	"F": 1}
{"v": 1	"t": 24661	"P": 1007.25	"F": 1}
{"v": 1	"t": 24682	"P": 1003.25	"F": 1}
{"v": 1	"t": 24702	"P": 1001.75	"F": 1}
{"v": 1	"t": 24722	"P": 999.0	"F": 1}
{"v": 1	"t": 24742	"P": 1002.0	"F": 1}
{"v": 1	"t": 24763	"P": 1000.75	"F": 1}
{"v": 1	"t": 24784	"P": 1000.75	"F": 1}
{"v": 1	"t": 24804	"P": 1006.25	"F": 1}
{"v": 1	"t": 24824	"P": 1003.75	"F": 1}
{"v": 1	"t": 24844	"P": 1001.0	"F": 1}
{"v": 1	"t": 24865	"P": 999.0	"F": 1}
{"v": 1	"t": 24885	"P": 1004.75	"F": 1}
{"v": 1	"t": 24905	"P": 1005.75	"F": 1}
{"v": 1	"t": 24925	"P": 1002.5	"F": 1}
{"v": 1	"t": 24946	"P": 1000.5	"F": 1}
{"v": 1	"t": 24966	"P": 997.25	"F": 1}
{"v": 1	"t": 24986	"P": 1005.25	"F": 1}
{"v": 1	"t": 25006	"P": 1004.75	"F": 1}
{"v": 1	"t": 25027	"P": 1001.75	"F": 1}
{"v": 1	"t": 25047	"P": 999.25	"F": 1}
{"v": 1	"t": 25067	"P": 1002.0	"F": 1}
{"v": 1	"t": 25088	"P": 1004.5	"F": 1}
{"v": 1	"t": 25108	"P": 1003.5	"F": 1}
{"v": 1	"t": 25128	"P": 1000.0	"F": 1}
{"v": 1	"t": 25148	"P": 998.0	"F": 1}
{"v": 1	"t": 25169	"P": 1003.75	"F": 1}
{"v": 1	"t": 25189	"P": 1005.5	"F": 1}
{"v": 1	"t": 25209	"P": 1002.75	"F": 1}
{"v": 1	"t": 25229	"P": 999.5	"F": 1}
{"v": 1	"t": 25250	"P": 1000.0	"F": 1}
{"v": 1	"t": 25270	"P": 1007.25	"F": 1}
{"v": 1	"t": 25290	"P": 1003.25	"F": 1}
{"v": 1	"t": 25311	"P": 1001.25	"F": 2}
{"v": 1	"t": 25331	"P": 999.0	"F": 1}
{"v": 1	"t": 25351	"P": 1002.75	"F": 1}
{"v": 1	"t": 25371	"P": 1005.75	"F": 1}
{"v": 1	"t": 25392	"P": 1003.25	"F": 1}
{"v": 1	"t": 25412	"P": 1001.0	"F": 1}
{"v": 1	"t": 25432	"P": 997.25	"F": 1}
{"v": 1	"t": 25452	"P": 1004.75	"F": 1}
{"v": 1	"t": 25473	"P": 1004.5	"F": 1	"C": 39.78	"D": 3313	"sn": 54091929832280	"file": "/data/device_log/data0000.out"}
{"v": 1	"t": 25493	"P": 1002.0	"F": 1}
{"v": 1	"t": 25513	"P": 999.25	"F": 1}
{"v": 1	"t": 25534	"P": 1002.25	"F": 1}
{"v": 1	"t": 25554	"P": 1007.25	"F": 1}
{"v": 1	"t": 25574	"P": 1003.5	"F": 1}
{"v": 1	"t": 25594	"P": 1000.0	"F": 1}
{"v": 1	"t": 25615	"P": 1001.0	"F": 2}
{"v": 1	"t": 25635	"P": 1005.5	"F": 1}
{"v": 1	"t": 25655	"P": 1003.75	"F": 1}
{"v": 1	"t": 25676	"P": 1001.75	"F": 1}
{"v": 1	"t": 25696	"P": 999.75	"F": 1}
{"v": 1	"t": 25716	"P": 1003.0	"F": 1}
{"v": 1	"t": 25736	"P": 1004.75	"F": 1}
{"v": 1	"t": 25757	"P": 1003.25	"F": 1}
{"v": 1	"t": 25777	"P": 1000.0	"F": 1}
{"v": 1	"t": 25797	"P": 1003.25	"F": 2}
{"v": 1	"t": 25817	"P": 1005.5	"F": 1}
{"v": 1	"t": 25839	"P": 1003.0	"F": 1}
{"v": 1	"t": 25859	"P": 999.75	"F": 2}
{"v": 1	"t": 25880	"P": 1000.75	"F": 1}
{"v": 1	"t": 25900	"P": 1004.0	"F": 1}
{"v": 1	"t": 25920	"P": 1004.0	"F": 1}
{"v": 1	"t": 25941	"P": 1000.75	"F": 1}
{"v": 1	"t": 25961	"P": 998.5	"F": 2}
{"v": 1	"t": 25981	"P": 1001.0	"F": 1}
{"v": 1	"t": 26001	"P": 1005.5	"F": 1}
{"v": 1	"t": 26022	"P": 1003.25	"F": 1}
{"v": 1	"t": 26042	"P": 1001.75	"F": 2}
{"v": 1	"t": 26062	"P": 998.25	"F": 1}
{"v": 1	"t": 26082	"P": 1004.0	"F": 1}
{"v": 1	"t": 26103	"P": 1005.0	"F": 1}
{"v": 1	"t": 26123	"P": 1003.25	"F": 1}
{"v": 1	"t": 26143	"P": 1000.25	"F": 1}
{"v": 1	"t": 26163	"P": 1000.5	"F": 1}
{"v": 1	"t": 26184	"P": 1005.5	"F": 1}
{"v": 1	"t": 26204	"P": 1006.0	"F": 1}
{"v": 1	"t": 26224	"P": 1004.0	"F": 1}
{"v": 1	"t": 26245	"P": 998.5	"F": 1}
{"v": 1	"t": 26265	"P": 1000.5	"F": 1}
{"v": 1	"t": 26285	"P": 1007.0	"F": 1}
{"v": 1	"t": 26305	"P": 1004.75	"F": 1}
{"v": 1	"t": 26326	"P": 1001.0	"F": 2}
{"v": 1	"t": 26346	"P": 996.25	"F": 1}
{"v": 1	"t": 26366	"P": 1004.25	"F": 1}
{"v": 1	"t": 26386	"P": 1004.75	"F": 1}
{"v": 1	"t": 26407	"P": 1001.25	"F": 1}
{"v": 1	"t": 26427	"P": 1001.0	"F": 1}
{"v": 1	"t": 26447	"P": 1001.5	"F": 1}
{"v": 1	"t": 26468	"P": 1006.25	"F": 1}
{"v": 1	"t": 26488	"P": 1003.75	"F": 1	"C": 39.88	"D": 3313	"sn": 54091929832280	"file": "/data/device_log/data0000.out"}
{"v": 1	"t": 26508	"P": 1003.0	"F": 1}
{"v": 1	"t": 26529	"P": 1001.5	"F": 1}
{"v": 1	"t": 26549	"P": 1006.25	"F": 1}
{"v": 1	"t": 26569	"P": 1002.5	"F": 1}
{"v": 1	"t": 26590	"P": 999.0	"F": 1}
{"v": 1	"t": 26610	"P": 1001.5	"F": 1}
{"v": 1	"t": 26630	"P": 1007.0	"F": 1}
{"v": 1	"t": 26650	"P": 1004.0	"F": 1}
{"v": 1	"t": 26671	"P": 1000.0	"F": 2}
{"v": 1	"t": 26691	"P": 999.25	"F": 2}
{"v": 1	"t": 26711	"P": 1001.0	"F": 1}
{"v": 1	"t": 26731	"P": 1006.5	"F": 1}
{"v": 1	"t": 26752	"P": 1004.25	"F": 1}
{"v": 1	"t": 26772	"P": 1001.25	"F": 1}
{"v": 1	"t": 26792	"P": 999.75	"F": 1}
{"v": 1	"t": 26812	"P": 1004.75	"F": 2}
{"v": 1	"t": 26833	"P": 1005.75	"F": 1}
{"v": 1	"t": 26853	"P": 1001.5	"F": 1}
{"v": 1	"t": 26873	"P": 999.75	"F": 2}
{"v": 1	"t": 26894	"P": 1000.0	"F": 1}
{"v": 1	"t": 26914	"P": 1004.75	"F": 1}
{"v": 1	"t": 26934	"P": 1004.25	"F": 2}
{"v": 1	"t": 26954	"P": 1000.75	"F": 1}
{"v": 1	"t": 26975	"P": 1000.5	"F": 1}
{"v": 1	"t": 26995	"P": 1003.25	"F": 1}
{"v": 1	"t": 27015	"P": 1003.75	"F": 1}
{"v": 1	"t": 27035	"P": 1000.75	"F": 1}
{"v": 1	"t": 27056	"P": 999.0	"F": 1}
{"v": 1	"t": 27076	"P": 1000.0	"F": 1}
{"v": 1	"t": 27096	"P": 1006.0	"F": 1}
{"v": 1	"t": 27117	"P": 1004.5	"F": 1}
{"v": 1	"t": 27137	"P": 1001.0	"F": 1}
{"v": 1	"t": 27157	"P": 999.75	"F": 1}
{"v": 1	"t": 27177	"P": 1005.0	"F": 1}
{"v": 1	"t": 27198	"P": 1006.0	"F": 1}
{"v": 1	"t": 27218	"P": 1003.5	"F": 1}
{"v": 1	"t": 27238	"P": 1000.75	"F": 1}
{"v": 1	"t": 27258	"P": 999.5	"F": 1}
{"v": 1	"t": 27279	"P": 1004.25	"F": 1}
{"v": 1	"t": 27299	"P": 1004.0	"F": 1}
{"v": 1	"t": 27320	"P": 998.5	"F": 1}
{"v": 1	"t": 27340	"P": 1005.0	"F": 1}
{"v": 1	"t": 27360	"P": 1002.0	"F": 2}
{"v": 1	"t": 27381	"P": 998.75	"F": 1}
{"v": 1	"t": 27401	"P": 1002.5	"F": 1}
{"v": 1	"t": 27421	"P": 1004.75	"F": 1}
{"v": 1	"t": 27442	"P": 1000.75	"F": 1}
{"v": 1	"t": 27462	"P": 999.0	"F": 1}
{"v": 1	"t": 27483	"P": 1003.25	"F": 1}
{"v": 1	"t": 27503	"P": 1004.25	"F": 2	"C": 39.92	"D": 3314	"sn": 54091929832280	"file": "/data/device_log/data0000.out"}
{"v": 1	"t": 27523	"P": 1001.0	"F": 1}
{"v": 1	"t": 27544	"P": 1001.25	"F": 1}
{"v": 1	"t": 27564	"P": 1006.25	"F": 1}
{"v": 1	"t": 27584	"P": 1003.5	"F": 2}
{"v": 1	"t": 27605	"P": 998.25	"F": 1}
{"v": 1	"t": 27625	"P": 1004.75	"F": 2}
{"v": 1	"t": 27645	"P": 1002.0	"F": 1}
{"v": 1	"t": 27666	"P": 998.25	"F": 1}
{"v": 1	"t": 27686	"P": 1004.75	"F": 1}
{"v": 1	"t": 27707	"P": 1005.0	"F": 2}
{"v": 1	"t": 27727	"P": 1000.0	"F": 1}
{"v": 1	"t": 27747	"P": 999.25	"F": 2}
{"v": 1	"t": 27768	"P": 1006.0	"F": 1}
{"v": 1	"t": 27788	"P": 1003.25	"F": 1}
{"v": 1	"t": 27808	"P": 1000.0	"F": 1}
{"v": 1	"t": 27829	"P": 1004.0	"F": 2}
{"v": 1	"t": 27849	"P": 1005.25	"F": 1}
{"v": 1	"t": 27869	"P": 999.5	"F": 1}
{"v": 1	"t": 27890	"P": 1002.75	"F": 1}
{"v": 1	"t": 27910	"P": 1005.0	"F": 1}
{"v": 1	"t": 27931	"P": 1001.75	"F": 1}
{"v": 1	"t": 27951	"P": 1000.5	"F": 1}
{"v": 1	"t": 27971	"P": 1005.75	"F": 1}
{"v": 1	"t": 27992	"P": 1003.75	"F": 2}
{"v": 1	"t": 28012	"P": 1000.75	"F": 1}
{"v": 1	"t": 28032	"P": 1002.75	"F": 2}
{"v": 1	"t": 28053	"P": 1004.5	"F": 2}
{"v": 1	"t": 28073	"P": 1002.0	"F": 1}
{"v": 1	"t": 28093	"P": 999.25	"F": 2}
{"v": 1	"t": 28114	"P": 1006.0	"F": 2}
{"v": 1	"t": 28134	"P": 1001.75	"F": 1}
{"v": 1	"t": 28155	"P": 1000.25	"F": 2}
{"v": 1	"t": 28175	"P": 1001.25	"F": 2}
{"v": 1	"t": 28195	"P": 1004.75	"F": 1}
{"v": 1	"t": 28216	"P": 1001.0	"F": 2}
{"v": 1	"t": 28236	"P": 998.75	"F": 1}
{"v": 1	"t": 28256	"P": 1003.75	"F": 1}
{"v": 1	"t": 28277	"P": 1001.0	"F": 1}
{"v": 1	"t": 28297	"P": 998.75	"F": 1}
{"v": 1	"t": 28317	"P": 1002.75	"F": 1}
{"v": 1	"t": 28338	"P": 1006.25	"F": 1}
{"v": 1	"t": 28358	"P": 1000.75	"F": 1}
{"v": 1	"t": 28378	"P": 998.5	"F": 2}
{"v": 1	"t": 28399	"P": 1005.75	"F": 1}
{"v": 1	"t": 28419	"P": 1003.5	"F": 1}
{"v": 1	"t": 28439	"P": 999.0	"F": 2}
{"v": 1	"t": 28460	"P": 1002.0	"F": 1}
{"v": 1	"t": 28480	"P": 1005.75	"F": 2}
{"v": 1	"t": 28501	"P": 1001.5	"F": 1}
{"v": 1	"t": 28521	"P": 1000.25	"F": 1	"C": 39.95	"D": 3315	"sn": 54091929832280	"file": "/data/device_log/data0000.out"}
{"v": 1	"t": 28541	"P": 1003.75	"F": 1}
{"v": 1	"t": 28562	"P": 1003.0	"F": 1}
{"v": 1	"t": 28582	"P": 1001.5	"F": 1}
{"v": 1	"t": 28602	"P": 1003.75	"F": 1}
{"v": 1	"t": 28623	"P": 1004.5	"F": 1}
{"v": 1	"t": 28643	"P": 1002.25	"F": 1}
{"v": 1	"t": 28663	"P": 999.0	"F": 1}
{"v": 1	"t": 28684	"P": 1005.5	"F": 2}
{"v": 1	"t": 28704	"P": 1003.5	"F": 1}
{"v": 1	"t": 28724	"P": 1000.0	"F": 1}
{"v": 1	"t": 28745	"P": 1000.5	"F": 1}
{"v": 1	"t": 28765	"P": 1006.5	"F": 1}
{"v": 1	"t": 28786	"P": 1001.75	"F": 1}
{"v": 1	"t": 28806	"P": 997.5	"F": 1}
{"v": 1	"t": 28826	"P": 1004.75	"F": 1}
{"v": 1	"t": 28847	"P": 1004.0	"F": 1}
{"v": 1	"t": 28867	"P": 999.75	"F": 1}
{"v": 1	"t": 28887	"P": 1000.0	"F": 1}
{"v": 1	"t": 28908	"P": 1007.75	"F": 1}
{"v": 1	"t": 28928	"P": 1002.25	"F": 1}
{"v": 1	"t": 28948	"P": 1000.25	"F": 1}
{"v": 1	"t": 28969	"P": 1003.0	"F": 1}
{"v": 1	"t": 28989	"P": 1004.75	"F": 1}
{"v": 1	"t": 29009	"P": 1001.0	"F": 1}
{"v": 1	"t": 29030	"P": 1002.0	"F": 1}
{"v": 1	"t": 29050	"P": 1005.5	"F": 1}
{"v": 1	"t": 29070	"P": 1003.25	"F": 1}
{"v": 1	"t": 29091	"P": 998.25	"F": 1}
{"v": 1	"t": 29111	"P": 1001.0	"F": 1}
{"v": 1	"t": 29132	"P": 1004.5	"F": 1}
{"v": 1	"t": 29152	"P": 1000.5	"F": 1}
{"v": 1	"t": 29172	"P": 1001.0	"F": 1}
{"v": 1	"t": 29193	"P": 1004.5	"F": 1}
{"v": 1	"t": 29213	"P": 1001.75	"F": 1}
{"v": 1	"t": 29233	"P": 999.75	"F": 1}
{"v": 1	"t": 29254	"P": 1004.0	"F": 1}
{"v": 1	"t": 29274	"P": 1004.75	"F": 1}
{"v": 1	"t": 29294	"P": 1000.5	"F": 1}
{"v": 1	"t": 29315	"P": 1000.25	"F": 1}
{"v": 1	"t": 29335	"P": 1005.5	"F": 1}
{"v": 1	"t": 29355	"P": 1003.25	"F": 1}
{"v": 1	"t": 29376	"P": 997.0	"F": 1}
{"v": 1	"t": 29396	"P": 1003.0	"F": 1}
{"v": 1	"t": 29416	"P": 1004.75	"F": 1}
{"v": 1	"t": 29437	"P": 1001.0	"F": 1}
{"v": 1	"t": 29457	"P": 999.5	"F": 1}
{"v": 1	"t": 29478	"P": 1003.5	"F": 1}
{"v": 1	"t": 29498	"P": 1004.0	"F": 1}
{"v": 1	"t": 29518	"P": 1001.25	"F": 1}
{"v": 1	"t": 29539	"P": 1002.5	"F": 1	"C": 40.005	"D": 3316	"sn": 54091929832280	"file": "/data/device_log/data0000.out"}
{"v": 1	"t": 29559	"P": 1005.25	"F": 1}
{"v": 1	"t": 29579	"P": 1001.25	"F": 1}
{"v": 1	"t": 29600	"P": 999.5	"F": 1}
{"v": 1	"t": 29620	"P": 1004.75	"F": 1}
{"v": 1	"t": 29640	"P": 1003.5	"F": 1}
{"v": 1	"t": 29661	"P": 1000.0	"F": 1}
{"v": 1	"t": 29681	"P": 999.75	"F": 1}
{"v": 1	"t": 29701	"P": 1005.25	"F": 1}
{"v": 1	"t": 29722	"P": 1004.5	"F": 1}
{"v": 1	"t": 29742	"P": 997.75	"F": 1}
{"v": 1	"t": 29762	"P": 1002.0	"F": 1}
{"v": 1	"t": 29783	"P": 1005.0	"F": 1}
{"v": 1	"t": 29803	"P": 1001.25	"F": 1}
{"v": 1	"t": 29824	"P": 999.5	"F": 2}
{"v": 1	"t": 29844	"P": 1005.75	"F": 1}
{"v": 1	"t": 29864	"P": 1001.25	"F": 1}
{"v": 1	"t": 29885	"P": 1000.5	"F": 1}
{"v": 1	"t": 29905	"P": 1005.0	"F": 1}
{"v": 1	"t": 29926	"P": 1003.0	"F": 1}
{"v": 1	"t": 29946	"P": 998.75	"F": 1}
{"v": 1	"t": 29966	"P": 1005.25	"F": 1}
{"v": 1	"t": 29987	"P": 1002.75	"F": 1}
{"v": 1	"t": 30007	"P": 1000.0	"F": 1}
{"v": 1	"t": 30027	"P": 1002.5	"F": 1}
{"v": 1	"t": 30048	"P": 1003.5	"F": 1}
{"v": 1	"t": 30068	"P": 1001.25	"F": 1}
{"v": 1	"t": 30088	"P": 997.5	"F": 1}
{"v": 1	"t": 30109	"P": 1004.75	"F": 1}
{"v": 1	"t": 30129	"P": 1005.0	"F": 1}
{"v": 1	"t": 30149	"P": 999.5	"F": 1}
{"v": 1	"t": 30170	"P": 999.75	"F": 1}
{"v": 1	"t": 30190	"P": 1004.25	"F": 1}
{"v": 1	"t": 30211	"P": 1001.0	"F": 1}
{"v": 1	"t": 30231	"P": 999.0	"F": 1}
{"v": 1	"t": 30251	"P": 1005.5	"F": 1}
{"v": 1	"t": 30272	"P": 1003.25	"F": 1}
{"v": 1	"t": 30292	"P": 999.75	"F": 1}
{"v": 1	"t": 30312	"P": 1001.25	"F": 1}
{"v": 1	"t": 30333	"P": 1007.0	"F": 1}
{"v": 1	"t": 30353	"P": 1001.25	"F": 1}
{"v": 1	"t": 30373	"P": 999.0	"F": 2}
{"v": 1	"t": 30394	"P": 1003.25	"F": 1}
{"v": 1	"t": 30414	"P": 1002.25	"F": 1}
{"v": 1	"t": 30434	"P": 1001.25	"F": 1}
{"v": 1	"t": 30455	"P": 1002.25	"F": 1}
{"v": 1	"t": 30475	"P": 1005.0	"F": 2}
{"v": 1	"t": 30496	"P": 1001.0	"F": 1}
{"v": 1	"t": 30516	"P": 1000.25	"F": 2}
{"v": 1	"t": 30536	"P": 1006.5	"F": 1}
{"v": 1	"t": 30557	"P": 1003.0	"F": 1	"C": 40.135	"D": 3316	"sn": 54091929832280	"file": "/data/device_log/data0000.out"}
{"v": 1	"t": 30577	"P": 998.75	"F": 1}
{"v": 1	"t": 30597	"P": 1004.25	"F": 2}
{"v": 1	"t": 30618	"P": 1005.25	"F": 1}
{"v": 1	"t": 30638	"P": 1000.25	"F": 2}
{"v": 1	"t": 30659	"P": 1001.0	"F": 1}
{"v": 1	"t": 30679	"P": 1001.5	"F": 1}
{"v": 1	"t": 30699	"P": 1004.75	"F": 1}
{"v": 1	"t": 30720	"P": 998.5	"F": 1}
{"v": 1	"t": 30740	"P": 1002.75	"F": 1}
{"v": 1	"t": 30760	"P": 1003.25	"F": 1}
{"v": 1	"t": 30781	"P": 999.75	"F": 1}
{"v": 1	"t": 30801	"P": 1002.25	"F": 1}
{"v": 1	"t": 30821	"P": 1006.25	"F": 1}
{"v": 1	"t": 30842	"P": 1001.25	"F": 1}
{"v": 1	"t": 30862	"P": 998.75	"F": 1}
{"v": 1	"t": 30883	"P": 1004.75	"F": 1}
{"v": 1	"t": 30903	"P": 1003.25	"F": 1}
{"v": 1	"t": 30923	"P": 998.5	"F": 1}
{"v": 1	"t": 30944	"P": 1001.25	"F": 1}
{"v": 1	"t": 30964	"P": 1006.0	"F": 1}
{"v": 1	"t": 30984	"P": 1003.0	"F": 1}
{"v": 1	"t": 31005	"P": 999.5	"F": 1}
{"v": 1	"t": 31025	"P": 1005.25	"F": 1}
{"v": 1	"t": 31045	"P": 1003.5	"F": 1}
{"v": 1	"t": 31066	"P": 999.25	"F": 1}
{"v": 1	"t": 31086	"P": 997.5	"F": 1}
{"v": 1	"t": 31107	"P": 1004.0	"F": 1}
{"v": 1	"t": 31127	"P": 999.5	"F": 1}
{"v": 1	"t": 31147	"P": 999.25	"F": 1}
{"v": 1	"t": 31168	"P": 1007.5	"F": 1}
{"v": 1	"t": 31188	"P": 1003.75	"F": 1}
{"v": 1	"t": 31208	"P": 999.0	"F": 1}
{"v": 1	"t": 31229	"P": 1002.5	"F": 1}
{"v": 1	"t": 31249	"P": 1004.25	"F": 1}
{"v": 1	"t": 31269	"P": 1001.25	"F": 1}
{"v": 1	"t": 31290	"P": 1001.5	"F": 1}
{"v": 1	"t": 31310	"P": 1004.5	"F": 1}
{"v": 1	"t": 31330	"P": 1004.0	"F": 1}
{"v": 1	"t": 31351	"P": 997.5	"F": 1}
{"v": 1	"t": 31371	"P": 1003.75	"F": 1}
{"v": 1	"t": 31392	"P": 1005.75	"F": 1}
{"v": 1	"t": 31412	"P": 1001.75	"F": 1}
{"v": 1	"t": 31432	"P": 1001.0	"F": 1}
{"v": 1	"t": 31453	"P": 1004.5	"F": 1}
{"v": 1	"t": 31473	"P": 1003.5	"F": 1}
{"v": 1	"t": 31493	"P": 998.75	"F": 1}
{"v": 1	"t": 31514	"P": 1002.25	"F": 1}
{"v": 1	"t": 31534	"P": 1004.75	"F": 1}
{"v": 1	"t": 31554	"P": 1001.5	"F": 1}
{"v": 1	"t": 31575	"P": 1000.5	"F": 1	"C": 40.2	"D": 3317	"sn": 54091929832280	"file": "/data/device_log/data0000.out"}
{"v": 1	"t": 31595	"P": 1006.0	"F": 1}
{"v": 1	"t": 31616	"P": 1002.0	"F": 1}
{"v": 1	"t": 31636	"P": 998.0	"F": 1}
{"v": 1	"t": 31656	"P": 1003.75	"F": 1}
{"v": 1	"t": 31677	"P": 1004.25	"F": 1}
{"v": 1	"t": 31697	"P": 998.75	"F": 1}
{"v": 1	"t": 31717	"P": 1000.5	"F": 1}
{"v": 1	"t": 31738	"P": 1005.5	"F": 1}
{"v": 1	"t": 31758	"P": 1001.75	"F": 1}
{"v": 1	"t": 31778	"P": 998.75	"F": 1}
{"v": 1	"t": 31799	"P": 1006.5	"F": 2}
{"v": 1	"t": 31819	"P": 1004.0	"F": 1}
{"v": 1	"t": 31839	"P": 1000.5	"F": 1}
{"v": 1	"t": 31860	"P": 999.75	"F": 1}
{"v": 1	"t": 31880	"P": 1006.0	"F": 1}
{"v": 1	"t": 31901	"P": 1001.5	"F": 1}
{"v": 1	"t": 31921	"P": 999.0	"F": 1}
{"v": 1	"t": 31941	"P": 1004.5	"F": 2}
{"v": 1	"t": 31962	"P": 1004.5	"F": 2}
{"v": 1	"t": 31982	"P": 1000.25	"F": 1}
{"v": 1	"t": 32002	"P": 999.25	"F": 1}
{"v": 1	"t": 32023	"P": 1006.25	"F": 2}
{"v": 1	"t": 32043	"P": 1000.75	"F": 1}
{"v": 1	"t": 32063	"P": 998.5	"F": 1}
{"v": 1	"t": 32084	"P": 1003.5	"F": 1}
{"v": 1	"t": 32104	"P": 1004.25	"F": 1}
{"v": 1	"t": 32124	"P": 1000.0	"F": 2}
{"v": 1	"t": 32145	"P": 999.75	"F": 1}
{"v": 1	"t": 32165	"P": 1005.5	"F": 2}
{"v": 1	"t": 32186	"P": 1000.75	"F": 1}
{"v": 1	"t": 32206	"P": 997.5	"F": 2}
{"v": 1	"t": 32226	"P": 1006.0	"F": 1}
{"v": 1	"t": 32247	"P": 1002.25	"F": 1}
{"v": 1	"t": 32267	"P": 1000.75	"F": 1}
{"v": 1	"t": 32287	"P": 1004.25	"F": 1}
{"v": 1	"t": 32308	"P": 1004.25	"F": 1}
{"v": 1	"t": 32328	"P": 1001.75	"F": 1}
{"v": 1	"t": 32348	"P": 1000.0	"F": 1}
{"v": 1	"t": 32369	"P": 1003.5	"F": 1}
{"v": 1	"t": 32389	"P": 1004.25	"F": 1}
{"v": 1	"t": 32410	"P": 999.0	"F": 1}
{"v": 1	"t": 32430	"P": 1003.25	"F": 1}
{"v": 1	"t": 32450	"P": 1005.5	"F": 2}
{"v": 1	"t": 32471	"P": 1002.25	"F": 1}
{"v": 1	"t": 32491	"P": 999.25	"F": 1}
{"v": 1	"t": 32511	"P": 1005.75	"F": 1}
{"v": 1	"t": 32532	"P": 1003.75	"F": 2}
{"v": 1	"t": 32552	"P": 1002.0	"F": 2}
{"v": 1	"t": 32572	"P": 1002.75	"F": 1}
{"v": 1	"t": 32593	"P": 1005.25	"F": 2	"C": 40.215	"D": 3318	"sn": 54091929832280	"file": "/data/device_log/data0000.out"}
{"v": 1	"t": 32613	"P": 1002.25	"F": 1}
{"v": 1	"t": 32633	"P": 999.25	"F": 1}
{"v": 1	"t": 32654	"P": 1006.5	"F": 2}
{"v": 1	"t": 32674	"P": 1003.75	"F": 1}
{"v": 1	"t": 32695	"P": 998.75	"F": 1}
{"v": 1	"t": 32715	"P": 1001.5	"F": 1}
{"v": 1	"t": 32735	"P": 1005.5	"F": 1}
{"v": 1	"t": 32756	"P": 999.5	"F": 1}
{"v": 1	"t": 32776	"P": 1001.5	"F": 1}
{"v": 1	"t": 32796	"P": 1004.75	"F": 1}
{"v": 1	"t": 32817	"P": 1002.0	"F": 2}
{"v": 1	"t": 32837	"P": 999.75	"F": 1}
{"v": 1	"t": 32857	"P": 1003.25	"F": 1}
{"v": 1	"t": 32878	"P": 1004.0	"F": 1}
{"v": 1	"t": 32898	"P": 1001.25	"F": 1}
{"v": 1	"t": 32918	"P": 999.75	"F": 1}
{"v": 1	"t": 32939	"P": 1005.0	"F": 1}
{"v": 1	"t": 32959	"P": 1005.25	"F": 2}
{"v": 1	"t": 32980	"P": 997.75	"F": 1}
{"v": 1	"t": 33000	"P": 1001.75	"F": 1}
{"v": 1	"t": 33020	"P": 1006.0	"F": 1}
{"v": 1	"t": 33041	"P": 1001.5	"F": 1}
{"v": 1	"t": 33061	"P": 998.5	"F": 1}
{"v": 1	"t": 33081	"P": 1005.25	"F": 1}
{"v": 1	"t": 33102	"P": 1004.0	"F": 1}
{"v": 1	"t": 33122	"P": 999.25	"F": 2}
{"v": 1	"t": 33142	"P": 1003.75	"F": 2}
{"v": 1	"t": 33163	"P": 1004.0	"F": 1}
{"v": 1	"t": 33183	"P": 1001.5	"F": 1}
{"v": 1	"t": 33203	"P": 1000.0	"F": 1}
{"v": 1	"t": 33224	"P": 1005.25	"F": 1}
{"v": 1	"t": 33244	"P": 1001.75	"F": 1}
{"v": 1	"t": 33265	"P": 998.5	"F": 1}
{"v": 1	"t": 33285	"P": 1003.5	"F": 2}
{"v": 1	"t": 33305	"P": 1002.0	"F": 1}
{"v": 1	"t": 33326	"P": 1000.0	"F": 1}
{"v": 1	"t": 33346	"P": 1001.75	"F": 1}
{"v": 1	"t": 33367	"P": 1003.0	"F": 1}
{"v": 1	"t": 33387	"P": 1001.75	"F": 1}
{"v": 1	"t": 33407	"P": 1000.5	"F": 2}
{"v": 1	"t": 33428	"P": 1005.5	"F": 2}
{"v": 1	"t": 33448	"P": 1001.5	"F": 1}
{"v": 1	"t": 33468	"P": 1000.25	"F": 1}
{"v": 1	"t": 33489	"P": 1002.75	"F": 1}
{"v": 1	"t": 33509	"P": 1002.5	"F": 1}
{"v": 1	"t": 33529	"P": 1000.5	"F": 1}
{"v": 1	"t": 33550	"P": 999.75	"F": 1}
{"v": 1	"t": 33570	"P": 1003.75	"F": 1}
{"v": 1	"t": 33590	"P": 1006.25	"F": 2}
{"v": 1	"t": 33610	"P": 1002.25	"F": 2	"C": 40.255	"D": 3319	"sn": 54091929832280	"file": "/data/device_log/data0000.out"}
{"v": 1	"t": 33631	"P": 999.0	"F": 2}
{"v": 1	"t": 33651	"P": 1001.75	"F": 1}
{"v": 1	"t": 33671	"P": 1005.5	"F": 1}
{"v": 1	"t": 33692	"P": 1003.5	"F": 1}
{"v": 1	"t": 33712	"P": 1000.0	"F": 1}
{"v": 1	"t": 33732	"P": 999.25	"F": 1}
{"v": 1	"t": 33752	"P": 1005.5	"F": 1}
{"v": 1	"t": 33773	"P": 1004.5	"F": 1}
{"v": 1	"t": 33793	"P": 1002.0	"F": 1}
{"v": 1	"t": 33813	"P": 999.25	"F": 1}
{"v": 1	"t": 33833	"P": 1001.0	"F": 2}
{"v": 1	"t": 33854	"P": 1006.75	"F": 2}
{"v": 1	"t": 33874	"P": 1004.25	"F": 1}
{"v": 1	"t": 33894	"P": 1002.0	"F": 1}
{"v": 1	"t": 33915	"P": 999.5	"F": 1}
{"v": 1	"t": 33935	"P": 1004.75	"F": 1}
{"v": 1	"t": 33956	"P": 1000.0	"F": 2}
{"v": 1	"t": 33976	"P": 998.0	"F": 1}
{"v": 1	"t": 33996	"P": 1003.0	"F": 1}
{"v": 1	"t": 34016	"P": 1004.75	"F": 1}
{"v": 1	"t": 34037	"P": 1001.75	"F": 2}
{"v": 1	"t": 34057	"P": 999.5	"F": 2}
{"v": 1	"t": 34077	"P": 1000.0	"F": 2}
{"v": 1	"t": 34098	"P": 1006.5	"F": 1}
{"v": 1	"t": 34118	"P": 1002.75	"F": 1}
{"v": 1	"t": 34138	"P": 1002.25	"F": 1}
{"v": 1	"t": 34158	"P": 998.75	"F": 1}
{"v": 1	"t": 34179	"P": 1004.0	"F": 1}
{"v": 1	"t": 34199	"P": 1005.75	"F": 2}
{"v": 1	"t": 34219	"P": 1003.5	"F": 1}
{"v": 1	"t": 34239	"P": 1000.0	"F": 1}
{"v": 1	"t": 34260	"P": 998.75	"F": 2}
{"v": 1	"t": 34280	"P": 1003.25	"F": 1}
{"v": 1	"t": 34300	"P": 1005.25	"F": 1}
{"v": 1	"t": 34320	"P": 1000.5	"F": 2}
{"v": 1	"t": 34341	"P": 1000.25	"F": 1}
{"v": 1	"t": 34361	"P": 999.0	"F": 2}
{"v": 1	"t": 34381	"P": 1006.0	"F": 1}
{"v": 1	"t": 34402	"P": 1003.75	"F": 1}
{"v": 1	"t": 34422	"P": 999.5	"F": 1}
{"v": 1	"t": 34442	"P": 1000.0	"F": 1}
{"v": 1	"t": 34462	"P": 1003.25	"F": 1}
{"v": 1	"t": 34483	"P": 1002.5	"F": 1}
{"v": 1	"t": 34503	"P": 999.5	"F": 1}
{"v": 1	"t": 34524	"P": 1004.75	"F": 1}
{"v": 1	"t": 34544	"P": 1005.75	"F": 1}
{"v": 1	"t": 34564	"P": 1001.75	"F": 1}
{"v": 1	"t": 34585	"P": 998.0	"F": 1}
{"v": 1	"t": 34605	"P": 1004.5	"F": 1}
{"v": 1	"t": 34625	"P": 1006.75	"F": 1	"C": 40.35	"D": 3320	"sn": 54091929832280	"file": "/data/device_log/data0000.out"}
{"v": 1	"t": 34645	"P": 1002.5	"F": 2}
{"v": 1	"t": 34666	"P": 1000.75	"F": 1}
{"v": 1	"t": 34686	"P": 1002.0	"F": 2}
{"v": 1	"t": 34706	"P": 1008.5	"F": 1}
{"v": 1	"t": 34727	"P": 1007.25	"F": 1}
{"v": 1	"t": 34747	"P": 1004.25	"F": 1}
{"v": 1	"t": 34767	"P": 1001.0	"F": 2}
{"v": 1	"t": 34787	"P": 1000.5	"F": 1}
{"v": 1	"t": 34808	"P": 1007.25	"F": 1}
{"v": 1	"t": 34828	"P": 1005.0	"F": 1}
{"v": 1	"t": 34848	"P": 1001.75	"F": 1}
{"v": 1	"t": 34868	"P": 1000.25	"F": 1}
{"v": 1	"t": 34889	"P": 1007.75	"F": 2}
{"v": 1	"t": 34909	"P": 1006.5	"F": 1}
{"v": 1	"t": 34929	"P": 1002.5	"F": 1}
{"v": 1	"t": 34950	"P": 1001.0	"F": 1}
{"v": 1	"t": 34970	"P": 1002.75	"F": 1}
{"v": 1	"t": 34990	"P": 1007.5	"F": 1}
{"v": 1	"t": 35010	"P": 1006.75	"F": 1}
{"v": 1	"t": 35031	"P": 1001.75	"F": 1}
{"v": 1	"t": 35051	"P": 1005.75	"F": 1}
{"v": 1	"t": 35072	"P": 1004.25	"F": 1}
{"v": 1	"t": 35092	"P": 1000.25	"F": 1}
{"v": 1	"t": 35112	"P": 1002.25	"F": 1}
{"v": 1	"t": 35132	"P": 1006.0	"F": 1}
{"v": 1	"t": 35153	"P": 1008.25	"F": 1}
{"v": 1	"t": 35173	"P": 1003.0	"F": 1}
{"v": 1	"t": 35193	"P": 999.75	"F": 1}
{"v": 1	"t": 35214	"P": 1003.5	"F": 1}
{"v": 1	"t": 35234	"P": 1008.0	"F": 1}
{"v": 1	"t": 35254	"P": 1006.0	"F": 1}
{"v": 1	"t": 35274	"P": 1002.5	"F": 1}
{"v": 1	"t": 35295	"P": 1000.75	"F": 1}
{"v": 1	"t": 35315	"P": 1007.5	"F": 1}
{"v": 1	"t": 35335	"P": 1005.0	"F": 2}
{"v": 1	"t": 35356	"P": 1001.0	"F": 1}
{"v": 1	"t": 35376	"P": 1001.5	"F": 1}
{"v": 1	"t": 35396	"P": 1007.0	"F": 1}
{"v": 1	"t": 35416	"P": 1005.5	"F": 1}
{"v": 1	"t": 35437	"P": 1004.0	"F": 1}
{"v": 1	"t": 35457	"P": 999.75	"F": 2}
{"v": 1	"t": 35477	"P": 1003.25	"F": 1}
{"v": 1	"t": 35498	"P": 1006.75	"F": 1}
{"v": 1	"t": 35518	"P": 1006.5	"F": 1}
{"v": 1	"t": 35538	"P": 1004.0	"F": 1}
{"v": 1	"t": 35558	"P": 999.75	"F": 1}
{"v": 1	"t": 35579	"P": 1006.5	"F": 2}
{"v": 1	"t": 35599	"P": 1002.75	"F": 1}
{"v": 1	"t": 35620	"P": 999.0	"F": 1}
{"v": 1	"t": 35640	"P": 1006.75	"F": 1	"C": 40.375	"D": 3321	"sn": 54091929832280	"file": "/data/device_log/data0000.out"}
{"v": 1	"t": 35660	"P": 1004.0	"F": 2}
{"v": 1	"t": 35681	"P": 1003.5	"F": 2}
{"v": 1	"t": 35701	"P": 1005.5	"F": 1}
{"v": 1	"t": 35722	"P": 1005.75	"F": 1}
{"v": 1	"t": 35742	"P": 1004.0	"F": 1}
{"v": 1	"t": 35762	"P": 1003.25	"F": 1}
{"v": 1	"t": 35783	"P": 1007.5	"F": 1}
{"v": 1	"t": 35803	"P": 1005.5	"F": 1}
{"v": 1	"t": 35823	"P": 1000.5	"F": 1}
{"v": 1	"t": 35844	"P": 1004.5	"F": 2}
{"v": 1	"t": 35864	"P": 1008.0	"F": 1}
{"v": 1	"t": 35884	"P": 1002.5	"F": 1}
{"v": 1	"t": 35905	"P": 1000.25	"F": 1}
{"v": 1	"t": 35925	"P": 1008.5	"F": 1}
{"v": 1	"t": 35945	"P": 1003.75	"F": 1}
{"v": 1	"t": 35966	"P": 999.5	"F": 2}
{"v": 1	"t": 35986	"P": 1004.0	"F": 1}
{"v": 1	"t": 36007	"P": 1007.75	"F": 1}
{"v": 1	"t": 36027	"P": 1002.5	"F": 1}
{"v": 1	"t": 36047	"P": 1002.5	"F": 1}
{"v": 1	"t": 36068	"P": 1008.5	"F": 1}
{"v": 1	"t": 36088	"P": 1004.25	"F": 1}
{"v": 1	"t": 36108	"P": 1000.5	"F": 1}
{"v": 1	"t": 36129	"P": 1004.25	"F": 1}
{"v": 1	"t": 36149	"P": 1005.75	"F": 1}
{"v": 1	"t": 36169	"P": 1003.25	"F": 1}
{"v": 1	"t": 36190	"P": 1002.5	"F": 1}
{"v": 1	"t": 36210	"P": 1008.25	"F": 2}
{"v": 1	"t": 36231	"P": 1004.5	"F": 1}
{"v": 1	"t": 36251	"P": 1002.0	"F": 1}
{"v": 1	"t": 36271	"P": 1006.5	"F": 1}
{"v": 1	"t": 36292	"P": 1005.0	"F": 1}
{"v": 1	"t": 36312	"P": 1001.0	"F": 2}
{"v": 1	"t": 36333	"P": 1007.75	"F": 2}
{"v": 1	"t": 36353	"P": 1004.5	"F": 2}
{"v": 1	"t": 36373	"P": 1001.75	"F": 2}
{"v": 1	"t": 36394	"P": 1002.75	"F": 1}
{"v": 1	"t": 36414	"P": 1007.5	"F": 1}
{"v": 1	"t": 36434	"P": 1002.0	"F": 2}
{"v": 1	"t": 36455	"P": 1002.0	"F": 1}
{"v": 1	"t": 36475	"P": 1007.5	"F": 2}
{"v": 1	"t": 36495	"P": 1004.75	"F": 1}
{"v": 1	"t": 36516	"P": 1001.5	"F": 1}
{"v": 1	"t": 36536	"P": 1004.5	"F": 2}
{"v": 1	"t": 36557	"P": 1006.75	"F": 1}
{"v": 1	"t": 36577	"P": 1003.5	"F": 1}
{"v": 1	"t": 36597	"P": 1001.0	"F": 1}
{"v": 1	"t": 36618	"P": 1008.75	"F": 1}
{"v": 1	"t": 36638	"P": 1005.25	"F": 1}
{"v": 1	"t": 36658	"P": 1000.25	"F": 1	"C": 40.45	"D": 3322	"sn": 54091929832280	"file": "/data/device_log/data0000.out"}
{"v": 1	"t": 36679	"P": 1004.0	"F": 1}
{"v": 1	"t": 36700	"P": 1000.0	"F": 1}
{"v": 1	"t": 36720	"P": 1005.25	"F": 1}
{"v": 1	"t": 36740	"P": 1004.25	"F": 2}
{"v": 1	"t": 36761	"P": 1001.5	"F": 1}
{"v": 1	"t": 36781	"P": 1000.75	"F": 1}
{"v": 1	"t": 36801	"P": 1006.75	"F": 1}
{"v": 1	"t": 36822	"P": 1003.5	"F": 1}
{"v": 1	"t": 36842	"P": 999.5	"F": 1}
{"v": 1	"t": 36862	"P": 1007.0	"F": 1}
{"v": 1	"t": 36883	"P": 1007.5	"F": 1}
{"v": 1	"t": 36903	"P": 1000.75	"F": 2}
{"v": 1	"t": 36924	"P": 1005.25	"F": 1}
{"v": 1	"t": 36944	"P": 1006.0	"F": 1}
{"v": 1	"t": 36964	"P": 1002.25	"F": 1}
{"v": 1	"t": 36985	"P": 1001.5	"F": 1}
{"v": 1	"t": 37005	"P": 1008.25	"F": 2}
{"v": 1	"t": 37026	"P": 1001.75	"F": 1}
{"v": 1	"t": 37046	"P": 1003.0	"F": 1}
{"v": 1	"t": 37066	"P": 1006.75	"F": 1}
{"v": 1	"t": 37087	"P": 1002.0	"F": 1}
{"v": 1	"t": 37107	"P": 1001.5	"F": 1}
{"v": 1	"t": 37128	"P": 1008.25	"F": 1}
{"v": 1	"t": 37148	"P": 1003.5	"F": 1}
{"v": 1	"t": 37168	"P": 1001.5	"F": 1}
{"v": 1	"t": 37189	"P": 1007.25	"F": 1}
{"v": 1	"t": 37209	"P": 1002.5	"F": 1}
{"v": 1	"t": 37230	"P": 999.25	"F": 1}
{"v": 1	"t": 37250	"P": 1007.75	"F": 1}
{"v": 1	"t": 37270	"P": 1004.75	"F": 1}
{"v": 1	"t": 37291	"P": 1001.5	"F": 1}
{"v": 1	"t": 37311	"P": 1002.25	"F": 1}
{"v": 1	"t": 37331	"P": 1009.5	"F": 1}
{"v": 1	"t": 37352	"P": 1002.75	"F": 1}
{"v": 1	"t": 37372	"P": 1001.5	"F": 1}
{"v": 1	"t": 37393	"P": 1008.5	"F": 1}
{"v": 1	"t": 37413	"P": 1004.5	"F": 1}
{"v": 1	"t": 37433	"P": 1001.25	"F": 1}
{"v": 1	"t": 37454	"P": 1004.0	"F": 1}
{"v": 1	"t": 37474	"P": 1008.0	"F": 1}
{"v": 1	"t": 37494	"P": 1002.75	"F": 1}
{"v": 1	"t": 37515	"P": 1001.5	"F": 1}
{"v": 1	"t": 37535	"P": 1008.75	"F": 1}
{"v": 1	"t": 37555	"P": 1006.5	"F": 2}
{"v": 1	"t": 37576	"P": 1001.25	"F": 1}
{"v": 1	"t": 37596	"P": 1003.75	"F": 1}
{"v": 1	"t": 37616	"P": 1008.75	"F": 1}
{"v": 1	"t": 37637	"P": 1003.5	"F": 1}
{"v": 1	"t": 37657	"P": 1000.0	"F": 1}
{"v": 1	"t": 37678	"P": 1005.25	"F": 1	"C": 40.53	"D": 3323	"sn": 54091929832280	"file": "/data/device_log/data0000.out"}
{"v": 1	"t": 37698	"P": 1004.75	"F": 1}
{"v": 1	"t": 37718	"P": 1001.75	"F": 2}
{"v": 1	"t": 37739	"P": 1004.25	"F": 1}
{"v": 1	"t": 37759	"P": 1008.0	"F": 1}
{"v": 1	"t": 37779	"P": 1002.75	"F": 1}
{"v": 1	"t": 37800	"P": 1000.25	"F": 1}
{"v": 1	"t": 37820	"P": 1007.0	"F": 1}
{"v": 1	"t": 37840	"P": 1005.5	"F": 1}
{"v": 1	"t": 37861	"P": 1001.0	"F": 1}
{"v": 1	"t": 37881	"P": 1006.5	"F": 2}
{"v": 1	"t": 37902	"P": 1006.25	"F": 2}
{"v": 1	"t": 37922	"P": 999.75	"F": 1}
{"v": 1	"t": 37942	"P": 1006.5	"F": 1}
{"v": 1	"t": 37963	"P": 1005.75	"F": 1}
{"v": 1	"t": 37983	"P": 1001.75	"F": 1}
{"v": 1	"t": 38004	"P": 1003.0	"F": 1}
{"v": 1	"t": 38024	"P": 1008.25	"F": 1}
{"v": 1	"t": 38044	"P": 1004.75	"F": 1}
{"v": 1	"t": 38065	"P": 1001.0	"F": 1}
{"v": 1	"t": 38085	"P": 1006.25	"F": 1}
{"v": 1	"t": 38105	"P": 1005.0	"F": 1}
{"v": 1	"t": 38126	"P": 1004.5	"F": 1}
{"v": 1	"t": 38146	"P": 1002.5	"F": 1}
{"v": 1	"t": 38166	"P": 1007.0	"F": 1}
{"v": 1	"t": 38187	"P": 1003.25	"F": 1}
{"v": 1	"t": 38207	"P": 1000.25	"F": 1}
{"v": 1	"t": 38227	"P": 1006.25	"F": 1}
{"v": 1	"t": 38248	"P": 1006.75	"F": 1}
{"v": 1	"t": 38268	"P": 1003.0	"F": 1}
{"v": 1	"t": 38289	"P": 1001.5	"F": 2}
{"v": 1	"t": 38309	"P": 1006.75	"F": 1}
{"v": 1	"t": 38329	"P": 1005.75	"F": 1}
{"v": 1	"t": 38350	"P": 1000.0	"F": 1}
{"v": 1	"t": 38370	"P": 1004.75	"F": 1}
{"v": 1	"t": 38390	"P": 1007.0	"F": 1}
{"v": 1	"t": 38411	"P": 1001.0	"F": 1}
{"v": 1	"t": 38431	"P": 1000.25	"F": 2}
{"v": 1	"t": 38451	"P": 1006.75	"F": 1}
{"v": 1	"t": 38472	"P": 1005.75	"F": 1}
{"v": 1	"t": 38492	"P": 1000.5	"F": 1}
{"v": 1	"t": 38513	"P": 1006.75	"F": 1}
{"v": 1	"t": 38533	"P": 1005.5	"F": 1}
{"v": 1	"t": 38553	"P": 1003.0	"F": 1}
{"v": 1	"t": 38574	"P": 1006.5	"F": 1}
{"v": 1	"t": 38594	"P": 1005.5	"F": 1}
{"v": 1	"t": 38615	"P": 1002.5	"F": 1}
{"v": 1	"t": 38635	"P": 1004.25	"F": 1}
{"v": 1	"t": 38655	"P": 1006.25	"F": 1}
{"v": 1	"t": 38676	"P": 1002.75	"F": 1}
{"v": 1	"t": 38696	"P": 1001.75	"F": 1	"C": 40.615	"D": 3324	"sn": 54091929832280	"file": "/data/device_log/data0000.out"}
{"v": 1	"t": 38716	"P": 1008.0	"F": 1}
{"v": 1	"t": 38737	"P": 1005.5	"F": 1}
{"v": 1	"t": 38757	"P": 1001.25	"F": 1}
{"v": 1	"t": 38777	"P": 1004.5	"F": 1}
{"v": 1	"t": 38798	"P": 1006.0	"F": 1}
{"v": 1	"t": 38818	"P": 1003.5	"F": 1}
{"v": 1	"t": 38839	"P": 1001.75	"F": 1}
{"v": 1	"t": 38859	"P": 1007.75	"F": 1}
{"v": 1	"t": 38879	"P": 1005.75	"F": 1}
{"v": 1	"t": 38900	"P": 999.5	"F": 1}
{"v": 1	"t": 38920	"P": 1006.25	"F": 1}
{"v": 1	"t": 38940	"P": 1005.5	"F": 1}
{"v": 1	"t": 38961	"P": 1001.5	"F": 1}
{"v": 1	"t": 38981	"P": 1003.5	"F": 1}
{"v": 1	"t": 39002	"P": 1008.0	"F": 1}
{"v": 1	"t": 39022	"P": 1002.0	"F": 1}
{"v": 1	"t": 39042	"P": 1000.25	"F": 1}
{"v": 1	"t": 39063	"P": 1006.75	"F": 1}
{"v": 1	"t": 39083	"P": 1003.75	"F": 1}
{"v": 1	"t": 39103	"P": 1001.25	"F": 1}
{"v": 1	"t": 39124	"P": 1006.75	"F": 1}
{"v": 1	"t": 39144	"P": 1006.25	"F": 1}
{"v": 1	"t": 39165	"P": 1000.5	"F": 1}
{"v": 1	"t": 39185	"P": 1006.5	"F": 1}
{"v": 1	"t": 39205	"P": 1006.0	"F": 2}
{"v": 1	"t": 39226	"P": 1004.25	"F": 1}
{"v": 1	"t": 39246	"P": 1004.25	"F": 1}
{"v": 1	"t": 39266	"P": 1008.75	"F": 1}
{"v": 1	"t": 39287	"P": 1003.5	"F": 1}
{"v": 1	"t": 39307	"P": 1001.5	"F": 1}
{"v": 1	"t": 39328	"P": 1005.5	"F": 1}
{"v": 1	"t": 39348	"P": 1006.5	"F": 1}
{"v": 1	"t": 39368	"P": 999.75	"F": 1}
{"v": 1	"t": 39389	"P": 1005.25	"F": 1}
{"v": 1	"t": 39409	"P": 1006.5	"F": 1}
{"v": 1	"t": 39429	"P": 1003.25	"F": 1}
{"v": 1	"t": 39450	"P": 1001.0	"F": 1}
{"v": 1	"t": 39470	"P": 1008.0	"F": 1}
{"v": 1	"t": 39490	"P": 1004.5	"F": 1}
{"v": 1	"t": 39511	"P": 1002.0	"F": 1}
{"v": 1	"t": 39531	"P": 1005.5	"F": 1}
{"v": 1	"t": 39552	"P": 1006.75	"F": 1}
{"v": 1	"t": 39572	"P": 1002.5	"F": 1}
{"v": 1	"t": 39592	"P": 1003.25	"F": 1}
{"v": 1	"t": 39613	"P": 1008.25	"F": 1}
{"v": 1	"t": 39633	"P": 1003.0	"F": 1}
{"v": 1	"t": 39653	"P": 1000.25	"F": 1}
{"v": 1	"t": 39674	"P": 1008.5	"F": 1}
{"v": 1	"t": 39694	"P": 1004.75	"F": 1}
{"v": 1	"t": 39715	"P": 1000.5	"F": 1	"C": 40.66	"D": 3325	"sn": 54091929832280	"file": "/data/device_log/data0000.out"}
{"v": 1	"t": 39735	"P": 1007.5	"F": 1}
{"v": 1	"t": 39755	"P": 1005.0	"F": 1}
{"v": 1	"t": 39776	"P": 1001.5	"F": 1}
{"v": 1	"t": 39796	"P": 1001.5	"F": 1}
{"v": 1	"t": 39816	"P": 1008.25	"F": 1}
{"v": 1	"t": 39837	"P": 1004.0	"F": 1}
{"v": 1	"t": 39857	"P": 1002.75	"F": 1}
{"v": 1	"t": 39878	"P": 1008.5	"F": 1}
{"v": 1	"t": 39898	"P": 1005.75	"F": 1}
{"v": 1	"t": 39918	"P": 1001.0	"F": 1}
{"v": 1	"t": 39939	"P": 1002.25	"F": 1}
{"v": 1	"t": 39959	"P": 1007.75	"F": 1}
{"v": 1	"t": 39979	"P": 1004.75	"F": 1}
{"v": 1	"t": 40000	"P": 1001.25	"F": 1}
{"v": 1	"t": 40020	"P": 1008.75	"F": 1}
{"v": 1	"t": 40040	"P": 1007.0	"F": 1}
{"v": 1	"t": 40061	"P": 1002.25	"F": 1}
{"v": 1	"t": 40081	"P": 1003.25	"F": 1}
{"v": 1	"t": 40102	"P": 1006.75	"F": 1}
{"v": 1	"t": 40122	"P": 1001.0	"F": 1}
{"v": 1	"t": 40142	"P": 1002.25	"F": 1}
{"v": 1	"t": 40163	"P": 1008.75	"F": 1}
{"v": 1	"t": 40183	"P": 1005.25	"F": 1}
{"v": 1	"t": 40203	"P": 1001.0	"F": 1}
{"v": 1	"t": 40224	"P": 1004.25	"F": 1}
{"v": 1	"t": 40244	"P": 1006.75	"F": 1}
{"v": 1	"t": 40264	"P": 1002.75	"F": 1}
{"v": 1	"t": 40285	"P": 1001.75	"F": 1}
{"v": 1	"t": 40305	"P": 1007.75	"F": 1}
{"v": 1	"t": 40326	"P": 1004.0	"F": 1}
{"v": 1	"t": 40346	"P": 1001.75	"F": 1}
{"v": 1	"t": 40366	"P": 1007.75	"F": 1}
{"v": 1	"t": 40387	"P": 1005.0	"F": 1}
{"v": 1	"t": 40407	"P": 1002.5	"F": 1}
{"v": 1	"t": 40428	"P": 1006.5	"F": 1}
{"v": 1	"t": 40448	"P": 1004.75	"F": 1}
{"v": 1	"t": 40468	"P": 1003.0	"F": 2}
{"v": 1	"t": 40489	"P": 1004.5	"F": 1}
{"v": 1	"t": 40509	"P": 1005.25	"F": 1}
{"v": 1	"t": 40529	"P": 1002.75	"F": 1}
{"v": 1	"t": 40550	"P": 1003.5	"F": 1}
{"v": 1	"t": 40570	"P": 1009.0	"F": 1}
{"v": 1	"t": 40591	"P": 1004.75	"F": 1}
{"v": 1	"t": 40611	"P": 1002.0	"F": 1}
{"v": 1	"t": 40631	"P": 1006.75	"F": 1}
{"v": 1	"t": 40652	"P": 1006.0	"F": 1}
{"v": 1	"t": 40672	"P": 1002.75	"F": 1}
{"v": 1	"t": 40692	"P": 1003.0	"F": 1}
{"v": 1	"t": 40713	"P": 1007.75	"F": 1}
{"v": 1	"t": 40733	"P": 1004.0	"F": 1	"C": 40.77	"D": 3325	"sn": 54091929832280	"file": "/data/device_log/data0000.out"}
{"v": 1	"t": 40753	"P": 993.25	"F": 1}
{"v": 1	"t": 40774	"P": 1006.5	"F": 1}
{"v": 1	"t": 40794	"P": 1005.5	"F": 1}
{"v": 1	"t": 40815	"P": 1003.0	"F": 1}
{"v": 1	"t": 40835	"P": 1004.5	"F": 1}
{"v": 1	"t": 40855	"P": 1006.5	"F": 1}
{"v": 1	"t": 40876	"P": 1003.25	"F": 1}
{"v": 1	"t": 40896	"P": 1001.5	"F": 1}
{"v": 1	"t": 40916	"P": 1006.25	"F": 1}
{"v": 1	"t": 40937	"P": 1004.0	"F": 1}
{"v": 1	"t": 40957	"P": 1001.5	"F": 1}
{"v": 1	"t": 40977	"P": 1004.5	"F": 1}
{"v": 1	"t": 40998	"P": 1006.5	"F": 1}
{"v": 1	"t": 41018	"P": 1000.5	"F": 1}
{"v": 1	"t": 41039	"P": 1002.5	"F": 1}
{"v": 1	"t": 41059	"P": 1008.75	"F": 1}
{"v": 1	"t": 41079	"P": 1005.0	"F": 1}
{"v": 1	"t": 41100	"P": 1000.5	"F": 1}
{"v": 1	"t": 41120	"P": 1006.75	"F": 1}
{"v": 1	"t": 41140	"P": 1008.25	"F": 1}
{"v": 1	"t": 41161	"P": 1002.5	"F": 1}
{"v": 1	"t": 41181	"P": 1000.75	"F": 1}
{"v": 1	"t": 41201	"P": 1007.5	"F": 1}
{"v": 1	"t": 41222	"P": 1003.5	"F": 1}
{"v": 1	"t": 41242	"P": 999.5	"F": 1}
{"v": 1	"t": 41262	"P": 1006.25	"F": 1}
{"v": 1	"t": 41283	"P": 1006.25	"F": 1}
{"v": 1	"t": 41303	"P": 1000.75	"F": 1}
{"v": 1	"t": 41324	"P": 1001.0	"F": 1}
{"v": 1	"t": 41344	"P": 1008.0	"F": 1}
{"v": 1	"t": 41364	"P": 1004.5	"F": 1}
{"v": 1	"t": 41385	"P": 1000.25	"F": 1}
{"v": 1	"t": 41405	"P": 1003.75	"F": 1}
{"v": 1	"t": 41425	"P": 1005.25	"F": 1}
{"v": 1	"t": 41446	"P": 1001.0	"F": 1}
{"v": 1	"t": 41466	"P": 1001.25	"F": 1}
{"v": 1	"t": 41486	"P": 1007.0	"F": 1}
{"v": 1	"t": 41507	"P": 1004.25	"F": 1}
{"v": 1	"t": 41527	"P": 999.75	"F": 1}
{"v": 1	"t": 41548	"P": 1005.75	"F": 1}
{"v": 1	"t": 41568	"P": 1006.75	"F": 1}
{"v": 1	"t": 41588	"P": 1002.0	"F": 1}
{"v": 1	"t": 41609	"P": 1002.75	"F": 1}
{"v": 1	"t": 41629	"P": 1008.0	"F": 1}
{"v": 1	"t": 41649	"P": 1004.25	"F": 1}
{"v": 1	"t": 41670	"P": 1002.5	"F": 1}
{"v": 1	"t": 41690	"P": 1006.5	"F": 1}
{"v": 1	"t": 41710	"P": 1005.25	"F": 1}
{"v": 1	"t": 41731	"P": 1001.25	"F": 1}
{"v": 1	"t": 41751	"P": 1004.75	"F": 2	"C": 40.885	"D": 3325	"sn": 54091929832280	"file": "/data/device_log/data0000.out"}
{"v": 1	"t": 41771	"P": 1005.75	"F": 1}
{"v": 1	"t": 41792	"P": 1004.75	"F": 1}
{"v": 1	"t": 41812	"P": 999.5	"F": 1}
{"v": 1	"t": 41832	"P": 1006.25	"F": 1}
{"v": 1	"t": 41853	"P": 1004.75	"F": 1}
{"v": 1	"t": 41873	"P": 1002.25	"F": 1}
{"v": 1	"t": 41894	"P": 1002.25	"F": 1}
{"v": 1	"t": 41914	"P": 1008.0	"F": 1}
{"v": 1	"t": 41934	"P": 1002.5	"F": 1}
{"v": 1	"t": 41955	"P": 1000.5	"F": 1}
{"v": 1	"t": 41975	"P": 1005.0	"F": 1}
{"v": 1	"t": 41995	"P": 1006.75	"F": 1}
{"v": 1	"t": 42016	"P": 1002.25	"F": 1}
{"v": 1	"t": 42036	"P": 1000.0	"F": 1}
{"v": 1	"t": 42056	"P": 1008.25	"F": 1}
{"v": 1	"t": 42077	"P": 1004.25	"F": 1}
{"v": 1	"t": 42097	"P": 1000.25	"F": 1}
{"v": 1	"t": 42118	"P": 1005.25	"F": 1}
{"v": 1	"t": 42138	"P": 1004.0	"F": 1}
{"v": 1	"t": 42158	"P": 999.75	"F": 1}
{"v": 1	"t": 42179	"P": 1005.5	"F": 1}
{"v": 1	"t": 42199	"P": 1005.25	"F": 1}
{"v": 1	"t": 42219	"P": 1001.0	"F": 1}
{"v": 1	"t": 42240	"P": 1003.25	"F": 1}
{"v": 1	"t": 42260	"P": 1008.0	"F": 1}
{"v": 1	"t": 42281	"P": 1003.75	"F": 1}
{"v": 1	"t": 42301	"P": 1001.5	"F": 1}
{"v": 1	"t": 42321	"P": 1008.0	"F": 1}
{"v": 1	"t": 42342	"P": 1003.25	"F": 1}
{"v": 1	"t": 42362	"P": 1001.0	"F": 1}
{"v": 1	"t": 42382	"P": 1007.25	"F": 1}
{"v": 1	"t": 42403	"P": 1006.25	"F": 1}
{"v": 1	"t": 42423	"P": 1002.0	"F": 1}
{"v": 1	"t": 42444	"P": 1002.5	"F": 1}
{"v": 1	"t": 42464	"P": 1007.0	"F": 1}
{"v": 1	"t": 42484	"P": 1002.25	"F": 1}
{"v": 1	"t": 42505	"P": 1000.75	"F": 1}
{"v": 1	"t": 42525	"P": 1008.25	"F": 1}
{"v": 1	"t": 42545	"P": 1004.0	"F": 2}
{"v": 1	"t": 42566	"P": 1003.25	"F": 1}
{"v": 1	"t": 42586	"P": 1005.0	"F": 1}
{"v": 1	"t": 42607	"P": 1008.25	"F": 1}
{"v": 1	"t": 42627	"P": 1003.0	"F": 1}
{"v": 1	"t": 42647	"P": 1002.0	"F": 1}
{"v": 1	"t": 42668	"P": 1007.5	"F": 1}
{"v": 1	"t": 42688	"P": 1003.75	"F": 1}
{"v": 1	"t": 42708	"P": 1000.5	"F": 1}
{"v": 1	"t": 42729	"P": 1006.5	"F": 1}
{"v": 1	"t": 42749	"P": 1005.0	"F": 1}
{"v": 1	"t": 42769	"P": 1001.25	"F": 1	"C": 40.92	"D": 3326	"sn": 54091929832280	"file": "/data/device_log/data0000.out"}
{"v": 1	"t": 42790	"P": 1001.25	"F": 1}
{"v": 1	"t": 42810	"P": 1006.75	"F": 1}
{"v": 1	"t": 42830	"P": 1007.25	"F": 1}
{"v": 1	"t": 42851	"P": 1003.5	"F": 1}
{"v": 1	"t": 42871	"P": 1000.0	"F": 1}
{"v": 1	"t": 42891	"P": 1003.75	"F": 1}
{"v": 1	"t": 42911	"P": 1007.5	"F": 1}
{"v": 1	"t": 42932	"P": 1005.0	"F": 1}
{"v": 1	"t": 42952	"P": 1001.75	"F": 2}
{"v": 1	"t": 42972	"P": 1002.0	"F": 1}
{"v": 1	"t": 42993	"P": 1008.75	"F": 1}
{"v": 1	"t": 43013	"P": 1004.25	"F": 1}
{"v": 1	"t": 43033	"P": 1002.75	"F": 1}
{"v": 1	"t": 43054	"P": 1006.5	"F": 1}
{"v": 1	"t": 43074	"P": 1006.75	"F": 1}
{"v": 1	"t": 43094	"P": 1003.25	"F": 1}
{"v": 1	"t": 43115	"P": 999.75	"F": 1}
{"v": 1	"t": 43135	"P": 1004.75	"F": 1}
{"v": 1	"t": 43155	"P": 1005.75	"F": 1}
{"v": 1	"t": 43175	"P": 1004.25	"F": 1}
{"v": 1	"t": 43196	"P": 1001.5	"F": 1}
{"v": 1	"t": 43216	"P": 1004.5	"F": 1}
{"v": 1	"t": 43236	"P": 1007.5	"F": 1}
{"v": 1	"t": 43257	"P": 1006.25	"F": 1}
{"v": 1	"t": 43277	"P": 1002.75	"F": 1}
{"v": 1	"t": 43297	"P": 1001.25	"F": 1}
{"v": 1	"t": 43317	"P": 1007.0	"F": 1}
{"v": 1	"t": 43338	"P": 1007.5	"F": 1}
{"v": 1	"t": 43358	"P": 1004.0	"F": 1}
{"v": 1	"t": 43378	"P": 999.75	"F": 1}
{"v": 1	"t": 43399	"P": 1002.25	"F": 1}
{"v": 1	"t": 43419	"P": 1009.0	"F": 1}
{"v": 1	"t": 43439	"P": 1005.5	"F": 1}
{"v": 1	"t": 43459	"P": 1002.0	"F": 1}
{"v": 1	"t": 43480	"P": 1001.25	"F": 1}
{"v": 1	"t": 43500	"P": 1006.5	"F": 1}
{"v": 1	"t": 43520	"P": 1008.0	"F": 1}
{"v": 1	"t": 43541	"P": 1002.5	"F": 1}
{"v": 1	"t": 43561	"P": 1004.25	"F": 1}
{"v": 1	"t": 43581	"P": 1008.25	"F": 1}
{"v": 1	"t": 43602	"P": 1002.75	"F": 1}
{"v": 1	"t": 43622	"P": 1002.75	"F": 1}
{"v": 1	"t": 43643	"P": 1007.75	"F": 1}
{"v": 1	"t": 43663	"P": 1002.0	"F": 1}
{"v": 1	"t": 43683	"P": 1002.25	"F": 1}
{"v": 1	"t": 43704	"P": 1007.5	"F": 1}
{"v": 1	"t": 43724	"P": 1003.75	"F": 1}
{"v": 1	"t": 43745	"P": 1002.25	"F": 1}
{"v": 1	"t": 43765	"P": 1005.0	"F": 1}
{"v": 1	"t": 43785	"P": 1007.5	"F": 1	"C": 40.995	"D": 3327	"sn": 54091929832280	"file": "/data/device_log/data0000.out"}
{"v": 1	"t": 43806	"P": 1003.5	"F": 1}
{"v": 1	"t": 43826	"P": 999.0	"F": 1}
{"v": 1	"t": 43846	"P": 1007.75	"F": 1}
{"v": 1	"t": 43867	"P": 1004.25	"F": 1}
{"v": 1	"t": 43887	"P": 1001.0	"F": 1}
{"v": 1	"t": 43907	"P": 1004.5	"F": 1}
{"v": 1	"t": 43928	"P": 1009.25	"F": 1}
{"v": 1	"t": 43948	"P": 1002.5	"F": 1}
{"v": 1	"t": 43968	"P": 1001.25	"F": 1}
{"v": 1	"t": 43989	"P": 1006.0	"F": 1}
{"v": 1	"t": 44009	"P": 1007.0	"F": 1}
{"v": 1	"t": 44030	"P": 1000.25	"F": 1}
{"v": 1	"t": 44050	"P": 1004.0	"F": 1}
{"v": 1	"t": 44070	"P": 1007.25	"F": 1}
{"v": 1	"t": 44091	"P": 1003.5	"F": 1}
{"v": 1	"t": 44111	"P": 1000.25	"F": 1}
{"v": 1	"t": 44131	"P": 1008.75	"F": 1}
{"v": 1	"t": 44152	"P": 1003.75	"F": 1}
{"v": 1	"t": 44172	"P": 1002.75	"F": 1}
{"v": 1	"t": 44192	"P": 1004.0	"F": 1}
{"v": 1	"t": 44213	"P": 1005.75	"F": 1}
{"v": 1	"t": 44233	"P": 1002.75	"F": 1}
{"v": 1	"t": 44254	"P": 1002.25	"F": 1}
{"v": 1	"t": 44274	"P": 1007.75	"F": 1}
{"v": 1	"t": 44294	"P": 1006.25	"F": 1}
{"v": 1	"t": 44315	"P": 1000.5	"F": 1}
{"v": 1	"t": 44335	"P": 1006.5	"F": 1}
{"v": 1	"t": 44355	"P": 1007.25	"F": 1}
{"v": 1	"t": 44376	"P": 1001.0	"F": 1}
{"v": 1	"t": 44396	"P": 1001.0	"F": 1}
{"v": 1	"t": 44416	"P": 1009.25	"F": 1}
{"v": 1	"t": 44437	"P": 1004.75	"F": 1}
{"v": 1	"t": 44457	"P": 1000.75	"F": 1}
{"v": 1	"t": 44478	"P": 1004.75	"F": 1}
{"v": 1	"t": 44498	"P": 1005.5	"F": 1}
{"v": 1	"t": 44518	"P": 1001.5	"F": 1}
{"v": 1	"t": 44539	"P": 1003.25	"F": 1}
{"v": 1	"t": 44559	"P": 1008.5	"F": 1}
{"v": 1	"t": 44579	"P": 1003.25	"F": 1}
{"v": 1	"t": 44600	"P": 999.5	"F": 1}
{"v": 1	"t": 44620	"P": 1006.0	"F": 1}
{"v": 1	"t": 44640	"P": 1004.5	"F": 1}
{"v": 1	"t": 44661	"P": 1004.0	"F": 2}
{"v": 1	"t": 44681	"P": 1001.75	"F": 1}
{"v": 1	"t": 44701	"P": 1008.0	"F": 1}
{"v": 1	"t": 44722	"P": 1003.0	"F": 1}
{"v": 1	"t": 44742	"P": 1000.75	"F": 1}
{"v": 1	"t": 44763	"P": 1007.5	"F": 1}
{"v": 1	"t": 44783	"P": 1003.75	"F": 1}
{"v": 1	"t": 44803	"P": 1002.0	"F": 1	"C": 41.07	"D": 3328	"sn": 54091929832280	"file": "/data/device_log/data0000.out"}
{"v": 1	"t": 44824	"P": 1006.25	"F": 1}
{"v": 1	"t": 44844	"P": 1005.0	"F": 1}
{"v": 1	"t": 44864	"P": 1002.25	"F": 1}
{"v": 1	"t": 44885	"P": 1003.25	"F": 1}
{"v": 1	"t": 44905	"P": 1008.0	"F": 1}
{"v": 1	"t": 44926	"P": 1003.5	"F": 1}
{"v": 1	"t": 44946	"P": 1000.0	"F": 1}
{"v": 1	"t": 44966	"P": 1007.75	"F": 1}
{"v": 1	"t": 44987	"P": 1005.5	"F": 1}
{"v": 1	"t": 45007	"P": 1001.0	"F": 1}
{"v": 1	"t": 45027	"P": 1005.25	"F": 1}
{"v": 1	"t": 45048	"P": 1007.75	"F": 1}
{"v": 1	"t": 45068	"P": 1001.75	"F": 1}
{"v": 1	"t": 45088	"P": 1000.75	"F": 1}
{"v": 1	"t": 45109	"P": 1007.25	"F": 1}
{"v": 1	"t": 45129	"P": 1004.0	"F": 1}
{"v": 1	"t": 45150	"P": 1000.25	"F": 1}
{"v": 1	"t": 45170	"P": 1003.75	"F": 1}
{"v": 1	"t": 45190	"P": 1006.25	"F": 1}
{"v": 1	"t": 45211	"P": 1002.25	"F": 1}
{"v": 1	"t": 45231	"P": 1002.75	"F": 1}
{"v": 1	"t": 45251	"P": 1008.5	"F": 1}
{"v": 1	"t": 45272	"P": 1005.5	"F": 1}
{"v": 1	"t": 45292	"P": 1001.25	"F": 1}
{"v": 1	"t": 45312	"P": 1003.5	"F": 1}
{"v": 1	"t": 45333	"P": 1006.75	"F": 1}
{"v": 1	"t": 45353	"P": 1003.75	"F": 1}
{"v": 1	"t": 45373	"P": 1000.0	"F": 1}
{"v": 1	"t": 45394	"P": 1007.75	"F": 1}
{"v": 1	"t": 45414	"P": 1005.0	"F": 1}
{"v": 1	"t": 45435	"P": 1001.5	"F": 1}
{"v": 1	"t": 45455	"P": 1003.5	"F": 1}
{"v": 1	"t": 45475	"P": 1007.75	"F": 1}
{"v": 1	"t": 45496	"P": 1001.75	"F": 1}
{"v": 1	"t": 45516	"P": 1001.5	"F": 1}
{"v": 1	"t": 45536	"P": 1008.5	"F": 1}
{"v": 1	"t": 45557	"P": 1005.25	"F": 1}
{"v": 1	"t": 45577	"P": 1001.25	"F": 1}
{"v": 1	"t": 45597	"P": 1004.5	"F": 1}
{"v": 1	"t": 45618	"P": 1007.75	"F": 1}
{"v": 1	"t": 45638	"P": 1002.75	"F": 1}
{"v": 1	"t": 45659	"P": 1003.5	"F": 1}
{"v": 1	"t": 45679	"P": 1007.5	"F": 1}
{"v": 1	"t": 45699	"P": 1002.5	"F": 1}
{"v": 1	"t": 45720	"P": 1001.5	"F": 1}
{"v": 1	"t": 45740	"P": 1006.75	"F": 1}
{"v": 1	"t": 45760	"P": 1004.0	"F": 1}
{"v": 1	"t": 45781	"P": 1000.75	"F": 1}
{"v": 1	"t": 45801	"P": 1001.0	"F": 1}
{"v": 1	"t": 45821	"P": 1008.5	"F": 1	"C": 41.125	"D": 3329	"sn": 54091929832280	"file": "/data/device_log/data0000.out"}
{"v": 1	"t": 45842	"P": 1003.0	"F": 1}
{"v": 1	"t": 45862	"P": 1001.0	"F": 1}
{"v": 1	"t": 45882	"P": 1007.0	"F": 1}
{"v": 1	"t": 45903	"P": 1007.5	"F": 1}
{"v": 1	"t": 45923	"P": 1001.75	"F": 1}
{"v": 1	"t": 45944	"P": 1002.25	"F": 1}
{"v": 1	"t": 45964	"P": 1007.5	"F": 1}
{"v": 1	"t": 45984	"P": 1004.0	"F": 1}
{"v": 1	"t": 46005	"P": 1001.25	"F": 1}
{"v": 1	"t": 46025	"P": 1005.75	"F": 1}
{"v": 1	"t": 46045	"P": 1006.75	"F": 1}
{"v": 1	"t": 46066	"P": 1002.75	"F": 1}
{"v": 1	"t": 46086	"P": 1002.0	"F": 1}
{"v": 1	"t": 46106	"P": 1007.5	"F": 1}
{"v": 1	"t": 46127	"P": 1004.0	"F": 1}
{"v": 1	"t": 46147	"P": 999.5	"F": 1}
{"v": 1	"t": 46167	"P": 1006.5	"F": 1}
{"v": 1	"t": 46188	"P": 1006.75	"F": 1}
{"v": 1	"t": 46208	"P": 1003.0	"F": 1}
{"v": 1	"t": 46229	"P": 1004.75	"F": 1}
{"v": 1	"t": 46249	"P": 1008.0	"F": 1}
{"v": 1	"t": 46269	"P": 1002.5	"F": 1}
{"v": 1	"t": 46290	"P": 1000.0	"F": 1}
{"v": 1	"t": 46310	"P": 1006.5	"F": 1}
{"v": 1	"t": 46330	"P": 1004.0	"F": 1}
{"v": 1	"t": 46351	"P": 1000.0	"F": 1}
{"v": 1	"t": 46371	"P": 1004.5	"F": 1}
{"v": 1	"t": 46392	"P": 1006.75	"F": 1}
{"v": 1	"t": 46412	"P": 1003.0	"F": 1}
{"v": 1	"t": 46432	"P": 1001.75	"F": 1}
{"v": 1	"t": 46453	"P": 1008.0	"F": 1}
{"v": 1	"t": 46473	"P": 1005.5	"F": 1}
{"v": 1	"t": 46493	"P": 1002.5	"F": 1}
{"v": 1	"t": 46514	"P": 1006.75	"F": 1}
{"v": 1	"t": 46534	"P": 1007.75	"F": 1}
{"v": 1	"t": 46554	"P": 1002.25	"F": 1}
{"v": 1	"t": 46575	"P": 1002.5	"F": 1}
{"v": 1	"t": 46595	"P": 1009.0	"F": 1}
{"v": 1	"t": 46615	"P": 1004.25	"F": 1}
{"v": 1	"t": 46636	"P": 1000.5	"F": 1}
{"v": 1	"t": 46656	"P": 1007.25	"F": 1}
{"v": 1	"t": 46677	"P": 1006.75	"F": 1}
{"v": 1	"t": 46697	"P": 1002.5	"F": 1}
{"v": 1	"t": 46717	"P": 1002.5	"F": 1}
{"v": 1	"t": 46738	"P": 1008.75	"F": 1}
{"v": 1	"t": 46758	"P": 1004.5	"F": 1}
{"v": 1	"t": 46778	"P": 1002.5	"F": 1}
{"v": 1	"t": 46799	"P": 1005.75	"F": 1}
{"v": 1	"t": 46819	"P": 1006.0	"F": 1}
{"v": 1	"t": 46839	"P": 1002.5	"F": 1	"C": 41.22	"D": 3330	"sn": 54091929832280	"file": "/data/device_log/data0000.out"}
{"v": 1	"t": 46860	"P": 1001.75	"F": 1}
{"v": 1	"t": 46880	"P": 1008.0	"F": 1}
{"v": 1	"t": 46901	"P": 1004.75	"F": 1}
{"v": 1	"t": 46921	"P": 1001.0	"F": 1}
{"v": 1	"t": 46941	"P": 1005.75	"F": 1}
{"v": 1	"t": 46962	"P": 1006.0	"F": 1}
{"v": 1	"t": 46982	"P": 1001.0	"F": 1}
{"v": 1	"t": 47002	"P": 1003.0	"F": 1}
{"v": 1	"t": 47023	"P": 1007.25	"F": 1}
{"v": 1	"t": 47043	"P": 1003.75	"F": 1}
{"v": 1	"t": 47063	"P": 1002.5	"F": 1}
{"v": 1	"t": 47084	"P": 1009.75	"F": 1}
{"v": 1	"t": 47104	"P": 1005.25	"F": 1}
{"v": 1	"t": 47125	"P": 1001.0	"F": 1}
{"v": 1	"t": 47145	"P": 1007.0	"F": 1}
{"v": 1	"t": 47165	"P": 1006.25	"F": 1}
{"v": 1	"t": 47186	"P": 1001.0	"F": 1}
{"v": 1	"t": 47206	"P": 1003.0	"F": 1}
{"v": 1	"t": 47227	"P": 1007.5	"F": 1}
{"v": 1	"t": 47247	"P": 1002.0	"F": 1}
{"v": 1	"t": 47267	"P": 1004.0	"F": 1}
{"v": 1	"t": 47288	"P": 1007.0	"F": 1}
{"v": 1	"t": 47308	"P": 1002.5	"F": 1}
{"v": 1	"t": 47328	"P": 1000.25	"F": 1}
{"v": 1	"t": 47349	"P": 1007.75	"F": 1}
{"v": 1	"t": 47369	"P": 1004.75	"F": 1}
{"v": 1	"t": 47390	"P": 1000.5	"F": 1}
{"v": 1	"t": 47410	"P": 1004.0	"F": 1}
{"v": 1	"t": 47430	"P": 1007.25	"F": 1}
{"v": 1	"t": 47451	"P": 1005.25	"F": 1}
{"v": 1	"t": 47471	"P": 1002.0	"F": 1}
{"v": 1	"t": 47491	"P": 1007.0	"F": 1}
{"v": 1	"t": 47512	"P": 1005.25	"F": 1}
{"v": 1	"t": 47532	"P": 1001.25	"F": 1}
{"v": 1	"t": 47552	"P": 1005.75	"F": 1}
{"v": 1	"t": 47573	"P": 1008.0	"F": 1}
{"v": 1	"t": 47593	"P": 1005.25	"F": 1}
{"v": 1	"t": 47613	"P": 1001.75	"F": 1}
{"v": 1	"t": 47634	"P": 1008.5	"F": 1}
{"v": 1	"t": 47654	"P": 1005.75	"F": 1}
{"v": 1	"t": 47675	"P": 1002.0	"F": 1}
{"v": 1	"t": 47695	"P": 1006.25	"F": 1}
{"v": 1	"t": 47715	"P": 1005.75	"F": 1}
{"v": 1	"t": 47736	"P": 1001.25	"F": 1}
{"v": 1	"t": 47756	"P": 1001.0	"F": 1}
{"v": 1	"t": 47776	"P": 1008.25	"F": 1}
{"v": 1	"t": 47797	"P": 1005.75	"F": 1}
{"v": 1	"t": 47817	"P": 1002.75	"F": 1}
{"v": 1	"t": 47837	"P": 1003.75	"F": 1}
{"v": 1	"t": 47858	"P": 1009.0	"F": 1	"C": 41.265	"D": 3331	"sn": 54091929832280	"file": "/data/device_log/data0000.out"}
{"v": 1	"t": 47878	"P": 1004.5	"F": 1}
{"v": 1	"t": 47898	"P": 1000.75	"F": 1}
{"v": 1	"t": 47919	"P": 1008.0	"F": 1}
{"v": 1	"t": 47939	"P": 1004.25	"F": 1}
{"v": 1	"t": 47960	"P": 1000.75	"F": 1}
{"v": 1	"t": 47980	"P": 1004.75	"F": 1}
{"v": 1	"t": 48000	"P": 1006.0	"F": 1}
{"v": 1	"t": 48021	"P": 1002.25	"F": 1}
{"v": 1	"t": 48041	"P": 1002.0	"F": 1}
{"v": 1	"t": 48061	"P": 1008.5	"F": 1}
{"v": 1	"t": 48082	"P": 1004.75	"F": 1}
{"v": 1	"t": 48102	"P": 1000.75	"F": 1}
{"v": 1	"t": 48123	"P": 1005.0	"F": 1}
{"v": 1	"t": 48143	"P": 1006.25	"F": 1}
{"v": 1	"t": 48163	"P": 1002.25	"F": 1}
{"v": 1	"t": 48184	"P": 1002.5	"F": 1}
{"v": 1	"t": 48204	"P": 1007.0	"F": 1}
{"v": 1	"t": 48224	"P": 1005.75	"F": 1}
{"v": 1	"t": 48245	"P": 1001.5	"F": 1}
{"v": 1	"t": 48265	"P": 1007.75	"F": 1}
{"v": 1	"t": 48285	"P": 1006.25	"F": 1}
{"v": 1	"t": 48306	"P": 1003.75	"F": 1}
{"v": 1	"t": 48326	"P": 1002.0	"F": 1}
{"v": 1	"t": 48346	"P": 1006.0	"F": 1}
{"v": 1	"t": 48367	"P": 1003.5	"F": 1}
{"v": 1	"t": 48387	"P": 1000.5	"F": 1}
{"v": 1	"t": 48407	"P": 1006.5	"F": 1}
{"v": 1	"t": 48428	"P": 1005.75	"F": 1}
{"v": 1	"t": 48448	"P": 1002.5	"F": 1}
{"v": 1	"t": 48469	"P": 998.25	"F": 1}
{"v": 1	"t": 48489	"P": 1009.25	"F": 1}
{"v": 1	"t": 48509	"P": 1004.25	"F": 1}
{"v": 1	"t": 48530	"P": 998.75	"F": 1}
{"v": 1	"t": 48550	"P": 1007.25	"F": 1}
{"v": 1	"t": 48570	"P": 1006.25	"F": 1}
{"v": 1	"t": 48591	"P": 1002.0	"F": 1}
{"v": 1	"t": 48611	"P": 1003.5	"F": 1}
{"v": 1	"t": 48632	"P": 1008.0	"F": 1}
{"v": 1	"t": 48652	"P": 1003.25	"F": 1}
{"v": 1	"t": 48672	"P": 1001.5	"F": 1}
{"v": 1	"t": 48693	"P": 1007.5	"F": 1}
{"v": 1	"t": 48713	"P": 1005.5	"F": 1}
{"v": 1	"t": 48733	"P": 1000.5	"F": 1}
{"v": 1	"t": 48754	"P": 1003.5	"F": 1}
{"v": 1	"t": 48774	"P": 1004.75	"F": 1}
{"v": 1	"t": 48794	"P": 1004.5	"F": 1}
{"v": 1	"t": 48815	"P": 1000.5	"F": 1}
{"v": 1	"t": 48835	"P": 1008.25	"F": 1}
{"v": 1	"t": 48855	"P": 1005.5	"F": 1}
{"v": 1	"t": 48876	"P": 1000.75	"F": 1	"C": 41.39	"D": 3331	"sn": 54091929832280	"file": "/data/device_log/data0000.out"}
{"v": 1	"t": 48896	"P": 1003.25	"F": 1}
{"v": 1	"t": 48916	"P": 1006.5	"F": 1}
{"v": 1	"t": 48937	"P": 1002.5	"F": 1}
{"v": 1	"t": 48957	"P": 999.5	"F": 1}
{"v": 1	"t": 48978	"P": 1005.25	"F": 1}
{"v": 1	"t": 48998	"P": 1005.0	"F": 1}
{"v": 1	"t": 49018	"P": 1001.75	"F": 1}
{"v": 1	"t": 49039	"P": 1002.5	"F": 1}
{"v": 1	"t": 49059	"P": 1006.75	"F": 1}
{"v": 1	"t": 49079	"P": 1003.75	"F": 1}
{"v": 1	"t": 49100	"P": 1002.5	"F": 1}
{"v": 1	"t": 49120	"P": 1007.75	"F": 1}
{"v": 1	"t": 49140	"P": 1005.75	"F": 1}
{"v": 1	"t": 49161	"P": 1001.5	"F": 1}
{"v": 1	"t": 49181	"P": 1004.0	"F": 1}
{"v": 1	"t": 49202	"P": 1006.75	"F": 1}
{"v": 1	"t": 49222	"P": 1003.5	"F": 1}
{"v": 1	"t": 49242	"P": 1000.5	"F": 1}
{"v": 1	"t": 49263	"P": 1006.75	"F": 1}
{"v": 1	"t": 49283	"P": 1003.5	"F": 1}
{"v": 1	"t": 49303	"P": 999.5	"F": 1}
{"v": 1	"t": 49324	"P": 1005.0	"F": 1}
{"v": 1	"t": 49344	"P": 1005.25	"F": 1}
{"v": 1	"t": 49364	"P": 1002.25	"F": 1}
{"v": 1	"t": 49385	"P": 1001.5	"F": 1}
{"v": 1	"t": 49405	"P": 1007.75	"F": 1}
{"v": 1	"t": 49425	"P": 1005.5	"F": 1}
{"v": 1	"t": 49446	"P": 1001.25	"F": 1}
{"v": 1	"t": 49466	"P": 1006.5	"F": 1}
{"v": 1	"t": 49487	"P": 1005.75	"F": 1}
{"v": 1	"t": 49507	"P": 1000.5	"F": 1}
{"v": 1	"t": 49527	"P": 996.0	"F": 1}
{"v": 1	"t": 49548	"P": 1007.25	"F": 1}
{"v": 1	"t": 49568	"P": 1004.75	"F": 1}
{"v": 1	"t": 49588	"P": 1000.75	"F": 1}
{"v": 1	"t": 49609	"P": 1005.5	"F": 1}
{"v": 1	"t": 49629	"P": 1006.75	"F": 1}
{"v": 1	"t": 49649	"P": 1001.25	"F": 1}
{"v": 1	"t": 49670	"P": 1002.0	"F": 1}
{"v": 1	"t": 49690	"P": 1009.0	"F": 1}
{"v": 1	"t": 49710	"P": 1004.5	"F": 1}
{"v": 1	"t": 49731	"P": 1002.0	"F": 1}
{"v": 1	"t": 49751	"P": 1005.5	"F": 1}
{"v": 1	"t": 49772	"P": 1007.0	"F": 1}
{"v": 1	"t": 49792	"P": 1001.0	"F": 1}
{"v": 1	"t": 49812	"P": 1001.75	"F": 1}
{"v": 1	"t": 49833	"P": 1007.25	"F": 1}
{"v": 1	"t": 49853	"P": 1004.25	"F": 1}
{"v": 1	"t": 49873	"P": 1000.25	"F": 1}
{"v": 1	"t": 49894	"P": 1005.75	"F": 1	"C": 41.395	"D": 3332	"sn": 54091929832280	"file": "/data/device_log/data0000.out"}
{"v": 1	"t": 49914	"P": 1008.25	"F": 1}
{"v": 1	"t": 49934	"P": 1003.0	"F": 1}
{"v": 1	"t": 49955	"P": 1001.5	"F": 1}
{"v": 1	"t": 49975	"P": 1006.0	"F": 1}
{"v": 1	"t": 49996	"P": 1003.25	"F": 1}
{"v": 1	"t": 50016	"P": 1002.0	"F": 1}
{"v": 1	"t": 50036	"P": 1007.75	"F": 1}
{"v": 1	"t": 50057	"P": 1003.75	"F": 1}
{"v": 1	"t": 50077	"P": 1001.0	"F": 1}
{"v": 1	"t": 50097	"P": 1002.0	"F": 1}
{"v": 1	"t": 50118	"P": 1006.75	"F": 1}
{"v": 1	"t": 50138	"P": 1003.75	"F": 1}
{"v": 1	"t": 50158	"P": 1002.25	"F": 1}
{"v": 1	"t": 50179	"P": 1006.0	"F": 1}
{"v": 1	"t": 50199	"P": 1005.25	"F": 1}
{"v": 1	"t": 50219	"P": 1002.5	"F": 1}
{"v": 1	"t": 50240	"P": 1004.0	"F": 1}
{"v": 1	"t": 50260	"P": 1006.25	"F": 1}
{"v": 1	"t": 50281	"P": 1003.25	"F": 1}
{"v": 1	"t": 50301	"P": 1001.0	"F": 1}
{"v": 1	"t": 50321	"P": 1006.5	"F": 1}
{"v": 1	"t": 50342	"P": 1006.25	"F": 1}
{"v": 1	"t": 50362	"P": 1001.75	"F": 1}
{"v": 1	"t": 50382	"P": 1002.75	"F": 1}
{"v": 1	"t": 50403	"P": 1008.25	"F": 1}
{"v": 1	"t": 50423	"P": 1004.0	"F": 1}
{"v": 1	"t": 50443	"P": 1002.5	"F": 1}
{"v": 1	"t": 50464	"P": 1006.75	"F": 1}
{"v": 1	"t": 50484	"P": 1006.25	"F": 1}
{"v": 1	"t": 50504	"P": 1001.75	"F": 1}
{"v": 1	"t": 50525	"P": 1003.5	"F": 1}
{"v": 1	"t": 50545	"P": 1007.5	"F": 1}
{"v": 1	"t": 50566	"P": 1003.5	"F": 1}
{"v": 1	"t": 50586	"P": 1000.0	"F": 1}
{"v": 1	"t": 50606	"P": 1006.25	"F": 1}
{"v": 1	"t": 50627	"P": 1005.0	"F": 1}
{"v": 1	"t": 50647	"P": 1002.5	"F": 1}
{"v": 1	"t": 50668	"P": 1007.5	"F": 1}
{"v": 1	"t": 50688	"P": 1002.75	"F": 1}
{"v": 1	"t": 50709	"P": 1002.75	"F": 1}
{"v": 1	"t": 50729	"P": 1007.75	"F": 1}
{"v": 1	"t": 50749	"P": 1004.0	"F": 1}
{"v": 1	"t": 50770	"P": 1000.5	"F": 1}
{"v": 1	"t": 50790	"P": 1005.5	"F": 1}
{"v": 1	"t": 50810	"P": 1005.25	"F": 1}
{"v": 1	"t": 50831	"P": 999.75	"F": 1}
{"v": 1	"t": 50851	"P": 1002.75	"F": 1}
{"v": 1	"t": 50871	"P": 1008.25	"F": 1}
{"v": 1	"t": 50892	"P": 1004.5	"F": 1}
{"v": 1	"t": 50912	"P": 1000.0	"F": 1	"C": 41.475	"D": 3333	"sn": 54091929832280	"file": "/data/device_log/data0000.out"}
{"v": 1	"t": 50932	"P": 1005.0	"F": 1}
{"v": 1	"t": 50953	"P": 1007.25	"F": 1}
{"v": 1	"t": 50973	"P": 1002.25	"F": 1}
{"v": 1	"t": 50994	"P": 1003.75	"F": 1}
{"v": 1	"t": 51014	"P": 1010.25	"F": 1}
{"v": 1	"t": 51034	"P": 1004.75	"F": 1}
{"v": 1	"t": 51055	"P": 1001.0	"F": 1}
{"v": 1	"t": 51075	"P": 1005.5	"F": 1}
{"v": 1	"t": 51095	"P": 1007.25	"F": 1}
{"v": 1	"t": 51116	"P": 1000.75	"F": 1}
{"v": 1	"t": 51136	"P": 1001.25	"F": 1}
{"v": 1	"t": 51156	"P": 1008.5	"F": 1}
{"v": 1	"t": 51177	"P": 1004.25	"F": 1}
{"v": 1	"t": 51197	"P": 1000.0	"F": 1}
{"v": 1	"t": 51217	"P": 1004.5	"F": 1}
{"v": 1	"t": 51238	"P": 1006.25	"F": 1}
{"v": 1	"t": 51258	"P": 1002.5	"F": 1}
{"v": 1	"t": 51279	"P": 1003.25	"F": 1}
{"v": 1	"t": 51299	"P": 1007.5	"F": 1}
{"v": 1	"t": 51319	"P": 1004.0	"F": 1}
{"v": 1	"t": 51340	"P": 1000.75	"F": 1}
{"v": 1	"t": 51360	"P": 1006.25	"F": 1}
{"v": 1	"t": 51380	"P": 1004.75	"F": 1}
{"v": 1	"t": 51401	"P": 1000.75	"F": 1}
{"v": 1	"t": 51421	"P": 1001.25	"F": 1}
{"v": 1	"t": 51441	"P": 1007.0	"F": 1}
{"v": 1	"t": 51462	"P": 1003.75	"F": 1}
{"v": 1	"t": 51482	"P": 999.75	"F": 1}
{"v": 1	"t": 51503	"P": 1006.75	"F": 1}
{"v": 1	"t": 51523	"P": 1006.5	"F": 1}
{"v": 1	"t": 51543	"P": 999.25	"F": 1}
{"v": 1	"t": 51564	"P": 1002.0	"F": 1}
{"v": 1	"t": 51584	"P": 1006.75	"F": 1}
{"v": 1	"t": 51604	"P": 1003.5	"F": 1}
{"v": 1	"t": 51625	"P": 1000.25	"F": 1}
{"v": 1	"t": 51645	"P": 1006.75	"F": 1}
{"v": 1	"t": 51665	"P": 1007.25	"F": 1}
{"v": 1	"t": 51686	"P": 1001.25	"F": 1}
{"v": 1	"t": 51706	"P": 1001.75	"F": 1}
{"v": 1	"t": 51726	"P": 1007.5	"F": 1}
{"v": 1	"t": 51747	"P": 1003.25	"F": 1}
{"v": 1	"t": 51767	"P": 1000.75	"F": 1}
{"v": 1	"t": 51787	"P": 1006.0	"F": 1}
{"v": 1	"t": 51808	"P": 1007.0	"F": 1}
{"v": 1	"t": 51828	"P": 1001.0	"F": 1}
{"v": 1	"t": 51849	"P": 1000.25	"F": 1}
{"v": 1	"t": 51869	"P": 1008.0	"F": 1}
{"v": 1	"t": 51889	"P": 1003.5	"F": 1}
{"v": 1	"t": 51910	"P": 1001.0	"F": 1}
{"v": 1	"t": 51930	"P": 1006.0	"F": 1	"C": 41.545	"D": 3334	"sn": 54091929832280	"file": "/data/device_log/data0000.out"}
{"v": 1	"t": 51950	"P": 1005.75	"F": 1}
{"v": 1	"t": 51971	"P": 1001.0	"F": 1}
{"v": 1	"t": 51991	"P": 1002.5	"F": 1}
{"v": 1	"t": 52011	"P": 1007.75	"F": 1}
{"v": 1	"t": 52032	"P": 1004.75	"F": 1}
{"v": 1	"t": 52052	"P": 1000.25	"F": 1}
{"v": 1	"t": 52073	"P": 1007.75	"F": 1}
{"v": 1	"t": 52093	"P": 1004.25	"F": 1}
{"v": 1	"t": 52113	"P": 1001.75	"F": 1}
{"v": 1	"t": 52134	"P": 1002.75	"F": 1}
{"v": 1	"t": 52154	"P": 1006.25	"F": 1}
{"v": 1	"t": 52174	"P": 1002.0	"F": 1}
{"v": 1	"t": 52195	"P": 1001.75	"F": 1}
{"v": 1	"t": 52215	"P": 1007.25	"F": 1}
{"v": 1	"t": 52235	"P": 1005.5	"F": 1}
{"v": 1	"t": 52256	"P": 1001.5	"F": 1}
{"v": 1	"t": 52276	"P": 1003.0	"F": 1}
{"v": 1	"t": 52296	"P": 1007.75	"F": 1}
{"v": 1	"t": 52317	"P": 1003.25	"F": 1}
{"v": 1	"t": 52337	"P": 1004.0	"F": 1}
{"v": 1	"t": 52358	"P": 1007.25	"F": 1}
{"v": 1	"t": 52378	"P": 1004.75	"F": 1}
{"v": 1	"t": 52398	"P": 1000.75	"F": 1}
{"v": 1	"t": 52419	"P": 1002.5	"F": 1}
{"v": 1	"t": 52439	"P": 1008.0	"F": 1}
{"v": 1	"t": 52459	"P": 1006.0	"F": 1}
{"v": 1	"t": 52480	"P": 1001.0	"F": 1}
{"v": 1	"t": 52500	"P": 1006.0	"F": 1}
{"v": 1	"t": 52520	"P": 1004.75	"F": 1}
{"v": 1	"t": 52541	"P": 1001.25	"F": 1}
{"v": 1	"t": 52561	"P": 1001.5	"F": 1}
{"v": 1	"t": 52581	"P": 1008.25	"F": 1}
{"v": 1	"t": 52602	"P": 1004.25	"F": 1}
{"v": 1	"t": 52622	"P": 1002.0	"F": 1}
{"v": 1	"t": 52643	"P": 1006.75	"F": 1}
{"v": 1	"t": 52663	"P": 1006.75	"F": 1}
{"v": 1	"t": 52683	"P": 1002.25	"F": 1}
{"v": 1	"t": 52704	"P": 1006.25	"F": 1}
{"v": 1	"t": 52724	"P": 1008.0	"F": 1}
{"v": 1	"t": 52744	"P": 1002.75	"F": 1}
{"v": 1	"t": 52765	"P": 1003.0	"F": 1}
{"v": 1	"t": 52785	"P": 1007.5	"F": 1}
{"v": 1	"t": 52805	"P": 1004.0	"F": 1}
{"v": 1	"t": 52826	"P": 1001.5	"F": 1}
{"v": 1	"t": 52846	"P": 1004.5	"F": 1}
{"v": 1	"t": 52867	"P": 1006.25	"F": 1}
{"v": 1	"t": 52887	"P": 1003.0	"F": 1}
{"v": 1	"t": 52907	"P": 1001.0	"F": 1}
{"v": 1	"t": 52928	"P": 1007.5	"F": 1}
{"v": 1	"t": 52948	"P": 1005.5	"F": 1	"C": 41.62	"D": 3335	"sn": 54091929832280	"file": "/data/device_log/data0000.out"}
{"v": 1	"t": 52968	"P": 1001.0	"F": 1}
{"v": 1	"t": 52989	"P": 1005.25	"F": 1}
{"v": 1	"t": 53009	"P": 1008.25	"F": 1}
{"v": 1	"t": 53029	"P": 1002.5	"F": 1}
{"v": 1	"t": 53050	"P": 1002.25	"F": 1}
{"v": 1	"t": 53070	"P": 1007.75	"F": 1}
{"v": 1	"t": 53090	"P": 1003.75	"F": 1}
{"v": 1	"t": 53111	"P": 1001.0	"F": 1}
{"v": 1	"t": 53131	"P": 1007.0	"F": 1}
{"v": 1	"t": 53152	"P": 1004.5	"F": 1}
{"v": 1	"t": 53172	"P": 1003.5	"F": 1}
{"v": 1	"t": 53192	"P": 1003.75	"F": 1}
{"v": 1	"t": 53213	"P": 1007.75	"F": 1}
{"v": 1	"t": 53233	"P": 1004.0	"F": 1}
{"v": 1	"t": 53253	"P": 1001.75	"F": 1}
{"v": 1	"t": 53274	"P": 1006.75	"F": 1}
{"v": 1	"t": 53294	"P": 1006.75	"F": 1}
{"v": 1	"t": 53314	"P": 1001.75	"F": 1}
{"v": 1	"t": 53335	"P": 1002.25	"F": 1}
{"v": 1	"t": 53355	"P": 1006.75	"F": 1}
{"v": 1	"t": 53376	"P": 1002.75	"F": 1}
{"v": 1	"t": 53396	"P": 1001.5	"F": 1}
{"v": 1	"t": 53416	"P": 1009.75	"F": 1}
{"v": 1	"t": 53437	"P": 1005.5	"F": 1}
{"v": 1	"t": 53457	"P": 1000.75	"F": 1}
{"v": 1	"t": 53477	"P": 1004.25	"F": 1}
{"v": 1	"t": 53498	"P": 1004.75	"F": 1}
{"v": 1	"t": 53518	"P": 1001.0	"F": 1}
{"v": 1	"t": 53539	"P": 1002.5	"F": 1}
{"v": 1	"t": 53559	"P": 1008.5	"F": 1}
{"v": 1	"t": 53579	"P": 1005.0	"F": 1}
{"v": 1	"t": 53600	"P": 1000.5	"F": 1}
{"v": 1	"t": 53620	"P": 1005.5	"F": 1}
{"v": 1	"t": 53640	"P": 1005.75	"F": 1}
{"v": 1	"t": 53661	"P": 1002.25	"F": 1}
{"v": 1	"t": 53681	"P": 1002.75	"F": 1}
{"v": 1	"t": 53701	"P": 1007.25	"F": 1}
{"v": 1	"t": 53722	"P": 1003.75	"F": 1}
{"v": 1	"t": 53742	"P": 1002.0	"F": 1}
{"v": 1	"t": 53762	"P": 1005.5	"F": 1}
{"v": 1	"t": 53783	"P": 1007.75	"F": 1}
{"v": 1	"t": 53803	"P": 1001.0	"F": 1}
{"v": 1	"t": 53824	"P": 1004.0	"F": 1}
{"v": 1	"t": 53844	"P": 1008.0	"F": 1}
{"v": 1	"t": 53864	"P": 1005.75	"F": 1}
{"v": 1	"t": 53885	"P": 999.0	"F": 1}
{"v": 1	"t": 53905	"P": 1005.0	"F": 1}
{"v": 1	"t": 53925	"P": 1007.75	"F": 1}
{"v": 1	"t": 53945	"P": 1004.25	"F": 1}
{"v": 1	"t": 53966	"P": 1000.25	"F": 1	"C": 41.7	"D": 3336	"sn": 54091929832280	"file": "/data/device_log/data0000.out"}
{"v": 1	"t": 53986	"P": 1001.5	"F": 1}
{"v": 1	"t": 54006	"P": 1008.5	"F": 1}
{"v": 1	"t": 54027	"P": 1003.25	"F": 1}
{"v": 1	"t": 54047	"P": 1000.0	"F": 1}
{"v": 1	"t": 54067	"P": 1003.25	"F": 1}
{"v": 1	"t": 54088	"P": 1007.25	"F": 1}
{"v": 1	"t": 54108	"P": 1005.5	"F": 1}
{"v": 1	"t": 54128	"P": 1000.75	"F": 1}
{"v": 1	"t": 54148	"P": 1002.75	"F": 1}
{"v": 1	"t": 54169	"P": 1008.75	"F": 1}
{"v": 1	"t": 54189	"P": 1005.75	"F": 1}
{"v": 1	"t": 54209	"P": 1001.5	"F": 1}
{"v": 1	"t": 54230	"P": 1003.5	"F": 1}
{"v": 1	"t": 54250	"P": 1010.0	"F": 1}
{"v": 1	"t": 54270	"P": 1003.5	"F": 1}
{"v": 1	"t": 54291	"P": 1000.25	"F": 1}
{"v": 1	"t": 54311	"P": 1002.75	"F": 1}
{"v": 1	"t": 54331	"P": 1007.5	"F": 1}
{"v": 1	"t": 54352	"P": 1005.75	"F": 1}
{"v": 1	"t": 54372	"P": 1001.25	"F": 1}
{"v": 1	"t": 54392	"P": 1005.5	"F": 1}
{"v": 1	"t": 54413	"P": 1006.25	"F": 1}
{"v": 1	"t": 54433	"P": 1003.25	"F": 1}
{"v": 1	"t": 54453	"P": 1003.0	"F": 1}
{"v": 1	"t": 54474	"P": 1005.25	"F": 1}
{"v": 1	"t": 54494	"P": 1005.75	"F": 1}
{"v": 1	"t": 54514	"P": 1002.0	"F": 1}
{"v": 1	"t": 54535	"P": 1000.0	"F": 1}
{"v": 1	"t": 54555	"P": 1007.5	"F": 1}
{"v": 1	"t": 54575	"P": 1005.5	"F": 1}
{"v": 1	"t": 54596	"P": 1002.5	"F": 1}
{"v": 1	"t": 54616	"P": 1000.5	"F": 1}
{"v": 1	"t": 54636	"P": 1007.25	"F": 1}
{"v": 1	"t": 54657	"P": 1005.0	"F": 1}
{"v": 1	"t": 54677	"P": 999.25	"F": 1}
{"v": 1	"t": 54697	"P": 1002.0	"F": 1}
{"v": 1	"t": 54718	"P": 1007.0	"F": 1}
{"v": 1	"t": 54738	"P": 1004.75	"F": 1}
{"v": 1	"t": 54758	"P": 1002.25	"F": 1}
{"v": 1	"t": 54778	"P": 999.25	"F": 1}
{"v": 1	"t": 54799	"P": 1004.25	"F": 1}
{"v": 1	"t": 54819	"P": 1007.25	"F": 1}
{"v": 1	"t": 54839	"P": 1004.0	"F": 1}
{"v": 1	"t": 54860	"P": 1000.75	"F": 1}
{"v": 1	"t": 54880	"P": 1003.5	"F": 1}
{"v": 1	"t": 54900	"P": 1007.0	"F": 1}
{"v": 1	"t": 54920	"P": 1004.5	"F": 1}
{"v": 1	"t": 54941	"P": 1002.5	"F": 1}
{"v": 1	"t": 54961	"P": 1001.0	"F": 1}
{"v": 1	"t": 54981	"P": 1006.0	"F": 1	"C": 41.76	"D": 3337	"sn": 54091929832280	"file": "/data/device_log/data0000.out"}
{"v": 1	"t": 55002	"P": 1008.0	"F": 1}
{"v": 1	"t": 55022	"P": 1003.0	"F": 1}
{"v": 1	"t": 55042	"P": 1000.0	"F": 1}
{"v": 1	"t": 55062	"P": 1007.25	"F": 1}
{"v": 1	"t": 55083	"P": 1006.0	"F": 1}
{"v": 1	"t": 55103	"P": 1003.0	"F": 1}
{"v": 1	"t": 55123	"P": 999.75	"F": 1}
{"v": 1	"t": 55144	"P": 1006.0	"F": 1}
{"v": 1	"t": 55164	"P": 1008.5	"F": 1}
{"v": 1	"t": 55184	"P": 1002.75	"F": 1}
{"v": 1	"t": 55205	"P": 1000.25	"F": 1}
{"v": 1	"t": 55225	"P": 1006.0	"F": 1}
{"v": 1	"t": 55245	"P": 1007.25	"F": 1}
{"v": 1	"t": 55266	"P": 1001.75	"F": 1}
{"v": 1	"t": 55286	"P": 999.5	"F": 1}
{"v": 1	"t": 55306	"P": 1005.0	"F": 1}
{"v": 1	"t": 55326	"P": 1008.25	"F": 1}
{"v": 1	"t": 55347	"P": 1004.5	"F": 1}
{"v": 1	"t": 55367	"P": 999.5	"F": 1}
{"v": 1	"t": 55387	"P": 1000.5	"F": 1}
{"v": 1	"t": 55408	"P": 1008.25	"F": 1}
{"v": 1	"t": 55428	"P": 1005.5	"F": 1}
{"v": 1	"t": 55448	"P": 1002.5	"F": 1}
{"v": 1	"t": 55468	"P": 999.0	"F": 1}
{"v": 1	"t": 55489	"P": 1003.5	"F": 1}
{"v": 1	"t": 55509	"P": 1008.0	"F": 1}
{"v": 1	"t": 55529	"P": 1005.75	"F": 1}
{"v": 1	"t": 55549	"P": 1001.25	"F": 1}
{"v": 1	"t": 55570	"P": 1002.0	"F": 1}
{"v": 1	"t": 55590	"P": 1009.0	"F": 1}
{"v": 1	"t": 55610	"P": 1005.25	"F": 1}
{"v": 1	"t": 55631	"P": 1002.75	"F": 1}
{"v": 1	"t": 55651	"P": 1001.5	"F": 1}
{"v": 1	"t": 55671	"P": 1007.75	"F": 1}
{"v": 1	"t": 55692	"P": 1006.25	"F": 1}
{"v": 1	"t": 55712	"P": 1001.75	"F": 1}
{"v": 1	"t": 55732	"P": 1001.5	"F": 1}
{"v": 1	"t": 55752	"P": 1007.0	"F": 1}
{"v": 1	"t": 55773	"P": 1006.5	"F": 1}
{"v": 1	"t": 55793	"P": 1002.25	"F": 1}
{"v": 1	"t": 55813	"P": 1000.25	"F": 1}
{"v": 1	"t": 55834	"P": 1007.0	"F": 1}
{"v": 1	"t": 55854	"P": 1006.5	"F": 1}
{"v": 1	"t": 55874	"P": 1004.0	"F": 1}
{"v": 1	"t": 55895	"P": 1001.25	"F": 1}
{"v": 1	"t": 55915	"P": 1006.25	"F": 1}
{"v": 1	"t": 55935	"P": 1006.75	"F": 1}
{"v": 1	"t": 55955	"P": 1003.5	"F": 1}
{"v": 1	"t": 55976	"P": 1000.25	"F": 1}
{"v": 1	"t": 55996	"P": 1003.25	"F": 1	"C": 41.785	"D": 3338	"sn": 54091929832280	"file": "/data/device_log/data0000.out"}
{"v": 1	"t": 56016	"P": 1010.0	"F": 1}
{"v": 1	"t": 56037	"P": 1003.5	"F": 1}
{"v": 1	"t": 56057	"P": 1002.0	"F": 1}
{"v": 1	"t": 56077	"P": 1002.0	"F": 1}
{"v": 1	"t": 56097	"P": 1007.75	"F": 1}
{"v": 1	"t": 56118	"P": 1005.5	"F": 1}
{"v": 1	"t": 56138	"P": 1002.0	"F": 1}
{"v": 1	"t": 56158	"P": 999.5	"F": 1}
{"v": 1	"t": 56179	"P": 1005.0	"F": 1}
{"v": 1	"t": 56199	"P": 1008.75	"F": 2}
{"v": 1	"t": 56219	"P": 1004.25	"F": 1}
{"v": 1	"t": 56239	"P": 1001.5	"F": 2}
{"v": 1	"t": 56260	"P": 1002.75	"F": 1}
{"v": 1	"t": 56280	"P": 1008.5	"F": 1}
{"v": 1	"t": 56300	"P": 1005.75	"F": 1}
{"v": 1	"t": 56321	"P": 1001.0	"F": 1}
{"v": 1	"t": 56341	"P": 1001.25	"F": 1}
{"v": 1	"t": 56361	"P": 1006.5	"F": 1}
{"v": 1	"t": 56382	"P": 1006.5	"F": 1}
{"v": 1	"t": 56402	"P": 1003.0	"F": 1}
{"v": 1	"t": 56422	"P": 999.5	"F": 2}
{"v": 1	"t": 56442	"P": 1005.75	"F": 1}
{"v": 1	"t": 56463	"P": 1007.0	"F": 1}
{"v": 1	"t": 56483	"P": 1004.0	"F": 1}
{"v": 1	"t": 56503	"P": 1000.5	"F": 1}
{"v": 1	"t": 56524	"P": 1007.25	"F": 1}
{"v": 1	"t": 56544	"P": 1007.75	"F": 1}
{"v": 1	"t": 56564	"P": 1003.75	"F": 1}
{"v": 1	"t": 56585	"P": 999.25	"F": 1}
{"v": 1	"t": 56605	"P": 1005.0	"F": 1}
{"v": 1	"t": 56625	"P": 1007.75	"F": 1}
{"v": 1	"t": 56645	"P": 1002.75	"F": 1}
{"v": 1	"t": 56666	"P": 1000.25	"F": 1}
{"v": 1	"t": 56686	"P": 1005.25	"F": 1}
{"v": 1	"t": 56706	"P": 1008.25	"F": 1}
{"v": 1	"t": 56727	"P": 1005.5	"F": 1}
{"v": 1	"t": 56747	"P": 1001.25	"F": 1}
{"v": 1	"t": 56767	"P": 1002.25	"F": 1}
{"v": 1	"t": 56788	"P": 1007.5	"F": 1}
{"v": 1	"t": 56808	"P": 1007.25	"F": 1}
{"v": 1	"t": 56828	"P": 1002.25	"F": 1}
{"v": 1	"t": 56848	"P": 1000.75	"F": 1}
{"v": 1	"t": 56869	"P": 1002.25	"F": 1}
{"v": 1	"t": 56889	"P": 1007.0	"F": 1}
{"v": 1	"t": 56909	"P": 1006.25	"F": 1}
{"v": 1	"t": 56929	"P": 1001.0	"F": 1}
{"v": 1	"t": 56950	"P": 1002.75	"F": 1}
{"v": 1	"t": 56970	"P": 1008.75	"F": 1}
{"v": 1	"t": 56990	"P": 1005.25	"F": 1}
{"v": 1	"t": 57011	"P": 1002.0	"F": 1	"C": 41.845	"D": 3339	"sn": 54091929832280	"file": "/data/device_log/data0000.out"}
{"v": 1	"t": 57031	"P": 1000.5	"F": 1}
{"v": 1	"t": 57051	"P": 1008.25	"F": 1}
{"v": 1	"t": 57072	"P": 1006.5	"F": 1}
{"v": 1	"t": 57092	"P": 1002.5	"F": 1}
{"v": 1	"t": 57112	"P": 999.25	"F": 1}
{"v": 1	"t": 57132	"P": 1004.5	"F": 1}
{"v": 1	"t": 57153	"P": 1006.25	"F": 1}
{"v": 1	"t": 57173	"P": 1002.0	"F": 1}
{"v": 1	"t": 57193	"P": 999.75	"F": 1}
{"v": 1	"t": 57214	"P": 1004.0	"F": 1}
{"v": 1	"t": 57234	"P": 1008.25	"F": 1}
{"v": 1	"t": 57254	"P": 1004.75	"F": 1}
{"v": 1	"t": 57275	"P": 1000.0	"F": 1}
{"v": 1	"t": 57295	"P": 1004.75	"F": 1}
{"v": 1	"t": 57315	"P": 1007.5	"F": 1}
{"v": 1	"t": 57335	"P": 1004.0	"F": 1}
{"v": 1	"t": 57356	"P": 1001.5	"F": 1}
{"v": 1	"t": 57376	"P": 1003.5	"F": 1}
{"v": 1	"t": 57396	"P": 1007.5	"F": 1}
{"v": 1	"t": 57417	"P": 1006.25	"F": 1}
{"v": 1	"t": 57437	"P": 1002.5	"F": 1}
{"v": 1	"t": 57457	"P": 1002.5	"F": 1}
{"v": 1	"t": 57477	"P": 1005.5	"F": 1}
{"v": 1	"t": 57498	"P": 1006.25	"F": 1}
{"v": 1	"t": 57518	"P": 1003.25	"F": 1}
{"v": 1	"t": 57538	"P": 1000.5	"F": 1}
{"v": 1	"t": 57559	"P": 1003.0	"F": 1}
{"v": 1	"t": 57579	"P": 1008.0	"F": 1}
{"v": 1	"t": 57599	"P": 1005.25	"F": 1}
{"v": 1	"t": 57619	"P": 1001.75	"F": 1}
{"v": 1	"t": 57640	"P": 1002.75	"F": 1}
{"v": 1	"t": 57660	"P": 1006.5	"F": 1}
{"v": 1	"t": 57680	"P": 1008.0	"F": 1}
{"v": 1	"t": 57701	"P": 1003.5	"F": 1}
{"v": 1	"t": 57721	"P": 1001.5	"F": 1}
{"v": 1	"t": 57741	"P": 1005.5	"F": 1}
{"v": 1	"t": 57761	"P": 1007.25	"F": 1}
{"v": 1	"t": 57782	"P": 1005.25	"F": 1}
{"v": 1	"t": 57802	"P": 999.75	"F": 1}
{"v": 1	"t": 57822	"P": 1002.5	"F": 1}
{"v": 1	"t": 57843	"P": 1007.5	"F": 1}
{"v": 1	"t": 57863	"P": 1005.75	"F": 1}
{"v": 1	"t": 57883	"P": 1001.25	"F": 1}
{"v": 1	"t": 57904	"P": 1002.5	"F": 1}
{"v": 1	"t": 57924	"P": 1008.25	"F": 1}
{"v": 1	"t": 57944	"P": 1005.25	"F": 1}
{"v": 1	"t": 57964	"P": 1001.75	"F": 1}
{"v": 1	"t": 57985	"P": 1003.0	"F": 1}
{"v": 1	"t": 58005	"P": 1008.5	"F": 1}
{"v": 1	"t": 58025	"P": 1005.25	"F": 1	"C": 41.96	"D": 3339	"sn": 54091929832280	"file": "/data/device_log/data0000.out"}
{"v": 1	"t": 58046	"P": 1001.0	"F": 1}
{"v": 1	"t": 58066	"P": 1003.5	"F": 1}
{"v": 1	"t": 58086	"P": 1007.0	"F": 1}
{"v": 1	"t": 58107	"P": 1004.0	"F": 1}
{"v": 1	"t": 58127	"P": 1000.75	"F": 1}
{"v": 1	"t": 58147	"P": 1003.0	"F": 1}
{"v": 1	"t": 58168	"P": 1008.25	"F": 1}
{"v": 1	"t": 58188	"P": 1003.0	"F": 1}
{"v": 1	"t": 58208	"P": 999.5	"F": 1}
{"v": 1	"t": 58229	"P": 1002.75	"F": 1}
{"v": 1	"t": 58249	"P": 1008.0	"F": 1}
{"v": 1	"t": 58269	"P": 1003.75	"F": 1}
{"v": 1	"t": 58290	"P": 1000.75	"F": 1}
{"v": 1	"t": 58310	"P": 1006.0	"F": 1}
{"v": 1	"t": 58330	"P": 1006.5	"F": 1}
{"v": 1	"t": 58351	"P": 1004.0	"F": 1}
{"v": 1	"t": 58371	"P": 1000.75	"F": 1}
{"v": 1	"t": 58391	"P": 1005.25	"F": 1}
{"v": 1	"t": 58411	"P": 1007.5	"F": 1}
{"v": 1	"t": 58432	"P": 1004.75	"F": 1}
{"v": 1	"t": 58452	"P": 1001.75	"F": 1}
{"v": 1	"t": 58472	"P": 1003.75	"F": 1}
{"v": 1	"t": 58493	"P": 1005.0	"F": 1}
{"v": 1	"t": 58513	"P": 1006.75	"F": 1}
{"v": 1	"t": 58533	"P": 1003.25	"F": 1}
{"v": 1	"t": 58553	"P": 1001.75	"F": 1}
{"v": 1	"t": 58574	"P": 1006.75	"F": 1}
{"v": 1	"t": 58594	"P": 1007.0	"F": 1}
{"v": 1	"t": 58614	"P": 1002.75	"F": 1}
{"v": 1	"t": 58635	"P": 1000.25	"F": 1}
{"v": 1	"t": 58655	"P": 1005.0	"F": 1}
{"v": 1	"t": 58675	"P": 1008.25	"F": 1}
{"v": 1	"t": 58695	"P": 1003.25	"F": 1}
{"v": 1	"t": 58716	"P": 999.5	"F": 1}
{"v": 1	"t": 58736	"P": 1003.5	"F": 1}
{"v": 1	"t": 58756	"P": 1007.75	"F": 1}
{"v": 1	"t": 58777	"P": 1005.0	"F": 1}
{"v": 1	"t": 58797	"P": 1000.25	"F": 1}
{"v": 1	"t": 58817	"P": 1002.75	"F": 1}
{"v": 1	"t": 58838	"P": 1009.0	"F": 1}
{"v": 1	"t": 58858	"P": 1004.75	"F": 1}
{"v": 1	"t": 58878	"P": 1002.0	"F": 1}
{"v": 1	"t": 58898	"P": 1001.25	"F": 1}
{"v": 1	"t": 58919	"P": 1007.75	"F": 1}
{"v": 1	"t": 58939	"P": 1005.25	"F": 1}
{"v": 1	"t": 58959	"P": 1002.25	"F": 1}
{"v": 1	"t": 58980	"P": 1000.5	"F": 1}
{"v": 1	"t": 59000	"P": 1004.75	"F": 1}
{"v": 1	"t": 59020	"P": 1005.25	"F": 1}
{"v": 1	"t": 59041	"P": 1002.75	"F": 1	"C": 42.025	"D": 3340	"sn": 54091929832280	"file": "/data/device_log/data0000.out"}
{"v": 1	"t": 59061	"P": 1000.25	"F": 1}
{"v": 1	"t": 59081	"P": 1005.5	"F": 1}
{"v": 1	"t": 59102	"P": 1006.5	"F": 1}
{"v": 1	"t": 59122	"P": 1002.5	"F": 1}
{"v": 1	"t": 59142	"P": 1000.5	"F": 1}
{"v": 1	"t": 59162	"P": 1004.75	"F": 1}
{"v": 1	"t": 59183	"P": 1008.5	"F": 1}
{"v": 1	"t": 59203	"P": 1003.25	"F": 1}
{"v": 1	"t": 59223	"P": 1001.25	"F": 1}
{"v": 1	"t": 59244	"P": 1004.75	"F": 1}
{"v": 1	"t": 59264	"P": 1007.0	"F": 1}
{"v": 1	"t": 59284	"P": 1006.0	"F": 1}
{"v": 1	"t": 59304	"P": 1001.5	"F": 1}
{"v": 1	"t": 59325	"P": 1001.5	"F": 1}
{"v": 1	"t": 59345	"P": 1007.25	"F": 1}
{"v": 1	"t": 59365	"P": 1007.75	"F": 1}
{"v": 1	"t": 59386	"P": 1003.75	"F": 1}
{"v": 1	"t": 59406	"P": 998.5	"F": 1}
{"v": 1	"t": 59426	"P": 1004.75	"F": 1}
{"v": 1	"t": 59446	"P": 1009.5	"F": 1}
{"v": 1	"t": 59467	"P": 1001.25	"F": 1}
{"v": 1	"t": 59487	"P": 1002.5	"F": 1}
{"v": 1	"t": 59507	"P": 1003.5	"F": 1}
{"v": 1	"t": 59528	"P": 1009.5	"F": 1}
{"v": 1	"t": 59548	"P": 1006.25	"F": 1}
{"v": 1	"t": 59568	"P": 1002.0	"F": 1}
{"v": 1	"t": 59588	"P": 1000.25	"F": 1}
{"v": 1	"t": 59609	"P": 1008.0	"F": 1}
{"v": 1	"t": 59629	"P": 1006.75	"F": 1}
{"v": 1	"t": 59649	"P": 1003.0	"F": 1}
{"v": 1	"t": 59670	"P": 1000.75	"F": 1}
{"v": 1	"t": 59690	"P": 1006.75	"F": 1}
{"v": 1	"t": 59710	"P": 1005.25	"F": 1}
{"v": 1	"t": 59731	"P": 1002.5	"F": 1}
{"v": 1	"t": 59751	"P": 999.75	"F": 1}
{"v": 1	"t": 59771	"P": 1006.25	"F": 1}
{"v": 1	"t": 59791	"P": 1007.5	"F": 1}
{"v": 1	"t": 59812	"P": 1005.75	"F": 1}
{"v": 1	"t": 59832	"P": 1001.75	"F": 1}
{"v": 1	"t": 59852	"P": 1003.5	"F": 1}
{"v": 1	"t": 59873	"P": 1007.5	"F": 1}
{"v": 1	"t": 59893	"P": 1004.75	"F": 1}
{"v": 1	"t": 59913	"P": 1003.0	"F": 1}
{"v": 1	"t": 59933	"P": 1001.25	"F": 1}
{"v": 1	"t": 59954	"P": 1005.75	"F": 1}
{"v": 1	"t": 59974	"P": 1006.75	"F": 1}
{"v": 1	"t": 59994	"P": 1003.0	"F": 1}
{"v": 1	"t": 60015	"P": 1000.0	"F": 1}
{"v": 1	"t": 60035	"P": 1005.0	"F": 1}
{"v": 1	"t": 60055	"P": 1009.0	"F": 1	"C": 42.075	"D": 3340	"sn": 54091929832280	"file": "/data/device_log/data0000.out"}
{"v": 1	"t": 60075	"P": 1004.25	"F": 1}
{"v": 1	"t": 60096	"P": 1000.0	"F": 1}
{"v": 1	"t": 60116	"P": 1003.0	"F": 1}
{"v": 1	"t": 60136	"P": 1008.25	"F": 1}
{"v": 1	"t": 60157	"P": 1006.0	"F": 1}
{"v": 1	"t": 60177	"P": 1001.75	"F": 1}
{"v": 1	"t": 60197	"P": 1001.75	"F": 1}
{"v": 1	"t": 60218	"P": 1008.25	"F": 1}
{"v": 1	"t": 60238	"P": 1006.25	"F": 1}
{"v": 1	"t": 60258	"P": 1003.0	"F": 1}
{"v": 1	"t": 60278	"P": 1000.75	"F": 1}
{"v": 1	"t": 60299	"P": 1007.75	"F": 1}
{"v": 1	"t": 60319	"P": 1005.5	"F": 1}
{"v": 1	"t": 60339	"P": 1002.25	"F": 1}
{"v": 1	"t": 60360	"P": 1000.25	"F": 1}
{"v": 1	"t": 60380	"P": 1006.25	"F": 1}
{"v": 1	"t": 60400	"P": 1006.25	"F": 1}
{"v": 1	"t": 60421	"P": 1003.75	"F": 1}
{"v": 1	"t": 60441	"P": 1000.75	"F": 1}
{"v": 1	"t": 60461	"P": 1004.25	"F": 1}
{"v": 1	"t": 60481	"P": 1007.25	"F": 1}
{"v": 1	"t": 60502	"P": 1004.5	"F": 1}
{"v": 1	"t": 60522	"P": 1001.0	"F": 1}
{"v": 1	"t": 60542	"P": 1003.0	"F": 1}
{"v": 1	"t": 60563	"P": 1007.5	"F": 1}
{"v": 1	"t": 60583	"P": 1006.25	"F": 1}
{"v": 1	"t": 60603	"P": 1002.5	"F": 1}
{"v": 1	"t": 60623	"P": 1002.25	"F": 1}
{"v": 1	"t": 60644	"P": 1005.25	"F": 1}
{"v": 1	"t": 60664	"P": 1007.75	"F": 1}
{"v": 1	"t": 60684	"P": 1002.75	"F": 1}
{"v": 1	"t": 60705	"P": 1001.5	"F": 1}
{"v": 1	"t": 60725	"P": 1005.5	"F": 1}
{"v": 1	"t": 60745	"P": 1008.0	"F": 1}
{"v": 1	"t": 60765	"P": 1004.0	"F": 1}
{"v": 1	"t": 60786	"P": 999.25	"F": 1}
{"v": 1	"t": 60806	"P": 1003.75	"F": 1}
{"v": 1	"t": 60826	"P": 1007.5	"F": 1}
{"v": 1	"t": 60847	"P": 1004.5	"F": 1}
{"v": 1	"t": 60867	"P": 1002.5	"F": 1}
{"v": 1	"t": 60887	"P": 1002.5	"F": 1}
{"v": 1	"t": 60908	"P": 1007.5	"F": 1}
{"v": 1	"t": 60928	"P": 1004.75	"F": 1}
{"v": 1	"t": 60948	"P": 1002.0	"F": 1}
{"v": 1	"t": 60968	"P": 1000.5	"F": 1}
{"v": 1	"t": 60989	"P": 1005.25	"F": 1}
{"v": 1	"t": 61009	"P": 1008.25	"F": 1}
{"v": 1	"t": 61029	"P": 1003.75	"F": 1}
{"v": 1	"t": 61050	"P": 999.25	"F": 1}
{"v": 1	"t": 61070	"P": 1005.0	"F": 1	"C": 42.135	"D": 3340	"sn": 54091929832280	"file": "/data/device_log/data0000.out"}
{"v": 1	"t": 61090	"P": 1007.25	"F": 1}
{"v": 1	"t": 61111	"P": 1003.0	"F": 1}
{"v": 1	"t": 61131	"P": 1001.0	"F": 1}
{"v": 1	"t": 61151	"P": 1004.0	"F": 1}
{"v": 1	"t": 61171	"P": 1008.25	"F": 1}
{"v": 1	"t": 61192	"P": 1004.0	"F": 1}
{"v": 1	"t": 61212	"P": 1002.5	"F": 1}
{"v": 1	"t": 61232	"P": 1001.0	"F": 1}
{"v": 1	"t": 61253	"P": 1003.0	"F": 1}
{"v": 1	"t": 61273	"P": 1004.5	"F": 1}
{"v": 1	"t": 61293	"P": 1001.75	"F": 1}
{"v": 1	"t": 61313	"P": 999.75	"F": 1}
{"v": 1	"t": 61334	"P": 1005.25	"F": 1}
{"v": 1	"t": 61354	"P": 1007.25	"F": 1}
{"v": 1	"t": 61374	"P": 1004.25	"F": 1}
{"v": 1	"t": 61395	"P": 1000.75	"F": 1}
{"v": 1	"t": 61415	"P": 1004.75	"F": 1}
{"v": 1	"t": 61435	"P": 1008.75	"F": 1}
{"v": 1	"t": 61455	"P": 1004.75	"F": 1}
{"v": 1	"t": 61476	"P": 1001.25	"F": 1}
{"v": 1	"t": 61496	"P": 1002.0	"F": 1}
{"v": 1	"t": 61516	"P": 1006.25	"F": 1}
{"v": 1	"t": 61537	"P": 1005.75	"F": 1}
{"v": 1	"t": 61557	"P": 1001.25	"F": 1}
{"v": 1	"t": 61577	"P": 1000.5	"F": 1}
{"v": 1	"t": 61597	"P": 1003.75	"F": 1}
{"v": 1	"t": 61618	"P": 1007.25	"F": 1}
{"v": 1	"t": 61638	"P": 1003.25	"F": 1}
{"v": 1	"t": 61658	"P": 1000.25	"F": 1}
{"v": 1	"t": 61679	"P": 1002.25	"F": 1}
{"v": 1	"t": 61699	"P": 1007.0	"F": 1}
{"v": 1	"t": 61720	"P": 1000.75	"F": 1}
{"v": 1	"t": 61740	"P": 1006.5	"F": 1}
{"v": 1	"t": 61760	"P": 1005.0	"F": 1}
{"v": 1	"t": 61781	"P": 1003.25	"F": 1}
{"v": 1	"t": 61801	"P": 1001.75	"F": 1}
{"v": 1	"t": 61821	"P": 1006.25	"F": 1}
{"v": 1	"t": 61842	"P": 1006.25	"F": 1}
{"v": 1	"t": 61862	"P": 1001.5	"F": 1}
{"v": 1	"t": 61882	"P": 1000.5	"F": 1}
{"v": 1	"t": 61902	"P": 1007.5	"F": 1}
{"v": 1	"t": 61923	"P": 1007.0	"F": 1}
{"v": 1	"t": 61943	"P": 1002.75	"F": 1}
{"v": 1	"t": 61963	"P": 1001.25	"F": 1}
{"v": 1	"t": 61984	"P": 1004.25	"F": 1}
{"v": 1	"t": 62004	"P": 1007.75	"F": 1}
{"v": 1	"t": 62024	"P": 1005.5	"F": 1}
{"v": 1	"t": 62045	"P": 1000.5	"F": 1}
{"v": 1	"t": 62065	"P": 1004.25	"F": 1}
{"v": 1	"t": 62085	"P": 1008.75	"F": 1	"C": 42.185	"D": 3340	"sn": 54091929832280	"file": "/data/device_log/data0000.out"}
{"v": 1	"t": 62105	"P": 1006.0	"F": 1}
{"v": 1	"t": 62126	"P": 1001.25	"F": 1}
{"v": 1	"t": 62146	"P": 1000.75	"F": 1}
{"v": 1	"t": 62166	"P": 1008.25	"F": 1}
{"v": 1	"t": 62187	"P": 1006.0	"F": 1}
{"v": 1	"t": 62207	"P": 1001.0	"F": 1}
{"v": 1	"t": 62227	"P": 1001.0	"F": 1}
{"v": 1	"t": 62247	"P": 1007.0	"F": 1}
{"v": 1	"t": 62268	"P": 1005.75	"F": 1}
{"v": 1	"t": 62288	"P": 1003.75	"F": 1}
{"v": 1	"t": 62308	"P": 1000.25	"F": 1}
{"v": 1	"t": 62329	"P": 1006.5	"F": 1}
{"v": 1	"t": 62349	"P": 1006.5	"F": 1}
{"v": 1	"t": 62369	"P": 1003.0	"F": 1}
{"v": 1	"t": 62390	"P": 1001.5	"F": 1}
{"v": 1	"t": 62410	"P": 1006.75	"F": 1}
{"v": 1	"t": 62430	"P": 1006.0	"F": 1}
{"v": 1	"t": 62451	"P": 1001.5	"F": 1}
{"v": 1	"t": 62471	"P": 1002.0	"F": 1}
{"v": 1	"t": 62491	"P": 1008.0	"F": 1}
{"v": 1	"t": 62512	"P": 1006.5	"F": 1}
{"v": 1	"t": 62532	"P": 1002.25	"F": 1}
{"v": 1	"t": 62552	"P": 1001.5	"F": 1}
{"v": 1	"t": 62572	"P": 1006.25	"F": 1}
{"v": 1	"t": 62593	"P": 1005.75	"F": 1}
{"v": 1	"t": 62613	"P": 1004.25	"F": 1}
{"v": 1	"t": 62633	"P": 1002.0	"F": 1}
{"v": 1	"t": 62654	"P": 1005.0	"F": 1}
{"v": 1	"t": 62674	"P": 1007.25	"F": 1}
{"v": 1	"t": 62694	"P": 1003.25	"F": 1}
{"v": 1	"t": 62715	"P": 1001.5	"F": 1}
{"v": 1	"t": 62735	"P": 1006.25	"F": 1}
{"v": 1	"t": 62755	"P": 1006.0	"F": 1}
{"v": 1	"t": 62776	"P": 1003.75	"F": 1}
{"v": 1	"t": 62796	"P": 999.25	"F": 1}
{"v": 1	"t": 62816	"P": 1003.5	"F": 1}
{"v": 1	"t": 62836	"P": 1006.75	"F": 1}
{"v": 1	"t": 62857	"P": 1006.0	"F": 1}
{"v": 1	"t": 62877	"P": 1002.75	"F": 1}
{"v": 1	"t": 62897	"P": 1001.0	"F": 1}
{"v": 1	"t": 62917	"P": 1006.75	"F": 1}
{"v": 1	"t": 62938	"P": 1006.75	"F": 1}
{"v": 1	"t": 62958	"P": 1003.5	"F": 1}
{"v": 1	"t": 62978	"P": 1000.5	"F": 1}
{"v": 1	"t": 62999	"P": 1004.75	"F": 1}
{"v": 1	"t": 63019	"P": 1007.75	"F": 1}
{"v": 1	"t": 63039	"P": 1005.25	"F": 1}
{"v": 1	"t": 63060	"P": 1001.0	"F": 1}
{"v": 1	"t": 63080	"P": 1005.0	"F": 1}
{"v": 1	"t": 63100	"P": 1008.25	"F": 1	"C": 42.285	"D": 3340	"sn": 54091929832280	"file": "/data/device_log/data0000.out"}
{"v": 1	"t": 63121	"P": 1002.75	"F": 1}
{"v": 1	"t": 63141	"P": 1001.5	"F": 1}
{"v": 1	"t": 63161	"P": 1004.0	"F": 1}
{"v": 1	"t": 63181	"P": 1006.25	"F": 1}
{"v": 1	"t": 63202	"P": 1003.0	"F": 1}
{"v": 1	"t": 63222	"P": 1000.0	"F": 1}
{"v": 1	"t": 63242	"P": 1003.5	"F": 1}
{"v": 1	"t": 63263	"P": 1008.75	"F": 1}
{"v": 1	"t": 63283	"P": 1006.0	"F": 1}
{"v": 1	"t": 63303	"P": 1001.5	"F": 1}
{"v": 1	"t": 63323	"P": 1001.0	"F": 1}
{"v": 1	"t": 63344	"P": 1007.5	"F": 1}
{"v": 1	"t": 63364	"P": 1007.25	"F": 1}
{"v": 1	"t": 63384	"P": 1004.0	"F": 1}
{"v": 1	"t": 63405	"P": 999.0	"F": 1}
{"v": 1	"t": 63425	"P": 1003.75	"F": 1}
{"v": 1	"t": 63445	"P": 1009.5	"F": 1}
{"v": 1	"t": 63465	"P": 1004.0	"F": 1}
{"v": 1	"t": 63486	"P": 1001.75	"F": 1}
{"v": 1	"t": 63506	"P": 1002.5	"F": 1}
{"v": 1	"t": 63526	"P": 1008.5	"F": 1}
{"v": 1	"t": 63547	"P": 1005.25	"F": 1}
{"v": 1	"t": 63567	"P": 1002.25	"F": 1}
{"v": 1	"t": 63587	"P": 1001.0	"F": 1}
{"v": 1	"t": 63607	"P": 1006.0	"F": 1}
{"v": 1	"t": 63628	"P": 1007.5	"F": 1}
{"v": 1	"t": 63648	"P": 1004.75	"F": 1}
{"v": 1	"t": 63668	"P": 1000.5	"F": 1}
{"v": 1	"t": 63689	"P": 1004.75	"F": 1}
{"v": 1	"t": 63709	"P": 1008.0	"F": 1}
{"v": 1	"t": 63729	"P": 1005.5	"F": 1}
{"v": 1	"t": 63750	"P": 1001.0	"F": 1}
{"v": 1	"t": 63770	"P": 1007.0	"F": 1}
{"v": 1	"t": 63790	"P": 1005.5	"F": 1}
{"v": 1	"t": 63811	"P": 1001.75	"F": 1}
{"v": 1	"t": 63831	"P": 1001.0	"F": 1}
{"v": 1	"t": 63851	"P": 1004.25	"F": 1}
{"v": 1	"t": 63871	"P": 1007.0	"F": 1}
{"v": 1	"t": 63892	"P": 1003.75	"F": 1}
{"v": 1	"t": 63912	"P": 1001.25	"F": 1}
{"v": 1	"t": 63932	"P": 1004.0	"F": 1}
{"v": 1	"t": 63953	"P": 1008.0	"F": 1}
{"v": 1	"t": 63973	"P": 1006.0	"F": 1}
{"v": 1	"t": 63993	"P": 1001.25	"F": 1}
{"v": 1	"t": 64014	"P": 1005.25	"F": 1}
{"v": 1	"t": 64034	"P": 1007.0	"F": 1}
{"v": 1	"t": 64054	"P": 1004.75	"F": 1}
{"v": 1	"t": 64074	"P": 999.0	"F": 1}
{"v": 1	"t": 64095	"P": 1002.75	"F": 1}
{"v": 1	"t": 64115	"P": 1008.75	"F": 1	"C": 42.325	"D": 3340	"sn": 54091929832280	"file": "/data/device_log/data0000.out"}
{"v": 1	"t": 64135	"P": 1008.0	"F": 1}
{"v": 1	"t": 64156	"P": 1003.25	"F": 2}
{"v": 1	"t": 64176	"P": 1000.5	"F": 1}
{"v": 1	"t": 64196	"P": 1007.0	"F": 1}
{"v": 1	"t": 64216	"P": 1007.5	"F": 1}
{"v": 1	"t": 64237	"P": 1004.5	"F": 1}
{"v": 1	"t": 64257	"P": 1001.25	"F": 1}
{"v": 1	"t": 64277	"P": 1004.0	"F": 1}
{"v": 1	"t": 64298	"P": 1007.25	"F": 1}
{"v": 1	"t": 64318	"P": 1002.75	"F": 1}
{"v": 1	"t": 64338	"P": 1000.25	"F": 1}
{"v": 1	"t": 64359	"P": 1004.0	"F": 1}
{"v": 1	"t": 64379	"P": 1007.75	"F": 1}
{"v": 1	"t": 64399	"P": 1005.25	"F": 1}
{"v": 1	"t": 64419	"P": 1000.75	"F": 1}
{"v": 1	"t": 64440	"P": 1001.75	"F": 1}
{"v": 1	"t": 64460	"P": 1007.25	"F": 1}
{"v": 1	"t": 64480	"P": 1006.25	"F": 1}
{"v": 1	"t": 64501	"P": 1001.5	"F": 1}
{"v": 1	"t": 64521	"P": 1002.75	"F": 1}
{"v": 1	"t": 64541	"P": 1007.5	"F": 1}
{"v": 1	"t": 64562	"P": 1006.75	"F": 1}
{"v": 1	"t": 64582	"P": 1003.0	"F": 1}
{"v": 1	"t": 64602	"P": 1000.75	"F": 1}
{"v": 1	"t": 64622	"P": 1006.0	"F": 1}
{"v": 1	"t": 64643	"P": 1007.25	"F": 1}
{"v": 1	"t": 64663	"P": 1002.5	"F": 1}
{"v": 1	"t": 64683	"P": 1001.5	"F": 1}
{"v": 1	"t": 64704	"P": 1006.25	"F": 1}
{"v": 1	"t": 64724	"P": 1007.5	"F": 1}
{"v": 1	"t": 64744	"P": 1003.5	"F": 1}
{"v": 1	"t": 64765	"P": 1001.75	"F": 1}
{"v": 1	"t": 64785	"P": 1002.5	"F": 1}
{"v": 1	"t": 64805	"P": 1009.25	"F": 1}
{"v": 1	"t": 64825	"P": 1004.25	"F": 1}
{"v": 1	"t": 64846	"P": 1002.25	"F": 1}
{"v": 1	"t": 64866	"P": 1001.5	"F": 1}
{"v": 1	"t": 64886	"P": 1009.0	"F": 1}
{"v": 1	"t": 64907	"P": 1006.0	"F": 1}
{"v": 1	"t": 64927	"P": 1001.75	"F": 1}
{"v": 1	"t": 64947	"P": 1000.75	"F": 1}
{"v": 1	"t": 64967	"P": 1005.5	"F": 1}
{"v": 1	"t": 64988	"P": 1006.75	"F": 1}
{"v": 1	"t": 65008	"P": 1001.5	"F": 1}
{"v": 1	"t": 65028	"P": 1001.0	"F": 1}
{"v": 1	"t": 65049	"P": 1004.25	"F": 1}
{"v": 1	"t": 65069	"P": 1006.5	"F": 1}
{"v": 1	"t": 65089	"P": 1003.0	"F": 1}
{"v": 1	"t": 65110	"P": 1000.25	"F": 1}
{"v": 1	"t": 65130	"P": 1004.75	"F": 1	"C": 42.355	"D": 3340	"sn": 54091929832280	"file": "/data/device_log/data0000.out"}
{"v": 1	"t": 65150	"P": 1008.25	"F": 1}
{"v": 1	"t": 65171	"P": 1003.5	"F": 1}
{"v": 1	"t": 65191	"P": 1001.75	"F": 1}
{"v": 1	"t": 65211	"P": 1004.75	"F": 1}
{"v": 1	"t": 65231	"P": 1005.5	"F": 1}
{"v": 1	"t": 65252	"P": 1003.25	"F": 1}
{"v": 1	"t": 65272	"P": 1002.75	"F": 1}
{"v": 1	"t": 65293	"P": 1007.0	"F": 1}
{"v": 1	"t": 65313	"P": 1003.75	"F": 1}
{"v": 1	"t": 65333	"P": 1000.75	"F": 1}
{"v": 1	"t": 65354	"P": 1003.25	"F": 1}
{"v": 1	"t": 65374	"P": 1007.75	"F": 1}
{"v": 1	"t": 65394	"P": 1005.5	"F": 1}
{"v": 1	"t": 65414	"P": 1001.75	"F": 1}
{"v": 1	"t": 65435	"P": 1004.25	"F": 1}
{"v": 1	"t": 65455	"P": 1008.25	"F": 1}
{"v": 1	"t": 65476	"P": 1005.0	"F": 1}
{"v": 1	"t": 65496	"P": 1002.25	"F": 1}
{"v": 1	"t": 65516	"P": 1005.25	"F": 1}
{"v": 1	"t": 65536	"P": 1007.75	"F": 1}
{"v": 1	"t": 65557	"P": 1004.0	"F": 1}
{"v": 1	"t": 65577	"P": 1000.0	"F": 1}
{"v": 1	"t": 65597	"P": 1003.5	"F": 1}
{"v": 1	"t": 65618	"P": 1006.75	"F": 1}
{"v": 1	"t": 65638	"P": 1006.25	"F": 1}
{"v": 1	"t": 65658	"P": 999.25	"F": 1}
{"v": 1	"t": 65678	"P": 1000.5	"F": 1}
{"v": 1	"t": 65699	"P": 1009.25	"F": 1}
{"v": 1	"t": 65719	"P": 1006.5	"F": 1}
{"v": 1	"t": 65739	"P": 1002.5	"F": 1}
{"v": 1	"t": 65760	"P": 998.75	"F": 1}
{"v": 1	"t": 65780	"P": 1004.25	"F": 1}
{"v": 1	"t": 65800	"P": 1008.5	"F": 1}
{"v": 1	"t": 65820	"P": 1003.75	"F": 1}
{"v": 1	"t": 65841	"P": 1002.25	"F": 1}
{"v": 1	"t": 65861	"P": 1003.25	"F": 1}
{"v": 1	"t": 65881	"P": 1008.0	"F": 1}
{"v": 1	"t": 65902	"P": 1007.25	"F": 1}
{"v": 1	"t": 65922	"P": 1001.5	"F": 1}
{"v": 1	"t": 65942	"P": 1002.75	"F": 1}
{"v": 1	"t": 65962	"P": 1009.5	"F": 1}
{"v": 1	"t": 65983	"P": 1007.5	"F": 1}
{"v": 1	"t": 66003	"P": 1003.25	"F": 1}
{"v": 1	"t": 66023	"P": 1002.0	"F": 1}
{"v": 1	"t": 66044	"P": 1005.75	"F": 1}
{"v": 1	"t": 66064	"P": 1008.25	"F": 1}
{"v": 1	"t": 66084	"P": 1003.5	"F": 1}
{"v": 1	"t": 66105	"P": 999.5	"F": 1}
{"v": 1	"t": 66125	"P": 1005.5	"F": 1}
{"v": 1	"t": 66145	"P": 1006.75	"F": 1	"C": 42.455	"D": 3340	"sn": 54091929832280	"file": "/data/device_log/data0000.out"}
{"v": 1	"t": 66166	"P": 1003.0	"F": 1}
{"v": 1	"t": 66186	"P": 1002.0	"F": 1}
{"v": 1	"t": 66206	"P": 1004.5	"F": 1}
{"v": 1	"t": 66226	"P": 1007.5	"F": 1}
{"v": 1	"t": 66247	"P": 1004.5	"F": 1}
{"v": 1	"t": 66267	"P": 1001.75	"F": 1}
{"v": 1	"t": 66287	"P": 1004.0	"F": 1}
{"v": 1	"t": 66308	"P": 1006.5	"F": 1}
{"v": 1	"t": 66328	"P": 1002.75	"F": 1}
{"v": 1	"t": 66348	"P": 1002.25	"F": 1}
{"v": 1	"t": 66368	"P": 1001.0	"F": 1}
{"v": 1	"t": 66389	"P": 1007.25	"F": 1}
{"v": 1	"t": 66409	"P": 1007.75	"F": 1}
{"v": 1	"t": 66429	"P": 1003.0	"F": 1}
{"v": 1	"t": 66450	"P": 1000.25	"F": 1}
{"v": 1	"t": 66470	"P": 1005.75	"F": 1}
{"v": 1	"t": 66490	"P": 1007.25	"F": 1}
{"v": 1	"t": 66510	"P": 1003.5	"F": 1}
{"v": 1	"t": 66531	"P": 1001.25	"F": 1}
{"v": 1	"t": 66551	"P": 1002.75	"F": 1}
{"v": 1	"t": 66571	"P": 1008.25	"F": 1}
{"v": 1	"t": 66592	"P": 1004.25	"F": 1}
{"v": 1	"t": 66612	"P": 1003.5	"F": 1}
{"v": 1	"t": 66632	"P": 999.0	"F": 1}
{"v": 1	"t": 66653	"P": 1007.5	"F": 1}
{"v": 1	"t": 66673	"P": 1005.5	"F": 1}
{"v": 1	"t": 66693	"P": 1004.0	"F": 1}
{"v": 1	"t": 66713	"P": 1000.0	"F": 1}
{"v": 1	"t": 66734	"P": 1004.25	"F": 1}
{"v": 1	"t": 66754	"P": 1006.0	"F": 1}
{"v": 1	"t": 66774	"P": 1003.25	"F": 1}
{"v": 1	"t": 66795	"P": 1001.0	"F": 1}
{"v": 1	"t": 66815	"P": 1005.0	"F": 1}
{"v": 1	"t": 66835	"P": 1007.0	"F": 1}
{"v": 1	"t": 66856	"P": 1004.75	"F": 1}
{"v": 1	"t": 66876	"P": 1000.0	"F": 1}
{"v": 1	"t": 66896	"P": 1004.75	"F": 1}
{"v": 1	"t": 66916	"P": 1009.0	"F": 1}
{"v": 1	"t": 66937	"P": 1004.75	"F": 1}
{"v": 1	"t": 66957	"P": 1003.5	"F": 1}
{"v": 1	"t": 66977	"P": 1002.75	"F": 1}
{"v": 1	"t": 66998	"P": 1006.25	"F": 1}
{"v": 1	"t": 67018	"P": 1007.0	"F": 1}
{"v": 1	"t": 67038	"P": 1001.75	"F": 1}
{"v": 1	"t": 67058	"P": 1001.0	"F": 1}
{"v": 1	"t": 67079	"P": 1005.25	"F": 1}
{"v": 1	"t": 67099	"P": 1007.0	"F": 1}
{"v": 1	"t": 67119	"P": 1003.25	"F": 1}
{"v": 1	"t": 67140	"P": 998.75	"F": 1}
{"v": 1	"t": 67160	"P": 1004.25	"F": 1	"C": 42.51	"D": 3340	"sn": 54091929832280	"file": "/data/device_log/data0000.out"}
{"v": 1	"t": 67180	"P": 1008.75	"F": 1}
{"v": 1	"t": 67200	"P": 1005.5	"F": 1}
{"v": 1	"t": 67221	"P": 1002.5	"F": 1}
{"v": 1	"t": 67241	"P": 1001.0	"F": 1}
{"v": 1	"t": 67261	"P": 1007.75	"F": 1}
{"v": 1	"t": 67282	"P": 1004.5	"F": 1}
{"v": 1	"t": 67302	"P": 1003.75	"F": 1}
{"v": 1	"t": 67322	"P": 1000.5	"F": 1}
{"v": 1	"t": 67342	"P": 1003.25	"F": 1}
{"v": 1	"t": 67363	"P": 1007.25	"F": 1}
{"v": 1	"t": 67383	"P": 1004.0	"F": 1}
{"v": 1	"t": 67403	"P": 1000.75	"F": 1}
{"v": 1	"t": 67424	"P": 1004.25	"F": 1}
{"v": 1	"t": 67444	"P": 1008.5	"F": 1}
{"v": 1	"t": 67464	"P": 1005.5	"F": 1}
{"v": 1	"t": 67484	"P": 1003.25	"F": 1}
{"v": 1	"t": 67505	"P": 1001.0	"F": 1}
{"v": 1	"t": 67525	"P": 1007.0	"F": 1}
{"v": 1	"t": 67545	"P": 1005.25	"F": 1}
{"v": 1	"t": 67566	"P": 1003.0	"F": 1}
{"v": 1	"t": 67586	"P": 1003.5	"F": 1}
{"v": 1	"t": 67606	"P": 1008.5	"F": 1}
{"v": 1	"t": 67627	"P": 1005.5	"F": 1}
{"v": 1	"t": 67647	"P": 1003.5	"F": 1}
{"v": 1	"t": 67667	"P": 1001.25	"F": 1}
{"v": 1	"t": 67687	"P": 1007.0	"F": 1}
{"v": 1	"t": 67708	"P": 1005.75	"F": 1}
{"v": 1	"t": 67728	"P": 1003.0	"F": 1}
{"v": 1	"t": 67748	"P": 1001.25	"F": 1}
{"v": 1	"t": 67769	"P": 1007.0	"F": 1}
{"v": 1	"t": 67789	"P": 1006.5	"F": 1}
{"v": 1	"t": 67809	"P": 1003.75	"F": 1}
{"v": 1	"t": 67830	"P": 1000.0	"F": 1}
{"v": 1	"t": 67850	"P": 1003.25	"F": 1}
{"v": 1	"t": 67870	"P": 1008.25	"F": 1}
{"v": 1	"t": 67890	"P": 1005.0	"F": 1}
{"v": 1	"t": 67911	"P": 1000.75	"F": 1}
{"v": 1	"t": 67931	"P": 1001.75	"F": 1}
{"v": 1	"t": 67951	"P": 1007.5	"F": 1}
{"v": 1	"t": 67972	"P": 1005.25	"F": 1}
{"v": 1	"t": 67992	"P": 1001.75	"F": 1}
{"v": 1	"t": 68012	"P": 1000.75	"F": 1}
{"v": 1	"t": 68032	"P": 1005.75	"F": 1}
{"v": 1	"t": 68053	"P": 1007.5	"F": 1}
{"v": 1	"t": 68073	"P": 1005.25	"F": 1}
{"v": 1	"t": 68093	"P": 1001.25	"F": 1}
{"v": 1	"t": 68114	"P": 1002.75	"F": 1}
{"v": 1	"t": 68134	"P": 1008.75	"F": 1}
{"v": 1	"t": 68154	"P": 1005.0	"F": 1}
{"v": 1	"t": 68174	"P": 1000.75	"F": 1	"C": 42.535	"D": 3340	"sn": 54091929832280	"file": "/data/device_log/data0000.out"}
{"v": 1	"t": 68195	"P": 1001.0	"F": 1}
{"v": 1	"t": 68215	"P": 1009.5	"F": 1}
{"v": 1	"t": 68235	"P": 1007.25	"F": 1}
{"v": 1	"t": 68256	"P": 1002.5	"F": 1}
{"v": 1	"t": 68276	"P": 1003.5	"F": 1}
{"v": 1	"t": 68296	"P": 1009.25	"F": 1}
{"v": 1	"t": 68317	"P": 1004.25	"F": 1}
{"v": 1	"t": 68337	"P": 1000.75	"F": 1}
{"v": 1	"t": 68357	"P": 1001.25	"F": 1}
{"v": 1	"t": 68377	"P": 1007.5	"F": 1}
{"v": 1	"t": 68398	"P": 1007.25	"F": 1}
{"v": 1	"t": 68418	"P": 1002.75	"F": 1}
{"v": 1	"t": 68438	"P": 1000.75	"F": 1}
{"v": 1	"t": 68459	"P": 1003.75	"F": 1}
{"v": 1	"t": 68479	"P": 1008.0	"F": 1}
{"v": 1	"t": 68499	"P": 1004.25	"F": 1}
{"v": 1	"t": 68519	"P": 1000.0	"F": 1}
{"v": 1	"t": 68540	"P": 1000.5	"F": 1}
{"v": 1	"t": 68560	"P": 1007.75	"F": 1}
{"v": 1	"t": 68580	"P": 1004.75	"F": 1}
{"v": 1	"t": 68601	"P": 1000.25	"F": 1}
{"v": 1	"t": 68621	"P": 1002.0	"F": 1}
{"v": 1	"t": 68641	"P": 1007.0	"F": 1}
{"v": 1	"t": 68662	"P": 1004.0	"F": 1}
{"v": 1	"t": 68682	"P": 1001.75	"F": 1}
{"v": 1	"t": 68702	"P": 1001.75	"F": 1}
{"v": 1	"t": 68723	"P": 1006.75	"F": 1}
{"v": 1	"t": 68743	"P": 1005.25	"F": 1}
{"v": 1	"t": 68763	"P": 1002.25	"F": 2}
{"v": 1	"t": 68783	"P": 1001.0	"F": 2}
{"v": 1	"t": 68804	"P": 1005.5	"F": 2}
{"v": 1	"t": 68824	"P": 1007.0	"F": 1}
{"v": 1	"t": 68844	"P": 1003.75	"F": 1}
{"v": 1	"t": 68865	"P": 1000.5	"F": 2}
{"v": 1	"t": 68885	"P": 1003.75	"F": 1}
{"v": 1	"t": 68905	"P": 1006.75	"F": 1}
{"v": 1	"t": 68926	"P": 1002.25	"F": 1}
{"v": 1	"t": 68946	"P": 1000.5	"F": 1}
{"v": 1	"t": 68966	"P": 1003.75	"F": 1}
{"v": 1	"t": 68986	"P": 1007.75	"F": 1}
{"v": 1	"t": 69007	"P": 1003.75	"F": 1}
{"v": 1	"t": 69027	"P": 1001.75	"F": 1}
{"v": 1	"t": 69047	"P": 1003.25	"F": 1}
{"v": 1	"t": 69068	"P": 1009.75	"F": 2}
{"v": 1	"t": 69088	"P": 1005.5	"F": 1}
{"v": 1	"t": 69108	"P": 1001.25	"F": 1}
{"v": 1	"t": 69129	"P": 1003.0	"F": 1}
{"v": 1	"t": 69149	"P": 1007.75	"F": 1}
{"v": 1	"t": 69169	"P": 1002.5	"F": 1}
{"v": 1	"t": 69190	"P": 1001.0	"F": 1	"C": 42.57	"D": 3340	"sn": 54091929832280	"file": "/data/device_log/data0000.out"}
{"v": 1	"t": 69210	"P": 1006.0	"F": 1}
{"v": 1	"t": 69230	"P": 1007.0	"F": 1}
{"v": 1	"t": 69251	"P": 1002.75	"F": 1}
{"v": 1	"t": 69271	"P": 999.75	"F": 1}
{"v": 1	"t": 69291	"P": 1007.0	"F": 1}
{"v": 1	"t": 69312	"P": 1006.5	"F": 1}
{"v": 1	"t": 69332	"P": 1000.5	"F": 1}
{"v": 1	"t": 69352	"P": 1002.0	"F": 1}
{"v": 1	"t": 69373	"P": 1007.75	"F": 1}
{"v": 1	"t": 69393	"P": 1004.0	"F": 1}
{"v": 1	"t": 69413	"P": 1002.25	"F": 1}
{"v": 1	"t": 69434	"P": 1002.25	"F": 1}
{"v": 1	"t": 69454	"P": 1008.75	"F": 1}
{"v": 1	"t": 69474	"P": 1005.0	"F": 1}
{"v": 1	"t": 69494	"P": 1001.0	"F": 1}
{"v": 1	"t": 69515	"P": 1001.5	"F": 1}
{"v": 1	"t": 69535	"P": 1007.25	"F": 1}
{"v": 1	"t": 69555	"P": 1007.5	"F": 1}
{"v": 1	"t": 69576	"P": 1001.5	"F": 1}
{"v": 1	"t": 69596	"P": 1002.25	"F": 1}
{"v": 1	"t": 69616	"P": 1004.5	"F": 1}
{"v": 1	"t": 69636	"P": 1006.25	"F": 1}
{"v": 1	"t": 69657	"P": 1001.0	"F": 1}
{"v": 1	"t": 69677	"P": 998.5	"F": 1}
{"v": 1	"t": 69697	"P": 1004.5	"F": 1}
{"v": 1	"t": 69718	"P": 1008.0	"F": 1}
{"v": 1	"t": 69738	"P": 1005.0	"F": 1}
{"v": 1	"t": 69758	"P": 1003.0	"F": 1}
{"v": 1	"t": 69778	"P": 1001.75	"F": 1}
{"v": 1	"t": 69799	"P": 1008.25	"F": 1}
{"v": 1	"t": 69819	"P": 1006.0	"F": 1}
{"v": 1	"t": 69839	"P": 1001.75	"F": 1}
{"v": 1	"t": 69860	"P": 1001.25	"F": 1}
{"v": 1	"t": 69880	"P": 1006.75	"F": 1}
{"v": 1	"t": 69900	"P": 1006.75	"F": 1}
{"v": 1	"t": 69921	"P": 1004.75	"F": 1}
{"v": 1	"t": 69941	"P": 1001.5	"F": 1}
{"v": 1	"t": 69961	"P": 1002.75	"F": 1}
{"v": 1	"t": 69981	"P": 1009.0	"F": 1}
{"v": 1	"t": 70002	"P": 1004.5	"F": 1}
{"v": 1	"t": 70022	"P": 1000.75	"F": 1}
{"v": 1	"t": 70042	"P": 1004.75	"F": 1}
{"v": 1	"t": 70063	"P": 1007.5	"F": 1}
{"v": 1	"t": 70083	"P": 1003.0	"F": 1}
{"v": 1	"t": 70103	"P": 999.75	"F": 1}
{"v": 1	"t": 70124	"P": 1006.5	"F": 1}
{"v": 1	"t": 70144	"P": 1008.0	"F": 1}
{"v": 1	"t": 70164	"P": 1005.0	"F": 1}
{"v": 1	"t": 70185	"P": 1002.25	"F": 1}
{"v": 1	"t": 70205	"P": 1006.75	"F": 1	"C": 42.665	"D": 3340	"sn": 54091929832280	"file": "/data/device_log/data0000.out"}
{"v": 1	"t": 70225	"P": 1006.25	"F": 1}
{"v": 1	"t": 70245	"P": 1004.25	"F": 1}
{"v": 1	"t": 70266	"P": 1001.0	"F": 1}
{"v": 1	"t": 70286	"P": 1002.5	"F": 1}
{"v": 1	"t": 70306	"P": 1008.5	"F": 1}
{"v": 1	"t": 70327	"P": 1004.0	"F": 1}
{"v": 1	"t": 70347	"P": 1001.75	"F": 1}
{"v": 1	"t": 70367	"P": 1000.25	"F": 1}
{"v": 1	"t": 70387	"P": 1007.25	"F": 1}
{"v": 1	"t": 70408	"P": 1007.75	"F": 1}
{"v": 1	"t": 70428	"P": 1005.0	"F": 1}
{"v": 1	"t": 70448	"P": 1001.0	"F": 1}
{"v": 1	"t": 70469	"P": 1004.5	"F": 1}
{"v": 1	"t": 70489	"P": 1006.75	"F": 1}
{"v": 1	"t": 70509	"P": 1005.5	"F": 1}
{"v": 1	"t": 70529	"P": 1000.5	"F": 1}
{"v": 1	"t": 70550	"P": 1001.5	"F": 1}
{"v": 1	"t": 70570	"P": 1008.5	"F": 1}
{"v": 1	"t": 70590	"P": 1005.25	"F": 1}
{"v": 1	"t": 70611	"P": 1003.0	"F": 1}
{"v": 1	"t": 70631	"P": 1000.5	"F": 1}
{"v": 1	"t": 70651	"P": 1007.0	"F": 1}
{"v": 1	"t": 70672	"P": 1007.0	"F": 1}
{"v": 1	"t": 70692	"P": 1002.75	"F": 1}
{"v": 1	"t": 70712	"P": 998.75	"F": 1}
{"v": 1	"t": 70732	"P": 1005.5	"F": 1}
{"v": 1	"t": 70753	"P": 1006.25	"F": 1}
{"v": 1	"t": 70773	"P": 1001.0	"F": 1}
{"v": 1	"t": 70793	"P": 1001.5	"F": 1}
{"v": 1	"t": 70814	"P": 1007.25	"F": 1}
{"v": 1	"t": 70834	"P": 1005.5	"F": 1}
{"v": 1	"t": 70854	"P": 1004.5	"F": 1}
{"v": 1	"t": 70875	"P": 1001.5	"F": 1}
{"v": 1	"t": 70895	"P": 1006.25	"F": 1}
{"v": 1	"t": 70915	"P": 1006.75	"F": 1}
{"v": 1	"t": 70935	"P": 1004.25	"F": 1}
{"v": 1	"t": 70956	"P": 1000.0	"F": 1}
{"v": 1	"t": 70976	"P": 1003.0	"F": 1}
{"v": 1	"t": 70996	"P": 1008.75	"F": 1}
{"v": 1	"t": 71017	"P": 1005.25	"F": 1}
{"v": 1	"t": 71037	"P": 1002.5	"F": 1}
{"v": 1	"t": 71057	"P": 1000.0	"F": 1}
{"v": 1	"t": 71077	"P": 1005.5	"F": 1}
{"v": 1	"t": 71098	"P": 1007.5	"F": 1}
{"v": 1	"t": 71118	"P": 1003.0	"F": 1}
{"v": 1	"t": 71138	"P": 1000.75	"F": 1}
{"v": 1	"t": 71159	"P": 1006.0	"F": 1}
{"v": 1	"t": 71179	"P": 1008.5	"F": 1}
{"v": 1	"t": 71199	"P": 1004.5	"F": 1}
{"v": 1	"t": 71220	"P": 1000.5	"F": 1	"C": 42.73	"D": 3340	"sn": 54091929832280	"file": "/data/device_log/data0000.out"}
{"v": 1	"t": 71240	"P": 1002.25	"F": 1}
{"v": 1	"t": 71260	"P": 1008.25	"F": 1}
{"v": 1	"t": 71280	"P": 1005.75	"F": 1}
{"v": 1	"t": 71301	"P": 1002.75	"F": 1}
{"v": 1	"t": 71321	"P": 1000.5	"F": 1}
{"v": 1	"t": 71341	"P": 1008.0	"F": 1}
{"v": 1	"t": 71362	"P": 1005.25	"F": 1}
{"v": 1	"t": 71382	"P": 1002.25	"F": 1}
{"v": 1	"t": 71402	"P": 1002.5	"F": 1}
{"v": 1	"t": 71423	"P": 1009.75	"F": 1}
{"v": 1	"t": 71443	"P": 1007.25	"F": 1}
{"v": 1	"t": 71463	"P": 1001.5	"F": 1}
{"v": 1	"t": 71483	"P": 1000.0	"F": 1}
{"v": 1	"t": 71504	"P": 1007.5	"F": 1}
{"v": 1	"t": 71524	"P": 1005.75	"F": 1}
{"v": 1	"t": 71544	"P": 1002.75	"F": 1}
{"v": 1	"t": 71565	"P": 1000.75	"F": 1}
{"v": 1	"t": 71585	"P": 1005.0	"F": 1}
{"v": 1	"t": 71605	"P": 1006.5	"F": 1}
{"v": 1	"t": 71625	"P": 1004.75	"F": 1}
{"v": 1	"t": 71646	"P": 999.5	"F": 1}
{"v": 1	"t": 71666	"P": 1001.25	"F": 1}
{"v": 1	"t": 71686	"P": 1010.0	"F": 1}
{"v": 1	"t": 71707	"P": 1005.5	"F": 1}
{"v": 1	"t": 71727	"P": 1002.0	"F": 1}
{"v": 1	"t": 71747	"P": 1002.25	"F": 1}
{"v": 1	"t": 71767	"P": 1006.5	"F": 1}
{"v": 1	"t": 71788	"P": 1007.5	"F": 1}
{"v": 1	"t": 71808	"P": 1002.5	"F": 1}
{"v": 1	"t": 71828	"P": 1001.0	"F": 1}
{"v": 1	"t": 71849	"P": 1004.75	"F": 1}
{"v": 1	"t": 71869	"P": 1007.25	"F": 1}
{"v": 1	"t": 71889	"P": 1006.25	"F": 1}
{"v": 1	"t": 71909	"P": 1001.25	"F": 1}
{"v": 1	"t": 71930	"P": 1001.5	"F": 1}
{"v": 1	"t": 71950	"P": 1009.75	"F": 1}
{"v": 1	"t": 71970	"P": 1006.25	"F": 1}
{"v": 1	"t": 71991	"P": 1001.5	"F": 1}
{"v": 1	"t": 72011	"P": 1001.25	"F": 1}
{"v": 1	"t": 72031	"P": 1008.5	"F": 1}
{"v": 1	"t": 72052	"P": 1006.0	"F": 1}
{"v": 1	"t": 72072	"P": 1002.0	"F": 1}
{"v": 1	"t": 72092	"P": 1001.0	"F": 1}
{"v": 1	"t": 72112	"P": 1007.75	"F": 1}
{"v": 1	"t": 72133	"P": 1006.5	"F": 1}
{"v": 1	"t": 72153	"P": 1001.0	"F": 1}
{"v": 1	"t": 72173	"P": 1000.0	"F": 1}
{"v": 1	"t": 72194	"P": 1007.5	"F": 1}
{"v": 1	"t": 72214	"P": 1005.5	"F": 1}
{"v": 1	"t": 72234	"P": 1004.25	"F": 2	"C": 42.77	"D": 3340	"sn": 54091929832280	"file": "/data/device_log/data0000.out"}
{"v": 1	"t": 72255	"P": 1000.0	"F": 1}
{"v": 1	"t": 72275	"P": 1006.0	"F": 1}
{"v": 1	"t": 72295	"P": 1008.75	"F": 1}
{"v": 1	"t": 72315	"P": 1003.75	"F": 1}
{"v": 1	"t": 72336	"P": 1001.5	"F": 1}
{"v": 1	"t": 72356	"P": 1003.75	"F": 1}
{"v": 1	"t": 72376	"P": 1007.75	"F": 1}
{"v": 1	"t": 72397	"P": 1005.5	"F": 1}
{"v": 1	"t": 72417	"P": 1003.0	"F": 1}
{"v": 1	"t": 72437	"P": 1000.0	"F": 1}
{"v": 1	"t": 72457	"P": 1004.5	"F": 1}
{"v": 1	"t": 72478	"P": 1007.5	"F": 1}
{"v": 1	"t": 72498	"P": 1004.75	"F": 1}
{"v": 1	"t": 72518	"P": 1000.75	"F": 1}
{"v": 1	"t": 72539	"P": 1003.25	"F": 1}
{"v": 1	"t": 72559	"P": 1008.0	"F": 1}
{"v": 1	"t": 72579	"P": 1005.5	"F": 1}
{"v": 1	"t": 72599	"P": 1001.25	"F": 1}
{"v": 1	"t": 72620	"P": 1002.75	"F": 1}
{"v": 1	"t": 72640	"P": 1007.5	"F": 1}
{"v": 1	"t": 72660	"P": 1006.25	"F": 1}
{"v": 1	"t": 72681	"P": 1002.5	"F": 1}
{"v": 1	"t": 72701	"P": 1002.0	"F": 1}
{"v": 1	"t": 72721	"P": 1006.75	"F": 1}
{"v": 1	"t": 72742	"P": 1004.75	"F": 1}
{"v": 1	"t": 72762	"P": 1001.5	"F": 1}
{"v": 1	"t": 72783	"P": 1006.25	"F": 1}
{"v": 1	"t": 72803	"P": 1004.75	"F": 1}
{"v": 1	"t": 72823	"P": 1001.5	"F": 1}
{"v": 1	"t": 72843	"P": 1000.5	"F": 1}
{"v": 1	"t": 72864	"P": 1007.5	"F": 1}
{"v": 1	"t": 72884	"P": 1006.75	"F": 1}
{"v": 1	"t": 72904	"P": 1005.0	"F": 1}
{"v": 1	"t": 72925	"P": 1001.5	"F": 1}
{"v": 1	"t": 72945	"P": 1007.25	"F": 1}
{"v": 1	"t": 72965	"P": 1006.5	"F": 1}
{"v": 1	"t": 72985	"P": 1003.25	"F": 1}
{"v": 1	"t": 73006	"P": 1000.5	"F": 1}
{"v": 1	"t": 73026	"P": 1003.75	"F": 1}
{"v": 1	"t": 73046	"P": 1009.75	"F": 1}
{"v": 1	"t": 73067	"P": 1005.25	"F": 1}
{"v": 1	"t": 73087	"P": 1002.0	"F": 1}
{"v": 1	"t": 73107	"P": 1001.5	"F": 1}
{"v": 1	"t": 73127	"P": 1008.75	"F": 1}
{"v": 1	"t": 73148	"P": 1007.5	"F": 1}
{"v": 1	"t": 73168	"P": 1002.75	"F": 1}
{"v": 1	"t": 73188	"P": 1000.75	"F": 1}
{"v": 1	"t": 73209	"P": 1004.0	"F": 1}
{"v": 1	"t": 73229	"P": 1008.5	"F": 1}
{"v": 1	"t": 73249	"P": 1003.0	"F": 1	"C": 42.845	"D": 3340	"sn": 54091929832280	"file": "/data/device_log/data0000.out"}
{"v": 1	"t": 73269	"P": 1000.0	"F": 1}
{"v": 1	"t": 73290	"P": 1001.25	"F": 1}
{"v": 1	"t": 73310	"P": 1008.0	"F": 1}
{"v": 1	"t": 73330	"P": 1004.75	"F": 1}
{"v": 1	"t": 73351	"P": 1001.25	"F": 1}
{"v": 1	"t": 73371	"P": 1002.5	"F": 1}
{"v": 1	"t": 73391	"P": 1008.75	"F": 1}
{"v": 1	"t": 73412	"P": 1006.0	"F": 1}
{"v": 1	"t": 73432	"P": 1003.25	"F": 1}
{"v": 1	"t": 73452	"P": 1001.0	"F": 1}
{"v": 1	"t": 73473	"P": 1007.25	"F": 1}
{"v": 1	"t": 73493	"P": 1004.25	"F": 1}
{"v": 1	"t": 73513	"P": 1002.25	"F": 1}
{"v": 1	"t": 73533	"P": 1001.75	"F": 1}
{"v": 1	"t": 73554	"P": 1005.5	"F": 1}
{"v": 1	"t": 73574	"P": 1008.5	"F": 1}
{"v": 1	"t": 73594	"P": 1003.25	"F": 1}
{"v": 1	"t": 73615	"P": 999.25	"F": 1}
{"v": 1	"t": 73635	"P": 1006.5	"F": 1}
{"v": 1	"t": 73655	"P": 1007.5	"F": 1}
{"v": 1	"t": 73675	"P": 1004.75	"F": 1}
{"v": 1	"t": 73696	"P": 1000.0	"F": 1}
{"v": 1	"t": 73716	"P": 1001.5	"F": 1}
{"v": 1	"t": 73736	"P": 1007.75	"F": 1}
{"v": 1	"t": 73757	"P": 1004.75	"F": 1}
{"v": 1	"t": 73777	"P": 1001.25	"F": 1}
{"v": 1	"t": 73797	"P": 1000.25	"F": 1}
{"v": 1	"t": 73817	"P": 1008.0	"F": 1}
{"v": 1	"t": 73838	"P": 1006.5	"F": 1}
{"v": 1	"t": 73858	"P": 1003.75	"F": 1}
{"v": 1	"t": 73878	"P": 999.25	"F": 1}
{"v": 1	"t": 73899	"P": 1004.0	"F": 1}
{"v": 1	"t": 73919	"P": 1008.75	"F": 1}
{"v": 1	"t": 73939	"P": 1003.5	"F": 1}
{"v": 1	"t": 73959	"P": 1001.75	"F": 1}
{"v": 1	"t": 73980	"P": 1001.75	"F": 1}
{"v": 1	"t": 74000	"P": 1008.5	"F": 1}
{"v": 1	"t": 74020	"P": 1005.25	"F": 1}
{"v": 1	"t": 74041	"P": 1004.25	"F": 1}
{"v": 1	"t": 74061	"P": 1004.25	"F": 1}
{"v": 1	"t": 74081	"P": 1006.75	"F": 1}
{"v": 1	"t": 74102	"P": 1005.75	"F": 1}
{"v": 1	"t": 74122	"P": 1000.5	"F": 1}
{"v": 1	"t": 74142	"P": 1003.5	"F": 1}
{"v": 1	"t": 74163	"P": 1009.5	"F": 1}
{"v": 1	"t": 74183	"P": 1005.25	"F": 1}
{"v": 1	"t": 74203	"P": 1003.0	"F": 1}
{"v": 1	"t": 74223	"P": 1000.25	"F": 2}
{"v": 1	"t": 74244	"P": 1008.5	"F": 1}
{"v": 1	"t": 74264	"P": 1006.25	"F": 1	"C": 42.86	"D": 3340	"sn": 54091929832280	"file": "/data/device_log/data0000.out"}
{"v": 1	"t": 74284	"P": 1001.0	"F": 1}
{"v": 1	"t": 74305	"P": 1002.25	"F": 1}
{"v": 1	"t": 74325	"P": 1006.25	"F": 1}
{"v": 1	"t": 74345	"P": 1007.75	"F": 2}
{"v": 1	"t": 74365	"P": 1004.0	"F": 1}
{"v": 1	"t": 74386	"P": 1000.75	"F": 2}
{"v": 1	"t": 74406	"P": 1003.5	"F": 2}
{"v": 1	"t": 74426	"P": 1008.0	"F": 1}
{"v": 1	"t": 74447	"P": 1006.75	"F": 1}
{"v": 1	"t": 74467	"P": 1002.0	"F": 1}
{"v": 1	"t": 74487	"P": 1001.5	"F": 1}
{"v": 1	"t": 74507	"P": 1008.25	"F": 2}
{"v": 1	"t": 74528	"P": 1007.25	"F": 2}
{"v": 1	"t": 74548	"P": 1002.25	"F": 1}
{"v": 1	"t": 74568	"P": 1001.25	"F": 1}
{"v": 1	"t": 74589	"P": 1004.75	"F": 2}
{"v": 1	"t": 74609	"P": 1009.5	"F": 1}
{"v": 1	"t": 74629	"P": 1005.0	"F": 2}
{"v": 1	"t": 74650	"P": 1004.5	"F": 1}
{"v": 1	"t": 74671	"P": 1001.5	"F": 1}
{"v": 1	"t": 74691	"P": 1003.0	"F": 2}
{"v": 1	"t": 74711	"P": 1008.25	"F": 2}
{"v": 1	"t": 74732	"P": 1007.75	"F": 2}
{"v": 1	"t": 74752	"P": 1003.5	"F": 1}
{"v": 1	"t": 74772	"P": 1001.5	"F": 1}
{"v": 1	"t": 74793	"P": 1007.5	"F": 2}
{"v": 1	"t": 74813	"P": 1006.25	"F": 1}
{"v": 1	"t": 74833	"P": 1001.75	"F": 1}
{"v": 1	"t": 74853	"P": 1001.0	"F": 1}
{"v": 1	"t": 74874	"P": 1006.5	"F": 1}
{"v": 1	"t": 74894	"P": 1005.5	"F": 1}
{"v": 1	"t": 74914	"P": 1002.75	"F": 1}
{"v": 1	"t": 74935	"P": 999.75	"F": 1}
{"v": 1	"t": 74955	"P": 1005.0	"F": 1}
{"v": 1	"t": 74975	"P": 1008.0	"F": 1}
{"v": 1	"t": 74995	"P": 1004.75	"F": 1}
{"v": 1	"t": 75016	"P": 1000.5	"F": 1}
{"v": 1	"t": 75036	"P": 1002.0	"F": 1}
{"v": 1	"t": 75056	"P": 1007.5	"F": 1}
{"v": 1	"t": 75077	"P": 1004.5	"F": 1}
{"v": 1	"t": 75097	"P": 1002.75	"F": 1}
{"v": 1	"t": 75117	"P": 1000.5	"F": 1}
{"v": 1	"t": 75137	"P": 1007.25	"F": 1}
{"v": 1	"t": 75158	"P": 1007.75	"F": 1}
{"v": 1	"t": 75178	"P": 1005.25	"F": 1}
{"v": 1	"t": 75198	"P": 1002.25	"F": 1}
{"v": 1	"t": 75219	"P": 1004.75	"F": 1}
{"v": 1	"t": 75239	"P": 1007.75	"F": 1}
{"v": 1	"t": 75259	"P": 1004.75	"F": 1}
{"v": 1	"t": 75279	"P": 1000.0	"F": 1	"C": 42.955	"D": 3340	"sn": 54091929832280	"file": "/data/device_log/data0000.out"}
{"v": 1	"t": 75300	"P": 1002.0	"F": 1}
{"v": 1	"t": 75320	"P": 1008.0	"F": 1}
{"v": 1	"t": 75340	"P": 1003.75	"F": 1}
{"v": 1	"t": 75361	"P": 1002.5	"F": 1}
{"v": 1	"t": 75381	"P": 1000.5	"F": 1}
{"v": 1	"t": 75401	"P": 1009.0	"F": 1}
{"v": 1	"t": 75422	"P": 1006.0	"F": 1}
{"v": 1	"t": 75442	"P": 1003.0	"F": 1}
{"v": 1	"t": 75462	"P": 1001.0	"F": 1}
{"v": 1	"t": 75482	"P": 1007.5	"F": 1}
{"v": 1	"t": 75503	"P": 1008.0	"F": 1}
{"v": 1	"t": 75523	"P": 1002.75	"F": 1}
{"v": 1	"t": 75543	"P": 1000.75	"F": 1}
{"v": 1	"t": 75564	"P": 1005.0	"F": 1}
{"v": 1	"t": 75584	"P": 1008.0	"F": 1}
{"v": 1	"t": 75604	"P": 1006.25	"F": 1}
{"v": 1	"t": 75625	"P": 1002.25	"F": 1}
{"v": 1	"t": 75645	"P": 1004.75	"F": 1}
{"v": 1	"t": 75665	"P": 1007.5	"F": 1}
{"v": 1	"t": 75685	"P": 1006.0	"F": 1}
{"v": 1	"t": 75706	"P": 1001.5	"F": 1}
{"v": 1	"t": 75726	"P": 1000.75	"F": 1}
{"v": 1	"t": 75746	"P": 1007.75	"F": 1}
{"v": 1	"t": 75767	"P": 1005.75	"F": 1}
{"v": 1	"t": 75787	"P": 1003.75	"F": 1}
{"v": 1	"t": 75807	"P": 1002.5	"F": 1}
{"v": 1	"t": 75827	"P": 1004.5	"F": 1}
{"v": 1	"t": 75848	"P": 1007.5	"F": 1}
{"v": 1	"t": 75868	"P": 1006.0	"F": 1}
{"v": 1	"t": 75888	"P": 1002.75	"F": 1}
{"v": 1	"t": 75909	"P": 1003.5	"F": 1}
{"v": 1	"t": 75929	"P": 1009.25	"F": 1}
{"v": 1	"t": 75949	"P": 1007.25	"F": 1}
{"v": 1	"t": 75969	"P": 1002.75	"F": 1}
{"v": 1	"t": 75990	"P": 1001.0	"F": 1}
{"v": 1	"t": 76010	"P": 1005.75	"F": 1}
{"v": 1	"t": 76030	"P": 1007.25	"F": 1}
{"v": 1	"t": 76051	"P": 1002.75	"F": 1}
{"v": 1	"t": 76071	"P": 1001.0	"F": 1}
{"v": 1	"t": 76091	"P": 1007.0	"F": 1}
{"v": 1	"t": 76112	"P": 1006.5	"F": 1}
{"v": 1	"t": 76132	"P": 1004.5	"F": 1}
{"v": 1	"t": 76152	"P": 1000.75	"F": 1}
{"v": 1	"t": 76172	"P": 1005.75	"F": 1}
{"v": 1	"t": 76193	"P": 1008.5	"F": 1}
{"v": 1	"t": 76213	"P": 1003.75	"F": 1}
{"v": 1	"t": 76233	"P": 1001.5	"F": 1}
{"v": 1	"t": 76254	"P": 1010.0	"F": 1}
{"v": 1	"t": 76274	"P": 1004.5	"F": 1}
{"v": 1	"t": 76295	"P": 1001.75	"F": 1	"C": 42.995	"D": 3340	"sn": 54091929832280	"file": "/data/device_log/data0000.out"}
{"v": 1	"t": 76315	"P": 1008.25	"F": 1}
{"v": 1	"t": 76335	"P": 1006.5	"F": 1}
{"v": 1	"t": 76356	"P": 1003.25	"F": 1}
{"v": 1	"t": 76376	"P": 1001.5	"F": 1}
{"v": 1	"t": 76396	"P": 1006.75	"F": 1}
{"v": 1	"t": 76417	"P": 1007.25	"F": 1}
{"v": 1	"t": 76437	"P": 1000.5	"F": 1}
{"v": 1	"t": 76457	"P": 1003.75	"F": 1}
{"v": 1	"t": 76478	"P": 1007.0	"F": 1}
{"v": 1	"t": 76498	"P": 1003.5	"F": 1}
{"v": 1	"t": 76518	"P": 1002.0	"F": 1}
{"v": 1	"t": 76539	"P": 1004.0	"F": 1}
{"v": 1	"t": 76559	"P": 1008.0	"F": 1}
{"v": 1	"t": 76579	"P": 1004.25	"F": 1}
{"v": 1	"t": 76599	"P": 1002.0	"F": 1}
{"v": 1	"t": 76620	"P": 1002.5	"F": 1}
{"v": 1	"t": 76640	"P": 1008.0	"F": 1}
{"v": 1	"t": 76660	"P": 1006.5	"F": 1}
{"v": 1	"t": 76681	"P": 1003.5	"F": 1}
{"v": 1	"t": 76701	"P": 1000.25	"F": 1}
{"v": 1	"t": 76721	"P": 1005.0	"F": 1}
{"v": 1	"t": 76741	"P": 1009.25	"F": 1}
{"v": 1	"t": 76762	"P": 1003.0	"F": 1}
{"v": 1	"t": 76782	"P": 1000.75	"F": 1}
{"v": 1	"t": 76802	"P": 1003.25	"F": 1}
{"v": 1	"t": 76823	"P": 1008.5	"F": 1}
{"v": 1	"t": 76843	"P": 1006.0	"F": 1}
{"v": 1	"t": 76863	"P": 1001.0	"F": 1}
{"v": 1	"t": 76884	"P": 1003.25	"F": 1}
{"v": 1	"t": 76904	"P": 1009.5	"F": 1}
{"v": 1	"t": 76924	"P": 1006.25	"F": 1}
{"v": 1	"t": 76944	"P": 1002.5	"F": 1}
{"v": 1	"t": 76965	"P": 1001.25	"F": 1}
{"v": 1	"t": 76985	"P": 1008.0	"F": 1}
{"v": 1	"t": 77005	"P": 1008.25	"F": 1}
{"v": 1	"t": 77026	"P": 1003.75	"F": 1}
{"v": 1	"t": 77046	"P": 1002.25	"F": 1}
{"v": 1	"t": 77066	"P": 1005.25	"F": 1}
{"v": 1	"t": 77086	"P": 1007.5	"F": 1}
{"v": 1	"t": 77107	"P": 1005.5	"F": 1}
{"v": 1	"t": 77127	"P": 1001.0	"F": 1}
{"v": 1	"t": 77147	"P": 1003.25	"F": 1}
{"v": 1	"t": 77168	"P": 1008.5	"F": 1}
{"v": 1	"t": 77188	"P": 1004.5	"F": 1}
{"v": 1	"t": 77208	"P": 1002.75	"F": 1}
{"v": 1	"t": 77229	"P": 1002.0	"F": 1}
{"v": 1	"t": 77249	"P": 1008.75	"F": 1}
{"v": 1	"t": 77269	"P": 1005.25	"F": 1}
{"v": 1	"t": 77289	"P": 1002.25	"F": 1}
{"v": 1	"t": 77310	"P": 1001.0	"F": 1	"C": 43.02	"D": 3340	"sn": 54091929832280	"file": "/data/device_log/data0000.out"}
{"v": 1	"t": 77330	"P": 1008.0	"F": 1}
{"v": 1	"t": 77350	"P": 1005.25	"F": 1}
{"v": 1	"t": 77371	"P": 1002.5	"F": 1}
{"v": 1	"t": 77391	"P": 1001.75	"F": 1}
{"v": 1	"t": 77411	"P": 1004.5	"F": 2}
{"v": 1	"t": 77431	"P": 1008.25	"F": 1}
{"v": 1	"t": 77452	"P": 1003.5	"F": 1}
{"v": 1	"t": 77472	"P": 1001.0	"F": 1}
{"v": 1	"t": 77492	"P": 1004.0	"F": 1}
{"v": 1	"t": 77513	"P": 1008.25	"F": 1}
{"v": 1	"t": 77533	"P": 1006.0	"F": 1}
{"v": 1	"t": 77553	"P": 1002.5	"F": 1}
{"v": 1	"t": 77573	"P": 1000.25	"F": 1}
{"v": 1	"t": 77594	"P": 1008.25	"F": 1}
{"v": 1	"t": 77614	"P": 1006.75	"F": 1}
{"v": 1	"t": 77634	"P": 1002.25	"F": 1}
{"v": 1	"t": 77655	"P": 1001.0	"F": 1}
{"v": 1	"t": 77675	"P": 1006.5	"F": 1}
{"v": 1	"t": 77695	"P": 1007.25	"F": 1}
{"v": 1	"t": 77716	"P": 1004.5	"F": 1}
{"v": 1	"t": 77736	"P": 999.0	"F": 1}
{"v": 1	"t": 77756	"P": 1003.25	"F": 1}
{"v": 1	"t": 77776	"P": 1009.5	"F": 1}
{"v": 1	"t": 77797	"P": 1004.5	"F": 1}
{"v": 1	"t": 77817	"P": 999.5	"F": 1}
{"v": 1	"t": 77837	"P": 1003.5	"F": 1}
{"v": 1	"t": 77858	"P": 1008.25	"F": 1}
{"v": 1	"t": 77878	"P": 1004.75	"F": 1}
{"v": 1	"t": 77898	"P": 1002.25	"F": 1}
{"v": 1	"t": 77918	"P": 1000.5	"F": 1}
{"v": 1	"t": 77939	"P": 1010.0	"F": 1}
{"v": 1	"t": 77959	"P": 1007.25	"F": 1}
{"v": 1	"t": 77979	"P": 1002.75	"F": 1}
{"v": 1	"t": 78000	"P": 1002.0	"F": 1}
{"v": 1	"t": 78020	"P": 1007.75	"F": 1}
{"v": 1	"t": 78040	"P": 1007.5	"F": 1}
{"v": 1	"t": 78060	"P": 1003.75	"F": 1}
{"v": 1	"t": 78081	"P": 1002.0	"F": 1}
{"v": 1	"t": 78101	"P": 1004.5	"F": 1}
{"v": 1	"t": 78121	"P": 1010.75	"F": 1}
{"v": 1	"t": 78142	"P": 1005.25	"F": 1}
{"v": 1	"t": 78162	"P": 1001.25	"F": 1}
{"v": 1	"t": 78182	"P": 1003.0	"F": 1}
{"v": 1	"t": 78203	"P": 1007.5	"F": 1}
{"v": 1	"t": 78223	"P": 1005.5	"F": 1}
{"v": 1	"t": 78243	"P": 1001.0	"F": 1}
{"v": 1	"t": 78263	"P": 1000.0	"F": 1}
{"v": 1	"t": 78284	"P": 1004.25	"F": 1}
{"v": 1	"t": 78304	"P": 1006.25	"F": 1}
{"v": 1	"t": 78324	"P": 1004.0	"F": 1	"C": 43.095	"D": 3340	"sn": 54091929832280	"file": "/data/device_log/data0000.out"}
{"v": 1	"t": 78345	"P": 1001.5	"F": 1}
{"v": 1	"t": 78365	"P": 1007.25	"F": 1}
{"v": 1	"t": 78385	"P": 1006.75	"F": 1}
{"v": 1	"t": 78406	"P": 1001.5	"F": 1}
{"v": 1	"t": 78426	"P": 1005.5	"F": 1}
{"v": 1	"t": 78447	"P": 1007.75	"F": 1}
{"v": 1	"t": 78467	"P": 1002.25	"F": 1}
{"v": 1	"t": 78487	"P": 1002.25	"F": 1}
{"v": 1	"t": 78508	"P": 1008.25	"F": 1}
{"v": 1	"t": 78528	"P": 1002.75	"F": 1}
{"v": 1	"t": 78548	"P": 999.75	"F": 1}
{"v": 1	"t": 78569	"P": 1007.0	"F": 1}
{"v": 1	"t": 78589	"P": 1007.0	"F": 1}
{"v": 1	"t": 78609	"P": 1002.25	"F": 1}
{"v": 1	"t": 78630	"P": 1002.75	"F": 1}
{"v": 1	"t": 78650	"P": 1008.75	"F": 1}
{"v": 1	"t": 78671	"P": 1005.25	"F": 1}
{"v": 1	"t": 78691	"P": 1002.0	"F": 1}
{"v": 1	"t": 78711	"P": 1006.75	"F": 1}
{"v": 1	"t": 78732	"P": 1006.5	"F": 1}
{"v": 1	"t": 78752	"P": 1001.75	"F": 1}
{"v": 1	"t": 78772	"P": 1003.5	"F": 1}
{"v": 1	"t": 78793	"P": 1008.0	"F": 1}
{"v": 1	"t": 78813	"P": 1002.0	"F": 1}
{"v": 1	"t": 78833	"P": 999.75	"F": 1}
{"v": 1	"t": 78854	"P": 1007.0	"F": 1}
{"v": 1	"t": 78874	"P": 1007.25	"F": 1}
{"v": 1	"t": 78895	"P": 1001.0	"F": 1}
{"v": 1	"t": 78915	"P": 1004.0	"F": 1}
{"v": 1	"t": 78935	"P": 1007.5	"F": 1}
{"v": 1	"t": 78956	"P": 1002.25	"F": 1}
{"v": 1	"t": 78976	"P": 1003.0	"F": 1}
{"v": 1	"t": 78996	"P": 1007.75	"F": 1}
{"v": 1	"t": 79017	"P": 1003.25	"F": 1}
{"v": 1	"t": 79037	"P": 1001.25	"F": 1}
{"v": 1	"t": 79058	"P": 1009.25	"F": 1}
{"v": 1	"t": 79078	"P": 1004.25	"F": 1}
{"v": 1	"t": 79098	"P": 1002.25	"F": 1}
{"v": 1	"t": 79119	"P": 1004.75	"F": 1}
{"v": 1	"t": 79139	"P": 1007.75	"F": 1}
{"v": 1	"t": 79159	"P": 1003.75	"F": 1}
{"v": 1	"t": 79180	"P": 1002.25	"F": 1}
{"v": 1	"t": 79200	"P": 1008.0	"F": 1}
{"v": 1	"t": 79220	"P": 1004.75	"F": 1}
{"v": 1	"t": 79241	"P": 1001.5	"F": 1}
{"v": 1	"t": 79261	"P": 1005.5	"F": 1}
{"v": 1	"t": 79282	"P": 1006.25	"F": 1}
{"v": 1	"t": 79302	"P": 1003.25	"F": 1}
{"v": 1	"t": 79322	"P": 1001.0	"F": 1}
{"v": 1	"t": 79343	"P": 1008.0	"F": 1	"C": 43.12	"D": 3340	"sn": 54091929832280	"file": "/data/device_log/data0000.out"}
{"v": 1	"t": 79363	"P": 1006.0	"F": 1}
{"v": 1	"t": 79383	"P": 1001.0	"F": 1}
{"v": 1	"t": 79404	"P": 1007.0	"F": 1}
{"v": 1	"t": 79424	"P": 1005.75	"F": 1}
{"v": 1	"t": 79444	"P": 1002.25	"F": 1}
{"v": 1	"t": 79465	"P": 1005.0	"F": 1}
{"v": 1	"t": 79485	"P": 1008.25	"F": 1}
{"v": 1	"t": 79506	"P": 1004.0	"F": 1}
{"v": 1	"t": 79526	"P": 1000.75	"F": 1}
{"v": 1	"t": 79546	"P": 1008.5	"F": 1}
{"v": 1	"t": 79567	"P": 1005.5	"F": 1}
{"v": 1	"t": 79587	"P": 1002.25	"F": 1}
{"v": 1	"t": 79608	"P": 1008.75	"F": 1}
{"v": 1	"t": 79628	"P": 1004.5	"F": 1}
{"v": 1	"t": 79649	"P": 1004.75	"F": 1}
{"v": 1	"t": 79669	"P": 1008.75	"F": 1}
{"v": 1	"t": 79689	"P": 1006.5	"F": 1}
{"v": 1	"t": 79710	"P": 1001.5	"F": 1}
{"v": 1	"t": 79730	"P": 1005.5	"F": 1}
{"v": 1	"t": 79750	"P": 1007.5	"F": 1}
{"v": 1	"t": 79771	"P": 1003.5	"F": 1}
{"v": 1	"t": 79791	"P": 1002.5	"F": 1}
{"v": 1	"t": 79811	"P": 1008.5	"F": 1}
{"v": 1	"t": 79832	"P": 1005.75	"F": 1}
{"v": 1	"t": 79852	"P": 1001.25	"F": 1}
{"v": 1	"t": 79873	"P": 1006.25	"F": 1}
{"v": 1	"t": 79893	"P": 1007.5	"F": 1}
{"v": 1	"t": 79913	"P": 1002.75	"F": 1}
{"v": 1	"t": 79934	"P": 1003.75	"F": 1}
{"v": 1	"t": 79954	"P": 1009.25	"F": 1}
{"v": 1	"t": 79974	"P": 1002.0	"F": 1}
{"v": 1	"t": 79995	"P": 1002.0	"F": 1}
{"v": 1	"t": 80015	"P": 1007.5	"F": 1}
{"v": 1	"t": 80035	"P": 1003.5	"F": 1}
{"v": 1	"t": 80056	"P": 998.75	"F": 1}
{"v": 1	"t": 80076	"P": 1005.0	"F": 1}
{"v": 1	"t": 80097	"P": 1007.5	"F": 1}
{"v": 1	"t": 80117	"P": 1003.25	"F": 1}
{"v": 1	"t": 80137	"P": 1002.5	"F": 1}
{"v": 1	"t": 80158	"P": 1007.75	"F": 1}
{"v": 1	"t": 80178	"P": 1002.25	"F": 1}
{"v": 1	"t": 80198	"P": 1001.75	"F": 1}
{"v": 1	"t": 80219	"P": 1006.75	"F": 1}
{"v": 1	"t": 80239	"P": 1007.25	"F": 1}
{"v": 1	"t": 80260	"P": 1003.0	"F": 1}
{"v": 1	"t": 80280	"P": 1001.75	"F": 1}
{"v": 1	"t": 80300	"P": 1008.5	"F": 1}
{"v": 1	"t": 80321	"P": 1003.5	"F": 1}
{"v": 1	"t": 80341	"P": 1001.0	"F": 1}
{"v": 1	"t": 80361	"P": 1007.75	"F": 1	"C": 43.215	"D": 3340	"sn": 54091929832280	"file": "/data/device_log/data0000.out"}
{"v": 1	"t": 80382	"P": 1004.25	"F": 1}
{"v": 1	"t": 80402	"P": 1000.0	"F": 1}
{"v": 1	"t": 80423	"P": 1006.75	"F": 1}
{"v": 1	"t": 80443	"P": 1006.5	"F": 1}
{"v": 1	"t": 80463	"P": 1002.25	"F": 1}
{"v": 1	"t": 80484	"P": 1005.0	"F": 1}
{"v": 1	"t": 80504	"P": 1009.0	"F": 2}
{"v": 1	"t": 80524	"P": 1002.5	"F": 1}
{"v": 1	"t": 80545	"P": 1001.5	"F": 1}
{"v": 1	"t": 80565	"P": 1008.5	"F": 1}
{"v": 1	"t": 80585	"P": 1006.0	"F": 1}
{"v": 1	"t": 80606	"P": 1001.25	"F": 1}
{"v": 1	"t": 80626	"P": 1005.75	"F": 1}
{"v": 1	"t": 80647	"P": 1007.5	"F": 1}
{"v": 1	"t": 80667	"P": 1002.5	"F": 1}
{"v": 1	"t": 80687	"P": 1005.0	"F": 1}
{"v": 1	"t": 80708	"P": 1007.0	"F": 1}
{"v": 1	"t": 80728	"P": 1002.75	"F": 1}
{"v": 1	"t": 80749	"P": 1001.25	"F": 1}
{"v": 1	"t": 80769	"P": 1008.5	"F": 1}
{"v": 1	"t": 80789	"P": 1004.25	"F": 1}
{"v": 1	"t": 80810	"P": 1001.75	"F": 1}
{"v": 1	"t": 80830	"P": 1006.75	"F": 1}
{"v": 1	"t": 80850	"P": 1004.25	"F": 1}
{"v": 1	"t": 80871	"P": 1002.5	"F": 2}
{"v": 1	"t": 80891	"P": 1007.0	"F": 2}
{"v": 1	"t": 80912	"P": 1004.5	"F": 1}
{"v": 1	"t": 80932	"P": 1001.75	"F": 1}
{"v": 1	"t": 80952	"P": 1003.0	"F": 1}
{"v": 1	"t": 80973	"P": 1007.5	"F": 1}
{"v": 1	"t": 80993	"P": 1002.0	"F": 1}
{"v": 1	"t": 81014	"P": 1002.25	"F": 1}
{"v": 1	"t": 81034	"P": 1007.0	"F": 1}
{"v": 1	"t": 81054	"P": 1006.25	"F": 1}
{"v": 1	"t": 81075	"P": 1002.25	"F": 1}
{"v": 1	"t": 81095	"P": 1006.25	"F": 1}
{"v": 1	"t": 81115	"P": 1005.25	"F": 1}
{"v": 1	"t": 81136	"P": 1002.0	"F": 1}
{"v": 1	"t": 81156	"P": 1005.0	"F": 1}
{"v": 1	"t": 81177	"P": 1007.0	"F": 2}
{"v": 1	"t": 81197	"P": 1004.0	"F": 1}
{"v": 1	"t": 81217	"P": 1001.5	"F": 1}
{"v": 1	"t": 81238	"P": 1007.75	"F": 1}
{"v": 1	"t": 81258	"P": 1004.0	"F": 2}
{"v": 1	"t": 81278	"P": 1002.0	"F": 1}
{"v": 1	"t": 81299	"P": 1005.75	"F": 2}
{"v": 1	"t": 81319	"P": 1005.75	"F": 1}
{"v": 1	"t": 81339	"P": 1002.5	"F": 1}
{"v": 1	"t": 81360	"P": 1002.0	"F": 1}
{"v": 1	"t": 81380	"P": 1007.25	"F": 2	"C": 43.24	"D": 3340	"sn": 54091929832280	"file": "/data/device_log/data0000.out"}
{"v": 1	"t": 81400	"P": 1005.0	"F": 1}
{"v": 1	"t": 81421	"P": 1000.0	"F": 1}
{"v": 1	"t": 81441	"P": 1002.75	"F": 1}
{"v": 1	"t": 81461	"P": 1008.25	"F": 1}
{"v": 1	"t": 81482	"P": 1004.25	"F": 1}
{"v": 1	"t": 81502	"P": 999.5	"F": 1}
{"v": 1	"t": 81522	"P": 1002.75	"F": 1}
{"v": 1	"t": 81543	"P": 1009.0	"F": 1}
{"v": 1	"t": 81563	"P": 1005.75	"F": 1}
{"v": 1	"t": 81583	"P": 1004.5	"F": 1}
{"v": 1	"t": 81604	"P": 1002.0	"F": 1}
{"v": 1	"t": 81624	"P": 1009.0	"F": 1}
{"v": 1	"t": 81644	"P": 1006.0	"F": 1}
{"v": 1	"t": 81664	"P": 1005.0	"F": 1}
{"v": 1	"t": 81685	"P": 1001.5	"F": 1}
{"v": 1	"t": 81705	"P": 1008.75	"F": 1}
{"v": 1	"t": 81725	"P": 1005.75	"F": 1}
{"v": 1	"t": 81746	"P": 1003.5	"F": 1}
{"v": 1	"t": 81766	"P": 1002.0	"F": 1}
{"v": 1	"t": 81786	"P": 1004.75	"F": 1}
{"v": 1	"t": 81807	"P": 1007.5	"F": 1}
{"v": 1	"t": 81827	"P": 1003.25	"F": 1}
{"v": 1	"t": 81847	"P": 999.75	"F": 1}
{"v": 1	"t": 81867	"P": 1006.75	"F": 1}
{"v": 1	"t": 81888	"P": 1008.5	"F": 1}
{"v": 1	"t": 81908	"P": 1003.75	"F": 1}
{"v": 1	"t": 81928	"P": 1000.0	"F": 1}
{"v": 1	"t": 81949	"P": 1004.0	"F": 1}
{"v": 1	"t": 81969	"P": 1010.75	"F": 1}
{"v": 1	"t": 81989	"P": 1004.0	"F": 1}
{"v": 1	"t": 82009	"P": 1002.75	"F": 1}
{"v": 1	"t": 82030	"P": 1003.0	"F": 1}
{"v": 1	"t": 82050	"P": 1006.75	"F": 1}
{"v": 1	"t": 82070	"P": 1004.75	"F": 1}
{"v": 1	"t": 82091	"P": 1002.25	"F": 1}
{"v": 1	"t": 82111	"P": 1003.0	"F": 1}
{"v": 1	"t": 82131	"P": 1009.0	"F": 1}
{"v": 1	"t": 82152	"P": 1004.5	"F": 1}
{"v": 1	"t": 82172	"P": 1002.0	"F": 1}
{"v": 1	"t": 82192	"P": 1004.75	"F": 1}
{"v": 1	"t": 82213	"P": 1007.75	"F": 1}
{"v": 1	"t": 82233	"P": 1003.75	"F": 1}
{"v": 1	"t": 82253	"P": 1001.5	"F": 1}
{"v": 1	"t": 82274	"P": 1001.25	"F": 1}
{"v": 1	"t": 82294	"P": 1008.0	"F": 1}
{"v": 1	"t": 82314	"P": 1007.0	"F": 1}
{"v": 1	"t": 82334	"P": 1001.75	"F": 1}
{"v": 1	"t": 82355	"P": 1001.75	"F": 1}
{"v": 1	"t": 82375	"P": 1006.5	"F": 1}
{"v": 1	"t": 82395	"P": 1007.5	"F": 1	"C": 43.32	"D": 3340	"sn": 54091929832280	"file": "/data/device_log/data0000.out"}
{"v": 1	"t": 82416	"P": 1001.25	"F": 1}
{"v": 1	"t": 82436	"P": 1001.0	"F": 1}
{"v": 1	"t": 82456	"P": 1006.25	"F": 1}
{"v": 1	"t": 82476	"P": 1007.5	"F": 1}
{"v": 1	"t": 82497	"P": 1005.75	"F": 1}
{"v": 1	"t": 82517	"P": 1001.5	"F": 1}
{"v": 1	"t": 82537	"P": 1002.5	"F": 1}
{"v": 1	"t": 82558	"P": 1009.0	"F": 1}
{"v": 1	"t": 82578	"P": 1007.5	"F": 1}
{"v": 1	"t": 82598	"P": 1000.75	"F": 1}
{"v": 1	"t": 82618	"P": 1001.5	"F": 1}
{"v": 1	"t": 82639	"P": 1007.5	"F": 1}
{"v": 1	"t": 82659	"P": 1007.75	"F": 1}
{"v": 1	"t": 82679	"P": 1003.0	"F": 1}
{"v": 1	"t": 82700	"P": 1000.5	"F": 1}
{"v": 1	"t": 82720	"P": 1005.75	"F": 1}
{"v": 1	"t": 82740	"P": 1007.0	"F": 1}
{"v": 1	"t": 82760	"P": 1004.25	"F": 1}
{"v": 1	"t": 82781	"P": 1001.75	"F": 1}
{"v": 1	"t": 82801	"P": 1005.5	"F": 1}
{"v": 1	"t": 82821	"P": 1008.75	"F": 1}
{"v": 1	"t": 82842	"P": 1004.75	"F": 1}
{"v": 1	"t": 82863	"P": 1007.0	"F": 1}
{"v": 1	"t": 82883	"P": 1004.75	"F": 1}
{"v": 1	"t": 82903	"P": 1002.5	"F": 1}
{"v": 1	"t": 82923	"P": 1001.5	"F": 1}
{"v": 1	"t": 82944	"P": 1009.25	"F": 1}
{"v": 1	"t": 82964	"P": 1005.75	"F": 1}
{"v": 1	"t": 82984	"P": 1003.75	"F": 1}
{"v": 1	"t": 83005	"P": 1002.0	"F": 1}
{"v": 1	"t": 83025	"P": 1005.5	"F": 1}
{"v": 1	"t": 83045	"P": 1007.25	"F": 1}
{"v": 1	"t": 83065	"P": 1004.5	"F": 1}
{"v": 1	"t": 83086	"P": 1003.0	"F": 1}
{"v": 1	"t": 83106	"P": 1003.25	"F": 1}
{"v": 1	"t": 83126	"P": 1007.75	"F": 1}
{"v": 1	"t": 83147	"P": 1005.25	"F": 1}
{"v": 1	"t": 83167	"P": 1001.0	"F": 1}
{"v": 1	"t": 83187	"P": 1001.5	"F": 1}
{"v": 1	"t": 83207	"P": 1008.25	"F": 1}
{"v": 1	"t": 83228	"P": 1009.0	"F": 1}
{"v": 1	"t": 83248	"P": 1003.25	"F": 1}
{"v": 1	"t": 83268	"P": 999.5	"F": 1}
{"v": 1	"t": 83289	"P": 1006.0	"F": 1}
{"v": 1	"t": 83309	"P": 1008.75	"F": 1}
{"v": 1	"t": 83329	"P": 1004.5	"F": 1}
{"v": 1	"t": 83349	"P": 1002.5	"F": 1}
{"v": 1	"t": 83370	"P": 1003.5	"F": 1}
{"v": 1	"t": 83390	"P": 1008.5	"F": 1}
{"v": 1	"t": 83410	"P": 1006.0	"F": 1	"C": 43.365	"D": 3340	"sn": 54091929832280	"file": "/data/device_log/data0000.out"}
{"v": 1	"t": 83431	"P": 1001.25	"F": 1}
{"v": 1	"t": 83451	"P": 1002.0	"F": 1}
{"v": 1	"t": 83471	"P": 1006.75	"F": 1}
{"v": 1	"t": 83492	"P": 1005.25	"F": 1}
{"v": 1	"t": 83512	"P": 1001.5	"F": 1}
{"v": 1	"t": 83532	"P": 1002.25	"F": 1}
{"v": 1	"t": 83553	"P": 1009.25	"F": 1}
{"v": 1	"t": 83573	"P": 1005.75	"F": 1}
{"v": 1	"t": 83593	"P": 1002.0	"F": 1}
{"v": 1	"t": 83613	"P": 1001.75	"F": 1}
{"v": 1	"t": 83634	"P": 1007.5	"F": 1}
{"v": 1	"t": 83654	"P": 1007.0	"F": 1}
{"v": 1	"t": 83674	"P": 1002.5	"F": 1}
{"v": 1	"t": 83695	"P": 1001.5	"F": 1}
{"v": 1	"t": 83715	"P": 1006.25	"F": 1}
{"v": 1	"t": 83735	"P": 1008.75	"F": 1}
{"v": 1	"t": 83755	"P": 1004.5	"F": 1}
{"v": 1	"t": 83776	"P": 1001.0	"F": 1}
{"v": 1	"t": 83796	"P": 1003.75	"F": 1}
{"v": 1	"t": 83816	"P": 1009.5	"F": 1}
{"v": 1	"t": 83837	"P": 1005.5	"F": 2}
{"v": 1	"t": 83857	"P": 1002.75	"F": 1}
{"v": 1	"t": 83877	"P": 1002.0	"F": 1}
{"v": 1	"t": 83898	"P": 1007.25	"F": 1}
{"v": 1	"t": 83918	"P": 1007.25	"F": 1}
{"v": 1	"t": 83938	"P": 1001.25	"F": 1}
{"v": 1	"t": 83958	"P": 999.5	"F": 1}
{"v": 1	"t": 83979	"P": 1006.0	"F": 1}
{"v": 1	"t": 83999	"P": 1007.75	"F": 1}
{"v": 1	"t": 84019	"P": 1004.25	"F": 1}
{"v": 1	"t": 84039	"P": 1001.75	"F": 1}
{"v": 1	"t": 84060	"P": 1003.5	"F": 1}
{"v": 1	"t": 84080	"P": 1008.0	"F": 1}
{"v": 1	"t": 84100	"P": 1007.5	"F": 1}
{"v": 1	"t": 84121	"P": 1002.5	"F": 1}
{"v": 1	"t": 84141	"P": 1001.75	"F": 1}
{"v": 1	"t": 84161	"P": 1008.25	"F": 1}
{"v": 1	"t": 84182	"P": 1005.25	"F": 1}
{"v": 1	"t": 84202	"P": 1001.0	"F": 1}
{"v": 1	"t": 84222	"P": 1003.75	"F": 1}
{"v": 1	"t": 84243	"P": 1008.75	"F": 1}
{"v": 1	"t": 84263	"P": 1005.75	"F": 1}
{"v": 1	"t": 84283	"P": 1002.25	"F": 1}
{"v": 1	"t": 84303	"P": 1002.75	"F": 1}
{"v": 1	"t": 84324	"P": 1010.25	"F": 1}
{"v": 1	"t": 84344	"P": 1006.25	"F": 1}
{"v": 1	"t": 84364	"P": 1003.5	"F": 1}
{"v": 1	"t": 84385	"P": 1001.75	"F": 1}
{"v": 1	"t": 84405	"P": 1005.5	"F": 1}
{"v": 1	"t": 84425	"P": 1009.25	"F": 1	"C": 43.4	"D": 3340	"sn": 54091929832280	"file": "/data/device_log/data0000.out"}
{"v": 1	"t": 84446	"P": 1004.75	"F": 1}
{"v": 1	"t": 84466	"P": 1001.0	"F": 1}
{"v": 1	"t": 84486	"P": 1005.25	"F": 1}
{"v": 1	"t": 84506	"P": 1008.75	"F": 1}
{"v": 1	"t": 84527	"P": 1005.0	"F": 1}
{"v": 1	"t": 84547	"P": 1003.0	"F": 1}
{"v": 1	"t": 84567	"P": 1002.25	"F": 1}
{"v": 1	"t": 84587	"P": 1007.25	"F": 1}
{"v": 1	"t": 84608	"P": 1008.0	"F": 1}
{"v": 1	"t": 84628	"P": 1004.75	"F": 1}
{"v": 1	"t": 84648	"P": 1000.75	"F": 1}
{"v": 1	"t": 84669	"P": 1007.25	"F": 1}
{"v": 1	"t": 84689	"P": 1007.5	"F": 1}
{"v": 1	"t": 84709	"P": 1003.0	"F": 1}
{"v": 1	"t": 84730	"P": 1002.75	"F": 1}
{"v": 1	"t": 84750	"P": 1004.75	"F": 1}
{"v": 1	"t": 84770	"P": 1007.75	"F": 1}
{"v": 1	"t": 84791	"P": 1003.0	"F": 1}
{"v": 1	"t": 84811	"P": 1001.5	"F": 1}
{"v": 1	"t": 84831	"P": 1004.0	"F": 1}
{"v": 1	"t": 84851	"P": 1008.75	"F": 1}
{"v": 1	"t": 84872	"P": 1002.75	"F": 1}
{"v": 1	"t": 84892	"P": 1001.5	"F": 1}
{"v": 1	"t": 84912	"P": 1006.25	"F": 1}
{"v": 1	"t": 84933	"P": 1005.75	"F": 1}
{"v": 1	"t": 84953	"P": 1004.25	"F": 1}
{"v": 1	"t": 84973	"P": 999.25	"F": 1}
{"v": 1	"t": 84994	"P": 1003.25	"F": 1}
{"v": 1	"t": 85014	"P": 1008.0	"F": 1}
{"v": 1	"t": 85034	"P": 1005.0	"F": 1}
{"v": 1	"t": 85054	"P": 1001.75	"F": 1}
{"v": 1	"t": 85075	"P": 1002.5	"F": 1}
{"v": 1	"t": 85095	"P": 1009.25	"F": 1}
{"v": 1	"t": 85115	"P": 1007.75	"F": 1}
{"v": 1	"t": 85136	"P": 1001.0	"F": 1}
{"v": 1	"t": 85156	"P": 1002.25	"F": 1}
{"v": 1	"t": 85176	"P": 1005.5	"F": 1}
{"v": 1	"t": 85196	"P": 1006.25	"F": 1}
{"v": 1	"t": 85217	"P": 1002.25	"F": 1}
{"v": 1	"t": 85237	"P": 1000.75	"F": 1}
{"v": 1	"t": 85257	"P": 1004.25	"F": 1}
{"v": 1	"t": 85278	"P": 1007.75	"F": 1}
{"v": 1	"t": 85298	"P": 1004.75	"F": 1}
{"v": 1	"t": 85318	"P": 1002.25	"F": 1}
{"v": 1	"t": 85338	"P": 1002.0	"F": 1}
{"v": 1	"t": 85359	"P": 1008.0	"F": 1}
{"v": 1	"t": 85379	"P": 1005.25	"F": 1}
{"v": 1	"t": 85399	"P": 1002.25	"F": 1}
{"v": 1	"t": 85420	"P": 1001.25	"F": 1}
{"v": 1	"t": 85440	"P": 1008.0	"F": 1	"C": 43.445	"D": 3340	"sn": 54091929832280	"file": "/data/device_log/data0000.out"}
{"v": 1	"t": 85460	"P": 1005.75	"F": 1}
{"v": 1	"t": 85481	"P": 1001.25	"F": 1}
{"v": 1	"t": 85501	"P": 1001.75	"F": 1}
{"v": 1	"t": 85521	"P": 1007.75	"F": 1}
{"v": 1	"t": 85542	"P": 1006.0	"F": 1}
{"v": 1	"t": 85562	"P": 1001.75	"F": 1}
{"v": 1	"t": 85582	"P": 1003.0	"F": 1}
{"v": 1	"t": 85602	"P": 1008.5	"F": 1}
{"v": 1	"t": 85623	"P": 1006.0	"F": 1}
{"v": 1	"t": 85643	"P": 1002.5	"F": 1}
{"v": 1	"t": 85663	"P": 1001.25	"F": 1}
{"v": 1	"t": 85684	"P": 1006.5	"F": 1}
{"v": 1	"t": 85704	"P": 1007.5	"F": 1}
{"v": 1	"t": 85724	"P": 1004.0	"F": 1}
{"v": 1	"t": 85745	"P": 1000.5	"F": 1}
{"v": 1	"t": 85765	"P": 1005.5	"F": 1}
{"v": 1	"t": 85785	"P": 1007.75	"F": 1}
{"v": 1	"t": 85805	"P": 1007.5	"F": 1}
{"v": 1	"t": 85826	"P": 1003.25	"F": 1}
{"v": 1	"t": 85847	"P": 1002.0	"F": 1}
{"v": 1	"t": 85867	"P": 1006.5	"F": 1}
{"v": 1	"t": 85888	"P": 1009.0	"F": 1}
{"v": 1	"t": 85908	"P": 1003.75	"F": 1}
{"v": 1	"t": 85928	"P": 1000.75	"F": 1}
{"v": 1	"t": 85949	"P": 1003.0	"F": 1}
{"v": 1	"t": 85969	"P": 1009.0	"F": 1}
{"v": 1	"t": 85989	"P": 1005.0	"F": 1}
{"v": 1	"t": 86009	"P": 1001.5	"F": 1}
{"v": 1	"t": 86030	"P": 1002.0	"F": 1}
{"v": 1	"t": 86050	"P": 1007.5	"F": 1}
{"v": 1	"t": 86070	"P": 1004.5	"F": 1}
{"v": 1	"t": 86091	"P": 1003.75	"F": 1}
{"v": 1	"t": 86111	"P": 1002.25	"F": 1}
{"v": 1	"t": 86131	"P": 1008.5	"F": 1}
{"v": 1	"t": 86152	"P": 1004.25	"F": 1}
{"v": 1	"t": 86172	"P": 1003.0	"F": 1}
{"v": 1	"t": 86192	"P": 1002.25	"F": 1}
{"v": 1	"t": 86213	"P": 1008.25	"F": 1}
{"v": 1	"t": 86233	"P": 1007.0	"F": 1}
{"v": 1	"t": 86253	"P": 1001.75	"F": 1}
{"v": 1	"t": 86273	"P": 1004.0	"F": 1}
{"v": 1	"t": 86294	"P": 1006.25	"F": 1}
{"v": 1	"t": 86314	"P": 1007.0	"F": 1}
{"v": 1	"t": 86334	"P": 1001.75	"F": 1}
{"v": 1	"t": 86355	"P": 1003.25	"F": 1}
{"v": 1	"t": 86375	"P": 1008.75	"F": 1}
{"v": 1	"t": 86396	"P": 1002.0	"F": 1}
{"v": 1	"t": 86416	"P": 1001.5	"F": 1}
{"v": 1	"t": 86436	"P": 1004.25	"F": 1}
{"v": 1	"t": 86456	"P": 1007.75	"F": 1	"C": 43.505	"D": 3340	"sn": 54091929832280	"file": "/data/device_log/data0000.out"}
{"v": 1	"t": 86477	"P": 1003.5	"F": 1}
{"v": 1	"t": 86497	"P": 1000.5	"F": 1}
{"v": 1	"t": 86517	"P": 1006.5	"F": 1}
{"v": 1	"t": 86538	"P": 1007.0	"F": 1}
{"v": 1	"t": 86558	"P": 1003.0	"F": 1}
{"v": 1	"t": 86579	"P": 1003.75	"F": 1}
{"v": 1	"t": 86599	"P": 1007.25	"F": 1}
{"v": 1	"t": 86619	"P": 1006.25	"F": 1}
{"v": 1	"t": 86639	"P": 1003.5	"F": 1}
{"v": 1	"t": 86660	"P": 1001.5	"F": 1}
{"v": 1	"t": 86680	"P": 1008.75	"F": 1}
{"v": 1	"t": 86700	"P": 1006.5	"F": 1}
{"v": 1	"t": 86721	"P": 1002.5	"F": 1}
{"v": 1	"t": 86741	"P": 1001.75	"F": 1}
{"v": 1	"t": 86761	"P": 1004.5	"F": 1}
{"v": 1	"t": 86781	"P": 1007.0	"F": 1}
{"v": 1	"t": 86802	"P": 1003.5	"F": 1}
{"v": 1	"t": 86822	"P": 1002.75	"F": 1}
{"v": 1	"t": 86842	"P": 1004.75	"F": 1}
{"v": 1	"t": 86863	"P": 1009.5	"F": 1}
{"v": 1	"t": 86883	"P": 1005.0	"F": 1}
{"v": 1	"t": 86903	"P": 1001.25	"F": 1}
{"v": 1	"t": 86923	"P": 1002.75	"F": 1}
{"v": 1	"t": 86944	"P": 1008.5	"F": 1}
{"v": 1	"t": 86964	"P": 1006.25	"F": 1}
{"v": 1	"t": 86984	"P": 1000.25	"F": 1}
{"v": 1	"t": 87005	"P": 1001.25	"F": 1}
{"v": 1	"t": 87025	"P": 1007.0	"F": 1}
{"v": 1	"t": 87045	"P": 1009.0	"F": 1}
{"v": 1	"t": 87065	"P": 1005.5	"F": 1}
{"v": 1	"t": 87086	"P": 1001.5	"F": 1}
{"v": 1	"t": 87106	"P": 1002.25	"F": 1}
{"v": 1	"t": 87126	"P": 1007.25	"F": 1}
{"v": 1	"t": 87147	"P": 1006.5	"F": 1}
{"v": 1	"t": 87167	"P": 1001.25	"F": 1}
{"v": 1	"t": 87187	"P": 1003.25	"F": 1}
{"v": 1	"t": 87207	"P": 1007.75	"F": 1}
{"v": 1	"t": 87228	"P": 1006.25	"F": 1}
{"v": 1	"t": 87248	"P": 1004.25	"F": 1}
{"v": 1	"t": 87268	"P": 1000.75	"F": 1}
{"v": 1	"t": 87289	"P": 1005.0	"F": 1}
{"v": 1	"t": 87309	"P": 1008.5	"F": 1}
{"v": 1	"t": 87329	"P": 1003.0	"F": 1}
{"v": 1	"t": 87350	"P": 1000.75	"F": 1}
{"v": 1	"t": 87370	"P": 1006.25	"F": 1}
{"v": 1	"t": 87390	"P": 1008.5	"F": 1}
{"v": 1	"t": 87411	"P": 1005.0	"F": 1}
{"v": 1	"t": 87431	"P": 1000.0	"F": 1}
{"v": 1	"t": 87451	"P": 1005.75	"F": 1}
{"v": 1	"t": 87471	"P": 1007.75	"F": 1	"C": 43.57	"D": 3340	"sn": 54091929832280	"file": "/data/device_log/data0000.out"}
{"v": 1	"t": 87492	"P": 1004.25	"F": 1}
{"v": 1	"t": 87512	"P": 1000.0	"F": 1}
{"v": 1	"t": 87532	"P": 1003.5	"F": 1}
{"v": 1	"t": 87553	"P": 1009.75	"F": 1}
{"v": 1	"t": 87573	"P": 1006.5	"F": 1}
{"v": 1	"t": 87593	"P": 1003.5	"F": 1}
{"v": 1	"t": 87613	"P": 1000.25	"F": 1}
{"v": 1	"t": 87634	"P": 1008.5	"F": 1}
{"v": 1	"t": 87654	"P": 1007.5	"F": 1}
{"v": 1	"t": 87674	"P": 1003.75	"F": 1}
{"v": 1	"t": 87695	"P": 1003.0	"F": 1}
{"v": 1	"t": 87715	"P": 1003.75	"F": 1}
{"v": 1	"t": 87735	"P": 1008.5	"F": 1}
{"v": 1	"t": 87755	"P": 1003.25	"F": 1}
{"v": 1	"t": 87776	"P": 1004.25	"F": 1}
{"v": 1	"t": 87796	"P": 1002.0	"F": 1}
{"v": 1	"t": 87816	"P": 1008.75	"F": 1}
{"v": 1	"t": 87837	"P": 1006.25	"F": 1}
{"v": 1	"t": 87857	"P": 1003.0	"F": 1}
{"v": 1	"t": 87877	"P": 1001.25	"F": 1}
{"v": 1	"t": 87898	"P": 1007.75	"F": 1}
{"v": 1	"t": 87918	"P": 1006.25	"F": 1}
{"v": 1	"t": 87938	"P": 1001.75	"F": 1}
{"v": 1	"t": 87958	"P": 1002.25	"F": 1}
{"v": 1	"t": 87979	"P": 1006.5	"F": 1}
{"v": 1	"t": 87999	"P": 1007.25	"F": 1}
{"v": 1	"t": 88019	"P": 1002.0	"F": 1}
{"v": 1	"t": 88040	"P": 1001.0	"F": 1}
{"v": 1	"t": 88060	"P": 1006.75	"F": 1}
{"v": 1	"t": 88080	"P": 1008.75	"F": 1}
{"v": 1	"t": 88101	"P": 1003.25	"F": 1}
{"v": 1	"t": 88121	"P": 1001.5	"F": 1}
{"v": 1	"t": 88141	"P": 1003.5	"F": 1}
{"v": 1	"t": 88161	"P": 1008.0	"F": 1}
{"v": 1	"t": 88182	"P": 1004.75	"F": 1}
{"v": 1	"t": 88202	"P": 1001.5	"F": 1}
{"v": 1	"t": 88222	"P": 1001.5	"F": 1}
{"v": 1	"t": 88243	"P": 1008.5	"F": 1}
{"v": 1	"t": 88263	"P": 1005.5	"F": 1}
{"v": 1	"t": 88283	"P": 1001.75	"F": 1}
{"v": 1	"t": 88303	"P": 1001.5	"F": 1}
{"v": 1	"t": 88324	"P": 1006.0	"F": 1}
{"v": 1	"t": 88344	"P": 1008.25	"F": 1}
{"v": 1	"t": 88364	"P": 1002.5	"F": 1}
{"v": 1	"t": 88385	"P": 1000.0	"F": 1}
{"v": 1	"t": 88405	"P": 1003.25	"F": 1}
{"v": 1	"t": 88425	"P": 1008.5	"F": 1}
{"v": 1	"t": 88445	"P": 1005.5	"F": 1}
{"v": 1	"t": 88466	"P": 1001.0	"F": 1}
{"v": 1	"t": 88486	"P": 1003.5	"F": 1	"C": 43.59	"D": 3340	"sn": 54091929832280	"file": "/data/device_log/data0000.out"}
{"v": 1	"t": 88506	"P": 1008.0	"F": 1}
{"v": 1	"t": 88527	"P": 1003.25	"F": 1}
{"v": 1	"t": 88547	"P": 1000.0	"F": 1}
{"v": 1	"t": 88567	"P": 1004.0	"F": 1}
{"v": 1	"t": 88588	"P": 1008.25	"F": 1}
{"v": 1	"t": 88608	"P": 1004.25	"F": 1}
{"v": 1	"t": 88628	"P": 1002.75	"F": 1}
{"v": 1	"t": 88648	"P": 1002.5	"F": 1}
{"v": 1	"t": 88669	"P": 1008.0	"F": 1}
{"v": 1	"t": 88689	"P": 1006.75	"F": 1}
{"v": 1	"t": 88709	"P": 1003.5	"F": 1}
{"v": 1	"t": 88730	"P": 1001.0	"F": 1}
{"v": 1	"t": 88750	"P": 1007.5	"F": 1}
{"v": 1	"t": 88770	"P": 1007.5	"F": 1}
{"v": 1	"t": 88790	"P": 1003.25	"F": 1}
{"v": 1	"t": 88811	"P": 1000.5	"F": 1}
{"v": 1	"t": 88831	"P": 1004.75	"F": 1}
{"v": 1	"t": 88851	"P": 1007.5	"F": 1}
{"v": 1	"t": 88872	"P": 1004.0	"F": 1}
{"v": 1	"t": 88892	"P": 1002.0	"F": 1}
{"v": 1	"t": 88912	"P": 1002.25	"F": 1}
{"v": 1	"t": 88933	"P": 1009.0	"F": 1}
{"v": 1	"t": 88953	"P": 1006.5	"F": 1}
{"v": 1	"t": 88973	"P": 1002.5	"F": 1}
{"v": 1	"t": 88993	"P": 1000.25	"F": 1}
{"v": 1	"t": 89014	"P": 1007.0	"F": 1}
{"v": 1	"t": 89034	"P": 1008.0	"F": 1}
{"v": 1	"t": 89054	"P": 1003.25	"F": 1}
{"v": 1	"t": 89075	"P": 1001.75	"F": 1}
{"v": 1	"t": 89095	"P": 1004.25	"F": 1}
{"v": 1	"t": 89115	"P": 1007.5	"F": 1}
{"v": 1	"t": 89135	"P": 1006.75	"F": 1}
{"v": 1	"t": 89156	"P": 1001.5	"F": 1}
{"v": 1	"t": 89176	"P": 1004.0	"F": 1}
{"v": 1	"t": 89196	"P": 1007.75	"F": 1}
{"v": 1	"t": 89217	"P": 1003.75	"F": 1}
{"v": 1	"t": 89237	"P": 1002.5	"F": 1}
{"v": 1	"t": 89257	"P": 1002.5	"F": 1}
{"v": 1	"t": 89278	"P": 1008.0	"F": 1}
{"v": 1	"t": 89298	"P": 1005.25	"F": 1}
{"v": 1	"t": 89318	"P": 1002.75	"F": 1}
{"v": 1	"t": 89338	"P": 1001.5	"F": 1}
{"v": 1	"t": 89359	"P": 1005.5	"F": 1}
{"v": 1	"t": 89379	"P": 1007.5	"F": 1}
{"v": 1	"t": 89399	"P": 1006.0	"F": 1}
{"v": 1	"t": 89420	"P": 1000.5	"F": 1}
{"v": 1	"t": 89440	"P": 1002.75	"F": 1}
{"v": 1	"t": 89460	"P": 1008.5	"F": 1}
{"v": 1	"t": 89480	"P": 1005.0	"F": 1}
{"v": 1	"t": 89501	"P": 1002.0	"F": 1	"C": 43.67	"D": 3340	"sn": 54091929832280	"file": "/data/device_log/data0000.out"}
{"v": 1	"t": 89521	"P": 1002.25	"F": 1}
{"v": 1	"t": 89541	"P": 1008.25	"F": 1}
{"v": 1	"t": 89562	"P": 1005.75	"F": 1}
{"v": 1	"t": 89582	"P": 1003.25	"F": 1}
{"v": 1	"t": 89602	"P": 1002.0	"F": 1}
{"v": 1	"t": 89622	"P": 1006.75	"F": 1}
{"v": 1	"t": 89643	"P": 1006.75	"F": 2}
{"v": 1	"t": 89663	"P": 1002.25	"F": 1}
{"v": 1	"t": 89683	"P": 1000.5	"F": 1}
{"v": 1	"t": 89704	"P": 1006.25	"F": 1}
{"v": 1	"t": 89724	"P": 1008.75	"F": 1}
{"v": 1	"t": 89744	"P": 1003.25	"F": 1}
{"v": 1	"t": 89765	"P": 999.25	"F": 1}
{"v": 1	"t": 89785	"P": 1004.75	"F": 1}
{"v": 1	"t": 89805	"P": 1008.5	"F": 1}
{"v": 1	"t": 89825	"P": 1005.0	"F": 1}
{"v": 1	"t": 89846	"P": 1001.25	"F": 1}
{"v": 1	"t": 89866	"P": 1002.75	"F": 1}
{"v": 1	"t": 89886	"P": 1008.0	"F": 1}
{"v": 1	"t": 89907	"P": 1006.0	"F": 1}
{"v": 1	"t": 89928	"P": 1006.5	"F": 1}
{"v": 1	"t": 89948	"P": 1006.5	"F": 1}
{"v": 1	"t": 89968	"P": 1001.75	"F": 1}
{"v": 1	"t": 89988	"P": 1001.75	"F": 1}
{"v": 1	"t": 90009	"P": 1005.0	"F": 1}
{"v": 1	"t": 90029	"P": 1007.25	"F": 1}
{"v": 1	"t": 90049	"P": 1004.0	"F": 1}
{"v": 1	"t": 90070	"P": 1002.0	"F": 1}
{"v": 1	"t": 90090	"P": 1006.0	"F": 1}
{"v": 1	"t": 90110	"P": 1007.0	"F": 1}
{"v": 1	"t": 90130	"P": 1004.5	"F": 1}
{"v": 1	"t": 90151	"P": 1002.25	"F": 1}
{"v": 1	"t": 90171	"P": 1001.25	"F": 1}
{"v": 1	"t": 90191	"P": 1009.5	"F": 1}
{"v": 1	"t": 90212	"P": 1004.0	"F": 1}
{"v": 1	"t": 90232	"P": 1001.0	"F": 1}
{"v": 1	"t": 90252	"P": 1002.75	"F": 1}
{"v": 1	"t": 90273	"P": 1007.75	"F": 1}
{"v": 1	"t": 90293	"P": 1005.0	"F": 1}
{"v": 1	"t": 90313	"P": 1001.75	"F": 1}
{"v": 1	"t": 90333	"P": 1001.5	"F": 1}
{"v": 1	"t": 90354	"P": 1005.25	"F": 1}
{"v": 1	"t": 90374	"P": 1007.25	"F": 1}
{"v": 1	"t": 90394	"P": 1003.75	"F": 1}
{"v": 1	"t": 90415	"P": 999.75	"F": 1}
{"v": 1	"t": 90435	"P": 1005.0	"F": 1}
{"v": 1	"t": 90455	"P": 1009.0	"F": 1}
{"v": 1	"t": 90475	"P": 1005.25	"F": 1}
{"v": 1	"t": 90496	"P": 1003.0	"F": 1}
{"v": 1	"t": 90516	"P": 1001.5	"F": 1	"C": 43.73	"D": 3340	"sn": 54091929832280	"file": "/data/device_log/data0000.out"}
{"v": 1	"t": 90536	"P": 1007.5	"F": 1}
{"v": 1	"t": 90557	"P": 1005.0	"F": 1}
{"v": 1	"t": 90577	"P": 1002.0	"F": 1}
{"v": 1	"t": 90597	"P": 1001.5	"F": 1}
{"v": 1	"t": 90618	"P": 1008.5	"F": 1}
{"v": 1	"t": 90638	"P": 1005.5	"F": 1}
{"v": 1	"t": 90658	"P": 1002.75	"F": 1}
{"v": 1	"t": 90678	"P": 1002.25	"F": 1}
{"v": 1	"t": 90699	"P": 1006.25	"F": 1}
{"v": 1	"t": 90719	"P": 1008.0	"F": 1}
{"v": 1	"t": 90739	"P": 1004.75	"F": 1}
{"v": 1	"t": 90760	"P": 1002.5	"F": 1}
{"v": 1	"t": 90780	"P": 1005.0	"F": 1}
{"v": 1	"t": 90800	"P": 1009.5	"F": 1}
{"v": 1	"t": 90820	"P": 1002.75	"F": 1}
{"v": 1	"t": 90841	"P": 1002.25	"F": 1}
{"v": 1	"t": 90861	"P": 1001.25	"F": 1}
{"v": 1	"t": 90881	"P": 1008.0	"F": 1}
{"v": 1	"t": 90902	"P": 1004.0	"F": 1}
{"v": 1	"t": 90922	"P": 1003.0	"F": 1}
{"v": 1	"t": 90942	"P": 1001.0	"F": 1}
{"v": 1	"t": 90962	"P": 1006.5	"F": 1}
{"v": 1	"t": 90983	"P": 1008.0	"F": 1}
{"v": 1	"t": 91003	"P": 1004.5	"F": 1}
{"v": 1	"t": 91023	"P": 1001.25	"F": 1}
{"v": 1	"t": 91044	"P": 1004.25	"F": 1}
{"v": 1	"t": 91064	"P": 1007.25	"F": 1}
{"v": 1	"t": 91084	"P": 1004.25	"F": 1}
{"v": 1	"t": 91105	"P": 1002.25	"F": 1}
{"v": 1	"t": 91125	"P": 1004.75	"F": 1}
{"v": 1	"t": 91145	"P": 1008.5	"F": 1}
{"v": 1	"t": 91165	"P": 1005.0	"F": 1}
{"v": 1	"t": 91186	"P": 1001.25	"F": 1}
{"v": 1	"t": 91206	"P": 1001.75	"F": 1}
{"v": 1	"t": 91226	"P": 1008.0	"F": 1}
{"v": 1	"t": 91247	"P": 1005.5	"F": 1}
{"v": 1	"t": 91267	"P": 1001.0	"F": 1}
{"v": 1	"t": 91287	"P": 1003.25	"F": 1}
{"v": 1	"t": 91308	"P": 1006.75	"F": 1}
{"v": 1	"t": 91328	"P": 1005.0	"F": 1}
{"v": 1	"t": 91348	"P": 1004.25	"F": 1}
{"v": 1	"t": 91368	"P": 1001.0	"F": 1}
{"v": 1	"t": 91389	"P": 1006.25	"F": 1}
{"v": 1	"t": 91409	"P": 1007.0	"F": 1}
{"v": 1	"t": 91429	"P": 1004.75	"F": 1}
{"v": 1	"t": 91450	"P": 1000.5	"F": 1}
{"v": 1	"t": 91470	"P": 1004.25	"F": 1}
{"v": 1	"t": 91490	"P": 1007.25	"F": 1}
{"v": 1	"t": 91510	"P": 1005.25	"F": 1}
{"v": 1	"t": 91531	"P": 1002.5	"F": 1	"C": 43.76	"D": 3340	"sn": 54091929832280	"file": "/data/device_log/data0000.out"}
{"v": 1	"t": 91551	"P": 1001.0	"F": 1}
{"v": 1	"t": 91571	"P": 1008.0	"F": 1}
{"v": 1	"t": 91592	"P": 1007.25	"F": 1}
{"v": 1	"t": 91612	"P": 1003.5	"F": 1}
{"v": 1	"t": 91632	"P": 1002.25	"F": 1}
{"v": 1	"t": 91652	"P": 1006.75	"F": 1}
{"v": 1	"t": 91673	"P": 1009.0	"F": 1}
{"v": 1	"t": 91693	"P": 1005.0	"F": 1}
{"v": 1	"t": 91713	"P": 1000.5	"F": 1}
{"v": 1	"t": 91734	"P": 1005.0	"F": 1}
{"v": 1	"t": 91754	"P": 1007.5	"F": 1}
{"v": 1	"t": 91774	"P": 1005.75	"F": 1}
{"v": 1	"t": 91794	"P": 1000.25	"F": 1}
{"v": 1	"t": 91815	"P": 1004.25	"F": 1}
{"v": 1	"t": 91835	"P": 1008.75	"F": 1}
{"v": 1	"t": 91855	"P": 1006.75	"F": 1}
{"v": 1	"t": 91876	"P": 1002.5	"F": 1}
{"v": 1	"t": 91896	"P": 1003.25	"F": 1}
{"v": 1	"t": 91916	"P": 1008.25	"F": 1}
{"v": 1	"t": 91937	"P": 1003.75	"F": 1}
{"v": 1	"t": 91957	"P": 1003.5	"F": 1}
{"v": 1	"t": 91977	"P": 1003.0	"F": 1}
{"v": 1	"t": 91998	"P": 1009.5	"F": 1}
{"v": 1	"t": 92018	"P": 1004.75	"F": 1}
{"v": 1	"t": 92038	"P": 1003.25	"F": 1}
{"v": 1	"t": 92058	"P": 999.5	"F": 1}
{"v": 1	"t": 92079	"P": 1005.25	"F": 1}
{"v": 1	"t": 92099	"P": 1006.5	"F": 1}
{"v": 1	"t": 92119	"P": 1005.25	"F": 1}
{"v": 1	"t": 92140	"P": 1001.75	"F": 1}
{"v": 1	"t": 92160	"P": 1003.5	"F": 1}
{"v": 1	"t": 92180	"P": 1008.75	"F": 1}
{"v": 1	"t": 92200	"P": 1005.25	"F": 1}
{"v": 1	"t": 92221	"P": 1002.5	"F": 1}
{"v": 1	"t": 92241	"P": 1000.75	"F": 1}
{"v": 1	"t": 92261	"P": 1008.0	"F": 1}
{"v": 1	"t": 92282	"P": 1006.75	"F": 1}
{"v": 1	"t": 92302	"P": 1003.25	"F": 1}
{"v": 1	"t": 92322	"P": 1001.0	"F": 1}
{"v": 1	"t": 92342	"P": 1006.25	"F": 1}
{"v": 1	"t": 92363	"P": 1007.75	"F": 1}
{"v": 1	"t": 92383	"P": 1003.0	"F": 1}
{"v": 1	"t": 92403	"P": 1000.5	"F": 1}
{"v": 1	"t": 92424	"P": 1003.75	"F": 1}
{"v": 1	"t": 92444	"P": 1006.75	"F": 1}
{"v": 1	"t": 92464	"P": 1006.25	"F": 1}
{"v": 1	"t": 92484	"P": 1003.5	"F": 1}
{"v": 1	"t": 92505	"P": 1005.75	"F": 2}
{"v": 1	"t": 92525	"P": 1008.0	"F": 1}
{"v": 1	"t": 92545	"P": 1003.75	"F": 1	"C": 43.79	"D": 3340	"sn": 54091929832280	"file": "/data/device_log/data0000.out"}
{"v": 1	"t": 92566	"P": 1001.75	"F": 1}
{"v": 1	"t": 92586	"P": 1001.0	"F": 1}
{"v": 1	"t": 92606	"P": 1010.75	"F": 1}
{"v": 1	"t": 92627	"P": 1004.75	"F": 1}
{"v": 1	"t": 92647	"P": 999.0	"F": 1}
{"v": 1	"t": 92667	"P": 1000.5	"F": 1}
{"v": 1	"t": 92688	"P": 1008.0	"F": 1}
{"v": 1	"t": 92708	"P": 1005.0	"F": 1}
{"v": 1	"t": 92728	"P": 1002.0	"F": 1}
{"v": 1	"t": 92748	"P": 1001.5	"F": 1}
{"v": 1	"t": 92769	"P": 1006.0	"F": 1}
{"v": 1	"t": 92789	"P": 1010.0	"F": 1}
{"v": 1	"t": 92809	"P": 1003.75	"F": 1}
{"v": 1	"t": 92830	"P": 1001.5	"F": 1}
{"v": 1	"t": 92850	"P": 1005.0	"F": 1}
{"v": 1	"t": 92870	"P": 1009.25	"F": 1}
{"v": 1	"t": 92890	"P": 1005.75	"F": 1}
{"v": 1	"t": 92911	"P": 1001.0	"F": 1}
{"v": 1	"t": 92931	"P": 1002.25	"F": 1}
{"v": 1	"t": 92951	"P": 1008.5	"F": 1}
{"v": 1	"t": 92972	"P": 1007.25	"F": 1}
{"v": 1	"t": 92992	"P": 1002.0	"F": 1}
{"v": 1	"t": 93012	"P": 1001.0	"F": 1}
{"v": 1	"t": 93032	"P": 1006.5	"F": 1}
{"v": 1	"t": 93053	"P": 1008.5	"F": 1}
{"v": 1	"t": 93073	"P": 1005.5	"F": 1}
{"v": 1	"t": 93093	"P": 1000.75	"F": 1}
{"v": 1	"t": 93114	"P": 1002.0	"F": 1}
{"v": 1	"t": 93134	"P": 1009.75	"F": 1}
{"v": 1	"t": 93154	"P": 1005.25	"F": 1}
{"v": 1	"t": 93174	"P": 1001.5	"F": 1}
{"v": 1	"t": 93195	"P": 1003.25	"F": 1}
{"v": 1	"t": 93215	"P": 1009.5	"F": 1}
{"v": 1	"t": 93235	"P": 1004.0	"F": 1}
{"v": 1	"t": 93256	"P": 1003.0	"F": 1}
{"v": 1	"t": 93276	"P": 1001.75	"F": 1}
{"v": 1	"t": 93296	"P": 1008.25	"F": 1}
{"v": 1	"t": 93317	"P": 1006.0	"F": 1}
{"v": 1	"t": 93337	"P": 1003.25	"F": 1}
{"v": 1	"t": 93357	"P": 1001.5	"F": 1}
{"v": 1	"t": 93378	"P": 1009.25	"F": 1}
{"v": 1	"t": 93398	"P": 1007.5	"F": 1}
{"v": 1	"t": 93418	"P": 1004.25	"F": 1}
{"v": 1	"t": 93439	"P": 1002.25	"F": 1}
{"v": 1	"t": 93459	"P": 1008.5	"F": 1}
{"v": 1	"t": 93479	"P": 1004.25	"F": 1}
{"v": 1	"t": 93500	"P": 1001.0	"F": 1}
{"v": 1	"t": 93520	"P": 1006.25	"F": 1}
{"v": 1	"t": 93540	"P": 1007.0	"F": 1}
{"v": 1	"t": 93561	"P": 1002.5	"F": 1	"C": 43.83	"D": 3340	"sn": 54091929832280	"file": "/data/device_log/data0000.out"}
{"v": 1	"t": 93581	"P": 1002.75	"F": 1}
{"v": 1	"t": 93601	"P": 1008.5	"F": 1}
{"v": 1	"t": 93622	"P": 1003.5	"F": 1}
{"v": 1	"t": 93642	"P": 999.0	"F": 1}
{"v": 1	"t": 93662	"P": 1008.25	"F": 1}
{"v": 1	"t": 93683	"P": 1007.25	"F": 1}
{"v": 1	"t": 93703	"P": 1002.75	"F": 1}
{"v": 1	"t": 93723	"P": 1000.0	"F": 1}
{"v": 1	"t": 93744	"P": 1004.5	"F": 1}
{"v": 1	"t": 93764	"P": 1009.25	"F": 1}
{"v": 1	"t": 93784	"P": 1006.25	"F": 1}
{"v": 1	"t": 93804	"P": 1001.25	"F": 1}
{"v": 1	"t": 93825	"P": 1002.0	"F": 1}
{"v": 1	"t": 93845	"P": 1010.25	"F": 1}
{"v": 1	"t": 93865	"P": 1006.0	"F": 1}
{"v": 1	"t": 93886	"P": 1002.5	"F": 1}
{"v": 1	"t": 93906	"P": 1003.75	"F": 1}
{"v": 1	"t": 93926	"P": 1006.75	"F": 1}
{"v": 1	"t": 93946	"P": 1007.75	"F": 1}
{"v": 1	"t": 93967	"P": 1005.25	"F": 1}
{"v": 1	"t": 93987	"P": 1000.0	"F": 1}
{"v": 1	"t": 94007	"P": 1004.25	"F": 1}
{"v": 1	"t": 94028	"P": 1008.75	"F": 1}
{"v": 1	"t": 94048	"P": 1005.5	"F": 1}
{"v": 1	"t": 94068	"P": 1002.25	"F": 1}
{"v": 1	"t": 94089	"P": 1002.75	"F": 1}
{"v": 1	"t": 94109	"P": 1008.75	"F": 1}
{"v": 1	"t": 94129	"P": 1006.75	"F": 1}
{"v": 1	"t": 94149	"P": 1004.0	"F": 1}
{"v": 1	"t": 94170	"P": 1003.25	"F": 1}
{"v": 1	"t": 94190	"P": 1007.75	"F": 1}
{"v": 1	"t": 94210	"P": 1008.25	"F": 1}
{"v": 1	"t": 94231	"P": 1003.5	"F": 1}
{"v": 1	"t": 94251	"P": 1002.0	"F": 1}
{"v": 1	"t": 94271	"P": 1005.25	"F": 1}
{"v": 1	"t": 94291	"P": 1006.75	"F": 1}
{"v": 1	"t": 94312	"P": 1005.25	"F": 2}
{"v": 1	"t": 94332	"P": 1001.75	"F": 1}
{"v": 1	"t": 94352	"P": 1005.5	"F": 1}
{"v": 1	"t": 94373	"P": 1007.25	"F": 1}
{"v": 1	"t": 94393	"P": 1005.5	"F": 1}
{"v": 1	"t": 94413	"P": 1001.5	"F": 1}
{"v": 1	"t": 94434	"P": 1006.25	"F": 1}
{"v": 1	"t": 94454	"P": 1009.0	"F": 1}
{"v": 1	"t": 94474	"P": 1006.75	"F": 1}
{"v": 1	"t": 94494	"P": 1003.25	"F": 1}
{"v": 1	"t": 94515	"P": 1002.5	"F": 1}
{"v": 1	"t": 94535	"P": 1007.0	"F": 1}
{"v": 1	"t": 94555	"P": 1007.75	"F": 1}
{"v": 1	"t": 94576	"P": 1003.75	"F": 1	"C": 43.89	"D": 3340	"sn": 54091929832280	"file": "/data/device_log/data0000.out"}
{"v": 1	"t": 94596	"P": 1002.0	"F": 1}
{"v": 1	"t": 94616	"P": 1007.0	"F": 1}
{"v": 1	"t": 94636	"P": 1008.0	"F": 1}
{"v": 1	"t": 94657	"P": 1004.5	"F": 1}
{"v": 1	"t": 94677	"P": 1002.0	"F": 1}
{"v": 1	"t": 94697	"P": 1005.5	"F": 1}
{"v": 1	"t": 94718	"P": 1008.5	"F": 1}
{"v": 1	"t": 94738	"P": 1005.0	"F": 1}
{"v": 1	"t": 94758	"P": 1003.0	"F": 1}
{"v": 1	"t": 94779	"P": 1003.5	"F": 1}
{"v": 1	"t": 94799	"P": 1008.5	"F": 1}
{"v": 1	"t": 94819	"P": 1007.25	"F": 1}
{"v": 1	"t": 94839	"P": 1003.0	"F": 1}
{"v": 1	"t": 94860	"P": 1001.5	"F": 1}
{"v": 1	"t": 94880	"P": 1006.75	"F": 1}
{"v": 1	"t": 94900	"P": 1007.75	"F": 1}
{"v": 1	"t": 94921	"P": 1002.75	"F": 1}
{"v": 1	"t": 94941	"P": 1003.0	"F": 1}
{"v": 1	"t": 94961	"P": 1007.75	"F": 1}
{"v": 1	"t": 94982	"P": 1007.75	"F": 1}
{"v": 1	"t": 95002	"P": 1002.0	"F": 1}
{"v": 1	"t": 95022	"P": 1001.5	"F": 1}
{"v": 1	"t": 95042	"P": 1005.0	"F": 1}
{"v": 1	"t": 95063	"P": 1007.25	"F": 1}
{"v": 1	"t": 95083	"P": 1002.5	"F": 1}
{"v": 1	"t": 95103	"P": 1000.75	"F": 1}
{"v": 1	"t": 95124	"P": 1004.75	"F": 1}
{"v": 1	"t": 95144	"P": 1007.5	"F": 1}
{"v": 1	"t": 95164	"P": 1003.25	"F": 1}
{"v": 1	"t": 95185	"P": 1001.0	"F": 1}
{"v": 1	"t": 95205	"P": 1006.25	"F": 1}
{"v": 1	"t": 95225	"P": 1008.5	"F": 1}
{"v": 1	"t": 95245	"P": 1004.0	"F": 1}
{"v": 1	"t": 95266	"P": 1002.25	"F": 1}
{"v": 1	"t": 95286	"P": 1004.5	"F": 1}
{"v": 1	"t": 95306	"P": 1008.5	"F": 1}
{"v": 1	"t": 95327	"P": 1008.25	"F": 1}
{"v": 1	"t": 95347	"P": 1002.0	"F": 1}
{"v": 1	"t": 95367	"P": 1001.0	"F": 1}
{"v": 1	"t": 95387	"P": 1005.75	"F": 1}
{"v": 1	"t": 95408	"P": 1006.0	"F": 1}
{"v": 1	"t": 95428	"P": 1005.25	"F": 1}
{"v": 1	"t": 95448	"P": 1001.25	"F": 1}
{"v": 1	"t": 95469	"P": 1004.5	"F": 1}
{"v": 1	"t": 95489	"P": 1009.5	"F": 1}
{"v": 1	"t": 95509	"P": 1006.0	"F": 1}
{"v": 1	"t": 95529	"P": 1003.25	"F": 1}
{"v": 1	"t": 95550	"P": 1003.5	"F": 1}
{"v": 1	"t": 95570	"P": 1008.75	"F": 1}
{"v": 1	"t": 95590	"P": 1007.0	"F": 1	"C": 43.96	"D": 3340	"sn": 54091929832280	"file": "/data/device_log/data0000.out"}
{"v": 1	"t": 95611	"P": 1003.0	"F": 1}
{"v": 1	"t": 95631	"P": 1001.5	"F": 1}
{"v": 1	"t": 95651	"P": 1006.5	"F": 1}
{"v": 1	"t": 95671	"P": 1007.0	"F": 1}
{"v": 1	"t": 95692	"P": 1005.25	"F": 1}
{"v": 1	"t": 95712	"P": 1001.0	"F": 1}
{"v": 1	"t": 95732	"P": 1006.25	"F": 1}
{"v": 1	"t": 95753	"P": 1007.75	"F": 1}
{"v": 1	"t": 95773	"P": 1005.25	"F": 1}
{"v": 1	"t": 95793	"P": 999.75	"F": 1}
{"v": 1	"t": 95814	"P": 1004.75	"F": 1}
{"v": 1	"t": 95834	"P": 1007.25	"F": 1}
{"v": 1	"t": 95854	"P": 1005.75	"F": 1}
{"v": 1	"t": 95875	"P": 1001.5	"F": 1}
{"v": 1	"t": 95895	"P": 1005.5	"F": 1}
{"v": 1	"t": 95915	"P": 1007.75	"F": 1}
{"v": 1	"t": 95935	"P": 1005.25	"F": 1}
{"v": 1	"t": 95956	"P": 1000.0	"F": 1}
{"v": 1	"t": 95976	"P": 1002.5	"F": 1}
{"v": 1	"t": 95996	"P": 1007.5	"F": 1}
{"v": 1	"t": 96017	"P": 1006.75	"F": 1}
{"v": 1	"t": 96037	"P": 1003.0	"F": 1}
{"v": 1	"t": 96057	"P": 1000.25	"F": 1}
{"v": 1	"t": 96077	"P": 1005.5	"F": 1}
{"v": 1	"t": 96098	"P": 1007.0	"F": 1}
{"v": 1	"t": 96118	"P": 1003.5	"F": 1}
{"v": 1	"t": 96138	"P": 999.5	"F": 1}
{"v": 1	"t": 96159	"P": 1005.0	"F": 1}
{"v": 1	"t": 96179	"P": 1006.75	"F": 1}
{"v": 1	"t": 96199	"P": 1004.5	"F": 1}
{"v": 1	"t": 96219	"P": 1001.0	"F": 1}
{"v": 1	"t": 96240	"P": 1004.0	"F": 1}
{"v": 1	"t": 96260	"P": 1007.0	"F": 1}
{"v": 1	"t": 96280	"P": 1005.0	"F": 1}
{"v": 1	"t": 96301	"P": 1003.0	"F": 1}
{"v": 1	"t": 96321	"P": 1000.75	"F": 1}
{"v": 1	"t": 96341	"P": 1007.5	"F": 1}
{"v": 1	"t": 96362	"P": 1008.25	"F": 1}
{"v": 1	"t": 96382	"P": 1003.25	"F": 1}
{"v": 1	"t": 96402	"P": 1000.75	"F": 1}
{"v": 1	"t": 96422	"P": 1006.25	"F": 1}
{"v": 1	"t": 96443	"P": 1007.0	"F": 1}
{"v": 1	"t": 96463	"P": 1003.0	"F": 1}
{"v": 1	"t": 96483	"P": 1000.75	"F": 1}
{"v": 1	"t": 96504	"P": 1005.75	"F": 1}
{"v": 1	"t": 96524	"P": 1007.75	"F": 1}
{"v": 1	"t": 96544	"P": 1003.0	"F": 1}
{"v": 1	"t": 96565	"P": 1001.25	"F": 1}
{"v": 1	"t": 96585	"P": 1005.75	"F": 1}
{"v": 1	"t": 96605	"P": 1007.25	"F": 1	"C": 44.005	"D": 3340	"sn": 54091929832280	"file": "/data/device_log/data0000.out"}
{"v": 1	"t": 96625	"P": 1003.25	"F": 1}
{"v": 1	"t": 96646	"P": 1001.25	"F": 1}
{"v": 1	"t": 96666	"P": 1004.0	"F": 1}
{"v": 1	"t": 96686	"P": 1007.5	"F": 1}
{"v": 1	"t": 96707	"P": 1007.0	"F": 1}
{"v": 1	"t": 96727	"P": 1002.25	"F": 1}
{"v": 1	"t": 96747	"P": 1001.0	"F": 1}
{"v": 1	"t": 96767	"P": 1007.0	"F": 1}
{"v": 1	"t": 96788	"P": 1007.75	"F": 1}
{"v": 1	"t": 96808	"P": 1003.75	"F": 1}
{"v": 1	"t": 96828	"P": 1001.25	"F": 1}
{"v": 1	"t": 96849	"P": 1003.5	"F": 1}
{"v": 1	"t": 96869	"P": 1009.75	"F": 1}
{"v": 1	"t": 96889	"P": 1004.75	"F": 1}
{"v": 1	"t": 96909	"P": 1002.75	"F": 1}
{"v": 1	"t": 96930	"P": 1002.0	"F": 1}
{"v": 1	"t": 96950	"P": 1007.25	"F": 1}
{"v": 1	"t": 96970	"P": 1007.25	"F": 1}
{"v": 1	"t": 96991	"P": 1003.25	"F": 1}
{"v": 1	"t": 97011	"P": 1002.25	"F": 1}
{"v": 1	"t": 97031	"P": 1006.5	"F": 1}
{"v": 1	"t": 97051	"P": 1008.5	"F": 1}
{"v": 1	"t": 97072	"P": 1003.25	"F": 1}
{"v": 1	"t": 97092	"P": 1002.5	"F": 1}
{"v": 1	"t": 97112	"P": 1003.75	"F": 1}
{"v": 1	"t": 97133	"P": 1005.75	"F": 1}
{"v": 1	"t": 97153	"P": 1003.75	"F": 1}
{"v": 1	"t": 97173	"P": 998.75	"F": 1}
{"v": 1	"t": 97194	"P": 1005.5	"F": 1}
{"v": 1	"t": 97214	"P": 1007.5	"F": 1}
{"v": 1	"t": 97234	"P": 1003.5	"F": 1}
{"v": 1	"t": 97255	"P": 1000.5	"F": 1}
{"v": 1	"t": 97275	"P": 1005.0	"F": 1}
{"v": 1	"t": 97295	"P": 1009.0	"F": 1}
{"v": 1	"t": 97315	"P": 1003.75	"F": 1}
{"v": 1	"t": 97336	"P": 1003.25	"F": 1}
{"v": 1	"t": 97356	"P": 1004.25	"F": 1}
{"v": 1	"t": 97377	"P": 1008.5	"F": 1}
{"v": 1	"t": 97397	"P": 1003.75	"F": 1}
{"v": 1	"t": 97417	"P": 1002.0	"F": 2}
{"v": 1	"t": 97438	"P": 1007.0	"F": 1}
{"v": 1	"t": 97458	"P": 1006.25	"F": 1}
{"v": 1	"t": 97478	"P": 1001.25	"F": 1}
{"v": 1	"t": 97499	"P": 1001.75	"F": 1}
{"v": 1	"t": 97519	"P": 1008.75	"F": 1}
{"v": 1	"t": 97539	"P": 1005.75	"F": 1}
{"v": 1	"t": 97559	"P": 1002.5	"F": 1}
{"v": 1	"t": 97580	"P": 1002.5	"F": 1}
{"v": 1	"t": 97600	"P": 1010.0	"F": 1}
{"v": 1	"t": 97620	"P": 1005.0	"F": 1	"C": 44.03	"D": 3340	"sn": 54091929832280	"file": "/data/device_log/data0000.out"}
{"v": 1	"t": 97641	"P": 1001.5	"F": 1}
{"v": 1	"t": 97661	"P": 1002.5	"F": 1}
{"v": 1	"t": 97681	"P": 1008.5	"F": 1}
{"v": 1	"t": 97702	"P": 1006.5	"F": 1}
{"v": 1	"t": 97722	"P": 1001.5	"F": 1}
{"v": 1	"t": 97742	"P": 1001.25	"F": 1}
{"v": 1	"t": 97762	"P": 1007.0	"F": 1}
{"v": 1	"t": 97783	"P": 1007.75	"F": 1}
{"v": 1	"t": 97803	"P": 1005.5	"F": 1}
{"v": 1	"t": 97823	"P": 1001.75	"F": 1}
{"v": 1	"t": 97844	"P": 1003.75	"F": 1}
{"v": 1	"t": 97864	"P": 1008.0	"F": 1}
{"v": 1	"t": 97884	"P": 1006.25	"F": 1}
{"v": 1	"t": 97904	"P": 1002.5	"F": 1}
{"v": 1	"t": 97925	"P": 1002.0	"F": 1}
{"v": 1	"t": 97945	"P": 1008.25	"F": 1}
{"v": 1	"t": 97965	"P": 1006.0	"F": 1}
{"v": 1	"t": 97986	"P": 1003.5	"F": 1}
{"v": 1	"t": 98006	"P": 1001.75	"F": 1}
{"v": 1	"t": 98026	"P": 1006.75	"F": 1}
{"v": 1	"t": 98046	"P": 1009.0	"F": 1}
{"v": 1	"t": 98067	"P": 1004.25	"F": 1}
{"v": 1	"t": 98087	"P": 1000.0	"F": 1}
{"v": 1	"t": 98107	"P": 1004.5	"F": 1}
{"v": 1	"t": 98128	"P": 1008.75	"F": 1}
{"v": 1	"t": 98148	"P": 1006.25	"F": 1}
{"v": 1	"t": 98168	"P": 1000.75	"F": 2}
{"v": 1	"t": 98189	"P": 1002.0	"F": 1}
{"v": 1	"t": 98209	"P": 1007.75	"F": 1}
{"v": 1	"t": 98229	"P": 1006.5	"F": 1}
{"v": 1	"t": 98249	"P": 1001.75	"F": 1}
{"v": 1	"t": 98270	"P": 1001.25	"F": 1}
{"v": 1	"t": 98290	"P": 1007.25	"F": 1}
{"v": 1	"t": 98310	"P": 1005.5	"F": 1}
{"v": 1	"t": 98331	"P": 1001.25	"F": 1}
{"v": 1	"t": 98351	"P": 1001.25	"F": 1}
{"v": 1	"t": 98371	"P": 1006.25	"F": 1}
{"v": 1	"t": 98392	"P": 1007.5	"F": 1}
{"v": 1	"t": 98412	"P": 1003.25	"F": 1}
{"v": 1	"t": 98432	"P": 1001.0	"F": 1}
{"v": 1	"t": 98452	"P": 1006.75	"F": 1}
{"v": 1	"t": 98473	"P": 1007.5	"F": 1}
{"v": 1	"t": 98493	"P": 1005.0	"F": 1}
{"v": 1	"t": 98513	"P": 1001.0	"F": 1}
{"v": 1	"t": 98534	"P": 1002.75	"F": 1}
{"v": 1	"t": 98554	"P": 1008.25	"F": 1}
{"v": 1	"t": 98574	"P": 1006.5	"F": 1}
{"v": 1	"t": 98594	"P": 1002.5	"F": 1}
{"v": 1	"t": 98615	"P": 1001.75	"F": 1}
{"v": 1	"t": 98635	"P": 1008.5	"F": 1	"C": 44.07	"D": 3340	"sn": 54091929832280	"file": "/data/device_log/data0000.out"}
{"v": 1	"t": 98655	"P": 1007.5	"F": 1}
{"v": 1	"t": 98676	"P": 1002.0	"F": 1}
{"v": 1	"t": 98696	"P": 999.25	"F": 2}
{"v": 1	"t": 98716	"P": 1005.75	"F": 1}
{"v": 1	"t": 98736	"P": 1008.5	"F": 1}
{"v": 1	"t": 98757	"P": 1005.25	"F": 1}
{"v": 1	"t": 98777	"P": 1001.5	"F": 1}
{"v": 1	"t": 98797	"P": 1003.25	"F": 1}
{"v": 1	"t": 98818	"P": 1008.5	"F": 1}
{"v": 1	"t": 98838	"P": 1005.25	"F": 1}
{"v": 1	"t": 98858	"P": 1000.75	"F": 1}
{"v": 1	"t": 98878	"P": 1003.25	"F": 1}
{"v": 1	"t": 98899	"P": 1009.0	"F": 1}
{"v": 1	"t": 98919	"P": 1009.0	"F": 1}
{"v": 1	"t": 98939	"P": 1002.25	"F": 1}
{"v": 1	"t": 98960	"P": 1000.75	"F": 1}
{"v": 1	"t": 98980	"P": 1007.75	"F": 1}
{"v": 1	"t": 99000	"P": 1007.0	"F": 1}
{"v": 1	"t": 99021	"P": 1000.75	"F": 1}
{"v": 1	"t": 99041	"P": 1003.0	"F": 1}
{"v": 1	"t": 99061	"P": 1007.5	"F": 1}
{"v": 1	"t": 99081	"P": 1007.75	"F": 1}
{"v": 1	"t": 99102	"P": 1005.5	"F": 1}
{"v": 1	"t": 99122	"P": 999.0	"F": 1}
{"v": 1	"t": 99142	"P": 1003.0	"F": 1}
{"v": 1	"t": 99163	"P": 1008.25	"F": 1}
{"v": 1	"t": 99183	"P": 1005.75	"F": 1}
{"v": 1	"t": 99203	"P": 1002.0	"F": 1}
{"v": 1	"t": 99223	"P": 1003.0	"F": 1}
{"v": 1	"t": 99244	"P": 1010.75	"F": 1}
{"v": 1	"t": 99264	"P": 1006.5	"F": 1}
{"v": 1	"t": 99284	"P": 1003.75	"F": 1}
{"v": 1	"t": 99305	"P": 1001.25	"F": 1}
{"v": 1	"t": 99325	"P": 1007.5	"F": 1}
{"v": 1	"t": 99345	"P": 1008.25	"F": 1}
{"v": 1	"t": 99365	"P": 1005.0	"F": 1}
{"v": 1	"t": 99386	"P": 1002.5	"F": 1}
{"v": 1	"t": 99406	"P": 1002.75	"F": 1}
{"v": 1	"t": 99426	"P": 1007.5	"F": 1}
{"v": 1	"t": 99447	"P": 1006.5	"F": 1}
{"v": 1	"t": 99467	"P": 1003.25	"F": 1}
{"v": 1	"t": 99487	"P": 1001.0	"F": 1}
{"v": 1	"t": 99508	"P": 1010.0	"F": 1}
{"v": 1	"t": 99528	"P": 1005.75	"F": 1}
{"v": 1	"t": 99548	"P": 1002.5	"F": 1}
{"v": 1	"t": 99568	"P": 1002.5	"F": 1}
{"v": 1	"t": 99589	"P": 1006.75	"F": 1}
{"v": 1	"t": 99609	"P": 1006.0	"F": 1}
{"v": 1	"t": 99629	"P": 1003.75	"F": 1}
{"v": 1	"t": 99650	"P": 1001.75	"F": 1	"C": 44.11	"D": 3340	"sn": 54091929832280	"file": "/data/device_log/data0000.out"}
{"v": 1	"t": 99670	"P": 1007.75	"F": 1}
{"v": 1	"t": 99690	"P": 1007.25	"F": 1}
{"v": 1	"t": 99711	"P": 1002.25	"F": 1}
{"v": 1	"t": 99731	"P": 1000.5	"F": 1}
{"v": 1	"t": 99751	"P": 1005.75	"F": 1}
{"v": 1	"t": 99771	"P": 1006.75	"F": 1}
{"v": 1	"t": 99792	"P": 1003.25	"F": 1}
{"v": 1	"t": 99812	"P": 1001.25	"F": 1}
{"v": 1	"t": 99832	"P": 1003.0	"F": 1}
{"v": 1	"t": 99853	"P": 1008.75	"F": 1}
{"v": 1	"t": 99873	"P": 1005.5	"F": 1}
{"v": 1	"t": 99893	"P": 1002.5	"F": 1}
{"v": 1	"t": 99913	"P": 1002.25	"F": 1}
{"v": 1	"t": 99934	"P": 1008.75	"F": 1}
{"v": 1	"t": 99954	"P": 1006.5	"F": 1}
{"v": 1	"t": 99974	"P": 1002.75	"F": 1}
{"v": 1	"t": 99995	"P": 1000.75	"F": 1}
{"v": 1	"t": 100015	"P": 1008.5	"F": 1}
{"v": 1	"t": 100035	"P": 1008.25	"F": 1}
{"v": 1	"t": 100056	"P": 1005.25	"F": 1}
{"v": 1	"t": 100076	"P": 1000.75	"F": 1}
{"v": 1	"t": 100096	"P": 1004.5	"F": 1}
{"v": 1	"t": 100116	"P": 1007.25	"F": 1}
{"v": 1	"t": 100137	"P": 1006.75	"F": 1}
{"v": 1	"t": 100157	"P": 1002.5	"F": 1}
{"v": 1	"t": 100177	"P": 1003.25	"F": 1}
{"v": 1	"t": 100198	"P": 1007.25	"F": 1}
{"v": 1	"t": 100218	"P": 1007.0	"F": 1}
{"v": 1	"t": 100238	"P": 1003.25	"F": 1}
{"v": 1	"t": 100259	"P": 1002.25	"F": 1}
{"v": 1	"t": 100279	"P": 1008.75	"F": 1}
{"v": 1	"t": 100299	"P": 1007.0	"F": 1}
{"v": 1	"t": 100319	"P": 1002.25	"F": 1}
{"v": 1	"t": 100340	"P": 1002.5	"F": 1}
{"v": 1	"t": 100360	"P": 1010.0	"F": 1}
{"v": 1	"t": 100380	"P": 1006.5	"F": 1}
{"v": 1	"t": 100401	"P": 1002.75	"F": 1}
{"v": 1	"t": 100421	"P": 1003.25	"F": 1}
{"v": 1	"t": 100441	"P": 1009.5	"F": 1}
{"v": 1	"t": 100462	"P": 1005.0	"F": 1}
{"v": 1	"t": 100482	"P": 1002.5	"F": 1}
{"v": 1	"t": 100502	"P": 1001.5	"F": 1}
{"v": 1	"t": 100522	"P": 1007.25	"F": 1}
{"v": 1	"t": 100543	"P": 1008.25	"F": 2}
{"v": 1	"t": 100563	"P": 1005.0	"F": 1}
{"v": 1	"t": 100583	"P": 1001.75	"F": 1}
{"v": 1	"t": 100604	"P": 1005.75	"F": 1}
{"v": 1	"t": 100624	"P": 1009.25	"F": 1}
{"v": 1	"t": 100644	"P": 1007.5	"F": 1}
{"v": 1	"t": 100664	"P": 1002.75	"F": 1	"C": 44.175	"D": 3340	"sn": 54091929832280	"file": "/data/device_log/data0000.out"}
{"v": 1	"t": 100685	"P": 1003.0	"F": 1}
{"v": 1	"t": 100705	"P": 1009.25	"F": 1}
{"v": 1	"t": 100725	"P": 1006.0	"F": 1}
{"v": 1	"t": 100746	"P": 1003.75	"F": 1}
{"v": 1	"t": 100766	"P": 1002.25	"F": 1}
{"v": 1	"t": 100786	"P": 1006.75	"F": 1}
{"v": 1	"t": 100807	"P": 1007.0	"F": 1}
{"v": 1	"t": 100827	"P": 1003.5	"F": 1}
{"v": 1	"t": 100847	"P": 999.75	"F": 1}
{"v": 1	"t": 100867	"P": 1004.25	"F": 1}
{"v": 1	"t": 100888	"P": 1008.25	"F": 1}
{"v": 1	"t": 100908	"P": 1005.5	"F": 1}
{"v": 1	"t": 100928	"P": 1001.75	"F": 1}
{"v": 1	"t": 100949	"P": 1004.0	"F": 1}
{"v": 1	"t": 100969	"P": 1007.25	"F": 1}
{"v": 1	"t": 100990	"P": 1003.75	"F": 1}
{"v": 1	"t": 101010	"P": 1007.5	"F": 1}
{"v": 1	"t": 101030	"P": 1008.5	"F": 1}
{"v": 1	"t": 101051	"P": 1002.25	"F": 1}
{"v": 1	"t": 101071	"P": 1002.0	"F": 1}
{"v": 1	"t": 101091	"P": 1006.25	"F": 1}
{"v": 1	"t": 101111	"P": 1007.75	"F": 1}
{"v": 1	"t": 101132	"P": 1004.0	"F": 1}
{"v": 1	"t": 101152	"P": 1000.5	"F": 1}
{"v": 1	"t": 101172	"P": 1006.0	"F": 1}
{"v": 1	"t": 101193	"P": 1007.75	"F": 1}
{"v": 1	"t": 101213	"P": 1005.25	"F": 1}
{"v": 1	"t": 101233	"P": 1000.75	"F": 1}
{"v": 1	"t": 101253	"P": 1001.25	"F": 1}
{"v": 1	"t": 101274	"P": 1007.75	"F": 1}
{"v": 1	"t": 101294	"P": 1006.75	"F": 1}
{"v": 1	"t": 101314	"P": 1001.75	"F": 1}
{"v": 1	"t": 101335	"P": 1001.0	"F": 1}
{"v": 1	"t": 101355	"P": 1006.0	"F": 1}
{"v": 1	"t": 101375	"P": 1007.75	"F": 1}
{"v": 1	"t": 101396	"P": 1003.0	"F": 1}
{"v": 1	"t": 101416	"P": 1000.0	"F": 1}
{"v": 1	"t": 101436	"P": 1003.75	"F": 1}
{"v": 1	"t": 101456	"P": 1009.25	"F": 1}
{"v": 1	"t": 101477	"P": 1005.25	"F": 1}
{"v": 1	"t": 101497	"P": 999.75	"F": 1}
{"v": 1	"t": 101517	"P": 1005.0	"F": 1}
{"v": 1	"t": 101538	"P": 1008.0	"F": 1}
{"v": 1	"t": 101558	"P": 1003.0	"F": 1}
{"v": 1	"t": 101579	"P": 1002.0	"F": 1}
{"v": 1	"t": 101599	"P": 1009.0	"F": 1}
{"v": 1	"t": 101619	"P": 1003.75	"F": 1}
{"v": 1	"t": 101640	"P": 1000.75	"F": 1}
{"v": 1	"t": 101660	"P": 1007.75	"F": 1}
{"v": 1	"t": 101680	"P": 1005.25	"F": 1	"C": 44.255	"D": 3340	"sn": 54091929832280	"file": "/data/device_log/data0000.out"}
{"v": 1	"t": 101701	"P": 1000.75	"F": 1}
{"v": 1	"t": 101721	"P": 1004.75	"F": 1}
{"v": 1	"t": 101742	"P": 1008.5	"F": 1}
{"v": 1	"t": 101762	"P": 1002.5	"F": 1}
{"v": 1	"t": 101782	"P": 1001.25	"F": 1}
{"v": 1	"t": 101803	"P": 1010.0	"F": 1}
{"v": 1	"t": 101823	"P": 1006.0	"F": 1}
{"v": 1	"t": 101843	"P": 1001.5	"F": 1}
{"v": 1	"t": 101864	"P": 1006.25	"F": 1}
{"v": 1	"t": 101884	"P": 1006.5	"F": 1}
{"v": 1	"t": 101904	"P": 1004.0	"F": 1}
{"v": 1	"t": 101925	"P": 1002.5	"F": 1}
{"v": 1	"t": 101945	"P": 1009.0	"F": 1}
{"v": 1	"t": 101966	"P": 1003.5	"F": 1}
{"v": 1	"t": 101986	"P": 1000.75	"F": 1}
{"v": 1	"t": 102006	"P": 1008.25	"F": 1}
{"v": 1	"t": 102027	"P": 1007.25	"F": 1}
{"v": 1	"t": 102047	"P": 1004.75	"F": 1}
{"v": 1	"t": 102067	"P": 1004.25	"F": 1}
{"v": 1	"t": 102088	"P": 1007.0	"F": 1}
{"v": 1	"t": 102108	"P": 1003.5	"F": 1}
{"v": 1	"t": 102129	"P": 1003.0	"F": 1}
{"v": 1	"t": 102149	"P": 1007.5	"F": 1}
{"v": 1	"t": 102169	"P": 1004.25	"F": 1}
{"v": 1	"t": 102190	"P": 1001.5	"F": 1}
{"v": 1	"t": 102210	"P": 1007.0	"F": 1}
{"v": 1	"t": 102230	"P": 1007.0	"F": 1}
{"v": 1	"t": 102251	"P": 1002.75	"F": 1}
{"v": 1	"t": 102271	"P": 1002.25	"F": 1}
{"v": 1	"t": 102291	"P": 1008.0	"F": 1}
{"v": 1	"t": 102312	"P": 1005.75	"F": 1}
{"v": 1	"t": 102332	"P": 1001.25	"F": 1}
{"v": 1	"t": 102353	"P": 1008.25	"F": 1}
{"v": 1	"t": 102373	"P": 1006.25	"F": 1}
{"v": 1	"t": 102393	"P": 1001.75	"F": 1}
{"v": 1	"t": 102414	"P": 1004.5	"F": 1}
{"v": 1	"t": 102434	"P": 1007.5	"F": 1}
{"v": 1	"t": 102454	"P": 1003.0	"F": 1}
{"v": 1	"t": 102475	"P": 1002.25	"F": 1}
{"v": 1	"t": 102495	"P": 1007.5	"F": 1}
{"v": 1	"t": 102515	"P": 1005.25	"F": 1}
{"v": 1	"t": 102536	"P": 1002.0	"F": 1}
{"v": 1	"t": 102556	"P": 1004.0	"F": 1}
{"v": 1	"t": 102577	"P": 1008.75	"F": 1}
{"v": 1	"t": 102597	"P": 1004.0	"F": 1}
{"v": 1	"t": 102617	"P": 1003.25	"F": 1}
{"v": 1	"t": 102638	"P": 1009.0	"F": 1}
{"v": 1	"t": 102658	"P": 1005.75	"F": 1}
{"v": 1	"t": 102678	"P": 1001.75	"F": 1}
{"v": 1	"t": 102699	"P": 1005.5	"F": 1	"C": 44.255	"D": 3340	"sn": 54091929832280	"file": "/data/device_log/data0000.out"}
{"v": 1	"t": 102719	"P": 1006.5	"F": 1}
{"v": 1	"t": 102739	"P": 1002.75	"F": 1}
{"v": 1	"t": 102760	"P": 1003.75	"F": 1}
{"v": 1	"t": 102780	"P": 1009.5	"F": 1}
{"v": 1	"t": 102801	"P": 1004.25	"F": 1}
{"v": 1	"t": 102821	"P": 1001.75	"F": 1}
{"v": 1	"t": 102841	"P": 1008.0	"F": 1}
{"v": 1	"t": 102862	"P": 1004.75	"F": 1}
{"v": 1	"t": 102882	"P": 1000.25	"F": 1}
{"v": 1	"t": 102902	"P": 1006.5	"F": 1}
{"v": 1	"t": 102923	"P": 1006.75	"F": 1}
{"v": 1	"t": 102943	"P": 1003.0	"F": 1}
{"v": 1	"t": 102964	"P": 1002.75	"F": 1}
{"v": 1	"t": 102984	"P": 1007.75	"F": 1}
{"v": 1	"t": 103004	"P": 1004.5	"F": 1}
{"v": 1	"t": 103025	"P": 1000.75	"F": 1}
{"v": 1	"t": 103045	"P": 1008.25	"F": 1}
{"v": 1	"t": 103065	"P": 1006.25	"F": 1}
{"v": 1	"t": 103086	"P": 1005.0	"F": 1}
{"v": 1	"t": 103106	"P": 1004.25	"F": 1}
{"v": 1	"t": 103126	"P": 1008.25	"F": 1}
{"v": 1	"t": 103147	"P": 1004.5	"F": 1}
{"v": 1	"t": 103167	"P": 1001.5	"F": 1}
{"v": 1	"t": 103188	"P": 1008.25	"F": 1}
{"v": 1	"t": 103208	"P": 1005.25	"F": 1}
{"v": 1	"t": 103228	"P": 1002.0	"F": 1}
{"v": 1	"t": 103249	"P": 1006.5	"F": 1}
{"v": 1	"t": 103269	"P": 1008.0	"F": 1}
{"v": 1	"t": 103289	"P": 1004.75	"F": 1}
{"v": 1	"t": 103310	"P": 1001.75	"F": 1}
{"v": 1	"t": 103330	"P": 1009.25	"F": 1}
{"v": 1	"t": 103350	"P": 1004.75	"F": 1}
{"v": 1	"t": 103371	"P": 1003.5	"F": 1}
{"v": 1	"t": 103391	"P": 1007.0	"F": 1}
{"v": 1	"t": 103412	"P": 1006.5	"F": 1}
{"v": 1	"t": 103432	"P": 1002.25	"F": 1}
{"v": 1	"t": 103452	"P": 1003.0	"F": 1}
{"v": 1	"t": 103473	"P": 1010.25	"F": 1}
{"v": 1	"t": 103493	"P": 1006.75	"F": 1}
{"v": 1	"t": 103513	"P": 1002.0	"F": 1}
{"v": 1	"t": 103534	"P": 1006.75	"F": 1}
{"v": 1	"t": 103554	"P": 1005.5	"F": 1}
{"v": 1	"t": 103575	"P": 1003.5	"F": 1}
{"v": 1	"t": 103595	"P": 1007.0	"F": 1}
{"v": 1	"t": 103615	"P": 1007.25	"F": 1}
{"v": 1	"t": 103636	"P": 1004.0	"F": 1}
{"v": 1	"t": 103656	"P": 1004.5	"F": 1}
{"v": 1	"t": 103676	"P": 1009.0	"F": 1}
{"v": 1	"t": 103697	"P": 1005.75	"F": 1}
{"v": 1	"t": 103717	"P": 1000.0	"F": 1	"C": 44.31	"D": 3340	"sn": 54091929832280	"file": "/data/device_log/data0000.out"}
{"v": 1	"t": 103738	"P": 1007.75	"F": 1}
{"v": 1	"t": 103758	"P": 1006.5	"F": 1}
{"v": 1	"t": 103778	"P": 1003.0	"F": 1}
{"v": 1	"t": 103799	"P": 1004.75	"F": 1}
{"v": 1	"t": 103819	"P": 1008.0	"F": 1}
{"v": 1	"t": 103839	"P": 1002.5	"F": 1}
{"v": 1	"t": 103860	"P": 1003.5	"F": 1}
{"v": 1	"t": 103880	"P": 1008.75	"F": 1}
{"v": 1	"t": 103901	"P": 1005.25	"F": 1}
{"v": 1	"t": 103921	"P": 1002.0	"F": 1}
{"v": 1	"t": 103941	"P": 1007.5	"F": 1}
{"v": 1	"t": 103962	"P": 1006.5	"F": 1}
{"v": 1	"t": 103982	"P": 1003.0	"F": 1}
{"v": 1	"t": 104002	"P": 1004.75	"F": 1}
{"v": 1	"t": 104023	"P": 1008.5	"F": 1}
{"v": 1	"t": 104043	"P": 1001.25	"F": 1}
{"v": 1	"t": 104064	"P": 1003.25	"F": 1}
{"v": 1	"t": 104084	"P": 1008.25	"F": 1}
{"v": 1	"t": 104104	"P": 1003.0	"F": 1}
{"v": 1	"t": 104125	"P": 1002.0	"F": 1}
{"v": 1	"t": 104145	"P": 1010.25	"F": 1}
{"v": 1	"t": 104166	"P": 1002.5	"F": 1}
{"v": 1	"t": 104186	"P": 1002.5	"F": 1}
{"v": 1	"t": 104206	"P": 1008.75	"F": 1}
{"v": 1	"t": 104227	"P": 1004.25	"F": 1}
{"v": 1	"t": 104247	"P": 1001.5	"F": 1}
{"v": 1	"t": 104268	"P": 1008.5	"F": 1}
{"v": 1	"t": 104288	"P": 1006.5	"F": 1}
{"v": 1	"t": 104308	"P": 1001.5	"F": 1}
{"v": 1	"t": 104329	"P": 1007.25	"F": 1}
{"v": 1	"t": 104349	"P": 1006.5	"F": 1}
{"v": 1	"t": 104370	"P": 1002.25	"F": 1}
{"v": 1	"t": 104390	"P": 1006.75	"F": 1}
{"v": 1	"t": 104410	"P": 1004.25	"F": 1}
{"v": 1	"t": 104431	"P": 1000.75	"F": 1}
{"v": 1	"t": 104451	"P": 1006.0	"F": 1}
{"v": 1	"t": 104472	"P": 1007.25	"F": 1}
{"v": 1	"t": 104492	"P": 1003.5	"F": 1}
{"v": 1	"t": 104512	"P": 1002.75	"F": 1}
{"v": 1	"t": 104533	"P": 1006.25	"F": 1}
{"v": 1	"t": 104553	"P": 1002.5	"F": 1}
{"v": 1	"t": 104574	"P": 1004.0	"F": 1}
{"v": 1	"t": 104594	"P": 1008.75	"F": 1}
{"v": 1	"t": 104614	"P": 1004.0	"F": 2}
{"v": 1	"t": 104635	"P": 1002.75	"F": 1}
{"v": 1	"t": 104656	"P": 1006.5	"F": 1}
{"v": 1	"t": 104676	"P": 1007.75	"F": 1}
{"v": 1	"t": 104697	"P": 1003.25	"F": 1}
{"v": 1	"t": 104717	"P": 1001.5	"F": 1}
{"v": 1	"t": 104738	"P": 1009.25	"F": 1	"C": 44.36	"D": 3340	"sn": 54091929832280	"file": "/data/device_log/data0000.out"}
{"v": 1	"t": 104758	"P": 1005.0	"F": 1}
{"v": 1	"t": 104778	"P": 1002.25	"F": 1}
{"v": 1	"t": 104799	"P": 1007.0	"F": 1}
{"v": 1	"t": 104819	"P": 1007.0	"F": 1}
{"v": 1	"t": 104839	"P": 1002.0	"F": 1}
{"v": 1	"t": 104860	"P": 1002.5	"F": 1}
{"v": 1	"t": 104880	"P": 1006.75	"F": 1}
{"v": 1	"t": 104900	"P": 1008.25	"F": 1}
{"v": 1	"t": 104921	"P": 1006.0	"F": 1}
{"v": 1	"t": 104941	"P": 1001.0	"F": 1}
{"v": 1	"t": 104961	"P": 1005.75	"F": 1}
{"v": 1	"t": 104981	"P": 1008.75	"F": 1}
{"v": 1	"t": 105002	"P": 1003.75	"F": 1}
{"v": 1	"t": 105022	"P": 1001.0	"F": 1}
{"v": 1	"t": 105042	"P": 1004.0	"F": 1}
{"v": 1	"t": 105063	"P": 1008.5	"F": 1}
{"v": 1	"t": 105083	"P": 1005.0	"F": 1}
{"v": 1	"t": 105103	"P": 1002.25	"F": 1}
{"v": 1	"t": 105124	"P": 1003.75	"F": 1}
{"v": 1	"t": 105144	"P": 1009.0	"F": 1}
{"v": 1	"t": 105164	"P": 1002.5	"F": 1}
{"v": 1	"t": 105185	"P": 1002.0	"F": 1}
{"v": 1	"t": 105205	"P": 1006.5	"F": 1}
{"v": 1	"t": 105225	"P": 1008.0	"F": 1}
{"v": 1	"t": 105246	"P": 1003.75	"F": 1}
{"v": 1	"t": 105266	"P": 1000.75	"F": 1}
{"v": 1	"t": 105286	"P": 1006.75	"F": 1}
{"v": 1	"t": 105306	"P": 1007.25	"F": 1}
{"v": 1	"t": 105327	"P": 1003.5	"F": 1}
{"v": 1	"t": 105347	"P": 1001.0	"F": 1}
{"v": 1	"t": 105367	"P": 1005.0	"F": 1}
{"v": 1	"t": 105388	"P": 1009.25	"F": 1}
{"v": 1	"t": 105408	"P": 1005.25	"F": 1}
{"v": 1	"t": 105428	"P": 1001.5	"F": 1}
{"v": 1	"t": 105449	"P": 1002.5	"F": 1}
{"v": 1	"t": 105469	"P": 1008.75	"F": 1}
{"v": 1	"t": 105489	"P": 1007.25	"F": 1}
{"v": 1	"t": 105509	"P": 1001.5	"F": 1}
{"v": 1	"t": 105530	"P": 1001.75	"F": 1}
{"v": 1	"t": 105550	"P": 1008.0	"F": 1}
{"v": 1	"t": 105570	"P": 1006.75	"F": 1}
{"v": 1	"t": 105591	"P": 1001.5	"F": 1}
{"v": 1	"t": 105611	"P": 1001.75	"F": 1}
{"v": 1	"t": 105631	"P": 1007.25	"F": 1}
{"v": 1	"t": 105652	"P": 1006.75	"F": 1}
{"v": 1	"t": 105672	"P": 1004.0	"F": 1}
{"v": 1	"t": 105692	"P": 1003.25	"F": 1}
{"v": 1	"t": 105712	"P": 1004.5	"F": 1}
{"v": 1	"t": 105733	"P": 1007.5	"F": 1}
{"v": 1	"t": 105753	"P": 1006.25	"F": 1	"C": 44.4	"D": 3340	"sn": 54091929832280	"file": "/data/device_log/data0000.out"}
{"v": 1	"t": 105773	"P": 1002.75	"F": 1}
{"v": 1	"t": 105794	"P": 1003.75	"F": 1}
{"v": 1	"t": 105814	"P": 1010.0	"F": 1}
{"v": 1	"t": 105834	"P": 1007.25	"F": 1}
{"v": 1	"t": 105854	"P": 1002.25	"F": 1}
{"v": 1	"t": 105875	"P": 1002.75	"F": 1}
{"v": 1	"t": 105895	"P": 1008.5	"F": 1}
{"v": 1	"t": 105915	"P": 1006.5	"F": 1}
{"v": 1	"t": 105936	"P": 1001.5	"F": 1}
{"v": 1	"t": 105956	"P": 1004.5	"F": 1}
{"v": 1	"t": 105976	"P": 1008.5	"F": 1}
{"v": 1	"t": 105997	"P": 1006.25	"F": 1}
{"v": 1	"t": 106017	"P": 1002.25	"F": 1}
{"v": 1	"t": 106037	"P": 1001.75	"F": 1}
{"v": 1	"t": 106058	"P": 1008.75	"F": 2}
{"v": 1	"t": 106078	"P": 1005.75	"F": 1}
{"v": 1	"t": 106098	"P": 1004.5	"F": 1}
{"v": 1	"t": 106118	"P": 1000.25	"F": 1}
{"v": 1	"t": 106139	"P": 1004.5	"F": 1}
{"v": 1	"t": 106159	"P": 1008.0	"F": 1}
{"v": 1	"t": 106179	"P": 1004.5	"F": 1}
{"v": 1	"t": 106200	"P": 1001.5	"F": 1}
{"v": 1	"t": 106220	"P": 1005.25	"F": 1}
{"v": 1	"t": 106240	"P": 1008.5	"F": 1}
{"v": 1	"t": 106260	"P": 1006.0	"F": 1}
{"v": 1	"t": 106281	"P": 1001.75	"F": 1}
{"v": 1	"t": 106301	"P": 1001.0	"F": 1}
{"v": 1	"t": 106321	"P": 1007.75	"F": 1}
{"v": 1	"t": 106342	"P": 1007.5	"F": 1}
{"v": 1	"t": 106362	"P": 1002.5	"F": 1}
{"v": 1	"t": 106382	"P": 1001.25	"F": 1}
{"v": 1	"t": 106402	"P": 1001.0	"F": 1}
{"v": 1	"t": 106423	"P": 1008.75	"F": 1}
{"v": 1	"t": 106443	"P": 1005.5	"F": 1}
{"v": 1	"t": 106463	"P": 1001.0	"F": 1}
{"v": 1	"t": 106484	"P": 1005.75	"F": 1}
{"v": 1	"t": 106504	"P": 1009.5	"F": 1}
{"v": 1	"t": 106524	"P": 1005.0	"F": 1}
{"v": 1	"t": 106545	"P": 1002.0	"F": 1}
{"v": 1	"t": 106565	"P": 1003.0	"F": 1}
{"v": 1	"t": 106585	"P": 1009.0	"F": 1}
{"v": 1	"t": 106605	"P": 1004.5	"F": 1}
{"v": 1	"t": 106626	"P": 1001.5	"F": 1}
{"v": 1	"t": 106646	"P": 1002.75	"F": 1}
{"v": 1	"t": 106666	"P": 1008.75	"F": 1}
{"v": 1	"t": 106687	"P": 1008.25	"F": 1}
{"v": 1	"t": 106707	"P": 1001.5	"F": 1}
{"v": 1	"t": 106727	"P": 1001.0	"F": 1}
{"v": 1	"t": 106747	"P": 1007.5	"F": 1}
{"v": 1	"t": 106768	"P": 1006.75	"F": 1	"C": 44.46	"D": 3340	"sn": 54091929832280	"file": "/data/device_log/data0000.out"}
{"v": 1	"t": 106788	"P": 1003.0	"F": 1}
{"v": 1	"t": 106808	"P": 1002.5	"F": 1}
{"v": 1	"t": 106829	"P": 1005.25	"F": 1}
{"v": 1	"t": 106849	"P": 1009.5	"F": 1}
{"v": 1	"t": 106869	"P": 1003.75	"F": 1}
{"v": 1	"t": 106889	"P": 1003.0	"F": 1}
{"v": 1	"t": 106910	"P": 1003.25	"F": 1}
{"v": 1	"t": 106930	"P": 1008.25	"F": 1}
{"v": 1	"t": 106950	"P": 1006.5	"F": 1}
{"v": 1	"t": 106971	"P": 1003.75	"F": 1}
{"v": 1	"t": 106991	"P": 1001.25	"F": 1}
{"v": 1	"t": 107011	"P": 1009.5	"F": 1}
{"v": 1	"t": 107032	"P": 1006.75	"F": 1}
{"v": 1	"t": 107052	"P": 1004.75	"F": 1}
{"v": 1	"t": 107072	"P": 1000.75	"F": 1}
{"v": 1	"t": 107092	"P": 1005.5	"F": 1}
{"v": 1	"t": 107113	"P": 1009.5	"F": 1}
{"v": 1	"t": 107133	"P": 1003.75	"F": 1}
{"v": 1	"t": 107153	"P": 1004.25	"F": 1}
{"v": 1	"t": 107174	"P": 1002.25	"F": 1}
{"v": 1	"t": 107194	"P": 1011.25	"F": 1}
{"v": 1	"t": 107214	"P": 1004.5	"F": 1}
{"v": 1	"t": 107234	"P": 1001.75	"F": 1}
{"v": 1	"t": 107255	"P": 1003.0	"F": 1}
{"v": 1	"t": 107275	"P": 1009.0	"F": 1}
{"v": 1	"t": 107295	"P": 1006.25	"F": 1}
{"v": 1	"t": 107316	"P": 1001.5	"F": 1}
{"v": 1	"t": 107336	"P": 1003.5	"F": 2}
{"v": 1	"t": 107356	"P": 1008.75	"F": 1}
{"v": 1	"t": 107377	"P": 1007.25	"F": 1}
{"v": 1	"t": 107397	"P": 1004.75	"F": 1}
{"v": 1	"t": 107417	"P": 1001.0	"F": 1}
{"v": 1	"t": 107437	"P": 1006.5	"F": 1}
{"v": 1	"t": 107458	"P": 1008.5	"F": 1}
{"v": 1	"t": 107478	"P": 1004.25	"F": 1}
{"v": 1	"t": 107498	"P": 1001.75	"F": 1}
{"v": 1	"t": 107519	"P": 1005.0	"F": 1}
{"v": 1	"t": 107539	"P": 1008.75	"F": 1}
{"v": 1	"t": 107559	"P": 1004.75	"F": 1}
{"v": 1	"t": 107579	"P": 1003.75	"F": 1}
{"v": 1	"t": 107600	"P": 1002.0	"F": 1}
{"v": 1	"t": 107620	"P": 1009.75	"F": 1}
{"v": 1	"t": 107640	"P": 1008.5	"F": 1}
{"v": 1	"t": 107661	"P": 1004.75	"F": 1}
{"v": 1	"t": 107681	"P": 1000.75	"F": 1}
{"v": 1	"t": 107701	"P": 1007.5	"F": 1}
{"v": 1	"t": 107722	"P": 1008.5	"F": 1}
{"v": 1	"t": 107742	"P": 1003.75	"F": 1}
{"v": 1	"t": 107762	"P": 1002.25	"F": 1}
{"v": 1	"t": 107782	"P": 1005.25	"F": 1	"C": 44.465	"D": 3340	"sn": 54091929832280	"file": "/data/device_log/data0000.out"}
{"v": 1	"t": 107803	"P": 1007.5	"F": 1}
{"v": 1	"t": 107823	"P": 1005.5	"F": 1}
{"v": 1	"t": 107843	"P": 1001.75	"F": 1}
{"v": 1	"t": 107864	"P": 1003.5	"F": 1}
{"v": 1	"t": 107884	"P": 1008.75	"F": 1}
{"v": 1	"t": 107904	"P": 1005.75	"F": 1}
{"v": 1	"t": 107924	"P": 1003.25	"F": 1}
{"v": 1	"t": 107945	"P": 1003.0	"F": 1}
{"v": 1	"t": 107965	"P": 1007.5	"F": 2}
{"v": 1	"t": 107985	"P": 1005.0	"F": 1}
{"v": 1	"t": 108006	"P": 1002.25	"F": 1}
{"v": 1	"t": 108026	"P": 1008.25	"F": 1}
{"v": 1	"t": 108047	"P": 1006.0	"F": 1}
{"v": 1	"t": 108067	"P": 1004.25	"F": 1}
{"v": 1	"t": 108087	"P": 1004.25	"F": 1}
{"v": 1	"t": 108108	"P": 1008.5	"F": 1}
{"v": 1	"t": 108128	"P": 1005.5	"F": 1}
{"v": 1	"t": 108148	"P": 1001.5	"F": 1}
{"v": 1	"t": 108168	"P": 1002.5	"F": 1}
{"v": 1	"t": 108189	"P": 1007.5	"F": 1}
{"v": 1	"t": 108209	"P": 1007.0	"F": 1}
{"v": 1	"t": 108229	"P": 1002.75	"F": 1}
{"v": 1	"t": 108250	"P": 1001.25	"F": 1}
{"v": 1	"t": 108270	"P": 1004.25	"F": 1}
{"v": 1	"t": 108290	"P": 1009.25	"F": 1}
{"v": 1	"t": 108310	"P": 1005.75	"F": 1}
{"v": 1	"t": 108331	"P": 1002.75	"F": 1}
{"v": 1	"t": 108351	"P": 1001.25	"F": 1}
{"v": 1	"t": 108371	"P": 1009.25	"F": 1}
{"v": 1	"t": 108392	"P": 1007.25	"F": 1}
{"v": 1	"t": 108412	"P": 1002.75	"F": 2}
{"v": 1	"t": 108432	"P": 1002.75	"F": 1}
{"v": 1	"t": 108452	"P": 1008.5	"F": 1}
{"v": 1	"t": 108473	"P": 1008.0	"F": 1}
{"v": 1	"t": 108493	"P": 1004.0	"F": 1}
{"v": 1	"t": 108513	"P": 1000.25	"F": 1}
{"v": 1	"t": 108534	"P": 1003.5	"F": 1}
{"v": 1	"t": 108554	"P": 1009.75	"F": 1}
{"v": 1	"t": 108574	"P": 1005.75	"F": 1}
{"v": 1	"t": 108595	"P": 1001.75	"F": 1}
{"v": 1	"t": 108615	"P": 1005.5	"F": 1}
{"v": 1	"t": 108635	"P": 1009.0	"F": 1}
{"v": 1	"t": 108655	"P": 1005.5	"F": 1}
{"v": 1	"t": 108676	"P": 1001.5	"F": 1}
{"v": 1	"t": 108696	"P": 1004.75	"F": 1}
{"v": 1	"t": 108716	"P": 1009.25	"F": 1}
{"v": 1	"t": 108737	"P": 1006.5	"F": 1}
{"v": 1	"t": 108757	"P": 1001.75	"F": 1}
{"v": 1	"t": 108777	"P": 1001.75	"F": 1}
{"v": 1	"t": 108798	"P": 1009.5	"F": 1	"C": 44.54	"D": 3340	"sn": 54091929832280	"file": "/data/device_log/data0000.out"}
{"v": 1	"t": 108818	"P": 1008.0	"F": 1}
{"v": 1	"t": 108838	"P": 1003.75	"F": 1}
{"v": 1	"t": 108858	"P": 1001.25	"F": 1}
{"v": 1	"t": 108879	"P": 1005.5	"F": 1}
{"v": 1	"t": 108899	"P": 1007.75	"F": 1}
{"v": 1	"t": 108919	"P": 1004.25	"F": 1}
{"v": 1	"t": 108940	"P": 1001.5	"F": 1}
{"v": 1	"t": 108960	"P": 1004.75	"F": 1}
{"v": 1	"t": 108980	"P": 1010.0	"F": 1}
{"v": 1	"t": 109000	"P": 1005.0	"F": 1}
{"v": 1	"t": 109021	"P": 1003.25	"F": 2}
{"v": 1	"t": 109041	"P": 1003.5	"F": 1}
{"v": 1	"t": 109061	"P": 1007.75	"F": 1}
{"v": 1	"t": 109082	"P": 1007.0	"F": 1}
{"v": 1	"t": 109102	"P": 1002.75	"F": 1}
{"v": 1	"t": 109122	"P": 1002.25	"F": 1}
{"v": 1	"t": 109142	"P": 1007.5	"F": 1}
{"v": 1	"t": 109163	"P": 1008.25	"F": 1}
{"v": 1	"t": 109183	"P": 1003.25	"F": 1}
{"v": 1	"t": 109203	"P": 1000.5	"F": 1}
{"v": 1	"t": 109224	"P": 1006.5	"F": 1}
{"v": 1	"t": 109244	"P": 1009.25	"F": 1}
{"v": 1	"t": 109264	"P": 1004.75	"F": 1}
{"v": 1	"t": 109284	"P": 1002.5	"F": 1}
{"v": 1	"t": 109305	"P": 1002.5	"F": 1}
{"v": 1	"t": 109325	"P": 1009.25	"F": 1}
{"v": 1	"t": 109345	"P": 1006.5	"F": 1}
{"v": 1	"t": 109366	"P": 1001.75	"F": 1}
{"v": 1	"t": 109386	"P": 1003.25	"F": 1}
{"v": 1	"t": 109406	"P": 1008.25	"F": 1}
{"v": 1	"t": 109427	"P": 1006.25	"F": 1}
{"v": 1	"t": 109447	"P": 1003.75	"F": 1}
{"v": 1	"t": 109467	"P": 1004.25	"F": 1}
{"v": 1	"t": 109487	"P": 1009.25	"F": 1}
{"v": 1	"t": 109508	"P": 1007.25	"F": 1}
{"v": 1	"t": 109528	"P": 1003.75	"F": 1}
{"v": 1	"t": 109548	"P": 1001.5	"F": 1}
{"v": 1	"t": 109569	"P": 1005.5	"F": 1}
{"v": 1	"t": 109589	"P": 1009.5	"F": 1}
{"v": 1	"t": 109609	"P": 1004.25	"F": 1}
{"v": 1	"t": 109629	"P": 1002.75	"F": 1}
{"v": 1	"t": 109650	"P": 1002.0	"F": 1}
{"v": 1	"t": 109670	"P": 1009.5	"F": 1}
{"v": 1	"t": 109690	"P": 1005.0	"F": 1}
{"v": 1	"t": 109711	"P": 1002.0	"F": 1}
{"v": 1	"t": 109731	"P": 1004.0	"F": 1}
{"v": 1	"t": 109751	"P": 1009.25	"F": 1}
{"v": 1	"t": 109772	"P": 1006.5	"F": 1}
{"v": 1	"t": 109792	"P": 1003.5	"F": 1}
{"v": 1	"t": 109812	"P": 1002.0	"F": 1	"C": 44.55	"D": 3340	"sn": 54091929832280	"file": "/data/device_log/data0000.out"}
{"v": 1	"t": 109832	"P": 1008.25	"F": 1}
{"v": 1	"t": 109853	"P": 1007.75	"F": 1}
{"v": 1	"t": 109873	"P": 1003.75	"F": 1}
{"v": 1	"t": 109893	"P": 1000.25	"F": 1}
{"v": 1	"t": 109914	"P": 1005.75	"F": 1}
{"v": 1	"t": 109934	"P": 1007.0	"F": 1}
{"v": 1	"t": 109954	"P": 1006.75	"F": 1}
{"v": 1	"t": 109975	"P": 1002.25	"F": 1}
{"v": 1	"t": 109995	"P": 1004.25	"F": 1}
{"v": 1	"t": 110015	"P": 1009.75	"F": 1}
{"v": 1	"t": 110036	"P": 1005.0	"F": 1}
{"v": 1	"t": 110056	"P": 1002.0	"F": 1}
{"v": 1	"t": 110076	"P": 1004.5	"F": 1}
{"v": 1	"t": 110096	"P": 1009.75	"F": 1}
{"v": 1	"t": 110117	"P": 1008.5	"F": 1}
{"v": 1	"t": 110137	"P": 1001.5	"F": 1}
{"v": 1	"t": 110157	"P": 1003.25	"F": 2}
{"v": 1	"t": 110178	"P": 1011.75	"F": 1}
{"v": 1	"t": 110198	"P": 1005.75	"F": 1}
{"v": 1	"t": 110218	"P": 1001.75	"F": 1}
{"v": 1	"t": 110238	"P": 1002.75	"F": 1}
{"v": 1	"t": 110259	"P": 1006.25	"F": 1}
{"v": 1	"t": 110279	"P": 1008.75	"F": 1}
{"v": 1	"t": 110299	"P": 1003.0	"F": 1}
{"v": 1	"t": 110320	"P": 1001.75	"F": 1}
{"v": 1	"t": 110340	"P": 1006.5	"F": 1}
{"v": 1	"t": 110360	"P": 1009.5	"F": 1}
{"v": 1	"t": 110380	"P": 1003.5	"F": 1}
{"v": 1	"t": 110401	"P": 1001.0	"F": 1}
{"v": 1	"t": 110421	"P": 1003.25	"F": 1}
{"v": 1	"t": 110441	"P": 1010.25	"F": 1}
{"v": 1	"t": 110462	"P": 1006.25	"F": 1}
{"v": 1	"t": 110482	"P": 1003.5	"F": 1}
{"v": 1	"t": 110502	"P": 1002.0	"F": 1}
{"v": 1	"t": 110522	"P": 1008.5	"F": 1}
{"v": 1	"t": 110543	"P": 1007.75	"F": 1}
{"v": 1	"t": 110563	"P": 1002.25	"F": 1}
{"v": 1	"t": 110584	"P": 1007.0	"F": 1}
{"v": 1	"t": 110604	"P": 1005.75	"F": 1}
{"v": 1	"t": 110625	"P": 1002.75	"F": 1}
{"v": 1	"t": 110645	"P": 1007.0	"F": 1}
{"v": 1	"t": 110665	"P": 1008.25	"F": 1}
{"v": 1	"t": 110686	"P": 1003.75	"F": 1}
{"v": 1	"t": 110706	"P": 1002.5	"F": 1}
{"v": 1	"t": 110726	"P": 1007.0	"F": 1}
{"v": 1	"t": 110746	"P": 1008.5	"F": 1}
{"v": 1	"t": 110767	"P": 1006.25	"F": 1}
{"v": 1	"t": 110787	"P": 1002.75	"F": 1}
{"v": 1	"t": 110807	"P": 1006.75	"F": 1}
{"v": 1	"t": 110828	"P": 1009.5	"F": 1	"C": 44.595	"D": 3340	"sn": 54091929832280	"file": "/data/device_log/data0000.out"}
{"v": 1	"t": 110848	"P": 1004.0	"F": 1}
{"v": 1	"t": 110868	"P": 1003.25	"F": 1}
{"v": 1	"t": 110889	"P": 1007.0	"F": 1}
{"v": 1	"t": 110909	"P": 1008.5	"F": 1}
{"v": 1	"t": 110929	"P": 1005.0	"F": 1}
{"v": 1	"t": 110950	"P": 1002.25	"F": 1}
{"v": 1	"t": 110970	"P": 1006.75	"F": 1}
{"v": 1	"t": 110990	"P": 1010.75	"F": 1}
{"v": 1	"t": 111011	"P": 1004.25	"F": 1}
{"v": 1	"t": 111031	"P": 1003.0	"F": 1}
{"v": 1	"t": 111051	"P": 1006.0	"F": 1}
{"v": 1	"t": 111071	"P": 1008.25	"F": 1}
{"v": 1	"t": 111092	"P": 1006.25	"F": 1}
{"v": 1	"t": 111112	"P": 1002.75	"F": 1}
{"v": 1	"t": 111133	"P": 1006.75	"F": 1}
{"v": 1	"t": 111153	"P": 1006.0	"F": 1}
{"v": 1	"t": 111173	"P": 1002.5	"F": 1}
{"v": 1	"t": 111194	"P": 1011.75	"F": 1}
{"v": 1	"t": 111214	"P": 1005.25	"F": 1}
{"v": 1	"t": 111235	"P": 1006.0	"F": 1}
{"v": 1	"t": 111256	"P": 1005.5	"F": 1}
{"v": 1	"t": 111276	"P": 1001.0	"F": 1}
{"v": 1	"t": 111296	"P": 1007.5	"F": 1}
{"v": 1	"t": 111317	"P": 1007.75	"F": 1}
{"v": 1	"t": 111337	"P": 1005.25	"F": 1}
{"v": 1	"t": 111357	"P": 1003.0	"F": 1}
{"v": 1	"t": 111377	"P": 1005.75	"F": 1}
{"v": 1	"t": 111398	"P": 1009.0	"F": 1}
{"v": 1	"t": 111418	"P": 1008.5	"F": 1}
{"v": 1	"t": 111438	"P": 1003.25	"F": 1}
{"v": 1	"t": 111459	"P": 1003.75	"F": 1}
{"v": 1	"t": 111479	"P": 1009.0	"F": 1}
{"v": 1	"t": 111499	"P": 1005.75	"F": 1}
{"v": 1	"t": 111519	"P": 1002.25	"F": 1}
{"v": 1	"t": 111540	"P": 1003.75	"F": 1}
{"v": 1	"t": 111560	"P": 1008.75	"F": 1}
{"v": 1	"t": 111580	"P": 1006.0	"F": 1}
{"v": 1	"t": 111601	"P": 1002.25	"F": 1}
{"v": 1	"t": 111621	"P": 1002.75	"F": 2}
{"v": 1	"t": 111641	"P": 1008.5	"F": 1}
{"v": 1	"t": 111662	"P": 1007.75	"F": 1}
{"v": 1	"t": 111682	"P": 1003.25	"F": 1}
{"v": 1	"t": 111702	"P": 1002.0	"F": 1}
{"v": 1	"t": 111722	"P": 1006.25	"F": 1}
{"v": 1	"t": 111743	"P": 1008.75	"F": 1}
{"v": 1	"t": 111763	"P": 1004.0	"F": 2}
{"v": 1	"t": 111783	"P": 1000.75	"F": 1}
{"v": 1	"t": 111804	"P": 1010.25	"F": 1}
{"v": 1	"t": 111824	"P": 1004.75	"F": 1}
{"v": 1	"t": 111845	"P": 1002.0	"F": 1	"C": 44.645	"D": 3340	"sn": 54091929832280	"file": "/data/device_log/data0000.out"}
{"v": 1	"t": 111865	"P": 1009.25	"F": 1}
{"v": 1	"t": 111885	"P": 1006.0	"F": 1}
{"v": 1	"t": 111906	"P": 1004.5	"F": 1}
{"v": 1	"t": 111926	"P": 1000.0	"F": 1}
{"v": 1	"t": 111946	"P": 1009.5	"F": 1}
{"v": 1	"t": 111967	"P": 1007.0	"F": 1}
{"v": 1	"t": 111987	"P": 1005.0	"F": 1}
{"v": 1	"t": 112007	"P": 1002.5	"F": 1}
{"v": 1	"t": 112027	"P": 1007.25	"F": 1}
{"v": 1	"t": 112048	"P": 1008.75	"F": 1}
{"v": 1	"t": 112068	"P": 1005.5	"F": 1}
{"v": 1	"t": 112088	"P": 1000.0	"F": 1}
{"v": 1	"t": 112109	"P": 1005.75	"F": 1}
{"v": 1	"t": 112129	"P": 1008.0	"F": 2}
{"v": 1	"t": 112149	"P": 1005.5	"F": 1}
{"v": 1	"t": 112170	"P": 1003.5	"F": 1}
{"v": 1	"t": 112190	"P": 1004.0	"F": 1}
{"v": 1	"t": 112210	"P": 1008.75	"F": 1}
{"v": 1	"t": 112230	"P": 1005.75	"F": 1}
{"v": 1	"t": 112251	"P": 1004.25	"F": 1}
{"v": 1	"t": 112271	"P": 1003.25	"F": 1}
{"v": 1	"t": 112291	"P": 1011.5	"F": 1}
{"v": 1	"t": 112312	"P": 1007.25	"F": 1}
{"v": 1	"t": 112332	"P": 1002.25	"F": 1}
{"v": 1	"t": 112353	"P": 1003.25	"F": 1}
{"v": 1	"t": 112373	"P": 1002.75	"F": 1}
{"v": 1	"t": 112394	"P": 1005.5	"F": 1}
{"v": 1	"t": 112414	"P": 1007.25	"F": 1}
{"v": 1	"t": 112435	"P": 1002.75	"F": 1}
{"v": 1	"t": 112455	"P": 1004.0	"F": 1}
{"v": 1	"t": 112475	"P": 1009.0	"F": 1}
{"v": 1	"t": 112496	"P": 1004.0	"F": 1}
{"v": 1	"t": 112516	"P": 1001.0	"F": 1}
{"v": 1	"t": 112536	"P": 1005.5	"F": 1}
{"v": 1	"t": 112556	"P": 1010.0	"F": 1}
{"v": 1	"t": 112577	"P": 1005.25	"F": 1}
{"v": 1	"t": 112597	"P": 1001.25	"F": 1}
{"v": 1	"t": 112617	"P": 1004.0	"F": 1}
{"v": 1	"t": 112638	"P": 1009.5	"F": 1}
{"v": 1	"t": 112658	"P": 1006.0	"F": 1}
{"v": 1	"t": 112678	"P": 1004.25	"F": 1}
{"v": 1	"t": 112699	"P": 1001.25	"F": 1}
{"v": 1	"t": 112719	"P": 1007.75	"F": 1}
{"v": 1	"t": 112739	"P": 1009.5	"F": 1}
{"v": 1	"t": 112759	"P": 1001.0	"F": 1}
{"v": 1	"t": 112780	"P": 1003.5	"F": 1}
{"v": 1	"t": 112800	"P": 1009.0	"F": 1}
{"v": 1	"t": 112820	"P": 1008.25	"F": 1}
{"v": 1	"t": 112841	"P": 1004.0	"F": 1}
{"v": 1	"t": 112861	"P": 999.75	"F": 1	"C": 44.69	"D": 3340	"sn": 54091929832280	"file": "/data/device_log/data0000.out"}
{"v": 1	"t": 112881	"P": 1007.5	"F": 1}
{"v": 1	"t": 112902	"P": 1008.75	"F": 1}
{"v": 1	"t": 112922	"P": 1003.0	"F": 1}
{"v": 1	"t": 112942	"P": 1003.75	"F": 1}
{"v": 1	"t": 112963	"P": 1006.0	"F": 1}
{"v": 1	"t": 112983	"P": 1003.25	"F": 1}
{"v": 1	"t": 113004	"P": 1003.5	"F": 1}
{"v": 1	"t": 113024	"P": 1006.5	"F": 1}
{"v": 1	"t": 113044	"P": 1006.0	"F": 1}
{"v": 1	"t": 113065	"P": 1002.5	"F": 1}
{"v": 1	"t": 113085	"P": 1007.25	"F": 1}
{"v": 1	"t": 113105	"P": 1010.5	"F": 1}
{"v": 1	"t": 113126	"P": 1004.5	"F": 1}
{"v": 1	"t": 113146	"P": 1002.25	"F": 1}
{"v": 1	"t": 113166	"P": 1003.75	"F": 1}
{"v": 1	"t": 113186	"P": 1009.75	"F": 1}
{"v": 1	"t": 113207	"P": 1005.75	"F": 1}
{"v": 1	"t": 113227	"P": 1001.5	"F": 1}
{"v": 1	"t": 113247	"P": 1004.5	"F": 1}
{"v": 1	"t": 113268	"P": 1008.75	"F": 1}
{"v": 1	"t": 113288	"P": 1006.5	"F": 1}
{"v": 1	"t": 113308	"P": 1001.0	"F": 1}
{"v": 1	"t": 113328	"P": 1002.0	"F": 1}
{"v": 1	"t": 113349	"P": 1009.25	"F": 1}
{"v": 1	"t": 113369	"P": 1006.75	"F": 1}
{"v": 1	"t": 113389	"P": 1001.75	"F": 1}
{"v": 1	"t": 113410	"P": 1001.0	"F": 1}
{"v": 1	"t": 113430	"P": 1008.0	"F": 1}
{"v": 1	"t": 113450	"P": 1006.5	"F": 1}
{"v": 1	"t": 113471	"P": 1001.5	"F": 1}
{"v": 1	"t": 113491	"P": 1002.0	"F": 1}
{"v": 1	"t": 113512	"P": 1008.5	"F": 1}
{"v": 1	"t": 113532	"P": 1002.5	"F": 1}
{"v": 1	"t": 113552	"P": 1003.0	"F": 1}
{"v": 1	"t": 113573	"P": 1008.75	"F": 1}
{"v": 1	"t": 113593	"P": 1006.75	"F": 1}
{"v": 1	"t": 113613	"P": 1002.5	"F": 1}
{"v": 1	"t": 113634	"P": 1003.5	"F": 1}
{"v": 1	"t": 113654	"P": 1011.0	"F": 1}
{"v": 1	"t": 113674	"P": 1006.5	"F": 1}
{"v": 1	"t": 113694	"P": 1001.0	"F": 1}
{"v": 1	"t": 113715	"P": 1003.5	"F": 1}
{"v": 1	"t": 113735	"P": 1007.75	"F": 1}
{"v": 1	"t": 113755	"P": 1008.0	"F": 1}
{"v": 1	"t": 113776	"P": 1004.0	"F": 1}
{"v": 1	"t": 113796	"P": 1002.25	"F": 1}
{"v": 1	"t": 113816	"P": 1007.75	"F": 1}
{"v": 1	"t": 113837	"P": 1007.75	"F": 1}
{"v": 1	"t": 113857	"P": 1002.75	"F": 1}
{"v": 1	"t": 113877	"P": 1001.25	"F": 1	"C": 44.785	"D": 3340	"sn": 54091929832280	"file": "/data/device_log/data0000.out"}
{"v": 1	"t": 113897	"P": 1005.5	"F": 1}
{"v": 1	"t": 113918	"P": 1008.75	"F": 1}
{"v": 1	"t": 113938	"P": 1004.25	"F": 1}
{"v": 1	"t": 113958	"P": 1002.75	"F": 1}
{"v": 1	"t": 113979	"P": 1004.75	"F": 1}
{"v": 1	"t": 113999	"P": 1008.75	"F": 1}
{"v": 1	"t": 114019	"P": 1005.25	"F": 1}
{"v": 1	"t": 114040	"P": 1001.5	"F": 1}
{"v": 1	"t": 114060	"P": 1007.25	"F": 1}
{"v": 1	"t": 114081	"P": 1005.5	"F": 1}
{"v": 1	"t": 114101	"P": 1003.75	"F": 1}
{"v": 1	"t": 114121	"P": 1009.5	"F": 1}
{"v": 1	"t": 114142	"P": 1007.75	"F": 1}
{"v": 1	"t": 114162	"P": 1004.5	"F": 1}
{"v": 1	"t": 114182	"P": 1001.0	"F": 1}
{"v": 1	"t": 114202	"P": 1008.25	"F": 1}
{"v": 1	"t": 114223	"P": 1008.0	"F": 1}
{"v": 1	"t": 114243	"P": 1005.0	"F": 1}
{"v": 1	"t": 114263	"P": 1001.25	"F": 1}
{"v": 1	"t": 114284	"P": 1006.5	"F": 1}
{"v": 1	"t": 114304	"P": 1009.0	"F": 1}
{"v": 1	"t": 114324	"P": 1004.75	"F": 1}
{"v": 1	"t": 114345	"P": 1000.75	"F": 1}
{"v": 1	"t": 114365	"P": 1006.0	"F": 1}
{"v": 1	"t": 114385	"P": 1009.25	"F": 1}
{"v": 1	"t": 114405	"P": 1005.25	"F": 1}
{"v": 1	"t": 114426	"P": 1002.75	"F": 1}
{"v": 1	"t": 114446	"P": 1002.25	"F": 1}
{"v": 1	"t": 114466	"P": 1007.25	"F": 1}
{"v": 1	"t": 114487	"P": 1005.25	"F": 1}
{"v": 1	"t": 114507	"P": 1002.75	"F": 1}
{"v": 1	"t": 114527	"P": 1003.25	"F": 2}
{"v": 1	"t": 114548	"P": 1009.0	"F": 1}
{"v": 1	"t": 114568	"P": 1007.75	"F": 1}
{"v": 1	"t": 114588	"P": 1001.5	"F": 1}
{"v": 1	"t": 114609	"P": 1003.25	"F": 1}
{"v": 1	"t": 114629	"P": 1009.75	"F": 1}
{"v": 1	"t": 114649	"P": 1004.5	"F": 1}
{"v": 1	"t": 114670	"P": 1007.0	"F": 1}
{"v": 1	"t": 114690	"P": 1009.0	"F": 1}
{"v": 1	"t": 114711	"P": 1001.75	"F": 1}
{"v": 1	"t": 114731	"P": 1006.5	"F": 1}
{"v": 1	"t": 114752	"P": 1005.0	"F": 1}
{"v": 1	"t": 114772	"P": 1002.75	"F": 1}
{"v": 1	"t": 114793	"P": 1007.75	"F": 1}
{"v": 1	"t": 114813	"P": 1004.25	"F": 1}
{"v": 1	"t": 114833	"P": 1002.25	"F": 1}
{"v": 1	"t": 114854	"P": 1008.5	"F": 1}
{"v": 1	"t": 114874	"P": 1005.5	"F": 1}
{"v": 1	"t": 114894	"P": 1003.0	"F": 1	"C": 44.755	"D": 3340	"sn": 54091929832280	"file": "/data/device_log/data0000.out"}
{"v": 1	"t": 114915	"P": 1000.5	"F": 1}
{"v": 1	"t": 114935	"P": 1008.5	"F": 1}
{"v": 1	"t": 114955	"P": 1007.5	"F": 1}
{"v": 1	"t": 114976	"P": 1005.75	"F": 1}
{"v": 1	"t": 114996	"P": 1000.25	"F": 1}
{"v": 1	"t": 115016	"P": 1007.25	"F": 1}
{"v": 1	"t": 115037	"P": 1007.5	"F": 1}
{"v": 1	"t": 115057	"P": 1001.75	"F": 1}
{"v": 1	"t": 115077	"P": 1000.75	"F": 1}
{"v": 1	"t": 115097	"P": 1009.0	"F": 1}
{"v": 1	"t": 115118	"P": 1008.5	"F": 1}
{"v": 1	"t": 115138	"P": 1003.75	"F": 1}
{"v": 1	"t": 115158	"P": 1001.25	"F": 1}
{"v": 1	"t": 115179	"P": 1006.25	"F": 1}
{"v": 1	"t": 115199	"P": 1009.5	"F": 1}
{"v": 1	"t": 115219	"P": 1005.5	"F": 1}
{"v": 1	"t": 115240	"P": 1002.75	"F": 1}
{"v": 1	"t": 115260	"P": 1003.75	"F": 1}
{"v": 1	"t": 115280	"P": 1010.25	"F": 1}
{"v": 1	"t": 115300	"P": 1006.75	"F": 1}
{"v": 1	"t": 115321	"P": 1002.0	"F": 1}
{"v": 1	"t": 115341	"P": 1007.0	"F": 1}
{"v": 1	"t": 115362	"P": 1006.0	"F": 1}
{"v": 1	"t": 115382	"P": 1002.75	"F": 1}
{"v": 1	"t": 115402	"P": 1005.75	"F": 1}
{"v": 1	"t": 115423	"P": 1007.0	"F": 1}
{"v": 1	"t": 115443	"P": 1005.5	"F": 1}
{"v": 1	"t": 115463	"P": 1002.0	"F": 1}
{"v": 1	"t": 115484	"P": 1005.0	"F": 1}
{"v": 1	"t": 115504	"P": 1009.75	"F": 1}
{"v": 1	"t": 115524	"P": 1006.75	"F": 1}
{"v": 1	"t": 115544	"P": 1001.75	"F": 1}
{"v": 1	"t": 115565	"P": 1003.75	"F": 1}
{"v": 1	"t": 115585	"P": 1009.5	"F": 1}
{"v": 1	"t": 115605	"P": 1006.5	"F": 1}
{"v": 1	"t": 115626	"P": 1002.25	"F": 1}
{"v": 1	"t": 115646	"P": 1002.25	"F": 1}
{"v": 1	"t": 115666	"P": 1009.5	"F": 1}
{"v": 1	"t": 115687	"P": 1006.0	"F": 1}
{"v": 1	"t": 115707	"P": 1003.25	"F": 1}
{"v": 1	"t": 115727	"P": 1003.25	"F": 1}
{"v": 1	"t": 115748	"P": 1008.75	"F": 2}
{"v": 1	"t": 115768	"P": 1005.0	"F": 1}
{"v": 1	"t": 115788	"P": 1003.25	"F": 1}
{"v": 1	"t": 115808	"P": 1001.75	"F": 1}
{"v": 1	"t": 115829	"P": 1006.75	"F": 1}
{"v": 1	"t": 115849	"P": 1008.0	"F": 1}
{"v": 1	"t": 115869	"P": 1003.75	"F": 1}
{"v": 1	"t": 115890	"P": 1002.0	"F": 1}
{"v": 1	"t": 115910	"P": 1008.5	"F": 1	"C": 44.825	"D": 3340	"sn": 54091929832280	"file": "/data/device_log/data0000.out"}
{"v": 1	"t": 115931	"P": 1004.75	"F": 1}
{"v": 1	"t": 115951	"P": 1001.75	"F": 1}
{"v": 1	"t": 115971	"P": 1007.0	"F": 1}
{"v": 1	"t": 115991	"P": 1007.75	"F": 1}
{"v": 1	"t": 116012	"P": 1004.5	"F": 1}
{"v": 1	"t": 116032	"P": 1002.25	"F": 1}
{"v": 1	"t": 116052	"P": 1004.75	"F": 1}
{"v": 1	"t": 116073	"P": 1008.75	"F": 1}
{"v": 1	"t": 116093	"P": 1004.5	"F": 1}
{"v": 1	"t": 116113	"P": 1001.5	"F": 1}
{"v": 1	"t": 116134	"P": 1004.0	"F": 2}
{"v": 1	"t": 116154	"P": 1009.0	"F": 1}
{"v": 1	"t": 116174	"P": 1008.25	"F": 1}
{"v": 1	"t": 116194	"P": 1002.5	"F": 1}
{"v": 1	"t": 116215	"P": 1003.0	"F": 1}
{"v": 1	"t": 116235	"P": 1008.5	"F": 1}
{"v": 1	"t": 116255	"P": 1005.5	"F": 1}
{"v": 1	"t": 116276	"P": 1003.5	"F": 1}
{"v": 1	"t": 116296	"P": 1001.0	"F": 1}
{"v": 1	"t": 116316	"P": 1007.5	"F": 1}
{"v": 1	"t": 116337	"P": 1007.25	"F": 1}
{"v": 1	"t": 116357	"P": 1004.5	"F": 2}
{"v": 1	"t": 116377	"P": 1001.25	"F": 1}
{"v": 1	"t": 116397	"P": 1006.25	"F": 1}
{"v": 1	"t": 116418	"P": 1009.0	"F": 1}
{"v": 1	"t": 116438	"P": 1003.5	"F": 1}
{"v": 1	"t": 116458	"P": 1002.5	"F": 1}
{"v": 1	"t": 116479	"P": 1008.75	"F": 1}
{"v": 1	"t": 116499	"P": 1004.5	"F": 1}
{"v": 1	"t": 116520	"P": 1002.75	"F": 2}
{"v": 1	"t": 116540	"P": 1009.75	"F": 1}
{"v": 1	"t": 116560	"P": 1005.75	"F": 1}
{"v": 1	"t": 116581	"P": 1003.75	"F": 1}
{"v": 1	"t": 116601	"P": 1002.75	"F": 1}
{"v": 1	"t": 116621	"P": 1009.75	"F": 1}
{"v": 1	"t": 116642	"P": 1008.25	"F": 1}
{"v": 1	"t": 116662	"P": 1002.0	"F": 1}
{"v": 1	"t": 116682	"P": 1001.0	"F": 1}
{"v": 1	"t": 116702	"P": 1007.25	"F": 1}
{"v": 1	"t": 116723	"P": 1008.75	"F": 1}
{"v": 1	"t": 116743	"P": 1005.25	"F": 1}
{"v": 1	"t": 116763	"P": 1001.5	"F": 1}
{"v": 1	"t": 116784	"P": 1004.25	"F": 2}
{"v": 1	"t": 116804	"P": 1008.75	"F": 1}
{"v": 1	"t": 116824	"P": 1004.25	"F": 1}
{"v": 1	"t": 116845	"P": 1001.0	"F": 1}
{"v": 1	"t": 116865	"P": 1004.75	"F": 1}
{"v": 1	"t": 116885	"P": 1009.5	"F": 1}
{"v": 1	"t": 116905	"P": 1006.0	"F": 1}
{"v": 1	"t": 116926	"P": 1002.0	"F": 1	"C": 44.825	"D": 3340	"sn": 54091929832280	"file": "/data/device_log/data0000.out"}
{"v": 1	"t": 116946	"P": 1002.75	"F": 1}
{"v": 1	"t": 116966	"P": 1009.25	"F": 1}
{"v": 1	"t": 116987	"P": 1007.0	"F": 1}
{"v": 1	"t": 117007	"P": 1001.5	"F": 1}
{"v": 1	"t": 117027	"P": 1006.75	"F": 1}
{"v": 1	"t": 117048	"P": 1006.0	"F": 1}
{"v": 1	"t": 117068	"P": 1001.0	"F": 1}
{"v": 1	"t": 117089	"P": 1003.75	"F": 1}
{"v": 1	"t": 117109	"P": 1007.75	"F": 1}
{"v": 1	"t": 117129	"P": 1004.75	"F": 1}
{"v": 1	"t": 117150	"P": 1001.5	"F": 1}
{"v": 1	"t": 117170	"P": 1004.25	"F": 1}
{"v": 1	"t": 117190	"P": 1009.75	"F": 1}
{"v": 1	"t": 117210	"P": 1005.25	"F": 1}
{"v": 1	"t": 117231	"P": 1001.5	"F": 1}
{"v": 1	"t": 117251	"P": 1003.5	"F": 2}
{"v": 1	"t": 117271	"P": 1009.25	"F": 1}
{"v": 1	"t": 117292	"P": 1007.75	"F": 1}
{"v": 1	"t": 117312	"P": 1003.5	"F": 1}
{"v": 1	"t": 117332	"P": 1000.5	"F": 1}
{"v": 1	"t": 117353	"P": 1011.25	"F": 2}
{"v": 1	"t": 117373	"P": 1006.75	"F": 1}
{"v": 1	"t": 117393	"P": 1004.5	"F": 1}
{"v": 1	"t": 117413	"P": 1002.25	"F": 1}
{"v": 1	"t": 117434	"P": 1010.75	"F": 1}
{"v": 1	"t": 117454	"P": 1007.25	"F": 1}
{"v": 1	"t": 117474	"P": 1005.0	"F": 1}
{"v": 1	"t": 117495	"P": 1002.25	"F": 1}
{"v": 1	"t": 117515	"P": 1008.25	"F": 1}
{"v": 1	"t": 117535	"P": 1008.75	"F": 1}
{"v": 1	"t": 117556	"P": 1004.75	"F": 1}
{"v": 1	"t": 117576	"P": 1005.25	"F": 2}
{"v": 1	"t": 117597	"P": 1008.5	"F": 1}
{"v": 1	"t": 117617	"P": 1001.5	"F": 1}
{"v": 1	"t": 117637	"P": 1004.25	"F": 1}
{"v": 1	"t": 117658	"P": 1008.25	"F": 1}
{"v": 1	"t": 117678	"P": 1005.5	"F": 1}
{"v": 1	"t": 117698	"P": 1000.75	"F": 1}
{"v": 1	"t": 117719	"P": 1004.5	"F": 1}
{"v": 1	"t": 117739	"P": 1007.75	"F": 1}
{"v": 1	"t": 117759	"P": 1005.5	"F": 1}
{"v": 1	"t": 117780	"P": 1002.0	"F": 1}
{"v": 1	"t": 117800	"P": 1004.25	"F": 1}
{"v": 1	"t": 117820	"P": 1008.75	"F": 1}
{"v": 1	"t": 117840	"P": 1004.25	"F": 2}
{"v": 1	"t": 117861	"P": 1002.5	"F": 1}
{"v": 1	"t": 117881	"P": 1001.75	"F": 1}
{"v": 1	"t": 117901	"P": 1008.75	"F": 2}
{"v": 1	"t": 117922	"P": 1005.5	"F": 2}
{"v": 1	"t": 117942	"P": 1002.25	"F": 1	"C": 44.895	"D": 3340	"sn": 54091929832280	"file": "/data/device_log/data0000.out"}
{"v": 1	"t": 117962	"P": 1003.25	"F": 1}
{"v": 1	"t": 117983	"P": 1008.5	"F": 2}
{"v": 1	"t": 118003	"P": 1007.0	"F": 1}
{"v": 1	"t": 118023	"P": 1002.5	"F": 1}
{"v": 1	"t": 118043	"P": 1003.0	"F": 1}
{"v": 1	"t": 118064	"P": 1010.0	"F": 2}
{"v": 1	"t": 118084	"P": 1006.75	"F": 1}
{"v": 1	"t": 118104	"P": 1003.5	"F": 2}
{"v": 1	"t": 118125	"P": 1004.0	"F": 1}
{"v": 1	"t": 118145	"P": 1007.75	"F": 1}
{"v": 1	"t": 118166	"P": 1001.25	"F": 1}
{"v": 1	"t": 118186	"P": 1004.75	"F": 1}
{"v": 1	"t": 118207	"P": 1006.75	"F": 1}
{"v": 1	"t": 118227	"P": 1003.25	"F": 1}
{"v": 1	"t": 118248	"P": 1008.25	"F": 1}
{"v": 1	"t": 118268	"P": 1005.25	"F": 1}
{"v": 1	"t": 118289	"P": 1002.0	"F": 2}
{"v": 1	"t": 118309	"P": 1007.75	"F": 1}
{"v": 1	"t": 118329	"P": 1005.25	"F": 1}
{"v": 1	"t": 118350	"P": 1002.75	"F": 1}
{"v": 1	"t": 118370	"P": 1009.25	"F": 1}
{"v": 1	"t": 118390	"P": 1008.25	"F": 1}
{"v": 1	"t": 118411	"P": 1004.25	"F": 1}
{"v": 1	"t": 118431	"P": 1001.0	"F": 1}
{"v": 1	"t": 118451	"P": 1008.25	"F": 1}
{"v": 1	"t": 118471	"P": 1009.0	"F": 1}
{"v": 1	"t": 118492	"P": 1005.75	"F": 1}
{"v": 1	"t": 118512	"P": 1001.5	"F": 1}
{"v": 1	"t": 118532	"P": 1005.75	"F": 1}
{"v": 1	"t": 118553	"P": 1009.0	"F": 1}
{"v": 1	"t": 118573	"P": 1006.25	"F": 1}
{"v": 1	"t": 118593	"P": 1002.25	"F": 1}
{"v": 1	"t": 118614	"P": 1004.75	"F": 1}
{"v": 1	"t": 118634	"P": 1010.0	"F": 2}
{"v": 1	"t": 118654	"P": 1005.75	"F": 1}
{"v": 1	"t": 118674	"P": 1001.25	"F": 1}
{"v": 1	"t": 118695	"P": 1003.5	"F": 1}
{"v": 1	"t": 118715	"P": 1008.75	"F": 1}
{"v": 1	"t": 118735	"P": 1006.25	"F": 1}
{"v": 1	"t": 118756	"P": 1002.5	"F": 1}
{"v": 1	"t": 118776	"P": 1004.5	"F": 1}
{"v": 1	"t": 118796	"P": 1008.75	"F": 1}
{"v": 1	"t": 118817	"P": 1007.0	"F": 1}
{"v": 1	"t": 118837	"P": 1002.0	"F": 2}
{"v": 1	"t": 118858	"P": 1009.75	"F": 1}
{"v": 1	"t": 118878	"P": 1005.0	"F": 1}
{"v": 1	"t": 118898	"P": 1003.25	"F": 1}
{"v": 1	"t": 118919	"P": 1005.25	"F": 1}
{"v": 1	"t": 118939	"P": 1011.0	"F": 1}
{"v": 1	"t": 118959	"P": 1007.25	"F": 2	"C": 44.95	"D": 3340	"sn": 54091929832280	"file": "/data/device_log/data0000.out"}
{"v": 1	"t": 118979	"P": 1004.5	"F": 1}
{"v": 1	"t": 119000	"P": 1003.5	"F": 1}
{"v": 1	"t": 119020	"P": 1008.0	"F": 1}
{"v": 1	"t": 119040	"P": 1007.0	"F": 1}
{"v": 1	"t": 119061	"P": 1003.5	"F": 1}
{"v": 1	"t": 119081	"P": 1003.5	"F": 1}
{"v": 1	"t": 119101	"P": 1009.0	"F": 1}
{"v": 1	"t": 119122	"P": 1008.0	"F": 1}
{"v": 1	"t": 119142	"P": 1004.5	"F": 2}
{"v": 1	"t": 119162	"P": 1002.0	"F": 2}
{"v": 1	"t": 119183	"P": 1009.25	"F": 1}
{"v": 1	"t": 119203	"P": 1007.0	"F": 1}
{"v": 1	"t": 119223	"P": 1003.5	"F": 2}
{"v": 1	"t": 119243	"P": 1003.25	"F": 1}
{"v": 1	"t": 119264	"P": 1010.0	"F": 1}
{"v": 1	"t": 119284	"P": 1008.0	"F": 1}
{"v": 1	"t": 119304	"P": 1005.0	"F": 1}
{"v": 1	"t": 119325	"P": 1002.5	"F": 1}
{"v": 1	"t": 119345	"P": 1008.5	"F": 1}
{"v": 1	"t": 119365	"P": 1007.5	"F": 1}
{"v": 1	"t": 119386	"P": 1003.75	"F": 1}
{"v": 1	"t": 119406	"P": 1006.0	"F": 1}
{"v": 1	"t": 119427	"P": 1008.25	"F": 1}
{"v": 1	"t": 119447	"P": 1003.25	"F": 1}
{"v": 1	"t": 119467	"P": 1005.25	"F": 2}
{"v": 1	"t": 119488	"P": 1010.0	"F": 2}
{"v": 1	"t": 119508	"P": 1004.75	"F": 1}
{"v": 1	"t": 119528	"P": 1003.0	"F": 1}
{"v": 1	"t": 119549	"P": 1009.0	"F": 1}
{"v": 1	"t": 119569	"P": 1006.75	"F": 1}
{"v": 1	"t": 119590	"P": 1002.0	"F": 1}
{"v": 1	"t": 119610	"P": 1006.0	"F": 1}
{"v": 1	"t": 119630	"P": 1008.75	"F": 1}
{"v": 1	"t": 119651	"P": 1004.25	"F": 1}
{"v": 1	"t": 119671	"P": 1003.0	"F": 1}
{"v": 1	"t": 119691	"P": 1009.5	"F": 1}
{"v": 1	"t": 119712	"P": 1006.5	"F": 1}
{"v": 1	"t": 119732	"P": 1001.0	"F": 2}
{"v": 1	"t": 119753	"P": 1007.5	"F": 1}
{"v": 1	"t": 119773	"P": 1008.5	"F": 1}
{"v": 1	"t": 119793	"P": 1001.75	"F": 1}
{"v": 1	"t": 119814	"P": 1002.75	"F": 1}
{"v": 1	"t": 119834	"P": 1007.5	"F": 1}
{"v": 1	"t": 119854	"P": 1006.0	"F": 1}
{"v": 1	"t": 119875	"P": 1001.25	"F": 1}
{"v": 1	"t": 119895	"P": 1008.25	"F": 1}
{"v": 1	"t": 119915	"P": 1005.75	"F": 1}
{"v": 1	"t": 119936	"P": 1001.5	"F": 1}
{"v": 1	"t": 119956	"P": 1005.0	"F": 1}
{"v": 1	"t": 119977	"P": 1007.5	"F": 1	"C": 45.01	"D": 3340	"sn": 54091929832280	"file": "/data/device_log/data0000.out"}
{"v": 1	"t": 119997	"P": 1003.0	"F": 1}
{"v": 1	"t": 120017	"P": 1003.5	"F": 1}
{"v": 1	"t": 120038	"P": 1008.75	"F": 1}
{"v": 1	"t": 120058	"P": 1005.75	"F": 1}
{"v": 1	"t": 120078	"P": 1002.75	"F": 1}
{"v": 1	"t": 120099	"P": 1008.0	"F": 1}
{"v": 1	"t": 120119	"P": 1006.0	"F": 1}
{"v": 1	"t": 120140	"P": 1003.25	"F": 1}
{"v": 1	"t": 120160	"P": 1006.5	"F": 1}
{"v": 1	"t": 120180	"P": 1007.75	"F": 1}
{"v": 1	"t": 120201	"P": 1005.5	"F": 1}
{"v": 1	"t": 120221	"P": 1002.25	"F": 1}
{"v": 1	"t": 120241	"P": 1008.25	"F": 1}
{"v": 1	"t": 120262	"P": 1005.5	"F": 1}
{"v": 1	"t": 120282	"P": 1002.75	"F": 1}
{"v": 1	"t": 120303	"P": 1006.0	"F": 1}
{"v": 1	"t": 120323	"P": 1007.25	"F": 1}
{"v": 1	"t": 120343	"P": 1003.0	"F": 1}
{"v": 1	"t": 120364	"P": 1004.75	"F": 1}
{"v": 1	"t": 120384	"P": 1010.5	"F": 1}
{"v": 1	"t": 120404	"P": 1004.25	"F": 1}
{"v": 1	"t": 120425	"P": 1001.75	"F": 1}
{"v": 1	"t": 120445	"P": 1009.5	"F": 1}
{"v": 1	"t": 120465	"P": 1005.75	"F": 1}
{"v": 1	"t": 120486	"P": 1003.5	"F": 1}
{"v": 1	"t": 120506	"P": 1008.0	"F": 1}
{"v": 1	"t": 120527	"P": 1008.0	"F": 1}
{"v": 1	"t": 120547	"P": 1004.25	"F": 1}
{"v": 1	"t": 120567	"P": 1002.75	"F": 1}
{"v": 1	"t": 120588	"P": 1010.0	"F": 1}
{"v": 1	"t": 120608	"P": 1005.25	"F": 1}
{"v": 1	"t": 120629	"P": 1004.0	"F": 1}
{"v": 1	"t": 120649	"P": 1009.75	"F": 1}
{"v": 1	"t": 120669	"P": 1004.5	"F": 1}
{"v": 1	"t": 120690	"P": 1003.5	"F": 1}
{"v": 1	"t": 120710	"P": 1009.75	"F": 1}
{"v": 1	"t": 120731	"P": 1003.25	"F": 1}
{"v": 1	"t": 120751	"P": 1003.0	"F": 1}
{"v": 1	"t": 120771	"P": 1008.25	"F": 1}
{"v": 1	"t": 120792	"P": 1004.75	"F": 1}
{"v": 1	"t": 120812	"P": 1002.25	"F": 1}
{"v": 1	"t": 120832	"P": 1008.25	"F": 1}
{"v": 1	"t": 120853	"P": 1007.0	"F": 1}
{"v": 1	"t": 120873	"P": 1003.5	"F": 1}
{"v": 1	"t": 120894	"P": 1004.25	"F": 1}
{"v": 1	"t": 120914	"P": 1010.75	"F": 1}
{"v": 1	"t": 120934	"P": 1005.25	"F": 1}
{"v": 1	"t": 120955	"P": 1002.5	"F": 1}
{"v": 1	"t": 120975	"P": 1008.5	"F": 2}
{"v": 1	"t": 120995	"P": 1007.75	"F": 1	"C": 45.04	"D": 3340	"sn": 54091929832280	"file": "/data/device_log/data0000.out"}
{"v": 1	"t": 121016	"P": 1003.0	"F": 1}
{"v": 1	"t": 121036	"P": 1005.5	"F": 1}
{"v": 1	"t": 121057	"P": 1009.75	"F": 1}
{"v": 1	"t": 121077	"P": 1004.25	"F": 1}
{"v": 1	"t": 121097	"P": 1002.25	"F": 2}
{"v": 1	"t": 121118	"P": 1008.25	"F": 1}
{"v": 1	"t": 121138	"P": 1006.5	"F": 1}
{"v": 1	"t": 121158	"P": 1002.75	"F": 1}
{"v": 1	"t": 121179	"P": 1007.25	"F": 2}
{"v": 1	"t": 121199	"P": 1008.5	"F": 1}
{"v": 1	"t": 121219	"P": 1003.0	"F": 1}
{"v": 1	"t": 121240	"P": 1005.0	"F": 1}
{"v": 1	"t": 121260	"P": 1009.75	"F": 1}
{"v": 1	"t": 121281	"P": 1004.25	"F": 1}
{"v": 1	"t": 121301	"P": 1002.25	"F": 1}
{"v": 1	"t": 121321	"P": 1008.25	"F": 2}
{"v": 1	"t": 121342	"P": 1005.0	"F": 1}
{"v": 1	"t": 121362	"P": 1003.5	"F": 2}
{"v": 1	"t": 121383	"P": 1009.75	"F": 1}
{"v": 1	"t": 121403	"P": 1005.75	"F": 2}
{"v": 1	"t": 121423	"P": 1003.5	"F": 2}
{"v": 1	"t": 121444	"P": 1007.75	"F": 1}
{"v": 1	"t": 121464	"P": 1007.75	"F": 1}
{"v": 1	"t": 121485	"P": 1003.25	"F": 1}
{"v": 1	"t": 121505	"P": 1009.75	"F": 1}
{"v": 1	"t": 121525	"P": 1007.0	"F": 1}
{"v": 1	"t": 121546	"P": 1002.0	"F": 1}
{"v": 1	"t": 121566	"P": 1006.5	"F": 1}
{"v": 1	"t": 121587	"P": 1006.25	"F": 1}
{"v": 1	"t": 121607	"P": 1003.0	"F": 1}
{"v": 1	"t": 121628	"P": 1009.5	"F": 1}
{"v": 1	"t": 121648	"P": 1006.75	"F": 1}
{"v": 1	"t": 121668	"P": 1002.75	"F": 1}
{"v": 1	"t": 121689	"P": 1004.5	"F": 1}
{"v": 1	"t": 121709	"P": 1007.75	"F": 1}
{"v": 1	"t": 121729	"P": 1001.5	"F": 1}
{"v": 1	"t": 121750	"P": 1003.0	"F": 2}
{"v": 1	"t": 121770	"P": 1010.25	"F": 1}
{"v": 1	"t": 121791	"P": 1008.0	"F": 1}
{"v": 1	"t": 121811	"P": 1003.0	"F": 1}
{"v": 1	"t": 121831	"P": 1008.5	"F": 1}
{"v": 1	"t": 121852	"P": 1008.75	"F": 1}
{"v": 1	"t": 121872	"P": 1003.25	"F": 1}
{"v": 1	"t": 121892	"P": 1002.0	"F": 1}
{"v": 1	"t": 121913	"P": 1010.25	"F": 1}
{"v": 1	"t": 121933	"P": 1006.0	"F": 1}
{"v": 1	"t": 121953	"P": 1003.0	"F": 1}
{"v": 1	"t": 121974	"P": 1007.75	"F": 1}
{"v": 1	"t": 121994	"P": 1007.25	"F": 1}
{"v": 1	"t": 122014	"P": 1003.25	"F": 1	"C": 45.08	"D": 3340	"sn": 54091929832280	"file": "/data/device_log/data0000.out"}
{"v": 1	"t": 122035	"P": 1004.75	"F": 1}
{"v": 1	"t": 122055	"P": 1010.0	"F": 1}
{"v": 1	"t": 122076	"P": 1005.75	"F": 1}
{"v": 1	"t": 122096	"P": 1002.75	"F": 1}
{"v": 1	"t": 122116	"P": 1008.25	"F": 1}
{"v": 1	"t": 122137	"P": 1007.0	"F": 1}
{"v": 1	"t": 122157	"P": 1003.0	"F": 1}
{"v": 1	"t": 122177	"P": 1004.0	"F": 1}
{"v": 1	"t": 122198	"P": 1009.0	"F": 1}
{"v": 1	"t": 122218	"P": 1005.5	"F": 2}
{"v": 1	"t": 122238	"P": 1003.5	"F": 1}
{"v": 1	"t": 122259	"P": 1009.0	"F": 1}
{"v": 1	"t": 122279	"P": 1005.0	"F": 1}
{"v": 1	"t": 122300	"P": 1002.75	"F": 1}
{"v": 1	"t": 122320	"P": 1008.75	"F": 1}
{"v": 1	"t": 122340	"P": 1004.0	"F": 1}
{"v": 1	"t": 122361	"P": 1002.0	"F": 1}
{"v": 1	"t": 122381	"P": 1007.25	"F": 1}
{"v": 1	"t": 122402	"P": 1004.0	"F": 1}
{"v": 1	"t": 122422	"P": 1002.75	"F": 1}
{"v": 1	"t": 122443	"P": 1005.5	"F": 1}
{"v": 1	"t": 122463	"P": 1006.5	"F": 1}
{"v": 1	"t": 122483	"P": 1001.75	"F": 1}
{"v": 1	"t": 122504	"P": 1006.5	"F": 1}
{"v": 1	"t": 122524	"P": 1010.0	"F": 1}
{"v": 1	"t": 122544	"P": 1004.5	"F": 1}
{"v": 1	"t": 122565	"P": 1001.5	"F": 1}
{"v": 1	"t": 122585	"P": 1007.75	"F": 1}
{"v": 1	"t": 122605	"P": 1006.25	"F": 1}
{"v": 1	"t": 122626	"P": 1001.5	"F": 1}
{"v": 1	"t": 122646	"P": 1005.75	"F": 1}
{"v": 1	"t": 122666	"P": 1008.25	"F": 1}
{"v": 1	"t": 122687	"P": 1004.0	"F": 1}
{"v": 1	"t": 122707	"P": 1002.5	"F": 1}
{"v": 1	"t": 122728	"P": 1006.5	"F": 1}
{"v": 1	"t": 122748	"P": 1007.5	"F": 1}
{"v": 1	"t": 122768	"P": 1003.5	"F": 2}
{"v": 1	"t": 122789	"P": 1004.5	"F": 1}
{"v": 1	"t": 122809	"P": 1008.25	"F": 1}
{"v": 1	"t": 122829	"P": 1005.0	"F": 1}
{"v": 1	"t": 122850	"P": 1002.5	"F": 1}
{"v": 1	"t": 122870	"P": 1006.25	"F": 1}
{"v": 1	"t": 122890	"P": 1008.25	"F": 1}
{"v": 1	"t": 122911	"P": 1004.0	"F": 1}
{"v": 1	"t": 122931	"P": 1004.0	"F": 1}
{"v": 1	"t": 122952	"P": 1009.0	"F": 1}
{"v": 1	"t": 122972	"P": 1003.0	"F": 1}
{"v": 1	"t": 122992	"P": 1004.5	"F": 1}
{"v": 1	"t": 123013	"P": 1010.25	"F": 1}
{"v": 1	"t": 123033	"P": 1003.0	"F": 1	"C": 45.125	"D": 3340	"sn": 54091929832280	"file": "/data/device_log/data0000.out"}
{"v": 1	"t": 123053	"P": 1002.5	"F": 1}
{"v": 1	"t": 123074	"P": 1008.25	"F": 2}
{"v": 1	"t": 123094	"P": 1006.5	"F": 1}
{"v": 1	"t": 123115	"P": 1002.75	"F": 1}
{"v": 1	"t": 123135	"P": 1007.25	"F": 1}
{"v": 1	"t": 123155	"P": 1006.75	"F": 1}
{"v": 1	"t": 123176	"P": 1005.5	"F": 1}
{"v": 1	"t": 123196	"P": 1002.75	"F": 1}
{"v": 1	"t": 123216	"P": 1008.25	"F": 1}
{"v": 1	"t": 123237	"P": 1007.0	"F": 1}
{"v": 1	"t": 123257	"P": 1001.75	"F": 1}
{"v": 1	"t": 123277	"P": 1007.5	"F": 1}
{"v": 1	"t": 123298	"P": 1008.5	"F": 1}
{"v": 1	"t": 123318	"P": 1004.75	"F": 1}
{"v": 1	"t": 123338	"P": 1001.5	"F": 1}
{"v": 1	"t": 123359	"P": 1009.25	"F": 1}
{"v": 1	"t": 123379	"P": 1006.0	"F": 1}
{"v": 1	"t": 123400	"P": 1000.75	"F": 1}
{"v": 1	"t": 123420	"P": 1004.75	"F": 1}
{"v": 1	"t": 123440	"P": 1009.25	"F": 1}
{"v": 1	"t": 123461	"P": 1003.5	"F": 1}
{"v": 1	"t": 123481	"P": 1003.0	"F": 1}
{"v": 1	"t": 123501	"P": 1005.75	"F": 1}
{"v": 1	"t": 123522	"P": 1008.25	"F": 1}
{"v": 1	"t": 123542	"P": 1004.25	"F": 1}
{"v": 1	"t": 123562	"P": 1005.0	"F": 1}
{"v": 1	"t": 123583	"P": 1008.0	"F": 1}
{"v": 1	"t": 123603	"P": 1004.75	"F": 1}
{"v": 1	"t": 123624	"P": 1002.75	"F": 1}
{"v": 1	"t": 123644	"P": 1009.25	"F": 1}
{"v": 1	"t": 123664	"P": 1005.0	"F": 1}
{"v": 1	"t": 123685	"P": 1003.0	"F": 1}
{"v": 1	"t": 123705	"P": 1009.0	"F": 1}
{"v": 1	"t": 123726	"P": 1005.25	"F": 1}
{"v": 1	"t": 123746	"P": 1000.25	"F": 1}
{"v": 1	"t": 123766	"P": 1006.5	"F": 1}
{"v": 1	"t": 123787	"P": 1008.25	"F": 1}
{"v": 1	"t": 123807	"P": 1004.75	"F": 1}
{"v": 1	"t": 123827	"P": 1003.75	"F": 1}
{"v": 1	"t": 123848	"P": 1009.75	"F": 1}
{"v": 1	"t": 123868	"P": 1005.0	"F": 1}
{"v": 1	"t": 123888	"P": 1002.25	"F": 1}
{"v": 1	"t": 123909	"P": 1008.0	"F": 1}
{"v": 1	"t": 123929	"P": 1008.25	"F": 1}
{"v": 1	"t": 123949	"P": 1004.25	"F": 1}
{"v": 1	"t": 123970	"P": 1006.0	"F": 1}
{"v": 1	"t": 123990	"P": 1008.25	"F": 1}
{"v": 1	"t": 124010	"P": 1006.75	"F": 1}
{"v": 1	"t": 124031	"P": 1002.25	"F": 1}
{"v": 1	"t": 124051	"P": 1006.25	"F": 1	"C": 45.13	"D": 3340	"sn": 54091929832280	"file": "/data/device_log/data0000.out"}
{"v": 1	"t": 124072	"P": 1009.5	"F": 1}
{"v": 1	"t": 124092	"P": 1005.25	"F": 1}
{"v": 1	"t": 124112	"P": 1002.0	"F": 1}
{"v": 1	"t": 124133	"P": 1007.5	"F": 1}
{"v": 1	"t": 124153	"P": 1006.0	"F": 1}
{"v": 1	"t": 124173	"P": 1003.0	"F": 1}
{"v": 1	"t": 124194	"P": 1005.25	"F": 1}
{"v": 1	"t": 124214	"P": 1008.75	"F": 1}
{"v": 1	"t": 124234	"P": 1006.75	"F": 1}
{"v": 1	"t": 124255	"P": 1004.25	"F": 1}
{"v": 1	"t": 124275	"P": 1008.5	"F": 1}
{"v": 1	"t": 124295	"P": 1006.25	"F": 1}
{"v": 1	"t": 124316	"P": 1003.5	"F": 1}
{"v": 1	"t": 124336	"P": 1009.5	"F": 1}
{"v": 1	"t": 124357	"P": 1008.25	"F": 1}
{"v": 1	"t": 124377	"P": 1002.75	"F": 1}
{"v": 1	"t": 124397	"P": 1005.75	"F": 1}
{"v": 1	"t": 124418	"P": 1008.25	"F": 1}
{"v": 1	"t": 124438	"P": 1004.25	"F": 1}
{"v": 1	"t": 124459	"P": 1004.25	"F": 1}
{"v": 1	"t": 124479	"P": 1009.25	"F": 1}
{"v": 1	"t": 124499	"P": 1006.0	"F": 1}
{"v": 1	"t": 124520	"P": 1002.5	"F": 1}
{"v": 1	"t": 124540	"P": 1005.75	"F": 1}
{"v": 1	"t": 124560	"P": 1008.5	"F": 1}
{"v": 1	"t": 124581	"P": 1004.75	"F": 1}
{"v": 1	"t": 124601	"P": 1002.5	"F": 1}
{"v": 1	"t": 124621	"P": 1009.75	"F": 1}
{"v": 1	"t": 124642	"P": 1007.5	"F": 1}
{"v": 1	"t": 124662	"P": 1002.75	"F": 1}
{"v": 1	"t": 124682	"P": 1005.5	"F": 1}
{"v": 1	"t": 124703	"P": 1009.0	"F": 1}
{"v": 1	"t": 124723	"P": 1004.0	"F": 1}
{"v": 1	"t": 124743	"P": 1003.25	"F": 1}
{"v": 1	"t": 124764	"P": 1009.25	"F": 1}
{"v": 1	"t": 124784	"P": 1007.5	"F": 1}
{"v": 1	"t": 124805	"P": 1003.0	"F": 1}
{"v": 1	"t": 124825	"P": 1004.25	"F": 1}
{"v": 1	"t": 124845	"P": 1009.5	"F": 1}
{"v": 1	"t": 124866	"P": 1004.5	"F": 1}
{"v": 1	"t": 124886	"P": 1002.75	"F": 1}
{"v": 1	"t": 124906	"P": 1008.0	"F": 1}
{"v": 1	"t": 124927	"P": 1007.0	"F": 1}
{"v": 1	"t": 124947	"P": 1002.25	"F": 1}
{"v": 1	"t": 124967	"P": 1006.5	"F": 1}
{"v": 1	"t": 124988	"P": 1009.0	"F": 1}
{"v": 1	"t": 125008	"P": 1002.75	"F": 1}
{"v": 1	"t": 125029	"P": 1005.75	"F": 1}
{"v": 1	"t": 125049	"P": 1009.25	"F": 1}
{"v": 1	"t": 125069	"P": 1005.5	"F": 1	"C": 45.205	"D": 3339	"sn": 54091929832280	"file": "/data/device_log/data0000.out"}
{"v": 1	"t": 125090	"P": 1005.75	"F": 1}
{"v": 1	"t": 125111	"P": 1005.5	"F": 1}
{"v": 1	"t": 125131	"P": 1003.5	"F": 1}
{"v": 1	"t": 125151	"P": 1006.5	"F": 1}
{"v": 1	"t": 125172	"P": 1008.5	"F": 1}
{"v": 1	"t": 125192	"P": 1002.75	"F": 1}
{"v": 1	"t": 125212	"P": 1006.25	"F": 1}
{"v": 1	"t": 125233	"P": 1009.25	"F": 2}
{"v": 1	"t": 125253	"P": 1004.25	"F": 1}
{"v": 1	"t": 125273	"P": 1001.75	"F": 1}
{"v": 1	"t": 125294	"P": 1009.25	"F": 1}
{"v": 1	"t": 125314	"P": 1007.0	"F": 1}
{"v": 1	"t": 125335	"P": 1003.5	"F": 2}
{"v": 1	"t": 125355	"P": 1005.75	"F": 1}
{"v": 1	"t": 125375	"P": 1008.75	"F": 1}
{"v": 1	"t": 125396	"P": 1004.75	"F": 2}
{"v": 1	"t": 125416	"P": 1004.25	"F": 1}
{"v": 1	"t": 125436	"P": 1009.25	"F": 1}
{"v": 1	"t": 125457	"P": 1005.75	"F": 1}
{"v": 1	"t": 125477	"P": 1002.75	"F": 1}
{"v": 1	"t": 125497	"P": 1004.25	"F": 1}
{"v": 1	"t": 125518	"P": 1009.0	"F": 1}
{"v": 1	"t": 125538	"P": 1004.75	"F": 1}
{"v": 1	"t": 125558	"P": 1000.5	"F": 2}
{"v": 1	"t": 125579	"P": 1008.5	"F": 1}
{"v": 1	"t": 125599	"P": 1009.25	"F": 1}
{"v": 1	"t": 125619	"P": 1004.0	"F": 1}
{"v": 1	"t": 125640	"P": 1004.5	"F": 1}
{"v": 1	"t": 125660	"P": 1010.5	"F": 1}
{"v": 1	"t": 125681	"P": 1003.75	"F": 1}
{"v": 1	"t": 125701	"P": 1004.75	"F": 1}
{"v": 1	"t": 125721	"P": 1010.75	"F": 1}
{"v": 1	"t": 125742	"P": 1005.0	"F": 1}
{"v": 1	"t": 125762	"P": 1004.0	"F": 1}
{"v": 1	"t": 125783	"P": 1011.25	"F": 1}
{"v": 1	"t": 125803	"P": 1005.5	"F": 1}
{"v": 1	"t": 125823	"P": 1001.5	"F": 1}
{"v": 1	"t": 125844	"P": 1006.75	"F": 1}
{"v": 1	"t": 125864	"P": 1007.5	"F": 1}
{"v": 1	"t": 125884	"P": 1004.75	"F": 1}
{"v": 1	"t": 125905	"P": 1002.5	"F": 1}
{"v": 1	"t": 125925	"P": 1010.0	"F": 1}
{"v": 1	"t": 125945	"P": 1004.75	"F": 1}
{"v": 1	"t": 125966	"P": 1002.25	"F": 1}
{"v": 1	"t": 125986	"P": 1004.5	"F": 1}
{"v": 1	"t": 126007	"P": 1009.25	"F": 1}
{"v": 1	"t": 126027	"P": 1004.0	"F": 1}
{"v": 1	"t": 126047	"P": 1003.25	"F": 1}
{"v": 1	"t": 126068	"P": 1009.25	"F": 1}
{"v": 1	"t": 126088	"P": 1007.5	"F": 1	"C": 45.21	"D": 3339	"sn": 54091929832280	"file": "/data/device_log/data0000.out"}
{"v": 1	"t": 126108	"P": 1003.5	"F": 1}
{"v": 1	"t": 126129	"P": 1007.75	"F": 1}
{"v": 1	"t": 126149	"P": 1009.5	"F": 2}
{"v": 1	"t": 126169	"P": 1003.5	"F": 1}
{"v": 1	"t": 126190	"P": 1003.25	"F": 1}
{"v": 1	"t": 126210	"P": 1009.5	"F": 1}
{"v": 1	"t": 126230	"P": 1006.75	"F": 1}
{"v": 1	"t": 126251	"P": 1003.5	"F": 1}
{"v": 1	"t": 126271	"P": 1003.25	"F": 1}
{"v": 1	"t": 126291	"P": 1010.5	"F": 1}
{"v": 1	"t": 126312	"P": 1003.5	"F": 1}
{"v": 1	"t": 126332	"P": 1002.5	"F": 1}
{"v": 1	"t": 126353	"P": 1011.75	"F": 1}
{"v": 1	"t": 126373	"P": 1007.25	"F": 1}
{"v": 1	"t": 126393	"P": 1004.25	"F": 1}
{"v": 1	"t": 126414	"P": 1004.5	"F": 1}
{"v": 1	"t": 126434	"P": 1010.25	"F": 1}
{"v": 1	"t": 126454	"P": 1005.75	"F": 1}
{"v": 1	"t": 126475	"P": 1003.25	"F": 1}
{"v": 1	"t": 126495	"P": 1003.5	"F": 1}
{"v": 1	"t": 126515	"P": 1008.5	"F": 1}
{"v": 1	"t": 126535	"P": 1006.0	"F": 1}
{"v": 1	"t": 126556	"P": 1001.5	"F": 1}
{"v": 1	"t": 126576	"P": 1004.75	"F": 1}
{"v": 1	"t": 126596	"P": 1009.0	"F": 1}
{"v": 1	"t": 126617	"P": 1006.75	"F": 1}
{"v": 1	"t": 126637	"P": 1003.5	"F": 1}
{"v": 1	"t": 126657	"P": 1002.75	"F": 2}
{"v": 1	"t": 126677	"P": 1008.25	"F": 1}
{"v": 1	"t": 126698	"P": 1007.75	"F": 1}
{"v": 1	"t": 126718	"P": 1003.75	"F": 1}
{"v": 1	"t": 126738	"P": 1001.0	"F": 1}
{"v": 1	"t": 126759	"P": 1005.75	"F": 1}
{"v": 1	"t": 126779	"P": 1009.0	"F": 1}
{"v": 1	"t": 126799	"P": 1004.0	"F": 1}
{"v": 1	"t": 126820	"P": 1002.75	"F": 1}
{"v": 1	"t": 126840	"P": 1002.75	"F": 1}
{"v": 1	"t": 126860	"P": 1010.25	"F": 1}
{"v": 1	"t": 126880	"P": 1007.5	"F": 1}
{"v": 1	"t": 126901	"P": 1005.0	"F": 1}
{"v": 1	"t": 126921	"P": 1004.75	"F": 1}
{"v": 1	"t": 126941	"P": 1009.75	"F": 1}
{"v": 1	"t": 126962	"P": 1006.75	"F": 2}
{"v": 1	"t": 126982	"P": 1005.0	"F": 1}
{"v": 1	"t": 127002	"P": 1001.75	"F": 1}
{"v": 1	"t": 127022	"P": 1008.5	"F": 1}
{"v": 1	"t": 127043	"P": 1009.25	"F": 2}
{"v": 1	"t": 127063	"P": 1006.0	"F": 1}
{"v": 1	"t": 127083	"P": 1002.25	"F": 1}
{"v": 1	"t": 127104	"P": 1007.25	"F": 1	"C": 45.245	"D": 3339	"sn": 54091929832280	"file": "/data/device_log/data0000.out"}
{"v": 1	"t": 127124	"P": 1009.0	"F": 1}
{"v": 1	"t": 127144	"P": 1005.25	"F": 1}
{"v": 1	"t": 127165	"P": 1003.75	"F": 1}
{"v": 1	"t": 127185	"P": 1008.25	"F": 1}
{"v": 1	"t": 127205	"P": 1006.0	"F": 1}
{"v": 1	"t": 127226	"P": 1004.0	"F": 1}
{"v": 1	"t": 127246	"P": 1000.75	"F": 1}
{"v": 1	"t": 127266	"P": 1008.5	"F": 1}
{"v": 1	"t": 127286	"P": 1009.25	"F": 1}
{"v": 1	"t": 127307	"P": 1007.0	"F": 1}
{"v": 1	"t": 127327	"P": 1002.5	"F": 1}
{"v": 1	"t": 127347	"P": 1003.75	"F": 1}
{"v": 1	"t": 127368	"P": 1008.75	"F": 1}
{"v": 1	"t": 127388	"P": 1006.75	"F": 1}
{"v": 1	"t": 127408	"P": 1003.25	"F": 2}
{"v": 1	"t": 127428	"P": 1002.25	"F": 1}
{"v": 1	"t": 127449	"P": 1008.25	"F": 1}
{"v": 1	"t": 127469	"P": 1008.0	"F": 1}
{"v": 1	"t": 127489	"P": 1004.5	"F": 1}
{"v": 1	"t": 127510	"P": 1002.0	"F": 1}
{"v": 1	"t": 127530	"P": 1008.5	"F": 1}
{"v": 1	"t": 127550	"P": 1009.0	"F": 1}
{"v": 1	"t": 127571	"P": 1005.5	"F": 1}
{"v": 1	"t": 127591	"P": 1001.75	"F": 1}
{"v": 1	"t": 127611	"P": 1008.5	"F": 1}
{"v": 1	"t": 127631	"P": 1009.0	"F": 1}
{"v": 1	"t": 127652	"P": 1005.5	"F": 1}
{"v": 1	"t": 127672	"P": 1001.75	"F": 1}
{"v": 1	"t": 127692	"P": 1005.0	"F": 2}
{"v": 1	"t": 127713	"P": 1010.0	"F": 1}
{"v": 1	"t": 127733	"P": 1004.75	"F": 1}
{"v": 1	"t": 127753	"P": 1001.25	"F": 1}
{"v": 1	"t": 127774	"P": 1002.75	"F": 1}
{"v": 1	"t": 127794	"P": 1010.5	"F": 1}
{"v": 1	"t": 127814	"P": 1004.5	"F": 1}
{"v": 1	"t": 127834	"P": 1002.25	"F": 1}
{"v": 1	"t": 127855	"P": 1005.5	"F": 1}
{"v": 1	"t": 127875	"P": 1007.5	"F": 1}
{"v": 1	"t": 127895	"P": 1006.25	"F": 1}
{"v": 1	"t": 127916	"P": 1001.0	"F": 1}
{"v": 1	"t": 127936	"P": 1003.0	"F": 1}
{"v": 1	"t": 127956	"P": 1009.25	"F": 1}
{"v": 1	"t": 127977	"P": 1007.25	"F": 1}
{"v": 1	"t": 127997	"P": 1004.0	"F": 1}
{"v": 1	"t": 128017	"P": 1003.25	"F": 1}
{"v": 1	"t": 128037	"P": 1008.75	"F": 1}
{"v": 1	"t": 128058	"P": 1009.0	"F": 1}
{"v": 1	"t": 128078	"P": 1006.25	"F": 1}
{"v": 1	"t": 128098	"P": 1002.5	"F": 1}
{"v": 1	"t": 128119	"P": 1004.25	"F": 1	"C": 45.28	"D": 3339	"sn": 54091929832280	"file": "/data/device_log/data0000.out"}
{"v": 1	"t": 128139	"P": 1011.0	"F": 1}
{"v": 1	"t": 128159	"P": 1006.5	"F": 1}
{"v": 1	"t": 128179	"P": 1004.0	"F": 1}
{"v": 1	"t": 128200	"P": 1004.0	"F": 1}
{"v": 1	"t": 128220	"P": 1010.25	"F": 2}
{"v": 1	"t": 128240	"P": 1006.5	"F": 1}
{"v": 1	"t": 128261	"P": 1003.5	"F": 1}
{"v": 1	"t": 128281	"P": 1001.5	"F": 1}
{"v": 1	"t": 128301	"P": 1009.25	"F": 1}
{"v": 1	"t": 128322	"P": 1007.5	"F": 1}
{"v": 1	"t": 128342	"P": 1005.5	"F": 1}
{"v": 1	"t": 128362	"P": 1001.5	"F": 1}
{"v": 1	"t": 128382	"P": 1007.0	"F": 1}
{"v": 1	"t": 128403	"P": 1009.5	"F": 1}
{"v": 1	"t": 128423	"P": 1005.0	"F": 1}
{"v": 1	"t": 128443	"P": 1001.75	"F": 1}
{"v": 1	"t": 128464	"P": 1006.25	"F": 1}
{"v": 1	"t": 128484	"P": 1010.0	"F": 1}
{"v": 1	"t": 128504	"P": 1005.5	"F": 1}
{"v": 1	"t": 128525	"P": 1002.5	"F": 1}
{"v": 1	"t": 128545	"P": 1006.75	"F": 1}
{"v": 1	"t": 128565	"P": 1010.75	"F": 1}
{"v": 1	"t": 128585	"P": 1006.0	"F": 1}
{"v": 1	"t": 128606	"P": 1002.0	"F": 1}
{"v": 1	"t": 128626	"P": 1007.75	"F": 1}
{"v": 1	"t": 128647	"P": 1007.0	"F": 1}
{"v": 1	"t": 128667	"P": 1003.75	"F": 1}
{"v": 1	"t": 128687	"P": 1003.5	"F": 1}
{"v": 1	"t": 128708	"P": 1012.0	"F": 1}
{"v": 1	"t": 128728	"P": 1007.0	"F": 1}
{"v": 1	"t": 128748	"P": 1003.75	"F": 1}
{"v": 1	"t": 128768	"P": 1003.5	"F": 1}
{"v": 1	"t": 128789	"P": 1008.25	"F": 1}
{"v": 1	"t": 128809	"P": 1008.5	"F": 1}
{"v": 1	"t": 128829	"P": 1004.5	"F": 1}
{"v": 1	"t": 128850	"P": 1004.0	"F": 1}
{"v": 1	"t": 128870	"P": 1010.75	"F": 1}
{"v": 1	"t": 128890	"P": 1007.25	"F": 1}
{"v": 1	"t": 128911	"P": 1004.0	"F": 1}
{"v": 1	"t": 128931	"P": 1004.25	"F": 1}
{"v": 1	"t": 128951	"P": 1008.75	"F": 1}
{"v": 1	"t": 128972	"P": 1006.75	"F": 1}
{"v": 1	"t": 128992	"P": 1002.75	"F": 1}
{"v": 1	"t": 129012	"P": 1002.25	"F": 1}
{"v": 1	"t": 129033	"P": 1010.0	"F": 1}
{"v": 1	"t": 129053	"P": 1006.25	"F": 1}
{"v": 1	"t": 129073	"P": 1004.25	"F": 1}
{"v": 1	"t": 129093	"P": 1003.0	"F": 1}
{"v": 1	"t": 129114	"P": 1007.75	"F": 1}
{"v": 1	"t": 129134	"P": 1007.5	"F": 2	"C": 45.355	"D": 3338	"sn": 54091929832280	"file": "/data/device_log/data0000.out"}
{"v": 1	"t": 129154	"P": 1004.0	"F": 1}
{"v": 1	"t": 129175	"P": 1001.25	"F": 1}
{"v": 1	"t": 129195	"P": 1008.0	"F": 1}
{"v": 1	"t": 129215	"P": 1009.25	"F": 1}
{"v": 1	"t": 129235	"P": 1005.25	"F": 1}
{"v": 1	"t": 129256	"P": 1001.75	"F": 1}
{"v": 1	"t": 129276	"P": 1003.75	"F": 1}
{"v": 1	"t": 129296	"P": 1011.25	"F": 1}
{"v": 1	"t": 129317	"P": 1006.75	"F": 1}
{"v": 1	"t": 129337	"P": 1005.0	"F": 1}
{"v": 1	"t": 129357	"P": 1002.0	"F": 1}
{"v": 1	"t": 129377	"P": 1009.5	"F": 1}
{"v": 1	"t": 129398	"P": 1009.5	"F": 1}
{"v": 1	"t": 129418	"P": 1004.5	"F": 1}
{"v": 1	"t": 129438	"P": 1002.0	"F": 1}
{"v": 1	"t": 129459	"P": 1007.25	"F": 1}
{"v": 1	"t": 129479	"P": 1008.25	"F": 1}
{"v": 1	"t": 129499	"P": 1004.75	"F": 1}
{"v": 1	"t": 129520	"P": 1001.75	"F": 1}
{"v": 1	"t": 129540	"P": 1005.75	"F": 1}
{"v": 1	"t": 129560	"P": 1009.0	"F": 1}
{"v": 1	"t": 129580	"P": 1005.5	"F": 1}
{"v": 1	"t": 129601	"P": 1003.5	"F": 1}
{"v": 1	"t": 129621	"P": 1002.75	"F": 1}
{"v": 1	"t": 129641	"P": 1009.25	"F": 1}
{"v": 1	"t": 129662	"P": 1009.0	"F": 1}
{"v": 1	"t": 129682	"P": 1002.0	"F": 1}
{"v": 1	"t": 129702	"P": 1002.25	"F": 1}
{"v": 1	"t": 129722	"P": 1007.0	"F": 1}
{"v": 1	"t": 129743	"P": 1007.75	"F": 1}
{"v": 1	"t": 129763	"P": 1004.25	"F": 1}
{"v": 1	"t": 129783	"P": 1004.25	"F": 1}
{"v": 1	"t": 129804	"P": 1005.75	"F": 1}
{"v": 1	"t": 129824	"P": 1007.5	"F": 1}
{"v": 1	"t": 129844	"P": 1004.25	"F": 1}
{"v": 1	"t": 129865	"P": 1002.25	"F": 1}
{"v": 1	"t": 129885	"P": 1007.0	"F": 1}
{"v": 1	"t": 129905	"P": 1009.0	"F": 1}
{"v": 1	"t": 129925	"P": 1005.25	"F": 1}
{"v": 1	"t": 129946	"P": 1002.5	"F": 1}
{"v": 1	"t": 129966	"P": 1004.75	"F": 1}
{"v": 1	"t": 129986	"P": 1010.75	"F": 1}
{"v": 1	"t": 130007	"P": 1007.75	"F": 2}
{"v": 1	"t": 130027	"P": 1003.0	"F": 1}
{"v": 1	"t": 130047	"P": 1003.0	"F": 1}
{"v": 1	"t": 130068	"P": 1011.0	"F": 1}
{"v": 1	"t": 130088	"P": 1006.75	"F": 1}
{"v": 1	"t": 130108	"P": 1005.0	"F": 1}
{"v": 1	"t": 130128	"P": 1003.75	"F": 1}
{"v": 1	"t": 130149	"P": 1009.75	"F": 1	"C": 45.36	"D": 3338	"sn": 54091929832280	"file": "/data/device_log/data0000.out"}
{"v": 1	"t": 130169	"P": 1009.25	"F": 1}
{"v": 1	"t": 130189	"P": 1002.25	"F": 1}
{"v": 1	"t": 130210	"P": 1003.25	"F": 1}
{"v": 1	"t": 130230	"P": 1007.0	"F": 1}
{"v": 1	"t": 130250	"P": 1010.0	"F": 1}
{"v": 1	"t": 130270	"P": 1004.75	"F": 1}
{"v": 1	"t": 130291	"P": 1003.0	"F": 1}
{"v": 1	"t": 130311	"P": 1006.0	"F": 1}
{"v": 1	"t": 130331	"P": 1008.5	"F": 1}
{"v": 1	"t": 130352	"P": 1006.5	"F": 1}
{"v": 1	"t": 130372	"P": 1003.25	"F": 1}
{"v": 1	"t": 130392	"P": 1004.25	"F": 1}
{"v": 1	"t": 130413	"P": 1008.75	"F": 1}
{"v": 1	"t": 130433	"P": 1006.5	"F": 1}
{"v": 1	"t": 130453	"P": 1003.25	"F": 1}
{"v": 1	"t": 130474	"P": 1004.25	"F": 1}
{"v": 1	"t": 130494	"P": 1010.75	"F": 1}
{"v": 1	"t": 130514	"P": 1006.5	"F": 1}
{"v": 1	"t": 130534	"P": 1003.75	"F": 2}
{"v": 1	"t": 130555	"P": 1004.0	"F": 1}
{"v": 1	"t": 130575	"P": 1007.75	"F": 1}
{"v": 1	"t": 130595	"P": 1008.0	"F": 1}
{"v": 1	"t": 130616	"P": 1005.25	"F": 1}
{"v": 1	"t": 130636	"P": 1002.75	"F": 1}
{"v": 1	"t": 130656	"P": 1006.0	"F": 1}
{"v": 1	"t": 130676	"P": 1009.0	"F": 1}
{"v": 1	"t": 130697	"P": 1005.75	"F": 1}
{"v": 1	"t": 130717	"P": 1002.5	"F": 1}
{"v": 1	"t": 130737	"P": 1005.0	"F": 1}
{"v": 1	"t": 130758	"P": 1009.25	"F": 1}
{"v": 1	"t": 130778	"P": 1005.75	"F": 2}
{"v": 1	"t": 130798	"P": 1004.0	"F": 2}
{"v": 1	"t": 130818	"P": 1002.0	"F": 1}
{"v": 1	"t": 130839	"P": 1009.75	"F": 1}
{"v": 1	"t": 130859	"P": 1008.0	"F": 1}
{"v": 1	"t": 130879	"P": 1004.75	"F": 1}
{"v": 1	"t": 130900	"P": 1002.75	"F": 1}
{"v": 1	"t": 130920	"P": 1007.25	"F": 1}
{"v": 1	"t": 130940	"P": 1008.75	"F": 2}
{"v": 1	"t": 130961	"P": 1006.25	"F": 1}
{"v": 1	"t": 130981	"P": 1003.0	"F": 2}
{"v": 1	"t": 131001	"P": 1006.5	"F": 1}
{"v": 1	"t": 131021	"P": 1010.5	"F": 1}
{"v": 1	"t": 131042	"P": 1007.25	"F": 1}
{"v": 1	"t": 131062	"P": 1002.5	"F": 1}
{"v": 1	"t": 131082	"P": 1004.5	"F": 1}
{"v": 1	"t": 131103	"P": 1009.0	"F": 1}
{"v": 1	"t": 131123	"P": 1007.5	"F": 1}
{"v": 1	"t": 131143	"P": 1002.0	"F": 1}
{"v": 1	"t": 131164	"P": 1004.5	"F": 2	"C": 45.42	"D": 3337	"sn": 54091929832280	"file": "/data/device_log/data0000.out"}
{"v": 1	"t": 131184	"P": 1010.25	"F": 1}
{"v": 1	"t": 131204	"P": 1007.25	"F": 1}
{"v": 1	"t": 131224	"P": 1003.75	"F": 1}
{"v": 1	"t": 131245	"P": 1004.0	"F": 1}
{"v": 1	"t": 131265	"P": 1009.0	"F": 1}
{"v": 1	"t": 131285	"P": 1006.25	"F": 1}
{"v": 1	"t": 131306	"P": 1005.0	"F": 2}
{"v": 1	"t": 131326	"P": 1003.75	"F": 1}
{"v": 1	"t": 131346	"P": 1008.0	"F": 1}
{"v": 1	"t": 131367	"P": 1008.0	"F": 1}
{"v": 1	"t": 131387	"P": 1002.5	"F": 1}
{"v": 1	"t": 131407	"P": 1004.75	"F": 1}
{"v": 1	"t": 131428	"P": 1009.75	"F": 1}
{"v": 1	"t": 131448	"P": 1006.75	"F": 1}
{"v": 1	"t": 131468	"P": 1005.0	"F": 1}
{"v": 1	"t": 131488	"P": 1002.0	"F": 1}
{"v": 1	"t": 131509	"P": 1007.5	"F": 1}
{"v": 1	"t": 131529	"P": 1009.25	"F": 1}
{"v": 1	"t": 131549	"P": 1005.75	"F": 1}
{"v": 1	"t": 131569	"P": 1001.5	"F": 2}
{"v": 1	"t": 131590	"P": 1004.5	"F": 1}
{"v": 1	"t": 131610	"P": 1010.0	"F": 1}
{"v": 1	"t": 131630	"P": 1006.5	"F": 1}
{"v": 1	"t": 131651	"P": 1002.75	"F": 1}
{"v": 1	"t": 131671	"P": 1001.0	"F": 1}
{"v": 1	"t": 131691	"P": 1010.5	"F": 1}
{"v": 1	"t": 131712	"P": 1009.25	"F": 1}
{"v": 1	"t": 131732	"P": 1004.25	"F": 1}
{"v": 1	"t": 131752	"P": 1002.5	"F": 1}
{"v": 1	"t": 131772	"P": 1007.5	"F": 1}
{"v": 1	"t": 131793	"P": 1009.25	"F": 1}
{"v": 1	"t": 131813	"P": 1006.75	"F": 1}
{"v": 1	"t": 131833	"P": 1002.25	"F": 1}
{"v": 1	"t": 131854	"P": 1006.5	"F": 1}
{"v": 1	"t": 131874	"P": 1010.5	"F": 1}
{"v": 1	"t": 131894	"P": 1005.0	"F": 2}
{"v": 1	"t": 131915	"P": 1004.25	"F": 1}
{"v": 1	"t": 131935	"P": 1004.25	"F": 1}
{"v": 1	"t": 131955	"P": 1009.5	"F": 1}
{"v": 1	"t": 131975	"P": 1007.75	"F": 1}
{"v": 1	"t": 131996	"P": 1001.5	"F": 1}
{"v": 1	"t": 132016	"P": 1007.75	"F": 1}
{"v": 1	"t": 132036	"P": 1010.0	"F": 2}
{"v": 1	"t": 132057	"P": 1004.75	"F": 1}
{"v": 1	"t": 132077	"P": 1001.0	"F": 1}
{"v": 1	"t": 132097	"P": 1004.25	"F": 1}
{"v": 1	"t": 132118	"P": 1008.75	"F": 1}
{"v": 1	"t": 132138	"P": 1005.5	"F": 2}
{"v": 1	"t": 132158	"P": 1004.0	"F": 1}
{"v": 1	"t": 132178	"P": 1003.5	"F": 1	"C": 45.44	"D": 3337	"sn": 54091929832280	"file": "/data/device_log/data0000.out"}
{"v": 1	"t": 132199	"P": 1008.5	"F": 1}
{"v": 1	"t": 132219	"P": 1005.5	"F": 1}
{"v": 1	"t": 132239	"P": 1004.25	"F": 1}
{"v": 1	"t": 132260	"P": 1003.75	"F": 1}
{"v": 1	"t": 132280	"P": 1011.0	"F": 1}
{"v": 1	"t": 132300	"P": 1006.5	"F": 1}
{"v": 1	"t": 132321	"P": 1003.25	"F": 1}
{"v": 1	"t": 132341	"P": 1002.75	"F": 1}
{"v": 1	"t": 132361	"P": 1008.0	"F": 1}
{"v": 1	"t": 132382	"P": 1007.25	"F": 1}
{"v": 1	"t": 132402	"P": 1003.0	"F": 1}
{"v": 1	"t": 132422	"P": 1002.0	"F": 1}
{"v": 1	"t": 132442	"P": 1006.5	"F": 1}
{"v": 1	"t": 132463	"P": 1007.5	"F": 1}
{"v": 1	"t": 132483	"P": 1005.5	"F": 1}
{"v": 1	"t": 132503	"P": 1001.0	"F": 1}
{"v": 1	"t": 132524	"P": 1009.0	"F": 1}
{"v": 1	"t": 132544	"P": 1007.5	"F": 1}
{"v": 1	"t": 132565	"P": 1002.0	"F": 1}
{"v": 1	"t": 132585	"P": 1006.75	"F": 1}
{"v": 1	"t": 132605	"P": 1006.5	"F": 1}
{"v": 1	"t": 132626	"P": 1003.5	"F": 1}
{"v": 1	"t": 132646	"P": 1005.25	"F": 1}
{"v": 1	"t": 132666	"P": 1009.5	"F": 1}
{"v": 1	"t": 132687	"P": 1007.5	"F": 1}
{"v": 1	"t": 132707	"P": 1001.75	"F": 1}
{"v": 1	"t": 132727	"P": 1005.0	"F": 1}
{"v": 1	"t": 132748	"P": 1008.5	"F": 1}
{"v": 1	"t": 132768	"P": 1002.75	"F": 1}
{"v": 1	"t": 132788	"P": 1002.25	"F": 1}
{"v": 1	"t": 132809	"P": 1009.0	"F": 1}
{"v": 1	"t": 132829	"P": 1007.0	"F": 1}
{"v": 1	"t": 132849	"P": 1004.75	"F": 1}
{"v": 1	"t": 132870	"P": 1003.5	"F": 1}
{"v": 1	"t": 132890	"P": 1008.5	"F": 1}
{"v": 1	"t": 132910	"P": 1006.5	"F": 1}
{"v": 1	"t": 132931	"P": 1004.0	"F": 1}
{"v": 1	"t": 132951	"P": 1003.25	"F": 1}
{"v": 1	"t": 132971	"P": 1007.0	"F": 1}
{"v": 1	"t": 132991	"P": 1008.5	"F": 1}
{"v": 1	"t": 133012	"P": 1004.0	"F": 1}
{"v": 1	"t": 133032	"P": 1002.75	"F": 1}
{"v": 1	"t": 133052	"P": 1004.25	"F": 1}
{"v": 1	"t": 133073	"P": 1009.5	"F": 1}
{"v": 1	"t": 133093	"P": 1006.5	"F": 1}
{"v": 1	"t": 133113	"P": 1000.75	"F": 1}
{"v": 1	"t": 133134	"P": 1007.0	"F": 1}
{"v": 1	"t": 133154	"P": 1010.25	"F": 1}
{"v": 1	"t": 133174	"P": 1005.25	"F": 1}
{"v": 1	"t": 133194	"P": 1001.5	"F": 1	"C": 45.51	"D": 3336	"sn": 54091929832280	"file": "/data/device_log/data0000.out"}
{"v": 1	"t": 133215	"P": 1002.75	"F": 1}
{"v": 1	"t": 133235	"P": 1009.5	"F": 1}
{"v": 1	"t": 133255	"P": 1008.0	"F": 1}
{"v": 1	"t": 133276	"P": 1004.0	"F": 1}
{"v": 1	"t": 133296	"P": 1002.25	"F": 1}
{"v": 1	"t": 133316	"P": 1007.0	"F": 1}
{"v": 1	"t": 133336	"P": 1008.75	"F": 1}
{"v": 1	"t": 133357	"P": 1005.0	"F": 1}
{"v": 1	"t": 133377	"P": 1002.0	"F": 1}
{"v": 1	"t": 133397	"P": 1008.0	"F": 1}
{"v": 1	"t": 133418	"P": 1010.75	"F": 1}
{"v": 1	"t": 133438	"P": 1006.75	"F": 1}
{"v": 1	"t": 133458	"P": 1001.75	"F": 1}
{"v": 1	"t": 133479	"P": 1006.5	"F": 1}
{"v": 1	"t": 133499	"P": 1009.5	"F": 1}
{"v": 1	"t": 133519	"P": 1007.25	"F": 2}
{"v": 1	"t": 133540	"P": 1002.25	"F": 1}
{"v": 1	"t": 133560	"P": 1006.25	"F": 1}
{"v": 1	"t": 133580	"P": 1011.0	"F": 1}
{"v": 1	"t": 133600	"P": 1007.5	"F": 1}
{"v": 1	"t": 133621	"P": 1001.0	"F": 1}
{"v": 1	"t": 133641	"P": 1004.5	"F": 1}
{"v": 1	"t": 133661	"P": 1009.0	"F": 1}
{"v": 1	"t": 133682	"P": 1006.0	"F": 1}
{"v": 1	"t": 133702	"P": 1002.5	"F": 1}
{"v": 1	"t": 133722	"P": 1003.75	"F": 1}
{"v": 1	"t": 133743	"P": 1008.5	"F": 1}
{"v": 1	"t": 133763	"P": 1006.75	"F": 1}
{"v": 1	"t": 133783	"P": 1004.5	"F": 1}
{"v": 1	"t": 133803	"P": 1000.75	"F": 1}
{"v": 1	"t": 133824	"P": 1007.25	"F": 1}
{"v": 1	"t": 133844	"P": 1007.25	"F": 1}
{"v": 1	"t": 133864	"P": 1005.75	"F": 1}
{"v": 1	"t": 133885	"P": 999.75	"F": 1}
{"v": 1	"t": 133905	"P": 1005.75	"F": 1}
{"v": 1	"t": 133925	"P": 1010.75	"F": 1}
{"v": 1	"t": 133945	"P": 1004.75	"F": 1}
{"v": 1	"t": 133966	"P": 1003.0	"F": 1}
{"v": 1	"t": 133986	"P": 1003.5	"F": 1}
{"v": 1	"t": 134006	"P": 1010.5	"F": 1}
{"v": 1	"t": 134027	"P": 1005.5	"F": 1}
{"v": 1	"t": 134047	"P": 1002.0	"F": 1}
{"v": 1	"t": 134067	"P": 1002.0	"F": 1}
{"v": 1	"t": 134087	"P": 1008.25	"F": 1}
{"v": 1	"t": 134108	"P": 1008.0	"F": 2}
{"v": 1	"t": 134128	"P": 1003.75	"F": 1}
{"v": 1	"t": 134149	"P": 1002.0	"F": 1}
{"v": 1	"t": 134169	"P": 1010.0	"F": 1}
{"v": 1	"t": 134189	"P": 1007.5	"F": 1}
{"v": 1	"t": 134209	"P": 1005.5	"F": 1	"C": 45.545	"D": 3336	"sn": 54091929832280	"file": "/data/device_log/data0000.out"}
{"v": 1	"t": 134230	"P": 1002.75	"F": 1}
{"v": 1	"t": 134250	"P": 1009.0	"F": 1}
{"v": 1	"t": 134270	"P": 1008.75	"F": 1}
{"v": 1	"t": 134291	"P": 1004.75	"F": 1}
{"v": 1	"t": 134311	"P": 1002.5	"F": 1}
{"v": 1	"t": 134331	"P": 1006.5	"F": 1}
{"v": 1	"t": 134351	"P": 1008.75	"F": 1}
{"v": 1	"t": 134372	"P": 1005.75	"F": 1}
{"v": 1	"t": 134392	"P": 1003.25	"F": 1}
{"v": 1	"t": 134412	"P": 1003.5	"F": 1}
{"v": 1	"t": 134433	"P": 1009.75	"F": 1}
{"v": 1	"t": 134453	"P": 1005.0	"F": 1}
{"v": 1	"t": 134473	"P": 1002.25	"F": 1}
{"v": 1	"t": 134493	"P": 1003.5	"F": 1}
{"v": 1	"t": 134514	"P": 1008.0	"F": 1}
{"v": 1	"t": 134534	"P": 1009.0	"F": 1}
{"v": 1	"t": 134554	"P": 1004.75	"F": 1}
{"v": 1	"t": 134575	"P": 1002.0	"F": 1}
{"v": 1	"t": 134595	"P": 1006.5	"F": 2}
{"v": 1	"t": 134615	"P": 1008.75	"F": 1}
{"v": 1	"t": 134635	"P": 1005.5	"F": 1}
{"v": 1	"t": 134656	"P": 1002.0	"F": 1}
{"v": 1	"t": 134676	"P": 1004.0	"F": 1}
{"v": 1	"t": 134696	"P": 1008.75	"F": 1}
{"v": 1	"t": 134717	"P": 1007.5	"F": 1}
{"v": 1	"t": 134737	"P": 1004.0	"F": 1}
{"v": 1	"t": 134757	"P": 1002.75	"F": 1}
{"v": 1	"t": 134778	"P": 1010.75	"F": 1}
{"v": 1	"t": 134798	"P": 1007.25	"F": 1}
{"v": 1	"t": 134818	"P": 1004.75	"F": 1}
{"v": 1	"t": 134838	"P": 1003.0	"F": 1}
{"v": 1	"t": 134859	"P": 1008.5	"F": 1}
{"v": 1	"t": 134879	"P": 1007.25	"F": 1}
{"v": 1	"t": 134899	"P": 1003.5	"F": 1}
{"v": 1	"t": 134920	"P": 1004.0	"F": 1}
{"v": 1	"t": 134940	"P": 1008.0	"F": 1}
{"v": 1	"t": 134960	"P": 1009.25	"F": 1}
{"v": 1	"t": 134981	"P": 1003.5	"F": 2}
{"v": 1	"t": 135001	"P": 1002.5	"F": 1}
{"v": 1	"t": 135021	"P": 1007.0	"F": 1}
{"v": 1	"t": 135041	"P": 1008.75	"F": 1}
{"v": 1	"t": 135062	"P": 1006.5	"F": 1}
{"v": 1	"t": 135082	"P": 1004.25	"F": 1}
{"v": 1	"t": 135102	"P": 1004.5	"F": 2}
{"v": 1	"t": 135123	"P": 1011.25	"F": 1}
{"v": 1	"t": 135143	"P": 1007.75	"F": 2}
{"v": 1	"t": 135163	"P": 1003.5	"F": 1}
{"v": 1	"t": 135183	"P": 1002.5	"F": 1}
{"v": 1	"t": 135204	"P": 1009.0	"F": 1}
{"v": 1	"t": 135224	"P": 1008.25	"F": 1	"C": 45.545	"D": 3336	"sn": 54091929832280	"file": "/data/device_log/data0000.out"}
{"v": 1	"t": 135244	"P": 1003.75	"F": 1}
{"v": 1	"t": 135265	"P": 1002.25	"F": 1}
{"v": 1	"t": 135285	"P": 1009.0	"F": 1}
{"v": 1	"t": 135305	"P": 1010.25	"F": 1}
{"v": 1	"t": 135325	"P": 1005.0	"F": 2}
{"v": 1	"t": 135346	"P": 1002.25	"F": 1}
{"v": 1	"t": 135366	"P": 1005.5	"F": 1}
{"v": 1	"t": 135386	"P": 1010.5	"F": 1}
{"v": 1	"t": 135407	"P": 1006.75	"F": 1}
{"v": 1	"t": 135427	"P": 1004.0	"F": 1}
{"v": 1	"t": 135447	"P": 1003.75	"F": 1}
{"v": 1	"t": 135468	"P": 1010.5	"F": 1}
{"v": 1	"t": 135488	"P": 1007.5	"F": 1}
{"v": 1	"t": 135508	"P": 1003.75	"F": 2}
{"v": 1	"t": 135528	"P": 1001.5	"F": 1}
{"v": 1	"t": 135549	"P": 1009.0	"F": 1}
{"v": 1	"t": 135569	"P": 1007.5	"F": 1}
{"v": 1	"t": 135589	"P": 1004.0	"F": 1}
{"v": 1	"t": 135610	"P": 1002.75	"F": 1}
{"v": 1	"t": 135630	"P": 1009.0	"F": 1}
{"v": 1	"t": 135650	"P": 1007.0	"F": 1}
{"v": 1	"t": 135671	"P": 1005.0	"F": 1}
{"v": 1	"t": 135691	"P": 1003.5	"F": 1}
{"v": 1	"t": 135711	"P": 1005.75	"F": 1}
{"v": 1	"t": 135731	"P": 1011.0	"F": 1}
{"v": 1	"t": 135752	"P": 1004.25	"F": 1}
{"v": 1	"t": 135772	"P": 1001.0	"F": 2}
{"v": 1	"t": 135792	"P": 1006.0	"F": 1}
{"v": 1	"t": 135813	"P": 1009.75	"F": 1}
{"v": 1	"t": 135833	"P": 1007.25	"F": 1}
{"v": 1	"t": 135853	"P": 1003.5	"F": 1}
{"v": 1	"t": 135873	"P": 1001.75	"F": 1}
{"v": 1	"t": 135894	"P": 1008.0	"F": 1}
{"v": 1	"t": 135914	"P": 1009.0	"F": 1}
{"v": 1	"t": 135934	"P": 1004.5	"F": 1}
{"v": 1	"t": 135955	"P": 1001.5	"F": 1}
{"v": 1	"t": 135975	"P": 1006.0	"F": 1}
{"v": 1	"t": 135995	"P": 1009.75	"F": 1}
{"v": 1	"t": 136015	"P": 1006.25	"F": 1}
{"v": 1	"t": 136036	"P": 1001.25	"F": 1}
{"v": 1	"t": 136056	"P": 1004.25	"F": 2}
{"v": 1	"t": 136076	"P": 1010.0	"F": 1}
{"v": 1	"t": 136097	"P": 1007.75	"F": 1}
{"v": 1	"t": 136117	"P": 1003.5	"F": 1}
{"v": 1	"t": 136137	"P": 1004.0	"F": 1}
{"v": 1	"t": 136158	"P": 1008.25	"F": 1}
{"v": 1	"t": 136178	"P": 1003.0	"F": 1}
{"v": 1	"t": 136199	"P": 1005.5	"F": 1}
{"v": 1	"t": 136219	"P": 1009.25	"F": 1}
{"v": 1	"t": 136239	"P": 1005.0	"F": 1	"C": 45.58	"D": 3336	"sn": 54091929832280	"file": "/data/device_log/data0000.out"}
{"v": 1	"t": 136260	"P": 1002.25	"F": 1}
{"v": 1	"t": 136280	"P": 1004.5	"F": 1}
{"v": 1	"t": 136300	"P": 1011.0	"F": 2}
{"v": 1	"t": 136320	"P": 1006.0	"F": 1}
{"v": 1	"t": 136341	"P": 1003.25	"F": 1}
{"v": 1	"t": 136361	"P": 1002.75	"F": 1}
{"v": 1	"t": 136381	"P": 1010.0	"F": 1}
{"v": 1	"t": 136402	"P": 1007.75	"F": 1}
{"v": 1	"t": 136422	"P": 1003.5	"F": 1}
{"v": 1	"t": 136442	"P": 1003.75	"F": 1}
{"v": 1	"t": 136462	"P": 1008.5	"F": 1}
{"v": 1	"t": 136483	"P": 1009.0	"F": 1}
{"v": 1	"t": 136503	"P": 1005.0	"F": 1}
{"v": 1	"t": 136523	"P": 1002.25	"F": 1}
{"v": 1	"t": 136544	"P": 1005.75	"F": 1}
{"v": 1	"t": 136564	"P": 1009.5	"F": 1}
{"v": 1	"t": 136584	"P": 1007.0	"F": 1}
{"v": 1	"t": 136604	"P": 1002.25	"F": 1}
{"v": 1	"t": 136625	"P": 1002.25	"F": 1}
{"v": 1	"t": 136645	"P": 1010.75	"F": 1}
{"v": 1	"t": 136665	"P": 1007.25	"F": 1}
{"v": 1	"t": 136686	"P": 1002.5	"F": 1}
{"v": 1	"t": 136706	"P": 1002.75	"F": 1}
{"v": 1	"t": 136726	"P": 1008.75	"F": 1}
{"v": 1	"t": 136747	"P": 1007.75	"F": 1}
{"v": 1	"t": 136767	"P": 1005.75	"F": 1}
{"v": 1	"t": 136787	"P": 1003.0	"F": 1}
{"v": 1	"t": 136807	"P": 1007.25	"F": 1}
{"v": 1	"t": 136828	"P": 1011.25	"F": 1}
{"v": 1	"t": 136848	"P": 1006.5	"F": 1}
{"v": 1	"t": 136868	"P": 1003.0	"F": 1}
{"v": 1	"t": 136889	"P": 1007.75	"F": 1}
{"v": 1	"t": 136909	"P": 1008.5	"F": 1}
{"v": 1	"t": 136929	"P": 1007.5	"F": 1}
{"v": 1	"t": 136950	"P": 1002.25	"F": 1}
{"v": 1	"t": 136970	"P": 1003.75	"F": 1}
{"v": 1	"t": 136990	"P": 1010.5	"F": 1}
{"v": 1	"t": 137010	"P": 1007.5	"F": 1}
{"v": 1	"t": 137031	"P": 1002.75	"F": 1}
{"v": 1	"t": 137051	"P": 1004.25	"F": 1}
{"v": 1	"t": 137071	"P": 1008.75	"F": 1}
{"v": 1	"t": 137092	"P": 1009.0	"F": 1}
{"v": 1	"t": 137112	"P": 1005.25	"F": 1}
{"v": 1	"t": 137132	"P": 1002.5	"F": 1}
{"v": 1	"t": 137152	"P": 1006.75	"F": 1}
{"v": 1	"t": 137173	"P": 1010.25	"F": 1}
{"v": 1	"t": 137193	"P": 1004.75	"F": 1}
{"v": 1	"t": 137213	"P": 1002.5	"F": 1}
{"v": 1	"t": 137234	"P": 1005.75	"F": 1}
{"v": 1	"t": 137254	"P": 1011.25	"F": 1	"C": 45.64	"D": 3335	"sn": 54091929832280	"file": "/data/device_log/data0000.out"}
{"v": 1	"t": 137274	"P": 1006.5	"F": 1}
{"v": 1	"t": 137294	"P": 1003.0	"F": 1}
{"v": 1	"t": 137315	"P": 1001.75	"F": 1}
{"v": 1	"t": 137335	"P": 1009.0	"F": 1}
{"v": 1	"t": 137355	"P": 1009.0	"F": 1}
{"v": 1	"t": 137376	"P": 1004.25	"F": 1}
{"v": 1	"t": 137396	"P": 1003.5	"F": 2}
{"v": 1	"t": 137416	"P": 1008.25	"F": 1}
{"v": 1	"t": 137437	"P": 1008.5	"F": 1}
{"v": 1	"t": 137457	"P": 1006.75	"F": 1}
{"v": 1	"t": 137477	"P": 1003.5	"F": 1}
{"v": 1	"t": 137497	"P": 1008.25	"F": 1}
{"v": 1	"t": 137518	"P": 1009.5	"F": 1}
{"v": 1	"t": 137538	"P": 1004.25	"F": 1}
{"v": 1	"t": 137558	"P": 1002.0	"F": 1}
{"v": 1	"t": 137579	"P": 1006.25	"F": 1}
{"v": 1	"t": 137599	"P": 1008.5	"F": 1}
{"v": 1	"t": 137619	"P": 1007.0	"F": 1}
{"v": 1	"t": 137640	"P": 1000.5	"F": 1}
{"v": 1	"t": 137660	"P": 1007.0	"F": 1}
{"v": 1	"t": 137680	"P": 1010.5	"F": 1}
{"v": 1	"t": 137700	"P": 1007.0	"F": 1}
{"v": 1	"t": 137721	"P": 1003.25	"F": 1}
{"v": 1	"t": 137741	"P": 1005.75	"F": 1}
{"v": 1	"t": 137761	"P": 1010.0	"F": 1}
{"v": 1	"t": 137782	"P": 1006.25	"F": 1}
{"v": 1	"t": 137802	"P": 1005.0	"F": 1}
{"v": 1	"t": 137822	"P": 1003.75	"F": 1}
{"v": 1	"t": 137843	"P": 1009.75	"F": 1}
{"v": 1	"t": 137863	"P": 1006.75	"F": 1}
{"v": 1	"t": 137883	"P": 1004.75	"F": 1}
{"v": 1	"t": 137903	"P": 1000.75	"F": 1}
{"v": 1	"t": 137924	"P": 1007.0	"F": 1}
{"v": 1	"t": 137944	"P": 1009.75	"F": 1}
{"v": 1	"t": 137964	"P": 1006.0	"F": 1}
{"v": 1	"t": 137985	"P": 1003.5	"F": 1}
{"v": 1	"t": 138005	"P": 1006.0	"F": 1}
{"v": 1	"t": 138025	"P": 1010.25	"F": 1}
{"v": 1	"t": 138045	"P": 1007.75	"F": 1}
{"v": 1	"t": 138066	"P": 1001.75	"F": 1}
{"v": 1	"t": 138086	"P": 1001.75	"F": 1}
{"v": 1	"t": 138106	"P": 1010.25	"F": 1}
{"v": 1	"t": 138127	"P": 1007.75	"F": 1}
{"v": 1	"t": 138147	"P": 1003.25	"F": 1}
{"v": 1	"t": 138167	"P": 1001.75	"F": 1}
{"v": 1	"t": 138188	"P": 1010.0	"F": 1}
{"v": 1	"t": 138208	"P": 1006.75	"F": 1}
{"v": 1	"t": 138228	"P": 1002.75	"F": 1}
{"v": 1	"t": 138248	"P": 1003.5	"F": 1}
{"v": 1	"t": 138269	"P": 1010.5	"F": 1	"C": 45.69	"D": 3335	"sn": 54091929832280	"file": "/data/device_log/data0000.out"}
{"v": 1	"t": 138289	"P": 1008.0	"F": 1}
{"v": 1	"t": 138309	"P": 1003.0	"F": 1}
{"v": 1	"t": 138330	"P": 1003.75	"F": 1}
{"v": 1	"t": 138350	"P": 1006.0	"F": 1}
{"v": 1	"t": 138370	"P": 1009.0	"F": 1}
{"v": 1	"t": 138391	"P": 1006.25	"F": 1}
{"v": 1	"t": 138411	"P": 1002.0	"F": 1}
{"v": 1	"t": 138431	"P": 1005.75	"F": 1}
{"v": 1	"t": 138451	"P": 1010.25	"F": 1}
{"v": 1	"t": 138472	"P": 1005.25	"F": 2}
{"v": 1	"t": 138492	"P": 1002.5	"F": 1}
{"v": 1	"t": 138512	"P": 1004.0	"F": 1}
{"v": 1	"t": 138533	"P": 1009.25	"F": 1}
{"v": 1	"t": 138553	"P": 1007.75	"F": 2}
{"v": 1	"t": 138573	"P": 1004.0	"F": 1}
{"v": 1	"t": 138593	"P": 1004.25	"F": 1}
{"v": 1	"t": 138614	"P": 1007.75	"F": 1}
{"v": 1	"t": 138634	"P": 1007.5	"F": 1}
{"v": 1	"t": 138654	"P": 1003.75	"F": 1}
{"v": 1	"t": 138675	"P": 1002.5	"F": 1}
{"v": 1	"t": 138695	"P": 1007.25	"F": 1}
{"v": 1	"t": 138715	"P": 1008.5	"F": 1}
{"v": 1	"t": 138735	"P": 1006.0	"F": 1}
{"v": 1	"t": 138756	"P": 1001.5	"F": 1}
{"v": 1	"t": 138776	"P": 1005.25	"F": 1}
{"v": 1	"t": 138796	"P": 1009.75	"F": 1}
{"v": 1	"t": 138817	"P": 1006.25	"F": 1}
{"v": 1	"t": 138837	"P": 1001.5	"F": 1}
{"v": 1	"t": 138857	"P": 1005.0	"F": 1}
{"v": 1	"t": 138878	"P": 1009.25	"F": 1}
{"v": 1	"t": 138898	"P": 1007.0	"F": 1}
{"v": 1	"t": 138918	"P": 1002.75	"F": 1}
{"v": 1	"t": 138938	"P": 1004.0	"F": 1}
{"v": 1	"t": 138959	"P": 1009.75	"F": 1}
{"v": 1	"t": 138979	"P": 1006.75	"F": 1}
{"v": 1	"t": 138999	"P": 1003.0	"F": 1}
{"v": 1	"t": 139020	"P": 1002.25	"F": 1}
{"v": 1	"t": 139040	"P": 1009.75	"F": 1}
{"v": 1	"t": 139060	"P": 1007.75	"F": 1}
{"v": 1	"t": 139081	"P": 1004.5	"F": 1}
{"v": 1	"t": 139101	"P": 1003.0	"F": 1}
{"v": 1	"t": 139121	"P": 1005.0	"F": 1}
{"v": 1	"t": 139141	"P": 1009.5	"F": 1}
{"v": 1	"t": 139162	"P": 1006.0	"F": 1}
{"v": 1	"t": 139182	"P": 1002.0	"F": 1}
{"v": 1	"t": 139202	"P": 1002.75	"F": 1}
{"v": 1	"t": 139223	"P": 1011.0	"F": 1}
{"v": 1	"t": 139243	"P": 1008.25	"F": 1}
{"v": 1	"t": 139263	"P": 1003.75	"F": 1}
{"v": 1	"t": 139283	"P": 1004.25	"F": 1	"C": 45.725	"D": 3335	"sn": 54091929832280	"file": "/data/device_log/data0000.out"}
{"v": 1	"t": 139304	"P": 1009.25	"F": 1}
{"v": 1	"t": 139324	"P": 1008.0	"F": 1}
{"v": 1	"t": 139344	"P": 1005.75	"F": 1}
{"v": 1	"t": 139365	"P": 1002.5	"F": 1}
{"v": 1	"t": 139385	"P": 1006.75	"F": 1}
{"v": 1	"t": 139405	"P": 1008.5	"F": 1}
{"v": 1	"t": 139425	"P": 1006.25	"F": 1}
{"v": 1	"t": 139446	"P": 1003.25	"F": 1}
{"v": 1	"t": 139466	"P": 1005.0	"F": 1}
{"v": 1	"t": 139486	"P": 1009.75	"F": 1}
{"v": 1	"t": 139507	"P": 1005.5	"F": 1}
{"v": 1	"t": 139527	"P": 1002.75	"F": 1}
{"v": 1	"t": 139547	"P": 1005.5	"F": 1}
{"v": 1	"t": 139568	"P": 1009.25	"F": 1}
{"v": 1	"t": 139588	"P": 1006.0	"F": 1}
{"v": 1	"t": 139608	"P": 1004.0	"F": 1}
{"v": 1	"t": 139629	"P": 1002.75	"F": 1}
{"v": 1	"t": 139649	"P": 1009.25	"F": 1}
{"v": 1	"t": 139669	"P": 1008.25	"F": 1}
{"v": 1	"t": 139690	"P": 1001.75	"F": 1}
{"v": 1	"t": 139710	"P": 1005.5	"F": 1}
{"v": 1	"t": 139730	"P": 1009.0	"F": 1}
{"v": 1	"t": 139751	"P": 1003.75	"F": 1}
{"v": 1	"t": 139771	"P": 1007.0	"F": 1}
{"v": 1	"t": 139792	"P": 1005.5	"F": 1}
{"v": 1	"t": 139812	"P": 1002.25	"F": 1}
{"v": 1	"t": 139832	"P": 1006.5	"F": 1}
{"v": 1	"t": 139853	"P": 1009.0	"F": 1}
{"v": 1	"t": 139873	"P": 1003.25	"F": 1}
{"v": 1	"t": 139893	"P": 1001.0	"F": 1}
{"v": 1	"t": 139914	"P": 1007.75	"F": 1}
{"v": 1	"t": 139934	"P": 1008.75	"F": 1}
{"v": 1	"t": 139954	"P": 1007.0	"F": 1}
{"v": 1	"t": 139975	"P": 1003.0	"F": 1}
{"v": 1	"t": 139995	"P": 1008.75	"F": 1}
{"v": 1	"t": 140015	"P": 1007.5	"F": 1}
{"v": 1	"t": 140036	"P": 1002.75	"F": 1}
{"v": 1	"t": 140056	"P": 1005.75	"F": 1}
{"v": 1	"t": 140076	"P": 1008.25	"F": 1}
{"v": 1	"t": 140097	"P": 1005.25	"F": 1}
{"v": 1	"t": 140117	"P": 1002.25	"F": 1}
{"v": 1	"t": 140138	"P": 1009.0	"F": 1}
{"v": 1	"t": 140158	"P": 1005.75	"F": 1}
{"v": 1	"t": 140178	"P": 1003.0	"F": 1}
{"v": 1	"t": 140199	"P": 1007.5	"F": 1}
{"v": 1	"t": 140219	"P": 1008.25	"F": 1}
{"v": 1	"t": 140240	"P": 1002.75	"F": 1}
{"v": 1	"t": 140260	"P": 1005.75	"F": 1}
{"v": 1	"t": 140280	"P": 1010.25	"F": 1}
{"v": 1	"t": 140301	"P": 1004.0	"F": 1	"C": 45.72	"D": 3335	"sn": 54091929832280	"file": "/data/device_log/data0000.out"}
{"v": 1	"t": 140321	"P": 1001.0	"F": 1}
{"v": 1	"t": 140341	"P": 1008.0	"F": 1}
{"v": 1	"t": 140362	"P": 1004.25	"F": 1}
{"v": 1	"t": 140382	"P": 1003.25	"F": 1}
{"v": 1	"t": 140403	"P": 1009.0	"F": 1}
{"v": 1	"t": 140423	"P": 1005.75	"F": 2}
{"v": 1	"t": 140443	"P": 1001.5	"F": 1}
{"v": 1	"t": 140464	"P": 1007.25	"F": 1}
{"v": 1	"t": 140484	"P": 1007.0	"F": 1}
{"v": 1	"t": 140504	"P": 1003.25	"F": 1}
{"v": 1	"t": 140525	"P": 1005.75	"F": 1}
{"v": 1	"t": 140545	"P": 1008.75	"F": 1}
{"v": 1	"t": 140566	"P": 1003.0	"F": 2}
{"v": 1	"t": 140586	"P": 1004.75	"F": 1}
{"v": 1	"t": 140606	"P": 1009.75	"F": 1}
{"v": 1	"t": 140627	"P": 1006.25	"F": 1}
{"v": 1	"t": 140647	"P": 1003.0	"F": 2}
{"v": 1	"t": 140667	"P": 1008.0	"F": 1}
{"v": 1	"t": 140688	"P": 1008.0	"F": 1}
{"v": 1	"t": 140708	"P": 1004.75	"F": 1}
{"v": 1	"t": 140729	"P": 1006.25	"F": 1}
{"v": 1	"t": 140749	"P": 1010.25	"F": 1}
{"v": 1	"t": 140769	"P": 1005.25	"F": 1}
{"v": 1	"t": 140790	"P": 1002.5	"F": 1}
{"v": 1	"t": 140810	"P": 1009.5	"F": 1}
{"v": 1	"t": 140830	"P": 1008.75	"F": 1}
{"v": 1	"t": 140851	"P": 1003.5	"F": 1}
{"v": 1	"t": 140871	"P": 1006.5	"F": 1}
{"v": 1	"t": 140892	"P": 1008.25	"F": 2}
{"v": 1	"t": 140912	"P": 1003.5	"F": 1}
{"v": 1	"t": 140932	"P": 1003.75	"F": 1}
{"v": 1	"t": 140953	"P": 1010.5	"F": 1}
{"v": 1	"t": 140973	"P": 1005.5	"F": 2}
{"v": 1	"t": 140993	"P": 1001.5	"F": 1}
{"v": 1	"t": 141014	"P": 1010.5	"F": 1}
{"v": 1	"t": 141034	"P": 1006.75	"F": 1}
{"v": 1	"t": 141055	"P": 1002.75	"F": 1}
{"v": 1	"t": 141075	"P": 1005.25	"F": 1}
{"v": 1	"t": 141095	"P": 1008.75	"F": 1}
{"v": 1	"t": 141116	"P": 1002.75	"F": 1}
{"v": 1	"t": 141136	"P": 1002.0	"F": 1}
{"v": 1	"t": 141156	"P": 1010.25	"F": 1}
{"v": 1	"t": 141177	"P": 1005.25	"F": 1}
{"v": 1	"t": 141197	"P": 1002.25	"F": 1}
{"v": 1	"t": 141217	"P": 1007.75	"F": 1}
{"v": 1	"t": 141238	"P": 1006.25	"F": 1}
{"v": 1	"t": 141258	"P": 1002.25	"F": 1}
{"v": 1	"t": 141279	"P": 1004.0	"F": 2}
{"v": 1	"t": 141299	"P": 1010.5	"F": 1}
{"v": 1	"t": 141319	"P": 1005.0	"F": 1	"C": 45.79	"D": 3334	"sn": 54091929832280	"file": "/data/device_log/data0000.out"}
{"v": 1	"t": 141340	"P": 1003.25	"F": 1}
{"v": 1	"t": 141360	"P": 1010.0	"F": 1}
{"v": 1	"t": 141380	"P": 1007.25	"F": 1}
{"v": 1	"t": 141401	"P": 1002.25	"F": 1}
{"v": 1	"t": 141421	"P": 1006.25	"F": 1}
{"v": 1	"t": 141442	"P": 1008.25	"F": 1}
{"v": 1	"t": 141462	"P": 1004.25	"F": 1}
{"v": 1	"t": 141482	"P": 1002.5	"F": 1}
{"v": 1	"t": 141503	"P": 1009.0	"F": 1}
{"v": 1	"t": 141523	"P": 1005.0	"F": 1}
{"v": 1	"t": 141544	"P": 1002.0	"F": 1}
{"v": 1	"t": 141564	"P": 1009.5	"F": 1}
{"v": 1	"t": 141584	"P": 1007.0	"F": 1}
{"v": 1	"t": 141605	"P": 1003.0	"F": 1}
{"v": 1	"t": 141625	"P": 1008.75	"F": 1}
{"v": 1	"t": 141645	"P": 1008.0	"F": 1}
{"v": 1	"t": 141666	"P": 1003.5	"F": 1}
{"v": 1	"t": 141686	"P": 1005.0	"F": 1}
{"v": 1	"t": 141706	"P": 1008.75	"F": 1}
{"v": 1	"t": 141727	"P": 1005.75	"F": 1}
{"v": 1	"t": 141747	"P": 1003.5	"F": 1}
{"v": 1	"t": 141768	"P": 1007.75	"F": 1}
{"v": 1	"t": 141788	"P": 1008.25	"F": 1}
{"v": 1	"t": 141808	"P": 1002.75	"F": 1}
{"v": 1	"t": 141829	"P": 1004.75	"F": 1}
{"v": 1	"t": 141849	"P": 1009.0	"F": 1}
{"v": 1	"t": 141869	"P": 1005.0	"F": 1}
{"v": 1	"t": 141890	"P": 1003.25	"F": 1}
{"v": 1	"t": 141910	"P": 1010.5	"F": 1}
{"v": 1	"t": 141930	"P": 1006.25	"F": 1}
{"v": 1	"t": 141951	"P": 1003.5	"F": 1}
{"v": 1	"t": 141971	"P": 1006.75	"F": 1}
{"v": 1	"t": 141992	"P": 1009.25	"F": 1}
{"v": 1	"t": 142012	"P": 1002.75	"F": 1}
{"v": 1	"t": 142032	"P": 1003.0	"F": 1}
{"v": 1	"t": 142053	"P": 1011.0	"F": 1}
{"v": 1	"t": 142073	"P": 1005.0	"F": 1}
{"v": 1	"t": 142094	"P": 1003.0	"F": 1}
{"v": 1	"t": 142114	"P": 1010.0	"F": 1}
{"v": 1	"t": 142134	"P": 1008.0	"F": 1}
{"v": 1	"t": 142155	"P": 1003.25	"F": 1}
{"v": 1	"t": 142175	"P": 1007.0	"F": 1}
{"v": 1	"t": 142195	"P": 1007.5	"F": 1}
{"v": 1	"t": 142216	"P": 1004.5	"F": 1}
{"v": 1	"t": 142236	"P": 1002.75	"F": 1}
{"v": 1	"t": 142256	"P": 1010.75	"F": 1}
{"v": 1	"t": 142277	"P": 1007.25	"F": 1}
{"v": 1	"t": 142297	"P": 1001.75	"F": 1}
{"v": 1	"t": 142318	"P": 1008.25	"F": 1}
{"v": 1	"t": 142338	"P": 1007.75	"F": 1	"C": 45.81	"D": 3334	"sn": 54091929832280	"file": "/data/device_log/data0000.out"}
{"v": 1	"t": 142358	"P": 1003.0	"F": 1}
{"v": 1	"t": 142379	"P": 1006.0	"F": 2}
{"v": 1	"t": 142399	"P": 1010.25	"F": 1}
{"v": 1	"t": 142419	"P": 1005.0	"F": 1}
{"v": 1	"t": 142440	"P": 1003.25	"F": 1}
{"v": 1	"t": 142460	"P": 1008.5	"F": 1}
{"v": 1	"t": 142480	"P": 1008.75	"F": 1}
{"v": 1	"t": 142501	"P": 1003.5	"F": 1}
{"v": 1	"t": 142521	"P": 1006.0	"F": 1}
{"v": 1	"t": 142542	"P": 1009.75	"F": 1}
{"v": 1	"t": 142562	"P": 1005.5	"F": 1}
{"v": 1	"t": 142582	"P": 1002.0	"F": 1}
{"v": 1	"t": 142603	"P": 1009.25	"F": 1}
{"v": 1	"t": 142623	"P": 1004.75	"F": 1}
{"v": 1	"t": 142643	"P": 1004.0	"F": 1}
{"v": 1	"t": 142664	"P": 1009.25	"F": 1}
{"v": 1	"t": 142684	"P": 1009.0	"F": 1}
{"v": 1	"t": 142705	"P": 1002.75	"F": 1}
{"v": 1	"t": 142725	"P": 1007.25	"F": 1}
{"v": 1	"t": 142745	"P": 1008.75	"F": 1}
{"v": 1	"t": 142766	"P": 1004.5	"F": 1}
{"v": 1	"t": 142786	"P": 1003.75	"F": 1}
{"v": 1	"t": 142806	"P": 1009.0	"F": 1}
{"v": 1	"t": 142827	"P": 1006.75	"F": 1}
{"v": 1	"t": 142847	"P": 1003.25	"F": 1}
{"v": 1	"t": 142867	"P": 1008.0	"F": 1}
{"v": 1	"t": 142888	"P": 1008.5	"F": 1}
{"v": 1	"t": 142908	"P": 1004.25	"F": 1}
{"v": 1	"t": 142929	"P": 1005.25	"F": 1}
{"v": 1	"t": 142949	"P": 1008.5	"F": 1}
{"v": 1	"t": 142969	"P": 1006.0	"F": 1}
{"v": 1	"t": 142990	"P": 1001.25	"F": 1}
{"v": 1	"t": 143010	"P": 1006.5	"F": 1}
{"v": 1	"t": 143030	"P": 1007.25	"F": 1}
{"v": 1	"t": 143051	"P": 1003.5	"F": 1}
{"v": 1	"t": 143071	"P": 1003.5	"F": 1}
{"v": 1	"t": 143091	"P": 1008.5	"F": 2}
{"v": 1	"t": 143112	"P": 1006.0	"F": 1}
{"v": 1	"t": 143132	"P": 1001.75	"F": 1}
{"v": 1	"t": 143153	"P": 1006.75	"F": 1}
{"v": 1	"t": 143173	"P": 1010.0	"F": 1}
{"v": 1	"t": 143193	"P": 1002.0	"F": 1}
{"v": 1	"t": 143214	"P": 1004.75	"F": 1}
{"v": 1	"t": 143234	"P": 1004.75	"F": 1}
{"v": 1	"t": 143255	"P": 1005.5	"F": 1}
{"v": 1	"t": 143275	"P": 1012.25	"F": 1}
{"v": 1	"t": 143296	"P": 1006.0	"F": 1}
{"v": 1	"t": 143316	"P": 1003.25	"F": 1}
{"v": 1	"t": 143336	"P": 1007.75	"F": 1}
{"v": 1	"t": 143357	"P": 1008.25	"F": 1	"C": 45.82	"D": 3334	"sn": 54091929832280	"file": "/data/device_log/data0000.out"}
{"v": 1	"t": 143377	"P": 1003.25	"F": 1}
{"v": 1	"t": 143397	"P": 1005.0	"F": 1}
{"v": 1	"t": 143418	"P": 1008.5	"F": 1}
{"v": 1	"t": 143438	"P": 1006.25	"F": 1}
{"v": 1	"t": 143459	"P": 1003.25	"F": 1}
{"v": 1	"t": 143479	"P": 1009.25	"F": 1}
{"v": 1	"t": 143499	"P": 1005.25	"F": 1}
{"v": 1	"t": 143520	"P": 1002.0	"F": 1}
{"v": 1	"t": 143540	"P": 1006.5	"F": 1}
{"v": 1	"t": 143560	"P": 1007.25	"F": 1}
{"v": 1	"t": 143581	"P": 1003.5	"F": 1}
{"v": 1	"t": 143601	"P": 1004.0	"F": 1}
{"v": 1	"t": 143622	"P": 1009.5	"F": 1}
{"v": 1	"t": 143642	"P": 1004.0	"F": 1}
{"v": 1	"t": 143662	"P": 1003.75	"F": 1}
{"v": 1	"t": 143683	"P": 1010.25	"F": 1}
{"v": 1	"t": 143703	"P": 1008.0	"F": 1}
{"v": 1	"t": 143723	"P": 1002.5	"F": 1}
{"v": 1	"t": 143744	"P": 1007.25	"F": 1}
{"v": 1	"t": 143764	"P": 1007.75	"F": 1}
{"v": 1	"t": 143784	"P": 1006.5	"F": 1}
{"v": 1	"t": 143805	"P": 1004.75	"F": 1}
{"v": 1	"t": 143825	"P": 1009.0	"F": 1}
{"v": 1	"t": 143846	"P": 1004.75	"F": 1}
{"v": 1	"t": 143866	"P": 1001.75	"F": 1}
{"v": 1	"t": 143886	"P": 1007.75	"F": 1}
{"v": 1	"t": 143907	"P": 1009.25	"F": 1}
{"v": 1	"t": 143927	"P": 1003.25	"F": 1}
{"v": 1	"t": 143947	"P": 1002.0	"F": 1}
{"v": 1	"t": 143967	"P": 1007.25	"F": 1}
{"v": 1	"t": 143988	"P": 1010.0	"F": 1}
{"v": 1	"t": 144008	"P": 1006.5	"F": 1}
{"v": 1	"t": 144028	"P": 1001.75	"F": 1}
{"v": 1	"t": 144049	"P": 1009.0	"F": 1}
{"v": 1	"t": 144069	"P": 1007.25	"F": 1}
{"v": 1	"t": 144089	"P": 1003.25	"F": 1}
{"v": 1	"t": 144110	"P": 1004.5	"F": 1}
{"v": 1	"t": 144130	"P": 1010.25	"F": 1}
{"v": 1	"t": 144150	"P": 1008.0	"F": 1}
{"v": 1	"t": 144171	"P": 1005.25	"F": 1}
{"v": 1	"t": 144191	"P": 1001.0	"F": 1}
{"v": 1	"t": 144211	"P": 1008.25	"F": 1}
{"v": 1	"t": 144232	"P": 1007.25	"F": 1}
{"v": 1	"t": 144252	"P": 1004.25	"F": 1}
{"v": 1	"t": 144272	"P": 1002.25	"F": 1}
{"v": 1	"t": 144293	"P": 1009.5	"F": 1}
{"v": 1	"t": 144313	"P": 1006.5	"F": 1}
{"v": 1	"t": 144333	"P": 1003.5	"F": 1}
{"v": 1	"t": 144354	"P": 1005.0	"F": 1}
{"v": 1	"t": 144374	"P": 1009.5	"F": 1	"C": 45.885	"D": 3333	"sn": 54091929832280	"file": "/data/device_log/data0000.out"}
{"v": 1	"t": 144394	"P": 1004.0	"F": 1}
{"v": 1	"t": 144415	"P": 1003.5	"F": 1}
{"v": 1	"t": 144435	"P": 1010.0	"F": 1}
{"v": 1	"t": 144456	"P": 1006.5	"F": 1}
{"v": 1	"t": 144476	"P": 1002.0	"F": 1}
{"v": 1	"t": 144496	"P": 1010.5	"F": 1}
{"v": 1	"t": 144517	"P": 1006.0	"F": 1}
{"v": 1	"t": 144537	"P": 1003.5	"F": 1}
{"v": 1	"t": 144557	"P": 1005.75	"F": 1}
{"v": 1	"t": 144578	"P": 1009.75	"F": 1}
{"v": 1	"t": 144598	"P": 1005.5	"F": 1}
{"v": 1	"t": 144619	"P": 1004.0	"F": 1}
{"v": 1	"t": 144639	"P": 1010.5	"F": 1}
{"v": 1	"t": 144659	"P": 1007.0	"F": 1}
{"v": 1	"t": 144680	"P": 1003.0	"F": 1}
{"v": 1	"t": 144700	"P": 1007.5	"F": 1}
{"v": 1	"t": 144720	"P": 1008.5	"F": 1}
{"v": 1	"t": 144741	"P": 1003.25	"F": 1}
{"v": 1	"t": 144761	"P": 1005.25	"F": 1}
{"v": 1	"t": 144781	"P": 1010.25	"F": 2}
{"v": 1	"t": 144802	"P": 1004.75	"F": 1}
{"v": 1	"t": 144822	"P": 1002.0	"F": 1}
{"v": 1	"t": 144843	"P": 1010.25	"F": 1}
{"v": 1	"t": 144863	"P": 1008.75	"F": 2}
{"v": 1	"t": 144883	"P": 1003.0	"F": 1}
{"v": 1	"t": 144904	"P": 1006.5	"F": 1}
{"v": 1	"t": 144924	"P": 1007.75	"F": 1}
{"v": 1	"t": 144944	"P": 1005.25	"F": 1}
{"v": 1	"t": 144965	"P": 1003.0	"F": 1}
{"v": 1	"t": 144985	"P": 1009.5	"F": 2}
{"v": 1	"t": 145005	"P": 1007.75	"F": 1}
{"v": 1	"t": 145026	"P": 1001.5	"F": 1}
{"v": 1	"t": 145046	"P": 1005.0	"F": 1}
{"v": 1	"t": 145067	"P": 1008.25	"F": 1}
{"v": 1	"t": 145087	"P": 1003.5	"F": 1}
{"v": 1	"t": 145107	"P": 1001.25	"F": 1}
{"v": 1	"t": 145128	"P": 1008.75	"F": 1}
{"v": 1	"t": 145148	"P": 1007.0	"F": 1}
{"v": 1	"t": 145168	"P": 1002.5	"F": 1}
{"v": 1	"t": 145189	"P": 1002.5	"F": 1}
{"v": 1	"t": 145209	"P": 1008.5	"F": 1}
{"v": 1	"t": 145229	"P": 1004.25	"F": 1}
{"v": 1	"t": 145250	"P": 1005.5	"F": 2}
{"v": 1	"t": 145270	"P": 1009.25	"F": 1}
{"v": 1	"t": 145291	"P": 1004.75	"F": 1}
{"v": 1	"t": 145311	"P": 1004.0	"F": 1}
{"v": 1	"t": 145331	"P": 1008.75	"F": 1}
{"v": 1	"t": 145352	"P": 1007.0	"F": 1}
{"v": 1	"t": 145372	"P": 1003.5	"F": 1}
{"v": 1	"t": 145392	"P": 1005.0	"F": 1	"C": 45.92	"D": 3333	"sn": 54091929832280	"file": "/data/device_log/data0000.out"}
{"v": 1	"t": 145413	"P": 1008.75	"F": 1}
{"v": 1	"t": 145433	"P": 1005.25	"F": 1}
{"v": 1	"t": 145453	"P": 1002.75	"F": 1}
{"v": 1	"t": 145474	"P": 1009.75	"F": 1}
{"v": 1	"t": 145494	"P": 1009.0	"F": 1}
{"v": 1	"t": 145514	"P": 1003.5	"F": 1}
{"v": 1	"t": 145535	"P": 1004.5	"F": 1}
{"v": 1	"t": 145555	"P": 1009.75	"F": 1}
{"v": 1	"t": 145576	"P": 1006.75	"F": 2}
{"v": 1	"t": 145596	"P": 1002.0	"F": 1}
{"v": 1	"t": 145616	"P": 1007.75	"F": 1}
{"v": 1	"t": 145637	"P": 1008.25	"F": 1}
{"v": 1	"t": 145657	"P": 1002.75	"F": 1}
{"v": 1	"t": 145677	"P": 1004.0	"F": 1}
{"v": 1	"t": 145698	"P": 1008.0	"F": 1}
{"v": 1	"t": 145718	"P": 1005.5	"F": 1}
{"v": 1	"t": 145738	"P": 1003.0	"F": 1}
{"v": 1	"t": 145759	"P": 1006.5	"F": 1}
{"v": 1	"t": 145779	"P": 1007.75	"F": 1}
{"v": 1	"t": 145799	"P": 1004.5	"F": 1}
{"v": 1	"t": 145820	"P": 1003.25	"F": 1}
{"v": 1	"t": 145840	"P": 1010.25	"F": 1}
{"v": 1	"t": 145860	"P": 1006.0	"F": 1}
{"v": 1	"t": 145881	"P": 1002.5	"F": 1}
{"v": 1	"t": 145901	"P": 1008.0	"F": 1}
{"v": 1	"t": 145922	"P": 1007.75	"F": 1}
{"v": 1	"t": 145942	"P": 1002.5	"F": 1}
{"v": 1	"t": 145962	"P": 1002.25	"F": 1}
{"v": 1	"t": 145983	"P": 1009.25	"F": 2}
{"v": 1	"t": 146003	"P": 1007.25	"F": 1}
{"v": 1	"t": 146023	"P": 1001.5	"F": 1}
{"v": 1	"t": 146044	"P": 1006.75	"F": 1}
{"v": 1	"t": 146064	"P": 1009.25	"F": 1}
{"v": 1	"t": 146084	"P": 1004.75	"F": 1}
{"v": 1	"t": 146105	"P": 1003.0	"F": 1}
{"v": 1	"t": 146125	"P": 1007.5	"F": 1}
{"v": 1	"t": 146145	"P": 1006.5	"F": 1}
{"v": 1	"t": 146166	"P": 1004.25	"F": 1}
{"v": 1	"t": 146186	"P": 1006.75	"F": 1}
{"v": 1	"t": 146206	"P": 1010.5	"F": 1}
{"v": 1	"t": 146227	"P": 1004.0	"F": 1}
{"v": 1	"t": 146247	"P": 1004.0	"F": 1}
{"v": 1	"t": 146268	"P": 1009.0	"F": 1}
{"v": 1	"t": 146288	"P": 1007.5	"F": 1}
{"v": 1	"t": 146308	"P": 1003.5	"F": 1}
{"v": 1	"t": 146329	"P": 1004.25	"F": 1}
{"v": 1	"t": 146349	"P": 1008.75	"F": 1}
{"v": 1	"t": 146369	"P": 1005.5	"F": 1}
{"v": 1	"t": 146390	"P": 1003.75	"F": 1}
{"v": 1	"t": 146410	"P": 1010.0	"F": 1	"C": 45.965	"D": 3333	"sn": 54091929832280	"file": "/data/device_log/data0000.out"}
{"v": 1	"t": 146430	"P": 1006.75	"F": 2}
{"v": 1	"t": 146451	"P": 1002.75	"F": 1}
{"v": 1	"t": 146471	"P": 1006.25	"F": 1}
{"v": 1	"t": 146491	"P": 1010.25	"F": 1}
{"v": 1	"t": 146512	"P": 1005.0	"F": 1}
{"v": 1	"t": 146532	"P": 1003.75	"F": 1}
{"v": 1	"t": 146553	"P": 1008.5	"F": 1}
{"v": 1	"t": 146573	"P": 1007.5	"F": 1}
{"v": 1	"t": 146593	"P": 1002.75	"F": 1}
{"v": 1	"t": 146614	"P": 1006.0	"F": 1}
{"v": 1	"t": 146634	"P": 1008.25	"F": 1}
{"v": 1	"t": 146654	"P": 1004.75	"F": 1}
{"v": 1	"t": 146675	"P": 1003.0	"F": 1}
{"v": 1	"t": 146695	"P": 1009.0	"F": 1}
{"v": 1	"t": 146715	"P": 1007.25	"F": 1}
{"v": 1	"t": 146736	"P": 1003.25	"F": 1}
{"v": 1	"t": 146756	"P": 1005.5	"F": 1}
{"v": 1	"t": 146776	"P": 1009.75	"F": 1}
{"v": 1	"t": 146797	"P": 1004.25	"F": 1}
{"v": 1	"t": 146817	"P": 1003.25	"F": 1}
{"v": 1	"t": 146838	"P": 1009.5	"F": 1}
{"v": 1	"t": 146858	"P": 1006.0	"F": 1}
{"v": 1	"t": 146878	"P": 1002.5	"F": 1}
{"v": 1	"t": 146899	"P": 1007.75	"F": 1}
{"v": 1	"t": 146919	"P": 1008.5	"F": 1}
{"v": 1	"t": 146939	"P": 1004.0	"F": 1}
{"v": 1	"t": 146960	"P": 1003.75	"F": 1}
{"v": 1	"t": 146980	"P": 1010.5	"F": 1}
{"v": 1	"t": 147000	"P": 1005.5	"F": 1}
{"v": 1	"t": 147021	"P": 1003.0	"F": 1}
{"v": 1	"t": 147041	"P": 1008.25	"F": 1}
{"v": 1	"t": 147062	"P": 1008.75	"F": 1}
{"v": 1	"t": 147082	"P": 1003.25	"F": 1}
{"v": 1	"t": 147102	"P": 1005.0	"F": 1}
{"v": 1	"t": 147123	"P": 1010.0	"F": 1}
{"v": 1	"t": 147143	"P": 1005.5	"F": 1}
{"v": 1	"t": 147163	"P": 1002.0	"F": 1}
{"v": 1	"t": 147184	"P": 1009.5	"F": 1}
{"v": 1	"t": 147204	"P": 1009.5	"F": 1}
{"v": 1	"t": 147224	"P": 1002.5	"F": 1}
{"v": 1	"t": 147245	"P": 1003.75	"F": 1}
{"v": 1	"t": 147265	"P": 1009.0	"F": 1}
{"v": 1	"t": 147286	"P": 1004.5	"F": 1}
{"v": 1	"t": 147306	"P": 1002.0	"F": 1}
{"v": 1	"t": 147326	"P": 1008.5	"F": 1}
{"v": 1	"t": 147347	"P": 1007.5	"F": 1}
{"v": 1	"t": 147367	"P": 1003.5	"F": 1}
{"v": 1	"t": 147387	"P": 1004.5	"F": 1}
{"v": 1	"t": 147408	"P": 1008.75	"F": 2}
{"v": 1	"t": 147428	"P": 1006.0	"F": 1	"C": 45.995	"D": 3333	"sn": 54091929832280	"file": "/data/device_log/data0000.out"}
{"v": 1	"t": 147448	"P": 1001.5	"F": 1}
{"v": 1	"t": 147469	"P": 1007.75	"F": 1}
{"v": 1	"t": 147489	"P": 1009.0	"F": 1}
{"v": 1	"t": 147509	"P": 1004.25	"F": 1}
{"v": 1	"t": 147530	"P": 1003.25	"F": 1}
{"v": 1	"t": 147550	"P": 1008.5	"F": 1}
{"v": 1	"t": 147570	"P": 1005.25	"F": 1}
{"v": 1	"t": 147591	"P": 1003.75	"F": 1}
{"v": 1	"t": 147611	"P": 1006.0	"F": 1}
{"v": 1	"t": 147632	"P": 1009.25	"F": 1}
{"v": 1	"t": 147652	"P": 1005.5	"F": 1}
{"v": 1	"t": 147672	"P": 1004.75	"F": 1}
{"v": 1	"t": 147693	"P": 1008.75	"F": 1}
{"v": 1	"t": 147713	"P": 1008.0	"F": 1}
{"v": 1	"t": 147733	"P": 1003.25	"F": 1}
{"v": 1	"t": 147754	"P": 1005.25	"F": 1}
{"v": 1	"t": 147774	"P": 1008.25	"F": 1}
{"v": 1	"t": 147794	"P": 1004.5	"F": 1}
{"v": 1	"t": 147815	"P": 1004.0	"F": 1}
{"v": 1	"t": 147835	"P": 1010.0	"F": 1}
{"v": 1	"t": 147855	"P": 1006.75	"F": 1}
{"v": 1	"t": 147876	"P": 1003.0	"F": 1}
{"v": 1	"t": 147896	"P": 1006.25	"F": 1}
{"v": 1	"t": 147916	"P": 1011.0	"F": 1}
{"v": 1	"t": 147937	"P": 1004.25	"F": 1}
{"v": 1	"t": 147957	"P": 1002.5	"F": 1}
{"v": 1	"t": 147978	"P": 1008.5	"F": 1}
{"v": 1	"t": 147998	"P": 1007.25	"F": 1}
{"v": 1	"t": 148018	"P": 1002.5	"F": 1}
{"v": 1	"t": 148039	"P": 1005.0	"F": 1}
{"v": 1	"t": 148059	"P": 1011.0	"F": 1}
{"v": 1	"t": 148079	"P": 1006.0	"F": 1}
{"v": 1	"t": 148100	"P": 1002.0	"F": 1}
{"v": 1	"t": 148120	"P": 1008.75	"F": 1}
{"v": 1	"t": 148140	"P": 1007.75	"F": 1}
{"v": 1	"t": 148161	"P": 1003.75	"F": 1}
{"v": 1	"t": 148181	"P": 1004.75	"F": 2}
{"v": 1	"t": 148201	"P": 1009.75	"F": 1}
{"v": 1	"t": 148222	"P": 1005.5	"F": 1}
{"v": 1	"t": 148242	"P": 1002.25	"F": 1}
{"v": 1	"t": 148262	"P": 1006.5	"F": 1}
{"v": 1	"t": 148283	"P": 1009.5	"F": 1}
{"v": 1	"t": 148303	"P": 1003.5	"F": 1}
{"v": 1	"t": 148323	"P": 1002.5	"F": 1}
{"v": 1	"t": 148344	"P": 1009.75	"F": 1}
{"v": 1	"t": 148364	"P": 1005.25	"F": 1}
{"v": 1	"t": 148385	"P": 1002.25	"F": 1}
{"v": 1	"t": 148405	"P": 1006.25	"F": 1}
{"v": 1	"t": 148425	"P": 1008.25	"F": 1}
{"v": 1	"t": 148446	"P": 1004.5	"F": 1	"C": 45.995	"D": 3333	"sn": 54091929832280	"file": "/data/device_log/data0000.out"}
{"v": 1	"t": 148466	"P": 1002.75	"F": 1}
{"v": 1	"t": 148486	"P": 1008.5	"F": 1}
{"v": 1	"t": 148507	"P": 1007.5	"F": 1}
{"v": 1	"t": 148527	"P": 1004.0	"F": 1}
{"v": 1	"t": 148547	"P": 1006.0	"F": 1}
{"v": 1	"t": 148568	"P": 1008.5	"F": 1}
{"v": 1	"t": 148588	"P": 1005.0	"F": 1}
{"v": 1	"t": 148608	"P": 1003.5	"F": 1}
{"v": 1	"t": 148629	"P": 1007.75	"F": 1}
{"v": 1	"t": 148649	"P": 1007.5	"F": 1}
{"v": 1	"t": 148670	"P": 1003.0	"F": 1}
{"v": 1	"t": 148690	"P": 1006.25	"F": 1}
{"v": 1	"t": 148710	"P": 1009.5	"F": 1}
{"v": 1	"t": 148731	"P": 1006.0	"F": 1}
{"v": 1	"t": 148751	"P": 1001.25	"F": 1}
{"v": 1	"t": 148771	"P": 1008.75	"F": 1}
{"v": 1	"t": 148792	"P": 1007.5	"F": 1}
{"v": 1	"t": 148812	"P": 1003.25	"F": 1}
{"v": 1	"t": 148832	"P": 1004.0	"F": 1}
{"v": 1	"t": 148853	"P": 1009.0	"F": 1}
{"v": 1	"t": 148873	"P": 1005.75	"F": 1}
{"v": 1	"t": 148893	"P": 1002.25	"F": 1}
{"v": 1	"t": 148914	"P": 1008.75	"F": 1}
{"v": 1	"t": 148934	"P": 1007.75	"F": 1}
{"v": 1	"t": 148954	"P": 1003.5	"F": 1}
{"v": 1	"t": 148975	"P": 1003.25	"F": 1}
{"v": 1	"t": 148995	"P": 1008.75	"F": 1}
{"v": 1	"t": 149015	"P": 1006.25	"F": 1}
{"v": 1	"t": 149036	"P": 1003.25	"F": 1}
{"v": 1	"t": 149056	"P": 1005.75	"F": 1}
{"v": 1	"t": 149077	"P": 1009.25	"F": 2}
{"v": 1	"t": 149097	"P": 1004.25	"F": 1}
{"v": 1	"t": 149117	"P": 1003.75	"F": 1}
{"v": 1	"t": 149138	"P": 1009.0	"F": 1}
{"v": 1	"t": 149158	"P": 1006.25	"F": 1}
{"v": 1	"t": 149178	"P": 1003.25	"F": 1}
{"v": 1	"t": 149199	"P": 1005.0	"F": 1}
{"v": 1	"t": 149219	"P": 1010.0	"F": 1}
{"v": 1	"t": 149239	"P": 1004.5	"F": 1}
{"v": 1	"t": 149260	"P": 1003.75	"F": 1}
{"v": 1	"t": 149280	"P": 1009.25	"F": 1}
{"v": 1	"t": 149300	"P": 1005.5	"F": 1}
{"v": 1	"t": 149321	"P": 1003.5	"F": 1}
{"v": 1	"t": 149341	"P": 1007.25	"F": 1}
{"v": 1	"t": 149362	"P": 1008.25	"F": 1}
{"v": 1	"t": 149382	"P": 1003.5	"F": 1}
{"v": 1	"t": 149402	"P": 1004.0	"F": 1}
{"v": 1	"t": 149423	"P": 1011.0	"F": 1}
{"v": 1	"t": 149443	"P": 1005.75	"F": 1}
{"v": 1	"t": 149463	"P": 1002.0	"F": 1	"C": 46.06	"D": 3332	"sn": 54091929832280	"file": "/data/device_log/data0000.out"}
{"v": 1	"t": 149484	"P": 1008.25	"F": 1}
{"v": 1	"t": 149504	"P": 1007.0	"F": 1}
{"v": 1	"t": 149524	"P": 1006.0	"F": 2}
{"v": 1	"t": 149545	"P": 1002.0	"F": 1}
{"v": 1	"t": 149565	"P": 1009.5	"F": 1}
{"v": 1	"t": 149586	"P": 1006.5	"F": 1}
{"v": 1	"t": 149606	"P": 1000.75	"F": 1}
{"v": 1	"t": 149626	"P": 1006.5	"F": 1}
{"v": 1	"t": 149647	"P": 1009.5	"F": 1}
{"v": 1	"t": 149667	"P": 1004.25	"F": 1}
{"v": 1	"t": 149687	"P": 1004.75	"F": 1}
{"v": 1	"t": 149708	"P": 1009.0	"F": 1}
{"v": 1	"t": 149728	"P": 1006.75	"F": 1}
{"v": 1	"t": 149748	"P": 1004.0	"F": 1}
{"v": 1	"t": 149769	"P": 1007.25	"F": 1}
{"v": 1	"t": 149789	"P": 1009.75	"F": 1}
{"v": 1	"t": 149809	"P": 1003.5	"F": 1}
{"v": 1	"t": 149830	"P": 1005.75	"F": 1}
{"v": 1	"t": 149850	"P": 1008.5	"F": 2}
{"v": 1	"t": 149871	"P": 1004.5	"F": 1}
{"v": 1	"t": 149891	"P": 1003.75	"F": 1}
{"v": 1	"t": 149911	"P": 1011.0	"F": 1}
{"v": 1	"t": 149932	"P": 1007.5	"F": 1}
{"v": 1	"t": 149952	"P": 1002.5	"F": 1}
{"v": 1	"t": 149972	"P": 1009.5	"F": 1}
{"v": 1	"t": 149993	"P": 1010.0	"F": 1}
{"v": 1	"t": 150013	"P": 1003.5	"F": 1}
{"v": 1	"t": 150033	"P": 1002.5	"F": 2}
{"v": 1	"t": 150054	"P": 1011.0	"F": 1}
{"v": 1	"t": 150074	"P": 1008.25	"F": 1}
{"v": 1	"t": 150095	"P": 1005.0	"F": 1}
{"v": 1	"t": 150115	"P": 1004.75	"F": 1}
{"v": 1	"t": 150135	"P": 1009.75	"F": 1}
{"v": 1	"t": 150156	"P": 1005.0	"F": 1}
{"v": 1	"t": 150176	"P": 1002.25	"F": 1}
{"v": 1	"t": 150196	"P": 1008.75	"F": 1}
{"v": 1	"t": 150217	"P": 1009.0	"F": 1}
{"v": 1	"t": 150237	"P": 1004.25	"F": 1}
{"v": 1	"t": 150257	"P": 1005.25	"F": 2}
{"v": 1	"t": 150278	"P": 1011.25	"F": 1}
{"v": 1	"t": 150298	"P": 1007.25	"F": 1}
{"v": 1	"t": 150318	"P": 1001.75	"F": 1}
{"v": 1	"t": 150339	"P": 1007.75	"F": 1}
{"v": 1	"t": 150359	"P": 1009.5	"F": 1}
{"v": 1	"t": 150379	"P": 1005.25	"F": 1}
{"v": 1	"t": 150400	"P": 1002.75	"F": 1}
{"v": 1	"t": 150420	"P": 1010.0	"F": 1}
{"v": 1	"t": 150440	"P": 1006.75	"F": 2}
{"v": 1	"t": 150461	"P": 1002.75	"F": 1}
{"v": 1	"t": 150481	"P": 1008.75	"F": 1	"C": 46.07	"D": 3332	"sn": 54091929832280	"file": "/data/device_log/data0000.out"}
{"v": 1	"t": 150502	"P": 1009.75	"F": 1}
{"v": 1	"t": 150522	"P": 1005.25	"F": 1}
{"v": 1	"t": 150542	"P": 1004.0	"F": 1}
{"v": 1	"t": 150563	"P": 1010.5	"F": 1}
{"v": 1	"t": 150583	"P": 1006.5	"F": 1}
{"v": 1	"t": 150603	"P": 1001.75	"F": 1}
{"v": 1	"t": 150624	"P": 1008.0	"F": 1}
{"v": 1	"t": 150644	"P": 1007.5	"F": 1}
{"v": 1	"t": 150664	"P": 1004.0	"F": 1}
{"v": 1	"t": 150685	"P": 1004.0	"F": 1}
{"v": 1	"t": 150705	"P": 1009.5	"F": 1}
{"v": 1	"t": 150725	"P": 1007.0	"F": 1}
{"v": 1	"t": 150746	"P": 1002.0	"F": 1}
{"v": 1	"t": 150766	"P": 1007.5	"F": 2}
{"v": 1	"t": 150787	"P": 1007.5	"F": 1}
{"v": 1	"t": 150807	"P": 1005.0	"F": 1}
{"v": 1	"t": 150827	"P": 1004.75	"F": 2}
{"v": 1	"t": 150848	"P": 1008.0	"F": 1}
{"v": 1	"t": 150868	"P": 1005.75	"F": 1}
{"v": 1	"t": 150888	"P": 1002.5	"F": 1}
{"v": 1	"t": 150909	"P": 1008.5	"F": 1}
{"v": 1	"t": 150929	"P": 1007.25	"F": 1}
{"v": 1	"t": 150949	"P": 1001.75	"F": 1}
{"v": 1	"t": 150970	"P": 1004.0	"F": 1}
{"v": 1	"t": 150990	"P": 1009.25	"F": 1}
{"v": 1	"t": 151011	"P": 1004.5	"F": 1}
{"v": 1	"t": 151031	"P": 1002.5	"F": 1}
{"v": 1	"t": 151051	"P": 1008.75	"F": 1}
{"v": 1	"t": 151072	"P": 1005.75	"F": 1}
{"v": 1	"t": 151092	"P": 1003.0	"F": 1}
{"v": 1	"t": 151112	"P": 1006.5	"F": 1}
{"v": 1	"t": 151133	"P": 1008.5	"F": 1}
{"v": 1	"t": 151153	"P": 1004.75	"F": 1}
{"v": 1	"t": 151173	"P": 1002.25	"F": 1}
{"v": 1	"t": 151194	"P": 1008.5	"F": 1}
{"v": 1	"t": 151214	"P": 1007.75	"F": 1}
{"v": 1	"t": 151234	"P": 1002.5	"F": 1}
{"v": 1	"t": 151255	"P": 1005.25	"F": 1}
{"v": 1	"t": 151275	"P": 1009.75	"F": 1}
{"v": 1	"t": 151296	"P": 1007.75	"F": 1}
{"v": 1	"t": 151316	"P": 1003.0	"F": 1}
{"v": 1	"t": 151336	"P": 1006.5	"F": 1}
{"v": 1	"t": 151357	"P": 1009.5	"F": 1}
{"v": 1	"t": 151377	"P": 1004.0	"F": 1}
{"v": 1	"t": 151397	"P": 1004.5	"F": 1}
{"v": 1	"t": 151418	"P": 1010.5	"F": 1}
{"v": 1	"t": 151438	"P": 1007.0	"F": 1}
{"v": 1	"t": 151458	"P": 1003.25	"F": 1}
{"v": 1	"t": 151479	"P": 1005.75	"F": 1}
{"v": 1	"t": 151499	"P": 1009.0	"F": 1	"C": 46.115	"D": 3332	"sn": 54091929832280	"file": "/data/device_log/data0000.out"}
{"v": 1	"t": 151519	"P": 1005.0	"F": 1}
{"v": 1	"t": 151540	"P": 1001.25	"F": 1}
{"v": 1	"t": 151560	"P": 1009.0	"F": 1}
{"v": 1	"t": 151580	"P": 1006.25	"F": 1}
{"v": 1	"t": 151601	"P": 1003.25	"F": 1}
{"v": 1	"t": 151621	"P": 1006.25	"F": 1}
{"v": 1	"t": 151641	"P": 1009.0	"F": 1}
{"v": 1	"t": 151662	"P": 1005.5	"F": 1}
{"v": 1	"t": 151682	"P": 1003.75	"F": 1}
{"v": 1	"t": 151703	"P": 1009.5	"F": 1}
{"v": 1	"t": 151723	"P": 1008.0	"F": 2}
{"v": 1	"t": 151743	"P": 1003.75	"F": 1}
{"v": 1	"t": 151764	"P": 1005.5	"F": 1}
{"v": 1	"t": 151784	"P": 1009.0	"F": 1}
{"v": 1	"t": 151804	"P": 1005.25	"F": 1}
{"v": 1	"t": 151825	"P": 1003.5	"F": 1}
{"v": 1	"t": 151845	"P": 1011.5	"F": 2}
{"v": 1	"t": 151865	"P": 1006.0	"F": 1}
{"v": 1	"t": 151886	"P": 1003.0	"F": 1}
{"v": 1	"t": 151906	"P": 1005.75	"F": 1}
{"v": 1	"t": 151926	"P": 1009.5	"F": 1}
{"v": 1	"t": 151947	"P": 1004.0	"F": 1}
{"v": 1	"t": 151967	"P": 1003.75	"F": 1}
{"v": 1	"t": 151988	"P": 1008.0	"F": 1}
{"v": 1	"t": 152008	"P": 1009.25	"F": 1}
{"v": 1	"t": 152028	"P": 1001.75	"F": 1}
{"v": 1	"t": 152049	"P": 1006.25	"F": 1}
{"v": 1	"t": 152069	"P": 1010.0	"F": 1}
{"v": 1	"t": 152089	"P": 1007.25	"F": 2}
{"v": 1	"t": 152110	"P": 1004.25	"F": 1}
{"v": 1	"t": 152130	"P": 1009.25	"F": 1}
{"v": 1	"t": 152150	"P": 1008.5	"F": 1}
{"v": 1	"t": 152171	"P": 1004.75	"F": 1}
{"v": 1	"t": 152191	"P": 1003.25	"F": 1}
{"v": 1	"t": 152211	"P": 1009.5	"F": 1}
{"v": 1	"t": 152232	"P": 1008.25	"F": 1}
{"v": 1	"t": 152252	"P": 1003.0	"F": 1}
{"v": 1	"t": 152272	"P": 1006.0	"F": 2}
{"v": 1	"t": 152293	"P": 1008.5	"F": 1}
{"v": 1	"t": 152313	"P": 1005.5	"F": 1}
{"v": 1	"t": 152333	"P": 1003.75	"F": 1}
{"v": 1	"t": 152354	"P": 1008.5	"F": 1}
{"v": 1	"t": 152374	"P": 1007.5	"F": 1}
{"v": 1	"t": 152395	"P": 1002.25	"F": 1}
{"v": 1	"t": 152415	"P": 1005.25	"F": 1}
{"v": 1	"t": 152435	"P": 1012.25	"F": 1}
{"v": 1	"t": 152456	"P": 1005.25	"F": 1}
{"v": 1	"t": 152476	"P": 1002.5	"F": 1}
{"v": 1	"t": 152496	"P": 1008.5	"F": 1}
{"v": 1	"t": 152517	"P": 1007.25	"F": 1	"C": 46.175	"D": 3331	"sn": 54091929832280	"file": "/data/device_log/data0000.out"}
{"v": 1	"t": 152537	"P": 1004.25	"F": 1}
{"v": 1	"t": 152557	"P": 1005.25	"F": 1}
{"v": 1	"t": 152578	"P": 1009.25	"F": 1}
{"v": 1	"t": 152598	"P": 1006.25	"F": 1}
{"v": 1	"t": 152618	"P": 1003.5	"F": 1}
{"v": 1	"t": 152639	"P": 1008.75	"F": 1}
{"v": 1	"t": 152659	"P": 1007.5	"F": 1}
{"v": 1	"t": 152680	"P": 1002.75	"F": 1}
{"v": 1	"t": 152700	"P": 1007.0	"F": 1}
{"v": 1	"t": 152720	"P": 1010.0	"F": 1}
{"v": 1	"t": 152741	"P": 1005.75	"F": 1}
{"v": 1	"t": 152761	"P": 1003.5	"F": 1}
{"v": 1	"t": 152781	"P": 1011.25	"F": 1}
{"v": 1	"t": 152802	"P": 1007.5	"F": 1}
{"v": 1	"t": 152822	"P": 1003.5	"F": 1}
{"v": 1	"t": 152842	"P": 1003.5	"F": 1}
{"v": 1	"t": 152863	"P": 1011.5	"F": 1}
{"v": 1	"t": 152883	"P": 1007.5	"F": 1}
{"v": 1	"t": 152903	"P": 1003.5	"F": 1}
{"v": 1	"t": 152924	"P": 1007.25	"F": 1}
{"v": 1	"t": 152944	"P": 1008.25	"F": 1}
{"v": 1	"t": 152964	"P": 1006.0	"F": 1}
{"v": 1	"t": 152985	"P": 1003.25	"F": 1}
{"v": 1	"t": 153005	"P": 1009.0	"F": 1}
{"v": 1	"t": 153025	"P": 1007.5	"F": 1}
{"v": 1	"t": 153046	"P": 1003.25	"F": 1}
{"v": 1	"t": 153066	"P": 1005.25	"F": 1}
{"v": 1	"t": 153087	"P": 1010.25	"F": 1}
{"v": 1	"t": 153107	"P": 1003.75	"F": 1}
{"v": 1	"t": 153127	"P": 1001.25	"F": 1}
{"v": 1	"t": 153148	"P": 1011.75	"F": 1}
{"v": 1	"t": 153168	"P": 1006.75	"F": 1}
{"v": 1	"t": 153188	"P": 1003.5	"F": 1}
{"v": 1	"t": 153209	"P": 1006.0	"F": 1}
{"v": 1	"t": 153229	"P": 1009.25	"F": 2}
{"v": 1	"t": 153249	"P": 1006.0	"F": 1}
{"v": 1	"t": 153270	"P": 1005.5	"F": 1}
{"v": 1	"t": 153290	"P": 1009.25	"F": 1}
{"v": 1	"t": 153310	"P": 1006.0	"F": 1}
{"v": 1	"t": 153331	"P": 1003.25	"F": 1}
{"v": 1	"t": 153351	"P": 1006.5	"F": 1}
{"v": 1	"t": 153371	"P": 1009.75	"F": 1}
{"v": 1	"t": 153392	"P": 1005.0	"F": 1}
{"v": 1	"t": 153412	"P": 1003.5	"F": 1}
{"v": 1	"t": 153433	"P": 1009.5	"F": 1}
{"v": 1	"t": 153453	"P": 1007.5	"F": 1}
{"v": 1	"t": 153473	"P": 1002.75	"F": 1}
{"v": 1	"t": 153494	"P": 1004.0	"F": 1}
{"v": 1	"t": 153514	"P": 1010.0	"F": 1}
{"v": 1	"t": 153534	"P": 1005.0	"F": 1	"C": 46.21	"D": 3331	"sn": 54091929832280	"file": "/data/device_log/data0000.out"}
{"v": 1	"t": 153555	"P": 1003.5	"F": 1}
{"v": 1	"t": 153575	"P": 1007.75	"F": 1}
{"v": 1	"t": 153595	"P": 1008.5	"F": 1}
{"v": 1	"t": 153616	"P": 1005.25	"F": 1}
{"v": 1	"t": 153636	"P": 1005.25	"F": 1}
{"v": 1	"t": 153656	"P": 1011.75	"F": 1}
{"v": 1	"t": 153677	"P": 1004.0	"F": 1}
{"v": 1	"t": 153697	"P": 1002.25	"F": 2}
{"v": 1	"t": 153717	"P": 1007.5	"F": 1}
{"v": 1	"t": 153738	"P": 1009.25	"F": 1}
{"v": 1	"t": 153758	"P": 1005.25	"F": 1}
{"v": 1	"t": 153778	"P": 1003.25	"F": 1}
{"v": 1	"t": 153799	"P": 1010.5	"F": 1}
{"v": 1	"t": 153819	"P": 1006.0	"F": 1}
{"v": 1	"t": 153840	"P": 1001.5	"F": 1}
{"v": 1	"t": 153860	"P": 1006.75	"F": 1}
{"v": 1	"t": 153880	"P": 1010.75	"F": 1}
{"v": 1	"t": 153901	"P": 1004.25	"F": 1}
{"v": 1	"t": 153921	"P": 1003.75	"F": 1}
{"v": 1	"t": 153941	"P": 1010.75	"F": 1}
{"v": 1	"t": 153962	"P": 1007.75	"F": 2}
{"v": 1	"t": 153982	"P": 1002.0	"F": 1}
{"v": 1	"t": 154002	"P": 1006.75	"F": 1}
{"v": 1	"t": 154023	"P": 1008.0	"F": 1}
{"v": 1	"t": 154043	"P": 1004.25	"F": 1}
{"v": 1	"t": 154063	"P": 1003.25	"F": 1}
{"v": 1	"t": 154084	"P": 1009.25	"F": 1}
{"v": 1	"t": 154104	"P": 1008.0	"F": 1}
{"v": 1	"t": 154125	"P": 1003.25	"F": 1}
{"v": 1	"t": 154145	"P": 1006.0	"F": 1}
{"v": 1	"t": 154165	"P": 1008.75	"F": 1}
{"v": 1	"t": 154186	"P": 1005.25	"F": 1}
{"v": 1	"t": 154206	"P": 1003.0	"F": 1}
{"v": 1	"t": 154226	"P": 1007.5	"F": 1}
{"v": 1	"t": 154247	"P": 1006.75	"F": 1}
{"v": 1	"t": 154267	"P": 1002.75	"F": 1}
{"v": 1	"t": 154287	"P": 1005.5	"F": 1}
{"v": 1	"t": 154308	"P": 1009.75	"F": 1}
{"v": 1	"t": 154328	"P": 1005.75	"F": 1}
{"v": 1	"t": 154348	"P": 1002.5	"F": 1}
{"v": 1	"t": 154369	"P": 1007.0	"F": 1}
{"v": 1	"t": 154389	"P": 1007.25	"F": 1}
{"v": 1	"t": 154409	"P": 1002.25	"F": 1}
{"v": 1	"t": 154430	"P": 1004.0	"F": 1}
{"v": 1	"t": 154450	"P": 1009.0	"F": 1}
{"v": 1	"t": 154470	"P": 1006.25	"F": 1}
{"v": 1	"t": 154491	"P": 1003.0	"F": 2}
{"v": 1	"t": 154511	"P": 1007.25	"F": 1}
{"v": 1	"t": 154532	"P": 1007.75	"F": 1}
{"v": 1	"t": 154552	"P": 1005.5	"F": 1	"C": 46.25	"D": 3331	"sn": 54091929832280	"file": "/data/device_log/data0000.out"}
{"v": 1	"t": 154572	"P": 1005.0	"F": 1}
{"v": 1	"t": 154593	"P": 1010.25	"F": 1}
{"v": 1	"t": 154613	"P": 1006.75	"F": 1}
{"v": 1	"t": 154633	"P": 1001.5	"F": 1}
{"v": 1	"t": 154654	"P": 1006.25	"F": 1}
{"v": 1	"t": 154674	"P": 1006.75	"F": 1}
{"v": 1	"t": 154694	"P": 1005.0	"F": 1}
{"v": 1	"t": 154715	"P": 1003.75	"F": 1}
{"v": 1	"t": 154735	"P": 1009.75	"F": 1}
{"v": 1	"t": 154755	"P": 1007.25	"F": 1}
{"v": 1	"t": 154776	"P": 1003.0	"F": 1}
{"v": 1	"t": 154796	"P": 1007.75	"F": 1}
{"v": 1	"t": 154817	"P": 1008.5	"F": 1}
{"v": 1	"t": 154837	"P": 1002.5	"F": 1}
{"v": 1	"t": 154857	"P": 1004.25	"F": 1}
{"v": 1	"t": 154878	"P": 1009.75	"F": 1}
{"v": 1	"t": 154898	"P": 1006.25	"F": 1}
{"v": 1	"t": 154918	"P": 1003.0	"F": 1}
{"v": 1	"t": 154939	"P": 1009.5	"F": 1}
{"v": 1	"t": 154959	"P": 1010.75	"F": 1}
{"v": 1	"t": 154979	"P": 1003.0	"F": 1}
{"v": 1	"t": 155000	"P": 1004.5	"F": 1}
{"v": 1	"t": 155020	"P": 1009.25	"F": 1}
{"v": 1	"t": 155041	"P": 1004.75	"F": 1}
{"v": 1	"t": 155061	"P": 1001.75	"F": 1}
{"v": 1	"t": 155081	"P": 1010.0	"F": 1}
{"v": 1	"t": 155102	"P": 1008.5	"F": 1}
{"v": 1	"t": 155122	"P": 1002.25	"F": 2}
{"v": 1	"t": 155142	"P": 1005.25	"F": 1}
{"v": 1	"t": 155163	"P": 1009.25	"F": 1}
{"v": 1	"t": 155183	"P": 1006.5	"F": 1}
{"v": 1	"t": 155203	"P": 1002.0	"F": 1}
{"v": 1	"t": 155224	"P": 1007.75	"F": 1}
{"v": 1	"t": 155244	"P": 1006.75	"F": 1}
{"v": 1	"t": 155264	"P": 1003.75	"F": 1}
{"v": 1	"t": 155285	"P": 1004.25	"F": 1}
{"v": 1	"t": 155305	"P": 1009.75	"F": 1}
{"v": 1	"t": 155326	"P": 1005.75	"F": 1}
{"v": 1	"t": 155346	"P": 1002.5	"F": 1}
{"v": 1	"t": 155366	"P": 1010.5	"F": 1}
{"v": 1	"t": 155387	"P": 1009.25	"F": 1}
{"v": 1	"t": 155407	"P": 1003.75	"F": 1}
{"v": 1	"t": 155427	"P": 1004.25	"F": 1}
{"v": 1	"t": 155448	"P": 1010.5	"F": 2}
{"v": 1	"t": 155468	"P": 1008.0	"F": 1}
{"v": 1	"t": 155488	"P": 1002.0	"F": 1}
{"v": 1	"t": 155509	"P": 1007.0	"F": 1}
{"v": 1	"t": 155529	"P": 1009.25	"F": 2}
{"v": 1	"t": 155549	"P": 1004.75	"F": 1}
{"v": 1	"t": 155570	"P": 1002.25	"F": 1	"C": 46.3	"D": 3331	"sn": 54091929832280	"file": "/data/device_log/data0000.out"}
{"v": 1	"t": 155590	"P": 1010.0	"F": 1}
{"v": 1	"t": 155610	"P": 1006.75	"F": 1}
{"v": 1	"t": 155631	"P": 1002.5	"F": 1}
{"v": 1	"t": 155651	"P": 1006.5	"F": 2}
{"v": 1	"t": 155672	"P": 1008.25	"F": 1}
{"v": 1	"t": 155692	"P": 1004.25	"F": 1}
{"v": 1	"t": 155712	"P": 1002.75	"F": 1}
{"v": 1	"t": 155733	"P": 1009.0	"F": 2}
{"v": 1	"t": 155753	"P": 1007.25	"F": 1}
{"v": 1	"t": 155773	"P": 1003.0	"F": 1}
{"v": 1	"t": 155794	"P": 1006.0	"F": 1}
{"v": 1	"t": 155814	"P": 1008.25	"F": 1}
{"v": 1	"t": 155834	"P": 1004.25	"F": 1}
{"v": 1	"t": 155855	"P": 1003.5	"F": 1}
{"v": 1	"t": 155875	"P": 1010.5	"F": 1}
{"v": 1	"t": 155895	"P": 1007.0	"F": 1}
{"v": 1	"t": 155916	"P": 1003.75	"F": 1}
{"v": 1	"t": 155936	"P": 1006.25	"F": 1}
{"v": 1	"t": 155956	"P": 1010.5	"F": 1}
{"v": 1	"t": 155977	"P": 1005.25	"F": 1}
{"v": 1	"t": 155997	"P": 1003.5	"F": 1}
{"v": 1	"t": 156018	"P": 1008.75	"F": 1}
{"v": 1	"t": 156038	"P": 1008.5	"F": 1}
{"v": 1	"t": 156058	"P": 1002.25	"F": 2}
{"v": 1	"t": 156079	"P": 1005.75	"F": 1}
{"v": 1	"t": 156099	"P": 1009.25	"F": 1}
{"v": 1	"t": 156119	"P": 1005.75	"F": 1}
{"v": 1	"t": 156140	"P": 1002.0	"F": 1}
{"v": 1	"t": 156160	"P": 1010.0	"F": 1}
{"v": 1	"t": 156180	"P": 1010.75	"F": 1}
{"v": 1	"t": 156201	"P": 1004.5	"F": 1}
{"v": 1	"t": 156221	"P": 1004.5	"F": 1}
{"v": 1	"t": 156241	"P": 1010.75	"F": 1}
{"v": 1	"t": 156262	"P": 1007.25	"F": 1}
{"v": 1	"t": 156282	"P": 1003.0	"F": 1}
{"v": 1	"t": 156302	"P": 1005.25	"F": 1}
{"v": 1	"t": 156323	"P": 1009.75	"F": 1}
{"v": 1	"t": 156343	"P": 1003.25	"F": 1}
{"v": 1	"t": 156363	"P": 1004.75	"F": 1}
{"v": 1	"t": 156384	"P": 1011.0	"F": 1}
{"v": 1	"t": 156404	"P": 1006.75	"F": 1}
{"v": 1	"t": 156425	"P": 1003.0	"F": 1}
{"v": 1	"t": 156445	"P": 1008.5	"F": 1}
{"v": 1	"t": 156465	"P": 1009.25	"F": 1}
{"v": 1	"t": 156486	"P": 1002.5	"F": 1}
{"v": 1	"t": 156506	"P": 1004.5	"F": 1}
{"v": 1	"t": 156526	"P": 1011.5	"F": 1}
{"v": 1	"t": 156547	"P": 1005.25	"F": 1}
{"v": 1	"t": 156567	"P": 1001.5	"F": 1}
{"v": 1	"t": 156587	"P": 1007.0	"F": 1	"C": 46.29	"D": 3331	"sn": 54091929832280	"file": "/data/device_log/data0000.out"}
{"v": 1	"t": 156608	"P": 1008.25	"F": 1}
{"v": 1	"t": 156628	"P": 1005.5	"F": 1}
{"v": 1	"t": 156649	"P": 1005.0	"F": 1}
{"v": 1	"t": 156669	"P": 1010.25	"F": 1}
{"v": 1	"t": 156689	"P": 1006.75	"F": 1}
{"v": 1	"t": 156710	"P": 1002.75	"F": 1}
{"v": 1	"t": 156730	"P": 1008.0	"F": 1}
{"v": 1	"t": 156750	"P": 1007.5	"F": 1}
{"v": 1	"t": 156771	"P": 1003.75	"F": 2}
{"v": 1	"t": 156791	"P": 1004.0	"F": 1}
{"v": 1	"t": 156811	"P": 1008.75	"F": 1}
{"v": 1	"t": 156832	"P": 1009.0	"F": 1}
{"v": 1	"t": 156852	"P": 1002.75	"F": 1}
{"v": 1	"t": 156872	"P": 1008.0	"F": 1}
{"v": 1	"t": 156893	"P": 1008.25	"F": 1}
{"v": 1	"t": 156913	"P": 1005.0	"F": 1}
{"v": 1	"t": 156933	"P": 1005.25	"F": 1}
{"v": 1	"t": 156954	"P": 1010.0	"F": 1}
{"v": 1	"t": 156974	"P": 1006.25	"F": 1}
{"v": 1	"t": 156995	"P": 1004.5	"F": 1}
{"v": 1	"t": 157015	"P": 1005.25	"F": 1}
{"v": 1	"t": 157035	"P": 1008.25	"F": 1}
{"v": 1	"t": 157056	"P": 1005.5	"F": 1}
{"v": 1	"t": 157076	"P": 1003.75	"F": 1}
{"v": 1	"t": 157096	"P": 1008.75	"F": 1}
{"v": 1	"t": 157117	"P": 1006.25	"F": 1}
{"v": 1	"t": 157137	"P": 1004.0	"F": 1}
{"v": 1	"t": 157157	"P": 1005.5	"F": 1}
{"v": 1	"t": 157178	"P": 1009.5	"F": 1}
{"v": 1	"t": 157198	"P": 1004.75	"F": 1}
{"v": 1	"t": 157218	"P": 1002.5	"F": 1}
{"v": 1	"t": 157239	"P": 1008.25	"F": 1}
{"v": 1	"t": 157259	"P": 1008.5	"F": 1}
{"v": 1	"t": 157279	"P": 1003.5	"F": 1}
{"v": 1	"t": 157300	"P": 1005.25	"F": 1}
{"v": 1	"t": 157320	"P": 1009.5	"F": 1}
{"v": 1	"t": 157341	"P": 1007.25	"F": 1}
{"v": 1	"t": 157361	"P": 1003.5	"F": 1}
{"v": 1	"t": 157381	"P": 1009.5	"F": 1}
{"v": 1	"t": 157402	"P": 1007.25	"F": 1}
{"v": 1	"t": 157422	"P": 1002.25	"F": 1}
{"v": 1	"t": 157442	"P": 1004.25	"F": 1}
{"v": 1	"t": 157463	"P": 1008.5	"F": 1}
{"v": 1	"t": 157483	"P": 1006.0	"F": 1}
{"v": 1	"t": 157503	"P": 1001.25	"F": 1}
{"v": 1	"t": 157524	"P": 1008.75	"F": 1}
{"v": 1	"t": 157544	"P": 1006.75	"F": 2}
{"v": 1	"t": 157565	"P": 1005.0	"F": 1}
{"v": 1	"t": 157585	"P": 1005.75	"F": 1}
{"v": 1	"t": 157605	"P": 1010.25	"F": 1	"C": 46.325	"D": 3331	"sn": 54091929832280	"file": "/data/device_log/data0000.out"}
{"v": 1	"t": 157626	"P": 1006.0	"F": 1}
{"v": 1	"t": 157646	"P": 1002.5	"F": 1}
{"v": 1	"t": 157666	"P": 1010.5	"F": 1}
{"v": 1	"t": 157687	"P": 1006.75	"F": 1}
{"v": 1	"t": 157707	"P": 1001.75	"F": 1}
{"v": 1	"t": 157727	"P": 1005.25	"F": 1}
{"v": 1	"t": 157748	"P": 1010.25	"F": 1}
{"v": 1	"t": 157768	"P": 1005.5	"F": 1}
{"v": 1	"t": 157788	"P": 1002.75	"F": 1}
{"v": 1	"t": 157809	"P": 1010.75	"F": 1}
{"v": 1	"t": 157829	"P": 1007.75	"F": 1}
{"v": 1	"t": 157850	"P": 1002.25	"F": 1}
{"v": 1	"t": 157870	"P": 1005.75	"F": 1}
{"v": 1	"t": 157890	"P": 1008.5	"F": 1}
{"v": 1	"t": 157911	"P": 1005.25	"F": 1}
{"v": 1	"t": 157931	"P": 1003.5	"F": 1}
{"v": 1	"t": 157951	"P": 1010.75	"F": 1}
{"v": 1	"t": 157972	"P": 1007.0	"F": 1}
{"v": 1	"t": 157992	"P": 1001.25	"F": 1}
{"v": 1	"t": 158012	"P": 1008.25	"F": 1}
{"v": 1	"t": 158033	"P": 1009.0	"F": 1}
{"v": 1	"t": 158053	"P": 1003.0	"F": 1}
{"v": 1	"t": 158074	"P": 1004.0	"F": 1}
{"v": 1	"t": 158094	"P": 1010.75	"F": 1}
{"v": 1	"t": 158114	"P": 1006.25	"F": 1}
{"v": 1	"t": 158135	"P": 1003.0	"F": 1}
{"v": 1	"t": 158155	"P": 1007.75	"F": 1}
{"v": 1	"t": 158175	"P": 1007.75	"F": 1}
{"v": 1	"t": 158196	"P": 1004.75	"F": 1}
{"v": 1	"t": 158216	"P": 1003.5	"F": 1}
{"v": 1	"t": 158236	"P": 1011.25	"F": 1}
{"v": 1	"t": 158257	"P": 1004.25	"F": 1}
{"v": 1	"t": 158277	"P": 1002.25	"F": 1}
{"v": 1	"t": 158298	"P": 1007.5	"F": 1}
{"v": 1	"t": 158318	"P": 1007.25	"F": 1}
{"v": 1	"t": 158338	"P": 1003.5	"F": 1}
{"v": 1	"t": 158359	"P": 1006.0	"F": 1}
{"v": 1	"t": 158379	"P": 1009.25	"F": 1}
{"v": 1	"t": 158399	"P": 1004.5	"F": 1}
{"v": 1	"t": 158420	"P": 1002.5	"F": 1}
{"v": 1	"t": 158440	"P": 1009.25	"F": 1}
{"v": 1	"t": 158460	"P": 1008.5	"F": 1}
{"v": 1	"t": 158481	"P": 1002.25	"F": 1}
{"v": 1	"t": 158501	"P": 1004.25	"F": 1}
{"v": 1	"t": 158521	"P": 1008.5	"F": 1}
{"v": 1	"t": 158542	"P": 1005.25	"F": 1}
{"v": 1	"t": 158562	"P": 1002.5	"F": 1}
{"v": 1	"t": 158583	"P": 1010.25	"F": 1}
{"v": 1	"t": 158603	"P": 1006.75	"F": 1}
{"v": 1	"t": 158623	"P": 1002.25	"F": 1	"C": 46.375	"D": 3331	"sn": 54091929832280	"file": "/data/device_log/data0000.out"}
{"v": 1	"t": 158644	"P": 1007.25	"F": 1}
{"v": 1	"t": 158664	"P": 1008.0	"F": 1}
{"v": 1	"t": 158684	"P": 1004.75	"F": 1}
{"v": 1	"t": 158705	"P": 1003.25	"F": 1}
{"v": 1	"t": 158725	"P": 1009.25	"F": 1}
{"v": 1	"t": 158746	"P": 1007.5	"F": 1}
{"v": 1	"t": 158766	"P": 1003.5	"F": 1}
{"v": 1	"t": 158786	"P": 1006.75	"F": 1}
{"v": 1	"t": 158807	"P": 1007.75	"F": 1}
{"v": 1	"t": 158827	"P": 1003.75	"F": 1}
{"v": 1	"t": 158847	"P": 1004.75	"F": 1}
{"v": 1	"t": 158868	"P": 1010.0	"F": 1}
{"v": 1	"t": 158888	"P": 1004.75	"F": 1}
{"v": 1	"t": 158908	"P": 1003.0	"F": 1}
{"v": 1	"t": 158929	"P": 1009.75	"F": 1}
{"v": 1	"t": 158949	"P": 1007.0	"F": 1}
{"v": 1	"t": 158970	"P": 1002.25	"F": 1}
{"v": 1	"t": 158990	"P": 1009.25	"F": 1}
{"v": 1	"t": 159010	"P": 1008.0	"F": 1}
{"v": 1	"t": 159031	"P": 1003.75	"F": 1}
{"v": 1	"t": 159051	"P": 1004.5	"F": 1}
{"v": 1	"t": 159071	"P": 1009.25	"F": 1}
{"v": 1	"t": 159092	"P": 1005.75	"F": 1}
{"v": 1	"t": 159112	"P": 1002.0	"F": 1}
{"v": 1	"t": 159133	"P": 1010.0	"F": 1}
{"v": 1	"t": 159153	"P": 1006.75	"F": 1}
{"v": 1	"t": 159173	"P": 1003.25	"F": 1}
{"v": 1	"t": 159194	"P": 1005.25	"F": 2}
{"v": 1	"t": 159214	"P": 1009.0	"F": 1}
{"v": 1	"t": 159234	"P": 1004.75	"F": 1}
{"v": 1	"t": 159255	"P": 1003.25	"F": 1}
{"v": 1	"t": 159275	"P": 1011.25	"F": 1}
{"v": 1	"t": 159295	"P": 1009.5	"F": 1}
{"v": 1	"t": 159316	"P": 1002.25	"F": 1}
{"v": 1	"t": 159336	"P": 1008.25	"F": 1}
{"v": 1	"t": 159357	"P": 1008.25	"F": 1}
{"v": 1	"t": 159377	"P": 1002.75	"F": 1}
{"v": 1	"t": 159397	"P": 1003.75	"F": 1}
{"v": 1	"t": 159418	"P": 1011.25	"F": 1}
{"v": 1	"t": 159438	"P": 1007.0	"F": 1}
{"v": 1	"t": 159458	"P": 1003.0	"F": 1}
{"v": 1	"t": 159479	"P": 1008.0	"F": 1}
{"v": 1	"t": 159499	"P": 1008.25	"F": 1}
{"v": 1	"t": 159519	"P": 1004.5	"F": 1}
{"v": 1	"t": 159540	"P": 1003.25	"F": 1}
{"v": 1	"t": 159560	"P": 1010.75	"F": 1}
{"v": 1	"t": 159580	"P": 1006.5	"F": 1}
{"v": 1	"t": 159601	"P": 1004.5	"F": 1}
{"v": 1	"t": 159621	"P": 1008.25	"F": 1}
{"v": 1	"t": 159642	"P": 1010.0	"F": 1	"C": 46.37	"D": 3331	"sn": 54091929832280	"file": "/data/device_log/data0000.out"}
{"v": 1	"t": 159662	"P": 1003.5	"F": 1}
{"v": 1	"t": 159682	"P": 1003.0	"F": 1}
{"v": 1	"t": 159703	"P": 1010.0	"F": 1}
{"v": 1	"t": 159723	"P": 1007.0	"F": 1}
{"v": 1	"t": 159743	"P": 1002.25	"F": 1}
{"v": 1	"t": 159764	"P": 1007.25	"F": 1}
{"v": 1	"t": 159784	"P": 1009.0	"F": 1}
{"v": 1	"t": 159804	"P": 1004.0	"F": 1}
{"v": 1	"t": 159825	"P": 1004.75	"F": 1}
{"v": 1	"t": 159845	"P": 1010.25	"F": 1}
{"v": 1	"t": 159866	"P": 1004.25	"F": 1}
{"v": 1	"t": 159886	"P": 1001.5	"F": 1}
{"v": 1	"t": 159906	"P": 1010.0	"F": 1}
{"v": 1	"t": 159927	"P": 1008.25	"F": 1}
{"v": 1	"t": 159947	"P": 1003.0	"F": 1}
{"v": 1	"t": 159967	"P": 1007.0	"F": 1}
{"v": 1	"t": 159988	"P": 1009.75	"F": 2}
{"v": 1	"t": 160008	"P": 1005.75	"F": 1}
{"v": 1	"t": 160029	"P": 1003.0	"F": 2}
{"v": 1	"t": 160049	"P": 1011.0	"F": 2}
{"v": 1	"t": 160069	"P": 1005.25	"F": 1}
{"v": 1	"t": 160090	"P": 1002.0	"F": 1}
{"v": 1	"t": 160110	"P": 1006.0	"F": 2}
{"v": 1	"t": 160130	"P": 1008.75	"F": 1}
{"v": 1	"t": 160151	"P": 1003.5	"F": 1}
{"v": 1	"t": 160171	"P": 1005.5	"F": 1}
{"v": 1	"t": 160191	"P": 1010.0	"F": 1}
{"v": 1	"t": 160212	"P": 1006.5	"F": 1}
{"v": 1	"t": 160232	"P": 1003.5	"F": 1}
{"v": 1	"t": 160252	"P": 1009.0	"F": 1}
{"v": 1	"t": 160273	"P": 1009.25	"F": 1}
{"v": 1	"t": 160293	"P": 1004.0	"F": 1}
{"v": 1	"t": 160314	"P": 1004.75	"F": 2}
{"v": 1	"t": 160334	"P": 1010.5	"F": 1}
{"v": 1	"t": 160354	"P": 1005.75	"F": 1}
{"v": 1	"t": 160375	"P": 1004.25	"F": 1}
{"v": 1	"t": 160395	"P": 1007.5	"F": 1}
{"v": 1	"t": 160415	"P": 1010.25	"F": 1}
{"v": 1	"t": 160436	"P": 1004.25	"F": 1}
{"v": 1	"t": 160456	"P": 1005.25	"F": 1}
{"v": 1	"t": 160476	"P": 1010.25	"F": 1}
{"v": 1	"t": 160497	"P": 1007.0	"F": 1}
{"v": 1	"t": 160517	"P": 1003.25	"F": 1}
{"v": 1	"t": 160537	"P": 1007.0	"F": 1}
{"v": 1	"t": 160558	"P": 1007.25	"F": 1}
{"v": 1	"t": 160578	"P": 1004.5	"F": 1}
{"v": 1	"t": 160599	"P": 1003.75	"F": 1}
{"v": 1	"t": 160619	"P": 1010.0	"F": 1}
{"v": 1	"t": 160639	"P": 1005.5	"F": 1}
{"v": 1	"t": 160660	"P": 1002.25	"F": 1	"C": 46.425	"D": 3330	"sn": 54091929832280	"file": "/data/device_log/data0000.out"}
{"v": 1	"t": 160680	"P": 1009.0	"F": 1}
{"v": 1	"t": 160700	"P": 1008.5	"F": 1}
{"v": 1	"t": 160721	"P": 1003.0	"F": 1}
{"v": 1	"t": 160741	"P": 1007.25	"F": 1}
{"v": 1	"t": 160761	"P": 1009.5	"F": 2}
{"v": 1	"t": 160782	"P": 1006.25	"F": 1}
{"v": 1	"t": 160802	"P": 1001.5	"F": 1}
{"v": 1	"t": 160823	"P": 1010.0	"F": 1}
{"v": 1	"t": 160843	"P": 1008.0	"F": 1}
{"v": 1	"t": 160863	"P": 1003.5	"F": 1}
{"v": 1	"t": 160884	"P": 1004.5	"F": 1}
{"v": 1	"t": 160904	"P": 1009.5	"F": 1}
{"v": 1	"t": 160924	"P": 1005.25	"F": 1}
{"v": 1	"t": 160945	"P": 1003.25	"F": 1}
{"v": 1	"t": 160965	"P": 1009.0	"F": 1}
{"v": 1	"t": 160985	"P": 1008.0	"F": 1}
{"v": 1	"t": 161006	"P": 1002.75	"F": 1}
{"v": 1	"t": 161026	"P": 1005.5	"F": 1}
{"v": 1	"t": 161046	"P": 1011.25	"F": 1}
{"v": 1	"t": 161067	"P": 1005.75	"F": 1}
{"v": 1	"t": 161087	"P": 1004.0	"F": 1}
{"v": 1	"t": 161108	"P": 1009.5	"F": 1}
{"v": 1	"t": 161128	"P": 1008.25	"F": 1}
{"v": 1	"t": 161148	"P": 1003.0	"F": 1}
{"v": 1	"t": 161169	"P": 1005.75	"F": 1}
{"v": 1	"t": 161189	"P": 1009.25	"F": 1}
{"v": 1	"t": 161209	"P": 1004.5	"F": 1}
{"v": 1	"t": 161230	"P": 1002.25	"F": 1}
{"v": 1	"t": 161250	"P": 1009.75	"F": 1}
{"v": 1	"t": 161270	"P": 1009.0	"F": 1}
{"v": 1	"t": 161291	"P": 1001.25	"F": 1}
{"v": 1	"t": 161311	"P": 1006.5	"F": 2}
{"v": 1	"t": 161332	"P": 1010.25	"F": 1}
{"v": 1	"t": 161352	"P": 1004.25	"F": 2}
{"v": 1	"t": 161372	"P": 1003.25	"F": 1}
{"v": 1	"t": 161393	"P": 1009.75	"F": 1}
{"v": 1	"t": 161413	"P": 1006.0	"F": 1}
{"v": 1	"t": 161433	"P": 1002.0	"F": 1}
{"v": 1	"t": 161454	"P": 1008.0	"F": 1}
{"v": 1	"t": 161474	"P": 1008.25	"F": 1}
{"v": 1	"t": 161494	"P": 1004.25	"F": 1}
{"v": 1	"t": 161515	"P": 1004.25	"F": 1}
{"v": 1	"t": 161535	"P": 1011.25	"F": 1}
{"v": 1	"t": 161555	"P": 1007.25	"F": 1}
{"v": 1	"t": 161576	"P": 1003.0	"F": 2}
{"v": 1	"t": 161596	"P": 1005.75	"F": 1}
{"v": 1	"t": 161617	"P": 1008.5	"F": 1}
{"v": 1	"t": 161637	"P": 1004.25	"F": 2}
{"v": 1	"t": 161657	"P": 1004.25	"F": 1}
{"v": 1	"t": 161678	"P": 1009.75	"F": 1	"C": 46.46	"D": 3330	"sn": 54091929832280	"file": "/data/device_log/data0000.out"}
{"v": 1	"t": 161698	"P": 1007.5	"F": 1}
{"v": 1	"t": 161718	"P": 1003.0	"F": 1}
{"v": 1	"t": 161739	"P": 1006.75	"F": 1}
{"v": 1	"t": 161759	"P": 1011.0	"F": 2}
{"v": 1	"t": 161779	"P": 1004.25	"F": 1}
{"v": 1	"t": 161800	"P": 1003.0	"F": 2}
{"v": 1	"t": 161820	"P": 1010.75	"F": 1}
{"v": 1	"t": 161840	"P": 1007.25	"F": 1}
{"v": 1	"t": 161861	"P": 1001.75	"F": 1}
{"v": 1	"t": 161881	"P": 1009.5	"F": 1}
{"v": 1	"t": 161902	"P": 1007.75	"F": 1}
{"v": 1	"t": 161922	"P": 1003.5	"F": 1}
{"v": 1	"t": 161942	"P": 1005.75	"F": 1}
{"v": 1	"t": 161963	"P": 1010.75	"F": 1}
{"v": 1	"t": 161983	"P": 1005.25	"F": 1}
{"v": 1	"t": 162003	"P": 1002.0	"F": 1}
{"v": 1	"t": 162024	"P": 1009.0	"F": 1}
{"v": 1	"t": 162044	"P": 1007.75	"F": 1}
{"v": 1	"t": 162064	"P": 1003.75	"F": 1}
{"v": 1	"t": 162085	"P": 1005.25	"F": 1}
{"v": 1	"t": 162105	"P": 1010.75	"F": 2}
{"v": 1	"t": 162126	"P": 1005.75	"F": 1}
{"v": 1	"t": 162146	"P": 1003.25	"F": 1}
{"v": 1	"t": 162166	"P": 1008.0	"F": 1}
{"v": 1	"t": 162187	"P": 1007.75	"F": 2}
{"v": 1	"t": 162207	"P": 1003.75	"F": 1}
{"v": 1	"t": 162227	"P": 1006.25	"F": 2}
{"v": 1	"t": 162248	"P": 1011.75	"F": 1}
{"v": 1	"t": 162268	"P": 1005.25	"F": 1}
{"v": 1	"t": 162288	"P": 1005.0	"F": 1}
{"v": 1	"t": 162309	"P": 1008.5	"F": 1}
{"v": 1	"t": 162329	"P": 1006.75	"F": 1}
{"v": 1	"t": 162349	"P": 1003.0	"F": 1}
{"v": 1	"t": 162370	"P": 1006.5	"F": 2}
{"v": 1	"t": 162390	"P": 1008.5	"F": 1}
{"v": 1	"t": 162411	"P": 1004.75	"F": 1}
{"v": 1	"t": 162431	"P": 1003.0	"F": 1}
{"v": 1	"t": 162451	"P": 1010.75	"F": 1}
{"v": 1	"t": 162472	"P": 1008.75	"F": 1}
{"v": 1	"t": 162492	"P": 1004.5	"F": 1}
{"v": 1	"t": 162512	"P": 1003.0	"F": 1}
{"v": 1	"t": 162533	"P": 1010.25	"F": 1}
{"v": 1	"t": 162553	"P": 1005.25	"F": 1}
{"v": 1	"t": 162573	"P": 1003.25	"F": 1}
{"v": 1	"t": 162594	"P": 1009.25	"F": 1}
{"v": 1	"t": 162614	"P": 1008.25	"F": 1}
{"v": 1	"t": 162635	"P": 1002.5	"F": 1}
{"v": 1	"t": 162655	"P": 1005.75	"F": 2}
{"v": 1	"t": 162675	"P": 1009.0	"F": 2}
{"v": 1	"t": 162696	"P": 1004.0	"F": 1	"C": 46.485	"D": 3330	"sn": 54091929832280	"file": "/data/device_log/data0000.out"}
{"v": 1	"t": 162716	"P": 1005.5	"F": 1}
{"v": 1	"t": 162736	"P": 1011.5	"F": 2}
{"v": 1	"t": 162757	"P": 1004.75	"F": 1}
{"v": 1	"t": 162777	"P": 1002.25	"F": 1}
{"v": 1	"t": 162798	"P": 1010.75	"F": 1}
{"v": 1	"t": 162818	"P": 1005.75	"F": 1}
{"v": 1	"t": 162838	"P": 1002.75	"F": 1}
{"v": 1	"t": 162859	"P": 1010.0	"F": 1}
{"v": 1	"t": 162879	"P": 1007.0	"F": 1}
{"v": 1	"t": 162900	"P": 1003.75	"F": 1}
{"v": 1	"t": 162920	"P": 1009.5	"F": 1}
{"v": 1	"t": 162941	"P": 1007.75	"F": 1}
{"v": 1	"t": 162961	"P": 1002.0	"F": 1}
{"v": 1	"t": 162981	"P": 1007.75	"F": 1}
{"v": 1	"t": 163002	"P": 1008.75	"F": 1}
{"v": 1	"t": 163022	"P": 1002.5	"F": 1}
{"v": 1	"t": 163042	"P": 1008.25	"F": 1}
{"v": 1	"t": 163063	"P": 1008.0	"F": 1}
{"v": 1	"t": 163083	"P": 1003.0	"F": 1}
{"v": 1	"t": 163104	"P": 1005.5	"F": 1}
{"v": 1	"t": 163124	"P": 1010.5	"F": 1}
{"v": 1	"t": 163144	"P": 1004.25	"F": 1}
{"v": 1	"t": 163165	"P": 1003.25	"F": 1}
{"v": 1	"t": 163185	"P": 1008.5	"F": 1}
{"v": 1	"t": 163205	"P": 1008.25	"F": 1}
{"v": 1	"t": 163226	"P": 1003.0	"F": 1}
{"v": 1	"t": 163246	"P": 1004.0	"F": 1}
{"v": 1	"t": 163266	"P": 1008.0	"F": 1}
{"v": 1	"t": 163287	"P": 1006.25	"F": 1}
{"v": 1	"t": 163307	"P": 1002.75	"F": 1}
{"v": 1	"t": 163328	"P": 1009.0	"F": 1}
{"v": 1	"t": 163348	"P": 1007.25	"F": 1}
{"v": 1	"t": 163368	"P": 1003.5	"F": 1}
{"v": 1	"t": 163389	"P": 1006.25	"F": 2}
{"v": 1	"t": 163409	"P": 1009.75	"F": 1}
{"v": 1	"t": 163429	"P": 1005.0	"F": 1}
{"v": 1	"t": 163450	"P": 1003.25	"F": 1}
{"v": 1	"t": 163470	"P": 1011.5	"F": 1}
{"v": 1	"t": 163490	"P": 1005.0	"F": 1}
{"v": 1	"t": 163511	"P": 1001.5	"F": 2}
{"v": 1	"t": 163531	"P": 1005.75	"F": 2}
{"v": 1	"t": 163552	"P": 1008.75	"F": 1}
{"v": 1	"t": 163572	"P": 1003.75	"F": 1}
{"v": 1	"t": 163592	"P": 1004.75	"F": 1}
{"v": 1	"t": 163613	"P": 1010.75	"F": 1}
{"v": 1	"t": 163633	"P": 1004.5	"F": 1}
{"v": 1	"t": 163653	"P": 1000.75	"F": 1}
{"v": 1	"t": 163674	"P": 1010.25	"F": 1}
{"v": 1	"t": 163694	"P": 1007.75	"F": 2}
{"v": 1	"t": 163715	"P": 1003.25	"F": 1	"C": 46.51	"D": 3330	"sn": 54091929832280	"file": "/data/device_log/data0000.out"}
{"v": 1	"t": 163735	"P": 1006.25	"F": 1}
{"v": 1	"t": 163755	"P": 1009.0	"F": 1}
{"v": 1	"t": 163776	"P": 1004.5	"F": 1}
{"v": 1	"t": 163796	"P": 1001.5	"F": 1}
{"v": 1	"t": 163816	"P": 1009.5	"F": 1}
{"v": 1	"t": 163837	"P": 1006.5	"F": 1}
{"v": 1	"t": 163857	"P": 1003.5	"F": 1}
{"v": 1	"t": 163877	"P": 1008.0	"F": 1}
{"v": 1	"t": 163898	"P": 1009.25	"F": 2}
{"v": 1	"t": 163918	"P": 1005.5	"F": 1}
{"v": 1	"t": 163939	"P": 1003.75	"F": 1}
{"v": 1	"t": 163959	"P": 1009.75	"F": 1}
{"v": 1	"t": 163979	"P": 1006.5	"F": 1}
{"v": 1	"t": 164000	"P": 1003.25	"F": 2}
{"v": 1	"t": 164020	"P": 1005.25	"F": 1}
{"v": 1	"t": 164040	"P": 1009.25	"F": 1}
{"v": 1	"t": 164061	"P": 1004.5	"F": 1}
{"v": 1	"t": 164081	"P": 1004.75	"F": 2}
{"v": 1	"t": 164101	"P": 1009.5	"F": 1}
{"v": 1	"t": 164122	"P": 1008.0	"F": 1}
{"v": 1	"t": 164142	"P": 1002.5	"F": 1}
{"v": 1	"t": 164162	"P": 1007.5	"F": 2}
{"v": 1	"t": 164183	"P": 1009.0	"F": 1}
{"v": 1	"t": 164203	"P": 1006.0	"F": 1}
{"v": 1	"t": 164223	"P": 1004.5	"F": 1}
{"v": 1	"t": 164244	"P": 1010.25	"F": 1}
{"v": 1	"t": 164264	"P": 1007.75	"F": 1}
{"v": 1	"t": 164285	"P": 1003.75	"F": 1}
{"v": 1	"t": 164305	"P": 1007.5	"F": 1}
{"v": 1	"t": 164325	"P": 1008.75	"F": 2}
{"v": 1	"t": 164346	"P": 1001.75	"F": 2}
{"v": 1	"t": 164366	"P": 1006.25	"F": 2}
{"v": 1	"t": 164386	"P": 1011.0	"F": 1}
{"v": 1	"t": 164407	"P": 1006.5	"F": 1}
{"v": 1	"t": 164427	"P": 1003.25	"F": 1}
{"v": 1	"t": 164448	"P": 1010.5	"F": 1}
{"v": 1	"t": 164468	"P": 1007.75	"F": 1}
{"v": 1	"t": 164488	"P": 1002.25	"F": 1}
{"v": 1	"t": 164509	"P": 1004.75	"F": 1}
{"v": 1	"t": 164529	"P": 1009.75	"F": 1}
{"v": 1	"t": 164549	"P": 1006.5	"F": 1}
{"v": 1	"t": 164570	"P": 1003.25	"F": 2}
{"v": 1	"t": 164590	"P": 1007.75	"F": 2}
{"v": 1	"t": 164610	"P": 1007.25	"F": 2}
{"v": 1	"t": 164631	"P": 1003.25	"F": 1}
{"v": 1	"t": 164651	"P": 1005.0	"F": 1}
{"v": 1	"t": 164671	"P": 1007.5	"F": 1}
{"v": 1	"t": 164692	"P": 1006.0	"F": 1}
{"v": 1	"t": 164712	"P": 1004.0	"F": 1}
{"v": 1	"t": 164733	"P": 1010.25	"F": 2	"C": 46.55	"D": 3330	"sn": 54091929832280	"file": "/data/device_log/data0000.out"}
{"v": 1	"t": 164753	"P": 1008.0	"F": 2}
{"v": 1	"t": 164773	"P": 1003.0	"F": 1}
{"v": 1	"t": 164794	"P": 1006.0	"F": 1}
{"v": 1	"t": 164814	"P": 1010.5	"F": 1}
{"v": 1	"t": 164834	"P": 1005.0	"F": 1}
{"v": 1	"t": 164855	"P": 1003.25	"F": 1}
{"v": 1	"t": 164875	"P": 1009.5	"F": 1}
{"v": 1	"t": 164895	"P": 1008.25	"F": 1}
{"v": 1	"t": 164916	"P": 1001.5	"F": 1}
{"v": 1	"t": 164936	"P": 1006.5	"F": 1}
{"v": 1	"t": 164956	"P": 1008.75	"F": 1}
{"v": 1	"t": 164977	"P": 1004.0	"F": 1}
{"v": 1	"t": 164997	"P": 1003.25	"F": 1}
{"v": 1	"t": 165018	"P": 1010.25	"F": 1}
{"v": 1	"t": 165038	"P": 1006.75	"F": 1}
{"v": 1	"t": 165058	"P": 1003.5	"F": 1}
{"v": 1	"t": 165079	"P": 1007.5	"F": 1}
{"v": 1	"t": 165099	"P": 1009.0	"F": 1}
{"v": 1	"t": 165119	"P": 1004.5	"F": 1}
{"v": 1	"t": 165140	"P": 1003.0	"F": 1}
{"v": 1	"t": 165160	"P": 1012.5	"F": 1}
{"v": 1	"t": 165180	"P": 1006.5	"F": 1}
{"v": 1	"t": 165201	"P": 1001.75	"F": 1}
{"v": 1	"t": 165221	"P": 1007.0	"F": 1}
{"v": 1	"t": 165242	"P": 1008.5	"F": 1}
{"v": 1	"t": 165262	"P": 1004.0	"F": 1}
{"v": 1	"t": 165282	"P": 1002.5	"F": 1}
{"v": 1	"t": 165303	"P": 1008.0	"F": 1}
{"v": 1	"t": 165323	"P": 1007.75	"F": 2}
{"v": 1	"t": 165343	"P": 1003.0	"F": 1}
{"v": 1	"t": 165364	"P": 1006.75	"F": 1}
{"v": 1	"t": 165384	"P": 1009.25	"F": 1}
{"v": 1	"t": 165404	"P": 1005.75	"F": 1}
{"v": 1	"t": 165425	"P": 1003.0	"F": 1}
{"v": 1	"t": 165445	"P": 1010.0	"F": 1}
{"v": 1	"t": 165465	"P": 1007.0	"F": 1}
{"v": 1	"t": 165486	"P": 1003.5	"F": 1}
{"v": 1	"t": 165506	"P": 1005.5	"F": 1}
{"v": 1	"t": 165527	"P": 1007.5	"F": 2}
{"v": 1	"t": 165547	"P": 1003.5	"F": 2}
{"v": 1	"t": 165567	"P": 1003.25	"F": 1}
{"v": 1	"t": 165588	"P": 1010.5	"F": 2}
{"v": 1	"t": 165608	"P": 1007.5	"F": 2}
{"v": 1	"t": 165628	"P": 1003.75	"F": 1}
{"v": 1	"t": 165649	"P": 1006.25	"F": 2}
{"v": 1	"t": 165669	"P": 1008.25	"F": 1}
{"v": 1	"t": 165689	"P": 1005.75	"F": 1}
{"v": 1	"t": 165710	"P": 1002.75	"F": 2}
{"v": 1	"t": 165730	"P": 1010.75	"F": 2}
{"v": 1	"t": 165750	"P": 1006.5	"F": 2	"C": 46.6	"D": 3329	"sn": 54091929832280	"file": "/data/device_log/data0000.out"}
{"v": 1	"t": 165771	"P": 1002.5	"F": 2}
{"v": 1	"t": 165791	"P": 1007.75	"F": 2}
{"v": 1	"t": 165812	"P": 1009.0	"F": 2}
{"v": 1	"t": 165832	"P": 1004.75	"F": 1}
{"v": 1	"t": 165852	"P": 1003.5	"F": 2}
{"v": 1	"t": 165873	"P": 1009.25	"F": 2}
{"v": 1	"t": 165893	"P": 1006.5	"F": 1}
{"v": 1	"t": 165913	"P": 1003.0	"F": 2}
{"v": 1	"t": 165934	"P": 1008.5	"F": 1}
{"v": 1	"t": 165954	"P": 1010.25	"F": 2}
{"v": 1	"t": 165974	"P": 1004.0	"F": 1}
{"v": 1	"t": 165995	"P": 1004.25	"F": 2}
{"v": 1	"t": 166015	"P": 1009.75	"F": 1}
{"v": 1	"t": 166035	"P": 1007.0	"F": 2}
{"v": 1	"t": 166056	"P": 1003.0	"F": 1}
{"v": 1	"t": 166076	"P": 1006.75	"F": 1}
{"v": 1	"t": 166097	"P": 1010.25	"F": 2}
{"v": 1	"t": 166117	"P": 1005.75	"F": 1}
{"v": 1	"t": 166137	"P": 1004.25	"F": 1}
{"v": 1	"t": 166158	"P": 1011.5	"F": 1}
{"v": 1	"t": 166178	"P": 1006.25	"F": 1}
{"v": 1	"t": 166198	"P": 1002.5	"F": 2}
{"v": 1	"t": 166219	"P": 1008.0	"F": 2}
{"v": 1	"t": 166239	"P": 1009.75	"F": 1}
{"v": 1	"t": 166259	"P": 1004.5	"F": 2}
{"v": 1	"t": 166280	"P": 1003.25	"F": 1}
{"v": 1	"t": 166300	"P": 1009.5	"F": 1}
{"v": 1	"t": 166320	"P": 1005.5	"F": 2}
{"v": 1	"t": 166341	"P": 1003.25	"F": 1}
{"v": 1	"t": 166361	"P": 1007.25	"F": 1}
{"v": 1	"t": 166382	"P": 1009.25	"F": 1}
{"v": 1	"t": 166402	"P": 1002.5	"F": 1}
{"v": 1	"t": 166422	"P": 1004.75	"F": 1}
{"v": 1	"t": 166443	"P": 1010.25	"F": 2}
{"v": 1	"t": 166463	"P": 1005.25	"F": 1}
{"v": 1	"t": 166483	"P": 1001.25	"F": 1}
{"v": 1	"t": 166504	"P": 1010.5	"F": 1}
{"v": 1	"t": 166524	"P": 1007.5	"F": 1}
{"v": 1	"t": 166545	"P": 1003.25	"F": 2}
{"v": 1	"t": 166565	"P": 1007.25	"F": 1}
{"v": 1	"t": 166585	"P": 1009.75	"F": 1}
{"v": 1	"t": 166606	"P": 1005.5	"F": 1}
{"v": 1	"t": 166626	"P": 1004.0	"F": 1}
{"v": 1	"t": 166646	"P": 1010.25	"F": 1}
{"v": 1	"t": 166667	"P": 1006.0	"F": 1}
{"v": 1	"t": 166687	"P": 1002.0	"F": 1}
{"v": 1	"t": 166707	"P": 1007.5	"F": 1}
{"v": 1	"t": 166728	"P": 1008.75	"F": 1}
{"v": 1	"t": 166748	"P": 1004.5	"F": 1}
{"v": 1	"t": 166769	"P": 1004.25	"F": 1	"C": 46.595	"D": 3329	"sn": 54091929832280	"file": "/data/device_log/data0000.out"}
{"v": 1	"t": 166789	"P": 1009.75	"F": 1}
{"v": 1	"t": 166809	"P": 1008.0	"F": 1}
{"v": 1	"t": 166830	"P": 1001.0	"F": 1}
{"v": 1	"t": 166850	"P": 1010.25	"F": 1}
{"v": 1	"t": 166870	"P": 1006.5	"F": 1}
{"v": 1	"t": 166891	"P": 1002.25	"F": 1}
{"v": 1	"t": 166911	"P": 1007.75	"F": 1}
{"v": 1	"t": 166932	"P": 1009.0	"F": 1}
{"v": 1	"t": 166952	"P": 1004.25	"F": 1}
{"v": 1	"t": 166972	"P": 1004.25	"F": 1}
{"v": 1	"t": 166993	"P": 1011.0	"F": 1}
{"v": 1	"t": 167013	"P": 1004.75	"F": 1}
{"v": 1	"t": 167033	"P": 1004.0	"F": 1}
{"v": 1	"t": 167054	"P": 1008.25	"F": 1}
{"v": 1	"t": 167074	"P": 1009.0	"F": 1}
{"v": 1	"t": 167094	"P": 1003.75	"F": 1}
{"v": 1	"t": 167115	"P": 1004.0	"F": 1}
{"v": 1	"t": 167135	"P": 1009.5	"F": 1}
{"v": 1	"t": 167156	"P": 1008.5	"F": 1}
{"v": 1	"t": 167176	"P": 1004.75	"F": 1}
{"v": 1	"t": 167196	"P": 1008.0	"F": 1}
{"v": 1	"t": 167217	"P": 1008.75	"F": 1}
{"v": 1	"t": 167237	"P": 1003.75	"F": 1}
{"v": 1	"t": 167257	"P": 1003.0	"F": 1}
{"v": 1	"t": 167278	"P": 1012.5	"F": 1}
{"v": 1	"t": 167298	"P": 1005.75	"F": 1}
{"v": 1	"t": 167318	"P": 1002.0	"F": 1}
{"v": 1	"t": 167339	"P": 1007.75	"F": 1}
{"v": 1	"t": 167359	"P": 1009.0	"F": 1}
{"v": 1	"t": 167379	"P": 1003.25	"F": 1}
{"v": 1	"t": 167400	"P": 1004.0	"F": 1}
{"v": 1	"t": 167420	"P": 1009.0	"F": 1}
{"v": 1	"t": 167440	"P": 1005.5	"F": 1}
{"v": 1	"t": 167461	"P": 1002.75	"F": 1}
{"v": 1	"t": 167481	"P": 1008.0	"F": 1}
{"v": 1	"t": 167502	"P": 1009.25	"F": 1}
{"v": 1	"t": 167522	"P": 1005.0	"F": 1}
{"v": 1	"t": 167542	"P": 1004.5	"F": 1}
{"v": 1	"t": 167563	"P": 1011.0	"F": 1}
{"v": 1	"t": 167583	"P": 1008.0	"F": 1}
{"v": 1	"t": 167603	"P": 1003.75	"F": 1}
{"v": 1	"t": 167624	"P": 1008.25	"F": 1}
{"v": 1	"t": 167644	"P": 1008.75	"F": 1}
{"v": 1	"t": 167664	"P": 1003.75	"F": 1}
{"v": 1	"t": 167685	"P": 1004.75	"F": 1}
{"v": 1	"t": 167705	"P": 1011.25	"F": 1}
{"v": 1	"t": 167726	"P": 1007.0	"F": 1}
{"v": 1	"t": 167746	"P": 1003.25	"F": 1}
{"v": 1	"t": 167766	"P": 1010.0	"F": 1}
{"v": 1	"t": 167787	"P": 1007.5	"F": 1	"C": 46.61	"D": 3329	"sn": 54091929832280	"file": "/data/device_log/data0000.out"}
{"v": 1	"t": 167807	"P": 1002.75	"F": 1}
{"v": 1	"t": 167827	"P": 1004.0	"F": 1}
{"v": 1	"t": 167848	"P": 1010.5	"F": 1}
{"v": 1	"t": 167868	"P": 1006.5	"F": 1}
{"v": 1	"t": 167888	"P": 1002.0	"F": 1}
{"v": 1	"t": 167909	"P": 1009.0	"F": 1}
{"v": 1	"t": 167929	"P": 1008.75	"F": 1}
{"v": 1	"t": 167949	"P": 1003.0	"F": 1}
{"v": 1	"t": 167970	"P": 1004.75	"F": 1}
{"v": 1	"t": 167990	"P": 1009.5	"F": 1}
{"v": 1	"t": 168011	"P": 1004.0	"F": 1}
{"v": 1	"t": 168031	"P": 1003.25	"F": 1}
{"v": 1	"t": 168051	"P": 1008.25	"F": 1}
{"v": 1	"t": 168072	"P": 1008.0	"F": 1}
{"v": 1	"t": 168092	"P": 1007.0	"F": 1}
{"v": 1	"t": 168112	"P": 1003.0	"F": 1}
{"v": 1	"t": 168133	"P": 1011.25	"F": 1}
{"v": 1	"t": 168153	"P": 1006.0	"F": 1}
{"v": 1	"t": 168173	"P": 1003.0	"F": 1}
{"v": 1	"t": 168194	"P": 1007.0	"F": 1}
{"v": 1	"t": 168214	"P": 1009.75	"F": 1}
{"v": 1	"t": 168234	"P": 1005.5	"F": 1}
{"v": 1	"t": 168255	"P": 1003.5	"F": 1}
{"v": 1	"t": 168275	"P": 1009.5	"F": 1}
{"v": 1	"t": 168295	"P": 1006.75	"F": 1}
{"v": 1	"t": 168316	"P": 1003.25	"F": 1}
{"v": 1	"t": 168336	"P": 1007.0	"F": 1}
{"v": 1	"t": 168357	"P": 1005.25	"F": 1}
{"v": 1	"t": 168377	"P": 1002.75	"F": 1}
{"v": 1	"t": 168397	"P": 1006.0	"F": 2}
{"v": 1	"t": 168418	"P": 1010.25	"F": 1}
{"v": 1	"t": 168438	"P": 1004.5	"F": 1}
{"v": 1	"t": 168458	"P": 998.75	"F": 1}
{"v": 1	"t": 168479	"P": 1007.75	"F": 1}
{"v": 1	"t": 168499	"P": 1009.5	"F": 1}
{"v": 1	"t": 168519	"P": 1004.0	"F": 1}
{"v": 1	"t": 168540	"P": 1002.25	"F": 1}
{"v": 1	"t": 168560	"P": 1010.75	"F": 1}
{"v": 1	"t": 168580	"P": 1008.0	"F": 1}
{"v": 1	"t": 168601	"P": 1002.25	"F": 1}
{"v": 1	"t": 168621	"P": 1008.25	"F": 1}
{"v": 1	"t": 168642	"P": 1009.0	"F": 1}
{"v": 1	"t": 168662	"P": 1003.0	"F": 1}
{"v": 1	"t": 168682	"P": 1003.75	"F": 1}
{"v": 1	"t": 168703	"P": 1009.25	"F": 1}
{"v": 1	"t": 168723	"P": 1005.25	"F": 1}
{"v": 1	"t": 168743	"P": 1001.5	"F": 1}
{"v": 1	"t": 168764	"P": 1006.25	"F": 1}
{"v": 1	"t": 168784	"P": 1008.5	"F": 1}
{"v": 1	"t": 168804	"P": 1004.25	"F": 1	"C": 46.675	"D": 3328	"sn": 54091929832280	"file": "/data/device_log/data0000.out"}
{"v": 1	"t": 168825	"P": 1002.5	"F": 1}
{"v": 1	"t": 168845	"P": 1010.0	"F": 1}
{"v": 1	"t": 168865	"P": 1006.25	"F": 1}
{"v": 1	"t": 168886	"P": 1001.25	"F": 1}
{"v": 1	"t": 168906	"P": 1006.25	"F": 1}
{"v": 1	"t": 168927	"P": 1008.0	"F": 1}
{"v": 1	"t": 168947	"P": 1004.5	"F": 1}
{"v": 1	"t": 168967	"P": 1003.75	"F": 1}
{"v": 1	"t": 168988	"P": 1010.75	"F": 1}
{"v": 1	"t": 169008	"P": 1006.5	"F": 1}
{"v": 1	"t": 169028	"P": 1000.5	"F": 1}
{"v": 1	"t": 169049	"P": 1006.75	"F": 1}
{"v": 1	"t": 169069	"P": 1009.25	"F": 1}
{"v": 1	"t": 169089	"P": 1003.5	"F": 1}
{"v": 1	"t": 169110	"P": 1005.25	"F": 1}
{"v": 1	"t": 169130	"P": 1008.75	"F": 1}
{"v": 1	"t": 169150	"P": 1008.25	"F": 1}
{"v": 1	"t": 169171	"P": 1002.25	"F": 1}
{"v": 1	"t": 169191	"P": 1006.5	"F": 1}
{"v": 1	"t": 169212	"P": 1007.75	"F": 1}
{"v": 1	"t": 169232	"P": 1004.25	"F": 1}
{"v": 1	"t": 169252	"P": 1003.5	"F": 1}
{"v": 1	"t": 169273	"P": 1008.5	"F": 1}
{"v": 1	"t": 169293	"P": 1007.5	"F": 1}
{"v": 1	"t": 169313	"P": 1002.5	"F": 1}
{"v": 1	"t": 169334	"P": 1008.0	"F": 1}
{"v": 1	"t": 169354	"P": 1007.5	"F": 1}
{"v": 1	"t": 169374	"P": 1004.0	"F": 1}
{"v": 1	"t": 169395	"P": 1005.75	"F": 1}
{"v": 1	"t": 169415	"P": 1009.0	"F": 2}
{"v": 1	"t": 169436	"P": 1004.75	"F": 1}
{"v": 1	"t": 169456	"P": 1002.5	"F": 1}
{"v": 1	"t": 169476	"P": 1009.75	"F": 1}
{"v": 1	"t": 169497	"P": 1008.5	"F": 1}
{"v": 1	"t": 169517	"P": 1004.5	"F": 1}
{"v": 1	"t": 169537	"P": 1005.75	"F": 1}
{"v": 1	"t": 169558	"P": 1011.25	"F": 1}
{"v": 1	"t": 169578	"P": 1004.75	"F": 1}
{"v": 1	"t": 169598	"P": 1005.5	"F": 1}
{"v": 1	"t": 169619	"P": 1009.0	"F": 1}
{"v": 1	"t": 169639	"P": 1008.25	"F": 1}
{"v": 1	"t": 169659	"P": 1003.0	"F": 1}
{"v": 1	"t": 169680	"P": 1006.25	"F": 1}
{"v": 1	"t": 169700	"P": 1009.5	"F": 1}
{"v": 1	"t": 169721	"P": 1006.25	"F": 1}
{"v": 1	"t": 169741	"P": 1001.25	"F": 1}
{"v": 1	"t": 169761	"P": 1009.75	"F": 1}
{"v": 1	"t": 169782	"P": 1007.0	"F": 1}
{"v": 1	"t": 169802	"P": 1003.5	"F": 1}
{"v": 1	"t": 169822	"P": 1007.5	"F": 1	"C": 46.695	"D": 3328	"sn": 54091929832280	"file": "/data/device_log/data0000.out"}
{"v": 1	"t": 169843	"P": 1009.5	"F": 1}
{"v": 1	"t": 169863	"P": 1005.0	"F": 1}
{"v": 1	"t": 169883	"P": 1002.75	"F": 1}
{"v": 1	"t": 169904	"P": 1009.75	"F": 1}
{"v": 1	"t": 169924	"P": 1008.0	"F": 1}
{"v": 1	"t": 169945	"P": 1004.25	"F": 1}
{"v": 1	"t": 169965	"P": 1004.0	"F": 1}
{"v": 1	"t": 169985	"P": 1009.5	"F": 1}
{"v": 1	"t": 170006	"P": 1005.0	"F": 1}
{"v": 1	"t": 170026	"P": 1002.75	"F": 1}
{"v": 1	"t": 170046	"P": 1011.0	"F": 1}
{"v": 1	"t": 170067	"P": 1008.5	"F": 1}
{"v": 1	"t": 170087	"P": 1005.0	"F": 1}
{"v": 1	"t": 170107	"P": 1005.75	"F": 1}
{"v": 1	"t": 170128	"P": 1008.25	"F": 1}
{"v": 1	"t": 170148	"P": 1005.0	"F": 1}
{"v": 1	"t": 170168	"P": 1002.75	"F": 1}
{"v": 1	"t": 170189	"P": 1008.5	"F": 1}
{"v": 1	"t": 170209	"P": 1007.5	"F": 1}
{"v": 1	"t": 170230	"P": 1002.75	"F": 1}
{"v": 1	"t": 170250	"P": 1005.25	"F": 1}
{"v": 1	"t": 170270	"P": 1009.25	"F": 1}
{"v": 1	"t": 170291	"P": 1004.5	"F": 1}
{"v": 1	"t": 170311	"P": 1001.5	"F": 1}
{"v": 1	"t": 170332	"P": 1009.25	"F": 1}
{"v": 1	"t": 170352	"P": 1002.75	"F": 1}
{"v": 1	"t": 170372	"P": 1004.0	"F": 1}
{"v": 1	"t": 170393	"P": 1011.5	"F": 1}
{"v": 1	"t": 170413	"P": 1005.5	"F": 2}
{"v": 1	"t": 170433	"P": 1003.5	"F": 1}
{"v": 1	"t": 170454	"P": 1010.5	"F": 1}
{"v": 1	"t": 170474	"P": 1007.5	"F": 1}
{"v": 1	"t": 170494	"P": 1004.25	"F": 1}
{"v": 1	"t": 170515	"P": 1002.5	"F": 1}
{"v": 1	"t": 170535	"P": 1009.75	"F": 1}
{"v": 1	"t": 170555	"P": 1007.5	"F": 1}
{"v": 1	"t": 170576	"P": 1001.25	"F": 1}
{"v": 1	"t": 170596	"P": 1008.0	"F": 1}
{"v": 1	"t": 170617	"P": 1009.0	"F": 1}
{"v": 1	"t": 170637	"P": 1003.5	"F": 1}
{"v": 1	"t": 170657	"P": 1003.5	"F": 1}
{"v": 1	"t": 170678	"P": 1010.5	"F": 1}
{"v": 1	"t": 170698	"P": 1007.75	"F": 1}
{"v": 1	"t": 170718	"P": 1002.75	"F": 1}
{"v": 1	"t": 170739	"P": 1008.75	"F": 1}
{"v": 1	"t": 170759	"P": 1008.75	"F": 1}
{"v": 1	"t": 170779	"P": 1004.0	"F": 1}
{"v": 1	"t": 170800	"P": 1002.25	"F": 1}
{"v": 1	"t": 170820	"P": 1008.25	"F": 1}
{"v": 1	"t": 170840	"P": 1006.25	"F": 1	"C": 46.755	"D": 3327	"sn": 54091929832280	"file": "/data/device_log/data0000.out"}
{"v": 1	"t": 170861	"P": 1002.75	"F": 1}
{"v": 1	"t": 170881	"P": 1006.5	"F": 1}
{"v": 1	"t": 170902	"P": 1011.5	"F": 1}
{"v": 1	"t": 170922	"P": 1004.75	"F": 1}
{"v": 1	"t": 170942	"P": 1004.0	"F": 1}
{"v": 1	"t": 170963	"P": 1011.0	"F": 1}
{"v": 1	"t": 170983	"P": 1008.0	"F": 1}
{"v": 1	"t": 171003	"P": 1003.5	"F": 1}
{"v": 1	"t": 171024	"P": 1009.0	"F": 1}
{"v": 1	"t": 171044	"P": 1007.5	"F": 1}
{"v": 1	"t": 171064	"P": 1005.75	"F": 1}
{"v": 1	"t": 171085	"P": 1007.0	"F": 1}
{"v": 1	"t": 171105	"P": 1008.5	"F": 1}
{"v": 1	"t": 171126	"P": 1006.5	"F": 1}
{"v": 1	"t": 171146	"P": 1004.5	"F": 1}
{"v": 1	"t": 171166	"P": 1008.0	"F": 1}
{"v": 1	"t": 171187	"P": 1009.0	"F": 1}
{"v": 1	"t": 171207	"P": 1005.0	"F": 1}
{"v": 1	"t": 171227	"P": 1005.75	"F": 1}
{"v": 1	"t": 171248	"P": 1009.75	"F": 1}
{"v": 1	"t": 171268	"P": 1007.75	"F": 1}
{"v": 1	"t": 171288	"P": 1003.75	"F": 1}
{"v": 1	"t": 171309	"P": 1008.25	"F": 1}
{"v": 1	"t": 171329	"P": 1009.25	"F": 1}
{"v": 1	"t": 171349	"P": 1005.25	"F": 1}
{"v": 1	"t": 171370	"P": 1006.5	"F": 1}
{"v": 1	"t": 171390	"P": 1011.25	"F": 1}
{"v": 1	"t": 171411	"P": 1007.5	"F": 1}
{"v": 1	"t": 171431	"P": 1002.75	"F": 1}
{"v": 1	"t": 171451	"P": 1008.25	"F": 1}
{"v": 1	"t": 171472	"P": 1007.75	"F": 1}
{"v": 1	"t": 171492	"P": 1003.75	"F": 1}
{"v": 1	"t": 171512	"P": 1004.75	"F": 1}
{"v": 1	"t": 171533	"P": 1011.25	"F": 1}
{"v": 1	"t": 171553	"P": 1007.5	"F": 1}
{"v": 1	"t": 171573	"P": 1002.0	"F": 1}
{"v": 1	"t": 171594	"P": 1008.25	"F": 1}
{"v": 1	"t": 171614	"P": 1006.75	"F": 1}
{"v": 1	"t": 171634	"P": 1004.0	"F": 1}
{"v": 1	"t": 171655	"P": 1004.75	"F": 1}
{"v": 1	"t": 171675	"P": 1010.0	"F": 1}
{"v": 1	"t": 171696	"P": 1006.25	"F": 1}
{"v": 1	"t": 171716	"P": 1003.75	"F": 1}
{"v": 1	"t": 171736	"P": 1010.25	"F": 1}
{"v": 1	"t": 171757	"P": 1008.5	"F": 1}
{"v": 1	"t": 171777	"P": 1000.75	"F": 1}
{"v": 1	"t": 171797	"P": 1005.5	"F": 1}
{"v": 1	"t": 171818	"P": 1009.25	"F": 1}
{"v": 1	"t": 171838	"P": 1004.25	"F": 1}
{"v": 1	"t": 171858	"P": 1003.0	"F": 1	"C": 46.81	"D": 3326	"sn": 54091929832280	"file": "/data/device_log/data0000.out"}
{"v": 1	"t": 171879	"P": 1010.0	"F": 1}
{"v": 1	"t": 171899	"P": 1006.75	"F": 1}
{"v": 1	"t": 171920	"P": 1002.0	"F": 1}
{"v": 1	"t": 171940	"P": 1006.25	"F": 1}
{"v": 1	"t": 171960	"P": 1009.75	"F": 1}
{"v": 1	"t": 171981	"P": 1005.25	"F": 1}
{"v": 1	"t": 172001	"P": 1003.25	"F": 1}
{"v": 1	"t": 172021	"P": 1007.25	"F": 1}
{"v": 1	"t": 172042	"P": 1008.25	"F": 1}
{"v": 1	"t": 172062	"P": 1002.25	"F": 1}
{"v": 1	"t": 172082	"P": 1006.0	"F": 1}
{"v": 1	"t": 172103	"P": 1010.25	"F": 1}
{"v": 1	"t": 172123	"P": 1006.5	"F": 1}
{"v": 1	"t": 172143	"P": 1003.25	"F": 1}
{"v": 1	"t": 172164	"P": 1009.25	"F": 1}
{"v": 1	"t": 172184	"P": 1008.5	"F": 1}
{"v": 1	"t": 172204	"P": 1003.25	"F": 1}
{"v": 1	"t": 172225	"P": 1005.75	"F": 1}
{"v": 1	"t": 172245	"P": 1009.75	"F": 1}
{"v": 1	"t": 172266	"P": 1005.5	"F": 1}
{"v": 1	"t": 172286	"P": 1002.0	"F": 1}
{"v": 1	"t": 172306	"P": 1010.5	"F": 1}
{"v": 1	"t": 172327	"P": 1008.0	"F": 1}
{"v": 1	"t": 172347	"P": 1004.75	"F": 1}
{"v": 1	"t": 172367	"P": 1006.5	"F": 1}
{"v": 1	"t": 172388	"P": 1010.5	"F": 1}
{"v": 1	"t": 172408	"P": 1007.25	"F": 1}
{"v": 1	"t": 172428	"P": 1003.75	"F": 1}
{"v": 1	"t": 172449	"P": 1011.0	"F": 1}
{"v": 1	"t": 172469	"P": 1007.75	"F": 1}
{"v": 1	"t": 172490	"P": 1003.25	"F": 1}
{"v": 1	"t": 172510	"P": 1007.0	"F": 1}
{"v": 1	"t": 172530	"P": 1010.25	"F": 1}
{"v": 1	"t": 172551	"P": 1005.5	"F": 1}
{"v": 1	"t": 172571	"P": 1006.0	"F": 1}
{"v": 1	"t": 172591	"P": 1011.25	"F": 1}
{"v": 1	"t": 172612	"P": 1008.75	"F": 1}
{"v": 1	"t": 172632	"P": 1004.5	"F": 1}
{"v": 1	"t": 172652	"P": 1009.75	"F": 1}
{"v": 1	"t": 172673	"P": 1009.0	"F": 1}
{"v": 1	"t": 172693	"P": 1002.5	"F": 1}
{"v": 1	"t": 172714	"P": 1005.0	"F": 1}
{"v": 1	"t": 172734	"P": 1010.25	"F": 1}
{"v": 1	"t": 172754	"P": 1006.25	"F": 1}
{"v": 1	"t": 172775	"P": 1003.75	"F": 1}
{"v": 1	"t": 172795	"P": 1010.0	"F": 1}
{"v": 1	"t": 172815	"P": 1008.25	"F": 1}
{"v": 1	"t": 172836	"P": 1004.25	"F": 1}
{"v": 1	"t": 172856	"P": 1006.25	"F": 1}
{"v": 1	"t": 172876	"P": 1010.5	"F": 1	"C": 46.815	"D": 3326	"sn": 54091929832280	"file": "/data/device_log/data0000.out"}
{"v": 1	"t": 172897	"P": 1005.75	"F": 1}
{"v": 1	"t": 172917	"P": 1003.75	"F": 2}
{"v": 1	"t": 172938	"P": 1011.25	"F": 1}
{"v": 1	"t": 172958	"P": 1007.5	"F": 1}
{"v": 1	"t": 172978	"P": 1002.75	"F": 1}
{"v": 1	"t": 172999	"P": 1007.0	"F": 1}
{"v": 1	"t": 173019	"P": 1009.75	"F": 1}
{"v": 1	"t": 173039	"P": 1005.25	"F": 1}
{"v": 1	"t": 173060	"P": 1002.0	"F": 1}
{"v": 1	"t": 173080	"P": 1006.75	"F": 1}
{"v": 1	"t": 173100	"P": 1010.25	"F": 1}
{"v": 1	"t": 173120	"P": 1007.0	"F": 1}
{"v": 1	"t": 173141	"P": 1004.25	"F": 1}
{"v": 1	"t": 173161	"P": 1002.5	"F": 1}
{"v": 1	"t": 173181	"P": 1010.0	"F": 2}
{"v": 1	"t": 173201	"P": 1010.25	"F": 1}
{"v": 1	"t": 173222	"P": 1005.75	"F": 1}
{"v": 1	"t": 173242	"P": 1004.25	"F": 1}
{"v": 1	"t": 173262	"P": 1003.5	"F": 1}
{"v": 1	"t": 173282	"P": 1011.25	"F": 1}
{"v": 1	"t": 173303	"P": 1010.0	"F": 1}
{"v": 1	"t": 173323	"P": 1006.25	"F": 1}
{"v": 1	"t": 173343	"P": 1004.0	"F": 1}
{"v": 1	"t": 173364	"P": 1005.5	"F": 1}
{"v": 1	"t": 173384	"P": 1011.25	"F": 1}
{"v": 1	"t": 173404	"P": 1007.25	"F": 1}
{"v": 1	"t": 173424	"P": 1005.5	"F": 1}
{"v": 1	"t": 173445	"P": 1004.0	"F": 1}
{"v": 1	"t": 173465	"P": 1006.5	"F": 1}
{"v": 1	"t": 173485	"P": 1010.75	"F": 1}
{"v": 1	"t": 173505	"P": 1008.25	"F": 1}
{"v": 1	"t": 173526	"P": 1005.25	"F": 1}
{"v": 1	"t": 173546	"P": 1004.0	"F": 1}
{"v": 1	"t": 173566	"P": 1007.5	"F": 1}
{"v": 1	"t": 173586	"P": 1011.25	"F": 1}
{"v": 1	"t": 173607	"P": 1007.5	"F": 1}
{"v": 1	"t": 173627	"P": 1003.5	"F": 1}
{"v": 1	"t": 173647	"P": 1004.5	"F": 1}
{"v": 1	"t": 173667	"P": 1011.5	"F": 1}
{"v": 1	"t": 173688	"P": 1009.75	"F": 1}
{"v": 1	"t": 173708	"P": 1006.0	"F": 1}
{"v": 1	"t": 173728	"P": 1003.25	"F": 1}
{"v": 1	"t": 173749	"P": 1007.0	"F": 1}
{"v": 1	"t": 173769	"P": 1012.25	"F": 1}
{"v": 1	"t": 173789	"P": 1005.75	"F": 2}
{"v": 1	"t": 173809	"P": 1002.75	"F": 1}
{"v": 1	"t": 173830	"P": 1006.25	"F": 1}
{"v": 1	"t": 173850	"P": 1012.5	"F": 1}
{"v": 1	"t": 173870	"P": 1008.0	"F": 1}
{"v": 1	"t": 173891	"P": 1006.75	"F": 1	"C": 46.835	"D": 3326	"sn": 54091929832280	"file": "/data/device_log/data0000.out"}
{"v": 1	"t": 173911	"P": 1003.75	"F": 1}
{"v": 1	"t": 173931	"P": 1009.75	"F": 1}
{"v": 1	"t": 173952	"P": 1009.0	"F": 1}
{"v": 1	"t": 173972	"P": 1003.75	"F": 1}
{"v": 1	"t": 173992	"P": 1003.5	"F": 1}
{"v": 1	"t": 174012	"P": 1009.0	"F": 1}
{"v": 1	"t": 174033	"P": 1009.5	"F": 1}
{"v": 1	"t": 174053	"P": 1005.25	"F": 1}
{"v": 1	"t": 174073	"P": 1002.75	"F": 1}
{"v": 1	"t": 174094	"P": 1007.5	"F": 1}
{"v": 1	"t": 174114	"P": 1010.75	"F": 1}
{"v": 1	"t": 174134	"P": 1005.75	"F": 1}
{"v": 1	"t": 174155	"P": 1002.0	"F": 1}
{"v": 1	"t": 174175	"P": 1008.0	"F": 1}
{"v": 1	"t": 174195	"P": 1010.0	"F": 1}
{"v": 1	"t": 174215	"P": 1008.75	"F": 1}
{"v": 1	"t": 174236	"P": 1003.5	"F": 1}
{"v": 1	"t": 174256	"P": 1002.75	"F": 1}
{"v": 1	"t": 174276	"P": 1010.0	"F": 1}
{"v": 1	"t": 174296	"P": 1011.25	"F": 1}
{"v": 1	"t": 174317	"P": 1007.75	"F": 1}
{"v": 1	"t": 174337	"P": 1001.5	"F": 1}
{"v": 1	"t": 174357	"P": 1003.25	"F": 1}
{"v": 1	"t": 174378	"P": 1009.75	"F": 1}
{"v": 1	"t": 174398	"P": 1008.5	"F": 1}
{"v": 1	"t": 174418	"P": 1005.5	"F": 1}
{"v": 1	"t": 174438	"P": 1004.25	"F": 1}
{"v": 1	"t": 174459	"P": 1007.25	"F": 1}
{"v": 1	"t": 174479	"P": 1010.25	"F": 1}
{"v": 1	"t": 174499	"P": 1007.5	"F": 1}
{"v": 1	"t": 174519	"P": 1004.75	"F": 1}
{"v": 1	"t": 174540	"P": 1003.0	"F": 1}
{"v": 1	"t": 174560	"P": 1008.5	"F": 1}
{"v": 1	"t": 174580	"P": 1010.75	"F": 1}
{"v": 1	"t": 174600	"P": 1007.0	"F": 1}
{"v": 1	"t": 174621	"P": 1003.0	"F": 1}
{"v": 1	"t": 174641	"P": 1004.25	"F": 1}
{"v": 1	"t": 174661	"P": 1008.5	"F": 1}
{"v": 1	"t": 174681	"P": 1010.75	"F": 1}
{"v": 1	"t": 174702	"P": 1005.5	"F": 1}
{"v": 1	"t": 174722	"P": 1003.75	"F": 1}
{"v": 1	"t": 174742	"P": 1003.5	"F": 1}
{"v": 1	"t": 174763	"P": 1010.25	"F": 1}
{"v": 1	"t": 174783	"P": 1009.0	"F": 1}
{"v": 1	"t": 174803	"P": 1007.0	"F": 1}
{"v": 1	"t": 174823	"P": 1003.25	"F": 1}
{"v": 1	"t": 174844	"P": 1008.0	"F": 1}
{"v": 1	"t": 174864	"P": 1009.25	"F": 1}
{"v": 1	"t": 174884	"P": 1008.0	"F": 1}
{"v": 1	"t": 174905	"P": 1003.5	"F": 1	"C": 46.845	"D": 3326	"sn": 54091929832280	"file": "/data/device_log/data0000.out"}
{"v": 1	"t": 174925	"P": 1007.5	"F": 1}
{"v": 1	"t": 174945	"P": 1012.25	"F": 1}
{"v": 1	"t": 174965	"P": 1006.25	"F": 1}
{"v": 1	"t": 174986	"P": 1004.0	"F": 1}
{"v": 1	"t": 175006	"P": 1001.75	"F": 1}
{"v": 1	"t": 175026	"P": 1007.25	"F": 1}
{"v": 1	"t": 175046	"P": 1009.25	"F": 2}
{"v": 1	"t": 175067	"P": 1006.75	"F": 1}
{"v": 1	"t": 175087	"P": 1004.5	"F": 1}
{"v": 1	"t": 175107	"P": 1003.75	"F": 1}
{"v": 1	"t": 175127	"P": 1008.25	"F": 1}
{"v": 1	"t": 175148	"P": 1009.5	"F": 1}
{"v": 1	"t": 175168	"P": 1006.5	"F": 1}
{"v": 1	"t": 175188	"P": 1003.75	"F": 1}
{"v": 1	"t": 175208	"P": 1004.75	"F": 1}
{"v": 1	"t": 175229	"P": 1010.25	"F": 1}
{"v": 1	"t": 175249	"P": 1009.0	"F": 1}
{"v": 1	"t": 175269	"P": 1006.25	"F": 1}
{"v": 1	"t": 175290	"P": 1004.25	"F": 1}
{"v": 1	"t": 175310	"P": 1001.75	"F": 1}
{"v": 1	"t": 175330	"P": 1011.5	"F": 1}
{"v": 1	"t": 175350	"P": 1009.25	"F": 1}
{"v": 1	"t": 175371	"P": 1006.0	"F": 1}
{"v": 1	"t": 175391	"P": 1002.5	"F": 1}
{"v": 1	"t": 175411	"P": 1006.5	"F": 1}
{"v": 1	"t": 175431	"P": 1012.25	"F": 1}
{"v": 1	"t": 175452	"P": 1006.5	"F": 1}
{"v": 1	"t": 175472	"P": 1003.5	"F": 1}
{"v": 1	"t": 175492	"P": 1002.75	"F": 1}
{"v": 1	"t": 175512	"P": 1006.75	"F": 1}
{"v": 1	"t": 175533	"P": 1009.5	"F": 1}
{"v": 1	"t": 175553	"P": 1007.0	"F": 1}
{"v": 1	"t": 175573	"P": 1003.0	"F": 1}
{"v": 1	"t": 175594	"P": 1006.25	"F": 1}
{"v": 1	"t": 175614	"P": 1011.0	"F": 1}
{"v": 1	"t": 175634	"P": 1008.0	"F": 1}
{"v": 1	"t": 175654	"P": 1003.75	"F": 1}
{"v": 1	"t": 175675	"P": 1003.5	"F": 1}
{"v": 1	"t": 175695	"P": 1011.5	"F": 1}
{"v": 1	"t": 175715	"P": 1009.25	"F": 1}
{"v": 1	"t": 175735	"P": 1003.75	"F": 2}
{"v": 1	"t": 175756	"P": 1005.0	"F": 1}
{"v": 1	"t": 175776	"P": 1003.5	"F": 1}
{"v": 1	"t": 175796	"P": 1009.75	"F": 1}
{"v": 1	"t": 175817	"P": 1009.0	"F": 1}
{"v": 1	"t": 175837	"P": 1005.75	"F": 1}
{"v": 1	"t": 175857	"P": 1003.5	"F": 1}
{"v": 1	"t": 175877	"P": 1006.25	"F": 1}
{"v": 1	"t": 175898	"P": 1011.75	"F": 1}
{"v": 1	"t": 175918	"P": 1008.75	"F": 1	"C": 46.88	"D": 3326	"sn": 54091929832280	"file": "/data/device_log/data0000.out"}
{"v": 1	"t": 175938	"P": 1004.75	"F": 1}
{"v": 1	"t": 175958	"P": 1004.75	"F": 1}
{"v": 1	"t": 175979	"P": 1009.25	"F": 1}
{"v": 1	"t": 175999	"P": 1010.25	"F": 1}
{"v": 1	"t": 176019	"P": 1005.5	"F": 1}
{"v": 1	"t": 176040	"P": 1004.0	"F": 1}
{"v": 1	"t": 176060	"P": 1006.5	"F": 1}
{"v": 1	"t": 176080	"P": 1012.25	"F": 1}
{"v": 1	"t": 176100	"P": 1007.75	"F": 1}
{"v": 1	"t": 176121	"P": 1004.25	"F": 1}
{"v": 1	"t": 176141	"P": 1003.0	"F": 1}
{"v": 1	"t": 176161	"P": 1008.75	"F": 1}
{"v": 1	"t": 176181	"P": 1011.25	"F": 1}
{"v": 1	"t": 176202	"P": 1007.0	"F": 2}
{"v": 1	"t": 176222	"P": 1003.5	"F": 1}
{"v": 1	"t": 176242	"P": 1004.5	"F": 1}
{"v": 1	"t": 176263	"P": 1011.25	"F": 1}
{"v": 1	"t": 176283	"P": 1008.0	"F": 1}
{"v": 1	"t": 176303	"P": 1003.25	"F": 1}
{"v": 1	"t": 176324	"P": 1004.75	"F": 1}
{"v": 1	"t": 176344	"P": 1010.25	"F": 1}
{"v": 1	"t": 176364	"P": 1006.5	"F": 1}
{"v": 1	"t": 176384	"P": 1003.75	"F": 1}
{"v": 1	"t": 176405	"P": 1005.5	"F": 1}
{"v": 1	"t": 176425	"P": 1011.5	"F": 1}
{"v": 1	"t": 176445	"P": 1008.75	"F": 1}
{"v": 1	"t": 176466	"P": 1006.0	"F": 2}
{"v": 1	"t": 176486	"P": 1001.5	"F": 1}
{"v": 1	"t": 176506	"P": 1008.25	"F": 1}
{"v": 1	"t": 176526	"P": 1009.25	"F": 2}
{"v": 1	"t": 176547	"P": 1006.25	"F": 1}
{"v": 1	"t": 176567	"P": 1003.75	"F": 1}
{"v": 1	"t": 176587	"P": 1002.5	"F": 1}
{"v": 1	"t": 176608	"P": 1011.25	"F": 1}
{"v": 1	"t": 176628	"P": 1009.25	"F": 1}
{"v": 1	"t": 176648	"P": 1005.75	"F": 1}
{"v": 1	"t": 176668	"P": 1003.75	"F": 1}
{"v": 1	"t": 176689	"P": 1007.25	"F": 1}
{"v": 1	"t": 176709	"P": 1011.75	"F": 1}
{"v": 1	"t": 176729	"P": 1006.0	"F": 1}
{"v": 1	"t": 176749	"P": 1004.25	"F": 1}
{"v": 1	"t": 176770	"P": 1003.25	"F": 1}
{"v": 1	"t": 176790	"P": 1008.5	"F": 1}
{"v": 1	"t": 176810	"P": 1010.25	"F": 1}
{"v": 1	"t": 176830	"P": 1006.5	"F": 1}
{"v": 1	"t": 176851	"P": 1004.25	"F": 1}
{"v": 1	"t": 176871	"P": 1005.0	"F": 1}
{"v": 1	"t": 176891	"P": 1010.5	"F": 1}
{"v": 1	"t": 176912	"P": 1008.75	"F": 1}
{"v": 1	"t": 176932	"P": 1004.25	"F": 1	"C": 46.92	"D": 3326	"sn": 54091929832280	"file": "/data/device_log/data0000.out"}
{"v": 1	"t": 176952	"P": 1004.25	"F": 1}
{"v": 1	"t": 176972	"P": 1008.5	"F": 1}
{"v": 1	"t": 176993	"P": 1007.5	"F": 1}
{"v": 1	"t": 177013	"P": 1004.75	"F": 1}
{"v": 1	"t": 177033	"P": 1003.0	"F": 1}
{"v": 1	"t": 177054	"P": 1008.5	"F": 1}
{"v": 1	"t": 177074	"P": 1009.25	"F": 1}
{"v": 1	"t": 177094	"P": 1005.0	"F": 1}
{"v": 1	"t": 177114	"P": 1004.25	"F": 1}
{"v": 1	"t": 177135	"P": 1007.0	"F": 1}
{"v": 1	"t": 177155	"P": 1011.25	"F": 1}
{"v": 1	"t": 177175	"P": 1008.25	"F": 1}
{"v": 1	"t": 177196	"P": 1004.25	"F": 1}
{"v": 1	"t": 177216	"P": 1001.0	"F": 1}
{"v": 1	"t": 177236	"P": 1007.0	"F": 1}
{"v": 1	"t": 177256	"P": 1010.0	"F": 1}
{"v": 1	"t": 177277	"P": 1006.75	"F": 1}
{"v": 1	"t": 177297	"P": 1003.0	"F": 1}
{"v": 1	"t": 177317	"P": 1005.25	"F": 1}
{"v": 1	"t": 177338	"P": 1011.25	"F": 1}
{"v": 1	"t": 177358	"P": 1008.5	"F": 1}
{"v": 1	"t": 177378	"P": 1005.25	"F": 1}
{"v": 1	"t": 177398	"P": 1002.25	"F": 1}
{"v": 1	"t": 177419	"P": 1005.75	"F": 1}
{"v": 1	"t": 177439	"P": 1010.5	"F": 1}
{"v": 1	"t": 177459	"P": 1007.25	"F": 1}
{"v": 1	"t": 177479	"P": 1004.0	"F": 1}
{"v": 1	"t": 177500	"P": 1004.5	"F": 1}
{"v": 1	"t": 177520	"P": 1008.75	"F": 1}
{"v": 1	"t": 177540	"P": 1010.25	"F": 1}
{"v": 1	"t": 177560	"P": 1006.25	"F": 1}
{"v": 1	"t": 177581	"P": 1004.25	"F": 1}
{"v": 1	"t": 177601	"P": 1003.5	"F": 1}
{"v": 1	"t": 177621	"P": 1013.25	"F": 1}
{"v": 1	"t": 177642	"P": 1008.0	"F": 1}
{"v": 1	"t": 177662	"P": 1004.25	"F": 1}
{"v": 1	"t": 177682	"P": 1004.0	"F": 1}
{"v": 1	"t": 177702	"P": 1010.0	"F": 1}
{"v": 1	"t": 177723	"P": 1008.25	"F": 1}
{"v": 1	"t": 177743	"P": 1004.5	"F": 1}
{"v": 1	"t": 177763	"P": 1002.5	"F": 1}
{"v": 1	"t": 177784	"P": 1006.75	"F": 1}
{"v": 1	"t": 177804	"P": 1011.25	"F": 1}
{"v": 1	"t": 177824	"P": 1006.5	"F": 1}
{"v": 1	"t": 177844	"P": 1003.5	"F": 1}
{"v": 1	"t": 177865	"P": 1005.0	"F": 1}
{"v": 1	"t": 177885	"P": 1010.5	"F": 1}
{"v": 1	"t": 177905	"P": 1007.75	"F": 1}
{"v": 1	"t": 177926	"P": 1004.5	"F": 1}
{"v": 1	"t": 177946	"P": 1005.5	"F": 1	"C": 46.93	"D": 3326	"sn": 54091929832280	"file": "/data/device_log/data0000.out"}
{"v": 1	"t": 177966	"P": 1010.75	"F": 1}
{"v": 1	"t": 177987	"P": 1008.0	"F": 1}
{"v": 1	"t": 178007	"P": 1003.75	"F": 1}
{"v": 1	"t": 178027	"P": 1005.75	"F": 1}
{"v": 1	"t": 178048	"P": 1010.75	"F": 1}
{"v": 1	"t": 178068	"P": 1008.0	"F": 1}
{"v": 1	"t": 178088	"P": 1003.75	"F": 1}
{"v": 1	"t": 178108	"P": 1002.0	"F": 1}
{"v": 1	"t": 178129	"P": 1009.25	"F": 1}
{"v": 1	"t": 178149	"P": 1007.5	"F": 1}
{"v": 1	"t": 178169	"P": 1004.75	"F": 2}
{"v": 1	"t": 178190	"P": 1003.0	"F": 1}
{"v": 1	"t": 178210	"P": 1010.0	"F": 1}
{"v": 1	"t": 178230	"P": 1009.0	"F": 1}
{"v": 1	"t": 178251	"P": 1004.0	"F": 1}
{"v": 1	"t": 178271	"P": 1003.0	"F": 1}
{"v": 1	"t": 178291	"P": 1010.0	"F": 1}
{"v": 1	"t": 178312	"P": 1009.25	"F": 1}
{"v": 1	"t": 178332	"P": 1005.25	"F": 1}
{"v": 1	"t": 178352	"P": 1002.25	"F": 1}
{"v": 1	"t": 178372	"P": 1006.75	"F": 1}
{"v": 1	"t": 178393	"P": 1010.0	"F": 1}
{"v": 1	"t": 178413	"P": 1007.75	"F": 1}
{"v": 1	"t": 178433	"P": 1003.5	"F": 1}
{"v": 1	"t": 178454	"P": 1004.25	"F": 1}
{"v": 1	"t": 178474	"P": 1009.5	"F": 1}
{"v": 1	"t": 178494	"P": 1007.0	"F": 1}
{"v": 1	"t": 178514	"P": 1005.25	"F": 1}
{"v": 1	"t": 178535	"P": 1002.75	"F": 1}
{"v": 1	"t": 178555	"P": 1007.25	"F": 2}
{"v": 1	"t": 178575	"P": 1009.5	"F": 1}
{"v": 1	"t": 178595	"P": 1007.75	"F": 1}
{"v": 1	"t": 178616	"P": 1003.25	"F": 2}
{"v": 1	"t": 178636	"P": 1005.0	"F": 1}
{"v": 1	"t": 178656	"P": 1010.25	"F": 1}
{"v": 1	"t": 178677	"P": 1011.25	"F": 1}
{"v": 1	"t": 178697	"P": 1005.5	"F": 1}
{"v": 1	"t": 178717	"P": 1002.0	"F": 1}
{"v": 1	"t": 178737	"P": 1008.0	"F": 1}
{"v": 1	"t": 178758	"P": 1010.75	"F": 2}
{"v": 1	"t": 178778	"P": 1008.25	"F": 1}
{"v": 1	"t": 178798	"P": 1006.75	"F": 1}
{"v": 1	"t": 178818	"P": 1002.5	"F": 1}
{"v": 1	"t": 178839	"P": 1009.5	"F": 1}
{"v": 1	"t": 178859	"P": 1009.25	"F": 1}
{"v": 1	"t": 178879	"P": 1004.25	"F": 1}
{"v": 1	"t": 178900	"P": 1004.25	"F": 1}
{"v": 1	"t": 178920	"P": 1006.75	"F": 1}
{"v": 1	"t": 178940	"P": 1009.5	"F": 1}
{"v": 1	"t": 178960	"P": 1008.0	"F": 1	"C": 47.0	"D": 3325	"sn": 54091929832280	"file": "/data/device_log/data0000.out"}
{"v": 1	"t": 178981	"P": 1004.0	"F": 1}
{"v": 1	"t": 179001	"P": 1004.75	"F": 1}
{"v": 1	"t": 179021	"P": 1011.75	"F": 1}
{"v": 1	"t": 179042	"P": 1007.0	"F": 2}
{"v": 1	"t": 179062	"P": 1002.0	"F": 1}
{"v": 1	"t": 179082	"P": 1005.0	"F": 1}
{"v": 1	"t": 179102	"P": 1010.5	"F": 1}
{"v": 1	"t": 179123	"P": 1009.5	"F": 1}
{"v": 1	"t": 179143	"P": 1006.75	"F": 1}
{"v": 1	"t": 179163	"P": 1003.75	"F": 1}
{"v": 1	"t": 179184	"P": 1006.0	"F": 1}
{"v": 1	"t": 179204	"P": 1009.0	"F": 1}
{"v": 1	"t": 179224	"P": 1009.25	"F": 1}
{"v": 1	"t": 179244	"P": 1005.75	"F": 1}
{"v": 1	"t": 179265	"P": 1003.25	"F": 1}
{"v": 1	"t": 179285	"P": 1009.25	"F": 2}
{"v": 1	"t": 179305	"P": 1011.75	"F": 1}
{"v": 1	"t": 179325	"P": 1005.25	"F": 1}
{"v": 1	"t": 179346	"P": 1002.75	"F": 1}
{"v": 1	"t": 179366	"P": 1006.25	"F": 1}
{"v": 1	"t": 179386	"P": 1009.75	"F": 2}
{"v": 1	"t": 179407	"P": 1009.5	"F": 1}
{"v": 1	"t": 179427	"P": 1002.75	"F": 1}
{"v": 1	"t": 179447	"P": 1004.25	"F": 1}
{"v": 1	"t": 179467	"P": 1011.5	"F": 1}
{"v": 1	"t": 179488	"P": 1009.75	"F": 1}
{"v": 1	"t": 179508	"P": 1006.0	"F": 1}
{"v": 1	"t": 179528	"P": 1003.5	"F": 1}
{"v": 1	"t": 179549	"P": 1005.75	"F": 1}
{"v": 1	"t": 179569	"P": 1010.25	"F": 1}
{"v": 1	"t": 179589	"P": 1006.5	"F": 1}
{"v": 1	"t": 179609	"P": 1004.0	"F": 1}
{"v": 1	"t": 179630	"P": 1004.0	"F": 1}
{"v": 1	"t": 179650	"P": 1010.25	"F": 1}
{"v": 1	"t": 179670	"P": 1009.5	"F": 1}
{"v": 1	"t": 179691	"P": 1005.75	"F": 1}
{"v": 1	"t": 179711	"P": 1004.0	"F": 1}
{"v": 1	"t": 179731	"P": 1007.75	"F": 1}
{"v": 1	"t": 179751	"P": 1009.25	"F": 1}
{"v": 1	"t": 179772	"P": 1006.5	"F": 1}
{"v": 1	"t": 179792	"P": 1005.25	"F": 1}
{"v": 1	"t": 179812	"P": 1005.0	"F": 1}
{"v": 1	"t": 179833	"P": 1010.75	"F": 1}
{"v": 1	"t": 179853	"P": 1006.75	"F": 1}
{"v": 1	"t": 179873	"P": 1004.75	"F": 2}
{"v": 1	"t": 179893	"P": 1000.75	"F": 1}
{"v": 1	"t": 179914	"P": 1007.5	"F": 1}
{"v": 1	"t": 179934	"P": 1010.75	"F": 1}
{"v": 1	"t": 179954	"P": 1006.0	"F": 1}
{"v": 1	"t": 179975	"P": 1003.5	"F": 1	"C": 47.015	"D": 3325	"sn": 54091929832280	"file": "/data/device_log/data0000.out"}
{"v": 1	"t": 179995	"P": 1005.5	"F": 1}
{"v": 1	"t": 180015	"P": 1010.25	"F": 1}
{"v": 1	"t": 180035	"P": 1008.25	"F": 1}
{"v": 1	"t": 180056	"P": 1004.5	"F": 1}
{"v": 1	"t": 180076	"P": 1003.75	"F": 1}
{"v": 1	"t": 180096	"P": 1008.75	"F": 1}
{"v": 1	"t": 180116	"P": 1010.25	"F": 1}
{"v": 1	"t": 180137	"P": 1005.5	"F": 1}
{"v": 1	"t": 180157	"P": 1002.5	"F": 1}
{"v": 1	"t": 180177	"P": 1006.0	"F": 1}
{"v": 1	"t": 180198	"P": 1010.75	"F": 1}
{"v": 1	"t": 180218	"P": 1007.75	"F": 1}
{"v": 1	"t": 180238	"P": 1007.25	"F": 1}
{"v": 1	"t": 180258	"P": 1001.5	"F": 1}
{"v": 1	"t": 180279	"P": 1007.25	"F": 1}
{"v": 1	"t": 180299	"P": 1010.5	"F": 1}
{"v": 1	"t": 180319	"P": 1009.25	"F": 1}
{"v": 1	"t": 180339	"P": 1003.75	"F": 1}
{"v": 1	"t": 180360	"P": 1004.25	"F": 1}
{"v": 1	"t": 180380	"P": 1009.5	"F": 1}
{"v": 1	"t": 180401	"P": 1006.75	"F": 1}
{"v": 1	"t": 180421	"P": 1004.5	"F": 1}
{"v": 1	"t": 180441	"P": 1007.25	"F": 1}
{"v": 1	"t": 180462	"P": 1008.0	"F": 1}
{"v": 1	"t": 180482	"P": 1004.5	"F": 1}
{"v": 1	"t": 180502	"P": 1005.25	"F": 1}
{"v": 1	"t": 180523	"P": 1011.5	"F": 2}
{"v": 1	"t": 180543	"P": 1007.5	"F": 1}
{"v": 1	"t": 180563	"P": 1003.25	"F": 1}
{"v": 1	"t": 180584	"P": 1009.0	"F": 1}
{"v": 1	"t": 180604	"P": 1008.5	"F": 1}
{"v": 1	"t": 180624	"P": 1005.0	"F": 1}
{"v": 1	"t": 180645	"P": 1005.25	"F": 1}
{"v": 1	"t": 180665	"P": 1010.75	"F": 1}
{"v": 1	"t": 180685	"P": 1005.5	"F": 1}
{"v": 1	"t": 180706	"P": 1003.25	"F": 1}
{"v": 1	"t": 180726	"P": 1007.25	"F": 1}
{"v": 1	"t": 180747	"P": 1009.0	"F": 1}
{"v": 1	"t": 180767	"P": 1003.25	"F": 1}
{"v": 1	"t": 180787	"P": 1004.0	"F": 1}
{"v": 1	"t": 180808	"P": 1010.0	"F": 1}
{"v": 1	"t": 180828	"P": 1006.25	"F": 1}
{"v": 1	"t": 180848	"P": 1004.75	"F": 1}
{"v": 1	"t": 180869	"P": 1007.5	"F": 1}
{"v": 1	"t": 180889	"P": 1009.0	"F": 1}
{"v": 1	"t": 180909	"P": 1003.25	"F": 1}
{"v": 1	"t": 180930	"P": 1003.5	"F": 1}
{"v": 1	"t": 180950	"P": 1007.5	"F": 1}
{"v": 1	"t": 180971	"P": 1004.25	"F": 1}
{"v": 1	"t": 180991	"P": 1002.25	"F": 1	"C": 47.055	"D": 3325	"sn": 54091929832280	"file": "/data/device_log/data0000.out"}
{"v": 1	"t": 181011	"P": 1010.75	"F": 1}
{"v": 1	"t": 181032	"P": 1005.5	"F": 1}
{"v": 1	"t": 181052	"P": 1002.75	"F": 1}
{"v": 1	"t": 181072	"P": 1007.75	"F": 1}
{"v": 1	"t": 181093	"P": 1009.0	"F": 1}
{"v": 1	"t": 181113	"P": 1003.75	"F": 1}
{"v": 1	"t": 181134	"P": 1004.5	"F": 1}
{"v": 1	"t": 181154	"P": 1010.75	"F": 1}
{"v": 1	"t": 181174	"P": 1004.75	"F": 1}
{"v": 1	"t": 181195	"P": 1002.25	"F": 1}
{"v": 1	"t": 181215	"P": 1008.25	"F": 1}
{"v": 1	"t": 181235	"P": 1009.0	"F": 1}
{"v": 1	"t": 181256	"P": 1004.0	"F": 1}
{"v": 1	"t": 181276	"P": 1004.75	"F": 1}
{"v": 1	"t": 181296	"P": 1009.5	"F": 1}
{"v": 1	"t": 181317	"P": 1005.5	"F": 1}
{"v": 1	"t": 181337	"P": 1002.5	"F": 1}
{"v": 1	"t": 181358	"P": 1008.5	"F": 1}
{"v": 1	"t": 181378	"P": 1007.25	"F": 1}
{"v": 1	"t": 181398	"P": 1003.0	"F": 1}
{"v": 1	"t": 181419	"P": 1006.5	"F": 1}
{"v": 1	"t": 181439	"P": 1009.0	"F": 1}
{"v": 1	"t": 181459	"P": 1004.0	"F": 1}
{"v": 1	"t": 181480	"P": 1004.0	"F": 1}
{"v": 1	"t": 181500	"P": 1010.0	"F": 1}
{"v": 1	"t": 181521	"P": 1005.5	"F": 1}
{"v": 1	"t": 181541	"P": 1001.75	"F": 2}
{"v": 1	"t": 181561	"P": 1009.0	"F": 1}
{"v": 1	"t": 181582	"P": 1008.0	"F": 1}
{"v": 1	"t": 181602	"P": 1004.0	"F": 1}
{"v": 1	"t": 181622	"P": 1008.25	"F": 1}
{"v": 1	"t": 181643	"P": 1007.25	"F": 1}
{"v": 1	"t": 181663	"P": 1004.75	"F": 1}
{"v": 1	"t": 181684	"P": 1007.0	"F": 1}
{"v": 1	"t": 181704	"P": 1009.25	"F": 1}
{"v": 1	"t": 181724	"P": 1005.25	"F": 1}
{"v": 1	"t": 181745	"P": 1005.25	"F": 1}
{"v": 1	"t": 181765	"P": 1008.75	"F": 1}
{"v": 1	"t": 181786	"P": 1005.25	"F": 1}
{"v": 1	"t": 181806	"P": 1007.5	"F": 1}
{"v": 1	"t": 181826	"P": 1009.0	"F": 1}
{"v": 1	"t": 181847	"P": 1004.75	"F": 1}
{"v": 1	"t": 181867	"P": 1002.25	"F": 1}
{"v": 1	"t": 181887	"P": 1007.0	"F": 1}
{"v": 1	"t": 181908	"P": 1009.75	"F": 1}
{"v": 1	"t": 181928	"P": 1007.25	"F": 1}
{"v": 1	"t": 181948	"P": 1003.75	"F": 1}
{"v": 1	"t": 181969	"P": 1008.0	"F": 1}
{"v": 1	"t": 181989	"P": 1010.5	"F": 1}
{"v": 1	"t": 182009	"P": 1004.25	"F": 2	"C": 47.095	"D": 3325	"sn": 54091929832280	"file": "/data/device_log/data0000.out"}
{"v": 1	"t": 182030	"P": 1003.25	"F": 2}
{"v": 1	"t": 182050	"P": 1008.25	"F": 1}
{"v": 1	"t": 182070	"P": 1008.5	"F": 1}
{"v": 1	"t": 182091	"P": 1006.75	"F": 1}
{"v": 1	"t": 182111	"P": 1001.0	"F": 1}
{"v": 1	"t": 182131	"P": 1006.75	"F": 1}
{"v": 1	"t": 182151	"P": 1009.25	"F": 1}
{"v": 1	"t": 182172	"P": 1007.25	"F": 1}
{"v": 1	"t": 182192	"P": 1002.5	"F": 1}
{"v": 1	"t": 182212	"P": 1003.25	"F": 1}
{"v": 1	"t": 182232	"P": 1008.25	"F": 1}
{"v": 1	"t": 182253	"P": 1009.75	"F": 1}
{"v": 1	"t": 182273	"P": 1005.75	"F": 1}
{"v": 1	"t": 182293	"P": 1002.5	"F": 2}
{"v": 1	"t": 182314	"P": 1004.0	"F": 1}
{"v": 1	"t": 182334	"P": 1010.25	"F": 1}
{"v": 1	"t": 182354	"P": 1006.25	"F": 1}
{"v": 1	"t": 182374	"P": 1003.75	"F": 1}
{"v": 1	"t": 182395	"P": 1002.5	"F": 1}
{"v": 1	"t": 182415	"P": 1009.5	"F": 1}
{"v": 1	"t": 182435	"P": 1007.75	"F": 1}
{"v": 1	"t": 182455	"P": 1008.0	"F": 1}
{"v": 1	"t": 182476	"P": 1001.0	"F": 1}
{"v": 1	"t": 182496	"P": 1005.5	"F": 1}
{"v": 1	"t": 182516	"P": 1009.5	"F": 2}
{"v": 1	"t": 182537	"P": 1007.25	"F": 1}
{"v": 1	"t": 182557	"P": 1004.5	"F": 2}
{"v": 1	"t": 182577	"P": 1002.75	"F": 1}
{"v": 1	"t": 182597	"P": 1006.0	"F": 1}
{"v": 1	"t": 182618	"P": 1009.5	"F": 1}
{"v": 1	"t": 182638	"P": 1006.75	"F": 1}
{"v": 1	"t": 182658	"P": 997.25	"F": 1}
{"v": 1	"t": 182679	"P": 1005.5	"F": 1}
{"v": 1	"t": 182699	"P": 1010.75	"F": 1}
{"v": 1	"t": 182719	"P": 1007.0	"F": 2}
{"v": 1	"t": 182739	"P": 1004.5	"F": 2}
{"v": 1	"t": 182760	"P": 1003.75	"F": 1}
{"v": 1	"t": 182780	"P": 1010.5	"F": 1}
{"v": 1	"t": 182800	"P": 1007.0	"F": 1}
{"v": 1	"t": 182821	"P": 1005.0	"F": 1}
{"v": 1	"t": 182841	"P": 1002.75	"F": 1}
{"v": 1	"t": 182861	"P": 1010.0	"F": 1}
{"v": 1	"t": 182882	"P": 1010.5	"F": 1}
{"v": 1	"t": 182902	"P": 1004.75	"F": 1}
{"v": 1	"t": 182922	"P": 1003.75	"F": 1}
{"v": 1	"t": 182942	"P": 1007.25	"F": 1}
{"v": 1	"t": 182963	"P": 1010.25	"F": 1}
{"v": 1	"t": 182983	"P": 1006.75	"F": 1}
{"v": 1	"t": 183003	"P": 1003.5	"F": 1}
{"v": 1	"t": 183023	"P": 1002.0	"F": 2	"C": 47.095	"D": 3325	"sn": 54091929832280	"file": "/data/device_log/data0000.out"}
{"v": 1	"t": 183044	"P": 1008.5	"F": 1}
{"v": 1	"t": 183064	"P": 1008.75	"F": 1}
{"v": 1	"t": 183084	"P": 1005.25	"F": 1}
{"v": 1	"t": 183105	"P": 1001.5	"F": 1}
{"v": 1	"t": 183125	"P": 1007.25	"F": 1}
{"v": 1	"t": 183145	"P": 1010.25	"F": 1}
{"v": 1	"t": 183165	"P": 1007.25	"F": 1}
{"v": 1	"t": 183186	"P": 1005.0	"F": 1}
{"v": 1	"t": 183206	"P": 1002.5	"F": 1}
{"v": 1	"t": 183226	"P": 1009.0	"F": 1}
{"v": 1	"t": 183246	"P": 1010.0	"F": 1}
{"v": 1	"t": 183267	"P": 1005.75	"F": 1}
{"v": 1	"t": 183287	"P": 1002.75	"F": 1}
{"v": 1	"t": 183307	"P": 1004.75	"F": 1}
{"v": 1	"t": 183328	"P": 1010.0	"F": 1}
{"v": 1	"t": 183348	"P": 1008.75	"F": 1}
{"v": 1	"t": 183368	"P": 1005.25	"F": 1}
{"v": 1	"t": 183389	"P": 1004.75	"F": 1}
{"v": 1	"t": 183409	"P": 1009.25	"F": 1}
{"v": 1	"t": 183429	"P": 1007.0	"F": 1}
{"v": 1	"t": 183450	"P": 1002.75	"F": 1}
{"v": 1	"t": 183470	"P": 1009.25	"F": 1}
{"v": 1	"t": 183490	"P": 1008.0	"F": 1}
{"v": 1	"t": 183511	"P": 1005.25	"F": 1}
{"v": 1	"t": 183531	"P": 1004.25	"F": 1}
{"v": 1	"t": 183551	"P": 1012.25	"F": 1}
{"v": 1	"t": 183572	"P": 1005.25	"F": 1}
{"v": 1	"t": 183592	"P": 1004.0	"F": 1}
{"v": 1	"t": 183612	"P": 1007.5	"F": 1}
{"v": 1	"t": 183633	"P": 1009.75	"F": 1}
{"v": 1	"t": 183653	"P": 1005.0	"F": 1}
{"v": 1	"t": 183674	"P": 1005.25	"F": 1}
{"v": 1	"t": 183694	"P": 1010.25	"F": 1}
{"v": 1	"t": 183714	"P": 1006.25	"F": 1}
{"v": 1	"t": 183735	"P": 1003.5	"F": 1}
{"v": 1	"t": 183755	"P": 1008.5	"F": 1}
{"v": 1	"t": 183775	"P": 1008.0	"F": 1}
{"v": 1	"t": 183796	"P": 1005.25	"F": 1}
{"v": 1	"t": 183816	"P": 1005.25	"F": 1}
{"v": 1	"t": 183836	"P": 1009.5	"F": 1}
{"v": 1	"t": 183857	"P": 1006.0	"F": 1}
{"v": 1	"t": 183877	"P": 1002.75	"F": 1}
{"v": 1	"t": 183897	"P": 1008.25	"F": 1}
{"v": 1	"t": 183918	"P": 1009.0	"F": 1}
{"v": 1	"t": 183938	"P": 1004.5	"F": 1}
{"v": 1	"t": 183959	"P": 1003.25	"F": 1}
{"v": 1	"t": 183979	"P": 1009.75	"F": 1}
{"v": 1	"t": 183999	"P": 1006.75	"F": 1}
{"v": 1	"t": 184020	"P": 1003.0	"F": 1}
{"v": 1	"t": 184040	"P": 1008.0	"F": 1	"C": 47.165	"D": 3324	"sn": 54091929832280	"file": "/data/device_log/data0000.out"}
{"v": 1	"t": 184060	"P": 1010.5	"F": 1}
{"v": 1	"t": 184081	"P": 1004.75	"F": 1}
{"v": 1	"t": 184101	"P": 1004.75	"F": 1}
{"v": 1	"t": 184121	"P": 1011.75	"F": 1}
{"v": 1	"t": 184142	"P": 1007.5	"F": 1}
{"v": 1	"t": 184162	"P": 1002.5	"F": 1}
{"v": 1	"t": 184183	"P": 1010.0	"F": 1}
{"v": 1	"t": 184203	"P": 1009.5	"F": 1}
{"v": 1	"t": 184223	"P": 1004.0	"F": 1}
{"v": 1	"t": 184244	"P": 1005.5	"F": 1}
{"v": 1	"t": 184264	"P": 1011.75	"F": 1}
{"v": 1	"t": 184284	"P": 1004.75	"F": 1}
{"v": 1	"t": 184305	"P": 1002.75	"F": 1}
{"v": 1	"t": 184325	"P": 1008.5	"F": 1}
{"v": 1	"t": 184345	"P": 1008.5	"F": 1}
{"v": 1	"t": 184366	"P": 1003.0	"F": 1}
{"v": 1	"t": 184386	"P": 1007.25	"F": 1}
{"v": 1	"t": 184407	"P": 1010.75	"F": 1}
{"v": 1	"t": 184427	"P": 1008.0	"F": 1}
{"v": 1	"t": 184447	"P": 1001.75	"F": 1}
{"v": 1	"t": 184468	"P": 1010.25	"F": 1}
{"v": 1	"t": 184488	"P": 1007.5	"F": 1}
{"v": 1	"t": 184508	"P": 1004.25	"F": 1}
{"v": 1	"t": 184529	"P": 1006.5	"F": 1}
{"v": 1	"t": 184549	"P": 1010.25	"F": 1}
{"v": 1	"t": 184569	"P": 1005.5	"F": 1}
{"v": 1	"t": 184590	"P": 1003.5	"F": 1}
{"v": 1	"t": 184610	"P": 1010.0	"F": 1}
{"v": 1	"t": 184630	"P": 1007.25	"F": 1}
{"v": 1	"t": 184651	"P": 1003.5	"F": 1}
{"v": 1	"t": 184671	"P": 1005.75	"F": 1}
{"v": 1	"t": 184691	"P": 1009.5	"F": 2}
{"v": 1	"t": 184712	"P": 1005.75	"F": 1}
{"v": 1	"t": 184732	"P": 1002.5	"F": 2}
{"v": 1	"t": 184753	"P": 1010.25	"F": 1}
{"v": 1	"t": 184773	"P": 1007.75	"F": 1}
{"v": 1	"t": 184793	"P": 1002.5	"F": 1}
{"v": 1	"t": 184814	"P": 1007.25	"F": 2}
{"v": 1	"t": 184834	"P": 1010.25	"F": 1}
{"v": 1	"t": 184854	"P": 1006.75	"F": 1}
{"v": 1	"t": 184875	"P": 1004.5	"F": 2}
{"v": 1	"t": 184895	"P": 1010.25	"F": 1}
{"v": 1	"t": 184915	"P": 1007.0	"F": 1}
{"v": 1	"t": 184936	"P": 1003.0	"F": 1}
{"v": 1	"t": 184956	"P": 1006.0	"F": 1}
{"v": 1	"t": 184977	"P": 1008.5	"F": 1}
{"v": 1	"t": 184997	"P": 1005.0	"F": 1}
{"v": 1	"t": 185017	"P": 1004.75	"F": 1}
{"v": 1	"t": 185038	"P": 1010.0	"F": 1}
{"v": 1	"t": 185058	"P": 1007.75	"F": 1	"C": 47.14	"D": 3324	"sn": 54091929832280	"file": "/data/device_log/data0000.out"}
{"v": 1	"t": 185078	"P": 1003.75	"F": 1}
{"v": 1	"t": 185099	"P": 1005.5	"F": 1}
{"v": 1	"t": 185119	"P": 1009.75	"F": 1}
{"v": 1	"t": 185139	"P": 1006.75	"F": 1}
{"v": 1	"t": 185160	"P": 1003.75	"F": 1}
{"v": 1	"t": 185180	"P": 1010.5	"F": 1}
{"v": 1	"t": 185200	"P": 1008.0	"F": 1}
{"v": 1	"t": 185221	"P": 1002.5	"F": 1}
{"v": 1	"t": 185241	"P": 1008.25	"F": 1}
{"v": 1	"t": 185262	"P": 1008.75	"F": 1}
{"v": 1	"t": 185282	"P": 1005.0	"F": 1}
{"v": 1	"t": 185302	"P": 1003.25	"F": 1}
{"v": 1	"t": 185323	"P": 1010.25	"F": 1}
{"v": 1	"t": 185343	"P": 1007.0	"F": 1}
{"v": 1	"t": 185363	"P": 1003.25	"F": 1}
{"v": 1	"t": 185384	"P": 1008.0	"F": 1}
{"v": 1	"t": 185404	"P": 1009.25	"F": 1}
{"v": 1	"t": 185424	"P": 1005.5	"F": 1}
{"v": 1	"t": 185445	"P": 1004.5	"F": 1}
{"v": 1	"t": 185465	"P": 1008.25	"F": 1}
{"v": 1	"t": 185485	"P": 1007.0	"F": 1}
{"v": 1	"t": 185506	"P": 1001.75	"F": 1}
{"v": 1	"t": 185526	"P": 1008.0	"F": 1}
{"v": 1	"t": 185547	"P": 1008.5	"F": 1}
{"v": 1	"t": 185567	"P": 1004.25	"F": 2}
{"v": 1	"t": 185587	"P": 1004.75	"F": 1}
{"v": 1	"t": 185608	"P": 1010.75	"F": 1}
{"v": 1	"t": 185628	"P": 1005.0	"F": 2}
{"v": 1	"t": 185648	"P": 1002.75	"F": 2}
{"v": 1	"t": 185669	"P": 1009.0	"F": 2}
{"v": 1	"t": 185689	"P": 1009.25	"F": 1}
{"v": 1	"t": 185709	"P": 1003.25	"F": 2}
{"v": 1	"t": 185730	"P": 1004.5	"F": 1}
{"v": 1	"t": 185750	"P": 1011.25	"F": 1}
{"v": 1	"t": 185771	"P": 1005.25	"F": 1}
{"v": 1	"t": 185791	"P": 1002.75	"F": 1}
{"v": 1	"t": 185811	"P": 1009.5	"F": 1}
{"v": 1	"t": 185832	"P": 1007.5	"F": 1}
{"v": 1	"t": 185852	"P": 1003.25	"F": 1}
{"v": 1	"t": 185872	"P": 1007.5	"F": 1}
{"v": 1	"t": 185893	"P": 1008.5	"F": 1}
{"v": 1	"t": 185913	"P": 1003.0	"F": 1}
{"v": 1	"t": 185934	"P": 1007.75	"F": 1}
{"v": 1	"t": 185954	"P": 1007.25	"F": 1}
{"v": 1	"t": 185974	"P": 1006.25	"F": 1}
{"v": 1	"t": 185995	"P": 1003.5	"F": 1}
{"v": 1	"t": 186015	"P": 1011.75	"F": 1}
{"v": 1	"t": 186035	"P": 1006.0	"F": 1}
{"v": 1	"t": 186056	"P": 1002.25	"F": 1}
{"v": 1	"t": 186076	"P": 1007.25	"F": 1	"C": 47.215	"D": 3323	"sn": 54091929832280	"file": "/data/device_log/data0000.out"}
{"v": 1	"t": 186097	"P": 1007.5	"F": 1}
{"v": 1	"t": 186117	"P": 1005.5	"F": 1}
{"v": 1	"t": 186137	"P": 1004.75	"F": 1}
{"v": 1	"t": 186158	"P": 1011.25	"F": 1}
{"v": 1	"t": 186178	"P": 1007.5	"F": 1}
{"v": 1	"t": 186198	"P": 1002.75	"F": 1}
{"v": 1	"t": 186219	"P": 1007.0	"F": 1}
{"v": 1	"t": 186239	"P": 1007.75	"F": 2}
{"v": 1	"t": 186259	"P": 1004.5	"F": 1}
{"v": 1	"t": 186280	"P": 1004.25	"F": 1}
{"v": 1	"t": 186300	"P": 1008.75	"F": 1}
{"v": 1	"t": 186320	"P": 1005.5	"F": 1}
{"v": 1	"t": 186341	"P": 1002.75	"F": 1}
{"v": 1	"t": 186361	"P": 1005.25	"F": 2}
{"v": 1	"t": 186382	"P": 1010.5	"F": 1}
{"v": 1	"t": 186402	"P": 1004.25	"F": 1}
{"v": 1	"t": 186422	"P": 1005.5	"F": 1}
{"v": 1	"t": 186443	"P": 1013.0	"F": 1}
{"v": 1	"t": 186463	"P": 1005.0	"F": 2}
{"v": 1	"t": 186483	"P": 1005.0	"F": 2}
{"v": 1	"t": 186504	"P": 1009.25	"F": 1}
{"v": 1	"t": 186524	"P": 1009.0	"F": 1}
{"v": 1	"t": 186544	"P": 1003.75	"F": 1}
{"v": 1	"t": 186565	"P": 1006.75	"F": 2}
{"v": 1	"t": 186585	"P": 1009.5	"F": 1}
{"v": 1	"t": 186606	"P": 1006.5	"F": 1}
{"v": 1	"t": 186626	"P": 1004.0	"F": 1}
{"v": 1	"t": 186646	"P": 1010.75	"F": 2}
{"v": 1	"t": 186667	"P": 1007.25	"F": 1}
{"v": 1	"t": 186687	"P": 1003.5	"F": 1}
{"v": 1	"t": 186707	"P": 1007.25	"F": 1}
{"v": 1	"t": 186728	"P": 1010.0	"F": 1}
{"v": 1	"t": 186748	"P": 1004.25	"F": 1}
{"v": 1	"t": 186769	"P": 1002.75	"F": 1}
{"v": 1	"t": 186789	"P": 1010.0	"F": 2}
{"v": 1	"t": 186809	"P": 1008.0	"F": 1}
{"v": 1	"t": 186830	"P": 1003.0	"F": 1}
{"v": 1	"t": 186850	"P": 1008.25	"F": 1}
{"v": 1	"t": 186870	"P": 1007.75	"F": 1}
{"v": 1	"t": 186891	"P": 1003.75	"F": 1}
{"v": 1	"t": 186911	"P": 1003.25	"F": 1}
{"v": 1	"t": 186931	"P": 1002.75	"F": 1}
{"v": 1	"t": 186952	"P": 1006.0	"F": 1}
{"v": 1	"t": 186972	"P": 1004.75	"F": 1}
{"v": 1	"t": 186992	"P": 1008.75	"F": 1}
{"v": 1	"t": 187013	"P": 1008.0	"F": 1}
{"v": 1	"t": 187033	"P": 1005.25	"F": 1}
{"v": 1	"t": 187053	"P": 1003.5	"F": 1}
{"v": 1	"t": 187074	"P": 1009.5	"F": 1}
{"v": 1	"t": 187094	"P": 1007.75	"F": 1	"C": 47.22	"D": 3323	"sn": 54091929832280	"file": "/data/device_log/data0000.out"}
{"v": 1	"t": 187115	"P": 1003.0	"F": 1}
{"v": 1	"t": 187135	"P": 1007.25	"F": 1}
{"v": 1	"t": 187155	"P": 1009.5	"F": 1}
{"v": 1	"t": 187176	"P": 1006.0	"F": 1}
{"v": 1	"t": 187196	"P": 1004.75	"F": 1}
{"v": 1	"t": 187216	"P": 1009.5	"F": 1}
{"v": 1	"t": 187237	"P": 1006.75	"F": 1}
{"v": 1	"t": 187257	"P": 1003.25	"F": 1}
{"v": 1	"t": 187277	"P": 1006.5	"F": 1}
{"v": 1	"t": 187298	"P": 1009.0	"F": 1}
{"v": 1	"t": 187318	"P": 1006.0	"F": 1}
{"v": 1	"t": 187338	"P": 1004.0	"F": 1}
{"v": 1	"t": 187359	"P": 1009.75	"F": 2}
{"v": 1	"t": 187379	"P": 1008.5	"F": 2}
{"v": 1	"t": 187400	"P": 1004.5	"F": 1}
{"v": 1	"t": 187420	"P": 1008.0	"F": 1}
{"v": 1	"t": 187440	"P": 1008.75	"F": 2}
{"v": 1	"t": 187461	"P": 1005.5	"F": 2}
{"v": 1	"t": 187481	"P": 1004.75	"F": 1}
{"v": 1	"t": 187501	"P": 1010.75	"F": 1}
{"v": 1	"t": 187522	"P": 1008.5	"F": 2}
{"v": 1	"t": 187542	"P": 1002.75	"F": 1}
{"v": 1	"t": 187562	"P": 1008.75	"F": 1}
{"v": 1	"t": 187583	"P": 1007.25	"F": 1}
{"v": 1	"t": 187603	"P": 1003.75	"F": 2}
{"v": 1	"t": 187624	"P": 1004.25	"F": 1}
{"v": 1	"t": 187644	"P": 1011.0	"F": 1}
{"v": 1	"t": 187664	"P": 1006.5	"F": 1}
{"v": 1	"t": 187685	"P": 1003.5	"F": 2}
{"v": 1	"t": 187705	"P": 1008.5	"F": 1}
{"v": 1	"t": 187725	"P": 1010.0	"F": 1}
{"v": 1	"t": 187746	"P": 1004.5	"F": 2}
{"v": 1	"t": 187766	"P": 1006.25	"F": 1}
{"v": 1	"t": 187786	"P": 1010.5	"F": 2}
{"v": 1	"t": 187807	"P": 1006.75	"F": 2}
{"v": 1	"t": 187827	"P": 1004.0	"F": 1}
{"v": 1	"t": 187847	"P": 1007.75	"F": 2}
{"v": 1	"t": 187868	"P": 1009.25	"F": 1}
{"v": 1	"t": 187888	"P": 1003.5	"F": 1}
{"v": 1	"t": 187909	"P": 1004.0	"F": 1}
{"v": 1	"t": 187929	"P": 1011.0	"F": 1}
{"v": 1	"t": 187949	"P": 1007.0	"F": 1}
{"v": 1	"t": 187970	"P": 1002.75	"F": 1}
{"v": 1	"t": 187990	"P": 1007.25	"F": 1}
{"v": 1	"t": 188010	"P": 1010.0	"F": 1}
{"v": 1	"t": 188031	"P": 1003.75	"F": 1}
{"v": 1	"t": 188051	"P": 1004.5	"F": 1}
{"v": 1	"t": 188071	"P": 1011.0	"F": 1}
{"v": 1	"t": 188092	"P": 1007.75	"F": 1}
{"v": 1	"t": 188112	"P": 1003.75	"F": 1	"C": 47.255	"D": 3323	"sn": 54091929832280	"file": "/data/device_log/data0000.out"}
{"v": 1	"t": 188132	"P": 1009.5	"F": 1}
{"v": 1	"t": 188153	"P": 1008.25	"F": 1}
{"v": 1	"t": 188173	"P": 1003.75	"F": 1}
{"v": 1	"t": 188194	"P": 1003.5	"F": 1}
{"v": 1	"t": 188214	"P": 1012.0	"F": 1}
{"v": 1	"t": 188234	"P": 1007.25	"F": 1}
{"v": 1	"t": 188255	"P": 1003.5	"F": 1}
{"v": 1	"t": 188275	"P": 1008.0	"F": 1}
{"v": 1	"t": 188295	"P": 1009.5	"F": 1}
{"v": 1	"t": 188316	"P": 1004.0	"F": 1}
{"v": 1	"t": 188336	"P": 1006.0	"F": 1}
{"v": 1	"t": 188356	"P": 1012.0	"F": 1}
{"v": 1	"t": 188377	"P": 1007.25	"F": 1}
{"v": 1	"t": 188397	"P": 1003.0	"F": 1}
{"v": 1	"t": 188418	"P": 1009.5	"F": 1}
{"v": 1	"t": 188438	"P": 1009.5	"F": 1}
{"v": 1	"t": 188458	"P": 1004.25	"F": 1}
{"v": 1	"t": 188479	"P": 1006.0	"F": 1}
{"v": 1	"t": 188499	"P": 1010.5	"F": 1}
{"v": 1	"t": 188519	"P": 1006.5	"F": 1}
{"v": 1	"t": 188540	"P": 1003.25	"F": 1}
{"v": 1	"t": 188560	"P": 1010.0	"F": 1}
{"v": 1	"t": 188580	"P": 1010.75	"F": 1}
{"v": 1	"t": 188601	"P": 1003.75	"F": 1}
{"v": 1	"t": 188621	"P": 1005.75	"F": 1}
{"v": 1	"t": 188641	"P": 1012.25	"F": 1}
{"v": 1	"t": 188662	"P": 1006.5	"F": 1}
{"v": 1	"t": 188682	"P": 1002.0	"F": 1}
{"v": 1	"t": 188702	"P": 1009.75	"F": 1}
{"v": 1	"t": 188723	"P": 1007.75	"F": 1}
{"v": 1	"t": 188743	"P": 1005.0	"F": 1}
{"v": 1	"t": 188764	"P": 1005.25	"F": 1}
{"v": 1	"t": 188784	"P": 1012.0	"F": 1}
{"v": 1	"t": 188804	"P": 1005.75	"F": 1}
{"v": 1	"t": 188825	"P": 1002.75	"F": 1}
{"v": 1	"t": 188845	"P": 1010.0	"F": 1}
{"v": 1	"t": 188865	"P": 1007.25	"F": 1}
{"v": 1	"t": 188886	"P": 1003.0	"F": 1}
{"v": 1	"t": 188906	"P": 1005.0	"F": 1}
{"v": 1	"t": 188926	"P": 1009.25	"F": 1}
{"v": 1	"t": 188947	"P": 1006.25	"F": 1}
{"v": 1	"t": 188967	"P": 1002.75	"F": 1}
{"v": 1	"t": 188988	"P": 1010.5	"F": 1}
{"v": 1	"t": 189008	"P": 1009.25	"F": 1}
{"v": 1	"t": 189028	"P": 1005.25	"F": 1}
{"v": 1	"t": 189049	"P": 1005.25	"F": 1}
{"v": 1	"t": 189069	"P": 1012.5	"F": 1}
{"v": 1	"t": 189089	"P": 1007.5	"F": 1}
{"v": 1	"t": 189110	"P": 1003.5	"F": 1}
{"v": 1	"t": 189130	"P": 1009.0	"F": 1	"C": 47.26	"D": 3323	"sn": 54091929832280	"file": "/data/device_log/data0000.out"}
{"v": 1	"t": 189150	"P": 1008.75	"F": 1}
{"v": 1	"t": 189171	"P": 1002.25	"F": 1}
{"v": 1	"t": 189191	"P": 1006.25	"F": 1}
{"v": 1	"t": 189211	"P": 1010.0	"F": 1}
{"v": 1	"t": 189232	"P": 1006.5	"F": 1}
{"v": 1	"t": 189252	"P": 1003.75	"F": 1}
{"v": 1	"t": 189273	"P": 1010.25	"F": 1}
{"v": 1	"t": 189293	"P": 1007.75	"F": 1}
{"v": 1	"t": 189313	"P": 1005.25	"F": 1}
{"v": 1	"t": 189334	"P": 1005.75	"F": 1}
{"v": 1	"t": 189354	"P": 1009.5	"F": 1}
{"v": 1	"t": 189374	"P": 1005.0	"F": 1}
{"v": 1	"t": 189395	"P": 1002.75	"F": 2}
{"v": 1	"t": 189415	"P": 1010.25	"F": 1}
{"v": 1	"t": 189436	"P": 1003.75	"F": 1}
{"v": 1	"t": 189456	"P": 1009.0	"F": 1}
{"v": 1	"t": 189477	"P": 1008.25	"F": 1}
{"v": 1	"t": 189497	"P": 1004.75	"F": 1}
{"v": 1	"t": 189517	"P": 1005.5	"F": 1}
{"v": 1	"t": 189538	"P": 1010.0	"F": 1}
{"v": 1	"t": 189558	"P": 1007.0	"F": 1}
{"v": 1	"t": 189578	"P": 1002.5	"F": 2}
{"v": 1	"t": 189599	"P": 1009.25	"F": 1}
{"v": 1	"t": 189619	"P": 1008.5	"F": 1}
{"v": 1	"t": 189639	"P": 1004.25	"F": 1}
{"v": 1	"t": 189660	"P": 1005.0	"F": 1}
{"v": 1	"t": 189680	"P": 1009.0	"F": 1}
{"v": 1	"t": 189701	"P": 1005.5	"F": 1}
{"v": 1	"t": 189721	"P": 1002.75	"F": 1}
{"v": 1	"t": 189741	"P": 1009.5	"F": 1}
{"v": 1	"t": 189762	"P": 1009.5	"F": 1}
{"v": 1	"t": 189782	"P": 1005.75	"F": 1}
{"v": 1	"t": 189802	"P": 1006.0	"F": 1}
{"v": 1	"t": 189823	"P": 1010.0	"F": 1}
{"v": 1	"t": 189843	"P": 1007.5	"F": 1}
{"v": 1	"t": 189863	"P": 1003.75	"F": 1}
{"v": 1	"t": 189884	"P": 1009.25	"F": 2}
{"v": 1	"t": 189904	"P": 1009.0	"F": 1}
{"v": 1	"t": 189924	"P": 1004.75	"F": 1}
{"v": 1	"t": 189945	"P": 1004.75	"F": 1}
{"v": 1	"t": 189965	"P": 1010.75	"F": 1}
{"v": 1	"t": 189986	"P": 1006.75	"F": 1}
{"v": 1	"t": 190006	"P": 1003.0	"F": 1}
{"v": 1	"t": 190026	"P": 1009.5	"F": 1}
{"v": 1	"t": 190047	"P": 1009.25	"F": 1}
{"v": 1	"t": 190067	"P": 1003.25	"F": 1}
{"v": 1	"t": 190087	"P": 1007.0	"F": 1}
{"v": 1	"t": 190108	"P": 1010.5	"F": 1}
{"v": 1	"t": 190128	"P": 1005.0	"F": 1}
{"v": 1	"t": 190148	"P": 1002.75	"F": 1	"C": 47.305	"D": 3323	"sn": 54091929832280	"file": "/data/device_log/data0000.out"}
{"v": 1	"t": 190169	"P": 1010.0	"F": 1}
{"v": 1	"t": 190189	"P": 1007.5	"F": 1}
{"v": 1	"t": 190210	"P": 1003.5	"F": 1}
{"v": 1	"t": 190230	"P": 1006.0	"F": 1}
{"v": 1	"t": 190250	"P": 1010.25	"F": 1}
{"v": 1	"t": 190271	"P": 1005.75	"F": 1}
{"v": 1	"t": 190291	"P": 1004.25	"F": 1}
{"v": 1	"t": 190311	"P": 1009.0	"F": 1}
{"v": 1	"t": 190332	"P": 1007.5	"F": 1}
{"v": 1	"t": 190352	"P": 1002.75	"F": 1}
{"v": 1	"t": 190372	"P": 1005.75	"F": 1}
{"v": 1	"t": 190393	"P": 1008.75	"F": 1}
{"v": 1	"t": 190413	"P": 1004.75	"F": 1}
{"v": 1	"t": 190433	"P": 1004.5	"F": 1}
{"v": 1	"t": 190454	"P": 1008.5	"F": 2}
{"v": 1	"t": 190474	"P": 1007.75	"F": 1}
{"v": 1	"t": 190495	"P": 1004.25	"F": 1}
{"v": 1	"t": 190515	"P": 1006.25	"F": 1}
{"v": 1	"t": 190535	"P": 1010.0	"F": 1}
{"v": 1	"t": 190556	"P": 1006.25	"F": 1}
{"v": 1	"t": 190576	"P": 1005.75	"F": 1}
{"v": 1	"t": 190596	"P": 1009.75	"F": 1}
{"v": 1	"t": 190617	"P": 1007.0	"F": 1}
{"v": 1	"t": 190637	"P": 1004.5	"F": 1}
{"v": 1	"t": 190657	"P": 1004.0	"F": 1}
{"v": 1	"t": 190678	"P": 1010.25	"F": 1}
{"v": 1	"t": 190698	"P": 1005.75	"F": 2}
{"v": 1	"t": 190718	"P": 1002.75	"F": 2}
{"v": 1	"t": 190739	"P": 1008.75	"F": 1}
{"v": 1	"t": 190759	"P": 1009.0	"F": 1}
{"v": 1	"t": 190780	"P": 1004.5	"F": 1}
{"v": 1	"t": 190800	"P": 1005.25	"F": 1}
{"v": 1	"t": 190820	"P": 1009.75	"F": 1}
{"v": 1	"t": 190841	"P": 1004.5	"F": 1}
{"v": 1	"t": 190861	"P": 1006.25	"F": 1}
{"v": 1	"t": 190881	"P": 1009.0	"F": 1}
{"v": 1	"t": 190902	"P": 1007.0	"F": 1}
{"v": 1	"t": 190922	"P": 1006.0	"F": 1}
{"v": 1	"t": 190942	"P": 1007.5	"F": 1}
{"v": 1	"t": 190963	"P": 1009.25	"F": 1}
{"v": 1	"t": 190983	"P": 1004.0	"F": 1}
{"v": 1	"t": 191004	"P": 1003.0	"F": 1}
{"v": 1	"t": 191024	"P": 1009.75	"F": 1}
{"v": 1	"t": 191044	"P": 1007.75	"F": 1}
{"v": 1	"t": 191065	"P": 1003.25	"F": 1}
{"v": 1	"t": 191085	"P": 1007.25	"F": 1}
{"v": 1	"t": 191105	"P": 1009.5	"F": 1}
{"v": 1	"t": 191126	"P": 1006.5	"F": 1}
{"v": 1	"t": 191146	"P": 1004.5	"F": 1}
{"v": 1	"t": 191166	"P": 1009.75	"F": 1	"C": 47.325	"D": 3323	"sn": 54091929832280	"file": "/data/device_log/data0000.out"}
{"v": 1	"t": 191187	"P": 1007.75	"F": 1}
{"v": 1	"t": 191207	"P": 1004.5	"F": 1}
{"v": 1	"t": 191227	"P": 1007.75	"F": 1}
{"v": 1	"t": 191248	"P": 1010.0	"F": 1}
{"v": 1	"t": 191268	"P": 1003.75	"F": 1}
{"v": 1	"t": 191288	"P": 1004.0	"F": 2}
{"v": 1	"t": 191309	"P": 1011.5	"F": 1}
{"v": 1	"t": 191329	"P": 1008.5	"F": 1}
{"v": 1	"t": 191350	"P": 1003.5	"F": 1}
{"v": 1	"t": 191370	"P": 1005.5	"F": 1}
{"v": 1	"t": 191390	"P": 1008.0	"F": 1}
{"v": 1	"t": 191411	"P": 1004.5	"F": 1}
{"v": 1	"t": 191431	"P": 1003.5	"F": 1}
{"v": 1	"t": 191451	"P": 1009.75	"F": 1}
{"v": 1	"t": 191472	"P": 1007.5	"F": 1}
{"v": 1	"t": 191492	"P": 1003.5	"F": 1}
{"v": 1	"t": 191512	"P": 1010.25	"F": 1}
{"v": 1	"t": 191533	"P": 1010.0	"F": 1}
{"v": 1	"t": 191553	"P": 1006.25	"F": 1}
{"v": 1	"t": 191574	"P": 1004.75	"F": 1}
{"v": 1	"t": 191594	"P": 1010.25	"F": 1}
{"v": 1	"t": 191614	"P": 1007.0	"F": 1}
{"v": 1	"t": 191635	"P": 1003.25	"F": 1}
{"v": 1	"t": 191655	"P": 1008.0	"F": 1}
{"v": 1	"t": 191675	"P": 1010.25	"F": 1}
{"v": 1	"t": 191696	"P": 1005.25	"F": 1}
{"v": 1	"t": 191716	"P": 1005.75	"F": 1}
{"v": 1	"t": 191736	"P": 1009.5	"F": 1}
{"v": 1	"t": 191757	"P": 1007.75	"F": 2}
{"v": 1	"t": 191777	"P": 1003.5	"F": 2}
{"v": 1	"t": 191797	"P": 1007.75	"F": 1}
{"v": 1	"t": 191818	"P": 1011.5	"F": 1}
{"v": 1	"t": 191838	"P": 1005.0	"F": 1}
{"v": 1	"t": 191858	"P": 1004.5	"F": 1}
{"v": 1	"t": 191879	"P": 1010.5	"F": 1}
{"v": 1	"t": 191899	"P": 1007.75	"F": 2}
{"v": 1	"t": 191920	"P": 1003.25	"F": 1}
{"v": 1	"t": 191940	"P": 1007.75	"F": 1}
{"v": 1	"t": 191960	"P": 1008.75	"F": 1}
{"v": 1	"t": 191981	"P": 1005.0	"F": 1}
{"v": 1	"t": 192001	"P": 1003.0	"F": 1}
{"v": 1	"t": 192021	"P": 1011.75	"F": 1}
{"v": 1	"t": 192042	"P": 1006.0	"F": 1}
{"v": 1	"t": 192062	"P": 1002.5	"F": 1}
{"v": 1	"t": 192082	"P": 1008.5	"F": 2}
{"v": 1	"t": 192103	"P": 1009.0	"F": 2}
{"v": 1	"t": 192123	"P": 1003.75	"F": 1}
{"v": 1	"t": 192144	"P": 1005.25	"F": 1}
{"v": 1	"t": 192164	"P": 1011.75	"F": 1}
{"v": 1	"t": 192184	"P": 1007.25	"F": 1	"C": 47.35	"D": 3323	"sn": 54091929832280	"file": "/data/device_log/data0000.out"}
{"v": 1	"t": 192205	"P": 1005.5	"F": 1}
{"v": 1	"t": 192225	"P": 1011.0	"F": 1}
{"v": 1	"t": 192245	"P": 1008.75	"F": 1}
{"v": 1	"t": 192266	"P": 1004.25	"F": 1}
{"v": 1	"t": 192286	"P": 1006.5	"F": 1}
{"v": 1	"t": 192306	"P": 1011.0	"F": 1}
{"v": 1	"t": 192327	"P": 1005.25	"F": 1}
{"v": 1	"t": 192347	"P": 1004.0	"F": 1}
{"v": 1	"t": 192367	"P": 1008.75	"F": 1}
{"v": 1	"t": 192388	"P": 1009.25	"F": 1}
{"v": 1	"t": 192408	"P": 1005.0	"F": 1}
{"v": 1	"t": 192429	"P": 1004.5	"F": 1}
{"v": 1	"t": 192449	"P": 1010.5	"F": 1}
{"v": 1	"t": 192469	"P": 1008.5	"F": 1}
{"v": 1	"t": 192490	"P": 1003.75	"F": 1}
{"v": 1	"t": 192510	"P": 1008.0	"F": 1}
{"v": 1	"t": 192530	"P": 1009.25	"F": 1}
{"v": 1	"t": 192551	"P": 1005.25	"F": 1}
{"v": 1	"t": 192571	"P": 1004.5	"F": 1}
{"v": 1	"t": 192591	"P": 1010.25	"F": 1}
{"v": 1	"t": 192612	"P": 1007.75	"F": 1}
{"v": 1	"t": 192632	"P": 1003.25	"F": 1}
{"v": 1	"t": 192652	"P": 1009.0	"F": 1}
{"v": 1	"t": 192673	"P": 1008.25	"F": 1}
{"v": 1	"t": 192693	"P": 1005.75	"F": 1}
{"v": 1	"t": 192714	"P": 1004.0	"F": 1}
{"v": 1	"t": 192734	"P": 1009.75	"F": 1}
{"v": 1	"t": 192754	"P": 1006.75	"F": 1}
{"v": 1	"t": 192775	"P": 1003.0	"F": 2}
{"v": 1	"t": 192795	"P": 1008.5	"F": 1}
{"v": 1	"t": 192815	"P": 1009.0	"F": 1}
{"v": 1	"t": 192836	"P": 1002.75	"F": 2}
{"v": 1	"t": 192856	"P": 1004.5	"F": 1}
{"v": 1	"t": 192876	"P": 1010.5	"F": 1}
{"v": 1	"t": 192897	"P": 1006.0	"F": 1}
{"v": 1	"t": 192917	"P": 1003.5	"F": 1}
{"v": 1	"t": 192938	"P": 1010.25	"F": 2}
{"v": 1	"t": 192958	"P": 1008.75	"F": 1}
{"v": 1	"t": 192978	"P": 1003.75	"F": 1}
{"v": 1	"t": 192999	"P": 1006.5	"F": 1}
{"v": 1	"t": 193019	"P": 1010.5	"F": 1}
{"v": 1	"t": 193039	"P": 1005.5	"F": 1}
{"v": 1	"t": 193060	"P": 1002.75	"F": 2}
{"v": 1	"t": 193080	"P": 1011.0	"F": 1}
{"v": 1	"t": 193101	"P": 1006.25	"F": 1}
{"v": 1	"t": 193121	"P": 1003.5	"F": 1}
{"v": 1	"t": 193141	"P": 1008.75	"F": 1}
{"v": 1	"t": 193162	"P": 1008.0	"F": 1}
{"v": 1	"t": 193182	"P": 1003.75	"F": 1}
{"v": 1	"t": 193202	"P": 1009.0	"F": 1	"C": 47.39	"D": 3323	"sn": 54091929832280	"file": "/data/device_log/data0000.out"}
{"v": 1	"t": 193223	"P": 1009.75	"F": 1}
{"v": 1	"t": 193243	"P": 1005.0	"F": 1}
{"v": 1	"t": 193264	"P": 1004.5	"F": 1}
{"v": 1	"t": 193284	"P": 1013.0	"F": 1}
{"v": 1	"t": 193304	"P": 1007.75	"F": 1}
{"v": 1	"t": 193325	"P": 1003.0	"F": 1}
{"v": 1	"t": 193345	"P": 1008.5	"F": 1}
{"v": 1	"t": 193365	"P": 1008.75	"F": 1}
{"v": 1	"t": 193386	"P": 1006.0	"F": 1}
{"v": 1	"t": 193406	"P": 1005.75	"F": 1}
{"v": 1	"t": 193426	"P": 1011.25	"F": 1}
{"v": 1	"t": 193447	"P": 1008.75	"F": 1}
{"v": 1	"t": 193467	"P": 1005.5	"F": 1}
{"v": 1	"t": 193487	"P": 1010.0	"F": 1}
{"v": 1	"t": 193508	"P": 1009.75	"F": 1}
{"v": 1	"t": 193528	"P": 1004.5	"F": 1}
{"v": 1	"t": 193549	"P": 1007.0	"F": 1}
{"v": 1	"t": 193569	"P": 1011.0	"F": 1}
{"v": 1	"t": 193589	"P": 1008.5	"F": 1}
{"v": 1	"t": 193610	"P": 1003.75	"F": 1}
{"v": 1	"t": 193630	"P": 1008.75	"F": 1}
{"v": 1	"t": 193650	"P": 1009.75	"F": 1}
{"v": 1	"t": 193671	"P": 1006.0	"F": 1}
{"v": 1	"t": 193691	"P": 1002.75	"F": 1}
{"v": 1	"t": 193711	"P": 1010.75	"F": 1}
{"v": 1	"t": 193732	"P": 1009.0	"F": 1}
{"v": 1	"t": 193752	"P": 1002.5	"F": 1}
{"v": 1	"t": 193772	"P": 1008.0	"F": 1}
{"v": 1	"t": 193793	"P": 1009.25	"F": 1}
{"v": 1	"t": 193813	"P": 1006.0	"F": 1}
{"v": 1	"t": 193833	"P": 1004.75	"F": 1}
{"v": 1	"t": 193854	"P": 1009.5	"F": 1}
{"v": 1	"t": 193874	"P": 1007.0	"F": 1}
{"v": 1	"t": 193895	"P": 1002.0	"F": 1}
{"v": 1	"t": 193915	"P": 1007.5	"F": 1}
{"v": 1	"t": 193935	"P": 1010.75	"F": 1}
{"v": 1	"t": 193956	"P": 1005.25	"F": 1}
{"v": 1	"t": 193976	"P": 1004.0	"F": 1}
{"v": 1	"t": 193996	"P": 1010.0	"F": 1}
{"v": 1	"t": 194017	"P": 1007.5	"F": 1}
{"v": 1	"t": 194037	"P": 1004.25	"F": 1}
{"v": 1	"t": 194057	"P": 1009.75	"F": 1}
{"v": 1	"t": 194078	"P": 1010.25	"F": 1}
{"v": 1	"t": 194098	"P": 1004.5	"F": 1}
{"v": 1	"t": 194119	"P": 1004.75	"F": 1}
{"v": 1	"t": 194139	"P": 1011.5	"F": 1}
{"v": 1	"t": 194159	"P": 1008.0	"F": 1}
{"v": 1	"t": 194180	"P": 1002.5	"F": 1}
{"v": 1	"t": 194200	"P": 1009.0	"F": 1}
{"v": 1	"t": 194220	"P": 1011.5	"F": 1	"C": 47.43	"D": 3323	"sn": 54091929832280	"file": "/data/device_log/data0000.out"}
{"v": 1	"t": 194241	"P": 1004.0	"F": 1}
{"v": 1	"t": 194261	"P": 1004.0	"F": 1}
{"v": 1	"t": 194281	"P": 1010.75	"F": 1}
{"v": 1	"t": 194302	"P": 1007.25	"F": 1}
{"v": 1	"t": 194322	"P": 1002.75	"F": 1}
{"v": 1	"t": 194342	"P": 1007.75	"F": 1}
{"v": 1	"t": 194363	"P": 1008.5	"F": 1}
{"v": 1	"t": 194383	"P": 1004.5	"F": 1}
{"v": 1	"t": 194404	"P": 1004.5	"F": 1}
{"v": 1	"t": 194424	"P": 1012.25	"F": 1}
{"v": 1	"t": 194444	"P": 1008.25	"F": 1}
{"v": 1	"t": 194465	"P": 999.0	"F": 1}
{"v": 1	"t": 194485	"P": 1008.0	"F": 1}
{"v": 1	"t": 194505	"P": 1009.0	"F": 1}
{"v": 1	"t": 194526	"P": 1002.0	"F": 1}
{"v": 1	"t": 194546	"P": 1005.0	"F": 1}
{"v": 1	"t": 194566	"P": 1012.25	"F": 1}
{"v": 1	"t": 194587	"P": 1007.0	"F": 1}
{"v": 1	"t": 194607	"P": 1002.5	"F": 1}
{"v": 1	"t": 194628	"P": 1008.5	"F": 1}
{"v": 1	"t": 194648	"P": 1008.75	"F": 1}
{"v": 1	"t": 194668	"P": 1004.75	"F": 2}
{"v": 1	"t": 194689	"P": 1006.0	"F": 1}
{"v": 1	"t": 194709	"P": 1009.75	"F": 1}
{"v": 1	"t": 194729	"P": 1005.5	"F": 2}
{"v": 1	"t": 194750	"P": 1004.75	"F": 1}
{"v": 1	"t": 194770	"P": 1010.0	"F": 1}
{"v": 1	"t": 194790	"P": 1008.5	"F": 1}
{"v": 1	"t": 194811	"P": 1004.0	"F": 2}
{"v": 1	"t": 194831	"P": 1005.0	"F": 1}
{"v": 1	"t": 194852	"P": 1011.5	"F": 1}
{"v": 1	"t": 194872	"P": 1002.75	"F": 2}
{"v": 1	"t": 194892	"P": 1004.5	"F": 1}
{"v": 1	"t": 194913	"P": 1009.5	"F": 1}
{"v": 1	"t": 194933	"P": 1008.5	"F": 1}
{"v": 1	"t": 194953	"P": 1003.5	"F": 1}
{"v": 1	"t": 194974	"P": 1006.0	"F": 1}
{"v": 1	"t": 194994	"P": 1008.75	"F": 1}
{"v": 1	"t": 195014	"P": 1005.25	"F": 1}
{"v": 1	"t": 195035	"P": 1002.75	"F": 1}
{"v": 1	"t": 195055	"P": 1007.75	"F": 2}
{"v": 1	"t": 195075	"P": 1007.75	"F": 1}
{"v": 1	"t": 195096	"P": 1004.75	"F": 1}
{"v": 1	"t": 195116	"P": 1005.25	"F": 1}
{"v": 1	"t": 195136	"P": 1010.25	"F": 1}
{"v": 1	"t": 195157	"P": 1006.25	"F": 2}
{"v": 1	"t": 195177	"P": 1003.5	"F": 1}
{"v": 1	"t": 195198	"P": 1009.5	"F": 1}
{"v": 1	"t": 195218	"P": 1008.25	"F": 1}
{"v": 1	"t": 195238	"P": 1004.5	"F": 1	"C": 47.405	"D": 3323	"sn": 54091929832280	"file": "/data/device_log/data0000.out"}
{"v": 1	"t": 195259	"P": 1005.0	"F": 1}
{"v": 1	"t": 195279	"P": 1009.75	"F": 1}
{"v": 1	"t": 195299	"P": 1005.75	"F": 2}
{"v": 1	"t": 195320	"P": 1004.75	"F": 1}
{"v": 1	"t": 195340	"P": 1008.5	"F": 2}
{"v": 1	"t": 195360	"P": 1009.0	"F": 1}
{"v": 1	"t": 195381	"P": 1002.75	"F": 1}
{"v": 1	"t": 195401	"P": 1006.0	"F": 2}
{"v": 1	"t": 195421	"P": 1011.0	"F": 1}
{"v": 1	"t": 195442	"P": 1006.75	"F": 2}
{"v": 1	"t": 195462	"P": 1003.5	"F": 1}
{"v": 1	"t": 195483	"P": 1010.5	"F": 1}
{"v": 1	"t": 195503	"P": 1006.75	"F": 2}
{"v": 1	"t": 195523	"P": 1003.75	"F": 1}
{"v": 1	"t": 195544	"P": 1009.75	"F": 2}
{"v": 1	"t": 195564	"P": 1010.0	"F": 1}
{"v": 1	"t": 195584	"P": 1004.0	"F": 1}
{"v": 1	"t": 195605	"P": 1005.5	"F": 1}
{"v": 1	"t": 195625	"P": 1010.5	"F": 1}
{"v": 1	"t": 195646	"P": 1007.5	"F": 1}
{"v": 1	"t": 195666	"P": 1004.75	"F": 1}
{"v": 1	"t": 195686	"P": 1010.25	"F": 1}
{"v": 1	"t": 195707	"P": 1009.5	"F": 1}
{"v": 1	"t": 195727	"P": 1005.0	"F": 1}
{"v": 1	"t": 195747	"P": 1005.75	"F": 1}
{"v": 1	"t": 195768	"P": 1009.25	"F": 1}
{"v": 1	"t": 195788	"P": 1005.5	"F": 1}
{"v": 1	"t": 195808	"P": 1003.0	"F": 1}
{"v": 1	"t": 195829	"P": 1009.5	"F": 1}
{"v": 1	"t": 195849	"P": 1007.5	"F": 1}
{"v": 1	"t": 195869	"P": 1005.0	"F": 1}
{"v": 1	"t": 195890	"P": 1006.0	"F": 1}
{"v": 1	"t": 195910	"P": 1010.5	"F": 1}
{"v": 1	"t": 195931	"P": 1007.5	"F": 1}
{"v": 1	"t": 195951	"P": 1005.0	"F": 1}
{"v": 1	"t": 195971	"P": 1009.5	"F": 1}
{"v": 1	"t": 195992	"P": 1010.5	"F": 1}
{"v": 1	"t": 196012	"P": 1004.0	"F": 1}
{"v": 1	"t": 196032	"P": 1003.75	"F": 1}
{"v": 1	"t": 196053	"P": 1011.25	"F": 1}
{"v": 1	"t": 196073	"P": 1006.5	"F": 1}
{"v": 1	"t": 196093	"P": 1004.5	"F": 1}
{"v": 1	"t": 196114	"P": 1008.5	"F": 1}
{"v": 1	"t": 196134	"P": 1008.0	"F": 1}
{"v": 1	"t": 196155	"P": 1004.0	"F": 1}
{"v": 1	"t": 196175	"P": 1007.25	"F": 1}
{"v": 1	"t": 196195	"P": 1011.75	"F": 1}
{"v": 1	"t": 196216	"P": 1005.5	"F": 1}
{"v": 1	"t": 196236	"P": 1002.5	"F": 1}
{"v": 1	"t": 196256	"P": 1009.75	"F": 1	"C": 47.47	"D": 3322	"sn": 54091929832280	"file": "/data/device_log/data0000.out"}
{"v": 1	"t": 196277	"P": 1008.0	"F": 1}
{"v": 1	"t": 196297	"P": 1004.5	"F": 1}
{"v": 1	"t": 196317	"P": 1006.5	"F": 1}
{"v": 1	"t": 196338	"P": 1010.0	"F": 1}
{"v": 1	"t": 196358	"P": 1006.0	"F": 1}
{"v": 1	"t": 196378	"P": 1004.25	"F": 1}
{"v": 1	"t": 196399	"P": 1010.5	"F": 1}
{"v": 1	"t": 196419	"P": 1008.25	"F": 2}
{"v": 1	"t": 196440	"P": 1003.5	"F": 1}
{"v": 1	"t": 196460	"P": 1008.0	"F": 1}
{"v": 1	"t": 196480	"P": 1009.25	"F": 1}
{"v": 1	"t": 196501	"P": 1006.0	"F": 1}
{"v": 1	"t": 196521	"P": 1004.25	"F": 1}
{"v": 1	"t": 196541	"P": 1009.25	"F": 1}
{"v": 1	"t": 196562	"P": 1007.5	"F": 1}
{"v": 1	"t": 196582	"P": 1001.75	"F": 1}
{"v": 1	"t": 196602	"P": 1007.0	"F": 1}
{"v": 1	"t": 196623	"P": 1010.0	"F": 2}
{"v": 1	"t": 196643	"P": 1003.75	"F": 1}
{"v": 1	"t": 196663	"P": 1003.5	"F": 1}
{"v": 1	"t": 196684	"P": 1010.0	"F": 1}
{"v": 1	"t": 196704	"P": 1008.5	"F": 1}
{"v": 1	"t": 196725	"P": 1005.25	"F": 1}
{"v": 1	"t": 196745	"P": 1008.0	"F": 1}
{"v": 1	"t": 196765	"P": 1008.75	"F": 1}
{"v": 1	"t": 196786	"P": 1004.0	"F": 1}
{"v": 1	"t": 196806	"P": 1004.5	"F": 1}
{"v": 1	"t": 196826	"P": 1009.5	"F": 1}
{"v": 1	"t": 196847	"P": 1006.5	"F": 1}
{"v": 1	"t": 196867	"P": 1003.0	"F": 1}
{"v": 1	"t": 196887	"P": 1009.25	"F": 1}
{"v": 1	"t": 196908	"P": 1008.0	"F": 1}
{"v": 1	"t": 196928	"P": 1004.25	"F": 1}
{"v": 1	"t": 196949	"P": 1006.5	"F": 1}
{"v": 1	"t": 196969	"P": 1010.75	"F": 1}
{"v": 1	"t": 196989	"P": 1006.0	"F": 1}
{"v": 1	"t": 197010	"P": 1003.25	"F": 1}
{"v": 1	"t": 197030	"P": 1012.5	"F": 1}
{"v": 1	"t": 197051	"P": 1009.0	"F": 1}
{"v": 1	"t": 197071	"P": 1005.0	"F": 1}
{"v": 1	"t": 197091	"P": 1007.5	"F": 1}
{"v": 1	"t": 197112	"P": 1007.25	"F": 1}
{"v": 1	"t": 197132	"P": 1005.25	"F": 1}
{"v": 1	"t": 197152	"P": 1007.0	"F": 1}
{"v": 1	"t": 197173	"P": 1010.5	"F": 1}
{"v": 1	"t": 197193	"P": 1005.25	"F": 1}
{"v": 1	"t": 197213	"P": 1006.0	"F": 1}
{"v": 1	"t": 197234	"P": 1010.5	"F": 1}
{"v": 1	"t": 197254	"P": 1008.25	"F": 1}
{"v": 1	"t": 197275	"P": 1004.75	"F": 1	"C": 47.505	"D": 3322	"sn": 54091929832280	"file": "/data/device_log/data0000.out"}
{"v": 1	"t": 197295	"P": 1007.75	"F": 1}
{"v": 1	"t": 197315	"P": 1010.0	"F": 1}
{"v": 1	"t": 197336	"P": 1006.75	"F": 1}
{"v": 1	"t": 197356	"P": 1003.0	"F": 1}
{"v": 1	"t": 197376	"P": 1013.0	"F": 1}
{"v": 1	"t": 197397	"P": 1010.5	"F": 1}
{"v": 1	"t": 197417	"P": 1005.5	"F": 1}
{"v": 1	"t": 197437	"P": 1006.25	"F": 1}
{"v": 1	"t": 197458	"P": 1010.25	"F": 1}
{"v": 1	"t": 197478	"P": 1005.0	"F": 1}
{"v": 1	"t": 197498	"P": 1003.75	"F": 1}
{"v": 1	"t": 197519	"P": 1009.75	"F": 1}
{"v": 1	"t": 197539	"P": 1007.75	"F": 1}
{"v": 1	"t": 197560	"P": 1005.0	"F": 1}
{"v": 1	"t": 197580	"P": 1007.25	"F": 1}
{"v": 1	"t": 197600	"P": 1010.25	"F": 1}
{"v": 1	"t": 197621	"P": 1005.5	"F": 1}
{"v": 1	"t": 197641	"P": 1004.5	"F": 1}
{"v": 1	"t": 197661	"P": 1011.0	"F": 1}
{"v": 1	"t": 197682	"P": 1008.75	"F": 1}
{"v": 1	"t": 197702	"P": 1003.25	"F": 1}
{"v": 1	"t": 197722	"P": 1007.5	"F": 1}
{"v": 1	"t": 197743	"P": 1011.0	"F": 1}
{"v": 1	"t": 197763	"P": 1005.0	"F": 1}
{"v": 1	"t": 197783	"P": 1003.0	"F": 1}
{"v": 1	"t": 197804	"P": 1009.5	"F": 1}
{"v": 1	"t": 197824	"P": 1007.75	"F": 1}
{"v": 1	"t": 197845	"P": 1004.5	"F": 1}
{"v": 1	"t": 197865	"P": 1006.5	"F": 1}
{"v": 1	"t": 197885	"P": 1009.75	"F": 2}
{"v": 1	"t": 197906	"P": 1006.5	"F": 1}
{"v": 1	"t": 197926	"P": 1003.5	"F": 1}
{"v": 1	"t": 197946	"P": 1009.25	"F": 1}
{"v": 1	"t": 197967	"P": 1009.0	"F": 1}
{"v": 1	"t": 197987	"P": 1004.5	"F": 1}
{"v": 1	"t": 198007	"P": 1007.0	"F": 1}
{"v": 1	"t": 198028	"P": 1010.0	"F": 1}
{"v": 1	"t": 198048	"P": 1005.25	"F": 1}
{"v": 1	"t": 198068	"P": 1005.75	"F": 2}
{"v": 1	"t": 198089	"P": 1011.5	"F": 1}
{"v": 1	"t": 198109	"P": 1007.5	"F": 1}
{"v": 1	"t": 198130	"P": 1004.5	"F": 1}
{"v": 1	"t": 198150	"P": 1008.5	"F": 1}
{"v": 1	"t": 198170	"P": 1009.25	"F": 1}
{"v": 1	"t": 198191	"P": 1004.75	"F": 1}
{"v": 1	"t": 198211	"P": 1002.25	"F": 1}
{"v": 1	"t": 198231	"P": 1010.25	"F": 1}
{"v": 1	"t": 198252	"P": 1008.0	"F": 1}
{"v": 1	"t": 198272	"P": 1003.75	"F": 1}
{"v": 1	"t": 198292	"P": 1007.75	"F": 1	"C": 47.55	"D": 3322	"sn": 54091929832280	"file": "/data/device_log/data0000.out"}
{"v": 1	"t": 198313	"P": 1008.5	"F": 1}
{"v": 1	"t": 198333	"P": 1006.25	"F": 1}
{"v": 1	"t": 198353	"P": 1004.0	"F": 1}
{"v": 1	"t": 198374	"P": 1010.75	"F": 1}
{"v": 1	"t": 198394	"P": 1007.5	"F": 1}
{"v": 1	"t": 198415	"P": 1004.25	"F": 1}
{"v": 1	"t": 198435	"P": 1002.75	"F": 2}
{"v": 1	"t": 198455	"P": 1010.5	"F": 1}
{"v": 1	"t": 198476	"P": 1005.25	"F": 1}
{"v": 1	"t": 198496	"P": 1005.25	"F": 1}
{"v": 1	"t": 198516	"P": 1009.75	"F": 1}
{"v": 1	"t": 198537	"P": 1008.75	"F": 1}
{"v": 1	"t": 198557	"P": 1003.0	"F": 1}
{"v": 1	"t": 198577	"P": 1006.75	"F": 1}
{"v": 1	"t": 198598	"P": 1010.0	"F": 1}
{"v": 1	"t": 198618	"P": 1004.5	"F": 1}
{"v": 1	"t": 198638	"P": 1003.75	"F": 1}
{"v": 1	"t": 198659	"P": 1011.0	"F": 1}
{"v": 1	"t": 198679	"P": 1008.25	"F": 1}
{"v": 1	"t": 198700	"P": 1002.75	"F": 1}
{"v": 1	"t": 198720	"P": 1008.25	"F": 1}
{"v": 1	"t": 198740	"P": 1010.25	"F": 1}
{"v": 1	"t": 198761	"P": 1005.75	"F": 1}
{"v": 1	"t": 198781	"P": 1005.0	"F": 1}
{"v": 1	"t": 198801	"P": 1011.0	"F": 1}
{"v": 1	"t": 198822	"P": 1008.0	"F": 1}
{"v": 1	"t": 198842	"P": 1002.25	"F": 1}
{"v": 1	"t": 198862	"P": 1008.75	"F": 1}
{"v": 1	"t": 198883	"P": 1010.0	"F": 1}
{"v": 1	"t": 198903	"P": 1006.0	"F": 1}
{"v": 1	"t": 198924	"P": 1005.25	"F": 1}
{"v": 1	"t": 198944	"P": 1009.5	"F": 2}
{"v": 1	"t": 198964	"P": 1006.0	"F": 1}
{"v": 1	"t": 198985	"P": 1003.5	"F": 1}
{"v": 1	"t": 199005	"P": 1009.0	"F": 1}
{"v": 1	"t": 199025	"P": 1010.75	"F": 2}
{"v": 1	"t": 199046	"P": 1005.5	"F": 1}
{"v": 1	"t": 199066	"P": 1004.5	"F": 1}
{"v": 1	"t": 199086	"P": 1009.0	"F": 1}
{"v": 1	"t": 199107	"P": 1009.0	"F": 1}
{"v": 1	"t": 199127	"P": 1003.75	"F": 1}
{"v": 1	"t": 199147	"P": 1006.75	"F": 1}
{"v": 1	"t": 199168	"P": 1010.5	"F": 1}
{"v": 1	"t": 199188	"P": 1004.0	"F": 1}
{"v": 1	"t": 199208	"P": 1003.75	"F": 1}
{"v": 1	"t": 199229	"P": 1010.25	"F": 1}
{"v": 1	"t": 199249	"P": 1007.75	"F": 1}
{"v": 1	"t": 199270	"P": 1004.25	"F": 1}
{"v": 1	"t": 199290	"P": 1008.5	"F": 1}
{"v": 1	"t": 199310	"P": 1010.5	"F": 1	"C": 47.55	"D": 3322	"sn": 54091929832280	"file": "/data/device_log/data0000.out"}
{"v": 1	"t": 199331	"P": 1003.5	"F": 1}
{"v": 1	"t": 199351	"P": 1003.5	"F": 1}
{"v": 1	"t": 199371	"P": 1010.5	"F": 1}
{"v": 1	"t": 199392	"P": 1004.75	"F": 1}
{"v": 1	"t": 199412	"P": 1004.25	"F": 1}
{"v": 1	"t": 199433	"P": 1009.75	"F": 1}
{"v": 1	"t": 199453	"P": 1007.25	"F": 1}
{"v": 1	"t": 199473	"P": 1004.0	"F": 1}
{"v": 1	"t": 199494	"P": 1009.0	"F": 1}
{"v": 1	"t": 199514	"P": 1011.75	"F": 1}
{"v": 1	"t": 199534	"P": 1004.25	"F": 1}
{"v": 1	"t": 199555	"P": 1004.5	"F": 1}
{"v": 1	"t": 199575	"P": 1009.5	"F": 1}
{"v": 1	"t": 199595	"P": 1007.0	"F": 1}
{"v": 1	"t": 199616	"P": 1004.75	"F": 1}
{"v": 1	"t": 199636	"P": 1009.75	"F": 1}
{"v": 1	"t": 199657	"P": 1010.5	"F": 1}
{"v": 1	"t": 199677	"P": 1006.0	"F": 1}
{"v": 1	"t": 199697	"P": 1003.0	"F": 1}
{"v": 1	"t": 199718	"P": 1010.0	"F": 1}
{"v": 1	"t": 199738	"P": 1006.75	"F": 1}
{"v": 1	"t": 199758	"P": 1002.75	"F": 1}
{"v": 1	"t": 199779	"P": 1007.0	"F": 1}
{"v": 1	"t": 199799	"P": 1011.0	"F": 1}
{"v": 1	"t": 199819	"P": 1005.5	"F": 1}
{"v": 1	"t": 199840	"P": 1004.75	"F": 1}
{"v": 1	"t": 199860	"P": 1010.5	"F": 1}
{"v": 1	"t": 199880	"P": 1009.0	"F": 1}
{"v": 1	"t": 199901	"P": 1004.5	"F": 1}
{"v": 1	"t": 199921	"P": 1007.0	"F": 1}
{"v": 1	"t": 199942	"P": 1010.25	"F": 1}
{"v": 1	"t": 199962	"P": 1003.5	"F": 1}
{"v": 1	"t": 199982	"P": 1003.25	"F": 1}
{"v": 1	"t": 200003	"P": 1011.0	"F": 1}
{"v": 1	"t": 200023	"P": 1006.75	"F": 1}
{"v": 1	"t": 200043	"P": 1003.5	"F": 1}
{"v": 1	"t": 200064	"P": 1007.25	"F": 1}
{"v": 1	"t": 200084	"P": 1009.0	"F": 1}
{"v": 1	"t": 200104	"P": 1006.0	"F": 1}
{"v": 1	"t": 200125	"P": 1005.25	"F": 1}
{"v": 1	"t": 200145	"P": 1010.75	"F": 1}
{"v": 1	"t": 200166	"P": 1007.0	"F": 1}
{"v": 1	"t": 200186	"P": 1002.75	"F": 1}
{"v": 1	"t": 200206	"P": 1010.25	"F": 1}
{"v": 1	"t": 200227	"P": 1009.75	"F": 1}
{"v": 1	"t": 200247	"P": 1004.25	"F": 1}
{"v": 1	"t": 200267	"P": 1003.0	"F": 1}
{"v": 1	"t": 200288	"P": 1011.5	"F": 1}
{"v": 1	"t": 200308	"P": 1004.75	"F": 1}
{"v": 1	"t": 200328	"P": 1002.5	"F": 1	"C": 47.585	"D": 3322	"sn": 54091929832280	"file": "/data/device_log/data0000.out"}
{"v": 1	"t": 200349	"P": 1008.25	"F": 1}
{"v": 1	"t": 200369	"P": 1009.25	"F": 1}
{"v": 1	"t": 200389	"P": 1004.75	"F": 1}
{"v": 1	"t": 200410	"P": 1004.5	"F": 1}
{"v": 1	"t": 200430	"P": 1011.5	"F": 1}
{"v": 1	"t": 200450	"P": 1007.75	"F": 1}
{"v": 1	"t": 200471	"P": 1004.0	"F": 2}
{"v": 1	"t": 200491	"P": 1008.75	"F": 1}
{"v": 1	"t": 200512	"P": 1009.25	"F": 1}
{"v": 1	"t": 200532	"P": 1005.0	"F": 1}
{"v": 1	"t": 200552	"P": 1006.25	"F": 1}
{"v": 1	"t": 200573	"P": 1011.25	"F": 1}
{"v": 1	"t": 200593	"P": 1008.75	"F": 1}
{"v": 1	"t": 200613	"P": 1003.0	"F": 1}
{"v": 1	"t": 200634	"P": 1008.0	"F": 1}
{"v": 1	"t": 200654	"P": 1009.25	"F": 1}
{"v": 1	"t": 200674	"P": 1004.5	"F": 2}
{"v": 1	"t": 200695	"P": 1003.0	"F": 1}
{"v": 1	"t": 200715	"P": 1011.25	"F": 1}
{"v": 1	"t": 200735	"P": 1005.75	"F": 1}
{"v": 1	"t": 200756	"P": 1004.0	"F": 1}
{"v": 1	"t": 200776	"P": 1007.75	"F": 1}
{"v": 1	"t": 200797	"P": 1010.75	"F": 1}
{"v": 1	"t": 200817	"P": 1005.25	"F": 1}
{"v": 1	"t": 200837	"P": 1006.5	"F": 1}
{"v": 1	"t": 200858	"P": 1010.5	"F": 1}
{"v": 1	"t": 200878	"P": 1004.5	"F": 1}
{"v": 1	"t": 200898	"P": 1002.0	"F": 1}
{"v": 1	"t": 200919	"P": 1010.25	"F": 2}
{"v": 1	"t": 200939	"P": 1008.0	"F": 1}
{"v": 1	"t": 200960	"P": 1004.0	"F": 1}
{"v": 1	"t": 200980	"P": 1009.75	"F": 1}
{"v": 1	"t": 201000	"P": 1009.5	"F": 1}
{"v": 1	"t": 201021	"P": 1004.0	"F": 1}
{"v": 1	"t": 201041	"P": 1007.0	"F": 1}
{"v": 1	"t": 201062	"P": 1010.5	"F": 1}
{"v": 1	"t": 201082	"P": 1006.0	"F": 1}
{"v": 1	"t": 201102	"P": 1003.25	"F": 1}
{"v": 1	"t": 201123	"P": 1011.75	"F": 2}
{"v": 1	"t": 201143	"P": 1007.5	"F": 1}
{"v": 1	"t": 201163	"P": 1002.0	"F": 1}
{"v": 1	"t": 201184	"P": 1008.5	"F": 1}
{"v": 1	"t": 201204	"P": 1006.0	"F": 1}
{"v": 1	"t": 201225	"P": 1004.25	"F": 1}
{"v": 1	"t": 201245	"P": 1010.5	"F": 1}
{"v": 1	"t": 201265	"P": 1008.5	"F": 1}
{"v": 1	"t": 201286	"P": 1001.75	"F": 1}
{"v": 1	"t": 201306	"P": 1010.0	"F": 1}
{"v": 1	"t": 201327	"P": 1007.25	"F": 1}
{"v": 1	"t": 201347	"P": 1004.5	"F": 1	"C": 47.595	"D": 3322	"sn": 54091929832280	"file": "/data/device_log/data0000.out"}
{"v": 1	"t": 201367	"P": 1006.0	"F": 1}
{"v": 1	"t": 201388	"P": 1010.5	"F": 1}
{"v": 1	"t": 201408	"P": 1007.75	"F": 1}
{"v": 1	"t": 201428	"P": 1002.75	"F": 1}
{"v": 1	"t": 201449	"P": 1009.5	"F": 1}
{"v": 1	"t": 201469	"P": 1007.25	"F": 1}
{"v": 1	"t": 201490	"P": 1005.75	"F": 1}
{"v": 1	"t": 201510	"P": 1009.0	"F": 1}
{"v": 1	"t": 201530	"P": 1011.25	"F": 1}
{"v": 1	"t": 201551	"P": 1002.75	"F": 1}
{"v": 1	"t": 201571	"P": 1004.25	"F": 1}
{"v": 1	"t": 201591	"P": 1011.75	"F": 2}
{"v": 1	"t": 201612	"P": 1005.75	"F": 1}
{"v": 1	"t": 201632	"P": 1003.25	"F": 1}
{"v": 1	"t": 201653	"P": 1010.0	"F": 1}
{"v": 1	"t": 201673	"P": 1008.75	"F": 1}
{"v": 1	"t": 201693	"P": 1003.25	"F": 1}
{"v": 1	"t": 201714	"P": 1007.0	"F": 1}
{"v": 1	"t": 201734	"P": 1009.75	"F": 1}
{"v": 1	"t": 201754	"P": 1004.75	"F": 2}
{"v": 1	"t": 201775	"P": 1003.75	"F": 2}
{"v": 1	"t": 201795	"P": 1009.75	"F": 1}
{"v": 1	"t": 201815	"P": 1008.25	"F": 2}
{"v": 1	"t": 201836	"P": 1004.5	"F": 1}
{"v": 1	"t": 201856	"P": 1009.5	"F": 1}
{"v": 1	"t": 201877	"P": 1010.5	"F": 1}
{"v": 1	"t": 201897	"P": 1003.5	"F": 2}
{"v": 1	"t": 201917	"P": 1003.0	"F": 1}
{"v": 1	"t": 201937	"P": 1008.5	"F": 1}
{"v": 1	"t": 201958	"P": 1011.25	"F": 1}
{"v": 1	"t": 201978	"P": 1006.75	"F": 1}
{"v": 1	"t": 201998	"P": 1005.75	"F": 1}
{"v": 1	"t": 202019	"P": 1005.75	"F": 1}
{"v": 1	"t": 202039	"P": 1012.0	"F": 1}
{"v": 1	"t": 202059	"P": 1010.25	"F": 1}
{"v": 1	"t": 202079	"P": 1005.25	"F": 1}
{"v": 1	"t": 202100	"P": 1003.25	"F": 1}
{"v": 1	"t": 202120	"P": 1009.75	"F": 1}
{"v": 1	"t": 202140	"P": 1010.5	"F": 1}
{"v": 1	"t": 202160	"P": 1007.25	"F": 1}
{"v": 1	"t": 202181	"P": 1002.5	"F": 1}
{"v": 1	"t": 202201	"P": 1006.5	"F": 1}
{"v": 1	"t": 202221	"P": 1011.25	"F": 1}
{"v": 1	"t": 202242	"P": 1010.0	"F": 1}
{"v": 1	"t": 202262	"P": 1003.5	"F": 1}
{"v": 1	"t": 202282	"P": 1002.75	"F": 1}
{"v": 1	"t": 202302	"P": 1006.75	"F": 2}
{"v": 1	"t": 202323	"P": 1009.25	"F": 2}
{"v": 1	"t": 202343	"P": 1008.25	"F": 1}
{"v": 1	"t": 202363	"P": 1004.75	"F": 1	"C": 47.64	"D": 3322	"sn": 54091929832280	"file": "/data/device_log/data0000.out"}
{"v": 1	"t": 202383	"P": 1005.0	"F": 1}
{"v": 1	"t": 202404	"P": 1009.5	"F": 1}
{"v": 1	"t": 202424	"P": 1009.0	"F": 1}
{"v": 1	"t": 202444	"P": 1007.0	"F": 1}
{"v": 1	"t": 202465	"P": 1003.0	"F": 1}
{"v": 1	"t": 202485	"P": 1005.25	"F": 2}
{"v": 1	"t": 202505	"P": 1012.25	"F": 1}
{"v": 1	"t": 202525	"P": 1007.5	"F": 1}
{"v": 1	"t": 202546	"P": 1002.25	"F": 1}
{"v": 1	"t": 202566	"P": 1003.75	"F": 1}
{"v": 1	"t": 202586	"P": 1009.5	"F": 2}
{"v": 1	"t": 202607	"P": 1009.5	"F": 1}
{"v": 1	"t": 202627	"P": 1004.5	"F": 1}
{"v": 1	"t": 202647	"P": 1002.0	"F": 1}
{"v": 1	"t": 202667	"P": 1007.0	"F": 1}
{"v": 1	"t": 202688	"P": 1010.0	"F": 1}
{"v": 1	"t": 202708	"P": 1007.5	"F": 2}
{"v": 1	"t": 202728	"P": 1003.25	"F": 1}
{"v": 1	"t": 202749	"P": 1006.5	"F": 1}
{"v": 1	"t": 202769	"P": 1012.25	"F": 1}
{"v": 1	"t": 202789	"P": 1007.75	"F": 1}
{"v": 1	"t": 202809	"P": 1006.25	"F": 1}
{"v": 1	"t": 202830	"P": 1002.75	"F": 1}
{"v": 1	"t": 202850	"P": 1011.0	"F": 1}
{"v": 1	"t": 202870	"P": 1009.75	"F": 1}
{"v": 1	"t": 202891	"P": 1005.75	"F": 1}
{"v": 1	"t": 202911	"P": 1004.75	"F": 1}
{"v": 1	"t": 202931	"P": 1007.25	"F": 1}
{"v": 1	"t": 202951	"P": 1010.75	"F": 1}
{"v": 1	"t": 202972	"P": 1007.75	"F": 1}
{"v": 1	"t": 202992	"P": 1004.5	"F": 1}
{"v": 1	"t": 203012	"P": 1004.75	"F": 1}
{"v": 1	"t": 203032	"P": 1010.5	"F": 1}
{"v": 1	"t": 203053	"P": 1008.5	"F": 1}
{"v": 1	"t": 203073	"P": 1006.25	"F": 1}
{"v": 1	"t": 203093	"P": 1002.5	"F": 1}
{"v": 1	"t": 203114	"P": 1006.25	"F": 1}
{"v": 1	"t": 203134	"P": 1011.0	"F": 2}
{"v": 1	"t": 203154	"P": 1008.75	"F": 1}
{"v": 1	"t": 203174	"P": 1005.0	"F": 2}
{"v": 1	"t": 203195	"P": 1004.25	"F": 1}
{"v": 1	"t": 203215	"P": 1010.75	"F": 1}
{"v": 1	"t": 203235	"P": 1009.0	"F": 1}
{"v": 1	"t": 203255	"P": 1006.0	"F": 1}
{"v": 1	"t": 203276	"P": 1003.0	"F": 1}
{"v": 1	"t": 203296	"P": 1004.0	"F": 1}
{"v": 1	"t": 203316	"P": 1010.5	"F": 1}
{"v": 1	"t": 203337	"P": 1008.25	"F": 1}
{"v": 1	"t": 203357	"P": 1005.5	"F": 1}
{"v": 1	"t": 203377	"P": 1002.75	"F": 2	"C": 47.645	"D": 3322	"sn": 54091929832280	"file": "/data/device_log/data0000.out"}
{"v": 1	"t": 203397	"P": 1007.5	"F": 1}
{"v": 1	"t": 203418	"P": 1010.25	"F": 1}
{"v": 1	"t": 203438	"P": 1006.0	"F": 1}
{"v": 1	"t": 203458	"P": 1002.25	"F": 1}
{"v": 1	"t": 203479	"P": 1007.75	"F": 1}
{"v": 1	"t": 203499	"P": 1008.75	"F": 1}
{"v": 1	"t": 203519	"P": 1007.0	"F": 1}
{"v": 1	"t": 203540	"P": 1004.5	"F": 1}
{"v": 1	"t": 203560	"P": 1005.5	"F": 1}
{"v": 1	"t": 203580	"P": 1011.25	"F": 1}
{"v": 1	"t": 203600	"P": 1008.0	"F": 1}
{"v": 1	"t": 203621	"P": 1005.25	"F": 1}
{"v": 1	"t": 203641	"P": 1004.0	"F": 1}
{"v": 1	"t": 203661	"P": 1008.75	"F": 1}
{"v": 1	"t": 203681	"P": 1011.25	"F": 1}
{"v": 1	"t": 203702	"P": 1005.75	"F": 1}
{"v": 1	"t": 203722	"P": 1002.75	"F": 1}
{"v": 1	"t": 203742	"P": 1005.5	"F": 2}
{"v": 1	"t": 203763	"P": 1011.25	"F": 1}
{"v": 1	"t": 203783	"P": 1009.0	"F": 1}
{"v": 1	"t": 203803	"P": 1004.25	"F": 1}
{"v": 1	"t": 203823	"P": 1002.0	"F": 1}
{"v": 1	"t": 203844	"P": 1008.0	"F": 1}
{"v": 1	"t": 203864	"P": 1012.0	"F": 1}
{"v": 1	"t": 203884	"P": 1009.0	"F": 1}
{"v": 1	"t": 203904	"P": 1003.5	"F": 1}
{"v": 1	"t": 203925	"P": 1005.75	"F": 1}
{"v": 1	"t": 203945	"P": 1010.5	"F": 1}
{"v": 1	"t": 203965	"P": 1010.75	"F": 1}
{"v": 1	"t": 203986	"P": 1006.0	"F": 1}
{"v": 1	"t": 204006	"P": 1002.5	"F": 1}
{"v": 1	"t": 204026	"P": 1008.25	"F": 1}
{"v": 1	"t": 204046	"P": 1011.0	"F": 1}
{"v": 1	"t": 204067	"P": 1005.75	"F": 1}
{"v": 1	"t": 204087	"P": 1003.5	"F": 1}
{"v": 1	"t": 204107	"P": 1005.25	"F": 1}
{"v": 1	"t": 204128	"P": 1010.25	"F": 1}
{"v": 1	"t": 204148	"P": 1008.75	"F": 1}
{"v": 1	"t": 204168	"P": 1005.5	"F": 1}
{"v": 1	"t": 204188	"P": 1004.5	"F": 1}
{"v": 1	"t": 204209	"P": 1009.0	"F": 1}
{"v": 1	"t": 204229	"P": 1010.25	"F": 1}
{"v": 1	"t": 204249	"P": 1007.75	"F": 1}
{"v": 1	"t": 204270	"P": 1003.75	"F": 2}
{"v": 1	"t": 204290	"P": 1006.75	"F": 1}
{"v": 1	"t": 204310	"P": 1011.5	"F": 1}
{"v": 1	"t": 204330	"P": 1008.75	"F": 1}
{"v": 1	"t": 204351	"P": 1002.25	"F": 1}
{"v": 1	"t": 204371	"P": 1003.25	"F": 2}
{"v": 1	"t": 204391	"P": 1009.0	"F": 1	"C": 47.715	"D": 3321	"sn": 54091929832280	"file": "/data/device_log/data0000.out"}
{"v": 1	"t": 204411	"P": 1011.5	"F": 1}
{"v": 1	"t": 204432	"P": 1005.5	"F": 2}
{"v": 1	"t": 204452	"P": 1003.5	"F": 1}
{"v": 1	"t": 204472	"P": 1004.75	"F": 1}
{"v": 1	"t": 204493	"P": 1011.75	"F": 1}
{"v": 1	"t": 204513	"P": 1008.5	"F": 1}
{"v": 1	"t": 204533	"P": 1005.0	"F": 1}
{"v": 1	"t": 204553	"P": 1004.5	"F": 1}
{"v": 1	"t": 204574	"P": 1010.25	"F": 1}
{"v": 1	"t": 204594	"P": 1009.75	"F": 1}
{"v": 1	"t": 204614	"P": 1006.75	"F": 1}
{"v": 1	"t": 204634	"P": 1003.25	"F": 1}
{"v": 1	"t": 204655	"P": 1005.0	"F": 1}
{"v": 1	"t": 204675	"P": 1009.25	"F": 2}
{"v": 1	"t": 204695	"P": 1009.5	"F": 1}
{"v": 1	"t": 204716	"P": 1002.75	"F": 2}
{"v": 1	"t": 204736	"P": 1003.5	"F": 2}
{"v": 1	"t": 204756	"P": 1007.5	"F": 1}
{"v": 1	"t": 204776	"P": 1012.75	"F": 1}
{"v": 1	"t": 204797	"P": 1007.25	"F": 1}
{"v": 1	"t": 204817	"P": 1002.75	"F": 1}
{"v": 1	"t": 204837	"P": 1004.5	"F": 1}
{"v": 1	"t": 204858	"P": 1010.25	"F": 1}
{"v": 1	"t": 204878	"P": 1006.25	"F": 1}
{"v": 1	"t": 204898	"P": 1005.5	"F": 1}
{"v": 1	"t": 204918	"P": 1001.75	"F": 1}
{"v": 1	"t": 204939	"P": 1009.0	"F": 1}
{"v": 1	"t": 204959	"P": 1009.25	"F": 1}
{"v": 1	"t": 204979	"P": 1007.75	"F": 1}
{"v": 1	"t": 205000	"P": 1003.75	"F": 1}
{"v": 1	"t": 205020	"P": 1007.25	"F": 1}
{"v": 1	"t": 205040	"P": 1011.0	"F": 1}
{"v": 1	"t": 205060	"P": 1007.25	"F": 1}
{"v": 1	"t": 205081	"P": 1000.25	"F": 1}
{"v": 1	"t": 205101	"P": 1009.25	"F": 1}
{"v": 1	"t": 205121	"P": 1009.75	"F": 1}
{"v": 1	"t": 205142	"P": 1007.0	"F": 1}
{"v": 1	"t": 205162	"P": 1003.0	"F": 2}
{"v": 1	"t": 205182	"P": 1005.75	"F": 1}
{"v": 1	"t": 205203	"P": 1010.5	"F": 1}
{"v": 1	"t": 205223	"P": 1009.25	"F": 1}
{"v": 1	"t": 205243	"P": 1004.25	"F": 1}
{"v": 1	"t": 205264	"P": 1005.5	"F": 1}
{"v": 1	"t": 205284	"P": 1010.5	"F": 2}
{"v": 1	"t": 205304	"P": 1007.0	"F": 1}
{"v": 1	"t": 205324	"P": 1002.25	"F": 1}
{"v": 1	"t": 205345	"P": 1005.5	"F": 1}
{"v": 1	"t": 205365	"P": 1009.25	"F": 1}
{"v": 1	"t": 205385	"P": 1008.5	"F": 1}
{"v": 1	"t": 205406	"P": 1004.0	"F": 1	"C": 47.73	"D": 3321	"sn": 54091929832280	"file": "/data/device_log/data0000.out"}
{"v": 1	"t": 205426	"P": 1003.75	"F": 1}
{"v": 1	"t": 205446	"P": 1009.25	"F": 1}
{"v": 1	"t": 205466	"P": 1010.25	"F": 1}
{"v": 1	"t": 205487	"P": 1006.5	"F": 1}
{"v": 1	"t": 205507	"P": 1003.5	"F": 2}
{"v": 1	"t": 205527	"P": 1006.0	"F": 1}
{"v": 1	"t": 205548	"P": 1010.25	"F": 1}
{"v": 1	"t": 205568	"P": 1008.25	"F": 1}
{"v": 1	"t": 205588	"P": 1005.0	"F": 1}
{"v": 1	"t": 205608	"P": 1003.5	"F": 1}
{"v": 1	"t": 205629	"P": 1010.25	"F": 2}
{"v": 1	"t": 205649	"P": 1010.0	"F": 1}
{"v": 1	"t": 205669	"P": 1007.75	"F": 1}
{"v": 1	"t": 205689	"P": 1001.25	"F": 1}
{"v": 1	"t": 205710	"P": 1005.25	"F": 1}
{"v": 1	"t": 205730	"P": 1011.0	"F": 1}
{"v": 1	"t": 205750	"P": 1008.0	"F": 1}
{"v": 1	"t": 205771	"P": 1004.5	"F": 1}
{"v": 1	"t": 205791	"P": 1004.5	"F": 1}
{"v": 1	"t": 205811	"P": 1007.5	"F": 1}
{"v": 1	"t": 205831	"P": 1010.5	"F": 1}
{"v": 1	"t": 205852	"P": 1006.75	"F": 2}
{"v": 1	"t": 205872	"P": 1005.0	"F": 1}
{"v": 1	"t": 205892	"P": 1004.0	"F": 1}
{"v": 1	"t": 205913	"P": 1010.75	"F": 2}
{"v": 1	"t": 205933	"P": 1010.0	"F": 2}
{"v": 1	"t": 205953	"P": 1002.5	"F": 1}
{"v": 1	"t": 205973	"P": 1004.5	"F": 1}
{"v": 1	"t": 205994	"P": 1009.5	"F": 1}
{"v": 1	"t": 206014	"P": 1010.0	"F": 1}
{"v": 1	"t": 206034	"P": 1005.75	"F": 1}
{"v": 1	"t": 206055	"P": 1004.25	"F": 1}
{"v": 1	"t": 206075	"P": 1008.25	"F": 1}
{"v": 1	"t": 206095	"P": 1009.0	"F": 1}
{"v": 1	"t": 206115	"P": 1007.25	"F": 1}
{"v": 1	"t": 206136	"P": 1003.25	"F": 2}
{"v": 1	"t": 206156	"P": 1005.25	"F": 1}
{"v": 1	"t": 206176	"P": 1010.75	"F": 1}
{"v": 1	"t": 206197	"P": 1008.75	"F": 1}
{"v": 1	"t": 206217	"P": 1004.75	"F": 1}
{"v": 1	"t": 206237	"P": 1002.5	"F": 1}
{"v": 1	"t": 206257	"P": 1006.0	"F": 1}
{"v": 1	"t": 206278	"P": 1011.5	"F": 1}
{"v": 1	"t": 206298	"P": 1006.5	"F": 1}
{"v": 1	"t": 206318	"P": 1004.75	"F": 1}
{"v": 1	"t": 206338	"P": 1005.5	"F": 1}
{"v": 1	"t": 206359	"P": 1012.0	"F": 1}
{"v": 1	"t": 206379	"P": 1008.75	"F": 1}
{"v": 1	"t": 206399	"P": 1005.25	"F": 1}
{"v": 1	"t": 206420	"P": 1004.0	"F": 1	"C": 47.745	"D": 3321	"sn": 54091929832280	"file": "/data/device_log/data0000.out"}
{"v": 1	"t": 206440	"P": 1009.5	"F": 1}
{"v": 1	"t": 206460	"P": 1010.5	"F": 2}
{"v": 1	"t": 206481	"P": 1005.75	"F": 2}
{"v": 1	"t": 206501	"P": 1002.5	"F": 1}
{"v": 1	"t": 206521	"P": 1006.75	"F": 1}
{"v": 1	"t": 206541	"P": 1010.25	"F": 1}
{"v": 1	"t": 206562	"P": 1008.25	"F": 2}
{"v": 1	"t": 206582	"P": 1004.25	"F": 1}
{"v": 1	"t": 206602	"P": 1005.5	"F": 1}
{"v": 1	"t": 206622	"P": 1009.25	"F": 1}
{"v": 1	"t": 206643	"P": 1009.0	"F": 2}
{"v": 1	"t": 206663	"P": 1005.25	"F": 2}
{"v": 1	"t": 206683	"P": 1002.75	"F": 2}
{"v": 1	"t": 206704	"P": 1008.75	"F": 2}
{"v": 1	"t": 206724	"P": 1009.75	"F": 1}
{"v": 1	"t": 206744	"P": 1007.25	"F": 1}
{"v": 1	"t": 206765	"P": 1004.75	"F": 1}
{"v": 1	"t": 206785	"P": 1006.25	"F": 2}
{"v": 1	"t": 206805	"P": 1011.5	"F": 2}
{"v": 1	"t": 206825	"P": 1009.5	"F": 1}
{"v": 1	"t": 206846	"P": 1005.5	"F": 2}
{"v": 1	"t": 206866	"P": 1002.5	"F": 1}
{"v": 1	"t": 206886	"P": 1010.0	"F": 2}
{"v": 1	"t": 206906	"P": 1008.75	"F": 1}
{"v": 1	"t": 206927	"P": 1007.75	"F": 1}
{"v": 1	"t": 206947	"P": 1003.75	"F": 2}
{"v": 1	"t": 206967	"P": 1006.0	"F": 1}
{"v": 1	"t": 206988	"P": 1011.75	"F": 2}
{"v": 1	"t": 207008	"P": 1008.0	"F": 2}
{"v": 1	"t": 207028	"P": 1005.5	"F": 1}
{"v": 1	"t": 207048	"P": 1003.5	"F": 2}
{"v": 1	"t": 207069	"P": 1005.5	"F": 2}
{"v": 1	"t": 207089	"P": 1012.5	"F": 2}
{"v": 1	"t": 207109	"P": 1009.0	"F": 2}
{"v": 1	"t": 207129	"P": 1005.0	"F": 2}
{"v": 1	"t": 207150	"P": 1004.25	"F": 1}
{"v": 1	"t": 207170	"P": 1010.5	"F": 1}
{"v": 1	"t": 207190	"P": 1008.5	"F": 1}
{"v": 1	"t": 207211	"P": 1007.0	"F": 1}
{"v": 1	"t": 207231	"P": 1003.5	"F": 2}
{"v": 1	"t": 207251	"P": 1008.75	"F": 1}
{"v": 1	"t": 207271	"P": 1011.5	"F": 1}
{"v": 1	"t": 207292	"P": 1009.75	"F": 1}
{"v": 1	"t": 207312	"P": 1004.0	"F": 1}
{"v": 1	"t": 207332	"P": 1003.5	"F": 1}
{"v": 1	"t": 207352	"P": 1009.75	"F": 1}
{"v": 1	"t": 207373	"P": 1009.75	"F": 1}
{"v": 1	"t": 207393	"P": 1007.0	"F": 1}
{"v": 1	"t": 207413	"P": 1002.0	"F": 2}
{"v": 1	"t": 207434	"P": 1007.25	"F": 1	"C": 47.75	"D": 3321	"sn": 54091929832280	"file": "/data/device_log/data0000.out"}
{"v": 1	"t": 207454	"P": 1009.75	"F": 1}
{"v": 1	"t": 207474	"P": 1007.25	"F": 1}
{"v": 1	"t": 207495	"P": 1002.75	"F": 1}
{"v": 1	"t": 207515	"P": 1010.25	"F": 1}
{"v": 1	"t": 207535	"P": 1008.25	"F": 1}
{"v": 1	"t": 207556	"P": 1004.25	"F": 1}
{"v": 1	"t": 207576	"P": 1004.0	"F": 1}
{"v": 1	"t": 207596	"P": 1009.75	"F": 1}
{"v": 1	"t": 207617	"P": 1006.25	"F": 1}
{"v": 1	"t": 207637	"P": 1002.25	"F": 1}
{"v": 1	"t": 207658	"P": 1008.75	"F": 1}
{"v": 1	"t": 207678	"P": 1007.75	"F": 1}
{"v": 1	"t": 207698	"P": 1005.0	"F": 1}
{"v": 1	"t": 207719	"P": 1005.25	"F": 1}
{"v": 1	"t": 207739	"P": 1010.5	"F": 1}
{"v": 1	"t": 207759	"P": 1007.0	"F": 2}
{"v": 1	"t": 207780	"P": 1003.0	"F": 1}
{"v": 1	"t": 207800	"P": 1008.75	"F": 1}
{"v": 1	"t": 207820	"P": 1008.25	"F": 1}
{"v": 1	"t": 207841	"P": 1005.5	"F": 1}
{"v": 1	"t": 207861	"P": 1004.75	"F": 1}
{"v": 1	"t": 207881	"P": 1011.0	"F": 1}
{"v": 1	"t": 207902	"P": 1005.5	"F": 1}
{"v": 1	"t": 207922	"P": 1002.25	"F": 2}
{"v": 1	"t": 207942	"P": 1008.75	"F": 1}
{"v": 1	"t": 207963	"P": 1009.75	"F": 2}
{"v": 1	"t": 207983	"P": 1004.75	"F": 1}
{"v": 1	"t": 208004	"P": 1003.25	"F": 1}
{"v": 1	"t": 208024	"P": 1011.75	"F": 1}
{"v": 1	"t": 208044	"P": 1006.25	"F": 1}
{"v": 1	"t": 208065	"P": 1003.75	"F": 1}
{"v": 1	"t": 208085	"P": 1009.25	"F": 1}
{"v": 1	"t": 208105	"P": 1008.25	"F": 2}
{"v": 1	"t": 208126	"P": 1003.5	"F": 1}
{"v": 1	"t": 208146	"P": 1006.0	"F": 1}
{"v": 1	"t": 208166	"P": 1010.0	"F": 1}
{"v": 1	"t": 208187	"P": 1005.75	"F": 1}
{"v": 1	"t": 208207	"P": 1002.5	"F": 1}
{"v": 1	"t": 208228	"P": 1008.75	"F": 1}
{"v": 1	"t": 208248	"P": 1009.0	"F": 1}
{"v": 1	"t": 208268	"P": 1004.0	"F": 2}
{"v": 1	"t": 208289	"P": 1006.0	"F": 1}
{"v": 1	"t": 208309	"P": 1011.5	"F": 2}
{"v": 1	"t": 208329	"P": 1007.0	"F": 1}
{"v": 1	"t": 208350	"P": 1004.5	"F": 1}
{"v": 1	"t": 208370	"P": 1009.0	"F": 1}
{"v": 1	"t": 208390	"P": 1011.25	"F": 1}
{"v": 1	"t": 208411	"P": 1003.0	"F": 1}
{"v": 1	"t": 208431	"P": 1005.25	"F": 2}
{"v": 1	"t": 208451	"P": 1010.75	"F": 2	"C": 47.795	"D": 3321	"sn": 54091929832280	"file": "/data/device_log/data0000.out"}
{"v": 1	"t": 208472	"P": 1007.0	"F": 2}
{"v": 1	"t": 208492	"P": 1002.5	"F": 1}
{"v": 1	"t": 208513	"P": 1008.0	"F": 1}
{"v": 1	"t": 208533	"P": 1006.75	"F": 2}
{"v": 1	"t": 208553	"P": 1003.5	"F": 1}
{"v": 1	"t": 208574	"P": 1004.5	"F": 2}
{"v": 1	"t": 208594	"P": 1012.25	"F": 1}
{"v": 1	"t": 208614	"P": 1005.5	"F": 2}
{"v": 1	"t": 208635	"P": 1002.0	"F": 1}
{"v": 1	"t": 208655	"P": 1009.25	"F": 1}
{"v": 1	"t": 208675	"P": 1006.25	"F": 1}
{"v": 1	"t": 208696	"P": 1006.25	"F": 1}
{"v": 1	"t": 208716	"P": 1004.75	"F": 1}
{"v": 1	"t": 208736	"P": 1011.0	"F": 1}
{"v": 1	"t": 208757	"P": 1006.25	"F": 1}
{"v": 1	"t": 208777	"P": 1005.0	"F": 1}
{"v": 1	"t": 208798	"P": 1011.0	"F": 1}
{"v": 1	"t": 208818	"P": 1008.5	"F": 1}
{"v": 1	"t": 208838	"P": 1002.5	"F": 2}
{"v": 1	"t": 208859	"P": 1004.75	"F": 1}
{"v": 1	"t": 208879	"P": 1010.0	"F": 1}
{"v": 1	"t": 208899	"P": 1004.25	"F": 1}
{"v": 1	"t": 208920	"P": 1003.25	"F": 1}
{"v": 1	"t": 208940	"P": 1008.5	"F": 2}
{"v": 1	"t": 208960	"P": 1008.5	"F": 1}
{"v": 1	"t": 208981	"P": 1003.0	"F": 1}
{"v": 1	"t": 209001	"P": 1009.5	"F": 2}
{"v": 1	"t": 209022	"P": 1010.0	"F": 2}
{"v": 1	"t": 209042	"P": 1003.75	"F": 2}
{"v": 1	"t": 209062	"P": 1004.75	"F": 2}
{"v": 1	"t": 209083	"P": 1009.5	"F": 2}
{"v": 1	"t": 209103	"P": 1006.5	"F": 2}
{"v": 1	"t": 209123	"P": 1002.25	"F": 2}
{"v": 1	"t": 209144	"P": 1009.25	"F": 2}
{"v": 1	"t": 209164	"P": 1008.0	"F": 2}
{"v": 1	"t": 209185	"P": 1003.75	"F": 2}
{"v": 1	"t": 209205	"P": 1010.0	"F": 2}
{"v": 1	"t": 209225	"P": 1009.0	"F": 2}
{"v": 1	"t": 209246	"P": 1004.0	"F": 2}
{"v": 1	"t": 209266	"P": 1003.5	"F": 2}
{"v": 1	"t": 209286	"P": 1009.75	"F": 2}
{"v": 1	"t": 209307	"P": 1004.75	"F": 2}
{"v": 1	"t": 209327	"P": 1004.0	"F": 2}
{"v": 1	"t": 209348	"P": 1010.25	"F": 2}
{"v": 1	"t": 209368	"P": 1008.25	"F": 2}
{"v": 1	"t": 209388	"P": 1001.75	"F": 2}
{"v": 1	"t": 209409	"P": 1008.75	"F": 2}
{"v": 1	"t": 209429	"P": 1010.75	"F": 2}
{"v": 1	"t": 209449	"P": 1005.5	"F": 2}
{"v": 1	"t": 209470	"P": 1004.25	"F": 2	"C": 47.79	"D": 3321	"sn": 54091929832280	"file": "/data/device_log/data0000.out"}
{"v": 1	"t": 209490	"P": 1011.0	"F": 2}
{"v": 1	"t": 209510	"P": 1007.0	"F": 2}
{"v": 1	"t": 209531	"P": 1005.0	"F": 2}
{"v": 1	"t": 209551	"P": 1009.0	"F": 2}
{"v": 1	"t": 209572	"P": 1009.5	"F": 2}
{"v": 1	"t": 209592	"P": 1004.75	"F": 2}
{"v": 1	"t": 209612	"P": 1002.25	"F": 1}
{"v": 1	"t": 209633	"P": 1009.25	"F": 2}
{"v": 1	"t": 209653	"P": 1009.0	"F": 1}
{"v": 1	"t": 209673	"P": 1003.25	"F": 2}
{"v": 1	"t": 209694	"P": 1007.5	"F": 1}
{"v": 1	"t": 209714	"P": 1009.5	"F": 1}
{"v": 1	"t": 209734	"P": 1005.75	"F": 2}
{"v": 1	"t": 209755	"P": 1003.0	"F": 1}
{"v": 1	"t": 209775	"P": 1012.0	"F": 1}
{"v": 1	"t": 209795	"P": 1008.75	"F": 1}
{"v": 1	"t": 209816	"P": 1003.25	"F": 1}
{"v": 1	"t": 209836	"P": 1005.5	"F": 1}
{"v": 1	"t": 209856	"P": 1010.75	"F": 1}
{"v": 1	"t": 209877	"P": 1006.75	"F": 1}
{"v": 1	"t": 209897	"P": 1002.5	"F": 1}
{"v": 1	"t": 209918	"P": 1010.25	"F": 1}
{"v": 1	"t": 209938	"P": 1008.5	"F": 1}
{"v": 1	"t": 209958	"P": 1004.5	"F": 1}
{"v": 1	"t": 209979	"P": 1007.75	"F": 1}
{"v": 1	"t": 209999	"P": 1010.25	"F": 1}
{"v": 1	"t": 210019	"P": 1006.25	"F": 1}
{"v": 1	"t": 210040	"P": 1007.25	"F": 1}
{"v": 1	"t": 210060	"P": 1010.75	"F": 1}
{"v": 1	"t": 210080	"P": 1007.25	"F": 1}
{"v": 1	"t": 210101	"P": 1003.5	"F": 1}
{"v": 1	"t": 210121	"P": 1007.75	"F": 1}
{"v": 1	"t": 210142	"P": 1007.75	"F": 1}
{"v": 1	"t": 210162	"P": 1004.75	"F": 1}
{"v": 1	"t": 210182	"P": 1004.75	"F": 1}
{"v": 1	"t": 210203	"P": 1010.5	"F": 1}
{"v": 1	"t": 210223	"P": 1006.5	"F": 1}
{"v": 1	"t": 210243	"P": 1003.5	"F": 1}
{"v": 1	"t": 210264	"P": 1008.5	"F": 1}
{"v": 1	"t": 210284	"P": 1008.5	"F": 1}
{"v": 1	"t": 210304	"P": 1005.5	"F": 1}
{"v": 1	"t": 210325	"P": 1004.5	"F": 1}
{"v": 1	"t": 210345	"P": 1010.25	"F": 1}
{"v": 1	"t": 210365	"P": 1007.75	"F": 1}
{"v": 1	"t": 210386	"P": 1005.0	"F": 1}
{"v": 1	"t": 210406	"P": 1007.25	"F": 1}
{"v": 1	"t": 210427	"P": 1011.0	"F": 1}
{"v": 1	"t": 210447	"P": 1006.0	"F": 1}
{"v": 1	"t": 210467	"P": 1003.25	"F": 1}
{"v": 1	"t": 210488	"P": 1008.0	"F": 1	"C": 47.835	"D": 3321	"sn": 54091929832280	"file": "/data/device_log/data0000.out"}
{"v": 1	"t": 210508	"P": 1008.75	"F": 1}
{"v": 1	"t": 210528	"P": 1003.25	"F": 1}
{"v": 1	"t": 210549	"P": 1006.75	"F": 1}
{"v": 1	"t": 210569	"P": 1009.25	"F": 1}
{"v": 1	"t": 210589	"P": 1005.75	"F": 1}
{"v": 1	"t": 210610	"P": 1005.25	"F": 1}
{"v": 1	"t": 210630	"P": 1010.75	"F": 1}
{"v": 1	"t": 210651	"P": 1008.25	"F": 1}
{"v": 1	"t": 210671	"P": 1003.75	"F": 1}
{"v": 1	"t": 210691	"P": 1009.75	"F": 1}
{"v": 1	"t": 210712	"P": 1009.75	"F": 1}
{"v": 1	"t": 210732	"P": 1004.5	"F": 1}
{"v": 1	"t": 210752	"P": 1007.0	"F": 1}
{"v": 1	"t": 210773	"P": 1010.0	"F": 1}
{"v": 1	"t": 210793	"P": 1004.5	"F": 1}
{"v": 1	"t": 210813	"P": 1005.5	"F": 1}
{"v": 1	"t": 210834	"P": 1010.25	"F": 1}
{"v": 1	"t": 210854	"P": 1007.25	"F": 1}
{"v": 1	"t": 210875	"P": 1002.75	"F": 1}
{"v": 1	"t": 210895	"P": 1008.0	"F": 1}
{"v": 1	"t": 210915	"P": 1009.25	"F": 1}
{"v": 1	"t": 210936	"P": 1004.5	"F": 1}
{"v": 1	"t": 210956	"P": 1005.75	"F": 1}
{"v": 1	"t": 210976	"P": 1010.25	"F": 1}
{"v": 1	"t": 210997	"P": 1005.0	"F": 1}
{"v": 1	"t": 211017	"P": 1002.0	"F": 1}
{"v": 1	"t": 211038	"P": 1009.75	"F": 1}
{"v": 1	"t": 211058	"P": 1006.5	"F": 1}
{"v": 1	"t": 211078	"P": 1002.0	"F": 1}
{"v": 1	"t": 211099	"P": 1008.0	"F": 1}
{"v": 1	"t": 211119	"P": 1008.5	"F": 2}
{"v": 1	"t": 211139	"P": 1003.5	"F": 1}
{"v": 1	"t": 211160	"P": 1004.0	"F": 1}
{"v": 1	"t": 211180	"P": 1008.5	"F": 1}
{"v": 1	"t": 211201	"P": 1004.75	"F": 1}
{"v": 1	"t": 211221	"P": 1004.5	"F": 1}
{"v": 1	"t": 211241	"P": 1009.25	"F": 1}
{"v": 1	"t": 211262	"P": 1007.5	"F": 1}
{"v": 1	"t": 211282	"P": 1004.75	"F": 1}
{"v": 1	"t": 211302	"P": 1006.75	"F": 2}
{"v": 1	"t": 211323	"P": 1010.25	"F": 1}
{"v": 1	"t": 211343	"P": 1005.25	"F": 1}
{"v": 1	"t": 211364	"P": 1003.75	"F": 2}
{"v": 1	"t": 211384	"P": 1009.5	"F": 1}
{"v": 1	"t": 211404	"P": 1005.5	"F": 2}
{"v": 1	"t": 211425	"P": 1003.75	"F": 2}
{"v": 1	"t": 211445	"P": 1009.5	"F": 1}
{"v": 1	"t": 211465	"P": 1007.75	"F": 2}
{"v": 1	"t": 211486	"P": 1003.0	"F": 2}
{"v": 1	"t": 211506	"P": 1007.0	"F": 2	"C": 47.915	"D": 3320	"sn": 54091929832280	"file": "/data/device_log/data0000.out"}
{"v": 1	"t": 211527	"P": 1009.0	"F": 2}
{"v": 1	"t": 211547	"P": 1004.5	"F": 1}
{"v": 1	"t": 211567	"P": 1007.25	"F": 1}
{"v": 1	"t": 211588	"P": 1011.75	"F": 2}
{"v": 1	"t": 211608	"P": 1004.75	"F": 1}
{"v": 1	"t": 211628	"P": 1004.25	"F": 1}
{"v": 1	"t": 211649	"P": 1006.25	"F": 1}
{"v": 1	"t": 211669	"P": 1009.25	"F": 1}
{"v": 1	"t": 211689	"P": 1007.25	"F": 1}
{"v": 1	"t": 211709	"P": 1003.5	"F": 1}
{"v": 1	"t": 211730	"P": 1003.25	"F": 1}
{"v": 1	"t": 211750	"P": 1009.0	"F": 1}
{"v": 1	"t": 211770	"P": 1008.5	"F": 1}
{"v": 1	"t": 211791	"P": 1005.25	"F": 1}
{"v": 1	"t": 211811	"P": 1004.5	"F": 1}
{"v": 1	"t": 211831	"P": 1006.75	"F": 1}
{"v": 1	"t": 211851	"P": 1010.75	"F": 2}
{"v": 1	"t": 211872	"P": 1005.5	"F": 1}
{"v": 1	"t": 211892	"P": 1003.5	"F": 1}
{"v": 1	"t": 211912	"P": 1007.75	"F": 1}
{"v": 1	"t": 211933	"P": 1012.25	"F": 1}
{"v": 1	"t": 211953	"P": 1007.5	"F": 1}
{"v": 1	"t": 211973	"P": 1002.5	"F": 1}
{"v": 1	"t": 211994	"P": 1005.25	"F": 1}
{"v": 1	"t": 212014	"P": 1010.25	"F": 1}
{"v": 1	"t": 212034	"P": 1006.25	"F": 1}
{"v": 1	"t": 212055	"P": 1002.0	"F": 1}
{"v": 1	"t": 212075	"P": 1006.75	"F": 1}
{"v": 1	"t": 212095	"P": 1010.75	"F": 1}
{"v": 1	"t": 212115	"P": 1006.0	"F": 1}
{"v": 1	"t": 212136	"P": 1002.75	"F": 1}
{"v": 1	"t": 212156	"P": 1006.0	"F": 1}
{"v": 1	"t": 212176	"P": 1009.0	"F": 1}
{"v": 1	"t": 212197	"P": 1007.5	"F": 1}
{"v": 1	"t": 212217	"P": 1003.75	"F": 1}
{"v": 1	"t": 212237	"P": 1006.25	"F": 1}
{"v": 1	"t": 212258	"P": 1011.5	"F": 1}
{"v": 1	"t": 212278	"P": 1007.75	"F": 1}
{"v": 1	"t": 212298	"P": 1005.25	"F": 1}
{"v": 1	"t": 212318	"P": 1003.75	"F": 1}
{"v": 1	"t": 212339	"P": 1010.25	"F": 1}
{"v": 1	"t": 212359	"P": 1008.75	"F": 2}
{"v": 1	"t": 212379	"P": 1004.5	"F": 2}
{"v": 1	"t": 212400	"P": 1003.75	"F": 1}
{"v": 1	"t": 212420	"P": 1008.0	"F": 2}
{"v": 1	"t": 212440	"P": 1008.75	"F": 1}
{"v": 1	"t": 212460	"P": 1006.5	"F": 1}
{"v": 1	"t": 212481	"P": 1003.0	"F": 1}
{"v": 1	"t": 212501	"P": 1005.25	"F": 1}
{"v": 1	"t": 212521	"P": 1011.75	"F": 1	"C": 47.88	"D": 3320	"sn": 54091929832280	"file": "/data/device_log/data0000.out"}
{"v": 1	"t": 212542	"P": 1006.5	"F": 1}
{"v": 1	"t": 212562	"P": 1003.25	"F": 1}
{"v": 1	"t": 212582	"P": 1005.0	"F": 2}
{"v": 1	"t": 212603	"P": 1012.0	"F": 1}
{"v": 1	"t": 212623	"P": 1007.5	"F": 1}
{"v": 1	"t": 212643	"P": 1006.25	"F": 1}
{"v": 1	"t": 212663	"P": 1002.25	"F": 1}
{"v": 1	"t": 212684	"P": 1009.75	"F": 1}
{"v": 1	"t": 212704	"P": 1009.0	"F": 1}
{"v": 1	"t": 212724	"P": 1006.0	"F": 1}
{"v": 1	"t": 212745	"P": 1003.5	"F": 1}
{"v": 1	"t": 212765	"P": 1008.5	"F": 1}
{"v": 1	"t": 212785	"P": 1010.25	"F": 1}
{"v": 1	"t": 212805	"P": 1008.25	"F": 1}
{"v": 1	"t": 212826	"P": 1003.5	"F": 1}
{"v": 1	"t": 212846	"P": 1005.75	"F": 1}
{"v": 1	"t": 212866	"P": 1011.25	"F": 1}
{"v": 1	"t": 212887	"P": 1007.25	"F": 1}
{"v": 1	"t": 212907	"P": 1002.5	"F": 1}
{"v": 1	"t": 212927	"P": 1007.25	"F": 1}
{"v": 1	"t": 212948	"P": 1010.5	"F": 1}
{"v": 1	"t": 212968	"P": 1008.75	"F": 1}
{"v": 1	"t": 212988	"P": 1004.0	"F": 1}
{"v": 1	"t": 213009	"P": 1008.0	"F": 1}
{"v": 1	"t": 213029	"P": 1008.75	"F": 1}
{"v": 1	"t": 213049	"P": 1004.5	"F": 1}
{"v": 1	"t": 213070	"P": 1002.0	"F": 1}
{"v": 1	"t": 213090	"P": 1010.0	"F": 1}
{"v": 1	"t": 213110	"P": 1007.0	"F": 1}
{"v": 1	"t": 213131	"P": 1006.5	"F": 1}
{"v": 1	"t": 213151	"P": 1004.0	"F": 1}
{"v": 1	"t": 213171	"P": 1010.75	"F": 1}
{"v": 1	"t": 213192	"P": 1007.75	"F": 1}
{"v": 1	"t": 213212	"P": 1004.25	"F": 1}
{"v": 1	"t": 213232	"P": 1005.5	"F": 1}
{"v": 1	"t": 213253	"P": 1013.0	"F": 1}
{"v": 1	"t": 213273	"P": 1006.25	"F": 1}
{"v": 1	"t": 213293	"P": 1003.75	"F": 1}
{"v": 1	"t": 213314	"P": 1006.75	"F": 1}
{"v": 1	"t": 213334	"P": 1012.0	"F": 1}
{"v": 1	"t": 213354	"P": 1009.5	"F": 1}
{"v": 1	"t": 213374	"P": 1002.75	"F": 1}
{"v": 1	"t": 213395	"P": 1005.5	"F": 1}
{"v": 1	"t": 213415	"P": 1010.75	"F": 1}
{"v": 1	"t": 213435	"P": 1008.25	"F": 1}
{"v": 1	"t": 213456	"P": 1005.0	"F": 1}
{"v": 1	"t": 213476	"P": 1003.75	"F": 2}
{"v": 1	"t": 213496	"P": 1010.5	"F": 1}
{"v": 1	"t": 213517	"P": 1008.75	"F": 1}
{"v": 1	"t": 213537	"P": 1006.25	"F": 1	"C": 47.93	"D": 3320	"sn": 54091929832280	"file": "/data/device_log/data0000.out"}
{"v": 1	"t": 213557	"P": 1002.0	"F": 1}
{"v": 1	"t": 213577	"P": 1007.75	"F": 1}
{"v": 1	"t": 213598	"P": 1009.5	"F": 1}
{"v": 1	"t": 213618	"P": 1006.75	"F": 1}
{"v": 1	"t": 213638	"P": 1002.75	"F": 1}
{"v": 1	"t": 213659	"P": 1005.25	"F": 1}
{"v": 1	"t": 213679	"P": 1011.25	"F": 1}
{"v": 1	"t": 213699	"P": 1006.25	"F": 1}
{"v": 1	"t": 213719	"P": 1003.0	"F": 1}
{"v": 1	"t": 213740	"P": 1002.75	"F": 1}
{"v": 1	"t": 213760	"P": 1009.75	"F": 1}
{"v": 1	"t": 213780	"P": 1008.25	"F": 1}
{"v": 1	"t": 213801	"P": 1005.5	"F": 1}
{"v": 1	"t": 213821	"P": 1004.25	"F": 1}
{"v": 1	"t": 213841	"P": 1008.5	"F": 1}
{"v": 1	"t": 213861	"P": 1011.25	"F": 1}
{"v": 1	"t": 213882	"P": 1005.75	"F": 1}
{"v": 1	"t": 213902	"P": 1003.25	"F": 1}
{"v": 1	"t": 213922	"P": 1004.25	"F": 2}
{"v": 1	"t": 213943	"P": 1005.75	"F": 1}
{"v": 1	"t": 213963	"P": 1006.25	"F": 1}
{"v": 1	"t": 213983	"P": 1002.0	"F": 1}
{"v": 1	"t": 214004	"P": 1005.75	"F": 1}
{"v": 1	"t": 214024	"P": 1013.0	"F": 1}
{"v": 1	"t": 214044	"P": 1007.0	"F": 1}
{"v": 1	"t": 214064	"P": 1002.75	"F": 2}
{"v": 1	"t": 214085	"P": 1005.0	"F": 1}
{"v": 1	"t": 214105	"P": 1011.0	"F": 1}
{"v": 1	"t": 214125	"P": 1008.5	"F": 1}
{"v": 1	"t": 214146	"P": 1003.75	"F": 1}
{"v": 1	"t": 214166	"P": 1003.75	"F": 1}
{"v": 1	"t": 214186	"P": 1009.75	"F": 1}
{"v": 1	"t": 214207	"P": 1008.25	"F": 1}
{"v": 1	"t": 214227	"P": 1004.25	"F": 2}
{"v": 1	"t": 214247	"P": 1004.0	"F": 1}
{"v": 1	"t": 214267	"P": 1010.25	"F": 1}
{"v": 1	"t": 214288	"P": 1010.0	"F": 1}
{"v": 1	"t": 214308	"P": 1005.25	"F": 1}
{"v": 1	"t": 214328	"P": 1003.25	"F": 1}
{"v": 1	"t": 214349	"P": 1007.0	"F": 1}
{"v": 1	"t": 214369	"P": 1009.75	"F": 2}
{"v": 1	"t": 214389	"P": 1006.5	"F": 1}
{"v": 1	"t": 214409	"P": 1001.75	"F": 1}
{"v": 1	"t": 214430	"P": 1006.5	"F": 1}
{"v": 1	"t": 214450	"P": 1009.75	"F": 1}
{"v": 1	"t": 214470	"P": 1008.5	"F": 1}
{"v": 1	"t": 214491	"P": 1005.0	"F": 1}
{"v": 1	"t": 214511	"P": 1004.0	"F": 1}
{"v": 1	"t": 214531	"P": 1010.5	"F": 1}
{"v": 1	"t": 214552	"P": 1008.75	"F": 1	"C": 47.955	"D": 3320	"sn": 54091929832280	"file": "/data/device_log/data0000.out"}
{"v": 1	"t": 214572	"P": 1005.25	"F": 1}
{"v": 1	"t": 214592	"P": 1006.0	"F": 2}
{"v": 1	"t": 214612	"P": 1002.0	"F": 1}
{"v": 1	"t": 214633	"P": 1010.0	"F": 1}
{"v": 1	"t": 214653	"P": 1005.5	"F": 1}
{"v": 1	"t": 214673	"P": 1002.5	"F": 1}
{"v": 1	"t": 214694	"P": 1006.0	"F": 1}
{"v": 1	"t": 214714	"P": 1011.5	"F": 1}
{"v": 1	"t": 214734	"P": 1006.25	"F": 2}
{"v": 1	"t": 214755	"P": 1004.5	"F": 1}
{"v": 1	"t": 214775	"P": 1006.5	"F": 1}
{"v": 1	"t": 214795	"P": 1012.5	"F": 2}
{"v": 1	"t": 214815	"P": 1007.75	"F": 1}
{"v": 1	"t": 214836	"P": 1003.75	"F": 1}
{"v": 1	"t": 214856	"P": 1004.0	"F": 2}
{"v": 1	"t": 214876	"P": 1011.5	"F": 1}
{"v": 1	"t": 214897	"P": 1008.75	"F": 1}
{"v": 1	"t": 214917	"P": 1004.25	"F": 1}
{"v": 1	"t": 214937	"P": 1005.25	"F": 1}
{"v": 1	"t": 214957	"P": 1010.25	"F": 1}
{"v": 1	"t": 214978	"P": 1009.5	"F": 1}
{"v": 1	"t": 214998	"P": 1008.5	"F": 1}
{"v": 1	"t": 215018	"P": 1004.5	"F": 1}
{"v": 1	"t": 215039	"P": 1007.25	"F": 1}
{"v": 1	"t": 215059	"P": 1011.25	"F": 1}
{"v": 1	"t": 215079	"P": 1007.75	"F": 1}
{"v": 1	"t": 215099	"P": 1003.5	"F": 1}
{"v": 1	"t": 215120	"P": 1005.75	"F": 1}
{"v": 1	"t": 215140	"P": 1009.5	"F": 1}
{"v": 1	"t": 215160	"P": 1008.25	"F": 1}
{"v": 1	"t": 215181	"P": 1004.25	"F": 1}
{"v": 1	"t": 215201	"P": 1004.5	"F": 1}
{"v": 1	"t": 215221	"P": 1008.25	"F": 1}
{"v": 1	"t": 215242	"P": 1008.75	"F": 2}
{"v": 1	"t": 215262	"P": 1006.0	"F": 1}
{"v": 1	"t": 215282	"P": 1001.25	"F": 2}
{"v": 1	"t": 215302	"P": 1007.5	"F": 1}
{"v": 1	"t": 215323	"P": 1009.5	"F": 1}
{"v": 1	"t": 215343	"P": 1006.0	"F": 1}
{"v": 1	"t": 215363	"P": 1003.0	"F": 1}
{"v": 1	"t": 215384	"P": 1005.25	"F": 1}
{"v": 1	"t": 215404	"P": 1010.0	"F": 1}
{"v": 1	"t": 215424	"P": 1009.0	"F": 1}
{"v": 1	"t": 215444	"P": 1005.0	"F": 1}
{"v": 1	"t": 215465	"P": 1004.0	"F": 1}
{"v": 1	"t": 215485	"P": 1012.25	"F": 1}
{"v": 1	"t": 215505	"P": 1007.5	"F": 1}
{"v": 1	"t": 215526	"P": 1004.75	"F": 1}
{"v": 1	"t": 215546	"P": 1008.0	"F": 1}
{"v": 1	"t": 215566	"P": 1012.5	"F": 1	"C": 47.99	"D": 3320	"sn": 54091929832280	"file": "/data/device_log/data0000.out"}
{"v": 1	"t": 215587	"P": 1005.75	"F": 1}
{"v": 1	"t": 215607	"P": 1005.25	"F": 1}
{"v": 1	"t": 215627	"P": 1004.0	"F": 1}
{"v": 1	"t": 215648	"P": 1010.75	"F": 1}
{"v": 1	"t": 215668	"P": 1009.75	"F": 1}
{"v": 1	"t": 215688	"P": 1004.25	"F": 1}
{"v": 1	"t": 215708	"P": 1003.75	"F": 1}
{"v": 1	"t": 215729	"P": 1008.5	"F": 1}
{"v": 1	"t": 215749	"P": 1009.5	"F": 1}
{"v": 1	"t": 215769	"P": 1005.75	"F": 1}
{"v": 1	"t": 215790	"P": 1001.5	"F": 1}
{"v": 1	"t": 215810	"P": 1006.75	"F": 1}
{"v": 1	"t": 215830	"P": 1012.5	"F": 1}
{"v": 1	"t": 215850	"P": 1006.0	"F": 1}
{"v": 1	"t": 215871	"P": 1004.0	"F": 1}
{"v": 1	"t": 215891	"P": 1006.0	"F": 1}
{"v": 1	"t": 215911	"P": 1011.75	"F": 1}
{"v": 1	"t": 215932	"P": 1007.75	"F": 1}
{"v": 1	"t": 215952	"P": 1003.5	"F": 1}
{"v": 1	"t": 215972	"P": 1005.0	"F": 1}
{"v": 1	"t": 215993	"P": 1010.75	"F": 1}
{"v": 1	"t": 216013	"P": 1007.0	"F": 1}
{"v": 1	"t": 216033	"P": 1004.5	"F": 1}
{"v": 1	"t": 216053	"P": 1004.25	"F": 1}
{"v": 1	"t": 216074	"P": 1009.75	"F": 1}
{"v": 1	"t": 216094	"P": 1009.75	"F": 1}
{"v": 1	"t": 216114	"P": 1005.75	"F": 1}
{"v": 1	"t": 216135	"P": 1003.0	"F": 1}
{"v": 1	"t": 216155	"P": 1009.75	"F": 1}
{"v": 1	"t": 216175	"P": 1009.25	"F": 1}
{"v": 1	"t": 216196	"P": 1004.75	"F": 1}
{"v": 1	"t": 216216	"P": 1003.0	"F": 2}
{"v": 1	"t": 216236	"P": 1008.5	"F": 1}
{"v": 1	"t": 216256	"P": 1009.25	"F": 1}
{"v": 1	"t": 216277	"P": 1006.25	"F": 1}
{"v": 1	"t": 216297	"P": 1003.0	"F": 1}
{"v": 1	"t": 216317	"P": 1007.75	"F": 1}
{"v": 1	"t": 216338	"P": 1008.25	"F": 1}
{"v": 1	"t": 216358	"P": 1007.5	"F": 2}
{"v": 1	"t": 216378	"P": 1002.25	"F": 1}
{"v": 1	"t": 216399	"P": 1006.25	"F": 2}
{"v": 1	"t": 216419	"P": 1010.75	"F": 2}
{"v": 1	"t": 216439	"P": 1009.25	"F": 1}
{"v": 1	"t": 216459	"P": 1006.0	"F": 1}
{"v": 1	"t": 216480	"P": 1004.75	"F": 1}
{"v": 1	"t": 216500	"P": 1010.25	"F": 2}
{"v": 1	"t": 216520	"P": 1010.5	"F": 1}
{"v": 1	"t": 216541	"P": 1006.5	"F": 1}
{"v": 1	"t": 216561	"P": 1004.75	"F": 1}
{"v": 1	"t": 216581	"P": 1009.75	"F": 2	"C": 48.01	"D": 3320	"sn": 54091929832280	"file": "/data/device_log/data0000.out"}
{"v": 1	"t": 216602	"P": 1008.75	"F": 1}
{"v": 1	"t": 216622	"P": 1006.25	"F": 1}
{"v": 1	"t": 216642	"P": 1003.25	"F": 1}
{"v": 1	"t": 216662	"P": 1008.0	"F": 1}
{"v": 1	"t": 216683	"P": 1011.5	"F": 1}
{"v": 1	"t": 216703	"P": 1009.0	"F": 2}
{"v": 1	"t": 216723	"P": 1003.75	"F": 1}
{"v": 1	"t": 216744	"P": 1005.5	"F": 1}
{"v": 1	"t": 216764	"P": 1010.5	"F": 1}
{"v": 1	"t": 216784	"P": 1009.25	"F": 1}
{"v": 1	"t": 216804	"P": 1006.5	"F": 1}
{"v": 1	"t": 216825	"P": 1003.0	"F": 1}
{"v": 1	"t": 216845	"P": 1010.25	"F": 1}
{"v": 1	"t": 216865	"P": 1009.5	"F": 2}
{"v": 1	"t": 216886	"P": 1004.25	"F": 1}
{"v": 1	"t": 216906	"P": 1003.25	"F": 1}
{"v": 1	"t": 216926	"P": 1009.25	"F": 1}
{"v": 1	"t": 216947	"P": 1008.75	"F": 1}
{"v": 1	"t": 216967	"P": 1005.75	"F": 1}
{"v": 1	"t": 216987	"P": 1004.0	"F": 2}
{"v": 1	"t": 217007	"P": 1007.0	"F": 1}
{"v": 1	"t": 217028	"P": 1008.75	"F": 1}
{"v": 1	"t": 217048	"P": 1007.75	"F": 1}
{"v": 1	"t": 217068	"P": 1003.0	"F": 1}
{"v": 1	"t": 217089	"P": 1008.25	"F": 1}
{"v": 1	"t": 217109	"P": 1010.25	"F": 1}
{"v": 1	"t": 217129	"P": 1005.5	"F": 1}
{"v": 1	"t": 217150	"P": 1005.75	"F": 1}
{"v": 1	"t": 217170	"P": 1010.25	"F": 1}
{"v": 1	"t": 217190	"P": 1009.0	"F": 1}
{"v": 1	"t": 217211	"P": 1003.5	"F": 1}
{"v": 1	"t": 217231	"P": 1005.0	"F": 1}
{"v": 1	"t": 217251	"P": 1009.25	"F": 1}
{"v": 1	"t": 217272	"P": 1009.5	"F": 1}
{"v": 1	"t": 217292	"P": 1006.5	"F": 2}
{"v": 1	"t": 217312	"P": 1004.5	"F": 1}
{"v": 1	"t": 217333	"P": 1009.25	"F": 1}
{"v": 1	"t": 217353	"P": 1008.25	"F": 1}
{"v": 1	"t": 217373	"P": 1003.5	"F": 1}
{"v": 1	"t": 217394	"P": 1007.5	"F": 1}
{"v": 1	"t": 217414	"P": 1011.75	"F": 1}
{"v": 1	"t": 217434	"P": 1006.75	"F": 1}
{"v": 1	"t": 217455	"P": 1004.75	"F": 1}
{"v": 1	"t": 217475	"P": 1008.75	"F": 1}
{"v": 1	"t": 217495	"P": 1011.0	"F": 1}
{"v": 1	"t": 217516	"P": 1005.75	"F": 1}
{"v": 1	"t": 217536	"P": 1002.5	"F": 1}
{"v": 1	"t": 217556	"P": 1007.5	"F": 1}
{"v": 1	"t": 217576	"P": 1012.0	"F": 1}
{"v": 1	"t": 217597	"P": 1007.0	"F": 1	"C": 48.05	"D": 3319	"sn": 54091929832280	"file": "/data/device_log/data0000.out"}
{"v": 1	"t": 217617	"P": 1003.5	"F": 1}
{"v": 1	"t": 217637	"P": 1005.75	"F": 1}
{"v": 1	"t": 217658	"P": 1010.0	"F": 2}
{"v": 1	"t": 217678	"P": 1008.0	"F": 1}
{"v": 1	"t": 217698	"P": 1003.0	"F": 1}
{"v": 1	"t": 217718	"P": 1000.75	"F": 1}
{"v": 1	"t": 217739	"P": 1010.25	"F": 1}
{"v": 1	"t": 217759	"P": 1007.75	"F": 1}
{"v": 1	"t": 217779	"P": 1005.0	"F": 2}
{"v": 1	"t": 217800	"P": 1003.25	"F": 1}
{"v": 1	"t": 217820	"P": 1006.5	"F": 2}
{"v": 1	"t": 217840	"P": 1009.5	"F": 2}
{"v": 1	"t": 217860	"P": 1005.5	"F": 1}
{"v": 1	"t": 217881	"P": 1002.5	"F": 1}
{"v": 1	"t": 217901	"P": 1004.0	"F": 2}
{"v": 1	"t": 217921	"P": 1007.5	"F": 2}
{"v": 1	"t": 217942	"P": 1005.75	"F": 1}
{"v": 1	"t": 217962	"P": 1001.5	"F": 1}
{"v": 1	"t": 217982	"P": 1002.0	"F": 2}
{"v": 1	"t": 218003	"P": 1009.5	"F": 2}
{"v": 1	"t": 218023	"P": 1006.25	"F": 2}
{"v": 1	"t": 218043	"P": 1003.0	"F": 2}
{"v": 1	"t": 218063	"P": 1002.25	"F": 1}
{"v": 1	"t": 218084	"P": 1007.25	"F": 2}
{"v": 1	"t": 218104	"P": 1008.0	"F": 2}
{"v": 1	"t": 218124	"P": 1004.5	"F": 1}
{"v": 1	"t": 218145	"P": 1002.75	"F": 2}
{"v": 1	"t": 218165	"P": 1008.5	"F": 2}
{"v": 1	"t": 218185	"P": 1007.5	"F": 2}
{"v": 1	"t": 218206	"P": 1004.5	"F": 2}
{"v": 1	"t": 218226	"P": 1001.5	"F": 2}
{"v": 1	"t": 218246	"P": 1007.5	"F": 2}
{"v": 1	"t": 218266	"P": 1008.75	"F": 2}
{"v": 1	"t": 218287	"P": 1004.75	"F": 2}
{"v": 1	"t": 218307	"P": 1001.75	"F": 2}
{"v": 1	"t": 218327	"P": 1003.0	"F": 1}
{"v": 1	"t": 218348	"P": 1008.5	"F": 2}
{"v": 1	"t": 218368	"P": 1005.5	"F": 2}
{"v": 1	"t": 218388	"P": 1002.75	"F": 2}
{"v": 1	"t": 218408	"P": 1002.5	"F": 2}
{"v": 1	"t": 218429	"P": 1005.25	"F": 2}
{"v": 1	"t": 218449	"P": 1006.0	"F": 2}
{"v": 1	"t": 218469	"P": 1006.0	"F": 1}
{"v": 1	"t": 218490	"P": 1002.5	"F": 2}
{"v": 1	"t": 218510	"P": 1006.25	"F": 2}
{"v": 1	"t": 218530	"P": 1008.25	"F": 2}
{"v": 1	"t": 218551	"P": 1004.75	"F": 2}
{"v": 1	"t": 218571	"P": 1002.0	"F": 2}
{"v": 1	"t": 218591	"P": 1006.25	"F": 2}
{"v": 1	"t": 218611	"P": 1010.25	"F": 2	"C": 48.06	"D": 3318	"sn": 54091929832280	"file": "/data/device_log/data0000.out"}
{"v": 1	"t": 218632	"P": 1006.75	"F": 2}
{"v": 1	"t": 218652	"P": 1002.5	"F": 1}
{"v": 1	"t": 218672	"P": 1004.5	"F": 2}
{"v": 1	"t": 218693	"P": 1011.75	"F": 1}
{"v": 1	"t": 218713	"P": 1007.25	"F": 2}
{"v": 1	"t": 218733	"P": 1003.75	"F": 1}
{"v": 1	"t": 218753	"P": 1002.25	"F": 2}
{"v": 1	"t": 218774	"P": 1008.25	"F": 1}
{"v": 1	"t": 218794	"P": 1007.0	"F": 2}
{"v": 1	"t": 218814	"P": 1003.5	"F": 2}
{"v": 1	"t": 218835	"P": 1001.5	"F": 1}
{"v": 1	"t": 218855	"P": 1007.75	"F": 2}
{"v": 1	"t": 218875	"P": 1009.25	"F": 2}
{"v": 1	"t": 218896	"P": 1004.5	"F": 1}
{"v": 1	"t": 218916	"P": 1000.0	"F": 2}
{"v": 1	"t": 218936	"P": 1006.75	"F": 2}
{"v": 1	"t": 218957	"P": 1006.75	"F": 1}
{"v": 1	"t": 218977	"P": 1004.0	"F": 1}
{"v": 1	"t": 218997	"P": 1001.5	"F": 1}
{"v": 1	"t": 219017	"P": 1006.0	"F": 2}
{"v": 1	"t": 219038	"P": 1007.5	"F": 2}
{"v": 1	"t": 219058	"P": 1005.25	"F": 2}
{"v": 1	"t": 219078	"P": 1001.75	"F": 1}
{"v": 1	"t": 219099	"P": 1004.5	"F": 1}
{"v": 1	"t": 219119	"P": 1009.25	"F": 1}
{"v": 1	"t": 219139	"P": 1005.75	"F": 2}
{"v": 1	"t": 219159	"P": 1003.75	"F": 1}
{"v": 1	"t": 219180	"P": 1002.75	"F": 1}
{"v": 1	"t": 219200	"P": 1009.0	"F": 2}
{"v": 1	"t": 219220	"P": 1007.25	"F": 1}
{"v": 1	"t": 219241	"P": 1004.25	"F": 1}
{"v": 1	"t": 219261	"P": 1001.75	"F": 1}
{"v": 1	"t": 219281	"P": 1006.25	"F": 1}
{"v": 1	"t": 219301	"P": 1008.75	"F": 1}
{"v": 1	"t": 219322	"P": 1003.75	"F": 1}
{"v": 1	"t": 219342	"P": 1001.25	"F": 1}
{"v": 1	"t": 219362	"P": 1003.25	"F": 2}
{"v": 1	"t": 219383	"P": 1008.5	"F": 1}
{"v": 1	"t": 219403	"P": 1005.75	"F": 1}
{"v": 1	"t": 219423	"P": 1001.0	"F": 1}
{"v": 1	"t": 219443	"P": 1004.75	"F": 2}
{"v": 1	"t": 219464	"P": 1008.5	"F": 1}
{"v": 1	"t": 219484	"P": 1007.25	"F": 1}
{"v": 1	"t": 219504	"P": 1002.0	"F": 2}
{"v": 1	"t": 219525	"P": 1006.0	"F": 1}
{"v": 1	"t": 219545	"P": 1008.25	"F": 1}
{"v": 1	"t": 219565	"P": 1006.25	"F": 1}
{"v": 1	"t": 219586	"P": 1002.0	"F": 2}
{"v": 1	"t": 219606	"P": 1002.5	"F": 1}
{"v": 1	"t": 219626	"P": 1008.5	"F": 1	"C": 48.065	"D": 3317	"sn": 54091929832280	"file": "/data/device_log/data0000.out"}
{"v": 1	"t": 219647	"P": 1007.0	"F": 1}
{"v": 1	"t": 219667	"P": 1003.25	"F": 1}
{"v": 1	"t": 219687	"P": 1003.25	"F": 1}
{"v": 1	"t": 219707	"P": 1007.25	"F": 2}
{"v": 1	"t": 219728	"P": 1008.5	"F": 1}
{"v": 1	"t": 219748	"P": 1002.5	"F": 1}
{"v": 1	"t": 219768	"P": 1001.25	"F": 1}
{"v": 1	"t": 219789	"P": 1006.5	"F": 1}
{"v": 1	"t": 219809	"P": 1008.5	"F": 2}
{"v": 1	"t": 219829	"P": 1004.75	"F": 1}
{"v": 1	"t": 219849	"P": 1000.75	"F": 2}
{"v": 1	"t": 219870	"P": 1002.5	"F": 2}
{"v": 1	"t": 219890	"P": 1008.75	"F": 2}
{"v": 1	"t": 219910	"P": 1007.0	"F": 2}
{"v": 1	"t": 219931	"P": 1003.0	"F": 1}
{"v": 1	"t": 219951	"P": 1001.0	"F": 1}
{"v": 1	"t": 219971	"P": 1004.0	"F": 2}
{"v": 1	"t": 219991	"P": 1009.5	"F": 1}
{"v": 1	"t": 220012	"P": 1003.75	"F": 1}
{"v": 1	"t": 220032	"P": 1002.25	"F": 1}
{"v": 1	"t": 220052	"P": 1004.25	"F": 1}
{"v": 1	"t": 220073	"P": 1009.0	"F": 1}
{"v": 1	"t": 220093	"P": 1006.25	"F": 1}
{"v": 1	"t": 220113	"P": 1000.75	"F": 1}
{"v": 1	"t": 220134	"P": 1005.0	"F": 2}
{"v": 1	"t": 220154	"P": 1008.75	"F": 1}
{"v": 1	"t": 220174	"P": 1005.0	"F": 2}
{"v": 1	"t": 220195	"P": 1002.0	"F": 1}
{"v": 1	"t": 220215	"P": 1005.0	"F": 1}
{"v": 1	"t": 220235	"P": 1007.25	"F": 1}
{"v": 1	"t": 220255	"P": 1005.25	"F": 1}
{"v": 1	"t": 220276	"P": 1003.0	"F": 1}
{"v": 1	"t": 220296	"P": 1005.5	"F": 1}
{"v": 1	"t": 220316	"P": 1009.25	"F": 1}
{"v": 1	"t": 220337	"P": 1005.75	"F": 1}
{"v": 1	"t": 220357	"P": 1003.5	"F": 2}
{"v": 1	"t": 220377	"P": 1002.5	"F": 2}
{"v": 1	"t": 220397	"P": 1007.0	"F": 2}
{"v": 1	"t": 220418	"P": 1006.0	"F": 1}
{"v": 1	"t": 220438	"P": 1006.25	"F": 1}
{"v": 1	"t": 220458	"P": 1002.5	"F": 1}
{"v": 1	"t": 220479	"P": 1004.75	"F": 2}
{"v": 1	"t": 220499	"P": 1008.75	"F": 1}
{"v": 1	"t": 220519	"P": 1006.75	"F": 1}
{"v": 1	"t": 220539	"P": 1002.75	"F": 2}
{"v": 1	"t": 220560	"P": 1005.5	"F": 1}
{"v": 1	"t": 220580	"P": 1010.75	"F": 1}
{"v": 1	"t": 220600	"P": 1004.5	"F": 1}
{"v": 1	"t": 220621	"P": 1003.5	"F": 1}
{"v": 1	"t": 220641	"P": 1002.75	"F": 1	"C": 48.04	"D": 3316	"sn": 54091929832280	"file": "/data/device_log/data0000.out"}
{"v": 1	"t": 220661	"P": 1006.5	"F": 2}
{"v": 1	"t": 220682	"P": 1003.75	"F": 1}
{"v": 1	"t": 220702	"P": 1002.5	"F": 1}
{"v": 1	"t": 220722	"P": 1001.5	"F": 2}
{"v": 1	"t": 220742	"P": 1007.0	"F": 1}
{"v": 1	"t": 220763	"P": 1008.75	"F": 1}
{"v": 1	"t": 220783	"P": 1004.25	"F": 1}
{"v": 1	"t": 220803	"P": 1002.25	"F": 1}
{"v": 1	"t": 220824	"P": 1006.25	"F": 1}
{"v": 1	"t": 220844	"P": 1007.5	"F": 1}
{"v": 1	"t": 220864	"P": 1005.5	"F": 1}
{"v": 1	"t": 220885	"P": 1003.25	"F": 1}
{"v": 1	"t": 220905	"P": 1004.0	"F": 1}
{"v": 1	"t": 220925	"P": 1010.25	"F": 1}
{"v": 1	"t": 220945	"P": 1006.75	"F": 1}
{"v": 1	"t": 220966	"P": 1001.5	"F": 1}
{"v": 1	"t": 220986	"P": 1003.5	"F": 1}
{"v": 1	"t": 221006	"P": 1008.25	"F": 1}
{"v": 1	"t": 221027	"P": 1006.25	"F": 2}
{"v": 1	"t": 221047	"P": 1001.75	"F": 1}
{"v": 1	"t": 221067	"P": 1005.25	"F": 1}
{"v": 1	"t": 221088	"P": 1008.0	"F": 1}
{"v": 1	"t": 221108	"P": 1004.5	"F": 1}
{"v": 1	"t": 221128	"P": 1003.0	"F": 1}
{"v": 1	"t": 221149	"P": 1007.25	"F": 1}
{"v": 1	"t": 221169	"P": 1008.75	"F": 1}
{"v": 1	"t": 221189	"P": 1004.25	"F": 1}
{"v": 1	"t": 221210	"P": 1002.75	"F": 1}
{"v": 1	"t": 221230	"P": 1008.5	"F": 1}
{"v": 1	"t": 221250	"P": 1007.25	"F": 1}
{"v": 1	"t": 221271	"P": 1002.0	"F": 2}
{"v": 1	"t": 221291	"P": 1003.5	"F": 2}
{"v": 1	"t": 221311	"P": 1009.75	"F": 2}
{"v": 1	"t": 221332	"P": 1005.25	"F": 1}
{"v": 1	"t": 221352	"P": 1001.75	"F": 1}
{"v": 1	"t": 221372	"P": 1006.75	"F": 1}
{"v": 1	"t": 221393	"P": 1009.75	"F": 1}
{"v": 1	"t": 221413	"P": 1005.25	"F": 1}
{"v": 1	"t": 221433	"P": 1002.75	"F": 1}
{"v": 1	"t": 221454	"P": 1003.75	"F": 1}
{"v": 1	"t": 221474	"P": 1006.25	"F": 1}
{"v": 1	"t": 221494	"P": 1007.5	"F": 2}
{"v": 1	"t": 221514	"P": 1002.5	"F": 1}
{"v": 1	"t": 221535	"P": 1003.5	"F": 1}
{"v": 1	"t": 221555	"P": 1008.25	"F": 2}
{"v": 1	"t": 221575	"P": 1006.75	"F": 1}
{"v": 1	"t": 221596	"P": 1003.0	"F": 1}
{"v": 1	"t": 221616	"P": 999.5	"F": 1}
{"v": 1	"t": 221636	"P": 1006.75	"F": 2}
{"v": 1	"t": 221656	"P": 1008.0	"F": 1	"C": 48.035	"D": 3315	"sn": 54091929832280	"file": "/data/device_log/data0000.out"}
{"v": 1	"t": 221677	"P": 1004.5	"F": 1}
{"v": 1	"t": 221697	"P": 1000.75	"F": 1}
{"v": 1	"t": 221717	"P": 1006.0	"F": 1}
{"v": 1	"t": 221738	"P": 1008.75	"F": 2}
{"v": 1	"t": 221758	"P": 1006.25	"F": 1}
{"v": 1	"t": 221778	"P": 1001.5	"F": 1}
{"v": 1	"t": 221798	"P": 1003.75	"F": 2}
{"v": 1	"t": 221819	"P": 1010.25	"F": 2}
{"v": 1	"t": 221839	"P": 1007.0	"F": 1}
{"v": 1	"t": 221859	"P": 1004.25	"F": 1}
{"v": 1	"t": 221880	"P": 1001.75	"F": 1}
{"v": 1	"t": 221900	"P": 1006.5	"F": 1}
{"v": 1	"t": 221920	"P": 1009.5	"F": 1}
{"v": 1	"t": 221941	"P": 1005.5	"F": 1}
{"v": 1	"t": 221961	"P": 1001.75	"F": 1}
{"v": 1	"t": 221981	"P": 1004.75	"F": 1}
{"v": 1	"t": 222001	"P": 1009.5	"F": 1}
{"v": 1	"t": 222022	"P": 1004.75	"F": 1}
{"v": 1	"t": 222042	"P": 1001.25	"F": 2}
{"v": 1	"t": 222062	"P": 1006.25	"F": 1}
{"v": 1	"t": 222083	"P": 1008.0	"F": 1}
{"v": 1	"t": 222103	"P": 1005.25	"F": 1}
{"v": 1	"t": 222123	"P": 997.5	"F": 1}
{"v": 1	"t": 222144	"P": 1005.0	"F": 1}
{"v": 1	"t": 222164	"P": 1008.0	"F": 1}
{"v": 1	"t": 222184	"P": 1004.0	"F": 1}
{"v": 1	"t": 222204	"P": 1003.0	"F": 1}
{"v": 1	"t": 222225	"P": 1004.25	"F": 1}
{"v": 1	"t": 222245	"P": 1008.5	"F": 1}
{"v": 1	"t": 222265	"P": 1005.75	"F": 1}
{"v": 1	"t": 222286	"P": 1002.75	"F": 1}
{"v": 1	"t": 222306	"P": 1002.25	"F": 1}
{"v": 1	"t": 222326	"P": 1008.5	"F": 1}
{"v": 1	"t": 222347	"P": 1008.75	"F": 2}
{"v": 1	"t": 222367	"P": 1004.75	"F": 1}
{"v": 1	"t": 222387	"P": 1001.5	"F": 2}
{"v": 1	"t": 222407	"P": 1005.75	"F": 1}
{"v": 1	"t": 222428	"P": 1009.5	"F": 1}
{"v": 1	"t": 222448	"P": 1006.0	"F": 1}
{"v": 1	"t": 222468	"P": 1001.5	"F": 1}
{"v": 1	"t": 222489	"P": 1003.75	"F": 1}
{"v": 1	"t": 222509	"P": 1008.0	"F": 1}
{"v": 1	"t": 222529	"P": 1007.25	"F": 2}
{"v": 1	"t": 222549	"P": 1003.5	"F": 1}
{"v": 1	"t": 222570	"P": 1002.25	"F": 2}
{"v": 1	"t": 222590	"P": 1009.0	"F": 1}
{"v": 1	"t": 222610	"P": 1007.25	"F": 1}
{"v": 1	"t": 222631	"P": 1003.75	"F": 1}
{"v": 1	"t": 222651	"P": 1003.0	"F": 2}
{"v": 1	"t": 222671	"P": 1007.5	"F": 2	"C": 48.08	"D": 3314	"sn": 54091929832280	"file": "/data/device_log/data0000.out"}
{"v": 1	"t": 222692	"P": 1008.75	"F": 1}
{"v": 1	"t": 222712	"P": 1004.5	"F": 1}
{"v": 1	"t": 222732	"P": 1001.25	"F": 1}
{"v": 1	"t": 222752	"P": 1006.5	"F": 1}
{"v": 1	"t": 222773	"P": 1007.75	"F": 1}
{"v": 1	"t": 222793	"P": 1004.25	"F": 2}
{"v": 1	"t": 222813	"P": 1002.25	"F": 1}
{"v": 1	"t": 222834	"P": 1005.75	"F": 1}
{"v": 1	"t": 222854	"P": 1009.0	"F": 1}
{"v": 1	"t": 222874	"P": 1002.75	"F": 1}
{"v": 1	"t": 222895	"P": 1002.5	"F": 2}
{"v": 1	"t": 222915	"P": 1005.25	"F": 1}
{"v": 1	"t": 222935	"P": 1008.0	"F": 1}
{"v": 1	"t": 222955	"P": 1005.75	"F": 1}
{"v": 1	"t": 222976	"P": 1002.0	"F": 1}
{"v": 1	"t": 222996	"P": 1003.5	"F": 2}
{"v": 1	"t": 223016	"P": 1008.0	"F": 2}
{"v": 1	"t": 223037	"P": 1005.5	"F": 1}
{"v": 1	"t": 223057	"P": 1002.75	"F": 2}
{"v": 1	"t": 223077	"P": 1002.25	"F": 1}
{"v": 1	"t": 223098	"P": 1008.75	"F": 1}
{"v": 1	"t": 223118	"P": 1006.75	"F": 1}
{"v": 1	"t": 223138	"P": 1003.5	"F": 2}
{"v": 1	"t": 223158	"P": 1001.5	"F": 1}
{"v": 1	"t": 223179	"P": 1006.75	"F": 2}
{"v": 1	"t": 223199	"P": 1006.75	"F": 2}
{"v": 1	"t": 223219	"P": 1006.5	"F": 1}
{"v": 1	"t": 223240	"P": 1001.0	"F": 2}
{"v": 1	"t": 223260	"P": 1006.0	"F": 2}
{"v": 1	"t": 223280	"P": 1008.5	"F": 1}
{"v": 1	"t": 223300	"P": 1005.25	"F": 2}
{"v": 1	"t": 223321	"P": 1003.25	"F": 2}
{"v": 1	"t": 223341	"P": 1003.5	"F": 2}
{"v": 1	"t": 223361	"P": 1008.0	"F": 2}
{"v": 1	"t": 223382	"P": 1006.75	"F": 1}
{"v": 1	"t": 223402	"P": 1004.75	"F": 1}
{"v": 1	"t": 223422	"P": 1002.5	"F": 1}
{"v": 1	"t": 223443	"P": 1007.5	"F": 1}
{"v": 1	"t": 223463	"P": 1007.5	"F": 1}
{"v": 1	"t": 223483	"P": 1003.75	"F": 1}
{"v": 1	"t": 223503	"P": 1001.75	"F": 1}
{"v": 1	"t": 223524	"P": 1008.25	"F": 2}
{"v": 1	"t": 223544	"P": 1007.75	"F": 1}
{"v": 1	"t": 223564	"P": 1003.0	"F": 2}
{"v": 1	"t": 223585	"P": 1003.75	"F": 2}
{"v": 1	"t": 223605	"P": 1008.25	"F": 2}
{"v": 1	"t": 223625	"P": 1007.75	"F": 1}
{"v": 1	"t": 223646	"P": 1002.0	"F": 1}
{"v": 1	"t": 223666	"P": 1002.0	"F": 1}
{"v": 1	"t": 223686	"P": 1007.25	"F": 2	"C": 48.05	"D": 3313	"sn": 54091929832280	"file": "/data/device_log/data0000.out"}
{"v": 1	"t": 223706	"P": 1007.0	"F": 1}
{"v": 1	"t": 223727	"P": 1004.25	"F": 2}
{"v": 1	"t": 223747	"P": 1001.0	"F": 1}
{"v": 1	"t": 223767	"P": 1005.0	"F": 2}
{"v": 1	"t": 223788	"P": 1010.5	"F": 1}
{"v": 1	"t": 223808	"P": 1006.25	"F": 1}
{"v": 1	"t": 223828	"P": 1002.75	"F": 2}
{"v": 1	"t": 223848	"P": 1003.5	"F": 1}
{"v": 1	"t": 223869	"P": 1009.25	"F": 1}
{"v": 1	"t": 223889	"P": 1006.5	"F": 2}
{"v": 1	"t": 223909	"P": 1003.5	"F": 1}
{"v": 1	"t": 223930	"P": 1002.75	"F": 1}
{"v": 1	"t": 223950	"P": 1007.25	"F": 1}
{"v": 1	"t": 223970	"P": 1008.5	"F": 1}
{"v": 1	"t": 223991	"P": 1005.25	"F": 1}
{"v": 1	"t": 224011	"P": 1002.0	"F": 1}
{"v": 1	"t": 224031	"P": 1006.0	"F": 1}
{"v": 1	"t": 224051	"P": 1008.5	"F": 1}
{"v": 1	"t": 224072	"P": 1005.5	"F": 1}
{"v": 1	"t": 224092	"P": 1001.5	"F": 1}
{"v": 1	"t": 224112	"P": 1005.5	"F": 1}
{"v": 1	"t": 224133	"P": 1009.25	"F": 1}
{"v": 1	"t": 224153	"P": 1005.5	"F": 2}
{"v": 1	"t": 224173	"P": 1001.25	"F": 1}
{"v": 1	"t": 224194	"P": 1006.0	"F": 1}
{"v": 1	"t": 224214	"P": 1010.0	"F": 1}
{"v": 1	"t": 224234	"P": 1005.75	"F": 1}
{"v": 1	"t": 224255	"P": 1001.25	"F": 1}
{"v": 1	"t": 224275	"P": 1004.25	"F": 1}
{"v": 1	"t": 224295	"P": 1009.5	"F": 1}
{"v": 1	"t": 224315	"P": 1003.75	"F": 1}
{"v": 1	"t": 224336	"P": 1002.0	"F": 1}
{"v": 1	"t": 224356	"P": 1002.25	"F": 2}
{"v": 1	"t": 224376	"P": 1010.25	"F": 2}
{"v": 1	"t": 224397	"P": 1006.0	"F": 1}
{"v": 1	"t": 224417	"P": 1005.25	"F": 1}
{"v": 1	"t": 224437	"P": 1003.25	"F": 1}
{"v": 1	"t": 224457	"P": 1007.5	"F": 1}
{"v": 1	"t": 224478	"P": 1008.0	"F": 1}
{"v": 1	"t": 224498	"P": 1006.25	"F": 2}
{"v": 1	"t": 224518	"P": 1003.75	"F": 1}
{"v": 1	"t": 224539	"P": 1006.25	"F": 1}
{"v": 1	"t": 224559	"P": 1009.0	"F": 1}
{"v": 1	"t": 224579	"P": 1006.75	"F": 1}
{"v": 1	"t": 224599	"P": 1001.5	"F": 1}
{"v": 1	"t": 224620	"P": 1005.25	"F": 1}
{"v": 1	"t": 224640	"P": 1009.5	"F": 1}
{"v": 1	"t": 224660	"P": 1006.75	"F": 1}
{"v": 1	"t": 224681	"P": 1003.25	"F": 2}
{"v": 1	"t": 224701	"P": 1002.75	"F": 1	"C": 48.05	"D": 3312	"sn": 54091929832280	"file": "/data/device_log/data0000.out"}
{"v": 1	"t": 224721	"P": 1008.25	"F": 1}
{"v": 1	"t": 224742	"P": 1007.25	"F": 1}
{"v": 1	"t": 224762	"P": 1004.75	"F": 2}
{"v": 1	"t": 224782	"P": 1002.75	"F": 1}
{"v": 1	"t": 224802	"P": 1008.5	"F": 1}
{"v": 1	"t": 224823	"P": 1007.25	"F": 2}
{"v": 1	"t": 224843	"P": 1005.25	"F": 1}
{"v": 1	"t": 224863	"P": 1001.75	"F": 1}
{"v": 1	"t": 224884	"P": 1005.75	"F": 1}
{"v": 1	"t": 224904	"P": 1009.0	"F": 1}
{"v": 1	"t": 224924	"P": 1006.25	"F": 1}
{"v": 1	"t": 224945	"P": 1001.75	"F": 1}
{"v": 1	"t": 224965	"P": 1006.25	"F": 1}
{"v": 1	"t": 224985	"P": 1009.5	"F": 1}
{"v": 1	"t": 225006	"P": 1006.0	"F": 1}
{"v": 1	"t": 225026	"P": 1003.0	"F": 1}
{"v": 1	"t": 225046	"P": 1006.25	"F": 1}
{"v": 1	"t": 225066	"P": 1008.0	"F": 2}
{"v": 1	"t": 225087	"P": 1004.0	"F": 1}
{"v": 1	"t": 225107	"P": 999.75	"F": 1}
{"v": 1	"t": 225127	"P": 1007.0	"F": 1}
{"v": 1	"t": 225148	"P": 1008.0	"F": 1}
{"v": 1	"t": 225168	"P": 1004.5	"F": 1}
{"v": 1	"t": 225188	"P": 1002.25	"F": 2}
{"v": 1	"t": 225209	"P": 1007.0	"F": 1}
{"v": 1	"t": 225229	"P": 1008.75	"F": 1}
{"v": 1	"t": 225249	"P": 1004.0	"F": 1}
{"v": 1	"t": 225270	"P": 1004.25	"F": 2}
{"v": 1	"t": 225290	"P": 1008.75	"F": 1}
{"v": 1	"t": 225310	"P": 1006.25	"F": 1}
{"v": 1	"t": 225331	"P": 1003.5	"F": 2}
{"v": 1	"t": 225351	"P": 1004.75	"F": 1}
{"v": 1	"t": 225371	"P": 1009.5	"F": 1}
{"v": 1	"t": 225392	"P": 1005.25	"F": 1}
{"v": 1	"t": 225412	"P": 1002.0	"F": 1}
{"v": 1	"t": 225432	"P": 1002.75	"F": 1}
{"v": 1	"t": 225453	"P": 1008.75	"F": 1}
{"v": 1	"t": 225473	"P": 1006.75	"F": 1}
{"v": 1	"t": 225493	"P": 1003.0	"F": 2}
{"v": 1	"t": 225513	"P": 1002.75	"F": 1}
{"v": 1	"t": 225534	"P": 1009.25	"F": 1}
{"v": 1	"t": 225554	"P": 1007.25	"F": 1}
{"v": 1	"t": 225574	"P": 1004.0	"F": 1}
{"v": 1	"t": 225595	"P": 1000.5	"F": 1}
{"v": 1	"t": 225615	"P": 1005.75	"F": 2}
{"v": 1	"t": 225635	"P": 1009.25	"F": 1}
{"v": 1	"t": 225655	"P": 1006.0	"F": 1}
{"v": 1	"t": 225676	"P": 1002.75	"F": 1}
{"v": 1	"t": 225696	"P": 1004.5	"F": 2}
{"v": 1	"t": 225716	"P": 1008.25	"F": 1	"C": 48.065	"D": 3311	"sn": 54091929832280	"file": "/data/device_log/data0000.out"}
{"v": 1	"t": 225737	"P": 1007.0	"F": 2}
{"v": 1	"t": 225757	"P": 1003.5	"F": 2}
{"v": 1	"t": 225777	"P": 1001.5	"F": 2}
{"v": 1	"t": 225797	"P": 1008.25	"F": 1}
{"v": 1	"t": 225818	"P": 1007.75	"F": 2}
{"v": 1	"t": 225838	"P": 1005.0	"F": 2}
{"v": 1	"t": 225858	"P": 1001.25	"F": 2}
{"v": 1	"t": 225879	"P": 1005.5	"F": 1}
{"v": 1	"t": 225899	"P": 1009.0	"F": 1}
{"v": 1	"t": 225919	"P": 1005.5	"F": 2}
{"v": 1	"t": 225940	"P": 1003.0	"F": 1}
{"v": 1	"t": 225960	"P": 1006.0	"F": 2}
{"v": 1	"t": 225980	"P": 1007.25	"F": 2}
{"v": 1	"t": 226001	"P": 1006.25	"F": 2}
{"v": 1	"t": 226021	"P": 1002.5	"F": 2}
{"v": 1	"t": 226041	"P": 1005.5	"F": 2}
{"v": 1	"t": 226061	"P": 1009.25	"F": 2}
{"v": 1	"t": 226082	"P": 1005.5	"F": 2}
{"v": 1	"t": 226102	"P": 1001.5	"F": 2}
{"v": 1	"t": 226122	"P": 1006.25	"F": 2}
{"v": 1	"t": 226143	"P": 1008.25	"F": 2}
{"v": 1	"t": 226163	"P": 1006.0	"F": 2}
{"v": 1	"t": 226183	"P": 1002.5	"F": 2}
{"v": 1	"t": 226204	"P": 1004.5	"F": 2}
{"v": 1	"t": 226224	"P": 1008.5	"F": 2}
{"v": 1	"t": 226244	"P": 1006.75	"F": 2}
{"v": 1	"t": 226264	"P": 1004.5	"F": 2}
{"v": 1	"t": 226285	"P": 1001.0	"F": 2}
{"v": 1	"t": 226305	"P": 1007.0	"F": 2}
{"v": 1	"t": 226325	"P": 1007.5	"F": 2}
{"v": 1	"t": 226346	"P": 1004.5	"F": 2}
{"v": 1	"t": 226366	"P": 1001.5	"F": 2}
{"v": 1	"t": 226386	"P": 1005.75	"F": 2}
{"v": 1	"t": 226406	"P": 1008.25	"F": 2}
{"v": 1	"t": 226427	"P": 1005.25	"F": 2}
{"v": 1	"t": 226447	"P": 1002.5	"F": 2}
{"v": 1	"t": 226467	"P": 1003.5	"F": 2}
{"v": 1	"t": 226488	"P": 1008.0	"F": 2}
{"v": 1	"t": 226508	"P": 1007.0	"F": 2}
{"v": 1	"t": 226528	"P": 1004.0	"F": 2}
{"v": 1	"t": 226548	"P": 1003.25	"F": 2}
{"v": 1	"t": 226569	"P": 1009.5	"F": 2}
{"v": 1	"t": 226589	"P": 1007.0	"F": 2}
{"v": 1	"t": 226609	"P": 1002.5	"F": 2}
{"v": 1	"t": 226630	"P": 1002.25	"F": 2}
{"v": 1	"t": 226650	"P": 1004.25	"F": 2}
{"v": 1	"t": 226670	"P": 1008.0	"F": 2}
{"v": 1	"t": 226691	"P": 1004.25	"F": 2}
{"v": 1	"t": 226711	"P": 1002.5	"F": 2}
{"v": 1	"t": 226731	"P": 1007.25	"F": 1	"C": 48.045	"D": 3310	"sn": 54091929832280	"file": "/data/device_log/data0000.out"}
{"v": 1	"t": 226752	"P": 1006.5	"F": 1}
{"v": 1	"t": 226772	"P": 1003.5	"F": 1}
{"v": 1	"t": 226792	"P": 1002.0	"F": 1}
{"v": 1	"t": 226813	"P": 1010.5	"F": 2}
{"v": 1	"t": 226833	"P": 1007.0	"F": 2}
{"v": 1	"t": 226853	"P": 1002.75	"F": 1}
{"v": 1	"t": 226873	"P": 1001.75	"F": 1}
{"v": 1	"t": 226894	"P": 1008.75	"F": 1}
{"v": 1	"t": 226914	"P": 1008.75	"F": 1}
{"v": 1	"t": 226934	"P": 1005.75	"F": 1}
{"v": 1	"t": 226955	"P": 1002.75	"F": 1}
{"v": 1	"t": 226975	"P": 1007.25	"F": 1}
{"v": 1	"t": 226995	"P": 1008.0	"F": 1}
{"v": 1	"t": 227015	"P": 1005.0	"F": 1}
{"v": 1	"t": 227036	"P": 1002.25	"F": 1}
{"v": 1	"t": 227056	"P": 1003.0	"F": 1}
{"v": 1	"t": 227076	"P": 1010.0	"F": 1}
{"v": 1	"t": 227097	"P": 1008.25	"F": 1}
{"v": 1	"t": 227117	"P": 1003.5	"F": 1}
{"v": 1	"t": 227137	"P": 1002.5	"F": 1}
{"v": 1	"t": 227157	"P": 1006.75	"F": 1}
{"v": 1	"t": 227178	"P": 1009.0	"F": 1}
{"v": 1	"t": 227198	"P": 1004.25	"F": 1}
{"v": 1	"t": 227218	"P": 1003.25	"F": 1}
{"v": 1	"t": 227239	"P": 1005.25	"F": 1}
{"v": 1	"t": 227259	"P": 1009.25	"F": 1}
{"v": 1	"t": 227279	"P": 1005.75	"F": 2}
{"v": 1	"t": 227299	"P": 1002.5	"F": 2}
{"v": 1	"t": 227320	"P": 1004.5	"F": 1}
{"v": 1	"t": 227340	"P": 1008.75	"F": 1}
{"v": 1	"t": 227360	"P": 1007.25	"F": 1}
{"v": 1	"t": 227381	"P": 1004.5	"F": 1}
{"v": 1	"t": 227401	"P": 1002.5	"F": 1}
{"v": 1	"t": 227421	"P": 1006.75	"F": 1}
{"v": 1	"t": 227442	"P": 1008.0	"F": 1}
{"v": 1	"t": 227462	"P": 1004.0	"F": 1}
{"v": 1	"t": 227482	"P": 1002.25	"F": 1}
{"v": 1	"t": 227503	"P": 1008.5	"F": 1}
{"v": 1	"t": 227523	"P": 1006.25	"F": 1}
{"v": 1	"t": 227543	"P": 1003.0	"F": 1}
{"v": 1	"t": 227563	"P": 1003.75	"F": 1}
{"v": 1	"t": 227584	"P": 1008.5	"F": 1}
{"v": 1	"t": 227604	"P": 1006.0	"F": 1}
{"v": 1	"t": 227624	"P": 1005.25	"F": 1}
{"v": 1	"t": 227645	"P": 999.75	"F": 1}
{"v": 1	"t": 227665	"P": 1006.75	"F": 1}
{"v": 1	"t": 227685	"P": 1007.5	"F": 1}
{"v": 1	"t": 227706	"P": 1003.5	"F": 1}
{"v": 1	"t": 227726	"P": 1003.25	"F": 1}
{"v": 1	"t": 227746	"P": 1005.5	"F": 1	"C": 48.055	"D": 3309	"sn": 54091929832280	"file": "/data/device_log/data0000.out"}
{"v": 1	"t": 227766	"P": 1009.25	"F": 1}
{"v": 1	"t": 227787	"P": 1006.25	"F": 1}
{"v": 1	"t": 227807	"P": 1003.5	"F": 1}
{"v": 1	"t": 227827	"P": 1003.75	"F": 1}
{"v": 1	"t": 227848	"P": 1008.25	"F": 1}
{"v": 1	"t": 227868	"P": 1007.25	"F": 1}
{"v": 1	"t": 227888	"P": 1004.75	"F": 1}
{"v": 1	"t": 227908	"P": 1002.25	"F": 1}
{"v": 1	"t": 227929	"P": 1005.75	"F": 1}
{"v": 1	"t": 227949	"P": 1008.25	"F": 1}
{"v": 1	"t": 227969	"P": 1003.0	"F": 1}
{"v": 1	"t": 227990	"P": 1003.0	"F": 1}
{"v": 1	"t": 228010	"P": 1003.25	"F": 1}
{"v": 1	"t": 228030	"P": 1009.5	"F": 1}
{"v": 1	"t": 228050	"P": 1006.75	"F": 1}
{"v": 1	"t": 228071	"P": 1004.75	"F": 1}
{"v": 1	"t": 228091	"P": 1003.75	"F": 1}
{"v": 1	"t": 228111	"P": 1007.75	"F": 1}
{"v": 1	"t": 228132	"P": 1005.75	"F": 1}
{"v": 1	"t": 228152	"P": 1002.0	"F": 1}
{"v": 1	"t": 228172	"P": 1003.5	"F": 1}
{"v": 1	"t": 228193	"P": 1008.5	"F": 1}
{"v": 1	"t": 228213	"P": 1005.75	"F": 1}
{"v": 1	"t": 228233	"P": 1003.75	"F": 1}
{"v": 1	"t": 228253	"P": 1004.0	"F": 1}
{"v": 1	"t": 228274	"P": 1008.0	"F": 1}
{"v": 1	"t": 228294	"P": 1006.75	"F": 1}
{"v": 1	"t": 228314	"P": 1003.25	"F": 1}
{"v": 1	"t": 228335	"P": 1000.5	"F": 1}
{"v": 1	"t": 228355	"P": 1007.0	"F": 1}
{"v": 1	"t": 228375	"P": 1007.25	"F": 1}
{"v": 1	"t": 228396	"P": 1003.0	"F": 1}
{"v": 1	"t": 228416	"P": 1001.5	"F": 1}
{"v": 1	"t": 228436	"P": 1007.25	"F": 1}
{"v": 1	"t": 228456	"P": 1008.5	"F": 1}
{"v": 1	"t": 228477	"P": 1003.75	"F": 1}
{"v": 1	"t": 228497	"P": 1001.25	"F": 1}
{"v": 1	"t": 228517	"P": 1004.75	"F": 1}
{"v": 1	"t": 228538	"P": 1008.75	"F": 1}
{"v": 1	"t": 228558	"P": 1006.25	"F": 1}
{"v": 1	"t": 228578	"P": 1002.5	"F": 1}
{"v": 1	"t": 228598	"P": 1003.75	"F": 1}
{"v": 1	"t": 228619	"P": 1007.5	"F": 1}
{"v": 1	"t": 228639	"P": 1008.0	"F": 2}
{"v": 1	"t": 228659	"P": 1003.75	"F": 2}
{"v": 1	"t": 228680	"P": 1001.25	"F": 2}
{"v": 1	"t": 228700	"P": 1006.75	"F": 2}
{"v": 1	"t": 228720	"P": 1009.5	"F": 2}
{"v": 1	"t": 228740	"P": 1003.75	"F": 2}
{"v": 1	"t": 228761	"P": 1001.25	"F": 2	"C": 48.03	"D": 3308	"sn": 54091929832280	"file": "/data/device_log/data0000.out"}
{"v": 1	"t": 228781	"P": 1004.0	"F": 2}
{"v": 1	"t": 228801	"P": 1008.75	"F": 2}
{"v": 1	"t": 228822	"P": 1005.75	"F": 2}
{"v": 1	"t": 228842	"P": 1003.0	"F": 2}
{"v": 1	"t": 228862	"P": 1001.75	"F": 2}
{"v": 1	"t": 228883	"P": 1009.0	"F": 2}
{"v": 1	"t": 228903	"P": 1007.25	"F": 2}
{"v": 1	"t": 228923	"P": 1000.5	"F": 2}
{"v": 1	"t": 228944	"P": 1006.0	"F": 2}
{"v": 1	"t": 228964	"P": 1008.5	"F": 2}
{"v": 1	"t": 228984	"P": 1005.5	"F": 2}
{"v": 1	"t": 229004	"P": 1001.75	"F": 2}
{"v": 1	"t": 229025	"P": 1005.25	"F": 2}
{"v": 1	"t": 229045	"P": 1008.25	"F": 2}
{"v": 1	"t": 229066	"P": 1004.75	"F": 2}
{"v": 1	"t": 229086	"P": 1004.0	"F": 2}
{"v": 1	"t": 229106	"P": 1003.25	"F": 2}
{"v": 1	"t": 229127	"P": 1007.5	"F": 2}
{"v": 1	"t": 229147	"P": 1003.5	"F": 1}
{"v": 1	"t": 229167	"P": 1002.25	"F": 2}
{"v": 1	"t": 229188	"P": 1007.25	"F": 2}
{"v": 1	"t": 229208	"P": 1006.5	"F": 2}
{"v": 1	"t": 229228	"P": 1003.0	"F": 2}
{"v": 1	"t": 229249	"P": 1005.75	"F": 2}
{"v": 1	"t": 229269	"P": 1008.25	"F": 1}
{"v": 1	"t": 229289	"P": 1005.5	"F": 2}
{"v": 1	"t": 229310	"P": 1002.0	"F": 1}
{"v": 1	"t": 229330	"P": 1007.75	"F": 1}
{"v": 1	"t": 229350	"P": 1007.75	"F": 1}
{"v": 1	"t": 229371	"P": 1005.5	"F": 2}
{"v": 1	"t": 229391	"P": 1000.25	"F": 1}
{"v": 1	"t": 229411	"P": 1007.5	"F": 2}
{"v": 1	"t": 229432	"P": 1008.5	"F": 1}
{"v": 1	"t": 229452	"P": 1005.0	"F": 1}
{"v": 1	"t": 229472	"P": 1003.0	"F": 1}
{"v": 1	"t": 229492	"P": 1005.0	"F": 1}
{"v": 1	"t": 229513	"P": 1006.5	"F": 2}
{"v": 1	"t": 229533	"P": 1004.0	"F": 2}
{"v": 1	"t": 229553	"P": 1000.5	"F": 2}
{"v": 1	"t": 229574	"P": 1004.5	"F": 1}
{"v": 1	"t": 229594	"P": 1008.0	"F": 2}
{"v": 1	"t": 229614	"P": 1004.5	"F": 1}
{"v": 1	"t": 229634	"P": 1003.0	"F": 2}
{"v": 1	"t": 229655	"P": 1002.0	"F": 2}
{"v": 1	"t": 229675	"P": 1007.25	"F": 1}
{"v": 1	"t": 229695	"P": 1007.25	"F": 2}
{"v": 1	"t": 229716	"P": 1003.75	"F": 1}
{"v": 1	"t": 229736	"P": 1002.25	"F": 1}
{"v": 1	"t": 229756	"P": 1006.5	"F": 1}
{"v": 1	"t": 229776	"P": 1008.75	"F": 1	"C": 48.07	"D": 3307	"sn": 54091929832280	"file": "/data/device_log/data0000.out"}
{"v": 1	"t": 229797	"P": 1003.5	"F": 1}
{"v": 1	"t": 229817	"P": 1001.75	"F": 1}
{"v": 1	"t": 229837	"P": 1005.5	"F": 2}
{"v": 1	"t": 229858	"P": 1010.0	"F": 2}
{"v": 1	"t": 229878	"P": 1005.0	"F": 2}
{"v": 1	"t": 229898	"P": 1002.75	"F": 2}
{"v": 1	"t": 229918	"P": 1003.0	"F": 2}
{"v": 1	"t": 229939	"P": 1008.75	"F": 2}
{"v": 1	"t": 229959	"P": 1006.75	"F": 2}
{"v": 1	"t": 229979	"P": 1003.75	"F": 2}
{"v": 1	"t": 230000	"P": 1002.25	"F": 2}
{"v": 1	"t": 230020	"P": 1007.75	"F": 1}
{"v": 1	"t": 230040	"P": 1005.75	"F": 1}
{"v": 1	"t": 230061	"P": 1002.75	"F": 2}
{"v": 1	"t": 230081	"P": 1002.25	"F": 1}
{"v": 1	"t": 230101	"P": 1008.75	"F": 2}
{"v": 1	"t": 230122	"P": 1007.25	"F": 2}
{"v": 1	"t": 230142	"P": 1004.25	"F": 2}
{"v": 1	"t": 230162	"P": 1001.75	"F": 2}
{"v": 1	"t": 230182	"P": 1007.5	"F": 2}
{"v": 1	"t": 230203	"P": 1006.75	"F": 2}
{"v": 1	"t": 230223	"P": 1002.25	"F": 1}
{"v": 1	"t": 230243	"P": 1000.5	"F": 1}
{"v": 1	"t": 230264	"P": 1007.75	"F": 2}
{"v": 1	"t": 230284	"P": 1006.5	"F": 2}
{"v": 1	"t": 230304	"P": 1003.25	"F": 1}
{"v": 1	"t": 230325	"P": 1002.25	"F": 1}
{"v": 1	"t": 230345	"P": 1002.25	"F": 1}
{"v": 1	"t": 230365	"P": 1008.0	"F": 1}
{"v": 1	"t": 230385	"P": 1004.5	"F": 1}
{"v": 1	"t": 230406	"P": 1001.25	"F": 2}
{"v": 1	"t": 230426	"P": 1002.0	"F": 2}
{"v": 1	"t": 230446	"P": 1008.5	"F": 1}
{"v": 1	"t": 230467	"P": 1005.5	"F": 1}
{"v": 1	"t": 230487	"P": 1004.5	"F": 1}
{"v": 1	"t": 230507	"P": 1001.5	"F": 2}
{"v": 1	"t": 230527	"P": 1005.75	"F": 1}
{"v": 1	"t": 230548	"P": 1008.25	"F": 1}
{"v": 1	"t": 230568	"P": 1004.5	"F": 1}
{"v": 1	"t": 230588	"P": 1001.25	"F": 2}
{"v": 1	"t": 230609	"P": 1004.25	"F": 1}
{"v": 1	"t": 230629	"P": 1009.5	"F": 1}
{"v": 1	"t": 230649	"P": 1005.5	"F": 1}
{"v": 1	"t": 230669	"P": 1003.25	"F": 1}
{"v": 1	"t": 230690	"P": 1000.5	"F": 1}
{"v": 1	"t": 230710	"P": 1010.0	"F": 1}
{"v": 1	"t": 230730	"P": 1007.0	"F": 1}
{"v": 1	"t": 230751	"P": 1003.0	"F": 1}
{"v": 1	"t": 230771	"P": 1005.0	"F": 1}
{"v": 1	"t": 230791	"P": 1007.5	"F": 1	"C": 48.05	"D": 3306	"sn": 54091929832280	"file": "/data/device_log/data0000.out"}
{"v": 1	"t": 230812	"P": 1006.0	"F": 1}
{"v": 1	"t": 230832	"P": 1001.5	"F": 1}
{"v": 1	"t": 230852	"P": 1003.25	"F": 1}
{"v": 1	"t": 230873	"P": 1008.75	"F": 1}
{"v": 1	"t": 230893	"P": 1009.0	"F": 1}
{"v": 1	"t": 230913	"P": 1002.5	"F": 2}
{"v": 1	"t": 230933	"P": 1004.0	"F": 1}
{"v": 1	"t": 230954	"P": 1008.0	"F": 1}
{"v": 1	"t": 230974	"P": 1007.75	"F": 1}
{"v": 1	"t": 230994	"P": 1003.75	"F": 1}
{"v": 1	"t": 231015	"P": 1003.0	"F": 1}
{"v": 1	"t": 231035	"P": 1009.25	"F": 1}
{"v": 1	"t": 231055	"P": 1009.0	"F": 1}
{"v": 1	"t": 231076	"P": 1005.0	"F": 1}
{"v": 1	"t": 231096	"P": 1002.0	"F": 1}
{"v": 1	"t": 231116	"P": 1006.75	"F": 1}
{"v": 1	"t": 231136	"P": 1008.75	"F": 1}
{"v": 1	"t": 231157	"P": 1005.5	"F": 1}
{"v": 1	"t": 231177	"P": 1003.75	"F": 1}
{"v": 1	"t": 231197	"P": 1003.25	"F": 1}
{"v": 1	"t": 231218	"P": 1008.5	"F": 1}
{"v": 1	"t": 231238	"P": 1009.5	"F": 1}
{"v": 1	"t": 231258	"P": 1003.5	"F": 1}
{"v": 1	"t": 231278	"P": 1002.0	"F": 1}
{"v": 1	"t": 231299	"P": 1007.5	"F": 1}
{"v": 1	"t": 231319	"P": 1008.5	"F": 1}
{"v": 1	"t": 231339	"P": 1005.0	"F": 1}
{"v": 1	"t": 231359	"P": 1002.5	"F": 1}
{"v": 1	"t": 231380	"P": 1003.25	"F": 1}
{"v": 1	"t": 231400	"P": 1009.0	"F": 1}
{"v": 1	"t": 231420	"P": 1005.75	"F": 1}
{"v": 1	"t": 231441	"P": 1002.75	"F": 1}
{"v": 1	"t": 231461	"P": 1004.75	"F": 1}
{"v": 1	"t": 231481	"P": 1009.75	"F": 1}
{"v": 1	"t": 231502	"P": 1008.25	"F": 2}
{"v": 1	"t": 231522	"P": 1002.75	"F": 1}
{"v": 1	"t": 231542	"P": 1001.25	"F": 1}
{"v": 1	"t": 231563	"P": 1009.5	"F": 2}
{"v": 1	"t": 231583	"P": 1006.5	"F": 1}
{"v": 1	"t": 231603	"P": 1003.75	"F": 1}
{"v": 1	"t": 231623	"P": 1003.25	"F": 2}
{"v": 1	"t": 231644	"P": 1010.5	"F": 1}
{"v": 1	"t": 231664	"P": 1008.25	"F": 1}
{"v": 1	"t": 231684	"P": 1004.5	"F": 2}
{"v": 1	"t": 231705	"P": 1001.0	"F": 1}
{"v": 1	"t": 231725	"P": 1005.75	"F": 2}
{"v": 1	"t": 231745	"P": 1009.25	"F": 2}
{"v": 1	"t": 231765	"P": 1003.75	"F": 2}
{"v": 1	"t": 231786	"P": 1001.75	"F": 2}
{"v": 1	"t": 231806	"P": 1006.0	"F": 2	"C": 48.055	"D": 3305	"sn": 54091929832280	"file": "/data/device_log/data0000.out"}
{"v": 1	"t": 231826	"P": 1008.75	"F": 1}
{"v": 1	"t": 231847	"P": 1006.25	"F": 2}
{"v": 1	"t": 231867	"P": 1002.0	"F": 2}
{"v": 1	"t": 231887	"P": 1004.0	"F": 1}
{"v": 1	"t": 231907	"P": 1009.25	"F": 1}
{"v": 1	"t": 231928	"P": 1008.75	"F": 1}
{"v": 1	"t": 231948	"P": 1004.5	"F": 1}
{"v": 1	"t": 231968	"P": 996.75	"F": 2}
{"v": 1	"t": 231989	"P": 1006.5	"F": 1}
{"v": 1	"t": 232009	"P": 1009.5	"F": 1}
{"v": 1	"t": 232029	"P": 1005.0	"F": 1}
{"v": 1	"t": 232049	"P": 1002.25	"F": 2}
{"v": 1	"t": 232070	"P": 1004.25	"F": 1}
{"v": 1	"t": 232090	"P": 1009.0	"F": 1}
{"v": 1	"t": 232110	"P": 1004.75	"F": 1}
{"v": 1	"t": 232131	"P": 1001.75	"F": 1}
{"v": 1	"t": 232151	"P": 1004.25	"F": 1}
{"v": 1	"t": 232171	"P": 1010.5	"F": 1}
{"v": 1	"t": 232192	"P": 1006.75	"F": 1}
{"v": 1	"t": 232212	"P": 1001.25	"F": 1}
{"v": 1	"t": 232232	"P": 1004.25	"F": 1}
{"v": 1	"t": 232253	"P": 1011.25	"F": 1}
{"v": 1	"t": 232273	"P": 1005.0	"F": 1}
{"v": 1	"t": 232293	"P": 1001.75	"F": 1}
{"v": 1	"t": 232313	"P": 1003.0	"F": 1}
{"v": 1	"t": 232334	"P": 1010.5	"F": 1}
{"v": 1	"t": 232354	"P": 1005.5	"F": 1}
{"v": 1	"t": 232374	"P": 1003.0	"F": 1}
{"v": 1	"t": 232395	"P": 1002.0	"F": 1}
{"v": 1	"t": 232415	"P": 1009.5	"F": 1}
{"v": 1	"t": 232435	"P": 1007.5	"F": 1}
{"v": 1	"t": 232456	"P": 1004.25	"F": 1}
{"v": 1	"t": 232476	"P": 1001.25	"F": 1}
{"v": 1	"t": 232496	"P": 1005.25	"F": 1}
{"v": 1	"t": 232516	"P": 1008.75	"F": 1}
{"v": 1	"t": 232537	"P": 1007.0	"F": 1}
{"v": 1	"t": 232557	"P": 1001.0	"F": 1}
{"v": 1	"t": 232577	"P": 1005.5	"F": 1}
{"v": 1	"t": 232598	"P": 1009.5	"F": 1}
{"v": 1	"t": 232618	"P": 1004.5	"F": 1}
{"v": 1	"t": 232638	"P": 1003.25	"F": 1}
{"v": 1	"t": 232658	"P": 999.0	"F": 1}
{"v": 1	"t": 232679	"P": 1007.5	"F": 1}
{"v": 1	"t": 232699	"P": 1008.25	"F": 1}
{"v": 1	"t": 232719	"P": 1004.75	"F": 1}
{"v": 1	"t": 232740	"P": 1001.5	"F": 1}
{"v": 1	"t": 232760	"P": 1006.0	"F": 1}
{"v": 1	"t": 232780	"P": 1008.5	"F": 1}
{"v": 1	"t": 232801	"P": 1004.0	"F": 1}
{"v": 1	"t": 232821	"P": 1000.0	"F": 1	"C": 48.045	"D": 3304	"sn": 54091929832280	"file": "/data/device_log/data0000.out"}
{"v": 1	"t": 232841	"P": 1006.75	"F": 1}
{"v": 1	"t": 232861	"P": 1009.0	"F": 1}
{"v": 1	"t": 232882	"P": 1006.0	"F": 1}
{"v": 1	"t": 232902	"P": 1002.75	"F": 1}
{"v": 1	"t": 232922	"P": 1005.5	"F": 1}
{"v": 1	"t": 232943	"P": 1007.25	"F": 1}
{"v": 1	"t": 232963	"P": 1006.0	"F": 1}
{"v": 1	"t": 232983	"P": 1001.0	"F": 1}
{"v": 1	"t": 233004	"P": 1006.75	"F": 1}
{"v": 1	"t": 233024	"P": 1005.5	"F": 1}
{"v": 1	"t": 233044	"P": 1004.75	"F": 1}
{"v": 1	"t": 233065	"P": 1001.25	"F": 2}
{"v": 1	"t": 233085	"P": 1007.75	"F": 1}
{"v": 1	"t": 233105	"P": 1008.25	"F": 2}
{"v": 1	"t": 233126	"P": 1005.0	"F": 2}
{"v": 1	"t": 233146	"P": 1002.0	"F": 2}
{"v": 1	"t": 233166	"P": 1007.5	"F": 2}
{"v": 1	"t": 233187	"P": 1008.0	"F": 2}
{"v": 1	"t": 233207	"P": 1004.25	"F": 2}
{"v": 1	"t": 233227	"P": 1003.0	"F": 2}
{"v": 1	"t": 233247	"P": 1008.25	"F": 2}
{"v": 1	"t": 233268	"P": 1008.25	"F": 1}
{"v": 1	"t": 233288	"P": 1004.75	"F": 2}
{"v": 1	"t": 233308	"P": 1002.0	"F": 2}
{"v": 1	"t": 233329	"P": 1008.25	"F": 2}
{"v": 1	"t": 233349	"P": 1007.25	"F": 2}
{"v": 1	"t": 233369	"P": 1002.5	"F": 2}
{"v": 1	"t": 233390	"P": 1002.5	"F": 2}
{"v": 1	"t": 233410	"P": 1008.0	"F": 2}
{"v": 1	"t": 233430	"P": 1006.5	"F": 2}
{"v": 1	"t": 233451	"P": 1005.25	"F": 2}
{"v": 1	"t": 233471	"P": 1002.25	"F": 1}
{"v": 1	"t": 233491	"P": 1007.0	"F": 1}
{"v": 1	"t": 233512	"P": 1009.0	"F": 1}
{"v": 1	"t": 233532	"P": 1006.25	"F": 1}
{"v": 1	"t": 233552	"P": 1002.5	"F": 2}
{"v": 1	"t": 233572	"P": 1009.0	"F": 1}
{"v": 1	"t": 233593	"P": 1009.25	"F": 2}
{"v": 1	"t": 233613	"P": 1005.25	"F": 2}
{"v": 1	"t": 233633	"P": 1002.25	"F": 2}
{"v": 1	"t": 233654	"P": 1002.75	"F": 2}
{"v": 1	"t": 233674	"P": 1010.0	"F": 2}
{"v": 1	"t": 233694	"P": 1007.75	"F": 2}
{"v": 1	"t": 233714	"P": 1003.0	"F": 1}
{"v": 1	"t": 233735	"P": 1003.25	"F": 2}
{"v": 1	"t": 233755	"P": 1009.0	"F": 2}
{"v": 1	"t": 233775	"P": 1006.75	"F": 2}
{"v": 1	"t": 233796	"P": 1003.25	"F": 2}
{"v": 1	"t": 233816	"P": 1001.75	"F": 2}
{"v": 1	"t": 233836	"P": 1005.75	"F": 2	"C": 48.055	"D": 3303	"sn": 54091929832280	"file": "/data/device_log/data0000.out"}
{"v": 1	"t": 233856	"P": 1008.5	"F": 2}
{"v": 1	"t": 233877	"P": 1005.5	"F": 2}
{"v": 1	"t": 233897	"P": 1000.5	"F": 2}
{"v": 1	"t": 233917	"P": 1005.5	"F": 2}
{"v": 1	"t": 233938	"P": 1008.25	"F": 2}
{"v": 1	"t": 233958	"P": 1006.25	"F": 2}
{"v": 1	"t": 233978	"P": 1002.75	"F": 2}
{"v": 1	"t": 233998	"P": 1003.0	"F": 1}
{"v": 1	"t": 234019	"P": 1009.0	"F": 2}
{"v": 1	"t": 234039	"P": 1006.0	"F": 2}
{"v": 1	"t": 234059	"P": 1002.75	"F": 1}
{"v": 1	"t": 234080	"P": 1001.25	"F": 1}
{"v": 1	"t": 234100	"P": 1008.75	"F": 2}
{"v": 1	"t": 234120	"P": 1006.75	"F": 2}
{"v": 1	"t": 234141	"P": 1003.75	"F": 2}
{"v": 1	"t": 234161	"P": 1003.0	"F": 1}
{"v": 1	"t": 234181	"P": 1008.5	"F": 1}
{"v": 1	"t": 234202	"P": 1007.25	"F": 2}
{"v": 1	"t": 234222	"P": 1004.0	"F": 1}
{"v": 1	"t": 234242	"P": 1002.0	"F": 2}
{"v": 1	"t": 234262	"P": 1007.75	"F": 2}
{"v": 1	"t": 234283	"P": 1008.5	"F": 2}
{"v": 1	"t": 234303	"P": 1002.25	"F": 2}
{"v": 1	"t": 234323	"P": 1000.0	"F": 1}
{"v": 1	"t": 234344	"P": 1006.25	"F": 1}
{"v": 1	"t": 234364	"P": 1007.25	"F": 2}
{"v": 1	"t": 234384	"P": 1005.75	"F": 1}
{"v": 1	"t": 234405	"P": 1002.0	"F": 2}
{"v": 1	"t": 234425	"P": 1006.0	"F": 1}
{"v": 1	"t": 234445	"P": 1008.75	"F": 1}
{"v": 1	"t": 234465	"P": 1005.0	"F": 2}
{"v": 1	"t": 234486	"P": 1002.0	"F": 1}
{"v": 1	"t": 234506	"P": 1003.75	"F": 1}
{"v": 1	"t": 234526	"P": 1008.5	"F": 1}
{"v": 1	"t": 234547	"P": 1006.5	"F": 1}
{"v": 1	"t": 234567	"P": 1002.75	"F": 1}
{"v": 1	"t": 234587	"P": 1002.5	"F": 1}
{"v": 1	"t": 234607	"P": 1008.25	"F": 1}
{"v": 1	"t": 234628	"P": 1007.25	"F": 1}
{"v": 1	"t": 234648	"P": 1004.0	"F": 1}
{"v": 1	"t": 234668	"P": 1002.0	"F": 1}
{"v": 1	"t": 234689	"P": 1004.0	"F": 1}
{"v": 1	"t": 234709	"P": 1010.75	"F": 1}
{"v": 1	"t": 234729	"P": 1005.5	"F": 1}
{"v": 1	"t": 234749	"P": 1000.75	"F": 1}
{"v": 1	"t": 234770	"P": 1003.75	"F": 1}
{"v": 1	"t": 234790	"P": 1008.5	"F": 1}
{"v": 1	"t": 234810	"P": 1004.5	"F": 1}
{"v": 1	"t": 234831	"P": 1003.5	"F": 1}
{"v": 1	"t": 234851	"P": 1003.25	"F": 1	"C": 48.065	"D": 3302	"sn": 54091929832280	"file": "/data/device_log/data0000.out"}
{"v": 1	"t": 234871	"P": 1010.0	"F": 1}
{"v": 1	"t": 234892	"P": 1007.75	"F": 1}
{"v": 1	"t": 234912	"P": 1001.75	"F": 1}
{"v": 1	"t": 234932	"P": 1002.5	"F": 1}
{"v": 1	"t": 234953	"P": 1008.0	"F": 1}
{"v": 1	"t": 234973	"P": 1006.25	"F": 1}
{"v": 1	"t": 234993	"P": 1003.5	"F": 1}
{"v": 1	"t": 235014	"P": 1004.0	"F": 1}
{"v": 1	"t": 235034	"P": 1008.75	"F": 1}
{"v": 1	"t": 235054	"P": 1007.25	"F": 1}
{"v": 1	"t": 235074	"P": 1002.75	"F": 1}
{"v": 1	"t": 235095	"P": 1003.5	"F": 1}
{"v": 1	"t": 235115	"P": 1008.5	"F": 1}
{"v": 1	"t": 235135	"P": 1008.5	"F": 1}
{"v": 1	"t": 235156	"P": 1003.5	"F": 1}
{"v": 1	"t": 235176	"P": 1003.75	"F": 1}
{"v": 1	"t": 235196	"P": 1004.75	"F": 1}
{"v": 1	"t": 235216	"P": 1009.0	"F": 2}
{"v": 1	"t": 235237	"P": 1006.5	"F": 2}
{"v": 1	"t": 235257	"P": 1002.5	"F": 1}
{"v": 1	"t": 235277	"P": 1003.75	"F": 1}
{"v": 1	"t": 235298	"P": 1008.0	"F": 1}
{"v": 1	"t": 235318	"P": 1006.0	"F": 1}
{"v": 1	"t": 235338	"P": 1003.25	"F": 1}
{"v": 1	"t": 235358	"P": 1001.5	"F": 2}
{"v": 1	"t": 235379	"P": 1006.25	"F": 1}
{"v": 1	"t": 235399	"P": 1009.5	"F": 1}
{"v": 1	"t": 235419	"P": 1006.25	"F": 1}
{"v": 1	"t": 235439	"P": 1001.25	"F": 1}
{"v": 1	"t": 235460	"P": 1003.25	"F": 1}
{"v": 1	"t": 235480	"P": 1006.75	"F": 1}
{"v": 1	"t": 235500	"P": 1007.5	"F": 1}
{"v": 1	"t": 235521	"P": 1003.0	"F": 1}
{"v": 1	"t": 235541	"P": 1002.75	"F": 1}
{"v": 1	"t": 235561	"P": 1008.75	"F": 1}
{"v": 1	"t": 235582	"P": 1005.25	"F": 1}
{"v": 1	"t": 235602	"P": 1003.25	"F": 1}
{"v": 1	"t": 235622	"P": 1006.0	"F": 1}
{"v": 1	"t": 235643	"P": 1008.75	"F": 1}
{"v": 1	"t": 235663	"P": 1005.25	"F": 1}
{"v": 1	"t": 235683	"P": 1002.25	"F": 1}
{"v": 1	"t": 235703	"P": 1002.25	"F": 1}
{"v": 1	"t": 235724	"P": 1007.75	"F": 1}
{"v": 1	"t": 235744	"P": 1008.0	"F": 2}
{"v": 1	"t": 235764	"P": 1005.0	"F": 1}
{"v": 1	"t": 235785	"P": 1001.25	"F": 1}
{"v": 1	"t": 235805	"P": 1006.5	"F": 1}
{"v": 1	"t": 235825	"P": 1009.25	"F": 1}
{"v": 1	"t": 235845	"P": 1002.75	"F": 1}
{"v": 1	"t": 235866	"P": 1000.0	"F": 1	"C": 48.055	"D": 3301	"sn": 54091929832280	"file": "/data/device_log/data0000.out"}
{"v": 1	"t": 235886	"P": 1006.0	"F": 1}
{"v": 1	"t": 235906	"P": 1007.75	"F": 1}
{"v": 1	"t": 235927	"P": 1005.75	"F": 1}
{"v": 1	"t": 235947	"P": 1002.5	"F": 1}
{"v": 1	"t": 235967	"P": 1002.75	"F": 1}
{"v": 1	"t": 235988	"P": 1009.0	"F": 1}
{"v": 1	"t": 236008	"P": 1005.0	"F": 1}
{"v": 1	"t": 236028	"P": 1003.25	"F": 1}
{"v": 1	"t": 236048	"P": 1002.75	"F": 1}
{"v": 1	"t": 236069	"P": 1007.25	"F": 1}
{"v": 1	"t": 236089	"P": 1006.75	"F": 1}
{"v": 1	"t": 236109	"P": 1001.5	"F": 1}
{"v": 1	"t": 236130	"P": 1003.25	"F": 1}
{"v": 1	"t": 236150	"P": 1007.0	"F": 1}
{"v": 1	"t": 236170	"P": 1007.5	"F": 1}
{"v": 1	"t": 236191	"P": 1003.5	"F": 1}
{"v": 1	"t": 236211	"P": 1003.0	"F": 1}
{"v": 1	"t": 236231	"P": 1007.0	"F": 1}
{"v": 1	"t": 236252	"P": 1005.0	"F": 1}
{"v": 1	"t": 236272	"P": 1004.25	"F": 1}
{"v": 1	"t": 236292	"P": 1001.0	"F": 1}
{"v": 1	"t": 236312	"P": 1007.25	"F": 1}
{"v": 1	"t": 236333	"P": 1008.25	"F": 1}
{"v": 1	"t": 236353	"P": 1003.0	"F": 1}
{"v": 1	"t": 236373	"P": 1002.75	"F": 1}
{"v": 1	"t": 236394	"P": 1004.25	"F": 1}
{"v": 1	"t": 236414	"P": 1008.0	"F": 2}
{"v": 1	"t": 236434	"P": 1007.25	"F": 1}
{"v": 1	"t": 236454	"P": 1001.75	"F": 1}
{"v": 1	"t": 236475	"P": 1002.5	"F": 1}
{"v": 1	"t": 236495	"P": 1007.0	"F": 1}
{"v": 1	"t": 236515	"P": 1008.0	"F": 1}
{"v": 1	"t": 236536	"P": 1007.5	"F": 1}
{"v": 1	"t": 236556	"P": 1002.25	"F": 1}
{"v": 1	"t": 236576	"P": 1007.25	"F": 2}
{"v": 1	"t": 236596	"P": 1008.0	"F": 1}
{"v": 1	"t": 236617	"P": 1005.0	"F": 1}
{"v": 1	"t": 236637	"P": 1000.75	"F": 1}
{"v": 1	"t": 236657	"P": 1003.0	"F": 1}
{"v": 1	"t": 236678	"P": 1009.5	"F": 1}
{"v": 1	"t": 236698	"P": 1007.25	"F": 1}
{"v": 1	"t": 236718	"P": 1003.25	"F": 1}
{"v": 1	"t": 236738	"P": 1002.5	"F": 1}
{"v": 1	"t": 236759	"P": 1005.0	"F": 1}
{"v": 1	"t": 236779	"P": 1007.5	"F": 1}
{"v": 1	"t": 236799	"P": 1005.0	"F": 2}
{"v": 1	"t": 236820	"P": 1001.0	"F": 1}
{"v": 1	"t": 236840	"P": 1006.75	"F": 1}
{"v": 1	"t": 236860	"P": 1009.0	"F": 1}
{"v": 1	"t": 236881	"P": 1005.5	"F": 1	"C": 48.075	"D": 3300	"sn": 54091929832280	"file": "/data/device_log/data0000.out"}
{"v": 1	"t": 236901	"P": 1003.75	"F": 1}
{"v": 1	"t": 236921	"P": 1005.75	"F": 1}
{"v": 1	"t": 236941	"P": 1009.0	"F": 2}
{"v": 1	"t": 236962	"P": 1005.0	"F": 1}
{"v": 1	"t": 236982	"P": 1001.75	"F": 1}
{"v": 1	"t": 237002	"P": 1005.5	"F": 1}
{"v": 1	"t": 237023	"P": 1010.0	"F": 1}
{"v": 1	"t": 237043	"P": 1004.25	"F": 1}
{"v": 1	"t": 237063	"P": 1002.75	"F": 1}
{"v": 1	"t": 237084	"P": 1006.5	"F": 1}
{"v": 1	"t": 237104	"P": 1009.5	"F": 1}
{"v": 1	"t": 237124	"P": 1005.25	"F": 1}
{"v": 1	"t": 237145	"P": 1002.25	"F": 1}
{"v": 1	"t": 237165	"P": 1006.75	"F": 1}
{"v": 1	"t": 237185	"P": 1007.0	"F": 2}
{"v": 1	"t": 237206	"P": 1003.75	"F": 1}
{"v": 1	"t": 237226	"P": 1003.25	"F": 1}
{"v": 1	"t": 237246	"P": 1009.0	"F": 1}
{"v": 1	"t": 237267	"P": 1007.5	"F": 1}
{"v": 1	"t": 237287	"P": 1003.0	"F": 1}
{"v": 1	"t": 237307	"P": 1002.5	"F": 1}
{"v": 1	"t": 237327	"P": 1008.75	"F": 1}
{"v": 1	"t": 237348	"P": 1008.5	"F": 2}
{"v": 1	"t": 237368	"P": 1004.5	"F": 2}
{"v": 1	"t": 237388	"P": 1000.5	"F": 2}
{"v": 1	"t": 237409	"P": 1005.0	"F": 2}
{"v": 1	"t": 237429	"P": 1009.0	"F": 1}
{"v": 1	"t": 237449	"P": 1005.5	"F": 1}
{"v": 1	"t": 237469	"P": 1003.25	"F": 2}
{"v": 1	"t": 237490	"P": 1003.75	"F": 1}
{"v": 1	"t": 237510	"P": 1007.5	"F": 1}
{"v": 1	"t": 237530	"P": 1005.5	"F": 1}
{"v": 1	"t": 237551	"P": 1004.0	"F": 1}
{"v": 1	"t": 237571	"P": 1000.75	"F": 1}
{"v": 1	"t": 237591	"P": 1005.75	"F": 1}
{"v": 1	"t": 237611	"P": 1008.75	"F": 1}
{"v": 1	"t": 237632	"P": 1005.0	"F": 1}
{"v": 1	"t": 237652	"P": 1002.0	"F": 2}
{"v": 1	"t": 237672	"P": 1005.25	"F": 1}
{"v": 1	"t": 237693	"P": 1009.0	"F": 2}
{"v": 1	"t": 237713	"P": 1006.0	"F": 1}
{"v": 1	"t": 237733	"P": 1004.0	"F": 1}
{"v": 1	"t": 237753	"P": 1002.0	"F": 1}
{"v": 1	"t": 237774	"P": 1008.25	"F": 1}
{"v": 1	"t": 237794	"P": 1008.0	"F": 1}
{"v": 1	"t": 237814	"P": 1004.5	"F": 1}
{"v": 1	"t": 237835	"P": 1001.5	"F": 1}
{"v": 1	"t": 237855	"P": 1005.25	"F": 1}
{"v": 1	"t": 237875	"P": 1008.25	"F": 1}
{"v": 1	"t": 237895	"P": 1005.5	"F": 1	"C": 48.06	"D": 3299	"sn": 54091929832280	"file": "/data/device_log/data0000.out"}
{"v": 1	"t": 237916	"P": 1002.25	"F": 1}
{"v": 1	"t": 237936	"P": 1004.25	"F": 1}
{"v": 1	"t": 237956	"P": 1008.75	"F": 1}
{"v": 1	"t": 237977	"P": 1005.75	"F": 1}
{"v": 1	"t": 237997	"P": 1002.25	"F": 2}
{"v": 1	"t": 238017	"P": 1004.25	"F": 2}
{"v": 1	"t": 238038	"P": 1008.0	"F": 1}
{"v": 1	"t": 238058	"P": 1005.5	"F": 1}
{"v": 1	"t": 238078	"P": 1003.75	"F": 2}
{"v": 1	"t": 238098	"P": 1003.25	"F": 1}
{"v": 1	"t": 238119	"P": 1008.5	"F": 1}
{"v": 1	"t": 238139	"P": 1008.75	"F": 1}
{"v": 1	"t": 238159	"P": 1006.5	"F": 2}
{"v": 1	"t": 238180	"P": 1001.25	"F": 1}
{"v": 1	"t": 238200	"P": 1004.75	"F": 2}
{"v": 1	"t": 238220	"P": 1009.5	"F": 1}
{"v": 1	"t": 238240	"P": 1005.0	"F": 2}
{"v": 1	"t": 238261	"P": 1001.75	"F": 2}
{"v": 1	"t": 238281	"P": 1005.5	"F": 1}
{"v": 1	"t": 238301	"P": 1008.75	"F": 1}
{"v": 1	"t": 238322	"P": 1008.25	"F": 1}
{"v": 1	"t": 238342	"P": 1003.25	"F": 1}
{"v": 1	"t": 238362	"P": 1002.5	"F": 1}
{"v": 1	"t": 238382	"P": 1008.0	"F": 1}
{"v": 1	"t": 238403	"P": 1009.75	"F": 1}
{"v": 1	"t": 238423	"P": 1004.0	"F": 1}
{"v": 1	"t": 238443	"P": 1002.0	"F": 1}
{"v": 1	"t": 238464	"P": 1004.5	"F": 1}
{"v": 1	"t": 238484	"P": 1009.0	"F": 1}
{"v": 1	"t": 238504	"P": 1006.5	"F": 1}
{"v": 1	"t": 238524	"P": 1002.5	"F": 1}
{"v": 1	"t": 238545	"P": 1004.0	"F": 1}
{"v": 1	"t": 238565	"P": 1006.75	"F": 1}
{"v": 1	"t": 238585	"P": 1005.25	"F": 1}
{"v": 1	"t": 238606	"P": 1000.5	"F": 1}
{"v": 1	"t": 238626	"P": 1004.0	"F": 1}
{"v": 1	"t": 238646	"P": 1010.0	"F": 1}
{"v": 1	"t": 238667	"P": 1007.25	"F": 1}
{"v": 1	"t": 238687	"P": 1003.75	"F": 1}
{"v": 1	"t": 238707	"P": 1002.0	"F": 1}
{"v": 1	"t": 238727	"P": 1008.0	"F": 1}
{"v": 1	"t": 238748	"P": 1008.75	"F": 1}
{"v": 1	"t": 238768	"P": 1004.0	"F": 1}
{"v": 1	"t": 238788	"P": 1002.0	"F": 1}
{"v": 1	"t": 238809	"P": 1004.75	"F": 1}
{"v": 1	"t": 238829	"P": 1009.0	"F": 2}
{"v": 1	"t": 238849	"P": 1003.75	"F": 1}
{"v": 1	"t": 238869	"P": 1002.5	"F": 1}
{"v": 1	"t": 238890	"P": 1004.25	"F": 2}
{"v": 1	"t": 238910	"P": 1009.25	"F": 1	"C": 48.075	"D": 3298	"sn": 54091929832280	"file": "/data/device_log/data0000.out"}
{"v": 1	"t": 238930	"P": 1006.5	"F": 1}
{"v": 1	"t": 238951	"P": 1004.75	"F": 2}
{"v": 1	"t": 238971	"P": 1005.0	"F": 1}
{"v": 1	"t": 238991	"P": 1005.5	"F": 2}
{"v": 1	"t": 239011	"P": 1007.5	"F": 1}
{"v": 1	"t": 239032	"P": 1006.0	"F": 1}
{"v": 1	"t": 239052	"P": 1001.25	"F": 2}
{"v": 1	"t": 239072	"P": 1004.25	"F": 1}
{"v": 1	"t": 239093	"P": 1009.0	"F": 1}
{"v": 1	"t": 239113	"P": 1006.75	"F": 1}
{"v": 1	"t": 239133	"P": 1003.0	"F": 1}
{"v": 1	"t": 239153	"P": 1003.5	"F": 1}
{"v": 1	"t": 239174	"P": 1009.0	"F": 1}
{"v": 1	"t": 239194	"P": 1006.0	"F": 2}
{"v": 1	"t": 239214	"P": 1003.5	"F": 1}
{"v": 1	"t": 239235	"P": 1002.25	"F": 2}
{"v": 1	"t": 239255	"P": 1007.75	"F": 2}
{"v": 1	"t": 239275	"P": 1007.25	"F": 1}
{"v": 1	"t": 239296	"P": 1005.75	"F": 2}
{"v": 1	"t": 239316	"P": 1000.25	"F": 1}
{"v": 1	"t": 239336	"P": 1008.75	"F": 2}
{"v": 1	"t": 239356	"P": 1009.0	"F": 1}
{"v": 1	"t": 239377	"P": 1006.5	"F": 2}
{"v": 1	"t": 239397	"P": 1000.75	"F": 1}
{"v": 1	"t": 239417	"P": 1004.25	"F": 2}
{"v": 1	"t": 239438	"P": 1008.25	"F": 1}
{"v": 1	"t": 239458	"P": 1007.5	"F": 1}
{"v": 1	"t": 239478	"P": 1002.0	"F": 1}
{"v": 1	"t": 239498	"P": 1003.75	"F": 1}
{"v": 1	"t": 239519	"P": 1007.25	"F": 1}
{"v": 1	"t": 239539	"P": 1008.0	"F": 1}
{"v": 1	"t": 239559	"P": 1003.75	"F": 1}
{"v": 1	"t": 239580	"P": 1003.25	"F": 1}
{"v": 1	"t": 239600	"P": 1007.75	"F": 1}
{"v": 1	"t": 239620	"P": 1009.0	"F": 2}
{"v": 1	"t": 239640	"P": 1007.0	"F": 1}
{"v": 1	"t": 239661	"P": 1003.25	"F": 1}
{"v": 1	"t": 239681	"P": 1002.75	"F": 1}
{"v": 1	"t": 239701	"P": 1010.0	"F": 1}
{"v": 1	"t": 239722	"P": 1007.0	"F": 1}
{"v": 1	"t": 239742	"P": 1003.75	"F": 1}
{"v": 1	"t": 239762	"P": 1002.0	"F": 1}
{"v": 1	"t": 239782	"P": 1007.5	"F": 1}
{"v": 1	"t": 239803	"P": 1007.25	"F": 2}
{"v": 1	"t": 239823	"P": 1003.75	"F": 1}
{"v": 1	"t": 239843	"P": 1001.25	"F": 1}
{"v": 1	"t": 239864	"P": 1005.5	"F": 2}
{"v": 1	"t": 239884	"P": 1007.75	"F": 1}
{"v": 1	"t": 239904	"P": 1004.5	"F": 2}
{"v": 1	"t": 239925	"P": 1002.25	"F": 2	"C": 48.065	"D": 3297	"sn": 54091929832280	"file": "/data/device_log/data0000.out"}
{"v": 1	"t": 239945	"P": 1006.0	"F": 1}
{"v": 1	"t": 239965	"P": 1008.25	"F": 2}
{"v": 1	"t": 239986	"P": 1006.25	"F": 1}
{"v": 1	"t": 240006	"P": 1002.25	"F": 1}
{"v": 1	"t": 240026	"P": 1005.25	"F": 1}
{"v": 1	"t": 240046	"P": 1009.25	"F": 1}
{"v": 1	"t": 240067	"P": 1007.25	"F": 1}
{"v": 1	"t": 240087	"P": 1002.75	"F": 2}
{"v": 1	"t": 240107	"P": 1002.0	"F": 1}
{"v": 1	"t": 240127	"P": 1005.25	"F": 1}
{"v": 1	"t": 240148	"P": 1008.25	"F": 1}
{"v": 1	"t": 240168	"P": 1005.25	"F": 1}
{"v": 1	"t": 240188	"P": 1001.25	"F": 2}
{"v": 1	"t": 240209	"P": 1005.25	"F": 2}
{"v": 1	"t": 240229	"P": 1010.25	"F": 1}
{"v": 1	"t": 240249	"P": 1005.0	"F": 1}
{"v": 1	"t": 240269	"P": 1003.5	"F": 2}
{"v": 1	"t": 240290	"P": 1004.25	"F": 1}
{"v": 1	"t": 240310	"P": 1009.25	"F": 1}
{"v": 1	"t": 240330	"P": 1007.25	"F": 2}
{"v": 1	"t": 240351	"P": 1003.75	"F": 1}
{"v": 1	"t": 240371	"P": 1002.25	"F": 2}
{"v": 1	"t": 240391	"P": 1007.5	"F": 2}
{"v": 1	"t": 240411	"P": 1007.0	"F": 1}
{"v": 1	"t": 240432	"P": 1004.75	"F": 1}
{"v": 1	"t": 240452	"P": 1002.25	"F": 1}
{"v": 1	"t": 240472	"P": 1005.5	"F": 2}
{"v": 1	"t": 240493	"P": 1008.5	"F": 1}
{"v": 1	"t": 240513	"P": 1006.25	"F": 1}
{"v": 1	"t": 240533	"P": 1005.0	"F": 1}
{"v": 1	"t": 240554	"P": 1004.25	"F": 1}
{"v": 1	"t": 240574	"P": 1008.5	"F": 1}
{"v": 1	"t": 240594	"P": 1006.0	"F": 1}
{"v": 1	"t": 240615	"P": 1005.75	"F": 1}
{"v": 1	"t": 240635	"P": 1008.0	"F": 1}
{"v": 1	"t": 240656	"P": 1005.0	"F": 2}
{"v": 1	"t": 240676	"P": 1002.0	"F": 2}
{"v": 1	"t": 240696	"P": 1007.25	"F": 1}
{"v": 1	"t": 240716	"P": 1010.0	"F": 1}
{"v": 1	"t": 240737	"P": 1006.25	"F": 1}
{"v": 1	"t": 240757	"P": 1001.5	"F": 1}
{"v": 1	"t": 240777	"P": 1004.25	"F": 1}
{"v": 1	"t": 240798	"P": 1009.25	"F": 1}
{"v": 1	"t": 240818	"P": 1007.25	"F": 1}
{"v": 1	"t": 240838	"P": 1005.25	"F": 1}
{"v": 1	"t": 240858	"P": 1002.0	"F": 1}
{"v": 1	"t": 240879	"P": 1006.75	"F": 1}
{"v": 1	"t": 240899	"P": 1008.5	"F": 1}
{"v": 1	"t": 240919	"P": 1006.0	"F": 1}
{"v": 1	"t": 240939	"P": 1002.75	"F": 1	"C": 48.07	"D": 3296	"sn": 54091929832280	"file": "/data/device_log/data0000.out"}
{"v": 1	"t": 240960	"P": 1005.25	"F": 1}
{"v": 1	"t": 240980	"P": 1007.75	"F": 1}
{"v": 1	"t": 241000	"P": 1006.75	"F": 1}
{"v": 1	"t": 241021	"P": 1003.75	"F": 1}
{"v": 1	"t": 241041	"P": 1002.25	"F": 2}
{"v": 1	"t": 241061	"P": 1007.0	"F": 1}
{"v": 1	"t": 241082	"P": 1006.0	"F": 1}
{"v": 1	"t": 241102	"P": 1003.25	"F": 1}
{"v": 1	"t": 241122	"P": 1001.25	"F": 1}
{"v": 1	"t": 241142	"P": 1006.75	"F": 1}
{"v": 1	"t": 241163	"P": 1009.75	"F": 1}
{"v": 1	"t": 241183	"P": 1005.5	"F": 1}
{"v": 1	"t": 241203	"P": 1001.5	"F": 1}
{"v": 1	"t": 241224	"P": 1006.75	"F": 1}
{"v": 1	"t": 241244	"P": 1009.5	"F": 1}
{"v": 1	"t": 241264	"P": 1004.75	"F": 1}
{"v": 1	"t": 241285	"P": 1002.5	"F": 1}
{"v": 1	"t": 241305	"P": 1004.0	"F": 1}
{"v": 1	"t": 241325	"P": 1010.25	"F": 1}
{"v": 1	"t": 241345	"P": 1005.75	"F": 1}
{"v": 1	"t": 241366	"P": 1001.0	"F": 1}
{"v": 1	"t": 241386	"P": 1003.0	"F": 1}
{"v": 1	"t": 241406	"P": 1010.25	"F": 1}
{"v": 1	"t": 241427	"P": 1007.0	"F": 1}
{"v": 1	"t": 241447	"P": 1003.75	"F": 1}
{"v": 1	"t": 241467	"P": 1002.25	"F": 1}
{"v": 1	"t": 241487	"P": 1006.5	"F": 1}
{"v": 1	"t": 241508	"P": 1009.25	"F": 1}
{"v": 1	"t": 241528	"P": 1006.0	"F": 1}
{"v": 1	"t": 241548	"P": 1002.25	"F": 1}
{"v": 1	"t": 241569	"P": 1005.0	"F": 1}
{"v": 1	"t": 241589	"P": 1009.75	"F": 1}
{"v": 1	"t": 241609	"P": 1006.5	"F": 1}
{"v": 1	"t": 241629	"P": 1003.75	"F": 1}
{"v": 1	"t": 241650	"P": 1002.5	"F": 1}
{"v": 1	"t": 241670	"P": 1007.5	"F": 1}
{"v": 1	"t": 241690	"P": 1008.0	"F": 1}
{"v": 1	"t": 241711	"P": 1004.75	"F": 1}
{"v": 1	"t": 241731	"P": 1002.25	"F": 1}
{"v": 1	"t": 241751	"P": 1007.75	"F": 1}
{"v": 1	"t": 241771	"P": 1008.75	"F": 1}
{"v": 1	"t": 241792	"P": 1005.0	"F": 1}
{"v": 1	"t": 241812	"P": 1002.25	"F": 1}
{"v": 1	"t": 241832	"P": 1004.25	"F": 1}
{"v": 1	"t": 241853	"P": 1009.5	"F": 1}
{"v": 1	"t": 241873	"P": 1005.5	"F": 2}
{"v": 1	"t": 241893	"P": 1004.0	"F": 1}
{"v": 1	"t": 241914	"P": 1003.5	"F": 1}
{"v": 1	"t": 241934	"P": 1008.75	"F": 1}
{"v": 1	"t": 241954	"P": 1007.5	"F": 1	"C": 48.08	"D": 3295	"sn": 54091929832280	"file": "/data/device_log/data0000.out"}
{"v": 1	"t": 241974	"P": 1001.5	"F": 1}
{"v": 1	"t": 241995	"P": 1005.0	"F": 1}
{"v": 1	"t": 242015	"P": 1008.75	"F": 1}
{"v": 1	"t": 242035	"P": 1006.75	"F": 1}
{"v": 1	"t": 242056	"P": 1003.5	"F": 1}
{"v": 1	"t": 242076	"P": 1003.5	"F": 2}
{"v": 1	"t": 242096	"P": 1007.25	"F": 1}
{"v": 1	"t": 242116	"P": 1007.75	"F": 1}
{"v": 1	"t": 242137	"P": 1005.0	"F": 1}
{"v": 1	"t": 242157	"P": 1001.75	"F": 1}
{"v": 1	"t": 242177	"P": 1004.5	"F": 1}
{"v": 1	"t": 242198	"P": 1009.75	"F": 1}
{"v": 1	"t": 242218	"P": 1006.25	"F": 1}
{"v": 1	"t": 242238	"P": 1003.25	"F": 1}
{"v": 1	"t": 242258	"P": 1001.0	"F": 1}
{"v": 1	"t": 242279	"P": 1006.75	"F": 2}
{"v": 1	"t": 242299	"P": 1009.0	"F": 2}
{"v": 1	"t": 242319	"P": 1005.0	"F": 1}
{"v": 1	"t": 242340	"P": 1002.5	"F": 2}
{"v": 1	"t": 242360	"P": 1003.75	"F": 1}
{"v": 1	"t": 242380	"P": 1009.5	"F": 1}
{"v": 1	"t": 242400	"P": 1005.75	"F": 1}
{"v": 1	"t": 242421	"P": 1002.25	"F": 2}
{"v": 1	"t": 242441	"P": 1003.25	"F": 1}
{"v": 1	"t": 242461	"P": 1009.25	"F": 1}
{"v": 1	"t": 242482	"P": 1008.0	"F": 1}
{"v": 1	"t": 242502	"P": 1005.5	"F": 1}
{"v": 1	"t": 242522	"P": 1001.75	"F": 1}
{"v": 1	"t": 242542	"P": 1006.75	"F": 1}
{"v": 1	"t": 242563	"P": 1009.5	"F": 1}
{"v": 1	"t": 242583	"P": 1004.75	"F": 1}
{"v": 1	"t": 242603	"P": 1003.75	"F": 1}
{"v": 1	"t": 242624	"P": 1008.5	"F": 1}
{"v": 1	"t": 242644	"P": 1010.25	"F": 1}
{"v": 1	"t": 242664	"P": 1004.75	"F": 1}
{"v": 1	"t": 242685	"P": 1003.0	"F": 2}
{"v": 1	"t": 242705	"P": 1007.5	"F": 1}
{"v": 1	"t": 242725	"P": 1008.0	"F": 1}
{"v": 1	"t": 242745	"P": 1005.0	"F": 1}
{"v": 1	"t": 242766	"P": 1002.0	"F": 1}
{"v": 1	"t": 242786	"P": 1002.5	"F": 1}
{"v": 1	"t": 242806	"P": 1009.0	"F": 2}
{"v": 1	"t": 242827	"P": 1006.0	"F": 2}
{"v": 1	"t": 242847	"P": 1004.5	"F": 1}
{"v": 1	"t": 242867	"P": 1002.5	"F": 1}
{"v": 1	"t": 242887	"P": 1008.5	"F": 1}
{"v": 1	"t": 242908	"P": 1009.0	"F": 1}
{"v": 1	"t": 242928	"P": 1006.75	"F": 1}
{"v": 1	"t": 242948	"P": 1001.25	"F": 1}
{"v": 1	"t": 242969	"P": 1004.75	"F": 1	"C": 48.1	"D": 3294	"sn": 54091929832280	"file": "/data/device_log/data0000.out"}
{"v": 1	"t": 242989	"P": 1009.0	"F": 1}
{"v": 1	"t": 243009	"P": 1006.25	"F": 1}
{"v": 1	"t": 243029	"P": 1004.0	"F": 1}
{"v": 1	"t": 243050	"P": 1004.25	"F": 2}
{"v": 1	"t": 243070	"P": 1010.5	"F": 1}
{"v": 1	"t": 243090	"P": 1007.0	"F": 1}
{"v": 1	"t": 243111	"P": 1004.5	"F": 1}
{"v": 1	"t": 243131	"P": 1001.5	"F": 1}
{"v": 1	"t": 243151	"P": 1006.75	"F": 2}
{"v": 1	"t": 243171	"P": 1009.75	"F": 1}
{"v": 1	"t": 243192	"P": 1004.25	"F": 1}
{"v": 1	"t": 243212	"P": 1003.5	"F": 1}
{"v": 1	"t": 243232	"P": 1005.25	"F": 1}
{"v": 1	"t": 243253	"P": 1007.75	"F": 1}
{"v": 1	"t": 243273	"P": 1007.25	"F": 1}
{"v": 1	"t": 243293	"P": 1002.75	"F": 2}
{"v": 1	"t": 243314	"P": 1004.5	"F": 1}
{"v": 1	"t": 243334	"P": 1009.75	"F": 2}
{"v": 1	"t": 243354	"P": 1005.5	"F": 1}
{"v": 1	"t": 243374	"P": 1004.75	"F": 2}
{"v": 1	"t": 243395	"P": 1004.25	"F": 1}
{"v": 1	"t": 243415	"P": 1007.0	"F": 2}
{"v": 1	"t": 243435	"P": 1008.5	"F": 2}
{"v": 1	"t": 243456	"P": 1002.75	"F": 1}
{"v": 1	"t": 243476	"P": 1001.0	"F": 1}
{"v": 1	"t": 243496	"P": 1005.5	"F": 2}
{"v": 1	"t": 243516	"P": 1008.5	"F": 2}
{"v": 1	"t": 243537	"P": 1005.75	"F": 2}
{"v": 1	"t": 243557	"P": 1001.0	"F": 2}
{"v": 1	"t": 243577	"P": 1003.25	"F": 1}
{"v": 1	"t": 243598	"P": 1008.25	"F": 1}
{"v": 1	"t": 243618	"P": 1007.5	"F": 2}
{"v": 1	"t": 243638	"P": 1000.25	"F": 1}
{"v": 1	"t": 243658	"P": 1004.5	"F": 1}
{"v": 1	"t": 243679	"P": 1006.75	"F": 2}
{"v": 1	"t": 243699	"P": 1007.5	"F": 1}
{"v": 1	"t": 243719	"P": 1004.5	"F": 1}
{"v": 1	"t": 243740	"P": 1002.25	"F": 1}
{"v": 1	"t": 243760	"P": 1006.0	"F": 1}
{"v": 1	"t": 243780	"P": 1009.5	"F": 2}
{"v": 1	"t": 243800	"P": 1006.75	"F": 1}
{"v": 1	"t": 243821	"P": 1003.75	"F": 2}
{"v": 1	"t": 243841	"P": 1003.75	"F": 1}
{"v": 1	"t": 243861	"P": 1009.0	"F": 2}
{"v": 1	"t": 243882	"P": 1006.75	"F": 1}
{"v": 1	"t": 243902	"P": 1004.0	"F": 1}
{"v": 1	"t": 243922	"P": 1003.5	"F": 2}
{"v": 1	"t": 243943	"P": 1008.5	"F": 1}
{"v": 1	"t": 243963	"P": 1007.5	"F": 1}
{"v": 1	"t": 243983	"P": 1004.25	"F": 2	"C": 48.075	"D": 3293	"sn": 54091929832280	"file": "/data/device_log/data0000.out"}
{"v": 1	"t": 244003	"P": 1003.5	"F": 1}
{"v": 1	"t": 244024	"P": 1007.25	"F": 2}
{"v": 1	"t": 244044	"P": 1008.25	"F": 2}
{"v": 1	"t": 244064	"P": 1004.75	"F": 2}
{"v": 1	"t": 244085	"P": 1004.0	"F": 1}
{"v": 1	"t": 244105	"P": 1008.5	"F": 2}
{"v": 1	"t": 244125	"P": 1005.25	"F": 1}
{"v": 1	"t": 244146	"P": 1001.5	"F": 2}
{"v": 1	"t": 244166	"P": 1004.75	"F": 2}
{"v": 1	"t": 244186	"P": 1009.0	"F": 2}
{"v": 1	"t": 244207	"P": 1006.5	"F": 2}
{"v": 1	"t": 244227	"P": 1003.75	"F": 1}
{"v": 1	"t": 244247	"P": 1005.25	"F": 1}
{"v": 1	"t": 244268	"P": 1009.75	"F": 1}
{"v": 1	"t": 244288	"P": 1006.0	"F": 1}
{"v": 1	"t": 244308	"P": 1003.5	"F": 1}
{"v": 1	"t": 244329	"P": 1007.0	"F": 1}
{"v": 1	"t": 244349	"P": 1009.75	"F": 2}
{"v": 1	"t": 244369	"P": 1006.75	"F": 1}
{"v": 1	"t": 244389	"P": 1002.0	"F": 2}
{"v": 1	"t": 244410	"P": 1004.75	"F": 2}
{"v": 1	"t": 244430	"P": 1008.75	"F": 1}
{"v": 1	"t": 244450	"P": 1007.0	"F": 2}
{"v": 1	"t": 244471	"P": 1003.5	"F": 1}
{"v": 1	"t": 244491	"P": 1005.0	"F": 1}
{"v": 1	"t": 244511	"P": 1007.25	"F": 1}
{"v": 1	"t": 244532	"P": 1006.25	"F": 1}
{"v": 1	"t": 244552	"P": 1003.25	"F": 2}
{"v": 1	"t": 244572	"P": 1002.25	"F": 1}
{"v": 1	"t": 244592	"P": 1007.25	"F": 2}
{"v": 1	"t": 244613	"P": 1009.25	"F": 1}
{"v": 1	"t": 244633	"P": 1005.75	"F": 2}
{"v": 1	"t": 244653	"P": 1002.0	"F": 2}
{"v": 1	"t": 244674	"P": 1005.5	"F": 2}
{"v": 1	"t": 244694	"P": 1009.5	"F": 2}
{"v": 1	"t": 244714	"P": 1006.5	"F": 2}
{"v": 1	"t": 244734	"P": 1004.0	"F": 1}
{"v": 1	"t": 244755	"P": 1002.75	"F": 1}
{"v": 1	"t": 244775	"P": 1007.75	"F": 1}
{"v": 1	"t": 244795	"P": 1007.0	"F": 1}
{"v": 1	"t": 244816	"P": 1005.25	"F": 2}
{"v": 1	"t": 244836	"P": 1002.5	"F": 1}
{"v": 1	"t": 244856	"P": 1005.75	"F": 2}
{"v": 1	"t": 244876	"P": 1007.5	"F": 1}
{"v": 1	"t": 244897	"P": 1005.25	"F": 2}
{"v": 1	"t": 244917	"P": 1002.75	"F": 1}
{"v": 1	"t": 244937	"P": 1004.25	"F": 1}
{"v": 1	"t": 244958	"P": 1011.25	"F": 1}
{"v": 1	"t": 244978	"P": 1006.5	"F": 2}
{"v": 1	"t": 244998	"P": 1002.5	"F": 1	"C": 48.06	"D": 3292	"sn": 54091929832280	"file": "/data/device_log/data0000.out"}
{"v": 1	"t": 245019	"P": 1004.75	"F": 1}
{"v": 1	"t": 245039	"P": 1010.25	"F": 2}
{"v": 1	"t": 245059	"P": 1007.0	"F": 2}
{"v": 1	"t": 245079	"P": 1003.0	"F": 2}
{"v": 1	"t": 245100	"P": 1004.0	"F": 2}
{"v": 1	"t": 245120	"P": 1011.25	"F": 2}
{"v": 1	"t": 245140	"P": 1007.25	"F": 2}
{"v": 1	"t": 245161	"P": 1004.0	"F": 2}
{"v": 1	"t": 245181	"P": 1004.5	"F": 1}
{"v": 1	"t": 245201	"P": 1008.75	"F": 2}
{"v": 1	"t": 245221	"P": 1009.75	"F": 2}
{"v": 1	"t": 245242	"P": 1005.75	"F": 2}
{"v": 1	"t": 245262	"P": 1004.25	"F": 2}
{"v": 1	"t": 245282	"P": 1006.5	"F": 1}
{"v": 1	"t": 245303	"P": 1009.75	"F": 2}
{"v": 1	"t": 245323	"P": 1005.5	"F": 1}
{"v": 1	"t": 245343	"P": 1004.25	"F": 1}
{"v": 1	"t": 245364	"P": 1004.75	"F": 1}
{"v": 1	"t": 245384	"P": 1007.5	"F": 2}
{"v": 1	"t": 245404	"P": 1004.0	"F": 2}
{"v": 1	"t": 245425	"P": 1003.75	"F": 2}
{"v": 1	"t": 245445	"P": 1009.0	"F": 2}
{"v": 1	"t": 245465	"P": 1006.0	"F": 2}
{"v": 1	"t": 245486	"P": 1001.25	"F": 2}
{"v": 1	"t": 245506	"P": 1006.0	"F": 1}
{"v": 1	"t": 245527	"P": 1009.25	"F": 1}
{"v": 1	"t": 245547	"P": 1005.5	"F": 1}
{"v": 1	"t": 245567	"P": 1002.25	"F": 2}
{"v": 1	"t": 245588	"P": 1010.75	"F": 2}
{"v": 1	"t": 245608	"P": 1004.75	"F": 1}
{"v": 1	"t": 245629	"P": 1003.0	"F": 1}
{"v": 1	"t": 245649	"P": 1008.5	"F": 2}
{"v": 1	"t": 245669	"P": 1004.0	"F": 2}
{"v": 1	"t": 245690	"P": 1002.25	"F": 2}
{"v": 1	"t": 245710	"P": 1009.0	"F": 1}
{"v": 1	"t": 245730	"P": 1007.25	"F": 2}
{"v": 1	"t": 245751	"P": 1002.0	"F": 2}
{"v": 1	"t": 245771	"P": 1006.25	"F": 1}
{"v": 1	"t": 245792	"P": 1009.25	"F": 1}
{"v": 1	"t": 245812	"P": 1003.75	"F": 2}
{"v": 1	"t": 245832	"P": 1001.75	"F": 2}
{"v": 1	"t": 245853	"P": 1009.75	"F": 2}
{"v": 1	"t": 245873	"P": 1006.75	"F": 1}
{"v": 1	"t": 245893	"P": 1002.75	"F": 1}
{"v": 1	"t": 245914	"P": 1006.25	"F": 1}
{"v": 1	"t": 245934	"P": 1009.25	"F": 1}
{"v": 1	"t": 245954	"P": 1003.5	"F": 1}
{"v": 1	"t": 245975	"P": 1003.5	"F": 2}
{"v": 1	"t": 245995	"P": 1009.25	"F": 1}
{"v": 1	"t": 246016	"P": 1004.5	"F": 2	"C": 48.05	"D": 3291	"sn": 54091929832280	"file": "/data/device_log/data0000.out"}
{"v": 1	"t": 246036	"P": 1004.25	"F": 2}
{"v": 1	"t": 246056	"P": 1009.25	"F": 1}
{"v": 1	"t": 246077	"P": 1008.5	"F": 1}
{"v": 1	"t": 246097	"P": 1004.25	"F": 2}
{"v": 1	"t": 246117	"P": 1002.25	"F": 2}
{"v": 1	"t": 246138	"P": 1008.5	"F": 1}
{"v": 1	"t": 246158	"P": 1004.25	"F": 1}
{"v": 1	"t": 246178	"P": 1004.5	"F": 1}
{"v": 1	"t": 246199	"P": 1009.5	"F": 1}
{"v": 1	"t": 246219	"P": 1006.25	"F": 1}
{"v": 1	"t": 246240	"P": 1002.5	"F": 2}
{"v": 1	"t": 246260	"P": 1007.0	"F": 2}
{"v": 1	"t": 246280	"P": 1007.75	"F": 2}
{"v": 1	"t": 246301	"P": 1002.75	"F": 1}
{"v": 1	"t": 246321	"P": 1007.25	"F": 1}
{"v": 1	"t": 246342	"P": 1007.75	"F": 1}
{"v": 1	"t": 246362	"P": 1004.25	"F": 1}
{"v": 1	"t": 246382	"P": 1002.5	"F": 2}
{"v": 1	"t": 246403	"P": 1009.25	"F": 2}
{"v": 1	"t": 246423	"P": 1004.75	"F": 2}
{"v": 1	"t": 246443	"P": 1002.75	"F": 2}
{"v": 1	"t": 246464	"P": 1008.75	"F": 2}
{"v": 1	"t": 246484	"P": 1008.0	"F": 2}
{"v": 1	"t": 246505	"P": 1004.25	"F": 1}
{"v": 1	"t": 246525	"P": 1006.5	"F": 2}
{"v": 1	"t": 246545	"P": 1010.0	"F": 2}
{"v": 1	"t": 246566	"P": 1004.25	"F": 1}
{"v": 1	"t": 246586	"P": 1005.0	"F": 2}
{"v": 1	"t": 246606	"P": 1007.75	"F": 1}
{"v": 1	"t": 246627	"P": 1006.25	"F": 2}
{"v": 1	"t": 246647	"P": 1004.0	"F": 1}
{"v": 1	"t": 246667	"P": 1002.25	"F": 1}
{"v": 1	"t": 246688	"P": 1009.0	"F": 2}
{"v": 1	"t": 246708	"P": 1005.25	"F": 2}
{"v": 1	"t": 246728	"P": 1003.25	"F": 1}
{"v": 1	"t": 246749	"P": 1009.75	"F": 1}
{"v": 1	"t": 246769	"P": 1007.0	"F": 2}
{"v": 1	"t": 246790	"P": 1003.25	"F": 2}
{"v": 1	"t": 246810	"P": 1007.75	"F": 2}
{"v": 1	"t": 246830	"P": 1007.0	"F": 1}
{"v": 1	"t": 246851	"P": 1003.25	"F": 2}
{"v": 1	"t": 246871	"P": 1004.75	"F": 2}
{"v": 1	"t": 246892	"P": 1008.0	"F": 2}
{"v": 1	"t": 246912	"P": 1003.25	"F": 1}
{"v": 1	"t": 246932	"P": 1003.25	"F": 2}
{"v": 1	"t": 246953	"P": 1009.75	"F": 1}
{"v": 1	"t": 246973	"P": 1004.25	"F": 1}
{"v": 1	"t": 246993	"P": 1002.0	"F": 1}
{"v": 1	"t": 247014	"P": 1006.75	"F": 2}
{"v": 1	"t": 247034	"P": 1007.5	"F": 2	"C": 48.085	"D": 3290	"sn": 54091929832280	"file": "/data/device_log/data0000.out"}
{"v": 1	"t": 247055	"P": 1002.25	"F": 1}
{"v": 1	"t": 247075	"P": 1004.5	"F": 2}
{"v": 1	"t": 247095	"P": 1009.25	"F": 1}
{"v": 1	"t": 247116	"P": 1005.0	"F": 2}
{"v": 1	"t": 247136	"P": 1002.25	"F": 2}
{"v": 1	"t": 247156	"P": 1008.5	"F": 1}
{"v": 1	"t": 247177	"P": 1007.5	"F": 1}
{"v": 1	"t": 247197	"P": 1003.75	"F": 1}
{"v": 1	"t": 247217	"P": 1005.25	"F": 2}
{"v": 1	"t": 247238	"P": 1008.5	"F": 2}
{"v": 1	"t": 247258	"P": 1003.75	"F": 2}
{"v": 1	"t": 247279	"P": 1004.5	"F": 1}
{"v": 1	"t": 247299	"P": 1010.0	"F": 1}
{"v": 1	"t": 247319	"P": 1004.5	"F": 1}
{"v": 1	"t": 247340	"P": 1002.75	"F": 1}
{"v": 1	"t": 247360	"P": 1006.5	"F": 2}
{"v": 1	"t": 247380	"P": 1008.0	"F": 1}
{"v": 1	"t": 247401	"P": 1002.75	"F": 2}
{"v": 1	"t": 247421	"P": 1004.75	"F": 1}
{"v": 1	"t": 247441	"P": 1008.0	"F": 1}
{"v": 1	"t": 247462	"P": 1004.0	"F": 1}
{"v": 1	"t": 247482	"P": 1003.25	"F": 1}
{"v": 1	"t": 247503	"P": 1009.75	"F": 1}
{"v": 1	"t": 247523	"P": 1003.5	"F": 2}
{"v": 1	"t": 247544	"P": 1005.0	"F": 1}
{"v": 1	"t": 247564	"P": 1008.0	"F": 1}
{"v": 1	"t": 247584	"P": 1004.25	"F": 1}
{"v": 1	"t": 247605	"P": 1003.75	"F": 1}
{"v": 1	"t": 247625	"P": 1009.25	"F": 1}
{"v": 1	"t": 247646	"P": 1005.75	"F": 1}
{"v": 1	"t": 247666	"P": 1002.0	"F": 1}
{"v": 1	"t": 247686	"P": 1007.0	"F": 1}
{"v": 1	"t": 247707	"P": 1007.25	"F": 1}
{"v": 1	"t": 247727	"P": 1003.75	"F": 1}
{"v": 1	"t": 247747	"P": 1002.5	"F": 1}
{"v": 1	"t": 247768	"P": 1008.25	"F": 1}
{"v": 1	"t": 247788	"P": 1006.0	"F": 1}
{"v": 1	"t": 247808	"P": 1002.0	"F": 2}
{"v": 1	"t": 247829	"P": 1008.5	"F": 1}
{"v": 1	"t": 247849	"P": 1008.5	"F": 2}
{"v": 1	"t": 247869	"P": 1003.5	"F": 1}
{"v": 1	"t": 247890	"P": 1005.25	"F": 1}
{"v": 1	"t": 247910	"P": 1007.5	"F": 1}
{"v": 1	"t": 247931	"P": 1007.25	"F": 1}
{"v": 1	"t": 247951	"P": 1002.0	"F": 1}
{"v": 1	"t": 247971	"P": 1007.25	"F": 1}
{"v": 1	"t": 247992	"P": 1007.25	"F": 2}
{"v": 1	"t": 248012	"P": 1003.25	"F": 1}
{"v": 1	"t": 248032	"P": 1003.5	"F": 1}
{"v": 1	"t": 248053	"P": 1010.0	"F": 1	"C": 48.11	"D": 3289	"sn": 54091929832280	"file": "/data/device_log/data0000.out"}
{"v": 1	"t": 248073	"P": 1006.75	"F": 1}
{"v": 1	"t": 248093	"P": 1000.5	"F": 1}
{"v": 1	"t": 248114	"P": 1008.75	"F": 2}
{"v": 1	"t": 248134	"P": 1006.5	"F": 1}
{"v": 1	"t": 248155	"P": 1002.75	"F": 1}
{"v": 1	"t": 248175	"P": 1007.0	"F": 1}
{"v": 1	"t": 248195	"P": 1009.0	"F": 1}
{"v": 1	"t": 248216	"P": 1004.75	"F": 1}
{"v": 1	"t": 248236	"P": 1003.25	"F": 1}
{"v": 1	"t": 248256	"P": 1010.0	"F": 1}
{"v": 1	"t": 248277	"P": 1005.75	"F": 1}
{"v": 1	"t": 248297	"P": 1002.5	"F": 2}
{"v": 1	"t": 248317	"P": 1006.0	"F": 1}
{"v": 1	"t": 248338	"P": 1007.5	"F": 2}
{"v": 1	"t": 248358	"P": 1002.25	"F": 2}
{"v": 1	"t": 248379	"P": 1001.5	"F": 1}
{"v": 1	"t": 248399	"P": 1008.5	"F": 1}
{"v": 1	"t": 248419	"P": 1007.0	"F": 2}
{"v": 1	"t": 248440	"P": 1003.25	"F": 1}
{"v": 1	"t": 248460	"P": 1008.5	"F": 2}
{"v": 1	"t": 248480	"P": 1009.0	"F": 1}
{"v": 1	"t": 248501	"P": 1006.5	"F": 2}
{"v": 1	"t": 248521	"P": 1002.5	"F": 1}
{"v": 1	"t": 248541	"P": 1010.25	"F": 1}
{"v": 1	"t": 248562	"P": 1005.25	"F": 2}
{"v": 1	"t": 248582	"P": 1004.25	"F": 1}
{"v": 1	"t": 248602	"P": 1007.5	"F": 1}
{"v": 1	"t": 248623	"P": 1008.75	"F": 1}
{"v": 1	"t": 248643	"P": 1003.25	"F": 1}
{"v": 1	"t": 248664	"P": 1005.75	"F": 1}
{"v": 1	"t": 248684	"P": 1009.5	"F": 2}
{"v": 1	"t": 248704	"P": 1003.75	"F": 2}
{"v": 1	"t": 248725	"P": 1001.25	"F": 1}
{"v": 1	"t": 248745	"P": 1009.25	"F": 1}
{"v": 1	"t": 248765	"P": 1004.5	"F": 1}
{"v": 1	"t": 248786	"P": 1003.5	"F": 2}
{"v": 1	"t": 248806	"P": 1006.5	"F": 1}
{"v": 1	"t": 248827	"P": 1008.25	"F": 1}
{"v": 1	"t": 248847	"P": 1005.0	"F": 1}
{"v": 1	"t": 248867	"P": 1003.25	"F": 1}
{"v": 1	"t": 248888	"P": 1008.0	"F": 2}
{"v": 1	"t": 248908	"P": 1004.75	"F": 1}
{"v": 1	"t": 248928	"P": 1003.5	"F": 2}
{"v": 1	"t": 248949	"P": 1007.5	"F": 2}
{"v": 1	"t": 248969	"P": 1005.5	"F": 1}
{"v": 1	"t": 248990	"P": 1002.5	"F": 1}
{"v": 1	"t": 249010	"P": 1007.0	"F": 1}
{"v": 1	"t": 249030	"P": 1008.25	"F": 1}
{"v": 1	"t": 249051	"P": 1004.75	"F": 1}
{"v": 1	"t": 249071	"P": 1003.75	"F": 2	"C": 48.075	"D": 3288	"sn": 54091929832280	"file": "/data/device_log/data0000.out"}
{"v": 1	"t": 249091	"P": 1008.75	"F": 1}
{"v": 1	"t": 249112	"P": 1006.0	"F": 1}
{"v": 1	"t": 249132	"P": 1001.75	"F": 2}
{"v": 1	"t": 249152	"P": 1006.75	"F": 2}
{"v": 1	"t": 249173	"P": 1008.0	"F": 2}
{"v": 1	"t": 249193	"P": 1003.0	"F": 1}
{"v": 1	"t": 249214	"P": 1005.0	"F": 1}
{"v": 1	"t": 249234	"P": 1007.5	"F": 1}
{"v": 1	"t": 249254	"P": 1003.5	"F": 1}
{"v": 1	"t": 249275	"P": 1002.5	"F": 1}
{"v": 1	"t": 249295	"P": 1008.5	"F": 1}
{"v": 1	"t": 249315	"P": 1005.25	"F": 2}
{"v": 1	"t": 249336	"P": 1002.0	"F": 1}
{"v": 1	"t": 249356	"P": 1004.0	"F": 1}
{"v": 1	"t": 249376	"P": 1009.75	"F": 1}
{"v": 1	"t": 249397	"P": 1005.0	"F": 1}
{"v": 1	"t": 249417	"P": 1002.5	"F": 1}
{"v": 1	"t": 249437	"P": 1004.0	"F": 1}
{"v": 1	"t": 249458	"P": 1008.25	"F": 1}
{"v": 1	"t": 249478	"P": 1007.5	"F": 2}
{"v": 1	"t": 249498	"P": 1005.25	"F": 1}
{"v": 1	"t": 249518	"P": 1002.25	"F": 2}
{"v": 1	"t": 249539	"P": 1006.0	"F": 2}
{"v": 1	"t": 249559	"P": 1007.0	"F": 1}
{"v": 1	"t": 249579	"P": 1004.75	"F": 1}
{"v": 1	"t": 249600	"P": 1002.5	"F": 1}
{"v": 1	"t": 249620	"P": 1005.75	"F": 1}
{"v": 1	"t": 249640	"P": 1009.75	"F": 1}
{"v": 1	"t": 249660	"P": 1003.5	"F": 1}
{"v": 1	"t": 249681	"P": 1003.5	"F": 2}
{"v": 1	"t": 249701	"P": 1005.0	"F": 2}
{"v": 1	"t": 249721	"P": 1009.25	"F": 1}
{"v": 1	"t": 249742	"P": 1008.25	"F": 1}
{"v": 1	"t": 249762	"P": 1003.25	"F": 1}
{"v": 1	"t": 249782	"P": 1002.25	"F": 1}
{"v": 1	"t": 249803	"P": 1007.5	"F": 2}
{"v": 1	"t": 249823	"P": 1008.25	"F": 2}
{"v": 1	"t": 249843	"P": 1003.0	"F": 1}
{"v": 1	"t": 249863	"P": 1001.75	"F": 1}
{"v": 1	"t": 249884	"P": 1008.0	"F": 1}
{"v": 1	"t": 249904	"P": 1010.5	"F": 2}
{"v": 1	"t": 249924	"P": 1006.75	"F": 2}
{"v": 1	"t": 249945	"P": 1000.5	"F": 1}
{"v": 1	"t": 249965	"P": 1006.0	"F": 1}
{"v": 1	"t": 249985	"P": 1008.75	"F": 1}
{"v": 1	"t": 250005	"P": 1006.5	"F": 1}
{"v": 1	"t": 250026	"P": 1003.5	"F": 1}
{"v": 1	"t": 250046	"P": 1003.25	"F": 1}
{"v": 1	"t": 250066	"P": 1008.0	"F": 1}
{"v": 1	"t": 250087	"P": 1008.5	"F": 1	"C": 48.105	"D": 3287	"sn": 54091929832280	"file": "/data/device_log/data0000.out"}
{"v": 1	"t": 250107	"P": 1002.5	"F": 1}
{"v": 1	"t": 250127	"P": 1002.75	"F": 2}
{"v": 1	"t": 250148	"P": 1009.25	"F": 1}
{"v": 1	"t": 250168	"P": 1008.0	"F": 1}
{"v": 1	"t": 250188	"P": 1004.25	"F": 1}
{"v": 1	"t": 250208	"P": 1001.0	"F": 2}
{"v": 1	"t": 250229	"P": 1006.25	"F": 1}
{"v": 1	"t": 250249	"P": 1008.0	"F": 1}
{"v": 1	"t": 250269	"P": 1005.75	"F": 2}
{"v": 1	"t": 250289	"P": 1002.0	"F": 1}
{"v": 1	"t": 250310	"P": 1003.5	"F": 2}
{"v": 1	"t": 250330	"P": 1009.25	"F": 2}
{"v": 1	"t": 250350	"P": 1007.5	"F": 1}
{"v": 1	"t": 250371	"P": 1003.75	"F": 1}
{"v": 1	"t": 250391	"P": 1002.0	"F": 1}
{"v": 1	"t": 250411	"P": 1007.5	"F": 1}
{"v": 1	"t": 250431	"P": 1010.25	"F": 1}
{"v": 1	"t": 250452	"P": 1006.0	"F": 1}
{"v": 1	"t": 250472	"P": 1002.5	"F": 1}
{"v": 1	"t": 250492	"P": 1005.75	"F": 1}
{"v": 1	"t": 250513	"P": 1010.0	"F": 2}
{"v": 1	"t": 250533	"P": 1007.25	"F": 1}
{"v": 1	"t": 250553	"P": 1003.0	"F": 1}
{"v": 1	"t": 250573	"P": 1004.75	"F": 1}
{"v": 1	"t": 250594	"P": 1010.25	"F": 2}
{"v": 1	"t": 250614	"P": 1007.5	"F": 1}
{"v": 1	"t": 250634	"P": 1003.75	"F": 1}
{"v": 1	"t": 250655	"P": 1002.75	"F": 1}
{"v": 1	"t": 250676	"P": 1006.0	"F": 2}
{"v": 1	"t": 250696	"P": 1003.75	"F": 1}
{"v": 1	"t": 250716	"P": 1007.5	"F": 1}
{"v": 1	"t": 250736	"P": 1008.0	"F": 1}
{"v": 1	"t": 250757	"P": 1003.5	"F": 1}
{"v": 1	"t": 250777	"P": 1003.5	"F": 1}
{"v": 1	"t": 250797	"P": 1004.75	"F": 1}
{"v": 1	"t": 250818	"P": 1009.5	"F": 1}
{"v": 1	"t": 250838	"P": 1007.5	"F": 1}
{"v": 1	"t": 250858	"P": 1004.0	"F": 1}
{"v": 1	"t": 250878	"P": 1002.5	"F": 1}
{"v": 1	"t": 250899	"P": 1009.5	"F": 1}
{"v": 1	"t": 250919	"P": 1008.0	"F": 2}
{"v": 1	"t": 250939	"P": 1004.75	"F": 2}
{"v": 1	"t": 250960	"P": 1002.0	"F": 1}
{"v": 1	"t": 250980	"P": 1008.5	"F": 1}
{"v": 1	"t": 251000	"P": 1009.75	"F": 1}
{"v": 1	"t": 251020	"P": 1006.5	"F": 1}
{"v": 1	"t": 251041	"P": 1004.0	"F": 1}
{"v": 1	"t": 251061	"P": 1004.75	"F": 1}
{"v": 1	"t": 251081	"P": 1010.75	"F": 2}
{"v": 1	"t": 251102	"P": 1007.25	"F": 1	"C": 48.095	"D": 3286	"sn": 54091929832280	"file": "/data/device_log/data0000.out"}
{"v": 1	"t": 251122	"P": 1003.75	"F": 2}
{"v": 1	"t": 251142	"P": 1003.5	"F": 1}
{"v": 1	"t": 251162	"P": 1006.75	"F": 1}
{"v": 1	"t": 251183	"P": 1009.0	"F": 1}
{"v": 1	"t": 251203	"P": 1002.75	"F": 1}
{"v": 1	"t": 251223	"P": 1001.5	"F": 2}
{"v": 1	"t": 251244	"P": 1007.0	"F": 1}
{"v": 1	"t": 251264	"P": 1007.25	"F": 1}
{"v": 1	"t": 251284	"P": 1003.5	"F": 1}
{"v": 1	"t": 251305	"P": 1000.5	"F": 1}
{"v": 1	"t": 251325	"P": 1007.75	"F": 1}
{"v": 1	"t": 251345	"P": 1008.75	"F": 2}
{"v": 1	"t": 251366	"P": 1005.25	"F": 1}
{"v": 1	"t": 251386	"P": 1003.25	"F": 2}
{"v": 1	"t": 251406	"P": 1006.25	"F": 1}
{"v": 1	"t": 251426	"P": 1009.5	"F": 1}
{"v": 1	"t": 251447	"P": 1005.75	"F": 1}
{"v": 1	"t": 251467	"P": 1004.5	"F": 1}
{"v": 1	"t": 251487	"P": 1004.5	"F": 2}
{"v": 1	"t": 251508	"P": 1010.75	"F": 1}
{"v": 1	"t": 251528	"P": 1008.0	"F": 1}
{"v": 1	"t": 251548	"P": 1004.0	"F": 1}
{"v": 1	"t": 251568	"P": 1002.75	"F": 1}
{"v": 1	"t": 251589	"P": 1007.5	"F": 2}
{"v": 1	"t": 251609	"P": 1008.25	"F": 2}
{"v": 1	"t": 251629	"P": 1006.75	"F": 1}
{"v": 1	"t": 251649	"P": 1002.0	"F": 1}
{"v": 1	"t": 251670	"P": 1004.75	"F": 1}
{"v": 1	"t": 251690	"P": 1011.25	"F": 1}
{"v": 1	"t": 251710	"P": 1005.25	"F": 1}
{"v": 1	"t": 251731	"P": 1003.75	"F": 1}
{"v": 1	"t": 251751	"P": 1002.75	"F": 1}
{"v": 1	"t": 251771	"P": 1008.75	"F": 1}
{"v": 1	"t": 251792	"P": 1007.75	"F": 1}
{"v": 1	"t": 251812	"P": 1004.75	"F": 1}
{"v": 1	"t": 251832	"P": 1002.75	"F": 1}
{"v": 1	"t": 251852	"P": 1007.0	"F": 2}
{"v": 1	"t": 251873	"P": 1009.0	"F": 2}
{"v": 1	"t": 251893	"P": 1003.25	"F": 1}
{"v": 1	"t": 251913	"P": 1003.0	"F": 2}
{"v": 1	"t": 251934	"P": 1004.5	"F": 1}
{"v": 1	"t": 251954	"P": 1008.25	"F": 2}
{"v": 1	"t": 251974	"P": 1005.5	"F": 1}
{"v": 1	"t": 251994	"P": 1003.25	"F": 1}
{"v": 1	"t": 252015	"P": 1004.75	"F": 1}
{"v": 1	"t": 252035	"P": 1010.0	"F": 1}
{"v": 1	"t": 252055	"P": 1005.75	"F": 1}
{"v": 1	"t": 252076	"P": 1002.5	"F": 1}
{"v": 1	"t": 252096	"P": 1002.75	"F": 1}
{"v": 1	"t": 252116	"P": 1010.0	"F": 1	"C": 48.095	"D": 3285	"sn": 54091929832280	"file": "/data/device_log/data0000.out"}
{"v": 1	"t": 252137	"P": 1008.0	"F": 1}
{"v": 1	"t": 252157	"P": 1003.25	"F": 1}
{"v": 1	"t": 252177	"P": 1003.5	"F": 1}
{"v": 1	"t": 252197	"P": 1007.5	"F": 1}
{"v": 1	"t": 252218	"P": 1008.75	"F": 2}
{"v": 1	"t": 252238	"P": 1005.5	"F": 1}
{"v": 1	"t": 252258	"P": 1000.5	"F": 1}
{"v": 1	"t": 252279	"P": 1006.5	"F": 1}
{"v": 1	"t": 252299	"P": 1009.75	"F": 1}
{"v": 1	"t": 252319	"P": 1006.25	"F": 1}
{"v": 1	"t": 252340	"P": 1000.75	"F": 1}
{"v": 1	"t": 252360	"P": 1002.75	"F": 1}
{"v": 1	"t": 252380	"P": 1011.25	"F": 1}
{"v": 1	"t": 252400	"P": 1005.75	"F": 1}
{"v": 1	"t": 252421	"P": 1002.75	"F": 1}
{"v": 1	"t": 252441	"P": 1002.75	"F": 1}
{"v": 1	"t": 252461	"P": 1008.0	"F": 1}
{"v": 1	"t": 252482	"P": 1006.75	"F": 2}
{"v": 1	"t": 252502	"P": 1004.5	"F": 1}
{"v": 1	"t": 252522	"P": 1002.25	"F": 1}
{"v": 1	"t": 252542	"P": 1004.75	"F": 1}
{"v": 1	"t": 252563	"P": 1010.5	"F": 1}
{"v": 1	"t": 252583	"P": 1005.5	"F": 2}
{"v": 1	"t": 252603	"P": 1002.5	"F": 2}
{"v": 1	"t": 252624	"P": 1004.0	"F": 2}
{"v": 1	"t": 252644	"P": 1009.0	"F": 1}
{"v": 1	"t": 252664	"P": 1007.0	"F": 1}
{"v": 1	"t": 252684	"P": 1003.0	"F": 1}
{"v": 1	"t": 252705	"P": 1004.75	"F": 2}
{"v": 1	"t": 252725	"P": 1011.25	"F": 2}
{"v": 1	"t": 252745	"P": 1004.25	"F": 1}
{"v": 1	"t": 252766	"P": 1005.25	"F": 1}
{"v": 1	"t": 252786	"P": 1004.0	"F": 1}
{"v": 1	"t": 252806	"P": 1009.0	"F": 1}
{"v": 1	"t": 252827	"P": 1009.0	"F": 1}
{"v": 1	"t": 252847	"P": 1005.75	"F": 1}
{"v": 1	"t": 252867	"P": 1002.5	"F": 2}
{"v": 1	"t": 252887	"P": 1006.75	"F": 1}
{"v": 1	"t": 252908	"P": 1011.25	"F": 1}
{"v": 1	"t": 252928	"P": 1006.75	"F": 1}
{"v": 1	"t": 252948	"P": 1002.75	"F": 1}
{"v": 1	"t": 252968	"P": 1004.0	"F": 1}
{"v": 1	"t": 252989	"P": 1010.5	"F": 1}
{"v": 1	"t": 253009	"P": 1007.75	"F": 1}
{"v": 1	"t": 253029	"P": 1004.0	"F": 1}
{"v": 1	"t": 253050	"P": 1004.5	"F": 2}
{"v": 1	"t": 253070	"P": 1004.75	"F": 1}
{"v": 1	"t": 253090	"P": 1009.0	"F": 1}
{"v": 1	"t": 253110	"P": 1005.75	"F": 2}
{"v": 1	"t": 253131	"P": 1003.5	"F": 1	"C": 48.09	"D": 3284	"sn": 54091929832280	"file": "/data/device_log/data0000.out"}
{"v": 1	"t": 253151	"P": 1003.5	"F": 1}
{"v": 1	"t": 253171	"P": 1009.5	"F": 1}
{"v": 1	"t": 253192	"P": 1005.25	"F": 1}
{"v": 1	"t": 253212	"P": 999.5	"F": 1}
{"v": 1	"t": 253232	"P": 1003.5	"F": 1}
{"v": 1	"t": 253253	"P": 1010.0	"F": 1}
{"v": 1	"t": 253273	"P": 1006.25	"F": 1}
{"v": 1	"t": 253293	"P": 1002.25	"F": 1}
{"v": 1	"t": 253313	"P": 1003.0	"F": 1}
{"v": 1	"t": 253334	"P": 1008.25	"F": 2}
{"v": 1	"t": 253354	"P": 1007.25	"F": 1}
{"v": 1	"t": 253374	"P": 1002.75	"F": 1}
{"v": 1	"t": 253395	"P": 1003.25	"F": 2}
{"v": 1	"t": 253415	"P": 1008.75	"F": 1}
{"v": 1	"t": 253435	"P": 1008.0	"F": 1}
{"v": 1	"t": 253456	"P": 1004.75	"F": 1}
{"v": 1	"t": 253476	"P": 1001.0	"F": 1}
{"v": 1	"t": 253496	"P": 1006.25	"F": 2}
{"v": 1	"t": 253516	"P": 1008.75	"F": 1}
{"v": 1	"t": 253537	"P": 1005.25	"F": 1}
{"v": 1	"t": 253557	"P": 1003.25	"F": 2}
{"v": 1	"t": 253577	"P": 1004.0	"F": 1}
{"v": 1	"t": 253598	"P": 1008.5	"F": 1}
{"v": 1	"t": 253618	"P": 1007.5	"F": 2}
{"v": 1	"t": 253638	"P": 1004.75	"F": 1}
{"v": 1	"t": 253658	"P": 1001.0	"F": 1}
{"v": 1	"t": 253679	"P": 1007.25	"F": 2}
{"v": 1	"t": 253699	"P": 1008.75	"F": 1}
{"v": 1	"t": 253719	"P": 1004.5	"F": 1}
{"v": 1	"t": 253740	"P": 1003.0	"F": 1}
{"v": 1	"t": 253760	"P": 1006.0	"F": 1}
{"v": 1	"t": 253780	"P": 1010.25	"F": 1}
{"v": 1	"t": 253800	"P": 1006.5	"F": 2}
{"v": 1	"t": 253821	"P": 1003.75	"F": 1}
{"v": 1	"t": 253841	"P": 1004.75	"F": 2}
{"v": 1	"t": 253861	"P": 1009.75	"F": 1}
{"v": 1	"t": 253882	"P": 1006.75	"F": 1}
{"v": 1	"t": 253902	"P": 1002.0	"F": 1}
{"v": 1	"t": 253922	"P": 1002.25	"F": 1}
{"v": 1	"t": 253942	"P": 1006.25	"F": 1}
{"v": 1	"t": 253963	"P": 1007.25	"F": 1}
{"v": 1	"t": 253983	"P": 1005.5	"F": 1}
{"v": 1	"t": 254003	"P": 1003.0	"F": 1}
{"v": 1	"t": 254024	"P": 1006.0	"F": 1}
{"v": 1	"t": 254044	"P": 1009.5	"F": 1}
{"v": 1	"t": 254064	"P": 1006.0	"F": 2}
{"v": 1	"t": 254085	"P": 1004.75	"F": 2}
{"v": 1	"t": 254105	"P": 1004.25	"F": 1}
{"v": 1	"t": 254125	"P": 1008.75	"F": 1}
{"v": 1	"t": 254145	"P": 1007.25	"F": 2	"C": 48.115	"D": 3283	"sn": 54091929832280	"file": "/data/device_log/data0000.out"}
{"v": 1	"t": 254166	"P": 1004.25	"F": 2}
{"v": 1	"t": 254186	"P": 1004.25	"F": 2}
{"v": 1	"t": 254206	"P": 1008.5	"F": 1}
{"v": 1	"t": 254227	"P": 1006.75	"F": 2}
{"v": 1	"t": 254247	"P": 1001.5	"F": 1}
{"v": 1	"t": 254267	"P": 1005.75	"F": 1}
{"v": 1	"t": 254288	"P": 1009.75	"F": 1}
{"v": 1	"t": 254308	"P": 1004.75	"F": 1}
{"v": 1	"t": 254328	"P": 1002.0	"F": 2}
{"v": 1	"t": 254349	"P": 1006.5	"F": 1}
{"v": 1	"t": 254369	"P": 1010.5	"F": 1}
{"v": 1	"t": 254389	"P": 1004.75	"F": 1}
{"v": 1	"t": 254410	"P": 1002.0	"F": 1}
{"v": 1	"t": 254430	"P": 1007.75	"F": 1}
{"v": 1	"t": 254450	"P": 1009.5	"F": 1}
{"v": 1	"t": 254471	"P": 1003.75	"F": 1}
{"v": 1	"t": 254491	"P": 1004.5	"F": 2}
{"v": 1	"t": 254511	"P": 1009.25	"F": 1}
{"v": 1	"t": 254532	"P": 1007.75	"F": 1}
{"v": 1	"t": 254552	"P": 1002.0	"F": 1}
{"v": 1	"t": 254572	"P": 1004.0	"F": 1}
{"v": 1	"t": 254592	"P": 1009.75	"F": 1}
{"v": 1	"t": 254613	"P": 1008.0	"F": 1}
{"v": 1	"t": 254633	"P": 1002.75	"F": 2}
{"v": 1	"t": 254653	"P": 1002.75	"F": 1}
{"v": 1	"t": 254674	"P": 1006.25	"F": 1}
{"v": 1	"t": 254694	"P": 1008.75	"F": 2}
{"v": 1	"t": 254714	"P": 1005.0	"F": 1}
{"v": 1	"t": 254735	"P": 1001.75	"F": 1}
{"v": 1	"t": 254755	"P": 1003.75	"F": 2}
{"v": 1	"t": 254775	"P": 1010.0	"F": 1}
{"v": 1	"t": 254795	"P": 1005.75	"F": 1}
{"v": 1	"t": 254816	"P": 1005.0	"F": 1}
{"v": 1	"t": 254836	"P": 1002.25	"F": 1}
{"v": 1	"t": 254856	"P": 1007.75	"F": 1}
{"v": 1	"t": 254876	"P": 1010.25	"F": 2}
{"v": 1	"t": 254897	"P": 1004.25	"F": 2}
{"v": 1	"t": 254917	"P": 1002.0	"F": 1}
{"v": 1	"t": 254937	"P": 1004.25	"F": 1}
{"v": 1	"t": 254958	"P": 1009.5	"F": 1}
{"v": 1	"t": 254978	"P": 1008.25	"F": 1}
{"v": 1	"t": 254998	"P": 1004.0	"F": 1}
{"v": 1	"t": 255018	"P": 1003.25	"F": 1}
{"v": 1	"t": 255039	"P": 1009.75	"F": 1}
{"v": 1	"t": 255059	"P": 1006.25	"F": 1}
{"v": 1	"t": 255079	"P": 1003.25	"F": 1}
{"v": 1	"t": 255100	"P": 1001.0	"F": 2}
{"v": 1	"t": 255120	"P": 1007.5	"F": 1}
{"v": 1	"t": 255140	"P": 1008.0	"F": 1}
{"v": 1	"t": 255161	"P": 1004.0	"F": 2	"C": 48.14	"D": 3282	"sn": 54091929832280	"file": "/data/device_log/data0000.out"}
{"v": 1	"t": 255181	"P": 1002.75	"F": 1}
{"v": 1	"t": 255201	"P": 1007.75	"F": 1}
{"v": 1	"t": 255222	"P": 1007.5	"F": 2}
{"v": 1	"t": 255242	"P": 1005.25	"F": 1}
{"v": 1	"t": 255262	"P": 1002.5	"F": 1}
{"v": 1	"t": 255282	"P": 1007.25	"F": 1}
{"v": 1	"t": 255303	"P": 1009.25	"F": 1}
{"v": 1	"t": 255323	"P": 1004.25	"F": 1}
{"v": 1	"t": 255343	"P": 1005.5	"F": 1}
{"v": 1	"t": 255364	"P": 1003.5	"F": 2}
{"v": 1	"t": 255384	"P": 1010.5	"F": 1}
{"v": 1	"t": 255404	"P": 1007.25	"F": 1}
{"v": 1	"t": 255424	"P": 1002.0	"F": 1}
{"v": 1	"t": 255445	"P": 1003.25	"F": 1}
{"v": 1	"t": 255465	"P": 1009.75	"F": 1}
{"v": 1	"t": 255485	"P": 1008.75	"F": 2}
{"v": 1	"t": 255506	"P": 1003.5	"F": 1}
{"v": 1	"t": 255526	"P": 1001.5	"F": 1}
{"v": 1	"t": 255546	"P": 1007.0	"F": 1}
{"v": 1	"t": 255566	"P": 1008.75	"F": 1}
{"v": 1	"t": 255587	"P": 1004.25	"F": 1}
{"v": 1	"t": 255607	"P": 1002.25	"F": 1}
{"v": 1	"t": 255627	"P": 1003.75	"F": 1}
{"v": 1	"t": 255648	"P": 1009.5	"F": 1}
{"v": 1	"t": 255668	"P": 1006.25	"F": 1}
{"v": 1	"t": 255688	"P": 1004.5	"F": 1}
{"v": 1	"t": 255708	"P": 1002.75	"F": 1}
{"v": 1	"t": 255729	"P": 1008.5	"F": 1}
{"v": 1	"t": 255749	"P": 1009.25	"F": 1}
{"v": 1	"t": 255769	"P": 1005.0	"F": 1}
{"v": 1	"t": 255790	"P": 1004.25	"F": 1}
{"v": 1	"t": 255810	"P": 1007.5	"F": 1}
{"v": 1	"t": 255830	"P": 1008.5	"F": 2}
{"v": 1	"t": 255851	"P": 1005.25	"F": 1}
{"v": 1	"t": 255871	"P": 1001.5	"F": 1}
{"v": 1	"t": 255891	"P": 1006.75	"F": 1}
{"v": 1	"t": 255911	"P": 1009.25	"F": 1}
{"v": 1	"t": 255932	"P": 1005.5	"F": 1}
{"v": 1	"t": 255952	"P": 1001.75	"F": 1}
{"v": 1	"t": 255972	"P": 1005.75	"F": 1}
{"v": 1	"t": 255993	"P": 1008.25	"F": 1}
{"v": 1	"t": 256013	"P": 1005.25	"F": 1}
{"v": 1	"t": 256033	"P": 1000.75	"F": 1}
{"v": 1	"t": 256054	"P": 1005.75	"F": 1}
{"v": 1	"t": 256074	"P": 1009.25	"F": 1}
{"v": 1	"t": 256094	"P": 1005.75	"F": 1}
{"v": 1	"t": 256114	"P": 1002.0	"F": 1}
{"v": 1	"t": 256135	"P": 1003.75	"F": 1}
{"v": 1	"t": 256155	"P": 1008.5	"F": 1}
{"v": 1	"t": 256175	"P": 1007.25	"F": 1	"C": 48.08	"D": 3281	"sn": 54091929832280	"file": "/data/device_log/data0000.out"}
{"v": 1	"t": 256196	"P": 1002.0	"F": 1}
{"v": 1	"t": 256216	"P": 1003.0	"F": 1}
{"v": 1	"t": 256236	"P": 1009.75	"F": 1}
{"v": 1	"t": 256256	"P": 1007.75	"F": 1}
{"v": 1	"t": 256277	"P": 1004.5	"F": 1}
{"v": 1	"t": 256297	"P": 1001.75	"F": 1}
{"v": 1	"t": 256317	"P": 1005.0	"F": 1}
{"v": 1	"t": 256338	"P": 1011.5	"F": 1}
{"v": 1	"t": 256358	"P": 1007.0	"F": 1}
{"v": 1	"t": 256378	"P": 1004.25	"F": 1}
{"v": 1	"t": 256399	"P": 1004.0	"F": 1}
{"v": 1	"t": 256419	"P": 1009.5	"F": 1}
{"v": 1	"t": 256439	"P": 1008.0	"F": 1}
{"v": 1	"t": 256459	"P": 1002.75	"F": 2}
{"v": 1	"t": 256480	"P": 1004.25	"F": 2}
{"v": 1	"t": 256500	"P": 1008.75	"F": 1}
{"v": 1	"t": 256520	"P": 1009.5	"F": 1}
{"v": 1	"t": 256541	"P": 1004.75	"F": 2}
{"v": 1	"t": 256561	"P": 1001.25	"F": 1}
{"v": 1	"t": 256581	"P": 1007.25	"F": 1}
{"v": 1	"t": 256601	"P": 1009.25	"F": 1}
{"v": 1	"t": 256622	"P": 1004.75	"F": 1}
{"v": 1	"t": 256642	"P": 1001.5	"F": 1}
{"v": 1	"t": 256662	"P": 1006.75	"F": 1}
{"v": 1	"t": 256683	"P": 1009.75	"F": 1}
{"v": 1	"t": 256703	"P": 1005.75	"F": 1}
{"v": 1	"t": 256723	"P": 1002.25	"F": 1}
{"v": 1	"t": 256744	"P": 1007.75	"F": 2}
{"v": 1	"t": 256764	"P": 1008.25	"F": 1}
{"v": 1	"t": 256784	"P": 1005.75	"F": 1}
{"v": 1	"t": 256804	"P": 1003.25	"F": 1}
{"v": 1	"t": 256825	"P": 1004.5	"F": 1}
{"v": 1	"t": 256845	"P": 1008.75	"F": 2}
{"v": 1	"t": 256865	"P": 1006.5	"F": 1}
{"v": 1	"t": 256886	"P": 1004.75	"F": 1}
{"v": 1	"t": 256906	"P": 1000.0	"F": 2}
{"v": 1	"t": 256926	"P": 1006.5	"F": 2}
{"v": 1	"t": 256946	"P": 1008.75	"F": 1}
{"v": 1	"t": 256967	"P": 1006.0	"F": 1}
{"v": 1	"t": 256987	"P": 1002.0	"F": 1}
{"v": 1	"t": 257007	"P": 1005.5	"F": 1}
{"v": 1	"t": 257028	"P": 1009.5	"F": 1}
{"v": 1	"t": 257048	"P": 1009.0	"F": 2}
{"v": 1	"t": 257068	"P": 1001.25	"F": 1}
{"v": 1	"t": 257088	"P": 1005.75	"F": 1}
{"v": 1	"t": 257109	"P": 1007.75	"F": 1}
{"v": 1	"t": 257129	"P": 1009.25	"F": 1}
{"v": 1	"t": 257149	"P": 1004.5	"F": 1}
{"v": 1	"t": 257170	"P": 1001.75	"F": 2}
{"v": 1	"t": 257190	"P": 1006.25	"F": 1	"C": 48.125	"D": 3280	"sn": 54091929832280	"file": "/data/device_log/data0000.out"}
{"v": 1	"t": 257210	"P": 1009.75	"F": 2}
{"v": 1	"t": 257231	"P": 1004.5	"F": 1}
{"v": 1	"t": 257251	"P": 1002.75	"F": 1}
{"v": 1	"t": 257271	"P": 1005.5	"F": 2}
{"v": 1	"t": 257291	"P": 1010.25	"F": 1}
{"v": 1	"t": 257312	"P": 1005.75	"F": 1}
{"v": 1	"t": 257332	"P": 1003.5	"F": 1}
{"v": 1	"t": 257352	"P": 1005.5	"F": 1}
{"v": 1	"t": 257373	"P": 1008.75	"F": 1}
{"v": 1	"t": 257393	"P": 1005.25	"F": 1}
{"v": 1	"t": 257413	"P": 1002.5	"F": 1}
{"v": 1	"t": 257434	"P": 1005.5	"F": 1}
{"v": 1	"t": 257454	"P": 1008.75	"F": 1}
{"v": 1	"t": 257474	"P": 1004.75	"F": 1}
{"v": 1	"t": 257495	"P": 1003.25	"F": 1}
{"v": 1	"t": 257515	"P": 1005.75	"F": 1}
{"v": 1	"t": 257535	"P": 1010.75	"F": 1}
{"v": 1	"t": 257555	"P": 1005.75	"F": 1}
{"v": 1	"t": 257576	"P": 1003.5	"F": 2}
{"v": 1	"t": 257596	"P": 1004.25	"F": 2}
{"v": 1	"t": 257616	"P": 1009.0	"F": 1}
{"v": 1	"t": 257637	"P": 1009.0	"F": 1}
{"v": 1	"t": 257657	"P": 1004.75	"F": 1}
{"v": 1	"t": 257677	"P": 1002.75	"F": 1}
{"v": 1	"t": 257697	"P": 1005.5	"F": 1}
{"v": 1	"t": 257718	"P": 1009.75	"F": 1}
{"v": 1	"t": 257738	"P": 1005.75	"F": 1}
{"v": 1	"t": 257758	"P": 1002.25	"F": 1}
{"v": 1	"t": 257779	"P": 1004.5	"F": 1}
{"v": 1	"t": 257799	"P": 1008.75	"F": 1}
{"v": 1	"t": 257819	"P": 1008.75	"F": 1}
{"v": 1	"t": 257839	"P": 1003.5	"F": 1}
{"v": 1	"t": 257860	"P": 1002.5	"F": 1}
{"v": 1	"t": 257880	"P": 1008.0	"F": 2}
{"v": 1	"t": 257900	"P": 1007.5	"F": 1}
{"v": 1	"t": 257921	"P": 1004.75	"F": 1}
{"v": 1	"t": 257941	"P": 1001.25	"F": 1}
{"v": 1	"t": 257961	"P": 1007.5	"F": 1}
{"v": 1	"t": 257981	"P": 1010.0	"F": 1}
{"v": 1	"t": 258002	"P": 1005.5	"F": 1}
{"v": 1	"t": 258022	"P": 1003.5	"F": 2}
{"v": 1	"t": 258042	"P": 1005.0	"F": 2}
{"v": 1	"t": 258063	"P": 1009.75	"F": 1}
{"v": 1	"t": 258083	"P": 1006.75	"F": 1}
{"v": 1	"t": 258103	"P": 1003.5	"F": 1}
{"v": 1	"t": 258124	"P": 1003.75	"F": 1}
{"v": 1	"t": 258144	"P": 1009.25	"F": 1}
{"v": 1	"t": 258164	"P": 1006.75	"F": 1}
{"v": 1	"t": 258184	"P": 1003.25	"F": 1}
{"v": 1	"t": 258205	"P": 1004.0	"F": 2	"C": 48.115	"D": 3279	"sn": 54091929832280	"file": "/data/device_log/data0000.out"}
{"v": 1	"t": 258225	"P": 1009.0	"F": 2}
{"v": 1	"t": 258245	"P": 1005.25	"F": 1}
{"v": 1	"t": 258266	"P": 1002.0	"F": 1}
{"v": 1	"t": 258286	"P": 1001.5	"F": 1}
{"v": 1	"t": 258306	"P": 1007.75	"F": 1}
{"v": 1	"t": 258327	"P": 1004.25	"F": 2}
{"v": 1	"t": 258347	"P": 1001.75	"F": 1}
{"v": 1	"t": 258367	"P": 1003.75	"F": 1}
{"v": 1	"t": 258388	"P": 1008.5	"F": 1}
{"v": 1	"t": 258408	"P": 1005.25	"F": 1}
{"v": 1	"t": 258428	"P": 1001.25	"F": 2}
{"v": 1	"t": 258448	"P": 1001.0	"F": 1}
{"v": 1	"t": 258469	"P": 1006.25	"F": 1}
{"v": 1	"t": 258489	"P": 1006.25	"F": 1}
{"v": 1	"t": 258509	"P": 1001.75	"F": 2}
{"v": 1	"t": 258530	"P": 1002.75	"F": 2}
{"v": 1	"t": 258550	"P": 1007.5	"F": 2}
{"v": 1	"t": 258570	"P": 1005.5	"F": 1}
{"v": 1	"t": 258591	"P": 1001.75	"F": 1}
{"v": 1	"t": 258611	"P": 1005.0	"F": 1}
{"v": 1	"t": 258631	"P": 1007.5	"F": 1}
{"v": 1	"t": 258652	"P": 1003.5	"F": 1}
{"v": 1	"t": 258672	"P": 1000.75	"F": 2}
{"v": 1	"t": 258692	"P": 1002.75	"F": 1}
{"v": 1	"t": 258713	"P": 1007.75	"F": 2}
{"v": 1	"t": 258733	"P": 1007.0	"F": 1}
{"v": 1	"t": 258753	"P": 1002.25	"F": 1}
{"v": 1	"t": 258773	"P": 1001.0	"F": 2}
{"v": 1	"t": 258794	"P": 1006.25	"F": 1}
{"v": 1	"t": 258814	"P": 1006.25	"F": 1}
{"v": 1	"t": 258834	"P": 1002.75	"F": 1}
{"v": 1	"t": 258855	"P": 1002.5	"F": 1}
{"v": 1	"t": 258875	"P": 1005.5	"F": 2}
{"v": 1	"t": 258895	"P": 1006.75	"F": 1}
{"v": 1	"t": 258915	"P": 1003.0	"F": 1}
{"v": 1	"t": 258936	"P": 1001.5	"F": 2}
{"v": 1	"t": 258956	"P": 1002.75	"F": 1}
{"v": 1	"t": 258976	"P": 1009.25	"F": 2}
{"v": 1	"t": 258997	"P": 1006.25	"F": 2}
{"v": 1	"t": 259017	"P": 1000.75	"F": 1}
{"v": 1	"t": 259037	"P": 1000.25	"F": 2}
{"v": 1	"t": 259057	"P": 1006.25	"F": 1}
{"v": 1	"t": 259078	"P": 1006.5	"F": 1}
{"v": 1	"t": 259098	"P": 1003.75	"F": 2}
{"v": 1	"t": 259118	"P": 1001.0	"F": 1}
{"v": 1	"t": 259139	"P": 1004.75	"F": 1}
{"v": 1	"t": 259159	"P": 1008.0	"F": 2}
{"v": 1	"t": 259179	"P": 1004.25	"F": 1}
{"v": 1	"t": 259199	"P": 1002.5	"F": 1}
{"v": 1	"t": 259220	"P": 1001.75	"F": 1	"C": 48.14	"D": 3278	"sn": 54091929832280	"file": "/data/device_log/data0000.out"}
{"v": 1	"t": 259240	"P": 1007.5	"F": 1}
{"v": 1	"t": 259260	"P": 1005.5	"F": 1}
{"v": 1	"t": 259281	"P": 1003.0	"F": 1}
{"v": 1	"t": 259301	"P": 1003.5	"F": 1}
{"v": 1	"t": 259321	"P": 1007.25	"F": 1}
{"v": 1	"t": 259342	"P": 1004.75	"F": 2}
{"v": 1	"t": 259362	"P": 1003.75	"F": 1}
{"v": 1	"t": 259382	"P": 1002.5	"F": 2}
{"v": 1	"t": 259403	"P": 1007.5	"F": 1}
{"v": 1	"t": 259423	"P": 1003.75	"F": 1}
{"v": 1	"t": 259443	"P": 1003.0	"F": 1}
{"v": 1	"t": 259463	"P": 999.5	"F": 1}
{"v": 1	"t": 259484	"P": 1006.25	"F": 2}
{"v": 1	"t": 259504	"P": 1006.25	"F": 1}
{"v": 1	"t": 259524	"P": 1004.0	"F": 2}
{"v": 1	"t": 259545	"P": 1001.5	"F": 1}
{"v": 1	"t": 259565	"P": 1003.25	"F": 2}
{"v": 1	"t": 259585	"P": 1008.5	"F": 1}
{"v": 1	"t": 259605	"P": 1005.0	"F": 1}
{"v": 1	"t": 259626	"P": 1001.25	"F": 1}
{"v": 1	"t": 259646	"P": 1001.75	"F": 2}
{"v": 1	"t": 259666	"P": 1008.0	"F": 1}
{"v": 1	"t": 259687	"P": 1005.75	"F": 1}
{"v": 1	"t": 259707	"P": 1002.75	"F": 2}
{"v": 1	"t": 259727	"P": 1001.5	"F": 2}
{"v": 1	"t": 259747	"P": 1004.0	"F": 1}
{"v": 1	"t": 259768	"P": 1005.5	"F": 1}
{"v": 1	"t": 259788	"P": 1003.75	"F": 1}
{"v": 1	"t": 259808	"P": 1000.75	"F": 2}
{"v": 1	"t": 259829	"P": 1002.0	"F": 1}
{"v": 1	"t": 259849	"P": 1007.75	"F": 1}
{"v": 1	"t": 259869	"P": 1004.25	"F": 1}
{"v": 1	"t": 259889	"P": 1002.5	"F": 2}
{"v": 1	"t": 259910	"P": 1000.5	"F": 1}
{"v": 1	"t": 259930	"P": 1005.5	"F": 1}
{"v": 1	"t": 259950	"P": 1007.5	"F": 1}
{"v": 1	"t": 259971	"P": 1003.5	"F": 1}
{"v": 1	"t": 259991	"P": 1001.0	"F": 1}
{"v": 1	"t": 260011	"P": 1005.5	"F": 2}
{"v": 1	"t": 260031	"P": 1007.75	"F": 1}
{"v": 1	"t": 260052	"P": 1003.25	"F": 1}
{"v": 1	"t": 260072	"P": 1001.75	"F": 1}
{"v": 1	"t": 260092	"P": 1002.75	"F": 1}
{"v": 1	"t": 260113	"P": 1007.5	"F": 1}
{"v": 1	"t": 260133	"P": 1004.25	"F": 1}
{"v": 1	"t": 260153	"P": 1001.0	"F": 1}
{"v": 1	"t": 260174	"P": 1004.25	"F": 1}
{"v": 1	"t": 260194	"P": 1006.0	"F": 2}
{"v": 1	"t": 260214	"P": 1005.5	"F": 1}
{"v": 1	"t": 260234	"P": 1002.75	"F": 1	"C": 48.075	"D": 3277	"sn": 54091929832280	"file": "/data/device_log/data0000.out"}
{"v": 1	"t": 260255	"P": 1002.75	"F": 1}
{"v": 1	"t": 260275	"P": 1006.25	"F": 1}
{"v": 1	"t": 260295	"P": 1006.75	"F": 1}
{"v": 1	"t": 260316	"P": 1002.0	"F": 1}
{"v": 1	"t": 260336	"P": 1000.25	"F": 1}
{"v": 1	"t": 260356	"P": 1006.25	"F": 1}
{"v": 1	"t": 260376	"P": 1007.0	"F": 2}
{"v": 1	"t": 260397	"P": 1005.0	"F": 1}
{"v": 1	"t": 260417	"P": 1003.0	"F": 2}
{"v": 1	"t": 260437	"P": 1005.0	"F": 1}
{"v": 1	"t": 260458	"P": 1007.25	"F": 1}
{"v": 1	"t": 260478	"P": 1006.0	"F": 1}
{"v": 1	"t": 260498	"P": 1001.5	"F": 1}
{"v": 1	"t": 260518	"P": 1000.75	"F": 1}
{"v": 1	"t": 260539	"P": 1007.5	"F": 1}
{"v": 1	"t": 260559	"P": 1006.75	"F": 1}
{"v": 1	"t": 260579	"P": 1004.0	"F": 1}
{"v": 1	"t": 260600	"P": 1000.5	"F": 1}
{"v": 1	"t": 260620	"P": 1005.5	"F": 2}
{"v": 1	"t": 260640	"P": 1006.0	"F": 1}
{"v": 1	"t": 260660	"P": 1003.0	"F": 1}
{"v": 1	"t": 260681	"P": 1001.25	"F": 1}
{"v": 1	"t": 260701	"P": 1003.75	"F": 1}
{"v": 1	"t": 260721	"P": 1009.0	"F": 1}
{"v": 1	"t": 260742	"P": 1004.75	"F": 1}
{"v": 1	"t": 260762	"P": 1000.5	"F": 1}
{"v": 1	"t": 260782	"P": 1002.25	"F": 1}
{"v": 1	"t": 260803	"P": 1007.75	"F": 1}
{"v": 1	"t": 260823	"P": 1006.75	"F": 1}
{"v": 1	"t": 260843	"P": 1002.25	"F": 2}
{"v": 1	"t": 260863	"P": 1001.5	"F": 1}
{"v": 1	"t": 260884	"P": 1006.0	"F": 1}
{"v": 1	"t": 260904	"P": 1008.0	"F": 1}
{"v": 1	"t": 260924	"P": 1005.0	"F": 2}
{"v": 1	"t": 260945	"P": 1001.5	"F": 1}
{"v": 1	"t": 260965	"P": 1006.25	"F": 2}
{"v": 1	"t": 260985	"P": 1006.0	"F": 2}
{"v": 1	"t": 261006	"P": 1004.25	"F": 1}
{"v": 1	"t": 261026	"P": 1001.25	"F": 1}
{"v": 1	"t": 261046	"P": 1003.75	"F": 1}
{"v": 1	"t": 261066	"P": 1007.75	"F": 1}
{"v": 1	"t": 261087	"P": 1004.25	"F": 2}
{"v": 1	"t": 261107	"P": 1003.0	"F": 1}
{"v": 1	"t": 261127	"P": 1002.0	"F": 2}
{"v": 1	"t": 261148	"P": 1008.5	"F": 1}
{"v": 1	"t": 261168	"P": 1005.0	"F": 2}
{"v": 1	"t": 261188	"P": 1002.25	"F": 2}
{"v": 1	"t": 261208	"P": 999.0	"F": 1}
{"v": 1	"t": 261229	"P": 1004.75	"F": 1}
{"v": 1	"t": 261249	"P": 1009.25	"F": 1	"C": 48.06	"D": 3276	"sn": 54091929832280	"file": "/data/device_log/data0000.out"}
{"v": 1	"t": 261269	"P": 1005.25	"F": 1}
{"v": 1	"t": 261289	"P": 1001.25	"F": 2}
{"v": 1	"t": 261310	"P": 1004.5	"F": 2}
{"v": 1	"t": 261330	"P": 1008.25	"F": 1}
{"v": 1	"t": 261350	"P": 1005.0	"F": 2}
{"v": 1	"t": 261371	"P": 1002.0	"F": 1}
{"v": 1	"t": 261391	"P": 1003.25	"F": 2}
{"v": 1	"t": 261411	"P": 1007.0	"F": 1}
{"v": 1	"t": 261431	"P": 1006.75	"F": 2}
{"v": 1	"t": 261452	"P": 1002.75	"F": 1}
{"v": 1	"t": 261472	"P": 1000.5	"F": 1}
{"v": 1	"t": 261492	"P": 1003.25	"F": 1}
{"v": 1	"t": 261513	"P": 1008.0	"F": 2}
{"v": 1	"t": 261533	"P": 1004.0	"F": 1}
{"v": 1	"t": 261553	"P": 1000.0	"F": 1}
{"v": 1	"t": 261574	"P": 1005.5	"F": 1}
{"v": 1	"t": 261594	"P": 1008.25	"F": 1}
{"v": 1	"t": 261614	"P": 1004.25	"F": 2}
{"v": 1	"t": 261634	"P": 1001.25	"F": 1}
{"v": 1	"t": 261655	"P": 1003.5	"F": 1}
{"v": 1	"t": 261675	"P": 1008.0	"F": 1}
{"v": 1	"t": 261695	"P": 1005.5	"F": 1}
{"v": 1	"t": 261716	"P": 1001.5	"F": 2}
{"v": 1	"t": 261736	"P": 1004.5	"F": 1}
{"v": 1	"t": 261756	"P": 1008.5	"F": 2}
{"v": 1	"t": 261777	"P": 1005.0	"F": 2}
{"v": 1	"t": 261797	"P": 1001.5	"F": 2}
{"v": 1	"t": 261817	"P": 1003.5	"F": 1}
{"v": 1	"t": 261838	"P": 1008.0	"F": 2}
{"v": 1	"t": 261858	"P": 1005.25	"F": 1}
{"v": 1	"t": 261878	"P": 1001.5	"F": 1}
{"v": 1	"t": 261898	"P": 1001.0	"F": 1}
{"v": 1	"t": 261919	"P": 1005.5	"F": 1}
{"v": 1	"t": 261939	"P": 1007.25	"F": 2}
{"v": 1	"t": 261959	"P": 1004.5	"F": 1}
{"v": 1	"t": 261980	"P": 1001.5	"F": 1}
{"v": 1	"t": 262000	"P": 1006.0	"F": 1}
{"v": 1	"t": 262020	"P": 1009.5	"F": 1}
{"v": 1	"t": 262040	"P": 1005.5	"F": 1}
{"v": 1	"t": 262061	"P": 1003.5	"F": 1}
{"v": 1	"t": 262081	"P": 1002.25	"F": 1}
{"v": 1	"t": 262101	"P": 1008.0	"F": 1}
{"v": 1	"t": 262122	"P": 1007.25	"F": 1}
{"v": 1	"t": 262142	"P": 1001.5	"F": 1}
{"v": 1	"t": 262162	"P": 1004.25	"F": 1}
{"v": 1	"t": 262182	"P": 1007.0	"F": 1}
{"v": 1	"t": 262203	"P": 1006.0	"F": 1}
{"v": 1	"t": 262223	"P": 1002.5	"F": 1}
{"v": 1	"t": 262243	"P": 1002.0	"F": 1}
{"v": 1	"t": 262264	"P": 1005.0	"F": 1	"C": 48.07	"D": 3275	"sn": 54091929832280	"file": "/data/device_log/data0000.out"}
{"v": 1	"t": 262284	"P": 1005.25	"F": 1}
{"v": 1	"t": 262304	"P": 1002.0	"F": 1}
{"v": 1	"t": 262325	"P": 1000.75	"F": 1}
{"v": 1	"t": 262345	"P": 1007.25	"F": 1}
{"v": 1	"t": 262365	"P": 1007.25	"F": 1}
{"v": 1	"t": 262386	"P": 1003.25	"F": 1}
{"v": 1	"t": 262406	"P": 1002.0	"F": 1}
{"v": 1	"t": 262426	"P": 1003.0	"F": 1}
{"v": 1	"t": 262446	"P": 1007.0	"F": 1}
{"v": 1	"t": 262467	"P": 1005.75	"F": 1}
{"v": 1	"t": 262487	"P": 1003.5	"F": 1}
{"v": 1	"t": 262507	"P": 1002.5	"F": 1}
{"v": 1	"t": 262528	"P": 1006.75	"F": 1}
{"v": 1	"t": 262548	"P": 1002.75	"F": 1}
{"v": 1	"t": 262568	"P": 1000.0	"F": 1}
{"v": 1	"t": 262589	"P": 1005.0	"F": 1}
{"v": 1	"t": 262609	"P": 1007.5	"F": 1}
{"v": 1	"t": 262629	"P": 1002.75	"F": 1}
{"v": 1	"t": 262650	"P": 1001.75	"F": 1}
{"v": 1	"t": 262670	"P": 1004.75	"F": 1}
{"v": 1	"t": 262690	"P": 1008.0	"F": 1}
{"v": 1	"t": 262711	"P": 1003.75	"F": 1}
{"v": 1	"t": 262731	"P": 1003.75	"F": 1}
{"v": 1	"t": 262751	"P": 1008.25	"F": 1}
{"v": 1	"t": 262772	"P": 1003.5	"F": 1}
{"v": 1	"t": 262792	"P": 1002.75	"F": 1}
{"v": 1	"t": 262812	"P": 1001.25	"F": 1}
{"v": 1	"t": 262833	"P": 1006.25	"F": 1}
{"v": 1	"t": 262853	"P": 1006.0	"F": 1}
{"v": 1	"t": 262873	"P": 1002.25	"F": 1}
{"v": 1	"t": 262893	"P": 1001.75	"F": 1}
{"v": 1	"t": 262914	"P": 1005.25	"F": 1}
{"v": 1	"t": 262934	"P": 1006.0	"F": 1}
{"v": 1	"t": 262954	"P": 1003.75	"F": 1}
{"v": 1	"t": 262975	"P": 1000.25	"F": 1}
{"v": 1	"t": 262995	"P": 1005.75	"F": 1}
{"v": 1	"t": 263015	"P": 1006.5	"F": 1}
{"v": 1	"t": 263035	"P": 1005.75	"F": 1}
{"v": 1	"t": 263056	"P": 1002.75	"F": 1}
{"v": 1	"t": 263076	"P": 1002.25	"F": 1}
{"v": 1	"t": 263096	"P": 1007.75	"F": 1}
{"v": 1	"t": 263117	"P": 1007.25	"F": 2}
{"v": 1	"t": 263137	"P": 1002.25	"F": 1}
{"v": 1	"t": 263157	"P": 999.75	"F": 2}
{"v": 1	"t": 263177	"P": 1004.0	"F": 1}
{"v": 1	"t": 263198	"P": 1005.75	"F": 1}
{"v": 1	"t": 263218	"P": 1003.5	"F": 2}
{"v": 1	"t": 263238	"P": 998.25	"F": 1}
{"v": 1	"t": 263259	"P": 1003.25	"F": 2}
{"v": 1	"t": 263279	"P": 1007.25	"F": 2	"C": 48.025	"D": 3274	"sn": 54091929832280	"file": "/data/device_log/data0000.out"}
{"v": 1	"t": 263299	"P": 1003.75	"F": 2}
{"v": 1	"t": 263319	"P": 1003.25	"F": 2}
{"v": 1	"t": 263340	"P": 1003.75	"F": 2}
{"v": 1	"t": 263360	"P": 1007.25	"F": 2}
{"v": 1	"t": 263380	"P": 1005.25	"F": 1}
{"v": 1	"t": 263401	"P": 1000.5	"F": 1}
{"v": 1	"t": 263421	"P": 1002.0	"F": 1}
{"v": 1	"t": 263441	"P": 1004.0	"F": 1}
{"v": 1	"t": 263462	"P": 1003.75	"F": 1}
{"v": 1	"t": 263482	"P": 1001.0	"F": 1}
{"v": 1	"t": 263502	"P": 1003.0	"F": 2}
{"v": 1	"t": 263522	"P": 1006.25	"F": 2}
{"v": 1	"t": 263543	"P": 1007.25	"F": 2}
{"v": 1	"t": 263563	"P": 1004.0	"F": 2}
{"v": 1	"t": 263583	"P": 1001.5	"F": 2}
{"v": 1	"t": 263604	"P": 1005.75	"F": 1}
{"v": 1	"t": 263624	"P": 1007.75	"F": 2}
{"v": 1	"t": 263644	"P": 1004.25	"F": 2}
{"v": 1	"t": 263664	"P": 1000.25	"F": 2}
{"v": 1	"t": 263685	"P": 1002.25	"F": 2}
{"v": 1	"t": 263705	"P": 1008.75	"F": 2}
{"v": 1	"t": 263725	"P": 1004.75	"F": 2}
{"v": 1	"t": 263746	"P": 1000.75	"F": 2}
{"v": 1	"t": 263766	"P": 1001.5	"F": 2}
{"v": 1	"t": 263786	"P": 1006.0	"F": 1}
{"v": 1	"t": 263806	"P": 1006.0	"F": 2}
{"v": 1	"t": 263827	"P": 1003.25	"F": 2}
{"v": 1	"t": 263847	"P": 1001.0	"F": 2}
{"v": 1	"t": 263867	"P": 1002.5	"F": 2}
{"v": 1	"t": 263888	"P": 1008.75	"F": 2}
{"v": 1	"t": 263908	"P": 1003.75	"F": 2}
{"v": 1	"t": 263928	"P": 1002.5	"F": 2}
{"v": 1	"t": 263948	"P": 1001.25	"F": 2}
{"v": 1	"t": 263969	"P": 1007.75	"F": 2}
{"v": 1	"t": 263989	"P": 1005.25	"F": 2}
{"v": 1	"t": 264009	"P": 1003.0	"F": 2}
{"v": 1	"t": 264030	"P": 1002.5	"F": 2}
{"v": 1	"t": 264050	"P": 1006.25	"F": 2}
{"v": 1	"t": 264070	"P": 1006.75	"F": 2}
{"v": 1	"t": 264091	"P": 1003.25	"F": 1}
{"v": 1	"t": 264111	"P": 1000.5	"F": 2}
{"v": 1	"t": 264131	"P": 1006.0	"F": 2}
{"v": 1	"t": 264151	"P": 1006.0	"F": 2}
{"v": 1	"t": 264172	"P": 1003.75	"F": 2}
{"v": 1	"t": 264192	"P": 1002.0	"F": 1}
{"v": 1	"t": 264212	"P": 1003.25	"F": 2}
{"v": 1	"t": 264233	"P": 1007.0	"F": 2}
{"v": 1	"t": 264253	"P": 1004.5	"F": 2}
{"v": 1	"t": 264273	"P": 1000.5	"F": 2}
{"v": 1	"t": 264294	"P": 1004.0	"F": 2	"C": 48.0	"D": 3273	"sn": 54091929832280	"file": "/data/device_log/data0000.out"}
{"v": 1	"t": 264314	"P": 1007.5	"F": 1}
{"v": 1	"t": 264334	"P": 1004.75	"F": 2}
{"v": 1	"t": 264354	"P": 1001.75	"F": 2}
{"v": 1	"t": 264375	"P": 1003.5	"F": 2}
{"v": 1	"t": 264395	"P": 1008.25	"F": 2}
{"v": 1	"t": 264415	"P": 1004.5	"F": 2}
{"v": 1	"t": 264436	"P": 1001.5	"F": 2}
{"v": 1	"t": 264456	"P": 999.75	"F": 2}
{"v": 1	"t": 264476	"P": 1005.5	"F": 2}
{"v": 1	"t": 264496	"P": 1007.0	"F": 2}
{"v": 1	"t": 264517	"P": 1003.0	"F": 2}
{"v": 1	"t": 264537	"P": 1001.75	"F": 2}
{"v": 1	"t": 264557	"P": 1003.5	"F": 2}
{"v": 1	"t": 264578	"P": 1007.5	"F": 2}
{"v": 1	"t": 264598	"P": 1006.0	"F": 2}
{"v": 1	"t": 264618	"P": 1002.0	"F": 2}
{"v": 1	"t": 264638	"P": 1000.75	"F": 2}
{"v": 1	"t": 264659	"P": 1005.25	"F": 2}
{"v": 1	"t": 264679	"P": 1005.5	"F": 1}
{"v": 1	"t": 264699	"P": 1002.0	"F": 2}
{"v": 1	"t": 264720	"P": 1002.5	"F": 2}
{"v": 1	"t": 264740	"P": 1003.75	"F": 2}
{"v": 1	"t": 264760	"P": 1007.25	"F": 1}
{"v": 1	"t": 264781	"P": 1003.75	"F": 2}
{"v": 1	"t": 264801	"P": 1002.0	"F": 1}
{"v": 1	"t": 264821	"P": 1005.75	"F": 2}
{"v": 1	"t": 264841	"P": 1007.5	"F": 1}
{"v": 1	"t": 264862	"P": 1005.0	"F": 1}
{"v": 1	"t": 264882	"P": 1000.5	"F": 2}
{"v": 1	"t": 264902	"P": 1004.75	"F": 1}
{"v": 1	"t": 264923	"P": 1007.75	"F": 2}
{"v": 1	"t": 264943	"P": 1004.0	"F": 2}
{"v": 1	"t": 264963	"P": 1002.75	"F": 1}
{"v": 1	"t": 264984	"P": 1004.0	"F": 1}
{"v": 1	"t": 265004	"P": 1007.25	"F": 1}
{"v": 1	"t": 265024	"P": 1004.5	"F": 1}
{"v": 1	"t": 265044	"P": 1000.0	"F": 2}
{"v": 1	"t": 265065	"P": 1002.5	"F": 1}
{"v": 1	"t": 265085	"P": 1008.5	"F": 2}
{"v": 1	"t": 265105	"P": 1007.0	"F": 1}
{"v": 1	"t": 265126	"P": 1003.75	"F": 1}
{"v": 1	"t": 265146	"P": 1000.0	"F": 1}
{"v": 1	"t": 265166	"P": 1006.25	"F": 1}
{"v": 1	"t": 265186	"P": 1006.25	"F": 1}
{"v": 1	"t": 265207	"P": 1005.25	"F": 1}
{"v": 1	"t": 265227	"P": 1000.75	"F": 1}
{"v": 1	"t": 265247	"P": 1003.5	"F": 1}
{"v": 1	"t": 265268	"P": 1007.5	"F": 2}
{"v": 1	"t": 265288	"P": 1005.75	"F": 2}
{"v": 1	"t": 265308	"P": 1002.0	"F": 1	"C": 48.0	"D": 3273	"sn": 54091929832280	"file": "/data/device_log/data0000.out"}
{"v": 1	"t": 265328	"P": 1001.75	"F": 1}
{"v": 1	"t": 265349	"P": 1007.5	"F": 2}
{"v": 1	"t": 265369	"P": 1006.5	"F": 1}
{"v": 1	"t": 265389	"P": 1003.25	"F": 1}
{"v": 1	"t": 265410	"P": 1001.75	"F": 2}
{"v": 1	"t": 265430	"P": 1003.5	"F": 1}
{"v": 1	"t": 265450	"P": 1008.0	"F": 2}
{"v": 1	"t": 265470	"P": 1004.75	"F": 1}
{"v": 1	"t": 265491	"P": 1001.75	"F": 1}
{"v": 1	"t": 265511	"P": 1002.0	"F": 1}
{"v": 1	"t": 265531	"P": 1006.0	"F": 1}
{"v": 1	"t": 265552	"P": 1003.25	"F": 1}
{"v": 1	"t": 265572	"P": 1001.75	"F": 1}
{"v": 1	"t": 265592	"P": 1002.75	"F": 2}
{"v": 1	"t": 265613	"P": 1009.0	"F": 1}
{"v": 1	"t": 265633	"P": 1004.25	"F": 1}
{"v": 1	"t": 265653	"P": 1001.0	"F": 1}
{"v": 1	"t": 265673	"P": 1003.75	"F": 1}
{"v": 1	"t": 265694	"P": 1008.0	"F": 2}
{"v": 1	"t": 265714	"P": 1003.5	"F": 1}
{"v": 1	"t": 265735	"P": 1002.5	"F": 1}
{"v": 1	"t": 265755	"P": 1008.0	"F": 1}
{"v": 1	"t": 265775	"P": 1005.0	"F": 1}
{"v": 1	"t": 265796	"P": 1001.75	"F": 1}
{"v": 1	"t": 265816	"P": 1001.0	"F": 1}
{"v": 1	"t": 265836	"P": 1006.0	"F": 1}
{"v": 1	"t": 265856	"P": 1006.25	"F": 2}
{"v": 1	"t": 265877	"P": 1003.5	"F": 1}
{"v": 1	"t": 265897	"P": 1000.25	"F": 1}
{"v": 1	"t": 265917	"P": 1004.5	"F": 2}
{"v": 1	"t": 265938	"P": 1006.5	"F": 1}
{"v": 1	"t": 265958	"P": 1005.0	"F": 1}
{"v": 1	"t": 265978	"P": 1004.25	"F": 1}
{"v": 1	"t": 265998	"P": 1003.0	"F": 1}
{"v": 1	"t": 266019	"P": 1006.0	"F": 1}
{"v": 1	"t": 266039	"P": 1007.25	"F": 1}
{"v": 1	"t": 266059	"P": 1001.75	"F": 1}
{"v": 1	"t": 266080	"P": 1001.25	"F": 1}
{"v": 1	"t": 266100	"P": 1006.75	"F": 1}
{"v": 1	"t": 266120	"P": 1008.5	"F": 1}
{"v": 1	"t": 266140	"P": 1005.75	"F": 1}
{"v": 1	"t": 266161	"P": 1000.25	"F": 1}
{"v": 1	"t": 266181	"P": 1004.25	"F": 1}
{"v": 1	"t": 266201	"P": 1009.25	"F": 1}
{"v": 1	"t": 266222	"P": 1003.25	"F": 1}
{"v": 1	"t": 266242	"P": 1001.75	"F": 1}
{"v": 1	"t": 266262	"P": 1001.25	"F": 1}
{"v": 1	"t": 266283	"P": 1007.25	"F": 1}
{"v": 1	"t": 266303	"P": 1005.75	"F": 1}
{"v": 1	"t": 266323	"P": 1003.25	"F": 1	"C": 47.97	"D": 3273	"sn": 54091929832280	"file": "/data/device_log/data0000.out"}
{"v": 1	"t": 266343	"P": 1002.75	"F": 1}
{"v": 1	"t": 266364	"P": 1007.0	"F": 1}
{"v": 1	"t": 266384	"P": 1006.0	"F": 1}
{"v": 1	"t": 266404	"P": 1001.0	"F": 1}
{"v": 1	"t": 266425	"P": 1000.5	"F": 1}
{"v": 1	"t": 266445	"P": 1007.25	"F": 1}
{"v": 1	"t": 266465	"P": 1007.0	"F": 1}
{"v": 1	"t": 266486	"P": 1004.5	"F": 1}
{"v": 1	"t": 266506	"P": 1002.5	"F": 1}
{"v": 1	"t": 266526	"P": 1005.75	"F": 1}
{"v": 1	"t": 266546	"P": 1006.75	"F": 1}
{"v": 1	"t": 266567	"P": 1004.0	"F": 1}
{"v": 1	"t": 266587	"P": 1000.0	"F": 1}
{"v": 1	"t": 266607	"P": 1003.75	"F": 1}
{"v": 1	"t": 266628	"P": 1007.0	"F": 1}
{"v": 1	"t": 266648	"P": 1004.25	"F": 1}
{"v": 1	"t": 266668	"P": 1002.5	"F": 1}
{"v": 1	"t": 266688	"P": 1001.5	"F": 1}
{"v": 1	"t": 266709	"P": 1005.75	"F": 1}
{"v": 1	"t": 266729	"P": 1005.75	"F": 2}
{"v": 1	"t": 266749	"P": 1004.0	"F": 2}
{"v": 1	"t": 266770	"P": 1002.25	"F": 2}
{"v": 1	"t": 266790	"P": 1004.0	"F": 1}
{"v": 1	"t": 266810	"P": 1008.25	"F": 2}
{"v": 1	"t": 266831	"P": 1003.5	"F": 2}
{"v": 1	"t": 266851	"P": 1001.0	"F": 2}
{"v": 1	"t": 266871	"P": 1004.75	"F": 1}
{"v": 1	"t": 266891	"P": 1008.0	"F": 2}
{"v": 1	"t": 266912	"P": 1004.75	"F": 2}
{"v": 1	"t": 266932	"P": 1001.0	"F": 1}
{"v": 1	"t": 266952	"P": 1003.25	"F": 2}
{"v": 1	"t": 266973	"P": 1007.0	"F": 2}
{"v": 1	"t": 266993	"P": 1005.75	"F": 2}
{"v": 1	"t": 267013	"P": 1001.75	"F": 2}
{"v": 1	"t": 267033	"P": 1001.5	"F": 2}
{"v": 1	"t": 267054	"P": 1007.5	"F": 2}
{"v": 1	"t": 267074	"P": 1007.0	"F": 2}
{"v": 1	"t": 267094	"P": 1004.25	"F": 2}
{"v": 1	"t": 267115	"P": 1002.0	"F": 2}
{"v": 1	"t": 267135	"P": 1006.25	"F": 2}
{"v": 1	"t": 267155	"P": 1004.25	"F": 2}
{"v": 1	"t": 267176	"P": 1002.75	"F": 2}
{"v": 1	"t": 267196	"P": 1001.5	"F": 2}
{"v": 1	"t": 267216	"P": 1006.75	"F": 2}
{"v": 1	"t": 267236	"P": 1007.5	"F": 2}
{"v": 1	"t": 267257	"P": 1004.75	"F": 2}
{"v": 1	"t": 267277	"P": 1001.25	"F": 2}
{"v": 1	"t": 267297	"P": 1004.25	"F": 2}
{"v": 1	"t": 267318	"P": 1007.5	"F": 2}
{"v": 1	"t": 267338	"P": 1005.5	"F": 2	"C": 48.0	"D": 3273	"sn": 54091929832280	"file": "/data/device_log/data0000.out"}
{"v": 1	"t": 267358	"P": 1003.5	"F": 1}
{"v": 1	"t": 267378	"P": 1001.75	"F": 1}
{"v": 1	"t": 267399	"P": 1007.75	"F": 2}
{"v": 1	"t": 267419	"P": 1006.0	"F": 2}
{"v": 1	"t": 267439	"P": 1004.0	"F": 2}
{"v": 1	"t": 267460	"P": 1000.0	"F": 2}
{"v": 1	"t": 267480	"P": 1005.5	"F": 2}
{"v": 1	"t": 267500	"P": 1007.0	"F": 2}
{"v": 1	"t": 267520	"P": 1003.75	"F": 2}
{"v": 1	"t": 267541	"P": 1001.75	"F": 1}
{"v": 1	"t": 267561	"P": 1003.5	"F": 2}
{"v": 1	"t": 267581	"P": 1009.75	"F": 2}
{"v": 1	"t": 267602	"P": 1005.0	"F": 2}
{"v": 1	"t": 267622	"P": 1003.0	"F": 2}
{"v": 1	"t": 267642	"P": 1002.0	"F": 2}
{"v": 1	"t": 267663	"P": 1007.75	"F": 2}
{"v": 1	"t": 267683	"P": 1005.5	"F": 2}
{"v": 1	"t": 267703	"P": 1004.75	"F": 2}
{"v": 1	"t": 267723	"P": 1002.25	"F": 1}
{"v": 1	"t": 267744	"P": 1006.0	"F": 1}
{"v": 1	"t": 267764	"P": 1006.25	"F": 2}
{"v": 1	"t": 267784	"P": 1004.0	"F": 2}
{"v": 1	"t": 267805	"P": 1001.75	"F": 2}
{"v": 1	"t": 267825	"P": 1005.75	"F": 1}
{"v": 1	"t": 267845	"P": 1006.0	"F": 2}
{"v": 1	"t": 267865	"P": 1005.25	"F": 2}
{"v": 1	"t": 267886	"P": 1000.0	"F": 1}
{"v": 1	"t": 267906	"P": 1004.5	"F": 1}
{"v": 1	"t": 267926	"P": 1007.25	"F": 2}
{"v": 1	"t": 267947	"P": 1004.5	"F": 2}
{"v": 1	"t": 267967	"P": 1002.0	"F": 1}
{"v": 1	"t": 267987	"P": 1005.0	"F": 1}
{"v": 1	"t": 268008	"P": 1008.5	"F": 2}
{"v": 1	"t": 268028	"P": 1007.25	"F": 2}
{"v": 1	"t": 268048	"P": 1004.0	"F": 1}
{"v": 1	"t": 268068	"P": 1001.5	"F": 1}
{"v": 1	"t": 268089	"P": 1005.0	"F": 1}
{"v": 1	"t": 268109	"P": 1007.5	"F": 1}
{"v": 1	"t": 268129	"P": 1004.25	"F": 2}
{"v": 1	"t": 268150	"P": 1001.75	"F": 2}
{"v": 1	"t": 268170	"P": 1005.25	"F": 1}
{"v": 1	"t": 268190	"P": 1009.0	"F": 2}
{"v": 1	"t": 268210	"P": 1005.0	"F": 2}
{"v": 1	"t": 268231	"P": 1001.75	"F": 1}
{"v": 1	"t": 268251	"P": 1003.0	"F": 2}
{"v": 1	"t": 268271	"P": 1007.5	"F": 1}
{"v": 1	"t": 268292	"P": 1005.5	"F": 1}
{"v": 1	"t": 268312	"P": 1002.25	"F": 2}
{"v": 1	"t": 268332	"P": 1002.5	"F": 2}
{"v": 1	"t": 268352	"P": 1006.25	"F": 2	"C": 47.945	"D": 3273	"sn": 54091929832280	"file": "/data/device_log/data0000.out"}
{"v": 1	"t": 268373	"P": 1006.25	"F": 1}
{"v": 1	"t": 268393	"P": 1003.25	"F": 1}
{"v": 1	"t": 268413	"P": 1001.25	"F": 1}
{"v": 1	"t": 268434	"P": 1005.25	"F": 2}
{"v": 1	"t": 268454	"P": 1006.75	"F": 2}
{"v": 1	"t": 268474	"P": 1003.75	"F": 2}
{"v": 1	"t": 268494	"P": 1002.0	"F": 2}
{"v": 1	"t": 268515	"P": 1003.25	"F": 2}
{"v": 1	"t": 268535	"P": 1006.0	"F": 2}
{"v": 1	"t": 268555	"P": 1006.5	"F": 2}
{"v": 1	"t": 268576	"P": 1003.75	"F": 1}
{"v": 1	"t": 268596	"P": 1002.5	"F": 2}
{"v": 1	"t": 268616	"P": 1006.25	"F": 1}
{"v": 1	"t": 268636	"P": 1006.25	"F": 1}
{"v": 1	"t": 268657	"P": 1003.0	"F": 2}
{"v": 1	"t": 268677	"P": 1000.75	"F": 2}
{"v": 1	"t": 268697	"P": 1005.75	"F": 1}
{"v": 1	"t": 268718	"P": 1008.0	"F": 2}
{"v": 1	"t": 268738	"P": 1002.75	"F": 1}
{"v": 1	"t": 268759	"P": 1002.5	"F": 1}
{"v": 1	"t": 268779	"P": 1005.75	"F": 1}
{"v": 1	"t": 268799	"P": 1003.5	"F": 2}
{"v": 1	"t": 268819	"P": 1001.5	"F": 1}
{"v": 1	"t": 268840	"P": 1004.5	"F": 1}
{"v": 1	"t": 268860	"P": 1007.0	"F": 1}
{"v": 1	"t": 268880	"P": 1004.75	"F": 1}
{"v": 1	"t": 268901	"P": 1003.25	"F": 2}
{"v": 1	"t": 268921	"P": 1001.5	"F": 1}
{"v": 1	"t": 268941	"P": 1006.0	"F": 1}
{"v": 1	"t": 268962	"P": 1006.5	"F": 1}
{"v": 1	"t": 268982	"P": 1004.25	"F": 2}
{"v": 1	"t": 269002	"P": 1003.5	"F": 2}
{"v": 1	"t": 269022	"P": 1004.25	"F": 1}
{"v": 1	"t": 269043	"P": 1007.75	"F": 2}
{"v": 1	"t": 269063	"P": 1004.25	"F": 2}
{"v": 1	"t": 269083	"P": 1000.25	"F": 1}
{"v": 1	"t": 269104	"P": 1002.0	"F": 1}
{"v": 1	"t": 269124	"P": 1008.25	"F": 2}
{"v": 1	"t": 269144	"P": 1006.5	"F": 2}
{"v": 1	"t": 269164	"P": 1002.5	"F": 2}
{"v": 1	"t": 269185	"P": 1001.75	"F": 1}
{"v": 1	"t": 269205	"P": 1006.0	"F": 1}
{"v": 1	"t": 269225	"P": 1006.25	"F": 1}
{"v": 1	"t": 269246	"P": 1003.25	"F": 2}
{"v": 1	"t": 269266	"P": 1001.0	"F": 2}
{"v": 1	"t": 269286	"P": 1005.25	"F": 1}
{"v": 1	"t": 269306	"P": 1009.0	"F": 2}
{"v": 1	"t": 269327	"P": 1005.25	"F": 2}
{"v": 1	"t": 269347	"P": 1001.75	"F": 2}
{"v": 1	"t": 269367	"P": 1003.75	"F": 2	"C": 47.985	"D": 3273	"sn": 54091929832280	"file": "/data/device_log/data0000.out"}
{"v": 1	"t": 269388	"P": 1006.75	"F": 2}
{"v": 1	"t": 269408	"P": 1004.5	"F": 1}
{"v": 1	"t": 269428	"P": 1000.0	"F": 1}
{"v": 1	"t": 269449	"P": 1003.0	"F": 2}
{"v": 1	"t": 269469	"P": 1006.75	"F": 1}
{"v": 1	"t": 269489	"P": 1006.0	"F": 1}
{"v": 1	"t": 269509	"P": 1003.0	"F": 1}
{"v": 1	"t": 269530	"P": 1001.25	"F": 2}
{"v": 1	"t": 269550	"P": 1007.25	"F": 2}
{"v": 1	"t": 269570	"P": 1005.5	"F": 2}
{"v": 1	"t": 269591	"P": 1003.25	"F": 2}
{"v": 1	"t": 269611	"P": 1001.5	"F": 1}
{"v": 1	"t": 269631	"P": 1006.0	"F": 1}
{"v": 1	"t": 269651	"P": 1008.0	"F": 1}
{"v": 1	"t": 269672	"P": 1005.0	"F": 1}
{"v": 1	"t": 269692	"P": 1000.5	"F": 1}
{"v": 1	"t": 269712	"P": 1002.75	"F": 1}
{"v": 1	"t": 269733	"P": 1006.0	"F": 1}
{"v": 1	"t": 269753	"P": 1006.5	"F": 1}
{"v": 1	"t": 269773	"P": 1002.0	"F": 2}
{"v": 1	"t": 269793	"P": 1000.5	"F": 2}
{"v": 1	"t": 269814	"P": 1007.25	"F": 1}
{"v": 1	"t": 269834	"P": 1007.25	"F": 1}
{"v": 1	"t": 269854	"P": 1003.5	"F": 1}
{"v": 1	"t": 269875	"P": 1002.25	"F": 2}
{"v": 1	"t": 269895	"P": 1005.5	"F": 2}
{"v": 1	"t": 269915	"P": 1007.25	"F": 1}
{"v": 1	"t": 269935	"P": 1003.25	"F": 1}
{"v": 1	"t": 269956	"P": 1001.75	"F": 2}
{"v": 1	"t": 269976	"P": 1002.75	"F": 1}
{"v": 1	"t": 269996	"P": 1008.5	"F": 2}
{"v": 1	"t": 270017	"P": 1004.25	"F": 1}
{"v": 1	"t": 270037	"P": 1003.0	"F": 2}
{"v": 1	"t": 270057	"P": 1002.75	"F": 1}
{"v": 1	"t": 270078	"P": 1006.25	"F": 2}
{"v": 1	"t": 270098	"P": 1005.75	"F": 2}
{"v": 1	"t": 270118	"P": 1003.0	"F": 1}
{"v": 1	"t": 270138	"P": 1003.25	"F": 2}
{"v": 1	"t": 270159	"P": 1006.5	"F": 2}
{"v": 1	"t": 270179	"P": 1007.0	"F": 1}
{"v": 1	"t": 270199	"P": 1003.75	"F": 2}
{"v": 1	"t": 270220	"P": 1000.75	"F": 1}
{"v": 1	"t": 270240	"P": 1005.0	"F": 1}
{"v": 1	"t": 270260	"P": 1006.75	"F": 1}
{"v": 1	"t": 270281	"P": 1005.0	"F": 1}
{"v": 1	"t": 270301	"P": 1001.25	"F": 2}
{"v": 1	"t": 270321	"P": 1005.25	"F": 2}
{"v": 1	"t": 270341	"P": 1007.25	"F": 1}
{"v": 1	"t": 270362	"P": 1004.0	"F": 2}
{"v": 1	"t": 270382	"P": 1002.75	"F": 1	"C": 47.93	"D": 3273	"sn": 54091929832280	"file": "/data/device_log/data0000.out"}
{"v": 1	"t": 270402	"P": 1003.25	"F": 1}
{"v": 1	"t": 270423	"P": 1007.25	"F": 1}
{"v": 1	"t": 270443	"P": 1003.5	"F": 2}
{"v": 1	"t": 270463	"P": 1000.5	"F": 1}
{"v": 1	"t": 270483	"P": 1003.25	"F": 1}
{"v": 1	"t": 270504	"P": 1007.75	"F": 2}
{"v": 1	"t": 270524	"P": 1006.5	"F": 1}
{"v": 1	"t": 270544	"P": 1002.0	"F": 1}
{"v": 1	"t": 270565	"P": 1000.0	"F": 2}
{"v": 1	"t": 270585	"P": 1004.25	"F": 1}
{"v": 1	"t": 270605	"P": 1007.0	"F": 2}
{"v": 1	"t": 270625	"P": 1004.0	"F": 2}
{"v": 1	"t": 270646	"P": 1001.75	"F": 1}
{"v": 1	"t": 270666	"P": 1005.75	"F": 1}
{"v": 1	"t": 270686	"P": 1007.5	"F": 2}
{"v": 1	"t": 270707	"P": 1006.25	"F": 2}
{"v": 1	"t": 270727	"P": 1001.5	"F": 2}
{"v": 1	"t": 270747	"P": 1000.5	"F": 1}
{"v": 1	"t": 270767	"P": 1006.5	"F": 1}
{"v": 1	"t": 270788	"P": 1007.75	"F": 1}
{"v": 1	"t": 270808	"P": 1003.25	"F": 2}
{"v": 1	"t": 270828	"P": 1003.25	"F": 1}
{"v": 1	"t": 270849	"P": 1002.75	"F": 1}
{"v": 1	"t": 270869	"P": 1007.75	"F": 1}
{"v": 1	"t": 270889	"P": 1005.25	"F": 1}
{"v": 1	"t": 270910	"P": 1001.5	"F": 1}
{"v": 1	"t": 270930	"P": 1002.75	"F": 1}
{"v": 1	"t": 270950	"P": 1008.75	"F": 2}
{"v": 1	"t": 270970	"P": 1006.25	"F": 1}
{"v": 1	"t": 270991	"P": 1001.75	"F": 1}
{"v": 1	"t": 271011	"P": 1003.75	"F": 1}
{"v": 1	"t": 271031	"P": 1008.25	"F": 1}
{"v": 1	"t": 271052	"P": 1003.5	"F": 1}
{"v": 1	"t": 271072	"P": 1000.75	"F": 1}
{"v": 1	"t": 271092	"P": 1003.25	"F": 1}
{"v": 1	"t": 271113	"P": 1007.25	"F": 1}
{"v": 1	"t": 271133	"P": 1007.0	"F": 2}
{"v": 1	"t": 271153	"P": 1002.0	"F": 1}
{"v": 1	"t": 271173	"P": 1003.5	"F": 1}
{"v": 1	"t": 271194	"P": 1006.0	"F": 2}
{"v": 1	"t": 271214	"P": 1006.25	"F": 1}
{"v": 1	"t": 271234	"P": 1003.75	"F": 2}
{"v": 1	"t": 271255	"P": 1001.25	"F": 2}
{"v": 1	"t": 271275	"P": 1005.5	"F": 2}
{"v": 1	"t": 271295	"P": 1009.75	"F": 1}
{"v": 1	"t": 271315	"P": 1005.25	"F": 1}
{"v": 1	"t": 271336	"P": 1001.0	"F": 2}
{"v": 1	"t": 271356	"P": 1005.25	"F": 1}
{"v": 1	"t": 271376	"P": 1007.75	"F": 1}
{"v": 1	"t": 271397	"P": 1004.75	"F": 2	"C": 47.885	"D": 3273	"sn": 54091929832280	"file": "/data/device_log/data0000.out"}
{"v": 1	"t": 271417	"P": 1003.0	"F": 1}
{"v": 1	"t": 271437	"P": 1002.5	"F": 1}
{"v": 1	"t": 271457	"P": 1005.25	"F": 2}
{"v": 1	"t": 271478	"P": 1007.25	"F": 2}
{"v": 1	"t": 271498	"P": 1005.5	"F": 1}
{"v": 1	"t": 271518	"P": 1000.75	"F": 2}
{"v": 1	"t": 271539	"P": 1004.75	"F": 1}
{"v": 1	"t": 271559	"P": 1006.25	"F": 1}
{"v": 1	"t": 271579	"P": 1004.75	"F": 2}
{"v": 1	"t": 271600	"P": 1001.75	"F": 2}
{"v": 1	"t": 271620	"P": 1003.25	"F": 1}
{"v": 1	"t": 271640	"P": 1009.0	"F": 1}
{"v": 1	"t": 271660	"P": 1003.0	"F": 1}
{"v": 1	"t": 271681	"P": 1000.0	"F": 1}
{"v": 1	"t": 271701	"P": 1000.75	"F": 1}
{"v": 1	"t": 271721	"P": 1008.5	"F": 1}
{"v": 1	"t": 271742	"P": 1005.25	"F": 2}
{"v": 1	"t": 271762	"P": 1003.0	"F": 2}
{"v": 1	"t": 271783	"P": 1005.5	"F": 1}
{"v": 1	"t": 271803	"P": 1005.25	"F": 1}
{"v": 1	"t": 271823	"P": 1002.75	"F": 1}
{"v": 1	"t": 271843	"P": 1003.0	"F": 1}
{"v": 1	"t": 271864	"P": 1008.25	"F": 1}
{"v": 1	"t": 271884	"P": 1006.75	"F": 1}
{"v": 1	"t": 271904	"P": 1003.25	"F": 2}
{"v": 1	"t": 271925	"P": 1003.0	"F": 2}
{"v": 1	"t": 271945	"P": 1007.75	"F": 1}
{"v": 1	"t": 271965	"P": 1006.5	"F": 1}
{"v": 1	"t": 271985	"P": 1004.5	"F": 1}
{"v": 1	"t": 272006	"P": 1001.25	"F": 1}
{"v": 1	"t": 272026	"P": 1002.5	"F": 2}
{"v": 1	"t": 272046	"P": 1008.5	"F": 1}
{"v": 1	"t": 272067	"P": 1007.0	"F": 1}
{"v": 1	"t": 272087	"P": 1003.75	"F": 2}
{"v": 1	"t": 272107	"P": 1002.25	"F": 2}
{"v": 1	"t": 272127	"P": 1006.5	"F": 1}
{"v": 1	"t": 272148	"P": 1006.5	"F": 1}
{"v": 1	"t": 272168	"P": 1003.5	"F": 1}
{"v": 1	"t": 272188	"P": 1001.5	"F": 1}
{"v": 1	"t": 272209	"P": 1003.25	"F": 1}
{"v": 1	"t": 272229	"P": 1010.0	"F": 2}
{"v": 1	"t": 272249	"P": 1005.25	"F": 1}
{"v": 1	"t": 272269	"P": 1003.25	"F": 2}
{"v": 1	"t": 272290	"P": 1002.5	"F": 1}
{"v": 1	"t": 272310	"P": 1007.25	"F": 1}
{"v": 1	"t": 272330	"P": 1006.5	"F": 1}
{"v": 1	"t": 272351	"P": 1002.0	"F": 1}
{"v": 1	"t": 272371	"P": 1005.25	"F": 2}
{"v": 1	"t": 272391	"P": 1007.75	"F": 1}
{"v": 1	"t": 272412	"P": 1005.75	"F": 1	"C": 47.915	"D": 3273	"sn": 54091929832280	"file": "/data/device_log/data0000.out"}
{"v": 1	"t": 272432	"P": 1002.75	"F": 1}
{"v": 1	"t": 272452	"P": 1001.25	"F": 2}
{"v": 1	"t": 272473	"P": 1007.5	"F": 1}
{"v": 1	"t": 272493	"P": 1006.25	"F": 1}
{"v": 1	"t": 272513	"P": 1002.75	"F": 1}
{"v": 1	"t": 272533	"P": 1001.0	"F": 1}
{"v": 1	"t": 272554	"P": 1006.25	"F": 1}
{"v": 1	"t": 272574	"P": 1004.5	"F": 1}
{"v": 1	"t": 272594	"P": 1002.0	"F": 1}
{"v": 1	"t": 272615	"P": 1001.5	"F": 1}
{"v": 1	"t": 272635	"P": 1005.0	"F": 1}
{"v": 1	"t": 272655	"P": 1007.0	"F": 1}
{"v": 1	"t": 272675	"P": 1004.25	"F": 2}
{"v": 1	"t": 272696	"P": 1002.5	"F": 1}
{"v": 1	"t": 272716	"P": 1003.5	"F": 1}
{"v": 1	"t": 272736	"P": 1007.75	"F": 1}
{"v": 1	"t": 272757	"P": 1004.75	"F": 1}
{"v": 1	"t": 272777	"P": 1002.25	"F": 1}
{"v": 1	"t": 272797	"P": 1001.0	"F": 1}
{"v": 1	"t": 272817	"P": 1006.25	"F": 1}
{"v": 1	"t": 272838	"P": 1007.0	"F": 2}
{"v": 1	"t": 272858	"P": 1005.0	"F": 1}
{"v": 1	"t": 272878	"P": 1002.0	"F": 2}
{"v": 1	"t": 272899	"P": 1004.25	"F": 2}
{"v": 1	"t": 272919	"P": 1008.25	"F": 2}
{"v": 1	"t": 272939	"P": 1006.75	"F": 1}
{"v": 1	"t": 272959	"P": 1003.25	"F": 2}
{"v": 1	"t": 272980	"P": 1002.25	"F": 2}
{"v": 1	"t": 273000	"P": 1007.5	"F": 1}
{"v": 1	"t": 273020	"P": 1005.75	"F": 2}
{"v": 1	"t": 273041	"P": 1003.25	"F": 1}
{"v": 1	"t": 273061	"P": 1001.75	"F": 1}
{"v": 1	"t": 273081	"P": 1006.0	"F": 1}
{"v": 1	"t": 273102	"P": 1008.25	"F": 2}
{"v": 1	"t": 273122	"P": 1004.25	"F": 1}
{"v": 1	"t": 273142	"P": 1001.25	"F": 1}
{"v": 1	"t": 273162	"P": 1004.25	"F": 2}
{"v": 1	"t": 273183	"P": 1007.75	"F": 1}
{"v": 1	"t": 273203	"P": 1003.5	"F": 1}
{"v": 1	"t": 273223	"P": 1001.25	"F": 1}
{"v": 1	"t": 273244	"P": 1005.5	"F": 1}
{"v": 1	"t": 273264	"P": 1007.25	"F": 2}
{"v": 1	"t": 273284	"P": 1006.25	"F": 2}
{"v": 1	"t": 273305	"P": 1002.5	"F": 1}
{"v": 1	"t": 273325	"P": 1006.5	"F": 1}
{"v": 1	"t": 273345	"P": 1008.25	"F": 2}
{"v": 1	"t": 273365	"P": 1005.25	"F": 2}
{"v": 1	"t": 273386	"P": 1002.5	"F": 1}
{"v": 1	"t": 273406	"P": 1001.0	"F": 2}
{"v": 1	"t": 273426	"P": 1008.25	"F": 1	"C": 47.875	"D": 3273	"sn": 54091929832280	"file": "/data/device_log/data0000.out"}
{"v": 1	"t": 273447	"P": 1006.5	"F": 2}
{"v": 1	"t": 273467	"P": 1003.5	"F": 2}
{"v": 1	"t": 273487	"P": 1002.25	"F": 1}
{"v": 1	"t": 273507	"P": 1004.25	"F": 1}
{"v": 1	"t": 273528	"P": 1007.5	"F": 1}
{"v": 1	"t": 273548	"P": 1005.75	"F": 1}
{"v": 1	"t": 273568	"P": 1002.25	"F": 2}
{"v": 1	"t": 273589	"P": 1001.25	"F": 2}
{"v": 1	"t": 273609	"P": 1007.75	"F": 2}
{"v": 1	"t": 273629	"P": 1005.25	"F": 1}
{"v": 1	"t": 273649	"P": 1003.0	"F": 1}
{"v": 1	"t": 273670	"P": 1000.75	"F": 2}
{"v": 1	"t": 273690	"P": 1008.25	"F": 1}
{"v": 1	"t": 273710	"P": 1006.5	"F": 1}
{"v": 1	"t": 273731	"P": 1004.0	"F": 1}
{"v": 1	"t": 273751	"P": 1001.75	"F": 1}
{"v": 1	"t": 273771	"P": 1003.5	"F": 1}
{"v": 1	"t": 273791	"P": 1009.75	"F": 2}
{"v": 1	"t": 273812	"P": 1004.5	"F": 1}
{"v": 1	"t": 273832	"P": 1001.5	"F": 1}
{"v": 1	"t": 273852	"P": 1003.5	"F": 2}
{"v": 1	"t": 273873	"P": 1008.0	"F": 2}
{"v": 1	"t": 273893	"P": 1005.0	"F": 1}
{"v": 1	"t": 273913	"P": 1001.5	"F": 1}
{"v": 1	"t": 273934	"P": 1002.25	"F": 1}
{"v": 1	"t": 273954	"P": 1008.25	"F": 1}
{"v": 1	"t": 273974	"P": 1005.25	"F": 1}
{"v": 1	"t": 273994	"P": 1002.0	"F": 1}
{"v": 1	"t": 274015	"P": 1002.5	"F": 2}
{"v": 1	"t": 274035	"P": 1009.75	"F": 2}
{"v": 1	"t": 274055	"P": 1004.75	"F": 1}
{"v": 1	"t": 274076	"P": 1001.5	"F": 2}
{"v": 1	"t": 274096	"P": 1002.75	"F": 1}
{"v": 1	"t": 274116	"P": 1007.5	"F": 2}
{"v": 1	"t": 274137	"P": 1006.25	"F": 1}
{"v": 1	"t": 274157	"P": 1002.25	"F": 1}
{"v": 1	"t": 274177	"P": 1002.25	"F": 2}
{"v": 1	"t": 274197	"P": 1007.0	"F": 1}
{"v": 1	"t": 274218	"P": 1006.75	"F": 1}
{"v": 1	"t": 274238	"P": 1004.75	"F": 1}
{"v": 1	"t": 274258	"P": 1001.75	"F": 1}
{"v": 1	"t": 274279	"P": 1003.5	"F": 1}
{"v": 1	"t": 274299	"P": 1009.25	"F": 1}
{"v": 1	"t": 274319	"P": 1004.75	"F": 2}
{"v": 1	"t": 274339	"P": 1003.5	"F": 2}
{"v": 1	"t": 274360	"P": 1001.0	"F": 1}
{"v": 1	"t": 274380	"P": 1005.75	"F": 1}
{"v": 1	"t": 274400	"P": 1005.75	"F": 1}
{"v": 1	"t": 274421	"P": 1002.75	"F": 1}
{"v": 1	"t": 274441	"P": 1001.5	"F": 1	"C": 47.875	"D": 3273	"sn": 54091929832280	"file": "/data/device_log/data0000.out"}
{"v": 1	"t": 274461	"P": 1002.5	"F": 2}
{"v": 1	"t": 274481	"P": 1007.75	"F": 1}
{"v": 1	"t": 274502	"P": 1005.0	"F": 2}
{"v": 1	"t": 274522	"P": 1001.5	"F": 1}
{"v": 1	"t": 274542	"P": 1003.0	"F": 1}
{"v": 1	"t": 274563	"P": 1007.75	"F": 1}
{"v": 1	"t": 274583	"P": 1006.0	"F": 1}
{"v": 1	"t": 274603	"P": 1002.5	"F": 1}
{"v": 1	"t": 274623	"P": 1000.75	"F": 1}
{"v": 1	"t": 274644	"P": 1008.0	"F": 1}
{"v": 1	"t": 274664	"P": 1005.25	"F": 1}
{"v": 1	"t": 274684	"P": 1002.75	"F": 2}
{"v": 1	"t": 274705	"P": 1003.25	"F": 1}
{"v": 1	"t": 274725	"P": 1006.0	"F": 1}
{"v": 1	"t": 274745	"P": 1006.25	"F": 1}
{"v": 1	"t": 274766	"P": 1005.0	"F": 1}
{"v": 1	"t": 274786	"P": 1001.0	"F": 1}
{"v": 1	"t": 274806	"P": 1005.25	"F": 1}
{"v": 1	"t": 274827	"P": 1004.25	"F": 2}
{"v": 1	"t": 274847	"P": 1002.0	"F": 1}
{"v": 1	"t": 274867	"P": 1005.5	"F": 1}
{"v": 1	"t": 274888	"P": 1008.25	"F": 1}
{"v": 1	"t": 274908	"P": 1005.5	"F": 2}
{"v": 1	"t": 274928	"P": 1001.5	"F": 1}
{"v": 1	"t": 274948	"P": 1001.0	"F": 2}
{"v": 1	"t": 274969	"P": 1006.0	"F": 2}
{"v": 1	"t": 274989	"P": 1006.75	"F": 1}
{"v": 1	"t": 275009	"P": 1004.25	"F": 1}
{"v": 1	"t": 275030	"P": 1000.75	"F": 1}
{"v": 1	"t": 275050	"P": 1005.25	"F": 1}
{"v": 1	"t": 275070	"P": 1007.0	"F": 1}
{"v": 1	"t": 275090	"P": 1004.25	"F": 1}
{"v": 1	"t": 275111	"P": 1002.0	"F": 1}
{"v": 1	"t": 275131	"P": 1002.25	"F": 1}
{"v": 1	"t": 275151	"P": 1008.0	"F": 1}
{"v": 1	"t": 275172	"P": 1006.0	"F": 1}
{"v": 1	"t": 275192	"P": 999.75	"F": 1}
{"v": 1	"t": 275212	"P": 1002.25	"F": 1}
{"v": 1	"t": 275232	"P": 1007.75	"F": 1}
{"v": 1	"t": 275253	"P": 1005.75	"F": 1}
{"v": 1	"t": 275273	"P": 1002.75	"F": 1}
{"v": 1	"t": 275293	"P": 1000.25	"F": 1}
{"v": 1	"t": 275314	"P": 1004.75	"F": 1}
{"v": 1	"t": 275334	"P": 1006.75	"F": 2}
{"v": 1	"t": 275354	"P": 1003.25	"F": 1}
{"v": 1	"t": 275375	"P": 1001.25	"F": 1}
{"v": 1	"t": 275395	"P": 1005.0	"F": 1}
{"v": 1	"t": 275415	"P": 1006.5	"F": 1}
{"v": 1	"t": 275435	"P": 1003.0	"F": 1}
{"v": 1	"t": 275456	"P": 1000.25	"F": 1	"C": 47.83	"D": 3273	"sn": 54091929832280	"file": "/data/device_log/data0000.out"}
{"v": 1	"t": 275476	"P": 1002.5	"F": 1}
{"v": 1	"t": 275496	"P": 1007.5	"F": 1}
{"v": 1	"t": 275517	"P": 1004.25	"F": 1}
{"v": 1	"t": 275537	"P": 1000.0	"F": 1}
{"v": 1	"t": 275557	"P": 1003.5	"F": 1}
{"v": 1	"t": 275578	"P": 1007.5	"F": 1}
{"v": 1	"t": 275598	"P": 1006.0	"F": 2}
{"v": 1	"t": 275618	"P": 1001.25	"F": 1}
{"v": 1	"t": 275638	"P": 1000.25	"F": 2}
{"v": 1	"t": 275659	"P": 1005.75	"F": 1}
{"v": 1	"t": 275679	"P": 1006.25	"F": 1}
{"v": 1	"t": 275699	"P": 1004.5	"F": 1}
{"v": 1	"t": 275720	"P": 1000.5	"F": 1}
{"v": 1	"t": 275740	"P": 1002.5	"F": 1}
{"v": 1	"t": 275760	"P": 1008.5	"F": 1}
{"v": 1	"t": 275780	"P": 1004.0	"F": 1}
{"v": 1	"t": 275801	"P": 1003.5	"F": 1}
{"v": 1	"t": 275821	"P": 1002.0	"F": 1}
{"v": 1	"t": 275841	"P": 1008.0	"F": 1}
{"v": 1	"t": 275862	"P": 1005.75	"F": 1}
{"v": 1	"t": 275882	"P": 1002.25	"F": 1}
{"v": 1	"t": 275902	"P": 1000.75	"F": 1}
{"v": 1	"t": 275922	"P": 1007.5	"F": 1}
{"v": 1	"t": 275943	"P": 1006.75	"F": 1}
{"v": 1	"t": 275963	"P": 1004.25	"F": 1}
{"v": 1	"t": 275983	"P": 1002.0	"F": 1}
{"v": 1	"t": 276004	"P": 1005.0	"F": 1}
{"v": 1	"t": 276024	"P": 1007.5	"F": 1}
{"v": 1	"t": 276044	"P": 1004.25	"F": 1}
{"v": 1	"t": 276064	"P": 1002.25	"F": 1}
{"v": 1	"t": 276085	"P": 1003.5	"F": 1}
{"v": 1	"t": 276105	"P": 1006.0	"F": 1}
{"v": 1	"t": 276125	"P": 1007.0	"F": 1}
{"v": 1	"t": 276146	"P": 1003.0	"F": 1}
{"v": 1	"t": 276166	"P": 1002.5	"F": 1}
{"v": 1	"t": 276186	"P": 1008.0	"F": 1}
{"v": 1	"t": 276206	"P": 1006.25	"F": 2}
{"v": 1	"t": 276227	"P": 1004.75	"F": 1}
{"v": 1	"t": 276247	"P": 1000.5	"F": 2}
{"v": 1	"t": 276267	"P": 1002.0	"F": 2}
{"v": 1	"t": 276288	"P": 1007.25	"F": 2}
{"v": 1	"t": 276308	"P": 1004.0	"F": 2}
{"v": 1	"t": 276328	"P": 1002.0	"F": 2}
{"v": 1	"t": 276349	"P": 1004.5	"F": 2}
{"v": 1	"t": 276369	"P": 1006.0	"F": 1}
{"v": 1	"t": 276389	"P": 1004.5	"F": 2}
{"v": 1	"t": 276409	"P": 999.75	"F": 1}
{"v": 1	"t": 276430	"P": 1000.5	"F": 2}
{"v": 1	"t": 276450	"P": 1008.25	"F": 2}
{"v": 1	"t": 276470	"P": 1004.5	"F": 1	"C": 47.85	"D": 3273	"sn": 54091929832280	"file": "/data/device_log/data0000.out"}
{"v": 1	"t": 276491	"P": 1002.0	"F": 2}
{"v": 1	"t": 276511	"P": 1000.75	"F": 2}
{"v": 1	"t": 276531	"P": 1005.5	"F": 1}
{"v": 1	"t": 276551	"P": 1008.25	"F": 1}
{"v": 1	"t": 276572	"P": 1004.75	"F": 1}
{"v": 1	"t": 276592	"P": 1001.0	"F": 1}
{"v": 1	"t": 276612	"P": 1005.0	"F": 1}
{"v": 1	"t": 276633	"P": 1008.0	"F": 2}
{"v": 1	"t": 276653	"P": 1004.75	"F": 2}
{"v": 1	"t": 276673	"P": 1001.75	"F": 1}
{"v": 1	"t": 276694	"P": 1004.25	"F": 1}
{"v": 1	"t": 276714	"P": 1008.5	"F": 2}
{"v": 1	"t": 276734	"P": 1007.0	"F": 2}
{"v": 1	"t": 276754	"P": 1003.0	"F": 1}
{"v": 1	"t": 276775	"P": 1001.75	"F": 2}
{"v": 1	"t": 276795	"P": 1006.5	"F": 1}
{"v": 1	"t": 276815	"P": 1006.75	"F": 1}
{"v": 1	"t": 276836	"P": 1003.0	"F": 1}
{"v": 1	"t": 276856	"P": 1002.0	"F": 1}
{"v": 1	"t": 276876	"P": 1004.0	"F": 1}
{"v": 1	"t": 276896	"P": 1006.75	"F": 2}
{"v": 1	"t": 276917	"P": 1004.75	"F": 2}
{"v": 1	"t": 276937	"P": 1000.0	"F": 1}
{"v": 1	"t": 276957	"P": 1003.0	"F": 1}
{"v": 1	"t": 276978	"P": 1006.75	"F": 1}
{"v": 1	"t": 276998	"P": 1004.25	"F": 1}
{"v": 1	"t": 277018	"P": 1002.25	"F": 1}
{"v": 1	"t": 277039	"P": 1003.25	"F": 1}
{"v": 1	"t": 277059	"P": 1009.25	"F": 1}
{"v": 1	"t": 277079	"P": 1004.75	"F": 1}
{"v": 1	"t": 277099	"P": 1002.0	"F": 1}
{"v": 1	"t": 277120	"P": 1001.0	"F": 1}
{"v": 1	"t": 277140	"P": 1005.5	"F": 1}
{"v": 1	"t": 277160	"P": 1005.75	"F": 1}
{"v": 1	"t": 277181	"P": 1003.25	"F": 1}
{"v": 1	"t": 277201	"P": 999.5	"F": 1}
{"v": 1	"t": 277221	"P": 1006.5	"F": 1}
{"v": 1	"t": 277241	"P": 1006.0	"F": 1}
{"v": 1	"t": 277262	"P": 1005.25	"F": 1}
{"v": 1	"t": 277282	"P": 1002.25	"F": 1}
{"v": 1	"t": 277302	"P": 1004.25	"F": 1}
{"v": 1	"t": 277323	"P": 1006.75	"F": 1}
{"v": 1	"t": 277343	"P": 1004.5	"F": 1}
{"v": 1	"t": 277363	"P": 1004.25	"F": 1}
{"v": 1	"t": 277383	"P": 1002.25	"F": 1}
{"v": 1	"t": 277404	"P": 1009.25	"F": 1}
{"v": 1	"t": 277424	"P": 1005.5	"F": 1}
{"v": 1	"t": 277444	"P": 1004.0	"F": 1}
{"v": 1	"t": 277465	"P": 1001.25	"F": 1}
{"v": 1	"t": 277485	"P": 1004.5	"F": 1	"C": 47.83	"D": 3273	"sn": 54091929832280	"file": "/data/device_log/data0000.out"}
{"v": 1	"t": 277505	"P": 1007.0	"F": 1}
{"v": 1	"t": 277525	"P": 1004.0	"F": 1}
{"v": 1	"t": 277546	"P": 1001.5	"F": 1}
{"v": 1	"t": 277566	"P": 1000.75	"F": 1}
{"v": 1	"t": 277586	"P": 1007.25	"F": 1}
{"v": 1	"t": 277607	"P": 1005.25	"F": 1}
{"v": 1	"t": 277627	"P": 1002.75	"F": 1}
{"v": 1	"t": 277647	"P": 1003.5	"F": 1}
{"v": 1	"t": 277668	"P": 1007.5	"F": 1}
{"v": 1	"t": 277688	"P": 1007.75	"F": 1}
{"v": 1	"t": 277708	"P": 1002.5	"F": 1}
{"v": 1	"t": 277728	"P": 1001.0	"F": 1}
{"v": 1	"t": 277749	"P": 1008.0	"F": 1}
{"v": 1	"t": 277769	"P": 1006.25	"F": 1}
{"v": 1	"t": 277789	"P": 1001.75	"F": 1}
{"v": 1	"t": 277810	"P": 1002.5	"F": 1}
{"v": 1	"t": 277830	"P": 1006.0	"F": 2}
{"v": 1	"t": 277850	"P": 1007.5	"F": 2}
{"v": 1	"t": 277871	"P": 1003.25	"F": 2}
{"v": 1	"t": 277891	"P": 1001.75	"F": 2}
{"v": 1	"t": 277911	"P": 1007.25	"F": 1}
{"v": 1	"t": 277932	"P": 1003.5	"F": 1}
{"v": 1	"t": 277952	"P": 1001.5	"F": 2}
{"v": 1	"t": 277972	"P": 1006.5	"F": 1}
{"v": 1	"t": 277993	"P": 1006.25	"F": 1}
{"v": 1	"t": 278013	"P": 1003.0	"F": 1}
{"v": 1	"t": 278034	"P": 1000.5	"F": 1}
{"v": 1	"t": 278054	"P": 1007.25	"F": 2}
{"v": 1	"t": 278074	"P": 1003.5	"F": 2}
{"v": 1	"t": 278095	"P": 1001.25	"F": 1}
{"v": 1	"t": 278115	"P": 1004.25	"F": 1}
{"v": 1	"t": 278135	"P": 1006.0	"F": 1}
{"v": 1	"t": 278156	"P": 1001.75	"F": 1}
{"v": 1	"t": 278176	"P": 1004.0	"F": 1}
{"v": 1	"t": 278196	"P": 1007.25	"F": 1}
{"v": 1	"t": 278217	"P": 1005.0	"F": 1}
{"v": 1	"t": 278237	"P": 1001.5	"F": 1}
{"v": 1	"t": 278257	"P": 1004.0	"F": 1}
{"v": 1	"t": 278278	"P": 1005.75	"F": 1}
{"v": 1	"t": 278298	"P": 1002.5	"F": 1}
{"v": 1	"t": 278318	"P": 1002.5	"F": 1}
{"v": 1	"t": 278339	"P": 1008.75	"F": 1}
{"v": 1	"t": 278359	"P": 1004.75	"F": 1}
{"v": 1	"t": 278380	"P": 1001.0	"F": 2}
{"v": 1	"t": 278400	"P": 1006.0	"F": 1}
{"v": 1	"t": 278420	"P": 1007.0	"F": 2}
{"v": 1	"t": 278441	"P": 1002.75	"F": 1}
{"v": 1	"t": 278461	"P": 1002.5	"F": 1}
{"v": 1	"t": 278481	"P": 1006.5	"F": 1}
{"v": 1	"t": 278502	"P": 1005.25	"F": 1	"C": 47.82	"D": 3273	"sn": 54091929832280	"file": "/data/device_log/data0000.out"}
{"v": 1	"t": 278522	"P": 1001.5	"F": 1}
{"v": 1	"t": 278543	"P": 1005.25	"F": 2}
{"v": 1	"t": 278563	"P": 1005.0	"F": 1}
{"v": 1	"t": 278583	"P": 1003.75	"F": 1}
{"v": 1	"t": 278604	"P": 1007.75	"F": 1}
{"v": 1	"t": 278624	"P": 1006.25	"F": 1}
{"v": 1	"t": 278644	"P": 1003.0	"F": 1}
{"v": 1	"t": 278665	"P": 1003.75	"F": 1}
{"v": 1	"t": 278685	"P": 1007.25	"F": 1}
{"v": 1	"t": 278706	"P": 1003.5	"F": 1}
{"v": 1	"t": 278726	"P": 1003.0	"F": 2}
{"v": 1	"t": 278746	"P": 1006.5	"F": 1}
{"v": 1	"t": 278767	"P": 1003.75	"F": 2}
{"v": 1	"t": 278787	"P": 1001.0	"F": 2}
{"v": 1	"t": 278807	"P": 1005.0	"F": 1}
{"v": 1	"t": 278828	"P": 1007.0	"F": 1}
{"v": 1	"t": 278848	"P": 1002.75	"F": 2}
{"v": 1	"t": 278869	"P": 1002.75	"F": 2}
{"v": 1	"t": 278889	"P": 1006.5	"F": 1}
{"v": 1	"t": 278909	"P": 1004.0	"F": 1}
{"v": 1	"t": 278930	"P": 1003.5	"F": 1}
{"v": 1	"t": 278950	"P": 1004.75	"F": 2}
{"v": 1	"t": 278970	"P": 1007.0	"F": 1}
{"v": 1	"t": 278991	"P": 1001.5	"F": 1}
{"v": 1	"t": 279011	"P": 1001.5	"F": 2}
{"v": 1	"t": 279031	"P": 1006.25	"F": 2}
{"v": 1	"t": 279052	"P": 1006.0	"F": 1}
{"v": 1	"t": 279072	"P": 1003.25	"F": 1}
{"v": 1	"t": 279092	"P": 1004.5	"F": 1}
{"v": 1	"t": 279113	"P": 1006.75	"F": 1}
{"v": 1	"t": 279133	"P": 1003.25	"F": 1}
{"v": 1	"t": 279153	"P": 1002.5	"F": 2}
{"v": 1	"t": 279174	"P": 1007.5	"F": 2}
{"v": 1	"t": 279194	"P": 1005.75	"F": 1}
{"v": 1	"t": 279215	"P": 1002.25	"F": 1}
{"v": 1	"t": 279235	"P": 1003.25	"F": 1}
{"v": 1	"t": 279255	"P": 1007.25	"F": 1}
{"v": 1	"t": 279276	"P": 1003.0	"F": 1}
{"v": 1	"t": 279296	"P": 1002.0	"F": 1}
{"v": 1	"t": 279316	"P": 1007.75	"F": 1}
{"v": 1	"t": 279337	"P": 1005.25	"F": 1}
{"v": 1	"t": 279357	"P": 1003.25	"F": 1}
{"v": 1	"t": 279377	"P": 1002.25	"F": 2}
{"v": 1	"t": 279398	"P": 1007.75	"F": 1}
{"v": 1	"t": 279418	"P": 1005.5	"F": 1}
{"v": 1	"t": 279438	"P": 1001.25	"F": 1}
{"v": 1	"t": 279459	"P": 1006.0	"F": 2}
{"v": 1	"t": 279479	"P": 1006.0	"F": 1}
{"v": 1	"t": 279500	"P": 1001.75	"F": 1}
{"v": 1	"t": 279520	"P": 1004.25	"F": 1	"C": 47.79	"D": 3273	"sn": 54091929832280	"file": "/data/device_log/data0000.out"}
{"v": 1	"t": 279540	"P": 1006.25	"F": 1}
{"v": 1	"t": 279561	"P": 1002.0	"F": 1}
{"v": 1	"t": 279581	"P": 1000.25	"F": 1}
{"v": 1	"t": 279601	"P": 1007.75	"F": 1}
{"v": 1	"t": 279622	"P": 1003.25	"F": 1}
{"v": 1	"t": 279642	"P": 1001.75	"F": 2}
{"v": 1	"t": 279662	"P": 1007.25	"F": 1}
{"v": 1	"t": 279683	"P": 1006.5	"F": 1}
{"v": 1	"t": 279703	"P": 1002.5	"F": 2}
{"v": 1	"t": 279724	"P": 1001.5	"F": 1}
{"v": 1	"t": 279744	"P": 1007.5	"F": 2}
{"v": 1	"t": 279764	"P": 1004.0	"F": 1}
{"v": 1	"t": 279785	"P": 1001.5	"F": 2}
{"v": 1	"t": 279805	"P": 1004.75	"F": 1}
{"v": 1	"t": 279825	"P": 1007.5	"F": 1}
{"v": 1	"t": 279846	"P": 1002.5	"F": 1}
{"v": 1	"t": 279866	"P": 1002.75	"F": 1}
{"v": 1	"t": 279886	"P": 1006.5	"F": 1}
{"v": 1	"t": 279907	"P": 1005.5	"F": 2}
{"v": 1	"t": 279927	"P": 1001.0	"F": 1}
{"v": 1	"t": 279947	"P": 1005.75	"F": 1}
{"v": 1	"t": 279968	"P": 1006.5	"F": 1}
{"v": 1	"t": 279988	"P": 1002.25	"F": 1}
{"v": 1	"t": 280008	"P": 1001.25	"F": 1}
{"v": 1	"t": 280029	"P": 1008.0	"F": 1}
{"v": 1	"t": 280049	"P": 1007.5	"F": 1}
{"v": 1	"t": 280070	"P": 1003.5	"F": 1}
{"v": 1	"t": 280090	"P": 1003.5	"F": 1}
{"v": 1	"t": 280110	"P": 1009.25	"F": 1}
{"v": 1	"t": 280131	"P": 1003.25	"F": 1}
{"v": 1	"t": 280151	"P": 1002.25	"F": 1}
{"v": 1	"t": 280171	"P": 1007.5	"F": 1}
{"v": 1	"t": 280192	"P": 1004.25	"F": 1}
{"v": 1	"t": 280212	"P": 1000.75	"F": 1}
{"v": 1	"t": 280232	"P": 1005.5	"F": 1}
{"v": 1	"t": 280253	"P": 1003.75	"F": 1}
{"v": 1	"t": 280273	"P": 1003.0	"F": 1}
{"v": 1	"t": 280294	"P": 1003.25	"F": 1}
{"v": 1	"t": 280314	"P": 1008.0	"F": 1}
{"v": 1	"t": 280334	"P": 1003.25	"F": 1}
{"v": 1	"t": 280355	"P": 1001.5	"F": 1}
{"v": 1	"t": 280375	"P": 1006.5	"F": 1}
{"v": 1	"t": 280395	"P": 1007.0	"F": 1}
{"v": 1	"t": 280416	"P": 1002.0	"F": 1}
{"v": 1	"t": 280436	"P": 1002.25	"F": 1}
{"v": 1	"t": 280456	"P": 1008.0	"F": 2}
{"v": 1	"t": 280477	"P": 1002.75	"F": 1}
{"v": 1	"t": 280497	"P": 1001.75	"F": 1}
{"v": 1	"t": 280517	"P": 1006.25	"F": 1}
{"v": 1	"t": 280538	"P": 1006.75	"F": 1	"C": 47.785	"D": 3273	"sn": 54091929832280	"file": "/data/device_log/data0000.out"}
{"v": 1	"t": 280558	"P": 1003.5	"F": 1}
{"v": 1	"t": 280579	"P": 1002.0	"F": 1}
{"v": 1	"t": 280599	"P": 1007.5	"F": 1}
{"v": 1	"t": 280619	"P": 1003.75	"F": 2}
{"v": 1	"t": 280640	"P": 1000.5	"F": 1}
{"v": 1	"t": 280660	"P": 1003.5	"F": 2}
{"v": 1	"t": 280680	"P": 1006.5	"F": 2}
{"v": 1	"t": 280701	"P": 1001.25	"F": 1}
{"v": 1	"t": 280721	"P": 1001.5	"F": 1}
{"v": 1	"t": 280741	"P": 1008.25	"F": 1}
{"v": 1	"t": 280762	"P": 1004.5	"F": 1}
{"v": 1	"t": 280782	"P": 1000.25	"F": 1}
{"v": 1	"t": 280802	"P": 1003.25	"F": 1}
{"v": 1	"t": 280823	"P": 1006.25	"F": 1}
{"v": 1	"t": 280843	"P": 1001.5	"F": 1}
{"v": 1	"t": 280864	"P": 1003.5	"F": 1}
{"v": 1	"t": 280884	"P": 1007.5	"F": 1}
{"v": 1	"t": 280904	"P": 1005.25	"F": 2}
{"v": 1	"t": 280925	"P": 1003.0	"F": 1}
{"v": 1	"t": 280945	"P": 1007.75	"F": 1}
{"v": 1	"t": 280965	"P": 1006.5	"F": 1}
{"v": 1	"t": 280986	"P": 1002.75	"F": 1}
{"v": 1	"t": 281006	"P": 1002.75	"F": 1}
{"v": 1	"t": 281026	"P": 1008.25	"F": 1}
{"v": 1	"t": 281047	"P": 1005.75	"F": 2}
{"v": 1	"t": 281067	"P": 1002.0	"F": 2}
{"v": 1	"t": 281087	"P": 1005.75	"F": 1}
{"v": 1	"t": 281108	"P": 1007.5	"F": 2}
{"v": 1	"t": 281128	"P": 1002.5	"F": 1}
{"v": 1	"t": 281149	"P": 1001.75	"F": 2}
{"v": 1	"t": 281169	"P": 1007.25	"F": 2}
{"v": 1	"t": 281189	"P": 1005.75	"F": 1}
{"v": 1	"t": 281210	"P": 1002.0	"F": 1}
{"v": 1	"t": 281230	"P": 1005.25	"F": 1}
{"v": 1	"t": 281250	"P": 1006.0	"F": 1}
{"v": 1	"t": 281271	"P": 1002.75	"F": 1}
{"v": 1	"t": 281291	"P": 1002.0	"F": 1}
{"v": 1	"t": 281311	"P": 1007.25	"F": 1}
{"v": 1	"t": 281332	"P": 1005.0	"F": 1}
{"v": 1	"t": 281352	"P": 1003.25	"F": 2}
{"v": 1	"t": 281372	"P": 1005.75	"F": 1}
{"v": 1	"t": 281393	"P": 1005.75	"F": 2}
{"v": 1	"t": 281413	"P": 1002.0	"F": 2}
{"v": 1	"t": 281434	"P": 1002.25	"F": 2}
{"v": 1	"t": 281454	"P": 1006.0	"F": 1}
{"v": 1	"t": 281474	"P": 1004.75	"F": 1}
{"v": 1	"t": 281495	"P": 1002.25	"F": 2}
{"v": 1	"t": 281515	"P": 1006.75	"F": 1}
{"v": 1	"t": 281535	"P": 1007.0	"F": 1}
{"v": 1	"t": 281556	"P": 1003.25	"F": 1	"C": 47.77	"D": 3273	"sn": 54091929832280	"file": "/data/device_log/data0000.out"}
{"v": 1	"t": 281576	"P": 1004.5	"F": 1}
{"v": 1	"t": 281596	"P": 1007.25	"F": 1}
{"v": 1	"t": 281617	"P": 1005.75	"F": 1}
{"v": 1	"t": 281637	"P": 1000.0	"F": 2}
{"v": 1	"t": 281658	"P": 1006.0	"F": 1}
{"v": 1	"t": 281678	"P": 1005.75	"F": 1}
{"v": 1	"t": 281698	"P": 1002.5	"F": 2}
{"v": 1	"t": 281719	"P": 1003.5	"F": 2}
{"v": 1	"t": 281739	"P": 1006.25	"F": 1}
{"v": 1	"t": 281759	"P": 1004.25	"F": 2}
{"v": 1	"t": 281780	"P": 1002.0	"F": 2}
{"v": 1	"t": 281800	"P": 1008.25	"F": 2}
{"v": 1	"t": 281820	"P": 1006.75	"F": 1}
{"v": 1	"t": 281841	"P": 1003.25	"F": 2}
{"v": 1	"t": 281861	"P": 1002.75	"F": 1}
{"v": 1	"t": 281881	"P": 1007.75	"F": 1}
{"v": 1	"t": 281902	"P": 1004.0	"F": 1}
{"v": 1	"t": 281922	"P": 1000.25	"F": 1}
{"v": 1	"t": 281942	"P": 1005.5	"F": 2}
{"v": 1	"t": 281963	"P": 1005.75	"F": 2}
{"v": 1	"t": 281983	"P": 1004.25	"F": 2}
{"v": 1	"t": 282004	"P": 1003.25	"F": 1}
{"v": 1	"t": 282024	"P": 1008.75	"F": 1}
{"v": 1	"t": 282044	"P": 1003.25	"F": 1}
{"v": 1	"t": 282065	"P": 1002.25	"F": 2}
{"v": 1	"t": 282085	"P": 1006.0	"F": 2}
{"v": 1	"t": 282105	"P": 1008.25	"F": 2}
{"v": 1	"t": 282126	"P": 1002.25	"F": 2}
{"v": 1	"t": 282146	"P": 1003.25	"F": 1}
{"v": 1	"t": 282166	"P": 1007.25	"F": 2}
{"v": 1	"t": 282187	"P": 1002.0	"F": 2}
{"v": 1	"t": 282207	"P": 1002.25	"F": 2}
{"v": 1	"t": 282228	"P": 1007.5	"F": 2}
{"v": 1	"t": 282248	"P": 1004.5	"F": 2}
{"v": 1	"t": 282268	"P": 1002.75	"F": 2}
{"v": 1	"t": 282289	"P": 1005.75	"F": 2}
{"v": 1	"t": 282309	"P": 1006.0	"F": 1}
{"v": 1	"t": 282330	"P": 1000.75	"F": 2}
{"v": 1	"t": 282350	"P": 1006.75	"F": 1}
{"v": 1	"t": 282370	"P": 1004.75	"F": 2}
{"v": 1	"t": 282391	"P": 1002.0	"F": 1}
{"v": 1	"t": 282411	"P": 1004.25	"F": 2}
{"v": 1	"t": 282431	"P": 1007.5	"F": 1}
{"v": 1	"t": 282452	"P": 1005.25	"F": 2}
{"v": 1	"t": 282472	"P": 1001.25	"F": 1}
{"v": 1	"t": 282492	"P": 1007.0	"F": 1}
{"v": 1	"t": 282513	"P": 1005.0	"F": 1}
{"v": 1	"t": 282533	"P": 1001.5	"F": 1}
{"v": 1	"t": 282554	"P": 1002.0	"F": 1}
{"v": 1	"t": 282574	"P": 1007.25	"F": 2	"C": 47.73	"D": 3273	"sn": 54091929832280	"file": "/data/device_log/data0000.out"}
{"v": 1	"t": 282594	"P": 1004.5	"F": 1}
{"v": 1	"t": 282615	"P": 1000.25	"F": 1}
{"v": 1	"t": 282635	"P": 1005.75	"F": 1}
{"v": 1	"t": 282655	"P": 1007.0	"F": 2}
{"v": 1	"t": 282676	"P": 1003.25	"F": 2}
{"v": 1	"t": 282696	"P": 1003.25	"F": 1}
{"v": 1	"t": 282716	"P": 1007.25	"F": 1}
{"v": 1	"t": 282737	"P": 1005.75	"F": 1}
{"v": 1	"t": 282757	"P": 1002.75	"F": 1}
{"v": 1	"t": 282777	"P": 1005.25	"F": 2}
{"v": 1	"t": 282798	"P": 1006.25	"F": 1}
{"v": 1	"t": 282818	"P": 1001.5	"F": 1}
{"v": 1	"t": 282839	"P": 1001.75	"F": 2}
{"v": 1	"t": 282859	"P": 1007.75	"F": 2}
{"v": 1	"t": 282879	"P": 1003.75	"F": 2}
{"v": 1	"t": 282900	"P": 1001.0	"F": 1}
{"v": 1	"t": 282920	"P": 1006.75	"F": 2}
{"v": 1	"t": 282940	"P": 1006.25	"F": 2}
{"v": 1	"t": 282961	"P": 1002.0	"F": 2}
{"v": 1	"t": 282981	"P": 1003.5	"F": 1}
{"v": 1	"t": 283001	"P": 1006.25	"F": 1}
{"v": 1	"t": 283022	"P": 1001.5	"F": 1}
{"v": 1	"t": 283042	"P": 1000.25	"F": 2}
{"v": 1	"t": 283063	"P": 1006.25	"F": 1}
{"v": 1	"t": 283083	"P": 1006.25	"F": 2}
{"v": 1	"t": 283103	"P": 1002.25	"F": 2}
{"v": 1	"t": 283124	"P": 1003.5	"F": 2}
{"v": 1	"t": 283144	"P": 1007.25	"F": 1}
{"v": 1	"t": 283164	"P": 1004.5	"F": 1}
{"v": 1	"t": 283185	"P": 1001.5	"F": 1}
{"v": 1	"t": 283205	"P": 1005.0	"F": 2}
{"v": 1	"t": 283225	"P": 1006.5	"F": 1}
{"v": 1	"t": 283246	"P": 1003.0	"F": 2}
{"v": 1	"t": 283266	"P": 1002.75	"F": 1}
{"v": 1	"t": 283286	"P": 1008.25	"F": 2}
{"v": 1	"t": 283307	"P": 1004.5	"F": 1}
{"v": 1	"t": 283327	"P": 1001.25	"F": 1}
{"v": 1	"t": 283347	"P": 1004.0	"F": 2}
{"v": 1	"t": 283368	"P": 1005.25	"F": 1}
{"v": 1	"t": 283388	"P": 1001.5	"F": 2}
{"v": 1	"t": 283409	"P": 1002.25	"F": 1}
{"v": 1	"t": 283429	"P": 1005.0	"F": 1}
{"v": 1	"t": 283449	"P": 1003.25	"F": 2}
{"v": 1	"t": 283470	"P": 1000.25	"F": 1}
{"v": 1	"t": 283490	"P": 1006.75	"F": 1}
{"v": 1	"t": 283510	"P": 1005.5	"F": 1}
{"v": 1	"t": 283531	"P": 1001.0	"F": 2}
{"v": 1	"t": 283551	"P": 1004.25	"F": 1}
{"v": 1	"t": 283571	"P": 1007.0	"F": 2}
{"v": 1	"t": 283592	"P": 1004.0	"F": 1	"C": 47.73	"D": 3273	"sn": 54091929832280	"file": "/data/device_log/data0000.out"}
{"v": 1	"t": 283612	"P": 1002.0	"F": 1}
{"v": 1	"t": 283633	"P": 1007.75	"F": 1}
{"v": 1	"t": 283653	"P": 1006.5	"F": 1}
{"v": 1	"t": 283673	"P": 1002.25	"F": 2}
{"v": 1	"t": 283694	"P": 1003.25	"F": 2}
{"v": 1	"t": 283714	"P": 1005.75	"F": 1}
{"v": 1	"t": 283734	"P": 1003.5	"F": 1}
{"v": 1	"t": 283755	"P": 1001.25	"F": 1}
{"v": 1	"t": 283775	"P": 1005.25	"F": 1}
{"v": 1	"t": 283795	"P": 1005.0	"F": 1}
{"v": 1	"t": 283816	"P": 1002.0	"F": 1}
{"v": 1	"t": 283836	"P": 1004.75	"F": 1}
{"v": 1	"t": 283856	"P": 1007.0	"F": 1}
{"v": 1	"t": 283877	"P": 1003.5	"F": 1}
{"v": 1	"t": 283897	"P": 1001.75	"F": 1}
{"v": 1	"t": 283918	"P": 1006.75	"F": 1}
{"v": 1	"t": 283938	"P": 1005.5	"F": 1}
{"v": 1	"t": 283958	"P": 1000.75	"F": 1}
{"v": 1	"t": 283979	"P": 1003.5	"F": 1}
{"v": 1	"t": 283999	"P": 1004.75	"F": 1}
{"v": 1	"t": 284019	"P": 1002.25	"F": 1}
{"v": 1	"t": 284040	"P": 1002.25	"F": 2}
{"v": 1	"t": 284060	"P": 1007.5	"F": 1}
{"v": 1	"t": 284080	"P": 1003.75	"F": 1}
{"v": 1	"t": 284101	"P": 999.0	"F": 2}
{"v": 1	"t": 284121	"P": 1004.75	"F": 1}
{"v": 1	"t": 284142	"P": 1006.5	"F": 1}
{"v": 1	"t": 284162	"P": 1002.25	"F": 2}
{"v": 1	"t": 284182	"P": 1002.25	"F": 2}
{"v": 1	"t": 284203	"P": 1006.25	"F": 1}
{"v": 1	"t": 284223	"P": 1004.5	"F": 1}
{"v": 1	"t": 284243	"P": 1001.25	"F": 1}
{"v": 1	"t": 284264	"P": 1004.5	"F": 2}
{"v": 1	"t": 284284	"P": 1006.75	"F": 1}
{"v": 1	"t": 284304	"P": 1003.25	"F": 1}
{"v": 1	"t": 284325	"P": 1002.5	"F": 1}
{"v": 1	"t": 284345	"P": 1007.25	"F": 1}
{"v": 1	"t": 284365	"P": 1005.5	"F": 1}
{"v": 1	"t": 284386	"P": 1001.5	"F": 1}
{"v": 1	"t": 284406	"P": 1002.5	"F": 1}
{"v": 1	"t": 284426	"P": 1006.0	"F": 2}
{"v": 1	"t": 284447	"P": 1003.25	"F": 1}
{"v": 1	"t": 284467	"P": 999.25	"F": 1}
{"v": 1	"t": 284488	"P": 1005.5	"F": 1}
{"v": 1	"t": 284508	"P": 1006.75	"F": 1}
{"v": 1	"t": 284528	"P": 1001.75	"F": 1}
{"v": 1	"t": 284549	"P": 1004.25	"F": 1}
{"v": 1	"t": 284569	"P": 1007.25	"F": 1}
{"v": 1	"t": 284589	"P": 1002.0	"F": 1}
{"v": 1	"t": 284610	"P": 1002.25	"F": 1	"C": 47.69	"D": 3273	"sn": 54091929832280	"file": "/data/device_log/data0000.out"}
{"v": 1	"t": 284630	"P": 1006.0	"F": 1}
{"v": 1	"t": 284651	"P": 1005.0	"F": 2}
{"v": 1	"t": 284671	"P": 1000.5	"F": 1}
{"v": 1	"t": 284691	"P": 1005.0	"F": 2}
{"v": 1	"t": 284712	"P": 1003.75	"F": 2}
{"v": 1	"t": 284732	"P": 1002.5	"F": 1}
{"v": 1	"t": 284752	"P": 1002.75	"F": 1}
{"v": 1	"t": 284773	"P": 1006.25	"F": 2}
{"v": 1	"t": 284793	"P": 1003.75	"F": 2}
{"v": 1	"t": 284813	"P": 1001.25	"F": 1}
{"v": 1	"t": 284834	"P": 1005.25	"F": 1}
{"v": 1	"t": 284854	"P": 1007.0	"F": 2}
{"v": 1	"t": 284874	"P": 1002.5	"F": 2}
{"v": 1	"t": 284895	"P": 1001.0	"F": 1}
{"v": 1	"t": 284915	"P": 1005.75	"F": 1}
{"v": 1	"t": 284935	"P": 1004.25	"F": 2}
{"v": 1	"t": 284956	"P": 1002.25	"F": 1}
{"v": 1	"t": 284976	"P": 1004.25	"F": 2}
{"v": 1	"t": 284997	"P": 1006.25	"F": 1}
{"v": 1	"t": 285017	"P": 1002.0	"F": 1}
{"v": 1	"t": 285037	"P": 1003.25	"F": 2}
{"v": 1	"t": 285058	"P": 1007.5	"F": 1}
{"v": 1	"t": 285078	"P": 1006.25	"F": 1}
{"v": 1	"t": 285098	"P": 1001.0	"F": 1}
{"v": 1	"t": 285119	"P": 1004.5	"F": 1}
{"v": 1	"t": 285139	"P": 1005.0	"F": 1}
{"v": 1	"t": 285159	"P": 1002.25	"F": 1}
{"v": 1	"t": 285180	"P": 1003.25	"F": 2}
{"v": 1	"t": 285200	"P": 1007.25	"F": 2}
{"v": 1	"t": 285221	"P": 1004.25	"F": 2}
{"v": 1	"t": 285241	"P": 1000.0	"F": 1}
{"v": 1	"t": 285261	"P": 1004.75	"F": 1}
{"v": 1	"t": 285282	"P": 1007.5	"F": 1}
{"v": 1	"t": 285302	"P": 1002.0	"F": 2}
{"v": 1	"t": 285322	"P": 1001.75	"F": 2}
{"v": 1	"t": 285343	"P": 1007.25	"F": 1}
{"v": 1	"t": 285363	"P": 1003.75	"F": 2}
{"v": 1	"t": 285383	"P": 1001.0	"F": 2}
{"v": 1	"t": 285404	"P": 1005.75	"F": 1}
{"v": 1	"t": 285424	"P": 1006.75	"F": 1}
{"v": 1	"t": 285444	"P": 1003.25	"F": 2}
{"v": 1	"t": 285465	"P": 1001.5	"F": 1}
{"v": 1	"t": 285485	"P": 1006.25	"F": 2}
{"v": 1	"t": 285506	"P": 1003.5	"F": 1}
{"v": 1	"t": 285526	"P": 1001.0	"F": 1}
{"v": 1	"t": 285546	"P": 1006.0	"F": 1}
{"v": 1	"t": 285567	"P": 1006.75	"F": 1}
{"v": 1	"t": 285587	"P": 1004.5	"F": 1}
{"v": 1	"t": 285607	"P": 1000.25	"F": 1}
{"v": 1	"t": 285628	"P": 1006.5	"F": 2	"C": 47.73	"D": 3273	"sn": 54091929832280	"file": "/data/device_log/data0000.out"}
{"v": 1	"t": 285648	"P": 1004.75	"F": 2}
{"v": 1	"t": 285668	"P": 1001.0	"F": 1}
{"v": 1	"t": 285689	"P": 1007.0	"F": 1}
{"v": 1	"t": 285709	"P": 1005.75	"F": 2}
{"v": 1	"t": 285730	"P": 1003.5	"F": 2}
{"v": 1	"t": 285750	"P": 1006.75	"F": 2}
{"v": 1	"t": 285770	"P": 1005.0	"F": 2}
{"v": 1	"t": 285791	"P": 1001.25	"F": 1}
{"v": 1	"t": 285811	"P": 1006.75	"F": 1}
{"v": 1	"t": 285832	"P": 1006.0	"F": 1}
{"v": 1	"t": 285852	"P": 1001.75	"F": 2}
{"v": 1	"t": 285872	"P": 1004.0	"F": 2}
{"v": 1	"t": 285893	"P": 1007.25	"F": 2}
{"v": 1	"t": 285913	"P": 1004.25	"F": 2}
{"v": 1	"t": 285933	"P": 1001.25	"F": 2}
{"v": 1	"t": 285954	"P": 1006.25	"F": 2}
{"v": 1	"t": 285974	"P": 1005.5	"F": 2}
{"v": 1	"t": 285995	"P": 1001.25	"F": 1}
{"v": 1	"t": 286015	"P": 1004.0	"F": 2}
{"v": 1	"t": 286035	"P": 1006.25	"F": 1}
{"v": 1	"t": 286056	"P": 1002.75	"F": 2}
{"v": 1	"t": 286076	"P": 1000.5	"F": 2}
{"v": 1	"t": 286096	"P": 1007.0	"F": 1}
{"v": 1	"t": 286117	"P": 1004.25	"F": 1}
{"v": 1	"t": 286137	"P": 1000.0	"F": 2}
{"v": 1	"t": 286157	"P": 1003.0	"F": 2}
{"v": 1	"t": 286178	"P": 1006.75	"F": 1}
{"v": 1	"t": 286198	"P": 1004.25	"F": 2}
{"v": 1	"t": 286218	"P": 1000.0	"F": 2}
{"v": 1	"t": 286239	"P": 1007.0	"F": 2}
{"v": 1	"t": 286259	"P": 1005.75	"F": 2}
{"v": 1	"t": 286279	"P": 1001.75	"F": 2}
{"v": 1	"t": 286300	"P": 1002.5	"F": 1}
{"v": 1	"t": 286320	"P": 1006.25	"F": 2}
{"v": 1	"t": 286341	"P": 1004.0	"F": 1}
{"v": 1	"t": 286361	"P": 1002.25	"F": 1}
{"v": 1	"t": 286381	"P": 1008.5	"F": 1}
{"v": 1	"t": 286402	"P": 1004.5	"F": 1}
{"v": 1	"t": 286422	"P": 1001.25	"F": 2}
{"v": 1	"t": 286442	"P": 1005.25	"F": 2}
{"v": 1	"t": 286463	"P": 1006.0	"F": 2}
{"v": 1	"t": 286483	"P": 1002.75	"F": 1}
{"v": 1	"t": 286503	"P": 1002.25	"F": 2}
{"v": 1	"t": 286524	"P": 1004.75	"F": 1}
{"v": 1	"t": 286544	"P": 1005.0	"F": 1}
{"v": 1	"t": 286565	"P": 1001.0	"F": 1}
{"v": 1	"t": 286585	"P": 1005.0	"F": 1}
{"v": 1	"t": 286605	"P": 1006.0	"F": 2}
{"v": 1	"t": 286626	"P": 1001.75	"F": 2}
{"v": 1	"t": 286646	"P": 1002.5	"F": 1	"C": 47.69	"D": 3273	"sn": 54091929832280	"file": "/data/device_log/data0000.out"}
{"v": 1	"t": 286666	"P": 1006.75	"F": 2}
{"v": 1	"t": 286687	"P": 1004.5	"F": 1}
{"v": 1	"t": 286707	"P": 1001.5	"F": 2}
{"v": 1	"t": 286727	"P": 1002.75	"F": 2}
{"v": 1	"t": 286748	"P": 1007.0	"F": 2}
{"v": 1	"t": 286768	"P": 1004.0	"F": 2}
{"v": 1	"t": 286788	"P": 1002.0	"F": 2}
{"v": 1	"t": 286809	"P": 1006.5	"F": 1}
{"v": 1	"t": 286829	"P": 1005.25	"F": 1}
{"v": 1	"t": 286850	"P": 1002.5	"F": 2}
{"v": 1	"t": 286870	"P": 1004.0	"F": 1}
{"v": 1	"t": 286890	"P": 1007.25	"F": 1}
{"v": 1	"t": 286911	"P": 1002.0	"F": 1}
{"v": 1	"t": 286931	"P": 1001.5	"F": 1}
{"v": 1	"t": 286951	"P": 1008.0	"F": 1}
{"v": 1	"t": 286972	"P": 1004.0	"F": 2}
{"v": 1	"t": 286992	"P": 1000.5	"F": 1}
{"v": 1	"t": 287012	"P": 1005.75	"F": 1}
{"v": 1	"t": 287033	"P": 1006.75	"F": 2}
{"v": 1	"t": 287053	"P": 1002.25	"F": 2}
{"v": 1	"t": 287074	"P": 1000.75	"F": 2}
{"v": 1	"t": 287094	"P": 1007.75	"F": 1}
{"v": 1	"t": 287114	"P": 1005.5	"F": 2}
{"v": 1	"t": 287135	"P": 999.75	"F": 2}
{"v": 1	"t": 287155	"P": 1004.25	"F": 1}
{"v": 1	"t": 287175	"P": 1004.75	"F": 1}
{"v": 1	"t": 287196	"P": 1002.5	"F": 2}
{"v": 1	"t": 287216	"P": 1002.25	"F": 2}
{"v": 1	"t": 287236	"P": 1007.25	"F": 2}
{"v": 1	"t": 287257	"P": 1005.25	"F": 2}
{"v": 1	"t": 287277	"P": 1002.25	"F": 1}
{"v": 1	"t": 287297	"P": 1005.0	"F": 2}
{"v": 1	"t": 287318	"P": 1006.0	"F": 1}
{"v": 1	"t": 287338	"P": 1001.75	"F": 1}
{"v": 1	"t": 287358	"P": 1000.25	"F": 1}
{"v": 1	"t": 287379	"P": 1005.5	"F": 2}
{"v": 1	"t": 287399	"P": 1004.5	"F": 2}
{"v": 1	"t": 287420	"P": 1001.25	"F": 1}
{"v": 1	"t": 287440	"P": 1005.75	"F": 1}
{"v": 1	"t": 287460	"P": 1007.25	"F": 1}
{"v": 1	"t": 287481	"P": 1001.75	"F": 1}
{"v": 1	"t": 287501	"P": 1002.0	"F": 2}
{"v": 1	"t": 287521	"P": 1007.75	"F": 2}
{"v": 1	"t": 287542	"P": 1003.5	"F": 2}
{"v": 1	"t": 287562	"P": 1002.0	"F": 1}
{"v": 1	"t": 287583	"P": 1006.75	"F": 1}
{"v": 1	"t": 287603	"P": 1005.25	"F": 2}
{"v": 1	"t": 287623	"P": 1001.75	"F": 1}
{"v": 1	"t": 287644	"P": 1002.0	"F": 1}
{"v": 1	"t": 287664	"P": 1009.5	"F": 2	"C": 47.69	"D": 3273	"sn": 54091929832280	"file": "/data/device_log/data0000.out"}
{"v": 1	"t": 287684	"P": 1002.75	"F": 2}
{"v": 1	"t": 287705	"P": 1002.5	"F": 2}
{"v": 1	"t": 287725	"P": 1006.25	"F": 1}
{"v": 1	"t": 287745	"P": 1007.5	"F": 1}
{"v": 1	"t": 287766	"P": 1001.5	"F": 2}
{"v": 1	"t": 287786	"P": 1003.5	"F": 1}
{"v": 1	"t": 287806	"P": 1008.0	"F": 1}
{"v": 1	"t": 287827	"P": 1003.25	"F": 1}
{"v": 1	"t": 287847	"P": 1002.0	"F": 2}
{"v": 1	"t": 287868	"P": 1007.5	"F": 1}
{"v": 1	"t": 287888	"P": 1004.5	"F": 1}
{"v": 1	"t": 287908	"P": 1000.5	"F": 1}
{"v": 1	"t": 287929	"P": 1004.5	"F": 2}
{"v": 1	"t": 287949	"P": 1006.25	"F": 2}
{"v": 1	"t": 287969	"P": 1003.5	"F": 1}
{"v": 1	"t": 287990	"P": 1001.75	"F": 1}
{"v": 1	"t": 288010	"P": 1006.0	"F": 2}
{"v": 1	"t": 288031	"P": 1005.0	"F": 2}
{"v": 1	"t": 288051	"P": 999.5	"F": 1}
{"v": 1	"t": 288071	"P": 1006.0	"F": 2}
{"v": 1	"t": 288092	"P": 1004.5	"F": 1}
{"v": 1	"t": 288112	"P": 1000.75	"F": 1}
{"v": 1	"t": 288132	"P": 1001.25	"F": 1}
{"v": 1	"t": 288153	"P": 1008.0	"F": 1}
{"v": 1	"t": 288173	"P": 1002.75	"F": 2}
{"v": 1	"t": 288193	"P": 1000.5	"F": 1}
{"v": 1	"t": 288214	"P": 1008.25	"F": 1}
{"v": 1	"t": 288234	"P": 1005.0	"F": 1}
{"v": 1	"t": 288255	"P": 1001.0	"F": 2}
{"v": 1	"t": 288275	"P": 1003.5	"F": 1}
{"v": 1	"t": 288295	"P": 1005.75	"F": 2}
{"v": 1	"t": 288316	"P": 1002.75	"F": 2}
{"v": 1	"t": 288336	"P": 1001.5	"F": 2}
{"v": 1	"t": 288356	"P": 1008.25	"F": 2}
{"v": 1	"t": 288377	"P": 1006.25	"F": 2}
{"v": 1	"t": 288397	"P": 1002.5	"F": 1}
{"v": 1	"t": 288417	"P": 1002.5	"F": 1}
{"v": 1	"t": 288438	"P": 1007.75	"F": 2}
{"v": 1	"t": 288458	"P": 1003.5	"F": 2}
{"v": 1	"t": 288478	"P": 1002.25	"F": 1}
{"v": 1	"t": 288499	"P": 1007.25	"F": 2}
{"v": 1	"t": 288519	"P": 1005.0	"F": 2}
{"v": 1	"t": 288540	"P": 1002.0	"F": 2}
{"v": 1	"t": 288560	"P": 1002.0	"F": 2}
{"v": 1	"t": 288580	"P": 1006.5	"F": 1}
{"v": 1	"t": 288601	"P": 1001.0	"F": 2}
{"v": 1	"t": 288621	"P": 1002.25	"F": 1}
{"v": 1	"t": 288641	"P": 1006.5	"F": 2}
{"v": 1	"t": 288662	"P": 1003.0	"F": 1}
{"v": 1	"t": 288682	"P": 1001.25	"F": 1	"C": 47.69	"D": 3273	"sn": 54091929832280	"file": "/data/device_log/data0000.out"}
{"v": 1	"t": 288703	"P": 1005.75	"F": 1}
{"v": 1	"t": 288723	"P": 1005.75	"F": 1}
{"v": 1	"t": 288743	"P": 1002.25	"F": 2}
{"v": 1	"t": 288764	"P": 1003.75	"F": 2}
{"v": 1	"t": 288784	"P": 1007.25	"F": 1}
{"v": 1	"t": 288804	"P": 1001.25	"F": 1}
{"v": 1	"t": 288825	"P": 1000.5	"F": 2}
{"v": 1	"t": 288845	"P": 1007.5	"F": 1}
{"v": 1	"t": 288865	"P": 1006.0	"F": 1}
{"v": 1	"t": 288886	"P": 1001.5	"F": 2}
{"v": 1	"t": 288906	"P": 1004.75	"F": 2}
{"v": 1	"t": 288926	"P": 1006.75	"F": 2}
{"v": 1	"t": 288947	"P": 1003.0	"F": 1}
{"v": 1	"t": 288967	"P": 999.75	"F": 2}
{"v": 1	"t": 288988	"P": 1007.5	"F": 2}
{"v": 1	"t": 289008	"P": 1005.75	"F": 1}
{"v": 1	"t": 289028	"P": 1000.25	"F": 2}
{"v": 1	"t": 289049	"P": 1003.25	"F": 1}
{"v": 1	"t": 289069	"P": 1007.5	"F": 1}
{"v": 1	"t": 289089	"P": 1004.0	"F": 1}
{"v": 1	"t": 289110	"P": 1002.0	"F": 1}
{"v": 1	"t": 289130	"P": 1006.75	"F": 1}
{"v": 1	"t": 289150	"P": 1006.25	"F": 1}
{"v": 1	"t": 289171	"P": 1001.25	"F": 2}
{"v": 1	"t": 289191	"P": 1005.5	"F": 1}
{"v": 1	"t": 289212	"P": 1004.0	"F": 2}
{"v": 1	"t": 289232	"P": 1001.25	"F": 2}
{"v": 1	"t": 289253	"P": 1005.75	"F": 2}
{"v": 1	"t": 289273	"P": 1004.0	"F": 2}
{"v": 1	"t": 289293	"P": 1002.0	"F": 2}
{"v": 1	"t": 289314	"P": 1004.5	"F": 1}
{"v": 1	"t": 289334	"P": 1004.75	"F": 1}
{"v": 1	"t": 289354	"P": 1002.5	"F": 1}
{"v": 1	"t": 289375	"P": 1001.25	"F": 1}
{"v": 1	"t": 289395	"P": 1007.0	"F": 1}
{"v": 1	"t": 289415	"P": 1003.0	"F": 1}
{"v": 1	"t": 289436	"P": 1003.5	"F": 2}
{"v": 1	"t": 289456	"P": 1004.25	"F": 1}
{"v": 1	"t": 289477	"P": 1006.0	"F": 1}
{"v": 1	"t": 289497	"P": 1003.5	"F": 2}
{"v": 1	"t": 289517	"P": 1001.75	"F": 1}
{"v": 1	"t": 289538	"P": 1007.75	"F": 2}
{"v": 1	"t": 289558	"P": 1003.75	"F": 1}
{"v": 1	"t": 289578	"P": 1002.25	"F": 1}
{"v": 1	"t": 289599	"P": 1006.0	"F": 2}
{"v": 1	"t": 289619	"P": 1008.0	"F": 2}
{"v": 1	"t": 289639	"P": 1003.5	"F": 2}
{"v": 1	"t": 289660	"P": 999.0	"F": 1}
{"v": 1	"t": 289680	"P": 1005.5	"F": 2}
{"v": 1	"t": 289700	"P": 1004.25	"F": 2	"C": 47.665	"D": 3273	"sn": 54091929832280	"file": "/data/device_log/data0000.out"}
{"v": 1	"t": 289721	"P": 1001.5	"F": 1}
{"v": 1	"t": 289741	"P": 1005.25	"F": 2}
{"v": 1	"t": 289762	"P": 1006.0	"F": 1}
{"v": 1	"t": 289782	"P": 1002.5	"F": 2}
{"v": 1	"t": 289802	"P": 1003.0	"F": 1}
{"v": 1	"t": 289823	"P": 1007.5	"F": 2}
{"v": 1	"t": 289843	"P": 1002.0	"F": 2}
{"v": 1	"t": 289864	"P": 1001.25	"F": 2}
{"v": 1	"t": 289884	"P": 1008.25	"F": 1}
{"v": 1	"t": 289904	"P": 1002.75	"F": 1}
{"v": 1	"t": 289925	"P": 1000.75	"F": 1}
{"v": 1	"t": 289945	"P": 1005.25	"F": 1}
{"v": 1	"t": 289965	"P": 1006.25	"F": 1}
{"v": 1	"t": 289986	"P": 1002.5	"F": 2}
{"v": 1	"t": 290006	"P": 1002.5	"F": 2}
{"v": 1	"t": 290026	"P": 1006.75	"F": 2}
{"v": 1	"t": 290047	"P": 1002.5	"F": 2}
{"v": 1	"t": 290067	"P": 1000.25	"F": 2}
{"v": 1	"t": 290087	"P": 1005.75	"F": 2}
{"v": 1	"t": 290108	"P": 1006.25	"F": 1}
{"v": 1	"t": 290128	"P": 1001.75	"F": 2}
{"v": 1	"t": 290149	"P": 1002.5	"F": 1}
{"v": 1	"t": 290169	"P": 1008.25	"F": 2}
{"v": 1	"t": 290189	"P": 1004.25	"F": 1}
{"v": 1	"t": 290210	"P": 1000.25	"F": 1}
{"v": 1	"t": 290230	"P": 1004.75	"F": 2}
{"v": 1	"t": 290250	"P": 1005.0	"F": 2}
{"v": 1	"t": 290271	"P": 1002.25	"F": 1}
{"v": 1	"t": 290291	"P": 1003.5	"F": 1}
{"v": 1	"t": 290311	"P": 1007.75	"F": 2}
{"v": 1	"t": 290332	"P": 1003.25	"F": 1}
{"v": 1	"t": 290352	"P": 1002.25	"F": 2}
{"v": 1	"t": 290373	"P": 1007.25	"F": 1}
{"v": 1	"t": 290393	"P": 1005.5	"F": 2}
{"v": 1	"t": 290413	"P": 1000.75	"F": 2}
{"v": 1	"t": 290434	"P": 1003.75	"F": 1}
{"v": 1	"t": 290454	"P": 1006.75	"F": 1}
{"v": 1	"t": 290474	"P": 1002.0	"F": 2}
{"v": 1	"t": 290495	"P": 1003.0	"F": 1}
{"v": 1	"t": 290515	"P": 1007.5	"F": 2}
{"v": 1	"t": 290535	"P": 1005.25	"F": 2}
{"v": 1	"t": 290556	"P": 1002.0	"F": 2}
{"v": 1	"t": 290576	"P": 1003.5	"F": 2}
{"v": 1	"t": 290596	"P": 1006.5	"F": 1}
{"v": 1	"t": 290617	"P": 1002.5	"F": 2}
{"v": 1	"t": 290637	"P": 1000.0	"F": 2}
{"v": 1	"t": 290658	"P": 1005.75	"F": 2}
{"v": 1	"t": 290678	"P": 1003.75	"F": 2}
{"v": 1	"t": 290698	"P": 1000.5	"F": 1}
{"v": 1	"t": 290719	"P": 1004.0	"F": 1	"C": 47.67	"D": 3273	"sn": 54091929832280	"file": "/data/device_log/data0000.out"}
{"v": 1	"t": 290739	"P": 1008.5	"F": 2}
{"v": 1	"t": 290759	"P": 1004.25	"F": 1}
{"v": 1	"t": 290780	"P": 1001.5	"F": 1}
{"v": 1	"t": 290800	"P": 1006.5	"F": 1}
{"v": 1	"t": 290820	"P": 1004.25	"F": 2}
{"v": 1	"t": 290841	"P": 1001.75	"F": 1}
{"v": 1	"t": 290861	"P": 1005.25	"F": 1}
{"v": 1	"t": 290882	"P": 1007.0	"F": 2}
{"v": 1	"t": 290902	"P": 1002.0	"F": 1}
{"v": 1	"t": 290922	"P": 1000.75	"F": 1}
{"v": 1	"t": 290943	"P": 1007.25	"F": 1}
{"v": 1	"t": 290963	"P": 1003.75	"F": 1}
{"v": 1	"t": 290983	"P": 1002.5	"F": 1}
{"v": 1	"t": 291004	"P": 1005.5	"F": 1}
{"v": 1	"t": 291024	"P": 1006.75	"F": 2}
{"v": 1	"t": 291044	"P": 999.5	"F": 1}
{"v": 1	"t": 291065	"P": 1006.25	"F": 1}
{"v": 1	"t": 291085	"P": 1006.25	"F": 1}
{"v": 1	"t": 291106	"P": 1002.0	"F": 1}
{"v": 1	"t": 291126	"P": 1000.5	"F": 1}
{"v": 1	"t": 291146	"P": 1008.25	"F": 2}
{"v": 1	"t": 291167	"P": 1004.25	"F": 2}
{"v": 1	"t": 291187	"P": 1002.25	"F": 2}
{"v": 1	"t": 291207	"P": 1005.5	"F": 1}
{"v": 1	"t": 291228	"P": 1005.25	"F": 2}
{"v": 1	"t": 291248	"P": 1003.25	"F": 1}
{"v": 1	"t": 291268	"P": 1001.0	"F": 1}
{"v": 1	"t": 291289	"P": 1008.0	"F": 2}
{"v": 1	"t": 291309	"P": 1005.0	"F": 2}
{"v": 1	"t": 291330	"P": 1003.0	"F": 1}
{"v": 1	"t": 291350	"P": 1005.0	"F": 1}
{"v": 1	"t": 291370	"P": 1007.5	"F": 1}
{"v": 1	"t": 291391	"P": 1003.0	"F": 2}
{"v": 1	"t": 291411	"P": 1002.75	"F": 1}
{"v": 1	"t": 291431	"P": 1007.25	"F": 1}
{"v": 1	"t": 291452	"P": 1005.0	"F": 1}
{"v": 1	"t": 291472	"P": 1000.5	"F": 1}
{"v": 1	"t": 291492	"P": 1003.75	"F": 1}
{"v": 1	"t": 291513	"P": 1008.0	"F": 2}
{"v": 1	"t": 291533	"P": 1002.0	"F": 2}
{"v": 1	"t": 291554	"P": 1002.5	"F": 2}
{"v": 1	"t": 291574	"P": 1005.0	"F": 1}
{"v": 1	"t": 291594	"P": 1004.0	"F": 2}
{"v": 1	"t": 291615	"P": 1002.75	"F": 1}
{"v": 1	"t": 291635	"P": 1006.25	"F": 2}
{"v": 1	"t": 291655	"P": 1006.25	"F": 1}
{"v": 1	"t": 291676	"P": 1003.0	"F": 1}
{"v": 1	"t": 291696	"P": 1004.75	"F": 2}
{"v": 1	"t": 291716	"P": 1006.5	"F": 2}
{"v": 1	"t": 291737	"P": 1005.75	"F": 1	"C": 47.635	"D": 3273	"sn": 54091929832280	"file": "/data/device_log/data0000.out"}
{"v": 1	"t": 291757	"P": 1001.25	"F": 1}
{"v": 1	"t": 291778	"P": 1008.25	"F": 2}
{"v": 1	"t": 291798	"P": 1005.5	"F": 1}
{"v": 1	"t": 291818	"P": 1002.75	"F": 1}
{"v": 1	"t": 291839	"P": 1004.5	"F": 1}
{"v": 1	"t": 291859	"P": 1007.0	"F": 1}
{"v": 1	"t": 291879	"P": 1004.5	"F": 1}
{"v": 1	"t": 291900	"P": 1000.25	"F": 1}
{"v": 1	"t": 291920	"P": 1006.75	"F": 2}
{"v": 1	"t": 291940	"P": 1006.0	"F": 2}
{"v": 1	"t": 291961	"P": 1002.25	"F": 1}
{"v": 1	"t": 291981	"P": 1003.75	"F": 1}
{"v": 1	"t": 292001	"P": 1006.75	"F": 1}
{"v": 1	"t": 292022	"P": 1004.25	"F": 1}
{"v": 1	"t": 292042	"P": 1001.25	"F": 1}
{"v": 1	"t": 292063	"P": 1007.75	"F": 2}
{"v": 1	"t": 292083	"P": 1005.0	"F": 1}
{"v": 1	"t": 292103	"P": 1003.5	"F": 1}
{"v": 1	"t": 292124	"P": 1006.0	"F": 1}
{"v": 1	"t": 292144	"P": 1005.5	"F": 1}
{"v": 1	"t": 292164	"P": 1003.0	"F": 1}
{"v": 1	"t": 292185	"P": 1003.25	"F": 1}
{"v": 1	"t": 292205	"P": 1007.0	"F": 1}
{"v": 1	"t": 292226	"P": 1004.25	"F": 2}
{"v": 1	"t": 292246	"P": 1000.25	"F": 1}
{"v": 1	"t": 292266	"P": 1006.0	"F": 1}
{"v": 1	"t": 292287	"P": 1006.5	"F": 1}
{"v": 1	"t": 292307	"P": 1002.75	"F": 2}
{"v": 1	"t": 292327	"P": 1001.75	"F": 2}
{"v": 1	"t": 292348	"P": 1007.75	"F": 1}
{"v": 1	"t": 292368	"P": 1004.5	"F": 1}
{"v": 1	"t": 292388	"P": 1002.25	"F": 2}
{"v": 1	"t": 292409	"P": 1006.75	"F": 1}
{"v": 1	"t": 292429	"P": 1007.5	"F": 1}
{"v": 1	"t": 292449	"P": 1001.25	"F": 1}
{"v": 1	"t": 292470	"P": 1001.75	"F": 1}
{"v": 1	"t": 292490	"P": 1006.75	"F": 1}
{"v": 1	"t": 292511	"P": 1006.5	"F": 1}
{"v": 1	"t": 292531	"P": 1000.0	"F": 1}
{"v": 1	"t": 292551	"P": 1005.75	"F": 1}
{"v": 1	"t": 292572	"P": 1007.5	"F": 2}
{"v": 1	"t": 292592	"P": 1003.75	"F": 1}
{"v": 1	"t": 292612	"P": 1003.0	"F": 2}
{"v": 1	"t": 292633	"P": 1007.0	"F": 2}
{"v": 1	"t": 292653	"P": 1003.5	"F": 1}
{"v": 1	"t": 292673	"P": 1002.5	"F": 1}
{"v": 1	"t": 292694	"P": 1007.5	"F": 1}
{"v": 1	"t": 292714	"P": 1004.25	"F": 1}
{"v": 1	"t": 292735	"P": 1002.5	"F": 2}
{"v": 1	"t": 292755	"P": 1005.75	"F": 1	"C": 47.645	"D": 3273	"sn": 54091929832280	"file": "/data/device_log/data0000.out"}
{"v": 1	"t": 292776	"P": 1004.5	"F": 1}
{"v": 1	"t": 292796	"P": 1000.75	"F": 1}
{"v": 1	"t": 292816	"P": 1007.75	"F": 2}
{"v": 1	"t": 292837	"P": 1006.5	"F": 1}
{"v": 1	"t": 292857	"P": 1002.5	"F": 1}
{"v": 1	"t": 292877	"P": 1003.75	"F": 1}
{"v": 1	"t": 292898	"P": 1006.0	"F": 2}
{"v": 1	"t": 292918	"P": 1002.5	"F": 1}
{"v": 1	"t": 292939	"P": 1001.75	"F": 1}
{"v": 1	"t": 292959	"P": 1007.25	"F": 1}
{"v": 1	"t": 292979	"P": 1004.5	"F": 1}
{"v": 1	"t": 293000	"P": 1001.75	"F": 1}
{"v": 1	"t": 293020	"P": 1006.25	"F": 1}
{"v": 1	"t": 293040	"P": 1005.5	"F": 1}
{"v": 1	"t": 293061	"P": 1004.5	"F": 1}
{"v": 1	"t": 293081	"P": 1002.25	"F": 1}
{"v": 1	"t": 293101	"P": 1006.75	"F": 1}
{"v": 1	"t": 293122	"P": 1005.0	"F": 2}
{"v": 1	"t": 293142	"P": 1002.0	"F": 1}
{"v": 1	"t": 293162	"P": 1006.0	"F": 1}
{"v": 1	"t": 293183	"P": 1006.5	"F": 1}
{"v": 1	"t": 293203	"P": 1004.0	"F": 2}
{"v": 1	"t": 293224	"P": 1002.0	"F": 1}
{"v": 1	"t": 293244	"P": 1007.0	"F": 1}
{"v": 1	"t": 293264	"P": 1003.75	"F": 1}
{"v": 1	"t": 293285	"P": 1002.25	"F": 1}
{"v": 1	"t": 293305	"P": 1005.5	"F": 2}
{"v": 1	"t": 293325	"P": 1007.75	"F": 1}
{"v": 1	"t": 293346	"P": 1002.0	"F": 1}
{"v": 1	"t": 293366	"P": 1003.75	"F": 1}
{"v": 1	"t": 293386	"P": 1007.25	"F": 1}
{"v": 1	"t": 293407	"P": 1005.25	"F": 1}
{"v": 1	"t": 293427	"P": 1001.5	"F": 1}
{"v": 1	"t": 293448	"P": 1006.5	"F": 1}
{"v": 1	"t": 293468	"P": 1005.5	"F": 1}
{"v": 1	"t": 293488	"P": 1003.0	"F": 1}
{"v": 1	"t": 293509	"P": 1003.75	"F": 2}
{"v": 1	"t": 293529	"P": 1005.75	"F": 1}
{"v": 1	"t": 293549	"P": 1003.5	"F": 1}
{"v": 1	"t": 293570	"P": 1001.5	"F": 1}
{"v": 1	"t": 293590	"P": 1007.75	"F": 1}
{"v": 1	"t": 293610	"P": 1005.5	"F": 1}
{"v": 1	"t": 293631	"P": 1002.25	"F": 1}
{"v": 1	"t": 293651	"P": 1002.25	"F": 1}
{"v": 1	"t": 293671	"P": 1007.5	"F": 1}
{"v": 1	"t": 293692	"P": 1003.75	"F": 1}
{"v": 1	"t": 293712	"P": 1002.5	"F": 1}
{"v": 1	"t": 293733	"P": 1006.5	"F": 1}
{"v": 1	"t": 293753	"P": 1006.75	"F": 1}
{"v": 1	"t": 293773	"P": 1001.5	"F": 1	"C": 47.655	"D": 3273	"sn": 54091929832280	"file": "/data/device_log/data0000.out"}
{"v": 1	"t": 293794	"P": 1004.75	"F": 1}
{"v": 1	"t": 293814	"P": 1007.25	"F": 1}
{"v": 1	"t": 293834	"P": 1003.25	"F": 1}
{"v": 1	"t": 293855	"P": 1001.0	"F": 1}
{"v": 1	"t": 293875	"P": 1006.25	"F": 2}
{"v": 1	"t": 293896	"P": 1004.75	"F": 1}
{"v": 1	"t": 293916	"P": 1001.25	"F": 2}
{"v": 1	"t": 293936	"P": 1006.75	"F": 1}
{"v": 1	"t": 293957	"P": 1005.0	"F": 1}
{"v": 1	"t": 293977	"P": 1001.5	"F": 1}
{"v": 1	"t": 293997	"P": 1003.25	"F": 1}
{"v": 1	"t": 294018	"P": 1008.0	"F": 1}
{"v": 1	"t": 294038	"P": 1004.75	"F": 1}
{"v": 1	"t": 294058	"P": 1001.0	"F": 2}
{"v": 1	"t": 294079	"P": 1004.5	"F": 1}
{"v": 1	"t": 294099	"P": 1005.5	"F": 1}
{"v": 1	"t": 294119	"P": 1001.0	"F": 1}
{"v": 1	"t": 294140	"P": 1001.75	"F": 1}
{"v": 1	"t": 294160	"P": 1008.75	"F": 2}
{"v": 1	"t": 294181	"P": 1004.5	"F": 1}
{"v": 1	"t": 294201	"P": 1001.25	"F": 2}
{"v": 1	"t": 294221	"P": 1006.25	"F": 2}
{"v": 1	"t": 294242	"P": 1008.75	"F": 1}
{"v": 1	"t": 294262	"P": 1003.25	"F": 1}
{"v": 1	"t": 294282	"P": 1002.0	"F": 1}
{"v": 1	"t": 294303	"P": 1007.0	"F": 1}
{"v": 1	"t": 294323	"P": 1003.5	"F": 2}
{"v": 1	"t": 294343	"P": 1002.5	"F": 1}
{"v": 1	"t": 294364	"P": 1008.25	"F": 1}
{"v": 1	"t": 294384	"P": 1007.25	"F": 1}
{"v": 1	"t": 294404	"P": 1001.5	"F": 1}
{"v": 1	"t": 294425	"P": 1004.5	"F": 1}
{"v": 1	"t": 294445	"P": 1005.5	"F": 2}
{"v": 1	"t": 294466	"P": 1002.75	"F": 2}
{"v": 1	"t": 294486	"P": 1002.0	"F": 1}
{"v": 1	"t": 294506	"P": 1006.75	"F": 1}
{"v": 1	"t": 294527	"P": 1004.5	"F": 1}
{"v": 1	"t": 294547	"P": 1002.25	"F": 1}
{"v": 1	"t": 294567	"P": 1006.25	"F": 2}
{"v": 1	"t": 294588	"P": 1007.5	"F": 1}
{"v": 1	"t": 294608	"P": 1003.5	"F": 1}
{"v": 1	"t": 294628	"P": 1001.75	"F": 1}
{"v": 1	"t": 294649	"P": 1007.25	"F": 1}
{"v": 1	"t": 294669	"P": 1005.75	"F": 2}
{"v": 1	"t": 294690	"P": 1001.75	"F": 2}
{"v": 1	"t": 294710	"P": 1003.0	"F": 2}
{"v": 1	"t": 294730	"P": 1006.0	"F": 1}
{"v": 1	"t": 294751	"P": 1004.0	"F": 1}
{"v": 1	"t": 294771	"P": 1001.5	"F": 1}
{"v": 1	"t": 294791	"P": 1007.75	"F": 1	"C": 47.63	"D": 3273	"sn": 54091929832280	"file": "/data/device_log/data0000.out"}
{"v": 1	"t": 294812	"P": 1006.75	"F": 1}
{"v": 1	"t": 294832	"P": 1000.5	"F": 1}
{"v": 1	"t": 294852	"P": 1001.75	"F": 1}
{"v": 1	"t": 294873	"P": 1007.5	"F": 1}
{"v": 1	"t": 294893	"P": 1004.75	"F": 2}
{"v": 1	"t": 294913	"P": 1000.75	"F": 2}
{"v": 1	"t": 294934	"P": 1006.25	"F": 1}
{"v": 1	"t": 294954	"P": 1006.75	"F": 1}
{"v": 1	"t": 294974	"P": 1003.0	"F": 1}
{"v": 1	"t": 294995	"P": 1004.0	"F": 1}
{"v": 1	"t": 295015	"P": 1007.25	"F": 2}
{"v": 1	"t": 295036	"P": 1004.5	"F": 1}
{"v": 1	"t": 295056	"P": 1001.5	"F": 1}
{"v": 1	"t": 295076	"P": 1005.75	"F": 1}
{"v": 1	"t": 295097	"P": 1003.75	"F": 1}
{"v": 1	"t": 295117	"P": 1001.75	"F": 1}
{"v": 1	"t": 295137	"P": 1006.5	"F": 1}
{"v": 1	"t": 295158	"P": 1007.75	"F": 1}
{"v": 1	"t": 295178	"P": 1003.75	"F": 1}
{"v": 1	"t": 295198	"P": 1003.75	"F": 1}
{"v": 1	"t": 295219	"P": 1007.5	"F": 1}
{"v": 1	"t": 295239	"P": 1006.5	"F": 1}
{"v": 1	"t": 295260	"P": 1001.75	"F": 2}
{"v": 1	"t": 295280	"P": 1004.0	"F": 1}
{"v": 1	"t": 295300	"P": 1006.25	"F": 1}
{"v": 1	"t": 295321	"P": 1003.0	"F": 1}
{"v": 1	"t": 295341	"P": 1002.0	"F": 2}
{"v": 1	"t": 295361	"P": 1007.25	"F": 2}
{"v": 1	"t": 295382	"P": 1006.5	"F": 2}
{"v": 1	"t": 295402	"P": 1002.5	"F": 2}
{"v": 1	"t": 295422	"P": 1004.5	"F": 1}
{"v": 1	"t": 295443	"P": 1006.25	"F": 2}
{"v": 1	"t": 295463	"P": 1003.0	"F": 1}
{"v": 1	"t": 295483	"P": 1004.0	"F": 2}
{"v": 1	"t": 295504	"P": 1007.5	"F": 1}
{"v": 1	"t": 295524	"P": 1007.25	"F": 1}
{"v": 1	"t": 295545	"P": 1001.25	"F": 2}
{"v": 1	"t": 295565	"P": 1004.5	"F": 2}
{"v": 1	"t": 295585	"P": 1007.0	"F": 1}
{"v": 1	"t": 295606	"P": 1003.75	"F": 2}
{"v": 1	"t": 295626	"P": 1004.75	"F": 1}
{"v": 1	"t": 295646	"P": 1007.5	"F": 2}
{"v": 1	"t": 295667	"P": 1004.0	"F": 1}
{"v": 1	"t": 295687	"P": 1001.75	"F": 1}
{"v": 1	"t": 295708	"P": 1007.5	"F": 2}
{"v": 1	"t": 295728	"P": 1005.25	"F": 1}
{"v": 1	"t": 295748	"P": 1003.0	"F": 1}
{"v": 1	"t": 295769	"P": 1004.0	"F": 2}
{"v": 1	"t": 295789	"P": 1007.25	"F": 2}
{"v": 1	"t": 295809	"P": 1003.5	"F": 2	"C": 47.57	"D": 3273	"sn": 54091929832280	"file": "/data/device_log/data0000.out"}
{"v": 1	"t": 295830	"P": 1000.5	"F": 1}
{"v": 1	"t": 295850	"P": 1006.75	"F": 1}
{"v": 1	"t": 295870	"P": 1006.25	"F": 1}
{"v": 1	"t": 295891	"P": 1003.5	"F": 1}
{"v": 1	"t": 295911	"P": 1002.25	"F": 2}
{"v": 1	"t": 295931	"P": 1007.0	"F": 1}
{"v": 1	"t": 295952	"P": 1005.5	"F": 1}
{"v": 1	"t": 295972	"P": 999.25	"F": 2}
{"v": 1	"t": 295993	"P": 1005.0	"F": 1}
{"v": 1	"t": 296013	"P": 1006.0	"F": 2}
{"v": 1	"t": 296033	"P": 1004.5	"F": 2}
{"v": 1	"t": 296054	"P": 1002.75	"F": 1}
{"v": 1	"t": 296074	"P": 1005.75	"F": 1}
{"v": 1	"t": 296094	"P": 1002.25	"F": 1}
{"v": 1	"t": 296115	"P": 1000.5	"F": 2}
{"v": 1	"t": 296135	"P": 1005.75	"F": 2}
{"v": 1	"t": 296156	"P": 1004.0	"F": 2}
{"v": 1	"t": 296176	"P": 1000.75	"F": 2}
{"v": 1	"t": 296196	"P": 1004.75	"F": 1}
{"v": 1	"t": 296217	"P": 1003.75	"F": 2}
{"v": 1	"t": 296237	"P": 1000.75	"F": 2}
{"v": 1	"t": 296258	"P": 1007.5	"F": 2}
{"v": 1	"t": 296278	"P": 1006.5	"F": 2}
{"v": 1	"t": 296298	"P": 1002.75	"F": 2}
{"v": 1	"t": 296319	"P": 1008.0	"F": 2}
{"v": 1	"t": 296339	"P": 1006.5	"F": 2}
{"v": 1	"t": 296359	"P": 1003.75	"F": 1}
{"v": 1	"t": 296380	"P": 1003.75	"F": 1}
{"v": 1	"t": 296400	"P": 1009.5	"F": 1}
{"v": 1	"t": 296421	"P": 1003.5	"F": 1}
{"v": 1	"t": 296441	"P": 1001.75	"F": 1}
{"v": 1	"t": 296461	"P": 1006.75	"F": 2}
{"v": 1	"t": 296482	"P": 1006.75	"F": 1}
{"v": 1	"t": 296502	"P": 1003.25	"F": 1}
{"v": 1	"t": 296522	"P": 1003.75	"F": 1}
{"v": 1	"t": 296543	"P": 1007.75	"F": 1}
{"v": 1	"t": 296563	"P": 1005.5	"F": 2}
{"v": 1	"t": 296583	"P": 1000.25	"F": 2}
{"v": 1	"t": 296604	"P": 1004.0	"F": 1}
{"v": 1	"t": 296624	"P": 1006.0	"F": 2}
{"v": 1	"t": 296644	"P": 1002.25	"F": 1}
{"v": 1	"t": 296665	"P": 1002.5	"F": 1}
{"v": 1	"t": 296685	"P": 1007.25	"F": 2}
{"v": 1	"t": 296705	"P": 1004.75	"F": 2}
{"v": 1	"t": 296726	"P": 1000.0	"F": 1}
{"v": 1	"t": 296746	"P": 1003.0	"F": 2}
{"v": 1	"t": 296767	"P": 1006.0	"F": 1}
{"v": 1	"t": 296787	"P": 1003.75	"F": 2}
{"v": 1	"t": 296807	"P": 1002.25	"F": 1}
{"v": 1	"t": 296828	"P": 1007.0	"F": 2	"C": 47.59	"D": 3273	"sn": 54091929832280	"file": "/data/device_log/data0000.out"}
{"v": 1	"t": 296848	"P": 1004.0	"F": 2}
{"v": 1	"t": 296868	"P": 1001.75	"F": 2}
{"v": 1	"t": 296889	"P": 1007.75	"F": 2}
{"v": 1	"t": 296909	"P": 1004.5	"F": 1}
{"v": 1	"t": 296930	"P": 1001.5	"F": 2}
{"v": 1	"t": 296950	"P": 1004.25	"F": 2}
{"v": 1	"t": 296970	"P": 1007.5	"F": 2}
{"v": 1	"t": 296991	"P": 1004.0	"F": 1}
{"v": 1	"t": 297011	"P": 1001.75	"F": 1}
{"v": 1	"t": 297031	"P": 1007.5	"F": 2}
{"v": 1	"t": 297052	"P": 1003.75	"F": 2}
{"v": 1	"t": 297072	"P": 1001.0	"F": 2}
{"v": 1	"t": 297092	"P": 1003.0	"F": 1}
{"v": 1	"t": 297113	"P": 1007.75	"F": 1}
{"v": 1	"t": 297133	"P": 1003.25	"F": 2}
{"v": 1	"t": 297153	"P": 1001.75	"F": 2}
{"v": 1	"t": 297174	"P": 1007.25	"F": 1}
{"v": 1	"t": 297194	"P": 1005.75	"F": 1}
{"v": 1	"t": 297214	"P": 1002.0	"F": 1}
{"v": 1	"t": 297235	"P": 1003.5	"F": 2}
{"v": 1	"t": 297255	"P": 1007.75	"F": 1}
{"v": 1	"t": 297276	"P": 1003.5	"F": 1}
{"v": 1	"t": 297296	"P": 1001.5	"F": 1}
{"v": 1	"t": 297316	"P": 1006.5	"F": 1}
{"v": 1	"t": 297337	"P": 1006.75	"F": 1}
{"v": 1	"t": 297357	"P": 1003.0	"F": 1}
{"v": 1	"t": 297377	"P": 1003.5	"F": 2}
{"v": 1	"t": 297398	"P": 1006.25	"F": 1}
{"v": 1	"t": 297418	"P": 1004.5	"F": 2}
{"v": 1	"t": 297439	"P": 1002.75	"F": 1}
{"v": 1	"t": 297459	"P": 1008.5	"F": 1}
{"v": 1	"t": 297479	"P": 1004.75	"F": 1}
{"v": 1	"t": 297500	"P": 1002.0	"F": 1}
{"v": 1	"t": 297520	"P": 1004.5	"F": 2}
{"v": 1	"t": 297540	"P": 1008.0	"F": 1}
{"v": 1	"t": 297561	"P": 1004.75	"F": 1}
{"v": 1	"t": 297581	"P": 1002.5	"F": 1}
{"v": 1	"t": 297601	"P": 1008.0	"F": 1}
{"v": 1	"t": 297622	"P": 1005.75	"F": 1}
{"v": 1	"t": 297642	"P": 1000.25	"F": 1}
{"v": 1	"t": 297662	"P": 1004.75	"F": 1}
{"v": 1	"t": 297683	"P": 1006.75	"F": 2}
{"v": 1	"t": 297703	"P": 1004.75	"F": 1}
{"v": 1	"t": 297723	"P": 1002.0	"F": 2}
{"v": 1	"t": 297744	"P": 1006.75	"F": 1}
{"v": 1	"t": 297764	"P": 1004.25	"F": 1}
{"v": 1	"t": 297785	"P": 1002.25	"F": 1}
{"v": 1	"t": 297805	"P": 1004.25	"F": 1}
{"v": 1	"t": 297825	"P": 1007.25	"F": 1}
{"v": 1	"t": 297846	"P": 1004.25	"F": 1	"C": 47.59	"D": 3273	"sn": 54091929832280	"file": "/data/device_log/data0000.out"}
{"v": 1	"t": 297866	"P": 1002.5	"F": 1}
{"v": 1	"t": 297886	"P": 1006.25	"F": 2}
{"v": 1	"t": 297907	"P": 1002.5	"F": 1}
{"v": 1	"t": 297927	"P": 1000.5	"F": 1}
{"v": 1	"t": 297948	"P": 1006.75	"F": 1}
{"v": 1	"t": 297968	"P": 1005.25	"F": 2}
{"v": 1	"t": 297988	"P": 1001.0	"F": 2}
{"v": 1	"t": 298009	"P": 1006.5	"F": 1}
{"v": 1	"t": 298029	"P": 1006.25	"F": 1}
{"v": 1	"t": 298049	"P": 1004.5	"F": 1}
{"v": 1	"t": 298070	"P": 1002.5	"F": 1}
{"v": 1	"t": 298090	"P": 1006.0	"F": 1}
{"v": 1	"t": 298110	"P": 1004.75	"F": 2}
{"v": 1	"t": 298131	"P": 1002.5	"F": 1}
{"v": 1	"t": 298151	"P": 1004.0	"F": 1}
{"v": 1	"t": 298172	"P": 1007.5	"F": 1}
{"v": 1	"t": 298192	"P": 1002.5	"F": 2}
{"v": 1	"t": 298212	"P": 1000.75	"F": 1}
{"v": 1	"t": 298233	"P": 1005.75	"F": 1}
{"v": 1	"t": 298253	"P": 1006.0	"F": 1}
{"v": 1	"t": 298273	"P": 1002.25	"F": 1}
{"v": 1	"t": 298294	"P": 1003.75	"F": 1}
{"v": 1	"t": 298314	"P": 1005.75	"F": 1}
{"v": 1	"t": 298334	"P": 1002.5	"F": 2}
{"v": 1	"t": 298355	"P": 1000.25	"F": 1}
{"v": 1	"t": 298375	"P": 1007.75	"F": 1}
{"v": 1	"t": 298395	"P": 1005.25	"F": 1}
{"v": 1	"t": 298416	"P": 1001.25	"F": 1}
{"v": 1	"t": 298436	"P": 1004.0	"F": 1}
{"v": 1	"t": 298456	"P": 1006.5	"F": 1}
{"v": 1	"t": 298477	"P": 1002.5	"F": 1}
{"v": 1	"t": 298497	"P": 1002.0	"F": 1}
{"v": 1	"t": 298518	"P": 1006.5	"F": 1}
{"v": 1	"t": 298538	"P": 1004.75	"F": 1}
{"v": 1	"t": 298558	"P": 1002.0	"F": 2}
{"v": 1	"t": 298579	"P": 1005.75	"F": 2}
{"v": 1	"t": 298599	"P": 1006.75	"F": 2}
{"v": 1	"t": 298619	"P": 1001.5	"F": 1}
{"v": 1	"t": 298640	"P": 1001.75	"F": 2}
{"v": 1	"t": 298660	"P": 1006.5	"F": 2}
{"v": 1	"t": 298680	"P": 1003.25	"F": 1}
{"v": 1	"t": 298701	"P": 1000.0	"F": 1}
{"v": 1	"t": 298721	"P": 1003.75	"F": 1}
{"v": 1	"t": 298742	"P": 1004.25	"F": 1}
{"v": 1	"t": 298762	"P": 1002.25	"F": 1}
{"v": 1	"t": 298782	"P": 1000.25	"F": 1}
{"v": 1	"t": 298803	"P": 1007.25	"F": 1}
{"v": 1	"t": 298823	"P": 1004.0	"F": 1}
{"v": 1	"t": 298843	"P": 1000.75	"F": 2}
{"v": 1	"t": 298864	"P": 1004.5	"F": 1	"C": 47.565	"D": 3273	"sn": 54091929832280	"file": "/data/device_log/data0000.out"}
{"v": 1	"t": 298884	"P": 1004.5	"F": 2}
{"v": 1	"t": 298904	"P": 1002.25	"F": 1}
{"v": 1	"t": 298925	"P": 1002.5	"F": 2}
{"v": 1	"t": 298945	"P": 1007.25	"F": 2}
{"v": 1	"t": 298965	"P": 1004.5	"F": 1}
{"v": 1	"t": 298986	"P": 999.75	"F": 2}
{"v": 1	"t": 299006	"P": 1004.5	"F": 1}
{"v": 1	"t": 299027	"P": 1006.0	"F": 1}
{"v": 1	"t": 299047	"P": 1003.75	"F": 2}
{"v": 1	"t": 299067	"P": 1001.0	"F": 2}
{"v": 1	"t": 299088	"P": 1008.5	"F": 2}
{"v": 1	"t": 299108	"P": 1003.5	"F": 2}
{"v": 1	"t": 299128	"P": 1002.0	"F": 2}
{"v": 1	"t": 299149	"P": 1005.75	"F": 2}
{"v": 1	"t": 299169	"P": 1005.75	"F": 2}
{"v": 1	"t": 299189	"P": 1003.5	"F": 1}
{"v": 1	"t": 299210	"P": 1002.0	"F": 2}
{"v": 1	"t": 299230	"P": 1006.75	"F": 1}
{"v": 1	"t": 299251	"P": 1004.25	"F": 2}
{"v": 1	"t": 299271	"P": 1002.75	"F": 2}
{"v": 1	"t": 299291	"P": 1007.0	"F": 1}
{"v": 1	"t": 299312	"P": 1004.75	"F": 1}
{"v": 1	"t": 299332	"P": 1002.25	"F": 1}
{"v": 1	"t": 299352	"P": 1002.5	"F": 1}
{"v": 1	"t": 299373	"P": 1007.75	"F": 1}
{"v": 1	"t": 299393	"P": 1004.75	"F": 2}
{"v": 1	"t": 299413	"P": 999.5	"F": 1}
{"v": 1	"t": 299434	"P": 1004.0	"F": 2}
{"v": 1	"t": 299454	"P": 1007.5	"F": 2}
{"v": 1	"t": 299474	"P": 1002.0	"F": 1}
{"v": 1	"t": 299495	"P": 1001.0	"F": 2}
{"v": 1	"t": 299515	"P": 1007.75	"F": 1}
{"v": 1	"t": 299535	"P": 1005.5	"F": 1}
{"v": 1	"t": 299556	"P": 1001.5	"F": 2}
{"v": 1	"t": 299576	"P": 1003.75	"F": 2}
{"v": 1	"t": 299597	"P": 1005.5	"F": 1}
{"v": 1	"t": 299617	"P": 1004.25	"F": 1}
{"v": 1	"t": 299637	"P": 1002.0	"F": 2}
{"v": 1	"t": 299658	"P": 1005.75	"F": 1}
{"v": 1	"t": 299678	"P": 1004.75	"F": 2}
{"v": 1	"t": 299698	"P": 1001.75	"F": 2}
{"v": 1	"t": 299719	"P": 1007.0	"F": 1}
{"v": 1	"t": 299739	"P": 1004.75	"F": 2}
{"v": 1	"t": 299760	"P": 1005.75	"F": 1}
{"v": 1	"t": 299780	"P": 1007.75	"F": 2}
{"v": 1	"t": 299801	"P": 1003.0	"F": 1}
{"v": 1	"t": 299821	"P": 1000.25	"F": 2}
{"v": 1	"t": 299841	"P": 1007.0	"F": 1}
{"v": 1	"t": 299862	"P": 1005.75	"F": 1}
{"v": 1	"t": 299882	"P": 1003.0	"F": 1	"C": 47.555	"D": 3273	"sn": 54091929832280	"file": "/data/device_log/data0000.out"}
{"v": 1	"t": 299902	"P": 1004.25	"F": 1}
{"v": 1	"t": 299923	"P": 1005.5	"F": 2}
{"v": 1	"t": 299943	"P": 1004.5	"F": 2}
{"v": 1	"t": 299963	"P": 1001.75	"F": 2}
{"v": 1	"t": 299984	"P": 1008.0	"F": 1}
{"v": 1	"t": 300004	"P": 1005.0	"F": 1}
{"v": 1	"t": 300025	"P": 1001.75	"F": 2}
{"v": 1	"t": 300045	"P": 1005.75	"F": 1}
{"v": 1	"t": 300065	"P": 1008.5	"F": 1}
{"v": 1	"t": 300086	"P": 1003.75	"F": 2}
{"v": 1	"t": 300106	"P": 1001.5	"F": 1}
{"v": 1	"t": 300126	"P": 1007.5	"F": 2}
{"v": 1	"t": 300147	"P": 1003.75	"F": 2}
{"v": 1	"t": 300167	"P": 1001.5	"F": 1}
{"v": 1	"t": 300187	"P": 1004.5	"F": 1}
{"v": 1	"t": 300208	"P": 1008.75	"F": 2}
{"v": 1	"t": 300228	"P": 1004.5	"F": 2}
{"v": 1	"t": 300248	"P": 1002.5	"F": 1}
{"v": 1	"t": 300269	"P": 1007.25	"F": 1}
{"v": 1	"t": 300289	"P": 1004.25	"F": 1}
{"v": 1	"t": 300310	"P": 1003.0	"F": 2}
{"v": 1	"t": 300330	"P": 1005.0	"F": 1}
{"v": 1	"t": 300350	"P": 1006.25	"F": 1}
{"v": 1	"t": 300371	"P": 1002.5	"F": 2}
{"v": 1	"t": 300391	"P": 1003.0	"F": 2}
{"v": 1	"t": 300411	"P": 1006.5	"F": 1}
{"v": 1	"t": 300432	"P": 1002.5	"F": 1}
{"v": 1	"t": 300452	"P": 1000.75	"F": 1}
{"v": 1	"t": 300472	"P": 1005.25	"F": 2}
{"v": 1	"t": 300493	"P": 1006.5	"F": 2}
{"v": 1	"t": 300513	"P": 1003.75	"F": 1}
{"v": 1	"t": 300534	"P": 1002.0	"F": 1}
{"v": 1	"t": 300554	"P": 1009.0	"F": 2}
{"v": 1	"t": 300574	"P": 1003.75	"F": 1}
{"v": 1	"t": 300595	"P": 999.75	"F": 1}
{"v": 1	"t": 300615	"P": 1006.25	"F": 1}
{"v": 1	"t": 300635	"P": 1005.25	"F": 1}
{"v": 1	"t": 300656	"P": 1001.5	"F": 2}
{"v": 1	"t": 300676	"P": 1003.25	"F": 2}
{"v": 1	"t": 300696	"P": 1006.25	"F": 2}
{"v": 1	"t": 300717	"P": 1005.25	"F": 2}
{"v": 1	"t": 300737	"P": 1000.5	"F": 2}
{"v": 1	"t": 300757	"P": 1002.5	"F": 2}
{"v": 1	"t": 300778	"P": 1006.75	"F": 2}
{"v": 1	"t": 300798	"P": 1004.25	"F": 1}
{"v": 1	"t": 300818	"P": 1002.25	"F": 2}
{"v": 1	"t": 300839	"P": 1008.25	"F": 2}
{"v": 1	"t": 300859	"P": 1004.5	"F": 2}
{"v": 1	"t": 300880	"P": 1002.0	"F": 2}
{"v": 1	"t": 300900	"P": 1004.75	"F": 2	"C": 47.52	"D": 3273	"sn": 54091929832280	"file": "/data/device_log/data0000.out"}
{"v": 1	"t": 300920	"P": 1006.75	"F": 2}
{"v": 1	"t": 300941	"P": 1004.5	"F": 1}
{"v": 1	"t": 300961	"P": 1003.25	"F": 2}
{"v": 1	"t": 300981	"P": 1006.75	"F": 2}
{"v": 1	"t": 301002	"P": 1002.75	"F": 1}
{"v": 1	"t": 301022	"P": 1000.5	"F": 1}
{"v": 1	"t": 301043	"P": 1007.25	"F": 2}
{"v": 1	"t": 301063	"P": 1006.5	"F": 2}
{"v": 1	"t": 301083	"P": 1001.5	"F": 2}
{"v": 1	"t": 301104	"P": 1003.0	"F": 2}
{"v": 1	"t": 301124	"P": 1006.25	"F": 2}
{"v": 1	"t": 301144	"P": 1002.75	"F": 1}
{"v": 1	"t": 301165	"P": 1001.0	"F": 2}
{"v": 1	"t": 301185	"P": 1006.75	"F": 2}
{"v": 1	"t": 301205	"P": 1005.25	"F": 1}
{"v": 1	"t": 301226	"P": 999.5	"F": 2}
{"v": 1	"t": 301246	"P": 1003.0	"F": 1}
{"v": 1	"t": 301266	"P": 1008.0	"F": 2}
{"v": 1	"t": 301287	"P": 1004.5	"F": 1}
{"v": 1	"t": 301307	"P": 1002.5	"F": 1}
{"v": 1	"t": 301327	"P": 1006.25	"F": 2}
{"v": 1	"t": 301348	"P": 1005.75	"F": 2}
{"v": 1	"t": 301368	"P": 1002.0	"F": 2}
{"v": 1	"t": 301389	"P": 1002.5	"F": 1}
{"v": 1	"t": 301409	"P": 1005.75	"F": 1}
{"v": 1	"t": 301429	"P": 1004.75	"F": 1}
{"v": 1	"t": 301450	"P": 1000.5	"F": 2}
{"v": 1	"t": 301470	"P": 1006.0	"F": 1}
{"v": 1	"t": 301490	"P": 1005.5	"F": 2}
{"v": 1	"t": 301511	"P": 1000.75	"F": 2}
{"v": 1	"t": 301531	"P": 1004.75	"F": 2}
{"v": 1	"t": 301552	"P": 1006.5	"F": 2}
{"v": 1	"t": 301572	"P": 1002.5	"F": 2}
{"v": 1	"t": 301592	"P": 1001.75	"F": 1}
{"v": 1	"t": 301613	"P": 1008.25	"F": 2}
{"v": 1	"t": 301633	"P": 1006.0	"F": 1}
{"v": 1	"t": 301653	"P": 1001.5	"F": 2}
{"v": 1	"t": 301674	"P": 1004.25	"F": 2}
{"v": 1	"t": 301694	"P": 1007.25	"F": 2}
{"v": 1	"t": 301714	"P": 1003.0	"F": 2}
{"v": 1	"t": 301735	"P": 1002.5	"F": 1}
{"v": 1	"t": 301755	"P": 1006.25	"F": 2}
{"v": 1	"t": 301775	"P": 1005.5	"F": 2}
{"v": 1	"t": 301796	"P": 1002.0	"F": 2}
{"v": 1	"t": 301816	"P": 1006.5	"F": 1}
{"v": 1	"t": 301837	"P": 1006.25	"F": 1}
{"v": 1	"t": 301857	"P": 1002.5	"F": 2}
{"v": 1	"t": 301877	"P": 1001.25	"F": 1}
{"v": 1	"t": 301898	"P": 1007.5	"F": 2}
{"v": 1	"t": 301918	"P": 1004.25	"F": 1	"C": 47.505	"D": 3273	"sn": 54091929832280	"file": "/data/device_log/data0000.out"}
{"v": 1	"t": 301938	"P": 1001.5	"F": 2}
{"v": 1	"t": 301959	"P": 1004.25	"F": 1}
{"v": 1	"t": 301979	"P": 1006.25	"F": 1}
{"v": 1	"t": 301999	"P": 1002.5	"F": 1}
{"v": 1	"t": 302020	"P": 1003.0	"F": 2}
{"v": 1	"t": 302040	"P": 1007.75	"F": 2}
{"v": 1	"t": 302061	"P": 1005.0	"F": 1}
{"v": 1	"t": 302081	"P": 1000.5	"F": 1}
{"v": 1	"t": 302101	"P": 1006.5	"F": 1}
{"v": 1	"t": 302122	"P": 1006.0	"F": 1}
{"v": 1	"t": 302142	"P": 1002.5	"F": 2}
{"v": 1	"t": 302162	"P": 1004.0	"F": 2}
{"v": 1	"t": 302183	"P": 1007.5	"F": 2}
{"v": 1	"t": 302203	"P": 1001.75	"F": 2}
{"v": 1	"t": 302223	"P": 1000.0	"F": 2}
{"v": 1	"t": 302244	"P": 1007.25	"F": 2}
{"v": 1	"t": 302264	"P": 1006.75	"F": 1}
{"v": 1	"t": 302285	"P": 1003.0	"F": 1}
{"v": 1	"t": 302305	"P": 1004.25	"F": 2}
{"v": 1	"t": 302325	"P": 1006.25	"F": 2}
{"v": 1	"t": 302346	"P": 1003.25	"F": 1}
{"v": 1	"t": 302366	"P": 1001.25	"F": 2}
{"v": 1	"t": 302386	"P": 1006.0	"F": 2}
{"v": 1	"t": 302407	"P": 1006.25	"F": 2}
{"v": 1	"t": 302427	"P": 1002.5	"F": 2}
{"v": 1	"t": 302447	"P": 1002.75	"F": 2}
{"v": 1	"t": 302468	"P": 1007.5	"F": 2}
{"v": 1	"t": 302488	"P": 1005.0	"F": 2}
{"v": 1	"t": 302508	"P": 1000.25	"F": 2}
{"v": 1	"t": 302529	"P": 1005.25	"F": 1}
{"v": 1	"t": 302549	"P": 1005.75	"F": 1}
{"v": 1	"t": 302569	"P": 1003.0	"F": 2}
{"v": 1	"t": 302590	"P": 1002.0	"F": 1}
{"v": 1	"t": 302610	"P": 1008.0	"F": 2}
{"v": 1	"t": 302631	"P": 1005.0	"F": 2}
{"v": 1	"t": 302651	"P": 1003.25	"F": 2}
{"v": 1	"t": 302671	"P": 1008.75	"F": 2}
{"v": 1	"t": 302692	"P": 1005.0	"F": 2}
{"v": 1	"t": 302712	"P": 1001.0	"F": 1}
{"v": 1	"t": 302732	"P": 1004.75	"F": 1}
{"v": 1	"t": 302753	"P": 1006.0	"F": 2}
{"v": 1	"t": 302773	"P": 1004.0	"F": 1}
{"v": 1	"t": 302793	"P": 1001.75	"F": 2}
{"v": 1	"t": 302814	"P": 1006.25	"F": 2}
{"v": 1	"t": 302834	"P": 1005.75	"F": 2}
{"v": 1	"t": 302855	"P": 1001.75	"F": 2}
{"v": 1	"t": 302875	"P": 1007.5	"F": 1}
{"v": 1	"t": 302895	"P": 1005.5	"F": 2}
{"v": 1	"t": 302916	"P": 1001.75	"F": 2}
{"v": 1	"t": 302936	"P": 1001.75	"F": 2	"C": 47.55	"D": 3273	"sn": 54091929832280	"file": "/data/device_log/data0000.out"}
{"v": 1	"t": 302956	"P": 1006.75	"F": 2}
{"v": 1	"t": 302977	"P": 1003.0	"F": 2}
{"v": 1	"t": 302997	"P": 1001.0	"F": 2}
{"v": 1	"t": 303017	"P": 1005.0	"F": 2}
{"v": 1	"t": 303038	"P": 1006.5	"F": 2}
{"v": 1	"t": 303058	"P": 1003.25	"F": 2}
{"v": 1	"t": 303079	"P": 1002.0	"F": 2}
{"v": 1	"t": 303099	"P": 1008.0	"F": 2}
{"v": 1	"t": 303119	"P": 1003.75	"F": 2}
{"v": 1	"t": 303140	"P": 1003.0	"F": 2}
{"v": 1	"t": 303160	"P": 1007.25	"F": 2}
{"v": 1	"t": 303180	"P": 1007.5	"F": 2}
{"v": 1	"t": 303201	"P": 1003.0	"F": 1}
{"v": 1	"t": 303221	"P": 1005.5	"F": 2}
{"v": 1	"t": 303242	"P": 1005.75	"F": 1}
{"v": 1	"t": 303262	"P": 1001.5	"F": 2}
{"v": 1	"t": 303282	"P": 1002.75	"F": 2}
{"v": 1	"t": 303303	"P": 1007.0	"F": 2}
{"v": 1	"t": 303323	"P": 1003.75	"F": 2}
{"v": 1	"t": 303344	"P": 1003.25	"F": 2}
{"v": 1	"t": 303364	"P": 1007.25	"F": 2}
{"v": 1	"t": 303384	"P": 1004.25	"F": 2}
{"v": 1	"t": 303405	"P": 999.5	"F": 2}
{"v": 1	"t": 303425	"P": 1005.75	"F": 2}
{"v": 1	"t": 303445	"P": 1004.75	"F": 2}
{"v": 1	"t": 303466	"P": 1001.75	"F": 1}
{"v": 1	"t": 303486	"P": 1003.75	"F": 2}
{"v": 1	"t": 303506	"P": 1007.5	"F": 2}
{"v": 1	"t": 303527	"P": 1004.25	"F": 2}
{"v": 1	"t": 303547	"P": 1002.25	"F": 2}
{"v": 1	"t": 303567	"P": 1003.5	"F": 1}
{"v": 1	"t": 303588	"P": 1006.25	"F": 2}
{"v": 1	"t": 303608	"P": 1003.0	"F": 2}
{"v": 1	"t": 303629	"P": 1002.0	"F": 2}
{"v": 1	"t": 303649	"P": 1007.75	"F": 1}
{"v": 1	"t": 303669	"P": 1004.5	"F": 1}
{"v": 1	"t": 303690	"P": 1001.0	"F": 2}
{"v": 1	"t": 303710	"P": 1005.25	"F": 1}
{"v": 1	"t": 303730	"P": 1006.25	"F": 1}
{"v": 1	"t": 303751	"P": 1002.5	"F": 1}
{"v": 1	"t": 303771	"P": 1001.0	"F": 1}
{"v": 1	"t": 303791	"P": 1007.5	"F": 1}
{"v": 1	"t": 303812	"P": 1004.0	"F": 2}
{"v": 1	"t": 303832	"P": 1001.5	"F": 1}
{"v": 1	"t": 303852	"P": 1004.75	"F": 1}
{"v": 1	"t": 303873	"P": 1006.75	"F": 1}
{"v": 1	"t": 303893	"P": 1001.75	"F": 2}
{"v": 1	"t": 303914	"P": 1003.0	"F": 1}
{"v": 1	"t": 303934	"P": 1006.75	"F": 2}
{"v": 1	"t": 303954	"P": 1004.25	"F": 1	"C": 47.52	"D": 3273	"sn": 54091929832280	"file": "/data/device_log/data0000.out"}
{"v": 1	"t": 303975	"P": 1001.0	"F": 1}
{"v": 1	"t": 303995	"P": 1006.5	"F": 2}
{"v": 1	"t": 304015	"P": 1004.5	"F": 1}
{"v": 1	"t": 304036	"P": 1001.75	"F": 1}
{"v": 1	"t": 304056	"P": 1002.0	"F": 2}
{"v": 1	"t": 304076	"P": 1007.5	"F": 1}
{"v": 1	"t": 304097	"P": 1003.0	"F": 2}
{"v": 1	"t": 304117	"P": 1001.25	"F": 2}
{"v": 1	"t": 304138	"P": 1006.5	"F": 1}
{"v": 1	"t": 304158	"P": 1006.5	"F": 1}
{"v": 1	"t": 304178	"P": 1001.5	"F": 1}
{"v": 1	"t": 304199	"P": 1001.25	"F": 1}
{"v": 1	"t": 304219	"P": 1006.5	"F": 2}
{"v": 1	"t": 304239	"P": 1004.75	"F": 2}
{"v": 1	"t": 304260	"P": 1001.5	"F": 1}
{"v": 1	"t": 304280	"P": 1005.75	"F": 1}
{"v": 1	"t": 304300	"P": 1003.75	"F": 1}
{"v": 1	"t": 304321	"P": 1002.25	"F": 2}
{"v": 1	"t": 304341	"P": 1002.5	"F": 1}
{"v": 1	"t": 304361	"P": 1007.0	"F": 2}
{"v": 1	"t": 304382	"P": 1004.5	"F": 2}
{"v": 1	"t": 304402	"P": 1001.5	"F": 1}
{"v": 1	"t": 304422	"P": 1005.75	"F": 1}
{"v": 1	"t": 304443	"P": 1006.5	"F": 1}
{"v": 1	"t": 304463	"P": 1002.75	"F": 2}
{"v": 1	"t": 304484	"P": 1005.25	"F": 2}
{"v": 1	"t": 304504	"P": 1006.75	"F": 1}
{"v": 1	"t": 304524	"P": 1003.75	"F": 1}
{"v": 1	"t": 304545	"P": 1002.5	"F": 1}
{"v": 1	"t": 304565	"P": 1007.75	"F": 1}
{"v": 1	"t": 304585	"P": 1005.0	"F": 1}
{"v": 1	"t": 304606	"P": 1000.5	"F": 2}
{"v": 1	"t": 304626	"P": 1003.0	"F": 1}
{"v": 1	"t": 304646	"P": 1008.75	"F": 2}
{"v": 1	"t": 304667	"P": 1004.0	"F": 1}
{"v": 1	"t": 304687	"P": 1002.25	"F": 2}
{"v": 1	"t": 304708	"P": 1007.0	"F": 2}
{"v": 1	"t": 304728	"P": 1005.75	"F": 1}
{"v": 1	"t": 304748	"P": 1002.75	"F": 1}
{"v": 1	"t": 304769	"P": 1002.25	"F": 1}
{"v": 1	"t": 304789	"P": 1009.25	"F": 1}
{"v": 1	"t": 304809	"P": 1005.75	"F": 2}
{"v": 1	"t": 304830	"P": 1001.75	"F": 2}
{"v": 1	"t": 304850	"P": 1005.75	"F": 2}
{"v": 1	"t": 304870	"P": 1004.75	"F": 2}
{"v": 1	"t": 304891	"P": 1001.75	"F": 2}
{"v": 1	"t": 304911	"P": 1005.25	"F": 1}
{"v": 1	"t": 304931	"P": 1008.0	"F": 1}
{"v": 1	"t": 304952	"P": 1003.5	"F": 2}
{"v": 1	"t": 304972	"P": 1001.75	"F": 2	"C": 47.505	"D": 3273	"sn": 54091929832280	"file": "/data/device_log/data0000.out"}
{"v": 1	"t": 304993	"P": 1005.75	"F": 2}
{"v": 1	"t": 305013	"P": 1006.25	"F": 1}
{"v": 1	"t": 305033	"P": 1001.75	"F": 2}
{"v": 1	"t": 305054	"P": 1006.75	"F": 1}
{"v": 1	"t": 305074	"P": 1005.25	"F": 1}
{"v": 1	"t": 305094	"P": 1004.75	"F": 1}
{"v": 1	"t": 305115	"P": 1000.75	"F": 1}
{"v": 1	"t": 305135	"P": 1007.5	"F": 1}
{"v": 1	"t": 305155	"P": 1004.75	"F": 1}
{"v": 1	"t": 305176	"P": 1002.25	"F": 2}
{"v": 1	"t": 305196	"P": 1003.5	"F": 1}
{"v": 1	"t": 305217	"P": 1006.25	"F": 2}
{"v": 1	"t": 305237	"P": 1002.5	"F": 1}
{"v": 1	"t": 305257	"P": 1000.75	"F": 1}
{"v": 1	"t": 305278	"P": 1007.0	"F": 1}
{"v": 1	"t": 305298	"P": 1005.25	"F": 1}
{"v": 1	"t": 305318	"P": 1001.5	"F": 1}
{"v": 1	"t": 305339	"P": 1003.5	"F": 1}
{"v": 1	"t": 305359	"P": 1007.5	"F": 1}
{"v": 1	"t": 305379	"P": 1004.25	"F": 1}
{"v": 1	"t": 305400	"P": 1000.75	"F": 1}
{"v": 1	"t": 305420	"P": 1007.25	"F": 1}
{"v": 1	"t": 305440	"P": 1004.75	"F": 2}
{"v": 1	"t": 305461	"P": 1003.25	"F": 1}
{"v": 1	"t": 305481	"P": 1005.0	"F": 2}
{"v": 1	"t": 305501	"P": 1006.5	"F": 1}
{"v": 1	"t": 305522	"P": 1004.25	"F": 2}
{"v": 1	"t": 305542	"P": 1001.0	"F": 1}
{"v": 1	"t": 305563	"P": 1006.75	"F": 1}
{"v": 1	"t": 305583	"P": 1005.5	"F": 2}
{"v": 1	"t": 305603	"P": 1001.0	"F": 2}
{"v": 1	"t": 305624	"P": 1006.5	"F": 2}
{"v": 1	"t": 305644	"P": 1006.75	"F": 1}
{"v": 1	"t": 305664	"P": 1005.0	"F": 1}
{"v": 1	"t": 305685	"P": 1002.75	"F": 1}
{"v": 1	"t": 305705	"P": 1007.5	"F": 1}
{"v": 1	"t": 305725	"P": 1004.5	"F": 1}
{"v": 1	"t": 305746	"P": 1001.75	"F": 1}
{"v": 1	"t": 305766	"P": 1004.5	"F": 1}
{"v": 1	"t": 305787	"P": 1007.0	"F": 1}
{"v": 1	"t": 305807	"P": 1003.75	"F": 1}
{"v": 1	"t": 305827	"P": 1003.0	"F": 1}
{"v": 1	"t": 305848	"P": 1005.5	"F": 2}
{"v": 1	"t": 305868	"P": 1005.0	"F": 1}
{"v": 1	"t": 305888	"P": 1002.25	"F": 1}
{"v": 1	"t": 305909	"P": 1003.75	"F": 1}
{"v": 1	"t": 305929	"P": 1006.25	"F": 1}
{"v": 1	"t": 305949	"P": 1003.25	"F": 1}
{"v": 1	"t": 305970	"P": 1002.0	"F": 2}
{"v": 1	"t": 305990	"P": 1008.75	"F": 1	"C": 47.48	"D": 3273	"sn": 54091929832280	"file": "/data/device_log/data0000.out"}
{"v": 1	"t": 306010	"P": 1005.75	"F": 1}
{"v": 1	"t": 306031	"P": 1001.5	"F": 1}
{"v": 1	"t": 306051	"P": 1004.5	"F": 2}
{"v": 1	"t": 306072	"P": 1006.25	"F": 1}
{"v": 1	"t": 306092	"P": 1002.0	"F": 2}
{"v": 1	"t": 306112	"P": 1002.0	"F": 2}
{"v": 1	"t": 306133	"P": 1009.0	"F": 1}
{"v": 1	"t": 306153	"P": 1004.25	"F": 1}
{"v": 1	"t": 306173	"P": 1000.25	"F": 2}
{"v": 1	"t": 306194	"P": 1007.0	"F": 2}
{"v": 1	"t": 306214	"P": 1006.0	"F": 1}
{"v": 1	"t": 306234	"P": 1003.0	"F": 2}
{"v": 1	"t": 306255	"P": 1002.0	"F": 2}
{"v": 1	"t": 306275	"P": 1005.0	"F": 2}
{"v": 1	"t": 306296	"P": 1003.75	"F": 1}
{"v": 1	"t": 306316	"P": 1000.5	"F": 2}
{"v": 1	"t": 306336	"P": 1005.0	"F": 2}
{"v": 1	"t": 306357	"P": 1005.75	"F": 2}
{"v": 1	"t": 306377	"P": 1002.5	"F": 2}
{"v": 1	"t": 306397	"P": 1001.75	"F": 2}
{"v": 1	"t": 306418	"P": 1007.75	"F": 1}
{"v": 1	"t": 306438	"P": 1003.75	"F": 2}
{"v": 1	"t": 306458	"P": 1001.0	"F": 2}
{"v": 1	"t": 306479	"P": 1007.25	"F": 2}
{"v": 1	"t": 306499	"P": 1004.5	"F": 2}
{"v": 1	"t": 306520	"P": 1001.25	"F": 2}
{"v": 1	"t": 306540	"P": 1003.75	"F": 2}
{"v": 1	"t": 306560	"P": 1006.75	"F": 2}
{"v": 1	"t": 306581	"P": 1003.75	"F": 2}
{"v": 1	"t": 306601	"P": 1002.5	"F": 2}
{"v": 1	"t": 306621	"P": 1007.0	"F": 1}
{"v": 1	"t": 306642	"P": 1006.0	"F": 1}
{"v": 1	"t": 306662	"P": 1002.25	"F": 2}
{"v": 1	"t": 306682	"P": 1003.5	"F": 1}
{"v": 1	"t": 306703	"P": 1008.25	"F": 2}
{"v": 1	"t": 306723	"P": 1001.25	"F": 2}
{"v": 1	"t": 306744	"P": 1004.75	"F": 2}
{"v": 1	"t": 306764	"P": 1007.5	"F": 2}
{"v": 1	"t": 306784	"P": 1001.5	"F": 2}
{"v": 1	"t": 306805	"P": 1004.75	"F": 1}
{"v": 1	"t": 306825	"P": 1007.25	"F": 1}
{"v": 1	"t": 306846	"P": 1003.75	"F": 1}
{"v": 1	"t": 306866	"P": 1004.0	"F": 2}
{"v": 1	"t": 306886	"P": 1007.0	"F": 2}
{"v": 1	"t": 306907	"P": 1004.0	"F": 1}
{"v": 1	"t": 306927	"P": 1002.25	"F": 2}
{"v": 1	"t": 306948	"P": 1006.75	"F": 2}
{"v": 1	"t": 306968	"P": 1006.5	"F": 2}
{"v": 1	"t": 306988	"P": 1002.5	"F": 2}
{"v": 1	"t": 307009	"P": 1004.0	"F": 2	"C": 47.465	"D": 3273	"sn": 54091929832280	"file": "/data/device_log/data0000.out"}
{"v": 1	"t": 307029	"P": 1006.0	"F": 1}
{"v": 1	"t": 307049	"P": 1003.25	"F": 1}
{"v": 1	"t": 307070	"P": 1002.5	"F": 2}
{"v": 1	"t": 307090	"P": 1005.5	"F": 2}
{"v": 1	"t": 307110	"P": 1005.0	"F": 2}
{"v": 1	"t": 307131	"P": 1003.0	"F": 2}
{"v": 1	"t": 307151	"P": 1002.5	"F": 2}
{"v": 1	"t": 307171	"P": 1007.75	"F": 2}
{"v": 1	"t": 307192	"P": 1004.5	"F": 2}
{"v": 1	"t": 307212	"P": 1000.5	"F": 1}
{"v": 1	"t": 307232	"P": 1003.75	"F": 1}
{"v": 1	"t": 307253	"P": 1007.25	"F": 1}
{"v": 1	"t": 307273	"P": 1003.25	"F": 1}
{"v": 1	"t": 307294	"P": 1002.5	"F": 2}
{"v": 1	"t": 307314	"P": 1008.25	"F": 2}
{"v": 1	"t": 307334	"P": 1003.0	"F": 2}
{"v": 1	"t": 307355	"P": 1002.5	"F": 1}
{"v": 1	"t": 307375	"P": 1006.5	"F": 1}
{"v": 1	"t": 307395	"P": 1006.25	"F": 1}
{"v": 1	"t": 307416	"P": 1001.25	"F": 2}
{"v": 1	"t": 307436	"P": 1004.5	"F": 2}
{"v": 1	"t": 307456	"P": 1007.5	"F": 1}
{"v": 1	"t": 307477	"P": 1003.0	"F": 2}
{"v": 1	"t": 307497	"P": 1001.25	"F": 1}
{"v": 1	"t": 307518	"P": 1008.0	"F": 2}
{"v": 1	"t": 307538	"P": 1005.75	"F": 2}
{"v": 1	"t": 307558	"P": 1001.75	"F": 2}
{"v": 1	"t": 307579	"P": 1005.25	"F": 2}
{"v": 1	"t": 307599	"P": 1007.25	"F": 1}
{"v": 1	"t": 307619	"P": 1003.25	"F": 1}
{"v": 1	"t": 307640	"P": 1002.25	"F": 2}
{"v": 1	"t": 307660	"P": 1006.0	"F": 1}
{"v": 1	"t": 307680	"P": 1005.5	"F": 1}
{"v": 1	"t": 307701	"P": 1000.75	"F": 1}
{"v": 1	"t": 307721	"P": 1002.25	"F": 1}
{"v": 1	"t": 307741	"P": 1007.0	"F": 2}
{"v": 1	"t": 307762	"P": 1004.5	"F": 2}
{"v": 1	"t": 307782	"P": 1001.0	"F": 2}
{"v": 1	"t": 307803	"P": 1006.0	"F": 2}
{"v": 1	"t": 307823	"P": 1004.25	"F": 2}
{"v": 1	"t": 307843	"P": 1001.0	"F": 1}
{"v": 1	"t": 307864	"P": 1004.25	"F": 2}
{"v": 1	"t": 307884	"P": 1007.0	"F": 2}
{"v": 1	"t": 307904	"P": 1003.25	"F": 1}
{"v": 1	"t": 307925	"P": 1002.75	"F": 2}
{"v": 1	"t": 307945	"P": 1007.5	"F": 2}
{"v": 1	"t": 307966	"P": 1003.25	"F": 2}
{"v": 1	"t": 307986	"P": 1003.25	"F": 2}
{"v": 1	"t": 308006	"P": 1005.0	"F": 1}
{"v": 1	"t": 308027	"P": 1005.0	"F": 2	"C": 47.465	"D": 3273	"sn": 54091929832280	"file": "/data/device_log/data0000.out"}
{"v": 1	"t": 308047	"P": 1002.25	"F": 2}
{"v": 1	"t": 308067	"P": 1003.75	"F": 1}
{"v": 1	"t": 308088	"P": 1007.5	"F": 2}
{"v": 1	"t": 308108	"P": 1004.25	"F": 2}
{"v": 1	"t": 308128	"P": 1002.25	"F": 2}
{"v": 1	"t": 308149	"P": 1006.25	"F": 2}
{"v": 1	"t": 308169	"P": 1006.25	"F": 2}
{"v": 1	"t": 308189	"P": 1002.0	"F": 2}
{"v": 1	"t": 308210	"P": 1002.75	"F": 1}
{"v": 1	"t": 308230	"P": 1007.25	"F": 2}
{"v": 1	"t": 308251	"P": 1003.0	"F": 2}
{"v": 1	"t": 308271	"P": 1001.75	"F": 1}
{"v": 1	"t": 308291	"P": 1007.5	"F": 2}
{"v": 1	"t": 308312	"P": 1006.75	"F": 2}
{"v": 1	"t": 308332	"P": 1002.25	"F": 2}
{"v": 1	"t": 308352	"P": 1003.0	"F": 1}
{"v": 1	"t": 308373	"P": 1009.0	"F": 1}
{"v": 1	"t": 308393	"P": 1005.0	"F": 1}
{"v": 1	"t": 308413	"P": 1001.5	"F": 2}
{"v": 1	"t": 308434	"P": 1005.75	"F": 2}
{"v": 1	"t": 308454	"P": 1006.5	"F": 1}
{"v": 1	"t": 308474	"P": 1001.75	"F": 2}
{"v": 1	"t": 308495	"P": 1003.75	"F": 1}
{"v": 1	"t": 308515	"P": 1005.25	"F": 1}
{"v": 1	"t": 308536	"P": 1000.5	"F": 2}
{"v": 1	"t": 308556	"P": 1001.0	"F": 1}
{"v": 1	"t": 308576	"P": 1007.5	"F": 2}
{"v": 1	"t": 308597	"P": 1005.25	"F": 2}
{"v": 1	"t": 308617	"P": 1000.5	"F": 2}
{"v": 1	"t": 308637	"P": 1003.0	"F": 2}
{"v": 1	"t": 308658	"P": 1008.5	"F": 2}
{"v": 1	"t": 308678	"P": 1004.0	"F": 1}
{"v": 1	"t": 308698	"P": 1001.0	"F": 2}
{"v": 1	"t": 308719	"P": 1008.5	"F": 2}
{"v": 1	"t": 308739	"P": 1006.0	"F": 2}
{"v": 1	"t": 308759	"P": 1000.25	"F": 2}
{"v": 1	"t": 308780	"P": 1003.25	"F": 2}
{"v": 1	"t": 308800	"P": 1007.75	"F": 2}
{"v": 1	"t": 308821	"P": 1003.75	"F": 1}
{"v": 1	"t": 308841	"P": 1000.75	"F": 2}
{"v": 1	"t": 308861	"P": 1005.25	"F": 1}
{"v": 1	"t": 308882	"P": 1004.5	"F": 2}
{"v": 1	"t": 308902	"P": 1001.25	"F": 2}
{"v": 1	"t": 308922	"P": 1003.25	"F": 2}
{"v": 1	"t": 308943	"P": 1007.0	"F": 1}
{"v": 1	"t": 308963	"P": 1003.0	"F": 1}
{"v": 1	"t": 308983	"P": 1002.0	"F": 2}
{"v": 1	"t": 309004	"P": 1006.25	"F": 2}
{"v": 1	"t": 309024	"P": 1006.25	"F": 2}
{"v": 1	"t": 309044	"P": 1002.25	"F": 2	"C": 47.435	"D": 3273	"sn": 54091929832280	"file": "/data/device_log/data0000.out"}
{"v": 1	"t": 309065	"P": 1003.25	"F": 2}
{"v": 1	"t": 309085	"P": 1007.75	"F": 2}
{"v": 1	"t": 309106	"P": 1003.5	"F": 2}
{"v": 1	"t": 309126	"P": 1001.5	"F": 2}
{"v": 1	"t": 309146	"P": 1007.25	"F": 2}
{"v": 1	"t": 309167	"P": 1005.0	"F": 2}
{"v": 1	"t": 309187	"P": 1003.5	"F": 2}
{"v": 1	"t": 309207	"P": 1004.5	"F": 2}
{"v": 1	"t": 309228	"P": 1005.75	"F": 2}
{"v": 1	"t": 309248	"P": 1002.25	"F": 2}
{"v": 1	"t": 309269	"P": 1003.5	"F": 2}
{"v": 1	"t": 309289	"P": 1007.25	"F": 1}
{"v": 1	"t": 309309	"P": 1004.5	"F": 2}
{"v": 1	"t": 309330	"P": 1002.0	"F": 1}
{"v": 1	"t": 309350	"P": 1006.5	"F": 2}
{"v": 1	"t": 309371	"P": 1005.5	"F": 1}
{"v": 1	"t": 309391	"P": 1001.25	"F": 2}
{"v": 1	"t": 309411	"P": 1005.0	"F": 2}
{"v": 1	"t": 309432	"P": 1005.25	"F": 1}
{"v": 1	"t": 309452	"P": 1003.5	"F": 1}
{"v": 1	"t": 309472	"P": 1002.75	"F": 1}
{"v": 1	"t": 309493	"P": 1005.75	"F": 1}
{"v": 1	"t": 309513	"P": 1003.5	"F": 1}
{"v": 1	"t": 309533	"P": 1002.25	"F": 2}
{"v": 1	"t": 309554	"P": 1006.75	"F": 2}
{"v": 1	"t": 309574	"P": 1006.0	"F": 1}
{"v": 1	"t": 309595	"P": 999.5	"F": 2}
{"v": 1	"t": 309615	"P": 1003.75	"F": 1}
{"v": 1	"t": 309635	"P": 1006.5	"F": 1}
{"v": 1	"t": 309656	"P": 1005.0	"F": 2}
{"v": 1	"t": 309676	"P": 1002.5	"F": 2}
{"v": 1	"t": 309696	"P": 1007.75	"F": 1}
{"v": 1	"t": 309717	"P": 1005.25	"F": 2}
{"v": 1	"t": 309737	"P": 1001.5	"F": 2}
{"v": 1	"t": 309757	"P": 1003.0	"F": 1}
{"v": 1	"t": 309778	"P": 1009.5	"F": 2}
{"v": 1	"t": 309798	"P": 1006.0	"F": 1}
{"v": 1	"t": 309818	"P": 1001.75	"F": 1}
{"v": 1	"t": 309838	"P": 1001.75	"F": 1}
{"v": 1	"t": 309859	"P": 1007.5	"F": 2}
{"v": 1	"t": 309880	"P": 1003.25	"F": 2}
{"v": 1	"t": 309900	"P": 1004.0	"F": 2}
{"v": 1	"t": 309920	"P": 1007.5	"F": 1}
{"v": 1	"t": 309940	"P": 1005.5	"F": 1}
{"v": 1	"t": 309961	"P": 1002.0	"F": 1}
{"v": 1	"t": 309981	"P": 1001.75	"F": 2}
{"v": 1	"t": 310001	"P": 1007.0	"F": 1}
{"v": 1	"t": 310022	"P": 1005.0	"F": 1}
{"v": 1	"t": 310042	"P": 1002.75	"F": 2}
{"v": 1	"t": 310062	"P": 1002.0	"F": 1	"C": 47.46	"D": 3273	"sn": 54091929832280	"file": "/data/device_log/data0000.out"}
{"v": 1	"t": 310082	"P": 1006.0	"F": 1}
{"v": 1	"t": 310103	"P": 1007.75	"F": 1}
{"v": 1	"t": 310123	"P": 1003.0	"F": 1}
{"v": 1	"t": 310143	"P": 1000.75	"F": 1}
{"v": 1	"t": 310164	"P": 1005.25	"F": 1}
{"v": 1	"t": 310184	"P": 1006.75	"F": 1}
{"v": 1	"t": 310204	"P": 1004.0	"F": 1}
{"v": 1	"t": 310225	"P": 1001.75	"F": 1}
{"v": 1	"t": 310245	"P": 1004.75	"F": 1}
{"v": 1	"t": 310265	"P": 1007.0	"F": 2}
{"v": 1	"t": 310285	"P": 1004.0	"F": 2}
{"v": 1	"t": 310306	"P": 1002.75	"F": 2}
{"v": 1	"t": 310326	"P": 1002.25	"F": 2}
{"v": 1	"t": 310346	"P": 1008.25	"F": 2}
{"v": 1	"t": 310367	"P": 1004.5	"F": 1}
{"v": 1	"t": 310387	"P": 1001.75	"F": 2}
{"v": 1	"t": 310407	"P": 1000.75	"F": 2}
{"v": 1	"t": 310427	"P": 1007.5	"F": 2}
{"v": 1	"t": 310448	"P": 1003.25	"F": 1}
{"v": 1	"t": 310468	"P": 1004.75	"F": 2}
{"v": 1	"t": 310488	"P": 1002.0	"F": 2}
{"v": 1	"t": 310509	"P": 1005.0	"F": 2}
{"v": 1	"t": 310529	"P": 1006.25	"F": 2}
{"v": 1	"t": 310549	"P": 1003.75	"F": 2}
{"v": 1	"t": 310570	"P": 1001.0	"F": 2}
{"v": 1	"t": 310590	"P": 1005.25	"F": 2}
{"v": 1	"t": 310610	"P": 1006.25	"F": 2}
{"v": 1	"t": 310631	"P": 1004.25	"F": 2}
{"v": 1	"t": 310651	"P": 1001.0	"F": 2}
{"v": 1	"t": 310671	"P": 1005.0	"F": 2}
{"v": 1	"t": 310691	"P": 1008.5	"F": 1}
{"v": 1	"t": 310712	"P": 1003.25	"F": 2}
{"v": 1	"t": 310732	"P": 1001.75	"F": 1}
{"v": 1	"t": 310752	"P": 999.25	"F": 2}
{"v": 1	"t": 310773	"P": 1006.75	"F": 2}
{"v": 1	"t": 310793	"P": 1004.75	"F": 2}
{"v": 1	"t": 310813	"P": 1001.5	"F": 2}
{"v": 1	"t": 310833	"P": 1001.25	"F": 2}
{"v": 1	"t": 310854	"P": 1005.75	"F": 2}
{"v": 1	"t": 310874	"P": 1005.0	"F": 2}
{"v": 1	"t": 310894	"P": 1003.0	"F": 2}
{"v": 1	"t": 310915	"P": 1001.0	"F": 2}
{"v": 1	"t": 310935	"P": 1003.75	"F": 2}
{"v": 1	"t": 310955	"P": 1007.5	"F": 1}
{"v": 1	"t": 310975	"P": 1005.5	"F": 1}
{"v": 1	"t": 310996	"P": 1003.0	"F": 2}
{"v": 1	"t": 311016	"P": 1002.75	"F": 1}
{"v": 1	"t": 311036	"P": 1009.0	"F": 2}
{"v": 1	"t": 311057	"P": 1006.75	"F": 2}
{"v": 1	"t": 311077	"P": 1003.25	"F": 2	"C": 47.42	"D": 3273	"sn": 54091929832280	"file": "/data/device_log/data0000.out"}
{"v": 1	"t": 311097	"P": 1002.25	"F": 2}
{"v": 1	"t": 311117	"P": 1005.75	"F": 1}
{"v": 1	"t": 311138	"P": 1005.75	"F": 2}
{"v": 1	"t": 311158	"P": 1002.0	"F": 2}
{"v": 1	"t": 311178	"P": 1000.5	"F": 2}
{"v": 1	"t": 311199	"P": 1005.75	"F": 2}
{"v": 1	"t": 311219	"P": 1006.75	"F": 2}
{"v": 1	"t": 311239	"P": 1002.75	"F": 1}
{"v": 1	"t": 311260	"P": 1001.0	"F": 2}
{"v": 1	"t": 311280	"P": 1005.75	"F": 1}
{"v": 1	"t": 311300	"P": 1008.0	"F": 1}
{"v": 1	"t": 311321	"P": 1002.5	"F": 2}
{"v": 1	"t": 311341	"P": 1001.0	"F": 2}
{"v": 1	"t": 311361	"P": 1005.0	"F": 2}
{"v": 1	"t": 311381	"P": 1008.0	"F": 2}
{"v": 1	"t": 311402	"P": 1003.75	"F": 2}
{"v": 1	"t": 311422	"P": 1000.25	"F": 1}
{"v": 1	"t": 311442	"P": 1005.75	"F": 1}
{"v": 1	"t": 311463	"P": 1006.75	"F": 2}
{"v": 1	"t": 311483	"P": 1006.0	"F": 2}
{"v": 1	"t": 311503	"P": 1002.0	"F": 2}
{"v": 1	"t": 311523	"P": 1003.25	"F": 2}
{"v": 1	"t": 311544	"P": 1006.0	"F": 2}
{"v": 1	"t": 311564	"P": 1007.0	"F": 2}
{"v": 1	"t": 311584	"P": 1003.25	"F": 1}
{"v": 1	"t": 311605	"P": 1001.75	"F": 2}
{"v": 1	"t": 311625	"P": 1006.5	"F": 2}
{"v": 1	"t": 311645	"P": 1006.0	"F": 2}
{"v": 1	"t": 311666	"P": 1002.75	"F": 2}
{"v": 1	"t": 311686	"P": 1001.0	"F": 2}
{"v": 1	"t": 311706	"P": 1002.75	"F": 2}
{"v": 1	"t": 311726	"P": 1008.5	"F": 1}
{"v": 1	"t": 311747	"P": 1004.75	"F": 1}
{"v": 1	"t": 311767	"P": 1001.75	"F": 1}
{"v": 1	"t": 311787	"P": 1001.25	"F": 2}
{"v": 1	"t": 311807	"P": 1007.25	"F": 1}
{"v": 1	"t": 311828	"P": 1006.0	"F": 1}
{"v": 1	"t": 311848	"P": 1003.0	"F": 2}
{"v": 1	"t": 311868	"P": 1003.25	"F": 2}
{"v": 1	"t": 311889	"P": 1005.25	"F": 2}
{"v": 1	"t": 311909	"P": 1007.25	"F": 1}
{"v": 1	"t": 311929	"P": 1004.75	"F": 1}
{"v": 1	"t": 311950	"P": 1001.25	"F": 2}
{"v": 1	"t": 311970	"P": 1002.5	"F": 1}
{"v": 1	"t": 311990	"P": 1008.0	"F": 1}
{"v": 1	"t": 312010	"P": 1005.75	"F": 1}
{"v": 1	"t": 312031	"P": 1002.0	"F": 1}
{"v": 1	"t": 312051	"P": 1004.0	"F": 2}
{"v": 1	"t": 312071	"P": 1008.75	"F": 2}
{"v": 1	"t": 312092	"P": 1004.5	"F": 2	"C": 47.42	"D": 3273	"sn": 54091929832280	"file": "/data/device_log/data0000.out"}
{"v": 1	"t": 312112	"P": 1000.5	"F": 1}
{"v": 1	"t": 312132	"P": 1004.0	"F": 2}
{"v": 1	"t": 312153	"P": 1007.25	"F": 1}
{"v": 1	"t": 312173	"P": 1003.75	"F": 2}
{"v": 1	"t": 312193	"P": 1001.0	"F": 2}
{"v": 1	"t": 312214	"P": 1003.5	"F": 2}
{"v": 1	"t": 312234	"P": 1008.75	"F": 1}
{"v": 1	"t": 312254	"P": 1008.25	"F": 2}
{"v": 1	"t": 312274	"P": 1002.25	"F": 1}
{"v": 1	"t": 312295	"P": 1003.0	"F": 2}
{"v": 1	"t": 312315	"P": 1006.0	"F": 2}
{"v": 1	"t": 312335	"P": 1007.5	"F": 1}
{"v": 1	"t": 312356	"P": 1003.25	"F": 2}
{"v": 1	"t": 312376	"P": 1001.25	"F": 2}
{"v": 1	"t": 312396	"P": 1004.0	"F": 2}
{"v": 1	"t": 312416	"P": 1006.0	"F": 2}
{"v": 1	"t": 312437	"P": 1004.25	"F": 2}
{"v": 1	"t": 312457	"P": 1001.75	"F": 1}
{"v": 1	"t": 312477	"P": 1002.5	"F": 2}
{"v": 1	"t": 312498	"P": 1008.75	"F": 2}
{"v": 1	"t": 312518	"P": 1006.5	"F": 2}
{"v": 1	"t": 312538	"P": 1003.5	"F": 2}
{"v": 1	"t": 312558	"P": 1001.25	"F": 2}
{"v": 1	"t": 312579	"P": 1005.25	"F": 2}
{"v": 1	"t": 312599	"P": 1006.5	"F": 2}
{"v": 1	"t": 312619	"P": 1003.5	"F": 2}
{"v": 1	"t": 312640	"P": 1000.25	"F": 2}
{"v": 1	"t": 312660	"P": 1003.0	"F": 1}
{"v": 1	"t": 312680	"P": 1007.75	"F": 2}
{"v": 1	"t": 312700	"P": 1006.75	"F": 2}
{"v": 1	"t": 312721	"P": 1001.25	"F": 2}
{"v": 1	"t": 312741	"P": 1001.0	"F": 2}
{"v": 1	"t": 312761	"P": 1006.25	"F": 2}
{"v": 1	"t": 312782	"P": 1005.25	"F": 2}
{"v": 1	"t": 312802	"P": 1002.0	"F": 2}
{"v": 1	"t": 312822	"P": 1003.75	"F": 2}
{"v": 1	"t": 312843	"P": 1006.0	"F": 2}
{"v": 1	"t": 312863	"P": 1005.25	"F": 2}
{"v": 1	"t": 312883	"P": 999.5	"F": 1}
{"v": 1	"t": 312904	"P": 1002.0	"F": 2}
{"v": 1	"t": 312924	"P": 1008.75	"F": 2}
{"v": 1	"t": 312944	"P": 1006.0	"F": 2}
{"v": 1	"t": 312964	"P": 1003.25	"F": 2}
{"v": 1	"t": 312985	"P": 1001.25	"F": 2}
{"v": 1	"t": 313005	"P": 1007.5	"F": 2}
{"v": 1	"t": 313025	"P": 1006.5	"F": 2}
{"v": 1	"t": 313046	"P": 1003.25	"F": 2}
{"v": 1	"t": 313066	"P": 1000.0	"F": 2}
{"v": 1	"t": 313086	"P": 1004.25	"F": 2}
{"v": 1	"t": 313106	"P": 1006.75	"F": 2	"C": 47.45	"D": 3273	"sn": 54091929832280	"file": "/data/device_log/data0000.out"}
{"v": 1	"t": 313127	"P": 1005.25	"F": 1}
{"v": 1	"t": 313147	"P": 999.75	"F": 2}
{"v": 1	"t": 313167	"P": 1003.5	"F": 2}
{"v": 1	"t": 313188	"P": 1007.25	"F": 2}
{"v": 1	"t": 313208	"P": 1006.5	"F": 1}
{"v": 1	"t": 313228	"P": 1003.5	"F": 2}
{"v": 1	"t": 313248	"P": 1002.75	"F": 1}
{"v": 1	"t": 313269	"P": 1005.75	"F": 2}
{"v": 1	"t": 313289	"P": 1006.75	"F": 1}
{"v": 1	"t": 313309	"P": 1004.25	"F": 1}
{"v": 1	"t": 313330	"P": 1001.5	"F": 2}
{"v": 1	"t": 313350	"P": 1004.75	"F": 2}
{"v": 1	"t": 313370	"P": 1007.5	"F": 2}
{"v": 1	"t": 313390	"P": 1004.5	"F": 2}
{"v": 1	"t": 313411	"P": 1001.75	"F": 2}
{"v": 1	"t": 313431	"P": 1004.25	"F": 2}
{"v": 1	"t": 313451	"P": 1006.0	"F": 2}
{"v": 1	"t": 313472	"P": 1005.0	"F": 1}
{"v": 1	"t": 313492	"P": 1000.5	"F": 2}
{"v": 1	"t": 313512	"P": 1002.75	"F": 2}
{"v": 1	"t": 313533	"P": 1006.25	"F": 2}
{"v": 1	"t": 313553	"P": 1005.5	"F": 1}
{"v": 1	"t": 313573	"P": 1002.75	"F": 2}
{"v": 1	"t": 313594	"P": 1002.5	"F": 2}
{"v": 1	"t": 313614	"P": 1010.25	"F": 2}
{"v": 1	"t": 313634	"P": 1005.25	"F": 2}
{"v": 1	"t": 313654	"P": 1002.5	"F": 2}
{"v": 1	"t": 313675	"P": 1003.25	"F": 2}
{"v": 1	"t": 313695	"P": 1006.5	"F": 2}
{"v": 1	"t": 313715	"P": 1006.0	"F": 1}
{"v": 1	"t": 313736	"P": 1001.0	"F": 2}
{"v": 1	"t": 313756	"P": 1002.75	"F": 2}
{"v": 1	"t": 313776	"P": 1006.75	"F": 1}
{"v": 1	"t": 313797	"P": 1004.75	"F": 2}
{"v": 1	"t": 313817	"P": 1002.25	"F": 2}
{"v": 1	"t": 313837	"P": 1002.0	"F": 2}
{"v": 1	"t": 313858	"P": 1008.5	"F": 2}
{"v": 1	"t": 313878	"P": 1004.75	"F": 2}
{"v": 1	"t": 313898	"P": 1002.25	"F": 2}
{"v": 1	"t": 313919	"P": 1005.0	"F": 2}
{"v": 1	"t": 313939	"P": 1007.25	"F": 2}
{"v": 1	"t": 313959	"P": 1004.5	"F": 2}
{"v": 1	"t": 313979	"P": 1002.5	"F": 2}
{"v": 1	"t": 314000	"P": 1003.5	"F": 2}
{"v": 1	"t": 314020	"P": 1007.0	"F": 2}
{"v": 1	"t": 314040	"P": 1004.5	"F": 2}
{"v": 1	"t": 314061	"P": 1003.0	"F": 2}
{"v": 1	"t": 314081	"P": 1001.25	"F": 2}
{"v": 1	"t": 314101	"P": 1006.5	"F": 2}
{"v": 1	"t": 314122	"P": 1007.5	"F": 2	"C": 47.42	"D": 3273	"sn": 54091929832280	"file": "/data/device_log/data0000.out"}
{"v": 1	"t": 314142	"P": 1001.75	"F": 2}
{"v": 1	"t": 314162	"P": 1001.0	"F": 1}
{"v": 1	"t": 314182	"P": 1007.25	"F": 1}
{"v": 1	"t": 314203	"P": 1007.5	"F": 1}
{"v": 1	"t": 314223	"P": 1004.25	"F": 2}
{"v": 1	"t": 314243	"P": 1000.25	"F": 2}
{"v": 1	"t": 314264	"P": 1004.5	"F": 2}
{"v": 1	"t": 314284	"P": 1009.0	"F": 2}
{"v": 1	"t": 314304	"P": 1005.75	"F": 2}
{"v": 1	"t": 314324	"P": 1003.75	"F": 2}
{"v": 1	"t": 314345	"P": 1000.5	"F": 2}
{"v": 1	"t": 314365	"P": 1007.5	"F": 2}
{"v": 1	"t": 314385	"P": 1007.0	"F": 2}
{"v": 1	"t": 314406	"P": 1002.75	"F": 1}
{"v": 1	"t": 314426	"P": 1000.75	"F": 1}
{"v": 1	"t": 314446	"P": 1005.25	"F": 2}
{"v": 1	"t": 314466	"P": 1006.5	"F": 2}
{"v": 1	"t": 314487	"P": 1004.75	"F": 2}
{"v": 1	"t": 314507	"P": 1000.5	"F": 2}
{"v": 1	"t": 314527	"P": 1005.0	"F": 2}
{"v": 1	"t": 314548	"P": 1007.25	"F": 2}
{"v": 1	"t": 314568	"P": 1006.25	"F": 1}
{"v": 1	"t": 314588	"P": 1001.5	"F": 1}
{"v": 1	"t": 314609	"P": 1000.5	"F": 2}
{"v": 1	"t": 314629	"P": 1009.75	"F": 2}
{"v": 1	"t": 314649	"P": 1006.25	"F": 2}
{"v": 1	"t": 314669	"P": 1002.25	"F": 1}
{"v": 1	"t": 314690	"P": 1001.75	"F": 2}
{"v": 1	"t": 314710	"P": 1006.75	"F": 2}
{"v": 1	"t": 314730	"P": 1006.0	"F": 2}
{"v": 1	"t": 314751	"P": 1001.25	"F": 2}
{"v": 1	"t": 314771	"P": 1000.0	"F": 2}
{"v": 1	"t": 314791	"P": 1003.25	"F": 2}
{"v": 1	"t": 314811	"P": 1006.25	"F": 2}
{"v": 1	"t": 314832	"P": 1004.5	"F": 1}
{"v": 1	"t": 314852	"P": 1001.0	"F": 2}
{"v": 1	"t": 314872	"P": 1003.25	"F": 2}
{"v": 1	"t": 314893	"P": 1007.5	"F": 1}
{"v": 1	"t": 314913	"P": 1005.25	"F": 1}
{"v": 1	"t": 314933	"P": 1002.75	"F": 2}
{"v": 1	"t": 314953	"P": 1001.75	"F": 2}
{"v": 1	"t": 314974	"P": 1008.5	"F": 2}
{"v": 1	"t": 314994	"P": 1006.25	"F": 2}
{"v": 1	"t": 315014	"P": 1003.0	"F": 2}
{"v": 1	"t": 315035	"P": 1002.0	"F": 1}
{"v": 1	"t": 315055	"P": 1006.25	"F": 2}
{"v": 1	"t": 315075	"P": 1006.25	"F": 2}
{"v": 1	"t": 315095	"P": 1003.5	"F": 2}
{"v": 1	"t": 315116	"P": 1001.25	"F": 1}
{"v": 1	"t": 315136	"P": 1004.5	"F": 1	"C": 47.4	"D": 3273	"sn": 54091929832280	"file": "/data/device_log/data0000.out"}
{"v": 1	"t": 315156	"P": 1008.5	"F": 1}
{"v": 1	"t": 315177	"P": 1003.5	"F": 2}
{"v": 1	"t": 315197	"P": 1001.75	"F": 2}
{"v": 1	"t": 315217	"P": 1004.25	"F": 1}
{"v": 1	"t": 315238	"P": 1009.5	"F": 2}
{"v": 1	"t": 315258	"P": 1005.0	"F": 2}
{"v": 1	"t": 315278	"P": 1001.0	"F": 2}
{"v": 1	"t": 315298	"P": 1001.75	"F": 2}
{"v": 1	"t": 315319	"P": 1009.0	"F": 1}
{"v": 1	"t": 315339	"P": 1006.0	"F": 1}
{"v": 1	"t": 315359	"P": 1002.0	"F": 1}
{"v": 1	"t": 315380	"P": 1001.75	"F": 1}
{"v": 1	"t": 315400	"P": 1005.75	"F": 2}
{"v": 1	"t": 315420	"P": 1005.75	"F": 2}
{"v": 1	"t": 315441	"P": 1004.25	"F": 1}
{"v": 1	"t": 315461	"P": 1001.0	"F": 1}
{"v": 1	"t": 315481	"P": 1004.75	"F": 2}
{"v": 1	"t": 315501	"P": 1007.25	"F": 2}
{"v": 1	"t": 315522	"P": 1003.75	"F": 2}
{"v": 1	"t": 315542	"P": 1002.5	"F": 2}
{"v": 1	"t": 315562	"P": 1003.75	"F": 1}
{"v": 1	"t": 315583	"P": 1007.25	"F": 1}
{"v": 1	"t": 315603	"P": 1005.5	"F": 2}
{"v": 1	"t": 315623	"P": 1003.25	"F": 2}
{"v": 1	"t": 315643	"P": 1004.75	"F": 1}
{"v": 1	"t": 315664	"P": 1008.0	"F": 2}
{"v": 1	"t": 315684	"P": 1006.25	"F": 2}
{"v": 1	"t": 315704	"P": 1004.25	"F": 2}
{"v": 1	"t": 315725	"P": 1001.0	"F": 2}
{"v": 1	"t": 315745	"P": 1006.5	"F": 2}
{"v": 1	"t": 315765	"P": 1007.5	"F": 2}
{"v": 1	"t": 315785	"P": 1003.5	"F": 1}
{"v": 1	"t": 315806	"P": 1001.0	"F": 2}
{"v": 1	"t": 315826	"P": 1003.25	"F": 1}
{"v": 1	"t": 315846	"P": 1008.25	"F": 2}
{"v": 1	"t": 315867	"P": 1005.25	"F": 2}
{"v": 1	"t": 315887	"P": 1002.5	"F": 2}
{"v": 1	"t": 315907	"P": 1003.25	"F": 2}
{"v": 1	"t": 315928	"P": 1008.25	"F": 2}
{"v": 1	"t": 315948	"P": 1004.25	"F": 1}
{"v": 1	"t": 315968	"P": 1001.75	"F": 2}
{"v": 1	"t": 315988	"P": 1005.0	"F": 1}
{"v": 1	"t": 316009	"P": 1008.5	"F": 2}
{"v": 1	"t": 316029	"P": 1005.25	"F": 2}
{"v": 1	"t": 316049	"P": 1002.25	"F": 1}
{"v": 1	"t": 316070	"P": 1001.0	"F": 1}
{"v": 1	"t": 316090	"P": 1007.0	"F": 1}
{"v": 1	"t": 316110	"P": 1005.25	"F": 2}
{"v": 1	"t": 316131	"P": 1003.0	"F": 2}
{"v": 1	"t": 316151	"P": 1001.75	"F": 2	"C": 47.39	"D": 3273	"sn": 54091929832280	"file": "/data/device_log/data0000.out"}
{"v": 1	"t": 316171	"P": 1006.25	"F": 2}
{"v": 1	"t": 316191	"P": 1006.25	"F": 1}
{"v": 1	"t": 316212	"P": 1004.0	"F": 2}
{"v": 1	"t": 316232	"P": 1003.0	"F": 2}
{"v": 1	"t": 316252	"P": 1005.25	"F": 2}
{"v": 1	"t": 316273	"P": 1006.75	"F": 2}
{"v": 1	"t": 316293	"P": 1004.25	"F": 1}
{"v": 1	"t": 316313	"P": 1001.0	"F": 2}
{"v": 1	"t": 316334	"P": 1004.5	"F": 1}
{"v": 1	"t": 316354	"P": 1007.5	"F": 2}
{"v": 1	"t": 316374	"P": 1006.75	"F": 2}
{"v": 1	"t": 316394	"P": 1003.25	"F": 2}
{"v": 1	"t": 316415	"P": 1000.0	"F": 1}
{"v": 1	"t": 316435	"P": 1006.5	"F": 2}
{"v": 1	"t": 316455	"P": 1006.5	"F": 2}
{"v": 1	"t": 316476	"P": 1003.0	"F": 2}
{"v": 1	"t": 316496	"P": 1000.5	"F": 2}
{"v": 1	"t": 316516	"P": 1006.25	"F": 1}
{"v": 1	"t": 316537	"P": 1006.25	"F": 2}
{"v": 1	"t": 316557	"P": 1004.25	"F": 1}
{"v": 1	"t": 316577	"P": 1000.75	"F": 2}
{"v": 1	"t": 316597	"P": 1007.0	"F": 2}
{"v": 1	"t": 316618	"P": 1006.25	"F": 1}
{"v": 1	"t": 316638	"P": 1004.0	"F": 2}
{"v": 1	"t": 316658	"P": 1000.5	"F": 1}
{"v": 1	"t": 316679	"P": 1003.75	"F": 1}
{"v": 1	"t": 316699	"P": 1006.75	"F": 1}
{"v": 1	"t": 316719	"P": 1004.25	"F": 2}
{"v": 1	"t": 316739	"P": 1001.25	"F": 2}
{"v": 1	"t": 316760	"P": 1000.5	"F": 2}
{"v": 1	"t": 316780	"P": 1007.75	"F": 1}
{"v": 1	"t": 316800	"P": 1007.25	"F": 2}
{"v": 1	"t": 316821	"P": 1004.5	"F": 1}
{"v": 1	"t": 316841	"P": 1001.25	"F": 2}
{"v": 1	"t": 316861	"P": 1004.0	"F": 2}
{"v": 1	"t": 316881	"P": 1007.5	"F": 2}
{"v": 1	"t": 316902	"P": 1004.25	"F": 2}
{"v": 1	"t": 316922	"P": 1002.75	"F": 1}
{"v": 1	"t": 316942	"P": 1004.75	"F": 2}
{"v": 1	"t": 316963	"P": 1006.5	"F": 1}
{"v": 1	"t": 316983	"P": 1006.0	"F": 2}
{"v": 1	"t": 317003	"P": 1001.5	"F": 1}
{"v": 1	"t": 317023	"P": 1001.75	"F": 1}
{"v": 1	"t": 317044	"P": 1008.0	"F": 2}
{"v": 1	"t": 317064	"P": 1006.0	"F": 2}
{"v": 1	"t": 317084	"P": 1002.5	"F": 2}
{"v": 1	"t": 317105	"P": 1000.75	"F": 2}
{"v": 1	"t": 317125	"P": 1005.75	"F": 2}
{"v": 1	"t": 317145	"P": 1006.0	"F": 1}
{"v": 1	"t": 317166	"P": 1002.5	"F": 1	"C": 47.35	"D": 3273	"sn": 54091929832280	"file": "/data/device_log/data0000.out"}
{"v": 1	"t": 317186	"P": 1001.25	"F": 1}
{"v": 1	"t": 317206	"P": 1006.25	"F": 2}
{"v": 1	"t": 317226	"P": 1006.25	"F": 1}
{"v": 1	"t": 317247	"P": 1003.5	"F": 1}
{"v": 1	"t": 317267	"P": 1000.75	"F": 1}
{"v": 1	"t": 317287	"P": 1003.0	"F": 1}
{"v": 1	"t": 317308	"P": 1007.75	"F": 1}
{"v": 1	"t": 317328	"P": 1005.0	"F": 1}
{"v": 1	"t": 317348	"P": 1001.0	"F": 2}
{"v": 1	"t": 317369	"P": 1005.5	"F": 1}
{"v": 1	"t": 317389	"P": 1007.5	"F": 2}
{"v": 1	"t": 317409	"P": 1003.75	"F": 2}
{"v": 1	"t": 317430	"P": 1000.5	"F": 1}
{"v": 1	"t": 317450	"P": 1007.25	"F": 2}
{"v": 1	"t": 317470	"P": 1005.0	"F": 1}
{"v": 1	"t": 317491	"P": 1002.25	"F": 2}
{"v": 1	"t": 317511	"P": 1002.25	"F": 2}
{"v": 1	"t": 317531	"P": 1006.0	"F": 2}
{"v": 1	"t": 317552	"P": 1007.25	"F": 2}
{"v": 1	"t": 317572	"P": 1001.75	"F": 1}
{"v": 1	"t": 317592	"P": 1002.5	"F": 1}
{"v": 1	"t": 317613	"P": 1004.5	"F": 2}
{"v": 1	"t": 317633	"P": 1007.0	"F": 2}
{"v": 1	"t": 317653	"P": 1002.0	"F": 1}
{"v": 1	"t": 317673	"P": 1001.5	"F": 1}
{"v": 1	"t": 317694	"P": 1006.25	"F": 2}
{"v": 1	"t": 317714	"P": 1006.25	"F": 1}
{"v": 1	"t": 317734	"P": 1002.0	"F": 1}
{"v": 1	"t": 317755	"P": 1000.75	"F": 2}
{"v": 1	"t": 317775	"P": 1006.0	"F": 1}
{"v": 1	"t": 317795	"P": 1007.5	"F": 2}
{"v": 1	"t": 317815	"P": 1003.0	"F": 2}
{"v": 1	"t": 317836	"P": 1003.25	"F": 1}
{"v": 1	"t": 317856	"P": 1004.5	"F": 2}
{"v": 1	"t": 317876	"P": 1005.0	"F": 1}
{"v": 1	"t": 317897	"P": 1005.0	"F": 1}
{"v": 1	"t": 317917	"P": 1001.25	"F": 2}
{"v": 1	"t": 317937	"P": 1003.5	"F": 2}
{"v": 1	"t": 317958	"P": 1008.25	"F": 1}
{"v": 1	"t": 317978	"P": 1005.0	"F": 2}
{"v": 1	"t": 317998	"P": 1002.25	"F": 1}
{"v": 1	"t": 318018	"P": 1001.5	"F": 1}
{"v": 1	"t": 318039	"P": 1005.5	"F": 2}
{"v": 1	"t": 318059	"P": 1007.5	"F": 2}
{"v": 1	"t": 318079	"P": 1002.25	"F": 1}
{"v": 1	"t": 318100	"P": 1002.5	"F": 1}
{"v": 1	"t": 318120	"P": 1003.0	"F": 1}
{"v": 1	"t": 318140	"P": 1008.5	"F": 2}
{"v": 1	"t": 318160	"P": 1006.25	"F": 2}
{"v": 1	"t": 318181	"P": 1003.0	"F": 1	"C": 47.375	"D": 3273	"sn": 54091929832280	"file": "/data/device_log/data0000.out"}
{"v": 1	"t": 318201	"P": 1001.25	"F": 1}
{"v": 1	"t": 318221	"P": 1007.25	"F": 1}
{"v": 1	"t": 318242	"P": 1004.25	"F": 1}
{"v": 1	"t": 318262	"P": 1003.25	"F": 1}
{"v": 1	"t": 318282	"P": 1002.0	"F": 2}
{"v": 1	"t": 318303	"P": 1007.5	"F": 2}
{"v": 1	"t": 318323	"P": 1007.0	"F": 2}
{"v": 1	"t": 318343	"P": 1003.25	"F": 1}
{"v": 1	"t": 318363	"P": 1001.5	"F": 1}
{"v": 1	"t": 318384	"P": 1005.25	"F": 2}
{"v": 1	"t": 318404	"P": 1007.0	"F": 1}
{"v": 1	"t": 318424	"P": 1004.75	"F": 2}
{"v": 1	"t": 318445	"P": 1000.25	"F": 1}
{"v": 1	"t": 318465	"P": 1005.5	"F": 2}
{"v": 1	"t": 318485	"P": 1007.0	"F": 2}
{"v": 1	"t": 318506	"P": 1004.0	"F": 1}
{"v": 1	"t": 318526	"P": 1001.5	"F": 1}
{"v": 1	"t": 318546	"P": 1003.25	"F": 1}
{"v": 1	"t": 318566	"P": 1007.5	"F": 2}
{"v": 1	"t": 318587	"P": 1004.5	"F": 1}
{"v": 1	"t": 318607	"P": 1004.5	"F": 2}
{"v": 1	"t": 318627	"P": 1002.5	"F": 1}
{"v": 1	"t": 318648	"P": 1008.5	"F": 1}
{"v": 1	"t": 318668	"P": 1006.5	"F": 2}
{"v": 1	"t": 318688	"P": 1004.0	"F": 1}
{"v": 1	"t": 318708	"P": 1002.25	"F": 1}
{"v": 1	"t": 318729	"P": 1005.5	"F": 2}
{"v": 1	"t": 318749	"P": 1006.75	"F": 1}
{"v": 1	"t": 318769	"P": 1004.25	"F": 2}
{"v": 1	"t": 318789	"P": 1000.25	"F": 1}
{"v": 1	"t": 318810	"P": 1002.5	"F": 2}
{"v": 1	"t": 318830	"P": 1007.0	"F": 2}
{"v": 1	"t": 318850	"P": 1005.0	"F": 2}
{"v": 1	"t": 318871	"P": 1001.25	"F": 1}
{"v": 1	"t": 318891	"P": 1001.5	"F": 2}
{"v": 1	"t": 318911	"P": 1007.75	"F": 1}
{"v": 1	"t": 318932	"P": 1007.75	"F": 1}
{"v": 1	"t": 318952	"P": 1005.25	"F": 1}
{"v": 1	"t": 318972	"P": 1001.5	"F": 2}
{"v": 1	"t": 318992	"P": 1006.0	"F": 2}
{"v": 1	"t": 319013	"P": 1005.75	"F": 2}
{"v": 1	"t": 319033	"P": 1004.25	"F": 2}
{"v": 1	"t": 319053	"P": 1000.5	"F": 2}
{"v": 1	"t": 319074	"P": 1006.75	"F": 1}
{"v": 1	"t": 319094	"P": 1007.25	"F": 1}
{"v": 1	"t": 319114	"P": 1002.75	"F": 1}
{"v": 1	"t": 319135	"P": 1001.25	"F": 2}
{"v": 1	"t": 319155	"P": 1004.5	"F": 1}
{"v": 1	"t": 319175	"P": 1007.0	"F": 2}
{"v": 1	"t": 319195	"P": 1006.25	"F": 1	"C": 47.365	"D": 3273	"sn": 54091929832280	"file": "/data/device_log/data0000.out"}
{"v": 1	"t": 319216	"P": 1002.0	"F": 1}
{"v": 1	"t": 319236	"P": 1002.25	"F": 2}
{"v": 1	"t": 319256	"P": 1008.25	"F": 2}
{"v": 1	"t": 319277	"P": 1004.75	"F": 1}
{"v": 1	"t": 319297	"P": 1001.75	"F": 2}
{"v": 1	"t": 319317	"P": 1001.25	"F": 2}
{"v": 1	"t": 319337	"P": 1006.0	"F": 2}
{"v": 1	"t": 319358	"P": 1007.5	"F": 2}
{"v": 1	"t": 319378	"P": 1005.5	"F": 2}
{"v": 1	"t": 319398	"P": 1001.0	"F": 2}
{"v": 1	"t": 319419	"P": 1005.25	"F": 1}
{"v": 1	"t": 319439	"P": 1006.5	"F": 1}
{"v": 1	"t": 319459	"P": 1006.0	"F": 1}
{"v": 1	"t": 319479	"P": 1002.5	"F": 2}
{"v": 1	"t": 319500	"P": 1003.0	"F": 2}
{"v": 1	"t": 319520	"P": 1006.5	"F": 2}
{"v": 1	"t": 319540	"P": 1006.25	"F": 2}
{"v": 1	"t": 319561	"P": 1003.5	"F": 2}
{"v": 1	"t": 319581	"P": 1001.0	"F": 2}
{"v": 1	"t": 319601	"P": 1006.5	"F": 1}
{"v": 1	"t": 319622	"P": 1007.0	"F": 1}
{"v": 1	"t": 319642	"P": 1003.75	"F": 2}
{"v": 1	"t": 319662	"P": 1001.0	"F": 2}
{"v": 1	"t": 319682	"P": 1007.0	"F": 2}
{"v": 1	"t": 319703	"P": 1007.75	"F": 1}
{"v": 1	"t": 319723	"P": 1006.25	"F": 2}
{"v": 1	"t": 319743	"P": 1001.5	"F": 2}
{"v": 1	"t": 319764	"P": 1004.25	"F": 1}
{"v": 1	"t": 319784	"P": 1008.75	"F": 1}
{"v": 1	"t": 319804	"P": 1003.75	"F": 2}
{"v": 1	"t": 319825	"P": 1001.75	"F": 2}
{"v": 1	"t": 319845	"P": 1002.5	"F": 2}
{"v": 1	"t": 319865	"P": 1007.25	"F": 1}
{"v": 1	"t": 319885	"P": 1006.0	"F": 2}
{"v": 1	"t": 319906	"P": 1002.5	"F": 2}
{"v": 1	"t": 319926	"P": 1002.5	"F": 2}
{"v": 1	"t": 319946	"P": 1006.75	"F": 2}
{"v": 1	"t": 319967	"P": 1005.0	"F": 2}
{"v": 1	"t": 319987	"P": 1002.25	"F": 2}
{"v": 1	"t": 320007	"P": 999.5	"F": 2}
{"v": 1	"t": 320027	"P": 1006.75	"F": 2}
{"v": 1	"t": 320048	"P": 1006.5	"F": 1}
{"v": 1	"t": 320068	"P": 1004.25	"F": 1}
{"v": 1	"t": 320088	"P": 1001.0	"F": 2}
{"v": 1	"t": 320109	"P": 1004.5	"F": 2}
{"v": 1	"t": 320129	"P": 1008.0	"F": 1}
{"v": 1	"t": 320149	"P": 1005.25	"F": 2}
{"v": 1	"t": 320169	"P": 1002.25	"F": 2}
{"v": 1	"t": 320190	"P": 1000.5	"F": 2}
{"v": 1	"t": 320210	"P": 1008.0	"F": 2	"C": 47.365	"D": 3273	"sn": 54091929832280	"file": "/data/device_log/data0000.out"}
{"v": 1	"t": 320230	"P": 1006.25	"F": 1}
{"v": 1	"t": 320251	"P": 1003.0	"F": 2}
{"v": 1	"t": 320271	"P": 1002.0	"F": 2}
{"v": 1	"t": 320291	"P": 1005.25	"F": 1}
{"v": 1	"t": 320311	"P": 1006.0	"F": 2}
{"v": 1	"t": 320332	"P": 1002.5	"F": 2}
{"v": 1	"t": 320352	"P": 1002.0	"F": 1}
{"v": 1	"t": 320372	"P": 1003.0	"F": 1}
{"v": 1	"t": 320393	"P": 1009.0	"F": 2}
{"v": 1	"t": 320413	"P": 1003.25	"F": 2}
{"v": 1	"t": 320433	"P": 1001.5	"F": 1}
{"v": 1	"t": 320454	"P": 1003.75	"F": 2}
{"v": 1	"t": 320474	"P": 1009.25	"F": 1}
{"v": 1	"t": 320494	"P": 1004.0	"F": 2}
{"v": 1	"t": 320514	"P": 1003.5	"F": 1}
{"v": 1	"t": 320535	"P": 1002.0	"F": 1}
{"v": 1	"t": 320555	"P": 1008.0	"F": 1}
{"v": 1	"t": 320575	"P": 1005.0	"F": 1}
{"v": 1	"t": 320596	"P": 1002.5	"F": 1}
{"v": 1	"t": 320616	"P": 1003.25	"F": 1}
{"v": 1	"t": 320636	"P": 1007.5	"F": 2}
{"v": 1	"t": 320657	"P": 1006.75	"F": 1}
{"v": 1	"t": 320677	"P": 1001.75	"F": 2}
{"v": 1	"t": 320697	"P": 1001.25	"F": 1}
{"v": 1	"t": 320717	"P": 1006.75	"F": 1}
{"v": 1	"t": 320738	"P": 1007.25	"F": 1}
{"v": 1	"t": 320758	"P": 1004.0	"F": 1}
{"v": 1	"t": 320778	"P": 1003.25	"F": 1}
{"v": 1	"t": 320799	"P": 1004.25	"F": 1}
{"v": 1	"t": 320819	"P": 1008.0	"F": 1}
{"v": 1	"t": 320839	"P": 1005.25	"F": 1}
{"v": 1	"t": 320859	"P": 1003.0	"F": 1}
{"v": 1	"t": 320880	"P": 1002.75	"F": 1}
{"v": 1	"t": 320900	"P": 1008.75	"F": 2}
{"v": 1	"t": 320920	"P": 1005.25	"F": 2}
{"v": 1	"t": 320941	"P": 1002.5	"F": 1}
{"v": 1	"t": 320961	"P": 1003.0	"F": 2}
{"v": 1	"t": 320981	"P": 1007.0	"F": 1}
{"v": 1	"t": 321001	"P": 1006.0	"F": 1}
{"v": 1	"t": 321022	"P": 1002.75	"F": 1}
{"v": 1	"t": 321042	"P": 1003.25	"F": 1}
{"v": 1	"t": 321062	"P": 1005.75	"F": 1}
{"v": 1	"t": 321083	"P": 1007.0	"F": 2}
{"v": 1	"t": 321103	"P": 1003.75	"F": 1}
{"v": 1	"t": 321123	"P": 1001.25	"F": 1}
{"v": 1	"t": 321144	"P": 1002.5	"F": 1}
{"v": 1	"t": 321164	"P": 1008.75	"F": 1}
{"v": 1	"t": 321184	"P": 1005.25	"F": 1}
{"v": 1	"t": 321204	"P": 1003.0	"F": 1}
{"v": 1	"t": 321225	"P": 1003.5	"F": 1	"C": 47.385	"D": 3273	"sn": 54091929832280	"file": "/data/device_log/data0000.out"}
{"v": 1	"t": 321245	"P": 1007.5	"F": 1}
{"v": 1	"t": 321265	"P": 1006.75	"F": 1}
{"v": 1	"t": 321286	"P": 1002.5	"F": 1}
{"v": 1	"t": 321306	"P": 1002.5	"F": 1}
{"v": 1	"t": 321326	"P": 1008.0	"F": 1}
{"v": 1	"t": 321347	"P": 1004.75	"F": 1}
{"v": 1	"t": 321367	"P": 1002.5	"F": 2}
{"v": 1	"t": 321387	"P": 1003.0	"F": 1}
{"v": 1	"t": 321408	"P": 1006.75	"F": 1}
{"v": 1	"t": 321428	"P": 1005.25	"F": 1}
{"v": 1	"t": 321448	"P": 1003.25	"F": 1}
{"v": 1	"t": 321468	"P": 1002.0	"F": 1}
{"v": 1	"t": 321489	"P": 1007.75	"F": 1}
{"v": 1	"t": 321509	"P": 1005.5	"F": 1}
{"v": 1	"t": 321530	"P": 1002.0	"F": 1}
{"v": 1	"t": 321550	"P": 1003.75	"F": 1}
{"v": 1	"t": 321570	"P": 1009.0	"F": 1}
{"v": 1	"t": 321590	"P": 1005.5	"F": 1}
{"v": 1	"t": 321611	"P": 1000.75	"F": 1}
{"v": 1	"t": 321631	"P": 1006.25	"F": 1}
{"v": 1	"t": 321651	"P": 1005.75	"F": 2}
{"v": 1	"t": 321672	"P": 1003.25	"F": 1}
{"v": 1	"t": 321692	"P": 1001.0	"F": 1}
{"v": 1	"t": 321712	"P": 1005.0	"F": 2}
{"v": 1	"t": 321733	"P": 1007.0	"F": 1}
{"v": 1	"t": 321753	"P": 1003.0	"F": 2}
{"v": 1	"t": 321773	"P": 1001.0	"F": 1}
{"v": 1	"t": 321794	"P": 1004.5	"F": 1}
{"v": 1	"t": 321814	"P": 1006.5	"F": 1}
{"v": 1	"t": 321834	"P": 1002.25	"F": 1}
{"v": 1	"t": 321855	"P": 1001.25	"F": 1}
{"v": 1	"t": 321875	"P": 1003.5	"F": 1}
{"v": 1	"t": 321895	"P": 1009.5	"F": 1}
{"v": 1	"t": 321915	"P": 1004.0	"F": 1}
{"v": 1	"t": 321936	"P": 1003.0	"F": 1}
{"v": 1	"t": 321956	"P": 1003.0	"F": 1}
{"v": 1	"t": 321976	"P": 1006.5	"F": 1}
{"v": 1	"t": 321997	"P": 1005.25	"F": 1}
{"v": 1	"t": 322017	"P": 1003.5	"F": 1}
{"v": 1	"t": 322037	"P": 1000.75	"F": 1}
{"v": 1	"t": 322057	"P": 1005.75	"F": 2}
{"v": 1	"t": 322078	"P": 1006.75	"F": 1}
{"v": 1	"t": 322098	"P": 1002.25	"F": 1}
{"v": 1	"t": 322118	"P": 1001.5	"F": 1}
{"v": 1	"t": 322139	"P": 1003.75	"F": 2}
{"v": 1	"t": 322159	"P": 1006.25	"F": 1}
{"v": 1	"t": 322179	"P": 1005.0	"F": 1}
{"v": 1	"t": 322199	"P": 1002.25	"F": 1}
{"v": 1	"t": 322220	"P": 1003.0	"F": 1}
{"v": 1	"t": 322240	"P": 1009.25	"F": 1	"C": 47.335	"D": 3273	"sn": 54091929832280	"file": "/data/device_log/data0000.out"}
{"v": 1	"t": 322260	"P": 1007.0	"F": 2}
{"v": 1	"t": 322281	"P": 1002.0	"F": 1}
{"v": 1	"t": 322301	"P": 1000.25	"F": 2}
{"v": 1	"t": 322321	"P": 1005.75	"F": 1}
{"v": 1	"t": 322342	"P": 1006.25	"F": 1}
{"v": 1	"t": 322362	"P": 1002.0	"F": 1}
{"v": 1	"t": 322382	"P": 1001.25	"F": 2}
{"v": 1	"t": 322402	"P": 1004.75	"F": 1}
{"v": 1	"t": 322423	"P": 1007.25	"F": 2}
{"v": 1	"t": 322443	"P": 1003.25	"F": 1}
{"v": 1	"t": 322463	"P": 1000.25	"F": 2}
{"v": 1	"t": 322484	"P": 1003.5	"F": 2}
{"v": 1	"t": 322504	"P": 1007.0	"F": 2}
{"v": 1	"t": 322524	"P": 1004.0	"F": 2}
{"v": 1	"t": 322544	"P": 1001.0	"F": 2}
{"v": 1	"t": 322565	"P": 1003.25	"F": 2}
{"v": 1	"t": 322585	"P": 1007.75	"F": 2}
{"v": 1	"t": 322605	"P": 1006.75	"F": 2}
{"v": 1	"t": 322626	"P": 1003.25	"F": 2}
{"v": 1	"t": 322646	"P": 1002.0	"F": 2}
{"v": 1	"t": 322666	"P": 1006.25	"F": 2}
{"v": 1	"t": 322687	"P": 1005.5	"F": 2}
{"v": 1	"t": 322707	"P": 1004.0	"F": 1}
{"v": 1	"t": 322727	"P": 1001.5	"F": 2}
{"v": 1	"t": 322747	"P": 1004.5	"F": 2}
{"v": 1	"t": 322768	"P": 1008.0	"F": 1}
{"v": 1	"t": 322788	"P": 1006.0	"F": 2}
{"v": 1	"t": 322808	"P": 1003.5	"F": 1}
{"v": 1	"t": 322828	"P": 1002.0	"F": 1}
{"v": 1	"t": 322849	"P": 1006.75	"F": 1}
{"v": 1	"t": 322869	"P": 1007.25	"F": 1}
{"v": 1	"t": 322889	"P": 1004.5	"F": 1}
{"v": 1	"t": 322910	"P": 1000.5	"F": 1}
{"v": 1	"t": 322930	"P": 1007.25	"F": 2}
{"v": 1	"t": 322950	"P": 1006.0	"F": 1}
{"v": 1	"t": 322971	"P": 1004.75	"F": 1}
{"v": 1	"t": 322991	"P": 1002.25	"F": 2}
{"v": 1	"t": 323011	"P": 1005.25	"F": 1}
{"v": 1	"t": 323031	"P": 1007.25	"F": 1}
{"v": 1	"t": 323052	"P": 1003.5	"F": 2}
{"v": 1	"t": 323072	"P": 1000.0	"F": 2}
{"v": 1	"t": 323092	"P": 1004.0	"F": 1}
{"v": 1	"t": 323113	"P": 1009.0	"F": 1}
{"v": 1	"t": 323133	"P": 1005.75	"F": 2}
{"v": 1	"t": 323153	"P": 1002.0	"F": 2}
{"v": 1	"t": 323174	"P": 1003.5	"F": 2}
{"v": 1	"t": 323194	"P": 1007.25	"F": 2}
{"v": 1	"t": 323214	"P": 1004.0	"F": 1}
{"v": 1	"t": 323234	"P": 1002.0	"F": 1}
{"v": 1	"t": 323255	"P": 1003.25	"F": 1	"C": 47.33	"D": 3273	"sn": 54091929832280	"file": "/data/device_log/data0000.out"}
{"v": 1	"t": 323275	"P": 1006.0	"F": 2}
{"v": 1	"t": 323295	"P": 1004.75	"F": 1}
{"v": 1	"t": 323316	"P": 1003.75	"F": 2}
{"v": 1	"t": 323336	"P": 1002.5	"F": 1}
{"v": 1	"t": 323356	"P": 1008.0	"F": 2}
{"v": 1	"t": 323377	"P": 1004.25	"F": 2}
{"v": 1	"t": 323397	"P": 1003.5	"F": 1}
{"v": 1	"t": 323417	"P": 1004.75	"F": 2}
{"v": 1	"t": 323437	"P": 1004.0	"F": 2}
{"v": 1	"t": 323458	"P": 1006.5	"F": 1}
{"v": 1	"t": 323478	"P": 1003.75	"F": 1}
{"v": 1	"t": 323498	"P": 1003.0	"F": 2}
{"v": 1	"t": 323518	"P": 1000.75	"F": 1}
{"v": 1	"t": 323539	"P": 1007.5	"F": 1}
{"v": 1	"t": 323559	"P": 1007.0	"F": 2}
{"v": 1	"t": 323579	"P": 1002.25	"F": 1}
{"v": 1	"t": 323600	"P": 1000.5	"F": 1}
{"v": 1	"t": 323620	"P": 1008.25	"F": 2}
{"v": 1	"t": 323640	"P": 1008.0	"F": 2}
{"v": 1	"t": 323661	"P": 1002.25	"F": 2}
{"v": 1	"t": 323681	"P": 1000.25	"F": 1}
{"v": 1	"t": 323701	"P": 1004.25	"F": 2}
{"v": 1	"t": 323721	"P": 1008.75	"F": 2}
{"v": 1	"t": 323742	"P": 1005.5	"F": 2}
{"v": 1	"t": 323762	"P": 1001.75	"F": 2}
{"v": 1	"t": 323782	"P": 1004.25	"F": 2}
{"v": 1	"t": 323803	"P": 1007.75	"F": 2}
{"v": 1	"t": 323823	"P": 1006.5	"F": 2}
{"v": 1	"t": 323843	"P": 1002.75	"F": 2}
{"v": 1	"t": 323863	"P": 1002.25	"F": 2}
{"v": 1	"t": 323884	"P": 1007.25	"F": 2}
{"v": 1	"t": 323904	"P": 1006.0	"F": 2}
{"v": 1	"t": 323924	"P": 1003.75	"F": 2}
{"v": 1	"t": 323945	"P": 1003.0	"F": 2}
{"v": 1	"t": 323965	"P": 1006.5	"F": 2}
{"v": 1	"t": 323985	"P": 1006.75	"F": 2}
{"v": 1	"t": 324006	"P": 1003.5	"F": 2}
{"v": 1	"t": 324026	"P": 1000.5	"F": 1}
{"v": 1	"t": 324046	"P": 1004.5	"F": 2}
{"v": 1	"t": 324066	"P": 1008.75	"F": 2}
{"v": 1	"t": 324087	"P": 1004.75	"F": 1}
{"v": 1	"t": 324107	"P": 1002.25	"F": 2}
{"v": 1	"t": 324127	"P": 1004.25	"F": 2}
{"v": 1	"t": 324148	"P": 1008.25	"F": 2}
{"v": 1	"t": 324168	"P": 1005.5	"F": 2}
{"v": 1	"t": 324188	"P": 1004.0	"F": 2}
{"v": 1	"t": 324208	"P": 1001.25	"F": 2}
{"v": 1	"t": 324229	"P": 1007.25	"F": 2}
{"v": 1	"t": 324249	"P": 1008.0	"F": 2}
{"v": 1	"t": 324269	"P": 1005.5	"F": 2	"C": 47.32	"D": 3273	"sn": 54091929832280	"file": "/data/device_log/data0000.out"}
{"v": 1	"t": 324290	"P": 1002.0	"F": 2}
{"v": 1	"t": 324310	"P": 1003.75	"F": 2}
{"v": 1	"t": 324330	"P": 1008.75	"F": 2}
{"v": 1	"t": 324350	"P": 1007.25	"F": 1}
{"v": 1	"t": 324371	"P": 1002.75	"F": 2}
{"v": 1	"t": 324391	"P": 1002.75	"F": 2}
{"v": 1	"t": 324411	"P": 1007.75	"F": 1}
{"v": 1	"t": 324432	"P": 1007.0	"F": 2}
{"v": 1	"t": 324452	"P": 1002.5	"F": 2}
{"v": 1	"t": 324472	"P": 1000.75	"F": 2}
{"v": 1	"t": 324492	"P": 1006.5	"F": 2}
{"v": 1	"t": 324513	"P": 1006.5	"F": 2}
{"v": 1	"t": 324533	"P": 1004.0	"F": 2}
{"v": 1	"t": 324553	"P": 1000.0	"F": 2}
{"v": 1	"t": 324574	"P": 1006.25	"F": 2}
{"v": 1	"t": 324594	"P": 1007.25	"F": 2}
{"v": 1	"t": 324614	"P": 1003.5	"F": 2}
{"v": 1	"t": 324635	"P": 1001.75	"F": 2}
{"v": 1	"t": 324655	"P": 1006.25	"F": 2}
{"v": 1	"t": 324675	"P": 1008.0	"F": 2}
{"v": 1	"t": 324695	"P": 1005.25	"F": 2}
{"v": 1	"t": 324716	"P": 1000.75	"F": 2}
{"v": 1	"t": 324736	"P": 1002.5	"F": 2}
{"v": 1	"t": 324756	"P": 1009.0	"F": 2}
{"v": 1	"t": 324777	"P": 1005.25	"F": 2}
{"v": 1	"t": 324797	"P": 1004.0	"F": 2}
{"v": 1	"t": 324817	"P": 1002.5	"F": 2}
{"v": 1	"t": 324837	"P": 1007.0	"F": 2}
{"v": 1	"t": 324858	"P": 1007.75	"F": 2}
{"v": 1	"t": 324878	"P": 1003.5	"F": 2}
{"v": 1	"t": 324898	"P": 1000.75	"F": 2}
{"v": 1	"t": 324919	"P": 1007.0	"F": 1}
{"v": 1	"t": 324939	"P": 1009.5	"F": 2}
{"v": 1	"t": 324959	"P": 1003.5	"F": 1}
{"v": 1	"t": 324979	"P": 1002.75	"F": 2}
{"v": 1	"t": 325000	"P": 1001.75	"F": 2}
{"v": 1	"t": 325020	"P": 1007.0	"F": 2}
{"v": 1	"t": 325040	"P": 1006.25	"F": 2}
{"v": 1	"t": 325061	"P": 1003.0	"F": 2}
{"v": 1	"t": 325081	"P": 1002.0	"F": 2}
{"v": 1	"t": 325101	"P": 1008.0	"F": 1}
{"v": 1	"t": 325121	"P": 1009.0	"F": 2}
{"v": 1	"t": 325142	"P": 1004.75	"F": 2}
{"v": 1	"t": 325162	"P": 1001.0	"F": 1}
{"v": 1	"t": 325182	"P": 1004.25	"F": 2}
{"v": 1	"t": 325203	"P": 1006.5	"F": 2}
{"v": 1	"t": 325223	"P": 1004.75	"F": 2}
{"v": 1	"t": 325243	"P": 1002.25	"F": 2}
{"v": 1	"t": 325264	"P": 1004.5	"F": 2}
{"v": 1	"t": 325284	"P": 1009.5	"F": 2	"C": 47.305	"D": 3273	"sn": 54091929832280	"file": "/data/device_log/data0000.out"}
{"v": 1	"t": 325304	"P": 1006.0	"F": 2}
{"v": 1	"t": 325324	"P": 1003.5	"F": 1}
{"v": 1	"t": 325345	"P": 1002.75	"F": 2}
{"v": 1	"t": 325365	"P": 1008.0	"F": 2}
{"v": 1	"t": 325385	"P": 1006.0	"F": 2}
{"v": 1	"t": 325406	"P": 1003.0	"F": 2}
{"v": 1	"t": 325426	"P": 1001.25	"F": 2}
{"v": 1	"t": 325446	"P": 1009.0	"F": 2}
{"v": 1	"t": 325467	"P": 1003.75	"F": 2}
{"v": 1	"t": 325487	"P": 1002.5	"F": 2}
{"v": 1	"t": 325507	"P": 1002.5	"F": 1}
{"v": 1	"t": 325528	"P": 1009.0	"F": 1}
{"v": 1	"t": 325548	"P": 1006.25	"F": 2}
{"v": 1	"t": 325568	"P": 1003.0	"F": 1}
{"v": 1	"t": 325589	"P": 1004.25	"F": 2}
{"v": 1	"t": 325609	"P": 1009.25	"F": 2}
{"v": 1	"t": 325629	"P": 1007.5	"F": 2}
{"v": 1	"t": 325649	"P": 1003.0	"F": 2}
{"v": 1	"t": 325670	"P": 1002.0	"F": 2}
{"v": 1	"t": 325690	"P": 1010.0	"F": 1}
{"v": 1	"t": 325710	"P": 1004.0	"F": 2}
{"v": 1	"t": 325731	"P": 1000.75	"F": 2}
{"v": 1	"t": 325751	"P": 1005.0	"F": 2}
{"v": 1	"t": 325771	"P": 1008.0	"F": 2}
{"v": 1	"t": 325792	"P": 1004.0	"F": 2}
{"v": 1	"t": 325812	"P": 1001.75	"F": 2}
{"v": 1	"t": 325832	"P": 1005.25	"F": 2}
{"v": 1	"t": 325853	"P": 1007.0	"F": 1}
{"v": 1	"t": 325873	"P": 1005.75	"F": 2}
{"v": 1	"t": 325893	"P": 1003.75	"F": 1}
{"v": 1	"t": 325914	"P": 1004.25	"F": 2}
{"v": 1	"t": 325934	"P": 1006.75	"F": 2}
{"v": 1	"t": 325954	"P": 1006.75	"F": 1}
{"v": 1	"t": 325974	"P": 1003.0	"F": 1}
{"v": 1	"t": 325995	"P": 1003.25	"F": 2}
{"v": 1	"t": 326015	"P": 1007.5	"F": 1}
{"v": 1	"t": 326035	"P": 1006.0	"F": 2}
{"v": 1	"t": 326056	"P": 1002.5	"F": 2}
{"v": 1	"t": 326076	"P": 1002.5	"F": 1}
{"v": 1	"t": 326096	"P": 1004.75	"F": 2}
{"v": 1	"t": 326116	"P": 1007.5	"F": 2}
{"v": 1	"t": 326137	"P": 1003.75	"F": 1}
{"v": 1	"t": 326157	"P": 1001.5	"F": 2}
{"v": 1	"t": 326177	"P": 1005.0	"F": 1}
{"v": 1	"t": 326198	"P": 1008.5	"F": 2}
{"v": 1	"t": 326218	"P": 1005.25	"F": 1}
{"v": 1	"t": 326238	"P": 1003.5	"F": 1}
{"v": 1	"t": 326258	"P": 1002.25	"F": 2}
{"v": 1	"t": 326279	"P": 1009.25	"F": 2}
{"v": 1	"t": 326299	"P": 1008.0	"F": 1	"C": 47.31	"D": 3273	"sn": 54091929832280	"file": "/data/device_log/data0000.out"}
{"v": 1	"t": 326319	"P": 1003.0	"F": 1}
{"v": 1	"t": 326340	"P": 1000.5	"F": 2}
{"v": 1	"t": 326360	"P": 1005.75	"F": 2}
{"v": 1	"t": 326380	"P": 1007.5	"F": 2}
{"v": 1	"t": 326401	"P": 1004.25	"F": 2}
{"v": 1	"t": 326421	"P": 1002.75	"F": 1}
{"v": 1	"t": 326441	"P": 1005.5	"F": 1}
{"v": 1	"t": 326461	"P": 1007.0	"F": 2}
{"v": 1	"t": 326482	"P": 1003.75	"F": 1}
{"v": 1	"t": 326502	"P": 1002.25	"F": 2}
{"v": 1	"t": 326522	"P": 1004.5	"F": 1}
{"v": 1	"t": 326543	"P": 1008.0	"F": 2}
{"v": 1	"t": 326563	"P": 1005.0	"F": 2}
{"v": 1	"t": 326583	"P": 1001.75	"F": 1}
{"v": 1	"t": 326604	"P": 1002.25	"F": 2}
{"v": 1	"t": 326624	"P": 1008.0	"F": 1}
{"v": 1	"t": 326644	"P": 1004.75	"F": 2}
{"v": 1	"t": 326664	"P": 1001.25	"F": 2}
{"v": 1	"t": 326685	"P": 1004.0	"F": 2}
{"v": 1	"t": 326705	"P": 1008.25	"F": 2}
{"v": 1	"t": 326725	"P": 1004.0	"F": 1}
{"v": 1	"t": 326746	"P": 1004.0	"F": 1}
{"v": 1	"t": 326766	"P": 1001.25	"F": 2}
{"v": 1	"t": 326786	"P": 1006.0	"F": 1}
{"v": 1	"t": 326806	"P": 1009.0	"F": 2}
{"v": 1	"t": 326827	"P": 1003.75	"F": 1}
{"v": 1	"t": 326847	"P": 1002.5	"F": 1}
{"v": 1	"t": 326867	"P": 1004.0	"F": 1}
{"v": 1	"t": 326888	"P": 1008.0	"F": 2}
{"v": 1	"t": 326908	"P": 1004.5	"F": 2}
{"v": 1	"t": 326928	"P": 1001.0	"F": 1}
{"v": 1	"t": 326949	"P": 1002.25	"F": 1}
{"v": 1	"t": 326969	"P": 1009.25	"F": 2}
{"v": 1	"t": 326989	"P": 1005.25	"F": 2}
{"v": 1	"t": 327009	"P": 1001.25	"F": 2}
{"v": 1	"t": 327030	"P": 1002.25	"F": 2}
{"v": 1	"t": 327050	"P": 1006.25	"F": 1}
{"v": 1	"t": 327070	"P": 1007.25	"F": 2}
{"v": 1	"t": 327091	"P": 1002.25	"F": 2}
{"v": 1	"t": 327111	"P": 1001.75	"F": 1}
{"v": 1	"t": 327131	"P": 1005.0	"F": 2}
{"v": 1	"t": 327151	"P": 1007.0	"F": 2}
{"v": 1	"t": 327172	"P": 1004.75	"F": 2}
{"v": 1	"t": 327192	"P": 1001.75	"F": 1}
{"v": 1	"t": 327212	"P": 1004.0	"F": 2}
{"v": 1	"t": 327233	"P": 1008.0	"F": 1}
{"v": 1	"t": 327253	"P": 1004.0	"F": 2}
{"v": 1	"t": 327273	"P": 1000.5	"F": 2}
{"v": 1	"t": 327294	"P": 1004.75	"F": 2}
{"v": 1	"t": 327314	"P": 1008.75	"F": 1	"C": 47.315	"D": 3273	"sn": 54091929832280	"file": "/data/device_log/data0000.out"}
{"v": 1	"t": 327334	"P": 1004.5	"F": 2}
{"v": 1	"t": 327355	"P": 1002.5	"F": 1}
{"v": 1	"t": 327375	"P": 1003.25	"F": 1}
{"v": 1	"t": 327395	"P": 1008.0	"F": 2}
{"v": 1	"t": 327415	"P": 1005.5	"F": 2}
{"v": 1	"t": 327436	"P": 1002.25	"F": 2}
{"v": 1	"t": 327456	"P": 1002.75	"F": 1}
{"v": 1	"t": 327476	"P": 1006.75	"F": 1}
{"v": 1	"t": 327497	"P": 1005.75	"F": 2}
{"v": 1	"t": 327517	"P": 1003.5	"F": 1}
{"v": 1	"t": 327537	"P": 1000.75	"F": 2}
{"v": 1	"t": 327557	"P": 1005.25	"F": 2}
{"v": 1	"t": 327578	"P": 1006.25	"F": 1}
{"v": 1	"t": 327598	"P": 1004.75	"F": 2}
{"v": 1	"t": 327618	"P": 1001.0	"F": 1}
{"v": 1	"t": 327639	"P": 1004.25	"F": 2}
{"v": 1	"t": 327659	"P": 1007.5	"F": 1}
{"v": 1	"t": 327679	"P": 1005.0	"F": 2}
{"v": 1	"t": 327699	"P": 1003.25	"F": 2}
{"v": 1	"t": 327720	"P": 1003.5	"F": 1}
{"v": 1	"t": 327740	"P": 1008.25	"F": 2}
{"v": 1	"t": 327760	"P": 1006.0	"F": 2}
{"v": 1	"t": 327781	"P": 1002.5	"F": 1}
{"v": 1	"t": 327801	"P": 1003.0	"F": 1}
{"v": 1	"t": 327821	"P": 1003.75	"F": 1}
{"v": 1	"t": 327841	"P": 1007.0	"F": 1}
{"v": 1	"t": 327862	"P": 1003.75	"F": 1}
{"v": 1	"t": 327882	"P": 1001.0	"F": 1}
{"v": 1	"t": 327902	"P": 1004.5	"F": 1}
{"v": 1	"t": 327923	"P": 1008.5	"F": 1}
{"v": 1	"t": 327943	"P": 1004.75	"F": 1}
{"v": 1	"t": 327963	"P": 1001.0	"F": 2}
{"v": 1	"t": 327984	"P": 1005.0	"F": 2}
{"v": 1	"t": 328004	"P": 1010.0	"F": 1}
{"v": 1	"t": 328024	"P": 1005.75	"F": 2}
{"v": 1	"t": 328045	"P": 1002.0	"F": 1}
{"v": 1	"t": 328065	"P": 1003.75	"F": 1}
{"v": 1	"t": 328085	"P": 1009.0	"F": 1}
{"v": 1	"t": 328105	"P": 1005.5	"F": 2}
{"v": 1	"t": 328126	"P": 1001.0	"F": 2}
{"v": 1	"t": 328146	"P": 1003.0	"F": 1}
{"v": 1	"t": 328166	"P": 1008.25	"F": 1}
{"v": 1	"t": 328187	"P": 1006.75	"F": 2}
{"v": 1	"t": 328207	"P": 1005.0	"F": 1}
{"v": 1	"t": 328227	"P": 1002.0	"F": 2}
{"v": 1	"t": 328247	"P": 1005.0	"F": 1}
{"v": 1	"t": 328268	"P": 1008.0	"F": 1}
{"v": 1	"t": 328288	"P": 1005.0	"F": 1}
{"v": 1	"t": 328308	"P": 1001.5	"F": 1}
{"v": 1	"t": 328329	"P": 1004.5	"F": 2	"C": 47.32	"D": 3273	"sn": 54091929832280	"file": "/data/device_log/data0000.out"}
{"v": 1	"t": 328349	"P": 1007.0	"F": 1}
{"v": 1	"t": 328369	"P": 1005.75	"F": 1}
{"v": 1	"t": 328389	"P": 1002.25	"F": 1}
{"v": 1	"t": 328410	"P": 1002.75	"F": 1}
{"v": 1	"t": 328430	"P": 1005.75	"F": 2}
{"v": 1	"t": 328450	"P": 1006.75	"F": 1}
{"v": 1	"t": 328471	"P": 1004.25	"F": 1}
{"v": 1	"t": 328491	"P": 1001.75	"F": 2}
{"v": 1	"t": 328511	"P": 1006.0	"F": 1}
{"v": 1	"t": 328532	"P": 1006.75	"F": 2}
{"v": 1	"t": 328552	"P": 1004.25	"F": 1}
{"v": 1	"t": 328572	"P": 1002.0	"F": 1}
{"v": 1	"t": 328592	"P": 1006.0	"F": 1}
{"v": 1	"t": 328613	"P": 1006.5	"F": 2}
{"v": 1	"t": 328633	"P": 1003.75	"F": 1}
{"v": 1	"t": 328653	"P": 1000.25	"F": 1}
{"v": 1	"t": 328674	"P": 1005.0	"F": 2}
{"v": 1	"t": 328694	"P": 1008.25	"F": 1}
{"v": 1	"t": 328714	"P": 1004.25	"F": 2}
{"v": 1	"t": 328735	"P": 1000.25	"F": 2}
{"v": 1	"t": 328755	"P": 1005.5	"F": 2}
{"v": 1	"t": 328775	"P": 1006.25	"F": 1}
{"v": 1	"t": 328795	"P": 1005.25	"F": 1}
{"v": 1	"t": 328816	"P": 1001.75	"F": 2}
{"v": 1	"t": 328836	"P": 1001.75	"F": 1}
{"v": 1	"t": 328856	"P": 1007.75	"F": 2}
{"v": 1	"t": 328877	"P": 1005.0	"F": 2}
{"v": 1	"t": 328897	"P": 1002.0	"F": 2}
{"v": 1	"t": 328917	"P": 1002.0	"F": 2}
{"v": 1	"t": 328937	"P": 1005.25	"F": 2}
{"v": 1	"t": 328958	"P": 1005.25	"F": 2}
{"v": 1	"t": 328978	"P": 1003.0	"F": 1}
{"v": 1	"t": 328998	"P": 1001.5	"F": 2}
{"v": 1	"t": 329019	"P": 1004.0	"F": 1}
{"v": 1	"t": 329039	"P": 1007.5	"F": 1}
{"v": 1	"t": 329059	"P": 1004.5	"F": 1}
{"v": 1	"t": 329079	"P": 1003.0	"F": 2}
{"v": 1	"t": 329100	"P": 1003.25	"F": 1}
{"v": 1	"t": 329120	"P": 1006.75	"F": 2}
{"v": 1	"t": 329140	"P": 1005.75	"F": 1}
{"v": 1	"t": 329161	"P": 1003.0	"F": 1}
{"v": 1	"t": 329181	"P": 1003.5	"F": 1}
{"v": 1	"t": 329201	"P": 1006.25	"F": 2}
{"v": 1	"t": 329222	"P": 1005.5	"F": 1}
{"v": 1	"t": 329242	"P": 1002.25	"F": 1}
{"v": 1	"t": 329262	"P": 1001.0	"F": 2}
{"v": 1	"t": 329282	"P": 1006.25	"F": 2}
{"v": 1	"t": 329303	"P": 1006.5	"F": 1}
{"v": 1	"t": 329323	"P": 1002.75	"F": 1}
{"v": 1	"t": 329343	"P": 1000.0	"F": 1	"C": 47.28	"D": 3273	"sn": 54091929832280	"file": "/data/device_log/data0000.out"}
{"v": 1	"t": 329364	"P": 1005.25	"F": 2}
{"v": 1	"t": 329384	"P": 1006.5	"F": 2}
{"v": 1	"t": 329404	"P": 1004.0	"F": 2}
{"v": 1	"t": 329425	"P": 1003.0	"F": 1}
{"v": 1	"t": 329445	"P": 1004.0	"F": 1}
{"v": 1	"t": 329465	"P": 1007.25	"F": 1}
{"v": 1	"t": 329486	"P": 1004.75	"F": 1}
{"v": 1	"t": 329506	"P": 1001.75	"F": 2}
{"v": 1	"t": 329526	"P": 1005.75	"F": 2}
{"v": 1	"t": 329547	"P": 1005.25	"F": 2}
{"v": 1	"t": 329567	"P": 1002.5	"F": 2}
{"v": 1	"t": 329587	"P": 1002.0	"F": 1}
{"v": 1	"t": 329607	"P": 1007.25	"F": 2}
{"v": 1	"t": 329628	"P": 1006.0	"F": 2}
{"v": 1	"t": 329648	"P": 1003.75	"F": 2}
{"v": 1	"t": 329668	"P": 1000.75	"F": 2}
{"v": 1	"t": 329689	"P": 1007.25	"F": 2}
{"v": 1	"t": 329709	"P": 1005.0	"F": 2}
{"v": 1	"t": 329729	"P": 1003.0	"F": 2}
{"v": 1	"t": 329750	"P": 1003.75	"F": 1}
{"v": 1	"t": 329770	"P": 1008.5	"F": 2}
{"v": 1	"t": 329790	"P": 1005.5	"F": 1}
{"v": 1	"t": 329811	"P": 1002.25	"F": 1}
{"v": 1	"t": 329831	"P": 1000.5	"F": 2}
{"v": 1	"t": 329851	"P": 1009.0	"F": 1}
{"v": 1	"t": 329872	"P": 1005.75	"F": 1}
{"v": 1	"t": 329892	"P": 1004.0	"F": 2}
{"v": 1	"t": 329912	"P": 1001.5	"F": 1}
{"v": 1	"t": 329933	"P": 1007.0	"F": 1}
{"v": 1	"t": 329953	"P": 1006.25	"F": 1}
{"v": 1	"t": 329973	"P": 1004.5	"F": 1}
{"v": 1	"t": 329993	"P": 1000.0	"F": 2}
{"v": 1	"t": 330014	"P": 1006.75	"F": 2}
{"v": 1	"t": 330034	"P": 1007.25	"F": 1}
{"v": 1	"t": 330054	"P": 1002.75	"F": 2}
{"v": 1	"t": 330075	"P": 1002.75	"F": 1}
{"v": 1	"t": 330095	"P": 1003.75	"F": 1}
{"v": 1	"t": 330115	"P": 1007.25	"F": 1}
{"v": 1	"t": 330135	"P": 1007.0	"F": 1}
{"v": 1	"t": 330156	"P": 1004.25	"F": 1}
{"v": 1	"t": 330176	"P": 1003.0	"F": 1}
{"v": 1	"t": 330196	"P": 1007.75	"F": 1}
{"v": 1	"t": 330216	"P": 1005.75	"F": 2}
{"v": 1	"t": 330237	"P": 1004.25	"F": 1}
{"v": 1	"t": 330257	"P": 1001.0	"F": 1}
{"v": 1	"t": 330277	"P": 1003.0	"F": 2}
{"v": 1	"t": 330298	"P": 1007.0	"F": 1}
{"v": 1	"t": 330318	"P": 1004.0	"F": 1}
{"v": 1	"t": 330338	"P": 1003.25	"F": 1}
{"v": 1	"t": 330358	"P": 1001.25	"F": 1	"C": 47.285	"D": 3273	"sn": 54091929832280	"file": "/data/device_log/data0000.out"}
{"v": 1	"t": 330379	"P": 1007.5	"F": 2}
{"v": 1	"t": 330399	"P": 1005.25	"F": 1}
{"v": 1	"t": 330419	"P": 1002.25	"F": 2}
{"v": 1	"t": 330440	"P": 1002.5	"F": 2}
{"v": 1	"t": 330460	"P": 1006.75	"F": 2}
{"v": 1	"t": 330480	"P": 1006.5	"F": 1}
{"v": 1	"t": 330501	"P": 1003.5	"F": 2}
{"v": 1	"t": 330521	"P": 1002.0	"F": 1}
{"v": 1	"t": 330541	"P": 1007.0	"F": 2}
{"v": 1	"t": 330562	"P": 1004.0	"F": 2}
{"v": 1	"t": 330582	"P": 1003.25	"F": 2}
{"v": 1	"t": 330602	"P": 1002.0	"F": 2}
{"v": 1	"t": 330622	"P": 1007.0	"F": 2}
{"v": 1	"t": 330643	"P": 1006.75	"F": 2}
{"v": 1	"t": 330663	"P": 1006.5	"F": 2}
{"v": 1	"t": 330683	"P": 1001.25	"F": 2}
{"v": 1	"t": 330704	"P": 1005.25	"F": 2}
{"v": 1	"t": 330724	"P": 1008.25	"F": 2}
{"v": 1	"t": 330744	"P": 1004.75	"F": 2}
{"v": 1	"t": 330764	"P": 1002.75	"F": 2}
{"v": 1	"t": 330785	"P": 1002.25	"F": 1}
{"v": 1	"t": 330805	"P": 1008.25	"F": 1}
{"v": 1	"t": 330825	"P": 1005.25	"F": 2}
{"v": 1	"t": 330846	"P": 1004.0	"F": 2}
{"v": 1	"t": 330866	"P": 1003.0	"F": 1}
{"v": 1	"t": 330886	"P": 1006.25	"F": 1}
{"v": 1	"t": 330906	"P": 1007.75	"F": 2}
{"v": 1	"t": 330927	"P": 1004.0	"F": 2}
{"v": 1	"t": 330947	"P": 1000.75	"F": 1}
{"v": 1	"t": 330967	"P": 1005.75	"F": 2}
{"v": 1	"t": 330988	"P": 1007.75	"F": 2}
{"v": 1	"t": 331008	"P": 1005.5	"F": 2}
{"v": 1	"t": 331028	"P": 1004.75	"F": 2}
{"v": 1	"t": 331048	"P": 1001.75	"F": 1}
{"v": 1	"t": 331069	"P": 1008.0	"F": 2}
{"v": 1	"t": 331089	"P": 1006.5	"F": 1}
{"v": 1	"t": 331109	"P": 1003.5	"F": 2}
{"v": 1	"t": 331130	"P": 1001.75	"F": 2}
{"v": 1	"t": 331150	"P": 1007.0	"F": 1}
{"v": 1	"t": 331170	"P": 1007.5	"F": 1}
{"v": 1	"t": 331191	"P": 1004.5	"F": 1}
{"v": 1	"t": 331211	"P": 1002.25	"F": 1}
{"v": 1	"t": 331231	"P": 1006.5	"F": 1}
{"v": 1	"t": 331251	"P": 1008.0	"F": 2}
{"v": 1	"t": 331272	"P": 1004.75	"F": 2}
{"v": 1	"t": 331292	"P": 1001.0	"F": 2}
{"v": 1	"t": 331312	"P": 1005.75	"F": 2}
{"v": 1	"t": 331333	"P": 1008.25	"F": 2}
{"v": 1	"t": 331353	"P": 1003.5	"F": 2}
{"v": 1	"t": 331373	"P": 1001.5	"F": 1	"C": 47.315	"D": 3273	"sn": 54091929832280	"file": "/data/device_log/data0000.out"}
{"v": 1	"t": 331394	"P": 1004.25	"F": 1}
{"v": 1	"t": 331414	"P": 1007.75	"F": 2}
{"v": 1	"t": 331434	"P": 1005.75	"F": 2}
{"v": 1	"t": 331454	"P": 1002.25	"F": 1}
{"v": 1	"t": 331475	"P": 1003.25	"F": 2}
{"v": 1	"t": 331495	"P": 1008.0	"F": 1}
{"v": 1	"t": 331515	"P": 1006.5	"F": 1}
{"v": 1	"t": 331536	"P": 1004.5	"F": 2}
{"v": 1	"t": 331556	"P": 1002.25	"F": 1}
{"v": 1	"t": 331576	"P": 1005.5	"F": 2}
{"v": 1	"t": 331596	"P": 1007.75	"F": 2}
{"v": 1	"t": 331617	"P": 1003.75	"F": 2}
{"v": 1	"t": 331637	"P": 1002.25	"F": 2}
{"v": 1	"t": 331657	"P": 1005.25	"F": 1}
{"v": 1	"t": 331678	"P": 1007.75	"F": 2}
{"v": 1	"t": 331698	"P": 1004.25	"F": 2}
{"v": 1	"t": 331718	"P": 1002.25	"F": 2}
{"v": 1	"t": 331738	"P": 1000.0	"F": 2}
{"v": 1	"t": 331759	"P": 1005.5	"F": 1}
{"v": 1	"t": 331779	"P": 1005.0	"F": 2}
{"v": 1	"t": 331799	"P": 1002.0	"F": 2}
{"v": 1	"t": 331820	"P": 1002.75	"F": 2}
{"v": 1	"t": 331840	"P": 1007.0	"F": 1}
{"v": 1	"t": 331860	"P": 1006.75	"F": 2}
{"v": 1	"t": 331881	"P": 1004.75	"F": 1}
{"v": 1	"t": 331901	"P": 1001.25	"F": 2}
{"v": 1	"t": 331921	"P": 1004.75	"F": 1}
{"v": 1	"t": 331941	"P": 1008.75	"F": 1}
{"v": 1	"t": 331962	"P": 1006.25	"F": 2}
{"v": 1	"t": 331982	"P": 1001.75	"F": 2}
{"v": 1	"t": 332002	"P": 1003.0	"F": 2}
{"v": 1	"t": 332023	"P": 1007.5	"F": 1}
{"v": 1	"t": 332043	"P": 1006.25	"F": 1}
{"v": 1	"t": 332063	"P": 1002.5	"F": 2}
{"v": 1	"t": 332083	"P": 1002.5	"F": 2}
{"v": 1	"t": 332104	"P": 1006.5	"F": 2}
{"v": 1	"t": 332124	"P": 1006.75	"F": 2}
{"v": 1	"t": 332144	"P": 1003.75	"F": 2}
{"v": 1	"t": 332165	"P": 1000.5	"F": 2}
{"v": 1	"t": 332185	"P": 1005.5	"F": 1}
{"v": 1	"t": 332205	"P": 1007.0	"F": 2}
{"v": 1	"t": 332225	"P": 1004.5	"F": 2}
{"v": 1	"t": 332246	"P": 1001.25	"F": 2}
{"v": 1	"t": 332266	"P": 1003.5	"F": 1}
{"v": 1	"t": 332286	"P": 1007.75	"F": 2}
{"v": 1	"t": 332307	"P": 1004.5	"F": 1}
{"v": 1	"t": 332327	"P": 1003.75	"F": 2}
{"v": 1	"t": 332347	"P": 1002.5	"F": 1}
{"v": 1	"t": 332367	"P": 1006.25	"F": 1}
{"v": 1	"t": 332388	"P": 1007.25	"F": 2	"C": 47.285	"D": 3273	"sn": 54091929832280	"file": "/data/device_log/data0000.out"}
{"v": 1	"t": 332408	"P": 1002.0	"F": 1}
{"v": 1	"t": 332428	"P": 1002.0	"F": 1}
{"v": 1	"t": 332449	"P": 1004.75	"F": 1}
{"v": 1	"t": 332469	"P": 1008.25	"F": 1}
{"v": 1	"t": 332489	"P": 1006.0	"F": 2}
{"v": 1	"t": 332510	"P": 999.25	"F": 2}
{"v": 1	"t": 332530	"P": 1005.75	"F": 2}
{"v": 1	"t": 332550	"P": 1007.25	"F": 1}
{"v": 1	"t": 332571	"P": 1002.75	"F": 1}
{"v": 1	"t": 332591	"P": 1001.5	"F": 2}
{"v": 1	"t": 332611	"P": 1005.25	"F": 2}
{"v": 1	"t": 332631	"P": 1007.0	"F": 2}
{"v": 1	"t": 332652	"P": 1004.25	"F": 2}
{"v": 1	"t": 332672	"P": 1001.75	"F": 2}
{"v": 1	"t": 332692	"P": 1004.75	"F": 1}
{"v": 1	"t": 332713	"P": 1007.25	"F": 1}
{"v": 1	"t": 332733	"P": 1003.75	"F": 2}
{"v": 1	"t": 332753	"P": 1002.25	"F": 1}
{"v": 1	"t": 332774	"P": 1001.0	"F": 2}
{"v": 1	"t": 332794	"P": 1006.5	"F": 2}
{"v": 1	"t": 332814	"P": 1005.0	"F": 2}
{"v": 1	"t": 332834	"P": 1002.0	"F": 2}
{"v": 1	"t": 332855	"P": 1001.75	"F": 2}
{"v": 1	"t": 332875	"P": 1007.25	"F": 2}
{"v": 1	"t": 332895	"P": 1004.25	"F": 2}
{"v": 1	"t": 332916	"P": 1002.75	"F": 1}
{"v": 1	"t": 332936	"P": 1000.5	"F": 2}
{"v": 1	"t": 332956	"P": 1006.0	"F": 2}
{"v": 1	"t": 332976	"P": 1008.25	"F": 2}
{"v": 1	"t": 332997	"P": 1003.75	"F": 2}
{"v": 1	"t": 333017	"P": 1003.25	"F": 2}
{"v": 1	"t": 333037	"P": 1004.5	"F": 2}
{"v": 1	"t": 333058	"P": 1009.0	"F": 1}
{"v": 1	"t": 333078	"P": 1005.25	"F": 2}
{"v": 1	"t": 333098	"P": 1001.25	"F": 2}
{"v": 1	"t": 333118	"P": 1002.25	"F": 1}
{"v": 1	"t": 333139	"P": 1007.5	"F": 1}
{"v": 1	"t": 333159	"P": 1007.0	"F": 2}
{"v": 1	"t": 333179	"P": 1003.75	"F": 2}
{"v": 1	"t": 333200	"P": 1001.25	"F": 2}
{"v": 1	"t": 333220	"P": 1004.75	"F": 2}
{"v": 1	"t": 333240	"P": 1007.25	"F": 2}
{"v": 1	"t": 333260	"P": 1004.25	"F": 2}
{"v": 1	"t": 333281	"P": 1003.25	"F": 2}
{"v": 1	"t": 333301	"P": 1005.0	"F": 2}
{"v": 1	"t": 333321	"P": 1007.0	"F": 2}
{"v": 1	"t": 333342	"P": 1004.5	"F": 1}
{"v": 1	"t": 333362	"P": 1001.75	"F": 2}
{"v": 1	"t": 333382	"P": 1003.5	"F": 2}
{"v": 1	"t": 333403	"P": 1007.25	"F": 2	"C": 47.25	"D": 3273	"sn": 54091929832280	"file": "/data/device_log/data0000.out"}
{"v": 1	"t": 333423	"P": 1004.25	"F": 1}
{"v": 1	"t": 333443	"P": 1001.5	"F": 2}
{"v": 1	"t": 333464	"P": 1004.25	"F": 2}
{"v": 1	"t": 333484	"P": 1009.0	"F": 2}
{"v": 1	"t": 333504	"P": 1004.5	"F": 2}
{"v": 1	"t": 333525	"P": 1001.0	"F": 1}
{"v": 1	"t": 333545	"P": 1006.0	"F": 2}
{"v": 1	"t": 333565	"P": 1006.5	"F": 1}
{"v": 1	"t": 333586	"P": 1004.25	"F": 1}
{"v": 1	"t": 333606	"P": 999.5	"F": 2}
{"v": 1	"t": 333626	"P": 1005.5	"F": 2}
{"v": 1	"t": 333646	"P": 1006.25	"F": 2}
{"v": 1	"t": 333667	"P": 1004.75	"F": 2}
{"v": 1	"t": 333687	"P": 1003.25	"F": 2}
{"v": 1	"t": 333707	"P": 1004.75	"F": 2}
{"v": 1	"t": 333728	"P": 1006.0	"F": 1}
{"v": 1	"t": 333748	"P": 1004.75	"F": 1}
{"v": 1	"t": 333768	"P": 1001.75	"F": 1}
{"v": 1	"t": 333789	"P": 1006.5	"F": 2}
{"v": 1	"t": 333809	"P": 1005.75	"F": 2}
{"v": 1	"t": 333829	"P": 1005.0	"F": 2}
{"v": 1	"t": 333850	"P": 1001.5	"F": 2}
{"v": 1	"t": 333870	"P": 1005.75	"F": 1}
{"v": 1	"t": 333890	"P": 1007.25	"F": 2}
{"v": 1	"t": 333911	"P": 1004.5	"F": 2}
{"v": 1	"t": 333931	"P": 1002.0	"F": 1}
{"v": 1	"t": 333951	"P": 1006.0	"F": 2}
{"v": 1	"t": 333971	"P": 1007.5	"F": 1}
{"v": 1	"t": 333992	"P": 1004.5	"F": 2}
{"v": 1	"t": 334012	"P": 1002.25	"F": 1}
{"v": 1	"t": 334032	"P": 1004.5	"F": 2}
{"v": 1	"t": 334053	"P": 1008.0	"F": 1}
{"v": 1	"t": 334073	"P": 1004.0	"F": 2}
{"v": 1	"t": 334093	"P": 1002.0	"F": 2}
{"v": 1	"t": 334113	"P": 1002.0	"F": 2}
{"v": 1	"t": 334134	"P": 1007.5	"F": 2}
{"v": 1	"t": 334154	"P": 1005.75	"F": 2}
{"v": 1	"t": 334174	"P": 1003.0	"F": 1}
{"v": 1	"t": 334195	"P": 1002.75	"F": 1}
{"v": 1	"t": 334215	"P": 1007.75	"F": 2}
{"v": 1	"t": 334235	"P": 1007.75	"F": 1}
{"v": 1	"t": 334255	"P": 1003.25	"F": 2}
{"v": 1	"t": 334276	"P": 1001.25	"F": 1}
{"v": 1	"t": 334296	"P": 1003.0	"F": 2}
{"v": 1	"t": 334316	"P": 1007.25	"F": 2}
{"v": 1	"t": 334337	"P": 1004.5	"F": 1}
{"v": 1	"t": 334357	"P": 1004.0	"F": 2}
{"v": 1	"t": 334377	"P": 1001.5	"F": 1}
{"v": 1	"t": 334397	"P": 1007.75	"F": 2}
{"v": 1	"t": 334418	"P": 1005.75	"F": 2	"C": 47.245	"D": 3273	"sn": 54091929832280	"file": "/data/device_log/data0000.out"}
{"v": 1	"t": 334438	"P": 1003.75	"F": 2}
{"v": 1	"t": 334458	"P": 1001.0	"F": 2}
{"v": 1	"t": 334479	"P": 1006.25	"F": 2}
{"v": 1	"t": 334499	"P": 1007.75	"F": 2}
{"v": 1	"t": 334519	"P": 1004.0	"F": 2}
{"v": 1	"t": 334540	"P": 1002.0	"F": 1}
{"v": 1	"t": 334560	"P": 1005.75	"F": 2}
{"v": 1	"t": 334580	"P": 1009.0	"F": 2}
{"v": 1	"t": 334601	"P": 1004.25	"F": 2}
{"v": 1	"t": 334621	"P": 1003.25	"F": 2}
{"v": 1	"t": 334641	"P": 1005.75	"F": 1}
{"v": 1	"t": 334661	"P": 1007.25	"F": 2}
{"v": 1	"t": 334682	"P": 1003.0	"F": 2}
{"v": 1	"t": 334702	"P": 1001.25	"F": 2}
{"v": 1	"t": 334722	"P": 1002.25	"F": 2}
{"v": 1	"t": 334743	"P": 1007.5	"F": 2}
{"v": 1	"t": 334763	"P": 1005.0	"F": 2}
{"v": 1	"t": 334783	"P": 1001.75	"F": 1}
{"v": 1	"t": 334803	"P": 1002.25	"F": 1}
{"v": 1	"t": 334824	"P": 1005.75	"F": 1}
{"v": 1	"t": 334844	"P": 1007.75	"F": 1}
{"v": 1	"t": 334864	"P": 1003.75	"F": 1}
{"v": 1	"t": 334885	"P": 1001.0	"F": 2}
{"v": 1	"t": 334905	"P": 1005.25	"F": 2}
{"v": 1	"t": 334925	"P": 1008.25	"F": 1}
{"v": 1	"t": 334945	"P": 1005.0	"F": 2}
{"v": 1	"t": 334966	"P": 1002.25	"F": 2}
{"v": 1	"t": 334986	"P": 1003.0	"F": 1}
{"v": 1	"t": 335006	"P": 1007.0	"F": 1}
{"v": 1	"t": 335027	"P": 1005.0	"F": 2}
{"v": 1	"t": 335047	"P": 1002.25	"F": 1}
{"v": 1	"t": 335067	"P": 1000.5	"F": 1}
{"v": 1	"t": 335087	"P": 1006.75	"F": 2}
{"v": 1	"t": 335108	"P": 1007.5	"F": 2}
{"v": 1	"t": 335128	"P": 1003.0	"F": 1}
{"v": 1	"t": 335148	"P": 1002.5	"F": 2}
{"v": 1	"t": 335169	"P": 1005.25	"F": 2}
{"v": 1	"t": 335189	"P": 1008.0	"F": 1}
{"v": 1	"t": 335209	"P": 1004.25	"F": 1}
{"v": 1	"t": 335229	"P": 1002.0	"F": 2}
{"v": 1	"t": 335250	"P": 1003.5	"F": 2}
{"v": 1	"t": 335270	"P": 1007.75	"F": 2}
{"v": 1	"t": 335290	"P": 1003.5	"F": 1}
{"v": 1	"t": 335311	"P": 1004.0	"F": 2}
{"v": 1	"t": 335331	"P": 1001.5	"F": 2}
{"v": 1	"t": 335351	"P": 1008.75	"F": 2}
{"v": 1	"t": 335372	"P": 1005.5	"F": 2}
{"v": 1	"t": 335392	"P": 1002.0	"F": 2}
{"v": 1	"t": 335412	"P": 1001.5	"F": 2}
{"v": 1	"t": 335433	"P": 1005.0	"F": 2	"C": 47.235	"D": 3273	"sn": 54091929832280	"file": "/data/device_log/data0000.out"}
{"v": 1	"t": 335453	"P": 1006.75	"F": 2}
{"v": 1	"t": 335473	"P": 1002.25	"F": 1}
{"v": 1	"t": 335493	"P": 1001.5	"F": 2}
{"v": 1	"t": 335514	"P": 1007.0	"F": 2}
{"v": 1	"t": 335534	"P": 1005.5	"F": 1}
{"v": 1	"t": 335554	"P": 1002.75	"F": 2}
{"v": 1	"t": 335575	"P": 1002.75	"F": 2}
{"v": 1	"t": 335595	"P": 1006.25	"F": 2}
{"v": 1	"t": 335615	"P": 1006.5	"F": 1}
{"v": 1	"t": 335635	"P": 1004.25	"F": 2}
{"v": 1	"t": 335656	"P": 1001.75	"F": 2}
{"v": 1	"t": 335676	"P": 1004.0	"F": 1}
{"v": 1	"t": 335696	"P": 1008.25	"F": 1}
{"v": 1	"t": 335717	"P": 1005.0	"F": 1}
{"v": 1	"t": 335737	"P": 1002.5	"F": 2}
{"v": 1	"t": 335757	"P": 1001.75	"F": 2}
{"v": 1	"t": 335777	"P": 1007.75	"F": 1}
{"v": 1	"t": 335798	"P": 1007.0	"F": 2}
{"v": 1	"t": 335818	"P": 1003.25	"F": 1}
{"v": 1	"t": 335838	"P": 1000.25	"F": 2}
{"v": 1	"t": 335859	"P": 1005.0	"F": 1}
{"v": 1	"t": 335879	"P": 1006.25	"F": 2}
{"v": 1	"t": 335899	"P": 1004.75	"F": 2}
{"v": 1	"t": 335920	"P": 1001.0	"F": 2}
{"v": 1	"t": 335940	"P": 1004.25	"F": 1}
{"v": 1	"t": 335960	"P": 1007.0	"F": 2}
{"v": 1	"t": 335981	"P": 1002.5	"F": 2}
{"v": 1	"t": 336001	"P": 1002.0	"F": 1}
{"v": 1	"t": 336021	"P": 1006.0	"F": 2}
{"v": 1	"t": 336041	"P": 1008.25	"F": 1}
{"v": 1	"t": 336062	"P": 1005.5	"F": 2}
{"v": 1	"t": 336082	"P": 1002.5	"F": 2}
{"v": 1	"t": 336102	"P": 1003.5	"F": 2}
{"v": 1	"t": 336123	"P": 1006.0	"F": 1}
{"v": 1	"t": 336143	"P": 1007.5	"F": 1}
{"v": 1	"t": 336163	"P": 1002.25	"F": 2}
{"v": 1	"t": 336183	"P": 1002.0	"F": 2}
{"v": 1	"t": 336204	"P": 1008.25	"F": 2}
{"v": 1	"t": 336224	"P": 1007.5	"F": 1}
{"v": 1	"t": 336244	"P": 1002.75	"F": 1}
{"v": 1	"t": 336265	"P": 1000.25	"F": 2}
{"v": 1	"t": 336285	"P": 1004.75	"F": 2}
{"v": 1	"t": 336305	"P": 1007.5	"F": 2}
{"v": 1	"t": 336325	"P": 1004.0	"F": 2}
{"v": 1	"t": 336346	"P": 1000.75	"F": 2}
{"v": 1	"t": 336366	"P": 1001.5	"F": 1}
{"v": 1	"t": 336386	"P": 1008.25	"F": 2}
{"v": 1	"t": 336407	"P": 1006.75	"F": 1}
{"v": 1	"t": 336427	"P": 1002.5	"F": 1}
{"v": 1	"t": 336447	"P": 1001.25	"F": 2	"C": 47.235	"D": 3273	"sn": 54091929832280	"file": "/data/device_log/data0000.out"}
{"v": 1	"t": 336467	"P": 1007.0	"F": 1}
{"v": 1	"t": 336488	"P": 1004.5	"F": 2}
{"v": 1	"t": 336508	"P": 1002.5	"F": 2}
{"v": 1	"t": 336528	"P": 1002.25	"F": 2}
{"v": 1	"t": 336549	"P": 1004.5	"F": 2}
{"v": 1	"t": 336569	"P": 1007.25	"F": 2}
{"v": 1	"t": 336589	"P": 1004.25	"F": 1}
{"v": 1	"t": 336610	"P": 1001.5	"F": 1}
{"v": 1	"t": 336630	"P": 1007.5	"F": 2}
{"v": 1	"t": 336650	"P": 1006.75	"F": 2}
{"v": 1	"t": 336671	"P": 1004.0	"F": 1}
{"v": 1	"t": 336691	"P": 1001.75	"F": 1}
{"v": 1	"t": 336711	"P": 1005.25	"F": 2}
{"v": 1	"t": 336731	"P": 1007.0	"F": 2}
{"v": 1	"t": 336752	"P": 1004.75	"F": 1}
{"v": 1	"t": 336772	"P": 1002.75	"F": 2}
{"v": 1	"t": 336792	"P": 1003.25	"F": 2}
{"v": 1	"t": 336813	"P": 1007.5	"F": 2}
{"v": 1	"t": 336833	"P": 1006.5	"F": 1}
{"v": 1	"t": 336853	"P": 1002.0	"F": 2}
{"v": 1	"t": 336874	"P": 1000.5	"F": 2}
{"v": 1	"t": 336894	"P": 1008.25	"F": 2}
{"v": 1	"t": 336914	"P": 1004.75	"F": 2}
{"v": 1	"t": 336934	"P": 1002.75	"F": 2}
{"v": 1	"t": 336955	"P": 1001.5	"F": 2}
{"v": 1	"t": 336975	"P": 1006.25	"F": 2}
{"v": 1	"t": 336995	"P": 1006.5	"F": 2}
{"v": 1	"t": 337016	"P": 1003.75	"F": 2}
{"v": 1	"t": 337036	"P": 1000.5	"F": 2}
{"v": 1	"t": 337056	"P": 1004.75	"F": 1}
{"v": 1	"t": 337076	"P": 1006.75	"F": 1}
{"v": 1	"t": 337097	"P": 1004.5	"F": 2}
{"v": 1	"t": 337117	"P": 1000.75	"F": 2}
{"v": 1	"t": 337137	"P": 1004.5	"F": 1}
{"v": 1	"t": 337158	"P": 1006.5	"F": 2}
{"v": 1	"t": 337178	"P": 1005.5	"F": 1}
{"v": 1	"t": 337198	"P": 1002.0	"F": 1}
{"v": 1	"t": 337218	"P": 1003.5	"F": 2}
{"v": 1	"t": 337239	"P": 1007.25	"F": 1}
{"v": 1	"t": 337259	"P": 1006.75	"F": 2}
{"v": 1	"t": 337279	"P": 1003.5	"F": 2}
{"v": 1	"t": 337300	"P": 1001.5	"F": 2}
{"v": 1	"t": 337320	"P": 1007.0	"F": 1}
{"v": 1	"t": 337340	"P": 1006.5	"F": 2}
{"v": 1	"t": 337361	"P": 1002.75	"F": 2}
{"v": 1	"t": 337381	"P": 1001.5	"F": 2}
{"v": 1	"t": 337401	"P": 1006.75	"F": 2}
{"v": 1	"t": 337422	"P": 1005.5	"F": 2}
{"v": 1	"t": 337442	"P": 1002.25	"F": 2}
{"v": 1	"t": 337462	"P": 1001.25	"F": 2	"C": 47.245	"D": 3273	"sn": 54091929832280	"file": "/data/device_log/data0000.out"}
{"v": 1	"t": 337483	"P": 1007.0	"F": 2}
{"v": 1	"t": 337503	"P": 1005.5	"F": 2}
{"v": 1	"t": 337523	"P": 1000.0	"F": 2}
{"v": 1	"t": 337544	"P": 1006.25	"F": 2}
{"v": 1	"t": 337564	"P": 1008.25	"F": 2}
{"v": 1	"t": 337584	"P": 1003.25	"F": 2}
{"v": 1	"t": 337605	"P": 1001.5	"F": 2}
{"v": 1	"t": 337625	"P": 1006.5	"F": 1}
{"v": 1	"t": 337645	"P": 1007.5	"F": 2}
{"v": 1	"t": 337666	"P": 1004.75	"F": 1}
{"v": 1	"t": 337686	"P": 1002.5	"F": 2}
{"v": 1	"t": 337706	"P": 1005.5	"F": 1}
{"v": 1	"t": 337726	"P": 1008.25	"F": 2}
{"v": 1	"t": 337747	"P": 1003.25	"F": 1}
{"v": 1	"t": 337767	"P": 1002.25	"F": 1}
{"v": 1	"t": 337787	"P": 1003.5	"F": 1}
{"v": 1	"t": 337808	"P": 1009.0	"F": 2}
{"v": 1	"t": 337828	"P": 1004.75	"F": 2}
{"v": 1	"t": 337848	"P": 1001.25	"F": 2}
{"v": 1	"t": 337869	"P": 1003.25	"F": 1}
{"v": 1	"t": 337889	"P": 1008.75	"F": 2}
{"v": 1	"t": 337909	"P": 1006.25	"F": 2}
{"v": 1	"t": 337929	"P": 1003.75	"F": 2}
{"v": 1	"t": 337950	"P": 1002.0	"F": 1}
{"v": 1	"t": 337970	"P": 1006.25	"F": 1}
{"v": 1	"t": 337990	"P": 1007.0	"F": 2}
{"v": 1	"t": 338011	"P": 1001.75	"F": 2}
{"v": 1	"t": 338031	"P": 1002.5	"F": 1}
{"v": 1	"t": 338051	"P": 1006.0	"F": 1}
{"v": 1	"t": 338071	"P": 1008.75	"F": 2}
{"v": 1	"t": 338092	"P": 1006.0	"F": 2}
{"v": 1	"t": 338112	"P": 1001.0	"F": 2}
{"v": 1	"t": 338132	"P": 1003.5	"F": 2}
{"v": 1	"t": 338153	"P": 1007.75	"F": 1}
{"v": 1	"t": 338173	"P": 1004.5	"F": 2}
{"v": 1	"t": 338193	"P": 1002.5	"F": 2}
{"v": 1	"t": 338213	"P": 1001.5	"F": 1}
{"v": 1	"t": 338234	"P": 1008.75	"F": 2}
{"v": 1	"t": 338254	"P": 1006.0	"F": 1}
{"v": 1	"t": 338274	"P": 1004.25	"F": 1}
{"v": 1	"t": 338295	"P": 1002.5	"F": 1}
{"v": 1	"t": 338315	"P": 1005.75	"F": 2}
{"v": 1	"t": 338335	"P": 1008.75	"F": 1}
{"v": 1	"t": 338355	"P": 1004.5	"F": 2}
{"v": 1	"t": 338376	"P": 1001.0	"F": 2}
{"v": 1	"t": 338396	"P": 1005.0	"F": 2}
{"v": 1	"t": 338416	"P": 1008.25	"F": 2}
{"v": 1	"t": 338437	"P": 1005.25	"F": 1}
{"v": 1	"t": 338457	"P": 1003.5	"F": 2}
{"v": 1	"t": 338477	"P": 1001.75	"F": 2	"C": 47.245	"D": 3273	"sn": 54091929832280	"file": "/data/device_log/data0000.out"}
{"v": 1	"t": 338498	"P": 1008.5	"F": 2}
{"v": 1	"t": 338518	"P": 1005.25	"F": 2}
{"v": 1	"t": 338538	"P": 1002.75	"F": 1}
{"v": 1	"t": 338558	"P": 1001.75	"F": 2}
{"v": 1	"t": 338579	"P": 1007.5	"F": 2}
{"v": 1	"t": 338599	"P": 1007.25	"F": 1}
{"v": 1	"t": 338619	"P": 1003.25	"F": 2}
{"v": 1	"t": 338640	"P": 1001.25	"F": 2}
{"v": 1	"t": 338660	"P": 1006.5	"F": 2}
{"v": 1	"t": 338680	"P": 1008.75	"F": 1}
{"v": 1	"t": 338700	"P": 1005.25	"F": 1}
{"v": 1	"t": 338721	"P": 1000.75	"F": 2}
{"v": 1	"t": 338741	"P": 1004.0	"F": 1}
{"v": 1	"t": 338761	"P": 1007.75	"F": 2}
{"v": 1	"t": 338782	"P": 1005.0	"F": 2}
{"v": 1	"t": 338802	"P": 1001.75	"F": 2}
{"v": 1	"t": 338822	"P": 1003.0	"F": 1}
{"v": 1	"t": 338843	"P": 1006.25	"F": 2}
{"v": 1	"t": 338863	"P": 1006.75	"F": 2}
{"v": 1	"t": 338883	"P": 1002.75	"F": 2}
{"v": 1	"t": 338903	"P": 999.5	"F": 2}
{"v": 1	"t": 338924	"P": 1005.5	"F": 2}
{"v": 1	"t": 338944	"P": 1006.75	"F": 1}
{"v": 1	"t": 338964	"P": 1004.25	"F": 1}
{"v": 1	"t": 338985	"P": 1000.75	"F": 2}
{"v": 1	"t": 339005	"P": 1003.25	"F": 2}
{"v": 1	"t": 339025	"P": 1008.0	"F": 2}
{"v": 1	"t": 339045	"P": 1006.0	"F": 2}
{"v": 1	"t": 339066	"P": 1002.75	"F": 1}
{"v": 1	"t": 339086	"P": 1003.25	"F": 2}
{"v": 1	"t": 339106	"P": 1007.25	"F": 1}
{"v": 1	"t": 339127	"P": 1005.0	"F": 1}
{"v": 1	"t": 339147	"P": 1002.5	"F": 2}
{"v": 1	"t": 339167	"P": 1003.0	"F": 2}
{"v": 1	"t": 339187	"P": 1005.5	"F": 2}
{"v": 1	"t": 339208	"P": 1005.5	"F": 2}
{"v": 1	"t": 339228	"P": 1003.25	"F": 1}
{"v": 1	"t": 339248	"P": 1001.0	"F": 2}
{"v": 1	"t": 339269	"P": 1004.25	"F": 2}
{"v": 1	"t": 339289	"P": 1006.75	"F": 2}
{"v": 1	"t": 339309	"P": 1005.5	"F": 1}
{"v": 1	"t": 339330	"P": 1000.5	"F": 2}
{"v": 1	"t": 339350	"P": 1003.75	"F": 1}
{"v": 1	"t": 339370	"P": 1008.0	"F": 2}
{"v": 1	"t": 339390	"P": 1004.5	"F": 2}
{"v": 1	"t": 339411	"P": 1002.0	"F": 1}
{"v": 1	"t": 339431	"P": 1001.25	"F": 1}
{"v": 1	"t": 339451	"P": 1008.0	"F": 1}
{"v": 1	"t": 339472	"P": 1006.25	"F": 1}
{"v": 1	"t": 339492	"P": 1005.0	"F": 2	"C": 47.21	"D": 3273	"sn": 54091929832280	"file": "/data/device_log/data0000.out"}
{"v": 1	"t": 339512	"P": 1002.0	"F": 1}
{"v": 1	"t": 339532	"P": 1006.5	"F": 2}
{"v": 1	"t": 339553	"P": 1007.5	"F": 2}
{"v": 1	"t": 339573	"P": 1004.25	"F": 2}
{"v": 1	"t": 339593	"P": 1002.75	"F": 2}
{"v": 1	"t": 339614	"P": 1002.75	"F": 2}
{"v": 1	"t": 339634	"P": 1009.0	"F": 2}
{"v": 1	"t": 339654	"P": 1004.75	"F": 1}
{"v": 1	"t": 339674	"P": 1002.0	"F": 2}
{"v": 1	"t": 339695	"P": 1004.0	"F": 2}
{"v": 1	"t": 339715	"P": 1008.0	"F": 2}
{"v": 1	"t": 339735	"P": 1006.75	"F": 2}
{"v": 1	"t": 339756	"P": 1003.25	"F": 2}
{"v": 1	"t": 339776	"P": 1001.75	"F": 1}
{"v": 1	"t": 339796	"P": 1007.25	"F": 1}
{"v": 1	"t": 339816	"P": 1007.0	"F": 1}
{"v": 1	"t": 339837	"P": 1006.5	"F": 1}
{"v": 1	"t": 339857	"P": 1000.75	"F": 1}
{"v": 1	"t": 339877	"P": 1004.25	"F": 2}
{"v": 1	"t": 339898	"P": 1008.5	"F": 2}
{"v": 1	"t": 339918	"P": 1004.75	"F": 1}
{"v": 1	"t": 339938	"P": 1001.5	"F": 2}
{"v": 1	"t": 339959	"P": 1002.5	"F": 2}
{"v": 1	"t": 339979	"P": 1007.5	"F": 2}
{"v": 1	"t": 339999	"P": 1004.25	"F": 1}
{"v": 1	"t": 340019	"P": 1000.0	"F": 2}
{"v": 1	"t": 340040	"P": 1003.75	"F": 1}
{"v": 1	"t": 340060	"P": 1008.5	"F": 2}
{"v": 1	"t": 340080	"P": 1004.25	"F": 2}
{"v": 1	"t": 340101	"P": 1004.5	"F": 2}
{"v": 1	"t": 340121	"P": 1000.25	"F": 2}
{"v": 1	"t": 340141	"P": 1007.0	"F": 1}
{"v": 1	"t": 340162	"P": 1006.5	"F": 2}
{"v": 1	"t": 340182	"P": 1004.25	"F": 2}
{"v": 1	"t": 340202	"P": 1001.75	"F": 2}
{"v": 1	"t": 340222	"P": 1005.0	"F": 2}
{"v": 1	"t": 340243	"P": 1006.0	"F": 2}
{"v": 1	"t": 340263	"P": 1004.75	"F": 2}
{"v": 1	"t": 340283	"P": 1000.75	"F": 2}
{"v": 1	"t": 340304	"P": 1004.0	"F": 2}
{"v": 1	"t": 340324	"P": 1007.75	"F": 1}
{"v": 1	"t": 340344	"P": 1005.25	"F": 2}
{"v": 1	"t": 340364	"P": 1003.25	"F": 1}
{"v": 1	"t": 340385	"P": 1003.25	"F": 2}
{"v": 1	"t": 340405	"P": 1007.0	"F": 2}
{"v": 1	"t": 340425	"P": 1006.25	"F": 1}
{"v": 1	"t": 340446	"P": 1003.0	"F": 2}
{"v": 1	"t": 340466	"P": 1002.5	"F": 1}
{"v": 1	"t": 340486	"P": 1005.5	"F": 1}
{"v": 1	"t": 340506	"P": 1009.5	"F": 2	"C": 47.245	"D": 3273	"sn": 54091929832280	"file": "/data/device_log/data0000.out"}
{"v": 1	"t": 340527	"P": 1006.25	"F": 2}
{"v": 1	"t": 340547	"P": 1003.0	"F": 2}
{"v": 1	"t": 340567	"P": 1003.25	"F": 1}
{"v": 1	"t": 340588	"P": 1007.25	"F": 2}
{"v": 1	"t": 340608	"P": 1005.75	"F": 2}
{"v": 1	"t": 340628	"P": 1003.5	"F": 1}
{"v": 1	"t": 340649	"P": 1004.75	"F": 2}
{"v": 1	"t": 340669	"P": 1008.0	"F": 2}
{"v": 1	"t": 340689	"P": 1006.0	"F": 1}
{"v": 1	"t": 340709	"P": 1002.75	"F": 2}
{"v": 1	"t": 340730	"P": 1002.75	"F": 1}
{"v": 1	"t": 340750	"P": 1007.5	"F": 2}
{"v": 1	"t": 340770	"P": 1007.75	"F": 2}
{"v": 1	"t": 340791	"P": 1004.75	"F": 2}
{"v": 1	"t": 340811	"P": 1001.75	"F": 2}
{"v": 1	"t": 340831	"P": 1005.5	"F": 1}
{"v": 1	"t": 340851	"P": 1007.0	"F": 2}
{"v": 1	"t": 340872	"P": 1004.0	"F": 1}
{"v": 1	"t": 340892	"P": 1002.5	"F": 1}
{"v": 1	"t": 340912	"P": 1003.25	"F": 2}
{"v": 1	"t": 340933	"P": 1007.5	"F": 2}
{"v": 1	"t": 340953	"P": 1005.25	"F": 1}
{"v": 1	"t": 340973	"P": 1001.75	"F": 2}
{"v": 1	"t": 340994	"P": 1003.25	"F": 2}
{"v": 1	"t": 341014	"P": 1008.5	"F": 2}
{"v": 1	"t": 341034	"P": 1005.0	"F": 2}
{"v": 1	"t": 341054	"P": 1004.25	"F": 2}
{"v": 1	"t": 341075	"P": 1001.75	"F": 2}
{"v": 1	"t": 341095	"P": 1008.5	"F": 2}
{"v": 1	"t": 341115	"P": 1008.25	"F": 2}
{"v": 1	"t": 341136	"P": 1003.25	"F": 2}
{"v": 1	"t": 341156	"P": 1001.25	"F": 2}
{"v": 1	"t": 341176	"P": 1005.25	"F": 2}
{"v": 1	"t": 341196	"P": 1007.5	"F": 2}
{"v": 1	"t": 341217	"P": 1005.75	"F": 2}
{"v": 1	"t": 341237	"P": 1002.75	"F": 2}
{"v": 1	"t": 341257	"P": 1004.75	"F": 2}
{"v": 1	"t": 341278	"P": 1009.5	"F": 2}
{"v": 1	"t": 341298	"P": 1006.75	"F": 1}
{"v": 1	"t": 341318	"P": 1002.5	"F": 2}
{"v": 1	"t": 341338	"P": 1004.25	"F": 2}
{"v": 1	"t": 341359	"P": 1007.25	"F": 2}
{"v": 1	"t": 341379	"P": 1006.25	"F": 2}
{"v": 1	"t": 341399	"P": 1003.5	"F": 2}
{"v": 1	"t": 341420	"P": 1002.0	"F": 1}
{"v": 1	"t": 341440	"P": 1007.25	"F": 1}
{"v": 1	"t": 341460	"P": 1007.0	"F": 2}
{"v": 1	"t": 341481	"P": 1006.0	"F": 1}
{"v": 1	"t": 341501	"P": 1004.75	"F": 2}
{"v": 1	"t": 341521	"P": 1007.5	"F": 1	"C": 47.22	"D": 3273	"sn": 54091929832280	"file": "/data/device_log/data0000.out"}
{"v": 1	"t": 341542	"P": 1006.75	"F": 2}
{"v": 1	"t": 341562	"P": 1002.0	"F": 1}
{"v": 1	"t": 341582	"P": 1004.25	"F": 2}
{"v": 1	"t": 341603	"P": 1008.5	"F": 1}
{"v": 1	"t": 341623	"P": 1007.0	"F": 2}
{"v": 1	"t": 341643	"P": 1002.75	"F": 1}
{"v": 1	"t": 341664	"P": 1005.25	"F": 1}
{"v": 1	"t": 341684	"P": 1007.75	"F": 2}
{"v": 1	"t": 341704	"P": 1004.25	"F": 2}
{"v": 1	"t": 341725	"P": 1001.75	"F": 1}
{"v": 1	"t": 341745	"P": 1007.0	"F": 2}
{"v": 1	"t": 341765	"P": 1005.75	"F": 1}
{"v": 1	"t": 341786	"P": 1002.5	"F": 2}
{"v": 1	"t": 341806	"P": 1001.75	"F": 1}
{"v": 1	"t": 341826	"P": 1006.75	"F": 2}
{"v": 1	"t": 341847	"P": 1006.5	"F": 2}
{"v": 1	"t": 341867	"P": 1003.75	"F": 2}
{"v": 1	"t": 341887	"P": 1002.75	"F": 1}
{"v": 1	"t": 341907	"P": 1007.5	"F": 2}
{"v": 1	"t": 341928	"P": 1007.75	"F": 2}
{"v": 1	"t": 341948	"P": 1004.0	"F": 1}
{"v": 1	"t": 341968	"P": 1001.75	"F": 1}
{"v": 1	"t": 341989	"P": 1004.75	"F": 2}
{"v": 1	"t": 342009	"P": 1007.5	"F": 2}
{"v": 1	"t": 342029	"P": 1005.75	"F": 2}
{"v": 1	"t": 342049	"P": 1002.25	"F": 2}
{"v": 1	"t": 342070	"P": 1001.75	"F": 1}
{"v": 1	"t": 342090	"P": 1007.0	"F": 2}
{"v": 1	"t": 342110	"P": 1009.0	"F": 1}
{"v": 1	"t": 342131	"P": 1003.0	"F": 2}
{"v": 1	"t": 342151	"P": 1000.75	"F": 2}
{"v": 1	"t": 342171	"P": 1006.0	"F": 2}
{"v": 1	"t": 342191	"P": 1006.25	"F": 2}
{"v": 1	"t": 342212	"P": 1004.25	"F": 2}
{"v": 1	"t": 342232	"P": 1002.75	"F": 2}
{"v": 1	"t": 342252	"P": 1003.5	"F": 2}
{"v": 1	"t": 342273	"P": 1008.0	"F": 2}
{"v": 1	"t": 342293	"P": 1006.5	"F": 2}
{"v": 1	"t": 342313	"P": 1002.25	"F": 2}
{"v": 1	"t": 342333	"P": 1002.0	"F": 2}
{"v": 1	"t": 342354	"P": 1006.5	"F": 1}
{"v": 1	"t": 342374	"P": 1007.25	"F": 2}
{"v": 1	"t": 342394	"P": 1004.0	"F": 2}
{"v": 1	"t": 342415	"P": 1003.0	"F": 2}
{"v": 1	"t": 342435	"P": 1004.75	"F": 2}
{"v": 1	"t": 342455	"P": 1007.25	"F": 1}
{"v": 1	"t": 342476	"P": 1004.5	"F": 1}
{"v": 1	"t": 342496	"P": 1002.0	"F": 2}
{"v": 1	"t": 342516	"P": 1004.25	"F": 2}
{"v": 1	"t": 342536	"P": 1007.25	"F": 1	"C": 47.17	"D": 3273	"sn": 54091929832280	"file": "/data/device_log/data0000.out"}
{"v": 1	"t": 342557	"P": 1004.75	"F": 2}
{"v": 1	"t": 342577	"P": 1002.25	"F": 2}
{"v": 1	"t": 342597	"P": 1003.75	"F": 1}
{"v": 1	"t": 342618	"P": 1007.75	"F": 1}
{"v": 1	"t": 342638	"P": 1005.5	"F": 1}
{"v": 1	"t": 342658	"P": 1003.0	"F": 2}
{"v": 1	"t": 342678	"P": 1002.75	"F": 1}
{"v": 1	"t": 342699	"P": 1007.75	"F": 2}
{"v": 1	"t": 342719	"P": 1005.5	"F": 2}
{"v": 1	"t": 342739	"P": 1003.0	"F": 2}
{"v": 1	"t": 342760	"P": 1002.5	"F": 2}
{"v": 1	"t": 342780	"P": 1005.75	"F": 2}
{"v": 1	"t": 342800	"P": 1006.0	"F": 2}
{"v": 1	"t": 342821	"P": 1003.0	"F": 2}
{"v": 1	"t": 342841	"P": 1002.75	"F": 1}
{"v": 1	"t": 342861	"P": 1004.25	"F": 2}
{"v": 1	"t": 342881	"P": 1007.5	"F": 2}
{"v": 1	"t": 342902	"P": 1005.5	"F": 2}
{"v": 1	"t": 342922	"P": 1002.25	"F": 2}
{"v": 1	"t": 342942	"P": 1003.25	"F": 2}
{"v": 1	"t": 342963	"P": 1007.5	"F": 2}
{"v": 1	"t": 342983	"P": 1006.0	"F": 2}
{"v": 1	"t": 343003	"P": 1002.75	"F": 2}
{"v": 1	"t": 343023	"P": 1002.75	"F": 2}
{"v": 1	"t": 343044	"P": 1008.5	"F": 1}
{"v": 1	"t": 343064	"P": 1006.5	"F": 1}
{"v": 1	"t": 343084	"P": 1005.0	"F": 2}
{"v": 1	"t": 343105	"P": 1004.25	"F": 1}
{"v": 1	"t": 343125	"P": 1006.25	"F": 2}
{"v": 1	"t": 343145	"P": 1007.25	"F": 2}
{"v": 1	"t": 343165	"P": 1003.0	"F": 1}
{"v": 1	"t": 343186	"P": 1003.75	"F": 2}
{"v": 1	"t": 343206	"P": 1003.5	"F": 2}
{"v": 1	"t": 343226	"P": 1006.25	"F": 1}
{"v": 1	"t": 343247	"P": 1006.5	"F": 1}
{"v": 1	"t": 343267	"P": 1002.75	"F": 2}
{"v": 1	"t": 343287	"P": 1004.0	"F": 1}
{"v": 1	"t": 343308	"P": 1008.5	"F": 2}
{"v": 1	"t": 343328	"P": 1005.0	"F": 2}
{"v": 1	"t": 343348	"P": 1003.25	"F": 1}
{"v": 1	"t": 343368	"P": 1001.0	"F": 1}
{"v": 1	"t": 343389	"P": 1006.25	"F": 1}
{"v": 1	"t": 343409	"P": 1006.5	"F": 1}
{"v": 1	"t": 343429	"P": 1004.25	"F": 2}
{"v": 1	"t": 343450	"P": 1001.25	"F": 2}
{"v": 1	"t": 343470	"P": 1006.5	"F": 1}
{"v": 1	"t": 343490	"P": 1007.5	"F": 2}
{"v": 1	"t": 343510	"P": 1003.0	"F": 1}
{"v": 1	"t": 343531	"P": 1001.25	"F": 2}
{"v": 1	"t": 343551	"P": 1005.0	"F": 2	"C": 47.21	"D": 3273	"sn": 54091929832280	"file": "/data/device_log/data0000.out"}
{"v": 1	"t": 343571	"P": 1008.75	"F": 1}
{"v": 1	"t": 343592	"P": 1003.5	"F": 1}
{"v": 1	"t": 343612	"P": 1003.0	"F": 2}
{"v": 1	"t": 343632	"P": 1003.5	"F": 1}
{"v": 1	"t": 343653	"P": 1006.75	"F": 1}
{"v": 1	"t": 343673	"P": 1006.5	"F": 2}
{"v": 1	"t": 343693	"P": 1002.5	"F": 2}
{"v": 1	"t": 343713	"P": 1002.75	"F": 2}
{"v": 1	"t": 343734	"P": 1007.25	"F": 2}
{"v": 1	"t": 343754	"P": 1007.0	"F": 1}
{"v": 1	"t": 343774	"P": 1005.25	"F": 2}
{"v": 1	"t": 343795	"P": 1001.0	"F": 2}
{"v": 1	"t": 343815	"P": 1004.5	"F": 1}
{"v": 1	"t": 343835	"P": 1008.75	"F": 2}
{"v": 1	"t": 343855	"P": 1004.0	"F": 1}
{"v": 1	"t": 343876	"P": 1001.5	"F": 1}
{"v": 1	"t": 343896	"P": 1003.75	"F": 2}
{"v": 1	"t": 343916	"P": 1009.25	"F": 1}
{"v": 1	"t": 343937	"P": 1007.5	"F": 1}
{"v": 1	"t": 343957	"P": 1001.75	"F": 1}
{"v": 1	"t": 343977	"P": 1004.75	"F": 2}
{"v": 1	"t": 343998	"P": 1009.75	"F": 2}
{"v": 1	"t": 344018	"P": 1004.25	"F": 1}
{"v": 1	"t": 344038	"P": 1001.75	"F": 2}
{"v": 1	"t": 344058	"P": 1004.25	"F": 1}
{"v": 1	"t": 344079	"P": 1007.0	"F": 2}
{"v": 1	"t": 344099	"P": 1007.0	"F": 1}
{"v": 1	"t": 344119	"P": 1003.0	"F": 1}
{"v": 1	"t": 344140	"P": 1000.75	"F": 2}
{"v": 1	"t": 344160	"P": 1005.5	"F": 1}
{"v": 1	"t": 344180	"P": 1007.75	"F": 2}
{"v": 1	"t": 344200	"P": 1005.0	"F": 1}
{"v": 1	"t": 344221	"P": 1001.75	"F": 2}
{"v": 1	"t": 344241	"P": 1002.25	"F": 1}
{"v": 1	"t": 344261	"P": 1008.25	"F": 2}
{"v": 1	"t": 344282	"P": 1005.75	"F": 2}
{"v": 1	"t": 344302	"P": 1003.0	"F": 2}
{"v": 1	"t": 344322	"P": 1002.25	"F": 2}
{"v": 1	"t": 344342	"P": 1007.0	"F": 2}
{"v": 1	"t": 344363	"P": 1006.5	"F": 2}
{"v": 1	"t": 344383	"P": 1004.5	"F": 2}
{"v": 1	"t": 344403	"P": 1001.25	"F": 2}
{"v": 1	"t": 344424	"P": 1006.0	"F": 1}
{"v": 1	"t": 344444	"P": 1007.75	"F": 2}
{"v": 1	"t": 344464	"P": 1004.25	"F": 2}
{"v": 1	"t": 344485	"P": 1000.75	"F": 1}
{"v": 1	"t": 344505	"P": 1007.25	"F": 1}
{"v": 1	"t": 344526	"P": 1003.75	"F": 2}
{"v": 1	"t": 344546	"P": 1002.0	"F": 1}
{"v": 1	"t": 344566	"P": 1006.5	"F": 1	"C": 47.185	"D": 3273	"sn": 54091929832280	"file": "/data/device_log/data0000.out"}
{"v": 1	"t": 344587	"P": 1006.0	"F": 1}
{"v": 1	"t": 344607	"P": 1004.25	"F": 2}
{"v": 1	"t": 344627	"P": 1003.75	"F": 1}
{"v": 1	"t": 344648	"P": 1008.75	"F": 2}
{"v": 1	"t": 344668	"P": 1006.0	"F": 2}
{"v": 1	"t": 344688	"P": 999.75	"F": 1}
{"v": 1	"t": 344709	"P": 1005.75	"F": 1}
{"v": 1	"t": 344729	"P": 1005.25	"F": 2}
{"v": 1	"t": 344749	"P": 1002.0	"F": 1}
{"v": 1	"t": 344770	"P": 1003.75	"F": 1}
{"v": 1	"t": 344790	"P": 1007.5	"F": 1}
{"v": 1	"t": 344811	"P": 1004.25	"F": 1}
{"v": 1	"t": 344831	"P": 1002.25	"F": 2}
{"v": 1	"t": 344851	"P": 1006.0	"F": 2}
{"v": 1	"t": 344872	"P": 1006.25	"F": 2}
{"v": 1	"t": 344892	"P": 1003.5	"F": 2}
{"v": 1	"t": 344912	"P": 1002.5	"F": 2}
{"v": 1	"t": 344933	"P": 1007.75	"F": 2}
{"v": 1	"t": 344953	"P": 1004.0	"F": 2}
{"v": 1	"t": 344973	"P": 1003.25	"F": 2}
{"v": 1	"t": 344994	"P": 1006.25	"F": 2}
{"v": 1	"t": 345014	"P": 1006.5	"F": 2}
{"v": 1	"t": 345035	"P": 1003.25	"F": 2}
{"v": 1	"t": 345055	"P": 1005.75	"F": 1}
{"v": 1	"t": 345075	"P": 1007.0	"F": 1}
{"v": 1	"t": 345096	"P": 1002.75	"F": 1}
{"v": 1	"t": 345116	"P": 1003.75	"F": 2}
{"v": 1	"t": 345137	"P": 1006.25	"F": 2}
{"v": 1	"t": 345157	"P": 1003.25	"F": 2}
{"v": 1	"t": 345177	"P": 1004.0	"F": 2}
{"v": 1	"t": 345198	"P": 1006.75	"F": 2}
{"v": 1	"t": 345218	"P": 1003.75	"F": 2}
{"v": 1	"t": 345238	"P": 1004.5	"F": 2}
{"v": 1	"t": 345259	"P": 1006.75	"F": 2}
{"v": 1	"t": 345279	"P": 1005.5	"F": 2}
{"v": 1	"t": 345300	"P": 1003.5	"F": 2}
{"v": 1	"t": 345320	"P": 1004.0	"F": 2}
{"v": 1	"t": 345340	"P": 1007.75	"F": 2}
{"v": 1	"t": 345361	"P": 1004.0	"F": 2}
{"v": 1	"t": 345381	"P": 1001.0	"F": 2}
{"v": 1	"t": 345401	"P": 1004.75	"F": 1}
{"v": 1	"t": 345422	"P": 1004.5	"F": 1}
{"v": 1	"t": 345442	"P": 1001.75	"F": 2}
{"v": 1	"t": 345462	"P": 1005.5	"F": 2}
{"v": 1	"t": 345483	"P": 1006.75	"F": 2}
{"v": 1	"t": 345503	"P": 1002.75	"F": 2}
{"v": 1	"t": 345523	"P": 1002.0	"F": 2}
{"v": 1	"t": 345544	"P": 1007.5	"F": 2}
{"v": 1	"t": 345564	"P": 1006.0	"F": 1}
{"v": 1	"t": 345585	"P": 1001.75	"F": 2	"C": 47.225	"D": 3273	"sn": 54091929832280	"file": "/data/device_log/data0000.out"}
{"v": 1	"t": 345605	"P": 1004.75	"F": 1}
{"v": 1	"t": 345625	"P": 1008.25	"F": 1}
{"v": 1	"t": 345646	"P": 1003.25	"F": 2}
{"v": 1	"t": 345666	"P": 1000.5	"F": 2}
{"v": 1	"t": 345686	"P": 1006.75	"F": 1}
{"v": 1	"t": 345707	"P": 1004.5	"F": 2}
{"v": 1	"t": 345727	"P": 1002.5	"F": 1}
{"v": 1	"t": 345747	"P": 1006.5	"F": 2}
{"v": 1	"t": 345768	"P": 1005.75	"F": 2}
{"v": 1	"t": 345788	"P": 1003.0	"F": 1}
{"v": 1	"t": 345809	"P": 1004.5	"F": 1}
{"v": 1	"t": 345829	"P": 1007.0	"F": 2}
{"v": 1	"t": 345849	"P": 1004.0	"F": 1}
{"v": 1	"t": 345870	"P": 1000.5	"F": 2}
{"v": 1	"t": 345890	"P": 1006.25	"F": 1}
{"v": 1	"t": 345910	"P": 1005.25	"F": 1}
{"v": 1	"t": 345931	"P": 1002.5	"F": 2}
{"v": 1	"t": 345951	"P": 1003.5	"F": 2}
{"v": 1	"t": 345971	"P": 1010.5	"F": 2}
{"v": 1	"t": 345992	"P": 1004.25	"F": 1}
{"v": 1	"t": 346012	"P": 1002.5	"F": 2}
{"v": 1	"t": 346033	"P": 1009.25	"F": 2}
{"v": 1	"t": 346053	"P": 1006.5	"F": 2}
{"v": 1	"t": 346073	"P": 1002.5	"F": 2}
{"v": 1	"t": 346094	"P": 1004.25	"F": 2}
{"v": 1	"t": 346114	"P": 1007.5	"F": 2}
{"v": 1	"t": 346134	"P": 1002.0	"F": 1}
{"v": 1	"t": 346155	"P": 1002.25	"F": 2}
{"v": 1	"t": 346175	"P": 1007.75	"F": 1}
{"v": 1	"t": 346195	"P": 1005.75	"F": 1}
{"v": 1	"t": 346216	"P": 1002.5	"F": 2}
{"v": 1	"t": 346236	"P": 1003.0	"F": 2}
{"v": 1	"t": 346257	"P": 1006.0	"F": 2}
{"v": 1	"t": 346277	"P": 1004.5	"F": 1}
{"v": 1	"t": 346297	"P": 1004.0	"F": 1}
{"v": 1	"t": 346318	"P": 1008.5	"F": 2}
{"v": 1	"t": 346338	"P": 1004.5	"F": 2}
{"v": 1	"t": 346358	"P": 1002.5	"F": 2}
{"v": 1	"t": 346379	"P": 1006.5	"F": 2}
{"v": 1	"t": 346399	"P": 1005.75	"F": 2}
{"v": 1	"t": 346419	"P": 1001.25	"F": 2}
{"v": 1	"t": 346440	"P": 1004.0	"F": 2}
{"v": 1	"t": 346460	"P": 999.75	"F": 1}
{"v": 1	"t": 346481	"P": 1004.0	"F": 2}
{"v": 1	"t": 346501	"P": 1001.0	"F": 1}
{"v": 1	"t": 346521	"P": 1009.75	"F": 2}
{"v": 1	"t": 346542	"P": 1005.75	"F": 2}
{"v": 1	"t": 346562	"P": 1002.25	"F": 2}
{"v": 1	"t": 346582	"P": 1004.25	"F": 2}
{"v": 1	"t": 346603	"P": 1008.25	"F": 1	"C": 47.2	"D": 3273	"sn": 54091929832280	"file": "/data/device_log/data0000.out"}
{"v": 1	"t": 346623	"P": 1005.25	"F": 2}
{"v": 1	"t": 346643	"P": 1002.25	"F": 1}
{"v": 1	"t": 346664	"P": 1007.0	"F": 2}
{"v": 1	"t": 346684	"P": 1005.0	"F": 2}
{"v": 1	"t": 346705	"P": 1002.5	"F": 1}
{"v": 1	"t": 346725	"P": 1004.5	"F": 1}
{"v": 1	"t": 346745	"P": 1006.0	"F": 1}
{"v": 1	"t": 346766	"P": 1005.0	"F": 2}
{"v": 1	"t": 346786	"P": 1001.75	"F": 1}
{"v": 1	"t": 346806	"P": 1005.75	"F": 2}
{"v": 1	"t": 346827	"P": 1005.0	"F": 1}
{"v": 1	"t": 346847	"P": 1002.75	"F": 2}
{"v": 1	"t": 346867	"P": 1006.25	"F": 1}
{"v": 1	"t": 346888	"P": 1005.0	"F": 2}
{"v": 1	"t": 346908	"P": 1001.75	"F": 1}
{"v": 1	"t": 346929	"P": 1003.5	"F": 2}
{"v": 1	"t": 346949	"P": 1007.25	"F": 2}
{"v": 1	"t": 346969	"P": 1005.0	"F": 1}
{"v": 1	"t": 346990	"P": 1001.25	"F": 1}
{"v": 1	"t": 347010	"P": 1006.0	"F": 1}
{"v": 1	"t": 347030	"P": 1007.25	"F": 1}
{"v": 1	"t": 347051	"P": 1002.75	"F": 1}
{"v": 1	"t": 347071	"P": 1002.0	"F": 1}
{"v": 1	"t": 347091	"P": 1008.25	"F": 1}
{"v": 1	"t": 347112	"P": 1005.0	"F": 2}
{"v": 1	"t": 347132	"P": 1002.25	"F": 2}
{"v": 1	"t": 347152	"P": 1005.75	"F": 2}
{"v": 1	"t": 347173	"P": 1007.75	"F": 2}
{"v": 1	"t": 347193	"P": 1002.75	"F": 1}
{"v": 1	"t": 347214	"P": 1001.75	"F": 1}
{"v": 1	"t": 347234	"P": 1007.25	"F": 1}
{"v": 1	"t": 347254	"P": 1005.25	"F": 2}
{"v": 1	"t": 347275	"P": 1002.0	"F": 1}
{"v": 1	"t": 347295	"P": 1007.5	"F": 2}
{"v": 1	"t": 347315	"P": 1006.25	"F": 1}
{"v": 1	"t": 347336	"P": 1003.0	"F": 2}
{"v": 1	"t": 347356	"P": 1003.0	"F": 2}
{"v": 1	"t": 347376	"P": 1007.5	"F": 2}
{"v": 1	"t": 347397	"P": 1003.25	"F": 1}
{"v": 1	"t": 347417	"P": 1000.75	"F": 2}
{"v": 1	"t": 347438	"P": 1007.75	"F": 1}
{"v": 1	"t": 347458	"P": 1005.0	"F": 1}
{"v": 1	"t": 347478	"P": 1004.75	"F": 1}
{"v": 1	"t": 347499	"P": 1002.5	"F": 2}
{"v": 1	"t": 347519	"P": 1007.25	"F": 1}
{"v": 1	"t": 347539	"P": 1004.75	"F": 1}
{"v": 1	"t": 347560	"P": 1002.0	"F": 1}
{"v": 1	"t": 347580	"P": 1006.25	"F": 2}
{"v": 1	"t": 347600	"P": 1006.5	"F": 2}
{"v": 1	"t": 347621	"P": 1000.25	"F": 1	"C": 47.16	"D": 3273	"sn": 54091929832280	"file": "/data/device_log/data0000.out"}
{"v": 1	"t": 347641	"P": 1004.75	"F": 1}
{"v": 1	"t": 347661	"P": 1007.0	"F": 1}
{"v": 1	"t": 347682	"P": 1003.75	"F": 2}
{"v": 1	"t": 347702	"P": 1002.75	"F": 1}
{"v": 1	"t": 347723	"P": 1008.0	"F": 1}
{"v": 1	"t": 347743	"P": 1004.5	"F": 1}
{"v": 1	"t": 347763	"P": 1002.5	"F": 1}
{"v": 1	"t": 347784	"P": 1002.75	"F": 2}
{"v": 1	"t": 347804	"P": 1007.25	"F": 1}
{"v": 1	"t": 347824	"P": 1003.25	"F": 2}
{"v": 1	"t": 347845	"P": 1002.25	"F": 2}
{"v": 1	"t": 347865	"P": 1008.25	"F": 1}
{"v": 1	"t": 347885	"P": 1007.5	"F": 2}
{"v": 1	"t": 347906	"P": 999.75	"F": 1}
{"v": 1	"t": 347926	"P": 1004.5	"F": 1}
{"v": 1	"t": 347946	"P": 1007.0	"F": 1}
{"v": 1	"t": 347967	"P": 1002.0	"F": 2}
{"v": 1	"t": 347987	"P": 1001.75	"F": 2}
{"v": 1	"t": 348008	"P": 1008.25	"F": 2}
{"v": 1	"t": 348028	"P": 1005.0	"F": 1}
{"v": 1	"t": 348048	"P": 1001.75	"F": 1}
{"v": 1	"t": 348069	"P": 1003.75	"F": 1}
{"v": 1	"t": 348089	"P": 1005.25	"F": 1}
{"v": 1	"t": 348109	"P": 1002.75	"F": 2}
{"v": 1	"t": 348130	"P": 1003.5	"F": 1}
{"v": 1	"t": 348150	"P": 1007.0	"F": 1}
{"v": 1	"t": 348171	"P": 1004.5	"F": 2}
{"v": 1	"t": 348191	"P": 1001.75	"F": 1}
{"v": 1	"t": 348211	"P": 1006.5	"F": 1}
{"v": 1	"t": 348232	"P": 1008.0	"F": 2}
{"v": 1	"t": 348252	"P": 1004.0	"F": 2}
{"v": 1	"t": 348272	"P": 1002.0	"F": 1}
{"v": 1	"t": 348293	"P": 1009.0	"F": 2}
{"v": 1	"t": 348313	"P": 1004.75	"F": 1}
{"v": 1	"t": 348333	"P": 1001.0	"F": 2}
{"v": 1	"t": 348354	"P": 1005.75	"F": 2}
{"v": 1	"t": 348374	"P": 1006.0	"F": 1}
{"v": 1	"t": 348394	"P": 1001.0	"F": 1}
{"v": 1	"t": 348415	"P": 1002.75	"F": 1}
{"v": 1	"t": 348435	"P": 1006.25	"F": 1}
{"v": 1	"t": 348456	"P": 1005.5	"F": 2}
{"v": 1	"t": 348476	"P": 1003.5	"F": 1}
{"v": 1	"t": 348496	"P": 1006.75	"F": 1}
{"v": 1	"t": 348517	"P": 1006.25	"F": 2}
{"v": 1	"t": 348537	"P": 1002.75	"F": 2}
{"v": 1	"t": 348557	"P": 1004.5	"F": 1}
{"v": 1	"t": 348578	"P": 1005.25	"F": 1}
{"v": 1	"t": 348599	"P": 1006.0	"F": 1}
{"v": 1	"t": 348619	"P": 1005.75	"F": 1}
{"v": 1	"t": 348640	"P": 1002.25	"F": 2	"C": 47.175	"D": 3273	"sn": 54091929832280	"file": "/data/device_log/data0000.out"}
{"v": 1	"t": 348660	"P": 1007.75	"F": 1}
{"v": 1	"t": 348680	"P": 1006.5	"F": 2}
{"v": 1	"t": 348701	"P": 1003.0	"F": 2}
{"v": 1	"t": 348721	"P": 1003.75	"F": 1}
{"v": 1	"t": 348741	"P": 1008.0	"F": 1}
{"v": 1	"t": 348762	"P": 1001.0	"F": 2}
{"v": 1	"t": 348782	"P": 1001.5	"F": 1}
{"v": 1	"t": 348803	"P": 1006.25	"F": 2}
{"v": 1	"t": 348823	"P": 1006.25	"F": 2}
{"v": 1	"t": 348843	"P": 1001.0	"F": 1}
{"v": 1	"t": 348864	"P": 1003.25	"F": 2}
{"v": 1	"t": 348884	"P": 1006.0	"F": 1}
{"v": 1	"t": 348904	"P": 1004.0	"F": 1}
{"v": 1	"t": 348925	"P": 1005.0	"F": 1}
{"v": 1	"t": 348945	"P": 1005.75	"F": 2}
{"v": 1	"t": 348965	"P": 1007.5	"F": 2}
{"v": 1	"t": 348986	"P": 1003.5	"F": 1}
{"v": 1	"t": 349006	"P": 1005.75	"F": 1}
{"v": 1	"t": 349027	"P": 1008.75	"F": 2}
{"v": 1	"t": 349047	"P": 1001.25	"F": 2}
{"v": 1	"t": 349067	"P": 1000.75	"F": 2}
{"v": 1	"t": 349088	"P": 1009.0	"F": 1}
{"v": 1	"t": 349108	"P": 1004.5	"F": 1}
{"v": 1	"t": 349128	"P": 1002.0	"F": 1}
{"v": 1	"t": 349149	"P": 1002.25	"F": 2}
{"v": 1	"t": 349169	"P": 1005.75	"F": 1}
{"v": 1	"t": 349189	"P": 1000.75	"F": 1}
{"v": 1	"t": 349210	"P": 1003.5	"F": 1}
{"v": 1	"t": 349230	"P": 1007.0	"F": 2}
{"v": 1	"t": 349251	"P": 1004.0	"F": 1}
{"v": 1	"t": 349271	"P": 1003.25	"F": 2}
{"v": 1	"t": 349291	"P": 1008.25	"F": 1}
{"v": 1	"t": 349312	"P": 1004.25	"F": 2}
{"v": 1	"t": 349332	"P": 1002.25	"F": 1}
{"v": 1	"t": 349353	"P": 1007.5	"F": 1}
{"v": 1	"t": 349373	"P": 1005.5	"F": 1}
{"v": 1	"t": 349393	"P": 1001.25	"F": 2}
{"v": 1	"t": 349414	"P": 1005.0	"F": 1}
{"v": 1	"t": 349434	"P": 1006.0	"F": 1}
{"v": 1	"t": 349454	"P": 1003.5	"F": 2}
{"v": 1	"t": 349475	"P": 1001.0	"F": 1}
{"v": 1	"t": 349495	"P": 1008.0	"F": 1}
{"v": 1	"t": 349515	"P": 1005.25	"F": 1}
{"v": 1	"t": 349536	"P": 1002.0	"F": 1}
{"v": 1	"t": 349556	"P": 1006.25	"F": 1}
{"v": 1	"t": 349577	"P": 1005.5	"F": 2}
{"v": 1	"t": 349597	"P": 1001.25	"F": 1}
{"v": 1	"t": 349617	"P": 1000.5	"F": 1}
{"v": 1	"t": 349638	"P": 1006.5	"F": 1}
{"v": 1	"t": 349658	"P": 1003.5	"F": 1	"C": 47.185	"D": 3273	"sn": 54091929832280	"file": "/data/device_log/data0000.out"}
{"v": 1	"t": 349678	"P": 1001.0	"F": 1}
{"v": 1	"t": 349699	"P": 1004.25	"F": 1}
{"v": 1	"t": 349719	"P": 1005.25	"F": 1}
{"v": 1	"t": 349739	"P": 1001.0	"F": 1}
{"v": 1	"t": 349760	"P": 1003.0	"F": 1}
{"v": 1	"t": 349780	"P": 1008.25	"F": 2}
{"v": 1	"t": 349801	"P": 1004.0	"F": 1}
{"v": 1	"t": 349821	"P": 1001.75	"F": 1}
{"v": 1	"t": 349841	"P": 1006.5	"F": 1}
{"v": 1	"t": 349862	"P": 1005.75	"F": 1}
{"v": 1	"t": 349882	"P": 1001.5	"F": 1}
{"v": 1	"t": 349903	"P": 1005.0	"F": 1}
{"v": 1	"t": 349923	"P": 1005.25	"F": 1}
{"v": 1	"t": 349943	"P": 1002.75	"F": 1}
{"v": 1	"t": 349964	"P": 1006.0	"F": 1}
{"v": 1	"t": 349984	"P": 1006.75	"F": 1}
{"v": 1	"t": 350004	"P": 1002.5	"F": 1}
{"v": 1	"t": 350025	"P": 1005.75	"F": 1}
{"v": 1	"t": 350045	"P": 1008.0	"F": 1}
{"v": 1	"t": 350066	"P": 1002.0	"F": 1}
{"v": 1	"t": 350086	"P": 1002.75	"F": 1}
{"v": 1	"t": 350106	"P": 1007.75	"F": 1}
{"v": 1	"t": 350127	"P": 1006.25	"F": 2}
{"v": 1	"t": 350147	"P": 1002.25	"F": 2}
{"v": 1	"t": 350167	"P": 1005.25	"F": 2}
{"v": 1	"t": 350188	"P": 1006.75	"F": 1}
{"v": 1	"t": 350208	"P": 1002.5	"F": 2}
{"v": 1	"t": 350229	"P": 1002.25	"F": 2}
{"v": 1	"t": 350249	"P": 1005.5	"F": 2}
{"v": 1	"t": 350269	"P": 1005.0	"F": 1}
{"v": 1	"t": 350290	"P": 1000.5	"F": 1}
{"v": 1	"t": 350310	"P": 1005.5	"F": 1}
{"v": 1	"t": 350330	"P": 1005.75	"F": 1}
{"v": 1	"t": 350351	"P": 1001.25	"F": 2}
{"v": 1	"t": 350371	"P": 1004.0	"F": 1}
{"v": 1	"t": 350391	"P": 1007.25	"F": 2}
{"v": 1	"t": 350412	"P": 1005.0	"F": 1}
{"v": 1	"t": 350432	"P": 1001.0	"F": 1}
{"v": 1	"t": 350453	"P": 1008.25	"F": 1}
{"v": 1	"t": 350473	"P": 1004.25	"F": 2}
{"v": 1	"t": 350493	"P": 1000.0	"F": 1}
{"v": 1	"t": 350514	"P": 1004.75	"F": 1}
{"v": 1	"t": 350534	"P": 1006.0	"F": 1}
{"v": 1	"t": 350554	"P": 1002.0	"F": 1}
{"v": 1	"t": 350575	"P": 1004.75	"F": 2}
{"v": 1	"t": 350595	"P": 1006.75	"F": 1}
{"v": 1	"t": 350616	"P": 1003.25	"F": 1}
{"v": 1	"t": 350636	"P": 1002.75	"F": 1}
{"v": 1	"t": 350656	"P": 1008.25	"F": 1}
{"v": 1	"t": 350677	"P": 1005.0	"F": 1	"C": 47.17	"D": 3273	"sn": 54091929832280	"file": "/data/device_log/data0000.out"}
{"v": 1	"t": 350697	"P": 1001.0	"F": 1}
{"v": 1	"t": 350718	"P": 1006.0	"F": 1}
{"v": 1	"t": 350738	"P": 1006.25	"F": 1}
{"v": 1	"t": 350758	"P": 1003.25	"F": 1}
{"v": 1	"t": 350779	"P": 1004.25	"F": 1}
{"v": 1	"t": 350799	"P": 1006.75	"F": 1}
{"v": 1	"t": 350819	"P": 1002.25	"F": 1}
{"v": 1	"t": 350840	"P": 1001.75	"F": 2}
{"v": 1	"t": 350860	"P": 1007.75	"F": 1}
{"v": 1	"t": 350880	"P": 1006.25	"F": 1}
{"v": 1	"t": 350901	"P": 1002.25	"F": 2}
{"v": 1	"t": 350921	"P": 1004.25	"F": 1}
{"v": 1	"t": 350942	"P": 1006.75	"F": 2}
{"v": 1	"t": 350962	"P": 1002.75	"F": 1}
{"v": 1	"t": 350982	"P": 1003.5	"F": 2}
{"v": 1	"t": 351003	"P": 1007.0	"F": 1}
{"v": 1	"t": 351023	"P": 1002.75	"F": 2}
{"v": 1	"t": 351044	"P": 1001.75	"F": 1}
{"v": 1	"t": 351064	"P": 1008.25	"F": 2}
{"v": 1	"t": 351084	"P": 1004.25	"F": 2}
{"v": 1	"t": 351105	"P": 1000.75	"F": 2}
{"v": 1	"t": 351125	"P": 1005.5	"F": 1}
{"v": 1	"t": 351145	"P": 1007.75	"F": 2}
{"v": 1	"t": 351166	"P": 1002.25	"F": 1}
{"v": 1	"t": 351186	"P": 1002.75	"F": 1}
{"v": 1	"t": 351206	"P": 1007.75	"F": 1}
{"v": 1	"t": 351227	"P": 1003.0	"F": 1}
{"v": 1	"t": 351247	"P": 1000.75	"F": 1}
{"v": 1	"t": 351268	"P": 1005.0	"F": 1}
{"v": 1	"t": 351288	"P": 1004.75	"F": 1}
{"v": 1	"t": 351308	"P": 1001.25	"F": 2}
{"v": 1	"t": 351329	"P": 1005.5	"F": 1}
{"v": 1	"t": 351349	"P": 1005.25	"F": 1}
{"v": 1	"t": 351370	"P": 1001.0	"F": 2}
{"v": 1	"t": 351390	"P": 1002.75	"F": 2}
{"v": 1	"t": 351410	"P": 1007.5	"F": 2}
{"v": 1	"t": 351431	"P": 1003.5	"F": 2}
{"v": 1	"t": 351451	"P": 1000.25	"F": 1}
{"v": 1	"t": 351471	"P": 1007.25	"F": 1}
{"v": 1	"t": 351492	"P": 1006.75	"F": 1}
{"v": 1	"t": 351512	"P": 1002.0	"F": 1}
{"v": 1	"t": 351532	"P": 1003.25	"F": 1}
{"v": 1	"t": 351553	"P": 1007.75	"F": 1}
{"v": 1	"t": 351573	"P": 1002.25	"F": 1}
{"v": 1	"t": 351593	"P": 1000.5	"F": 1}
{"v": 1	"t": 351614	"P": 1007.75	"F": 2}
{"v": 1	"t": 351634	"P": 1003.75	"F": 1}
{"v": 1	"t": 351655	"P": 1001.75	"F": 2}
{"v": 1	"t": 351675	"P": 1003.75	"F": 1}
{"v": 1	"t": 351695	"P": 1005.75	"F": 1	"C": 47.18	"D": 3273	"sn": 54091929832280	"file": "/data/device_log/data0000.out"}
{"v": 1	"t": 351716	"P": 1002.75	"F": 2}
{"v": 1	"t": 351736	"P": 1001.5	"F": 1}
{"v": 1	"t": 351756	"P": 1005.5	"F": 1}
{"v": 1	"t": 351777	"P": 1004.5	"F": 2}
{"v": 1	"t": 351797	"P": 999.25	"F": 1}
{"v": 1	"t": 351817	"P": 1005.0	"F": 1}
{"v": 1	"t": 351838	"P": 1007.0	"F": 2}
{"v": 1	"t": 351858	"P": 1004.0	"F": 1}
{"v": 1	"t": 351878	"P": 1002.5	"F": 2}
{"v": 1	"t": 351899	"P": 1009.0	"F": 1}
{"v": 1	"t": 351919	"P": 1005.0	"F": 1}
{"v": 1	"t": 351939	"P": 1002.5	"F": 1}
{"v": 1	"t": 351960	"P": 1002.25	"F": 2}
{"v": 1	"t": 351980	"P": 1008.0	"F": 1}
{"v": 1	"t": 352001	"P": 1004.5	"F": 1}
{"v": 1	"t": 352021	"P": 1003.0	"F": 1}
{"v": 1	"t": 352041	"P": 1007.25	"F": 1}
{"v": 1	"t": 352062	"P": 1004.25	"F": 2}
{"v": 1	"t": 352082	"P": 1001.5	"F": 1}
{"v": 1	"t": 352102	"P": 1004.25	"F": 1}
{"v": 1	"t": 352123	"P": 1008.75	"F": 2}
{"v": 1	"t": 352143	"P": 1005.5	"F": 2}
{"v": 1	"t": 352163	"P": 1004.0	"F": 2}
{"v": 1	"t": 352183	"P": 1002.5	"F": 2}
{"v": 1	"t": 352204	"P": 1005.75	"F": 2}
{"v": 1	"t": 352224	"P": 1006.5	"F": 2}
{"v": 1	"t": 352244	"P": 1002.5	"F": 2}
{"v": 1	"t": 352265	"P": 1002.0	"F": 2}
{"v": 1	"t": 352285	"P": 1005.5	"F": 1}
{"v": 1	"t": 352305	"P": 1007.5	"F": 1}
{"v": 1	"t": 352325	"P": 1004.25	"F": 2}
{"v": 1	"t": 352346	"P": 1002.75	"F": 1}
{"v": 1	"t": 352366	"P": 1003.5	"F": 1}
{"v": 1	"t": 352386	"P": 1007.75	"F": 2}
{"v": 1	"t": 352407	"P": 1005.25	"F": 1}
{"v": 1	"t": 352427	"P": 1001.0	"F": 1}
{"v": 1	"t": 352447	"P": 1003.5	"F": 2}
{"v": 1	"t": 352467	"P": 1005.25	"F": 1}
{"v": 1	"t": 352488	"P": 1006.75	"F": 2}
{"v": 1	"t": 352508	"P": 1003.5	"F": 1}
{"v": 1	"t": 352528	"P": 1000.5	"F": 1}
{"v": 1	"t": 352549	"P": 1005.0	"F": 1}
{"v": 1	"t": 352569	"P": 1007.0	"F": 1}
{"v": 1	"t": 352589	"P": 1004.25	"F": 1}
{"v": 1	"t": 352610	"P": 1001.75	"F": 1}
{"v": 1	"t": 352630	"P": 1004.75	"F": 1}
{"v": 1	"t": 352650	"P": 1006.5	"F": 1}
{"v": 1	"t": 352671	"P": 1004.5	"F": 1}
{"v": 1	"t": 352691	"P": 1003.0	"F": 1}
{"v": 1	"t": 352711	"P": 1004.0	"F": 1	"C": 47.16	"D": 3273	"sn": 54091929832280	"file": "/data/device_log/data0000.out"}
{"v": 1	"t": 352732	"P": 1007.0	"F": 1}
{"v": 1	"t": 352752	"P": 1004.75	"F": 1}
{"v": 1	"t": 352772	"P": 1000.75	"F": 2}
{"v": 1	"t": 352792	"P": 1005.75	"F": 2}
{"v": 1	"t": 352813	"P": 1006.5	"F": 1}
{"v": 1	"t": 352833	"P": 1005.25	"F": 2}
{"v": 1	"t": 352853	"P": 1001.75	"F": 1}
{"v": 1	"t": 352874	"P": 1003.5	"F": 1}
{"v": 1	"t": 352894	"P": 1007.5	"F": 1}
{"v": 1	"t": 352914	"P": 1003.75	"F": 1}
{"v": 1	"t": 352934	"P": 1001.75	"F": 1}
{"v": 1	"t": 352955	"P": 1003.5	"F": 1}
{"v": 1	"t": 352975	"P": 1007.5	"F": 1}
{"v": 1	"t": 352995	"P": 1007.0	"F": 2}
{"v": 1	"t": 353016	"P": 1001.75	"F": 1}
{"v": 1	"t": 353036	"P": 1002.75	"F": 1}
{"v": 1	"t": 353056	"P": 1007.0	"F": 1}
{"v": 1	"t": 353077	"P": 1005.0	"F": 2}
{"v": 1	"t": 353097	"P": 1003.75	"F": 1}
{"v": 1	"t": 353117	"P": 1002.75	"F": 2}
{"v": 1	"t": 353137	"P": 1005.0	"F": 2}
{"v": 1	"t": 353158	"P": 1006.75	"F": 2}
{"v": 1	"t": 353178	"P": 1004.0	"F": 2}
{"v": 1	"t": 353198	"P": 1003.25	"F": 1}
{"v": 1	"t": 353219	"P": 1002.0	"F": 1}
{"v": 1	"t": 353239	"P": 1008.25	"F": 2}
{"v": 1	"t": 353259	"P": 1004.75	"F": 2}
{"v": 1	"t": 353279	"P": 1002.5	"F": 1}
{"v": 1	"t": 353300	"P": 1002.0	"F": 1}
{"v": 1	"t": 353320	"P": 1007.5	"F": 1}
{"v": 1	"t": 353340	"P": 1006.0	"F": 1}
{"v": 1	"t": 353361	"P": 1002.0	"F": 1}
{"v": 1	"t": 353381	"P": 1002.5	"F": 2}
{"v": 1	"t": 353401	"P": 1008.25	"F": 2}
{"v": 1	"t": 353422	"P": 1004.75	"F": 1}
{"v": 1	"t": 353442	"P": 1002.75	"F": 2}
{"v": 1	"t": 353462	"P": 1001.75	"F": 2}
{"v": 1	"t": 353482	"P": 1007.25	"F": 1}
{"v": 1	"t": 353503	"P": 1005.0	"F": 2}
{"v": 1	"t": 353523	"P": 1003.5	"F": 1}
{"v": 1	"t": 353543	"P": 999.25	"F": 1}
{"v": 1	"t": 353564	"P": 1007.25	"F": 1}
{"v": 1	"t": 353584	"P": 1007.5	"F": 1}
{"v": 1	"t": 353604	"P": 1003.75	"F": 1}
{"v": 1	"t": 353625	"P": 1002.5	"F": 1}
{"v": 1	"t": 353645	"P": 1003.0	"F": 1}
{"v": 1	"t": 353665	"P": 1005.75	"F": 1}
{"v": 1	"t": 353685	"P": 1005.5	"F": 2}
{"v": 1	"t": 353706	"P": 1002.0	"F": 1}
{"v": 1	"t": 353726	"P": 1003.5	"F": 1	"C": 47.165	"D": 3273	"sn": 54091929832280	"file": "/data/device_log/data0000.out"}
{"v": 1	"t": 353746	"P": 1007.75	"F": 1}
{"v": 1	"t": 353767	"P": 1004.75	"F": 2}
{"v": 1	"t": 353787	"P": 1002.75	"F": 1}
{"v": 1	"t": 353807	"P": 1001.25	"F": 1}
{"v": 1	"t": 353827	"P": 1007.0	"F": 1}
{"v": 1	"t": 353848	"P": 1007.0	"F": 1}
{"v": 1	"t": 353868	"P": 1004.75	"F": 2}
{"v": 1	"t": 353888	"P": 1000.75	"F": 1}
{"v": 1	"t": 353909	"P": 1003.5	"F": 1}
{"v": 1	"t": 353929	"P": 1007.25	"F": 2}
{"v": 1	"t": 353949	"P": 1004.75	"F": 1}
{"v": 1	"t": 353969	"P": 1003.0	"F": 1}
{"v": 1	"t": 353990	"P": 1003.0	"F": 1}
{"v": 1	"t": 354010	"P": 1005.75	"F": 1}
{"v": 1	"t": 354030	"P": 1004.25	"F": 2}
{"v": 1	"t": 354051	"P": 1002.5	"F": 1}
{"v": 1	"t": 354071	"P": 1001.25	"F": 2}
{"v": 1	"t": 354091	"P": 1005.25	"F": 1}
{"v": 1	"t": 354112	"P": 1004.25	"F": 1}
{"v": 1	"t": 354132	"P": 1002.0	"F": 1}
{"v": 1	"t": 354152	"P": 1003.25	"F": 1}
{"v": 1	"t": 354173	"P": 1007.75	"F": 1}
{"v": 1	"t": 354193	"P": 1004.25	"F": 2}
{"v": 1	"t": 354213	"P": 1001.0	"F": 1}
{"v": 1	"t": 354233	"P": 1001.75	"F": 1}
{"v": 1	"t": 354254	"P": 1008.0	"F": 1}
{"v": 1	"t": 354274	"P": 1006.75	"F": 1}
{"v": 1	"t": 354294	"P": 1001.0	"F": 1}
{"v": 1	"t": 354315	"P": 1002.75	"F": 2}
{"v": 1	"t": 354335	"P": 1005.75	"F": 2}
{"v": 1	"t": 354355	"P": 1007.0	"F": 2}
{"v": 1	"t": 354376	"P": 1003.0	"F": 1}
{"v": 1	"t": 354396	"P": 1001.75	"F": 2}
{"v": 1	"t": 354416	"P": 1003.75	"F": 1}
{"v": 1	"t": 354436	"P": 1006.75	"F": 1}
{"v": 1	"t": 354457	"P": 1005.25	"F": 2}
{"v": 1	"t": 354477	"P": 1002.0	"F": 2}
{"v": 1	"t": 354497	"P": 1001.5	"F": 1}
{"v": 1	"t": 354518	"P": 1005.75	"F": 2}
{"v": 1	"t": 354538	"P": 1004.25	"F": 2}
{"v": 1	"t": 354558	"P": 1002.75	"F": 1}
{"v": 1	"t": 354578	"P": 1001.25	"F": 2}
{"v": 1	"t": 354599	"P": 1005.5	"F": 1}
{"v": 1	"t": 354619	"P": 1007.75	"F": 1}
{"v": 1	"t": 354639	"P": 1003.5	"F": 1}
{"v": 1	"t": 354660	"P": 1002.5	"F": 1}
{"v": 1	"t": 354680	"P": 1003.5	"F": 1}
{"v": 1	"t": 354700	"P": 1007.0	"F": 1}
{"v": 1	"t": 354720	"P": 1006.5	"F": 1}
{"v": 1	"t": 354741	"P": 1001.0	"F": 1	"C": 47.135	"D": 3273	"sn": 54091929832280	"file": "/data/device_log/data0000.out"}
{"v": 1	"t": 354761	"P": 1002.5	"F": 1}
{"v": 1	"t": 354781	"P": 1006.75	"F": 1}
{"v": 1	"t": 354802	"P": 1003.25	"F": 1}
{"v": 1	"t": 354822	"P": 1002.0	"F": 1}
{"v": 1	"t": 354842	"P": 1003.75	"F": 1}
{"v": 1	"t": 354863	"P": 1007.25	"F": 2}
{"v": 1	"t": 354883	"P": 1004.75	"F": 2}
{"v": 1	"t": 354903	"P": 1002.0	"F": 1}
{"v": 1	"t": 354924	"P": 1003.0	"F": 1}
{"v": 1	"t": 354944	"P": 1008.0	"F": 2}
{"v": 1	"t": 354964	"P": 1006.75	"F": 2}
{"v": 1	"t": 354984	"P": 1002.5	"F": 1}
{"v": 1	"t": 355005	"P": 1003.0	"F": 2}
{"v": 1	"t": 355025	"P": 1007.75	"F": 2}
{"v": 1	"t": 355045	"P": 1006.25	"F": 1}
{"v": 1	"t": 355066	"P": 1002.0	"F": 2}
{"v": 1	"t": 355086	"P": 1002.0	"F": 2}
{"v": 1	"t": 355106	"P": 1005.5	"F": 2}
{"v": 1	"t": 355126	"P": 1006.25	"F": 1}
{"v": 1	"t": 355147	"P": 1005.0	"F": 2}
{"v": 1	"t": 355167	"P": 1001.25	"F": 2}
{"v": 1	"t": 355187	"P": 1003.25	"F": 1}
{"v": 1	"t": 355208	"P": 1008.0	"F": 1}
{"v": 1	"t": 355228	"P": 1004.5	"F": 1}
{"v": 1	"t": 355248	"P": 1001.25	"F": 1}
{"v": 1	"t": 355269	"P": 1003.75	"F": 2}
{"v": 1	"t": 355289	"P": 1007.0	"F": 2}
{"v": 1	"t": 355309	"P": 1004.25	"F": 2}
{"v": 1	"t": 355329	"P": 1002.25	"F": 1}
{"v": 1	"t": 355350	"P": 1001.25	"F": 2}
{"v": 1	"t": 355370	"P": 1006.25	"F": 2}
{"v": 1	"t": 355390	"P": 1006.0	"F": 2}
{"v": 1	"t": 355411	"P": 1002.75	"F": 1}
{"v": 1	"t": 355431	"P": 1002.25	"F": 2}
{"v": 1	"t": 355451	"P": 1006.5	"F": 2}
{"v": 1	"t": 355471	"P": 1007.5	"F": 1}
{"v": 1	"t": 355492	"P": 1004.5	"F": 2}
{"v": 1	"t": 355512	"P": 1001.75	"F": 2}
{"v": 1	"t": 355532	"P": 1002.75	"F": 2}
{"v": 1	"t": 355553	"P": 1007.25	"F": 1}
{"v": 1	"t": 355573	"P": 1002.75	"F": 1}
{"v": 1	"t": 355593	"P": 1000.25	"F": 1}
{"v": 1	"t": 355614	"P": 1002.0	"F": 1}
{"v": 1	"t": 355634	"P": 1006.5	"F": 2}
{"v": 1	"t": 355654	"P": 1005.0	"F": 2}
{"v": 1	"t": 355674	"P": 1002.25	"F": 2}
{"v": 1	"t": 355695	"P": 1003.25	"F": 2}
{"v": 1	"t": 355715	"P": 1007.75	"F": 2}
{"v": 1	"t": 355735	"P": 1005.0	"F": 1}
{"v": 1	"t": 355756	"P": 1002.25	"F": 2	"C": 47.135	"D": 3273	"sn": 54091929832280	"file": "/data/device_log/data0000.out"}
{"v": 1	"t": 355776	"P": 1003.75	"F": 1}
{"v": 1	"t": 355796	"P": 1007.5	"F": 1}
{"v": 1	"t": 355817	"P": 1004.5	"F": 2}
{"v": 1	"t": 355837	"P": 1001.25	"F": 1}
{"v": 1	"t": 355857	"P": 1003.0	"F": 2}
{"v": 1	"t": 355878	"P": 1006.5	"F": 1}
{"v": 1	"t": 355898	"P": 1004.5	"F": 2}
{"v": 1	"t": 355918	"P": 1001.5	"F": 1}
{"v": 1	"t": 355939	"P": 1003.25	"F": 1}
{"v": 1	"t": 355959	"P": 1007.0	"F": 1}
{"v": 1	"t": 355979	"P": 1004.75	"F": 1}
{"v": 1	"t": 355999	"P": 1001.75	"F": 2}
{"v": 1	"t": 356020	"P": 1004.75	"F": 2}
{"v": 1	"t": 356040	"P": 1005.5	"F": 1}
{"v": 1	"t": 356061	"P": 1004.25	"F": 2}
{"v": 1	"t": 356081	"P": 1000.0	"F": 1}
{"v": 1	"t": 356101	"P": 1005.0	"F": 2}
{"v": 1	"t": 356121	"P": 1006.75	"F": 1}
{"v": 1	"t": 356142	"P": 1002.25	"F": 2}
{"v": 1	"t": 356162	"P": 999.75	"F": 2}
{"v": 1	"t": 356182	"P": 1003.25	"F": 2}
{"v": 1	"t": 356203	"P": 1007.25	"F": 2}
{"v": 1	"t": 356223	"P": 1004.25	"F": 1}
{"v": 1	"t": 356243	"P": 1001.5	"F": 2}
{"v": 1	"t": 356263	"P": 1003.75	"F": 1}
{"v": 1	"t": 356284	"P": 1006.25	"F": 1}
{"v": 1	"t": 356304	"P": 1004.25	"F": 2}
{"v": 1	"t": 356324	"P": 1002.0	"F": 1}
{"v": 1	"t": 356345	"P": 1002.5	"F": 1}
{"v": 1	"t": 356365	"P": 1006.25	"F": 1}
{"v": 1	"t": 356385	"P": 1005.75	"F": 1}
{"v": 1	"t": 356406	"P": 1003.5	"F": 1}
{"v": 1	"t": 356426	"P": 1003.0	"F": 1}
{"v": 1	"t": 356446	"P": 1003.0	"F": 1}
{"v": 1	"t": 356466	"P": 1007.0	"F": 1}
{"v": 1	"t": 356487	"P": 1006.25	"F": 1}
{"v": 1	"t": 356507	"P": 1001.0	"F": 1}
{"v": 1	"t": 356527	"P": 1001.75	"F": 1}
{"v": 1	"t": 356548	"P": 1007.75	"F": 1}
{"v": 1	"t": 356568	"P": 1005.0	"F": 2}
{"v": 1	"t": 356588	"P": 1003.0	"F": 1}
{"v": 1	"t": 356608	"P": 1001.25	"F": 2}
{"v": 1	"t": 356629	"P": 1006.5	"F": 1}
{"v": 1	"t": 356649	"P": 1006.0	"F": 1}
{"v": 1	"t": 356669	"P": 1002.5	"F": 2}
{"v": 1	"t": 356690	"P": 1002.0	"F": 1}
{"v": 1	"t": 356710	"P": 1006.0	"F": 1}
{"v": 1	"t": 356730	"P": 1007.5	"F": 1}
{"v": 1	"t": 356751	"P": 1002.5	"F": 1}
{"v": 1	"t": 356771	"P": 999.5	"F": 2	"C": 47.14	"D": 3273	"sn": 54091929832280	"file": "/data/device_log/data0000.out"}
{"v": 1	"t": 356791	"P": 1004.75	"F": 2}
{"v": 1	"t": 356812	"P": 1007.0	"F": 1}
{"v": 1	"t": 356832	"P": 1003.25	"F": 2}
{"v": 1	"t": 356852	"P": 1000.5	"F": 2}
{"v": 1	"t": 356872	"P": 1006.5	"F": 1}
{"v": 1	"t": 356893	"P": 1005.75	"F": 2}
{"v": 1	"t": 356913	"P": 1001.75	"F": 2}
{"v": 1	"t": 356933	"P": 1001.0	"F": 1}
{"v": 1	"t": 356954	"P": 1002.0	"F": 1}
{"v": 1	"t": 356974	"P": 1007.25	"F": 1}
{"v": 1	"t": 356994	"P": 1002.0	"F": 2}
{"v": 1	"t": 357014	"P": 1000.25	"F": 2}
{"v": 1	"t": 357035	"P": 1002.5	"F": 1}
{"v": 1	"t": 357055	"P": 1006.75	"F": 2}
{"v": 1	"t": 357075	"P": 1005.5	"F": 1}
{"v": 1	"t": 357096	"P": 1001.0	"F": 2}
{"v": 1	"t": 357116	"P": 1001.25	"F": 2}
{"v": 1	"t": 357136	"P": 1005.5	"F": 1}
{"v": 1	"t": 357156	"P": 1005.25	"F": 2}
{"v": 1	"t": 357177	"P": 1004.0	"F": 2}
{"v": 1	"t": 357197	"P": 1000.75	"F": 1}
{"v": 1	"t": 357217	"P": 1005.75	"F": 2}
{"v": 1	"t": 357238	"P": 1007.25	"F": 1}
{"v": 1	"t": 357258	"P": 1004.75	"F": 2}
{"v": 1	"t": 357278	"P": 1003.0	"F": 1}
{"v": 1	"t": 357299	"P": 1002.75	"F": 1}
{"v": 1	"t": 357319	"P": 1008.5	"F": 1}
{"v": 1	"t": 357339	"P": 1004.75	"F": 2}
{"v": 1	"t": 357359	"P": 1001.25	"F": 1}
{"v": 1	"t": 357380	"P": 1003.25	"F": 2}
{"v": 1	"t": 357400	"P": 1008.75	"F": 1}
{"v": 1	"t": 357420	"P": 1006.0	"F": 1}
{"v": 1	"t": 357441	"P": 1001.0	"F": 1}
{"v": 1	"t": 357461	"P": 1003.25	"F": 1}
{"v": 1	"t": 357481	"P": 1007.25	"F": 2}
{"v": 1	"t": 357502	"P": 1004.0	"F": 2}
{"v": 1	"t": 357522	"P": 1003.25	"F": 1}
{"v": 1	"t": 357542	"P": 1003.25	"F": 1}
{"v": 1	"t": 357563	"P": 1007.75	"F": 1}
{"v": 1	"t": 357583	"P": 1004.0	"F": 2}
{"v": 1	"t": 357603	"P": 1001.25	"F": 1}
{"v": 1	"t": 357623	"P": 1000.75	"F": 1}
{"v": 1	"t": 357644	"P": 1006.5	"F": 1}
{"v": 1	"t": 357664	"P": 1007.0	"F": 1}
{"v": 1	"t": 357684	"P": 1001.75	"F": 2}
{"v": 1	"t": 357705	"P": 1000.75	"F": 2}
{"v": 1	"t": 357725	"P": 1004.5	"F": 2}
{"v": 1	"t": 357745	"P": 1006.0	"F": 2}
{"v": 1	"t": 357765	"P": 1003.0	"F": 2}
{"v": 1	"t": 357786	"P": 1002.5	"F": 2	"C": 47.125	"D": 3273	"sn": 54091929832280	"file": "/data/device_log/data0000.out"}
{"v": 1	"t": 357806	"P": 1001.25	"F": 2}
{"v": 1	"t": 357826	"P": 1007.25	"F": 1}
{"v": 1	"t": 357847	"P": 1004.75	"F": 1}
{"v": 1	"t": 357867	"P": 1003.25	"F": 1}
{"v": 1	"t": 357887	"P": 1001.0	"F": 1}
{"v": 1	"t": 357908	"P": 1007.25	"F": 1}
{"v": 1	"t": 357928	"P": 1005.25	"F": 2}
{"v": 1	"t": 357948	"P": 1003.5	"F": 2}
{"v": 1	"t": 357968	"P": 1000.25	"F": 1}
{"v": 1	"t": 357989	"P": 1006.0	"F": 2}
{"v": 1	"t": 358009	"P": 1007.5	"F": 1}
{"v": 1	"t": 358029	"P": 1003.0	"F": 2}
{"v": 1	"t": 358050	"P": 1000.75	"F": 1}
{"v": 1	"t": 358070	"P": 1005.75	"F": 1}
{"v": 1	"t": 358090	"P": 1005.25	"F": 1}
{"v": 1	"t": 358111	"P": 1003.5	"F": 1}
{"v": 1	"t": 358131	"P": 1001.25	"F": 1}
{"v": 1	"t": 358151	"P": 1005.5	"F": 2}
{"v": 1	"t": 358171	"P": 1007.75	"F": 1}
{"v": 1	"t": 358192	"P": 1002.0	"F": 1}
{"v": 1	"t": 358212	"P": 1001.0	"F": 2}
{"v": 1	"t": 358232	"P": 1002.75	"F": 2}
{"v": 1	"t": 358253	"P": 1006.75	"F": 2}
{"v": 1	"t": 358273	"P": 1003.25	"F": 1}
{"v": 1	"t": 358293	"P": 1001.25	"F": 2}
{"v": 1	"t": 358314	"P": 1005.25	"F": 2}
{"v": 1	"t": 358334	"P": 1009.0	"F": 2}
{"v": 1	"t": 358354	"P": 1003.75	"F": 2}
{"v": 1	"t": 358374	"P": 1002.25	"F": 2}
{"v": 1	"t": 358395	"P": 1004.0	"F": 2}
{"v": 1	"t": 358415	"P": 1008.0	"F": 2}
{"v": 1	"t": 358435	"P": 1006.0	"F": 2}
{"v": 1	"t": 358456	"P": 1003.5	"F": 2}
{"v": 1	"t": 358476	"P": 1001.5	"F": 1}
{"v": 1	"t": 358496	"P": 1007.0	"F": 2}
{"v": 1	"t": 358516	"P": 1008.0	"F": 2}
{"v": 1	"t": 358537	"P": 1004.25	"F": 1}
{"v": 1	"t": 358557	"P": 1001.0	"F": 2}
{"v": 1	"t": 358577	"P": 1003.5	"F": 1}
{"v": 1	"t": 358598	"P": 1008.0	"F": 2}
{"v": 1	"t": 358618	"P": 1006.0	"F": 2}
{"v": 1	"t": 358638	"P": 1002.5	"F": 1}
{"v": 1	"t": 358659	"P": 1003.0	"F": 2}
{"v": 1	"t": 358679	"P": 1007.25	"F": 1}
{"v": 1	"t": 358699	"P": 1006.0	"F": 1}
{"v": 1	"t": 358719	"P": 1003.0	"F": 1}
{"v": 1	"t": 358740	"P": 999.5	"F": 1}
{"v": 1	"t": 358760	"P": 1006.75	"F": 1}
{"v": 1	"t": 358780	"P": 1005.25	"F": 2}
{"v": 1	"t": 358801	"P": 1004.0	"F": 2	"C": 47.135	"D": 3273	"sn": 54091929832280	"file": "/data/device_log/data0000.out"}
{"v": 1	"t": 358821	"P": 1002.5	"F": 2}
{"v": 1	"t": 358841	"P": 1006.0	"F": 1}
{"v": 1	"t": 358862	"P": 1006.0	"F": 2}
{"v": 1	"t": 358882	"P": 1003.5	"F": 1}
{"v": 1	"t": 358902	"P": 1001.5	"F": 2}
{"v": 1	"t": 358922	"P": 1006.25	"F": 2}
{"v": 1	"t": 358943	"P": 1006.0	"F": 2}
{"v": 1	"t": 358963	"P": 1001.75	"F": 1}
{"v": 1	"t": 358983	"P": 1000.5	"F": 2}
{"v": 1	"t": 359004	"P": 1005.0	"F": 1}
{"v": 1	"t": 359024	"P": 1007.5	"F": 2}
{"v": 1	"t": 359044	"P": 1003.75	"F": 2}
{"v": 1	"t": 359065	"P": 1002.25	"F": 2}
{"v": 1	"t": 359085	"P": 1003.0	"F": 2}
{"v": 1	"t": 359105	"P": 1007.5	"F": 2}
{"v": 1	"t": 359125	"P": 1005.0	"F": 2}
{"v": 1	"t": 359146	"P": 1002.25	"F": 2}
{"v": 1	"t": 359166	"P": 1001.5	"F": 2}
{"v": 1	"t": 359186	"P": 1006.25	"F": 2}
{"v": 1	"t": 359207	"P": 1005.75	"F": 2}
{"v": 1	"t": 359227	"P": 1002.5	"F": 2}
{"v": 1	"t": 359247	"P": 1001.25	"F": 2}
{"v": 1	"t": 359267	"P": 1007.0	"F": 2}
{"v": 1	"t": 359288	"P": 1005.5	"F": 2}
{"v": 1	"t": 359308	"P": 1003.25	"F": 2}
{"v": 1	"t": 359328	"P": 1003.0	"F": 2}
{"v": 1	"t": 359349	"P": 1006.25	"F": 2}
{"v": 1	"t": 359369	"P": 1008.0	"F": 2}
{"v": 1	"t": 359389	"P": 1005.5	"F": 2}
{"v": 1	"t": 359409	"P": 1001.0	"F": 2}
{"v": 1	"t": 359430	"P": 1003.5	"F": 2}
{"v": 1	"t": 359450	"P": 1007.75	"F": 2}
{"v": 1	"t": 359470	"P": 1004.5	"F": 2}
{"v": 1	"t": 359491	"P": 1003.25	"F": 1}
{"v": 1	"t": 359511	"P": 1001.25	"F": 2}
{"v": 1	"t": 359531	"P": 1006.25	"F": 1}
{"v": 1	"t": 359552	"P": 1004.75	"F": 1}
{"v": 1	"t": 359572	"P": 1003.25	"F": 2}
{"v": 1	"t": 359592	"P": 1002.5	"F": 1}
{"v": 1	"t": 359612	"P": 1005.25	"F": 2}
{"v": 1	"t": 359633	"P": 1004.5	"F": 2}
{"v": 1	"t": 359653	"P": 1002.0	"F": 1}
{"v": 1	"t": 359673	"P": 1001.75	"F": 1}
{"v": 1	"t": 359694	"P": 1006.0	"F": 1}
{"v": 1	"t": 359714	"P": 1006.25	"F": 1}
{"v": 1	"t": 359734	"P": 1003.5	"F": 1}
{"v": 1	"t": 359755	"P": 1001.25	"F": 1}
{"v": 1	"t": 359775	"P": 1007.0	"F": 1}
{"v": 1	"t": 359795	"P": 1006.75	"F": 1}
{"v": 1	"t": 359816	"P": 1004.25	"F": 1	"C": 47.135	"D": 3273	"sn": 54091929832280	"file": "/data/device_log/data0000.out"}
{"v": 1	"t": 359836	"P": 999.75	"F": 1}
{"v": 1	"t": 359856	"P": 1007.5	"F": 1}
{"v": 1	"t": 359877	"P": 1004.0	"F": 1}
{"v": 1	"t": 359897	"P": 1001.25	"F": 1}
{"v": 1	"t": 359917	"P": 1004.0	"F": 1}
{"v": 1	"t": 359938	"P": 1006.25	"F": 1}
{"v": 1	"t": 359958	"P": 1004.0	"F": 2}
{"v": 1	"t": 359978	"P": 1002.5	"F": 1}
{"v": 1	"t": 359999	"P": 1003.25	"F": 1}
{"v": 1	"t": 360019	"P": 1006.25	"F": 1}
{"v": 1	"t": 360039	"P": 1004.0	"F": 1}
{"v": 1	"t": 360060	"P": 1000.5	"F": 1}
{"v": 1	"t": 360080	"P": 1006.5	"F": 1}
{"v": 1	"t": 360100	"P": 1006.5	"F": 1}
{"v": 1	"t": 360121	"P": 1002.0	"F": 2}
{"v": 1	"t": 360141	"P": 1000.5	"F": 1}
{"v": 1	"t": 360161	"P": 1005.25	"F": 1}
{"v": 1	"t": 360181	"P": 1006.0	"F": 1}
{"v": 1	"t": 360202	"P": 1005.25	"F": 2}
{"v": 1	"t": 360222	"P": 1002.5	"F": 1}
{"v": 1	"t": 360242	"P": 1001.25	"F": 1}
{"v": 1	"t": 360263	"P": 1006.5	"F": 1}
{"v": 1	"t": 360283	"P": 1005.5	"F": 1}
{"v": 1	"t": 360303	"P": 1001.0	"F": 1}
{"v": 1	"t": 360323	"P": 1002.5	"F": 1}
{"v": 1	"t": 360344	"P": 1008.0	"F": 1}
{"v": 1	"t": 360364	"P": 1005.75	"F": 1}
{"v": 1	"t": 360384	"P": 1003.75	"F": 1}
{"v": 1	"t": 360405	"P": 999.75	"F": 1}
{"v": 1	"t": 360425	"P": 1004.75	"F": 1}
{"v": 1	"t": 360445	"P": 1008.0	"F": 1}
{"v": 1	"t": 360465	"P": 1004.0	"F": 1}
{"v": 1	"t": 360486	"P": 1002.0	"F": 1}
{"v": 1	"t": 360506	"P": 1002.75	"F": 1}
{"v": 1	"t": 360526	"P": 1009.0	"F": 1}
{"v": 1	"t": 360547	"P": 1005.0	"F": 1}
{"v": 1	"t": 360567	"P": 1001.75	"F": 1}
{"v": 1	"t": 360587	"P": 1002.25	"F": 1}
{"v": 1	"t": 360608	"P": 1007.0	"F": 1}
{"v": 1	"t": 360628	"P": 1005.5	"F": 1}
{"v": 1	"t": 360648	"P": 1000.25	"F": 1}
{"v": 1	"t": 360668	"P": 1001.25	"F": 1}
{"v": 1	"t": 360689	"P": 1005.75	"F": 1}
{"v": 1	"t": 360709	"P": 1007.75	"F": 1}
{"v": 1	"t": 360729	"P": 1004.5	"F": 1}
{"v": 1	"t": 360750	"P": 1002.0	"F": 1}
{"v": 1	"t": 360770	"P": 1007.25	"F": 2}
{"v": 1	"t": 360790	"P": 1004.75	"F": 1}
{"v": 1	"t": 360811	"P": 1004.0	"F": 1}
{"v": 1	"t": 360831	"P": 1000.25	"F": 1	"C": 47.14	"D": 3273	"sn": 54091929832280	"file": "/data/device_log/data0000.out"}
{"v": 1	"t": 360851	"P": 1005.0	"F": 1}
{"v": 1	"t": 360871	"P": 1005.75	"F": 1}
{"v": 1	"t": 360892	"P": 1003.0	"F": 1}
{"v": 1	"t": 360912	"P": 1001.75	"F": 1}
{"v": 1	"t": 360932	"P": 1004.75	"F": 1}
{"v": 1	"t": 360953	"P": 1007.75	"F": 1}
{"v": 1	"t": 360973	"P": 1004.0	"F": 1}
{"v": 1	"t": 360993	"P": 1001.5	"F": 2}
{"v": 1	"t": 361014	"P": 1003.0	"F": 1}
{"v": 1	"t": 361034	"P": 1005.5	"F": 1}
{"v": 1	"t": 361054	"P": 1003.5	"F": 2}
{"v": 1	"t": 361074	"P": 1001.75	"F": 1}
{"v": 1	"t": 361095	"P": 1000.5	"F": 1}
{"v": 1	"t": 361115	"P": 1009.25	"F": 1}
{"v": 1	"t": 361135	"P": 1005.5	"F": 1}
{"v": 1	"t": 361156	"P": 1001.75	"F": 1}
{"v": 1	"t": 361176	"P": 1000.0	"F": 1}
{"v": 1	"t": 361196	"P": 1006.75	"F": 1}
{"v": 1	"t": 361216	"P": 1006.0	"F": 1}
{"v": 1	"t": 361237	"P": 1003.5	"F": 1}
{"v": 1	"t": 361257	"P": 999.0	"F": 1}
{"v": 1	"t": 361277	"P": 1003.5	"F": 1}
{"v": 1	"t": 361298	"P": 1006.5	"F": 1}
{"v": 1	"t": 361318	"P": 1003.25	"F": 1}
{"v": 1	"t": 361338	"P": 1002.75	"F": 1}
{"v": 1	"t": 361359	"P": 1003.25	"F": 1}
{"v": 1	"t": 361379	"P": 1006.0	"F": 1}
{"v": 1	"t": 361399	"P": 1006.25	"F": 1}
{"v": 1	"t": 361419	"P": 1003.5	"F": 2}
{"v": 1	"t": 361440	"P": 1002.5	"F": 2}
{"v": 1	"t": 361460	"P": 1007.25	"F": 1}
{"v": 1	"t": 361480	"P": 1005.5	"F": 1}
{"v": 1	"t": 361501	"P": 1002.25	"F": 1}
{"v": 1	"t": 361521	"P": 1000.0	"F": 1}
{"v": 1	"t": 361541	"P": 1006.25	"F": 1}
{"v": 1	"t": 361562	"P": 1005.75	"F": 1}
{"v": 1	"t": 361582	"P": 1001.25	"F": 1}
{"v": 1	"t": 361602	"P": 999.5	"F": 1}
{"v": 1	"t": 361622	"P": 1006.5	"F": 1}
{"v": 1	"t": 361643	"P": 1005.25	"F": 1}
{"v": 1	"t": 361663	"P": 1002.75	"F": 2}
{"v": 1	"t": 361683	"P": 1003.0	"F": 2}
{"v": 1	"t": 361704	"P": 1005.0	"F": 1}
{"v": 1	"t": 361724	"P": 1007.0	"F": 1}
{"v": 1	"t": 361744	"P": 1005.25	"F": 1}
{"v": 1	"t": 361765	"P": 1000.5	"F": 1}
{"v": 1	"t": 361785	"P": 1004.0	"F": 1}
{"v": 1	"t": 361805	"P": 1007.25	"F": 1}
{"v": 1	"t": 361825	"P": 1004.0	"F": 1}
{"v": 1	"t": 361846	"P": 1000.25	"F": 1	"C": 47.045	"D": 3273	"sn": 54091929832280	"file": "/data/device_log/data0000.out"}
{"v": 1	"t": 361866	"P": 1001.25	"F": 1}
{"v": 1	"t": 361886	"P": 1006.75	"F": 2}
{"v": 1	"t": 361907	"P": 1004.0	"F": 1}
{"v": 1	"t": 361927	"P": 1001.0	"F": 1}
{"v": 1	"t": 361947	"P": 1000.75	"F": 1}
{"v": 1	"t": 361967	"P": 1005.5	"F": 1}
{"v": 1	"t": 361988	"P": 1006.25	"F": 2}
{"v": 1	"t": 362008	"P": 1004.0	"F": 2}
{"v": 1	"t": 362028	"P": 1000.5	"F": 1}
{"v": 1	"t": 362049	"P": 1003.0	"F": 1}
{"v": 1	"t": 362069	"P": 1008.5	"F": 2}
{"v": 1	"t": 362089	"P": 1004.5	"F": 1}
{"v": 1	"t": 362110	"P": 1002.0	"F": 2}
{"v": 1	"t": 362130	"P": 1003.5	"F": 1}
{"v": 1	"t": 362150	"P": 1005.75	"F": 1}
{"v": 1	"t": 362170	"P": 1004.25	"F": 1}
{"v": 1	"t": 362191	"P": 1001.5	"F": 1}
{"v": 1	"t": 362211	"P": 1003.75	"F": 1}
{"v": 1	"t": 362231	"P": 1008.5	"F": 2}
{"v": 1	"t": 362252	"P": 1003.25	"F": 1}
{"v": 1	"t": 362272	"P": 1000.0	"F": 1}
{"v": 1	"t": 362292	"P": 1003.75	"F": 2}
{"v": 1	"t": 362313	"P": 1008.5	"F": 1}
{"v": 1	"t": 362333	"P": 1005.5	"F": 2}
{"v": 1	"t": 362353	"P": 1001.5	"F": 2}
{"v": 1	"t": 362374	"P": 1000.0	"F": 2}
{"v": 1	"t": 362394	"P": 1007.0	"F": 1}
{"v": 1	"t": 362414	"P": 1004.75	"F": 1}
{"v": 1	"t": 362434	"P": 1001.75	"F": 1}
{"v": 1	"t": 362455	"P": 1002.0	"F": 1}
{"v": 1	"t": 362475	"P": 1006.0	"F": 1}
{"v": 1	"t": 362495	"P": 1006.0	"F": 2}
{"v": 1	"t": 362516	"P": 1002.5	"F": 1}
{"v": 1	"t": 362536	"P": 1001.25	"F": 1}
{"v": 1	"t": 362556	"P": 1006.0	"F": 1}
{"v": 1	"t": 362576	"P": 1006.5	"F": 2}
{"v": 1	"t": 362597	"P": 1004.75	"F": 1}
{"v": 1	"t": 362617	"P": 999.5	"F": 2}
{"v": 1	"t": 362637	"P": 1001.0	"F": 1}
{"v": 1	"t": 362658	"P": 1007.25	"F": 1}
{"v": 1	"t": 362678	"P": 1003.75	"F": 1}
{"v": 1	"t": 362698	"P": 1002.5	"F": 2}
{"v": 1	"t": 362718	"P": 1000.25	"F": 1}
{"v": 1	"t": 362739	"P": 1006.25	"F": 1}
{"v": 1	"t": 362759	"P": 1006.5	"F": 1}
{"v": 1	"t": 362779	"P": 1003.0	"F": 2}
{"v": 1	"t": 362800	"P": 1002.5	"F": 1}
{"v": 1	"t": 362820	"P": 1006.0	"F": 1}
{"v": 1	"t": 362840	"P": 1006.75	"F": 1}
{"v": 1	"t": 362861	"P": 1003.25	"F": 1	"C": 47.105	"D": 3272	"sn": 54091929832280	"file": "/data/device_log/data0000.out"}
{"v": 1	"t": 362881	"P": 1001.75	"F": 1}
{"v": 1	"t": 362901	"P": 1008.5	"F": 1}
{"v": 1	"t": 362922	"P": 1006.25	"F": 1}
{"v": 1	"t": 362942	"P": 1002.75	"F": 2}
{"v": 1	"t": 362962	"P": 1001.0	"F": 1}
{"v": 1	"t": 362983	"P": 1007.25	"F": 1}
{"v": 1	"t": 363003	"P": 1006.0	"F": 1}
{"v": 1	"t": 363023	"P": 1001.75	"F": 1}
{"v": 1	"t": 363043	"P": 1003.0	"F": 1}
{"v": 1	"t": 363064	"P": 1008.5	"F": 2}
{"v": 1	"t": 363084	"P": 1007.0	"F": 1}
{"v": 1	"t": 363104	"P": 1003.5	"F": 1}
{"v": 1	"t": 363125	"P": 1000.75	"F": 1}
{"v": 1	"t": 363145	"P": 1006.75	"F": 1}
{"v": 1	"t": 363165	"P": 1005.0	"F": 1}
{"v": 1	"t": 363186	"P": 1003.75	"F": 1}
{"v": 1	"t": 363206	"P": 1002.25	"F": 1}
{"v": 1	"t": 363226	"P": 1005.25	"F": 2}
{"v": 1	"t": 363246	"P": 1006.75	"F": 1}
{"v": 1	"t": 363267	"P": 1004.75	"F": 1}
{"v": 1	"t": 363287	"P": 999.5	"F": 1}
{"v": 1	"t": 363307	"P": 1002.0	"F": 1}
{"v": 1	"t": 363328	"P": 1007.75	"F": 2}
{"v": 1	"t": 363348	"P": 1006.25	"F": 1}
{"v": 1	"t": 363368	"P": 1003.0	"F": 1}
{"v": 1	"t": 363388	"P": 1000.75	"F": 1}
{"v": 1	"t": 363409	"P": 1005.5	"F": 1}
{"v": 1	"t": 363429	"P": 1006.75	"F": 2}
{"v": 1	"t": 363449	"P": 1003.5	"F": 2}
{"v": 1	"t": 363470	"P": 1000.0	"F": 2}
{"v": 1	"t": 363490	"P": 1005.25	"F": 2}
{"v": 1	"t": 363510	"P": 1006.25	"F": 1}
{"v": 1	"t": 363530	"P": 1004.0	"F": 2}
{"v": 1	"t": 363551	"P": 1001.5	"F": 1}
{"v": 1	"t": 363571	"P": 1003.5	"F": 2}
{"v": 1	"t": 363591	"P": 1007.0	"F": 1}
{"v": 1	"t": 363612	"P": 1004.75	"F": 1}
{"v": 1	"t": 363632	"P": 1002.25	"F": 2}
{"v": 1	"t": 363652	"P": 1004.0	"F": 2}
{"v": 1	"t": 363673	"P": 1007.5	"F": 1}
{"v": 1	"t": 363693	"P": 1002.5	"F": 2}
{"v": 1	"t": 363713	"P": 1000.75	"F": 1}
{"v": 1	"t": 363734	"P": 1002.75	"F": 2}
{"v": 1	"t": 363754	"P": 1007.0	"F": 1}
{"v": 1	"t": 363774	"P": 1004.25	"F": 2}
{"v": 1	"t": 363794	"P": 1002.5	"F": 1}
{"v": 1	"t": 363815	"P": 1003.5	"F": 2}
{"v": 1	"t": 363835	"P": 1009.5	"F": 1}
{"v": 1	"t": 363855	"P": 1002.5	"F": 1}
{"v": 1	"t": 363876	"P": 1003.5	"F": 1	"C": 47.08	"D": 3272	"sn": 54091929832280	"file": "/data/device_log/data0000.out"}
{"v": 1	"t": 363896	"P": 1003.75	"F": 2}
{"v": 1	"t": 363917	"P": 1007.0	"F": 1}
{"v": 1	"t": 363937	"P": 1002.25	"F": 2}
{"v": 1	"t": 363957	"P": 1002.25	"F": 1}
{"v": 1	"t": 363977	"P": 1006.25	"F": 1}
{"v": 1	"t": 363998	"P": 1006.5	"F": 1}
{"v": 1	"t": 364018	"P": 1003.5	"F": 1}
{"v": 1	"t": 364039	"P": 1002.5	"F": 1}
{"v": 1	"t": 364059	"P": 1005.5	"F": 1}
{"v": 1	"t": 364079	"P": 1003.75	"F": 2}
{"v": 1	"t": 364099	"P": 1001.75	"F": 1}
{"v": 1	"t": 364120	"P": 1003.25	"F": 1}
{"v": 1	"t": 364140	"P": 1008.25	"F": 1}
{"v": 1	"t": 364160	"P": 1003.75	"F": 2}
{"v": 1	"t": 364181	"P": 1002.75	"F": 1}
{"v": 1	"t": 364201	"P": 999.5	"F": 1}
{"v": 1	"t": 364221	"P": 1006.25	"F": 1}
{"v": 1	"t": 364242	"P": 1007.75	"F": 1}
{"v": 1	"t": 364262	"P": 1001.0	"F": 1}
{"v": 1	"t": 364282	"P": 1000.25	"F": 1}
{"v": 1	"t": 364302	"P": 1006.5	"F": 1}
{"v": 1	"t": 364323	"P": 1006.0	"F": 1}
{"v": 1	"t": 364343	"P": 1000.25	"F": 1}
{"v": 1	"t": 364363	"P": 1002.0	"F": 1}
{"v": 1	"t": 364384	"P": 1006.75	"F": 1}
{"v": 1	"t": 364404	"P": 1005.75	"F": 2}
{"v": 1	"t": 364424	"P": 1005.75	"F": 2}
{"v": 1	"t": 364444	"P": 1002.75	"F": 1}
{"v": 1	"t": 364465	"P": 1002.0	"F": 2}
{"v": 1	"t": 364485	"P": 1008.5	"F": 1}
{"v": 1	"t": 364505	"P": 1004.75	"F": 1}
{"v": 1	"t": 364526	"P": 1001.5	"F": 1}
{"v": 1	"t": 364546	"P": 1003.0	"F": 2}
{"v": 1	"t": 364566	"P": 1007.75	"F": 1}
{"v": 1	"t": 364587	"P": 1006.75	"F": 2}
{"v": 1	"t": 364607	"P": 1002.75	"F": 2}
{"v": 1	"t": 364627	"P": 1000.5	"F": 1}
{"v": 1	"t": 364647	"P": 1006.0	"F": 2}
{"v": 1	"t": 364668	"P": 1008.0	"F": 1}
{"v": 1	"t": 364688	"P": 1002.75	"F": 2}
{"v": 1	"t": 364708	"P": 1002.5	"F": 1}
{"v": 1	"t": 364729	"P": 1004.0	"F": 2}
{"v": 1	"t": 364749	"P": 1005.0	"F": 2}
{"v": 1	"t": 364769	"P": 1003.75	"F": 1}
{"v": 1	"t": 364790	"P": 1000.75	"F": 1}
{"v": 1	"t": 364810	"P": 1002.25	"F": 2}
{"v": 1	"t": 364830	"P": 1007.0	"F": 1}
{"v": 1	"t": 364850	"P": 1004.0	"F": 2}
{"v": 1	"t": 364871	"P": 1001.75	"F": 1}
{"v": 1	"t": 364891	"P": 1003.0	"F": 1	"C": 47.1	"D": 3272	"sn": 54091929832280	"file": "/data/device_log/data0000.out"}
{"v": 1	"t": 364911	"P": 1006.75	"F": 2}
{"v": 1	"t": 364932	"P": 1003.75	"F": 1}
{"v": 1	"t": 364952	"P": 1001.0	"F": 1}
{"v": 1	"t": 364972	"P": 1002.5	"F": 2}
{"v": 1	"t": 364993	"P": 1007.5	"F": 1}
{"v": 1	"t": 365013	"P": 1005.25	"F": 1}
{"v": 1	"t": 365033	"P": 1002.75	"F": 1}
{"v": 1	"t": 365053	"P": 1002.0	"F": 1}
{"v": 1	"t": 365074	"P": 1007.5	"F": 2}
{"v": 1	"t": 365094	"P": 1006.5	"F": 1}
{"v": 1	"t": 365114	"P": 1004.75	"F": 2}
{"v": 1	"t": 365135	"P": 1001.0	"F": 1}
{"v": 1	"t": 365155	"P": 1004.0	"F": 1}
{"v": 1	"t": 365175	"P": 1007.25	"F": 2}
{"v": 1	"t": 365195	"P": 1004.25	"F": 2}
{"v": 1	"t": 365216	"P": 1001.0	"F": 2}
{"v": 1	"t": 365236	"P": 1001.0	"F": 2}
{"v": 1	"t": 365256	"P": 1006.75	"F": 2}
{"v": 1	"t": 365277	"P": 1007.0	"F": 2}
{"v": 1	"t": 365297	"P": 1002.5	"F": 2}
{"v": 1	"t": 365317	"P": 1001.25	"F": 2}
{"v": 1	"t": 365337	"P": 1007.25	"F": 2}
{"v": 1	"t": 365358	"P": 1006.5	"F": 1}
{"v": 1	"t": 365378	"P": 1003.0	"F": 2}
{"v": 1	"t": 365398	"P": 1002.0	"F": 2}
{"v": 1	"t": 365419	"P": 1004.0	"F": 2}
{"v": 1	"t": 365439	"P": 1007.75	"F": 1}
{"v": 1	"t": 365459	"P": 1003.25	"F": 1}
{"v": 1	"t": 365480	"P": 1002.0	"F": 1}
{"v": 1	"t": 365500	"P": 1002.25	"F": 1}
{"v": 1	"t": 365520	"P": 1007.25	"F": 1}
{"v": 1	"t": 365540	"P": 1004.0	"F": 2}
{"v": 1	"t": 365561	"P": 999.5	"F": 2}
{"v": 1	"t": 365581	"P": 1003.75	"F": 1}
{"v": 1	"t": 365601	"P": 1006.75	"F": 1}
{"v": 1	"t": 365622	"P": 1004.5	"F": 2}
{"v": 1	"t": 365642	"P": 1001.5	"F": 2}
{"v": 1	"t": 365662	"P": 1003.25	"F": 1}
{"v": 1	"t": 365683	"P": 1005.75	"F": 1}
{"v": 1	"t": 365703	"P": 1005.0	"F": 2}
{"v": 1	"t": 365723	"P": 1001.75	"F": 1}
{"v": 1	"t": 365743	"P": 1003.0	"F": 2}
{"v": 1	"t": 365764	"P": 1006.25	"F": 2}
{"v": 1	"t": 365784	"P": 1006.5	"F": 2}
{"v": 1	"t": 365804	"P": 1002.5	"F": 1}
{"v": 1	"t": 365825	"P": 1002.0	"F": 2}
{"v": 1	"t": 365845	"P": 1005.75	"F": 2}
{"v": 1	"t": 365865	"P": 1006.5	"F": 1}
{"v": 1	"t": 365886	"P": 1005.0	"F": 1}
{"v": 1	"t": 365906	"P": 1002.75	"F": 2	"C": 47.075	"D": 3272	"sn": 54091929832280	"file": "/data/device_log/data0000.out"}
{"v": 1	"t": 365926	"P": 1002.75	"F": 2}
{"v": 1	"t": 365946	"P": 1007.0	"F": 2}
{"v": 1	"t": 365967	"P": 1004.75	"F": 1}
{"v": 1	"t": 365987	"P": 1000.25	"F": 1}
{"v": 1	"t": 366007	"P": 1003.25	"F": 2}
{"v": 1	"t": 366028	"P": 1006.5	"F": 2}
{"v": 1	"t": 366048	"P": 1006.25	"F": 2}
{"v": 1	"t": 366068	"P": 1002.75	"F": 1}
{"v": 1	"t": 366088	"P": 999.5	"F": 1}
{"v": 1	"t": 366109	"P": 1006.75	"F": 2}
{"v": 1	"t": 366129	"P": 1004.75	"F": 2}
{"v": 1	"t": 366150	"P": 1001.75	"F": 1}
{"v": 1	"t": 366170	"P": 1005.75	"F": 2}
{"v": 1	"t": 366190	"P": 1005.75	"F": 1}
{"v": 1	"t": 366211	"P": 1002.5	"F": 1}
{"v": 1	"t": 366231	"P": 1002.25	"F": 2}
{"v": 1	"t": 366251	"P": 1006.75	"F": 2}
{"v": 1	"t": 366272	"P": 1005.75	"F": 1}
{"v": 1	"t": 366292	"P": 1002.5	"F": 1}
{"v": 1	"t": 366312	"P": 1001.5	"F": 1}
{"v": 1	"t": 366332	"P": 1004.25	"F": 2}
{"v": 1	"t": 366353	"P": 1006.75	"F": 2}
{"v": 1	"t": 366373	"P": 1004.0	"F": 1}
{"v": 1	"t": 366393	"P": 1002.25	"F": 1}
{"v": 1	"t": 366414	"P": 1004.5	"F": 1}
{"v": 1	"t": 366434	"P": 1006.75	"F": 2}
{"v": 1	"t": 366454	"P": 1006.25	"F": 1}
{"v": 1	"t": 366475	"P": 1000.75	"F": 1}
{"v": 1	"t": 366495	"P": 1003.75	"F": 1}
{"v": 1	"t": 366515	"P": 1008.5	"F": 1}
{"v": 1	"t": 366535	"P": 1004.0	"F": 1}
{"v": 1	"t": 366556	"P": 999.75	"F": 1}
{"v": 1	"t": 366576	"P": 1003.5	"F": 1}
{"v": 1	"t": 366596	"P": 1006.75	"F": 1}
{"v": 1	"t": 366617	"P": 1002.75	"F": 1}
{"v": 1	"t": 366637	"P": 1002.5	"F": 1}
{"v": 1	"t": 366657	"P": 1001.5	"F": 1}
{"v": 1	"t": 366678	"P": 1005.5	"F": 1}
{"v": 1	"t": 366698	"P": 1006.75	"F": 1}
{"v": 1	"t": 366718	"P": 1001.5	"F": 1}
{"v": 1	"t": 366738	"P": 1000.5	"F": 1}
{"v": 1	"t": 366759	"P": 1006.0	"F": 1}
{"v": 1	"t": 366779	"P": 1006.25	"F": 1}
{"v": 1	"t": 366799	"P": 1001.75	"F": 1}
{"v": 1	"t": 366820	"P": 999.25	"F": 1}
{"v": 1	"t": 366840	"P": 1006.5	"F": 1}
{"v": 1	"t": 366860	"P": 1006.5	"F": 1}
{"v": 1	"t": 366881	"P": 1003.0	"F": 1}
{"v": 1	"t": 366901	"P": 1001.0	"F": 1}
{"v": 1	"t": 366921	"P": 1006.5	"F": 1	"C": 47.04	"D": 3272	"sn": 54091929832280	"file": "/data/device_log/data0000.out"}
{"v": 1	"t": 366942	"P": 1006.25	"F": 1}
{"v": 1	"t": 366962	"P": 1002.0	"F": 1}
{"v": 1	"t": 366982	"P": 998.5	"F": 1}
{"v": 1	"t": 367002	"P": 1005.5	"F": 1}
{"v": 1	"t": 367023	"P": 1005.25	"F": 1}
{"v": 1	"t": 367043	"P": 1002.0	"F": 1}
{"v": 1	"t": 367063	"P": 1001.0	"F": 1}
{"v": 1	"t": 367084	"P": 1008.5	"F": 1}
{"v": 1	"t": 367104	"P": 1006.0	"F": 1}
{"v": 1	"t": 367124	"P": 1002.0	"F": 1}
{"v": 1	"t": 367145	"P": 1000.0	"F": 1}
{"v": 1	"t": 367165	"P": 1006.0	"F": 1}
{"v": 1	"t": 367185	"P": 1007.75	"F": 1}
{"v": 1	"t": 367205	"P": 1004.0	"F": 1}
{"v": 1	"t": 367226	"P": 1002.25	"F": 1}
{"v": 1	"t": 367246	"P": 1002.75	"F": 2}
{"v": 1	"t": 367266	"P": 1006.75	"F": 1}
{"v": 1	"t": 367287	"P": 1005.5	"F": 1}
{"v": 1	"t": 367307	"P": 1000.5	"F": 2}
{"v": 1	"t": 367327	"P": 1002.5	"F": 1}
{"v": 1	"t": 367348	"P": 1008.0	"F": 2}
{"v": 1	"t": 367368	"P": 1005.25	"F": 2}
{"v": 1	"t": 367388	"P": 1001.75	"F": 2}
{"v": 1	"t": 367408	"P": 1000.5	"F": 2}
{"v": 1	"t": 367429	"P": 1007.5	"F": 2}
{"v": 1	"t": 367449	"P": 1005.25	"F": 1}
{"v": 1	"t": 367469	"P": 1002.0	"F": 2}
{"v": 1	"t": 367490	"P": 1000.0	"F": 2}
{"v": 1	"t": 367510	"P": 1004.25	"F": 2}
{"v": 1	"t": 367530	"P": 1005.5	"F": 2}
{"v": 1	"t": 367551	"P": 1003.25	"F": 2}
{"v": 1	"t": 367571	"P": 1002.25	"F": 2}
{"v": 1	"t": 367591	"P": 1005.0	"F": 2}
{"v": 1	"t": 367612	"P": 1006.25	"F": 2}
{"v": 1	"t": 367632	"P": 1003.25	"F": 2}
{"v": 1	"t": 367652	"P": 1001.75	"F": 1}
{"v": 1	"t": 367672	"P": 1004.5	"F": 1}
{"v": 1	"t": 367693	"P": 1006.75	"F": 2}
{"v": 1	"t": 367713	"P": 1002.5	"F": 1}
{"v": 1	"t": 367733	"P": 1000.25	"F": 1}
{"v": 1	"t": 367754	"P": 1005.0	"F": 1}
{"v": 1	"t": 367774	"P": 1006.75	"F": 2}
{"v": 1	"t": 367794	"P": 1004.5	"F": 2}
{"v": 1	"t": 367815	"P": 1000.25	"F": 1}
{"v": 1	"t": 367835	"P": 1007.0	"F": 2}
{"v": 1	"t": 367855	"P": 1006.0	"F": 2}
{"v": 1	"t": 367876	"P": 1002.5	"F": 1}
{"v": 1	"t": 367896	"P": 1002.5	"F": 2}
{"v": 1	"t": 367916	"P": 1006.5	"F": 2}
{"v": 1	"t": 367937	"P": 1005.0	"F": 1	"C": 47.095	"D": 3271	"sn": 54091929832280	"file": "/data/device_log/data0000.out"}
{"v": 1	"t": 367957	"P": 1001.25	"F": 2}
{"v": 1	"t": 367977	"P": 1001.0	"F": 1}
{"v": 1	"t": 367998	"P": 1006.5	"F": 1}
{"v": 1	"t": 368018	"P": 1003.5	"F": 1}
{"v": 1	"t": 368039	"P": 1001.5	"F": 1}
{"v": 1	"t": 368059	"P": 1008.25	"F": 1}
{"v": 1	"t": 368079	"P": 1007.25	"F": 1}
{"v": 1	"t": 368099	"P": 1002.75	"F": 1}
{"v": 1	"t": 368120	"P": 1000.5	"F": 1}
{"v": 1	"t": 368140	"P": 1008.0	"F": 2}
{"v": 1	"t": 368160	"P": 1005.25	"F": 1}
{"v": 1	"t": 368181	"P": 1003.5	"F": 1}
{"v": 1	"t": 368201	"P": 1000.5	"F": 1}
{"v": 1	"t": 368221	"P": 1004.0	"F": 2}
{"v": 1	"t": 368241	"P": 1006.5	"F": 2}
{"v": 1	"t": 368262	"P": 1005.5	"F": 2}
{"v": 1	"t": 368282	"P": 1002.25	"F": 1}
{"v": 1	"t": 368302	"P": 1003.75	"F": 1}
{"v": 1	"t": 368323	"P": 1007.5	"F": 1}
{"v": 1	"t": 368343	"P": 1005.5	"F": 2}
{"v": 1	"t": 368363	"P": 1002.0	"F": 2}
{"v": 1	"t": 368383	"P": 1001.5	"F": 2}
{"v": 1	"t": 368404	"P": 1008.25	"F": 2}
{"v": 1	"t": 368424	"P": 1006.0	"F": 2}
{"v": 1	"t": 368444	"P": 1003.25	"F": 2}
{"v": 1	"t": 368465	"P": 1001.5	"F": 2}
{"v": 1	"t": 368485	"P": 1007.0	"F": 2}
{"v": 1	"t": 368505	"P": 1007.5	"F": 2}
{"v": 1	"t": 368525	"P": 1004.5	"F": 2}
{"v": 1	"t": 368546	"P": 1000.5	"F": 2}
{"v": 1	"t": 368566	"P": 1002.75	"F": 2}
{"v": 1	"t": 368586	"P": 1007.75	"F": 2}
{"v": 1	"t": 368607	"P": 1004.5	"F": 2}
{"v": 1	"t": 368627	"P": 1001.5	"F": 1}
{"v": 1	"t": 368647	"P": 1001.25	"F": 2}
{"v": 1	"t": 368668	"P": 1008.25	"F": 2}
{"v": 1	"t": 368688	"P": 1004.5	"F": 2}
{"v": 1	"t": 368708	"P": 1002.25	"F": 2}
{"v": 1	"t": 368729	"P": 1003.5	"F": 2}
{"v": 1	"t": 368749	"P": 1007.75	"F": 2}
{"v": 1	"t": 368769	"P": 1004.25	"F": 1}
{"v": 1	"t": 368789	"P": 1003.25	"F": 2}
{"v": 1	"t": 368810	"P": 1003.75	"F": 1}
{"v": 1	"t": 368830	"P": 1008.0	"F": 1}
{"v": 1	"t": 368850	"P": 1004.25	"F": 2}
{"v": 1	"t": 368871	"P": 1003.25	"F": 2}
{"v": 1	"t": 368891	"P": 1000.75	"F": 2}
{"v": 1	"t": 368911	"P": 1005.25	"F": 1}
{"v": 1	"t": 368931	"P": 1006.0	"F": 2}
{"v": 1	"t": 368952	"P": 1004.5	"F": 2	"C": 47.07	"D": 3271	"sn": 54091929832280	"file": "/data/device_log/data0000.out"}
{"v": 1	"t": 368972	"P": 1000.0	"F": 2}
{"v": 1	"t": 368992	"P": 1005.0	"F": 2}
{"v": 1	"t": 369013	"P": 1006.25	"F": 2}
{"v": 1	"t": 369033	"P": 1004.5	"F": 1}
{"v": 1	"t": 369053	"P": 1002.75	"F": 2}
{"v": 1	"t": 369074	"P": 1005.25	"F": 2}
{"v": 1	"t": 369094	"P": 1007.75	"F": 2}
{"v": 1	"t": 369114	"P": 1006.75	"F": 1}
{"v": 1	"t": 369134	"P": 1002.5	"F": 2}
{"v": 1	"t": 369155	"P": 1001.0	"F": 2}
{"v": 1	"t": 369175	"P": 1007.5	"F": 2}
{"v": 1	"t": 369195	"P": 1006.0	"F": 1}
{"v": 1	"t": 369216	"P": 1002.0	"F": 2}
{"v": 1	"t": 369236	"P": 1001.5	"F": 2}
{"v": 1	"t": 369256	"P": 1005.25	"F": 1}
{"v": 1	"t": 369277	"P": 1006.75	"F": 1}
{"v": 1	"t": 369297	"P": 1002.5	"F": 1}
{"v": 1	"t": 369317	"P": 999.75	"F": 1}
{"v": 1	"t": 369337	"P": 1004.5	"F": 1}
{"v": 1	"t": 369358	"P": 1006.25	"F": 2}
{"v": 1	"t": 369378	"P": 1003.75	"F": 2}
{"v": 1	"t": 369398	"P": 1002.25	"F": 2}
{"v": 1	"t": 369419	"P": 1004.0	"F": 2}
{"v": 1	"t": 369439	"P": 1006.0	"F": 2}
{"v": 1	"t": 369459	"P": 1005.25	"F": 2}
{"v": 1	"t": 369480	"P": 1001.5	"F": 2}
{"v": 1	"t": 369500	"P": 1003.75	"F": 2}
{"v": 1	"t": 369520	"P": 1008.25	"F": 1}
{"v": 1	"t": 369540	"P": 1004.75	"F": 1}
{"v": 1	"t": 369561	"P": 1001.25	"F": 1}
{"v": 1	"t": 369581	"P": 1001.75	"F": 1}
{"v": 1	"t": 369601	"P": 1009.0	"F": 2}
{"v": 1	"t": 369622	"P": 1005.25	"F": 1}
{"v": 1	"t": 369642	"P": 1002.25	"F": 2}
{"v": 1	"t": 369662	"P": 1003.75	"F": 2}
{"v": 1	"t": 369682	"P": 1006.0	"F": 1}
{"v": 1	"t": 369703	"P": 1005.25	"F": 2}
{"v": 1	"t": 369723	"P": 1003.25	"F": 1}
{"v": 1	"t": 369743	"P": 1001.0	"F": 2}
{"v": 1	"t": 369764	"P": 1006.25	"F": 2}
{"v": 1	"t": 369784	"P": 1007.25	"F": 2}
{"v": 1	"t": 369804	"P": 1003.25	"F": 1}
{"v": 1	"t": 369825	"P": 1000.5	"F": 2}
{"v": 1	"t": 369845	"P": 1004.5	"F": 2}
{"v": 1	"t": 369865	"P": 1005.75	"F": 2}
{"v": 1	"t": 369885	"P": 1005.0	"F": 1}
{"v": 1	"t": 369906	"P": 1003.0	"F": 2}
{"v": 1	"t": 369926	"P": 1004.0	"F": 1}
{"v": 1	"t": 369946	"P": 1005.25	"F": 2}
{"v": 1	"t": 369967	"P": 1006.0	"F": 2	"C": 47.05	"D": 3271	"sn": 54091929832280	"file": "/data/device_log/data0000.out"}
{"v": 1	"t": 369987	"P": 1002.5	"F": 1}
{"v": 1	"t": 370007	"P": 1000.5	"F": 2}
{"v": 1	"t": 370027	"P": 1006.25	"F": 1}
{"v": 1	"t": 370048	"P": 1007.5	"F": 2}
{"v": 1	"t": 370068	"P": 1002.75	"F": 2}
{"v": 1	"t": 370088	"P": 1001.75	"F": 2}
{"v": 1	"t": 370109	"P": 1005.0	"F": 1}
{"v": 1	"t": 370129	"P": 1006.25	"F": 2}
{"v": 1	"t": 370149	"P": 1005.0	"F": 1}
{"v": 1	"t": 370170	"P": 1001.5	"F": 2}
{"v": 1	"t": 370190	"P": 1006.5	"F": 2}
{"v": 1	"t": 370210	"P": 1007.25	"F": 2}
{"v": 1	"t": 370231	"P": 1002.5	"F": 2}
{"v": 1	"t": 370251	"P": 1001.25	"F": 2}
{"v": 1	"t": 370271	"P": 1005.0	"F": 2}
{"v": 1	"t": 370291	"P": 1005.25	"F": 2}
{"v": 1	"t": 370312	"P": 1004.0	"F": 1}
{"v": 1	"t": 370332	"P": 1001.25	"F": 2}
{"v": 1	"t": 370352	"P": 1006.75	"F": 2}
{"v": 1	"t": 370373	"P": 1006.25	"F": 2}
{"v": 1	"t": 370393	"P": 1003.75	"F": 1}
{"v": 1	"t": 370413	"P": 1002.75	"F": 2}
{"v": 1	"t": 370434	"P": 1003.75	"F": 2}
{"v": 1	"t": 370454	"P": 1008.5	"F": 1}
{"v": 1	"t": 370474	"P": 1005.75	"F": 2}
{"v": 1	"t": 370494	"P": 1003.0	"F": 1}
{"v": 1	"t": 370515	"P": 1001.0	"F": 1}
{"v": 1	"t": 370535	"P": 1008.75	"F": 1}
{"v": 1	"t": 370555	"P": 1005.5	"F": 2}
{"v": 1	"t": 370576	"P": 1003.0	"F": 2}
{"v": 1	"t": 370596	"P": 1001.75	"F": 2}
{"v": 1	"t": 370616	"P": 1006.5	"F": 2}
{"v": 1	"t": 370636	"P": 1007.5	"F": 2}
{"v": 1	"t": 370657	"P": 1003.75	"F": 2}
{"v": 1	"t": 370677	"P": 1001.0	"F": 2}
{"v": 1	"t": 370697	"P": 1003.0	"F": 2}
{"v": 1	"t": 370718	"P": 1007.75	"F": 2}
{"v": 1	"t": 370738	"P": 1004.75	"F": 2}
{"v": 1	"t": 370758	"P": 1003.75	"F": 2}
{"v": 1	"t": 370778	"P": 1002.5	"F": 1}
{"v": 1	"t": 370799	"P": 1009.0	"F": 1}
{"v": 1	"t": 370819	"P": 1007.25	"F": 1}
{"v": 1	"t": 370839	"P": 1002.5	"F": 2}
{"v": 1	"t": 370860	"P": 1001.75	"F": 1}
{"v": 1	"t": 370880	"P": 1006.5	"F": 2}
{"v": 1	"t": 370900	"P": 1006.75	"F": 1}
{"v": 1	"t": 370921	"P": 1002.75	"F": 1}
{"v": 1	"t": 370941	"P": 1000.25	"F": 2}
{"v": 1	"t": 370961	"P": 1006.75	"F": 2}
{"v": 1	"t": 370981	"P": 1006.75	"F": 1	"C": 47.08	"D": 3271	"sn": 54091929832280	"file": "/data/device_log/data0000.out"}
{"v": 1	"t": 371002	"P": 1004.5	"F": 1}
{"v": 1	"t": 371022	"P": 1002.25	"F": 1}
{"v": 1	"t": 371042	"P": 1006.0	"F": 2}
{"v": 1	"t": 371063	"P": 1004.0	"F": 2}
{"v": 1	"t": 371084	"P": 1002.75	"F": 2}
{"v": 1	"t": 371104	"P": 1008.75	"F": 1}
{"v": 1	"t": 371124	"P": 1004.5	"F": 1}
{"v": 1	"t": 371144	"P": 1001.0	"F": 2}
{"v": 1	"t": 371165	"P": 1004.75	"F": 2}
{"v": 1	"t": 371185	"P": 1009.5	"F": 2}
{"v": 1	"t": 371205	"P": 1006.75	"F": 2}
{"v": 1	"t": 371226	"P": 1002.5	"F": 2}
{"v": 1	"t": 371246	"P": 1002.0	"F": 1}
{"v": 1	"t": 371266	"P": 1008.0	"F": 2}
{"v": 1	"t": 371287	"P": 1006.25	"F": 2}
{"v": 1	"t": 371307	"P": 1003.25	"F": 2}
{"v": 1	"t": 371327	"P": 1002.25	"F": 2}
{"v": 1	"t": 371347	"P": 1005.0	"F": 2}
{"v": 1	"t": 371368	"P": 1007.0	"F": 2}
{"v": 1	"t": 371388	"P": 1003.0	"F": 2}
{"v": 1	"t": 371408	"P": 1002.75	"F": 2}
{"v": 1	"t": 371429	"P": 1005.75	"F": 1}
{"v": 1	"t": 371449	"P": 1009.0	"F": 2}
{"v": 1	"t": 371469	"P": 1006.25	"F": 2}
{"v": 1	"t": 371489	"P": 1002.75	"F": 2}
{"v": 1	"t": 371510	"P": 1002.5	"F": 2}
{"v": 1	"t": 371530	"P": 1007.25	"F": 2}
{"v": 1	"t": 371550	"P": 1006.75	"F": 2}
{"v": 1	"t": 371571	"P": 1003.25	"F": 2}
{"v": 1	"t": 371591	"P": 1003.0	"F": 2}
{"v": 1	"t": 371611	"P": 1007.25	"F": 2}
{"v": 1	"t": 371632	"P": 1006.75	"F": 2}
{"v": 1	"t": 371652	"P": 1003.0	"F": 2}
{"v": 1	"t": 371672	"P": 1001.0	"F": 2}
{"v": 1	"t": 371693	"P": 1007.0	"F": 2}
{"v": 1	"t": 371713	"P": 1006.5	"F": 2}
{"v": 1	"t": 371733	"P": 1002.25	"F": 2}
{"v": 1	"t": 371753	"P": 1002.0	"F": 2}
{"v": 1	"t": 371774	"P": 1007.25	"F": 2}
{"v": 1	"t": 371794	"P": 1007.0	"F": 2}
{"v": 1	"t": 371814	"P": 1004.0	"F": 1}
{"v": 1	"t": 371835	"P": 998.75	"F": 2}
{"v": 1	"t": 371855	"P": 1007.25	"F": 2}
{"v": 1	"t": 371875	"P": 1008.0	"F": 2}
{"v": 1	"t": 371895	"P": 1004.0	"F": 2}
{"v": 1	"t": 371916	"P": 1002.5	"F": 2}
{"v": 1	"t": 371936	"P": 1003.75	"F": 2}
{"v": 1	"t": 371956	"P": 1008.25	"F": 2}
{"v": 1	"t": 371977	"P": 1004.75	"F": 2}
{"v": 1	"t": 371997	"P": 1002.25	"F": 2	"C": 47.055	"D": 3271	"sn": 54091929832280	"file": "/data/device_log/data0000.out"}
{"v": 1	"t": 372017	"P": 1002.5	"F": 2}
{"v": 1	"t": 372038	"P": 1007.5	"F": 2}
{"v": 1	"t": 372058	"P": 1005.75	"F": 2}
{"v": 1	"t": 372078	"P": 1004.0	"F": 2}
{"v": 1	"t": 372098	"P": 1001.0	"F": 2}
{"v": 1	"t": 372119	"P": 1006.0	"F": 2}
{"v": 1	"t": 372139	"P": 1007.75	"F": 2}
{"v": 1	"t": 372159	"P": 1003.75	"F": 2}
{"v": 1	"t": 372180	"P": 1002.75	"F": 2}
{"v": 1	"t": 372200	"P": 1004.5	"F": 2}
{"v": 1	"t": 372220	"P": 1008.0	"F": 2}
{"v": 1	"t": 372240	"P": 1005.5	"F": 2}
{"v": 1	"t": 372261	"P": 1003.0	"F": 2}
{"v": 1	"t": 372281	"P": 1001.75	"F": 1}
{"v": 1	"t": 372301	"P": 1008.0	"F": 1}
{"v": 1	"t": 372322	"P": 1006.0	"F": 1}
{"v": 1	"t": 372342	"P": 1001.5	"F": 1}
{"v": 1	"t": 372362	"P": 1001.5	"F": 1}
{"v": 1	"t": 372383	"P": 1007.5	"F": 1}
{"v": 1	"t": 372403	"P": 1006.5	"F": 1}
{"v": 1	"t": 372423	"P": 1003.25	"F": 1}
{"v": 1	"t": 372443	"P": 1001.5	"F": 1}
{"v": 1	"t": 372464	"P": 1006.5	"F": 1}
{"v": 1	"t": 372484	"P": 1006.5	"F": 1}
{"v": 1	"t": 372504	"P": 1003.0	"F": 1}
{"v": 1	"t": 372525	"P": 1000.0	"F": 1}
{"v": 1	"t": 372545	"P": 1006.25	"F": 1}
{"v": 1	"t": 372565	"P": 1004.25	"F": 1}
{"v": 1	"t": 372586	"P": 1005.0	"F": 1}
{"v": 1	"t": 372606	"P": 1001.5	"F": 1}
{"v": 1	"t": 372626	"P": 1003.75	"F": 1}
{"v": 1	"t": 372646	"P": 1006.25	"F": 1}
{"v": 1	"t": 372667	"P": 1003.5	"F": 1}
{"v": 1	"t": 372687	"P": 1000.25	"F": 1}
{"v": 1	"t": 372707	"P": 1003.25	"F": 1}
{"v": 1	"t": 372728	"P": 1006.75	"F": 1}
{"v": 1	"t": 372748	"P": 1003.5	"F": 1}
{"v": 1	"t": 372768	"P": 1003.0	"F": 2}
{"v": 1	"t": 372788	"P": 1001.75	"F": 2}
{"v": 1	"t": 372809	"P": 1007.5	"F": 1}
{"v": 1	"t": 372829	"P": 1007.25	"F": 2}
{"v": 1	"t": 372849	"P": 1002.5	"F": 2}
{"v": 1	"t": 372870	"P": 1002.0	"F": 1}
{"v": 1	"t": 372890	"P": 1008.75	"F": 1}
{"v": 1	"t": 372910	"P": 1007.75	"F": 2}
{"v": 1	"t": 372931	"P": 1004.0	"F": 2}
{"v": 1	"t": 372951	"P": 1000.5	"F": 2}
{"v": 1	"t": 372971	"P": 1004.5	"F": 2}
{"v": 1	"t": 372991	"P": 1007.5	"F": 2}
{"v": 1	"t": 373012	"P": 1005.25	"F": 2	"C": 47.07	"D": 3271	"sn": 54091929832280	"file": "/data/device_log/data0000.out"}
{"v": 1	"t": 373032	"P": 1002.25	"F": 2}
{"v": 1	"t": 373052	"P": 1006.0	"F": 2}
{"v": 1	"t": 373073	"P": 1006.0	"F": 2}
{"v": 1	"t": 373093	"P": 1002.5	"F": 2}
{"v": 1	"t": 373113	"P": 1001.75	"F": 2}
{"v": 1	"t": 373134	"P": 1006.25	"F": 2}
{"v": 1	"t": 373154	"P": 1006.5	"F": 2}
{"v": 1	"t": 373174	"P": 1004.5	"F": 2}
{"v": 1	"t": 373195	"P": 1001.5	"F": 2}
{"v": 1	"t": 373215	"P": 1005.25	"F": 2}
{"v": 1	"t": 373235	"P": 1007.25	"F": 1}
{"v": 1	"t": 373255	"P": 1003.25	"F": 2}
{"v": 1	"t": 373276	"P": 1001.25	"F": 1}
{"v": 1	"t": 373296	"P": 1004.25	"F": 2}
{"v": 1	"t": 373316	"P": 1008.0	"F": 2}
{"v": 1	"t": 373337	"P": 1006.5	"F": 2}
{"v": 1	"t": 373357	"P": 1002.0	"F": 2}
{"v": 1	"t": 373377	"P": 1000.75	"F": 2}
{"v": 1	"t": 373397	"P": 1006.0	"F": 1}
{"v": 1	"t": 373418	"P": 1005.25	"F": 1}
{"v": 1	"t": 373438	"P": 1004.75	"F": 2}
{"v": 1	"t": 373458	"P": 1001.75	"F": 2}
{"v": 1	"t": 373479	"P": 1003.0	"F": 2}
{"v": 1	"t": 373499	"P": 1007.0	"F": 2}
{"v": 1	"t": 373519	"P": 1005.25	"F": 2}
{"v": 1	"t": 373539	"P": 1003.25	"F": 1}
{"v": 1	"t": 373560	"P": 1001.75	"F": 2}
{"v": 1	"t": 373580	"P": 1008.5	"F": 2}
{"v": 1	"t": 373600	"P": 1005.0	"F": 2}
{"v": 1	"t": 373621	"P": 1002.25	"F": 2}
{"v": 1	"t": 373641	"P": 1000.0	"F": 2}
{"v": 1	"t": 373661	"P": 1006.75	"F": 2}
{"v": 1	"t": 373682	"P": 1004.25	"F": 1}
{"v": 1	"t": 373702	"P": 1004.0	"F": 1}
{"v": 1	"t": 373722	"P": 1001.0	"F": 1}
{"v": 1	"t": 373742	"P": 1006.0	"F": 1}
{"v": 1	"t": 373763	"P": 1005.75	"F": 2}
{"v": 1	"t": 373783	"P": 1003.0	"F": 2}
{"v": 1	"t": 373803	"P": 1001.75	"F": 2}
{"v": 1	"t": 373824	"P": 1006.5	"F": 2}
{"v": 1	"t": 373844	"P": 1007.0	"F": 2}
{"v": 1	"t": 373864	"P": 1003.75	"F": 2}
{"v": 1	"t": 373885	"P": 1002.0	"F": 2}
{"v": 1	"t": 373905	"P": 1004.25	"F": 2}
{"v": 1	"t": 373925	"P": 1006.0	"F": 2}
{"v": 1	"t": 373945	"P": 1004.0	"F": 2}
{"v": 1	"t": 373966	"P": 1001.5	"F": 2}
{"v": 1	"t": 373986	"P": 1002.75	"F": 2}
{"v": 1	"t": 374006	"P": 1008.5	"F": 2}
{"v": 1	"t": 374027	"P": 1004.75	"F": 2	"C": 47.065	"D": 3271	"sn": 54091929832280	"file": "/data/device_log/data0000.out"}
{"v": 1	"t": 374047	"P": 1001.0	"F": 2}
{"v": 1	"t": 374067	"P": 1003.0	"F": 2}
{"v": 1	"t": 374088	"P": 1005.75	"F": 2}
{"v": 1	"t": 374108	"P": 1003.0	"F": 2}
{"v": 1	"t": 374128	"P": 1002.0	"F": 2}
{"v": 1	"t": 374148	"P": 1002.5	"F": 2}
{"v": 1	"t": 374169	"P": 1006.5	"F": 2}
{"v": 1	"t": 374189	"P": 1007.5	"F": 2}
{"v": 1	"t": 374209	"P": 1002.0	"F": 2}
{"v": 1	"t": 374230	"P": 1000.75	"F": 2}
{"v": 1	"t": 374250	"P": 1005.25	"F": 2}
{"v": 1	"t": 374270	"P": 1006.5	"F": 2}
{"v": 1	"t": 374290	"P": 1004.5	"F": 1}
{"v": 1	"t": 374311	"P": 1000.25	"F": 2}
{"v": 1	"t": 374331	"P": 1002.75	"F": 1}
{"v": 1	"t": 374351	"P": 1008.25	"F": 1}
{"v": 1	"t": 374372	"P": 1004.0	"F": 2}
{"v": 1	"t": 374392	"P": 1001.5	"F": 2}
{"v": 1	"t": 374412	"P": 1001.75	"F": 1}
{"v": 1	"t": 374433	"P": 1007.25	"F": 1}
{"v": 1	"t": 374453	"P": 1005.75	"F": 2}
{"v": 1	"t": 374473	"P": 1001.75	"F": 1}
{"v": 1	"t": 374493	"P": 1003.5	"F": 2}
{"v": 1	"t": 374514	"P": 1007.75	"F": 2}
{"v": 1	"t": 374534	"P": 1005.5	"F": 2}
{"v": 1	"t": 374554	"P": 1002.5	"F": 2}
{"v": 1	"t": 374575	"P": 1000.25	"F": 2}
{"v": 1	"t": 374595	"P": 1007.5	"F": 1}
{"v": 1	"t": 374615	"P": 1004.25	"F": 2}
{"v": 1	"t": 374636	"P": 1001.0	"F": 2}
{"v": 1	"t": 374656	"P": 1002.25	"F": 1}
{"v": 1	"t": 374676	"P": 1008.0	"F": 2}
{"v": 1	"t": 374697	"P": 1003.25	"F": 1}
{"v": 1	"t": 374717	"P": 1000.75	"F": 2}
{"v": 1	"t": 374737	"P": 1008.25	"F": 2}
{"v": 1	"t": 374758	"P": 1006.75	"F": 1}
{"v": 1	"t": 374778	"P": 1003.5	"F": 2}
{"v": 1	"t": 374798	"P": 999.75	"F": 1}
{"v": 1	"t": 374819	"P": 1006.5	"F": 1}
{"v": 1	"t": 374839	"P": 1005.0	"F": 2}
{"v": 1	"t": 374859	"P": 1002.5	"F": 2}
{"v": 1	"t": 374880	"P": 1003.25	"F": 2}
{"v": 1	"t": 374900	"P": 1005.5	"F": 1}
{"v": 1	"t": 374920	"P": 1004.75	"F": 2}
{"v": 1	"t": 374941	"P": 1002.5	"F": 1}
{"v": 1	"t": 374961	"P": 1003.0	"F": 2}
{"v": 1	"t": 374981	"P": 1006.75	"F": 2}
{"v": 1	"t": 375002	"P": 1004.25	"F": 2}
{"v": 1	"t": 375022	"P": 1002.25	"F": 2}
{"v": 1	"t": 375042	"P": 1003.75	"F": 2	"C": 47.05	"D": 3271	"sn": 54091929832280	"file": "/data/device_log/data0000.out"}
{"v": 1	"t": 375063	"P": 1007.5	"F": 2}
{"v": 1	"t": 375083	"P": 1005.75	"F": 2}
{"v": 1	"t": 375103	"P": 1003.0	"F": 2}
{"v": 1	"t": 375123	"P": 1002.25	"F": 2}
{"v": 1	"t": 375144	"P": 1007.5	"F": 2}
{"v": 1	"t": 375164	"P": 1007.5	"F": 2}
{"v": 1	"t": 375184	"P": 1003.25	"F": 2}
{"v": 1	"t": 375205	"P": 1001.5	"F": 2}
{"v": 1	"t": 375225	"P": 1005.75	"F": 2}
{"v": 1	"t": 375245	"P": 1005.25	"F": 1}
{"v": 1	"t": 375266	"P": 1006.5	"F": 2}
{"v": 1	"t": 375286	"P": 1001.25	"F": 2}
{"v": 1	"t": 375306	"P": 1003.75	"F": 2}
{"v": 1	"t": 375326	"P": 1007.75	"F": 1}
{"v": 1	"t": 375347	"P": 1005.5	"F": 2}
{"v": 1	"t": 375367	"P": 1002.5	"F": 2}
{"v": 1	"t": 375387	"P": 1000.75	"F": 2}
{"v": 1	"t": 375408	"P": 1007.75	"F": 2}
{"v": 1	"t": 375428	"P": 1005.5	"F": 1}
{"v": 1	"t": 375448	"P": 1002.25	"F": 2}
{"v": 1	"t": 375468	"P": 1000.5	"F": 2}
{"v": 1	"t": 375489	"P": 1004.25	"F": 2}
{"v": 1	"t": 375509	"P": 1007.25	"F": 2}
{"v": 1	"t": 375529	"P": 1001.5	"F": 2}
{"v": 1	"t": 375550	"P": 1002.5	"F": 1}
{"v": 1	"t": 375570	"P": 1005.75	"F": 2}
{"v": 1	"t": 375590	"P": 1005.0	"F": 2}
{"v": 1	"t": 375611	"P": 1004.0	"F": 2}
{"v": 1	"t": 375631	"P": 1001.0	"F": 2}
{"v": 1	"t": 375651	"P": 1005.5	"F": 1}
{"v": 1	"t": 375671	"P": 1006.75	"F": 2}
{"v": 1	"t": 375692	"P": 1004.5	"F": 2}
{"v": 1	"t": 375712	"P": 999.0	"F": 1}
{"v": 1	"t": 375732	"P": 1004.75	"F": 2}
{"v": 1	"t": 375753	"P": 1006.25	"F": 2}
{"v": 1	"t": 375773	"P": 1004.5	"F": 1}
{"v": 1	"t": 375793	"P": 1001.5	"F": 2}
{"v": 1	"t": 375814	"P": 1004.25	"F": 1}
{"v": 1	"t": 375834	"P": 1007.25	"F": 2}
{"v": 1	"t": 375854	"P": 1004.25	"F": 2}
{"v": 1	"t": 375874	"P": 1002.0	"F": 2}
{"v": 1	"t": 375895	"P": 1002.75	"F": 2}
{"v": 1	"t": 375915	"P": 1006.5	"F": 2}
{"v": 1	"t": 375935	"P": 1006.0	"F": 2}
{"v": 1	"t": 375956	"P": 1000.75	"F": 2}
{"v": 1	"t": 375976	"P": 1001.25	"F": 2}
{"v": 1	"t": 375996	"P": 1007.75	"F": 2}
{"v": 1	"t": 376017	"P": 1006.75	"F": 1}
{"v": 1	"t": 376037	"P": 1003.75	"F": 2}
{"v": 1	"t": 376057	"P": 1001.5	"F": 2	"C": 47.045	"D": 3271	"sn": 54091929832280	"file": "/data/device_log/data0000.out"}
{"v": 1	"t": 376077	"P": 1004.5	"F": 2}
{"v": 1	"t": 376098	"P": 1006.5	"F": 2}
{"v": 1	"t": 376118	"P": 1003.25	"F": 2}
{"v": 1	"t": 376138	"P": 1001.0	"F": 2}
{"v": 1	"t": 376159	"P": 1003.75	"F": 2}
{"v": 1	"t": 376179	"P": 1007.25	"F": 1}
{"v": 1	"t": 376199	"P": 1004.0	"F": 2}
{"v": 1	"t": 376220	"P": 1002.0	"F": 1}
{"v": 1	"t": 376240	"P": 1001.0	"F": 2}
{"v": 1	"t": 376260	"P": 1007.5	"F": 1}
{"v": 1	"t": 376280	"P": 1003.75	"F": 2}
{"v": 1	"t": 376301	"P": 1000.75	"F": 2}
{"v": 1	"t": 376321	"P": 1002.75	"F": 2}
{"v": 1	"t": 376341	"P": 1009.75	"F": 1}
{"v": 1	"t": 376362	"P": 1004.0	"F": 2}
{"v": 1	"t": 376382	"P": 1001.25	"F": 2}
{"v": 1	"t": 376402	"P": 1002.75	"F": 2}
{"v": 1	"t": 376423	"P": 1007.75	"F": 2}
{"v": 1	"t": 376443	"P": 1004.75	"F": 2}
{"v": 1	"t": 376463	"P": 1001.25	"F": 1}
{"v": 1	"t": 376484	"P": 1002.25	"F": 2}
{"v": 1	"t": 376504	"P": 1007.5	"F": 1}
{"v": 1	"t": 376524	"P": 1005.0	"F": 2}
{"v": 1	"t": 376544	"P": 1002.25	"F": 2}
{"v": 1	"t": 376565	"P": 1002.25	"F": 2}
{"v": 1	"t": 376585	"P": 1005.5	"F": 2}
{"v": 1	"t": 376605	"P": 1004.5	"F": 1}
{"v": 1	"t": 376626	"P": 1004.25	"F": 2}
{"v": 1	"t": 376646	"P": 1001.0	"F": 2}
{"v": 1	"t": 376666	"P": 1005.25	"F": 2}
{"v": 1	"t": 376686	"P": 1008.75	"F": 2}
{"v": 1	"t": 376707	"P": 1005.25	"F": 2}
{"v": 1	"t": 376727	"P": 1003.0	"F": 2}
{"v": 1	"t": 376747	"P": 1002.5	"F": 2}
{"v": 1	"t": 376768	"P": 1008.75	"F": 2}
{"v": 1	"t": 376788	"P": 1005.0	"F": 2}
{"v": 1	"t": 376808	"P": 1003.75	"F": 2}
{"v": 1	"t": 376828	"P": 1000.25	"F": 2}
{"v": 1	"t": 376849	"P": 1007.25	"F": 2}
{"v": 1	"t": 376869	"P": 1006.0	"F": 2}
{"v": 1	"t": 376889	"P": 1001.75	"F": 2}
{"v": 1	"t": 376910	"P": 1000.75	"F": 2}
{"v": 1	"t": 376930	"P": 1005.5	"F": 2}
{"v": 1	"t": 376950	"P": 1006.5	"F": 2}
{"v": 1	"t": 376970	"P": 1005.5	"F": 1}
{"v": 1	"t": 376991	"P": 1000.75	"F": 2}
{"v": 1	"t": 377011	"P": 1003.25	"F": 2}
{"v": 1	"t": 377031	"P": 1006.75	"F": 2}
{"v": 1	"t": 377052	"P": 1003.5	"F": 2}
{"v": 1	"t": 377072	"P": 1001.25	"F": 2	"C": 47.04	"D": 3271	"sn": 54091929832280	"file": "/data/device_log/data0000.out"}
{"v": 1	"t": 377092	"P": 1004.5	"F": 2}
{"v": 1	"t": 377113	"P": 1008.25	"F": 2}
{"v": 1	"t": 377133	"P": 1004.0	"F": 1}
{"v": 1	"t": 377153	"P": 1000.5	"F": 2}
{"v": 1	"t": 377174	"P": 1002.0	"F": 2}
{"v": 1	"t": 377194	"P": 1006.25	"F": 2}
{"v": 1	"t": 377214	"P": 1006.5	"F": 1}
{"v": 1	"t": 377234	"P": 1003.0	"F": 2}
{"v": 1	"t": 377255	"P": 1001.75	"F": 2}
{"v": 1	"t": 377275	"P": 1006.75	"F": 2}
{"v": 1	"t": 377295	"P": 1006.25	"F": 2}
{"v": 1	"t": 377316	"P": 1001.5	"F": 2}
{"v": 1	"t": 377336	"P": 1002.75	"F": 2}
{"v": 1	"t": 377356	"P": 1005.75	"F": 2}
{"v": 1	"t": 377376	"P": 1007.25	"F": 2}
{"v": 1	"t": 377397	"P": 1003.0	"F": 2}
{"v": 1	"t": 377417	"P": 1001.25	"F": 2}
{"v": 1	"t": 377437	"P": 1004.25	"F": 2}
{"v": 1	"t": 377458	"P": 1006.5	"F": 2}
{"v": 1	"t": 377478	"P": 1003.75	"F": 2}
{"v": 1	"t": 377498	"P": 1001.75	"F": 2}
{"v": 1	"t": 377518	"P": 1001.75	"F": 2}
{"v": 1	"t": 377539	"P": 1006.75	"F": 2}
{"v": 1	"t": 377559	"P": 1005.75	"F": 2}
{"v": 1	"t": 377579	"P": 1003.75	"F": 2}
{"v": 1	"t": 377600	"P": 1002.25	"F": 2}
{"v": 1	"t": 377620	"P": 1006.5	"F": 1}
{"v": 1	"t": 377640	"P": 1006.75	"F": 2}
{"v": 1	"t": 377661	"P": 1002.25	"F": 2}
{"v": 1	"t": 377681	"P": 1002.25	"F": 2}
{"v": 1	"t": 377701	"P": 1006.75	"F": 2}
{"v": 1	"t": 377722	"P": 1005.75	"F": 2}
{"v": 1	"t": 377742	"P": 1005.0	"F": 1}
{"v": 1	"t": 377762	"P": 1002.25	"F": 2}
{"v": 1	"t": 377782	"P": 1005.5	"F": 2}
{"v": 1	"t": 377803	"P": 1005.75	"F": 2}
{"v": 1	"t": 377823	"P": 1003.0	"F": 2}
{"v": 1	"t": 377843	"P": 1001.75	"F": 2}
{"v": 1	"t": 377864	"P": 1003.75	"F": 2}
{"v": 1	"t": 377884	"P": 1006.75	"F": 1}
{"v": 1	"t": 377904	"P": 1006.0	"F": 2}
{"v": 1	"t": 377924	"P": 1001.0	"F": 2}
{"v": 1	"t": 377945	"P": 1001.25	"F": 2}
{"v": 1	"t": 377965	"P": 1007.75	"F": 2}
{"v": 1	"t": 377985	"P": 1003.75	"F": 2}
{"v": 1	"t": 378006	"P": 1002.75	"F": 2}
{"v": 1	"t": 378026	"P": 1000.75	"F": 2}
{"v": 1	"t": 378046	"P": 1007.5	"F": 1}
{"v": 1	"t": 378067	"P": 1005.5	"F": 2}
{"v": 1	"t": 378087	"P": 1002.75	"F": 1	"C": 47.05	"D": 3271	"sn": 54091929832280	"file": "/data/device_log/data0000.out"}
{"v": 1	"t": 378107	"P": 1002.75	"F": 2}
{"v": 1	"t": 378127	"P": 1007.25	"F": 2}
{"v": 1	"t": 378148	"P": 1005.0	"F": 1}
{"v": 1	"t": 378168	"P": 1002.25	"F": 2}
{"v": 1	"t": 378188	"P": 1000.5	"F": 2}
{"v": 1	"t": 378209	"P": 1005.75	"F": 2}
{"v": 1	"t": 378229	"P": 1008.0	"F": 2}
{"v": 1	"t": 378249	"P": 1003.5	"F": 2}
{"v": 1	"t": 378269	"P": 1002.25	"F": 2}
{"v": 1	"t": 378290	"P": 1004.25	"F": 1}
{"v": 1	"t": 378310	"P": 1006.5	"F": 2}
{"v": 1	"t": 378330	"P": 1004.75	"F": 2}
{"v": 1	"t": 378351	"P": 1002.75	"F": 2}
{"v": 1	"t": 378371	"P": 1002.0	"F": 2}
{"v": 1	"t": 378391	"P": 1006.0	"F": 2}
{"v": 1	"t": 378412	"P": 1004.0	"F": 1}
{"v": 1	"t": 378432	"P": 1002.25	"F": 2}
{"v": 1	"t": 378452	"P": 1002.25	"F": 1}
{"v": 1	"t": 378473	"P": 1006.5	"F": 1}
{"v": 1	"t": 378493	"P": 1006.5	"F": 2}
{"v": 1	"t": 378513	"P": 1002.5	"F": 2}
{"v": 1	"t": 378533	"P": 1002.0	"F": 2}
{"v": 1	"t": 378554	"P": 1006.0	"F": 2}
{"v": 1	"t": 378574	"P": 1005.5	"F": 2}
{"v": 1	"t": 378594	"P": 1002.25	"F": 2}
{"v": 1	"t": 378615	"P": 1004.25	"F": 1}
{"v": 1	"t": 378635	"P": 1007.75	"F": 2}
{"v": 1	"t": 378656	"P": 1003.0	"F": 2}
{"v": 1	"t": 378676	"P": 1001.25	"F": 1}
{"v": 1	"t": 378696	"P": 1005.75	"F": 2}
{"v": 1	"t": 378717	"P": 1006.5	"F": 2}
{"v": 1	"t": 378737	"P": 1001.5	"F": 1}
{"v": 1	"t": 378757	"P": 1001.5	"F": 2}
{"v": 1	"t": 378777	"P": 1007.75	"F": 2}
{"v": 1	"t": 378798	"P": 1003.75	"F": 2}
{"v": 1	"t": 378818	"P": 1002.25	"F": 2}
{"v": 1	"t": 378839	"P": 1002.5	"F": 2}
{"v": 1	"t": 378859	"P": 1007.5	"F": 2}
{"v": 1	"t": 378879	"P": 1005.0	"F": 1}
{"v": 1	"t": 378899	"P": 1000.75	"F": 2}
{"v": 1	"t": 378920	"P": 1001.25	"F": 2}
{"v": 1	"t": 378940	"P": 1007.25	"F": 2}
{"v": 1	"t": 378960	"P": 1006.5	"F": 2}
{"v": 1	"t": 378981	"P": 1002.25	"F": 2}
{"v": 1	"t": 379001	"P": 1003.25	"F": 2}
{"v": 1	"t": 379021	"P": 1009.0	"F": 2}
{"v": 1	"t": 379042	"P": 1003.5	"F": 2}
{"v": 1	"t": 379062	"P": 1001.0	"F": 2}
{"v": 1	"t": 379082	"P": 1001.75	"F": 2}
{"v": 1	"t": 379103	"P": 1007.5	"F": 2	"C": 46.99	"D": 3271	"sn": 54091929832280	"file": "/data/device_log/data0000.out"}
{"v": 1	"t": 379123	"P": 1005.75	"F": 2}
{"v": 1	"t": 379143	"P": 1002.0	"F": 2}
{"v": 1	"t": 379163	"P": 1001.25	"F": 1}
{"v": 1	"t": 379184	"P": 1006.0	"F": 2}
{"v": 1	"t": 379204	"P": 1006.75	"F": 1}
{"v": 1	"t": 379224	"P": 1002.75	"F": 2}
{"v": 1	"t": 379245	"P": 1000.5	"F": 1}
{"v": 1	"t": 379265	"P": 1004.5	"F": 2}
{"v": 1	"t": 379285	"P": 1006.5	"F": 1}
{"v": 1	"t": 379305	"P": 1005.5	"F": 2}
{"v": 1	"t": 379326	"P": 1000.75	"F": 1}
{"v": 1	"t": 379346	"P": 1004.5	"F": 2}
{"v": 1	"t": 379366	"P": 1007.5	"F": 2}
{"v": 1	"t": 379387	"P": 1004.5	"F": 2}
{"v": 1	"t": 379407	"P": 1002.75	"F": 2}
{"v": 1	"t": 379427	"P": 1000.75	"F": 2}
{"v": 1	"t": 379447	"P": 1007.25	"F": 2}
{"v": 1	"t": 379468	"P": 1005.0	"F": 2}
{"v": 1	"t": 379488	"P": 1004.0	"F": 1}
{"v": 1	"t": 379508	"P": 1001.0	"F": 2}
{"v": 1	"t": 379529	"P": 1003.0	"F": 2}
{"v": 1	"t": 379549	"P": 1006.25	"F": 2}
{"v": 1	"t": 379569	"P": 1002.75	"F": 2}
{"v": 1	"t": 379590	"P": 1001.25	"F": 2}
{"v": 1	"t": 379610	"P": 1004.25	"F": 2}
{"v": 1	"t": 379630	"P": 1006.25	"F": 2}
{"v": 1	"t": 379650	"P": 1004.0	"F": 2}
{"v": 1	"t": 379671	"P": 1000.75	"F": 2}
{"v": 1	"t": 379691	"P": 1004.0	"F": 2}
{"v": 1	"t": 379711	"P": 1009.5	"F": 2}
{"v": 1	"t": 379732	"P": 1004.0	"F": 2}
{"v": 1	"t": 379752	"P": 1000.75	"F": 2}
{"v": 1	"t": 379772	"P": 1002.5	"F": 2}
{"v": 1	"t": 379793	"P": 1008.0	"F": 2}
{"v": 1	"t": 379813	"P": 1004.5	"F": 2}
{"v": 1	"t": 379833	"P": 1003.0	"F": 2}
{"v": 1	"t": 379853	"P": 1002.75	"F": 2}
{"v": 1	"t": 379874	"P": 1008.0	"F": 2}
{"v": 1	"t": 379894	"P": 1007.5	"F": 2}
{"v": 1	"t": 379914	"P": 1002.75	"F": 2}
{"v": 1	"t": 379935	"P": 1000.0	"F": 2}
{"v": 1	"t": 379955	"P": 1003.75	"F": 2}
{"v": 1	"t": 379975	"P": 1004.5	"F": 2}
{"v": 1	"t": 379996	"P": 1001.5	"F": 2}
{"v": 1	"t": 380016	"P": 1002.5	"F": 2}
{"v": 1	"t": 380036	"P": 1003.25	"F": 1}
{"v": 1	"t": 380056	"P": 1007.25	"F": 1}
{"v": 1	"t": 380077	"P": 1006.0	"F": 2}
{"v": 1	"t": 380097	"P": 1002.5	"F": 1}
{"v": 1	"t": 380117	"P": 1001.0	"F": 2	"C": 47.0	"D": 3271	"sn": 54091929832280	"file": "/data/device_log/data0000.out"}
{"v": 1	"t": 380138	"P": 1005.75	"F": 2}
{"v": 1	"t": 380158	"P": 1004.75	"F": 1}
{"v": 1	"t": 380178	"P": 1000.75	"F": 1}
{"v": 1	"t": 380198	"P": 1003.25	"F": 2}
{"v": 1	"t": 380219	"P": 1006.5	"F": 1}
{"v": 1	"t": 380239	"P": 1007.5	"F": 2}
{"v": 1	"t": 380259	"P": 1003.25	"F": 2}
{"v": 1	"t": 380280	"P": 1001.5	"F": 2}
{"v": 1	"t": 380300	"P": 1004.5	"F": 1}
{"v": 1	"t": 380320	"P": 1006.0	"F": 2}
{"v": 1	"t": 380341	"P": 1003.25	"F": 1}
{"v": 1	"t": 380361	"P": 1000.5	"F": 2}
{"v": 1	"t": 380381	"P": 1005.0	"F": 1}
{"v": 1	"t": 380401	"P": 1006.5	"F": 2}
{"v": 1	"t": 380422	"P": 1004.5	"F": 2}
{"v": 1	"t": 380442	"P": 1000.75	"F": 1}
{"v": 1	"t": 380462	"P": 1003.25	"F": 2}
{"v": 1	"t": 380483	"P": 1007.0	"F": 2}
{"v": 1	"t": 380503	"P": 1004.75	"F": 2}
{"v": 1	"t": 380523	"P": 1001.5	"F": 1}
{"v": 1	"t": 380544	"P": 1004.5	"F": 1}
{"v": 1	"t": 380564	"P": 1009.0	"F": 2}
{"v": 1	"t": 380584	"P": 1004.25	"F": 1}
{"v": 1	"t": 380604	"P": 1002.5	"F": 1}
{"v": 1	"t": 380625	"P": 1002.25	"F": 2}
{"v": 1	"t": 380645	"P": 1005.25	"F": 2}
{"v": 1	"t": 380665	"P": 1005.25	"F": 1}
{"v": 1	"t": 380686	"P": 1002.25	"F": 1}
{"v": 1	"t": 380706	"P": 1002.0	"F": 1}
{"v": 1	"t": 380726	"P": 1006.75	"F": 1}
{"v": 1	"t": 380746	"P": 1007.75	"F": 1}
{"v": 1	"t": 380767	"P": 1003.75	"F": 1}
{"v": 1	"t": 380787	"P": 1001.5	"F": 2}
{"v": 1	"t": 380807	"P": 1003.75	"F": 2}
{"v": 1	"t": 380828	"P": 1008.0	"F": 1}
{"v": 1	"t": 380848	"P": 1005.25	"F": 1}
{"v": 1	"t": 380868	"P": 1003.75	"F": 2}
{"v": 1	"t": 380888	"P": 1004.0	"F": 1}
{"v": 1	"t": 380909	"P": 1007.75	"F": 2}
{"v": 1	"t": 380929	"P": 1006.5	"F": 2}
{"v": 1	"t": 380949	"P": 1003.75	"F": 1}
{"v": 1	"t": 380970	"P": 1002.75	"F": 2}
{"v": 1	"t": 380990	"P": 1009.25	"F": 2}
{"v": 1	"t": 381010	"P": 1005.75	"F": 2}
{"v": 1	"t": 381031	"P": 1003.5	"F": 2}
{"v": 1	"t": 381051	"P": 1001.75	"F": 1}
{"v": 1	"t": 381071	"P": 1006.0	"F": 1}
{"v": 1	"t": 381092	"P": 1004.75	"F": 1}
{"v": 1	"t": 381112	"P": 1002.0	"F": 2}
{"v": 1	"t": 381132	"P": 1002.5	"F": 2	"C": 47.025	"D": 3271	"sn": 54091929832280	"file": "/data/device_log/data0000.out"}
{"v": 1	"t": 381153	"P": 1007.5	"F": 1}
{"v": 1	"t": 381173	"P": 1004.5	"F": 1}
{"v": 1	"t": 381193	"P": 1001.25	"F": 2}
{"v": 1	"t": 381213	"P": 1002.25	"F": 2}
{"v": 1	"t": 381234	"P": 1006.75	"F": 1}
{"v": 1	"t": 381254	"P": 1006.5	"F": 2}
{"v": 1	"t": 381274	"P": 1002.5	"F": 2}
{"v": 1	"t": 381295	"P": 1001.75	"F": 2}
{"v": 1	"t": 381315	"P": 1005.0	"F": 2}
{"v": 1	"t": 381335	"P": 1006.25	"F": 1}
{"v": 1	"t": 381355	"P": 1003.25	"F": 1}
{"v": 1	"t": 381376	"P": 1001.0	"F": 1}
{"v": 1	"t": 381396	"P": 1002.25	"F": 1}
{"v": 1	"t": 381416	"P": 1006.5	"F": 2}
{"v": 1	"t": 381437	"P": 1006.75	"F": 2}
{"v": 1	"t": 381457	"P": 1000.5	"F": 2}
{"v": 1	"t": 381477	"P": 1001.25	"F": 1}
{"v": 1	"t": 381498	"P": 1006.5	"F": 2}
{"v": 1	"t": 381518	"P": 1005.75	"F": 1}
{"v": 1	"t": 381538	"P": 1003.25	"F": 1}
{"v": 1	"t": 381558	"P": 1000.5	"F": 1}
{"v": 1	"t": 381579	"P": 1005.25	"F": 1}
{"v": 1	"t": 381599	"P": 1005.75	"F": 2}
{"v": 1	"t": 381619	"P": 1006.0	"F": 2}
{"v": 1	"t": 381640	"P": 1003.75	"F": 2}
{"v": 1	"t": 381660	"P": 1003.75	"F": 2}
{"v": 1	"t": 381680	"P": 1005.25	"F": 1}
{"v": 1	"t": 381700	"P": 1004.75	"F": 2}
{"v": 1	"t": 381721	"P": 1002.25	"F": 2}
{"v": 1	"t": 381741	"P": 1004.5	"F": 1}
{"v": 1	"t": 381761	"P": 1006.75	"F": 2}
{"v": 1	"t": 381782	"P": 1004.25	"F": 2}
{"v": 1	"t": 381802	"P": 1002.75	"F": 1}
{"v": 1	"t": 381822	"P": 1003.0	"F": 1}
{"v": 1	"t": 381843	"P": 1007.25	"F": 2}
{"v": 1	"t": 381863	"P": 1004.75	"F": 1}
{"v": 1	"t": 381883	"P": 1002.0	"F": 1}
{"v": 1	"t": 381904	"P": 1002.0	"F": 2}
{"v": 1	"t": 381924	"P": 1007.75	"F": 2}
{"v": 1	"t": 381944	"P": 1005.5	"F": 2}
{"v": 1	"t": 381964	"P": 1003.0	"F": 2}
{"v": 1	"t": 381985	"P": 1002.5	"F": 2}
{"v": 1	"t": 382005	"P": 1007.0	"F": 2}
{"v": 1	"t": 382025	"P": 1006.25	"F": 2}
{"v": 1	"t": 382046	"P": 1003.5	"F": 2}
{"v": 1	"t": 382066	"P": 1003.0	"F": 1}
{"v": 1	"t": 382086	"P": 1006.0	"F": 1}
{"v": 1	"t": 382106	"P": 1006.5	"F": 2}
{"v": 1	"t": 382127	"P": 1002.75	"F": 1}
{"v": 1	"t": 382147	"P": 1000.0	"F": 2	"C": 47.02	"D": 3271	"sn": 54091929832280	"file": "/data/device_log/data0000.out"}
{"v": 1	"t": 382167	"P": 1003.5	"F": 2}
{"v": 1	"t": 382188	"P": 1007.5	"F": 2}
{"v": 1	"t": 382208	"P": 1004.5	"F": 1}
{"v": 1	"t": 382228	"P": 1001.75	"F": 2}
{"v": 1	"t": 382248	"P": 1002.0	"F": 2}
{"v": 1	"t": 382269	"P": 1007.25	"F": 2}
{"v": 1	"t": 382289	"P": 1005.25	"F": 2}
{"v": 1	"t": 382309	"P": 1001.75	"F": 1}
{"v": 1	"t": 382330	"P": 1001.5	"F": 1}
{"v": 1	"t": 382350	"P": 1006.0	"F": 1}
{"v": 1	"t": 382370	"P": 1006.5	"F": 2}
{"v": 1	"t": 382391	"P": 1002.25	"F": 2}
{"v": 1	"t": 382411	"P": 1001.5	"F": 2}
{"v": 1	"t": 382431	"P": 1006.5	"F": 2}
{"v": 1	"t": 382451	"P": 1005.0	"F": 1}
{"v": 1	"t": 382472	"P": 1002.0	"F": 2}
{"v": 1	"t": 382492	"P": 1000.75	"F": 2}
{"v": 1	"t": 382512	"P": 1005.25	"F": 2}
{"v": 1	"t": 382533	"P": 1005.75	"F": 2}
{"v": 1	"t": 382553	"P": 1002.25	"F": 2}
{"v": 1	"t": 382573	"P": 1001.25	"F": 2}
{"v": 1	"t": 382594	"P": 1007.0	"F": 2}
{"v": 1	"t": 382614	"P": 1008.75	"F": 2}
{"v": 1	"t": 382634	"P": 1001.5	"F": 2}
{"v": 1	"t": 382655	"P": 1001.75	"F": 2}
{"v": 1	"t": 382675	"P": 1006.75	"F": 1}
{"v": 1	"t": 382695	"P": 1004.25	"F": 2}
{"v": 1	"t": 382716	"P": 1003.25	"F": 2}
{"v": 1	"t": 382736	"P": 1003.5	"F": 2}
{"v": 1	"t": 382756	"P": 1007.25	"F": 2}
{"v": 1	"t": 382777	"P": 1007.25	"F": 2}
{"v": 1	"t": 382797	"P": 1002.25	"F": 2}
{"v": 1	"t": 382817	"P": 1004.0	"F": 2}
{"v": 1	"t": 382838	"P": 1006.5	"F": 2}
{"v": 1	"t": 382858	"P": 1003.0	"F": 2}
{"v": 1	"t": 382878	"P": 1000.75	"F": 2}
{"v": 1	"t": 382899	"P": 1004.0	"F": 2}
{"v": 1	"t": 382919	"P": 1007.75	"F": 2}
{"v": 1	"t": 382939	"P": 1004.25	"F": 2}
{"v": 1	"t": 382960	"P": 1000.75	"F": 2}
{"v": 1	"t": 382980	"P": 1003.75	"F": 2}
{"v": 1	"t": 383000	"P": 1007.25	"F": 2}
{"v": 1	"t": 383020	"P": 1005.25	"F": 2}
{"v": 1	"t": 383041	"P": 1002.0	"F": 2}
{"v": 1	"t": 383061	"P": 1002.25	"F": 2}
{"v": 1	"t": 383081	"P": 1008.0	"F": 2}
{"v": 1	"t": 383102	"P": 1006.5	"F": 2}
{"v": 1	"t": 383122	"P": 1003.5	"F": 2}
{"v": 1	"t": 383142	"P": 1001.5	"F": 1}
{"v": 1	"t": 383162	"P": 1005.75	"F": 2	"C": 46.965	"D": 3271	"sn": 54091929832280	"file": "/data/device_log/data0000.out"}
{"v": 1	"t": 383183	"P": 1006.25	"F": 1}
{"v": 1	"t": 383203	"P": 1001.25	"F": 1}
{"v": 1	"t": 383223	"P": 1001.75	"F": 2}
{"v": 1	"t": 383244	"P": 1004.75	"F": 2}
{"v": 1	"t": 383264	"P": 1007.0	"F": 1}
{"v": 1	"t": 383284	"P": 1003.25	"F": 1}
{"v": 1	"t": 383305	"P": 1000.25	"F": 2}
{"v": 1	"t": 383325	"P": 1004.75	"F": 1}
{"v": 1	"t": 383345	"P": 1007.25	"F": 1}
{"v": 1	"t": 383365	"P": 1004.0	"F": 2}
{"v": 1	"t": 383386	"P": 1002.75	"F": 1}
{"v": 1	"t": 383406	"P": 1002.0	"F": 2}
{"v": 1	"t": 383426	"P": 1007.5	"F": 2}
{"v": 1	"t": 383447	"P": 1005.25	"F": 1}
{"v": 1	"t": 383467	"P": 1005.0	"F": 1}
{"v": 1	"t": 383487	"P": 1001.75	"F": 1}
{"v": 1	"t": 383507	"P": 1006.25	"F": 1}
{"v": 1	"t": 383528	"P": 1007.0	"F": 1}
{"v": 1	"t": 383548	"P": 1003.75	"F": 1}
{"v": 1	"t": 383568	"P": 1002.25	"F": 1}
{"v": 1	"t": 383589	"P": 1003.5	"F": 1}
{"v": 1	"t": 383609	"P": 1006.5	"F": 1}
{"v": 1	"t": 383629	"P": 1002.0	"F": 1}
{"v": 1	"t": 383650	"P": 1000.75	"F": 1}
{"v": 1	"t": 383670	"P": 1005.75	"F": 2}
{"v": 1	"t": 383690	"P": 1005.5	"F": 1}
{"v": 1	"t": 383710	"P": 1004.5	"F": 1}
{"v": 1	"t": 383731	"P": 1001.25	"F": 1}
{"v": 1	"t": 383751	"P": 1003.5	"F": 1}
{"v": 1	"t": 383771	"P": 1007.0	"F": 1}
{"v": 1	"t": 383792	"P": 1004.5	"F": 1}
{"v": 1	"t": 383812	"P": 1000.75	"F": 1}
{"v": 1	"t": 383832	"P": 1003.0	"F": 1}
{"v": 1	"t": 383853	"P": 1007.5	"F": 1}
{"v": 1	"t": 383873	"P": 1003.0	"F": 1}
{"v": 1	"t": 383893	"P": 1002.25	"F": 2}
{"v": 1	"t": 383913	"P": 1001.25	"F": 1}
{"v": 1	"t": 383934	"P": 1006.25	"F": 1}
{"v": 1	"t": 383954	"P": 1008.0	"F": 2}
{"v": 1	"t": 383974	"P": 1003.75	"F": 1}
{"v": 1	"t": 383995	"P": 1001.25	"F": 1}
{"v": 1	"t": 384015	"P": 1005.25	"F": 2}
{"v": 1	"t": 384035	"P": 1006.75	"F": 2}
{"v": 1	"t": 384055	"P": 1005.25	"F": 1}
{"v": 1	"t": 384076	"P": 1001.25	"F": 1}
{"v": 1	"t": 384096	"P": 1004.5	"F": 1}
{"v": 1	"t": 384116	"P": 1006.5	"F": 2}
{"v": 1	"t": 384137	"P": 1004.0	"F": 1}
{"v": 1	"t": 384157	"P": 1004.0	"F": 2}
{"v": 1	"t": 384177	"P": 1001.5	"F": 1	"C": 47.04	"D": 3270	"sn": 54091929832280	"file": "/data/device_log/data0000.out"}
{"v": 1	"t": 384198	"P": 1007.5	"F": 1}
{"v": 1	"t": 384218	"P": 1006.75	"F": 1}
{"v": 1	"t": 384238	"P": 1001.0	"F": 1}
{"v": 1	"t": 384258	"P": 1002.25	"F": 1}
{"v": 1	"t": 384279	"P": 1006.5	"F": 1}
{"v": 1	"t": 384299	"P": 1007.0	"F": 1}
{"v": 1	"t": 384319	"P": 1002.0	"F": 1}
{"v": 1	"t": 384340	"P": 1000.5	"F": 1}
{"v": 1	"t": 384360	"P": 1007.0	"F": 2}
{"v": 1	"t": 384380	"P": 1005.75	"F": 1}
{"v": 1	"t": 384401	"P": 1002.25	"F": 2}
{"v": 1	"t": 384421	"P": 1000.0	"F": 2}
{"v": 1	"t": 384441	"P": 1007.25	"F": 2}
{"v": 1	"t": 384461	"P": 1005.5	"F": 2}
{"v": 1	"t": 384482	"P": 1003.0	"F": 2}
{"v": 1	"t": 384502	"P": 1002.0	"F": 2}
{"v": 1	"t": 384522	"P": 1005.25	"F": 2}
{"v": 1	"t": 384543	"P": 1007.25	"F": 2}
{"v": 1	"t": 384563	"P": 1004.5	"F": 2}
{"v": 1	"t": 384583	"P": 1001.0	"F": 2}
{"v": 1	"t": 384604	"P": 1002.75	"F": 2}
{"v": 1	"t": 384624	"P": 1009.75	"F": 2}
{"v": 1	"t": 384644	"P": 1006.0	"F": 2}
{"v": 1	"t": 384664	"P": 1001.75	"F": 1}
{"v": 1	"t": 384685	"P": 1002.0	"F": 2}
{"v": 1	"t": 384705	"P": 1006.25	"F": 2}
{"v": 1	"t": 384725	"P": 1007.0	"F": 2}
{"v": 1	"t": 384746	"P": 1003.5	"F": 2}
{"v": 1	"t": 384766	"P": 1002.75	"F": 2}
{"v": 1	"t": 384786	"P": 1006.5	"F": 2}
{"v": 1	"t": 384806	"P": 1007.25	"F": 2}
{"v": 1	"t": 384827	"P": 1003.5	"F": 2}
{"v": 1	"t": 384847	"P": 1000.25	"F": 2}
{"v": 1	"t": 384867	"P": 1002.75	"F": 2}
{"v": 1	"t": 384888	"P": 1008.0	"F": 2}
{"v": 1	"t": 384908	"P": 1006.5	"F": 2}
{"v": 1	"t": 384928	"P": 1001.25	"F": 2}
{"v": 1	"t": 384948	"P": 1003.5	"F": 2}
{"v": 1	"t": 384969	"P": 1008.75	"F": 2}
{"v": 1	"t": 384989	"P": 1004.25	"F": 2}
{"v": 1	"t": 385009	"P": 1003.5	"F": 2}
{"v": 1	"t": 385030	"P": 1002.0	"F": 2}
{"v": 1	"t": 385050	"P": 1006.5	"F": 2}
{"v": 1	"t": 385070	"P": 1007.25	"F": 2}
{"v": 1	"t": 385091	"P": 1002.75	"F": 2}
{"v": 1	"t": 385111	"P": 1001.25	"F": 2}
{"v": 1	"t": 385131	"P": 1008.0	"F": 2}
{"v": 1	"t": 385152	"P": 1006.25	"F": 2}
{"v": 1	"t": 385172	"P": 1002.75	"F": 2}
{"v": 1	"t": 385192	"P": 1002.25	"F": 2	"C": 47.0	"D": 3270	"sn": 54091929832280	"file": "/data/device_log/data0000.out"}
{"v": 1	"t": 385213	"P": 1006.75	"F": 2}
{"v": 1	"t": 385233	"P": 1006.25	"F": 2}
{"v": 1	"t": 385253	"P": 1004.25	"F": 1}
{"v": 1	"t": 385273	"P": 1000.25	"F": 2}
{"v": 1	"t": 385294	"P": 1005.5	"F": 2}
{"v": 1	"t": 385314	"P": 1007.0	"F": 2}
{"v": 1	"t": 385334	"P": 1003.25	"F": 2}
{"v": 1	"t": 385355	"P": 1002.0	"F": 2}
{"v": 1	"t": 385375	"P": 1005.0	"F": 2}
{"v": 1	"t": 385395	"P": 1008.75	"F": 2}
{"v": 1	"t": 385415	"P": 1005.75	"F": 2}
{"v": 1	"t": 385436	"P": 1001.5	"F": 2}
{"v": 1	"t": 385456	"P": 1001.75	"F": 1}
{"v": 1	"t": 385476	"P": 1008.25	"F": 2}
{"v": 1	"t": 385497	"P": 1004.75	"F": 2}
{"v": 1	"t": 385517	"P": 1002.5	"F": 2}
{"v": 1	"t": 385537	"P": 1002.25	"F": 2}
{"v": 1	"t": 385557	"P": 1005.5	"F": 1}
{"v": 1	"t": 385578	"P": 1007.25	"F": 2}
{"v": 1	"t": 385598	"P": 1002.75	"F": 2}
{"v": 1	"t": 385618	"P": 1002.0	"F": 1}
{"v": 1	"t": 385639	"P": 1006.0	"F": 2}
{"v": 1	"t": 385659	"P": 1006.0	"F": 2}
{"v": 1	"t": 385679	"P": 1004.75	"F": 1}
{"v": 1	"t": 385700	"P": 1002.25	"F": 2}
{"v": 1	"t": 385720	"P": 1005.75	"F": 2}
{"v": 1	"t": 385740	"P": 1006.0	"F": 2}
{"v": 1	"t": 385760	"P": 1004.0	"F": 1}
{"v": 1	"t": 385781	"P": 1001.0	"F": 2}
{"v": 1	"t": 385801	"P": 1004.0	"F": 2}
{"v": 1	"t": 385821	"P": 1007.75	"F": 2}
{"v": 1	"t": 385842	"P": 1003.5	"F": 2}
{"v": 1	"t": 385862	"P": 1001.5	"F": 2}
{"v": 1	"t": 385882	"P": 1004.25	"F": 2}
{"v": 1	"t": 385903	"P": 1006.25	"F": 2}
{"v": 1	"t": 385923	"P": 1005.25	"F": 2}
{"v": 1	"t": 385943	"P": 1002.75	"F": 2}
{"v": 1	"t": 385964	"P": 1003.25	"F": 1}
{"v": 1	"t": 385984	"P": 1007.5	"F": 2}
{"v": 1	"t": 386004	"P": 1004.75	"F": 2}
{"v": 1	"t": 386024	"P": 1002.0	"F": 2}
{"v": 1	"t": 386045	"P": 1001.75	"F": 1}
{"v": 1	"t": 386065	"P": 1008.5	"F": 1}
{"v": 1	"t": 386085	"P": 1005.25	"F": 2}
{"v": 1	"t": 386106	"P": 1003.75	"F": 2}
{"v": 1	"t": 386126	"P": 1002.0	"F": 2}
{"v": 1	"t": 386146	"P": 1005.75	"F": 2}
{"v": 1	"t": 386166	"P": 1006.0	"F": 1}
{"v": 1	"t": 386187	"P": 1005.0	"F": 2}
{"v": 1	"t": 386207	"P": 1000.75	"F": 2	"C": 46.985	"D": 3270	"sn": 54091929832280	"file": "/data/device_log/data0000.out"}
{"v": 1	"t": 386227	"P": 1004.75	"F": 2}
{"v": 1	"t": 386248	"P": 1007.5	"F": 2}
{"v": 1	"t": 386268	"P": 1003.5	"F": 2}
{"v": 1	"t": 386288	"P": 1001.0	"F": 2}
{"v": 1	"t": 386309	"P": 1004.75	"F": 2}
{"v": 1	"t": 386329	"P": 1007.25	"F": 2}
{"v": 1	"t": 386349	"P": 1005.0	"F": 2}
{"v": 1	"t": 386369	"P": 1005.25	"F": 2}
{"v": 1	"t": 386390	"P": 1001.25	"F": 2}
{"v": 1	"t": 386410	"P": 1006.5	"F": 2}
{"v": 1	"t": 386430	"P": 1005.5	"F": 2}
{"v": 1	"t": 386451	"P": 1003.25	"F": 2}
{"v": 1	"t": 386471	"P": 1000.75	"F": 2}
{"v": 1	"t": 386491	"P": 1006.5	"F": 2}
{"v": 1	"t": 386512	"P": 1007.5	"F": 2}
{"v": 1	"t": 386532	"P": 1002.75	"F": 2}
{"v": 1	"t": 386552	"P": 998.75	"F": 2}
{"v": 1	"t": 386572	"P": 1006.0	"F": 2}
{"v": 1	"t": 386593	"P": 1006.5	"F": 1}
{"v": 1	"t": 386613	"P": 1002.5	"F": 1}
{"v": 1	"t": 386633	"P": 1002.25	"F": 2}
{"v": 1	"t": 386654	"P": 1006.5	"F": 2}
{"v": 1	"t": 386674	"P": 1007.25	"F": 1}
{"v": 1	"t": 386694	"P": 1002.0	"F": 2}
{"v": 1	"t": 386715	"P": 1001.5	"F": 2}
{"v": 1	"t": 386735	"P": 1006.25	"F": 1}
{"v": 1	"t": 386755	"P": 1007.0	"F": 1}
{"v": 1	"t": 386776	"P": 1004.25	"F": 1}
{"v": 1	"t": 386796	"P": 1001.0	"F": 2}
{"v": 1	"t": 386816	"P": 1006.0	"F": 2}
{"v": 1	"t": 386837	"P": 1005.0	"F": 1}
{"v": 1	"t": 386857	"P": 1001.5	"F": 1}
{"v": 1	"t": 386877	"P": 1000.75	"F": 1}
{"v": 1	"t": 386898	"P": 1006.25	"F": 1}
{"v": 1	"t": 386918	"P": 1005.0	"F": 2}
{"v": 1	"t": 386938	"P": 1002.25	"F": 2}
{"v": 1	"t": 386959	"P": 1004.5	"F": 1}
{"v": 1	"t": 386979	"P": 1008.0	"F": 1}
{"v": 1	"t": 386999	"P": 1003.0	"F": 2}
{"v": 1	"t": 387020	"P": 1000.0	"F": 1}
{"v": 1	"t": 387040	"P": 1003.5	"F": 1}
{"v": 1	"t": 387060	"P": 1005.5	"F": 1}
{"v": 1	"t": 387080	"P": 1004.25	"F": 1}
{"v": 1	"t": 387101	"P": 1001.75	"F": 2}
{"v": 1	"t": 387121	"P": 1002.5	"F": 1}
{"v": 1	"t": 387141	"P": 1007.75	"F": 1}
{"v": 1	"t": 387162	"P": 1006.0	"F": 1}
{"v": 1	"t": 387182	"P": 1000.25	"F": 1}
{"v": 1	"t": 387202	"P": 1000.75	"F": 1}
{"v": 1	"t": 387223	"P": 1008.0	"F": 1	"C": 47.01	"D": 3270	"sn": 54091929832280	"file": "/data/device_log/data0000.out"}
{"v": 1	"t": 387243	"P": 1007.25	"F": 1}
{"v": 1	"t": 387263	"P": 1003.0	"F": 1}
{"v": 1	"t": 387284	"P": 1002.0	"F": 2}
{"v": 1	"t": 387304	"P": 1007.75	"F": 1}
{"v": 1	"t": 387324	"P": 1007.0	"F": 1}
{"v": 1	"t": 387344	"P": 1000.75	"F": 1}
{"v": 1	"t": 387365	"P": 1002.0	"F": 1}
{"v": 1	"t": 387385	"P": 1006.75	"F": 1}
{"v": 1	"t": 387405	"P": 1006.0	"F": 1}
{"v": 1	"t": 387426	"P": 1003.75	"F": 1}
{"v": 1	"t": 387446	"P": 1002.25	"F": 1}
{"v": 1	"t": 387466	"P": 1004.5	"F": 2}
{"v": 1	"t": 387486	"P": 1007.25	"F": 2}
{"v": 1	"t": 387507	"P": 1004.25	"F": 2}
{"v": 1	"t": 387527	"P": 1002.0	"F": 2}
{"v": 1	"t": 387547	"P": 1001.75	"F": 2}
{"v": 1	"t": 387568	"P": 1008.25	"F": 2}
{"v": 1	"t": 387588	"P": 1006.5	"F": 2}
{"v": 1	"t": 387608	"P": 1001.0	"F": 1}
{"v": 1	"t": 387629	"P": 1001.75	"F": 1}
{"v": 1	"t": 387649	"P": 1008.25	"F": 2}
{"v": 1	"t": 387669	"P": 1007.0	"F": 2}
{"v": 1	"t": 387689	"P": 1001.25	"F": 2}
{"v": 1	"t": 387710	"P": 1002.25	"F": 2}
{"v": 1	"t": 387730	"P": 1007.25	"F": 2}
{"v": 1	"t": 387750	"P": 1007.25	"F": 2}
{"v": 1	"t": 387771	"P": 1002.5	"F": 2}
{"v": 1	"t": 387791	"P": 1001.75	"F": 2}
{"v": 1	"t": 387811	"P": 1006.5	"F": 2}
{"v": 1	"t": 387832	"P": 1007.25	"F": 2}
{"v": 1	"t": 387852	"P": 1002.75	"F": 2}
{"v": 1	"t": 387872	"P": 1002.0	"F": 2}
{"v": 1	"t": 387892	"P": 1007.0	"F": 2}
{"v": 1	"t": 387913	"P": 1005.75	"F": 1}
{"v": 1	"t": 387933	"P": 1004.0	"F": 2}
{"v": 1	"t": 387953	"P": 999.0	"F": 2}
{"v": 1	"t": 387974	"P": 1002.25	"F": 2}
{"v": 1	"t": 387994	"P": 1006.25	"F": 2}
{"v": 1	"t": 388014	"P": 1004.25	"F": 2}
{"v": 1	"t": 388034	"P": 1001.5	"F": 1}
{"v": 1	"t": 388055	"P": 1002.0	"F": 2}
{"v": 1	"t": 388075	"P": 1007.25	"F": 1}
{"v": 1	"t": 388095	"P": 1004.25	"F": 2}
{"v": 1	"t": 388116	"P": 1003.5	"F": 2}
{"v": 1	"t": 388136	"P": 1000.25	"F": 1}
{"v": 1	"t": 388156	"P": 1006.75	"F": 2}
{"v": 1	"t": 388177	"P": 1006.75	"F": 2}
{"v": 1	"t": 388197	"P": 1003.5	"F": 2}
{"v": 1	"t": 388217	"P": 1000.25	"F": 2}
{"v": 1	"t": 388237	"P": 1005.5	"F": 1	"C": 47.01	"D": 3270	"sn": 54091929832280	"file": "/data/device_log/data0000.out"}
{"v": 1	"t": 388258	"P": 1006.75	"F": 1}
{"v": 1	"t": 388278	"P": 1005.0	"F": 2}
{"v": 1	"t": 388298	"P": 1002.25	"F": 2}
{"v": 1	"t": 388319	"P": 1003.75	"F": 2}
{"v": 1	"t": 388339	"P": 1008.0	"F": 1}
{"v": 1	"t": 388359	"P": 1005.0	"F": 1}
{"v": 1	"t": 388379	"P": 1002.75	"F": 2}
{"v": 1	"t": 388400	"P": 1004.5	"F": 2}
{"v": 1	"t": 388420	"P": 1008.25	"F": 2}
{"v": 1	"t": 388440	"P": 1007.75	"F": 2}
{"v": 1	"t": 388461	"P": 1001.25	"F": 2}
{"v": 1	"t": 388481	"P": 1004.0	"F": 1}
{"v": 1	"t": 388501	"P": 1007.25	"F": 2}
{"v": 1	"t": 388522	"P": 1006.5	"F": 2}
{"v": 1	"t": 388542	"P": 1002.75	"F": 2}
{"v": 1	"t": 388562	"P": 1002.5	"F": 2}
{"v": 1	"t": 388583	"P": 1007.25	"F": 2}
{"v": 1	"t": 388603	"P": 1007.5	"F": 2}
{"v": 1	"t": 388623	"P": 1003.75	"F": 2}
{"v": 1	"t": 388643	"P": 1001.0	"F": 2}
{"v": 1	"t": 388664	"P": 1005.75	"F": 1}
{"v": 1	"t": 388684	"P": 1007.75	"F": 1}
{"v": 1	"t": 388704	"P": 1003.5	"F": 1}
{"v": 1	"t": 388725	"P": 1002.25	"F": 1}
{"v": 1	"t": 388745	"P": 1005.0	"F": 2}
{"v": 1	"t": 388765	"P": 1007.75	"F": 1}
{"v": 1	"t": 388785	"P": 1004.0	"F": 1}
{"v": 1	"t": 388806	"P": 1003.25	"F": 1}
{"v": 1	"t": 388826	"P": 1002.5	"F": 1}
{"v": 1	"t": 388846	"P": 1006.5	"F": 2}
{"v": 1	"t": 388867	"P": 1008.5	"F": 1}
{"v": 1	"t": 388887	"P": 1004.0	"F": 2}
{"v": 1	"t": 388907	"P": 1001.25	"F": 1}
{"v": 1	"t": 388927	"P": 1006.25	"F": 2}
{"v": 1	"t": 388948	"P": 1006.25	"F": 2}
{"v": 1	"t": 388968	"P": 1005.0	"F": 2}
{"v": 1	"t": 388988	"P": 1001.75	"F": 2}
{"v": 1	"t": 389009	"P": 1003.25	"F": 2}
{"v": 1	"t": 389029	"P": 1007.5	"F": 2}
{"v": 1	"t": 389049	"P": 1006.25	"F": 2}
{"v": 1	"t": 389069	"P": 1002.0	"F": 1}
{"v": 1	"t": 389090	"P": 1001.25	"F": 2}
{"v": 1	"t": 389110	"P": 1008.0	"F": 1}
{"v": 1	"t": 389130	"P": 1006.0	"F": 2}
{"v": 1	"t": 389151	"P": 1003.5	"F": 2}
{"v": 1	"t": 389171	"P": 1001.25	"F": 2}
{"v": 1	"t": 389191	"P": 1007.0	"F": 2}
{"v": 1	"t": 389212	"P": 1005.5	"F": 2}
{"v": 1	"t": 389232	"P": 1002.75	"F": 2}
{"v": 1	"t": 389252	"P": 1002.0	"F": 2	"C": 46.995	"D": 3270	"sn": 54091929832280	"file": "/data/device_log/data0000.out"}
{"v": 1	"t": 389272	"P": 1005.75	"F": 2}
{"v": 1	"t": 389293	"P": 1006.5	"F": 2}
{"v": 1	"t": 389313	"P": 1003.25	"F": 1}
{"v": 1	"t": 389333	"P": 1000.5	"F": 2}
{"v": 1	"t": 389354	"P": 1004.0	"F": 2}
{"v": 1	"t": 389374	"P": 1008.0	"F": 1}
{"v": 1	"t": 389394	"P": 1004.5	"F": 2}
{"v": 1	"t": 389414	"P": 1003.5	"F": 2}
{"v": 1	"t": 389435	"P": 1004.25	"F": 2}
{"v": 1	"t": 389455	"P": 1008.75	"F": 2}
{"v": 1	"t": 389475	"P": 1005.75	"F": 2}
{"v": 1	"t": 389496	"P": 1004.25	"F": 2}
{"v": 1	"t": 389516	"P": 1001.0	"F": 2}
{"v": 1	"t": 389536	"P": 1006.0	"F": 2}
{"v": 1	"t": 389556	"P": 1007.75	"F": 2}
{"v": 1	"t": 389577	"P": 1003.0	"F": 2}
{"v": 1	"t": 389597	"P": 1001.0	"F": 2}
{"v": 1	"t": 389617	"P": 1003.75	"F": 2}
{"v": 1	"t": 389638	"P": 1007.25	"F": 2}
{"v": 1	"t": 389658	"P": 1004.5	"F": 2}
{"v": 1	"t": 389678	"P": 1002.75	"F": 2}
{"v": 1	"t": 389699	"P": 1003.0	"F": 2}
{"v": 1	"t": 389719	"P": 1007.75	"F": 2}
{"v": 1	"t": 389739	"P": 1004.75	"F": 2}
{"v": 1	"t": 389759	"P": 1002.25	"F": 2}
{"v": 1	"t": 389780	"P": 1002.5	"F": 2}
{"v": 1	"t": 389800	"P": 1008.25	"F": 2}
{"v": 1	"t": 389820	"P": 1005.5	"F": 2}
{"v": 1	"t": 389841	"P": 1003.0	"F": 2}
{"v": 1	"t": 389861	"P": 1002.5	"F": 2}
{"v": 1	"t": 389881	"P": 1006.75	"F": 2}
{"v": 1	"t": 389902	"P": 1005.0	"F": 2}
{"v": 1	"t": 389922	"P": 1003.0	"F": 2}
{"v": 1	"t": 389942	"P": 1000.25	"F": 2}
{"v": 1	"t": 389962	"P": 1005.5	"F": 1}
{"v": 1	"t": 389983	"P": 1008.25	"F": 1}
{"v": 1	"t": 390003	"P": 1002.25	"F": 1}
{"v": 1	"t": 390023	"P": 999.0	"F": 2}
{"v": 1	"t": 390044	"P": 1004.75	"F": 2}
{"v": 1	"t": 390064	"P": 1008.25	"F": 1}
{"v": 1	"t": 390084	"P": 1005.25	"F": 2}
{"v": 1	"t": 390104	"P": 1003.25	"F": 2}
{"v": 1	"t": 390125	"P": 1003.0	"F": 2}
{"v": 1	"t": 390145	"P": 1007.5	"F": 2}
{"v": 1	"t": 390165	"P": 1005.75	"F": 2}
{"v": 1	"t": 390186	"P": 1002.0	"F": 2}
{"v": 1	"t": 390206	"P": 1001.25	"F": 2}
{"v": 1	"t": 390226	"P": 1006.25	"F": 2}
{"v": 1	"t": 390246	"P": 1008.5	"F": 2}
{"v": 1	"t": 390267	"P": 1002.25	"F": 1	"C": 46.98	"D": 3270	"sn": 54091929832280	"file": "/data/device_log/data0000.out"}
{"v": 1	"t": 390287	"P": 1002.25	"F": 1}
{"v": 1	"t": 390307	"P": 1003.75	"F": 1}
{"v": 1	"t": 390328	"P": 1006.0	"F": 1}
{"v": 1	"t": 390348	"P": 1004.75	"F": 1}
{"v": 1	"t": 390368	"P": 1002.25	"F": 2}
{"v": 1	"t": 390388	"P": 1004.25	"F": 1}
{"v": 1	"t": 390409	"P": 1009.25	"F": 2}
{"v": 1	"t": 390429	"P": 1005.75	"F": 2}
{"v": 1	"t": 390449	"P": 1002.75	"F": 1}
{"v": 1	"t": 390470	"P": 1001.5	"F": 2}
{"v": 1	"t": 390490	"P": 1008.5	"F": 1}
{"v": 1	"t": 390510	"P": 1005.75	"F": 2}
{"v": 1	"t": 390531	"P": 1001.5	"F": 2}
{"v": 1	"t": 390551	"P": 1001.75	"F": 2}
{"v": 1	"t": 390571	"P": 1006.25	"F": 1}
{"v": 1	"t": 390592	"P": 1005.25	"F": 1}
{"v": 1	"t": 390612	"P": 1003.5	"F": 2}
{"v": 1	"t": 390632	"P": 1002.75	"F": 2}
{"v": 1	"t": 390653	"P": 1008.0	"F": 1}
{"v": 1	"t": 390673	"P": 1005.75	"F": 2}
{"v": 1	"t": 390693	"P": 1002.5	"F": 2}
{"v": 1	"t": 390713	"P": 1000.5	"F": 2}
{"v": 1	"t": 390734	"P": 1006.5	"F": 1}
{"v": 1	"t": 390754	"P": 1003.75	"F": 2}
{"v": 1	"t": 390775	"P": 1002.5	"F": 2}
{"v": 1	"t": 390795	"P": 1005.25	"F": 2}
{"v": 1	"t": 390815	"P": 1008.5	"F": 1}
{"v": 1	"t": 390835	"P": 1004.0	"F": 2}
{"v": 1	"t": 390856	"P": 1002.75	"F": 1}
{"v": 1	"t": 390876	"P": 1007.5	"F": 2}
{"v": 1	"t": 390897	"P": 1004.75	"F": 2}
{"v": 1	"t": 390917	"P": 1002.0	"F": 2}
{"v": 1	"t": 390937	"P": 1006.0	"F": 1}
{"v": 1	"t": 390958	"P": 1008.0	"F": 2}
{"v": 1	"t": 390978	"P": 1003.75	"F": 2}
{"v": 1	"t": 390998	"P": 1002.25	"F": 2}
{"v": 1	"t": 391019	"P": 1002.25	"F": 2}
{"v": 1	"t": 391039	"P": 1007.5	"F": 1}
{"v": 1	"t": 391059	"P": 1004.25	"F": 2}
{"v": 1	"t": 391079	"P": 1003.5	"F": 1}
{"v": 1	"t": 391100	"P": 1001.25	"F": 1}
{"v": 1	"t": 391120	"P": 1008.25	"F": 2}
{"v": 1	"t": 391140	"P": 1006.75	"F": 1}
{"v": 1	"t": 391161	"P": 1003.25	"F": 1}
{"v": 1	"t": 391181	"P": 1001.25	"F": 2}
{"v": 1	"t": 391201	"P": 1007.0	"F": 2}
{"v": 1	"t": 391222	"P": 1003.75	"F": 2}
{"v": 1	"t": 391242	"P": 1004.75	"F": 2}
{"v": 1	"t": 391262	"P": 1001.75	"F": 1}
{"v": 1	"t": 391282	"P": 1005.0	"F": 2	"C": 47.0	"D": 3270	"sn": 54091929832280	"file": "/data/device_log/data0000.out"}
{"v": 1	"t": 391303	"P": 1007.5	"F": 2}
{"v": 1	"t": 391323	"P": 1003.75	"F": 2}
{"v": 1	"t": 391343	"P": 1002.25	"F": 2}
{"v": 1	"t": 391364	"P": 1002.75	"F": 2}
{"v": 1	"t": 391384	"P": 1008.5	"F": 1}
{"v": 1	"t": 391404	"P": 1004.5	"F": 2}
{"v": 1	"t": 391424	"P": 1003.25	"F": 2}
{"v": 1	"t": 391445	"P": 1001.75	"F": 1}
{"v": 1	"t": 391465	"P": 1007.25	"F": 1}
{"v": 1	"t": 391485	"P": 1006.5	"F": 1}
{"v": 1	"t": 391506	"P": 1003.5	"F": 1}
{"v": 1	"t": 391526	"P": 1001.5	"F": 2}
{"v": 1	"t": 391546	"P": 1004.75	"F": 2}
{"v": 1	"t": 391567	"P": 1005.5	"F": 1}
{"v": 1	"t": 391587	"P": 1001.75	"F": 2}
{"v": 1	"t": 391607	"P": 1000.0	"F": 2}
{"v": 1	"t": 391627	"P": 1006.5	"F": 2}
{"v": 1	"t": 391648	"P": 1006.0	"F": 2}
{"v": 1	"t": 391668	"P": 1003.75	"F": 2}
{"v": 1	"t": 391688	"P": 1001.5	"F": 1}
{"v": 1	"t": 391709	"P": 1006.5	"F": 2}
{"v": 1	"t": 391729	"P": 1007.0	"F": 2}
{"v": 1	"t": 391749	"P": 1003.25	"F": 1}
{"v": 1	"t": 391770	"P": 1000.75	"F": 2}
{"v": 1	"t": 391790	"P": 1004.0	"F": 1}
{"v": 1	"t": 391810	"P": 1008.75	"F": 1}
{"v": 1	"t": 391830	"P": 1005.5	"F": 2}
{"v": 1	"t": 391851	"P": 1003.0	"F": 2}
{"v": 1	"t": 391871	"P": 1003.0	"F": 2}
{"v": 1	"t": 391891	"P": 1007.25	"F": 1}
{"v": 1	"t": 391912	"P": 1005.75	"F": 1}
{"v": 1	"t": 391932	"P": 1002.75	"F": 2}
{"v": 1	"t": 391952	"P": 1000.5	"F": 2}
{"v": 1	"t": 391972	"P": 1004.25	"F": 2}
{"v": 1	"t": 391993	"P": 1006.25	"F": 2}
{"v": 1	"t": 392013	"P": 1002.5	"F": 2}
{"v": 1	"t": 392033	"P": 1001.25	"F": 1}
{"v": 1	"t": 392054	"P": 1005.25	"F": 2}
{"v": 1	"t": 392074	"P": 1007.25	"F": 2}
{"v": 1	"t": 392094	"P": 1004.25	"F": 2}
{"v": 1	"t": 392115	"P": 1001.0	"F": 2}
{"v": 1	"t": 392135	"P": 1003.25	"F": 2}
{"v": 1	"t": 392155	"P": 1007.5	"F": 1}
{"v": 1	"t": 392175	"P": 1003.5	"F": 2}
{"v": 1	"t": 392196	"P": 1000.25	"F": 2}
{"v": 1	"t": 392216	"P": 1002.25	"F": 2}
{"v": 1	"t": 392236	"P": 1007.0	"F": 2}
{"v": 1	"t": 392257	"P": 1006.0	"F": 2}
{"v": 1	"t": 392277	"P": 1001.25	"F": 2}
{"v": 1	"t": 392297	"P": 1001.75	"F": 2	"C": 46.97	"D": 3270	"sn": 54091929832280	"file": "/data/device_log/data0000.out"}
{"v": 1	"t": 392318	"P": 1006.25	"F": 1}
{"v": 1	"t": 392338	"P": 1004.75	"F": 1}
{"v": 1	"t": 392358	"P": 1002.25	"F": 1}
{"v": 1	"t": 392378	"P": 1002.5	"F": 2}
{"v": 1	"t": 392399	"P": 1008.0	"F": 2}
{"v": 1	"t": 392419	"P": 1005.25	"F": 2}
{"v": 1	"t": 392439	"P": 1003.0	"F": 1}
{"v": 1	"t": 392460	"P": 1002.75	"F": 2}
{"v": 1	"t": 392480	"P": 1007.0	"F": 2}
{"v": 1	"t": 392500	"P": 1008.0	"F": 2}
{"v": 1	"t": 392521	"P": 1001.5	"F": 1}
{"v": 1	"t": 392541	"P": 1001.25	"F": 1}
{"v": 1	"t": 392561	"P": 1005.75	"F": 1}
{"v": 1	"t": 392581	"P": 1007.0	"F": 2}
{"v": 1	"t": 392602	"P": 1004.5	"F": 1}
{"v": 1	"t": 392622	"P": 1002.0	"F": 2}
{"v": 1	"t": 392642	"P": 1006.0	"F": 1}
{"v": 1	"t": 392663	"P": 1007.0	"F": 1}
{"v": 1	"t": 392683	"P": 1003.75	"F": 2}
{"v": 1	"t": 392703	"P": 1004.25	"F": 2}
{"v": 1	"t": 392723	"P": 1004.25	"F": 2}
{"v": 1	"t": 392744	"P": 1008.5	"F": 1}
{"v": 1	"t": 392764	"P": 1006.0	"F": 2}
{"v": 1	"t": 392784	"P": 1002.0	"F": 2}
{"v": 1	"t": 392805	"P": 1003.5	"F": 2}
{"v": 1	"t": 392825	"P": 1007.5	"F": 2}
{"v": 1	"t": 392845	"P": 1008.5	"F": 1}
{"v": 1	"t": 392866	"P": 1005.0	"F": 1}
{"v": 1	"t": 392886	"P": 1000.25	"F": 2}
{"v": 1	"t": 392906	"P": 1004.75	"F": 2}
{"v": 1	"t": 392926	"P": 1007.5	"F": 1}
{"v": 1	"t": 392947	"P": 1005.5	"F": 1}
{"v": 1	"t": 392967	"P": 1001.75	"F": 1}
{"v": 1	"t": 392987	"P": 1002.5	"F": 2}
{"v": 1	"t": 393008	"P": 1009.0	"F": 1}
{"v": 1	"t": 393028	"P": 1005.0	"F": 1}
{"v": 1	"t": 393048	"P": 1002.5	"F": 1}
{"v": 1	"t": 393068	"P": 1004.75	"F": 1}
{"v": 1	"t": 393089	"P": 1007.75	"F": 1}
{"v": 1	"t": 393109	"P": 1006.5	"F": 2}
{"v": 1	"t": 393130	"P": 1003.75	"F": 2}
{"v": 1	"t": 393150	"P": 1006.75	"F": 2}
{"v": 1	"t": 393170	"P": 1003.75	"F": 1}
{"v": 1	"t": 393191	"P": 1000.75	"F": 1}
{"v": 1	"t": 393211	"P": 1005.0	"F": 1}
{"v": 1	"t": 393232	"P": 1006.75	"F": 1}
{"v": 1	"t": 393252	"P": 1003.75	"F": 1}
{"v": 1	"t": 393272	"P": 1003.0	"F": 2}
{"v": 1	"t": 393293	"P": 1007.5	"F": 1}
{"v": 1	"t": 393313	"P": 1003.0	"F": 1	"C": 46.94	"D": 3270	"sn": 54091929832280	"file": "/data/device_log/data0000.out"}
{"v": 1	"t": 393333	"P": 1001.75	"F": 2}
{"v": 1	"t": 393354	"P": 1006.25	"F": 1}
{"v": 1	"t": 393374	"P": 1005.0	"F": 1}
{"v": 1	"t": 393395	"P": 1002.75	"F": 1}
{"v": 1	"t": 393415	"P": 1007.75	"F": 2}
{"v": 1	"t": 393435	"P": 1005.75	"F": 2}
{"v": 1	"t": 393456	"P": 1002.25	"F": 2}
{"v": 1	"t": 393476	"P": 1006.25	"F": 2}
{"v": 1	"t": 393497	"P": 1005.75	"F": 1}
{"v": 1	"t": 393517	"P": 1003.0	"F": 2}
{"v": 1	"t": 393537	"P": 1002.25	"F": 2}
{"v": 1	"t": 393558	"P": 1007.75	"F": 2}
{"v": 1	"t": 393578	"P": 1004.75	"F": 2}
{"v": 1	"t": 393598	"P": 1002.25	"F": 2}
{"v": 1	"t": 393618	"P": 1000.5	"F": 2}
{"v": 1	"t": 393639	"P": 1006.5	"F": 2}
{"v": 1	"t": 393659	"P": 1003.75	"F": 2}
{"v": 1	"t": 393679	"P": 1003.5	"F": 2}
{"v": 1	"t": 393700	"P": 1000.75	"F": 2}
{"v": 1	"t": 393720	"P": 1008.75	"F": 1}
{"v": 1	"t": 393740	"P": 1004.0	"F": 2}
{"v": 1	"t": 393761	"P": 1001.75	"F": 2}
{"v": 1	"t": 393781	"P": 1002.5	"F": 1}
{"v": 1	"t": 393801	"P": 1007.25	"F": 2}
{"v": 1	"t": 393822	"P": 1004.5	"F": 2}
{"v": 1	"t": 393842	"P": 1002.25	"F": 1}
{"v": 1	"t": 393862	"P": 1003.0	"F": 2}
{"v": 1	"t": 393883	"P": 1006.0	"F": 2}
{"v": 1	"t": 393903	"P": 1003.25	"F": 2}
{"v": 1	"t": 393923	"P": 1002.25	"F": 2}
{"v": 1	"t": 393944	"P": 1003.25	"F": 2}
{"v": 1	"t": 393964	"P": 1008.0	"F": 2}
{"v": 1	"t": 393984	"P": 1004.5	"F": 1}
{"v": 1	"t": 394004	"P": 1000.75	"F": 2}
{"v": 1	"t": 394025	"P": 1001.0	"F": 2}
{"v": 1	"t": 394045	"P": 1007.0	"F": 2}
{"v": 1	"t": 394065	"P": 1006.25	"F": 2}
{"v": 1	"t": 394086	"P": 1002.0	"F": 2}
{"v": 1	"t": 394106	"P": 1001.5	"F": 2}
{"v": 1	"t": 394126	"P": 1007.5	"F": 2}
{"v": 1	"t": 394147	"P": 1004.0	"F": 2}
{"v": 1	"t": 394167	"P": 1002.25	"F": 2}
{"v": 1	"t": 394187	"P": 1000.0	"F": 2}
{"v": 1	"t": 394207	"P": 1004.25	"F": 2}
{"v": 1	"t": 394228	"P": 1006.75	"F": 2}
{"v": 1	"t": 394248	"P": 1005.75	"F": 2}
{"v": 1	"t": 394268	"P": 1000.5	"F": 2}
{"v": 1	"t": 394289	"P": 1002.25	"F": 1}
{"v": 1	"t": 394309	"P": 1005.75	"F": 1}
{"v": 1	"t": 394329	"P": 1007.5	"F": 2	"C": 46.985	"D": 3270	"sn": 54091929832280	"file": "/data/device_log/data0000.out"}
{"v": 1	"t": 394349	"P": 1002.25	"F": 1}
{"v": 1	"t": 394370	"P": 1002.75	"F": 2}
{"v": 1	"t": 394390	"P": 1007.25	"F": 2}
{"v": 1	"t": 394410	"P": 1006.75	"F": 1}
{"v": 1	"t": 394431	"P": 1002.0	"F": 2}
{"v": 1	"t": 394451	"P": 1002.75	"F": 1}
{"v": 1	"t": 394471	"P": 1006.0	"F": 1}
{"v": 1	"t": 394492	"P": 1006.0	"F": 2}
{"v": 1	"t": 394512	"P": 1002.75	"F": 1}
{"v": 1	"t": 394532	"P": 1001.75	"F": 2}
{"v": 1	"t": 394553	"P": 1005.5	"F": 2}
{"v": 1	"t": 394573	"P": 1004.75	"F": 2}
{"v": 1	"t": 394593	"P": 1003.25	"F": 1}
{"v": 1	"t": 394613	"P": 1001.75	"F": 2}
{"v": 1	"t": 394634	"P": 1005.0	"F": 1}
{"v": 1	"t": 394654	"P": 1005.25	"F": 1}
{"v": 1	"t": 394674	"P": 1002.25	"F": 1}
{"v": 1	"t": 394695	"P": 1002.75	"F": 1}
{"v": 1	"t": 394715	"P": 1005.75	"F": 2}
{"v": 1	"t": 394735	"P": 1004.0	"F": 2}
{"v": 1	"t": 394756	"P": 1002.5	"F": 2}
{"v": 1	"t": 394776	"P": 1005.25	"F": 1}
{"v": 1	"t": 394796	"P": 1006.75	"F": 2}
{"v": 1	"t": 394817	"P": 1004.0	"F": 2}
{"v": 1	"t": 394837	"P": 1002.25	"F": 1}
{"v": 1	"t": 394857	"P": 1006.25	"F": 2}
{"v": 1	"t": 394878	"P": 1007.75	"F": 1}
{"v": 1	"t": 394898	"P": 1003.0	"F": 1}
{"v": 1	"t": 394918	"P": 1000.75	"F": 2}
{"v": 1	"t": 394939	"P": 1004.75	"F": 2}
{"v": 1	"t": 394959	"P": 1006.75	"F": 1}
{"v": 1	"t": 394979	"P": 1004.25	"F": 1}
{"v": 1	"t": 394999	"P": 1000.75	"F": 1}
{"v": 1	"t": 395020	"P": 1002.75	"F": 1}
{"v": 1	"t": 395040	"P": 1007.75	"F": 1}
{"v": 1	"t": 395060	"P": 1006.25	"F": 1}
{"v": 1	"t": 395081	"P": 1003.5	"F": 2}
{"v": 1	"t": 395101	"P": 1001.5	"F": 1}
{"v": 1	"t": 395121	"P": 1007.5	"F": 2}
{"v": 1	"t": 395142	"P": 1007.5	"F": 1}
{"v": 1	"t": 395162	"P": 1001.25	"F": 2}
{"v": 1	"t": 395182	"P": 1001.5	"F": 2}
{"v": 1	"t": 395202	"P": 1006.0	"F": 1}
{"v": 1	"t": 395223	"P": 1007.25	"F": 1}
{"v": 1	"t": 395243	"P": 1003.5	"F": 1}
{"v": 1	"t": 395263	"P": 1003.25	"F": 2}
{"v": 1	"t": 395284	"P": 1004.5	"F": 1}
{"v": 1	"t": 395304	"P": 1007.5	"F": 1}
{"v": 1	"t": 395324	"P": 1006.0	"F": 1}
{"v": 1	"t": 395344	"P": 1002.0	"F": 1	"C": 46.97	"D": 3270	"sn": 54091929832280	"file": "/data/device_log/data0000.out"}
{"v": 1	"t": 395365	"P": 1004.25	"F": 1}
{"v": 1	"t": 395385	"P": 1007.5	"F": 2}
{"v": 1	"t": 395405	"P": 1004.75	"F": 1}
{"v": 1	"t": 395426	"P": 1002.5	"F": 1}
{"v": 1	"t": 395446	"P": 1000.5	"F": 1}
{"v": 1	"t": 395466	"P": 1006.0	"F": 1}
{"v": 1	"t": 395486	"P": 1006.25	"F": 2}
{"v": 1	"t": 395507	"P": 1004.25	"F": 1}
{"v": 1	"t": 395527	"P": 1001.5	"F": 1}
{"v": 1	"t": 395547	"P": 1004.5	"F": 2}
{"v": 1	"t": 395568	"P": 1006.5	"F": 2}
{"v": 1	"t": 395588	"P": 1005.0	"F": 1}
{"v": 1	"t": 395608	"P": 1002.0	"F": 1}
{"v": 1	"t": 395629	"P": 1004.25	"F": 2}
{"v": 1	"t": 395649	"P": 1008.75	"F": 2}
{"v": 1	"t": 395669	"P": 1005.25	"F": 2}
{"v": 1	"t": 395689	"P": 1002.25	"F": 2}
{"v": 1	"t": 395710	"P": 1002.5	"F": 2}
{"v": 1	"t": 395730	"P": 1009.25	"F": 1}
{"v": 1	"t": 395750	"P": 1006.25	"F": 2}
{"v": 1	"t": 395771	"P": 1001.5	"F": 2}
{"v": 1	"t": 395791	"P": 1002.25	"F": 2}
{"v": 1	"t": 395811	"P": 1008.5	"F": 2}
{"v": 1	"t": 395832	"P": 1005.25	"F": 2}
{"v": 1	"t": 395852	"P": 1001.75	"F": 2}
{"v": 1	"t": 395872	"P": 1002.0	"F": 2}
{"v": 1	"t": 395892	"P": 1007.25	"F": 2}
{"v": 1	"t": 395913	"P": 1007.0	"F": 1}
{"v": 1	"t": 395933	"P": 1002.75	"F": 1}
{"v": 1	"t": 395953	"P": 1000.75	"F": 1}
{"v": 1	"t": 395974	"P": 1004.75	"F": 2}
{"v": 1	"t": 395994	"P": 1008.5	"F": 1}
{"v": 1	"t": 396014	"P": 1005.75	"F": 2}
{"v": 1	"t": 396035	"P": 1002.25	"F": 2}
{"v": 1	"t": 396055	"P": 1003.0	"F": 1}
{"v": 1	"t": 396075	"P": 1007.5	"F": 1}
{"v": 1	"t": 396095	"P": 1005.0	"F": 2}
{"v": 1	"t": 396116	"P": 1001.25	"F": 2}
{"v": 1	"t": 396136	"P": 1002.0	"F": 1}
{"v": 1	"t": 396156	"P": 1008.25	"F": 1}
{"v": 1	"t": 396177	"P": 1006.5	"F": 2}
{"v": 1	"t": 396197	"P": 1002.25	"F": 1}
{"v": 1	"t": 396217	"P": 1002.0	"F": 2}
{"v": 1	"t": 396237	"P": 1006.25	"F": 2}
{"v": 1	"t": 396258	"P": 1007.0	"F": 1}
{"v": 1	"t": 396278	"P": 1002.75	"F": 2}
{"v": 1	"t": 396298	"P": 1000.75	"F": 1}
{"v": 1	"t": 396319	"P": 1004.75	"F": 1}
{"v": 1	"t": 396339	"P": 1006.75	"F": 1}
{"v": 1	"t": 396359	"P": 1003.0	"F": 2	"C": 47.015	"D": 3270	"sn": 54091929832280	"file": "/data/device_log/data0000.out"}
{"v": 1	"t": 396380	"P": 1001.5	"F": 2}
{"v": 1	"t": 396400	"P": 1005.5	"F": 2}
{"v": 1	"t": 396420	"P": 1008.0	"F": 2}
{"v": 1	"t": 396441	"P": 1002.75	"F": 1}
{"v": 1	"t": 396461	"P": 1000.0	"F": 1}
{"v": 1	"t": 396481	"P": 1005.75	"F": 1}
{"v": 1	"t": 396501	"P": 1008.25	"F": 2}
{"v": 1	"t": 396522	"P": 1003.5	"F": 1}
{"v": 1	"t": 396542	"P": 1000.0	"F": 1}
{"v": 1	"t": 396562	"P": 1003.0	"F": 1}
{"v": 1	"t": 396583	"P": 1007.5	"F": 2}
{"v": 1	"t": 396603	"P": 1004.75	"F": 1}
{"v": 1	"t": 396623	"P": 1002.5	"F": 2}
{"v": 1	"t": 396644	"P": 1004.0	"F": 1}
{"v": 1	"t": 396664	"P": 1007.75	"F": 1}
{"v": 1	"t": 396684	"P": 1006.0	"F": 1}
{"v": 1	"t": 396704	"P": 1004.25	"F": 2}
{"v": 1	"t": 396725	"P": 1001.75	"F": 1}
{"v": 1	"t": 396745	"P": 1006.75	"F": 2}
{"v": 1	"t": 396765	"P": 1005.25	"F": 2}
{"v": 1	"t": 396786	"P": 1003.5	"F": 1}
{"v": 1	"t": 396806	"P": 1001.0	"F": 1}
{"v": 1	"t": 396826	"P": 1005.75	"F": 2}
{"v": 1	"t": 396846	"P": 1006.0	"F": 2}
{"v": 1	"t": 396867	"P": 1003.5	"F": 1}
{"v": 1	"t": 396887	"P": 1001.0	"F": 1}
{"v": 1	"t": 396907	"P": 1003.5	"F": 1}
{"v": 1	"t": 396928	"P": 1008.0	"F": 2}
{"v": 1	"t": 396948	"P": 1005.25	"F": 2}
{"v": 1	"t": 396968	"P": 1002.25	"F": 2}
{"v": 1	"t": 396989	"P": 1003.25	"F": 2}
{"v": 1	"t": 397009	"P": 1006.75	"F": 2}
{"v": 1	"t": 397029	"P": 1005.75	"F": 2}
{"v": 1	"t": 397049	"P": 1003.0	"F": 1}
{"v": 1	"t": 397070	"P": 1001.5	"F": 1}
{"v": 1	"t": 397090	"P": 1009.75	"F": 2}
{"v": 1	"t": 397110	"P": 1006.75	"F": 1}
{"v": 1	"t": 397131	"P": 1002.25	"F": 1}
{"v": 1	"t": 397151	"P": 1002.0	"F": 2}
{"v": 1	"t": 397171	"P": 1008.25	"F": 1}
{"v": 1	"t": 397192	"P": 1006.0	"F": 1}
{"v": 1	"t": 397212	"P": 1002.0	"F": 1}
{"v": 1	"t": 397232	"P": 1000.75	"F": 2}
{"v": 1	"t": 397252	"P": 1007.25	"F": 2}
{"v": 1	"t": 397273	"P": 1008.25	"F": 2}
{"v": 1	"t": 397293	"P": 1003.5	"F": 2}
{"v": 1	"t": 397313	"P": 1004.25	"F": 2}
{"v": 1	"t": 397334	"P": 1005.5	"F": 1}
{"v": 1	"t": 397354	"P": 1007.75	"F": 2}
{"v": 1	"t": 397374	"P": 1003.5	"F": 1	"C": 46.96	"D": 3270	"sn": 54091929832280	"file": "/data/device_log/data0000.out"}
{"v": 1	"t": 397395	"P": 1002.0	"F": 2}
{"v": 1	"t": 397415	"P": 1005.0	"F": 2}
{"v": 1	"t": 397435	"P": 1008.75	"F": 2}
{"v": 1	"t": 397455	"P": 1004.75	"F": 1}
{"v": 1	"t": 397476	"P": 1001.5	"F": 1}
{"v": 1	"t": 397496	"P": 1003.5	"F": 2}
{"v": 1	"t": 397516	"P": 1008.5	"F": 2}
{"v": 1	"t": 397537	"P": 1006.0	"F": 1}
{"v": 1	"t": 397557	"P": 1003.0	"F": 2}
{"v": 1	"t": 397577	"P": 1001.5	"F": 1}
{"v": 1	"t": 397597	"P": 1007.25	"F": 1}
{"v": 1	"t": 397618	"P": 1007.0	"F": 1}
{"v": 1	"t": 397638	"P": 1002.25	"F": 2}
{"v": 1	"t": 397658	"P": 1001.25	"F": 2}
{"v": 1	"t": 397679	"P": 1006.0	"F": 1}
{"v": 1	"t": 397699	"P": 1007.0	"F": 2}
{"v": 1	"t": 397719	"P": 1003.5	"F": 2}
{"v": 1	"t": 397740	"P": 1001.75	"F": 2}
{"v": 1	"t": 397760	"P": 1007.75	"F": 1}
{"v": 1	"t": 397780	"P": 1007.0	"F": 2}
{"v": 1	"t": 397801	"P": 1004.5	"F": 1}
{"v": 1	"t": 397821	"P": 1003.25	"F": 2}
{"v": 1	"t": 397841	"P": 1007.0	"F": 2}
{"v": 1	"t": 397861	"P": 1008.0	"F": 2}
{"v": 1	"t": 397882	"P": 1003.0	"F": 1}
{"v": 1	"t": 397902	"P": 1001.75	"F": 1}
{"v": 1	"t": 397922	"P": 1005.0	"F": 1}
{"v": 1	"t": 397943	"P": 1008.5	"F": 2}
{"v": 1	"t": 397963	"P": 1004.75	"F": 2}
{"v": 1	"t": 397983	"P": 1001.0	"F": 2}
{"v": 1	"t": 398004	"P": 1003.75	"F": 2}
{"v": 1	"t": 398024	"P": 1008.5	"F": 1}
{"v": 1	"t": 398044	"P": 1006.0	"F": 2}
{"v": 1	"t": 398064	"P": 1003.0	"F": 1}
{"v": 1	"t": 398085	"P": 1002.75	"F": 2}
{"v": 1	"t": 398105	"P": 1007.0	"F": 2}
{"v": 1	"t": 398125	"P": 1009.0	"F": 1}
{"v": 1	"t": 398146	"P": 1003.25	"F": 2}
{"v": 1	"t": 398166	"P": 1002.75	"F": 1}
{"v": 1	"t": 398186	"P": 1006.25	"F": 1}
{"v": 1	"t": 398206	"P": 1007.5	"F": 1}
{"v": 1	"t": 398227	"P": 1005.25	"F": 1}
{"v": 1	"t": 398247	"P": 999.75	"F": 1}
{"v": 1	"t": 398267	"P": 1004.25	"F": 1}
{"v": 1	"t": 398288	"P": 1008.5	"F": 1}
{"v": 1	"t": 398308	"P": 1004.75	"F": 1}
{"v": 1	"t": 398328	"P": 1001.25	"F": 2}
{"v": 1	"t": 398348	"P": 1001.25	"F": 1}
{"v": 1	"t": 398369	"P": 1005.75	"F": 1}
{"v": 1	"t": 398389	"P": 1004.75	"F": 1	"C": 46.99	"D": 3270	"sn": 54091929832280	"file": "/data/device_log/data0000.out"}
{"v": 1	"t": 398409	"P": 1001.0	"F": 1}
{"v": 1	"t": 398430	"P": 1004.0	"F": 1}
{"v": 1	"t": 398450	"P": 1008.25	"F": 1}
{"v": 1	"t": 398470	"P": 1004.5	"F": 1}
{"v": 1	"t": 398491	"P": 1000.5	"F": 1}
{"v": 1	"t": 398511	"P": 1003.5	"F": 1}
{"v": 1	"t": 398531	"P": 1008.0	"F": 1}
{"v": 1	"t": 398552	"P": 1004.75	"F": 1}
{"v": 1	"t": 398572	"P": 1001.25	"F": 1}
{"v": 1	"t": 398592	"P": 1003.75	"F": 1}
{"v": 1	"t": 398613	"P": 1008.75	"F": 1}
{"v": 1	"t": 398633	"P": 1006.0	"F": 1}
{"v": 1	"t": 398653	"P": 1000.0	"F": 1}
{"v": 1	"t": 398674	"P": 1005.5	"F": 1}
{"v": 1	"t": 398694	"P": 1007.25	"F": 1}
{"v": 1	"t": 398714	"P": 1003.0	"F": 1}
{"v": 1	"t": 398735	"P": 1002.5	"F": 1}
{"v": 1	"t": 398755	"P": 1007.75	"F": 1}
{"v": 1	"t": 398775	"P": 1006.0	"F": 1}
{"v": 1	"t": 398796	"P": 1005.0	"F": 1}
{"v": 1	"t": 398816	"P": 1000.75	"F": 1}
{"v": 1	"t": 398836	"P": 1006.0	"F": 1}
{"v": 1	"t": 398857	"P": 1005.0	"F": 1}
{"v": 1	"t": 398877	"P": 1001.25	"F": 1}
{"v": 1	"t": 398897	"P": 1003.25	"F": 1}
{"v": 1	"t": 398918	"P": 1007.25	"F": 1}
{"v": 1	"t": 398938	"P": 1004.75	"F": 1}
{"v": 1	"t": 398958	"P": 999.0	"F": 1}
{"v": 1	"t": 398979	"P": 1002.0	"F": 1}
{"v": 1	"t": 398999	"P": 1007.75	"F": 1}
{"v": 1	"t": 399019	"P": 1005.75	"F": 1}
{"v": 1	"t": 399039	"P": 1002.25	"F": 1}
{"v": 1	"t": 399060	"P": 1000.75	"F": 1}
{"v": 1	"t": 399080	"P": 1008.25	"F": 1}
{"v": 1	"t": 399100	"P": 1005.5	"F": 1}
{"v": 1	"t": 399121	"P": 1002.0	"F": 1}
{"v": 1	"t": 399141	"P": 1001.75	"F": 1}
{"v": 1	"t": 399161	"P": 1005.0	"F": 1}
{"v": 1	"t": 399182	"P": 1006.25	"F": 1}
{"v": 1	"t": 399202	"P": 1002.75	"F": 1}
{"v": 1	"t": 399222	"P": 1001.5	"F": 1}
{"v": 1	"t": 399242	"P": 1006.25	"F": 1}
{"v": 1	"t": 399263	"P": 1005.75	"F": 1}
{"v": 1	"t": 399283	"P": 1002.25	"F": 1}
{"v": 1	"t": 399303	"P": 1000.5	"F": 1}
{"v": 1	"t": 399324	"P": 1003.5	"F": 1}
{"v": 1	"t": 399344	"P": 1007.75	"F": 1}
{"v": 1	"t": 399364	"P": 1003.25	"F": 1}
{"v": 1	"t": 399385	"P": 1001.5	"F": 1}
{"v": 1	"t": 399405	"P": 1001.75	"F": 1	"C": 46.96	"D": 3270	"sn": 54091929832280	"file": "/data/device_log/data0000.out"}
{"v": 1	"t": 399425	"P": 1007.5	"F": 1}
{"v": 1	"t": 399445	"P": 1002.5	"F": 1}
{"v": 1	"t": 399466	"P": 1001.75	"F": 1}
{"v": 1	"t": 399486	"P": 1000.25	"F": 1}
{"v": 1	"t": 399506	"P": 1007.5	"F": 2}
{"v": 1	"t": 399527	"P": 1006.5	"F": 2}
{"v": 1	"t": 399547	"P": 1003.75	"F": 1}
{"v": 1	"t": 399567	"P": 1000.25	"F": 2}
{"v": 1	"t": 399587	"P": 1006.25	"F": 1}
{"v": 1	"t": 399608	"P": 1006.75	"F": 1}
{"v": 1	"t": 399628	"P": 1004.75	"F": 1}
{"v": 1	"t": 399648	"P": 1002.75	"F": 1}
{"v": 1	"t": 399669	"P": 1007.0	"F": 1}
{"v": 1	"t": 399689	"P": 1008.25	"F": 1}
{"v": 1	"t": 399709	"P": 1004.5	"F": 1}
{"v": 1	"t": 399730	"P": 1001.5	"F": 2}
{"v": 1	"t": 399750	"P": 1003.5	"F": 1}
{"v": 1	"t": 399770	"P": 1009.0	"F": 1}
{"v": 1	"t": 399790	"P": 1005.0	"F": 1}
{"v": 1	"t": 399811	"P": 1003.0	"F": 2}
{"v": 1	"t": 399831	"P": 1003.0	"F": 2}
{"v": 1	"t": 399851	"P": 1007.75	"F": 1}
{"v": 1	"t": 399872	"P": 1005.25	"F": 1}
{"v": 1	"t": 399892	"P": 1003.0	"F": 1}
{"v": 1	"t": 399912	"P": 1002.25	"F": 1}
{"v": 1	"t": 399933	"P": 1008.25	"F": 2}
{"v": 1	"t": 399953	"P": 1003.75	"F": 1}
{"v": 1	"t": 399973	"P": 1003.25	"F": 2}
{"v": 1	"t": 399993	"P": 1001.5	"F": 1}
{"v": 1	"t": 400014	"P": 1006.25	"F": 1}
{"v": 1	"t": 400034	"P": 1006.25	"F": 2}
{"v": 1	"t": 400054	"P": 1004.75	"F": 1}
{"v": 1	"t": 400075	"P": 1002.0	"F": 2}
{"v": 1	"t": 400095	"P": 1004.5	"F": 2}
{"v": 1	"t": 400115	"P": 1008.25	"F": 2}
{"v": 1	"t": 400135	"P": 1005.5	"F": 1}
{"v": 1	"t": 400156	"P": 1001.5	"F": 2}
{"v": 1	"t": 400176	"P": 1002.75	"F": 1}
{"v": 1	"t": 400196	"P": 1006.75	"F": 1}
{"v": 1	"t": 400217	"P": 1005.0	"F": 1}
{"v": 1	"t": 400237	"P": 1003.25	"F": 2}
{"v": 1	"t": 400257	"P": 1003.0	"F": 1}
{"v": 1	"t": 400277	"P": 1006.5	"F": 1}
{"v": 1	"t": 400298	"P": 1005.5	"F": 1}
{"v": 1	"t": 400318	"P": 1002.75	"F": 2}
{"v": 1	"t": 400338	"P": 1001.75	"F": 2}
{"v": 1	"t": 400359	"P": 1004.25	"F": 2}
{"v": 1	"t": 400379	"P": 1007.5	"F": 1}
{"v": 1	"t": 400399	"P": 1005.5	"F": 2}
{"v": 1	"t": 400420	"P": 1002.25	"F": 1	"C": 46.98	"D": 3270	"sn": 54091929832280	"file": "/data/device_log/data0000.out"}
{"v": 1	"t": 400440	"P": 1003.75	"F": 1}
{"v": 1	"t": 400460	"P": 1008.0	"F": 2}
{"v": 1	"t": 400481	"P": 1002.75	"F": 1}
{"v": 1	"t": 400501	"P": 1001.0	"F": 1}
{"v": 1	"t": 400521	"P": 1005.5	"F": 2}
{"v": 1	"t": 400541	"P": 1007.25	"F": 2}
{"v": 1	"t": 400562	"P": 1004.0	"F": 2}
{"v": 1	"t": 400582	"P": 1002.5	"F": 1}
{"v": 1	"t": 400602	"P": 1005.25	"F": 1}
{"v": 1	"t": 400623	"P": 1008.25	"F": 1}
{"v": 1	"t": 400643	"P": 1006.5	"F": 1}
{"v": 1	"t": 400663	"P": 1003.25	"F": 1}
{"v": 1	"t": 400684	"P": 1001.75	"F": 1}
{"v": 1	"t": 400704	"P": 1006.75	"F": 2}
{"v": 1	"t": 400724	"P": 1005.25	"F": 1}
{"v": 1	"t": 400744	"P": 1003.5	"F": 1}
{"v": 1	"t": 400765	"P": 1001.0	"F": 2}
{"v": 1	"t": 400785	"P": 1006.0	"F": 1}
{"v": 1	"t": 400805	"P": 1006.5	"F": 1}
{"v": 1	"t": 400826	"P": 1002.0	"F": 1}
{"v": 1	"t": 400846	"P": 1002.25	"F": 1}
{"v": 1	"t": 400866	"P": 1004.25	"F": 2}
{"v": 1	"t": 400886	"P": 1006.75	"F": 2}
{"v": 1	"t": 400907	"P": 1004.5	"F": 1}
{"v": 1	"t": 400927	"P": 1000.5	"F": 1}
{"v": 1	"t": 400947	"P": 1002.5	"F": 2}
{"v": 1	"t": 400968	"P": 1009.25	"F": 1}
{"v": 1	"t": 400988	"P": 1004.25	"F": 1}
{"v": 1	"t": 401008	"P": 1001.0	"F": 1}
{"v": 1	"t": 401028	"P": 1001.75	"F": 1}
{"v": 1	"t": 401049	"P": 1006.75	"F": 1}
{"v": 1	"t": 401069	"P": 1005.0	"F": 2}
{"v": 1	"t": 401089	"P": 1002.5	"F": 1}
{"v": 1	"t": 401110	"P": 1001.75	"F": 1}
{"v": 1	"t": 401130	"P": 1005.5	"F": 2}
{"v": 1	"t": 401150	"P": 1005.25	"F": 2}
{"v": 1	"t": 401171	"P": 1002.0	"F": 2}
{"v": 1	"t": 401191	"P": 1001.5	"F": 1}
{"v": 1	"t": 401211	"P": 1005.75	"F": 1}
{"v": 1	"t": 401232	"P": 1005.25	"F": 1}
{"v": 1	"t": 401252	"P": 1003.25	"F": 2}
{"v": 1	"t": 401272	"P": 1003.0	"F": 1}
{"v": 1	"t": 401292	"P": 1004.5	"F": 1}
{"v": 1	"t": 401313	"P": 1005.5	"F": 2}
{"v": 1	"t": 401333	"P": 1003.75	"F": 2}
{"v": 1	"t": 401353	"P": 999.75	"F": 1}
{"v": 1	"t": 401374	"P": 1004.0	"F": 1}
{"v": 1	"t": 401394	"P": 1007.5	"F": 1}
{"v": 1	"t": 401414	"P": 1006.25	"F": 1}
{"v": 1	"t": 401434	"P": 1002.75	"F": 1	"C": 46.985	"D": 3270	"sn": 54091929832280	"file": "/data/device_log/data0000.out"}
{"v": 1	"t": 401455	"P": 1002.75	"F": 2}
{"v": 1	"t": 401475	"P": 1006.75	"F": 1}
{"v": 1	"t": 401495	"P": 1005.75	"F": 1}
{"v": 1	"t": 401516	"P": 1002.75	"F": 1}
{"v": 1	"t": 401536	"P": 1001.0	"F": 1}
{"v": 1	"t": 401556	"P": 1006.75	"F": 2}
{"v": 1	"t": 401576	"P": 1005.25	"F": 2}
{"v": 1	"t": 401597	"P": 1004.5	"F": 1}
{"v": 1	"t": 401617	"P": 999.75	"F": 1}
{"v": 1	"t": 401637	"P": 1003.0	"F": 2}
{"v": 1	"t": 401658	"P": 1008.5	"F": 1}
{"v": 1	"t": 401678	"P": 1004.0	"F": 2}
{"v": 1	"t": 401698	"P": 1002.25	"F": 2}
{"v": 1	"t": 401719	"P": 1002.5	"F": 1}
{"v": 1	"t": 401739	"P": 1008.5	"F": 2}
{"v": 1	"t": 401759	"P": 1004.5	"F": 2}
{"v": 1	"t": 401779	"P": 1002.0	"F": 1}
{"v": 1	"t": 401800	"P": 1002.25	"F": 2}
{"v": 1	"t": 401820	"P": 1008.5	"F": 2}
{"v": 1	"t": 401840	"P": 1005.25	"F": 2}
{"v": 1	"t": 401861	"P": 1003.25	"F": 1}
{"v": 1	"t": 401881	"P": 1001.5	"F": 1}
{"v": 1	"t": 401901	"P": 1008.5	"F": 2}
{"v": 1	"t": 401922	"P": 1006.25	"F": 2}
{"v": 1	"t": 401942	"P": 1003.75	"F": 2}
{"v": 1	"t": 401962	"P": 1002.25	"F": 1}
{"v": 1	"t": 401982	"P": 1006.25	"F": 1}
{"v": 1	"t": 402003	"P": 1008.0	"F": 2}
{"v": 1	"t": 402023	"P": 1003.0	"F": 1}
{"v": 1	"t": 402043	"P": 1001.5	"F": 1}
{"v": 1	"t": 402064	"P": 1004.0	"F": 1}
{"v": 1	"t": 402084	"P": 1007.75	"F": 2}
{"v": 1	"t": 402104	"P": 1005.75	"F": 1}
{"v": 1	"t": 402124	"P": 1000.5	"F": 2}
{"v": 1	"t": 402145	"P": 1004.5	"F": 2}
{"v": 1	"t": 402165	"P": 1008.5	"F": 2}
{"v": 1	"t": 402185	"P": 1005.0	"F": 2}
{"v": 1	"t": 402206	"P": 1002.25	"F": 1}
{"v": 1	"t": 402226	"P": 1001.75	"F": 1}
{"v": 1	"t": 402246	"P": 1007.75	"F": 2}
{"v": 1	"t": 402267	"P": 1006.0	"F": 1}
{"v": 1	"t": 402287	"P": 1003.75	"F": 1}
{"v": 1	"t": 402307	"P": 1002.0	"F": 1}
{"v": 1	"t": 402327	"P": 1005.0	"F": 1}
{"v": 1	"t": 402348	"P": 1006.75	"F": 1}
{"v": 1	"t": 402368	"P": 1005.0	"F": 2}
{"v": 1	"t": 402388	"P": 1002.75	"F": 1}
{"v": 1	"t": 402409	"P": 1003.25	"F": 1}
{"v": 1	"t": 402429	"P": 1008.5	"F": 2}
{"v": 1	"t": 402449	"P": 1004.5	"F": 2	"C": 46.925	"D": 3270	"sn": 54091929832280	"file": "/data/device_log/data0000.out"}
{"v": 1	"t": 402469	"P": 1003.25	"F": 1}
{"v": 1	"t": 402490	"P": 1002.25	"F": 2}
{"v": 1	"t": 402510	"P": 1007.25	"F": 2}
{"v": 1	"t": 402530	"P": 1003.5	"F": 2}
{"v": 1	"t": 402551	"P": 1002.25	"F": 1}
{"v": 1	"t": 402571	"P": 1004.0	"F": 1}
{"v": 1	"t": 402591	"P": 1007.25	"F": 2}
{"v": 1	"t": 402612	"P": 1006.25	"F": 2}
{"v": 1	"t": 402632	"P": 1002.75	"F": 1}
{"v": 1	"t": 402652	"P": 1003.5	"F": 1}
{"v": 1	"t": 402673	"P": 1007.25	"F": 2}
{"v": 1	"t": 402693	"P": 1004.75	"F": 1}
{"v": 1	"t": 402713	"P": 1000.75	"F": 1}
{"v": 1	"t": 402734	"P": 1004.25	"F": 2}
{"v": 1	"t": 402754	"P": 1008.0	"F": 2}
{"v": 1	"t": 402774	"P": 1005.0	"F": 1}
{"v": 1	"t": 402795	"P": 1001.0	"F": 2}
{"v": 1	"t": 402815	"P": 1005.25	"F": 2}
{"v": 1	"t": 402835	"P": 1007.0	"F": 2}
{"v": 1	"t": 402856	"P": 1005.0	"F": 1}
{"v": 1	"t": 402876	"P": 1001.25	"F": 1}
{"v": 1	"t": 402896	"P": 1004.75	"F": 2}
{"v": 1	"t": 402916	"P": 1007.25	"F": 1}
{"v": 1	"t": 402937	"P": 1001.25	"F": 1}
{"v": 1	"t": 402957	"P": 1004.0	"F": 2}
{"v": 1	"t": 402978	"P": 1006.5	"F": 1}
{"v": 1	"t": 402998	"P": 1005.0	"F": 1}
{"v": 1	"t": 403018	"P": 1002.25	"F": 1}
{"v": 1	"t": 403038	"P": 1002.5	"F": 2}
{"v": 1	"t": 403059	"P": 1007.5	"F": 1}
{"v": 1	"t": 403079	"P": 1005.0	"F": 2}
{"v": 1	"t": 403099	"P": 1003.25	"F": 1}
{"v": 1	"t": 403120	"P": 1001.25	"F": 2}
{"v": 1	"t": 403140	"P": 1007.25	"F": 1}
{"v": 1	"t": 403160	"P": 1008.0	"F": 2}
{"v": 1	"t": 403181	"P": 1003.25	"F": 1}
{"v": 1	"t": 403201	"P": 1000.5	"F": 1}
{"v": 1	"t": 403221	"P": 1007.75	"F": 2}
{"v": 1	"t": 403241	"P": 1006.5	"F": 1}
{"v": 1	"t": 403262	"P": 1003.0	"F": 1}
{"v": 1	"t": 403282	"P": 1000.75	"F": 1}
{"v": 1	"t": 403302	"P": 1003.75	"F": 2}
{"v": 1	"t": 403323	"P": 1007.0	"F": 1}
{"v": 1	"t": 403343	"P": 1004.0	"F": 1}
{"v": 1	"t": 403363	"P": 1002.5	"F": 1}
{"v": 1	"t": 403384	"P": 1003.0	"F": 1}
{"v": 1	"t": 403404	"P": 1007.0	"F": 1}
{"v": 1	"t": 403424	"P": 1005.25	"F": 2}
{"v": 1	"t": 403444	"P": 1002.5	"F": 1}
{"v": 1	"t": 403465	"P": 1002.25	"F": 1	"C": 46.92	"D": 3270	"sn": 54091929832280	"file": "/data/device_log/data0000.out"}
{"v": 1	"t": 403485	"P": 1007.5	"F": 1}
{"v": 1	"t": 403505	"P": 1005.75	"F": 1}
{"v": 1	"t": 403526	"P": 1002.25	"F": 1}
{"v": 1	"t": 403546	"P": 1002.75	"F": 1}
{"v": 1	"t": 403566	"P": 1005.75	"F": 2}
{"v": 1	"t": 403586	"P": 1007.75	"F": 2}
{"v": 1	"t": 403607	"P": 1004.0	"F": 1}
{"v": 1	"t": 403627	"P": 1001.0	"F": 1}
{"v": 1	"t": 403647	"P": 1005.5	"F": 1}
{"v": 1	"t": 403668	"P": 1008.0	"F": 1}
{"v": 1	"t": 403688	"P": 1004.25	"F": 1}
{"v": 1	"t": 403708	"P": 1002.5	"F": 1}
{"v": 1	"t": 403729	"P": 1003.25	"F": 1}
{"v": 1	"t": 403749	"P": 1008.75	"F": 2}
{"v": 1	"t": 403769	"P": 1005.0	"F": 1}
{"v": 1	"t": 403789	"P": 1002.25	"F": 2}
{"v": 1	"t": 403810	"P": 1003.0	"F": 1}
{"v": 1	"t": 403830	"P": 1007.75	"F": 2}
{"v": 1	"t": 403850	"P": 1006.5	"F": 1}
{"v": 1	"t": 403871	"P": 1000.5	"F": 1}
{"v": 1	"t": 403891	"P": 1001.0	"F": 1}
{"v": 1	"t": 403911	"P": 1008.25	"F": 1}
{"v": 1	"t": 403932	"P": 1007.0	"F": 1}
{"v": 1	"t": 403952	"P": 1002.25	"F": 1}
{"v": 1	"t": 403972	"P": 1001.0	"F": 2}
{"v": 1	"t": 403992	"P": 1005.75	"F": 2}
{"v": 1	"t": 404013	"P": 1006.75	"F": 1}
{"v": 1	"t": 404033	"P": 1004.25	"F": 2}
{"v": 1	"t": 404053	"P": 1001.25	"F": 1}
{"v": 1	"t": 404074	"P": 1005.0	"F": 1}
{"v": 1	"t": 404094	"P": 1008.0	"F": 1}
{"v": 1	"t": 404114	"P": 1003.25	"F": 2}
{"v": 1	"t": 404135	"P": 1002.75	"F": 1}
{"v": 1	"t": 404155	"P": 1004.5	"F": 2}
{"v": 1	"t": 404175	"P": 1007.75	"F": 2}
{"v": 1	"t": 404195	"P": 1005.75	"F": 1}
{"v": 1	"t": 404216	"P": 1002.0	"F": 1}
{"v": 1	"t": 404236	"P": 1002.5	"F": 1}
{"v": 1	"t": 404256	"P": 1007.75	"F": 2}
{"v": 1	"t": 404277	"P": 1006.0	"F": 1}
{"v": 1	"t": 404297	"P": 1001.25	"F": 2}
{"v": 1	"t": 404317	"P": 1002.0	"F": 2}
{"v": 1	"t": 404338	"P": 1006.5	"F": 1}
{"v": 1	"t": 404358	"P": 1004.25	"F": 2}
{"v": 1	"t": 404378	"P": 1000.75	"F": 1}
{"v": 1	"t": 404399	"P": 1006.25	"F": 1}
{"v": 1	"t": 404419	"P": 1004.0	"F": 1}
{"v": 1	"t": 404440	"P": 1001.75	"F": 1}
{"v": 1	"t": 404460	"P": 1007.5	"F": 2}
{"v": 1	"t": 404481	"P": 1003.5	"F": 1	"C": 46.94	"D": 3270	"sn": 54091929832280	"file": "/data/device_log/data0000.out"}
{"v": 1	"t": 404501	"P": 1005.25	"F": 1}
{"v": 1	"t": 404522	"P": 1007.0	"F": 1}
{"v": 1	"t": 404545	"P": 1004.75	"F": 1}
{"v": 1	"t": 404565	"P": 1005.25	"F": 1}
{"v": 1	"t": 404586	"P": 1002.5	"F": 1}
{"v": 1	"t": 404606	"P": 1005.25	"F": 1}
{"v": 1	"t": 404627	"P": 1004.5	"F": 1}
{"v": 1	"t": 404648	"P": 1005.0	"F": 1}
{"v": 1	"t": 404668	"P": 1004.75	"F": 1}
{"v": 1	"t": 404688	"P": 1002.75	"F": 1}
{"v": 1	"t": 404709	"P": 1006.25	"F": 2}
{"v": 1	"t": 404729	"P": 1003.5	"F": 1}
{"v": 1	"t": 404750	"P": 1002.0	"F": 1}
{"v": 1	"t": 404770	"P": 1005.5	"F": 2}
{"v": 1	"t": 404790	"P": 1005.75	"F": 1}
{"v": 1	"t": 404811	"P": 1005.5	"F": 1}
{"v": 1	"t": 404831	"P": 1002.5	"F": 1}
{"v": 1	"t": 404851	"P": 1008.25	"F": 1}
{"v": 1	"t": 404872	"P": 1005.25	"F": 1}
{"v": 1	"t": 404892	"P": 1002.25	"F": 1}
{"v": 1	"t": 404912	"P": 1004.25	"F": 1}
{"v": 1	"t": 404933	"P": 1007.0	"F": 1}
{"v": 1	"t": 404953	"P": 1004.25	"F": 1}
{"v": 1	"t": 404974	"P": 1001.75	"F": 1}
{"v": 1	"t": 404994	"P": 1007.75	"F": 1}
{"v": 1	"t": 405014	"P": 1006.0	"F": 1}
{"v": 1	"t": 405035	"P": 1002.5	"F": 1}
{"v": 1	"t": 405055	"P": 1008.75	"F": 1}
{"v": 1	"t": 405076	"P": 1004.25	"F": 1}
{"v": 1	"t": 405096	"P": 1001.5	"F": 1}
{"v": 1	"t": 405116	"P": 1005.0	"F": 2}
{"v": 1	"t": 405137	"P": 1005.0	"F": 1}
{"v": 1	"t": 405157	"P": 1002.0	"F": 1}
{"v": 1	"t": 405177	"P": 1003.0	"F": 1}
{"v": 1	"t": 405198	"P": 1006.75	"F": 1}
{"v": 1	"t": 405218	"P": 1005.25	"F": 2}
{"v": 1	"t": 405238	"P": 1001.5	"F": 1}
{"v": 1	"t": 405259	"P": 1009.0	"F": 1}
{"v": 1	"t": 405279	"P": 1005.25	"F": 1}
{"v": 1	"t": 405300	"P": 1001.75	"F": 1}
{"v": 1	"t": 405320	"P": 1003.0	"F": 1}
{"v": 1	"t": 405340	"P": 1007.75	"F": 1}
{"v": 1	"t": 405361	"P": 1003.25	"F": 1}
{"v": 1	"t": 405381	"P": 1001.75	"F": 1}
{"v": 1	"t": 405401	"P": 1006.75	"F": 1}
{"v": 1	"t": 405422	"P": 1005.75	"F": 1}
{"v": 1	"t": 405442	"P": 1001.75	"F": 1}
{"v": 1	"t": 405462	"P": 1003.25	"F": 1}
{"v": 1	"t": 405483	"P": 1007.5	"F": 1}
{"v": 1	"t": 405503	"P": 1002.25	"F": 1	"C": 46.96	"D": 3270	"sn": 54091929832280	"file": "/data/device_log/data0000.out"}
{"v": 1	"t": 405524	"P": 1002.75	"F": 1}
{"v": 1	"t": 405544	"P": 1008.5	"F": 1}
{"v": 1	"t": 405564	"P": 1005.25	"F": 1}
{"v": 1	"t": 405585	"P": 1002.25	"F": 2}
{"v": 1	"t": 405605	"P": 1007.5	"F": 1}
{"v": 1	"t": 405625	"P": 1003.75	"F": 1}
{"v": 1	"t": 405646	"P": 1001.5	"F": 1}
{"v": 1	"t": 405666	"P": 1005.5	"F": 1}
{"v": 1	"t": 405687	"P": 1005.5	"F": 1}
{"v": 1	"t": 405707	"P": 1003.5	"F": 1}
{"v": 1	"t": 405727	"P": 1004.25	"F": 1}
{"v": 1	"t": 405748	"P": 1006.0	"F": 1}
{"v": 1	"t": 405768	"P": 1003.0	"F": 1}
{"v": 1	"t": 405788	"P": 1001.5	"F": 1}
{"v": 1	"t": 405809	"P": 1007.0	"F": 1}
{"v": 1	"t": 405829	"P": 1005.25	"F": 1}
{"v": 1	"t": 405850	"P": 1002.75	"F": 1}
{"v": 1	"t": 405870	"P": 1005.25	"F": 1}
{"v": 1	"t": 405890	"P": 1005.5	"F": 1}
{"v": 1	"t": 405911	"P": 1001.75	"F": 1}
{"v": 1	"t": 405931	"P": 1004.0	"F": 1}
{"v": 1	"t": 405951	"P": 1006.75	"F": 1}
{"v": 1	"t": 405972	"P": 1003.0	"F": 1}
{"v": 1	"t": 405992	"P": 1001.5	"F": 1}
{"v": 1	"t": 406013	"P": 1006.5	"F": 2}
{"v": 1	"t": 406033	"P": 1006.75	"F": 1}
{"v": 1	"t": 406053	"P": 1002.75	"F": 1}
{"v": 1	"t": 406074	"P": 1002.75	"F": 1}
{"v": 1	"t": 406094	"P": 1005.25	"F": 1}
{"v": 1	"t": 406114	"P": 1006.0	"F": 1}
{"v": 1	"t": 406135	"P": 1003.0	"F": 2}
{"v": 1	"t": 406155	"P": 1007.0	"F": 1}
{"v": 1	"t": 406175	"P": 1004.25	"F": 1}
{"v": 1	"t": 406196	"P": 1002.25	"F": 2}
{"v": 1	"t": 406216	"P": 1006.0	"F": 1}
{"v": 1	"t": 406237	"P": 1006.75	"F": 1}
{"v": 1	"t": 406257	"P": 1002.5	"F": 2}
{"v": 1	"t": 406277	"P": 1002.0	"F": 1}
{"v": 1	"t": 406298	"P": 1006.5	"F": 1}
{"v": 1	"t": 406318	"P": 1004.5	"F": 1}
{"v": 1	"t": 406339	"P": 1002.5	"F": 1}
{"v": 1	"t": 406359	"P": 1007.25	"F": 1}
{"v": 1	"t": 406379	"P": 1004.0	"F": 1}
{"v": 1	"t": 406400	"P": 1002.0	"F": 1}
{"v": 1	"t": 406420	"P": 1006.25	"F": 1}
{"v": 1	"t": 406441	"P": 1004.75	"F": 2}
{"v": 1	"t": 406461	"P": 1002.5	"F": 1}
{"v": 1	"t": 406481	"P": 1007.5	"F": 1}
{"v": 1	"t": 406502	"P": 1004.25	"F": 2}
{"v": 1	"t": 406522	"P": 1002.0	"F": 1	"C": 46.94	"D": 3270	"sn": 54091929832280	"file": "/data/device_log/data0000.out"}
{"v": 1	"t": 406543	"P": 1008.25	"F": 1}
{"v": 1	"t": 406563	"P": 1004.5	"F": 2}
{"v": 1	"t": 406583	"P": 1002.5	"F": 2}
{"v": 1	"t": 406604	"P": 1008.25	"F": 2}
{"v": 1	"t": 406624	"P": 1004.0	"F": 1}
{"v": 1	"t": 406645	"P": 1001.75	"F": 1}
{"v": 1	"t": 406665	"P": 1007.0	"F": 2}
{"v": 1	"t": 406685	"P": 1005.5	"F": 1}
{"v": 1	"t": 406706	"P": 1001.25	"F": 1}
{"v": 1	"t": 406726	"P": 1003.5	"F": 2}
{"v": 1	"t": 406747	"P": 1009.0	"F": 1}
{"v": 1	"t": 406767	"P": 1004.0	"F": 1}
{"v": 1	"t": 406787	"P": 1001.75	"F": 1}
{"v": 1	"t": 406808	"P": 1006.75	"F": 2}
{"v": 1	"t": 406828	"P": 1006.5	"F": 2}
{"v": 1	"t": 406848	"P": 1001.75	"F": 1}
{"v": 1	"t": 406869	"P": 1006.0	"F": 2}
{"v": 1	"t": 406889	"P": 1006.75	"F": 1}
{"v": 1	"t": 406909	"P": 1003.75	"F": 1}
{"v": 1	"t": 406930	"P": 1004.25	"F": 2}
{"v": 1	"t": 406950	"P": 1006.5	"F": 1}
{"v": 1	"t": 406971	"P": 1005.75	"F": 1}
{"v": 1	"t": 406991	"P": 1000.0	"F": 1}
{"v": 1	"t": 407011	"P": 1008.75	"F": 2}
{"v": 1	"t": 407032	"P": 1005.0	"F": 1}
{"v": 1	"t": 407052	"P": 1003.5	"F": 2}
{"v": 1	"t": 407072	"P": 1005.75	"F": 1}
{"v": 1	"t": 407093	"P": 1007.0	"F": 2}
{"v": 1	"t": 407113	"P": 1004.25	"F": 2}
{"v": 1	"t": 407134	"P": 1001.0	"F": 2}
{"v": 1	"t": 407154	"P": 1008.25	"F": 2}
{"v": 1	"t": 407174	"P": 1003.5	"F": 1}
{"v": 1	"t": 407195	"P": 1003.25	"F": 2}
{"v": 1	"t": 407215	"P": 1006.5	"F": 2}
{"v": 1	"t": 407235	"P": 1004.75	"F": 1}
{"v": 1	"t": 407256	"P": 1002.25	"F": 1}
{"v": 1	"t": 407276	"P": 1006.0	"F": 1}
{"v": 1	"t": 407297	"P": 1008.75	"F": 1}
{"v": 1	"t": 407317	"P": 1002.0	"F": 2}
{"v": 1	"t": 407337	"P": 1003.5	"F": 2}
{"v": 1	"t": 407358	"P": 1006.0	"F": 1}
{"v": 1	"t": 407378	"P": 1003.25	"F": 2}
{"v": 1	"t": 407398	"P": 1002.0	"F": 2}
{"v": 1	"t": 407419	"P": 1007.75	"F": 1}
{"v": 1	"t": 407439	"P": 1004.5	"F": 2}
{"v": 1	"t": 407460	"P": 1003.0	"F": 2}
{"v": 1	"t": 407480	"P": 1006.0	"F": 1}
{"v": 1	"t": 407500	"P": 1005.75	"F": 2}
{"v": 1	"t": 407521	"P": 1002.75	"F": 1}
{"v": 1	"t": 407541	"P": 1004.25	"F": 2	"C": 46.925	"D": 3270	"sn": 54091929832280	"file": "/data/device_log/data0000.out"}
{"v": 1	"t": 407561	"P": 1007.25	"F": 2}
{"v": 1	"t": 407582	"P": 1005.25	"F": 2}
{"v": 1	"t": 407602	"P": 999.5	"F": 2}
{"v": 1	"t": 407623	"P": 1007.5	"F": 1}
{"v": 1	"t": 407643	"P": 1003.75	"F": 2}
{"v": 1	"t": 407663	"P": 1001.25	"F": 1}
{"v": 1	"t": 407684	"P": 1002.0	"F": 1}
{"v": 1	"t": 407704	"P": 1005.25	"F": 1}
{"v": 1	"t": 407724	"P": 1004.25	"F": 2}
{"v": 1	"t": 407745	"P": 1002.0	"F": 1}
{"v": 1	"t": 407765	"P": 1007.5	"F": 1}
{"v": 1	"t": 407785	"P": 1005.0	"F": 1}
{"v": 1	"t": 407806	"P": 1001.5	"F": 1}
{"v": 1	"t": 407826	"P": 1007.25	"F": 2}
{"v": 1	"t": 407847	"P": 1005.25	"F": 2}
{"v": 1	"t": 407867	"P": 1001.75	"F": 1}
{"v": 1	"t": 407887	"P": 1002.25	"F": 1}
{"v": 1	"t": 407909	"P": 1003.25	"F": 1}
{"v": 1	"t": 407929	"P": 1007.25	"F": 2}
{"v": 1	"t": 407950	"P": 1002.0	"F": 1}
{"v": 1	"t": 407970	"P": 1003.75	"F": 1}
{"v": 1	"t": 407990	"P": 1008.0	"F": 1}
{"v": 1	"t": 408011	"P": 1002.25	"F": 1}
{"v": 1	"t": 408031	"P": 1004.75	"F": 1}
{"v": 1	"t": 408052	"P": 1004.25	"F": 1}
{"v": 1	"t": 408073	"P": 1007.0	"F": 2}
{"v": 1	"t": 408095	"P": 1007.5	"F": 2}
{"v": 1	"t": 408116	"P": 1004.25	"F": 1}
{"v": 1	"t": 408136	"P": 1001.75	"F": 2}
{"v": 1	"t": 408156	"P": 1005.0	"F": 2}
{"v": 1	"t": 408177	"P": 1004.5	"F": 2}
{"v": 1	"t": 408197	"P": 1003.25	"F": 2}
{"v": 1	"t": 408218	"P": 1007.0	"F": 1}
{"v": 1	"t": 408238	"P": 1003.75	"F": 1}
{"v": 1	"t": 408259	"P": 1002.25	"F": 1}
{"v": 1	"t": 408279	"P": 1007.0	"F": 1}
{"v": 1	"t": 408299	"P": 1006.0	"F": 2}
{"v": 1	"t": 408320	"P": 1001.0	"F": 1}
{"v": 1	"t": 408340	"P": 1006.25	"F": 2}
{"v": 1	"t": 408360	"P": 1005.75	"F": 1}
{"v": 1	"t": 408381	"P": 1003.75	"F": 1}
{"v": 1	"t": 408401	"P": 1003.0	"F": 1}
{"v": 1	"t": 408421	"P": 1007.5	"F": 1}
{"v": 1	"t": 408442	"P": 1005.0	"F": 2}
{"v": 1	"t": 408462	"P": 1001.75	"F": 2}
{"v": 1	"t": 408483	"P": 1006.25	"F": 2}
{"v": 1	"t": 408503	"P": 1005.5	"F": 2}
{"v": 1	"t": 408523	"P": 1001.0	"F": 1}
{"v": 1	"t": 408544	"P": 1004.75	"F": 1}
{"v": 1	"t": 408564	"P": 1007.5	"F": 1	"C": 46.935	"D": 3270	"sn": 54091929832280	"file": "/data/device_log/data0000.out"}
{"v": 1	"t": 408584	"P": 1003.5	"F": 1}
{"v": 1	"t": 408605	"P": 1004.5	"F": 1}
{"v": 1	"t": 408625	"P": 1007.0	"F": 1}
{"v": 1	"t": 408646	"P": 1002.5	"F": 2}
{"v": 1	"t": 408666	"P": 1001.75	"F": 1}
{"v": 1	"t": 408686	"P": 1009.0	"F": 1}
{"v": 1	"t": 408707	"P": 1005.5	"F": 2}
{"v": 1	"t": 408727	"P": 1002.25	"F": 1}
{"v": 1	"t": 408748	"P": 1005.5	"F": 1}
{"v": 1	"t": 408768	"P": 1004.5	"F": 2}
{"v": 1	"t": 408788	"P": 1004.75	"F": 1}
{"v": 1	"t": 408809	"P": 1005.25	"F": 1}
{"v": 1	"t": 408829	"P": 1007.75	"F": 2}
{"v": 1	"t": 408849	"P": 1002.75	"F": 1}
{"v": 1	"t": 408870	"P": 1003.0	"F": 1}
{"v": 1	"t": 408890	"P": 1008.0	"F": 1}
{"v": 1	"t": 408910	"P": 1004.0	"F": 1}
{"v": 1	"t": 408931	"P": 1001.5	"F": 2}
{"v": 1	"t": 408951	"P": 1006.5	"F": 1}
{"v": 1	"t": 408972	"P": 1005.5	"F": 2}
{"v": 1	"t": 408992	"P": 1003.25	"F": 1}
{"v": 1	"t": 409012	"P": 1003.5	"F": 2}
{"v": 1	"t": 409033	"P": 1006.25	"F": 2}
{"v": 1	"t": 409053	"P": 1003.0	"F": 1}
{"v": 1	"t": 409073	"P": 1002.25	"F": 2}
{"v": 1	"t": 409094	"P": 1007.5	"F": 1}
{"v": 1	"t": 409114	"P": 1005.75	"F": 1}
{"v": 1	"t": 409135	"P": 1000.75	"F": 1}
{"v": 1	"t": 409155	"P": 1004.0	"F": 1}
{"v": 1	"t": 409175	"P": 1006.5	"F": 1}
{"v": 1	"t": 409196	"P": 1004.0	"F": 1}
{"v": 1	"t": 409216	"P": 1002.75	"F": 1}
{"v": 1	"t": 409236	"P": 1008.5	"F": 1}
{"v": 1	"t": 409257	"P": 1005.25	"F": 1}
{"v": 1	"t": 409277	"P": 1000.75	"F": 1}
{"v": 1	"t": 409298	"P": 1007.5	"F": 1}
{"v": 1	"t": 409318	"P": 1005.0	"F": 2}
{"v": 1	"t": 409338	"P": 1001.75	"F": 1}
{"v": 1	"t": 409359	"P": 1007.5	"F": 1}
{"v": 1	"t": 409379	"P": 1005.0	"F": 1}
{"v": 1	"t": 409399	"P": 1001.5	"F": 1}
{"v": 1	"t": 409420	"P": 1003.75	"F": 2}
{"v": 1	"t": 409440	"P": 1008.5	"F": 1}
{"v": 1	"t": 409461	"P": 1004.25	"F": 1}
{"v": 1	"t": 409481	"P": 1005.25	"F": 1}
{"v": 1	"t": 409501	"P": 1009.0	"F": 2}
{"v": 1	"t": 409522	"P": 1006.0	"F": 2}
{"v": 1	"t": 409542	"P": 1003.25	"F": 2}
{"v": 1	"t": 409562	"P": 1004.75	"F": 1}
{"v": 1	"t": 409583	"P": 1006.0	"F": 2	"C": 46.95	"D": 3270	"sn": 54091929832280	"file": "/data/device_log/data0000.out"}
{"v": 1	"t": 409603	"P": 1001.5	"F": 2}
{"v": 1	"t": 409624	"P": 1002.5	"F": 2}
{"v": 1	"t": 409644	"P": 1009.5	"F": 2}
{"v": 1	"t": 409664	"P": 1003.75	"F": 2}
{"v": 1	"t": 409685	"P": 1001.75	"F": 2}
{"v": 1	"t": 409705	"P": 1006.75	"F": 2}
{"v": 1	"t": 409725	"P": 1006.0	"F": 2}
{"v": 1	"t": 409746	"P": 1002.25	"F": 2}
{"v": 1	"t": 409766	"P": 1003.25	"F": 2}
{"v": 1	"t": 409786	"P": 1007.0	"F": 2}
{"v": 1	"t": 409807	"P": 1003.5	"F": 1}
{"v": 1	"t": 409827	"P": 1001.5	"F": 2}
{"v": 1	"t": 409848	"P": 1006.0	"F": 2}
{"v": 1	"t": 409868	"P": 1004.75	"F": 2}
{"v": 1	"t": 409888	"P": 1002.25	"F": 2}
{"v": 1	"t": 409909	"P": 1004.75	"F": 2}
{"v": 1	"t": 409929	"P": 1004.5	"F": 2}
{"v": 1	"t": 409950	"P": 1003.5	"F": 2}
{"v": 1	"t": 409970	"P": 1005.5	"F": 1}
{"v": 1	"t": 409990	"P": 1007.5	"F": 2}
{"v": 1	"t": 410011	"P": 1002.0	"F": 1}
{"v": 1	"t": 410031	"P": 1005.25	"F": 2}
{"v": 1	"t": 410052	"P": 1007.25	"F": 2}
{"v": 1	"t": 410072	"P": 1002.5	"F": 2}
{"v": 1	"t": 410093	"P": 1008.0	"F": 1}
{"v": 1	"t": 410113	"P": 1005.25	"F": 2}
{"v": 1	"t": 410133	"P": 1003.25	"F": 1}
{"v": 1	"t": 410154	"P": 1004.75	"F": 2}
{"v": 1	"t": 410174	"P": 1004.25	"F": 2}
{"v": 1	"t": 410195	"P": 1003.0	"F": 2}
{"v": 1	"t": 410215	"P": 1002.25	"F": 2}
{"v": 1	"t": 410235	"P": 1007.5	"F": 2}
{"v": 1	"t": 410256	"P": 1003.5	"F": 2}
{"v": 1	"t": 410276	"P": 1001.5	"F": 1}
{"v": 1	"t": 410296	"P": 1006.5	"F": 1}
{"v": 1	"t": 410317	"P": 1007.5	"F": 1}
{"v": 1	"t": 410337	"P": 1000.75	"F": 1}
{"v": 1	"t": 410357	"P": 1004.75	"F": 1}
{"v": 1	"t": 410378	"P": 1005.25	"F": 1}
{"v": 1	"t": 410398	"P": 1004.0	"F": 1}
{"v": 1	"t": 410419	"P": 1003.25	"F": 1}
{"v": 1	"t": 410439	"P": 1008.25	"F": 1}
{"v": 1	"t": 410459	"P": 1006.0	"F": 2}
{"v": 1	"t": 410480	"P": 1002.25	"F": 1}
{"v": 1	"t": 410500	"P": 1006.25	"F": 1}
{"v": 1	"t": 410520	"P": 1005.75	"F": 1}
{"v": 1	"t": 410541	"P": 1003.0	"F": 1}
{"v": 1	"t": 410561	"P": 1003.25	"F": 1}
{"v": 1	"t": 410581	"P": 1008.75	"F": 2}
{"v": 1	"t": 410602	"P": 1004.25	"F": 2	"C": 46.915	"D": 3270	"sn": 54091929832280	"file": "/data/device_log/data0000.out"}
{"v": 1	"t": 410622	"P": 1000.5	"F": 1}
{"v": 1	"t": 410643	"P": 1006.0	"F": 2}
{"v": 1	"t": 410663	"P": 1005.5	"F": 1}
{"v": 1	"t": 410683	"P": 1001.25	"F": 2}
{"v": 1	"t": 410704	"P": 1005.75	"F": 1}
{"v": 1	"t": 410724	"P": 1004.75	"F": 1}
{"v": 1	"t": 410745	"P": 1001.5	"F": 1}
{"v": 1	"t": 410765	"P": 1006.25	"F": 1}
{"v": 1	"t": 410785	"P": 1007.25	"F": 1}
{"v": 1	"t": 410806	"P": 1003.5	"F": 1}
{"v": 1	"t": 410826	"P": 1000.25	"F": 1}
{"v": 1	"t": 410846	"P": 1005.0	"F": 1}
{"v": 1	"t": 410867	"P": 1007.25	"F": 1}
{"v": 1	"t": 410887	"P": 1003.5	"F": 2}
{"v": 1	"t": 410907	"P": 1000.25	"F": 1}
{"v": 1	"t": 410927	"P": 1005.75	"F": 1}
{"v": 1	"t": 410948	"P": 1007.0	"F": 1}
{"v": 1	"t": 410968	"P": 1004.25	"F": 1}
{"v": 1	"t": 410988	"P": 1000.5	"F": 1}
{"v": 1	"t": 411009	"P": 1003.75	"F": 1}
{"v": 1	"t": 411029	"P": 1006.25	"F": 1}
{"v": 1	"t": 411049	"P": 1005.5	"F": 1}
{"v": 1	"t": 411069	"P": 1002.25	"F": 1}
{"v": 1	"t": 411090	"P": 1003.25	"F": 1}
{"v": 1	"t": 411110	"P": 1008.5	"F": 1}
{"v": 1	"t": 411130	"P": 1003.75	"F": 1}
{"v": 1	"t": 411151	"P": 1001.75	"F": 2}
{"v": 1	"t": 411171	"P": 1003.0	"F": 1}
{"v": 1	"t": 411191	"P": 1007.0	"F": 1}
{"v": 1	"t": 411212	"P": 1004.5	"F": 1}
{"v": 1	"t": 411232	"P": 1001.25	"F": 1}
{"v": 1	"t": 411253	"P": 1008.5	"F": 1}
{"v": 1	"t": 411273	"P": 1004.5	"F": 1}
{"v": 1	"t": 411293	"P": 1002.75	"F": 1}
{"v": 1	"t": 411314	"P": 1006.5	"F": 1}
{"v": 1	"t": 411334	"P": 1006.5	"F": 1}
{"v": 1	"t": 411354	"P": 1003.75	"F": 1}
{"v": 1	"t": 411375	"P": 1001.5	"F": 1}
{"v": 1	"t": 411395	"P": 1004.5	"F": 1}
{"v": 1	"t": 411415	"P": 1006.25	"F": 1}
{"v": 1	"t": 411436	"P": 1004.0	"F": 1}
{"v": 1	"t": 411456	"P": 1000.25	"F": 1}
{"v": 1	"t": 411476	"P": 1003.75	"F": 1}
{"v": 1	"t": 411496	"P": 1008.0	"F": 1}
{"v": 1	"t": 411517	"P": 1006.25	"F": 1}
{"v": 1	"t": 411537	"P": 1002.5	"F": 1}
{"v": 1	"t": 411557	"P": 1002.5	"F": 1}
{"v": 1	"t": 411578	"P": 1006.25	"F": 1}
{"v": 1	"t": 411598	"P": 1005.75	"F": 1}
{"v": 1	"t": 411618	"P": 1002.5	"F": 1	"C": 46.98	"D": 3269	"sn": 54091929832280	"file": "/data/device_log/data0000.out"}
{"v": 1	"t": 411638	"P": 1002.0	"F": 1}
{"v": 1	"t": 411659	"P": 1005.75	"F": 1}
{"v": 1	"t": 411679	"P": 1004.75	"F": 1}
{"v": 1	"t": 411699	"P": 1001.0	"F": 1}
{"v": 1	"t": 411720	"P": 1001.5	"F": 1}
{"v": 1	"t": 411740	"P": 1006.0	"F": 2}
{"v": 1	"t": 411760	"P": 1005.25	"F": 2}
{"v": 1	"t": 411781	"P": 1002.25	"F": 2}
{"v": 1	"t": 411801	"P": 1004.25	"F": 1}
{"v": 1	"t": 411822	"P": 1006.25	"F": 2}
{"v": 1	"t": 411842	"P": 1001.75	"F": 2}
{"v": 1	"t": 411862	"P": 1003.75	"F": 1}
{"v": 1	"t": 411883	"P": 1008.25	"F": 2}
{"v": 1	"t": 411903	"P": 1004.75	"F": 1}
{"v": 1	"t": 411923	"P": 1001.5	"F": 2}
{"v": 1	"t": 411944	"P": 1003.5	"F": 2}
{"v": 1	"t": 411964	"P": 1010.5	"F": 2}
{"v": 1	"t": 411984	"P": 1005.5	"F": 2}
{"v": 1	"t": 412004	"P": 1003.75	"F": 1}
{"v": 1	"t": 412025	"P": 1001.25	"F": 1}
{"v": 1	"t": 412045	"P": 1007.0	"F": 1}
{"v": 1	"t": 412065	"P": 1008.0	"F": 2}
{"v": 1	"t": 412086	"P": 1002.25	"F": 2}
{"v": 1	"t": 412106	"P": 1004.25	"F": 2}
{"v": 1	"t": 412126	"P": 1006.0	"F": 2}
{"v": 1	"t": 412147	"P": 1006.5	"F": 2}
{"v": 1	"t": 412167	"P": 1002.5	"F": 2}
{"v": 1	"t": 412187	"P": 1002.75	"F": 2}
{"v": 1	"t": 412207	"P": 1006.0	"F": 1}
{"v": 1	"t": 412228	"P": 1006.25	"F": 2}
{"v": 1	"t": 412248	"P": 1004.5	"F": 2}
{"v": 1	"t": 412268	"P": 1000.5	"F": 2}
{"v": 1	"t": 412289	"P": 1003.0	"F": 1}
{"v": 1	"t": 412309	"P": 1007.25	"F": 1}
{"v": 1	"t": 412329	"P": 1003.75	"F": 2}
{"v": 1	"t": 412350	"P": 1000.5	"F": 1}
{"v": 1	"t": 412370	"P": 1005.75	"F": 1}
{"v": 1	"t": 412391	"P": 1003.75	"F": 1}
{"v": 1	"t": 412411	"P": 1001.5	"F": 1}
{"v": 1	"t": 412431	"P": 1006.75	"F": 1}
{"v": 1	"t": 412452	"P": 1005.5	"F": 1}
{"v": 1	"t": 412472	"P": 1003.75	"F": 1}
{"v": 1	"t": 412492	"P": 1001.5	"F": 2}
{"v": 1	"t": 412512	"P": 1006.25	"F": 2}
{"v": 1	"t": 412533	"P": 1006.0	"F": 2}
{"v": 1	"t": 412553	"P": 1005.25	"F": 2}
{"v": 1	"t": 412573	"P": 1002.25	"F": 2}
{"v": 1	"t": 412594	"P": 1006.0	"F": 2}
{"v": 1	"t": 412614	"P": 1005.75	"F": 2}
{"v": 1	"t": 412634	"P": 1003.5	"F": 2	"C": 46.9	"D": 3269	"sn": 54091929832280	"file": "/data/device_log/data0000.out"}
{"v": 1	"t": 412655	"P": 1001.25	"F": 2}
{"v": 1	"t": 412675	"P": 1005.25	"F": 2}
{"v": 1	"t": 412695	"P": 1006.75	"F": 2}
{"v": 1	"t": 412715	"P": 1004.75	"F": 2}
{"v": 1	"t": 412736	"P": 1002.0	"F": 2}
{"v": 1	"t": 412756	"P": 1002.0	"F": 2}
{"v": 1	"t": 412776	"P": 1008.75	"F": 2}
{"v": 1	"t": 412797	"P": 1005.0	"F": 2}
{"v": 1	"t": 412817	"P": 1001.75	"F": 1}
{"v": 1	"t": 412837	"P": 1002.0	"F": 1}
{"v": 1	"t": 412858	"P": 1007.25	"F": 2}
{"v": 1	"t": 412878	"P": 1006.5	"F": 1}
{"v": 1	"t": 412898	"P": 1003.5	"F": 2}
{"v": 1	"t": 412919	"P": 1003.5	"F": 1}
{"v": 1	"t": 412939	"P": 1007.0	"F": 2}
{"v": 1	"t": 412959	"P": 1002.0	"F": 2}
{"v": 1	"t": 412980	"P": 1001.0	"F": 2}
{"v": 1	"t": 413000	"P": 1008.25	"F": 2}
{"v": 1	"t": 413020	"P": 1004.25	"F": 2}
{"v": 1	"t": 413041	"P": 1000.75	"F": 2}
{"v": 1	"t": 413061	"P": 1005.5	"F": 1}
{"v": 1	"t": 413081	"P": 1008.25	"F": 1}
{"v": 1	"t": 413102	"P": 1005.5	"F": 1}
{"v": 1	"t": 413122	"P": 1001.75	"F": 2}
{"v": 1	"t": 413142	"P": 1002.0	"F": 2}
{"v": 1	"t": 413163	"P": 1008.5	"F": 2}
{"v": 1	"t": 413183	"P": 1004.0	"F": 2}
{"v": 1	"t": 413203	"P": 1003.0	"F": 1}
{"v": 1	"t": 413223	"P": 1002.5	"F": 2}
{"v": 1	"t": 413244	"P": 1007.0	"F": 2}
{"v": 1	"t": 413264	"P": 1005.75	"F": 1}
{"v": 1	"t": 413284	"P": 1000.5	"F": 1}
{"v": 1	"t": 413305	"P": 1001.75	"F": 2}
{"v": 1	"t": 413325	"P": 1007.0	"F": 1}
{"v": 1	"t": 413345	"P": 1007.25	"F": 1}
{"v": 1	"t": 413366	"P": 1002.75	"F": 2}
{"v": 1	"t": 413386	"P": 1000.5	"F": 1}
{"v": 1	"t": 413406	"P": 1005.25	"F": 1}
{"v": 1	"t": 413426	"P": 1007.5	"F": 1}
{"v": 1	"t": 413447	"P": 1004.25	"F": 2}
{"v": 1	"t": 413467	"P": 1001.25	"F": 1}
{"v": 1	"t": 413487	"P": 1004.75	"F": 2}
{"v": 1	"t": 413508	"P": 1006.0	"F": 1}
{"v": 1	"t": 413528	"P": 1001.25	"F": 2}
{"v": 1	"t": 413549	"P": 1006.75	"F": 1}
{"v": 1	"t": 413569	"P": 1005.25	"F": 1}
{"v": 1	"t": 413590	"P": 1004.25	"F": 1}
{"v": 1	"t": 413610	"P": 1006.5	"F": 1}
{"v": 1	"t": 413631	"P": 1001.5	"F": 1}
{"v": 1	"t": 413651	"P": 1005.25	"F": 1	"C": 46.925	"D": 3269	"sn": 54091929832280	"file": "/data/device_log/data0000.out"}
{"v": 1	"t": 413672	"P": 1004.25	"F": 1}
{"v": 1	"t": 413692	"P": 1001.5	"F": 1}
{"v": 1	"t": 413712	"P": 1006.0	"F": 1}
{"v": 1	"t": 413733	"P": 1006.25	"F": 2}
{"v": 1	"t": 413753	"P": 1005.0	"F": 1}
{"v": 1	"t": 413773	"P": 1003.25	"F": 2}
{"v": 1	"t": 413793	"P": 1002.75	"F": 1}
{"v": 1	"t": 413814	"P": 1008.75	"F": 1}
{"v": 1	"t": 413834	"P": 1004.75	"F": 1}
{"v": 1	"t": 413854	"P": 1003.75	"F": 1}
{"v": 1	"t": 413875	"P": 1002.0	"F": 2}
{"v": 1	"t": 413895	"P": 1007.0	"F": 1}
{"v": 1	"t": 413915	"P": 1005.75	"F": 2}
{"v": 1	"t": 413936	"P": 1001.75	"F": 1}
{"v": 1	"t": 413956	"P": 1002.25	"F": 1}
{"v": 1	"t": 413976	"P": 1006.75	"F": 1}
{"v": 1	"t": 413997	"P": 1006.0	"F": 1}
{"v": 1	"t": 414017	"P": 1004.0	"F": 2}
{"v": 1	"t": 414037	"P": 1002.0	"F": 2}
{"v": 1	"t": 414057	"P": 1006.25	"F": 2}
{"v": 1	"t": 414078	"P": 1007.75	"F": 2}
{"v": 1	"t": 414098	"P": 1005.0	"F": 1}
{"v": 1	"t": 414118	"P": 1000.75	"F": 1}
{"v": 1	"t": 414139	"P": 1004.25	"F": 2}
{"v": 1	"t": 414159	"P": 1008.5	"F": 1}
{"v": 1	"t": 414179	"P": 1003.25	"F": 2}
{"v": 1	"t": 414200	"P": 1000.25	"F": 1}
{"v": 1	"t": 414220	"P": 1008.0	"F": 2}
{"v": 1	"t": 414240	"P": 1005.75	"F": 1}
{"v": 1	"t": 414261	"P": 1002.25	"F": 1}
{"v": 1	"t": 414281	"P": 1002.5	"F": 1}
{"v": 1	"t": 414301	"P": 1006.0	"F": 1}
{"v": 1	"t": 414322	"P": 1006.75	"F": 2}
{"v": 1	"t": 414342	"P": 1003.25	"F": 2}
{"v": 1	"t": 414362	"P": 1002.25	"F": 2}
{"v": 1	"t": 414382	"P": 1006.25	"F": 2}
{"v": 1	"t": 414403	"P": 1005.5	"F": 1}
{"v": 1	"t": 414423	"P": 1003.25	"F": 2}
{"v": 1	"t": 414443	"P": 1000.75	"F": 2}
{"v": 1	"t": 414464	"P": 1004.75	"F": 2}
{"v": 1	"t": 414484	"P": 1007.5	"F": 2}
{"v": 1	"t": 414504	"P": 1003.75	"F": 2}
{"v": 1	"t": 414525	"P": 1000.5	"F": 1}
{"v": 1	"t": 414545	"P": 1003.25	"F": 1}
{"v": 1	"t": 414565	"P": 1007.25	"F": 1}
{"v": 1	"t": 414585	"P": 1004.75	"F": 2}
{"v": 1	"t": 414606	"P": 1001.25	"F": 2}
{"v": 1	"t": 414626	"P": 1001.75	"F": 1}
{"v": 1	"t": 414646	"P": 1008.25	"F": 1}
{"v": 1	"t": 414667	"P": 1004.5	"F": 1	"C": 46.88	"D": 3269	"sn": 54091929832280	"file": "/data/device_log/data0000.out"}
{"v": 1	"t": 414687	"P": 1002.5	"F": 1}
{"v": 1	"t": 414707	"P": 1005.25	"F": 2}
{"v": 1	"t": 414728	"P": 1005.0	"F": 2}
{"v": 1	"t": 414748	"P": 1001.75	"F": 2}
{"v": 1	"t": 414769	"P": 1004.0	"F": 1}
{"v": 1	"t": 414789	"P": 1007.75	"F": 1}
{"v": 1	"t": 414809	"P": 1005.25	"F": 1}
{"v": 1	"t": 414829	"P": 1002.5	"F": 1}
{"v": 1	"t": 414850	"P": 1001.75	"F": 2}
{"v": 1	"t": 414870	"P": 1006.0	"F": 1}
{"v": 1	"t": 414890	"P": 1005.75	"F": 2}
{"v": 1	"t": 414911	"P": 1002.5	"F": 1}
{"v": 1	"t": 414931	"P": 1001.25	"F": 2}
{"v": 1	"t": 414951	"P": 1004.5	"F": 1}
{"v": 1	"t": 414971	"P": 1007.0	"F": 1}
{"v": 1	"t": 414992	"P": 1002.5	"F": 1}
{"v": 1	"t": 415012	"P": 999.5	"F": 1}
{"v": 1	"t": 415032	"P": 1005.0	"F": 2}
{"v": 1	"t": 415053	"P": 1008.5	"F": 2}
{"v": 1	"t": 415073	"P": 1004.5	"F": 1}
{"v": 1	"t": 415093	"P": 1002.75	"F": 1}
{"v": 1	"t": 415114	"P": 1005.0	"F": 2}
{"v": 1	"t": 415134	"P": 1009.0	"F": 1}
{"v": 1	"t": 415154	"P": 1004.25	"F": 2}
{"v": 1	"t": 415174	"P": 1000.25	"F": 2}
{"v": 1	"t": 415195	"P": 1003.75	"F": 2}
{"v": 1	"t": 415215	"P": 1005.75	"F": 1}
{"v": 1	"t": 415235	"P": 1007.25	"F": 1}
{"v": 1	"t": 415256	"P": 1001.5	"F": 1}
{"v": 1	"t": 415276	"P": 1007.25	"F": 2}
{"v": 1	"t": 415297	"P": 1002.5	"F": 1}
{"v": 1	"t": 415317	"P": 1000.0	"F": 1}
{"v": 1	"t": 415338	"P": 1008.0	"F": 2}
{"v": 1	"t": 415358	"P": 1006.5	"F": 2}
{"v": 1	"t": 415378	"P": 1003.75	"F": 1}
{"v": 1	"t": 415398	"P": 1001.75	"F": 1}
{"v": 1	"t": 415419	"P": 1004.75	"F": 2}
{"v": 1	"t": 415439	"P": 1007.75	"F": 2}
{"v": 1	"t": 415459	"P": 1005.25	"F": 1}
{"v": 1	"t": 415480	"P": 1001.25	"F": 2}
{"v": 1	"t": 415500	"P": 1003.25	"F": 2}
{"v": 1	"t": 415520	"P": 1008.5	"F": 1}
{"v": 1	"t": 415540	"P": 1004.5	"F": 2}
{"v": 1	"t": 415561	"P": 1001.75	"F": 1}
{"v": 1	"t": 415581	"P": 1002.25	"F": 1}
{"v": 1	"t": 415601	"P": 1008.0	"F": 1}
{"v": 1	"t": 415622	"P": 1004.25	"F": 1}
{"v": 1	"t": 415642	"P": 1001.5	"F": 2}
{"v": 1	"t": 415662	"P": 1000.25	"F": 1}
{"v": 1	"t": 415683	"P": 1006.5	"F": 1	"C": 46.935	"D": 3268	"sn": 54091929832280	"file": "/data/device_log/data0000.out"}
{"v": 1	"t": 415703	"P": 1005.75	"F": 2}
{"v": 1	"t": 415723	"P": 1002.5	"F": 2}
{"v": 1	"t": 415743	"P": 1001.0	"F": 2}
{"v": 1	"t": 415764	"P": 1006.75	"F": 2}
{"v": 1	"t": 415784	"P": 1006.5	"F": 2}
{"v": 1	"t": 415804	"P": 1004.5	"F": 2}
{"v": 1	"t": 415825	"P": 1003.0	"F": 1}
{"v": 1	"t": 415845	"P": 1007.25	"F": 2}
{"v": 1	"t": 415866	"P": 1003.0	"F": 1}
{"v": 1	"t": 415886	"P": 1004.75	"F": 2}
{"v": 1	"t": 415906	"P": 1006.0	"F": 2}
{"v": 1	"t": 415927	"P": 1003.25	"F": 2}
{"v": 1	"t": 415947	"P": 1000.5	"F": 1}
{"v": 1	"t": 415967	"P": 1006.5	"F": 2}
{"v": 1	"t": 415988	"P": 1009.5	"F": 1}
{"v": 1	"t": 416008	"P": 1003.5	"F": 1}
{"v": 1	"t": 416028	"P": 1000.75	"F": 1}
{"v": 1	"t": 416049	"P": 1001.5	"F": 1}
{"v": 1	"t": 416069	"P": 1008.5	"F": 1}
{"v": 1	"t": 416089	"P": 1006.0	"F": 1}
{"v": 1	"t": 416109	"P": 1001.5	"F": 1}
{"v": 1	"t": 416130	"P": 1001.75	"F": 2}
{"v": 1	"t": 416150	"P": 1007.75	"F": 1}
{"v": 1	"t": 416170	"P": 1005.75	"F": 1}
{"v": 1	"t": 416191	"P": 1003.0	"F": 1}
{"v": 1	"t": 416211	"P": 1003.0	"F": 2}
{"v": 1	"t": 416231	"P": 1008.25	"F": 2}
{"v": 1	"t": 416252	"P": 1004.0	"F": 2}
{"v": 1	"t": 416272	"P": 1002.75	"F": 1}
{"v": 1	"t": 416292	"P": 1003.0	"F": 2}
{"v": 1	"t": 416313	"P": 1007.5	"F": 2}
{"v": 1	"t": 416333	"P": 1005.0	"F": 1}
{"v": 1	"t": 416353	"P": 1002.25	"F": 2}
{"v": 1	"t": 416373	"P": 1000.0	"F": 1}
{"v": 1	"t": 416394	"P": 1006.5	"F": 1}
{"v": 1	"t": 416414	"P": 1004.5	"F": 1}
{"v": 1	"t": 416435	"P": 1001.5	"F": 2}
{"v": 1	"t": 416455	"P": 1006.25	"F": 2}
{"v": 1	"t": 416475	"P": 1005.25	"F": 1}
{"v": 1	"t": 416496	"P": 1002.0	"F": 2}
{"v": 1	"t": 416516	"P": 1004.5	"F": 2}
{"v": 1	"t": 416536	"P": 1007.25	"F": 2}
{"v": 1	"t": 416557	"P": 1005.0	"F": 2}
{"v": 1	"t": 416577	"P": 1002.0	"F": 1}
{"v": 1	"t": 416597	"P": 1002.75	"F": 1}
{"v": 1	"t": 416618	"P": 1008.75	"F": 1}
{"v": 1	"t": 416638	"P": 1005.75	"F": 2}
{"v": 1	"t": 416658	"P": 1003.75	"F": 1}
{"v": 1	"t": 416678	"P": 999.75	"F": 1}
{"v": 1	"t": 416699	"P": 1007.0	"F": 2	"C": 46.91	"D": 3268	"sn": 54091929832280	"file": "/data/device_log/data0000.out"}
{"v": 1	"t": 416719	"P": 1006.5	"F": 1}
{"v": 1	"t": 416739	"P": 1002.0	"F": 1}
{"v": 1	"t": 416760	"P": 999.5	"F": 1}
{"v": 1	"t": 416780	"P": 1006.0	"F": 1}
{"v": 1	"t": 416800	"P": 1006.75	"F": 2}
{"v": 1	"t": 416821	"P": 1002.75	"F": 1}
{"v": 1	"t": 416841	"P": 1001.5	"F": 2}
{"v": 1	"t": 416861	"P": 1005.75	"F": 2}
{"v": 1	"t": 416881	"P": 1007.25	"F": 1}
{"v": 1	"t": 416902	"P": 1002.25	"F": 2}
{"v": 1	"t": 416922	"P": 1002.0	"F": 2}
{"v": 1	"t": 416942	"P": 1003.75	"F": 2}
{"v": 1	"t": 416963	"P": 1006.0	"F": 2}
{"v": 1	"t": 416983	"P": 1002.75	"F": 1}
{"v": 1	"t": 417004	"P": 1006.75	"F": 2}
{"v": 1	"t": 417024	"P": 1007.5	"F": 1}
{"v": 1	"t": 417045	"P": 1003.0	"F": 1}
{"v": 1	"t": 417065	"P": 1007.0	"F": 1}
{"v": 1	"t": 417086	"P": 1005.0	"F": 1}
{"v": 1	"t": 417106	"P": 1002.5	"F": 2}
{"v": 1	"t": 417127	"P": 1006.75	"F": 2}
{"v": 1	"t": 417147	"P": 1003.75	"F": 2}
{"v": 1	"t": 417167	"P": 1000.5	"F": 1}
{"v": 1	"t": 417187	"P": 1005.75	"F": 2}
{"v": 1	"t": 417208	"P": 1008.0	"F": 1}
{"v": 1	"t": 417228	"P": 1003.5	"F": 2}
{"v": 1	"t": 417248	"P": 1001.75	"F": 1}
{"v": 1	"t": 417269	"P": 1004.75	"F": 2}
{"v": 1	"t": 417289	"P": 1007.25	"F": 2}
{"v": 1	"t": 417309	"P": 1004.25	"F": 1}
{"v": 1	"t": 417329	"P": 1002.5	"F": 1}
{"v": 1	"t": 417350	"P": 1003.0	"F": 1}
{"v": 1	"t": 417370	"P": 1006.75	"F": 1}
{"v": 1	"t": 417390	"P": 1004.0	"F": 1}
{"v": 1	"t": 417411	"P": 1004.25	"F": 1}
{"v": 1	"t": 417431	"P": 1004.0	"F": 1}
{"v": 1	"t": 417451	"P": 1008.0	"F": 2}
{"v": 1	"t": 417472	"P": 1005.5	"F": 1}
{"v": 1	"t": 417492	"P": 1001.5	"F": 1}
{"v": 1	"t": 417512	"P": 1003.75	"F": 1}
{"v": 1	"t": 417533	"P": 1005.25	"F": 1}
{"v": 1	"t": 417553	"P": 1005.75	"F": 2}
{"v": 1	"t": 417573	"P": 1003.25	"F": 1}
{"v": 1	"t": 417593	"P": 1000.5	"F": 2}
{"v": 1	"t": 417614	"P": 1006.25	"F": 1}
{"v": 1	"t": 417634	"P": 1006.5	"F": 1}
{"v": 1	"t": 417654	"P": 1003.0	"F": 1}
{"v": 1	"t": 417675	"P": 1004.75	"F": 1}
{"v": 1	"t": 417695	"P": 1004.0	"F": 1}
{"v": 1	"t": 417716	"P": 1002.75	"F": 1	"C": 46.885	"D": 3268	"sn": 54091929832280	"file": "/data/device_log/data0000.out"}
{"v": 1	"t": 417736	"P": 1005.25	"F": 1}
{"v": 1	"t": 417756	"P": 1007.5	"F": 1}
{"v": 1	"t": 417777	"P": 1004.25	"F": 1}
{"v": 1	"t": 417797	"P": 1002.75	"F": 1}
{"v": 1	"t": 417817	"P": 1002.5	"F": 1}
{"v": 1	"t": 417838	"P": 1007.5	"F": 1}
{"v": 1	"t": 417858	"P": 1005.5	"F": 1}
{"v": 1	"t": 417878	"P": 1004.0	"F": 1}
{"v": 1	"t": 417898	"P": 1001.0	"F": 1}
{"v": 1	"t": 417919	"P": 1006.5	"F": 2}
{"v": 1	"t": 417939	"P": 1006.75	"F": 1}
{"v": 1	"t": 417959	"P": 1002.25	"F": 1}
{"v": 1	"t": 417980	"P": 1001.5	"F": 1}
{"v": 1	"t": 418000	"P": 1006.5	"F": 1}
{"v": 1	"t": 418020	"P": 1007.75	"F": 1}
{"v": 1	"t": 418041	"P": 1002.5	"F": 2}
{"v": 1	"t": 418061	"P": 999.5	"F": 2}
{"v": 1	"t": 418081	"P": 1005.0	"F": 1}
{"v": 1	"t": 418101	"P": 1008.0	"F": 2}
{"v": 1	"t": 418122	"P": 1004.75	"F": 2}
{"v": 1	"t": 418142	"P": 1001.75	"F": 1}
{"v": 1	"t": 418162	"P": 1004.5	"F": 1}
{"v": 1	"t": 418183	"P": 1008.5	"F": 1}
{"v": 1	"t": 418203	"P": 1004.25	"F": 2}
{"v": 1	"t": 418223	"P": 1001.5	"F": 2}
{"v": 1	"t": 418244	"P": 1007.0	"F": 1}
{"v": 1	"t": 418264	"P": 1006.75	"F": 2}
{"v": 1	"t": 418285	"P": 1001.25	"F": 1}
{"v": 1	"t": 418305	"P": 1005.5	"F": 2}
{"v": 1	"t": 418325	"P": 1007.5	"F": 1}
{"v": 1	"t": 418346	"P": 1002.5	"F": 2}
{"v": 1	"t": 418366	"P": 1001.5	"F": 2}
{"v": 1	"t": 418386	"P": 1004.25	"F": 2}
{"v": 1	"t": 418406	"P": 1009.25	"F": 1}
{"v": 1	"t": 418427	"P": 1005.0	"F": 1}
{"v": 1	"t": 418447	"P": 1002.75	"F": 1}
{"v": 1	"t": 418467	"P": 1000.75	"F": 2}
{"v": 1	"t": 418488	"P": 1006.75	"F": 1}
{"v": 1	"t": 418508	"P": 1005.0	"F": 1}
{"v": 1	"t": 418528	"P": 1003.75	"F": 1}
{"v": 1	"t": 418548	"P": 1000.5	"F": 2}
{"v": 1	"t": 418569	"P": 1006.5	"F": 1}
{"v": 1	"t": 418589	"P": 1005.75	"F": 1}
{"v": 1	"t": 418609	"P": 1003.75	"F": 1}
{"v": 1	"t": 418630	"P": 1001.0	"F": 1}
{"v": 1	"t": 418650	"P": 1004.75	"F": 1}
{"v": 1	"t": 418670	"P": 1007.25	"F": 2}
{"v": 1	"t": 418691	"P": 1002.25	"F": 1}
{"v": 1	"t": 418711	"P": 999.5	"F": 1}
{"v": 1	"t": 418731	"P": 1005.25	"F": 1	"C": 46.92	"D": 3268	"sn": 54091929832280	"file": "/data/device_log/data0000.out"}
{"v": 1	"t": 418752	"P": 1006.25	"F": 1}
{"v": 1	"t": 418772	"P": 1003.75	"F": 1}
{"v": 1	"t": 418792	"P": 1001.25	"F": 1}
{"v": 1	"t": 418813	"P": 1008.0	"F": 1}
{"v": 1	"t": 418833	"P": 1001.25	"F": 1}
{"v": 1	"t": 418854	"P": 1003.25	"F": 1}
{"v": 1	"t": 418874	"P": 1007.0	"F": 1}
{"v": 1	"t": 418894	"P": 1003.75	"F": 2}
{"v": 1	"t": 418914	"P": 1000.0	"F": 2}
{"v": 1	"t": 418935	"P": 1002.25	"F": 2}
{"v": 1	"t": 418955	"P": 1005.75	"F": 1}
{"v": 1	"t": 418975	"P": 1005.0	"F": 1}
{"v": 1	"t": 418996	"P": 1002.25	"F": 1}
{"v": 1	"t": 419016	"P": 1001.75	"F": 1}
{"v": 1	"t": 419036	"P": 1006.75	"F": 1}
{"v": 1	"t": 419057	"P": 1004.75	"F": 1}
{"v": 1	"t": 419077	"P": 1001.5	"F": 1}
{"v": 1	"t": 419097	"P": 1002.0	"F": 1}
{"v": 1	"t": 419117	"P": 1006.75	"F": 2}
{"v": 1	"t": 419138	"P": 1005.75	"F": 2}
{"v": 1	"t": 419158	"P": 1003.25	"F": 1}
{"v": 1	"t": 419178	"P": 1003.0	"F": 1}
{"v": 1	"t": 419199	"P": 1006.25	"F": 1}
{"v": 1	"t": 419219	"P": 1007.5	"F": 1}
{"v": 1	"t": 419239	"P": 1004.25	"F": 2}
{"v": 1	"t": 419260	"P": 1000.5	"F": 1}
{"v": 1	"t": 419280	"P": 1003.5	"F": 2}
{"v": 1	"t": 419300	"P": 1006.25	"F": 2}
{"v": 1	"t": 419320	"P": 1005.25	"F": 1}
{"v": 1	"t": 419341	"P": 1001.5	"F": 2}
{"v": 1	"t": 419361	"P": 1003.5	"F": 1}
{"v": 1	"t": 419382	"P": 1004.5	"F": 1}
{"v": 1	"t": 419402	"P": 1001.25	"F": 1}
{"v": 1	"t": 419422	"P": 1005.0	"F": 2}
{"v": 1	"t": 419443	"P": 1005.25	"F": 1}
{"v": 1	"t": 419463	"P": 1003.0	"F": 1}
{"v": 1	"t": 419483	"P": 1001.75	"F": 1}
{"v": 1	"t": 419504	"P": 1005.5	"F": 1}
{"v": 1	"t": 419524	"P": 1007.75	"F": 1}
{"v": 1	"t": 419544	"P": 1004.25	"F": 2}
{"v": 1	"t": 419565	"P": 1001.5	"F": 2}
{"v": 1	"t": 419585	"P": 1004.25	"F": 1}
{"v": 1	"t": 419605	"P": 1007.75	"F": 2}
{"v": 1	"t": 419625	"P": 1004.25	"F": 1}
{"v": 1	"t": 419646	"P": 1002.25	"F": 1}
{"v": 1	"t": 419666	"P": 1000.25	"F": 1}
{"v": 1	"t": 419686	"P": 1007.25	"F": 1}
{"v": 1	"t": 419707	"P": 1006.25	"F": 2}
{"v": 1	"t": 419727	"P": 1001.5	"F": 1}
{"v": 1	"t": 419747	"P": 1001.25	"F": 1	"C": 46.92	"D": 3268	"sn": 54091929832280	"file": "/data/device_log/data0000.out"}
{"v": 1	"t": 419768	"P": 1008.5	"F": 2}
{"v": 1	"t": 419788	"P": 1006.0	"F": 2}
{"v": 1	"t": 419808	"P": 1004.0	"F": 2}
{"v": 1	"t": 419828	"P": 1001.25	"F": 1}
{"v": 1	"t": 419849	"P": 1005.0	"F": 1}
{"v": 1	"t": 419869	"P": 1007.25	"F": 1}
{"v": 1	"t": 419889	"P": 1005.5	"F": 1}
{"v": 1	"t": 419910	"P": 1002.5	"F": 1}
{"v": 1	"t": 419930	"P": 1008.0	"F": 1}
{"v": 1	"t": 419951	"P": 1004.0	"F": 1}
{"v": 1	"t": 419971	"P": 1002.25	"F": 1}
{"v": 1	"t": 419991	"P": 1007.25	"F": 1}
{"v": 1	"t": 420012	"P": 1005.5	"F": 1}
{"v": 1	"t": 420032	"P": 1002.5	"F": 1}
{"v": 1	"t": 420052	"P": 1002.5	"F": 1}
{"v": 1	"t": 420073	"P": 1008.0	"F": 1}
{"v": 1	"t": 420093	"P": 1004.75	"F": 1}
{"v": 1	"t": 420113	"P": 1002.5	"F": 1}
{"v": 1	"t": 420133	"P": 1002.25	"F": 1}
{"v": 1	"t": 420154	"P": 1005.5	"F": 1}
{"v": 1	"t": 420174	"P": 1006.25	"F": 1}
{"v": 1	"t": 420194	"P": 1004.5	"F": 1}
{"v": 1	"t": 420215	"P": 1002.75	"F": 1}
{"v": 1	"t": 420235	"P": 1006.5	"F": 2}
{"v": 1	"t": 420255	"P": 1006.5	"F": 2}
{"v": 1	"t": 420276	"P": 1004.0	"F": 1}
{"v": 1	"t": 420296	"P": 1001.5	"F": 1}
{"v": 1	"t": 420316	"P": 1002.5	"F": 1}
{"v": 1	"t": 420336	"P": 1008.25	"F": 2}
{"v": 1	"t": 420357	"P": 1005.75	"F": 1}
{"v": 1	"t": 420377	"P": 999.5	"F": 1}
{"v": 1	"t": 420397	"P": 1002.75	"F": 1}
{"v": 1	"t": 420418	"P": 1005.75	"F": 1}
{"v": 1	"t": 420438	"P": 1004.25	"F": 1}
{"v": 1	"t": 420458	"P": 1003.5	"F": 1}
{"v": 1	"t": 420479	"P": 1003.0	"F": 2}
{"v": 1	"t": 420499	"P": 1007.25	"F": 2}
{"v": 1	"t": 420520	"P": 1003.0	"F": 1}
{"v": 1	"t": 420540	"P": 1004.0	"F": 1}
{"v": 1	"t": 420561	"P": 1003.75	"F": 2}
{"v": 1	"t": 420581	"P": 1002.75	"F": 1}
{"v": 1	"t": 420601	"P": 1008.0	"F": 1}
{"v": 1	"t": 420622	"P": 1002.0	"F": 1}
{"v": 1	"t": 420642	"P": 1002.25	"F": 1}
{"v": 1	"t": 420662	"P": 1005.75	"F": 1}
{"v": 1	"t": 420683	"P": 1008.75	"F": 1}
{"v": 1	"t": 420703	"P": 1005.25	"F": 1}
{"v": 1	"t": 420723	"P": 1001.0	"F": 2}
{"v": 1	"t": 420744	"P": 1003.0	"F": 1}
{"v": 1	"t": 420764	"P": 1006.25	"F": 1	"C": 46.89	"D": 3268	"sn": 54091929832280	"file": "/data/device_log/data0000.out"}
{"v": 1	"t": 420784	"P": 1005.75	"F": 1}
{"v": 1	"t": 420804	"P": 1002.0	"F": 2}
{"v": 1	"t": 420825	"P": 1003.5	"F": 1}
{"v": 1	"t": 420845	"P": 1007.75	"F": 1}
{"v": 1	"t": 420865	"P": 1004.75	"F": 2}
{"v": 1	"t": 420886	"P": 1001.25	"F": 1}
{"v": 1	"t": 420906	"P": 1002.5	"F": 1}
{"v": 1	"t": 420926	"P": 1006.25	"F": 1}
{"v": 1	"t": 420947	"P": 1006.0	"F": 1}
{"v": 1	"t": 420967	"P": 1002.5	"F": 1}
{"v": 1	"t": 420987	"P": 1002.0	"F": 1}
{"v": 1	"t": 421008	"P": 1007.0	"F": 1}
{"v": 1	"t": 421028	"P": 1006.0	"F": 1}
{"v": 1	"t": 421048	"P": 1003.5	"F": 2}
{"v": 1	"t": 421068	"P": 1002.0	"F": 2}
{"v": 1	"t": 421089	"P": 1006.0	"F": 2}
{"v": 1	"t": 421109	"P": 1006.75	"F": 2}
{"v": 1	"t": 421129	"P": 1001.5	"F": 1}
{"v": 1	"t": 421150	"P": 1005.5	"F": 1}
{"v": 1	"t": 421170	"P": 1005.25	"F": 1}
{"v": 1	"t": 421191	"P": 1002.25	"F": 1}
{"v": 1	"t": 421211	"P": 1003.75	"F": 1}
{"v": 1	"t": 421232	"P": 1006.25	"F": 2}
{"v": 1	"t": 421252	"P": 1003.0	"F": 2}
{"v": 1	"t": 421272	"P": 1000.25	"F": 1}
{"v": 1	"t": 421292	"P": 1006.0	"F": 2}
{"v": 1	"t": 421313	"P": 1007.25	"F": 1}
{"v": 1	"t": 421333	"P": 1004.5	"F": 1}
{"v": 1	"t": 421353	"P": 1001.75	"F": 1}
{"v": 1	"t": 421374	"P": 1004.0	"F": 1}
{"v": 1	"t": 421394	"P": 1007.75	"F": 1}
{"v": 1	"t": 421414	"P": 1002.75	"F": 1}
{"v": 1	"t": 421434	"P": 1001.25	"F": 2}
{"v": 1	"t": 421455	"P": 1002.75	"F": 1}
{"v": 1	"t": 421475	"P": 1007.75	"F": 1}
{"v": 1	"t": 421495	"P": 1005.75	"F": 1}
{"v": 1	"t": 421516	"P": 1002.25	"F": 1}
{"v": 1	"t": 421536	"P": 1001.0	"F": 2}
{"v": 1	"t": 421556	"P": 1007.25	"F": 1}
{"v": 1	"t": 421577	"P": 1005.75	"F": 1}
{"v": 1	"t": 421597	"P": 1003.25	"F": 1}
{"v": 1	"t": 421617	"P": 1002.75	"F": 2}
{"v": 1	"t": 421637	"P": 1007.25	"F": 1}
{"v": 1	"t": 421658	"P": 1007.5	"F": 1}
{"v": 1	"t": 421678	"P": 1001.75	"F": 2}
{"v": 1	"t": 421699	"P": 1003.75	"F": 2}
{"v": 1	"t": 421719	"P": 1008.0	"F": 1}
{"v": 1	"t": 421739	"P": 1001.0	"F": 1}
{"v": 1	"t": 421760	"P": 1001.25	"F": 1}
{"v": 1	"t": 421780	"P": 1008.75	"F": 2	"C": 46.925	"D": 3268	"sn": 54091929832280	"file": "/data/device_log/data0000.out"}
{"v": 1	"t": 421800	"P": 1005.25	"F": 2}
{"v": 1	"t": 421821	"P": 1002.5	"F": 1}
{"v": 1	"t": 421841	"P": 1002.0	"F": 1}
{"v": 1	"t": 421861	"P": 1005.25	"F": 1}
{"v": 1	"t": 421882	"P": 1007.75	"F": 1}
{"v": 1	"t": 421902	"P": 1002.5	"F": 1}
{"v": 1	"t": 421922	"P": 1001.75	"F": 1}
{"v": 1	"t": 421942	"P": 1005.75	"F": 1}
{"v": 1	"t": 421963	"P": 1007.0	"F": 1}
{"v": 1	"t": 421983	"P": 1005.0	"F": 1}
{"v": 1	"t": 422003	"P": 1001.25	"F": 1}
{"v": 1	"t": 422024	"P": 1004.5	"F": 1}
{"v": 1	"t": 422044	"P": 1008.5	"F": 1}
{"v": 1	"t": 422064	"P": 1003.0	"F": 1}
{"v": 1	"t": 422085	"P": 1000.5	"F": 1}
{"v": 1	"t": 422105	"P": 1005.0	"F": 1}
{"v": 1	"t": 422125	"P": 1006.75	"F": 1}
{"v": 1	"t": 422145	"P": 1004.75	"F": 2}
{"v": 1	"t": 422166	"P": 1001.5	"F": 1}
{"v": 1	"t": 422186	"P": 1004.0	"F": 2}
{"v": 1	"t": 422206	"P": 1007.75	"F": 1}
{"v": 1	"t": 422227	"P": 1003.5	"F": 1}
{"v": 1	"t": 422248	"P": 1005.0	"F": 2}
{"v": 1	"t": 422268	"P": 1006.75	"F": 1}
{"v": 1	"t": 422288	"P": 1002.0	"F": 1}
{"v": 1	"t": 422309	"P": 1007.25	"F": 1}
{"v": 1	"t": 422329	"P": 1004.75	"F": 1}
{"v": 1	"t": 422349	"P": 1001.25	"F": 1}
{"v": 1	"t": 422370	"P": 1003.0	"F": 2}
{"v": 1	"t": 422390	"P": 1006.25	"F": 1}
{"v": 1	"t": 422410	"P": 1007.0	"F": 2}
{"v": 1	"t": 422431	"P": 1003.75	"F": 1}
{"v": 1	"t": 422451	"P": 1000.0	"F": 1}
{"v": 1	"t": 422471	"P": 1006.75	"F": 1}
{"v": 1	"t": 422492	"P": 1007.25	"F": 2}
{"v": 1	"t": 422512	"P": 1002.5	"F": 1}
{"v": 1	"t": 422532	"P": 1002.0	"F": 1}
{"v": 1	"t": 422552	"P": 1005.0	"F": 1}
{"v": 1	"t": 422573	"P": 1007.75	"F": 1}
{"v": 1	"t": 422593	"P": 1003.25	"F": 1}
{"v": 1	"t": 422613	"P": 1001.0	"F": 1}
{"v": 1	"t": 422634	"P": 1003.0	"F": 1}
{"v": 1	"t": 422654	"P": 1007.25	"F": 1}
{"v": 1	"t": 422674	"P": 1006.0	"F": 1}
{"v": 1	"t": 422694	"P": 1000.75	"F": 2}
{"v": 1	"t": 422715	"P": 1000.75	"F": 1}
{"v": 1	"t": 422735	"P": 1007.0	"F": 1}
{"v": 1	"t": 422755	"P": 1003.5	"F": 2}
{"v": 1	"t": 422776	"P": 1002.0	"F": 1}
{"v": 1	"t": 422796	"P": 1002.25	"F": 2	"C": 46.91	"D": 3268	"sn": 54091929832280	"file": "/data/device_log/data0000.out"}
{"v": 1	"t": 422816	"P": 1007.25	"F": 2}
{"v": 1	"t": 422837	"P": 1003.25	"F": 2}
{"v": 1	"t": 422857	"P": 1002.5	"F": 1}
{"v": 1	"t": 422878	"P": 1007.5	"F": 2}
{"v": 1	"t": 422898	"P": 1005.25	"F": 2}
{"v": 1	"t": 422918	"P": 1001.0	"F": 2}
{"v": 1	"t": 422939	"P": 1005.0	"F": 2}
{"v": 1	"t": 422959	"P": 1009.25	"F": 2}
{"v": 1	"t": 422979	"P": 1005.5	"F": 2}
{"v": 1	"t": 423000	"P": 1002.25	"F": 1}
{"v": 1	"t": 423020	"P": 1005.75	"F": 1}
{"v": 1	"t": 423040	"P": 1008.0	"F": 2}
{"v": 1	"t": 423060	"P": 1006.25	"F": 2}
{"v": 1	"t": 423081	"P": 1002.25	"F": 2}
{"v": 1	"t": 423101	"P": 1001.25	"F": 2}
{"v": 1	"t": 423121	"P": 1009.5	"F": 1}
{"v": 1	"t": 423142	"P": 1006.25	"F": 2}
{"v": 1	"t": 423162	"P": 1003.25	"F": 1}
{"v": 1	"t": 423182	"P": 1004.75	"F": 2}
{"v": 1	"t": 423203	"P": 1007.5	"F": 2}
{"v": 1	"t": 423223	"P": 1005.75	"F": 2}
{"v": 1	"t": 423243	"P": 1001.75	"F": 2}
{"v": 1	"t": 423264	"P": 1001.25	"F": 2}
{"v": 1	"t": 423284	"P": 1006.75	"F": 1}
{"v": 1	"t": 423304	"P": 1006.25	"F": 1}
{"v": 1	"t": 423324	"P": 1002.5	"F": 2}
{"v": 1	"t": 423345	"P": 1001.0	"F": 1}
{"v": 1	"t": 423365	"P": 1007.0	"F": 1}
{"v": 1	"t": 423386	"P": 1005.25	"F": 1}
{"v": 1	"t": 423406	"P": 1001.75	"F": 1}
{"v": 1	"t": 423426	"P": 1007.75	"F": 2}
{"v": 1	"t": 423447	"P": 1002.5	"F": 1}
{"v": 1	"t": 423467	"P": 1001.0	"F": 1}
{"v": 1	"t": 423487	"P": 1003.75	"F": 1}
{"v": 1	"t": 423508	"P": 1007.75	"F": 1}
{"v": 1	"t": 423528	"P": 1003.5	"F": 1}
{"v": 1	"t": 423548	"P": 1001.25	"F": 2}
{"v": 1	"t": 423568	"P": 1001.75	"F": 2}
{"v": 1	"t": 423589	"P": 1008.75	"F": 2}
{"v": 1	"t": 423609	"P": 1006.75	"F": 1}
{"v": 1	"t": 423629	"P": 1002.0	"F": 1}
{"v": 1	"t": 423650	"P": 1002.5	"F": 1}
{"v": 1	"t": 423670	"P": 1006.25	"F": 1}
{"v": 1	"t": 423690	"P": 1005.25	"F": 1}
{"v": 1	"t": 423711	"P": 1002.5	"F": 1}
{"v": 1	"t": 423731	"P": 999.25	"F": 1}
{"v": 1	"t": 423751	"P": 1006.25	"F": 1}
{"v": 1	"t": 423772	"P": 1006.5	"F": 1}
{"v": 1	"t": 423792	"P": 1003.0	"F": 1}
{"v": 1	"t": 423812	"P": 1001.0	"F": 1	"C": 46.93	"D": 3268	"sn": 54091929832280	"file": "/data/device_log/data0000.out"}
{"v": 1	"t": 423832	"P": 1006.25	"F": 1}
{"v": 1	"t": 423853	"P": 1008.5	"F": 1}
{"v": 1	"t": 423873	"P": 1004.5	"F": 1}
{"v": 1	"t": 423893	"P": 1001.25	"F": 1}
{"v": 1	"t": 423914	"P": 1004.5	"F": 1}
{"v": 1	"t": 423934	"P": 1007.0	"F": 1}
{"v": 1	"t": 423955	"P": 1001.5	"F": 2}
{"v": 1	"t": 423975	"P": 1005.0	"F": 2}
{"v": 1	"t": 423995	"P": 1006.25	"F": 2}
{"v": 1	"t": 424016	"P": 1001.75	"F": 2}
{"v": 1	"t": 424036	"P": 1006.75	"F": 1}
{"v": 1	"t": 424057	"P": 1004.25	"F": 1}
{"v": 1	"t": 424077	"P": 1005.0	"F": 2}
{"v": 1	"t": 424098	"P": 1007.75	"F": 1}
{"v": 1	"t": 424118	"P": 1004.0	"F": 1}
{"v": 1	"t": 424139	"P": 1004.0	"F": 1}
{"v": 1	"t": 424159	"P": 1007.25	"F": 1}
{"v": 1	"t": 424179	"P": 1004.0	"F": 2}
{"v": 1	"t": 424199	"P": 1002.0	"F": 1}
{"v": 1	"t": 424220	"P": 1002.5	"F": 1}
{"v": 1	"t": 424240	"P": 1007.5	"F": 2}
{"v": 1	"t": 424260	"P": 1003.75	"F": 2}
{"v": 1	"t": 424281	"P": 1002.0	"F": 2}
{"v": 1	"t": 424301	"P": 998.25	"F": 1}
{"v": 1	"t": 424321	"P": 1006.75	"F": 1}
{"v": 1	"t": 424342	"P": 1004.75	"F": 2}
{"v": 1	"t": 424362	"P": 1003.5	"F": 1}
{"v": 1	"t": 424382	"P": 1001.5	"F": 2}
{"v": 1	"t": 424402	"P": 1006.25	"F": 1}
{"v": 1	"t": 424423	"P": 1006.5	"F": 2}
{"v": 1	"t": 424443	"P": 1003.5	"F": 2}
{"v": 1	"t": 424463	"P": 1002.0	"F": 2}
{"v": 1	"t": 424484	"P": 1004.75	"F": 1}
{"v": 1	"t": 424504	"P": 1006.5	"F": 2}
{"v": 1	"t": 424524	"P": 1002.5	"F": 2}
{"v": 1	"t": 424545	"P": 1001.25	"F": 1}
{"v": 1	"t": 424565	"P": 1003.75	"F": 1}
{"v": 1	"t": 424585	"P": 1007.5	"F": 1}
{"v": 1	"t": 424606	"P": 1001.0	"F": 2}
{"v": 1	"t": 424626	"P": 1006.0	"F": 1}
{"v": 1	"t": 424647	"P": 1005.25	"F": 1}
{"v": 1	"t": 424667	"P": 1002.5	"F": 1}
{"v": 1	"t": 424687	"P": 1007.0	"F": 1}
{"v": 1	"t": 424708	"P": 1005.5	"F": 1}
{"v": 1	"t": 424728	"P": 1003.25	"F": 2}
{"v": 1	"t": 424748	"P": 1000.25	"F": 1}
{"v": 1	"t": 424769	"P": 1004.5	"F": 1}
{"v": 1	"t": 424789	"P": 1005.0	"F": 2}
{"v": 1	"t": 424809	"P": 1004.5	"F": 1}
{"v": 1	"t": 424830	"P": 1000.25	"F": 1	"C": 46.91	"D": 3268	"sn": 54091929832280	"file": "/data/device_log/data0000.out"}
{"v": 1	"t": 424850	"P": 1004.25	"F": 1}
{"v": 1	"t": 424870	"P": 1008.5	"F": 1}
{"v": 1	"t": 424890	"P": 1005.25	"F": 1}
{"v": 1	"t": 424911	"P": 1002.5	"F": 2}
{"v": 1	"t": 424931	"P": 1001.25	"F": 1}
{"v": 1	"t": 424951	"P": 1008.0	"F": 1}
{"v": 1	"t": 424972	"P": 1005.0	"F": 1}
{"v": 1	"t": 424992	"P": 1002.25	"F": 2}
{"v": 1	"t": 425012	"P": 1000.5	"F": 1}
{"v": 1	"t": 425033	"P": 1006.5	"F": 2}
{"v": 1	"t": 425053	"P": 1005.5	"F": 1}
{"v": 1	"t": 425073	"P": 1002.25	"F": 1}
{"v": 1	"t": 425093	"P": 1002.0	"F": 1}
{"v": 1	"t": 425114	"P": 1006.75	"F": 1}
{"v": 1	"t": 425134	"P": 1006.5	"F": 1}
{"v": 1	"t": 425154	"P": 1003.0	"F": 2}
{"v": 1	"t": 425175	"P": 1000.5	"F": 1}
{"v": 1	"t": 425195	"P": 1006.75	"F": 1}
{"v": 1	"t": 425216	"P": 1003.75	"F": 2}
{"v": 1	"t": 425236	"P": 1001.0	"F": 2}
{"v": 1	"t": 425256	"P": 1007.25	"F": 1}
{"v": 1	"t": 425276	"P": 1005.75	"F": 1}
{"v": 1	"t": 425297	"P": 1003.5	"F": 1}
{"v": 1	"t": 425317	"P": 1001.25	"F": 2}
{"v": 1	"t": 425337	"P": 1004.25	"F": 2}
{"v": 1	"t": 425358	"P": 1007.0	"F": 2}
{"v": 1	"t": 425378	"P": 1003.5	"F": 1}
{"v": 1	"t": 425398	"P": 1002.25	"F": 1}
{"v": 1	"t": 425419	"P": 1002.0	"F": 2}
{"v": 1	"t": 425439	"P": 1008.5	"F": 1}
{"v": 1	"t": 425459	"P": 1006.0	"F": 2}
{"v": 1	"t": 425479	"P": 1002.25	"F": 2}
{"v": 1	"t": 425500	"P": 1003.0	"F": 1}
{"v": 1	"t": 425520	"P": 1006.0	"F": 1}
{"v": 1	"t": 425540	"P": 1005.0	"F": 2}
{"v": 1	"t": 425561	"P": 1003.75	"F": 2}
{"v": 1	"t": 425581	"P": 1000.5	"F": 1}
{"v": 1	"t": 425601	"P": 1007.25	"F": 1}
{"v": 1	"t": 425622	"P": 1005.0	"F": 2}
{"v": 1	"t": 425642	"P": 1003.0	"F": 2}
{"v": 1	"t": 425662	"P": 1001.5	"F": 1}
{"v": 1	"t": 425682	"P": 1006.5	"F": 1}
{"v": 1	"t": 425703	"P": 1005.5	"F": 2}
{"v": 1	"t": 425723	"P": 1001.75	"F": 2}
{"v": 1	"t": 425744	"P": 1006.0	"F": 2}
{"v": 1	"t": 425764	"P": 1005.25	"F": 1}
{"v": 1	"t": 425784	"P": 1003.25	"F": 2}
{"v": 1	"t": 425805	"P": 1000.5	"F": 2}
{"v": 1	"t": 425825	"P": 1006.75	"F": 2}
{"v": 1	"t": 425845	"P": 1007.0	"F": 2	"C": 46.87	"D": 3268	"sn": 54091929832280	"file": "/data/device_log/data0000.out"}
{"v": 1	"t": 425866	"P": 1003.75	"F": 1}
{"v": 1	"t": 425886	"P": 1002.0	"F": 1}
{"v": 1	"t": 425906	"P": 1006.0	"F": 1}
{"v": 1	"t": 425926	"P": 1006.75	"F": 1}
{"v": 1	"t": 425947	"P": 1004.25	"F": 1}
{"v": 1	"t": 425967	"P": 999.75	"F": 2}
{"v": 1	"t": 425987	"P": 1003.75	"F": 2}
{"v": 1	"t": 426008	"P": 1007.5	"F": 2}
{"v": 1	"t": 426028	"P": 1003.0	"F": 1}
{"v": 1	"t": 426048	"P": 1000.75	"F": 2}
{"v": 1	"t": 426069	"P": 1003.0	"F": 2}
{"v": 1	"t": 426089	"P": 1006.75	"F": 2}
{"v": 1	"t": 426109	"P": 1004.5	"F": 1}
{"v": 1	"t": 426129	"P": 1001.5	"F": 1}
{"v": 1	"t": 426150	"P": 1002.0	"F": 1}
{"v": 1	"t": 426170	"P": 1007.0	"F": 2}
{"v": 1	"t": 426190	"P": 1005.0	"F": 1}
{"v": 1	"t": 426211	"P": 1002.25	"F": 2}
{"v": 1	"t": 426231	"P": 1003.25	"F": 2}
{"v": 1	"t": 426251	"P": 1008.0	"F": 1}
{"v": 1	"t": 426272	"P": 1004.25	"F": 1}
{"v": 1	"t": 426292	"P": 1001.5	"F": 2}
{"v": 1	"t": 426313	"P": 1005.75	"F": 1}
{"v": 1	"t": 426333	"P": 1003.5	"F": 2}
{"v": 1	"t": 426353	"P": 1000.25	"F": 1}
{"v": 1	"t": 426374	"P": 1005.0	"F": 2}
{"v": 1	"t": 426394	"P": 1006.75	"F": 1}
{"v": 1	"t": 426414	"P": 1005.25	"F": 1}
{"v": 1	"t": 426434	"P": 1001.0	"F": 1}
{"v": 1	"t": 426455	"P": 1003.75	"F": 1}
{"v": 1	"t": 426475	"P": 1008.25	"F": 2}
{"v": 1	"t": 426495	"P": 1004.75	"F": 2}
{"v": 1	"t": 426516	"P": 1001.75	"F": 1}
{"v": 1	"t": 426536	"P": 1002.0	"F": 2}
{"v": 1	"t": 426556	"P": 1008.0	"F": 1}
{"v": 1	"t": 426577	"P": 1005.5	"F": 2}
{"v": 1	"t": 426597	"P": 1000.75	"F": 1}
{"v": 1	"t": 426617	"P": 1001.25	"F": 1}
{"v": 1	"t": 426637	"P": 1006.75	"F": 2}
{"v": 1	"t": 426658	"P": 1007.25	"F": 1}
{"v": 1	"t": 426678	"P": 1003.5	"F": 2}
{"v": 1	"t": 426698	"P": 1001.5	"F": 1}
{"v": 1	"t": 426719	"P": 1005.75	"F": 2}
{"v": 1	"t": 426739	"P": 1007.25	"F": 1}
{"v": 1	"t": 426759	"P": 1002.75	"F": 2}
{"v": 1	"t": 426780	"P": 1002.75	"F": 2}
{"v": 1	"t": 426800	"P": 1003.75	"F": 2}
{"v": 1	"t": 426820	"P": 1005.75	"F": 2}
{"v": 1	"t": 426841	"P": 1003.5	"F": 1}
{"v": 1	"t": 426861	"P": 1001.75	"F": 2	"C": 46.905	"D": 3268	"sn": 54091929832280	"file": "/data/device_log/data0000.out"}
{"v": 1	"t": 426882	"P": 1006.75	"F": 2}
{"v": 1	"t": 426902	"P": 1001.25	"F": 2}
{"v": 1	"t": 426922	"P": 1000.0	"F": 1}
{"v": 1	"t": 426942	"P": 1005.75	"F": 1}
{"v": 1	"t": 426963	"P": 1005.75	"F": 2}
{"v": 1	"t": 426983	"P": 1002.75	"F": 2}
{"v": 1	"t": 427003	"P": 1001.25	"F": 2}
{"v": 1	"t": 427024	"P": 1004.5	"F": 1}
{"v": 1	"t": 427044	"P": 1006.25	"F": 1}
{"v": 1	"t": 427064	"P": 1004.5	"F": 1}
{"v": 1	"t": 427085	"P": 1001.0	"F": 2}
{"v": 1	"t": 427105	"P": 1002.5	"F": 1}
{"v": 1	"t": 427125	"P": 1007.25	"F": 1}
{"v": 1	"t": 427145	"P": 1003.25	"F": 2}
{"v": 1	"t": 427166	"P": 1003.25	"F": 1}
{"v": 1	"t": 427186	"P": 1002.5	"F": 1}
{"v": 1	"t": 427206	"P": 1005.75	"F": 2}
{"v": 1	"t": 427227	"P": 1005.75	"F": 1}
{"v": 1	"t": 427247	"P": 1000.5	"F": 1}
{"v": 1	"t": 427267	"P": 1001.0	"F": 2}
{"v": 1	"t": 427288	"P": 1007.0	"F": 2}
{"v": 1	"t": 427308	"P": 1003.25	"F": 1}
{"v": 1	"t": 427328	"P": 1003.0	"F": 1}
{"v": 1	"t": 427348	"P": 1001.75	"F": 2}
{"v": 1	"t": 427369	"P": 1004.25	"F": 1}
{"v": 1	"t": 427389	"P": 1006.75	"F": 1}
{"v": 1	"t": 427410	"P": 999.5	"F": 2}
{"v": 1	"t": 427430	"P": 1006.75	"F": 1}
{"v": 1	"t": 427451	"P": 1004.25	"F": 1}
{"v": 1	"t": 427471	"P": 1002.75	"F": 1}
{"v": 1	"t": 427492	"P": 1007.25	"F": 2}
{"v": 1	"t": 427512	"P": 1003.0	"F": 2}
{"v": 1	"t": 427532	"P": 1003.25	"F": 1}
{"v": 1	"t": 427553	"P": 1007.25	"F": 1}
{"v": 1	"t": 427573	"P": 1002.25	"F": 2}
{"v": 1	"t": 427593	"P": 999.5	"F": 2}
{"v": 1	"t": 427614	"P": 1005.75	"F": 2}
{"v": 1	"t": 427634	"P": 1006.25	"F": 2}
{"v": 1	"t": 427654	"P": 1003.75	"F": 2}
{"v": 1	"t": 427675	"P": 1001.5	"F": 2}
{"v": 1	"t": 427695	"P": 1005.25	"F": 1}
{"v": 1	"t": 427715	"P": 1006.75	"F": 2}
{"v": 1	"t": 427735	"P": 1002.0	"F": 2}
{"v": 1	"t": 427756	"P": 1001.5	"F": 1}
{"v": 1	"t": 427776	"P": 1005.0	"F": 2}
{"v": 1	"t": 427796	"P": 1008.0	"F": 2}
{"v": 1	"t": 427817	"P": 1004.25	"F": 1}
{"v": 1	"t": 427837	"P": 1000.5	"F": 2}
{"v": 1	"t": 427857	"P": 1002.5	"F": 2}
{"v": 1	"t": 427878	"P": 1007.75	"F": 1	"C": 46.905	"D": 3268	"sn": 54091929832280	"file": "/data/device_log/data0000.out"}
{"v": 1	"t": 427898	"P": 1004.75	"F": 2}
{"v": 1	"t": 427918	"P": 1001.25	"F": 1}
{"v": 1	"t": 427939	"P": 1002.25	"F": 1}
{"v": 1	"t": 427959	"P": 1008.75	"F": 1}
{"v": 1	"t": 427979	"P": 1005.0	"F": 1}
{"v": 1	"t": 427999	"P": 1001.75	"F": 1}
{"v": 1	"t": 428020	"P": 1001.25	"F": 1}
{"v": 1	"t": 428040	"P": 1006.5	"F": 1}
{"v": 1	"t": 428061	"P": 1006.0	"F": 1}
{"v": 1	"t": 428081	"P": 1001.25	"F": 2}
{"v": 1	"t": 428101	"P": 1006.0	"F": 1}
{"v": 1	"t": 428122	"P": 1005.25	"F": 1}
{"v": 1	"t": 428142	"P": 1003.0	"F": 1}
{"v": 1	"t": 428162	"P": 1002.5	"F": 2}
{"v": 1	"t": 428183	"P": 1007.5	"F": 2}
{"v": 1	"t": 428203	"P": 1003.75	"F": 1}
{"v": 1	"t": 428223	"P": 1001.25	"F": 1}
{"v": 1	"t": 428243	"P": 1000.0	"F": 2}
{"v": 1	"t": 428264	"P": 1007.0	"F": 1}
{"v": 1	"t": 428284	"P": 1005.5	"F": 2}
{"v": 1	"t": 428304	"P": 1003.25	"F": 2}
{"v": 1	"t": 428325	"P": 1001.25	"F": 1}
{"v": 1	"t": 428345	"P": 1004.0	"F": 2}
{"v": 1	"t": 428365	"P": 1006.5	"F": 1}
{"v": 1	"t": 428386	"P": 1001.5	"F": 1}
{"v": 1	"t": 428406	"P": 1000.5	"F": 2}
{"v": 1	"t": 428426	"P": 1004.0	"F": 1}
{"v": 1	"t": 428446	"P": 1007.25	"F": 2}
{"v": 1	"t": 428467	"P": 1003.5	"F": 2}
{"v": 1	"t": 428487	"P": 999.25	"F": 1}
{"v": 1	"t": 428507	"P": 1003.5	"F": 2}
{"v": 1	"t": 428528	"P": 1007.75	"F": 2}
{"v": 1	"t": 428548	"P": 1006.5	"F": 2}
{"v": 1	"t": 428568	"P": 1001.5	"F": 1}
{"v": 1	"t": 428588	"P": 1001.75	"F": 2}
{"v": 1	"t": 428609	"P": 1006.25	"F": 2}
{"v": 1	"t": 428629	"P": 1005.25	"F": 1}
{"v": 1	"t": 428650	"P": 1002.75	"F": 2}
{"v": 1	"t": 428670	"P": 1006.75	"F": 1}
{"v": 1	"t": 428691	"P": 1004.25	"F": 2}
{"v": 1	"t": 428711	"P": 1000.0	"F": 2}
{"v": 1	"t": 428731	"P": 1003.5	"F": 1}
{"v": 1	"t": 428751	"P": 1006.25	"F": 2}
{"v": 1	"t": 428772	"P": 1003.0	"F": 2}
{"v": 1	"t": 428792	"P": 999.75	"F": 1}
{"v": 1	"t": 428812	"P": 1003.0	"F": 1}
{"v": 1	"t": 428833	"P": 1005.75	"F": 1}
{"v": 1	"t": 428853	"P": 1003.5	"F": 2}
{"v": 1	"t": 428873	"P": 1003.25	"F": 2}
{"v": 1	"t": 428894	"P": 999.75	"F": 1	"C": 46.92	"D": 3268	"sn": 54091929832280	"file": "/data/device_log/data0000.out"}
{"v": 1	"t": 428914	"P": 1008.75	"F": 2}
{"v": 1	"t": 428934	"P": 1004.25	"F": 1}
{"v": 1	"t": 428954	"P": 1001.75	"F": 1}
{"v": 1	"t": 428975	"P": 1001.75	"F": 2}
{"v": 1	"t": 428995	"P": 1008.5	"F": 1}
{"v": 1	"t": 429015	"P": 1007.5	"F": 2}
{"v": 1	"t": 429036	"P": 1003.0	"F": 1}
{"v": 1	"t": 429056	"P": 1001.5	"F": 2}
{"v": 1	"t": 429076	"P": 1006.0	"F": 1}
{"v": 1	"t": 429097	"P": 1006.25	"F": 1}
{"v": 1	"t": 429117	"P": 1002.5	"F": 1}
{"v": 1	"t": 429137	"P": 1000.25	"F": 1}
{"v": 1	"t": 429158	"P": 1005.75	"F": 1}
{"v": 1	"t": 429178	"P": 1005.0	"F": 1}
{"v": 1	"t": 429199	"P": 1002.75	"F": 1}
{"v": 1	"t": 429219	"P": 1007.5	"F": 2}
{"v": 1	"t": 429239	"P": 1003.25	"F": 1}
{"v": 1	"t": 429259	"P": 1001.5	"F": 2}
{"v": 1	"t": 429280	"P": 1001.75	"F": 1}
{"v": 1	"t": 429300	"P": 1006.75	"F": 1}
{"v": 1	"t": 429320	"P": 1006.25	"F": 1}
{"v": 1	"t": 429341	"P": 1003.0	"F": 1}
{"v": 1	"t": 429361	"P": 1001.5	"F": 1}
{"v": 1	"t": 429381	"P": 1005.0	"F": 2}
{"v": 1	"t": 429402	"P": 1005.5	"F": 1}
{"v": 1	"t": 429422	"P": 1003.75	"F": 1}
{"v": 1	"t": 429442	"P": 1001.25	"F": 2}
{"v": 1	"t": 429462	"P": 1004.5	"F": 1}
{"v": 1	"t": 429483	"P": 1006.75	"F": 2}
{"v": 1	"t": 429503	"P": 1003.75	"F": 2}
{"v": 1	"t": 429523	"P": 1002.25	"F": 2}
{"v": 1	"t": 429544	"P": 1005.0	"F": 2}
{"v": 1	"t": 429564	"P": 1007.5	"F": 1}
{"v": 1	"t": 429584	"P": 1004.25	"F": 2}
{"v": 1	"t": 429605	"P": 1002.5	"F": 2}
{"v": 1	"t": 429625	"P": 1003.5	"F": 2}
{"v": 1	"t": 429645	"P": 1007.5	"F": 1}
{"v": 1	"t": 429665	"P": 1003.75	"F": 1}
{"v": 1	"t": 429686	"P": 1002.75	"F": 2}
{"v": 1	"t": 429706	"P": 1004.5	"F": 1}
{"v": 1	"t": 429727	"P": 1005.5	"F": 2}
{"v": 1	"t": 429747	"P": 1002.25	"F": 2}
{"v": 1	"t": 429768	"P": 1006.25	"F": 1}
{"v": 1	"t": 429788	"P": 1006.25	"F": 2}
{"v": 1	"t": 429808	"P": 1002.75	"F": 2}
{"v": 1	"t": 429828	"P": 1002.25	"F": 2}
{"v": 1	"t": 429849	"P": 1005.25	"F": 1}
{"v": 1	"t": 429869	"P": 1005.5	"F": 1}
{"v": 1	"t": 429889	"P": 1003.0	"F": 1}
{"v": 1	"t": 429910	"P": 1000.75	"F": 2	"C": 46.88	"D": 3268	"sn": 54091929832280	"file": "/data/device_log/data0000.out"}
{"v": 1	"t": 429930	"P": 1006.75	"F": 1}
{"v": 1	"t": 429950	"P": 1007.25	"F": 2}
{"v": 1	"t": 429971	"P": 1004.0	"F": 1}
{"v": 1	"t": 429991	"P": 999.5	"F": 2}
{"v": 1	"t": 430011	"P": 1005.25	"F": 2}
{"v": 1	"t": 430031	"P": 1006.0	"F": 1}
{"v": 1	"t": 430052	"P": 1004.25	"F": 1}
{"v": 1	"t": 430072	"P": 1002.25	"F": 1}
{"v": 1	"t": 430092	"P": 1006.25	"F": 2}
{"v": 1	"t": 430113	"P": 1008.25	"F": 1}
{"v": 1	"t": 430133	"P": 1004.25	"F": 1}
{"v": 1	"t": 430153	"P": 1002.0	"F": 1}
{"v": 1	"t": 430174	"P": 1003.0	"F": 1}
{"v": 1	"t": 430194	"P": 1005.5	"F": 2}
{"v": 1	"t": 430214	"P": 1003.75	"F": 2}
{"v": 1	"t": 430234	"P": 1001.0	"F": 2}
{"v": 1	"t": 430255	"P": 1004.0	"F": 1}
{"v": 1	"t": 430275	"P": 1005.75	"F": 2}
{"v": 1	"t": 430296	"P": 1000.5	"F": 2}
{"v": 1	"t": 430316	"P": 1007.25	"F": 1}
{"v": 1	"t": 430337	"P": 1006.75	"F": 2}
{"v": 1	"t": 430357	"P": 1001.25	"F": 2}
{"v": 1	"t": 430377	"P": 1003.25	"F": 2}
{"v": 1	"t": 430398	"P": 1007.0	"F": 2}
{"v": 1	"t": 430418	"P": 1005.25	"F": 2}
{"v": 1	"t": 430438	"P": 1002.75	"F": 1}
{"v": 1	"t": 430458	"P": 1004.0	"F": 2}
{"v": 1	"t": 430479	"P": 1007.0	"F": 2}
{"v": 1	"t": 430499	"P": 1005.25	"F": 1}
{"v": 1	"t": 430519	"P": 1003.25	"F": 1}
{"v": 1	"t": 430540	"P": 1003.25	"F": 1}
{"v": 1	"t": 430560	"P": 1006.25	"F": 1}
{"v": 1	"t": 430580	"P": 1006.5	"F": 1}
{"v": 1	"t": 430601	"P": 1001.75	"F": 1}
{"v": 1	"t": 430621	"P": 1001.0	"F": 2}
{"v": 1	"t": 430641	"P": 1005.0	"F": 1}
{"v": 1	"t": 430661	"P": 1007.75	"F": 1}
{"v": 1	"t": 430682	"P": 1004.25	"F": 2}
{"v": 1	"t": 430702	"P": 1000.5	"F": 2}
{"v": 1	"t": 430722	"P": 1005.75	"F": 2}
{"v": 1	"t": 430743	"P": 1007.75	"F": 1}
{"v": 1	"t": 430763	"P": 1003.5	"F": 2}
{"v": 1	"t": 430783	"P": 1002.5	"F": 2}
{"v": 1	"t": 430804	"P": 1003.5	"F": 2}
{"v": 1	"t": 430824	"P": 1006.75	"F": 1}
{"v": 1	"t": 430844	"P": 1003.5	"F": 2}
{"v": 1	"t": 430865	"P": 1006.0	"F": 2}
{"v": 1	"t": 430885	"P": 1005.75	"F": 2}
{"v": 1	"t": 430906	"P": 1004.25	"F": 2}
{"v": 1	"t": 430926	"P": 1008.25	"F": 2	"C": 46.86	"D": 3268	"sn": 54091929832280	"file": "/data/device_log/data0000.out"}
{"v": 1	"t": 430947	"P": 1000.75	"F": 1}
{"v": 1	"t": 430967	"P": 1002.25	"F": 1}
{"v": 1	"t": 430988	"P": 1007.0	"F": 1}
{"v": 1	"t": 431008	"P": 1004.5	"F": 2}
{"v": 1	"t": 431028	"P": 1001.5	"F": 2}
{"v": 1	"t": 431048	"P": 1002.0	"F": 2}
{"v": 1	"t": 431069	"P": 1007.75	"F": 2}
{"v": 1	"t": 431089	"P": 1003.75	"F": 1}
{"v": 1	"t": 431109	"P": 1003.25	"F": 2}
{"v": 1	"t": 431130	"P": 999.75	"F": 1}
{"v": 1	"t": 431150	"P": 1008.0	"F": 1}
{"v": 1	"t": 431170	"P": 1006.25	"F": 2}
{"v": 1	"t": 431191	"P": 1003.25	"F": 1}
{"v": 1	"t": 431211	"P": 999.75	"F": 2}
{"v": 1	"t": 431231	"P": 1007.75	"F": 2}
{"v": 1	"t": 431252	"P": 1006.5	"F": 2}
{"v": 1	"t": 431272	"P": 1002.25	"F": 2}
{"v": 1	"t": 431292	"P": 1000.75	"F": 1}
{"v": 1	"t": 431312	"P": 1006.5	"F": 2}
{"v": 1	"t": 431333	"P": 1006.5	"F": 2}
{"v": 1	"t": 431353	"P": 1006.0	"F": 1}
{"v": 1	"t": 431373	"P": 1003.0	"F": 2}
{"v": 1	"t": 431394	"P": 1003.75	"F": 1}
{"v": 1	"t": 431414	"P": 1008.25	"F": 1}
{"v": 1	"t": 431434	"P": 1005.75	"F": 2}
{"v": 1	"t": 431455	"P": 1001.75	"F": 2}
{"v": 1	"t": 431475	"P": 1003.75	"F": 2}
{"v": 1	"t": 431495	"P": 1006.0	"F": 1}
{"v": 1	"t": 431516	"P": 1001.5	"F": 2}
{"v": 1	"t": 431536	"P": 1006.0	"F": 1}
{"v": 1	"t": 431557	"P": 1006.5	"F": 1}
{"v": 1	"t": 431577	"P": 1004.25	"F": 2}
{"v": 1	"t": 431597	"P": 1001.25	"F": 1}
{"v": 1	"t": 431617	"P": 1007.75	"F": 1}
{"v": 1	"t": 431638	"P": 1007.25	"F": 1}
{"v": 1	"t": 431658	"P": 1003.25	"F": 1}
{"v": 1	"t": 431678	"P": 1003.25	"F": 2}
{"v": 1	"t": 431699	"P": 1005.0	"F": 1}
{"v": 1	"t": 431719	"P": 1008.75	"F": 1}
{"v": 1	"t": 431739	"P": 1004.25	"F": 1}
{"v": 1	"t": 431760	"P": 1002.75	"F": 2}
{"v": 1	"t": 431780	"P": 1005.5	"F": 2}
{"v": 1	"t": 431800	"P": 1008.5	"F": 1}
{"v": 1	"t": 431820	"P": 1005.0	"F": 2}
{"v": 1	"t": 431841	"P": 1001.75	"F": 2}
{"v": 1	"t": 431861	"P": 1003.75	"F": 1}
{"v": 1	"t": 431881	"P": 1007.0	"F": 1}
{"v": 1	"t": 431902	"P": 1005.75	"F": 1}
{"v": 1	"t": 431922	"P": 1002.25	"F": 2}
{"v": 1	"t": 431942	"P": 1002.0	"F": 1	"C": 46.87	"D": 3268	"sn": 54091929832280	"file": "/data/device_log/data0000.out"}
{"v": 1	"t": 431963	"P": 1007.25	"F": 2}
{"v": 1	"t": 431983	"P": 1003.75	"F": 1}
{"v": 1	"t": 432003	"P": 1001.75	"F": 2}
{"v": 1	"t": 432023	"P": 1003.25	"F": 2}
{"v": 1	"t": 432044	"P": 1007.75	"F": 2}
{"v": 1	"t": 432064	"P": 1003.0	"F": 2}
{"v": 1	"t": 432085	"P": 1002.0	"F": 2}
{"v": 1	"t": 432105	"P": 1007.0	"F": 1}
{"v": 1	"t": 432125	"P": 1004.75	"F": 1}
{"v": 1	"t": 432146	"P": 1001.5	"F": 2}
{"v": 1	"t": 432166	"P": 1001.75	"F": 1}
{"v": 1	"t": 432186	"P": 1008.0	"F": 2}
{"v": 1	"t": 432207	"P": 1007.0	"F": 2}
{"v": 1	"t": 432227	"P": 1003.75	"F": 2}
{"v": 1	"t": 432247	"P": 1003.25	"F": 2}
{"v": 1	"t": 432268	"P": 1007.25	"F": 2}
{"v": 1	"t": 432288	"P": 1006.0	"F": 2}
{"v": 1	"t": 432308	"P": 1003.25	"F": 2}
{"v": 1	"t": 432328	"P": 1001.25	"F": 2}
{"v": 1	"t": 432349	"P": 1006.5	"F": 1}
{"v": 1	"t": 432369	"P": 1005.5	"F": 2}
{"v": 1	"t": 432389	"P": 1005.5	"F": 1}
{"v": 1	"t": 432410	"P": 1001.0	"F": 2}
{"v": 1	"t": 432430	"P": 1005.25	"F": 2}
{"v": 1	"t": 432450	"P": 1006.75	"F": 2}
{"v": 1	"t": 432471	"P": 1004.5	"F": 2}
{"v": 1	"t": 432491	"P": 1001.0	"F": 2}
{"v": 1	"t": 432511	"P": 1003.0	"F": 2}
{"v": 1	"t": 432531	"P": 1007.25	"F": 2}
{"v": 1	"t": 432552	"P": 1005.0	"F": 2}
{"v": 1	"t": 432572	"P": 1002.25	"F": 2}
{"v": 1	"t": 432592	"P": 1005.0	"F": 2}
{"v": 1	"t": 432613	"P": 1006.0	"F": 1}
{"v": 1	"t": 432633	"P": 1003.5	"F": 1}
{"v": 1	"t": 432654	"P": 1005.75	"F": 2}
{"v": 1	"t": 432674	"P": 1006.5	"F": 2}
{"v": 1	"t": 432694	"P": 1004.25	"F": 2}
{"v": 1	"t": 432715	"P": 1001.5	"F": 1}
{"v": 1	"t": 432735	"P": 1005.5	"F": 2}
{"v": 1	"t": 432755	"P": 1007.25	"F": 1}
{"v": 1	"t": 432776	"P": 1002.75	"F": 1}
{"v": 1	"t": 432796	"P": 1002.25	"F": 2}
{"v": 1	"t": 432816	"P": 1004.25	"F": 1}
{"v": 1	"t": 432836	"P": 1006.75	"F": 1}
{"v": 1	"t": 432857	"P": 1004.25	"F": 2}
{"v": 1	"t": 432877	"P": 1001.75	"F": 2}
{"v": 1	"t": 432897	"P": 1003.0	"F": 1}
{"v": 1	"t": 432918	"P": 1008.0	"F": 1}
{"v": 1	"t": 432938	"P": 1002.75	"F": 2}
{"v": 1	"t": 432958	"P": 1002.25	"F": 1	"C": 46.87	"D": 3268	"sn": 54091929832280	"file": "/data/device_log/data0000.out"}
{"v": 1	"t": 432979	"P": 1003.25	"F": 2}
{"v": 1	"t": 432999	"P": 1007.5	"F": 2}
{"v": 1	"t": 433019	"P": 1006.75	"F": 2}
{"v": 1	"t": 433039	"P": 1001.75	"F": 1}
{"v": 1	"t": 433060	"P": 1003.25	"F": 2}
{"v": 1	"t": 433080	"P": 1008.5	"F": 1}
{"v": 1	"t": 433100	"P": 1006.5	"F": 1}
{"v": 1	"t": 433121	"P": 1002.75	"F": 1}
{"v": 1	"t": 433141	"P": 1002.75	"F": 1}
{"v": 1	"t": 433161	"P": 1008.25	"F": 1}
{"v": 1	"t": 433182	"P": 1004.25	"F": 1}
{"v": 1	"t": 433202	"P": 1003.25	"F": 2}
{"v": 1	"t": 433223	"P": 1008.5	"F": 1}
{"v": 1	"t": 433243	"P": 1005.0	"F": 1}
{"v": 1	"t": 433263	"P": 1004.0	"F": 2}
{"v": 1	"t": 433284	"P": 1003.5	"F": 2}
{"v": 1	"t": 433304	"P": 1005.75	"F": 1}
{"v": 1	"t": 433324	"P": 1003.5	"F": 1}
{"v": 1	"t": 433344	"P": 1002.25	"F": 2}
{"v": 1	"t": 433365	"P": 1002.25	"F": 2}
{"v": 1	"t": 433385	"P": 1007.75	"F": 1}
{"v": 1	"t": 433405	"P": 1004.75	"F": 2}
{"v": 1	"t": 433426	"P": 1004.0	"F": 2}
{"v": 1	"t": 433446	"P": 1002.75	"F": 1}
{"v": 1	"t": 433466	"P": 1006.25	"F": 1}
{"v": 1	"t": 433487	"P": 1006.25	"F": 1}
{"v": 1	"t": 433507	"P": 1003.5	"F": 1}
{"v": 1	"t": 433527	"P": 999.25	"F": 2}
{"v": 1	"t": 433547	"P": 1005.0	"F": 2}
{"v": 1	"t": 433568	"P": 1006.5	"F": 2}
{"v": 1	"t": 433588	"P": 1003.5	"F": 1}
{"v": 1	"t": 433608	"P": 1001.5	"F": 1}
{"v": 1	"t": 433629	"P": 1006.0	"F": 2}
{"v": 1	"t": 433649	"P": 1006.75	"F": 1}
{"v": 1	"t": 433669	"P": 1003.5	"F": 1}
{"v": 1	"t": 433690	"P": 1001.25	"F": 2}
{"v": 1	"t": 433710	"P": 1004.5	"F": 2}
{"v": 1	"t": 433730	"P": 1005.0	"F": 1}
{"v": 1	"t": 433751	"P": 1002.0	"F": 1}
{"v": 1	"t": 433771	"P": 1006.75	"F": 1}
{"v": 1	"t": 433792	"P": 1005.75	"F": 1}
{"v": 1	"t": 433812	"P": 1003.25	"F": 2}
{"v": 1	"t": 433832	"P": 1001.5	"F": 1}
{"v": 1	"t": 433852	"P": 1007.0	"F": 2}
{"v": 1	"t": 433873	"P": 1008.25	"F": 2}
{"v": 1	"t": 433893	"P": 1004.0	"F": 1}
{"v": 1	"t": 433913	"P": 1001.25	"F": 1}
{"v": 1	"t": 433934	"P": 1005.5	"F": 1}
{"v": 1	"t": 433954	"P": 1005.75	"F": 1}
{"v": 1	"t": 433974	"P": 1005.25	"F": 1	"C": 46.9	"D": 3268	"sn": 54091929832280	"file": "/data/device_log/data0000.out"}
{"v": 1	"t": 433995	"P": 1002.25	"F": 1}
{"v": 1	"t": 434015	"P": 1004.0	"F": 1}
{"v": 1	"t": 434035	"P": 1008.25	"F": 1}
{"v": 1	"t": 434055	"P": 1005.75	"F": 1}
{"v": 1	"t": 434076	"P": 1003.5	"F": 1}
{"v": 1	"t": 434096	"P": 1002.75	"F": 1}
{"v": 1	"t": 434116	"P": 1008.5	"F": 1}
{"v": 1	"t": 434137	"P": 1005.5	"F": 1}
{"v": 1	"t": 434157	"P": 1002.5	"F": 1}
{"v": 1	"t": 434177	"P": 1000.5	"F": 1}
{"v": 1	"t": 434198	"P": 1004.0	"F": 1}
{"v": 1	"t": 434218	"P": 1005.0	"F": 2}
{"v": 1	"t": 434238	"P": 1002.25	"F": 1}
{"v": 1	"t": 434258	"P": 1002.25	"F": 2}
{"v": 1	"t": 434279	"P": 1007.25	"F": 1}
{"v": 1	"t": 434299	"P": 1003.0	"F": 1}
{"v": 1	"t": 434320	"P": 1002.0	"F": 1}
{"v": 1	"t": 434340	"P": 1005.5	"F": 2}
{"v": 1	"t": 434361	"P": 1001.0	"F": 2}
{"v": 1	"t": 434381	"P": 1005.25	"F": 2}
{"v": 1	"t": 434402	"P": 1003.75	"F": 1}
{"v": 1	"t": 434422	"P": 1002.0	"F": 2}
{"v": 1	"t": 434443	"P": 1007.0	"F": 2}
{"v": 1	"t": 434463	"P": 1003.75	"F": 1}
{"v": 1	"t": 434483	"P": 1001.25	"F": 1}
{"v": 1	"t": 434504	"P": 1004.25	"F": 2}
{"v": 1	"t": 434524	"P": 1007.75	"F": 2}
{"v": 1	"t": 434544	"P": 1004.5	"F": 2}
{"v": 1	"t": 434564	"P": 1001.75	"F": 2}
{"v": 1	"t": 434585	"P": 1002.25	"F": 1}
{"v": 1	"t": 434605	"P": 1007.5	"F": 2}
{"v": 1	"t": 434625	"P": 1005.5	"F": 2}
{"v": 1	"t": 434646	"P": 1003.0	"F": 2}
{"v": 1	"t": 434666	"P": 1000.5	"F": 2}
{"v": 1	"t": 434686	"P": 1008.25	"F": 2}
{"v": 1	"t": 434707	"P": 1006.5	"F": 2}
{"v": 1	"t": 434727	"P": 1003.25	"F": 1}
{"v": 1	"t": 434747	"P": 999.5	"F": 2}
{"v": 1	"t": 434767	"P": 1006.5	"F": 2}
{"v": 1	"t": 434788	"P": 1006.5	"F": 2}
{"v": 1	"t": 434808	"P": 1002.75	"F": 1}
{"v": 1	"t": 434828	"P": 1002.75	"F": 2}
{"v": 1	"t": 434849	"P": 1004.0	"F": 2}
{"v": 1	"t": 434869	"P": 1007.5	"F": 2}
{"v": 1	"t": 434889	"P": 1004.25	"F": 1}
{"v": 1	"t": 434910	"P": 1001.25	"F": 2}
{"v": 1	"t": 434930	"P": 1005.0	"F": 2}
{"v": 1	"t": 434950	"P": 1006.25	"F": 2}
{"v": 1	"t": 434971	"P": 1001.5	"F": 2}
{"v": 1	"t": 434991	"P": 1007.75	"F": 1	"C": 46.86	"D": 3268	"sn": 54091929832280	"file": "/data/device_log/data0000.out"}
{"v": 1	"t": 435012	"P": 1005.25	"F": 1}
{"v": 1	"t": 435032	"P": 1004.0	"F": 2}
{"v": 1	"t": 435052	"P": 1000.5	"F": 2}
{"v": 1	"t": 435072	"P": 1007.0	"F": 1}
{"v": 1	"t": 435093	"P": 1006.75	"F": 1}
{"v": 1	"t": 435113	"P": 1003.25	"F": 2}
{"v": 1	"t": 435133	"P": 1001.25	"F": 1}
{"v": 1	"t": 435154	"P": 1006.5	"F": 2}
{"v": 1	"t": 435174	"P": 1006.25	"F": 2}
{"v": 1	"t": 435194	"P": 1004.25	"F": 1}
{"v": 1	"t": 435215	"P": 1000.25	"F": 2}
{"v": 1	"t": 435235	"P": 1005.0	"F": 1}
{"v": 1	"t": 435255	"P": 1008.0	"F": 2}
{"v": 1	"t": 435276	"P": 1002.75	"F": 1}
{"v": 1	"t": 435296	"P": 1001.5	"F": 1}
{"v": 1	"t": 435316	"P": 1003.75	"F": 1}
{"v": 1	"t": 435336	"P": 1006.75	"F": 2}
{"v": 1	"t": 435357	"P": 1004.25	"F": 1}
{"v": 1	"t": 435377	"P": 1002.5	"F": 1}
{"v": 1	"t": 435397	"P": 1004.25	"F": 1}
{"v": 1	"t": 435418	"P": 1007.25	"F": 2}
{"v": 1	"t": 435438	"P": 1006.0	"F": 1}
{"v": 1	"t": 435458	"P": 1001.75	"F": 1}
{"v": 1	"t": 435479	"P": 1003.25	"F": 1}
{"v": 1	"t": 435499	"P": 1003.75	"F": 1}
{"v": 1	"t": 435520	"P": 1001.5	"F": 2}
{"v": 1	"t": 435540	"P": 1005.75	"F": 2}
{"v": 1	"t": 435560	"P": 1007.0	"F": 2}
{"v": 1	"t": 435581	"P": 1003.5	"F": 2}
{"v": 1	"t": 435601	"P": 1001.25	"F": 1}
{"v": 1	"t": 435621	"P": 1006.0	"F": 2}
{"v": 1	"t": 435641	"P": 1006.25	"F": 1}
{"v": 1	"t": 435662	"P": 1005.25	"F": 2}
{"v": 1	"t": 435682	"P": 1000.25	"F": 1}
{"v": 1	"t": 435702	"P": 1004.75	"F": 1}
{"v": 1	"t": 435723	"P": 1009.0	"F": 2}
{"v": 1	"t": 435743	"P": 1005.75	"F": 2}
{"v": 1	"t": 435763	"P": 1000.75	"F": 1}
{"v": 1	"t": 435783	"P": 1002.0	"F": 2}
{"v": 1	"t": 435804	"P": 1007.25	"F": 1}
{"v": 1	"t": 435824	"P": 1005.0	"F": 2}
{"v": 1	"t": 435844	"P": 1001.25	"F": 2}
{"v": 1	"t": 435865	"P": 1001.0	"F": 1}
{"v": 1	"t": 435885	"P": 1006.75	"F": 1}
{"v": 1	"t": 435905	"P": 1003.75	"F": 1}
{"v": 1	"t": 435926	"P": 1002.75	"F": 2}
{"v": 1	"t": 435946	"P": 1000.75	"F": 1}
{"v": 1	"t": 435966	"P": 1005.5	"F": 2}
{"v": 1	"t": 435987	"P": 1008.0	"F": 2}
{"v": 1	"t": 436007	"P": 1002.0	"F": 1	"C": 46.945	"D": 3267	"sn": 54091929832280	"file": "/data/device_log/data0000.out"}
{"v": 1	"t": 436027	"P": 1001.0	"F": 2}
{"v": 1	"t": 436048	"P": 1007.5	"F": 2}
{"v": 1	"t": 436068	"P": 1004.75	"F": 1}
{"v": 1	"t": 436089	"P": 1002.75	"F": 1}
{"v": 1	"t": 436109	"P": 1007.25	"F": 2}
{"v": 1	"t": 436129	"P": 1004.5	"F": 1}
{"v": 1	"t": 436149	"P": 1001.0	"F": 1}
{"v": 1	"t": 436170	"P": 1002.5	"F": 1}
{"v": 1	"t": 436190	"P": 1007.75	"F": 1}
{"v": 1	"t": 436211	"P": 1004.25	"F": 1}
{"v": 1	"t": 436231	"P": 1002.75	"F": 1}
{"v": 1	"t": 436251	"P": 1006.5	"F": 1}
{"v": 1	"t": 436272	"P": 1005.0	"F": 2}
{"v": 1	"t": 436292	"P": 1002.25	"F": 1}
{"v": 1	"t": 436312	"P": 1000.25	"F": 2}
{"v": 1	"t": 436332	"P": 1002.25	"F": 2}
{"v": 1	"t": 436353	"P": 1010.75	"F": 1}
{"v": 1	"t": 436373	"P": 1003.75	"F": 1}
{"v": 1	"t": 436393	"P": 1001.0	"F": 1}
{"v": 1	"t": 436414	"P": 1000.5	"F": 2}
{"v": 1	"t": 436434	"P": 1007.0	"F": 2}
{"v": 1	"t": 436454	"P": 1005.25	"F": 1}
{"v": 1	"t": 436474	"P": 1002.0	"F": 1}
{"v": 1	"t": 436495	"P": 1003.5	"F": 1}
{"v": 1	"t": 436515	"P": 1007.75	"F": 2}
{"v": 1	"t": 436535	"P": 1004.75	"F": 2}
{"v": 1	"t": 436556	"P": 1000.5	"F": 1}
{"v": 1	"t": 436576	"P": 1001.75	"F": 2}
{"v": 1	"t": 436596	"P": 1006.5	"F": 1}
{"v": 1	"t": 436617	"P": 1004.75	"F": 1}
{"v": 1	"t": 436637	"P": 1001.5	"F": 1}
{"v": 1	"t": 436658	"P": 1006.0	"F": 2}
{"v": 1	"t": 436678	"P": 1003.0	"F": 2}
{"v": 1	"t": 436698	"P": 1002.25	"F": 2}
{"v": 1	"t": 436719	"P": 1006.0	"F": 2}
{"v": 1	"t": 436739	"P": 1006.75	"F": 2}
{"v": 1	"t": 436759	"P": 1004.0	"F": 1}
{"v": 1	"t": 436780	"P": 1002.25	"F": 1}
{"v": 1	"t": 436800	"P": 1003.75	"F": 1}
{"v": 1	"t": 436820	"P": 1008.0	"F": 1}
{"v": 1	"t": 436840	"P": 1005.5	"F": 1}
{"v": 1	"t": 436861	"P": 1002.5	"F": 1}
{"v": 1	"t": 436881	"P": 1003.25	"F": 2}
{"v": 1	"t": 436901	"P": 1007.25	"F": 2}
{"v": 1	"t": 436922	"P": 1005.5	"F": 2}
{"v": 1	"t": 436942	"P": 1001.75	"F": 2}
{"v": 1	"t": 436962	"P": 1001.75	"F": 1}
{"v": 1	"t": 436983	"P": 1007.0	"F": 1}
{"v": 1	"t": 437003	"P": 1004.25	"F": 2}
{"v": 1	"t": 437023	"P": 1002.25	"F": 2	"C": 46.855	"D": 3267	"sn": 54091929832280	"file": "/data/device_log/data0000.out"}
{"v": 1	"t": 437043	"P": 1001.75	"F": 2}
{"v": 1	"t": 437064	"P": 1007.5	"F": 1}
{"v": 1	"t": 437084	"P": 1006.25	"F": 1}
{"v": 1	"t": 437104	"P": 1003.75	"F": 1}
{"v": 1	"t": 437125	"P": 1002.0	"F": 1}
{"v": 1	"t": 437145	"P": 1005.75	"F": 2}
{"v": 1	"t": 437165	"P": 1006.75	"F": 1}
{"v": 1	"t": 437186	"P": 1002.25	"F": 2}
{"v": 1	"t": 437206	"P": 1005.5	"F": 1}
{"v": 1	"t": 437227	"P": 1007.0	"F": 2}
{"v": 1	"t": 437247	"P": 1002.25	"F": 1}
{"v": 1	"t": 437267	"P": 1002.25	"F": 1}
{"v": 1	"t": 437288	"P": 1009.0	"F": 1}
{"v": 1	"t": 437308	"P": 1004.5	"F": 1}
{"v": 1	"t": 437328	"P": 1004.5	"F": 2}
{"v": 1	"t": 437348	"P": 1002.75	"F": 2}
{"v": 1	"t": 437369	"P": 1005.0	"F": 2}
{"v": 1	"t": 437389	"P": 1007.75	"F": 2}
{"v": 1	"t": 437409	"P": 1002.5	"F": 2}
{"v": 1	"t": 437430	"P": 1001.25	"F": 2}
{"v": 1	"t": 437450	"P": 1005.25	"F": 1}
{"v": 1	"t": 437470	"P": 1005.75	"F": 2}
{"v": 1	"t": 437491	"P": 1001.25	"F": 2}
{"v": 1	"t": 437511	"P": 1002.75	"F": 2}
{"v": 1	"t": 437531	"P": 1007.75	"F": 1}
{"v": 1	"t": 437552	"P": 1007.75	"F": 1}
{"v": 1	"t": 437572	"P": 1002.25	"F": 1}
{"v": 1	"t": 437592	"P": 1001.0	"F": 2}
{"v": 1	"t": 437613	"P": 1008.75	"F": 1}
{"v": 1	"t": 437633	"P": 1006.25	"F": 2}
{"v": 1	"t": 437653	"P": 1002.75	"F": 2}
{"v": 1	"t": 437673	"P": 1000.5	"F": 2}
{"v": 1	"t": 437694	"P": 1007.5	"F": 1}
{"v": 1	"t": 437714	"P": 1006.25	"F": 1}
{"v": 1	"t": 437735	"P": 1002.5	"F": 2}
{"v": 1	"t": 437755	"P": 1005.25	"F": 1}
{"v": 1	"t": 437775	"P": 1004.0	"F": 1}
{"v": 1	"t": 437796	"P": 1002.25	"F": 1}
{"v": 1	"t": 437817	"P": 1007.25	"F": 2}
{"v": 1	"t": 437837	"P": 1002.75	"F": 1}
{"v": 1	"t": 437857	"P": 1005.25	"F": 1}
{"v": 1	"t": 437878	"P": 1004.75	"F": 2}
{"v": 1	"t": 437898	"P": 1001.0	"F": 1}
{"v": 1	"t": 437919	"P": 1005.5	"F": 2}
{"v": 1	"t": 437939	"P": 1007.25	"F": 1}
{"v": 1	"t": 437959	"P": 1005.0	"F": 1}
{"v": 1	"t": 437979	"P": 1002.0	"F": 1}
{"v": 1	"t": 438000	"P": 1003.0	"F": 2}
{"v": 1	"t": 438020	"P": 1007.5	"F": 2}
{"v": 1	"t": 438040	"P": 1005.5	"F": 1	"C": 46.91	"D": 3266	"sn": 54091929832280	"file": "/data/device_log/data0000.out"}
{"v": 1	"t": 438061	"P": 1003.0	"F": 2}
{"v": 1	"t": 438081	"P": 1001.75	"F": 2}
{"v": 1	"t": 438101	"P": 1007.75	"F": 2}
{"v": 1	"t": 438122	"P": 1007.0	"F": 1}
{"v": 1	"t": 438142	"P": 1002.75	"F": 2}
{"v": 1	"t": 438162	"P": 1002.25	"F": 1}
{"v": 1	"t": 438182	"P": 1006.75	"F": 2}
{"v": 1	"t": 438203	"P": 1004.0	"F": 1}
{"v": 1	"t": 438223	"P": 1001.25	"F": 1}
{"v": 1	"t": 438243	"P": 999.0	"F": 1}
{"v": 1	"t": 438264	"P": 1007.5	"F": 2}
{"v": 1	"t": 438284	"P": 1006.75	"F": 1}
{"v": 1	"t": 438304	"P": 1003.25	"F": 2}
{"v": 1	"t": 438325	"P": 1002.5	"F": 1}
{"v": 1	"t": 438345	"P": 1006.0	"F": 1}
{"v": 1	"t": 438365	"P": 1007.0	"F": 2}
{"v": 1	"t": 438386	"P": 1003.75	"F": 1}
{"v": 1	"t": 438406	"P": 1002.25	"F": 1}
{"v": 1	"t": 438427	"P": 1007.75	"F": 2}
{"v": 1	"t": 438447	"P": 1000.5	"F": 1}
{"v": 1	"t": 438467	"P": 1004.75	"F": 2}
{"v": 1	"t": 438488	"P": 1007.75	"F": 2}
{"v": 1	"t": 438508	"P": 1006.5	"F": 2}
{"v": 1	"t": 438528	"P": 1003.75	"F": 2}
{"v": 1	"t": 438548	"P": 1001.25	"F": 1}
{"v": 1	"t": 438569	"P": 1006.25	"F": 2}
{"v": 1	"t": 438589	"P": 1004.5	"F": 2}
{"v": 1	"t": 438609	"P": 1004.5	"F": 1}
{"v": 1	"t": 438630	"P": 999.5	"F": 2}
{"v": 1	"t": 438650	"P": 1005.0	"F": 2}
{"v": 1	"t": 438670	"P": 1007.25	"F": 1}
{"v": 1	"t": 438690	"P": 1003.75	"F": 2}
{"v": 1	"t": 438711	"P": 1002.25	"F": 1}
{"v": 1	"t": 438731	"P": 1005.0	"F": 1}
{"v": 1	"t": 438751	"P": 1007.0	"F": 1}
{"v": 1	"t": 438772	"P": 1002.25	"F": 2}
{"v": 1	"t": 438792	"P": 1002.0	"F": 2}
{"v": 1	"t": 438812	"P": 1002.5	"F": 2}
{"v": 1	"t": 438833	"P": 1009.25	"F": 2}
{"v": 1	"t": 438853	"P": 1005.75	"F": 1}
{"v": 1	"t": 438873	"P": 1001.5	"F": 1}
{"v": 1	"t": 438894	"P": 1003.0	"F": 1}
{"v": 1	"t": 438914	"P": 1007.75	"F": 2}
{"v": 1	"t": 438934	"P": 1005.25	"F": 1}
{"v": 1	"t": 438955	"P": 999.75	"F": 2}
{"v": 1	"t": 438975	"P": 1007.25	"F": 1}
{"v": 1	"t": 438995	"P": 1004.75	"F": 2}
{"v": 1	"t": 439016	"P": 1001.75	"F": 2}
{"v": 1	"t": 439036	"P": 1003.5	"F": 1}
{"v": 1	"t": 439056	"P": 1007.5	"F": 1	"C": 46.875	"D": 3266	"sn": 54091929832280	"file": "/data/device_log/data0000.out"}
{"v": 1	"t": 439077	"P": 1005.5	"F": 2}
{"v": 1	"t": 439097	"P": 1001.5	"F": 1}
{"v": 1	"t": 439117	"P": 1002.25	"F": 2}
{"v": 1	"t": 439138	"P": 1007.25	"F": 2}
{"v": 1	"t": 439158	"P": 1005.0	"F": 1}
{"v": 1	"t": 439178	"P": 1004.25	"F": 1}
{"v": 1	"t": 439198	"P": 1000.5	"F": 2}
{"v": 1	"t": 439219	"P": 1004.0	"F": 2}
{"v": 1	"t": 439239	"P": 1004.5	"F": 2}
{"v": 1	"t": 439259	"P": 1004.5	"F": 2}
{"v": 1	"t": 439280	"P": 1004.0	"F": 1}
{"v": 1	"t": 439300	"P": 1003.75	"F": 1}
{"v": 1	"t": 439320	"P": 1006.75	"F": 1}
{"v": 1	"t": 439341	"P": 1004.75	"F": 1}
{"v": 1	"t": 439361	"P": 1000.75	"F": 2}
{"v": 1	"t": 439381	"P": 1004.25	"F": 1}
{"v": 1	"t": 439401	"P": 1005.75	"F": 2}
{"v": 1	"t": 439422	"P": 1004.0	"F": 2}
{"v": 1	"t": 439442	"P": 1001.0	"F": 2}
{"v": 1	"t": 439462	"P": 1004.25	"F": 2}
{"v": 1	"t": 439483	"P": 1007.0	"F": 2}
{"v": 1	"t": 439503	"P": 1005.0	"F": 1}
{"v": 1	"t": 439524	"P": 1003.0	"F": 2}
{"v": 1	"t": 439544	"P": 1006.75	"F": 2}
{"v": 1	"t": 439564	"P": 1003.25	"F": 2}
{"v": 1	"t": 439585	"P": 1002.0	"F": 1}
{"v": 1	"t": 439605	"P": 1008.5	"F": 1}
{"v": 1	"t": 439625	"P": 1004.0	"F": 1}
{"v": 1	"t": 439646	"P": 1002.0	"F": 2}
{"v": 1	"t": 439666	"P": 1000.75	"F": 2}
{"v": 1	"t": 439686	"P": 1006.0	"F": 2}
{"v": 1	"t": 439707	"P": 1006.0	"F": 2}
{"v": 1	"t": 439727	"P": 1003.25	"F": 1}
{"v": 1	"t": 439747	"P": 999.75	"F": 2}
{"v": 1	"t": 439767	"P": 1005.25	"F": 1}
{"v": 1	"t": 439788	"P": 1005.25	"F": 2}
{"v": 1	"t": 439808	"P": 1004.25	"F": 1}
{"v": 1	"t": 439828	"P": 1000.5	"F": 2}
{"v": 1	"t": 439849	"P": 1004.0	"F": 1}
{"v": 1	"t": 439869	"P": 1007.25	"F": 1}
{"v": 1	"t": 439889	"P": 1005.5	"F": 2}
{"v": 1	"t": 439910	"P": 1001.5	"F": 1}
{"v": 1	"t": 439930	"P": 1003.25	"F": 2}
{"v": 1	"t": 439950	"P": 1008.0	"F": 1}
{"v": 1	"t": 439970	"P": 1003.5	"F": 1}
{"v": 1	"t": 439991	"P": 1000.5	"F": 1}
{"v": 1	"t": 440011	"P": 1003.5	"F": 1}
{"v": 1	"t": 440031	"P": 1008.0	"F": 2}
{"v": 1	"t": 440052	"P": 1005.0	"F": 2}
{"v": 1	"t": 440072	"P": 1001.5	"F": 1	"C": 46.855	"D": 3266	"sn": 54091929832280	"file": "/data/device_log/data0000.out"}
{"v": 1	"t": 440093	"P": 1006.0	"F": 2}
{"v": 1	"t": 440113	"P": 1003.0	"F": 2}
{"v": 1	"t": 440133	"P": 1001.0	"F": 1}
{"v": 1	"t": 440154	"P": 1006.25	"F": 1}
{"v": 1	"t": 440174	"P": 1005.5	"F": 1}
{"v": 1	"t": 440194	"P": 1002.75	"F": 2}
{"v": 1	"t": 440215	"P": 1000.25	"F": 2}
{"v": 1	"t": 440235	"P": 1006.5	"F": 2}
{"v": 1	"t": 440255	"P": 1007.0	"F": 1}
{"v": 1	"t": 440276	"P": 1003.0	"F": 2}
{"v": 1	"t": 440296	"P": 1000.5	"F": 2}
{"v": 1	"t": 440316	"P": 1003.75	"F": 2}
{"v": 1	"t": 440336	"P": 1008.25	"F": 1}
{"v": 1	"t": 440357	"P": 1005.75	"F": 2}
{"v": 1	"t": 440377	"P": 1001.0	"F": 2}
{"v": 1	"t": 440397	"P": 1003.25	"F": 1}
{"v": 1	"t": 440418	"P": 1008.25	"F": 2}
{"v": 1	"t": 440438	"P": 1004.5	"F": 2}
{"v": 1	"t": 440458	"P": 1002.0	"F": 2}
{"v": 1	"t": 440479	"P": 1001.75	"F": 2}
{"v": 1	"t": 440499	"P": 1006.25	"F": 2}
{"v": 1	"t": 440519	"P": 1005.75	"F": 1}
{"v": 1	"t": 440539	"P": 1003.75	"F": 2}
{"v": 1	"t": 440560	"P": 1003.25	"F": 2}
{"v": 1	"t": 440580	"P": 1006.75	"F": 2}
{"v": 1	"t": 440600	"P": 1006.75	"F": 2}
{"v": 1	"t": 440621	"P": 1004.75	"F": 1}
{"v": 1	"t": 440641	"P": 1002.5	"F": 2}
{"v": 1	"t": 440662	"P": 1007.25	"F": 2}
{"v": 1	"t": 440682	"P": 1001.5	"F": 2}
{"v": 1	"t": 440702	"P": 1002.25	"F": 2}
{"v": 1	"t": 440723	"P": 1008.0	"F": 2}
{"v": 1	"t": 440743	"P": 1005.5	"F": 2}
{"v": 1	"t": 440763	"P": 1000.5	"F": 1}
{"v": 1	"t": 440783	"P": 1001.25	"F": 1}
{"v": 1	"t": 440804	"P": 1007.75	"F": 2}
{"v": 1	"t": 440824	"P": 1005.75	"F": 2}
{"v": 1	"t": 440844	"P": 1003.5	"F": 2}
{"v": 1	"t": 440865	"P": 1002.0	"F": 1}
{"v": 1	"t": 440885	"P": 1007.0	"F": 2}
{"v": 1	"t": 440905	"P": 1005.25	"F": 1}
{"v": 1	"t": 440926	"P": 1001.25	"F": 1}
{"v": 1	"t": 440946	"P": 1000.75	"F": 2}
{"v": 1	"t": 440966	"P": 1006.75	"F": 1}
{"v": 1	"t": 440986	"P": 1007.75	"F": 1}
{"v": 1	"t": 441007	"P": 1002.75	"F": 2}
{"v": 1	"t": 441027	"P": 1001.5	"F": 1}
{"v": 1	"t": 441047	"P": 1004.0	"F": 2}
{"v": 1	"t": 441068	"P": 1007.5	"F": 1}
{"v": 1	"t": 441088	"P": 1004.5	"F": 1	"C": 46.86	"D": 3266	"sn": 54091929832280	"file": "/data/device_log/data0000.out"}
{"v": 1	"t": 441108	"P": 1001.75	"F": 2}
{"v": 1	"t": 441129	"P": 1004.5	"F": 1}
{"v": 1	"t": 441149	"P": 1007.0	"F": 1}
{"v": 1	"t": 441169	"P": 1004.25	"F": 2}
{"v": 1	"t": 441190	"P": 1006.25	"F": 2}
{"v": 1	"t": 441210	"P": 1006.25	"F": 1}
{"v": 1	"t": 441231	"P": 1003.25	"F": 1}
{"v": 1	"t": 441252	"P": 1006.0	"F": 2}
{"v": 1	"t": 441272	"P": 1003.25	"F": 1}
{"v": 1	"t": 441292	"P": 1001.5	"F": 2}
{"v": 1	"t": 441313	"P": 1008.0	"F": 1}
{"v": 1	"t": 441333	"P": 1004.25	"F": 1}
{"v": 1	"t": 441353	"P": 1001.5	"F": 1}
{"v": 1	"t": 441374	"P": 1002.25	"F": 2}
{"v": 1	"t": 441394	"P": 1008.25	"F": 2}
{"v": 1	"t": 441414	"P": 1005.5	"F": 1}
{"v": 1	"t": 441434	"P": 1001.0	"F": 2}
{"v": 1	"t": 441455	"P": 1001.75	"F": 1}
{"v": 1	"t": 441475	"P": 1006.5	"F": 2}
{"v": 1	"t": 441495	"P": 1006.25	"F": 2}
{"v": 1	"t": 441516	"P": 1003.5	"F": 1}
{"v": 1	"t": 441536	"P": 1001.75	"F": 2}
{"v": 1	"t": 441556	"P": 1005.75	"F": 1}
{"v": 1	"t": 441576	"P": 1006.0	"F": 2}
{"v": 1	"t": 441597	"P": 1002.0	"F": 1}
{"v": 1	"t": 441617	"P": 1000.75	"F": 2}
{"v": 1	"t": 441637	"P": 1003.0	"F": 1}
{"v": 1	"t": 441658	"P": 1008.5	"F": 1}
{"v": 1	"t": 441678	"P": 1003.5	"F": 1}
{"v": 1	"t": 441698	"P": 1001.25	"F": 1}
{"v": 1	"t": 441719	"P": 1002.75	"F": 1}
{"v": 1	"t": 441739	"P": 1007.0	"F": 1}
{"v": 1	"t": 441759	"P": 1006.0	"F": 1}
{"v": 1	"t": 441780	"P": 1002.5	"F": 1}
{"v": 1	"t": 441800	"P": 1005.75	"F": 2}
{"v": 1	"t": 441821	"P": 1003.0	"F": 2}
{"v": 1	"t": 441841	"P": 1000.75	"F": 1}
{"v": 1	"t": 441861	"P": 1006.75	"F": 2}
{"v": 1	"t": 441882	"P": 1004.75	"F": 2}
{"v": 1	"t": 441902	"P": 1002.75	"F": 1}
{"v": 1	"t": 441922	"P": 1001.5	"F": 1}
{"v": 1	"t": 441942	"P": 1006.5	"F": 2}
{"v": 1	"t": 441963	"P": 1007.75	"F": 2}
{"v": 1	"t": 441983	"P": 1003.75	"F": 1}
{"v": 1	"t": 442003	"P": 1000.0	"F": 2}
{"v": 1	"t": 442024	"P": 1004.75	"F": 2}
{"v": 1	"t": 442044	"P": 1008.0	"F": 2}
{"v": 1	"t": 442064	"P": 1004.5	"F": 2}
{"v": 1	"t": 442085	"P": 1003.25	"F": 2}
{"v": 1	"t": 442105	"P": 1004.0	"F": 1	"C": 46.9	"D": 3266	"sn": 54091929832280	"file": "/data/device_log/data0000.out"}
{"v": 1	"t": 442125	"P": 1008.5	"F": 2}
{"v": 1	"t": 442145	"P": 1005.75	"F": 1}
{"v": 1	"t": 442166	"P": 1001.5	"F": 2}
{"v": 1	"t": 442186	"P": 1004.5	"F": 1}
{"v": 1	"t": 442206	"P": 1007.5	"F": 2}
{"v": 1	"t": 442227	"P": 1004.25	"F": 1}
{"v": 1	"t": 442247	"P": 1002.25	"F": 1}
{"v": 1	"t": 442267	"P": 1002.25	"F": 2}
{"v": 1	"t": 442288	"P": 1007.75	"F": 2}
{"v": 1	"t": 442308	"P": 1002.5	"F": 1}
{"v": 1	"t": 442328	"P": 1001.0	"F": 2}
{"v": 1	"t": 442349	"P": 1005.0	"F": 2}
{"v": 1	"t": 442369	"P": 1005.5	"F": 2}
{"v": 1	"t": 442390	"P": 1001.25	"F": 1}
{"v": 1	"t": 442410	"P": 1006.0	"F": 1}
{"v": 1	"t": 442430	"P": 1008.0	"F": 1}
{"v": 1	"t": 442451	"P": 1002.5	"F": 1}
{"v": 1	"t": 442471	"P": 1000.75	"F": 2}
{"v": 1	"t": 442491	"P": 1002.25	"F": 1}
{"v": 1	"t": 442511	"P": 1008.0	"F": 1}
{"v": 1	"t": 442532	"P": 1005.0	"F": 1}
{"v": 1	"t": 442552	"P": 1003.25	"F": 1}
{"v": 1	"t": 442572	"P": 1003.5	"F": 1}
{"v": 1	"t": 442593	"P": 1008.5	"F": 2}
{"v": 1	"t": 442613	"P": 1005.0	"F": 2}
{"v": 1	"t": 442633	"P": 1002.0	"F": 1}
{"v": 1	"t": 442653	"P": 1002.0	"F": 1}
{"v": 1	"t": 442674	"P": 1005.75	"F": 1}
{"v": 1	"t": 442694	"P": 1007.5	"F": 2}
{"v": 1	"t": 442714	"P": 1003.25	"F": 2}
{"v": 1	"t": 442735	"P": 1001.0	"F": 2}
{"v": 1	"t": 442755	"P": 1005.5	"F": 1}
{"v": 1	"t": 442775	"P": 1007.75	"F": 2}
{"v": 1	"t": 442796	"P": 1004.0	"F": 1}
{"v": 1	"t": 442816	"P": 1000.75	"F": 1}
{"v": 1	"t": 442836	"P": 1004.75	"F": 1}
{"v": 1	"t": 442856	"P": 1005.5	"F": 1}
{"v": 1	"t": 442877	"P": 1002.5	"F": 1}
{"v": 1	"t": 442897	"P": 1002.5	"F": 2}
{"v": 1	"t": 442918	"P": 1008.25	"F": 2}
{"v": 1	"t": 442938	"P": 1005.25	"F": 1}
{"v": 1	"t": 442958	"P": 1001.75	"F": 2}
{"v": 1	"t": 442979	"P": 1004.5	"F": 2}
{"v": 1	"t": 442999	"P": 1008.25	"F": 1}
{"v": 1	"t": 443019	"P": 1006.0	"F": 2}
{"v": 1	"t": 443039	"P": 1000.5	"F": 2}
{"v": 1	"t": 443060	"P": 1002.25	"F": 1}
{"v": 1	"t": 443080	"P": 1008.25	"F": 2}
{"v": 1	"t": 443100	"P": 1005.75	"F": 2}
{"v": 1	"t": 443121	"P": 1002.0	"F": 1	"C": 46.855	"D": 3266	"sn": 54091929832280	"file": "/data/device_log/data0000.out"}
{"v": 1	"t": 443141	"P": 1003.25	"F": 1}
{"v": 1	"t": 443161	"P": 1008.5	"F": 1}
{"v": 1	"t": 443182	"P": 1006.0	"F": 1}
{"v": 1	"t": 443202	"P": 1002.75	"F": 1}
{"v": 1	"t": 443222	"P": 1001.25	"F": 1}
{"v": 1	"t": 443242	"P": 1006.0	"F": 1}
{"v": 1	"t": 443263	"P": 1008.5	"F": 1}
{"v": 1	"t": 443283	"P": 1004.0	"F": 2}
{"v": 1	"t": 443303	"P": 1001.5	"F": 2}
{"v": 1	"t": 443324	"P": 1006.0	"F": 1}
{"v": 1	"t": 443344	"P": 1007.75	"F": 1}
{"v": 1	"t": 443364	"P": 1004.0	"F": 1}
{"v": 1	"t": 443385	"P": 995.25	"F": 2}
{"v": 1	"t": 443405	"P": 1003.5	"F": 2}
{"v": 1	"t": 443425	"P": 1008.0	"F": 2}
{"v": 1	"t": 443446	"P": 1004.75	"F": 2}
{"v": 1	"t": 443466	"P": 1004.25	"F": 2}
{"v": 1	"t": 443486	"P": 1006.25	"F": 2}
{"v": 1	"t": 443507	"P": 1004.25	"F": 2}
{"v": 1	"t": 443527	"P": 1002.5	"F": 2}
{"v": 1	"t": 443547	"P": 1003.25	"F": 2}
{"v": 1	"t": 443568	"P": 1007.25	"F": 2}
{"v": 1	"t": 443588	"P": 1005.25	"F": 2}
{"v": 1	"t": 443608	"P": 1001.0	"F": 2}
{"v": 1	"t": 443628	"P": 1003.0	"F": 2}
{"v": 1	"t": 443649	"P": 1006.5	"F": 2}
{"v": 1	"t": 443669	"P": 1007.5	"F": 1}
{"v": 1	"t": 443689	"P": 1003.75	"F": 2}
{"v": 1	"t": 443710	"P": 1001.0	"F": 2}
{"v": 1	"t": 443730	"P": 1005.25	"F": 1}
{"v": 1	"t": 443750	"P": 1006.25	"F": 2}
{"v": 1	"t": 443771	"P": 1004.0	"F": 2}
{"v": 1	"t": 443791	"P": 1002.75	"F": 1}
{"v": 1	"t": 443811	"P": 1004.5	"F": 2}
{"v": 1	"t": 443831	"P": 1008.5	"F": 1}
{"v": 1	"t": 443852	"P": 1004.25	"F": 2}
{"v": 1	"t": 443872	"P": 1000.25	"F": 1}
{"v": 1	"t": 443892	"P": 1003.5	"F": 2}
{"v": 1	"t": 443913	"P": 1005.25	"F": 2}
{"v": 1	"t": 443933	"P": 1006.0	"F": 2}
{"v": 1	"t": 443953	"P": 1002.0	"F": 2}
{"v": 1	"t": 443974	"P": 1003.0	"F": 2}
{"v": 1	"t": 443994	"P": 1005.0	"F": 2}
{"v": 1	"t": 444014	"P": 1002.0	"F": 2}
{"v": 1	"t": 444035	"P": 1002.75	"F": 2}
{"v": 1	"t": 444055	"P": 1008.75	"F": 2}
{"v": 1	"t": 444075	"P": 1003.5	"F": 2}
{"v": 1	"t": 444096	"P": 1002.5	"F": 2}
{"v": 1	"t": 444116	"P": 1000.75	"F": 2}
{"v": 1	"t": 444136	"P": 1006.75	"F": 2	"C": 46.86	"D": 3266	"sn": 54091929832280	"file": "/data/device_log/data0000.out"}
{"v": 1	"t": 444157	"P": 1006.0	"F": 2}
{"v": 1	"t": 444177	"P": 1003.5	"F": 2}
{"v": 1	"t": 444197	"P": 1002.75	"F": 1}
{"v": 1	"t": 444217	"P": 1006.75	"F": 2}
{"v": 1	"t": 444238	"P": 1007.5	"F": 2}
{"v": 1	"t": 444258	"P": 1003.5	"F": 2}
{"v": 1	"t": 444278	"P": 1002.0	"F": 2}
{"v": 1	"t": 444299	"P": 1005.75	"F": 2}
{"v": 1	"t": 444319	"P": 1009.5	"F": 2}
{"v": 1	"t": 444339	"P": 1004.0	"F": 1}
{"v": 1	"t": 444359	"P": 1001.0	"F": 1}
{"v": 1	"t": 444380	"P": 1003.5	"F": 2}
{"v": 1	"t": 444400	"P": 1008.25	"F": 1}
{"v": 1	"t": 444420	"P": 1006.0	"F": 1}
{"v": 1	"t": 444441	"P": 1003.5	"F": 2}
{"v": 1	"t": 444461	"P": 1001.75	"F": 2}
{"v": 1	"t": 444481	"P": 1007.25	"F": 2}
{"v": 1	"t": 444502	"P": 1006.0	"F": 1}
{"v": 1	"t": 444522	"P": 1003.0	"F": 1}
{"v": 1	"t": 444542	"P": 1004.5	"F": 2}
{"v": 1	"t": 444563	"P": 1008.75	"F": 1}
{"v": 1	"t": 444583	"P": 1002.0	"F": 1}
{"v": 1	"t": 444604	"P": 1007.0	"F": 1}
{"v": 1	"t": 444624	"P": 1004.25	"F": 1}
{"v": 1	"t": 444645	"P": 1005.5	"F": 2}
{"v": 1	"t": 444665	"P": 1005.25	"F": 1}
{"v": 1	"t": 444686	"P": 1002.5	"F": 1}
{"v": 1	"t": 444706	"P": 1002.5	"F": 2}
{"v": 1	"t": 444726	"P": 1008.25	"F": 2}
{"v": 1	"t": 444747	"P": 1006.75	"F": 2}
{"v": 1	"t": 444767	"P": 1002.5	"F": 2}
{"v": 1	"t": 444787	"P": 1001.25	"F": 2}
{"v": 1	"t": 444807	"P": 1007.5	"F": 2}
{"v": 1	"t": 444828	"P": 1006.0	"F": 1}
{"v": 1	"t": 444848	"P": 1005.0	"F": 1}
{"v": 1	"t": 444868	"P": 1002.0	"F": 2}
{"v": 1	"t": 444889	"P": 1005.5	"F": 1}
{"v": 1	"t": 444909	"P": 1006.75	"F": 1}
{"v": 1	"t": 444929	"P": 1005.0	"F": 1}
{"v": 1	"t": 444949	"P": 1002.0	"F": 1}
{"v": 1	"t": 444970	"P": 1003.0	"F": 1}
{"v": 1	"t": 444990	"P": 1008.5	"F": 2}
{"v": 1	"t": 445010	"P": 1004.25	"F": 1}
{"v": 1	"t": 445031	"P": 1002.0	"F": 2}
{"v": 1	"t": 445051	"P": 1002.0	"F": 1}
{"v": 1	"t": 445071	"P": 1004.75	"F": 2}
{"v": 1	"t": 445092	"P": 1006.5	"F": 2}
{"v": 1	"t": 445112	"P": 1002.25	"F": 2}
{"v": 1	"t": 445132	"P": 1002.5	"F": 2}
{"v": 1	"t": 445152	"P": 1008.0	"F": 1	"C": 46.85	"D": 3266	"sn": 54091929832280	"file": "/data/device_log/data0000.out"}
{"v": 1	"t": 445173	"P": 1006.75	"F": 2}
{"v": 1	"t": 445193	"P": 1002.0	"F": 1}
{"v": 1	"t": 445214	"P": 1006.25	"F": 2}
{"v": 1	"t": 445234	"P": 1007.75	"F": 2}
{"v": 1	"t": 445254	"P": 1002.5	"F": 2}
{"v": 1	"t": 445275	"P": 1003.5	"F": 2}
{"v": 1	"t": 445295	"P": 1007.75	"F": 2}
{"v": 1	"t": 445315	"P": 1006.0	"F": 2}
{"v": 1	"t": 445336	"P": 1003.0	"F": 2}
{"v": 1	"t": 445356	"P": 1001.5	"F": 1}
{"v": 1	"t": 445376	"P": 1006.75	"F": 2}
{"v": 1	"t": 445397	"P": 1007.75	"F": 2}
{"v": 1	"t": 445417	"P": 1003.0	"F": 1}
{"v": 1	"t": 445437	"P": 999.75	"F": 2}
{"v": 1	"t": 445457	"P": 1004.5	"F": 2}
{"v": 1	"t": 445478	"P": 1007.5	"F": 2}
{"v": 1	"t": 445498	"P": 1005.75	"F": 1}
{"v": 1	"t": 445518	"P": 1002.25	"F": 2}
{"v": 1	"t": 445538	"P": 1002.5	"F": 1}
{"v": 1	"t": 445559	"P": 1007.5	"F": 1}
{"v": 1	"t": 445579	"P": 1004.5	"F": 2}
{"v": 1	"t": 445599	"P": 1003.75	"F": 2}
{"v": 1	"t": 445620	"P": 1002.25	"F": 2}
{"v": 1	"t": 445640	"P": 1006.25	"F": 2}
{"v": 1	"t": 445660	"P": 1006.75	"F": 2}
{"v": 1	"t": 445681	"P": 1004.0	"F": 2}
{"v": 1	"t": 445701	"P": 1001.0	"F": 2}
{"v": 1	"t": 445721	"P": 1006.0	"F": 1}
{"v": 1	"t": 445742	"P": 1003.5	"F": 1}
{"v": 1	"t": 445762	"P": 1002.0	"F": 2}
{"v": 1	"t": 445783	"P": 1008.25	"F": 2}
{"v": 1	"t": 445803	"P": 1006.25	"F": 2}
{"v": 1	"t": 445823	"P": 1003.5	"F": 1}
{"v": 1	"t": 445843	"P": 1001.25	"F": 2}
{"v": 1	"t": 445864	"P": 1008.5	"F": 1}
{"v": 1	"t": 445884	"P": 1007.75	"F": 2}
{"v": 1	"t": 445904	"P": 1005.5	"F": 1}
{"v": 1	"t": 445925	"P": 1000.0	"F": 2}
{"v": 1	"t": 445945	"P": 1005.75	"F": 1}
{"v": 1	"t": 445965	"P": 1007.5	"F": 1}
{"v": 1	"t": 445985	"P": 1004.0	"F": 1}
{"v": 1	"t": 446006	"P": 1001.5	"F": 2}
{"v": 1	"t": 446026	"P": 1001.5	"F": 1}
{"v": 1	"t": 446046	"P": 1008.0	"F": 2}
{"v": 1	"t": 446067	"P": 1004.75	"F": 2}
{"v": 1	"t": 446087	"P": 1003.75	"F": 2}
{"v": 1	"t": 446107	"P": 1001.0	"F": 1}
{"v": 1	"t": 446127	"P": 1007.25	"F": 1}
{"v": 1	"t": 446148	"P": 1007.5	"F": 2}
{"v": 1	"t": 446168	"P": 1001.0	"F": 2	"C": 46.86	"D": 3266	"sn": 54091929832280	"file": "/data/device_log/data0000.out"}
{"v": 1	"t": 446188	"P": 1002.25	"F": 1}
{"v": 1	"t": 446209	"P": 1007.0	"F": 2}
{"v": 1	"t": 446229	"P": 1006.25	"F": 2}
{"v": 1	"t": 446249	"P": 1002.25	"F": 1}
{"v": 1	"t": 446270	"P": 1003.0	"F": 2}
{"v": 1	"t": 446290	"P": 1006.0	"F": 2}
{"v": 1	"t": 446311	"P": 1001.25	"F": 2}
{"v": 1	"t": 446331	"P": 1004.75	"F": 2}
{"v": 1	"t": 446352	"P": 1005.25	"F": 1}
{"v": 1	"t": 446372	"P": 1002.25	"F": 2}
{"v": 1	"t": 446392	"P": 1001.25	"F": 2}
{"v": 1	"t": 446412	"P": 1004.25	"F": 1}
{"v": 1	"t": 446433	"P": 1007.25	"F": 2}
{"v": 1	"t": 446453	"P": 1001.75	"F": 2}
{"v": 1	"t": 446473	"P": 1002.0	"F": 1}
{"v": 1	"t": 446494	"P": 1004.5	"F": 1}
{"v": 1	"t": 446514	"P": 1005.5	"F": 1}
{"v": 1	"t": 446534	"P": 1004.5	"F": 2}
{"v": 1	"t": 446554	"P": 1002.25	"F": 2}
{"v": 1	"t": 446575	"P": 1001.75	"F": 1}
{"v": 1	"t": 446595	"P": 1006.75	"F": 2}
{"v": 1	"t": 446615	"P": 1004.5	"F": 1}
{"v": 1	"t": 446636	"P": 1003.0	"F": 2}
{"v": 1	"t": 446656	"P": 1004.75	"F": 2}
{"v": 1	"t": 446676	"P": 1007.5	"F": 2}
{"v": 1	"t": 446696	"P": 1006.25	"F": 2}
{"v": 1	"t": 446717	"P": 1002.0	"F": 1}
{"v": 1	"t": 446737	"P": 1000.5	"F": 2}
{"v": 1	"t": 446757	"P": 1004.25	"F": 2}
{"v": 1	"t": 446778	"P": 1008.5	"F": 1}
{"v": 1	"t": 446798	"P": 1004.75	"F": 2}
{"v": 1	"t": 446818	"P": 1000.0	"F": 2}
{"v": 1	"t": 446839	"P": 1003.5	"F": 1}
{"v": 1	"t": 446859	"P": 1006.0	"F": 1}
{"v": 1	"t": 446880	"P": 1003.25	"F": 2}
{"v": 1	"t": 446900	"P": 1004.25	"F": 2}
{"v": 1	"t": 446920	"P": 1006.75	"F": 2}
{"v": 1	"t": 446940	"P": 1004.0	"F": 2}
{"v": 1	"t": 446961	"P": 1001.5	"F": 1}
{"v": 1	"t": 446981	"P": 1003.25	"F": 1}
{"v": 1	"t": 447001	"P": 1009.0	"F": 2}
{"v": 1	"t": 447022	"P": 1006.0	"F": 1}
{"v": 1	"t": 447042	"P": 1002.0	"F": 2}
{"v": 1	"t": 447062	"P": 1003.0	"F": 2}
{"v": 1	"t": 447083	"P": 1008.0	"F": 2}
{"v": 1	"t": 447103	"P": 1004.25	"F": 2}
{"v": 1	"t": 447123	"P": 1002.25	"F": 2}
{"v": 1	"t": 447143	"P": 1001.25	"F": 2}
{"v": 1	"t": 447164	"P": 1005.75	"F": 1}
{"v": 1	"t": 447184	"P": 1007.0	"F": 1	"C": 46.865	"D": 3266	"sn": 54091929832280	"file": "/data/device_log/data0000.out"}
{"v": 1	"t": 447204	"P": 1003.5	"F": 1}
{"v": 1	"t": 447225	"P": 1002.75	"F": 2}
{"v": 1	"t": 447245	"P": 1003.5	"F": 2}
{"v": 1	"t": 447265	"P": 1006.5	"F": 1}
{"v": 1	"t": 447286	"P": 1002.0	"F": 2}
{"v": 1	"t": 447306	"P": 999.5	"F": 1}
{"v": 1	"t": 447326	"P": 1004.5	"F": 2}
{"v": 1	"t": 447346	"P": 1007.75	"F": 1}
{"v": 1	"t": 447367	"P": 1005.0	"F": 2}
{"v": 1	"t": 447387	"P": 1002.0	"F": 2}
{"v": 1	"t": 447408	"P": 1004.5	"F": 2}
{"v": 1	"t": 447428	"P": 1004.25	"F": 2}
{"v": 1	"t": 447448	"P": 1000.75	"F": 1}
{"v": 1	"t": 447469	"P": 1007.0	"F": 2}
{"v": 1	"t": 447489	"P": 1006.25	"F": 2}
{"v": 1	"t": 447509	"P": 1002.0	"F": 2}
{"v": 1	"t": 447530	"P": 1002.0	"F": 2}
{"v": 1	"t": 447550	"P": 1006.5	"F": 2}
{"v": 1	"t": 447570	"P": 1008.25	"F": 1}
{"v": 1	"t": 447591	"P": 1004.0	"F": 2}
{"v": 1	"t": 447611	"P": 1001.75	"F": 2}
{"v": 1	"t": 447631	"P": 1002.25	"F": 2}
{"v": 1	"t": 447651	"P": 1007.5	"F": 2}
{"v": 1	"t": 447672	"P": 1005.0	"F": 2}
{"v": 1	"t": 447692	"P": 1002.0	"F": 1}
{"v": 1	"t": 447712	"P": 1002.75	"F": 2}
{"v": 1	"t": 447733	"P": 1008.5	"F": 1}
{"v": 1	"t": 447753	"P": 1005.5	"F": 1}
{"v": 1	"t": 447773	"P": 1003.25	"F": 2}
{"v": 1	"t": 447793	"P": 1003.25	"F": 1}
{"v": 1	"t": 447814	"P": 1006.5	"F": 2}
{"v": 1	"t": 447834	"P": 1006.25	"F": 1}
{"v": 1	"t": 447854	"P": 1003.5	"F": 1}
{"v": 1	"t": 447875	"P": 1001.5	"F": 2}
{"v": 1	"t": 447895	"P": 1005.25	"F": 2}
{"v": 1	"t": 447915	"P": 1006.5	"F": 2}
{"v": 1	"t": 447936	"P": 1004.0	"F": 2}
{"v": 1	"t": 447956	"P": 1001.0	"F": 2}
{"v": 1	"t": 447977	"P": 1007.75	"F": 1}
{"v": 1	"t": 447997	"P": 1004.0	"F": 2}
{"v": 1	"t": 448018	"P": 1004.25	"F": 1}
{"v": 1	"t": 448038	"P": 1004.75	"F": 2}
{"v": 1	"t": 448058	"P": 1001.5	"F": 2}
{"v": 1	"t": 448079	"P": 1006.5	"F": 2}
{"v": 1	"t": 448099	"P": 1002.5	"F": 2}
{"v": 1	"t": 448120	"P": 1000.5	"F": 2}
{"v": 1	"t": 448140	"P": 1007.5	"F": 2}
{"v": 1	"t": 448161	"P": 1004.25	"F": 2}
{"v": 1	"t": 448181	"P": 1001.25	"F": 1}
{"v": 1	"t": 448201	"P": 1005.75	"F": 2	"C": 46.815	"D": 3266	"sn": 54091929832280	"file": "/data/device_log/data0000.out"}
{"v": 1	"t": 448221	"P": 1007.5	"F": 2}
{"v": 1	"t": 448242	"P": 1004.0	"F": 2}
{"v": 1	"t": 448262	"P": 999.75	"F": 2}
{"v": 1	"t": 448282	"P": 1005.25	"F": 2}
{"v": 1	"t": 448303	"P": 1007.5	"F": 2}
{"v": 1	"t": 448323	"P": 1004.75	"F": 2}
{"v": 1	"t": 448343	"P": 1000.25	"F": 2}
{"v": 1	"t": 448364	"P": 1003.0	"F": 2}
{"v": 1	"t": 448384	"P": 1007.25	"F": 2}
{"v": 1	"t": 448404	"P": 1005.5	"F": 2}
{"v": 1	"t": 448424	"P": 1001.75	"F": 2}
{"v": 1	"t": 448445	"P": 1003.25	"F": 2}
{"v": 1	"t": 448465	"P": 1008.0	"F": 2}
{"v": 1	"t": 448485	"P": 1005.0	"F": 2}
{"v": 1	"t": 448506	"P": 1005.25	"F": 2}
{"v": 1	"t": 448526	"P": 1001.75	"F": 1}
{"v": 1	"t": 448546	"P": 1006.5	"F": 2}
{"v": 1	"t": 448567	"P": 1003.0	"F": 2}
{"v": 1	"t": 448587	"P": 1003.5	"F": 2}
{"v": 1	"t": 448607	"P": 1002.0	"F": 2}
{"v": 1	"t": 448628	"P": 1006.75	"F": 1}
{"v": 1	"t": 448648	"P": 1004.25	"F": 2}
{"v": 1	"t": 448669	"P": 1003.0	"F": 2}
{"v": 1	"t": 448689	"P": 1007.5	"F": 2}
{"v": 1	"t": 448709	"P": 1005.75	"F": 1}
{"v": 1	"t": 448730	"P": 1001.0	"F": 2}
{"v": 1	"t": 448750	"P": 1003.0	"F": 1}
{"v": 1	"t": 448770	"P": 1007.75	"F": 1}
{"v": 1	"t": 448790	"P": 1004.5	"F": 1}
{"v": 1	"t": 448811	"P": 1001.25	"F": 2}
{"v": 1	"t": 448831	"P": 1002.25	"F": 2}
{"v": 1	"t": 448851	"P": 1008.0	"F": 2}
{"v": 1	"t": 448872	"P": 1007.25	"F": 2}
{"v": 1	"t": 448892	"P": 1002.75	"F": 2}
{"v": 1	"t": 448912	"P": 1001.75	"F": 1}
{"v": 1	"t": 448933	"P": 1007.25	"F": 2}
{"v": 1	"t": 448953	"P": 1006.25	"F": 2}
{"v": 1	"t": 448973	"P": 1003.5	"F": 1}
{"v": 1	"t": 448994	"P": 1002.75	"F": 2}
{"v": 1	"t": 449014	"P": 1007.25	"F": 1}
{"v": 1	"t": 449037	"P": 1004.25	"F": 2}
{"v": 1	"t": 449057	"P": 1003.25	"F": 1}
{"v": 1	"t": 449077	"P": 1003.75	"F": 1}
{"v": 1	"t": 449098	"P": 1008.5	"F": 1}
{"v": 1	"t": 449118	"P": 1004.75	"F": 2}
{"v": 1	"t": 449138	"P": 1003.0	"F": 1}
{"v": 1	"t": 449158	"P": 1002.5	"F": 2}
{"v": 1	"t": 449179	"P": 1007.75	"F": 2}
{"v": 1	"t": 449199	"P": 1005.0	"F": 2}
{"v": 1	"t": 449220	"P": 1001.0	"F": 2	"C": 46.86	"D": 3266	"sn": 54091929832280	"file": "/data/device_log/data0000.out"}
{"v": 1	"t": 449240	"P": 1005.25	"F": 2}
{"v": 1	"t": 449260	"P": 1005.25	"F": 2}
{"v": 1	"t": 449281	"P": 1005.25	"F": 2}
{"v": 1	"t": 449301	"P": 1002.5	"F": 2}
{"v": 1	"t": 449321	"P": 1009.25	"F": 1}
{"v": 1	"t": 449342	"P": 1007.5	"F": 2}
{"v": 1	"t": 449362	"P": 1002.25	"F": 1}
{"v": 1	"t": 449382	"P": 1002.25	"F": 1}
{"v": 1	"t": 449402	"P": 1008.0	"F": 1}
{"v": 1	"t": 449423	"P": 1007.0	"F": 2}
{"v": 1	"t": 449443	"P": 1004.0	"F": 2}
{"v": 1	"t": 449463	"P": 1000.25	"F": 1}
{"v": 1	"t": 449484	"P": 1002.75	"F": 2}
{"v": 1	"t": 449504	"P": 1010.0	"F": 2}
{"v": 1	"t": 449524	"P": 1003.5	"F": 2}
{"v": 1	"t": 449544	"P": 1002.0	"F": 2}
{"v": 1	"t": 449565	"P": 1002.25	"F": 1}
{"v": 1	"t": 449585	"P": 1008.25	"F": 2}
{"v": 1	"t": 449605	"P": 1004.5	"F": 1}
{"v": 1	"t": 449626	"P": 1002.5	"F": 1}
{"v": 1	"t": 449646	"P": 1003.0	"F": 2}
{"v": 1	"t": 449666	"P": 1006.75	"F": 2}
{"v": 1	"t": 449687	"P": 1006.5	"F": 2}
{"v": 1	"t": 449707	"P": 1001.0	"F": 2}
{"v": 1	"t": 449727	"P": 1003.0	"F": 2}
{"v": 1	"t": 449748	"P": 1008.0	"F": 1}
{"v": 1	"t": 449768	"P": 1004.5	"F": 2}
{"v": 1	"t": 449788	"P": 1001.25	"F": 2}
{"v": 1	"t": 449809	"P": 1007.5	"F": 2}
{"v": 1	"t": 449829	"P": 1002.75	"F": 2}
{"v": 1	"t": 449850	"P": 1004.0	"F": 2}
{"v": 1	"t": 449870	"P": 1005.75	"F": 1}
{"v": 1	"t": 449890	"P": 1006.5	"F": 2}
{"v": 1	"t": 449911	"P": 1002.75	"F": 1}
{"v": 1	"t": 449931	"P": 1001.0	"F": 1}
{"v": 1	"t": 449951	"P": 1004.5	"F": 2}
{"v": 1	"t": 449971	"P": 1007.0	"F": 2}
{"v": 1	"t": 449992	"P": 1005.0	"F": 2}
{"v": 1	"t": 450012	"P": 1000.75	"F": 1}
{"v": 1	"t": 450032	"P": 1001.25	"F": 1}
{"v": 1	"t": 450053	"P": 1008.0	"F": 1}
{"v": 1	"t": 450073	"P": 1006.75	"F": 1}
{"v": 1	"t": 450093	"P": 1003.25	"F": 2}
{"v": 1	"t": 450113	"P": 1003.25	"F": 2}
{"v": 1	"t": 450134	"P": 1008.5	"F": 2}
{"v": 1	"t": 450154	"P": 1006.75	"F": 2}
{"v": 1	"t": 450174	"P": 1004.0	"F": 2}
{"v": 1	"t": 450195	"P": 1002.75	"F": 2}
{"v": 1	"t": 450215	"P": 1007.5	"F": 2}
{"v": 1	"t": 450235	"P": 1006.0	"F": 1	"C": 46.835	"D": 3266	"sn": 54091929832280	"file": "/data/device_log/data0000.out"}
{"v": 1	"t": 450265	"P": 1006.0	"F": 2}
{"v": 1	"t": 450286	"P": 1001.25	"F": 2}
{"v": 1	"t": 450306	"P": 1006.25	"F": 2}
{"v": 1	"t": 450327	"P": 1003.5	"F": 2}
{"v": 1	"t": 450347	"P": 1003.25	"F": 1}
{"v": 1	"t": 450368	"P": 1007.0	"F": 1}
{"v": 1	"t": 450388	"P": 1002.25	"F": 2}
{"v": 1	"t": 450408	"P": 1002.5	"F": 2}
{"v": 1	"t": 450429	"P": 1007.25	"F": 1}
{"v": 1	"t": 450449	"P": 1008.25	"F": 1}
{"v": 1	"t": 450469	"P": 1004.75	"F": 1}
{"v": 1	"t": 450490	"P": 1001.25	"F": 2}
{"v": 1	"t": 450510	"P": 1003.5	"F": 1}
{"v": 1	"t": 450530	"P": 1008.5	"F": 2}
{"v": 1	"t": 450550	"P": 1004.25	"F": 2}
{"v": 1	"t": 450571	"P": 1001.25	"F": 1}
{"v": 1	"t": 450591	"P": 1003.0	"F": 1}
{"v": 1	"t": 450611	"P": 1007.75	"F": 2}
{"v": 1	"t": 450632	"P": 1007.75	"F": 1}
{"v": 1	"t": 450652	"P": 1003.25	"F": 1}
{"v": 1	"t": 450672	"P": 1002.5	"F": 1}
{"v": 1	"t": 450693	"P": 1004.5	"F": 2}
{"v": 1	"t": 450713	"P": 1004.25	"F": 2}
{"v": 1	"t": 450733	"P": 1003.25	"F": 2}
{"v": 1	"t": 450753	"P": 1000.75	"F": 2}
{"v": 1	"t": 450774	"P": 1008.25	"F": 1}
{"v": 1	"t": 450794	"P": 1007.25	"F": 1}
{"v": 1	"t": 450814	"P": 1004.75	"F": 2}
{"v": 1	"t": 450835	"P": 1002.25	"F": 1}
{"v": 1	"t": 450855	"P": 1008.25	"F": 2}
{"v": 1	"t": 450875	"P": 1004.5	"F": 1}
{"v": 1	"t": 450896	"P": 1001.5	"F": 2}
{"v": 1	"t": 450916	"P": 1007.0	"F": 2}
{"v": 1	"t": 450937	"P": 1005.75	"F": 2}
{"v": 1	"t": 450957	"P": 1000.0	"F": 2}
{"v": 1	"t": 450977	"P": 1004.5	"F": 2}
{"v": 1	"t": 450998	"P": 1007.75	"F": 2}
{"v": 1	"t": 451018	"P": 1005.0	"F": 2}
{"v": 1	"t": 451040	"P": 1006.75	"F": 2}
{"v": 1	"t": 451060	"P": 1004.0	"F": 2}
{"v": 1	"t": 451081	"P": 1001.0	"F": 1}
{"v": 1	"t": 451101	"P": 1002.5	"F": 2}
{"v": 1	"t": 451121	"P": 1007.25	"F": 2}
{"v": 1	"t": 451142	"P": 1005.25	"F": 2}
{"v": 1	"t": 451162	"P": 1002.75	"F": 1}
{"v": 1	"t": 451182	"P": 1001.75	"F": 2}
{"v": 1	"t": 451203	"P": 1007.0	"F": 2}
{"v": 1	"t": 451223	"P": 1003.25	"F": 2}
{"v": 1	"t": 451243	"P": 1001.0	"F": 2}
{"v": 1	"t": 451263	"P": 1003.75	"F": 2	"C": 46.825	"D": 3266	"sn": 54091929832280	"file": "/data/device_log/data0000.out"}
{"v": 1	"t": 451284	"P": 1008.25	"F": 1}
{"v": 1	"t": 451304	"P": 1006.25	"F": 2}
{"v": 1	"t": 451324	"P": 1003.0	"F": 2}
{"v": 1	"t": 451345	"P": 1000.75	"F": 1}
{"v": 1	"t": 451365	"P": 1006.0	"F": 1}
{"v": 1	"t": 451385	"P": 1007.5	"F": 1}
{"v": 1	"t": 451406	"P": 1002.0	"F": 2}
{"v": 1	"t": 451426	"P": 1002.0	"F": 2}
{"v": 1	"t": 451446	"P": 1008.25	"F": 2}
{"v": 1	"t": 451467	"P": 1005.25	"F": 1}
{"v": 1	"t": 451487	"P": 1003.25	"F": 2}
{"v": 1	"t": 451508	"P": 1008.0	"F": 1}
{"v": 1	"t": 451528	"P": 1003.0	"F": 1}
{"v": 1	"t": 451549	"P": 1004.75	"F": 2}
{"v": 1	"t": 451569	"P": 1004.75	"F": 2}
{"v": 1	"t": 451590	"P": 1001.0	"F": 2}
{"v": 1	"t": 451610	"P": 1006.5	"F": 2}
{"v": 1	"t": 451631	"P": 1003.5	"F": 2}
{"v": 1	"t": 451651	"P": 1000.75	"F": 2}
{"v": 1	"t": 451671	"P": 1006.5	"F": 2}
{"v": 1	"t": 451691	"P": 1005.5	"F": 2}
{"v": 1	"t": 451712	"P": 1002.75	"F": 2}
{"v": 1	"t": 451732	"P": 1001.25	"F": 2}
{"v": 1	"t": 451752	"P": 1006.25	"F": 2}
{"v": 1	"t": 451773	"P": 1006.5	"F": 2}
{"v": 1	"t": 451793	"P": 1003.0	"F": 2}
{"v": 1	"t": 451813	"P": 1000.25	"F": 2}
{"v": 1	"t": 451834	"P": 1007.25	"F": 2}
{"v": 1	"t": 451854	"P": 1006.75	"F": 2}
{"v": 1	"t": 451874	"P": 1002.25	"F": 2}
{"v": 1	"t": 451895	"P": 1000.0	"F": 2}
{"v": 1	"t": 451915	"P": 1005.25	"F": 2}
{"v": 1	"t": 451935	"P": 1005.75	"F": 1}
{"v": 1	"t": 451956	"P": 1003.25	"F": 2}
{"v": 1	"t": 451976	"P": 1001.5	"F": 1}
{"v": 1	"t": 451996	"P": 1005.75	"F": 1}
{"v": 1	"t": 452016	"P": 1008.25	"F": 2}
{"v": 1	"t": 452037	"P": 1004.0	"F": 2}
{"v": 1	"t": 452057	"P": 1001.75	"F": 2}
{"v": 1	"t": 452077	"P": 1003.0	"F": 2}
{"v": 1	"t": 452098	"P": 1008.25	"F": 1}
{"v": 1	"t": 452118	"P": 1005.0	"F": 1}
{"v": 1	"t": 452138	"P": 1001.25	"F": 2}
{"v": 1	"t": 452159	"P": 1006.75	"F": 1}
{"v": 1	"t": 452179	"P": 1004.25	"F": 2}
{"v": 1	"t": 452200	"P": 999.5	"F": 2}
{"v": 1	"t": 452220	"P": 1007.25	"F": 2}
{"v": 1	"t": 452240	"P": 1005.5	"F": 1}
{"v": 1	"t": 452261	"P": 1002.75	"F": 2}
{"v": 1	"t": 452281	"P": 1000.75	"F": 1	"C": 46.86	"D": 3266	"sn": 54091929832280	"file": "/data/device_log/data0000.out"}
{"v": 1	"t": 452301	"P": 1007.75	"F": 2}
{"v": 1	"t": 452322	"P": 1008.0	"F": 2}
{"v": 1	"t": 452342	"P": 1001.0	"F": 1}
{"v": 1	"t": 452362	"P": 1001.5	"F": 2}
{"v": 1	"t": 452383	"P": 1008.5	"F": 2}
{"v": 1	"t": 452403	"P": 1007.0	"F": 2}
{"v": 1	"t": 452423	"P": 1004.0	"F": 2}
{"v": 1	"t": 452443	"P": 1003.0	"F": 2}
{"v": 1	"t": 452464	"P": 1006.25	"F": 2}
{"v": 1	"t": 452484	"P": 1006.0	"F": 1}
{"v": 1	"t": 452504	"P": 1002.75	"F": 2}
{"v": 1	"t": 452525	"P": 1001.0	"F": 1}
{"v": 1	"t": 452545	"P": 1005.75	"F": 1}
{"v": 1	"t": 452565	"P": 1006.0	"F": 2}
{"v": 1	"t": 452586	"P": 1003.5	"F": 2}
{"v": 1	"t": 452606	"P": 1001.25	"F": 2}
{"v": 1	"t": 452626	"P": 1004.75	"F": 2}
{"v": 1	"t": 452646	"P": 1006.75	"F": 1}
{"v": 1	"t": 452667	"P": 1004.0	"F": 2}
{"v": 1	"t": 452687	"P": 1000.75	"F": 2}
{"v": 1	"t": 452708	"P": 1005.0	"F": 1}
{"v": 1	"t": 452728	"P": 1004.5	"F": 2}
{"v": 1	"t": 452748	"P": 1002.25	"F": 2}
{"v": 1	"t": 452769	"P": 1006.25	"F": 1}
{"v": 1	"t": 452789	"P": 1005.5	"F": 1}
{"v": 1	"t": 452809	"P": 1004.0	"F": 2}
{"v": 1	"t": 452830	"P": 1003.25	"F": 2}
{"v": 1	"t": 452850	"P": 1003.75	"F": 2}
{"v": 1	"t": 452870	"P": 1006.0	"F": 2}
{"v": 1	"t": 452891	"P": 1002.25	"F": 1}
{"v": 1	"t": 452911	"P": 999.5	"F": 2}
{"v": 1	"t": 452931	"P": 1002.75	"F": 2}
{"v": 1	"t": 452951	"P": 1007.0	"F": 2}
{"v": 1	"t": 452972	"P": 1006.25	"F": 1}
{"v": 1	"t": 452992	"P": 1002.25	"F": 2}
{"v": 1	"t": 453012	"P": 1002.75	"F": 2}
{"v": 1	"t": 453033	"P": 1007.5	"F": 1}
{"v": 1	"t": 453053	"P": 1004.75	"F": 1}
{"v": 1	"t": 453073	"P": 1002.0	"F": 2}
{"v": 1	"t": 453093	"P": 1002.5	"F": 2}
{"v": 1	"t": 453114	"P": 1008.0	"F": 1}
{"v": 1	"t": 453134	"P": 1004.75	"F": 1}
{"v": 1	"t": 453154	"P": 1002.0	"F": 2}
{"v": 1	"t": 453175	"P": 1001.5	"F": 2}
{"v": 1	"t": 453195	"P": 1006.25	"F": 2}
{"v": 1	"t": 453215	"P": 1005.5	"F": 2}
{"v": 1	"t": 453236	"P": 1002.25	"F": 1}
{"v": 1	"t": 453256	"P": 1002.0	"F": 2}
{"v": 1	"t": 453277	"P": 1005.75	"F": 2}
{"v": 1	"t": 453297	"P": 1001.5	"F": 2	"C": 46.835	"D": 3266	"sn": 54091929832280	"file": "/data/device_log/data0000.out"}
{"v": 1	"t": 453317	"P": 1002.25	"F": 2}
{"v": 1	"t": 453338	"P": 1007.75	"F": 2}
{"v": 1	"t": 453358	"P": 1005.25	"F": 1}
{"v": 1	"t": 453378	"P": 1002.5	"F": 1}
{"v": 1	"t": 453398	"P": 1002.25	"F": 2}
{"v": 1	"t": 453419	"P": 1006.75	"F": 2}
{"v": 1	"t": 453439	"P": 1005.75	"F": 2}
{"v": 1	"t": 453459	"P": 1005.0	"F": 2}
{"v": 1	"t": 453480	"P": 1001.0	"F": 1}
{"v": 1	"t": 453500	"P": 1005.0	"F": 2}
{"v": 1	"t": 453520	"P": 1008.0	"F": 2}
{"v": 1	"t": 453541	"P": 1004.25	"F": 1}
{"v": 1	"t": 453561	"P": 1001.0	"F": 2}
{"v": 1	"t": 453581	"P": 1004.25	"F": 2}
{"v": 1	"t": 453601	"P": 1007.0	"F": 1}
{"v": 1	"t": 453622	"P": 1001.5	"F": 1}
{"v": 1	"t": 453642	"P": 1002.75	"F": 2}
{"v": 1	"t": 453662	"P": 1004.25	"F": 2}
{"v": 1	"t": 453683	"P": 1007.25	"F": 2}
{"v": 1	"t": 453703	"P": 1001.75	"F": 1}
{"v": 1	"t": 453723	"P": 1001.0	"F": 2}
{"v": 1	"t": 453744	"P": 1002.25	"F": 1}
{"v": 1	"t": 453764	"P": 1009.0	"F": 1}
{"v": 1	"t": 453784	"P": 1004.0	"F": 2}
{"v": 1	"t": 453805	"P": 1002.25	"F": 1}
{"v": 1	"t": 453825	"P": 1006.0	"F": 1}
{"v": 1	"t": 453846	"P": 1002.5	"F": 2}
{"v": 1	"t": 453866	"P": 1002.0	"F": 2}
{"v": 1	"t": 453886	"P": 1007.0	"F": 1}
{"v": 1	"t": 453906	"P": 1006.0	"F": 2}
{"v": 1	"t": 453927	"P": 1003.5	"F": 2}
{"v": 1	"t": 453947	"P": 999.75	"F": 2}
{"v": 1	"t": 453967	"P": 1004.5	"F": 2}
{"v": 1	"t": 453988	"P": 1007.75	"F": 1}
{"v": 1	"t": 454008	"P": 1002.75	"F": 2}
{"v": 1	"t": 454028	"P": 1000.5	"F": 1}
{"v": 1	"t": 454049	"P": 1005.25	"F": 2}
{"v": 1	"t": 454069	"P": 1008.25	"F": 1}
{"v": 1	"t": 454089	"P": 1005.25	"F": 1}
{"v": 1	"t": 454110	"P": 1001.0	"F": 2}
{"v": 1	"t": 454130	"P": 1003.5	"F": 2}
{"v": 1	"t": 454150	"P": 1007.5	"F": 1}
{"v": 1	"t": 454170	"P": 1004.75	"F": 1}
{"v": 1	"t": 454191	"P": 1002.0	"F": 1}
{"v": 1	"t": 454211	"P": 1002.25	"F": 1}
{"v": 1	"t": 454231	"P": 1005.0	"F": 2}
{"v": 1	"t": 454252	"P": 1006.25	"F": 1}
{"v": 1	"t": 454272	"P": 1001.0	"F": 2}
{"v": 1	"t": 454292	"P": 1002.25	"F": 2}
{"v": 1	"t": 454313	"P": 1006.5	"F": 1	"C": 46.865	"D": 3266	"sn": 54091929832280	"file": "/data/device_log/data0000.out"}
{"v": 1	"t": 454333	"P": 1005.0	"F": 2}
{"v": 1	"t": 454353	"P": 1000.0	"F": 1}
{"v": 1	"t": 454374	"P": 1005.5	"F": 2}
{"v": 1	"t": 454394	"P": 1002.75	"F": 2}
{"v": 1	"t": 454415	"P": 1002.0	"F": 2}
{"v": 1	"t": 454435	"P": 1003.75	"F": 1}
{"v": 1	"t": 454455	"P": 1007.0	"F": 2}
{"v": 1	"t": 454475	"P": 1003.5	"F": 1}
{"v": 1	"t": 454496	"P": 1000.75	"F": 2}
{"v": 1	"t": 454516	"P": 1002.75	"F": 2}
{"v": 1	"t": 454536	"P": 1006.5	"F": 2}
{"v": 1	"t": 454557	"P": 1006.75	"F": 2}
{"v": 1	"t": 454577	"P": 1002.25	"F": 2}
{"v": 1	"t": 454597	"P": 1002.75	"F": 2}
{"v": 1	"t": 454617	"P": 1004.25	"F": 2}
{"v": 1	"t": 454638	"P": 1006.25	"F": 2}
{"v": 1	"t": 454658	"P": 1003.5	"F": 2}
{"v": 1	"t": 454678	"P": 1001.25	"F": 2}
{"v": 1	"t": 454699	"P": 1003.75	"F": 2}
{"v": 1	"t": 454719	"P": 1006.75	"F": 1}
{"v": 1	"t": 454739	"P": 1003.25	"F": 2}
{"v": 1	"t": 454760	"P": 1001.0	"F": 1}
{"v": 1	"t": 454780	"P": 1004.25	"F": 2}
{"v": 1	"t": 454800	"P": 1008.75	"F": 2}
{"v": 1	"t": 454821	"P": 1004.0	"F": 1}
{"v": 1	"t": 454841	"P": 1001.0	"F": 1}
{"v": 1	"t": 454861	"P": 1003.75	"F": 1}
{"v": 1	"t": 454881	"P": 1006.75	"F": 2}
{"v": 1	"t": 454902	"P": 1003.5	"F": 1}
{"v": 1	"t": 454922	"P": 1001.75	"F": 2}
{"v": 1	"t": 454943	"P": 1008.0	"F": 2}
{"v": 1	"t": 454963	"P": 1002.75	"F": 2}
{"v": 1	"t": 454984	"P": 1006.75	"F": 2}
{"v": 1	"t": 455004	"P": 1006.25	"F": 2}
{"v": 1	"t": 455025	"P": 1002.5	"F": 2}
{"v": 1	"t": 455048	"P": 1007.0	"F": 2}
{"v": 1	"t": 455068	"P": 1001.5	"F": 2}
{"v": 1	"t": 455089	"P": 1003.5	"F": 2}
{"v": 1	"t": 455109	"P": 1007.5	"F": 2}
{"v": 1	"t": 455129	"P": 1006.0	"F": 2}
{"v": 1	"t": 455149	"P": 1003.5	"F": 2}
{"v": 1	"t": 455170	"P": 1002.25	"F": 1}
{"v": 1	"t": 455190	"P": 1008.25	"F": 2}
{"v": 1	"t": 455211	"P": 1003.0	"F": 2}
{"v": 1	"t": 455231	"P": 1002.5	"F": 2}
{"v": 1	"t": 455251	"P": 1004.75	"F": 1}
{"v": 1	"t": 455271	"P": 1007.25	"F": 2}
{"v": 1	"t": 455292	"P": 1005.5	"F": 2}
{"v": 1	"t": 455312	"P": 1000.25	"F": 2}
{"v": 1	"t": 455332	"P": 1003.5	"F": 2	"C": 46.845	"D": 3266	"sn": 54091929832280	"file": "/data/device_log/data0000.out"}
{"v": 1	"t": 455353	"P": 1006.5	"F": 2}
{"v": 1	"t": 455373	"P": 1004.0	"F": 2}
{"v": 1	"t": 455393	"P": 1001.75	"F": 2}
{"v": 1	"t": 455414	"P": 1003.25	"F": 1}
{"v": 1	"t": 455434	"P": 1007.75	"F": 2}
{"v": 1	"t": 455454	"P": 1006.0	"F": 2}
{"v": 1	"t": 455474	"P": 1001.5	"F": 1}
{"v": 1	"t": 455495	"P": 1003.0	"F": 2}
{"v": 1	"t": 455515	"P": 1008.25	"F": 2}
{"v": 1	"t": 455535	"P": 1005.75	"F": 2}
{"v": 1	"t": 455556	"P": 1001.75	"F": 2}
{"v": 1	"t": 455576	"P": 1003.5	"F": 1}
{"v": 1	"t": 455597	"P": 1005.75	"F": 2}
{"v": 1	"t": 455617	"P": 1002.25	"F": 1}
{"v": 1	"t": 455637	"P": 1004.0	"F": 1}
{"v": 1	"t": 455658	"P": 1006.75	"F": 2}
{"v": 1	"t": 455678	"P": 1004.5	"F": 2}
{"v": 1	"t": 455698	"P": 1001.25	"F": 2}
{"v": 1	"t": 455719	"P": 1002.75	"F": 2}
{"v": 1	"t": 455739	"P": 1007.25	"F": 1}
{"v": 1	"t": 455759	"P": 1004.25	"F": 1}
{"v": 1	"t": 455780	"P": 1003.0	"F": 2}
{"v": 1	"t": 455800	"P": 1006.0	"F": 2}
{"v": 1	"t": 455820	"P": 1006.75	"F": 2}
{"v": 1	"t": 455841	"P": 1001.25	"F": 2}
{"v": 1	"t": 455861	"P": 1000.5	"F": 2}
{"v": 1	"t": 455881	"P": 1005.0	"F": 2}
{"v": 1	"t": 455901	"P": 1006.25	"F": 2}
{"v": 1	"t": 455922	"P": 1002.5	"F": 2}
{"v": 1	"t": 455942	"P": 1001.25	"F": 1}
{"v": 1	"t": 455962	"P": 1004.5	"F": 1}
{"v": 1	"t": 455983	"P": 1006.75	"F": 2}
{"v": 1	"t": 456003	"P": 1004.75	"F": 2}
{"v": 1	"t": 456023	"P": 1002.25	"F": 1}
{"v": 1	"t": 456044	"P": 1004.75	"F": 2}
{"v": 1	"t": 456064	"P": 1006.0	"F": 2}
{"v": 1	"t": 456084	"P": 1005.0	"F": 1}
{"v": 1	"t": 456104	"P": 1003.25	"F": 2}
{"v": 1	"t": 456125	"P": 1001.75	"F": 2}
{"v": 1	"t": 456145	"P": 1006.0	"F": 2}
{"v": 1	"t": 456166	"P": 1002.5	"F": 2}
{"v": 1	"t": 456186	"P": 1005.0	"F": 2}
{"v": 1	"t": 456206	"P": 1008.25	"F": 2}
{"v": 1	"t": 456227	"P": 1005.5	"F": 2}
{"v": 1	"t": 456247	"P": 1001.75	"F": 1}
{"v": 1	"t": 456267	"P": 1005.25	"F": 2}
{"v": 1	"t": 456288	"P": 1008.75	"F": 2}
{"v": 1	"t": 456308	"P": 1004.75	"F": 2}
{"v": 1	"t": 456328	"P": 1001.25	"F": 2}
{"v": 1	"t": 456348	"P": 1002.75	"F": 2	"C": 46.81	"D": 3266	"sn": 54091929832280	"file": "/data/device_log/data0000.out"}
{"v": 1	"t": 456369	"P": 1006.25	"F": 1}
{"v": 1	"t": 456389	"P": 1005.75	"F": 1}
{"v": 1	"t": 456409	"P": 1002.75	"F": 2}
{"v": 1	"t": 456430	"P": 999.5	"F": 2}
{"v": 1	"t": 456450	"P": 1006.75	"F": 2}
{"v": 1	"t": 456470	"P": 1006.75	"F": 2}
{"v": 1	"t": 456491	"P": 1004.5	"F": 1}
{"v": 1	"t": 456511	"P": 1002.5	"F": 1}
{"v": 1	"t": 456531	"P": 1005.75	"F": 2}
{"v": 1	"t": 456552	"P": 1007.0	"F": 2}
{"v": 1	"t": 456572	"P": 1002.75	"F": 2}
{"v": 1	"t": 456592	"P": 1000.5	"F": 2}
{"v": 1	"t": 456612	"P": 1006.5	"F": 2}
{"v": 1	"t": 456633	"P": 1007.0	"F": 1}
{"v": 1	"t": 456653	"P": 1003.0	"F": 2}
{"v": 1	"t": 456673	"P": 1002.75	"F": 2}
{"v": 1	"t": 456694	"P": 1006.75	"F": 2}
{"v": 1	"t": 456714	"P": 1003.5	"F": 2}
{"v": 1	"t": 456735	"P": 1000.25	"F": 1}
{"v": 1	"t": 456755	"P": 1005.75	"F": 1}
{"v": 1	"t": 456775	"P": 1006.0	"F": 2}
{"v": 1	"t": 456796	"P": 1002.75	"F": 2}
{"v": 1	"t": 456816	"P": 1002.25	"F": 1}
{"v": 1	"t": 456836	"P": 1006.5	"F": 2}
{"v": 1	"t": 456856	"P": 1008.0	"F": 2}
{"v": 1	"t": 456877	"P": 1005.25	"F": 2}
{"v": 1	"t": 456897	"P": 1005.75	"F": 1}
{"v": 1	"t": 456917	"P": 1004.5	"F": 2}
{"v": 1	"t": 456938	"P": 1008.0	"F": 2}
{"v": 1	"t": 456958	"P": 1005.5	"F": 2}
{"v": 1	"t": 456978	"P": 1002.0	"F": 1}
{"v": 1	"t": 456999	"P": 1000.75	"F": 2}
{"v": 1	"t": 457019	"P": 1007.5	"F": 2}
{"v": 1	"t": 457039	"P": 1006.75	"F": 2}
{"v": 1	"t": 457059	"P": 1005.5	"F": 2}
{"v": 1	"t": 457080	"P": 1004.25	"F": 2}
{"v": 1	"t": 457100	"P": 1007.75	"F": 1}
{"v": 1	"t": 457120	"P": 1006.0	"F": 2}
{"v": 1	"t": 457141	"P": 1003.5	"F": 1}
{"v": 1	"t": 457161	"P": 1002.25	"F": 1}
{"v": 1	"t": 457181	"P": 1007.5	"F": 2}
{"v": 1	"t": 457202	"P": 1008.25	"F": 2}
{"v": 1	"t": 457222	"P": 1001.75	"F": 1}
{"v": 1	"t": 457242	"P": 1004.0	"F": 2}
{"v": 1	"t": 457263	"P": 1006.0	"F": 2}
{"v": 1	"t": 457283	"P": 1003.5	"F": 2}
{"v": 1	"t": 457304	"P": 1003.75	"F": 2}
{"v": 1	"t": 457324	"P": 1007.75	"F": 2}
{"v": 1	"t": 457344	"P": 1005.5	"F": 2}
{"v": 1	"t": 457364	"P": 1002.0	"F": 1	"C": 46.82	"D": 3266	"sn": 54091929832280	"file": "/data/device_log/data0000.out"}
{"v": 1	"t": 457385	"P": 1003.5	"F": 2}
{"v": 1	"t": 457405	"P": 1008.0	"F": 2}
{"v": 1	"t": 457425	"P": 1005.75	"F": 1}
{"v": 1	"t": 457446	"P": 1003.0	"F": 2}
{"v": 1	"t": 457466	"P": 1001.25	"F": 2}
{"v": 1	"t": 457486	"P": 1006.5	"F": 2}
{"v": 1	"t": 457507	"P": 1006.0	"F": 2}
{"v": 1	"t": 457527	"P": 1002.5	"F": 1}
{"v": 1	"t": 457547	"P": 1001.75	"F": 1}
{"v": 1	"t": 457567	"P": 1005.75	"F": 2}
{"v": 1	"t": 457588	"P": 1007.25	"F": 2}
{"v": 1	"t": 457608	"P": 1004.0	"F": 2}
{"v": 1	"t": 457628	"P": 1001.25	"F": 2}
{"v": 1	"t": 457649	"P": 1004.25	"F": 2}
{"v": 1	"t": 457669	"P": 1007.5	"F": 2}
{"v": 1	"t": 457689	"P": 1006.0	"F": 2}
{"v": 1	"t": 457710	"P": 1000.5	"F": 1}
{"v": 1	"t": 457730	"P": 1002.5	"F": 2}
{"v": 1	"t": 457750	"P": 1006.0	"F": 2}
{"v": 1	"t": 457770	"P": 1004.25	"F": 2}
{"v": 1	"t": 457791	"P": 1001.25	"F": 2}
{"v": 1	"t": 457811	"P": 1006.75	"F": 1}
{"v": 1	"t": 457832	"P": 1004.75	"F": 1}
{"v": 1	"t": 457852	"P": 1001.0	"F": 2}
{"v": 1	"t": 457872	"P": 1003.75	"F": 1}
{"v": 1	"t": 457893	"P": 1007.0	"F": 2}
{"v": 1	"t": 457913	"P": 1005.25	"F": 1}
{"v": 1	"t": 457933	"P": 1001.75	"F": 2}
{"v": 1	"t": 457954	"P": 1003.5	"F": 2}
{"v": 1	"t": 457974	"P": 1007.5	"F": 2}
{"v": 1	"t": 457994	"P": 1007.0	"F": 1}
{"v": 1	"t": 458014	"P": 1002.5	"F": 2}
{"v": 1	"t": 458035	"P": 1001.5	"F": 2}
{"v": 1	"t": 458055	"P": 1007.0	"F": 2}
{"v": 1	"t": 458075	"P": 1005.25	"F": 2}
{"v": 1	"t": 458096	"P": 1004.75	"F": 1}
{"v": 1	"t": 458116	"P": 1001.75	"F": 1}
{"v": 1	"t": 458136	"P": 1007.5	"F": 2}
{"v": 1	"t": 458157	"P": 1007.25	"F": 2}
{"v": 1	"t": 458177	"P": 1004.0	"F": 1}
{"v": 1	"t": 458197	"P": 1001.75	"F": 2}
{"v": 1	"t": 458217	"P": 1005.25	"F": 2}
{"v": 1	"t": 458238	"P": 1007.5	"F": 2}
{"v": 1	"t": 458258	"P": 1003.25	"F": 1}
{"v": 1	"t": 458278	"P": 1001.5	"F": 2}
{"v": 1	"t": 458299	"P": 1004.5	"F": 1}
{"v": 1	"t": 458319	"P": 1006.5	"F": 1}
{"v": 1	"t": 458339	"P": 1004.0	"F": 1}
{"v": 1	"t": 458360	"P": 1003.75	"F": 2}
{"v": 1	"t": 458380	"P": 1006.25	"F": 2	"C": 46.85	"D": 3266	"sn": 54091929832280	"file": "/data/device_log/data0000.out"}
{"v": 1	"t": 458401	"P": 1005.0	"F": 2}
{"v": 1	"t": 458421	"P": 1002.0	"F": 2}
{"v": 1	"t": 458442	"P": 1006.75	"F": 2}
{"v": 1	"t": 458462	"P": 1001.25	"F": 2}
{"v": 1	"t": 458483	"P": 1005.5	"F": 2}
{"v": 1	"t": 458503	"P": 1006.0	"F": 1}
{"v": 1	"t": 458523	"P": 1001.25	"F": 2}
{"v": 1	"t": 458544	"P": 1002.25	"F": 2}
{"v": 1	"t": 458564	"P": 1008.0	"F": 2}
{"v": 1	"t": 458584	"P": 1005.0	"F": 1}
{"v": 1	"t": 458604	"P": 1001.5	"F": 1}
{"v": 1	"t": 458625	"P": 1001.5	"F": 2}
{"v": 1	"t": 458645	"P": 1008.0	"F": 2}
{"v": 1	"t": 458665	"P": 1006.25	"F": 1}
{"v": 1	"t": 458686	"P": 1002.0	"F": 2}
{"v": 1	"t": 458706	"P": 1000.75	"F": 2}
{"v": 1	"t": 458726	"P": 1006.25	"F": 1}
{"v": 1	"t": 458747	"P": 1006.0	"F": 1}
{"v": 1	"t": 458767	"P": 1002.75	"F": 2}
{"v": 1	"t": 458787	"P": 1001.5	"F": 2}
{"v": 1	"t": 458807	"P": 1005.75	"F": 2}
{"v": 1	"t": 458828	"P": 1007.0	"F": 2}
{"v": 1	"t": 458848	"P": 1004.5	"F": 2}
{"v": 1	"t": 458868	"P": 999.5	"F": 1}
{"v": 1	"t": 458889	"P": 1002.0	"F": 1}
{"v": 1	"t": 458909	"P": 1006.75	"F": 2}
{"v": 1	"t": 458929	"P": 1005.0	"F": 1}
{"v": 1	"t": 458950	"P": 1001.0	"F": 1}
{"v": 1	"t": 458970	"P": 1004.0	"F": 2}
{"v": 1	"t": 458990	"P": 1008.25	"F": 1}
{"v": 1	"t": 459011	"P": 1004.0	"F": 2}
{"v": 1	"t": 459031	"P": 1003.25	"F": 2}
{"v": 1	"t": 459051	"P": 1006.5	"F": 2}
{"v": 1	"t": 459072	"P": 1003.5	"F": 2}
{"v": 1	"t": 459092	"P": 1001.75	"F": 2}
{"v": 1	"t": 459112	"P": 1003.0	"F": 1}
{"v": 1	"t": 459133	"P": 1008.0	"F": 2}
{"v": 1	"t": 459153	"P": 1003.75	"F": 1}
{"v": 1	"t": 459173	"P": 1000.0	"F": 2}
{"v": 1	"t": 459194	"P": 1004.25	"F": 2}
{"v": 1	"t": 459214	"P": 1007.25	"F": 2}
{"v": 1	"t": 459234	"P": 1004.25	"F": 1}
{"v": 1	"t": 459254	"P": 1002.0	"F": 2}
{"v": 1	"t": 459275	"P": 1001.25	"F": 1}
{"v": 1	"t": 459295	"P": 1007.25	"F": 2}
{"v": 1	"t": 459315	"P": 1006.25	"F": 2}
{"v": 1	"t": 459336	"P": 1002.75	"F": 2}
{"v": 1	"t": 459356	"P": 1001.5	"F": 2}
{"v": 1	"t": 459376	"P": 1008.5	"F": 2}
{"v": 1	"t": 459397	"P": 1004.75	"F": 2	"C": 46.835	"D": 3266	"sn": 54091929832280	"file": "/data/device_log/data0000.out"}
{"v": 1	"t": 459417	"P": 1004.75	"F": 2}
{"v": 1	"t": 459437	"P": 1001.5	"F": 2}
{"v": 1	"t": 459457	"P": 1006.0	"F": 2}
{"v": 1	"t": 459478	"P": 1007.5	"F": 1}
{"v": 1	"t": 459498	"P": 1003.75	"F": 2}
{"v": 1	"t": 459518	"P": 1000.25	"F": 2}
{"v": 1	"t": 459539	"P": 1005.5	"F": 2}
{"v": 1	"t": 459559	"P": 1005.25	"F": 2}
{"v": 1	"t": 459580	"P": 1001.75	"F": 2}
{"v": 1	"t": 459600	"P": 1004.5	"F": 2}
{"v": 1	"t": 459620	"P": 1005.0	"F": 2}
{"v": 1	"t": 459641	"P": 1001.5	"F": 2}
{"v": 1	"t": 459661	"P": 1002.75	"F": 2}
{"v": 1	"t": 459681	"P": 1006.5	"F": 2}
{"v": 1	"t": 459702	"P": 1006.0	"F": 2}
{"v": 1	"t": 459722	"P": 1000.75	"F": 2}
{"v": 1	"t": 459742	"P": 1000.0	"F": 2}
{"v": 1	"t": 459762	"P": 1005.25	"F": 2}
{"v": 1	"t": 459783	"P": 1007.0	"F": 2}
{"v": 1	"t": 459803	"P": 1001.75	"F": 2}
{"v": 1	"t": 459823	"P": 1000.5	"F": 2}
{"v": 1	"t": 459844	"P": 1004.5	"F": 2}
{"v": 1	"t": 459864	"P": 1008.0	"F": 1}
{"v": 1	"t": 459884	"P": 1003.0	"F": 1}
{"v": 1	"t": 459905	"P": 1000.25	"F": 2}
{"v": 1	"t": 459925	"P": 1003.5	"F": 2}
{"v": 1	"t": 459945	"P": 1008.5	"F": 1}
{"v": 1	"t": 459965	"P": 1004.0	"F": 2}
{"v": 1	"t": 459986	"P": 1001.0	"F": 2}
{"v": 1	"t": 460006	"P": 1001.25	"F": 1}
{"v": 1	"t": 460026	"P": 1008.25	"F": 2}
{"v": 1	"t": 460047	"P": 1005.25	"F": 2}
{"v": 1	"t": 460067	"P": 1002.0	"F": 2}
{"v": 1	"t": 460087	"P": 1001.5	"F": 2}
{"v": 1	"t": 460108	"P": 1008.75	"F": 1}
{"v": 1	"t": 460128	"P": 1004.75	"F": 2}
{"v": 1	"t": 460149	"P": 1002.5	"F": 2}
{"v": 1	"t": 460169	"P": 1007.0	"F": 2}
{"v": 1	"t": 460189	"P": 1003.75	"F": 2}
{"v": 1	"t": 460210	"P": 1001.25	"F": 2}
{"v": 1	"t": 460230	"P": 1006.0	"F": 2}
{"v": 1	"t": 460250	"P": 1007.75	"F": 2}
{"v": 1	"t": 460270	"P": 1006.0	"F": 1}
{"v": 1	"t": 460291	"P": 1001.75	"F": 2}
{"v": 1	"t": 460311	"P": 1003.5	"F": 2}
{"v": 1	"t": 460331	"P": 1007.25	"F": 2}
{"v": 1	"t": 460352	"P": 1006.0	"F": 2}
{"v": 1	"t": 460372	"P": 1003.25	"F": 2}
{"v": 1	"t": 460392	"P": 1002.5	"F": 1}
{"v": 1	"t": 460413	"P": 1007.75	"F": 2	"C": 46.83	"D": 3266	"sn": 54091929832280	"file": "/data/device_log/data0000.out"}
{"v": 1	"t": 460433	"P": 1005.75	"F": 2}
{"v": 1	"t": 460453	"P": 1001.5	"F": 2}
{"v": 1	"t": 460473	"P": 1001.25	"F": 1}
{"v": 1	"t": 460494	"P": 1007.0	"F": 1}
{"v": 1	"t": 460514	"P": 1004.75	"F": 1}
{"v": 1	"t": 460534	"P": 1002.75	"F": 2}
{"v": 1	"t": 460555	"P": 1001.0	"F": 1}
{"v": 1	"t": 460575	"P": 1007.25	"F": 2}
{"v": 1	"t": 460595	"P": 1005.75	"F": 2}
{"v": 1	"t": 460616	"P": 1004.25	"F": 2}
{"v": 1	"t": 460636	"P": 1001.5	"F": 1}
{"v": 1	"t": 460656	"P": 1006.75	"F": 2}
{"v": 1	"t": 460677	"P": 1007.5	"F": 2}
{"v": 1	"t": 460697	"P": 1002.5	"F": 2}
{"v": 1	"t": 460718	"P": 1006.0	"F": 2}
{"v": 1	"t": 460738	"P": 1004.5	"F": 1}
{"v": 1	"t": 460758	"P": 1000.5	"F": 1}
{"v": 1	"t": 460779	"P": 1003.5	"F": 2}
{"v": 1	"t": 460799	"P": 1006.25	"F": 2}
{"v": 1	"t": 460819	"P": 1005.25	"F": 2}
{"v": 1	"t": 460839	"P": 1003.25	"F": 2}
{"v": 1	"t": 460860	"P": 1002.0	"F": 2}
{"v": 1	"t": 460880	"P": 1006.5	"F": 1}
{"v": 1	"t": 460900	"P": 1006.25	"F": 2}
{"v": 1	"t": 460921	"P": 1003.75	"F": 1}
{"v": 1	"t": 460941	"P": 1001.5	"F": 1}
{"v": 1	"t": 460961	"P": 1005.75	"F": 2}
{"v": 1	"t": 460982	"P": 1006.25	"F": 2}
{"v": 1	"t": 461002	"P": 1003.5	"F": 1}
{"v": 1	"t": 461022	"P": 1001.25	"F": 2}
{"v": 1	"t": 461042	"P": 1004.0	"F": 2}
{"v": 1	"t": 461063	"P": 1008.0	"F": 2}
{"v": 1	"t": 461083	"P": 1003.25	"F": 2}
{"v": 1	"t": 461103	"P": 1001.0	"F": 2}
{"v": 1	"t": 461124	"P": 1003.75	"F": 2}
{"v": 1	"t": 461144	"P": 1008.25	"F": 2}
{"v": 1	"t": 461164	"P": 1003.25	"F": 1}
{"v": 1	"t": 461185	"P": 1000.25	"F": 2}
{"v": 1	"t": 461205	"P": 1003.25	"F": 2}
{"v": 1	"t": 461225	"P": 1007.0	"F": 2}
{"v": 1	"t": 461246	"P": 1002.0	"F": 1}
{"v": 1	"t": 461266	"P": 1000.75	"F": 2}
{"v": 1	"t": 461287	"P": 1006.75	"F": 2}
{"v": 1	"t": 461307	"P": 1003.5	"F": 2}
{"v": 1	"t": 461327	"P": 1000.25	"F": 1}
{"v": 1	"t": 461347	"P": 1006.75	"F": 2}
{"v": 1	"t": 461368	"P": 1006.0	"F": 1}
{"v": 1	"t": 461388	"P": 1002.25	"F": 2}
{"v": 1	"t": 461408	"P": 1001.25	"F": 2}
{"v": 1	"t": 461429	"P": 1005.5	"F": 1	"C": 46.815	"D": 3266	"sn": 54091929832280	"file": "/data/device_log/data0000.out"}
{"v": 1	"t": 461449	"P": 1006.75	"F": 2}
{"v": 1	"t": 461469	"P": 1002.75	"F": 2}
{"v": 1	"t": 461490	"P": 1001.75	"F": 1}
{"v": 1	"t": 461510	"P": 1004.75	"F": 1}
{"v": 1	"t": 461530	"P": 1007.5	"F": 2}
{"v": 1	"t": 461550	"P": 1002.25	"F": 2}
{"v": 1	"t": 461571	"P": 1001.75	"F": 2}
{"v": 1	"t": 461591	"P": 1003.5	"F": 1}
{"v": 1	"t": 461611	"P": 1007.0	"F": 2}
{"v": 1	"t": 461632	"P": 1003.0	"F": 2}
{"v": 1	"t": 461652	"P": 1000.0	"F": 2}
{"v": 1	"t": 461672	"P": 1002.5	"F": 2}
{"v": 1	"t": 461693	"P": 1007.5	"F": 2}
{"v": 1	"t": 461713	"P": 1004.5	"F": 2}
{"v": 1	"t": 461733	"P": 1003.25	"F": 2}
{"v": 1	"t": 461754	"P": 1001.75	"F": 2}
{"v": 1	"t": 461774	"P": 1007.0	"F": 2}
{"v": 1	"t": 461794	"P": 1003.25	"F": 2}
{"v": 1	"t": 461815	"P": 1003.0	"F": 2}
{"v": 1	"t": 461835	"P": 1007.25	"F": 2}
{"v": 1	"t": 461856	"P": 1001.75	"F": 2}
{"v": 1	"t": 461876	"P": 1003.5	"F": 2}
{"v": 1	"t": 461897	"P": 1006.25	"F": 2}
{"v": 1	"t": 461917	"P": 1000.5	"F": 2}
{"v": 1	"t": 461938	"P": 1007.5	"F": 1}
{"v": 1	"t": 461958	"P": 1004.5	"F": 2}
{"v": 1	"t": 461978	"P": 1002.25	"F": 2}
{"v": 1	"t": 461999	"P": 1006.5	"F": 2}
{"v": 1	"t": 462019	"P": 1004.25	"F": 2}
{"v": 1	"t": 462039	"P": 1001.5	"F": 2}
{"v": 1	"t": 462060	"P": 1000.5	"F": 2}
{"v": 1	"t": 462080	"P": 1006.25	"F": 2}
{"v": 1	"t": 462100	"P": 1006.5	"F": 2}
{"v": 1	"t": 462121	"P": 1002.75	"F": 2}
{"v": 1	"t": 462141	"P": 999.5	"F": 2}
{"v": 1	"t": 462161	"P": 1005.5	"F": 2}
{"v": 1	"t": 462182	"P": 1005.75	"F": 2}
{"v": 1	"t": 462202	"P": 1002.75	"F": 2}
{"v": 1	"t": 462222	"P": 1000.75	"F": 1}
{"v": 1	"t": 462242	"P": 1005.75	"F": 2}
{"v": 1	"t": 462263	"P": 1007.5	"F": 2}
{"v": 1	"t": 462283	"P": 1003.75	"F": 1}
{"v": 1	"t": 462303	"P": 1001.5	"F": 2}
{"v": 1	"t": 462324	"P": 1002.0	"F": 2}
{"v": 1	"t": 462344	"P": 1008.5	"F": 1}
{"v": 1	"t": 462364	"P": 1003.5	"F": 1}
{"v": 1	"t": 462385	"P": 1002.75	"F": 2}
{"v": 1	"t": 462405	"P": 1002.0	"F": 2}
{"v": 1	"t": 462425	"P": 1006.75	"F": 2}
{"v": 1	"t": 462445	"P": 1004.75	"F": 2	"C": 46.8	"D": 3266	"sn": 54091929832280	"file": "/data/device_log/data0000.out"}
{"v": 1	"t": 462466	"P": 1002.0	"F": 2}
{"v": 1	"t": 462486	"P": 1006.5	"F": 1}
{"v": 1	"t": 462507	"P": 1003.25	"F": 1}
{"v": 1	"t": 462527	"P": 1002.0	"F": 1}
{"v": 1	"t": 462548	"P": 1007.5	"F": 1}
{"v": 1	"t": 462568	"P": 1006.25	"F": 2}
{"v": 1	"t": 462588	"P": 1002.5	"F": 1}
{"v": 1	"t": 462608	"P": 1001.25	"F": 1}
{"v": 1	"t": 462629	"P": 1004.5	"F": 2}
{"v": 1	"t": 462649	"P": 1006.25	"F": 2}
{"v": 1	"t": 462669	"P": 1004.0	"F": 1}
{"v": 1	"t": 462690	"P": 1001.5	"F": 1}
{"v": 1	"t": 462710	"P": 1004.25	"F": 2}
{"v": 1	"t": 462730	"P": 1007.75	"F": 1}
{"v": 1	"t": 462750	"P": 1004.0	"F": 2}
{"v": 1	"t": 462771	"P": 1001.25	"F": 1}
{"v": 1	"t": 462791	"P": 1002.75	"F": 2}
{"v": 1	"t": 462811	"P": 1004.75	"F": 2}
{"v": 1	"t": 462832	"P": 1005.5	"F": 2}
{"v": 1	"t": 462852	"P": 1000.25	"F": 2}
{"v": 1	"t": 462872	"P": 1002.5	"F": 1}
{"v": 1	"t": 462893	"P": 1008.75	"F": 2}
{"v": 1	"t": 462913	"P": 1006.25	"F": 2}
{"v": 1	"t": 462933	"P": 1002.5	"F": 2}
{"v": 1	"t": 462953	"P": 1000.75	"F": 2}
{"v": 1	"t": 462974	"P": 1006.5	"F": 2}
{"v": 1	"t": 462994	"P": 1004.5	"F": 2}
{"v": 1	"t": 463014	"P": 1002.25	"F": 2}
{"v": 1	"t": 463035	"P": 1002.5	"F": 2}
{"v": 1	"t": 463055	"P": 1007.25	"F": 1}
{"v": 1	"t": 463076	"P": 1002.5	"F": 2}
{"v": 1	"t": 463096	"P": 1002.0	"F": 2}
{"v": 1	"t": 463116	"P": 1006.25	"F": 2}
{"v": 1	"t": 463137	"P": 1004.25	"F": 2}
{"v": 1	"t": 463157	"P": 1000.25	"F": 2}
{"v": 1	"t": 463177	"P": 1003.25	"F": 2}
{"v": 1	"t": 463198	"P": 1006.75	"F": 1}
{"v": 1	"t": 463218	"P": 1004.25	"F": 2}
{"v": 1	"t": 463238	"P": 1001.25	"F": 2}
{"v": 1	"t": 463258	"P": 1003.25	"F": 1}
{"v": 1	"t": 463279	"P": 1007.25	"F": 1}
{"v": 1	"t": 463299	"P": 1004.5	"F": 1}
{"v": 1	"t": 463319	"P": 1003.0	"F": 1}
{"v": 1	"t": 463340	"P": 1001.25	"F": 1}
{"v": 1	"t": 463360	"P": 1009.25	"F": 1}
{"v": 1	"t": 463380	"P": 1007.5	"F": 2}
{"v": 1	"t": 463401	"P": 1003.0	"F": 2}
{"v": 1	"t": 463421	"P": 1002.25	"F": 2}
{"v": 1	"t": 463441	"P": 1007.0	"F": 2}
{"v": 1	"t": 463462	"P": 1005.5	"F": 1	"C": 46.815	"D": 3266	"sn": 54091929832280	"file": "/data/device_log/data0000.out"}
{"v": 1	"t": 463482	"P": 1005.5	"F": 1}
{"v": 1	"t": 463502	"P": 999.5	"F": 2}
{"v": 1	"t": 463522	"P": 1004.25	"F": 2}
{"v": 1	"t": 463543	"P": 1007.0	"F": 2}
{"v": 1	"t": 463563	"P": 1003.5	"F": 1}
{"v": 1	"t": 463583	"P": 1000.75	"F": 2}
{"v": 1	"t": 463604	"P": 1007.25	"F": 2}
{"v": 1	"t": 463624	"P": 1004.5	"F": 2}
{"v": 1	"t": 463645	"P": 1001.5	"F": 1}
{"v": 1	"t": 463665	"P": 1006.0	"F": 1}
{"v": 1	"t": 463685	"P": 1006.5	"F": 2}
{"v": 1	"t": 463706	"P": 1004.0	"F": 1}
{"v": 1	"t": 463726	"P": 1001.0	"F": 1}
{"v": 1	"t": 463746	"P": 1004.75	"F": 2}
{"v": 1	"t": 463767	"P": 1008.0	"F": 2}
{"v": 1	"t": 463787	"P": 1002.75	"F": 2}
{"v": 1	"t": 463807	"P": 1001.0	"F": 2}
{"v": 1	"t": 463827	"P": 1005.75	"F": 2}
{"v": 1	"t": 463848	"P": 1006.0	"F": 2}
{"v": 1	"t": 463868	"P": 1001.0	"F": 1}
{"v": 1	"t": 463888	"P": 1000.0	"F": 2}
{"v": 1	"t": 463909	"P": 1002.5	"F": 2}
{"v": 1	"t": 463929	"P": 1008.0	"F": 2}
{"v": 1	"t": 463949	"P": 1003.75	"F": 2}
{"v": 1	"t": 463969	"P": 1002.0	"F": 2}
{"v": 1	"t": 463990	"P": 1002.75	"F": 2}
{"v": 1	"t": 464010	"P": 1008.0	"F": 2}
{"v": 1	"t": 464030	"P": 1004.25	"F": 1}
{"v": 1	"t": 464051	"P": 1001.5	"F": 2}
{"v": 1	"t": 464071	"P": 1003.0	"F": 2}
{"v": 1	"t": 464091	"P": 1006.75	"F": 1}
{"v": 1	"t": 464112	"P": 1005.5	"F": 2}
{"v": 1	"t": 464132	"P": 1002.75	"F": 2}
{"v": 1	"t": 464152	"P": 1001.25	"F": 1}
{"v": 1	"t": 464173	"P": 1008.5	"F": 2}
{"v": 1	"t": 464193	"P": 1004.0	"F": 1}
{"v": 1	"t": 464214	"P": 1002.5	"F": 2}
{"v": 1	"t": 464234	"P": 1006.75	"F": 2}
{"v": 1	"t": 464254	"P": 1005.25	"F": 2}
{"v": 1	"t": 464274	"P": 1002.75	"F": 2}
{"v": 1	"t": 464295	"P": 1003.25	"F": 2}
{"v": 1	"t": 464315	"P": 1007.5	"F": 1}
{"v": 1	"t": 464335	"P": 1005.25	"F": 1}
{"v": 1	"t": 464356	"P": 1002.75	"F": 2}
{"v": 1	"t": 464376	"P": 1001.0	"F": 1}
{"v": 1	"t": 464396	"P": 1006.0	"F": 2}
{"v": 1	"t": 464417	"P": 1004.5	"F": 1}
{"v": 1	"t": 464437	"P": 1002.5	"F": 1}
{"v": 1	"t": 464457	"P": 1000.0	"F": 2}
{"v": 1	"t": 464477	"P": 1004.75	"F": 2	"C": 46.82	"D": 3266	"sn": 54091929832280	"file": "/data/device_log/data0000.out"}
{"v": 1	"t": 464498	"P": 1007.75	"F": 2}
{"v": 1	"t": 464518	"P": 1003.25	"F": 1}
{"v": 1	"t": 464538	"P": 1001.0	"F": 2}
{"v": 1	"t": 464559	"P": 1005.75	"F": 2}
{"v": 1	"t": 464579	"P": 1007.25	"F": 2}
{"v": 1	"t": 464599	"P": 1002.75	"F": 1}
{"v": 1	"t": 464620	"P": 1001.5	"F": 2}
{"v": 1	"t": 464640	"P": 1003.0	"F": 2}
{"v": 1	"t": 464660	"P": 1006.25	"F": 2}
{"v": 1	"t": 464680	"P": 1003.25	"F": 2}
{"v": 1	"t": 464701	"P": 1001.0	"F": 1}
{"v": 1	"t": 464721	"P": 1004.25	"F": 1}
{"v": 1	"t": 464742	"P": 1005.5	"F": 2}
{"v": 1	"t": 464762	"P": 1002.25	"F": 2}
{"v": 1	"t": 464782	"P": 1005.75	"F": 2}
{"v": 1	"t": 464803	"P": 1006.25	"F": 2}
{"v": 1	"t": 464823	"P": 1001.5	"F": 1}
{"v": 1	"t": 464843	"P": 1001.0	"F": 2}
{"v": 1	"t": 464864	"P": 1003.75	"F": 1}
{"v": 1	"t": 464884	"P": 1007.75	"F": 2}
{"v": 1	"t": 464904	"P": 1004.5	"F": 2}
{"v": 1	"t": 464925	"P": 1002.5	"F": 1}
{"v": 1	"t": 464945	"P": 1002.75	"F": 2}
{"v": 1	"t": 464965	"P": 1006.75	"F": 2}
{"v": 1	"t": 464985	"P": 1005.5	"F": 1}
{"v": 1	"t": 465006	"P": 1001.75	"F": 2}
{"v": 1	"t": 465026	"P": 1002.5	"F": 1}
{"v": 1	"t": 465046	"P": 1007.25	"F": 2}
{"v": 1	"t": 465067	"P": 1005.75	"F": 2}
{"v": 1	"t": 465087	"P": 1001.5	"F": 1}
{"v": 1	"t": 465107	"P": 1002.25	"F": 2}
{"v": 1	"t": 465128	"P": 1007.25	"F": 2}
{"v": 1	"t": 465148	"P": 1005.0	"F": 2}
{"v": 1	"t": 465168	"P": 1003.5	"F": 2}
{"v": 1	"t": 465188	"P": 1000.75	"F": 2}
{"v": 1	"t": 465209	"P": 1006.75	"F": 1}
{"v": 1	"t": 465229	"P": 1007.0	"F": 2}
{"v": 1	"t": 465249	"P": 1004.0	"F": 1}
{"v": 1	"t": 465270	"P": 1002.0	"F": 1}
{"v": 1	"t": 465290	"P": 1004.75	"F": 2}
{"v": 1	"t": 465311	"P": 1003.5	"F": 1}
{"v": 1	"t": 465331	"P": 1003.75	"F": 2}
{"v": 1	"t": 465351	"P": 1006.0	"F": 2}
{"v": 1	"t": 465372	"P": 1003.75	"F": 2}
{"v": 1	"t": 465392	"P": 1001.25	"F": 2}
{"v": 1	"t": 465412	"P": 1005.25	"F": 2}
{"v": 1	"t": 465433	"P": 1008.25	"F": 2}
{"v": 1	"t": 465453	"P": 1004.5	"F": 1}
{"v": 1	"t": 465473	"P": 1000.5	"F": 2}
{"v": 1	"t": 465494	"P": 1003.75	"F": 2	"C": 46.825	"D": 3266	"sn": 54091929832280	"file": "/data/device_log/data0000.out"}
{"v": 1	"t": 465514	"P": 1007.0	"F": 2}
{"v": 1	"t": 465534	"P": 1005.0	"F": 1}
{"v": 1	"t": 465554	"P": 1002.25	"F": 2}
{"v": 1	"t": 465575	"P": 1001.5	"F": 2}
{"v": 1	"t": 465595	"P": 1006.0	"F": 2}
{"v": 1	"t": 465615	"P": 1005.5	"F": 2}
{"v": 1	"t": 465636	"P": 1004.0	"F": 2}
{"v": 1	"t": 465656	"P": 1002.25	"F": 2}
{"v": 1	"t": 465676	"P": 1006.5	"F": 2}
{"v": 1	"t": 465697	"P": 1005.75	"F": 2}
{"v": 1	"t": 465717	"P": 1003.75	"F": 2}
{"v": 1	"t": 465737	"P": 1002.0	"F": 2}
{"v": 1	"t": 465757	"P": 1003.75	"F": 2}
{"v": 1	"t": 465778	"P": 1007.5	"F": 1}
{"v": 1	"t": 465798	"P": 1004.5	"F": 2}
{"v": 1	"t": 465818	"P": 1001.0	"F": 1}
{"v": 1	"t": 465839	"P": 1005.5	"F": 2}
{"v": 1	"t": 465859	"P": 1006.25	"F": 2}
{"v": 1	"t": 465880	"P": 1000.5	"F": 1}
{"v": 1	"t": 465900	"P": 1005.5	"F": 2}
{"v": 1	"t": 465920	"P": 1007.0	"F": 2}
{"v": 1	"t": 465941	"P": 1003.0	"F": 2}
{"v": 1	"t": 465961	"P": 1000.5	"F": 2}
{"v": 1	"t": 465981	"P": 1005.75	"F": 2}
{"v": 1	"t": 466001	"P": 1008.25	"F": 1}
{"v": 1	"t": 466022	"P": 1004.5	"F": 2}
{"v": 1	"t": 466042	"P": 1001.0	"F": 2}
{"v": 1	"t": 466062	"P": 1003.5	"F": 1}
{"v": 1	"t": 466083	"P": 1007.0	"F": 2}
{"v": 1	"t": 466103	"P": 1003.5	"F": 2}
{"v": 1	"t": 466123	"P": 1001.5	"F": 2}
{"v": 1	"t": 466144	"P": 1004.5	"F": 2}
{"v": 1	"t": 466164	"P": 1007.0	"F": 2}
{"v": 1	"t": 466184	"P": 1006.0	"F": 2}
{"v": 1	"t": 466204	"P": 1004.0	"F": 1}
{"v": 1	"t": 466225	"P": 1003.0	"F": 2}
{"v": 1	"t": 466245	"P": 1008.75	"F": 2}
{"v": 1	"t": 466265	"P": 1004.25	"F": 2}
{"v": 1	"t": 466286	"P": 1000.5	"F": 2}
{"v": 1	"t": 466306	"P": 1001.5	"F": 2}
{"v": 1	"t": 466326	"P": 1007.75	"F": 2}
{"v": 1	"t": 466347	"P": 1004.75	"F": 1}
{"v": 1	"t": 466367	"P": 1001.0	"F": 1}
{"v": 1	"t": 466387	"P": 1003.5	"F": 1}
{"v": 1	"t": 466408	"P": 1007.5	"F": 2}
{"v": 1	"t": 466428	"P": 1002.25	"F": 2}
{"v": 1	"t": 466449	"P": 1002.5	"F": 1}
{"v": 1	"t": 466469	"P": 1007.0	"F": 1}
{"v": 1	"t": 466489	"P": 1001.25	"F": 2}
{"v": 1	"t": 466510	"P": 1001.25	"F": 2	"C": 46.815	"D": 3266	"sn": 54091929832280	"file": "/data/device_log/data0000.out"}
{"v": 1	"t": 466530	"P": 1004.5	"F": 2}
{"v": 1	"t": 466550	"P": 1006.5	"F": 2}
{"v": 1	"t": 466571	"P": 1004.0	"F": 2}
{"v": 1	"t": 466591	"P": 1001.5	"F": 1}
{"v": 1	"t": 466611	"P": 1003.25	"F": 2}
{"v": 1	"t": 466631	"P": 1009.25	"F": 2}
{"v": 1	"t": 466652	"P": 1003.0	"F": 2}
{"v": 1	"t": 466672	"P": 1002.5	"F": 2}
{"v": 1	"t": 466692	"P": 1002.75	"F": 2}
{"v": 1	"t": 466713	"P": 1006.5	"F": 1}
{"v": 1	"t": 466733	"P": 1003.75	"F": 2}
{"v": 1	"t": 466753	"P": 1001.25	"F": 2}
{"v": 1	"t": 466773	"P": 1002.75	"F": 2}
{"v": 1	"t": 466794	"P": 1005.0	"F": 2}
{"v": 1	"t": 466814	"P": 1004.75	"F": 1}
{"v": 1	"t": 466834	"P": 1002.25	"F": 1}
{"v": 1	"t": 466855	"P": 1001.75	"F": 2}
{"v": 1	"t": 466875	"P": 1005.75	"F": 2}
{"v": 1	"t": 466895	"P": 1005.25	"F": 2}
{"v": 1	"t": 466916	"P": 1003.75	"F": 2}
{"v": 1	"t": 466936	"P": 1000.75	"F": 2}
{"v": 1	"t": 466956	"P": 1006.0	"F": 2}
{"v": 1	"t": 466977	"P": 1005.75	"F": 2}
{"v": 1	"t": 466997	"P": 1000.75	"F": 2}
{"v": 1	"t": 467018	"P": 1007.25	"F": 2}
{"v": 1	"t": 467038	"P": 1004.25	"F": 2}
{"v": 1	"t": 467058	"P": 1002.25	"F": 2}
{"v": 1	"t": 467079	"P": 1002.75	"F": 2}
{"v": 1	"t": 467099	"P": 1007.25	"F": 2}
{"v": 1	"t": 467119	"P": 1004.25	"F": 2}
{"v": 1	"t": 467139	"P": 1002.75	"F": 1}
{"v": 1	"t": 467160	"P": 1002.5	"F": 2}
{"v": 1	"t": 467180	"P": 1006.0	"F": 2}
{"v": 1	"t": 467200	"P": 1004.75	"F": 1}
{"v": 1	"t": 467221	"P": 1003.75	"F": 2}
{"v": 1	"t": 467241	"P": 1002.75	"F": 2}
{"v": 1	"t": 467261	"P": 1004.0	"F": 2}
{"v": 1	"t": 467281	"P": 1006.0	"F": 1}
{"v": 1	"t": 467302	"P": 1002.75	"F": 1}
{"v": 1	"t": 467322	"P": 1000.5	"F": 1}
{"v": 1	"t": 467342	"P": 1004.5	"F": 2}
{"v": 1	"t": 467363	"P": 1006.5	"F": 2}
{"v": 1	"t": 467383	"P": 1002.0	"F": 1}
{"v": 1	"t": 467403	"P": 1001.5	"F": 2}
{"v": 1	"t": 467424	"P": 1003.25	"F": 1}
{"v": 1	"t": 467444	"P": 1007.0	"F": 2}
{"v": 1	"t": 467464	"P": 1003.75	"F": 2}
{"v": 1	"t": 467485	"P": 1001.5	"F": 2}
{"v": 1	"t": 467505	"P": 1003.0	"F": 2}
{"v": 1	"t": 467525	"P": 1008.0	"F": 2	"C": 46.815	"D": 3266	"sn": 54091929832280	"file": "/data/device_log/data0000.out"}
{"v": 1	"t": 467546	"P": 1005.0	"F": 2}
{"v": 1	"t": 467566	"P": 1001.75	"F": 2}
{"v": 1	"t": 467587	"P": 1006.0	"F": 2}
{"v": 1	"t": 467607	"P": 1001.75	"F": 2}
{"v": 1	"t": 467627	"P": 1002.5	"F": 2}
{"v": 1	"t": 467648	"P": 1007.0	"F": 2}
{"v": 1	"t": 467668	"P": 1008.25	"F": 2}
{"v": 1	"t": 467688	"P": 1001.5	"F": 2}
{"v": 1	"t": 467708	"P": 1000.0	"F": 2}
{"v": 1	"t": 467729	"P": 1005.25	"F": 2}
{"v": 1	"t": 467749	"P": 1008.5	"F": 1}
{"v": 1	"t": 467769	"P": 1004.5	"F": 2}
{"v": 1	"t": 467790	"P": 1001.5	"F": 1}
{"v": 1	"t": 467810	"P": 1002.75	"F": 2}
{"v": 1	"t": 467830	"P": 1007.5	"F": 1}
{"v": 1	"t": 467850	"P": 1004.25	"F": 2}
{"v": 1	"t": 467871	"P": 1001.25	"F": 2}
{"v": 1	"t": 467891	"P": 1001.0	"F": 2}
{"v": 1	"t": 467911	"P": 1006.25	"F": 2}
{"v": 1	"t": 467932	"P": 1005.25	"F": 2}
{"v": 1	"t": 467952	"P": 1001.5	"F": 2}
{"v": 1	"t": 467972	"P": 1002.75	"F": 1}
{"v": 1	"t": 467993	"P": 1005.5	"F": 2}
{"v": 1	"t": 468013	"P": 1005.0	"F": 2}
{"v": 1	"t": 468033	"P": 1003.5	"F": 2}
{"v": 1	"t": 468054	"P": 1002.75	"F": 1}
{"v": 1	"t": 468074	"P": 1009.0	"F": 2}
{"v": 1	"t": 468094	"P": 1005.25	"F": 2}
{"v": 1	"t": 468115	"P": 1001.75	"F": 2}
{"v": 1	"t": 468135	"P": 1007.5	"F": 1}
{"v": 1	"t": 468156	"P": 1002.75	"F": 2}
{"v": 1	"t": 468176	"P": 1000.5	"F": 2}
{"v": 1	"t": 468196	"P": 1006.0	"F": 2}
{"v": 1	"t": 468216	"P": 1008.0	"F": 2}
{"v": 1	"t": 468237	"P": 1003.5	"F": 1}
{"v": 1	"t": 468257	"P": 1001.75	"F": 2}
{"v": 1	"t": 468277	"P": 1003.5	"F": 2}
{"v": 1	"t": 468298	"P": 1008.25	"F": 2}
{"v": 1	"t": 468318	"P": 1005.5	"F": 2}
{"v": 1	"t": 468338	"P": 1000.5	"F": 2}
{"v": 1	"t": 468359	"P": 1002.0	"F": 1}
{"v": 1	"t": 468379	"P": 1008.25	"F": 2}
{"v": 1	"t": 468399	"P": 1005.0	"F": 2}
{"v": 1	"t": 468419	"P": 1004.0	"F": 2}
{"v": 1	"t": 468440	"P": 1001.0	"F": 2}
{"v": 1	"t": 468460	"P": 1004.75	"F": 2}
{"v": 1	"t": 468480	"P": 1006.0	"F": 2}
{"v": 1	"t": 468501	"P": 1003.25	"F": 2}
{"v": 1	"t": 468521	"P": 1002.0	"F": 2}
{"v": 1	"t": 468541	"P": 1006.5	"F": 1	"C": 46.82	"D": 3266	"sn": 54091929832280	"file": "/data/device_log/data0000.out"}
{"v": 1	"t": 468562	"P": 1007.0	"F": 2}
{"v": 1	"t": 468582	"P": 1003.25	"F": 2}
{"v": 1	"t": 468602	"P": 1001.0	"F": 2}
{"v": 1	"t": 468622	"P": 1003.5	"F": 1}
{"v": 1	"t": 468643	"P": 1006.0	"F": 1}
{"v": 1	"t": 468663	"P": 1003.5	"F": 2}
{"v": 1	"t": 468684	"P": 1004.0	"F": 2}
{"v": 1	"t": 468704	"P": 1006.25	"F": 2}
{"v": 1	"t": 468725	"P": 1002.25	"F": 1}
{"v": 1	"t": 468745	"P": 1006.25	"F": 2}
{"v": 1	"t": 468765	"P": 1005.25	"F": 2}
{"v": 1	"t": 468786	"P": 1002.25	"F": 2}
{"v": 1	"t": 468806	"P": 1006.75	"F": 2}
{"v": 1	"t": 468827	"P": 1001.75	"F": 2}
{"v": 1	"t": 468847	"P": 1003.25	"F": 2}
{"v": 1	"t": 468868	"P": 1006.75	"F": 2}
{"v": 1	"t": 468888	"P": 1005.25	"F": 2}
{"v": 1	"t": 468908	"P": 1001.75	"F": 2}
{"v": 1	"t": 468928	"P": 1001.25	"F": 2}
{"v": 1	"t": 468949	"P": 1007.25	"F": 2}
{"v": 1	"t": 468969	"P": 1005.5	"F": 2}
{"v": 1	"t": 468989	"P": 1003.0	"F": 1}
{"v": 1	"t": 469010	"P": 1002.25	"F": 1}
{"v": 1	"t": 469030	"P": 1005.75	"F": 1}
{"v": 1	"t": 469050	"P": 1006.0	"F": 2}
{"v": 1	"t": 469071	"P": 1003.0	"F": 2}
{"v": 1	"t": 469091	"P": 1000.0	"F": 1}
{"v": 1	"t": 469111	"P": 1007.25	"F": 1}
{"v": 1	"t": 469131	"P": 1006.75	"F": 1}
{"v": 1	"t": 469152	"P": 1003.5	"F": 1}
{"v": 1	"t": 469172	"P": 999.75	"F": 1}
{"v": 1	"t": 469192	"P": 1005.75	"F": 2}
{"v": 1	"t": 469213	"P": 1007.25	"F": 1}
{"v": 1	"t": 469233	"P": 1004.25	"F": 2}
{"v": 1	"t": 469253	"P": 1001.0	"F": 2}
{"v": 1	"t": 469274	"P": 1004.75	"F": 2}
{"v": 1	"t": 469294	"P": 1004.75	"F": 2}
{"v": 1	"t": 469314	"P": 1002.0	"F": 2}
{"v": 1	"t": 469335	"P": 1005.25	"F": 1}
{"v": 1	"t": 469356	"P": 1002.75	"F": 1}
{"v": 1	"t": 469376	"P": 1002.25	"F": 2}
{"v": 1	"t": 469396	"P": 1006.5	"F": 2}
{"v": 1	"t": 469417	"P": 1006.75	"F": 2}
{"v": 1	"t": 469437	"P": 1003.25	"F": 1}
{"v": 1	"t": 469457	"P": 1001.25	"F": 2}
{"v": 1	"t": 469477	"P": 1005.5	"F": 2}
{"v": 1	"t": 469498	"P": 1006.0	"F": 1}
{"v": 1	"t": 469518	"P": 1003.25	"F": 2}
{"v": 1	"t": 469538	"P": 1000.25	"F": 1}
{"v": 1	"t": 469559	"P": 1003.75	"F": 2	"C": 46.815	"D": 3266	"sn": 54091929832280	"file": "/data/device_log/data0000.out"}
{"v": 1	"t": 469579	"P": 1008.0	"F": 1}
{"v": 1	"t": 469599	"P": 1005.25	"F": 2}
{"v": 1	"t": 469620	"P": 1002.25	"F": 1}
{"v": 1	"t": 469640	"P": 1002.75	"F": 2}
{"v": 1	"t": 469660	"P": 1007.75	"F": 1}
{"v": 1	"t": 469680	"P": 1006.0	"F": 1}
{"v": 1	"t": 469701	"P": 1002.25	"F": 2}
{"v": 1	"t": 469721	"P": 1002.0	"F": 2}
{"v": 1	"t": 469741	"P": 1007.5	"F": 2}
{"v": 1	"t": 469762	"P": 1005.5	"F": 2}
{"v": 1	"t": 469782	"P": 1001.5	"F": 2}
{"v": 1	"t": 469802	"P": 1002.25	"F": 2}
{"v": 1	"t": 469823	"P": 1006.5	"F": 2}
{"v": 1	"t": 469843	"P": 1004.75	"F": 2}
{"v": 1	"t": 469863	"P": 1001.25	"F": 1}
{"v": 1	"t": 469884	"P": 1004.75	"F": 2}
{"v": 1	"t": 469904	"P": 1006.0	"F": 2}
{"v": 1	"t": 469925	"P": 1001.5	"F": 2}
{"v": 1	"t": 469945	"P": 1004.25	"F": 2}
{"v": 1	"t": 469965	"P": 1006.0	"F": 2}
{"v": 1	"t": 469986	"P": 1001.5	"F": 1}
{"v": 1	"t": 470006	"P": 1001.25	"F": 2}
{"v": 1	"t": 470026	"P": 1007.0	"F": 2}
{"v": 1	"t": 470047	"P": 1004.5	"F": 2}
{"v": 1	"t": 470067	"P": 1001.75	"F": 2}
{"v": 1	"t": 470087	"P": 1003.75	"F": 1}
{"v": 1	"t": 470108	"P": 1004.75	"F": 2}
{"v": 1	"t": 470128	"P": 1002.5	"F": 1}
{"v": 1	"t": 470149	"P": 1002.5	"F": 1}
{"v": 1	"t": 470169	"P": 1005.5	"F": 2}
{"v": 1	"t": 470189	"P": 1003.5	"F": 1}
{"v": 1	"t": 470210	"P": 1002.0	"F": 2}
{"v": 1	"t": 470230	"P": 1004.25	"F": 1}
{"v": 1	"t": 470250	"P": 1004.5	"F": 2}
{"v": 1	"t": 470271	"P": 999.0	"F": 2}
{"v": 1	"t": 470291	"P": 1003.75	"F": 2}
{"v": 1	"t": 470311	"P": 1007.0	"F": 2}
{"v": 1	"t": 470332	"P": 1003.5	"F": 1}
{"v": 1	"t": 470352	"P": 997.0	"F": 2}
{"v": 1	"t": 470373	"P": 1006.25	"F": 2}
{"v": 1	"t": 470393	"P": 1005.25	"F": 2}
{"v": 1	"t": 470413	"P": 999.75	"F": 2}
{"v": 1	"t": 470434	"P": 1004.5	"F": 2}
{"v": 1	"t": 470454	"P": 1005.25	"F": 2}
{"v": 1	"t": 470475	"P": 1001.75	"F": 2}
{"v": 1	"t": 470495	"P": 1004.5	"F": 1}
{"v": 1	"t": 470515	"P": 1005.0	"F": 2}
{"v": 1	"t": 470536	"P": 1003.5	"F": 2}
{"v": 1	"t": 470556	"P": 1003.75	"F": 2}
{"v": 1	"t": 470576	"P": 1008.75	"F": 2	"C": 46.835	"D": 3266	"sn": 54091929832280	"file": "/data/device_log/data0000.out"}
{"v": 1	"t": 470597	"P": 1004.0	"F": 1}
{"v": 1	"t": 470617	"P": 1001.75	"F": 2}
{"v": 1	"t": 470638	"P": 1007.5	"F": 2}
{"v": 1	"t": 470658	"P": 1006.5	"F": 2}
{"v": 1	"t": 470678	"P": 1002.0	"F": 1}
{"v": 1	"t": 470699	"P": 1004.25	"F": 2}
{"v": 1	"t": 470719	"P": 1007.0	"F": 2}
{"v": 1	"t": 470739	"P": 1003.75	"F": 1}
{"v": 1	"t": 470760	"P": 1000.75	"F": 1}
{"v": 1	"t": 470780	"P": 1007.25	"F": 2}
{"v": 1	"t": 470800	"P": 1005.5	"F": 2}
{"v": 1	"t": 470821	"P": 1001.25	"F": 1}
{"v": 1	"t": 470841	"P": 1005.0	"F": 2}
{"v": 1	"t": 470862	"P": 1005.0	"F": 2}
{"v": 1	"t": 470882	"P": 1001.5	"F": 1}
{"v": 1	"t": 470902	"P": 1002.5	"F": 2}
{"v": 1	"t": 470923	"P": 1008.0	"F": 2}
{"v": 1	"t": 470943	"P": 1003.25	"F": 1}
{"v": 1	"t": 470963	"P": 1002.25	"F": 1}
{"v": 1	"t": 470984	"P": 1007.0	"F": 2}
{"v": 1	"t": 471005	"P": 1000.25	"F": 1}
{"v": 1	"t": 471025	"P": 1005.75	"F": 1}
{"v": 1	"t": 471046	"P": 1004.5	"F": 2}
{"v": 1	"t": 471066	"P": 1002.5	"F": 2}
{"v": 1	"t": 471086	"P": 1006.75	"F": 2}
{"v": 1	"t": 471107	"P": 1005.0	"F": 2}
{"v": 1	"t": 471127	"P": 1001.25	"F": 2}
{"v": 1	"t": 471147	"P": 1003.5	"F": 2}
{"v": 1	"t": 471168	"P": 1007.0	"F": 1}
{"v": 1	"t": 471188	"P": 1000.75	"F": 2}
{"v": 1	"t": 471208	"P": 1001.25	"F": 2}
{"v": 1	"t": 471229	"P": 1005.5	"F": 2}
{"v": 1	"t": 471249	"P": 1004.25	"F": 2}
{"v": 1	"t": 471270	"P": 1001.5	"F": 2}
{"v": 1	"t": 471290	"P": 1006.0	"F": 2}
{"v": 1	"t": 471310	"P": 1006.25	"F": 1}
{"v": 1	"t": 471331	"P": 1004.0	"F": 1}
{"v": 1	"t": 471351	"P": 1001.25	"F": 2}
{"v": 1	"t": 471371	"P": 1008.75	"F": 1}
{"v": 1	"t": 471392	"P": 1004.5	"F": 2}
{"v": 1	"t": 471412	"P": 1000.5	"F": 2}
{"v": 1	"t": 471433	"P": 1005.75	"F": 2}
{"v": 1	"t": 471453	"P": 1005.5	"F": 2}
{"v": 1	"t": 471473	"P": 1003.5	"F": 2}
{"v": 1	"t": 471494	"P": 1004.75	"F": 2}
{"v": 1	"t": 471514	"P": 1005.75	"F": 2}
{"v": 1	"t": 471534	"P": 1001.5	"F": 1}
{"v": 1	"t": 471555	"P": 1002.25	"F": 1}
{"v": 1	"t": 471575	"P": 1007.0	"F": 1}
{"v": 1	"t": 471595	"P": 1003.75	"F": 2	"C": 46.815	"D": 3266	"sn": 54091929832280	"file": "/data/device_log/data0000.out"}
{"v": 1	"t": 471616	"P": 1001.0	"F": 1}
{"v": 1	"t": 471636	"P": 1004.5	"F": 2}
{"v": 1	"t": 471657	"P": 1006.0	"F": 2}
{"v": 1	"t": 471677	"P": 1002.5	"F": 2}
{"v": 1	"t": 471697	"P": 1003.25	"F": 2}
{"v": 1	"t": 471718	"P": 1005.5	"F": 2}
{"v": 1	"t": 471738	"P": 1002.75	"F": 1}
{"v": 1	"t": 471759	"P": 1003.25	"F": 1}
{"v": 1	"t": 471779	"P": 1007.25	"F": 1}
{"v": 1	"t": 471799	"P": 1003.75	"F": 2}
{"v": 1	"t": 471820	"P": 1000.5	"F": 1}
{"v": 1	"t": 471840	"P": 1005.0	"F": 2}
{"v": 1	"t": 471860	"P": 1003.75	"F": 2}
{"v": 1	"t": 471881	"P": 1001.5	"F": 2}
{"v": 1	"t": 471901	"P": 1003.5	"F": 2}
{"v": 1	"t": 471922	"P": 1005.75	"F": 2}
{"v": 1	"t": 471942	"P": 1002.25	"F": 2}
{"v": 1	"t": 471962	"P": 1003.25	"F": 2}
{"v": 1	"t": 471983	"P": 1007.75	"F": 2}
{"v": 1	"t": 472003	"P": 1004.0	"F": 2}
{"v": 1	"t": 472023	"P": 1002.5	"F": 2}
{"v": 1	"t": 472044	"P": 1004.25	"F": 2}
{"v": 1	"t": 472064	"P": 1007.0	"F": 1}
{"v": 1	"t": 472084	"P": 1002.5	"F": 1}
{"v": 1	"t": 472105	"P": 1002.5	"F": 2}
{"v": 1	"t": 472125	"P": 1007.5	"F": 2}
{"v": 1	"t": 472146	"P": 1003.25	"F": 2}
{"v": 1	"t": 472166	"P": 1000.75	"F": 2}
{"v": 1	"t": 472186	"P": 1006.0	"F": 2}
{"v": 1	"t": 472207	"P": 1004.75	"F": 2}
{"v": 1	"t": 472227	"P": 1001.0	"F": 1}
{"v": 1	"t": 472247	"P": 1003.0	"F": 2}
{"v": 1	"t": 472268	"P": 1005.75	"F": 1}
{"v": 1	"t": 472288	"P": 1003.0	"F": 2}
{"v": 1	"t": 472309	"P": 1003.5	"F": 1}
{"v": 1	"t": 472329	"P": 1006.75	"F": 1}
{"v": 1	"t": 472349	"P": 1002.75	"F": 2}
{"v": 1	"t": 472370	"P": 1004.25	"F": 2}
{"v": 1	"t": 472391	"P": 1003.5	"F": 2}
{"v": 1	"t": 472411	"P": 1002.25	"F": 2}
{"v": 1	"t": 472431	"P": 1004.25	"F": 1}
{"v": 1	"t": 472452	"P": 1005.75	"F": 2}
{"v": 1	"t": 472472	"P": 1002.25	"F": 2}
{"v": 1	"t": 472492	"P": 1002.5	"F": 2}
{"v": 1	"t": 472513	"P": 1007.25	"F": 2}
{"v": 1	"t": 472533	"P": 1003.25	"F": 1}
{"v": 1	"t": 472553	"P": 1000.0	"F": 1}
{"v": 1	"t": 472574	"P": 1004.25	"F": 2}
{"v": 1	"t": 472594	"P": 1005.5	"F": 2}
{"v": 1	"t": 472614	"P": 1002.5	"F": 2	"C": 46.82	"D": 3266	"sn": 54091929832280	"file": "/data/device_log/data0000.out"}
{"v": 1	"t": 472635	"P": 1001.5	"F": 1}
{"v": 1	"t": 472655	"P": 1008.0	"F": 2}
{"v": 1	"t": 472676	"P": 1002.5	"F": 1}
{"v": 1	"t": 472696	"P": 1001.0	"F": 1}
{"v": 1	"t": 472716	"P": 1005.75	"F": 2}
{"v": 1	"t": 472737	"P": 1001.75	"F": 2}
{"v": 1	"t": 472757	"P": 1001.25	"F": 1}
{"v": 1	"t": 472777	"P": 1003.25	"F": 2}
{"v": 1	"t": 472798	"P": 1007.25	"F": 2}
{"v": 1	"t": 472818	"P": 1003.5	"F": 1}
{"v": 1	"t": 472839	"P": 1003.5	"F": 2}
{"v": 1	"t": 472859	"P": 1007.25	"F": 1}
{"v": 1	"t": 472879	"P": 1003.75	"F": 2}
{"v": 1	"t": 472900	"P": 1000.25	"F": 2}
{"v": 1	"t": 472920	"P": 1005.75	"F": 2}
{"v": 1	"t": 472940	"P": 1005.0	"F": 1}
{"v": 1	"t": 472961	"P": 1000.25	"F": 2}
{"v": 1	"t": 472981	"P": 1004.75	"F": 2}
{"v": 1	"t": 473002	"P": 1003.75	"F": 1}
{"v": 1	"t": 473022	"P": 1000.25	"F": 2}
{"v": 1	"t": 473042	"P": 1003.5	"F": 2}
{"v": 1	"t": 473063	"P": 1006.5	"F": 2}
{"v": 1	"t": 473083	"P": 1002.25	"F": 2}
{"v": 1	"t": 473103	"P": 1001.25	"F": 2}
{"v": 1	"t": 473124	"P": 1006.0	"F": 2}
{"v": 1	"t": 473144	"P": 1004.5	"F": 1}
{"v": 1	"t": 473165	"P": 1001.0	"F": 1}
{"v": 1	"t": 473185	"P": 1005.0	"F": 1}
{"v": 1	"t": 473205	"P": 1007.25	"F": 2}
{"v": 1	"t": 473226	"P": 1003.75	"F": 1}
{"v": 1	"t": 473246	"P": 1001.75	"F": 2}
{"v": 1	"t": 473266	"P": 1007.25	"F": 1}
{"v": 1	"t": 473287	"P": 1005.25	"F": 2}
{"v": 1	"t": 473307	"P": 1003.25	"F": 2}
{"v": 1	"t": 473327	"P": 1005.75	"F": 2}
{"v": 1	"t": 473348	"P": 1005.5	"F": 2}
{"v": 1	"t": 473368	"P": 1001.75	"F": 1}
{"v": 1	"t": 473389	"P": 1000.25	"F": 2}
{"v": 1	"t": 473409	"P": 1007.5	"F": 1}
{"v": 1	"t": 473429	"P": 1003.25	"F": 2}
{"v": 1	"t": 473450	"P": 1002.5	"F": 1}
{"v": 1	"t": 473470	"P": 1005.5	"F": 2}
{"v": 1	"t": 473490	"P": 1005.5	"F": 2}
{"v": 1	"t": 473511	"P": 1001.5	"F": 2}
{"v": 1	"t": 473531	"P": 1005.0	"F": 1}
{"v": 1	"t": 473552	"P": 1006.0	"F": 2}
{"v": 1	"t": 473572	"P": 1002.5	"F": 2}
{"v": 1	"t": 473592	"P": 1004.25	"F": 2}
{"v": 1	"t": 473613	"P": 1005.75	"F": 2}
{"v": 1	"t": 473633	"P": 1001.25	"F": 1	"C": 46.815	"D": 3266	"sn": 54091929832280	"file": "/data/device_log/data0000.out"}
{"v": 1	"t": 473654	"P": 1001.25	"F": 1}
{"v": 1	"t": 473674	"P": 1007.75	"F": 2}
{"v": 1	"t": 473694	"P": 1005.0	"F": 2}
{"v": 1	"t": 473715	"P": 1001.75	"F": 2}
{"v": 1	"t": 473735	"P": 1006.5	"F": 1}
{"v": 1	"t": 473755	"P": 1005.25	"F": 2}
{"v": 1	"t": 473776	"P": 1001.25	"F": 1}
{"v": 1	"t": 473796	"P": 1003.0	"F": 2}
{"v": 1	"t": 473816	"P": 1006.25	"F": 2}
{"v": 1	"t": 473837	"P": 1003.75	"F": 1}
{"v": 1	"t": 473857	"P": 1000.75	"F": 1}
{"v": 1	"t": 473878	"P": 1005.5	"F": 1}
{"v": 1	"t": 473898	"P": 1003.75	"F": 2}
{"v": 1	"t": 473918	"P": 1002.5	"F": 2}
{"v": 1	"t": 473939	"P": 1005.25	"F": 1}
{"v": 1	"t": 473959	"P": 1006.0	"F": 1}
{"v": 1	"t": 473979	"P": 1000.75	"F": 2}
{"v": 1	"t": 474000	"P": 1001.5	"F": 2}
{"v": 1	"t": 474020	"P": 1007.25	"F": 1}
{"v": 1	"t": 474041	"P": 1003.75	"F": 1}
{"v": 1	"t": 474061	"P": 1001.75	"F": 2}
{"v": 1	"t": 474081	"P": 1006.5	"F": 2}
{"v": 1	"t": 474102	"P": 1005.25	"F": 1}
{"v": 1	"t": 474122	"P": 1002.25	"F": 2}
{"v": 1	"t": 474142	"P": 1003.25	"F": 2}
{"v": 1	"t": 474163	"P": 1005.75	"F": 1}
{"v": 1	"t": 474183	"P": 1002.75	"F": 2}
{"v": 1	"t": 474204	"P": 1002.5	"F": 1}
{"v": 1	"t": 474224	"P": 1009.25	"F": 2}
{"v": 1	"t": 474244	"P": 1004.0	"F": 2}
{"v": 1	"t": 474265	"P": 1001.75	"F": 2}
{"v": 1	"t": 474285	"P": 1006.5	"F": 2}
{"v": 1	"t": 474305	"P": 1005.75	"F": 1}
{"v": 1	"t": 474326	"P": 1002.75	"F": 1}
{"v": 1	"t": 474346	"P": 1005.0	"F": 2}
{"v": 1	"t": 474367	"P": 1007.5	"F": 2}
{"v": 1	"t": 474387	"P": 1002.5	"F": 1}
{"v": 1	"t": 474407	"P": 1003.0	"F": 1}
{"v": 1	"t": 474428	"P": 1008.5	"F": 2}
{"v": 1	"t": 474448	"P": 1004.75	"F": 2}
{"v": 1	"t": 474468	"P": 1002.5	"F": 2}
{"v": 1	"t": 474489	"P": 1004.25	"F": 2}
{"v": 1	"t": 474509	"P": 1004.75	"F": 2}
{"v": 1	"t": 474529	"P": 1001.0	"F": 1}
{"v": 1	"t": 474550	"P": 1003.0	"F": 2}
{"v": 1	"t": 474570	"P": 1007.25	"F": 2}
{"v": 1	"t": 474591	"P": 1003.75	"F": 1}
{"v": 1	"t": 474611	"P": 1002.25	"F": 1}
{"v": 1	"t": 474631	"P": 1006.0	"F": 1}
{"v": 1	"t": 474652	"P": 1006.25	"F": 1	"C": 46.81	"D": 3266	"sn": 54091929832280	"file": "/data/device_log/data0000.out"}
{"v": 1	"t": 474672	"P": 1002.5	"F": 2}
{"v": 1	"t": 474692	"P": 1002.75	"F": 2}
{"v": 1	"t": 474713	"P": 1006.75	"F": 2}
{"v": 1	"t": 474733	"P": 1003.5	"F": 1}
{"v": 1	"t": 474753	"P": 1001.0	"F": 1}
{"v": 1	"t": 474774	"P": 1004.75	"F": 2}
{"v": 1	"t": 474794	"P": 1005.25	"F": 1}
{"v": 1	"t": 474815	"P": 1002.75	"F": 1}
{"v": 1	"t": 474835	"P": 1003.5	"F": 1}
{"v": 1	"t": 474855	"P": 1004.25	"F": 2}
{"v": 1	"t": 474876	"P": 1002.25	"F": 1}
{"v": 1	"t": 474896	"P": 1003.75	"F": 2}
{"v": 1	"t": 474917	"P": 1006.5	"F": 2}
{"v": 1	"t": 474937	"P": 1003.25	"F": 1}
{"v": 1	"t": 474957	"P": 1003.75	"F": 2}
{"v": 1	"t": 474978	"P": 1007.0	"F": 2}
{"v": 1	"t": 474998	"P": 1001.0	"F": 2}
{"v": 1	"t": 475018	"P": 1002.25	"F": 1}
{"v": 1	"t": 475039	"P": 1007.75	"F": 2}
{"v": 1	"t": 475059	"P": 1005.25	"F": 1}
{"v": 1	"t": 475080	"P": 999.0	"F": 2}
{"v": 1	"t": 475100	"P": 1007.0	"F": 2}
{"v": 1	"t": 475120	"P": 1006.0	"F": 1}
{"v": 1	"t": 475141	"P": 1001.75	"F": 2}
{"v": 1	"t": 475161	"P": 1002.5	"F": 1}
{"v": 1	"t": 475181	"P": 1008.25	"F": 2}
{"v": 1	"t": 475202	"P": 1003.25	"F": 2}
{"v": 1	"t": 475222	"P": 1002.0	"F": 1}
{"v": 1	"t": 475242	"P": 1004.75	"F": 2}
{"v": 1	"t": 475263	"P": 1006.25	"F": 1}
{"v": 1	"t": 475283	"P": 1002.0	"F": 2}
{"v": 1	"t": 475304	"P": 1003.25	"F": 1}
{"v": 1	"t": 475324	"P": 1006.5	"F": 2}
{"v": 1	"t": 475344	"P": 1001.75	"F": 2}
{"v": 1	"t": 475365	"P": 1000.25	"F": 2}
{"v": 1	"t": 475385	"P": 1006.0	"F": 2}
{"v": 1	"t": 475405	"P": 1005.75	"F": 1}
{"v": 1	"t": 475426	"P": 1001.0	"F": 2}
{"v": 1	"t": 475446	"P": 1005.75	"F": 2}
{"v": 1	"t": 475467	"P": 1006.25	"F": 1}
{"v": 1	"t": 475487	"P": 1001.25	"F": 2}
{"v": 1	"t": 475507	"P": 1004.75	"F": 2}
{"v": 1	"t": 475528	"P": 1006.5	"F": 2}
{"v": 1	"t": 475548	"P": 1002.25	"F": 2}
{"v": 1	"t": 475569	"P": 1005.75	"F": 1}
{"v": 1	"t": 475589	"P": 1002.0	"F": 2}
{"v": 1	"t": 475610	"P": 1003.5	"F": 2}
{"v": 1	"t": 475630	"P": 1006.5	"F": 2}
{"v": 1	"t": 475651	"P": 1003.0	"F": 2}
{"v": 1	"t": 475671	"P": 1005.0	"F": 2	"C": 46.82	"D": 3266	"sn": 54091929832280	"file": "/data/device_log/data0000.out"}
{"v": 1	"t": 475691	"P": 1006.75	"F": 2}
{"v": 1	"t": 475712	"P": 1003.5	"F": 2}
{"v": 1	"t": 475732	"P": 1002.25	"F": 2}
{"v": 1	"t": 475752	"P": 1003.0	"F": 2}
{"v": 1	"t": 475773	"P": 1006.5	"F": 1}
{"v": 1	"t": 475793	"P": 1005.0	"F": 2}
{"v": 1	"t": 475813	"P": 1001.25	"F": 2}
{"v": 1	"t": 475833	"P": 1000.5	"F": 2}
{"v": 1	"t": 475854	"P": 1006.5	"F": 2}
{"v": 1	"t": 475874	"P": 1006.25	"F": 2}
{"v": 1	"t": 475894	"P": 1002.75	"F": 2}
{"v": 1	"t": 475915	"P": 1003.25	"F": 2}
{"v": 1	"t": 475935	"P": 1007.75	"F": 2}
{"v": 1	"t": 475955	"P": 1006.75	"F": 1}
{"v": 1	"t": 475976	"P": 1002.5	"F": 2}
{"v": 1	"t": 475996	"P": 1001.25	"F": 2}
{"v": 1	"t": 476016	"P": 1004.75	"F": 2}
{"v": 1	"t": 476036	"P": 1005.75	"F": 2}
{"v": 1	"t": 476057	"P": 1003.75	"F": 2}
{"v": 1	"t": 476077	"P": 1001.25	"F": 1}
{"v": 1	"t": 476097	"P": 1003.0	"F": 2}
{"v": 1	"t": 476118	"P": 1008.5	"F": 2}
{"v": 1	"t": 476138	"P": 1004.5	"F": 2}
{"v": 1	"t": 476158	"P": 1002.25	"F": 1}
{"v": 1	"t": 476179	"P": 1006.0	"F": 2}
{"v": 1	"t": 476199	"P": 1003.75	"F": 2}
{"v": 1	"t": 476220	"P": 999.5	"F": 2}
{"v": 1	"t": 476240	"P": 1007.25	"F": 1}
{"v": 1	"t": 476260	"P": 1004.0	"F": 2}
{"v": 1	"t": 476281	"P": 1000.75	"F": 1}
{"v": 1	"t": 476301	"P": 1001.75	"F": 1}
{"v": 1	"t": 476321	"P": 1005.25	"F": 2}
{"v": 1	"t": 476342	"P": 1005.75	"F": 2}
{"v": 1	"t": 476362	"P": 1003.5	"F": 2}
{"v": 1	"t": 476382	"P": 1001.75	"F": 2}
{"v": 1	"t": 476402	"P": 1005.25	"F": 1}
{"v": 1	"t": 476423	"P": 1005.5	"F": 1}
{"v": 1	"t": 476443	"P": 1002.75	"F": 2}
{"v": 1	"t": 476463	"P": 1000.75	"F": 1}
{"v": 1	"t": 476484	"P": 1004.75	"F": 2}
{"v": 1	"t": 476504	"P": 1007.5	"F": 2}
{"v": 1	"t": 476524	"P": 1004.25	"F": 2}
{"v": 1	"t": 476545	"P": 1002.0	"F": 2}
{"v": 1	"t": 476565	"P": 1003.75	"F": 2}
{"v": 1	"t": 476585	"P": 1008.25	"F": 2}
{"v": 1	"t": 476605	"P": 1004.5	"F": 2}
{"v": 1	"t": 476626	"P": 1001.25	"F": 2}
{"v": 1	"t": 476646	"P": 1004.25	"F": 2}
{"v": 1	"t": 476666	"P": 1006.5	"F": 1}
{"v": 1	"t": 476687	"P": 1005.0	"F": 2	"C": 46.84	"D": 3266	"sn": 54091929832280	"file": "/data/device_log/data0000.out"}
{"v": 1	"t": 476707	"P": 1002.0	"F": 2}
{"v": 1	"t": 476727	"P": 1004.25	"F": 1}
{"v": 1	"t": 476748	"P": 1006.25	"F": 2}
{"v": 1	"t": 476768	"P": 1002.0	"F": 1}
{"v": 1	"t": 476789	"P": 1005.25	"F": 1}
{"v": 1	"t": 476809	"P": 1005.25	"F": 1}
{"v": 1	"t": 476829	"P": 1003.0	"F": 1}
{"v": 1	"t": 476850	"P": 1001.5	"F": 2}
{"v": 1	"t": 476870	"P": 1004.25	"F": 2}
{"v": 1	"t": 476890	"P": 1007.5	"F": 2}
{"v": 1	"t": 476910	"P": 1006.25	"F": 2}
{"v": 1	"t": 476931	"P": 1002.5	"F": 2}
{"v": 1	"t": 476951	"P": 1003.0	"F": 2}
{"v": 1	"t": 476971	"P": 1006.75	"F": 2}
{"v": 1	"t": 476992	"P": 1003.0	"F": 2}
{"v": 1	"t": 477012	"P": 1004.25	"F": 2}
{"v": 1	"t": 477032	"P": 1001.75	"F": 1}
{"v": 1	"t": 477053	"P": 1005.5	"F": 1}
{"v": 1	"t": 477073	"P": 1006.5	"F": 2}
{"v": 1	"t": 477093	"P": 1003.0	"F": 2}
{"v": 1	"t": 477113	"P": 1003.25	"F": 1}
{"v": 1	"t": 477134	"P": 1006.5	"F": 2}
{"v": 1	"t": 477154	"P": 1006.0	"F": 1}
{"v": 1	"t": 477174	"P": 1003.5	"F": 1}
{"v": 1	"t": 477195	"P": 1000.25	"F": 1}
{"v": 1	"t": 477215	"P": 1006.25	"F": 1}
{"v": 1	"t": 477235	"P": 1006.5	"F": 1}
{"v": 1	"t": 477256	"P": 1005.25	"F": 1}
{"v": 1	"t": 477276	"P": 999.5	"F": 1}
{"v": 1	"t": 477296	"P": 1005.75	"F": 2}
{"v": 1	"t": 477317	"P": 1005.5	"F": 1}
{"v": 1	"t": 477337	"P": 1002.0	"F": 1}
{"v": 1	"t": 477357	"P": 1006.0	"F": 2}
{"v": 1	"t": 477378	"P": 1007.0	"F": 1}
{"v": 1	"t": 477398	"P": 1004.75	"F": 1}
{"v": 1	"t": 477418	"P": 1000.0	"F": 2}
{"v": 1	"t": 477439	"P": 1005.25	"F": 1}
{"v": 1	"t": 477459	"P": 1009.25	"F": 2}
{"v": 1	"t": 477479	"P": 1003.75	"F": 2}
{"v": 1	"t": 477499	"P": 1003.0	"F": 1}
{"v": 1	"t": 477520	"P": 1001.75	"F": 1}
{"v": 1	"t": 477540	"P": 1008.25	"F": 2}
{"v": 1	"t": 477560	"P": 1004.25	"F": 2}
{"v": 1	"t": 477581	"P": 1001.25	"F": 1}
{"v": 1	"t": 477601	"P": 1003.0	"F": 2}
{"v": 1	"t": 477621	"P": 1007.0	"F": 1}
{"v": 1	"t": 477642	"P": 1006.25	"F": 2}
{"v": 1	"t": 477662	"P": 1003.5	"F": 2}
{"v": 1	"t": 477682	"P": 1000.5	"F": 1}
{"v": 1	"t": 477702	"P": 1004.25	"F": 2	"C": 46.835	"D": 3266	"sn": 54091929832280	"file": "/data/device_log/data0000.out"}
{"v": 1	"t": 477723	"P": 1006.5	"F": 2}
{"v": 1	"t": 477743	"P": 1003.0	"F": 2}
{"v": 1	"t": 477763	"P": 1001.5	"F": 1}
{"v": 1	"t": 477784	"P": 1003.75	"F": 2}
{"v": 1	"t": 477804	"P": 1007.25	"F": 2}
{"v": 1	"t": 477824	"P": 1004.0	"F": 1}
{"v": 1	"t": 477845	"P": 1002.0	"F": 2}
{"v": 1	"t": 477865	"P": 1006.5	"F": 1}
{"v": 1	"t": 477886	"P": 1003.0	"F": 2}
{"v": 1	"t": 477906	"P": 1001.5	"F": 2}
{"v": 1	"t": 477926	"P": 1004.25	"F": 2}
{"v": 1	"t": 477946	"P": 1006.0	"F": 2}
{"v": 1	"t": 477967	"P": 1003.0	"F": 2}
{"v": 1	"t": 477987	"P": 1001.5	"F": 2}
{"v": 1	"t": 478007	"P": 1000.5	"F": 2}
{"v": 1	"t": 478028	"P": 1006.5	"F": 2}
{"v": 1	"t": 478048	"P": 1004.75	"F": 2}
{"v": 1	"t": 478068	"P": 1001.75	"F": 2}
{"v": 1	"t": 478089	"P": 1003.25	"F": 1}
{"v": 1	"t": 478109	"P": 1006.25	"F": 2}
{"v": 1	"t": 478129	"P": 1005.0	"F": 2}
{"v": 1	"t": 478149	"P": 1003.25	"F": 2}
{"v": 1	"t": 478170	"P": 1001.0	"F": 2}
{"v": 1	"t": 478190	"P": 1007.25	"F": 2}
{"v": 1	"t": 478210	"P": 1006.5	"F": 2}
{"v": 1	"t": 478231	"P": 1002.25	"F": 2}
{"v": 1	"t": 478251	"P": 1001.5	"F": 1}
{"v": 1	"t": 478271	"P": 1006.75	"F": 1}
{"v": 1	"t": 478292	"P": 1003.75	"F": 2}
{"v": 1	"t": 478312	"P": 1003.75	"F": 2}
{"v": 1	"t": 478332	"P": 1001.0	"F": 1}
{"v": 1	"t": 478352	"P": 1003.75	"F": 1}
{"v": 1	"t": 478373	"P": 1007.0	"F": 2}
{"v": 1	"t": 478393	"P": 1003.25	"F": 2}
{"v": 1	"t": 478414	"P": 1003.0	"F": 2}
{"v": 1	"t": 478434	"P": 1008.0	"F": 2}
{"v": 1	"t": 478454	"P": 1004.75	"F": 2}
{"v": 1	"t": 478474	"P": 1003.75	"F": 2}
{"v": 1	"t": 478495	"P": 1001.0	"F": 1}
{"v": 1	"t": 478515	"P": 1008.0	"F": 2}
{"v": 1	"t": 478535	"P": 1004.0	"F": 2}
{"v": 1	"t": 478556	"P": 1001.0	"F": 1}
{"v": 1	"t": 478576	"P": 1002.25	"F": 1}
{"v": 1	"t": 478596	"P": 1006.25	"F": 2}
{"v": 1	"t": 478617	"P": 1006.25	"F": 2}
{"v": 1	"t": 478637	"P": 1002.5	"F": 2}
{"v": 1	"t": 478657	"P": 1001.5	"F": 2}
{"v": 1	"t": 478677	"P": 1005.25	"F": 1}
{"v": 1	"t": 478698	"P": 1007.5	"F": 2}
{"v": 1	"t": 478718	"P": 1004.25	"F": 2	"C": 46.815	"D": 3266	"sn": 54091929832280	"file": "/data/device_log/data0000.out"}
{"v": 1	"t": 478738	"P": 1002.5	"F": 1}
{"v": 1	"t": 478759	"P": 1001.75	"F": 2}
{"v": 1	"t": 478779	"P": 1007.75	"F": 1}
{"v": 1	"t": 478799	"P": 1006.25	"F": 1}
{"v": 1	"t": 478819	"P": 1003.0	"F": 2}
{"v": 1	"t": 478840	"P": 1001.5	"F": 2}
{"v": 1	"t": 478860	"P": 1005.75	"F": 1}
{"v": 1	"t": 478880	"P": 1006.75	"F": 2}
{"v": 1	"t": 478901	"P": 1003.0	"F": 1}
{"v": 1	"t": 478921	"P": 1004.5	"F": 2}
{"v": 1	"t": 478941	"P": 1007.25	"F": 2}
{"v": 1	"t": 478962	"P": 1001.5	"F": 2}
{"v": 1	"t": 478982	"P": 1003.5	"F": 1}
{"v": 1	"t": 479003	"P": 1005.75	"F": 2}
{"v": 1	"t": 479023	"P": 1002.0	"F": 2}
{"v": 1	"t": 479044	"P": 1007.5	"F": 2}
{"v": 1	"t": 479064	"P": 1002.75	"F": 2}
{"v": 1	"t": 479085	"P": 1002.0	"F": 2}
{"v": 1	"t": 479105	"P": 1005.25	"F": 1}
{"v": 1	"t": 479125	"P": 1007.25	"F": 1}
{"v": 1	"t": 479146	"P": 1002.75	"F": 2}
{"v": 1	"t": 479166	"P": 1001.5	"F": 2}
{"v": 1	"t": 479186	"P": 1006.75	"F": 2}
{"v": 1	"t": 479206	"P": 1008.0	"F": 2}
{"v": 1	"t": 479227	"P": 1003.0	"F": 1}
{"v": 1	"t": 479247	"P": 1000.5	"F": 1}
{"v": 1	"t": 479267	"P": 1002.75	"F": 2}
{"v": 1	"t": 479288	"P": 1008.25	"F": 2}
{"v": 1	"t": 479308	"P": 1004.25	"F": 2}
{"v": 1	"t": 479328	"P": 1002.25	"F": 2}
{"v": 1	"t": 479349	"P": 1001.25	"F": 2}
{"v": 1	"t": 479369	"P": 1007.25	"F": 1}
{"v": 1	"t": 479389	"P": 1003.75	"F": 1}
{"v": 1	"t": 479409	"P": 1003.0	"F": 1}
{"v": 1	"t": 479430	"P": 1000.25	"F": 1}
{"v": 1	"t": 479450	"P": 1008.25	"F": 2}
{"v": 1	"t": 479470	"P": 1007.0	"F": 2}
{"v": 1	"t": 479491	"P": 1003.0	"F": 1}
{"v": 1	"t": 479511	"P": 1001.5	"F": 2}
{"v": 1	"t": 479531	"P": 1007.25	"F": 2}
{"v": 1	"t": 479552	"P": 1006.5	"F": 1}
{"v": 1	"t": 479572	"P": 1004.0	"F": 2}
{"v": 1	"t": 479592	"P": 1000.75	"F": 2}
{"v": 1	"t": 479613	"P": 1005.5	"F": 2}
{"v": 1	"t": 479633	"P": 1001.5	"F": 1}
{"v": 1	"t": 479654	"P": 1004.0	"F": 1}
{"v": 1	"t": 479674	"P": 1006.0	"F": 2}
{"v": 1	"t": 479694	"P": 1005.75	"F": 2}
{"v": 1	"t": 479714	"P": 1002.5	"F": 1}
{"v": 1	"t": 479735	"P": 1001.75	"F": 1	"C": 46.805	"D": 3266	"sn": 54091929832280	"file": "/data/device_log/data0000.out"}
{"v": 1	"t": 479755	"P": 1006.25	"F": 2}
{"v": 1	"t": 479775	"P": 1005.25	"F": 2}
{"v": 1	"t": 479796	"P": 999.5	"F": 1}
{"v": 1	"t": 479816	"P": 1003.25	"F": 1}
{"v": 1	"t": 479836	"P": 1006.75	"F": 1}
{"v": 1	"t": 479857	"P": 1004.75	"F": 2}
{"v": 1	"t": 479877	"P": 1002.0	"F": 2}
{"v": 1	"t": 479897	"P": 1001.0	"F": 2}
{"v": 1	"t": 479918	"P": 1005.25	"F": 2}
{"v": 1	"t": 479938	"P": 1004.5	"F": 2}
{"v": 1	"t": 479958	"P": 1002.0	"F": 2}
{"v": 1	"t": 479978	"P": 999.75	"F": 1}
{"v": 1	"t": 479999	"P": 1004.75	"F": 2}
{"v": 1	"t": 480019	"P": 1004.75	"F": 2}
{"v": 1	"t": 480039	"P": 1003.75	"F": 2}
{"v": 1	"t": 480060	"P": 1000.25	"F": 1}
{"v": 1	"t": 480080	"P": 1003.0	"F": 2}
{"v": 1	"t": 480100	"P": 1007.0	"F": 2}
{"v": 1	"t": 480121	"P": 1003.75	"F": 2}
{"v": 1	"t": 480141	"P": 1001.5	"F": 2}
{"v": 1	"t": 480161	"P": 1004.75	"F": 2}
{"v": 1	"t": 480182	"P": 1004.75	"F": 2}
{"v": 1	"t": 480202	"P": 1000.25	"F": 1}
{"v": 1	"t": 480223	"P": 1006.5	"F": 2}
{"v": 1	"t": 480243	"P": 1005.5	"F": 2}
{"v": 1	"t": 480263	"P": 1004.0	"F": 2}
{"v": 1	"t": 480283	"P": 1000.0	"F": 2}
{"v": 1	"t": 480304	"P": 1008.0	"F": 2}
{"v": 1	"t": 480324	"P": 1007.25	"F": 1}
{"v": 1	"t": 480344	"P": 1003.25	"F": 1}
{"v": 1	"t": 480365	"P": 1002.5	"F": 2}
{"v": 1	"t": 480385	"P": 1005.75	"F": 2}
{"v": 1	"t": 480405	"P": 1006.75	"F": 1}
{"v": 1	"t": 480425	"P": 1003.25	"F": 2}
{"v": 1	"t": 480446	"P": 1001.75	"F": 1}
{"v": 1	"t": 480466	"P": 1003.0	"F": 2}
{"v": 1	"t": 480486	"P": 1007.0	"F": 1}
{"v": 1	"t": 480507	"P": 1005.5	"F": 2}
{"v": 1	"t": 480527	"P": 1003.25	"F": 2}
{"v": 1	"t": 480547	"P": 1004.25	"F": 1}
{"v": 1	"t": 480568	"P": 1006.0	"F": 2}
{"v": 1	"t": 480588	"P": 1006.0	"F": 1}
{"v": 1	"t": 480608	"P": 1003.25	"F": 2}
{"v": 1	"t": 480628	"P": 1001.0	"F": 2}
{"v": 1	"t": 480649	"P": 1006.0	"F": 2}
{"v": 1	"t": 480669	"P": 1006.5	"F": 2}
{"v": 1	"t": 480689	"P": 1004.5	"F": 2}
{"v": 1	"t": 480710	"P": 1001.0	"F": 2}
{"v": 1	"t": 480730	"P": 1005.75	"F": 1}
{"v": 1	"t": 480751	"P": 1004.5	"F": 1	"C": 46.81	"D": 3266	"sn": 54091929832280	"file": "/data/device_log/data0000.out"}
{"v": 1	"t": 480771	"P": 1002.0	"F": 2}
{"v": 1	"t": 480791	"P": 1007.25	"F": 2}
{"v": 1	"t": 480812	"P": 1005.75	"F": 2}
{"v": 1	"t": 480832	"P": 1003.0	"F": 1}
{"v": 1	"t": 480852	"P": 1003.25	"F": 2}
{"v": 1	"t": 480873	"P": 1007.5	"F": 2}
{"v": 1	"t": 480893	"P": 1006.25	"F": 2}
{"v": 1	"t": 480913	"P": 1003.0	"F": 2}
{"v": 1	"t": 480933	"P": 1001.25	"F": 1}
{"v": 1	"t": 480954	"P": 1007.5	"F": 2}
{"v": 1	"t": 480974	"P": 1006.75	"F": 2}
{"v": 1	"t": 480994	"P": 1003.5	"F": 2}
{"v": 1	"t": 481015	"P": 1001.0	"F": 2}
{"v": 1	"t": 481035	"P": 1003.75	"F": 2}
{"v": 1	"t": 481055	"P": 1007.0	"F": 1}
{"v": 1	"t": 481075	"P": 1003.0	"F": 2}
{"v": 1	"t": 481096	"P": 1002.5	"F": 2}
{"v": 1	"t": 481116	"P": 1003.25	"F": 2}
{"v": 1	"t": 481136	"P": 1007.0	"F": 2}
{"v": 1	"t": 481157	"P": 1006.5	"F": 2}
{"v": 1	"t": 481177	"P": 1001.5	"F": 1}
{"v": 1	"t": 481197	"P": 1000.25	"F": 2}
{"v": 1	"t": 481218	"P": 1006.75	"F": 1}
{"v": 1	"t": 481238	"P": 1004.25	"F": 2}
{"v": 1	"t": 481259	"P": 1002.0	"F": 2}
{"v": 1	"t": 481279	"P": 1007.5	"F": 2}
{"v": 1	"t": 481299	"P": 1004.0	"F": 2}
{"v": 1	"t": 481320	"P": 1002.5	"F": 2}
{"v": 1	"t": 481340	"P": 1009.25	"F": 2}
{"v": 1	"t": 481361	"P": 1003.5	"F": 2}
{"v": 1	"t": 481381	"P": 1003.5	"F": 2}
{"v": 1	"t": 481401	"P": 1006.25	"F": 1}
{"v": 1	"t": 481421	"P": 1006.75	"F": 2}
{"v": 1	"t": 481442	"P": 1005.25	"F": 2}
{"v": 1	"t": 481462	"P": 1000.75	"F": 2}
{"v": 1	"t": 481482	"P": 1002.75	"F": 2}
{"v": 1	"t": 481503	"P": 1006.25	"F": 1}
{"v": 1	"t": 481523	"P": 1004.0	"F": 2}
{"v": 1	"t": 481543	"P": 1001.5	"F": 2}
{"v": 1	"t": 481564	"P": 1002.75	"F": 2}
{"v": 1	"t": 481584	"P": 1008.0	"F": 1}
{"v": 1	"t": 481604	"P": 1004.5	"F": 2}
{"v": 1	"t": 481624	"P": 1003.0	"F": 2}
{"v": 1	"t": 481645	"P": 1002.0	"F": 2}
{"v": 1	"t": 481665	"P": 1007.75	"F": 2}
{"v": 1	"t": 481685	"P": 1006.25	"F": 2}
{"v": 1	"t": 481706	"P": 1003.25	"F": 2}
{"v": 1	"t": 481726	"P": 999.25	"F": 2}
{"v": 1	"t": 481746	"P": 1007.25	"F": 1}
{"v": 1	"t": 481767	"P": 1005.5	"F": 2	"C": 46.805	"D": 3266	"sn": 54091929832280	"file": "/data/device_log/data0000.out"}
{"v": 1	"t": 481787	"P": 1004.75	"F": 2}
{"v": 1	"t": 481807	"P": 1002.25	"F": 2}
{"v": 1	"t": 481827	"P": 1003.5	"F": 2}
{"v": 1	"t": 481848	"P": 1007.25	"F": 1}
{"v": 1	"t": 481868	"P": 1001.5	"F": 2}
{"v": 1	"t": 481889	"P": 1005.25	"F": 2}
{"v": 1	"t": 481909	"P": 1007.75	"F": 2}
{"v": 1	"t": 481929	"P": 1002.0	"F": 1}
{"v": 1	"t": 481950	"P": 1003.0	"F": 2}
{"v": 1	"t": 481970	"P": 1007.25	"F": 1}
{"v": 1	"t": 481990	"P": 1004.0	"F": 2}
{"v": 1	"t": 482011	"P": 1002.5	"F": 2}
{"v": 1	"t": 482031	"P": 1000.75	"F": 2}
{"v": 1	"t": 482051	"P": 1007.75	"F": 1}
{"v": 1	"t": 482072	"P": 1006.0	"F": 1}
{"v": 1	"t": 482092	"P": 1003.0	"F": 2}
{"v": 1	"t": 482112	"P": 1001.25	"F": 2}
{"v": 1	"t": 482132	"P": 1007.0	"F": 1}
{"v": 1	"t": 482153	"P": 1005.75	"F": 2}
{"v": 1	"t": 482173	"P": 1002.75	"F": 2}
{"v": 1	"t": 482193	"P": 1003.0	"F": 2}
{"v": 1	"t": 482214	"P": 1006.75	"F": 2}
{"v": 1	"t": 482234	"P": 1006.5	"F": 2}
{"v": 1	"t": 482254	"P": 1002.75	"F": 2}
{"v": 1	"t": 482275	"P": 1001.75	"F": 2}
{"v": 1	"t": 482295	"P": 1005.25	"F": 1}
{"v": 1	"t": 482315	"P": 1007.5	"F": 2}
{"v": 1	"t": 482335	"P": 1004.5	"F": 2}
{"v": 1	"t": 482356	"P": 1002.5	"F": 2}
{"v": 1	"t": 482376	"P": 1003.75	"F": 2}
{"v": 1	"t": 482396	"P": 1009.25	"F": 1}
{"v": 1	"t": 482417	"P": 1004.5	"F": 1}
{"v": 1	"t": 482437	"P": 1001.5	"F": 1}
{"v": 1	"t": 482458	"P": 1004.75	"F": 2}
{"v": 1	"t": 482478	"P": 1005.5	"F": 2}
{"v": 1	"t": 482498	"P": 1002.0	"F": 2}
{"v": 1	"t": 482519	"P": 1006.25	"F": 2}
{"v": 1	"t": 482539	"P": 1004.0	"F": 2}
{"v": 1	"t": 482560	"P": 1002.75	"F": 2}
{"v": 1	"t": 482580	"P": 1007.0	"F": 2}
{"v": 1	"t": 482601	"P": 1001.25	"F": 1}
{"v": 1	"t": 482621	"P": 1004.5	"F": 2}
{"v": 1	"t": 482642	"P": 1005.5	"F": 2}
{"v": 1	"t": 482662	"P": 1002.75	"F": 2}
{"v": 1	"t": 482682	"P": 1000.75	"F": 2}
{"v": 1	"t": 482702	"P": 1006.75	"F": 2}
{"v": 1	"t": 482723	"P": 1006.25	"F": 2}
{"v": 1	"t": 482743	"P": 1004.25	"F": 1}
{"v": 1	"t": 482763	"P": 1001.25	"F": 2}
{"v": 1	"t": 482784	"P": 1004.25	"F": 2	"C": 46.855	"D": 3266	"sn": 54091929832280	"file": "/data/device_log/data0000.out"}
{"v": 1	"t": 482804	"P": 1008.0	"F": 2}
{"v": 1	"t": 482824	"P": 1002.5	"F": 2}
{"v": 1	"t": 482845	"P": 1000.75	"F": 2}
{"v": 1	"t": 482865	"P": 1002.5	"F": 2}
{"v": 1	"t": 482885	"P": 1006.75	"F": 1}
{"v": 1	"t": 482905	"P": 1005.0	"F": 2}
{"v": 1	"t": 482926	"P": 1002.0	"F": 2}
{"v": 1	"t": 482946	"P": 1002.25	"F": 2}
{"v": 1	"t": 482966	"P": 1007.0	"F": 2}
{"v": 1	"t": 482987	"P": 1004.25	"F": 2}
{"v": 1	"t": 483007	"P": 1001.0	"F": 2}
{"v": 1	"t": 483027	"P": 1001.5	"F": 2}
{"v": 1	"t": 483048	"P": 1007.5	"F": 2}
{"v": 1	"t": 483068	"P": 1006.5	"F": 2}
{"v": 1	"t": 483088	"P": 1003.0	"F": 2}
{"v": 1	"t": 483108	"P": 1001.0	"F": 1}
{"v": 1	"t": 483129	"P": 1004.75	"F": 2}
{"v": 1	"t": 483149	"P": 1004.25	"F": 2}
{"v": 1	"t": 483170	"P": 998.5	"F": 2}
{"v": 1	"t": 483190	"P": 1005.75	"F": 2}
{"v": 1	"t": 483210	"P": 1004.5	"F": 2}
{"v": 1	"t": 483231	"P": 1001.5	"F": 2}
{"v": 1	"t": 483251	"P": 1001.5	"F": 2}
{"v": 1	"t": 483271	"P": 1008.5	"F": 2}
{"v": 1	"t": 483292	"P": 1006.0	"F": 1}
{"v": 1	"t": 483312	"P": 1001.5	"F": 1}
{"v": 1	"t": 483332	"P": 1001.5	"F": 2}
{"v": 1	"t": 483352	"P": 1007.25	"F": 1}
{"v": 1	"t": 483373	"P": 1006.25	"F": 2}
{"v": 1	"t": 483393	"P": 1001.25	"F": 1}
{"v": 1	"t": 483413	"P": 1000.25	"F": 1}
{"v": 1	"t": 483434	"P": 1005.0	"F": 1}
{"v": 1	"t": 483454	"P": 1007.25	"F": 2}
{"v": 1	"t": 483474	"P": 1003.25	"F": 2}
{"v": 1	"t": 483495	"P": 1000.25	"F": 1}
{"v": 1	"t": 483515	"P": 1005.75	"F": 2}
{"v": 1	"t": 483535	"P": 1007.75	"F": 2}
{"v": 1	"t": 483555	"P": 1005.0	"F": 2}
{"v": 1	"t": 483576	"P": 1000.0	"F": 1}
{"v": 1	"t": 483596	"P": 1004.75	"F": 1}
{"v": 1	"t": 483616	"P": 1006.5	"F": 2}
{"v": 1	"t": 483637	"P": 1004.0	"F": 1}
{"v": 1	"t": 483657	"P": 1002.25	"F": 2}
{"v": 1	"t": 483677	"P": 1004.0	"F": 1}
{"v": 1	"t": 483698	"P": 1009.0	"F": 1}
{"v": 1	"t": 483718	"P": 1004.0	"F": 1}
{"v": 1	"t": 483739	"P": 1002.75	"F": 1}
{"v": 1	"t": 483759	"P": 1007.75	"F": 2}
{"v": 1	"t": 483779	"P": 1003.5	"F": 2}
{"v": 1	"t": 483800	"P": 1001.5	"F": 2	"C": 46.805	"D": 3266	"sn": 54091929832280	"file": "/data/device_log/data0000.out"}
{"v": 1	"t": 483820	"P": 1007.0	"F": 1}
{"v": 1	"t": 483840	"P": 1007.0	"F": 2}
{"v": 1	"t": 483860	"P": 1004.5	"F": 2}
{"v": 1	"t": 483881	"P": 1001.0	"F": 2}
{"v": 1	"t": 483901	"P": 1003.0	"F": 1}
{"v": 1	"t": 483921	"P": 1008.5	"F": 1}
{"v": 1	"t": 483942	"P": 1003.0	"F": 2}
{"v": 1	"t": 483962	"P": 1002.0	"F": 2}
{"v": 1	"t": 483982	"P": 1003.5	"F": 2}
{"v": 1	"t": 484003	"P": 1007.25	"F": 1}
{"v": 1	"t": 484023	"P": 1005.75	"F": 1}
{"v": 1	"t": 484043	"P": 1002.75	"F": 1}
{"v": 1	"t": 484063	"P": 1001.75	"F": 1}
{"v": 1	"t": 484084	"P": 1008.0	"F": 1}
{"v": 1	"t": 484104	"P": 1006.75	"F": 1}
{"v": 1	"t": 484124	"P": 1002.5	"F": 2}
{"v": 1	"t": 484145	"P": 1001.75	"F": 1}
{"v": 1	"t": 484165	"P": 1007.5	"F": 1}
{"v": 1	"t": 484185	"P": 1005.5	"F": 1}
{"v": 1	"t": 484206	"P": 1003.25	"F": 2}
{"v": 1	"t": 484226	"P": 1001.75	"F": 2}
{"v": 1	"t": 484246	"P": 1005.25	"F": 2}
{"v": 1	"t": 484267	"P": 1004.25	"F": 1}
{"v": 1	"t": 484287	"P": 1002.0	"F": 2}
{"v": 1	"t": 484308	"P": 1009.0	"F": 1}
{"v": 1	"t": 484328	"P": 1003.75	"F": 2}
{"v": 1	"t": 484348	"P": 1001.5	"F": 2}
{"v": 1	"t": 484369	"P": 1006.5	"F": 2}
{"v": 1	"t": 484389	"P": 1006.75	"F": 2}
{"v": 1	"t": 484409	"P": 1002.75	"F": 2}
{"v": 1	"t": 484430	"P": 1001.5	"F": 1}
{"v": 1	"t": 484450	"P": 1006.5	"F": 1}
{"v": 1	"t": 484470	"P": 1005.0	"F": 2}
{"v": 1	"t": 484491	"P": 1003.5	"F": 1}
{"v": 1	"t": 484511	"P": 1000.75	"F": 2}
{"v": 1	"t": 484531	"P": 1003.75	"F": 1}
{"v": 1	"t": 484551	"P": 1006.0	"F": 1}
{"v": 1	"t": 484572	"P": 1003.5	"F": 1}
{"v": 1	"t": 484592	"P": 1001.5	"F": 2}
{"v": 1	"t": 484612	"P": 1003.0	"F": 1}
{"v": 1	"t": 484633	"P": 1008.0	"F": 2}
{"v": 1	"t": 484653	"P": 1006.5	"F": 1}
{"v": 1	"t": 484673	"P": 1001.5	"F": 2}
{"v": 1	"t": 484694	"P": 1003.0	"F": 2}
{"v": 1	"t": 484714	"P": 1008.0	"F": 1}
{"v": 1	"t": 484734	"P": 1005.5	"F": 1}
{"v": 1	"t": 484754	"P": 1001.5	"F": 2}
{"v": 1	"t": 484775	"P": 1002.25	"F": 1}
{"v": 1	"t": 484795	"P": 1007.0	"F": 1}
{"v": 1	"t": 484815	"P": 1006.5	"F": 1	"C": 46.795	"D": 3266	"sn": 54091929832280	"file": "/data/device_log/data0000.out"}
{"v": 1	"t": 484836	"P": 1002.5	"F": 1}
{"v": 1	"t": 484856	"P": 1004.75	"F": 2}
{"v": 1	"t": 484877	"P": 1007.5	"F": 2}
{"v": 1	"t": 484897	"P": 1002.0	"F": 1}
{"v": 1	"t": 484917	"P": 1003.5	"F": 2}
{"v": 1	"t": 484938	"P": 1007.0	"F": 1}
{"v": 1	"t": 484958	"P": 1004.25	"F": 2}
{"v": 1	"t": 484978	"P": 1001.0	"F": 1}
{"v": 1	"t": 484999	"P": 1003.25	"F": 1}
{"v": 1	"t": 485019	"P": 1007.75	"F": 2}
{"v": 1	"t": 485039	"P": 1004.25	"F": 2}
{"v": 1	"t": 485059	"P": 1001.5	"F": 2}
{"v": 1	"t": 485080	"P": 1002.25	"F": 1}
{"v": 1	"t": 485100	"P": 1007.75	"F": 1}
{"v": 1	"t": 485120	"P": 1004.0	"F": 1}
{"v": 1	"t": 485141	"P": 1004.5	"F": 2}
{"v": 1	"t": 485161	"P": 1001.0	"F": 2}
{"v": 1	"t": 485181	"P": 1005.0	"F": 2}
{"v": 1	"t": 485202	"P": 1007.5	"F": 2}
{"v": 1	"t": 485222	"P": 1004.75	"F": 2}
{"v": 1	"t": 485242	"P": 1001.5	"F": 2}
{"v": 1	"t": 485262	"P": 1005.5	"F": 2}
{"v": 1	"t": 485283	"P": 1008.0	"F": 1}
{"v": 1	"t": 485303	"P": 1003.0	"F": 2}
{"v": 1	"t": 485323	"P": 1000.0	"F": 2}
{"v": 1	"t": 485344	"P": 1005.25	"F": 2}
{"v": 1	"t": 485364	"P": 1008.0	"F": 2}
{"v": 1	"t": 485384	"P": 1003.5	"F": 1}
{"v": 1	"t": 485405	"P": 1001.5	"F": 1}
{"v": 1	"t": 485425	"P": 1006.25	"F": 1}
{"v": 1	"t": 485445	"P": 1004.0	"F": 1}
{"v": 1	"t": 485466	"P": 1003.0	"F": 1}
{"v": 1	"t": 485486	"P": 1003.5	"F": 1}
{"v": 1	"t": 485506	"P": 1005.75	"F": 2}
{"v": 1	"t": 485527	"P": 1005.0	"F": 2}
{"v": 1	"t": 485547	"P": 1003.5	"F": 1}
{"v": 1	"t": 485567	"P": 1001.75	"F": 2}
{"v": 1	"t": 485588	"P": 1005.5	"F": 1}
{"v": 1	"t": 485608	"P": 1004.75	"F": 2}
{"v": 1	"t": 485628	"P": 1003.75	"F": 2}
{"v": 1	"t": 485648	"P": 1003.25	"F": 1}
{"v": 1	"t": 485669	"P": 1006.75	"F": 2}
{"v": 1	"t": 485689	"P": 1006.75	"F": 1}
{"v": 1	"t": 485709	"P": 1003.5	"F": 2}
{"v": 1	"t": 485730	"P": 1000.5	"F": 2}
{"v": 1	"t": 485750	"P": 1007.75	"F": 2}
{"v": 1	"t": 485770	"P": 1006.75	"F": 2}
{"v": 1	"t": 485791	"P": 1004.0	"F": 1}
{"v": 1	"t": 485811	"P": 1003.0	"F": 1}
{"v": 1	"t": 485831	"P": 1005.0	"F": 1	"C": 46.795	"D": 3266	"sn": 54091929832280	"file": "/data/device_log/data0000.out"}
{"v": 1	"t": 485851	"P": 1008.0	"F": 2}
{"v": 1	"t": 485872	"P": 1003.0	"F": 2}
{"v": 1	"t": 485892	"P": 999.5	"F": 2}
{"v": 1	"t": 485912	"P": 1002.75	"F": 1}
{"v": 1	"t": 485933	"P": 1005.75	"F": 2}
{"v": 1	"t": 485953	"P": 1004.25	"F": 2}
{"v": 1	"t": 485974	"P": 1007.0	"F": 1}
{"v": 1	"t": 485994	"P": 1005.0	"F": 1}
{"v": 1	"t": 486015	"P": 1002.25	"F": 2}
{"v": 1	"t": 486035	"P": 1007.5	"F": 2}
{"v": 1	"t": 486056	"P": 1003.25	"F": 1}
{"v": 1	"t": 486076	"P": 1003.25	"F": 1}
{"v": 1	"t": 486097	"P": 1004.75	"F": 2}
{"v": 1	"t": 486117	"P": 1002.5	"F": 1}
{"v": 1	"t": 486138	"P": 1006.5	"F": 1}
{"v": 1	"t": 486158	"P": 1004.5	"F": 2}
{"v": 1	"t": 486178	"P": 1001.0	"F": 2}
{"v": 1	"t": 486199	"P": 1004.25	"F": 1}
{"v": 1	"t": 486219	"P": 1008.25	"F": 1}
{"v": 1	"t": 486239	"P": 1004.5	"F": 1}
{"v": 1	"t": 486260	"P": 1000.0	"F": 1}
{"v": 1	"t": 486280	"P": 1006.25	"F": 2}
{"v": 1	"t": 486300	"P": 1008.5	"F": 1}
{"v": 1	"t": 486321	"P": 1005.25	"F": 1}
{"v": 1	"t": 486341	"P": 1001.5	"F": 1}
{"v": 1	"t": 486361	"P": 1004.0	"F": 1}
{"v": 1	"t": 486381	"P": 1008.0	"F": 1}
{"v": 1	"t": 486402	"P": 1007.0	"F": 1}
{"v": 1	"t": 486422	"P": 1002.0	"F": 1}
{"v": 1	"t": 486442	"P": 1003.75	"F": 2}
{"v": 1	"t": 486463	"P": 1004.5	"F": 1}
{"v": 1	"t": 486483	"P": 1004.5	"F": 1}
{"v": 1	"t": 486503	"P": 1002.5	"F": 1}
{"v": 1	"t": 486524	"P": 1003.0	"F": 1}
{"v": 1	"t": 486544	"P": 1008.5	"F": 1}
{"v": 1	"t": 486564	"P": 1004.25	"F": 1}
{"v": 1	"t": 486584	"P": 1002.0	"F": 1}
{"v": 1	"t": 486605	"P": 1004.25	"F": 1}
{"v": 1	"t": 486625	"P": 1008.0	"F": 1}
{"v": 1	"t": 486645	"P": 1003.75	"F": 1}
{"v": 1	"t": 486666	"P": 1001.25	"F": 1}
{"v": 1	"t": 486686	"P": 1007.0	"F": 1}
{"v": 1	"t": 486707	"P": 1002.25	"F": 1}
{"v": 1	"t": 486727	"P": 1001.25	"F": 1}
{"v": 1	"t": 486747	"P": 1002.25	"F": 1}
{"v": 1	"t": 486768	"P": 1007.5	"F": 1}
{"v": 1	"t": 486788	"P": 1005.25	"F": 1}
{"v": 1	"t": 486808	"P": 1002.75	"F": 2}
{"v": 1	"t": 486828	"P": 1001.75	"F": 1}
{"v": 1	"t": 486849	"P": 1008.75	"F": 1	"C": 46.785	"D": 3266	"sn": 54091929832280	"file": "/data/device_log/data0000.out"}
{"v": 1	"t": 486869	"P": 1004.5	"F": 1}
{"v": 1	"t": 486889	"P": 1004.0	"F": 2}
{"v": 1	"t": 486910	"P": 1002.5	"F": 1}
{"v": 1	"t": 486930	"P": 1005.5	"F": 2}
{"v": 1	"t": 486950	"P": 1005.75	"F": 1}
{"v": 1	"t": 486971	"P": 1001.5	"F": 2}
{"v": 1	"t": 486991	"P": 1000.25	"F": 2}
{"v": 1	"t": 487011	"P": 1006.0	"F": 1}
{"v": 1	"t": 487032	"P": 1006.75	"F": 2}
{"v": 1	"t": 487052	"P": 1002.75	"F": 1}
{"v": 1	"t": 487072	"P": 1002.75	"F": 1}
{"v": 1	"t": 487092	"P": 1003.75	"F": 2}
{"v": 1	"t": 487113	"P": 1006.5	"F": 1}
{"v": 1	"t": 487133	"P": 1003.75	"F": 1}
{"v": 1	"t": 487153	"P": 1001.75	"F": 1}
{"v": 1	"t": 487174	"P": 1003.5	"F": 1}
{"v": 1	"t": 487194	"P": 1008.5	"F": 1}
{"v": 1	"t": 487214	"P": 1003.25	"F": 1}
{"v": 1	"t": 487235	"P": 1002.5	"F": 2}
{"v": 1	"t": 487255	"P": 1007.25	"F": 1}
{"v": 1	"t": 487276	"P": 1004.0	"F": 2}
{"v": 1	"t": 487296	"P": 1001.0	"F": 1}
{"v": 1	"t": 487316	"P": 1004.5	"F": 1}
{"v": 1	"t": 487336	"P": 1007.0	"F": 1}
{"v": 1	"t": 487357	"P": 1002.75	"F": 1}
{"v": 1	"t": 487377	"P": 999.5	"F": 1}
{"v": 1	"t": 487397	"P": 1003.0	"F": 1}
{"v": 1	"t": 487418	"P": 1006.75	"F": 2}
{"v": 1	"t": 487438	"P": 1003.5	"F": 1}
{"v": 1	"t": 487458	"P": 1001.75	"F": 1}
{"v": 1	"t": 487479	"P": 1002.0	"F": 1}
{"v": 1	"t": 487499	"P": 1009.25	"F": 1}
{"v": 1	"t": 487519	"P": 1006.0	"F": 1}
{"v": 1	"t": 487539	"P": 1001.75	"F": 2}
{"v": 1	"t": 487560	"P": 1001.25	"F": 2}
{"v": 1	"t": 487580	"P": 1007.0	"F": 2}
{"v": 1	"t": 487600	"P": 1005.25	"F": 2}
{"v": 1	"t": 487621	"P": 1003.0	"F": 2}
{"v": 1	"t": 487641	"P": 1000.0	"F": 1}
{"v": 1	"t": 487661	"P": 1004.75	"F": 2}
{"v": 1	"t": 487681	"P": 1007.25	"F": 1}
{"v": 1	"t": 487702	"P": 1004.25	"F": 1}
{"v": 1	"t": 487722	"P": 1000.25	"F": 1}
{"v": 1	"t": 487742	"P": 1003.5	"F": 2}
{"v": 1	"t": 487763	"P": 1005.25	"F": 1}
{"v": 1	"t": 487783	"P": 1002.25	"F": 1}
{"v": 1	"t": 487804	"P": 1005.25	"F": 1}
{"v": 1	"t": 487824	"P": 1005.75	"F": 1}
{"v": 1	"t": 487845	"P": 1001.0	"F": 1}
{"v": 1	"t": 487865	"P": 1005.0	"F": 1	"C": 46.825	"D": 3266	"sn": 54091929832280	"file": "/data/device_log/data0000.out"}
{"v": 1	"t": 487885	"P": 1007.25	"F": 1}
{"v": 1	"t": 487905	"P": 1003.5	"F": 1}
{"v": 1	"t": 487926	"P": 1003.5	"F": 1}
{"v": 1	"t": 487946	"P": 1002.0	"F": 2}
{"v": 1	"t": 487966	"P": 1007.25	"F": 1}
{"v": 1	"t": 487987	"P": 1007.5	"F": 2}
{"v": 1	"t": 488007	"P": 1003.0	"F": 1}
{"v": 1	"t": 488027	"P": 1001.0	"F": 2}
{"v": 1	"t": 488047	"P": 1007.5	"F": 1}
{"v": 1	"t": 488068	"P": 1007.0	"F": 2}
{"v": 1	"t": 488088	"P": 1002.25	"F": 1}
{"v": 1	"t": 488108	"P": 1001.25	"F": 1}
{"v": 1	"t": 488129	"P": 1004.0	"F": 1}
{"v": 1	"t": 488149	"P": 1008.0	"F": 2}
{"v": 1	"t": 488169	"P": 1005.0	"F": 2}
{"v": 1	"t": 488190	"P": 1001.5	"F": 1}
{"v": 1	"t": 488210	"P": 1001.5	"F": 2}
{"v": 1	"t": 488230	"P": 1008.5	"F": 2}
{"v": 1	"t": 488250	"P": 1003.75	"F": 1}
{"v": 1	"t": 488271	"P": 1001.5	"F": 2}
{"v": 1	"t": 488291	"P": 1001.25	"F": 1}
{"v": 1	"t": 488311	"P": 1008.0	"F": 1}
{"v": 1	"t": 488332	"P": 1004.25	"F": 2}
{"v": 1	"t": 488352	"P": 1000.5	"F": 1}
{"v": 1	"t": 488373	"P": 1007.25	"F": 2}
{"v": 1	"t": 488393	"P": 1002.75	"F": 2}
{"v": 1	"t": 488413	"P": 1001.0	"F": 2}
{"v": 1	"t": 488434	"P": 1001.5	"F": 2}
{"v": 1	"t": 488454	"P": 1007.5	"F": 2}
{"v": 1	"t": 488474	"P": 1003.0	"F": 2}
{"v": 1	"t": 488495	"P": 1002.25	"F": 1}
{"v": 1	"t": 488515	"P": 1006.0	"F": 1}
{"v": 1	"t": 488535	"P": 1008.25	"F": 1}
{"v": 1	"t": 488556	"P": 1003.25	"F": 2}
{"v": 1	"t": 488576	"P": 1000.75	"F": 2}
{"v": 1	"t": 488596	"P": 1004.5	"F": 2}
{"v": 1	"t": 488616	"P": 1006.75	"F": 2}
{"v": 1	"t": 488637	"P": 1004.0	"F": 2}
{"v": 1	"t": 488657	"P": 1002.75	"F": 2}
{"v": 1	"t": 488677	"P": 1004.0	"F": 1}
{"v": 1	"t": 488698	"P": 1006.25	"F": 2}
{"v": 1	"t": 488718	"P": 1004.0	"F": 2}
{"v": 1	"t": 488738	"P": 1000.5	"F": 1}
{"v": 1	"t": 488758	"P": 1002.25	"F": 1}
{"v": 1	"t": 488779	"P": 1005.75	"F": 1}
{"v": 1	"t": 488799	"P": 1005.25	"F": 2}
{"v": 1	"t": 488819	"P": 1001.75	"F": 2}
{"v": 1	"t": 488840	"P": 999.75	"F": 2}
{"v": 1	"t": 488860	"P": 1005.25	"F": 2}
{"v": 1	"t": 488880	"P": 1005.5	"F": 1	"C": 46.825	"D": 3266	"sn": 54091929832280	"file": "/data/device_log/data0000.out"}
{"v": 1	"t": 488901	"P": 1004.0	"F": 2}
{"v": 1	"t": 488921	"P": 1002.5	"F": 1}
{"v": 1	"t": 488942	"P": 1009.0	"F": 1}
{"v": 1	"t": 488962	"P": 1002.25	"F": 2}
{"v": 1	"t": 488982	"P": 1003.5	"F": 2}
{"v": 1	"t": 489003	"P": 1008.0	"F": 2}
{"v": 1	"t": 489023	"P": 1004.5	"F": 1}
{"v": 1	"t": 489043	"P": 1002.5	"F": 2}
{"v": 1	"t": 489063	"P": 1001.75	"F": 2}
{"v": 1	"t": 489084	"P": 1007.25	"F": 2}
{"v": 1	"t": 489104	"P": 1006.5	"F": 2}
{"v": 1	"t": 489124	"P": 1003.75	"F": 2}
{"v": 1	"t": 489145	"P": 1000.25	"F": 2}
{"v": 1	"t": 489165	"P": 1006.5	"F": 2}
{"v": 1	"t": 489185	"P": 1005.5	"F": 2}
{"v": 1	"t": 489206	"P": 1004.5	"F": 1}
{"v": 1	"t": 489226	"P": 1001.0	"F": 2}
{"v": 1	"t": 489246	"P": 1005.5	"F": 2}
{"v": 1	"t": 489266	"P": 1006.5	"F": 2}
{"v": 1	"t": 489287	"P": 1005.0	"F": 2}
{"v": 1	"t": 489307	"P": 1003.25	"F": 2}
{"v": 1	"t": 489327	"P": 1003.0	"F": 2}
{"v": 1	"t": 489348	"P": 1007.5	"F": 2}
{"v": 1	"t": 489368	"P": 1005.5	"F": 2}
{"v": 1	"t": 489388	"P": 1001.5	"F": 2}
{"v": 1	"t": 489408	"P": 1003.0	"F": 2}
{"v": 1	"t": 489429	"P": 1007.5	"F": 2}
{"v": 1	"t": 489449	"P": 1005.75	"F": 2}
{"v": 1	"t": 489470	"P": 1001.5	"F": 1}
{"v": 1	"t": 489490	"P": 1005.75	"F": 2}
{"v": 1	"t": 489510	"P": 1005.25	"F": 2}
{"v": 1	"t": 489531	"P": 1001.25	"F": 1}
{"v": 1	"t": 489552	"P": 1008.25	"F": 2}
{"v": 1	"t": 489572	"P": 1001.75	"F": 2}
{"v": 1	"t": 489592	"P": 1002.5	"F": 1}
{"v": 1	"t": 489613	"P": 1005.0	"F": 1}
{"v": 1	"t": 489633	"P": 1001.25	"F": 2}
{"v": 1	"t": 489654	"P": 1004.5	"F": 2}
{"v": 1	"t": 489674	"P": 1007.0	"F": 1}
{"v": 1	"t": 489694	"P": 1004.75	"F": 2}
{"v": 1	"t": 489715	"P": 1002.75	"F": 1}
{"v": 1	"t": 489735	"P": 1001.75	"F": 2}
{"v": 1	"t": 489755	"P": 1009.25	"F": 2}
{"v": 1	"t": 489775	"P": 1005.75	"F": 2}
{"v": 1	"t": 489796	"P": 1002.5	"F": 2}
{"v": 1	"t": 489816	"P": 1003.25	"F": 2}
{"v": 1	"t": 489836	"P": 1008.25	"F": 2}
{"v": 1	"t": 489857	"P": 1006.25	"F": 2}
{"v": 1	"t": 489877	"P": 1004.25	"F": 2}
{"v": 1	"t": 489897	"P": 1001.0	"F": 2	"C": 46.795	"D": 3266	"sn": 54091929832280	"file": "/data/device_log/data0000.out"}
{"v": 1	"t": 489918	"P": 1006.75	"F": 2}
{"v": 1	"t": 489938	"P": 1004.75	"F": 2}
{"v": 1	"t": 489958	"P": 1002.5	"F": 2}
{"v": 1	"t": 489978	"P": 1000.25	"F": 2}
{"v": 1	"t": 489999	"P": 1006.25	"F": 2}
{"v": 1	"t": 490019	"P": 1006.25	"F": 2}
{"v": 1	"t": 490039	"P": 1003.5	"F": 2}
{"v": 1	"t": 490060	"P": 1000.25	"F": 2}
{"v": 1	"t": 490080	"P": 1005.75	"F": 2}
{"v": 1	"t": 490100	"P": 1006.25	"F": 2}
{"v": 1	"t": 490121	"P": 1002.0	"F": 2}
{"v": 1	"t": 490141	"P": 1002.5	"F": 2}
{"v": 1	"t": 490162	"P": 1007.25	"F": 2}
{"v": 1	"t": 490182	"P": 1003.25	"F": 2}
{"v": 1	"t": 490202	"P": 1003.0	"F": 2}
{"v": 1	"t": 490223	"P": 1006.5	"F": 2}
{"v": 1	"t": 490243	"P": 1004.0	"F": 2}
{"v": 1	"t": 490263	"P": 1002.0	"F": 2}
{"v": 1	"t": 490284	"P": 1004.25	"F": 2}
{"v": 1	"t": 490304	"P": 1006.25	"F": 2}
{"v": 1	"t": 490324	"P": 1003.75	"F": 1}
{"v": 1	"t": 490344	"P": 1003.0	"F": 2}
{"v": 1	"t": 490365	"P": 1001.5	"F": 2}
{"v": 1	"t": 490385	"P": 1006.25	"F": 2}
{"v": 1	"t": 490405	"P": 1007.5	"F": 2}
{"v": 1	"t": 490426	"P": 1002.0	"F": 2}
{"v": 1	"t": 490446	"P": 999.5	"F": 2}
{"v": 1	"t": 490466	"P": 1006.0	"F": 2}
{"v": 1	"t": 490487	"P": 1005.0	"F": 2}
{"v": 1	"t": 490507	"P": 1003.5	"F": 2}
{"v": 1	"t": 490527	"P": 999.5	"F": 2}
{"v": 1	"t": 490547	"P": 1005.5	"F": 2}
{"v": 1	"t": 490568	"P": 1007.25	"F": 1}
{"v": 1	"t": 490588	"P": 1002.25	"F": 1}
{"v": 1	"t": 490608	"P": 1002.0	"F": 2}
{"v": 1	"t": 490629	"P": 1001.25	"F": 2}
{"v": 1	"t": 490649	"P": 1006.25	"F": 2}
{"v": 1	"t": 490669	"P": 1003.75	"F": 2}
{"v": 1	"t": 490690	"P": 1001.75	"F": 2}
{"v": 1	"t": 490710	"P": 1005.5	"F": 2}
{"v": 1	"t": 490730	"P": 1004.25	"F": 2}
{"v": 1	"t": 490751	"P": 1003.0	"F": 2}
{"v": 1	"t": 490771	"P": 1006.0	"F": 2}
{"v": 1	"t": 490792	"P": 1003.75	"F": 2}
{"v": 1	"t": 490812	"P": 1001.75	"F": 2}
{"v": 1	"t": 490832	"P": 1003.0	"F": 2}
{"v": 1	"t": 490852	"P": 1004.75	"F": 2}
{"v": 1	"t": 490873	"P": 1006.75	"F": 2}
{"v": 1	"t": 490893	"P": 1004.0	"F": 2}
{"v": 1	"t": 490913	"P": 1001.25	"F": 2	"C": 46.795	"D": 3266	"sn": 54091929832280	"file": "/data/device_log/data0000.out"}
{"v": 1	"t": 490934	"P": 1002.5	"F": 2}
{"v": 1	"t": 490954	"P": 1006.75	"F": 2}
{"v": 1	"t": 490974	"P": 1003.0	"F": 2}
{"v": 1	"t": 490994	"P": 1002.0	"F": 2}
{"v": 1	"t": 491015	"P": 1003.0	"F": 2}
{"v": 1	"t": 491035	"P": 1007.25	"F": 2}
{"v": 1	"t": 491055	"P": 1005.5	"F": 2}
{"v": 1	"t": 491076	"P": 1001.75	"F": 2}
{"v": 1	"t": 491096	"P": 1002.75	"F": 2}
{"v": 1	"t": 491116	"P": 1006.75	"F": 2}
{"v": 1	"t": 491137	"P": 1004.75	"F": 2}
{"v": 1	"t": 491157	"P": 999.5	"F": 1}
{"v": 1	"t": 491177	"P": 1002.25	"F": 2}
{"v": 1	"t": 491198	"P": 1007.0	"F": 2}
{"v": 1	"t": 491218	"P": 1003.5	"F": 2}
{"v": 1	"t": 491238	"P": 1002.5	"F": 2}
{"v": 1	"t": 491259	"P": 1002.75	"F": 2}
{"v": 1	"t": 491279	"P": 1007.5	"F": 2}
{"v": 1	"t": 491299	"P": 1002.5	"F": 2}
{"v": 1	"t": 491320	"P": 1000.25	"F": 1}
{"v": 1	"t": 491340	"P": 1006.75	"F": 2}
{"v": 1	"t": 491361	"P": 1003.0	"F": 2}
{"v": 1	"t": 491381	"P": 999.75	"F": 2}
{"v": 1	"t": 491401	"P": 1002.5	"F": 2}
{"v": 1	"t": 491421	"P": 1007.0	"F": 2}
{"v": 1	"t": 491442	"P": 1004.5	"F": 2}
{"v": 1	"t": 491462	"P": 999.75	"F": 2}
{"v": 1	"t": 491482	"P": 1002.25	"F": 2}
{"v": 1	"t": 491503	"P": 1006.5	"F": 2}
{"v": 1	"t": 491523	"P": 1006.75	"F": 2}
{"v": 1	"t": 491543	"P": 1000.5	"F": 2}
{"v": 1	"t": 491563	"P": 1003.5	"F": 2}
{"v": 1	"t": 491584	"P": 1006.75	"F": 2}
{"v": 1	"t": 491604	"P": 1004.0	"F": 2}
{"v": 1	"t": 491624	"P": 1001.75	"F": 2}
{"v": 1	"t": 491645	"P": 1001.5	"F": 2}
{"v": 1	"t": 491665	"P": 1006.0	"F": 2}
{"v": 1	"t": 491685	"P": 1005.75	"F": 2}
{"v": 1	"t": 491706	"P": 1003.5	"F": 2}
{"v": 1	"t": 491726	"P": 1001.0	"F": 2}
{"v": 1	"t": 491746	"P": 1004.75	"F": 2}
{"v": 1	"t": 491766	"P": 1006.0	"F": 2}
{"v": 1	"t": 491787	"P": 1004.0	"F": 2}
{"v": 1	"t": 491807	"P": 1001.25	"F": 2}
{"v": 1	"t": 491827	"P": 1004.5	"F": 2}
{"v": 1	"t": 491848	"P": 1006.25	"F": 2}
{"v": 1	"t": 491868	"P": 1004.5	"F": 2}
{"v": 1	"t": 491889	"P": 1004.5	"F": 2}
{"v": 1	"t": 491909	"P": 1007.5	"F": 1}
{"v": 1	"t": 491929	"P": 1004.0	"F": 2	"C": 46.8	"D": 3266	"sn": 54091929832280	"file": "/data/device_log/data0000.out"}
{"v": 1	"t": 491950	"P": 1003.25	"F": 2}
{"v": 1	"t": 491970	"P": 1007.0	"F": 2}
{"v": 1	"t": 491990	"P": 1005.5	"F": 2}
{"v": 1	"t": 492011	"P": 1002.75	"F": 2}
{"v": 1	"t": 492031	"P": 999.25	"F": 2}
{"v": 1	"t": 492051	"P": 1006.5	"F": 2}
{"v": 1	"t": 492072	"P": 1005.5	"F": 2}
{"v": 1	"t": 492092	"P": 1001.0	"F": 2}
{"v": 1	"t": 492112	"P": 1002.25	"F": 2}
{"v": 1	"t": 492132	"P": 1007.0	"F": 2}
{"v": 1	"t": 492153	"P": 1008.0	"F": 2}
{"v": 1	"t": 492173	"P": 1006.0	"F": 2}
{"v": 1	"t": 492193	"P": 1002.5	"F": 2}
{"v": 1	"t": 492214	"P": 1003.75	"F": 2}
{"v": 1	"t": 492234	"P": 1007.5	"F": 1}
{"v": 1	"t": 492254	"P": 1004.25	"F": 2}
{"v": 1	"t": 492275	"P": 1002.25	"F": 2}
{"v": 1	"t": 492295	"P": 1003.75	"F": 2}
{"v": 1	"t": 492315	"P": 1007.25	"F": 2}
{"v": 1	"t": 492335	"P": 1004.75	"F": 2}
{"v": 1	"t": 492356	"P": 1000.75	"F": 2}
{"v": 1	"t": 492376	"P": 1003.0	"F": 2}
{"v": 1	"t": 492396	"P": 1007.0	"F": 2}
{"v": 1	"t": 492417	"P": 1006.75	"F": 2}
{"v": 1	"t": 492437	"P": 1002.0	"F": 2}
{"v": 1	"t": 492458	"P": 1006.5	"F": 2}
{"v": 1	"t": 492478	"P": 1007.0	"F": 2}
{"v": 1	"t": 492498	"P": 1001.75	"F": 2}
{"v": 1	"t": 492518	"P": 1003.0	"F": 2}
{"v": 1	"t": 492539	"P": 1006.0	"F": 2}
{"v": 1	"t": 492559	"P": 1005.5	"F": 2}
{"v": 1	"t": 492579	"P": 1004.75	"F": 2}
{"v": 1	"t": 492600	"P": 1002.0	"F": 2}
{"v": 1	"t": 492620	"P": 1007.5	"F": 2}
{"v": 1	"t": 492640	"P": 1006.75	"F": 2}
{"v": 1	"t": 492661	"P": 1002.25	"F": 2}
{"v": 1	"t": 492681	"P": 1000.75	"F": 1}
{"v": 1	"t": 492701	"P": 1006.5	"F": 2}
{"v": 1	"t": 492721	"P": 1007.5	"F": 1}
{"v": 1	"t": 492742	"P": 1003.25	"F": 1}
{"v": 1	"t": 492762	"P": 1001.75	"F": 1}
{"v": 1	"t": 492782	"P": 1004.75	"F": 1}
{"v": 1	"t": 492803	"P": 1008.0	"F": 1}
{"v": 1	"t": 492823	"P": 1003.25	"F": 1}
{"v": 1	"t": 492843	"P": 1002.25	"F": 2}
```
