## Supplementary Data Files 1 for "Inexpensive multi-patient respiratory monitoring system for helmet ventilation during COVID-19 pandemic": device_raw_waveforms_auxport.json (part 2 of 6)

```
{"v": 1	"t": 492864	"P": 1003.0	"F": 1}
{"v": 1	"t": 492884	"P": 1008.25	"F": 1}
{"v": 1	"t": 492904	"P": 1004.5	"F": 1}
{"v": 1	"t": 492924	"P": 1001.5	"F": 1}
{"v": 1	"t": 492945	"P": 1004.75	"F": 1	"C": 46.825	"D": 3266	"sn": 54091929832280	"file": "/data/device_log/data0000.out"}
{"v": 1	"t": 492965	"P": 1006.25	"F": 1}
{"v": 1	"t": 492986	"P": 1001.0	"F": 1}
{"v": 1	"t": 493006	"P": 1005.5	"F": 1}
{"v": 1	"t": 493027	"P": 1003.25	"F": 1}
{"v": 1	"t": 493047	"P": 1003.25	"F": 1}
{"v": 1	"t": 493068	"P": 1006.25	"F": 2}
{"v": 1	"t": 493088	"P": 1002.75	"F": 2}
{"v": 1	"t": 493109	"P": 1004.5	"F": 1}
{"v": 1	"t": 493129	"P": 1006.0	"F": 2}
{"v": 1	"t": 493149	"P": 1002.5	"F": 1}
{"v": 1	"t": 493170	"P": 1003.25	"F": 2}
{"v": 1	"t": 493190	"P": 1007.0	"F": 2}
{"v": 1	"t": 493210	"P": 1006.5	"F": 2}
{"v": 1	"t": 493230	"P": 1004.0	"F": 2}
{"v": 1	"t": 493251	"P": 1001.25	"F": 1}
{"v": 1	"t": 493271	"P": 1003.0	"F": 1}
{"v": 1	"t": 493291	"P": 1006.75	"F": 2}
{"v": 1	"t": 493312	"P": 1004.5	"F": 2}
{"v": 1	"t": 493332	"P": 1000.5	"F": 1}
{"v": 1	"t": 493352	"P": 1003.25	"F": 1}
{"v": 1	"t": 493373	"P": 1006.5	"F": 1}
{"v": 1	"t": 493393	"P": 1005.25	"F": 2}
{"v": 1	"t": 493413	"P": 1002.5	"F": 2}
{"v": 1	"t": 493434	"P": 1001.75	"F": 1}
{"v": 1	"t": 493454	"P": 1007.25	"F": 1}
{"v": 1	"t": 493474	"P": 1006.5	"F": 2}
{"v": 1	"t": 493494	"P": 1003.25	"F": 1}
{"v": 1	"t": 493515	"P": 1000.75	"F": 2}
{"v": 1	"t": 493535	"P": 1007.75	"F": 2}
{"v": 1	"t": 493555	"P": 1003.75	"F": 2}
{"v": 1	"t": 493576	"P": 1002.5	"F": 2}
{"v": 1	"t": 493596	"P": 999.75	"F": 2}
{"v": 1	"t": 493616	"P": 1007.5	"F": 2}
{"v": 1	"t": 493637	"P": 1006.75	"F": 2}
{"v": 1	"t": 493657	"P": 1000.75	"F": 1}
{"v": 1	"t": 493678	"P": 1007.25	"F": 1}
{"v": 1	"t": 493698	"P": 1006.75	"F": 1}
{"v": 1	"t": 493718	"P": 1002.0	"F": 1}
{"v": 1	"t": 493738	"P": 1001.75	"F": 1}
{"v": 1	"t": 493759	"P": 1006.75	"F": 2}
{"v": 1	"t": 493779	"P": 1005.5	"F": 2}
{"v": 1	"t": 493799	"P": 1004.5	"F": 2}
{"v": 1	"t": 493820	"P": 1002.25	"F": 2}
{"v": 1	"t": 493840	"P": 1004.75	"F": 2}
{"v": 1	"t": 493860	"P": 1007.25	"F": 2}
{"v": 1	"t": 493881	"P": 1002.25	"F": 2}
{"v": 1	"t": 493901	"P": 1002.25	"F": 1}
{"v": 1	"t": 493921	"P": 1007.0	"F": 2}
{"v": 1	"t": 493941	"P": 1006.75	"F": 2}
{"v": 1	"t": 493962	"P": 1004.75	"F": 2	"C": 46.81	"D": 3266	"sn": 54091929832280	"file": "/data/device_log/data0000.out"}
{"v": 1	"t": 493982	"P": 1002.5	"F": 2}
{"v": 1	"t": 494002	"P": 1005.25	"F": 1}
{"v": 1	"t": 494023	"P": 1005.5	"F": 2}
{"v": 1	"t": 494043	"P": 1004.75	"F": 2}
{"v": 1	"t": 494063	"P": 1001.5	"F": 2}
{"v": 1	"t": 494084	"P": 1004.0	"F": 2}
{"v": 1	"t": 494104	"P": 1009.5	"F": 2}
{"v": 1	"t": 494124	"P": 1003.5	"F": 1}
{"v": 1	"t": 494145	"P": 999.75	"F": 2}
{"v": 1	"t": 494165	"P": 1004.25	"F": 2}
{"v": 1	"t": 494185	"P": 1007.5	"F": 2}
{"v": 1	"t": 494206	"P": 1003.25	"F": 2}
{"v": 1	"t": 494226	"P": 1004.5	"F": 2}
{"v": 1	"t": 494247	"P": 1006.75	"F": 2}
{"v": 1	"t": 494267	"P": 1003.0	"F": 2}
{"v": 1	"t": 494287	"P": 1000.0	"F": 2}
{"v": 1	"t": 494307	"P": 1006.5	"F": 2}
{"v": 1	"t": 494328	"P": 1008.25	"F": 2}
{"v": 1	"t": 494348	"P": 1005.0	"F": 1}
{"v": 1	"t": 494368	"P": 1000.25	"F": 1}
{"v": 1	"t": 494389	"P": 1004.75	"F": 1}
{"v": 1	"t": 494409	"P": 1008.0	"F": 2}
{"v": 1	"t": 494429	"P": 1005.0	"F": 2}
{"v": 1	"t": 494450	"P": 1002.0	"F": 2}
{"v": 1	"t": 494470	"P": 1004.75	"F": 2}
{"v": 1	"t": 494490	"P": 1007.0	"F": 2}
{"v": 1	"t": 494510	"P": 1004.25	"F": 1}
{"v": 1	"t": 494531	"P": 1001.25	"F": 2}
{"v": 1	"t": 494551	"P": 1004.0	"F": 1}
{"v": 1	"t": 494571	"P": 1008.0	"F": 2}
{"v": 1	"t": 494592	"P": 1005.0	"F": 1}
{"v": 1	"t": 494612	"P": 1003.5	"F": 2}
{"v": 1	"t": 494632	"P": 1002.25	"F": 2}
{"v": 1	"t": 494653	"P": 1008.75	"F": 2}
{"v": 1	"t": 494673	"P": 1006.5	"F": 2}
{"v": 1	"t": 494693	"P": 1001.5	"F": 2}
{"v": 1	"t": 494713	"P": 1002.5	"F": 1}
{"v": 1	"t": 494734	"P": 1008.25	"F": 2}
{"v": 1	"t": 494754	"P": 1004.5	"F": 2}
{"v": 1	"t": 494775	"P": 1001.5	"F": 2}
{"v": 1	"t": 494795	"P": 1007.75	"F": 2}
{"v": 1	"t": 494815	"P": 1006.0	"F": 2}
{"v": 1	"t": 494836	"P": 1001.75	"F": 2}
{"v": 1	"t": 494856	"P": 1002.25	"F": 1}
{"v": 1	"t": 494876	"P": 1007.0	"F": 1}
{"v": 1	"t": 494897	"P": 1004.5	"F": 1}
{"v": 1	"t": 494917	"P": 1001.0	"F": 2}
{"v": 1	"t": 494937	"P": 1001.5	"F": 2}
{"v": 1	"t": 494957	"P": 1007.0	"F": 1}
{"v": 1	"t": 494978	"P": 1006.25	"F": 2	"C": 46.775	"D": 3266	"sn": 54091929832280	"file": "/data/device_log/data0000.out"}
{"v": 1	"t": 494998	"P": 1004.0	"F": 2}
{"v": 1	"t": 495018	"P": 1001.0	"F": 1}
{"v": 1	"t": 495039	"P": 1006.25	"F": 2}
{"v": 1	"t": 495059	"P": 1005.75	"F": 2}
{"v": 1	"t": 495079	"P": 1003.75	"F": 2}
{"v": 1	"t": 495100	"P": 1000.25	"F": 1}
{"v": 1	"t": 495120	"P": 1004.5	"F": 2}
{"v": 1	"t": 495140	"P": 1007.25	"F": 2}
{"v": 1	"t": 495161	"P": 1004.25	"F": 2}
{"v": 1	"t": 495181	"P": 1001.25	"F": 2}
{"v": 1	"t": 495201	"P": 1003.25	"F": 2}
{"v": 1	"t": 495221	"P": 1000.25	"F": 1}
{"v": 1	"t": 495242	"P": 1005.25	"F": 2}
{"v": 1	"t": 495262	"P": 1002.25	"F": 1}
{"v": 1	"t": 495282	"P": 1000.5	"F": 1}
{"v": 1	"t": 495303	"P": 1005.5	"F": 1}
{"v": 1	"t": 495324	"P": 1001.5	"F": 1}
{"v": 1	"t": 495344	"P": 1007.5	"F": 1}
{"v": 1	"t": 495364	"P": 1002.0	"F": 1}
{"v": 1	"t": 495385	"P": 1003.75	"F": 1}
{"v": 1	"t": 495405	"P": 1007.0	"F": 1}
{"v": 1	"t": 495425	"P": 1005.0	"F": 2}
{"v": 1	"t": 495446	"P": 1002.75	"F": 2}
{"v": 1	"t": 495466	"P": 1001.5	"F": 1}
{"v": 1	"t": 495486	"P": 1007.5	"F": 1}
{"v": 1	"t": 495507	"P": 1005.5	"F": 2}
{"v": 1	"t": 495527	"P": 1003.25	"F": 2}
{"v": 1	"t": 495547	"P": 1001.0	"F": 1}
{"v": 1	"t": 495567	"P": 1006.75	"F": 1}
{"v": 1	"t": 495588	"P": 1006.75	"F": 1}
{"v": 1	"t": 495608	"P": 1005.0	"F": 1}
{"v": 1	"t": 495628	"P": 1000.75	"F": 1}
{"v": 1	"t": 495649	"P": 1003.0	"F": 2}
{"v": 1	"t": 495669	"P": 1006.0	"F": 2}
{"v": 1	"t": 495689	"P": 1004.25	"F": 1}
{"v": 1	"t": 495709	"P": 1000.25	"F": 1}
{"v": 1	"t": 495730	"P": 1002.75	"F": 1}
{"v": 1	"t": 495750	"P": 1007.25	"F": 2}
{"v": 1	"t": 495770	"P": 1006.5	"F": 2}
{"v": 1	"t": 495791	"P": 1002.25	"F": 1}
{"v": 1	"t": 495811	"P": 1002.5	"F": 2}
{"v": 1	"t": 495831	"P": 1008.0	"F": 1}
{"v": 1	"t": 495852	"P": 1005.25	"F": 2}
{"v": 1	"t": 495872	"P": 1003.0	"F": 1}
{"v": 1	"t": 495893	"P": 1004.5	"F": 1}
{"v": 1	"t": 495913	"P": 1005.75	"F": 1}
{"v": 1	"t": 495933	"P": 1000.25	"F": 1}
{"v": 1	"t": 495954	"P": 1005.25	"F": 2}
{"v": 1	"t": 495974	"P": 1007.75	"F": 2}
{"v": 1	"t": 495994	"P": 1004.0	"F": 2	"C": 46.815	"D": 3266	"sn": 54091929832280	"file": "/data/device_log/data0000.out"}
{"v": 1	"t": 496014	"P": 1001.25	"F": 1}
{"v": 1	"t": 496035	"P": 1004.25	"F": 2}
{"v": 1	"t": 496055	"P": 1006.0	"F": 2}
{"v": 1	"t": 496075	"P": 1005.25	"F": 1}
{"v": 1	"t": 496096	"P": 1002.0	"F": 1}
{"v": 1	"t": 496116	"P": 1001.75	"F": 1}
{"v": 1	"t": 496136	"P": 1009.5	"F": 1}
{"v": 1	"t": 496157	"P": 1006.5	"F": 1}
{"v": 1	"t": 496177	"P": 1002.0	"F": 1}
{"v": 1	"t": 496197	"P": 1002.25	"F": 2}
{"v": 1	"t": 496218	"P": 1006.5	"F": 1}
{"v": 1	"t": 496238	"P": 1006.5	"F": 1}
{"v": 1	"t": 496258	"P": 1003.5	"F": 1}
{"v": 1	"t": 496278	"P": 1003.0	"F": 1}
{"v": 1	"t": 496299	"P": 1006.25	"F": 2}
{"v": 1	"t": 496319	"P": 1007.5	"F": 2}
{"v": 1	"t": 496339	"P": 1003.5	"F": 1}
{"v": 1	"t": 496360	"P": 1000.5	"F": 1}
{"v": 1	"t": 496380	"P": 1006.5	"F": 1}
{"v": 1	"t": 496400	"P": 1007.5	"F": 2}
{"v": 1	"t": 496421	"P": 1003.0	"F": 2}
{"v": 1	"t": 496441	"P": 1002.75	"F": 1}
{"v": 1	"t": 496462	"P": 1005.75	"F": 2}
{"v": 1	"t": 496482	"P": 1003.0	"F": 2}
{"v": 1	"t": 496503	"P": 1007.0	"F": 1}
{"v": 1	"t": 496523	"P": 1004.0	"F": 2}
{"v": 1	"t": 496543	"P": 1002.75	"F": 1}
{"v": 1	"t": 496564	"P": 1003.5	"F": 1}
{"v": 1	"t": 496584	"P": 1009.5	"F": 1}
{"v": 1	"t": 496604	"P": 1006.5	"F": 2}
{"v": 1	"t": 496624	"P": 1001.25	"F": 1}
{"v": 1	"t": 496645	"P": 1002.0	"F": 2}
{"v": 1	"t": 496665	"P": 1008.0	"F": 1}
{"v": 1	"t": 496685	"P": 1007.75	"F": 2}
{"v": 1	"t": 496706	"P": 1003.5	"F": 1}
{"v": 1	"t": 496726	"P": 1001.25	"F": 1}
{"v": 1	"t": 496746	"P": 1007.25	"F": 2}
{"v": 1	"t": 496767	"P": 1006.75	"F": 2}
{"v": 1	"t": 496787	"P": 1003.75	"F": 2}
{"v": 1	"t": 496807	"P": 1001.5	"F": 1}
{"v": 1	"t": 496827	"P": 1006.0	"F": 2}
{"v": 1	"t": 496848	"P": 1007.25	"F": 2}
{"v": 1	"t": 496868	"P": 1003.5	"F": 1}
{"v": 1	"t": 496888	"P": 1001.0	"F": 1}
{"v": 1	"t": 496909	"P": 1003.0	"F": 1}
{"v": 1	"t": 496929	"P": 1007.5	"F": 2}
{"v": 1	"t": 496949	"P": 1004.75	"F": 1}
{"v": 1	"t": 496969	"P": 1001.25	"F": 2}
{"v": 1	"t": 496990	"P": 1003.75	"F": 1}
{"v": 1	"t": 497011	"P": 1005.5	"F": 1	"C": 46.795	"D": 3266	"sn": 54091929832280	"file": "/data/device_log/data0000.out"}
{"v": 1	"t": 497031	"P": 999.0	"F": 2}
{"v": 1	"t": 497051	"P": 1006.0	"F": 1}
{"v": 1	"t": 497072	"P": 1006.75	"F": 1}
{"v": 1	"t": 497092	"P": 1003.25	"F": 1}
{"v": 1	"t": 497112	"P": 1001.5	"F": 1}
{"v": 1	"t": 497132	"P": 1006.5	"F": 2}
{"v": 1	"t": 497153	"P": 1007.25	"F": 1}
{"v": 1	"t": 497173	"P": 1003.25	"F": 1}
{"v": 1	"t": 497193	"P": 1001.0	"F": 1}
{"v": 1	"t": 497214	"P": 1003.0	"F": 2}
{"v": 1	"t": 497234	"P": 1007.5	"F": 2}
{"v": 1	"t": 497254	"P": 1005.25	"F": 1}
{"v": 1	"t": 497274	"P": 999.5	"F": 1}
{"v": 1	"t": 497295	"P": 1003.75	"F": 1}
{"v": 1	"t": 497315	"P": 1008.5	"F": 2}
{"v": 1	"t": 497335	"P": 1005.0	"F": 2}
{"v": 1	"t": 497356	"P": 1002.25	"F": 2}
{"v": 1	"t": 497376	"P": 1003.0	"F": 1}
{"v": 1	"t": 497396	"P": 1006.25	"F": 1}
{"v": 1	"t": 497417	"P": 1005.5	"F": 1}
{"v": 1	"t": 497437	"P": 1003.5	"F": 1}
{"v": 1	"t": 497457	"P": 1000.5	"F": 2}
{"v": 1	"t": 497477	"P": 1007.25	"F": 1}
{"v": 1	"t": 497498	"P": 1006.5	"F": 1}
{"v": 1	"t": 497518	"P": 1001.5	"F": 1}
{"v": 1	"t": 497538	"P": 1002.25	"F": 1}
{"v": 1	"t": 497559	"P": 1006.0	"F": 2}
{"v": 1	"t": 497579	"P": 1006.0	"F": 2}
{"v": 1	"t": 497600	"P": 1003.25	"F": 2}
{"v": 1	"t": 497620	"P": 1008.0	"F": 1}
{"v": 1	"t": 497640	"P": 1005.5	"F": 1}
{"v": 1	"t": 497661	"P": 1001.5	"F": 2}
{"v": 1	"t": 497681	"P": 1002.25	"F": 1}
{"v": 1	"t": 497701	"P": 1007.0	"F": 1}
{"v": 1	"t": 497721	"P": 1007.25	"F": 1}
{"v": 1	"t": 497742	"P": 1004.0	"F": 2}
{"v": 1	"t": 497762	"P": 1001.25	"F": 2}
{"v": 1	"t": 497782	"P": 1006.25	"F": 1}
{"v": 1	"t": 497803	"P": 1008.25	"F": 2}
{"v": 1	"t": 497823	"P": 1005.0	"F": 1}
{"v": 1	"t": 497843	"P": 1001.75	"F": 2}
{"v": 1	"t": 497864	"P": 1002.0	"F": 1}
{"v": 1	"t": 497884	"P": 1007.75	"F": 2}
{"v": 1	"t": 497904	"P": 1004.75	"F": 2}
{"v": 1	"t": 497924	"P": 1001.5	"F": 1}
{"v": 1	"t": 497945	"P": 1001.5	"F": 1}
{"v": 1	"t": 497965	"P": 1009.0	"F": 1}
{"v": 1	"t": 497985	"P": 1006.0	"F": 2}
{"v": 1	"t": 498006	"P": 1003.75	"F": 1}
{"v": 1	"t": 498026	"P": 1001.25	"F": 1	"C": 46.795	"D": 3266	"sn": 54091929832280	"file": "/data/device_log/data0000.out"}
{"v": 1	"t": 498046	"P": 1007.25	"F": 1}
{"v": 1	"t": 498067	"P": 1003.75	"F": 2}
{"v": 1	"t": 498087	"P": 1003.0	"F": 1}
{"v": 1	"t": 498107	"P": 1004.25	"F": 2}
{"v": 1	"t": 498128	"P": 1006.75	"F": 1}
{"v": 1	"t": 498148	"P": 1001.5	"F": 1}
{"v": 1	"t": 498169	"P": 1003.5	"F": 2}
{"v": 1	"t": 498189	"P": 1008.25	"F": 2}
{"v": 1	"t": 498209	"P": 1004.75	"F": 2}
{"v": 1	"t": 498229	"P": 1003.25	"F": 1}
{"v": 1	"t": 498250	"P": 1002.75	"F": 2}
{"v": 1	"t": 498270	"P": 1008.0	"F": 2}
{"v": 1	"t": 498290	"P": 1005.25	"F": 2}
{"v": 1	"t": 498311	"P": 1002.0	"F": 2}
{"v": 1	"t": 498331	"P": 1002.25	"F": 2}
{"v": 1	"t": 498351	"P": 1006.5	"F": 2}
{"v": 1	"t": 498372	"P": 1005.0	"F": 1}
{"v": 1	"t": 498392	"P": 1001.75	"F": 2}
{"v": 1	"t": 498412	"P": 1000.25	"F": 2}
{"v": 1	"t": 498432	"P": 1005.5	"F": 1}
{"v": 1	"t": 498453	"P": 1005.75	"F": 2}
{"v": 1	"t": 498473	"P": 1003.5	"F": 1}
{"v": 1	"t": 498493	"P": 1002.5	"F": 2}
{"v": 1	"t": 498514	"P": 1006.25	"F": 1}
{"v": 1	"t": 498534	"P": 1006.75	"F": 2}
{"v": 1	"t": 498554	"P": 1004.0	"F": 2}
{"v": 1	"t": 498575	"P": 1001.5	"F": 1}
{"v": 1	"t": 498595	"P": 1006.0	"F": 2}
{"v": 1	"t": 498615	"P": 1007.0	"F": 2}
{"v": 1	"t": 498635	"P": 1004.5	"F": 2}
{"v": 1	"t": 498656	"P": 999.5	"F": 1}
{"v": 1	"t": 498676	"P": 1005.0	"F": 1}
{"v": 1	"t": 498697	"P": 1006.0	"F": 1}
{"v": 1	"t": 498717	"P": 1001.75	"F": 2}
{"v": 1	"t": 498737	"P": 998.25	"F": 2}
{"v": 1	"t": 498758	"P": 1009.25	"F": 2}
{"v": 1	"t": 498778	"P": 1003.75	"F": 1}
{"v": 1	"t": 498798	"P": 1000.5	"F": 2}
{"v": 1	"t": 498819	"P": 1005.25	"F": 1}
{"v": 1	"t": 498839	"P": 1008.0	"F": 2}
{"v": 1	"t": 498859	"P": 1005.0	"F": 1}
{"v": 1	"t": 498879	"P": 1002.5	"F": 2}
{"v": 1	"t": 498900	"P": 1003.75	"F": 1}
{"v": 1	"t": 498920	"P": 1007.0	"F": 2}
{"v": 1	"t": 498940	"P": 1006.5	"F": 2}
{"v": 1	"t": 498961	"P": 1002.25	"F": 1}
{"v": 1	"t": 498981	"P": 1002.75	"F": 2}
{"v": 1	"t": 499001	"P": 1006.75	"F": 2}
{"v": 1	"t": 499022	"P": 1006.25	"F": 1}
{"v": 1	"t": 499042	"P": 1003.5	"F": 1	"C": 46.815	"D": 3266	"sn": 54091929832280	"file": "/data/device_log/data0000.out"}
{"v": 1	"t": 499062	"P": 1002.25	"F": 2}
{"v": 1	"t": 499083	"P": 1008.25	"F": 2}
{"v": 1	"t": 499103	"P": 1007.75	"F": 1}
{"v": 1	"t": 499123	"P": 1003.0	"F": 2}
{"v": 1	"t": 499143	"P": 1001.5	"F": 2}
{"v": 1	"t": 499164	"P": 1008.75	"F": 1}
{"v": 1	"t": 499184	"P": 1005.5	"F": 2}
{"v": 1	"t": 499204	"P": 1004.0	"F": 2}
{"v": 1	"t": 499225	"P": 1002.75	"F": 2}
{"v": 1	"t": 499245	"P": 1006.5	"F": 2}
{"v": 1	"t": 499266	"P": 1002.25	"F": 2}
{"v": 1	"t": 499286	"P": 1002.0	"F": 1}
{"v": 1	"t": 499306	"P": 1007.75	"F": 2}
{"v": 1	"t": 499327	"P": 1004.75	"F": 1}
{"v": 1	"t": 499347	"P": 1002.0	"F": 1}
{"v": 1	"t": 499367	"P": 1003.25	"F": 2}
{"v": 1	"t": 499387	"P": 1006.25	"F": 2}
{"v": 1	"t": 499408	"P": 1004.75	"F": 2}
{"v": 1	"t": 499428	"P": 1003.0	"F": 2}
{"v": 1	"t": 499448	"P": 1001.25	"F": 1}
{"v": 1	"t": 499469	"P": 1005.5	"F": 1}
{"v": 1	"t": 499489	"P": 1007.25	"F": 2}
{"v": 1	"t": 499509	"P": 1004.75	"F": 2}
{"v": 1	"t": 499530	"P": 999.75	"F": 2}
{"v": 1	"t": 499550	"P": 1007.25	"F": 2}
{"v": 1	"t": 499570	"P": 1009.0	"F": 2}
{"v": 1	"t": 499591	"P": 1004.0	"F": 2}
{"v": 1	"t": 499611	"P": 1001.75	"F": 2}
{"v": 1	"t": 499631	"P": 1005.25	"F": 1}
{"v": 1	"t": 499651	"P": 1007.75	"F": 2}
{"v": 1	"t": 499672	"P": 1004.25	"F": 1}
{"v": 1	"t": 499692	"P": 1001.25	"F": 2}
{"v": 1	"t": 499712	"P": 1003.0	"F": 2}
{"v": 1	"t": 499733	"P": 1007.5	"F": 2}
{"v": 1	"t": 499753	"P": 1007.25	"F": 2}
{"v": 1	"t": 499773	"P": 1002.0	"F": 2}
{"v": 1	"t": 499794	"P": 1004.25	"F": 2}
{"v": 1	"t": 499814	"P": 1004.25	"F": 2}
{"v": 1	"t": 499835	"P": 1003.0	"F": 2}
{"v": 1	"t": 499855	"P": 1004.5	"F": 2}
{"v": 1	"t": 499876	"P": 1004.0	"F": 2}
{"v": 1	"t": 499896	"P": 1001.75	"F": 2}
{"v": 1	"t": 499917	"P": 1006.5	"F": 2}
{"v": 1	"t": 499937	"P": 1003.5	"F": 1}
{"v": 1	"t": 499957	"P": 1003.5	"F": 2}
{"v": 1	"t": 499978	"P": 1006.25	"F": 1}
{"v": 1	"t": 499998	"P": 1003.25	"F": 1}
{"v": 1	"t": 500018	"P": 1002.5	"F": 1}
{"v": 1	"t": 500039	"P": 1006.0	"F": 1}
{"v": 1	"t": 500059	"P": 1005.75	"F": 2	"C": 46.8	"D": 3266	"sn": 54091929832280	"file": "/data/device_log/data0000.out"}
{"v": 1	"t": 500079	"P": 1004.75	"F": 2}
{"v": 1	"t": 500100	"P": 1002.25	"F": 2}
{"v": 1	"t": 500120	"P": 1005.25	"F": 2}
{"v": 1	"t": 500140	"P": 1007.0	"F": 1}
{"v": 1	"t": 500161	"P": 1004.0	"F": 2}
{"v": 1	"t": 500181	"P": 1001.25	"F": 1}
{"v": 1	"t": 500201	"P": 1004.75	"F": 1}
{"v": 1	"t": 500221	"P": 1007.5	"F": 1}
{"v": 1	"t": 500242	"P": 1003.0	"F": 2}
{"v": 1	"t": 500262	"P": 1002.0	"F": 1}
{"v": 1	"t": 500282	"P": 1004.5	"F": 1}
{"v": 1	"t": 500303	"P": 1007.75	"F": 1}
{"v": 1	"t": 500323	"P": 1004.75	"F": 1}
{"v": 1	"t": 500343	"P": 1003.25	"F": 1}
{"v": 1	"t": 500364	"P": 1003.25	"F": 1}
{"v": 1	"t": 500384	"P": 1006.5	"F": 1}
{"v": 1	"t": 500404	"P": 1003.0	"F": 1}
{"v": 1	"t": 500424	"P": 1001.75	"F": 1}
{"v": 1	"t": 500445	"P": 1002.75	"F": 1}
{"v": 1	"t": 500465	"P": 1006.0	"F": 1}
{"v": 1	"t": 500486	"P": 1001.75	"F": 1}
{"v": 1	"t": 500506	"P": 1004.75	"F": 1}
{"v": 1	"t": 500526	"P": 1006.5	"F": 1}
{"v": 1	"t": 500547	"P": 1005.5	"F": 1}
{"v": 1	"t": 500567	"P": 1000.25	"F": 2}
{"v": 1	"t": 500587	"P": 1003.75	"F": 2}
{"v": 1	"t": 500608	"P": 1007.5	"F": 2}
{"v": 1	"t": 500628	"P": 1004.5	"F": 2}
{"v": 1	"t": 500648	"P": 1001.25	"F": 1}
{"v": 1	"t": 500668	"P": 1001.0	"F": 1}
{"v": 1	"t": 500689	"P": 1007.25	"F": 2}
{"v": 1	"t": 500709	"P": 1005.0	"F": 1}
{"v": 1	"t": 500729	"P": 1002.25	"F": 1}
{"v": 1	"t": 500750	"P": 1002.0	"F": 1}
{"v": 1	"t": 500770	"P": 1005.75	"F": 1}
{"v": 1	"t": 500790	"P": 1005.75	"F": 1}
{"v": 1	"t": 500811	"P": 1004.0	"F": 2}
{"v": 1	"t": 500831	"P": 1001.5	"F": 1}
{"v": 1	"t": 500851	"P": 1006.0	"F": 2}
{"v": 1	"t": 500871	"P": 1008.0	"F": 1}
{"v": 1	"t": 500892	"P": 1003.75	"F": 1}
{"v": 1	"t": 500912	"P": 1001.0	"F": 1}
{"v": 1	"t": 500932	"P": 1004.75	"F": 1}
{"v": 1	"t": 500953	"P": 1006.5	"F": 1}
{"v": 1	"t": 500973	"P": 1004.25	"F": 1}
{"v": 1	"t": 500993	"P": 1002.5	"F": 2}
{"v": 1	"t": 501014	"P": 1003.5	"F": 2}
{"v": 1	"t": 501034	"P": 1005.0	"F": 2}
{"v": 1	"t": 501055	"P": 1002.5	"F": 1}
{"v": 1	"t": 501075	"P": 1004.75	"F": 2	"C": 46.775	"D": 3266	"sn": 54091929832280	"file": "/data/device_log/data0000.out"}
{"v": 1	"t": 501095	"P": 1007.25	"F": 2}
{"v": 1	"t": 501116	"P": 1003.75	"F": 2}
{"v": 1	"t": 501136	"P": 1000.75	"F": 1}
{"v": 1	"t": 501156	"P": 1005.0	"F": 2}
{"v": 1	"t": 501176	"P": 1006.75	"F": 1}
{"v": 1	"t": 501197	"P": 1003.25	"F": 1}
{"v": 1	"t": 501217	"P": 1001.0	"F": 2}
{"v": 1	"t": 501237	"P": 1003.75	"F": 2}
{"v": 1	"t": 501258	"P": 1007.5	"F": 1}
{"v": 1	"t": 501278	"P": 1003.75	"F": 1}
{"v": 1	"t": 501298	"P": 1002.25	"F": 1}
{"v": 1	"t": 501319	"P": 1002.75	"F": 2}
{"v": 1	"t": 501339	"P": 1008.5	"F": 2}
{"v": 1	"t": 501359	"P": 1005.0	"F": 2}
{"v": 1	"t": 501379	"P": 1002.0	"F": 2}
{"v": 1	"t": 501400	"P": 1002.5	"F": 2}
{"v": 1	"t": 501420	"P": 1007.0	"F": 1}
{"v": 1	"t": 501440	"P": 1006.5	"F": 2}
{"v": 1	"t": 501461	"P": 1001.5	"F": 2}
{"v": 1	"t": 501481	"P": 1003.0	"F": 1}
{"v": 1	"t": 501501	"P": 1006.75	"F": 2}
{"v": 1	"t": 501522	"P": 1006.5	"F": 1}
{"v": 1	"t": 501542	"P": 1003.0	"F": 2}
{"v": 1	"t": 501562	"P": 1000.75	"F": 2}
{"v": 1	"t": 501583	"P": 1008.0	"F": 2}
{"v": 1	"t": 501603	"P": 1003.75	"F": 1}
{"v": 1	"t": 501624	"P": 1002.75	"F": 2}
{"v": 1	"t": 501644	"P": 1008.5	"F": 2}
{"v": 1	"t": 501664	"P": 1004.25	"F": 2}
{"v": 1	"t": 501685	"P": 1001.0	"F": 2}
{"v": 1	"t": 501705	"P": 1006.25	"F": 2}
{"v": 1	"t": 501725	"P": 1006.25	"F": 2}
{"v": 1	"t": 501746	"P": 1003.75	"F": 1}
{"v": 1	"t": 501766	"P": 1001.75	"F": 2}
{"v": 1	"t": 501786	"P": 1007.0	"F": 1}
{"v": 1	"t": 501807	"P": 1006.0	"F": 2}
{"v": 1	"t": 501827	"P": 1003.75	"F": 2}
{"v": 1	"t": 501847	"P": 996.25	"F": 1}
{"v": 1	"t": 501867	"P": 1006.5	"F": 2}
{"v": 1	"t": 501888	"P": 1008.0	"F": 1}
{"v": 1	"t": 501908	"P": 1004.5	"F": 1}
{"v": 1	"t": 501928	"P": 1002.75	"F": 2}
{"v": 1	"t": 501949	"P": 1004.5	"F": 1}
{"v": 1	"t": 501969	"P": 1006.5	"F": 1}
{"v": 1	"t": 501989	"P": 1006.25	"F": 1}
{"v": 1	"t": 502009	"P": 1002.0	"F": 2}
{"v": 1	"t": 502030	"P": 1003.75	"F": 2}
{"v": 1	"t": 502050	"P": 1007.75	"F": 1}
{"v": 1	"t": 502070	"P": 1005.25	"F": 2}
{"v": 1	"t": 502091	"P": 1001.75	"F": 2	"C": 46.785	"D": 3266	"sn": 54091929832280	"file": "/data/device_log/data0000.out"}
{"v": 1	"t": 502111	"P": 1002.75	"F": 2}
{"v": 1	"t": 502131	"P": 1008.0	"F": 2}
{"v": 1	"t": 502152	"P": 1005.0	"F": 2}
{"v": 1	"t": 502172	"P": 1003.25	"F": 1}
{"v": 1	"t": 502193	"P": 1007.0	"F": 2}
{"v": 1	"t": 502213	"P": 1005.0	"F": 2}
{"v": 1	"t": 502233	"P": 1003.0	"F": 2}
{"v": 1	"t": 502254	"P": 1002.5	"F": 1}
{"v": 1	"t": 502274	"P": 1007.5	"F": 2}
{"v": 1	"t": 502294	"P": 1004.5	"F": 2}
{"v": 1	"t": 502314	"P": 1001.5	"F": 2}
{"v": 1	"t": 502335	"P": 1001.25	"F": 2}
{"v": 1	"t": 502355	"P": 1008.5	"F": 2}
{"v": 1	"t": 502375	"P": 1005.0	"F": 2}
{"v": 1	"t": 502396	"P": 1001.25	"F": 1}
{"v": 1	"t": 502416	"P": 1002.75	"F": 1}
{"v": 1	"t": 502436	"P": 1007.5	"F": 1}
{"v": 1	"t": 502457	"P": 1006.25	"F": 2}
{"v": 1	"t": 502477	"P": 1003.75	"F": 2}
{"v": 1	"t": 502497	"P": 1000.5	"F": 2}
{"v": 1	"t": 502517	"P": 1008.0	"F": 2}
{"v": 1	"t": 502538	"P": 1007.0	"F": 2}
{"v": 1	"t": 502558	"P": 1004.25	"F": 1}
{"v": 1	"t": 502578	"P": 1000.75	"F": 2}
{"v": 1	"t": 502599	"P": 1005.25	"F": 1}
{"v": 1	"t": 502619	"P": 1007.75	"F": 1}
{"v": 1	"t": 502639	"P": 1004.5	"F": 2}
{"v": 1	"t": 502660	"P": 1001.25	"F": 2}
{"v": 1	"t": 502680	"P": 1004.5	"F": 1}
{"v": 1	"t": 502700	"P": 1008.25	"F": 2}
{"v": 1	"t": 502721	"P": 1005.5	"F": 1}
{"v": 1	"t": 502741	"P": 1002.0	"F": 2}
{"v": 1	"t": 502761	"P": 1008.75	"F": 2}
{"v": 1	"t": 502782	"P": 1004.25	"F": 2}
{"v": 1	"t": 502802	"P": 1000.0	"F": 2}
{"v": 1	"t": 502822	"P": 1006.0	"F": 1}
{"v": 1	"t": 502843	"P": 1005.25	"F": 2}
{"v": 1	"t": 502863	"P": 1003.5	"F": 2}
{"v": 1	"t": 502883	"P": 1001.0	"F": 2}
{"v": 1	"t": 502904	"P": 1004.25	"F": 1}
{"v": 1	"t": 502924	"P": 1007.0	"F": 2}
{"v": 1	"t": 502944	"P": 1004.5	"F": 2}
{"v": 1	"t": 502964	"P": 1001.25	"F": 1}
{"v": 1	"t": 502985	"P": 1001.0	"F": 1}
{"v": 1	"t": 503005	"P": 1007.5	"F": 1}
{"v": 1	"t": 503025	"P": 1006.25	"F": 1}
{"v": 1	"t": 503046	"P": 1002.75	"F": 1}
{"v": 1	"t": 503066	"P": 1000.5	"F": 1}
{"v": 1	"t": 503086	"P": 1006.5	"F": 2}
{"v": 1	"t": 503107	"P": 1006.0	"F": 1	"C": 46.8	"D": 3266	"sn": 54091929832280	"file": "/data/device_log/data0000.out"}
{"v": 1	"t": 503127	"P": 1003.5	"F": 2}
{"v": 1	"t": 503147	"P": 1001.5	"F": 2}
{"v": 1	"t": 503167	"P": 1005.25	"F": 1}
{"v": 1	"t": 503188	"P": 1008.0	"F": 2}
{"v": 1	"t": 503208	"P": 1003.5	"F": 2}
{"v": 1	"t": 503228	"P": 1000.75	"F": 2}
{"v": 1	"t": 503249	"P": 1003.75	"F": 1}
{"v": 1	"t": 503269	"P": 1006.75	"F": 2}
{"v": 1	"t": 503290	"P": 1001.5	"F": 1}
{"v": 1	"t": 503310	"P": 1004.5	"F": 2}
{"v": 1	"t": 503330	"P": 1006.25	"F": 1}
{"v": 1	"t": 503351	"P": 1002.5	"F": 1}
{"v": 1	"t": 503371	"P": 1006.0	"F": 2}
{"v": 1	"t": 503392	"P": 1005.25	"F": 1}
{"v": 1	"t": 503412	"P": 1003.75	"F": 1}
{"v": 1	"t": 503433	"P": 1005.5	"F": 2}
{"v": 1	"t": 503453	"P": 1003.25	"F": 2}
{"v": 1	"t": 503474	"P": 1002.75	"F": 2}
{"v": 1	"t": 503494	"P": 1007.0	"F": 2}
{"v": 1	"t": 503514	"P": 1003.0	"F": 1}
{"v": 1	"t": 503535	"P": 1000.5	"F": 1}
{"v": 1	"t": 503555	"P": 1002.5	"F": 2}
{"v": 1	"t": 503575	"P": 1005.75	"F": 2}
{"v": 1	"t": 503595	"P": 1005.0	"F": 1}
{"v": 1	"t": 503616	"P": 1001.25	"F": 2}
{"v": 1	"t": 503636	"P": 1003.25	"F": 1}
{"v": 1	"t": 503656	"P": 1007.0	"F": 1}
{"v": 1	"t": 503677	"P": 1004.5	"F": 1}
{"v": 1	"t": 503697	"P": 1002.25	"F": 1}
{"v": 1	"t": 503717	"P": 1002.0	"F": 2}
{"v": 1	"t": 503738	"P": 1007.25	"F": 2}
{"v": 1	"t": 503758	"P": 1004.75	"F": 1}
{"v": 1	"t": 503778	"P": 1002.5	"F": 2}
{"v": 1	"t": 503798	"P": 1002.5	"F": 1}
{"v": 1	"t": 503819	"P": 1006.25	"F": 1}
{"v": 1	"t": 503839	"P": 1006.5	"F": 1}
{"v": 1	"t": 503859	"P": 1004.0	"F": 2}
{"v": 1	"t": 503880	"P": 1003.5	"F": 1}
{"v": 1	"t": 503900	"P": 1007.0	"F": 2}
{"v": 1	"t": 503920	"P": 1007.75	"F": 2}
{"v": 1	"t": 503941	"P": 1003.75	"F": 2}
{"v": 1	"t": 503961	"P": 1003.25	"F": 1}
{"v": 1	"t": 503982	"P": 1006.75	"F": 2}
{"v": 1	"t": 504002	"P": 1004.0	"F": 2}
{"v": 1	"t": 504022	"P": 1001.25	"F": 2}
{"v": 1	"t": 504043	"P": 1008.25	"F": 1}
{"v": 1	"t": 504063	"P": 1004.0	"F": 1}
{"v": 1	"t": 504083	"P": 1001.75	"F": 1}
{"v": 1	"t": 504104	"P": 1003.5	"F": 1}
{"v": 1	"t": 504124	"P": 1006.75	"F": 1	"C": 46.76	"D": 3266	"sn": 54091929832280	"file": "/data/device_log/data0000.out"}
{"v": 1	"t": 504144	"P": 1003.25	"F": 1}
{"v": 1	"t": 504165	"P": 1001.25	"F": 1}
{"v": 1	"t": 504185	"P": 1003.0	"F": 1}
{"v": 1	"t": 504205	"P": 1007.25	"F": 2}
{"v": 1	"t": 504225	"P": 1004.25	"F": 1}
{"v": 1	"t": 504246	"P": 1002.25	"F": 2}
{"v": 1	"t": 504266	"P": 1000.75	"F": 2}
{"v": 1	"t": 504286	"P": 1007.5	"F": 1}
{"v": 1	"t": 504307	"P": 1004.75	"F": 2}
{"v": 1	"t": 504327	"P": 1003.75	"F": 1}
{"v": 1	"t": 504347	"P": 1003.25	"F": 1}
{"v": 1	"t": 504367	"P": 1005.5	"F": 2}
{"v": 1	"t": 504388	"P": 1006.5	"F": 2}
{"v": 1	"t": 504408	"P": 1005.0	"F": 1}
{"v": 1	"t": 504428	"P": 1002.25	"F": 1}
{"v": 1	"t": 504449	"P": 1005.5	"F": 1}
{"v": 1	"t": 504469	"P": 1007.0	"F": 1}
{"v": 1	"t": 504489	"P": 1002.25	"F": 2}
{"v": 1	"t": 504510	"P": 1003.25	"F": 2}
{"v": 1	"t": 504530	"P": 1006.0	"F": 1}
{"v": 1	"t": 504551	"P": 1003.25	"F": 2}
{"v": 1	"t": 504571	"P": 1002.0	"F": 2}
{"v": 1	"t": 504591	"P": 1007.25	"F": 1}
{"v": 1	"t": 504612	"P": 1008.0	"F": 1}
{"v": 1	"t": 504632	"P": 1004.25	"F": 1}
{"v": 1	"t": 504652	"P": 1002.25	"F": 1}
{"v": 1	"t": 504672	"P": 1004.25	"F": 2}
{"v": 1	"t": 504693	"P": 1007.5	"F": 2}
{"v": 1	"t": 504713	"P": 1003.25	"F": 1}
{"v": 1	"t": 504733	"P": 1001.0	"F": 2}
{"v": 1	"t": 504754	"P": 1005.75	"F": 1}
{"v": 1	"t": 504774	"P": 1006.25	"F": 1}
{"v": 1	"t": 504794	"P": 1004.75	"F": 1}
{"v": 1	"t": 504815	"P": 1001.5	"F": 1}
{"v": 1	"t": 504835	"P": 1003.75	"F": 1}
{"v": 1	"t": 504855	"P": 1007.25	"F": 2}
{"v": 1	"t": 504875	"P": 1004.5	"F": 1}
{"v": 1	"t": 504896	"P": 1003.75	"F": 2}
{"v": 1	"t": 504916	"P": 1002.5	"F": 2}
{"v": 1	"t": 504936	"P": 1008.0	"F": 1}
{"v": 1	"t": 504957	"P": 1004.5	"F": 1}
{"v": 1	"t": 504977	"P": 1002.5	"F": 1}
{"v": 1	"t": 504997	"P": 1002.0	"F": 2}
{"v": 1	"t": 505017	"P": 1007.75	"F": 1}
{"v": 1	"t": 505038	"P": 1006.5	"F": 1}
{"v": 1	"t": 505058	"P": 1001.75	"F": 2}
{"v": 1	"t": 505078	"P": 1001.5	"F": 2}
{"v": 1	"t": 505099	"P": 1005.75	"F": 2}
{"v": 1	"t": 505119	"P": 1004.0	"F": 1}
{"v": 1	"t": 505140	"P": 1002.5	"F": 1	"C": 46.785	"D": 3266	"sn": 54091929832280	"file": "/data/device_log/data0000.out"}
{"v": 1	"t": 505160	"P": 1008.75	"F": 1}
{"v": 1	"t": 505180	"P": 1005.75	"F": 1}
{"v": 1	"t": 505201	"P": 1002.25	"F": 2}
{"v": 1	"t": 505221	"P": 1001.75	"F": 1}
{"v": 1	"t": 505241	"P": 1005.5	"F": 1}
{"v": 1	"t": 505262	"P": 1005.5	"F": 2}
{"v": 1	"t": 505282	"P": 1003.0	"F": 1}
{"v": 1	"t": 505302	"P": 1001.5	"F": 1}
{"v": 1	"t": 505322	"P": 1005.75	"F": 1}
{"v": 1	"t": 505343	"P": 1007.25	"F": 1}
{"v": 1	"t": 505363	"P": 1000.75	"F": 1}
{"v": 1	"t": 505383	"P": 1002.25	"F": 1}
{"v": 1	"t": 505404	"P": 1006.5	"F": 1}
{"v": 1	"t": 505424	"P": 1006.75	"F": 2}
{"v": 1	"t": 505444	"P": 1004.5	"F": 1}
{"v": 1	"t": 505465	"P": 1002.75	"F": 2}
{"v": 1	"t": 505485	"P": 1006.0	"F": 2}
{"v": 1	"t": 505505	"P": 1007.0	"F": 2}
{"v": 1	"t": 505526	"P": 1003.5	"F": 1}
{"v": 1	"t": 505546	"P": 999.75	"F": 1}
{"v": 1	"t": 505566	"P": 1004.0	"F": 2}
{"v": 1	"t": 505586	"P": 1007.25	"F": 1}
{"v": 1	"t": 505607	"P": 1005.5	"F": 1}
{"v": 1	"t": 505627	"P": 1002.5	"F": 1}
{"v": 1	"t": 505647	"P": 1006.0	"F": 1}
{"v": 1	"t": 505668	"P": 1005.25	"F": 2}
{"v": 1	"t": 505688	"P": 1002.25	"F": 1}
{"v": 1	"t": 505709	"P": 1006.75	"F": 1}
{"v": 1	"t": 505729	"P": 1006.0	"F": 2}
{"v": 1	"t": 505749	"P": 1004.75	"F": 2}
{"v": 1	"t": 505770	"P": 1002.0	"F": 1}
{"v": 1	"t": 505790	"P": 1005.0	"F": 1}
{"v": 1	"t": 505810	"P": 1006.5	"F": 2}
{"v": 1	"t": 505830	"P": 1004.5	"F": 1}
{"v": 1	"t": 505851	"P": 1000.75	"F": 1}
{"v": 1	"t": 505871	"P": 1003.25	"F": 2}
{"v": 1	"t": 505891	"P": 1006.5	"F": 2}
{"v": 1	"t": 505912	"P": 1004.5	"F": 1}
{"v": 1	"t": 505932	"P": 1002.25	"F": 2}
{"v": 1	"t": 505952	"P": 1001.75	"F": 2}
{"v": 1	"t": 505973	"P": 1007.0	"F": 1}
{"v": 1	"t": 505993	"P": 1004.75	"F": 1}
{"v": 1	"t": 506013	"P": 1000.75	"F": 2}
{"v": 1	"t": 506033	"P": 1002.5	"F": 1}
{"v": 1	"t": 506054	"P": 1008.5	"F": 2}
{"v": 1	"t": 506074	"P": 1005.5	"F": 2}
{"v": 1	"t": 506094	"P": 999.75	"F": 1}
{"v": 1	"t": 506115	"P": 1001.25	"F": 2}
{"v": 1	"t": 506135	"P": 1007.25	"F": 1}
{"v": 1	"t": 506155	"P": 1005.5	"F": 1	"C": 46.795	"D": 3266	"sn": 54091929832280	"file": "/data/device_log/data0000.out"}
{"v": 1	"t": 506176	"P": 1003.25	"F": 2}
{"v": 1	"t": 506196	"P": 1001.0	"F": 1}
{"v": 1	"t": 506216	"P": 1005.75	"F": 1}
{"v": 1	"t": 506237	"P": 1005.25	"F": 1}
{"v": 1	"t": 506257	"P": 1003.25	"F": 2}
{"v": 1	"t": 506278	"P": 1009.0	"F": 1}
{"v": 1	"t": 506298	"P": 1006.75	"F": 2}
{"v": 1	"t": 506318	"P": 1000.75	"F": 1}
{"v": 1	"t": 506338	"P": 1001.5	"F": 1}
{"v": 1	"t": 506359	"P": 1007.5	"F": 2}
{"v": 1	"t": 506379	"P": 1004.25	"F": 2}
{"v": 1	"t": 506399	"P": 1003.25	"F": 2}
{"v": 1	"t": 506420	"P": 1001.0	"F": 2}
{"v": 1	"t": 506440	"P": 1006.0	"F": 2}
{"v": 1	"t": 506460	"P": 1006.25	"F": 1}
{"v": 1	"t": 506481	"P": 1002.75	"F": 2}
{"v": 1	"t": 506501	"P": 1000.75	"F": 2}
{"v": 1	"t": 506521	"P": 1006.0	"F": 2}
{"v": 1	"t": 506541	"P": 1006.0	"F": 2}
{"v": 1	"t": 506562	"P": 1005.25	"F": 1}
{"v": 1	"t": 506582	"P": 1001.5	"F": 1}
{"v": 1	"t": 506602	"P": 1006.25	"F": 2}
{"v": 1	"t": 506623	"P": 1007.0	"F": 1}
{"v": 1	"t": 506643	"P": 1003.25	"F": 1}
{"v": 1	"t": 506663	"P": 1001.25	"F": 1}
{"v": 1	"t": 506684	"P": 1005.0	"F": 2}
{"v": 1	"t": 506704	"P": 1007.0	"F": 1}
{"v": 1	"t": 506724	"P": 1005.0	"F": 2}
{"v": 1	"t": 506745	"P": 1001.75	"F": 1}
{"v": 1	"t": 506765	"P": 1004.75	"F": 2}
{"v": 1	"t": 506785	"P": 1005.0	"F": 1}
{"v": 1	"t": 506806	"P": 1002.0	"F": 2}
{"v": 1	"t": 506826	"P": 1007.5	"F": 1}
{"v": 1	"t": 506847	"P": 1002.5	"F": 1}
{"v": 1	"t": 506867	"P": 1003.0	"F": 2}
{"v": 1	"t": 506888	"P": 1005.75	"F": 1}
{"v": 1	"t": 506908	"P": 1003.25	"F": 2}
{"v": 1	"t": 506929	"P": 1002.5	"F": 1}
{"v": 1	"t": 506949	"P": 1006.5	"F": 1}
{"v": 1	"t": 506969	"P": 1005.25	"F": 2}
{"v": 1	"t": 506989	"P": 1002.75	"F": 2}
{"v": 1	"t": 507010	"P": 1002.5	"F": 1}
{"v": 1	"t": 507030	"P": 1008.25	"F": 2}
{"v": 1	"t": 507050	"P": 1005.25	"F": 2}
{"v": 1	"t": 507071	"P": 1002.75	"F": 1}
{"v": 1	"t": 507091	"P": 1002.75	"F": 2}
{"v": 1	"t": 507111	"P": 1006.0	"F": 2}
{"v": 1	"t": 507131	"P": 1006.75	"F": 2}
{"v": 1	"t": 507152	"P": 1004.25	"F": 1}
{"v": 1	"t": 507172	"P": 1000.75	"F": 1	"C": 46.79	"D": 3266	"sn": 54091929832280	"file": "/data/device_log/data0000.out"}
{"v": 1	"t": 507192	"P": 1005.5	"F": 2}
{"v": 1	"t": 507213	"P": 1007.0	"F": 2}
{"v": 1	"t": 507233	"P": 1003.75	"F": 1}
{"v": 1	"t": 507253	"P": 1000.0	"F": 2}
{"v": 1	"t": 507274	"P": 1004.5	"F": 1}
{"v": 1	"t": 507294	"P": 1007.5	"F": 1}
{"v": 1	"t": 507314	"P": 1004.25	"F": 2}
{"v": 1	"t": 507335	"P": 1000.5	"F": 1}
{"v": 1	"t": 507355	"P": 1002.5	"F": 2}
{"v": 1	"t": 507375	"P": 1008.5	"F": 2}
{"v": 1	"t": 507395	"P": 1005.0	"F": 1}
{"v": 1	"t": 507416	"P": 1001.25	"F": 1}
{"v": 1	"t": 507436	"P": 1006.25	"F": 2}
{"v": 1	"t": 507457	"P": 1005.75	"F": 1}
{"v": 1	"t": 507477	"P": 1000.0	"F": 1}
{"v": 1	"t": 507498	"P": 1005.75	"F": 2}
{"v": 1	"t": 507518	"P": 1006.25	"F": 2}
{"v": 1	"t": 507538	"P": 1003.5	"F": 2}
{"v": 1	"t": 507558	"P": 1002.25	"F": 2}
{"v": 1	"t": 507579	"P": 1004.75	"F": 2}
{"v": 1	"t": 507599	"P": 1006.5	"F": 2}
{"v": 1	"t": 507619	"P": 1002.25	"F": 1}
{"v": 1	"t": 507640	"P": 1001.25	"F": 2}
{"v": 1	"t": 507660	"P": 1003.0	"F": 2}
{"v": 1	"t": 507680	"P": 1007.5	"F": 2}
{"v": 1	"t": 507700	"P": 1006.75	"F": 1}
{"v": 1	"t": 507721	"P": 1001.75	"F": 1}
{"v": 1	"t": 507741	"P": 1000.5	"F": 2}
{"v": 1	"t": 507761	"P": 1006.75	"F": 2}
{"v": 1	"t": 507782	"P": 1005.0	"F": 1}
{"v": 1	"t": 507802	"P": 1002.75	"F": 1}
{"v": 1	"t": 507822	"P": 1001.75	"F": 2}
{"v": 1	"t": 507842	"P": 1007.25	"F": 1}
{"v": 1	"t": 507863	"P": 1006.25	"F": 2}
{"v": 1	"t": 507883	"P": 1002.0	"F": 1}
{"v": 1	"t": 507903	"P": 1002.5	"F": 2}
{"v": 1	"t": 507924	"P": 1007.25	"F": 1}
{"v": 1	"t": 507944	"P": 1005.25	"F": 2}
{"v": 1	"t": 507964	"P": 1003.25	"F": 1}
{"v": 1	"t": 507985	"P": 1002.75	"F": 2}
{"v": 1	"t": 508005	"P": 1005.0	"F": 1}
{"v": 1	"t": 508026	"P": 1003.75	"F": 1}
{"v": 1	"t": 508046	"P": 997.5	"F": 2}
{"v": 1	"t": 508066	"P": 1007.5	"F": 2}
{"v": 1	"t": 508087	"P": 1007.25	"F": 2}
{"v": 1	"t": 508107	"P": 1004.0	"F": 2}
{"v": 1	"t": 508127	"P": 1002.5	"F": 1}
{"v": 1	"t": 508147	"P": 1005.0	"F": 2}
{"v": 1	"t": 508168	"P": 1006.0	"F": 1}
{"v": 1	"t": 508188	"P": 1002.75	"F": 1	"C": 46.825	"D": 3266	"sn": 54091929832280	"file": "/data/device_log/data0000.out"}
{"v": 1	"t": 508208	"P": 1000.25	"F": 1}
{"v": 1	"t": 508229	"P": 1002.5	"F": 2}
{"v": 1	"t": 508249	"P": 1006.5	"F": 1}
{"v": 1	"t": 508269	"P": 1005.25	"F": 2}
{"v": 1	"t": 508289	"P": 1002.0	"F": 2}
{"v": 1	"t": 508310	"P": 1002.5	"F": 1}
{"v": 1	"t": 508330	"P": 1007.25	"F": 1}
{"v": 1	"t": 508350	"P": 1006.0	"F": 2}
{"v": 1	"t": 508371	"P": 1001.75	"F": 2}
{"v": 1	"t": 508391	"P": 1003.75	"F": 2}
{"v": 1	"t": 508411	"P": 1008.75	"F": 1}
{"v": 1	"t": 508432	"P": 1006.0	"F": 2}
{"v": 1	"t": 508452	"P": 1003.5	"F": 1}
{"v": 1	"t": 508472	"P": 1002.0	"F": 2}
{"v": 1	"t": 508492	"P": 1006.75	"F": 2}
{"v": 1	"t": 508513	"P": 1006.25	"F": 2}
{"v": 1	"t": 508533	"P": 1002.75	"F": 2}
{"v": 1	"t": 508554	"P": 1002.25	"F": 1}
{"v": 1	"t": 508574	"P": 1008.25	"F": 2}
{"v": 1	"t": 508594	"P": 1002.25	"F": 2}
{"v": 1	"t": 508615	"P": 1004.25	"F": 2}
{"v": 1	"t": 508635	"P": 1008.0	"F": 1}
{"v": 1	"t": 508655	"P": 1004.25	"F": 1}
{"v": 1	"t": 508676	"P": 1002.25	"F": 2}
{"v": 1	"t": 508696	"P": 1002.0	"F": 1}
{"v": 1	"t": 508716	"P": 1007.0	"F": 1}
{"v": 1	"t": 508737	"P": 1007.25	"F": 1}
{"v": 1	"t": 508757	"P": 1002.0	"F": 2}
{"v": 1	"t": 508777	"P": 1000.5	"F": 2}
{"v": 1	"t": 508797	"P": 1004.75	"F": 2}
{"v": 1	"t": 508818	"P": 1007.5	"F": 2}
{"v": 1	"t": 508838	"P": 1003.25	"F": 1}
{"v": 1	"t": 508858	"P": 1001.75	"F": 2}
{"v": 1	"t": 508879	"P": 1002.5	"F": 1}
{"v": 1	"t": 508899	"P": 1007.5	"F": 1}
{"v": 1	"t": 508919	"P": 1004.5	"F": 2}
{"v": 1	"t": 508940	"P": 1001.75	"F": 1}
{"v": 1	"t": 508960	"P": 1004.75	"F": 2}
{"v": 1	"t": 508980	"P": 1007.25	"F": 1}
{"v": 1	"t": 509000	"P": 1004.25	"F": 2}
{"v": 1	"t": 509021	"P": 1001.75	"F": 2}
{"v": 1	"t": 509041	"P": 1002.5	"F": 2}
{"v": 1	"t": 509061	"P": 1008.5	"F": 2}
{"v": 1	"t": 509082	"P": 1003.5	"F": 2}
{"v": 1	"t": 509102	"P": 1002.25	"F": 2}
{"v": 1	"t": 509123	"P": 1004.75	"F": 2}
{"v": 1	"t": 509143	"P": 1004.25	"F": 2}
{"v": 1	"t": 509163	"P": 1001.5	"F": 1}
{"v": 1	"t": 509184	"P": 1006.5	"F": 1}
{"v": 1	"t": 509204	"P": 1006.25	"F": 1	"C": 46.78	"D": 3266	"sn": 54091929832280	"file": "/data/device_log/data0000.out"}
{"v": 1	"t": 509224	"P": 1002.5	"F": 2}
{"v": 1	"t": 509245	"P": 1003.0	"F": 2}
{"v": 1	"t": 509265	"P": 1010.0	"F": 1}
{"v": 1	"t": 509285	"P": 1006.25	"F": 1}
{"v": 1	"t": 509306	"P": 1004.5	"F": 2}
{"v": 1	"t": 509326	"P": 1001.0	"F": 2}
{"v": 1	"t": 509346	"P": 1006.25	"F": 2}
{"v": 1	"t": 509366	"P": 1006.0	"F": 1}
{"v": 1	"t": 509387	"P": 1005.5	"F": 2}
{"v": 1	"t": 509407	"P": 1000.75	"F": 2}
{"v": 1	"t": 509427	"P": 1005.0	"F": 2}
{"v": 1	"t": 509448	"P": 1008.5	"F": 2}
{"v": 1	"t": 509468	"P": 1004.0	"F": 2}
{"v": 1	"t": 509488	"P": 1002.25	"F": 2}
{"v": 1	"t": 509509	"P": 1004.5	"F": 1}
{"v": 1	"t": 509529	"P": 1006.5	"F": 1}
{"v": 1	"t": 509549	"P": 1005.75	"F": 1}
{"v": 1	"t": 509569	"P": 1001.5	"F": 2}
{"v": 1	"t": 509590	"P": 1003.5	"F": 1}
{"v": 1	"t": 509610	"P": 1010.0	"F": 2}
{"v": 1	"t": 509630	"P": 1006.25	"F": 1}
{"v": 1	"t": 509651	"P": 1002.75	"F": 2}
{"v": 1	"t": 509672	"P": 1007.25	"F": 2}
{"v": 1	"t": 509692	"P": 1002.0	"F": 1}
{"v": 1	"t": 509712	"P": 1003.75	"F": 2}
{"v": 1	"t": 509733	"P": 1008.0	"F": 1}
{"v": 1	"t": 509753	"P": 1004.0	"F": 1}
{"v": 1	"t": 509773	"P": 1000.75	"F": 2}
{"v": 1	"t": 509793	"P": 1000.75	"F": 2}
{"v": 1	"t": 509814	"P": 1007.5	"F": 1}
{"v": 1	"t": 509834	"P": 1005.5	"F": 1}
{"v": 1	"t": 509854	"P": 1001.75	"F": 1}
{"v": 1	"t": 509875	"P": 1001.5	"F": 2}
{"v": 1	"t": 509895	"P": 1005.75	"F": 2}
{"v": 1	"t": 509915	"P": 1007.5	"F": 2}
{"v": 1	"t": 509936	"P": 1003.25	"F": 2}
{"v": 1	"t": 509956	"P": 1001.0	"F": 1}
{"v": 1	"t": 509976	"P": 1004.25	"F": 2}
{"v": 1	"t": 509996	"P": 1006.75	"F": 1}
{"v": 1	"t": 510017	"P": 1004.25	"F": 2}
{"v": 1	"t": 510037	"P": 1001.5	"F": 2}
{"v": 1	"t": 510057	"P": 1004.75	"F": 2}
{"v": 1	"t": 510078	"P": 1007.5	"F": 2}
{"v": 1	"t": 510098	"P": 1003.75	"F": 2}
{"v": 1	"t": 510118	"P": 1001.5	"F": 2}
{"v": 1	"t": 510139	"P": 1002.5	"F": 2}
{"v": 1	"t": 510159	"P": 1008.0	"F": 2}
{"v": 1	"t": 510179	"P": 1006.25	"F": 1}
{"v": 1	"t": 510200	"P": 999.75	"F": 2}
{"v": 1	"t": 510220	"P": 1005.25	"F": 2	"C": 46.815	"D": 3266	"sn": 54091929832280	"file": "/data/device_log/data0000.out"}
{"v": 1	"t": 510241	"P": 1004.25	"F": 1}
{"v": 1	"t": 510261	"P": 1002.75	"F": 1}
{"v": 1	"t": 510281	"P": 1006.75	"F": 2}
{"v": 1	"t": 510302	"P": 1003.75	"F": 1}
{"v": 1	"t": 510323	"P": 1002.25	"F": 1}
{"v": 1	"t": 510343	"P": 1004.0	"F": 2}
{"v": 1	"t": 510363	"P": 1000.5	"F": 2}
{"v": 1	"t": 510384	"P": 1002.75	"F": 2}
{"v": 1	"t": 510404	"P": 1007.75	"F": 2}
{"v": 1	"t": 510424	"P": 1005.25	"F": 1}
{"v": 1	"t": 510444	"P": 1001.75	"F": 2}
{"v": 1	"t": 510465	"P": 1003.25	"F": 2}
{"v": 1	"t": 510485	"P": 1006.5	"F": 2}
{"v": 1	"t": 510505	"P": 1006.0	"F": 1}
{"v": 1	"t": 510526	"P": 1002.25	"F": 1}
{"v": 1	"t": 510546	"P": 1001.5	"F": 1}
{"v": 1	"t": 510566	"P": 1006.25	"F": 1}
{"v": 1	"t": 510587	"P": 1008.0	"F": 1}
{"v": 1	"t": 510607	"P": 1004.25	"F": 1}
{"v": 1	"t": 510627	"P": 1000.75	"F": 1}
{"v": 1	"t": 510647	"P": 1004.5	"F": 1}
{"v": 1	"t": 510668	"P": 1006.75	"F": 1}
{"v": 1	"t": 510688	"P": 1003.25	"F": 2}
{"v": 1	"t": 510708	"P": 1000.0	"F": 1}
{"v": 1	"t": 510729	"P": 1003.5	"F": 2}
{"v": 1	"t": 510749	"P": 1006.25	"F": 1}
{"v": 1	"t": 510769	"P": 1003.25	"F": 1}
{"v": 1	"t": 510790	"P": 1001.5	"F": 1}
{"v": 1	"t": 510810	"P": 1002.25	"F": 1}
{"v": 1	"t": 510830	"P": 1007.75	"F": 2}
{"v": 1	"t": 510850	"P": 1005.0	"F": 2}
{"v": 1	"t": 510871	"P": 1001.5	"F": 1}
{"v": 1	"t": 510891	"P": 1005.5	"F": 1}
{"v": 1	"t": 510912	"P": 1003.0	"F": 1}
{"v": 1	"t": 510932	"P": 1001.0	"F": 1}
{"v": 1	"t": 510952	"P": 1005.25	"F": 2}
{"v": 1	"t": 510973	"P": 1007.0	"F": 1}
{"v": 1	"t": 510993	"P": 1003.0	"F": 1}
{"v": 1	"t": 511013	"P": 1001.5	"F": 1}
{"v": 1	"t": 511036	"P": 1001.5	"F": 2}
{"v": 1	"t": 511056	"P": 1006.5	"F": 1}
{"v": 1	"t": 511076	"P": 1007.75	"F": 1}
{"v": 1	"t": 511097	"P": 1004.25	"F": 1}
{"v": 1	"t": 511117	"P": 1000.0	"F": 2}
{"v": 1	"t": 511137	"P": 1002.25	"F": 1}
{"v": 1	"t": 511158	"P": 1008.0	"F": 2}
{"v": 1	"t": 511178	"P": 1004.5	"F": 1}
{"v": 1	"t": 511198	"P": 1003.5	"F": 1}
{"v": 1	"t": 511219	"P": 1003.0	"F": 1}
{"v": 1	"t": 511239	"P": 1006.75	"F": 2	"C": 46.795	"D": 3266	"sn": 54091929832280	"file": "/data/device_log/data0000.out"}
{"v": 1	"t": 511259	"P": 1005.0	"F": 1}
{"v": 1	"t": 511279	"P": 1001.25	"F": 1}
{"v": 1	"t": 511300	"P": 1001.0	"F": 2}
{"v": 1	"t": 511320	"P": 1006.0	"F": 1}
{"v": 1	"t": 511340	"P": 1005.25	"F": 1}
{"v": 1	"t": 511361	"P": 1002.75	"F": 1}
{"v": 1	"t": 511381	"P": 1002.75	"F": 2}
{"v": 1	"t": 511401	"P": 1006.25	"F": 1}
{"v": 1	"t": 511422	"P": 1008.0	"F": 1}
{"v": 1	"t": 511442	"P": 1001.5	"F": 1}
{"v": 1	"t": 511462	"P": 1005.5	"F": 2}
{"v": 1	"t": 511483	"P": 1005.75	"F": 1}
{"v": 1	"t": 511503	"P": 1001.5	"F": 2}
{"v": 1	"t": 511523	"P": 1001.5	"F": 2}
{"v": 1	"t": 511544	"P": 1005.0	"F": 1}
{"v": 1	"t": 511564	"P": 1003.25	"F": 1}
{"v": 1	"t": 511584	"P": 1003.75	"F": 1}
{"v": 1	"t": 511605	"P": 1001.5	"F": 1}
{"v": 1	"t": 511625	"P": 1007.75	"F": 2}
{"v": 1	"t": 511645	"P": 1004.5	"F": 2}
{"v": 1	"t": 511666	"P": 1001.25	"F": 1}
{"v": 1	"t": 511686	"P": 1000.75	"F": 1}
{"v": 1	"t": 511706	"P": 1005.75	"F": 1}
{"v": 1	"t": 511726	"P": 1004.75	"F": 1}
{"v": 1	"t": 511747	"P": 1002.5	"F": 1}
{"v": 1	"t": 511767	"P": 1000.5	"F": 1}
{"v": 1	"t": 511787	"P": 1007.0	"F": 1}
{"v": 1	"t": 511808	"P": 1005.5	"F": 1}
{"v": 1	"t": 511828	"P": 1000.5	"F": 1}
{"v": 1	"t": 511848	"P": 1000.0	"F": 2}
{"v": 1	"t": 511869	"P": 1005.0	"F": 1}
{"v": 1	"t": 511889	"P": 1008.0	"F": 1}
{"v": 1	"t": 511909	"P": 1001.75	"F": 1}
{"v": 1	"t": 511930	"P": 999.5	"F": 1}
{"v": 1	"t": 511950	"P": 1003.0	"F": 1}
{"v": 1	"t": 511970	"P": 1007.25	"F": 2}
{"v": 1	"t": 511991	"P": 1003.0	"F": 1}
{"v": 1	"t": 512011	"P": 1001.5	"F": 1}
{"v": 1	"t": 512032	"P": 1007.75	"F": 1}
{"v": 1	"t": 512052	"P": 1002.0	"F": 1}
{"v": 1	"t": 512072	"P": 1001.5	"F": 1}
{"v": 1	"t": 512092	"P": 1007.25	"F": 1}
{"v": 1	"t": 512113	"P": 1004.75	"F": 2}
{"v": 1	"t": 512133	"P": 1002.25	"F": 1}
{"v": 1	"t": 512153	"P": 999.75	"F": 1}
{"v": 1	"t": 512174	"P": 1003.75	"F": 1}
{"v": 1	"t": 512194	"P": 1006.75	"F": 2}
{"v": 1	"t": 512214	"P": 1002.75	"F": 1}
{"v": 1	"t": 512235	"P": 1000.5	"F": 2}
{"v": 1	"t": 512255	"P": 1004.75	"F": 2	"C": 46.765	"D": 3266	"sn": 54091929832280	"file": "/data/device_log/data0000.out"}
{"v": 1	"t": 512275	"P": 1007.25	"F": 1}
{"v": 1	"t": 512295	"P": 1003.25	"F": 2}
{"v": 1	"t": 512316	"P": 1001.25	"F": 2}
{"v": 1	"t": 512336	"P": 1002.0	"F": 2}
{"v": 1	"t": 512356	"P": 1008.75	"F": 1}
{"v": 1	"t": 512377	"P": 1005.25	"F": 1}
{"v": 1	"t": 512397	"P": 1001.0	"F": 1}
{"v": 1	"t": 512417	"P": 1002.75	"F": 1}
{"v": 1	"t": 512438	"P": 1008.0	"F": 2}
{"v": 1	"t": 512458	"P": 1007.0	"F": 1}
{"v": 1	"t": 512478	"P": 1002.5	"F": 1}
{"v": 1	"t": 512498	"P": 1000.75	"F": 2}
{"v": 1	"t": 512519	"P": 1006.75	"F": 2}
{"v": 1	"t": 512539	"P": 1005.25	"F": 2}
{"v": 1	"t": 512560	"P": 1001.75	"F": 1}
{"v": 1	"t": 512580	"P": 1005.25	"F": 1}
{"v": 1	"t": 512601	"P": 1005.0	"F": 2}
{"v": 1	"t": 512621	"P": 1002.25	"F": 2}
{"v": 1	"t": 512641	"P": 1007.25	"F": 1}
{"v": 1	"t": 512662	"P": 1008.0	"F": 2}
{"v": 1	"t": 512682	"P": 1001.75	"F": 1}
{"v": 1	"t": 512702	"P": 1003.0	"F": 1}
{"v": 1	"t": 512722	"P": 1004.25	"F": 2}
{"v": 1	"t": 512743	"P": 1007.25	"F": 1}
{"v": 1	"t": 512763	"P": 1004.0	"F": 1}
{"v": 1	"t": 512783	"P": 1000.0	"F": 2}
{"v": 1	"t": 512804	"P": 1003.25	"F": 1}
{"v": 1	"t": 512824	"P": 1008.5	"F": 1}
{"v": 1	"t": 512844	"P": 1005.75	"F": 2}
{"v": 1	"t": 512864	"P": 1001.25	"F": 2}
{"v": 1	"t": 512885	"P": 1005.25	"F": 1}
{"v": 1	"t": 512905	"P": 1006.25	"F": 2}
{"v": 1	"t": 512925	"P": 1005.75	"F": 1}
{"v": 1	"t": 512946	"P": 1001.0	"F": 2}
{"v": 1	"t": 512966	"P": 1002.75	"F": 1}
{"v": 1	"t": 512986	"P": 1007.25	"F": 2}
{"v": 1	"t": 513007	"P": 1004.25	"F": 2}
{"v": 1	"t": 513027	"P": 1001.0	"F": 1}
{"v": 1	"t": 513047	"P": 1000.0	"F": 1}
{"v": 1	"t": 513067	"P": 1009.0	"F": 2}
{"v": 1	"t": 513088	"P": 1005.0	"F": 1}
{"v": 1	"t": 513108	"P": 1001.5	"F": 1}
{"v": 1	"t": 513129	"P": 1002.0	"F": 1}
{"v": 1	"t": 513149	"P": 1005.5	"F": 2}
{"v": 1	"t": 513170	"P": 1001.75	"F": 1}
{"v": 1	"t": 513190	"P": 1005.75	"F": 2}
{"v": 1	"t": 513210	"P": 1006.0	"F": 1}
{"v": 1	"t": 513231	"P": 1003.5	"F": 1}
{"v": 1	"t": 513251	"P": 1001.75	"F": 1}
{"v": 1	"t": 513271	"P": 1006.0	"F": 1	"C": 46.77	"D": 3266	"sn": 54091929832280	"file": "/data/device_log/data0000.out"}
{"v": 1	"t": 513292	"P": 1005.25	"F": 1}
{"v": 1	"t": 513312	"P": 1001.0	"F": 1}
{"v": 1	"t": 513332	"P": 999.25	"F": 1}
{"v": 1	"t": 513352	"P": 1005.25	"F": 1}
{"v": 1	"t": 513373	"P": 1005.25	"F": 2}
{"v": 1	"t": 513393	"P": 1002.75	"F": 1}
{"v": 1	"t": 513413	"P": 999.75	"F": 1}
{"v": 1	"t": 513434	"P": 1004.5	"F": 2}
{"v": 1	"t": 513454	"P": 1007.75	"F": 1}
{"v": 1	"t": 513474	"P": 1004.0	"F": 1}
{"v": 1	"t": 513495	"P": 1000.25	"F": 1}
{"v": 1	"t": 513515	"P": 1004.0	"F": 2}
{"v": 1	"t": 513535	"P": 1008.0	"F": 1}
{"v": 1	"t": 513555	"P": 1005.0	"F": 1}
{"v": 1	"t": 513576	"P": 1001.75	"F": 1}
{"v": 1	"t": 513596	"P": 998.75	"F": 2}
{"v": 1	"t": 513616	"P": 1007.5	"F": 1}
{"v": 1	"t": 513637	"P": 1004.5	"F": 1}
{"v": 1	"t": 513657	"P": 1001.5	"F": 1}
{"v": 1	"t": 513677	"P": 1001.25	"F": 2}
{"v": 1	"t": 513698	"P": 1005.75	"F": 2}
{"v": 1	"t": 513718	"P": 1002.75	"F": 2}
{"v": 1	"t": 513739	"P": 1004.0	"F": 1}
{"v": 1	"t": 513759	"P": 1006.0	"F": 2}
{"v": 1	"t": 513780	"P": 1002.75	"F": 2}
{"v": 1	"t": 513800	"P": 1006.0	"F": 1}
{"v": 1	"t": 513820	"P": 1005.75	"F": 1}
{"v": 1	"t": 513841	"P": 1001.25	"F": 1}
{"v": 1	"t": 513861	"P": 1006.25	"F": 1}
{"v": 1	"t": 513882	"P": 1004.5	"F": 1}
{"v": 1	"t": 513902	"P": 1002.25	"F": 2}
{"v": 1	"t": 513923	"P": 1008.25	"F": 2}
{"v": 1	"t": 513943	"P": 1005.5	"F": 1}
{"v": 1	"t": 513963	"P": 1001.25	"F": 1}
{"v": 1	"t": 513983	"P": 1001.5	"F": 2}
{"v": 1	"t": 514004	"P": 1007.0	"F": 2}
{"v": 1	"t": 514024	"P": 1005.0	"F": 1}
{"v": 1	"t": 514044	"P": 1002.0	"F": 1}
{"v": 1	"t": 514065	"P": 1000.75	"F": 1}
{"v": 1	"t": 514085	"P": 1005.75	"F": 1}
{"v": 1	"t": 514105	"P": 1007.25	"F": 1}
{"v": 1	"t": 514126	"P": 1002.75	"F": 1}
{"v": 1	"t": 514146	"P": 1000.75	"F": 1}
{"v": 1	"t": 514166	"P": 1004.5	"F": 2}
{"v": 1	"t": 514186	"P": 1005.75	"F": 2}
{"v": 1	"t": 514207	"P": 1004.25	"F": 2}
{"v": 1	"t": 514227	"P": 1001.75	"F": 1}
{"v": 1	"t": 514247	"P": 1004.5	"F": 1}
{"v": 1	"t": 514268	"P": 1007.0	"F": 1}
{"v": 1	"t": 514288	"P": 1004.75	"F": 1	"C": 46.78	"D": 3266	"sn": 54091929832280	"file": "/data/device_log/data0000.out"}
{"v": 1	"t": 514308	"P": 1001.75	"F": 2}
{"v": 1	"t": 514329	"P": 1002.75	"F": 1}
{"v": 1	"t": 514349	"P": 1006.25	"F": 2}
{"v": 1	"t": 514369	"P": 1004.5	"F": 2}
{"v": 1	"t": 514389	"P": 1001.75	"F": 1}
{"v": 1	"t": 514410	"P": 1004.0	"F": 1}
{"v": 1	"t": 514430	"P": 1005.25	"F": 1}
{"v": 1	"t": 514451	"P": 1000.75	"F": 1}
{"v": 1	"t": 514471	"P": 1003.25	"F": 1}
{"v": 1	"t": 514491	"P": 1009.0	"F": 1}
{"v": 1	"t": 514512	"P": 1005.5	"F": 2}
{"v": 1	"t": 514532	"P": 1000.75	"F": 1}
{"v": 1	"t": 514552	"P": 1002.25	"F": 1}
{"v": 1	"t": 514573	"P": 1007.5	"F": 1}
{"v": 1	"t": 514593	"P": 1004.75	"F": 2}
{"v": 1	"t": 514613	"P": 1001.0	"F": 1}
{"v": 1	"t": 514633	"P": 1002.75	"F": 1}
{"v": 1	"t": 514654	"P": 1006.75	"F": 2}
{"v": 1	"t": 514674	"P": 1006.0	"F": 1}
{"v": 1	"t": 514694	"P": 1003.25	"F": 1}
{"v": 1	"t": 514715	"P": 1001.75	"F": 1}
{"v": 1	"t": 514735	"P": 1005.5	"F": 1}
{"v": 1	"t": 514755	"P": 1005.25	"F": 1}
{"v": 1	"t": 514776	"P": 1004.0	"F": 2}
{"v": 1	"t": 514796	"P": 1001.75	"F": 1}
{"v": 1	"t": 514816	"P": 1005.5	"F": 2}
{"v": 1	"t": 514836	"P": 1006.0	"F": 1}
{"v": 1	"t": 514857	"P": 1004.75	"F": 2}
{"v": 1	"t": 514877	"P": 1000.75	"F": 1}
{"v": 1	"t": 514897	"P": 1002.75	"F": 2}
{"v": 1	"t": 514918	"P": 1007.0	"F": 1}
{"v": 1	"t": 514938	"P": 1004.5	"F": 2}
{"v": 1	"t": 514958	"P": 1001.0	"F": 1}
{"v": 1	"t": 514979	"P": 1007.5	"F": 1}
{"v": 1	"t": 514999	"P": 1004.0	"F": 1}
{"v": 1	"t": 515020	"P": 1001.0	"F": 2}
{"v": 1	"t": 515040	"P": 1007.25	"F": 2}
{"v": 1	"t": 515060	"P": 1006.25	"F": 2}
{"v": 1	"t": 515081	"P": 1003.0	"F": 2}
{"v": 1	"t": 515101	"P": 1001.0	"F": 1}
{"v": 1	"t": 515121	"P": 1005.5	"F": 2}
{"v": 1	"t": 515141	"P": 1006.25	"F": 2}
{"v": 1	"t": 515162	"P": 1004.0	"F": 2}
{"v": 1	"t": 515182	"P": 1001.0	"F": 1}
{"v": 1	"t": 515202	"P": 1003.25	"F": 1}
{"v": 1	"t": 515223	"P": 1006.75	"F": 1}
{"v": 1	"t": 515243	"P": 1003.75	"F": 1}
{"v": 1	"t": 515263	"P": 1000.75	"F": 2}
{"v": 1	"t": 515284	"P": 1002.0	"F": 1}
{"v": 1	"t": 515304	"P": 1007.0	"F": 1	"C": 46.785	"D": 3266	"sn": 54091929832280	"file": "/data/device_log/data0000.out"}
{"v": 1	"t": 515324	"P": 1006.25	"F": 1}
{"v": 1	"t": 515344	"P": 1001.0	"F": 2}
{"v": 1	"t": 515365	"P": 1002.0	"F": 2}
{"v": 1	"t": 515385	"P": 1008.75	"F": 1}
{"v": 1	"t": 515405	"P": 1006.75	"F": 1}
{"v": 1	"t": 515426	"P": 1002.5	"F": 1}
{"v": 1	"t": 515446	"P": 1002.5	"F": 1}
{"v": 1	"t": 515466	"P": 1004.75	"F": 1}
{"v": 1	"t": 515487	"P": 1004.0	"F": 1}
{"v": 1	"t": 515507	"P": 1002.0	"F": 2}
{"v": 1	"t": 515527	"P": 1005.0	"F": 1}
{"v": 1	"t": 515548	"P": 1005.5	"F": 2}
{"v": 1	"t": 515568	"P": 1004.25	"F": 2}
{"v": 1	"t": 515588	"P": 1001.5	"F": 2}
{"v": 1	"t": 515609	"P": 1003.75	"F": 1}
{"v": 1	"t": 515629	"P": 1007.75	"F": 1}
{"v": 1	"t": 515649	"P": 1005.25	"F": 1}
{"v": 1	"t": 515669	"P": 1002.75	"F": 1}
{"v": 1	"t": 515690	"P": 1001.25	"F": 1}
{"v": 1	"t": 515710	"P": 1005.75	"F": 1}
{"v": 1	"t": 515730	"P": 1005.75	"F": 1}
{"v": 1	"t": 515751	"P": 1002.5	"F": 1}
{"v": 1	"t": 515771	"P": 1001.0	"F": 1}
{"v": 1	"t": 515791	"P": 1005.5	"F": 2}
{"v": 1	"t": 515812	"P": 1006.75	"F": 2}
{"v": 1	"t": 515832	"P": 1002.5	"F": 2}
{"v": 1	"t": 515852	"P": 999.75	"F": 1}
{"v": 1	"t": 515872	"P": 1005.75	"F": 1}
{"v": 1	"t": 515893	"P": 1005.25	"F": 1}
{"v": 1	"t": 515913	"P": 1002.5	"F": 1}
{"v": 1	"t": 515933	"P": 1000.75	"F": 2}
{"v": 1	"t": 515954	"P": 1005.75	"F": 2}
{"v": 1	"t": 515974	"P": 1006.75	"F": 2}
{"v": 1	"t": 515994	"P": 1004.0	"F": 2}
{"v": 1	"t": 516015	"P": 1001.5	"F": 1}
{"v": 1	"t": 516035	"P": 1005.25	"F": 2}
{"v": 1	"t": 516055	"P": 1006.0	"F": 2}
{"v": 1	"t": 516076	"P": 1001.5	"F": 1}
{"v": 1	"t": 516096	"P": 1005.75	"F": 1}
{"v": 1	"t": 516117	"P": 1007.25	"F": 1}
{"v": 1	"t": 516137	"P": 1001.5	"F": 2}
{"v": 1	"t": 516157	"P": 1001.25	"F": 1}
{"v": 1	"t": 516178	"P": 1006.5	"F": 1}
{"v": 1	"t": 516198	"P": 1006.5	"F": 1}
{"v": 1	"t": 516218	"P": 1003.0	"F": 1}
{"v": 1	"t": 516238	"P": 1001.5	"F": 2}
{"v": 1	"t": 516259	"P": 1006.25	"F": 1}
{"v": 1	"t": 516279	"P": 1007.5	"F": 2}
{"v": 1	"t": 516299	"P": 1000.75	"F": 2}
{"v": 1	"t": 516320	"P": 1000.5	"F": 1	"C": 46.815	"D": 3266	"sn": 54091929832280	"file": "/data/device_log/data0000.out"}
{"v": 1	"t": 516340	"P": 1007.75	"F": 1}
{"v": 1	"t": 516361	"P": 1003.5	"F": 1}
{"v": 1	"t": 516381	"P": 1001.0	"F": 1}
{"v": 1	"t": 516401	"P": 1006.25	"F": 1}
{"v": 1	"t": 516422	"P": 1007.5	"F": 2}
{"v": 1	"t": 516442	"P": 1002.5	"F": 1}
{"v": 1	"t": 516462	"P": 1002.25	"F": 2}
{"v": 1	"t": 516483	"P": 1008.25	"F": 1}
{"v": 1	"t": 516503	"P": 1003.5	"F": 2}
{"v": 1	"t": 516523	"P": 1002.25	"F": 1}
{"v": 1	"t": 516544	"P": 1004.5	"F": 2}
{"v": 1	"t": 516564	"P": 1005.25	"F": 2}
{"v": 1	"t": 516586	"P": 1003.25	"F": 2}
{"v": 1	"t": 516607	"P": 1003.5	"F": 2}
{"v": 1	"t": 516627	"P": 1001.5	"F": 1}
{"v": 1	"t": 516647	"P": 1004.25	"F": 1}
{"v": 1	"t": 516668	"P": 1006.25	"F": 2}
{"v": 1	"t": 516688	"P": 1001.0	"F": 2}
{"v": 1	"t": 516709	"P": 1005.25	"F": 2}
{"v": 1	"t": 516729	"P": 1007.75	"F": 2}
{"v": 1	"t": 516749	"P": 1003.0	"F": 1}
{"v": 1	"t": 516770	"P": 1001.5	"F": 1}
{"v": 1	"t": 516790	"P": 1005.0	"F": 1}
{"v": 1	"t": 516810	"P": 1005.5	"F": 2}
{"v": 1	"t": 516831	"P": 1002.0	"F": 2}
{"v": 1	"t": 516851	"P": 1004.0	"F": 2}
{"v": 1	"t": 516871	"P": 1006.25	"F": 2}
{"v": 1	"t": 516892	"P": 1003.75	"F": 2}
{"v": 1	"t": 516912	"P": 1002.75	"F": 2}
{"v": 1	"t": 516932	"P": 1005.75	"F": 1}
{"v": 1	"t": 516953	"P": 1007.25	"F": 2}
{"v": 1	"t": 516973	"P": 1002.5	"F": 1}
{"v": 1	"t": 516993	"P": 1002.0	"F": 2}
{"v": 1	"t": 517014	"P": 1007.75	"F": 2}
{"v": 1	"t": 517034	"P": 1005.25	"F": 2}
{"v": 1	"t": 517055	"P": 1002.25	"F": 1}
{"v": 1	"t": 517075	"P": 1003.25	"F": 1}
{"v": 1	"t": 517095	"P": 1005.25	"F": 1}
{"v": 1	"t": 517116	"P": 1003.25	"F": 1}
{"v": 1	"t": 517136	"P": 1001.25	"F": 2}
{"v": 1	"t": 517156	"P": 1008.75	"F": 1}
{"v": 1	"t": 517177	"P": 1005.0	"F": 1}
{"v": 1	"t": 517197	"P": 1000.75	"F": 1}
{"v": 1	"t": 517218	"P": 1007.75	"F": 2}
{"v": 1	"t": 517238	"P": 1004.75	"F": 1}
{"v": 1	"t": 517258	"P": 1001.5	"F": 2}
{"v": 1	"t": 517279	"P": 1008.0	"F": 1}
{"v": 1	"t": 517299	"P": 1004.0	"F": 1}
{"v": 1	"t": 517320	"P": 1002.5	"F": 1}
{"v": 1	"t": 517340	"P": 1005.5	"F": 2	"C": 46.755	"D": 3266	"sn": 54091929832280	"file": "/data/device_log/data0000.out"}
{"v": 1	"t": 517360	"P": 1005.75	"F": 1}
{"v": 1	"t": 517381	"P": 1005.25	"F": 1}
{"v": 1	"t": 517401	"P": 1003.75	"F": 1}
{"v": 1	"t": 517421	"P": 1007.25	"F": 1}
{"v": 1	"t": 517442	"P": 1003.75	"F": 2}
{"v": 1	"t": 517462	"P": 1001.75	"F": 1}
{"v": 1	"t": 517482	"P": 1005.25	"F": 1}
{"v": 1	"t": 517503	"P": 1006.5	"F": 1}
{"v": 1	"t": 517523	"P": 1002.25	"F": 1}
{"v": 1	"t": 517544	"P": 1004.25	"F": 1}
{"v": 1	"t": 517564	"P": 1004.5	"F": 1}
{"v": 1	"t": 517584	"P": 1005.0	"F": 2}
{"v": 1	"t": 517605	"P": 1001.5	"F": 1}
{"v": 1	"t": 517625	"P": 1005.5	"F": 1}
{"v": 1	"t": 517645	"P": 1005.25	"F": 1}
{"v": 1	"t": 517666	"P": 1002.0	"F": 1}
{"v": 1	"t": 517686	"P": 1001.5	"F": 1}
{"v": 1	"t": 517706	"P": 1006.25	"F": 1}
{"v": 1	"t": 517727	"P": 1005.5	"F": 1}
{"v": 1	"t": 517747	"P": 1001.25	"F": 1}
{"v": 1	"t": 517767	"P": 1004.5	"F": 1}
{"v": 1	"t": 517788	"P": 1007.75	"F": 1}
{"v": 1	"t": 517808	"P": 1002.0	"F": 1}
{"v": 1	"t": 517829	"P": 1004.25	"F": 2}
{"v": 1	"t": 517849	"P": 1007.5	"F": 2}
{"v": 1	"t": 517869	"P": 1003.75	"F": 2}
{"v": 1	"t": 517890	"P": 1002.75	"F": 2}
{"v": 1	"t": 517910	"P": 1007.75	"F": 2}
{"v": 1	"t": 517930	"P": 1004.75	"F": 2}
{"v": 1	"t": 517951	"P": 1003.75	"F": 2}
{"v": 1	"t": 517971	"P": 1004.5	"F": 2}
{"v": 1	"t": 517992	"P": 1005.75	"F": 2}
{"v": 1	"t": 518012	"P": 1004.0	"F": 2}
{"v": 1	"t": 518032	"P": 1002.5	"F": 2}
{"v": 1	"t": 518053	"P": 1007.75	"F": 2}
{"v": 1	"t": 518073	"P": 1004.5	"F": 2}
{"v": 1	"t": 518093	"P": 1000.25	"F": 2}
{"v": 1	"t": 518114	"P": 1005.5	"F": 2}
{"v": 1	"t": 518134	"P": 1005.75	"F": 2}
{"v": 1	"t": 518154	"P": 1002.75	"F": 2}
{"v": 1	"t": 518175	"P": 1002.25	"F": 2}
{"v": 1	"t": 518195	"P": 1005.5	"F": 2}
{"v": 1	"t": 518216	"P": 1004.5	"F": 2}
{"v": 1	"t": 518236	"P": 1001.5	"F": 2}
{"v": 1	"t": 518256	"P": 1003.75	"F": 2}
{"v": 1	"t": 518277	"P": 1008.0	"F": 2}
{"v": 1	"t": 518297	"P": 1004.25	"F": 2}
{"v": 1	"t": 518317	"P": 1002.0	"F": 2}
{"v": 1	"t": 518338	"P": 1006.75	"F": 2}
{"v": 1	"t": 518358	"P": 1003.0	"F": 2	"C": 46.78	"D": 3266	"sn": 54091929832280	"file": "/data/device_log/data0000.out"}
{"v": 1	"t": 518378	"P": 1000.75	"F": 2}
{"v": 1	"t": 518399	"P": 1004.5	"F": 2}
{"v": 1	"t": 518419	"P": 1003.75	"F": 1}
{"v": 1	"t": 518440	"P": 1004.0	"F": 1}
{"v": 1	"t": 518460	"P": 1006.75	"F": 1}
{"v": 1	"t": 518480	"P": 1003.75	"F": 2}
{"v": 1	"t": 518501	"P": 1000.5	"F": 1}
{"v": 1	"t": 518521	"P": 1005.25	"F": 1}
{"v": 1	"t": 518542	"P": 1005.5	"F": 1}
{"v": 1	"t": 518562	"P": 1003.0	"F": 1}
{"v": 1	"t": 518582	"P": 1001.75	"F": 1}
{"v": 1	"t": 518603	"P": 1008.0	"F": 1}
{"v": 1	"t": 518623	"P": 1004.5	"F": 2}
{"v": 1	"t": 518643	"P": 999.5	"F": 2}
{"v": 1	"t": 518664	"P": 1005.75	"F": 1}
{"v": 1	"t": 518684	"P": 1006.0	"F": 1}
{"v": 1	"t": 518705	"P": 1002.0	"F": 1}
{"v": 1	"t": 518725	"P": 1004.5	"F": 1}
{"v": 1	"t": 518745	"P": 1005.25	"F": 1}
{"v": 1	"t": 518766	"P": 1001.75	"F": 1}
{"v": 1	"t": 518786	"P": 1002.25	"F": 1}
{"v": 1	"t": 518806	"P": 1005.75	"F": 1}
{"v": 1	"t": 518827	"P": 1005.0	"F": 1}
{"v": 1	"t": 518847	"P": 999.75	"F": 1}
{"v": 1	"t": 518867	"P": 1004.5	"F": 1}
{"v": 1	"t": 518888	"P": 1007.25	"F": 1}
{"v": 1	"t": 518908	"P": 1002.25	"F": 1}
{"v": 1	"t": 518929	"P": 1001.75	"F": 1}
{"v": 1	"t": 518949	"P": 1006.5	"F": 1}
{"v": 1	"t": 518969	"P": 1004.0	"F": 1}
{"v": 1	"t": 518990	"P": 1001.0	"F": 1}
{"v": 1	"t": 519010	"P": 1007.5	"F": 1}
{"v": 1	"t": 519030	"P": 1006.5	"F": 1}
{"v": 1	"t": 519051	"P": 1002.25	"F": 1}
{"v": 1	"t": 519071	"P": 1001.0	"F": 2}
{"v": 1	"t": 519091	"P": 1006.0	"F": 1}
{"v": 1	"t": 519112	"P": 1005.25	"F": 1}
{"v": 1	"t": 519132	"P": 1002.0	"F": 1}
{"v": 1	"t": 519152	"P": 1001.25	"F": 1}
{"v": 1	"t": 519173	"P": 1005.25	"F": 2}
{"v": 1	"t": 519193	"P": 1003.75	"F": 1}
{"v": 1	"t": 519213	"P": 999.5	"F": 1}
{"v": 1	"t": 519233	"P": 1001.0	"F": 2}
{"v": 1	"t": 519254	"P": 1007.75	"F": 1}
{"v": 1	"t": 519274	"P": 1005.5	"F": 1}
{"v": 1	"t": 519294	"P": 1002.25	"F": 1}
{"v": 1	"t": 519315	"P": 1001.0	"F": 1}
{"v": 1	"t": 519335	"P": 1005.25	"F": 1}
{"v": 1	"t": 519355	"P": 1007.25	"F": 1}
{"v": 1	"t": 519375	"P": 1005.25	"F": 1	"C": 46.82	"D": 3266	"sn": 54091929832280	"file": "/data/device_log/data0000.out"}
{"v": 1	"t": 519396	"P": 1002.5	"F": 1}
{"v": 1	"t": 519416	"P": 1004.0	"F": 1}
{"v": 1	"t": 519436	"P": 1008.75	"F": 1}
{"v": 1	"t": 519457	"P": 1003.0	"F": 1}
{"v": 1	"t": 519477	"P": 1001.25	"F": 1}
{"v": 1	"t": 519497	"P": 1001.75	"F": 1}
{"v": 1	"t": 519518	"P": 1006.5	"F": 2}
{"v": 1	"t": 519538	"P": 1005.75	"F": 1}
{"v": 1	"t": 519558	"P": 1002.25	"F": 1}
{"v": 1	"t": 519578	"P": 1000.25	"F": 2}
{"v": 1	"t": 519599	"P": 1006.5	"F": 1}
{"v": 1	"t": 519619	"P": 1006.0	"F": 1}
{"v": 1	"t": 519639	"P": 1004.25	"F": 1}
{"v": 1	"t": 519660	"P": 1000.25	"F": 1}
{"v": 1	"t": 519680	"P": 1003.75	"F": 1}
{"v": 1	"t": 519700	"P": 1006.5	"F": 1}
{"v": 1	"t": 519720	"P": 1006.0	"F": 1}
{"v": 1	"t": 519741	"P": 1001.75	"F": 1}
{"v": 1	"t": 519761	"P": 1002.5	"F": 2}
{"v": 1	"t": 519781	"P": 1008.25	"F": 2}
{"v": 1	"t": 519802	"P": 1004.75	"F": 1}
{"v": 1	"t": 519822	"P": 1003.0	"F": 2}
{"v": 1	"t": 519842	"P": 1002.0	"F": 2}
{"v": 1	"t": 519863	"P": 1006.0	"F": 2}
{"v": 1	"t": 519883	"P": 1004.25	"F": 1}
{"v": 1	"t": 519903	"P": 1002.5	"F": 2}
{"v": 1	"t": 519923	"P": 1003.0	"F": 2}
{"v": 1	"t": 519944	"P": 1006.5	"F": 2}
{"v": 1	"t": 519964	"P": 1003.5	"F": 2}
{"v": 1	"t": 519984	"P": 1001.25	"F": 2}
{"v": 1	"t": 520005	"P": 1001.0	"F": 2}
{"v": 1	"t": 520025	"P": 1007.0	"F": 2}
{"v": 1	"t": 520045	"P": 1005.75	"F": 2}
{"v": 1	"t": 520066	"P": 1003.25	"F": 2}
{"v": 1	"t": 520086	"P": 998.75	"F": 1}
{"v": 1	"t": 520106	"P": 1003.75	"F": 2}
{"v": 1	"t": 520126	"P": 1007.75	"F": 2}
{"v": 1	"t": 520147	"P": 1004.5	"F": 1}
{"v": 1	"t": 520167	"P": 1001.0	"F": 2}
{"v": 1	"t": 520187	"P": 1003.0	"F": 2}
{"v": 1	"t": 520208	"P": 1007.25	"F": 2}
{"v": 1	"t": 520228	"P": 1006.75	"F": 1}
{"v": 1	"t": 520248	"P": 1001.0	"F": 1}
{"v": 1	"t": 520268	"P": 1001.25	"F": 2}
{"v": 1	"t": 520289	"P": 1004.0	"F": 2}
{"v": 1	"t": 520309	"P": 1006.0	"F": 1}
{"v": 1	"t": 520329	"P": 1002.5	"F": 1}
{"v": 1	"t": 520350	"P": 1001.75	"F": 2}
{"v": 1	"t": 520370	"P": 1001.5	"F": 1}
{"v": 1	"t": 520390	"P": 1007.5	"F": 2	"C": 46.785	"D": 3266	"sn": 54091929832280	"file": "/data/device_log/data0000.out"}
{"v": 1	"t": 520410	"P": 1005.0	"F": 1}
{"v": 1	"t": 520431	"P": 1001.25	"F": 1}
{"v": 1	"t": 520451	"P": 1000.75	"F": 2}
{"v": 1	"t": 520471	"P": 1006.25	"F": 1}
{"v": 1	"t": 520492	"P": 1003.5	"F": 1}
{"v": 1	"t": 520512	"P": 1003.0	"F": 2}
{"v": 1	"t": 520532	"P": 1003.5	"F": 2}
{"v": 1	"t": 520553	"P": 1004.25	"F": 2}
{"v": 1	"t": 520573	"P": 1000.0	"F": 1}
{"v": 1	"t": 520594	"P": 1006.75	"F": 1}
{"v": 1	"t": 520614	"P": 1006.25	"F": 1}
{"v": 1	"t": 520634	"P": 1001.75	"F": 1}
{"v": 1	"t": 520655	"P": 1001.75	"F": 2}
{"v": 1	"t": 520675	"P": 1003.75	"F": 1}
{"v": 1	"t": 520695	"P": 1007.0	"F": 2}
{"v": 1	"t": 520715	"P": 1003.75	"F": 1}
{"v": 1	"t": 520736	"P": 1001.25	"F": 2}
{"v": 1	"t": 520756	"P": 1002.25	"F": 2}
{"v": 1	"t": 520776	"P": 1005.75	"F": 1}
{"v": 1	"t": 520797	"P": 1004.75	"F": 2}
{"v": 1	"t": 520817	"P": 1002.75	"F": 1}
{"v": 1	"t": 520837	"P": 1001.75	"F": 2}
{"v": 1	"t": 520857	"P": 1003.25	"F": 1}
{"v": 1	"t": 520878	"P": 1009.75	"F": 1}
{"v": 1	"t": 520898	"P": 1003.5	"F": 1}
{"v": 1	"t": 520918	"P": 1001.0	"F": 2}
{"v": 1	"t": 520939	"P": 1003.5	"F": 1}
{"v": 1	"t": 520959	"P": 1006.75	"F": 2}
{"v": 1	"t": 520979	"P": 1005.0	"F": 2}
{"v": 1	"t": 520999	"P": 1004.0	"F": 2}
{"v": 1	"t": 521020	"P": 1001.0	"F": 2}
{"v": 1	"t": 521040	"P": 1006.0	"F": 2}
{"v": 1	"t": 521060	"P": 1007.25	"F": 2}
{"v": 1	"t": 521081	"P": 1001.75	"F": 1}
{"v": 1	"t": 521101	"P": 1001.5	"F": 1}
{"v": 1	"t": 521121	"P": 1005.25	"F": 1}
{"v": 1	"t": 521142	"P": 1007.5	"F": 1}
{"v": 1	"t": 521162	"P": 1003.25	"F": 2}
{"v": 1	"t": 521182	"P": 1002.75	"F": 1}
{"v": 1	"t": 521202	"P": 1007.25	"F": 1}
{"v": 1	"t": 521223	"P": 1005.75	"F": 1}
{"v": 1	"t": 521243	"P": 1003.0	"F": 1}
{"v": 1	"t": 521263	"P": 1002.0	"F": 1}
{"v": 1	"t": 521284	"P": 1007.5	"F": 2}
{"v": 1	"t": 521304	"P": 1006.0	"F": 1}
{"v": 1	"t": 521324	"P": 1002.25	"F": 2}
{"v": 1	"t": 521345	"P": 1000.75	"F": 2}
{"v": 1	"t": 521365	"P": 1005.75	"F": 2}
{"v": 1	"t": 521385	"P": 1007.0	"F": 2}
{"v": 1	"t": 521405	"P": 1003.75	"F": 1	"C": 46.815	"D": 3266	"sn": 54091929832280	"file": "/data/device_log/data0000.out"}
{"v": 1	"t": 521426	"P": 1002.0	"F": 1}
{"v": 1	"t": 521446	"P": 1004.5	"F": 2}
{"v": 1	"t": 521466	"P": 1008.75	"F": 2}
{"v": 1	"t": 521487	"P": 1006.75	"F": 1}
{"v": 1	"t": 521507	"P": 1003.0	"F": 1}
{"v": 1	"t": 521527	"P": 1001.0	"F": 2}
{"v": 1	"t": 521548	"P": 1006.75	"F": 1}
{"v": 1	"t": 521568	"P": 1006.75	"F": 2}
{"v": 1	"t": 521588	"P": 1001.75	"F": 1}
{"v": 1	"t": 521608	"P": 1000.75	"F": 2}
{"v": 1	"t": 521629	"P": 1004.0	"F": 1}
{"v": 1	"t": 521649	"P": 1005.5	"F": 1}
{"v": 1	"t": 521669	"P": 1000.5	"F": 2}
{"v": 1	"t": 521690	"P": 1000.25	"F": 2}
{"v": 1	"t": 521710	"P": 1006.5	"F": 1}
{"v": 1	"t": 521730	"P": 1010.0	"F": 1}
{"v": 1	"t": 521750	"P": 1005.25	"F": 2}
{"v": 1	"t": 521771	"P": 1003.5	"F": 2}
{"v": 1	"t": 521791	"P": 1003.0	"F": 2}
{"v": 1	"t": 521811	"P": 1008.5	"F": 1}
{"v": 1	"t": 521832	"P": 1002.75	"F": 1}
{"v": 1	"t": 521852	"P": 1002.5	"F": 1}
{"v": 1	"t": 521872	"P": 1002.25	"F": 1}
{"v": 1	"t": 521893	"P": 1006.5	"F": 1}
{"v": 1	"t": 521913	"P": 1005.25	"F": 1}
{"v": 1	"t": 521933	"P": 1002.5	"F": 1}
{"v": 1	"t": 521954	"P": 1002.0	"F": 1}
{"v": 1	"t": 521974	"P": 1008.75	"F": 2}
{"v": 1	"t": 521994	"P": 1005.75	"F": 1}
{"v": 1	"t": 522014	"P": 1002.0	"F": 1}
{"v": 1	"t": 522035	"P": 1002.0	"F": 1}
{"v": 1	"t": 522055	"P": 1006.25	"F": 2}
{"v": 1	"t": 522075	"P": 1007.0	"F": 1}
{"v": 1	"t": 522096	"P": 1002.75	"F": 1}
{"v": 1	"t": 522116	"P": 1000.5	"F": 1}
{"v": 1	"t": 522136	"P": 1006.0	"F": 1}
{"v": 1	"t": 522156	"P": 1008.25	"F": 1}
{"v": 1	"t": 522177	"P": 1003.25	"F": 1}
{"v": 1	"t": 522197	"P": 1001.25	"F": 1}
{"v": 1	"t": 522217	"P": 1001.5	"F": 1}
{"v": 1	"t": 522238	"P": 1005.5	"F": 1}
{"v": 1	"t": 522258	"P": 1004.75	"F": 2}
{"v": 1	"t": 522278	"P": 1002.25	"F": 2}
{"v": 1	"t": 522298	"P": 1001.5	"F": 1}
{"v": 1	"t": 522319	"P": 1007.75	"F": 2}
{"v": 1	"t": 522339	"P": 1006.75	"F": 1}
{"v": 1	"t": 522359	"P": 1003.25	"F": 1}
{"v": 1	"t": 522380	"P": 999.5	"F": 2}
{"v": 1	"t": 522400	"P": 1004.0	"F": 2}
{"v": 1	"t": 522420	"P": 1007.25	"F": 2	"C": 46.755	"D": 3266	"sn": 54091929832280	"file": "/data/device_log/data0000.out"}
{"v": 1	"t": 522441	"P": 1003.75	"F": 1}
{"v": 1	"t": 522461	"P": 1001.75	"F": 2}
{"v": 1	"t": 522481	"P": 1003.75	"F": 2}
{"v": 1	"t": 522501	"P": 1005.75	"F": 2}
{"v": 1	"t": 522522	"P": 1005.25	"F": 2}
{"v": 1	"t": 522542	"P": 1001.25	"F": 2}
{"v": 1	"t": 522562	"P": 1003.75	"F": 1}
{"v": 1	"t": 522583	"P": 1006.0	"F": 2}
{"v": 1	"t": 522603	"P": 1003.25	"F": 1}
{"v": 1	"t": 522623	"P": 1002.5	"F": 1}
{"v": 1	"t": 522644	"P": 1006.25	"F": 1}
{"v": 1	"t": 522664	"P": 1006.75	"F": 1}
{"v": 1	"t": 522684	"P": 1003.75	"F": 1}
{"v": 1	"t": 522705	"P": 1000.5	"F": 1}
{"v": 1	"t": 522725	"P": 1002.25	"F": 2}
{"v": 1	"t": 522745	"P": 1008.0	"F": 1}
{"v": 1	"t": 522765	"P": 1004.75	"F": 1}
{"v": 1	"t": 522786	"P": 1002.5	"F": 2}
{"v": 1	"t": 522806	"P": 1003.5	"F": 1}
{"v": 1	"t": 522826	"P": 1008.5	"F": 1}
{"v": 1	"t": 522847	"P": 1002.0	"F": 1}
{"v": 1	"t": 522867	"P": 999.5	"F": 2}
{"v": 1	"t": 522887	"P": 1001.75	"F": 2}
{"v": 1	"t": 522908	"P": 1007.0	"F": 2}
{"v": 1	"t": 522928	"P": 1004.5	"F": 1}
{"v": 1	"t": 522948	"P": 1001.0	"F": 1}
{"v": 1	"t": 522968	"P": 1000.75	"F": 2}
{"v": 1	"t": 522989	"P": 1004.75	"F": 2}
{"v": 1	"t": 523009	"P": 1008.25	"F": 1}
{"v": 1	"t": 523029	"P": 1005.75	"F": 1}
{"v": 1	"t": 523050	"P": 1001.0	"F": 1}
{"v": 1	"t": 523070	"P": 1004.25	"F": 1}
{"v": 1	"t": 523090	"P": 1005.25	"F": 1}
{"v": 1	"t": 523111	"P": 1002.25	"F": 1}
{"v": 1	"t": 523131	"P": 1003.0	"F": 2}
{"v": 1	"t": 523152	"P": 1007.5	"F": 2}
{"v": 1	"t": 523172	"P": 1003.25	"F": 2}
{"v": 1	"t": 523192	"P": 1002.0	"F": 1}
{"v": 1	"t": 523213	"P": 1007.5	"F": 2}
{"v": 1	"t": 523233	"P": 1005.25	"F": 2}
{"v": 1	"t": 523253	"P": 1001.5	"F": 2}
{"v": 1	"t": 523274	"P": 1005.25	"F": 1}
{"v": 1	"t": 523294	"P": 1006.0	"F": 1}
{"v": 1	"t": 523314	"P": 1002.25	"F": 1}
{"v": 1	"t": 523335	"P": 1002.0	"F": 1}
{"v": 1	"t": 523355	"P": 1007.5	"F": 1}
{"v": 1	"t": 523376	"P": 1004.25	"F": 1}
{"v": 1	"t": 523396	"P": 1003.0	"F": 1}
{"v": 1	"t": 523416	"P": 1005.0	"F": 1}
{"v": 1	"t": 523437	"P": 1005.25	"F": 1	"C": 46.82	"D": 3265	"sn": 54091929832280	"file": "/data/device_log/data0000.out"}
{"v": 1	"t": 523457	"P": 1003.5	"F": 1}
{"v": 1	"t": 523477	"P": 1002.5	"F": 2}
{"v": 1	"t": 523498	"P": 1007.75	"F": 1}
{"v": 1	"t": 523518	"P": 1004.75	"F": 1}
{"v": 1	"t": 523538	"P": 1001.0	"F": 1}
{"v": 1	"t": 523559	"P": 1006.25	"F": 2}
{"v": 1	"t": 523579	"P": 1005.5	"F": 1}
{"v": 1	"t": 523599	"P": 1001.75	"F": 1}
{"v": 1	"t": 523620	"P": 1003.5	"F": 2}
{"v": 1	"t": 523640	"P": 1007.5	"F": 2}
{"v": 1	"t": 523661	"P": 1003.5	"F": 2}
{"v": 1	"t": 523681	"P": 1002.0	"F": 1}
{"v": 1	"t": 523701	"P": 1006.5	"F": 1}
{"v": 1	"t": 523722	"P": 1003.25	"F": 1}
{"v": 1	"t": 523742	"P": 1001.5	"F": 1}
{"v": 1	"t": 523763	"P": 1007.75	"F": 1}
{"v": 1	"t": 523783	"P": 1002.25	"F": 1}
{"v": 1	"t": 523804	"P": 1002.5	"F": 1}
{"v": 1	"t": 523824	"P": 1005.5	"F": 1}
{"v": 1	"t": 523844	"P": 1005.75	"F": 2}
{"v": 1	"t": 523865	"P": 1001.0	"F": 1}
{"v": 1	"t": 523885	"P": 1007.75	"F": 1}
{"v": 1	"t": 523905	"P": 1004.75	"F": 2}
{"v": 1	"t": 523926	"P": 1002.75	"F": 1}
{"v": 1	"t": 523946	"P": 1004.0	"F": 2}
{"v": 1	"t": 523967	"P": 1006.5	"F": 1}
{"v": 1	"t": 523987	"P": 1004.0	"F": 1}
{"v": 1	"t": 524007	"P": 1002.5	"F": 1}
{"v": 1	"t": 524028	"P": 1007.0	"F": 1}
{"v": 1	"t": 524048	"P": 1005.25	"F": 2}
{"v": 1	"t": 524068	"P": 1001.75	"F": 2}
{"v": 1	"t": 524089	"P": 1007.75	"F": 1}
{"v": 1	"t": 524109	"P": 1006.5	"F": 1}
{"v": 1	"t": 524130	"P": 1001.25	"F": 1}
{"v": 1	"t": 524150	"P": 1004.25	"F": 1}
{"v": 1	"t": 524170	"P": 1007.5	"F": 1}
{"v": 1	"t": 524191	"P": 1003.5	"F": 2}
{"v": 1	"t": 524211	"P": 1003.25	"F": 1}
{"v": 1	"t": 524231	"P": 1007.5	"F": 2}
{"v": 1	"t": 524252	"P": 1003.25	"F": 1}
{"v": 1	"t": 524272	"P": 1003.0	"F": 1}
{"v": 1	"t": 524293	"P": 1007.25	"F": 2}
{"v": 1	"t": 524313	"P": 1005.75	"F": 1}
{"v": 1	"t": 524333	"P": 1002.75	"F": 1}
{"v": 1	"t": 524354	"P": 1003.5	"F": 2}
{"v": 1	"t": 524374	"P": 1007.75	"F": 1}
{"v": 1	"t": 524394	"P": 1004.5	"F": 1}
{"v": 1	"t": 524415	"P": 1002.5	"F": 1}
{"v": 1	"t": 524435	"P": 1003.25	"F": 1}
{"v": 1	"t": 524455	"P": 1007.0	"F": 1	"C": 46.775	"D": 3265	"sn": 54091929832280	"file": "/data/device_log/data0000.out"}
{"v": 1	"t": 524475	"P": 1003.75	"F": 1}
{"v": 1	"t": 524496	"P": 1003.25	"F": 1}
{"v": 1	"t": 524516	"P": 1004.5	"F": 2}
{"v": 1	"t": 524536	"P": 1006.75	"F": 1}
{"v": 1	"t": 524557	"P": 1005.0	"F": 1}
{"v": 1	"t": 524577	"P": 1002.25	"F": 1}
{"v": 1	"t": 524597	"P": 1004.5	"F": 2}
{"v": 1	"t": 524618	"P": 1008.0	"F": 1}
{"v": 1	"t": 524638	"P": 1004.25	"F": 2}
{"v": 1	"t": 524658	"P": 1002.0	"F": 1}
{"v": 1	"t": 524679	"P": 1002.75	"F": 2}
{"v": 1	"t": 524699	"P": 1008.25	"F": 2}
{"v": 1	"t": 524719	"P": 1004.25	"F": 2}
{"v": 1	"t": 524739	"P": 1001.5	"F": 1}
{"v": 1	"t": 524760	"P": 1003.0	"F": 1}
{"v": 1	"t": 524780	"P": 1007.25	"F": 2}
{"v": 1	"t": 524800	"P": 1005.25	"F": 1}
{"v": 1	"t": 524821	"P": 1002.5	"F": 1}
{"v": 1	"t": 524841	"P": 1001.0	"F": 1}
{"v": 1	"t": 524861	"P": 1008.25	"F": 2}
{"v": 1	"t": 524881	"P": 1006.75	"F": 2}
{"v": 1	"t": 524902	"P": 1004.0	"F": 1}
{"v": 1	"t": 524922	"P": 999.75	"F": 2}
{"v": 1	"t": 524942	"P": 1005.5	"F": 1}
{"v": 1	"t": 524963	"P": 1006.5	"F": 1}
{"v": 1	"t": 524983	"P": 1004.25	"F": 1}
{"v": 1	"t": 525003	"P": 1001.0	"F": 2}
{"v": 1	"t": 525024	"P": 1002.0	"F": 1}
{"v": 1	"t": 525044	"P": 1007.5	"F": 1}
{"v": 1	"t": 525064	"P": 1005.0	"F": 2}
{"v": 1	"t": 525084	"P": 1001.25	"F": 1}
{"v": 1	"t": 525105	"P": 1002.5	"F": 1}
{"v": 1	"t": 525125	"P": 1007.5	"F": 1}
{"v": 1	"t": 525145	"P": 1005.5	"F": 2}
{"v": 1	"t": 525166	"P": 1003.25	"F": 1}
{"v": 1	"t": 525186	"P": 1003.5	"F": 1}
{"v": 1	"t": 525206	"P": 1006.75	"F": 1}
{"v": 1	"t": 525227	"P": 1007.0	"F": 1}
{"v": 1	"t": 525247	"P": 1003.75	"F": 2}
{"v": 1	"t": 525267	"P": 1001.0	"F": 1}
{"v": 1	"t": 525287	"P": 1005.0	"F": 1}
{"v": 1	"t": 525308	"P": 1005.75	"F": 1}
{"v": 1	"t": 525328	"P": 1004.75	"F": 1}
{"v": 1	"t": 525348	"P": 1001.5	"F": 1}
{"v": 1	"t": 525369	"P": 1004.75	"F": 2}
{"v": 1	"t": 525389	"P": 1006.75	"F": 1}
{"v": 1	"t": 525409	"P": 1004.25	"F": 2}
{"v": 1	"t": 525430	"P": 1001.25	"F": 1}
{"v": 1	"t": 525450	"P": 1004.75	"F": 1}
{"v": 1	"t": 525470	"P": 1006.5	"F": 1	"C": 46.785	"D": 3265	"sn": 54091929832280	"file": "/data/device_log/data0000.out"}
{"v": 1	"t": 525490	"P": 1005.75	"F": 2}
{"v": 1	"t": 525511	"P": 1003.25	"F": 1}
{"v": 1	"t": 525531	"P": 1000.5	"F": 2}
{"v": 1	"t": 525551	"P": 1007.0	"F": 1}
{"v": 1	"t": 525572	"P": 1003.5	"F": 2}
{"v": 1	"t": 525592	"P": 1002.25	"F": 1}
{"v": 1	"t": 525612	"P": 1000.0	"F": 1}
{"v": 1	"t": 525632	"P": 1006.5	"F": 2}
{"v": 1	"t": 525653	"P": 1006.5	"F": 2}
{"v": 1	"t": 525673	"P": 1004.75	"F": 2}
{"v": 1	"t": 525693	"P": 999.25	"F": 1}
{"v": 1	"t": 525714	"P": 1004.75	"F": 2}
{"v": 1	"t": 525734	"P": 1007.75	"F": 1}
{"v": 1	"t": 525754	"P": 1003.75	"F": 1}
{"v": 1	"t": 525774	"P": 1002.0	"F": 2}
{"v": 1	"t": 525795	"P": 1002.25	"F": 1}
{"v": 1	"t": 525815	"P": 1007.25	"F": 2}
{"v": 1	"t": 525835	"P": 1004.25	"F": 2}
{"v": 1	"t": 525856	"P": 1001.75	"F": 1}
{"v": 1	"t": 525876	"P": 999.75	"F": 1}
{"v": 1	"t": 525896	"P": 1008.25	"F": 1}
{"v": 1	"t": 525917	"P": 1006.0	"F": 1}
{"v": 1	"t": 525937	"P": 1001.25	"F": 1}
{"v": 1	"t": 525957	"P": 999.75	"F": 1}
{"v": 1	"t": 525978	"P": 1007.5	"F": 1}
{"v": 1	"t": 525998	"P": 1006.25	"F": 1}
{"v": 1	"t": 526018	"P": 1003.25	"F": 2}
{"v": 1	"t": 526038	"P": 1002.0	"F": 1}
{"v": 1	"t": 526059	"P": 1006.0	"F": 2}
{"v": 1	"t": 526079	"P": 1005.5	"F": 1}
{"v": 1	"t": 526099	"P": 1004.25	"F": 1}
{"v": 1	"t": 526120	"P": 1001.25	"F": 2}
{"v": 1	"t": 526140	"P": 1006.0	"F": 1}
{"v": 1	"t": 526160	"P": 1008.25	"F": 1}
{"v": 1	"t": 526181	"P": 1003.25	"F": 1}
{"v": 1	"t": 526201	"P": 1001.75	"F": 2}
{"v": 1	"t": 526221	"P": 1004.5	"F": 2}
{"v": 1	"t": 526241	"P": 1008.5	"F": 1}
{"v": 1	"t": 526262	"P": 1003.5	"F": 1}
{"v": 1	"t": 526282	"P": 1000.5	"F": 1}
{"v": 1	"t": 526302	"P": 1003.0	"F": 2}
{"v": 1	"t": 526323	"P": 1009.5	"F": 2}
{"v": 1	"t": 526343	"P": 1005.25	"F": 1}
{"v": 1	"t": 526363	"P": 1001.75	"F": 1}
{"v": 1	"t": 526383	"P": 1001.5	"F": 1}
{"v": 1	"t": 526404	"P": 1009.75	"F": 1}
{"v": 1	"t": 526424	"P": 1005.5	"F": 1}
{"v": 1	"t": 526444	"P": 1003.75	"F": 1}
{"v": 1	"t": 526465	"P": 1001.25	"F": 2}
{"v": 1	"t": 526485	"P": 1007.25	"F": 1	"C": 46.825	"D": 3265	"sn": 54091929832280	"file": "/data/device_log/data0000.out"}
{"v": 1	"t": 526505	"P": 1008.5	"F": 1}
{"v": 1	"t": 526526	"P": 1002.25	"F": 1}
{"v": 1	"t": 526546	"P": 1000.0	"F": 2}
{"v": 1	"t": 526566	"P": 1005.0	"F": 1}
{"v": 1	"t": 526587	"P": 1004.0	"F": 1}
{"v": 1	"t": 526607	"P": 1001.5	"F": 1}
{"v": 1	"t": 526627	"P": 1007.5	"F": 1}
{"v": 1	"t": 526648	"P": 1006.5	"F": 2}
{"v": 1	"t": 526668	"P": 1003.5	"F": 1}
{"v": 1	"t": 526688	"P": 1000.0	"F": 1}
{"v": 1	"t": 526709	"P": 1004.5	"F": 1}
{"v": 1	"t": 526729	"P": 1008.0	"F": 1}
{"v": 1	"t": 526749	"P": 1001.75	"F": 1}
{"v": 1	"t": 526770	"P": 1001.25	"F": 1}
{"v": 1	"t": 526790	"P": 1003.75	"F": 1}
{"v": 1	"t": 526810	"P": 1007.75	"F": 1}
{"v": 1	"t": 526830	"P": 1004.75	"F": 1}
{"v": 1	"t": 526851	"P": 1003.5	"F": 1}
{"v": 1	"t": 526871	"P": 1002.75	"F": 1}
{"v": 1	"t": 526891	"P": 1009.0	"F": 1}
{"v": 1	"t": 526912	"P": 1006.5	"F": 1}
{"v": 1	"t": 526932	"P": 1002.5	"F": 1}
{"v": 1	"t": 526952	"P": 1003.25	"F": 1}
{"v": 1	"t": 526973	"P": 1006.0	"F": 1}
{"v": 1	"t": 526993	"P": 1003.75	"F": 1}
{"v": 1	"t": 527013	"P": 1002.75	"F": 2}
{"v": 1	"t": 527033	"P": 1000.25	"F": 1}
{"v": 1	"t": 527054	"P": 1007.25	"F": 1}
{"v": 1	"t": 527074	"P": 1006.5	"F": 1}
{"v": 1	"t": 527094	"P": 1003.0	"F": 1}
{"v": 1	"t": 527115	"P": 1005.0	"F": 1}
{"v": 1	"t": 527135	"P": 1004.25	"F": 1}
{"v": 1	"t": 527156	"P": 1000.25	"F": 1}
{"v": 1	"t": 527176	"P": 1006.0	"F": 1}
{"v": 1	"t": 527197	"P": 1003.25	"F": 1}
{"v": 1	"t": 527217	"P": 1003.75	"F": 1}
{"v": 1	"t": 527238	"P": 1004.75	"F": 1}
{"v": 1	"t": 527258	"P": 1002.25	"F": 1}
{"v": 1	"t": 527278	"P": 997.25	"F": 1}
{"v": 1	"t": 527299	"P": 1006.75	"F": 1}
{"v": 1	"t": 527319	"P": 1007.25	"F": 1}
{"v": 1	"t": 527339	"P": 1002.5	"F": 1}
{"v": 1	"t": 527360	"P": 1002.25	"F": 1}
{"v": 1	"t": 527380	"P": 1006.75	"F": 1}
{"v": 1	"t": 527400	"P": 1007.75	"F": 1}
{"v": 1	"t": 527421	"P": 1005.25	"F": 1}
{"v": 1	"t": 527441	"P": 1002.0	"F": 1}
{"v": 1	"t": 527461	"P": 1004.25	"F": 1}
{"v": 1	"t": 527481	"P": 1006.5	"F": 1}
{"v": 1	"t": 527502	"P": 1004.75	"F": 2	"C": 46.785	"D": 3265	"sn": 54091929832280	"file": "/data/device_log/data0000.out"}
{"v": 1	"t": 527522	"P": 1000.25	"F": 1}
{"v": 1	"t": 527542	"P": 1002.0	"F": 1}
{"v": 1	"t": 527563	"P": 1008.0	"F": 2}
{"v": 1	"t": 527583	"P": 1006.25	"F": 1}
{"v": 1	"t": 527603	"P": 1002.25	"F": 1}
{"v": 1	"t": 527624	"P": 1003.0	"F": 2}
{"v": 1	"t": 527644	"P": 1008.5	"F": 2}
{"v": 1	"t": 527664	"P": 1004.75	"F": 1}
{"v": 1	"t": 527684	"P": 1004.0	"F": 2}
{"v": 1	"t": 527705	"P": 1001.5	"F": 2}
{"v": 1	"t": 527725	"P": 1008.75	"F": 2}
{"v": 1	"t": 527745	"P": 1006.0	"F": 2}
{"v": 1	"t": 527766	"P": 1002.5	"F": 1}
{"v": 1	"t": 527786	"P": 1004.75	"F": 2}
{"v": 1	"t": 527807	"P": 1006.75	"F": 2}
{"v": 1	"t": 527827	"P": 1001.25	"F": 2}
{"v": 1	"t": 527847	"P": 1003.25	"F": 2}
{"v": 1	"t": 527868	"P": 1006.75	"F": 2}
{"v": 1	"t": 527888	"P": 1006.75	"F": 2}
{"v": 1	"t": 527908	"P": 1002.25	"F": 2}
{"v": 1	"t": 527928	"P": 1002.5	"F": 2}
{"v": 1	"t": 527949	"P": 1006.75	"F": 2}
{"v": 1	"t": 527969	"P": 1007.75	"F": 2}
{"v": 1	"t": 527989	"P": 1004.25	"F": 2}
{"v": 1	"t": 528010	"P": 1001.0	"F": 2}
{"v": 1	"t": 528030	"P": 1006.25	"F": 2}
{"v": 1	"t": 528050	"P": 1007.75	"F": 2}
{"v": 1	"t": 528071	"P": 1002.75	"F": 2}
{"v": 1	"t": 528091	"P": 1001.25	"F": 2}
{"v": 1	"t": 528111	"P": 1002.75	"F": 2}
{"v": 1	"t": 528131	"P": 1008.25	"F": 2}
{"v": 1	"t": 528152	"P": 1003.75	"F": 2}
{"v": 1	"t": 528172	"P": 1001.75	"F": 2}
{"v": 1	"t": 528192	"P": 1005.25	"F": 2}
{"v": 1	"t": 528213	"P": 1007.5	"F": 2}
{"v": 1	"t": 528233	"P": 1004.0	"F": 2}
{"v": 1	"t": 528253	"P": 1000.0	"F": 2}
{"v": 1	"t": 528274	"P": 1003.75	"F": 2}
{"v": 1	"t": 528294	"P": 1010.0	"F": 2}
{"v": 1	"t": 528314	"P": 1006.5	"F": 2}
{"v": 1	"t": 528335	"P": 1002.5	"F": 2}
{"v": 1	"t": 528355	"P": 1008.0	"F": 2}
{"v": 1	"t": 528376	"P": 1003.25	"F": 2}
{"v": 1	"t": 528396	"P": 1000.75	"F": 2}
{"v": 1	"t": 528416	"P": 1003.0	"F": 2}
{"v": 1	"t": 528436	"P": 1007.0	"F": 2}
{"v": 1	"t": 528457	"P": 1003.0	"F": 2}
{"v": 1	"t": 528477	"P": 1001.0	"F": 2}
{"v": 1	"t": 528497	"P": 1001.5	"F": 2}
{"v": 1	"t": 528518	"P": 1007.5	"F": 2	"C": 46.78	"D": 3265	"sn": 54091929832280	"file": "/data/device_log/data0000.out"}
{"v": 1	"t": 528538	"P": 1006.0	"F": 2}
{"v": 1	"t": 528558	"P": 1003.5	"F": 1}
{"v": 1	"t": 528578	"P": 1002.25	"F": 2}
{"v": 1	"t": 528599	"P": 1007.0	"F": 2}
{"v": 1	"t": 528619	"P": 1006.0	"F": 1}
{"v": 1	"t": 528639	"P": 1003.5	"F": 2}
{"v": 1	"t": 528660	"P": 1001.5	"F": 1}
{"v": 1	"t": 528680	"P": 1006.25	"F": 2}
{"v": 1	"t": 528700	"P": 1007.25	"F": 1}
{"v": 1	"t": 528721	"P": 1003.75	"F": 2}
{"v": 1	"t": 528741	"P": 1001.25	"F": 1}
{"v": 1	"t": 528761	"P": 1004.25	"F": 2}
{"v": 1	"t": 528781	"P": 1005.75	"F": 1}
{"v": 1	"t": 528802	"P": 1004.0	"F": 1}
{"v": 1	"t": 528822	"P": 1001.0	"F": 2}
{"v": 1	"t": 528842	"P": 1003.5	"F": 1}
{"v": 1	"t": 528863	"P": 1008.0	"F": 2}
{"v": 1	"t": 528883	"P": 1005.0	"F": 2}
{"v": 1	"t": 528904	"P": 1001.25	"F": 2}
{"v": 1	"t": 528924	"P": 1007.5	"F": 2}
{"v": 1	"t": 528944	"P": 1004.0	"F": 2}
{"v": 1	"t": 528965	"P": 1001.5	"F": 2}
{"v": 1	"t": 528985	"P": 1003.5	"F": 2}
{"v": 1	"t": 529005	"P": 1008.0	"F": 1}
{"v": 1	"t": 529025	"P": 1006.0	"F": 2}
{"v": 1	"t": 529046	"P": 1002.5	"F": 2}
{"v": 1	"t": 529066	"P": 1003.0	"F": 1}
{"v": 1	"t": 529086	"P": 1008.0	"F": 1}
{"v": 1	"t": 529107	"P": 1005.25	"F": 2}
{"v": 1	"t": 529127	"P": 1000.0	"F": 1}
{"v": 1	"t": 529147	"P": 1001.25	"F": 2}
{"v": 1	"t": 529167	"P": 1007.25	"F": 2}
{"v": 1	"t": 529188	"P": 1004.5	"F": 1}
{"v": 1	"t": 529208	"P": 1002.25	"F": 1}
{"v": 1	"t": 529228	"P": 1001.0	"F": 1}
{"v": 1	"t": 529249	"P": 1006.5	"F": 2}
{"v": 1	"t": 529269	"P": 1006.75	"F": 2}
{"v": 1	"t": 529289	"P": 1003.0	"F": 1}
{"v": 1	"t": 529310	"P": 1002.0	"F": 1}
{"v": 1	"t": 529330	"P": 1004.5	"F": 1}
{"v": 1	"t": 529350	"P": 1006.0	"F": 2}
{"v": 1	"t": 529371	"P": 1004.75	"F": 1}
{"v": 1	"t": 529391	"P": 1001.0	"F": 1}
{"v": 1	"t": 529411	"P": 1003.0	"F": 2}
{"v": 1	"t": 529431	"P": 1006.5	"F": 2}
{"v": 1	"t": 529452	"P": 1002.75	"F": 1}
{"v": 1	"t": 529472	"P": 1004.5	"F": 1}
{"v": 1	"t": 529493	"P": 1005.25	"F": 1}
{"v": 1	"t": 529513	"P": 1003.25	"F": 1}
{"v": 1	"t": 529533	"P": 1000.75	"F": 1	"C": 46.825	"D": 3265	"sn": 54091929832280	"file": "/data/device_log/data0000.out"}
{"v": 1	"t": 529554	"P": 1006.5	"F": 2}
{"v": 1	"t": 529574	"P": 1007.75	"F": 1}
{"v": 1	"t": 529594	"P": 1002.25	"F": 1}
{"v": 1	"t": 529615	"P": 1000.75	"F": 1}
{"v": 1	"t": 529635	"P": 1005.5	"F": 1}
{"v": 1	"t": 529655	"P": 1006.5	"F": 1}
{"v": 1	"t": 529675	"P": 1003.75	"F": 1}
{"v": 1	"t": 529696	"P": 1002.5	"F": 1}
{"v": 1	"t": 529716	"P": 1002.75	"F": 1}
{"v": 1	"t": 529736	"P": 1008.5	"F": 2}
{"v": 1	"t": 529757	"P": 1004.25	"F": 1}
{"v": 1	"t": 529777	"P": 1001.0	"F": 2}
{"v": 1	"t": 529797	"P": 1003.5	"F": 2}
{"v": 1	"t": 529818	"P": 1007.25	"F": 2}
{"v": 1	"t": 529838	"P": 1005.25	"F": 1}
{"v": 1	"t": 529858	"P": 1003.5	"F": 1}
{"v": 1	"t": 529878	"P": 999.75	"F": 2}
{"v": 1	"t": 529899	"P": 1004.75	"F": 2}
{"v": 1	"t": 529919	"P": 1005.25	"F": 2}
{"v": 1	"t": 529939	"P": 1002.0	"F": 1}
{"v": 1	"t": 529960	"P": 1000.0	"F": 2}
{"v": 1	"t": 529980	"P": 1004.75	"F": 2}
{"v": 1	"t": 530000	"P": 1007.0	"F": 2}
{"v": 1	"t": 530021	"P": 1002.25	"F": 2}
{"v": 1	"t": 530041	"P": 1004.25	"F": 1}
{"v": 1	"t": 530062	"P": 1004.75	"F": 2}
{"v": 1	"t": 530082	"P": 1002.75	"F": 2}
{"v": 1	"t": 530102	"P": 1000.75	"F": 1}
{"v": 1	"t": 530122	"P": 1006.5	"F": 2}
{"v": 1	"t": 530143	"P": 1007.75	"F": 2}
{"v": 1	"t": 530163	"P": 1001.75	"F": 2}
{"v": 1	"t": 530183	"P": 1001.25	"F": 2}
{"v": 1	"t": 530204	"P": 1003.75	"F": 2}
{"v": 1	"t": 530224	"P": 1007.25	"F": 2}
{"v": 1	"t": 530244	"P": 1004.5	"F": 2}
{"v": 1	"t": 530264	"P": 1002.0	"F": 2}
{"v": 1	"t": 530285	"P": 1000.75	"F": 2}
{"v": 1	"t": 530305	"P": 1008.25	"F": 2}
{"v": 1	"t": 530325	"P": 1005.25	"F": 2}
{"v": 1	"t": 530346	"P": 1002.5	"F": 2}
{"v": 1	"t": 530366	"P": 1000.5	"F": 2}
{"v": 1	"t": 530386	"P": 1006.75	"F": 2}
{"v": 1	"t": 530407	"P": 1007.0	"F": 2}
{"v": 1	"t": 530427	"P": 1003.25	"F": 2}
{"v": 1	"t": 530447	"P": 1001.0	"F": 2}
{"v": 1	"t": 530467	"P": 1005.0	"F": 2}
{"v": 1	"t": 530488	"P": 1007.5	"F": 2}
{"v": 1	"t": 530508	"P": 1005.0	"F": 2}
{"v": 1	"t": 530528	"P": 1002.25	"F": 2}
{"v": 1	"t": 530549	"P": 1005.5	"F": 2	"C": 46.79	"D": 3265	"sn": 54091929832280	"file": "/data/device_log/data0000.out"}
{"v": 1	"t": 530569	"P": 1007.25	"F": 2}
{"v": 1	"t": 530590	"P": 1002.25	"F": 2}
{"v": 1	"t": 530610	"P": 1005.5	"F": 2}
{"v": 1	"t": 530631	"P": 1000.5	"F": 2}
{"v": 1	"t": 530651	"P": 1001.75	"F": 2}
{"v": 1	"t": 530671	"P": 1007.0	"F": 2}
{"v": 1	"t": 530692	"P": 1005.75	"F": 2}
{"v": 1	"t": 530712	"P": 1002.25	"F": 2}
{"v": 1	"t": 530732	"P": 1001.5	"F": 2}
{"v": 1	"t": 530752	"P": 1005.25	"F": 2}
{"v": 1	"t": 530773	"P": 1006.25	"F": 2}
{"v": 1	"t": 530793	"P": 1003.5	"F": 1}
{"v": 1	"t": 530813	"P": 1002.0	"F": 2}
{"v": 1	"t": 530834	"P": 1005.75	"F": 2}
{"v": 1	"t": 530854	"P": 1007.5	"F": 2}
{"v": 1	"t": 530874	"P": 1005.25	"F": 1}
{"v": 1	"t": 530895	"P": 1003.5	"F": 2}
{"v": 1	"t": 530915	"P": 1004.75	"F": 2}
{"v": 1	"t": 530935	"P": 1007.5	"F": 2}
{"v": 1	"t": 530955	"P": 1006.5	"F": 2}
{"v": 1	"t": 530976	"P": 1002.0	"F": 2}
{"v": 1	"t": 530996	"P": 1002.5	"F": 2}
{"v": 1	"t": 531016	"P": 1008.0	"F": 2}
{"v": 1	"t": 531037	"P": 1005.25	"F": 2}
{"v": 1	"t": 531057	"P": 1002.25	"F": 2}
{"v": 1	"t": 531077	"P": 1001.75	"F": 2}
{"v": 1	"t": 531098	"P": 1008.0	"F": 2}
{"v": 1	"t": 531118	"P": 1004.75	"F": 2}
{"v": 1	"t": 531138	"P": 1002.75	"F": 2}
{"v": 1	"t": 531159	"P": 1007.0	"F": 2}
{"v": 1	"t": 531179	"P": 1005.25	"F": 1}
{"v": 1	"t": 531200	"P": 1001.75	"F": 2}
{"v": 1	"t": 531220	"P": 1007.25	"F": 2}
{"v": 1	"t": 531240	"P": 1007.0	"F": 2}
{"v": 1	"t": 531261	"P": 1004.25	"F": 2}
{"v": 1	"t": 531281	"P": 1002.0	"F": 2}
{"v": 1	"t": 531301	"P": 1003.25	"F": 2}
{"v": 1	"t": 531321	"P": 1007.5	"F": 2}
{"v": 1	"t": 531342	"P": 1006.25	"F": 2}
{"v": 1	"t": 531362	"P": 1001.5	"F": 2}
{"v": 1	"t": 531382	"P": 1004.75	"F": 2}
{"v": 1	"t": 531403	"P": 1009.0	"F": 2}
{"v": 1	"t": 531423	"P": 1004.5	"F": 2}
{"v": 1	"t": 531443	"P": 1000.25	"F": 2}
{"v": 1	"t": 531464	"P": 1002.25	"F": 2}
{"v": 1	"t": 531484	"P": 1007.5	"F": 2}
{"v": 1	"t": 531504	"P": 1004.5	"F": 2}
{"v": 1	"t": 531525	"P": 1002.75	"F": 2}
{"v": 1	"t": 531545	"P": 1002.5	"F": 2}
{"v": 1	"t": 531565	"P": 1008.0	"F": 2	"C": 46.81	"D": 3265	"sn": 54091929832280	"file": "/data/device_log/data0000.out"}
{"v": 1	"t": 531585	"P": 1004.0	"F": 2}
{"v": 1	"t": 531606	"P": 1003.0	"F": 2}
{"v": 1	"t": 531626	"P": 1001.75	"F": 2}
{"v": 1	"t": 531646	"P": 1008.75	"F": 2}
{"v": 1	"t": 531667	"P": 1005.75	"F": 2}
{"v": 1	"t": 531687	"P": 1000.5	"F": 2}
{"v": 1	"t": 531707	"P": 1004.75	"F": 2}
{"v": 1	"t": 531728	"P": 1004.75	"F": 2}
{"v": 1	"t": 531748	"P": 1000.75	"F": 2}
{"v": 1	"t": 531769	"P": 1005.0	"F": 2}
{"v": 1	"t": 531789	"P": 1009.25	"F": 2}
{"v": 1	"t": 531809	"P": 1006.75	"F": 2}
{"v": 1	"t": 531829	"P": 1002.25	"F": 2}
{"v": 1	"t": 531850	"P": 1001.5	"F": 2}
{"v": 1	"t": 531870	"P": 1007.25	"F": 2}
{"v": 1	"t": 531890	"P": 1003.5	"F": 2}
{"v": 1	"t": 531911	"P": 1001.75	"F": 2}
{"v": 1	"t": 531931	"P": 1001.5	"F": 2}
{"v": 1	"t": 531951	"P": 1005.75	"F": 2}
{"v": 1	"t": 531971	"P": 1007.75	"F": 1}
{"v": 1	"t": 531992	"P": 1003.75	"F": 2}
{"v": 1	"t": 532012	"P": 1001.75	"F": 1}
{"v": 1	"t": 532032	"P": 1005.0	"F": 1}
{"v": 1	"t": 532053	"P": 1006.75	"F": 1}
{"v": 1	"t": 532073	"P": 1003.75	"F": 1}
{"v": 1	"t": 532093	"P": 1002.25	"F": 1}
{"v": 1	"t": 532114	"P": 1004.75	"F": 1}
{"v": 1	"t": 532134	"P": 1007.0	"F": 1}
{"v": 1	"t": 532154	"P": 1004.5	"F": 1}
{"v": 1	"t": 532174	"P": 1002.25	"F": 1}
{"v": 1	"t": 532195	"P": 1003.75	"F": 1}
{"v": 1	"t": 532215	"P": 1007.25	"F": 1}
{"v": 1	"t": 532235	"P": 1005.25	"F": 1}
{"v": 1	"t": 532256	"P": 1002.75	"F": 1}
{"v": 1	"t": 532276	"P": 1004.5	"F": 1}
{"v": 1	"t": 532297	"P": 1004.75	"F": 1}
{"v": 1	"t": 532317	"P": 1001.5	"F": 1}
{"v": 1	"t": 532337	"P": 1005.0	"F": 1}
{"v": 1	"t": 532358	"P": 1007.25	"F": 1}
{"v": 1	"t": 532378	"P": 1004.25	"F": 1}
{"v": 1	"t": 532398	"P": 1001.0	"F": 1}
{"v": 1	"t": 532419	"P": 1002.25	"F": 1}
{"v": 1	"t": 532439	"P": 1004.75	"F": 1}
{"v": 1	"t": 532459	"P": 1003.0	"F": 1}
{"v": 1	"t": 532479	"P": 1002.0	"F": 1}
{"v": 1	"t": 532500	"P": 1001.5	"F": 1}
{"v": 1	"t": 532520	"P": 1006.0	"F": 1}
{"v": 1	"t": 532540	"P": 1007.0	"F": 1}
{"v": 1	"t": 532561	"P": 1003.25	"F": 1}
{"v": 1	"t": 532581	"P": 1001.75	"F": 1	"C": 46.765	"D": 3265	"sn": 54091929832280	"file": "/data/device_log/data0000.out"}
{"v": 1	"t": 532601	"P": 1007.25	"F": 2}
{"v": 1	"t": 532622	"P": 1006.75	"F": 1}
{"v": 1	"t": 532642	"P": 1004.75	"F": 1}
{"v": 1	"t": 532662	"P": 1002.0	"F": 1}
{"v": 1	"t": 532682	"P": 1006.75	"F": 2}
{"v": 1	"t": 532703	"P": 1008.25	"F": 2}
{"v": 1	"t": 532723	"P": 1001.75	"F": 2}
{"v": 1	"t": 532743	"P": 1001.25	"F": 1}
{"v": 1	"t": 532764	"P": 1004.5	"F": 2}
{"v": 1	"t": 532784	"P": 1007.25	"F": 1}
{"v": 1	"t": 532804	"P": 1004.5	"F": 1}
{"v": 1	"t": 532825	"P": 1003.25	"F": 2}
{"v": 1	"t": 532845	"P": 1006.0	"F": 2}
{"v": 1	"t": 532866	"P": 1004.0	"F": 2}
{"v": 1	"t": 532886	"P": 1000.75	"F": 2}
{"v": 1	"t": 532906	"P": 1004.25	"F": 2}
{"v": 1	"t": 532926	"P": 1007.0	"F": 1}
{"v": 1	"t": 532947	"P": 1002.5	"F": 2}
{"v": 1	"t": 532967	"P": 1000.5	"F": 2}
{"v": 1	"t": 532987	"P": 1003.25	"F": 2}
{"v": 1	"t": 533008	"P": 1009.0	"F": 2}
{"v": 1	"t": 533028	"P": 1004.75	"F": 1}
{"v": 1	"t": 533048	"P": 1000.75	"F": 2}
{"v": 1	"t": 533069	"P": 1001.75	"F": 2}
{"v": 1	"t": 533089	"P": 1008.0	"F": 1}
{"v": 1	"t": 533109	"P": 1006.75	"F": 2}
{"v": 1	"t": 533129	"P": 1002.0	"F": 2}
{"v": 1	"t": 533150	"P": 1003.5	"F": 2}
{"v": 1	"t": 533170	"P": 1008.0	"F": 2}
{"v": 1	"t": 533190	"P": 1006.5	"F": 2}
{"v": 1	"t": 533211	"P": 1003.25	"F": 2}
{"v": 1	"t": 533231	"P": 999.25	"F": 2}
{"v": 1	"t": 533251	"P": 1004.75	"F": 1}
{"v": 1	"t": 533271	"P": 1006.25	"F": 2}
{"v": 1	"t": 533292	"P": 1005.5	"F": 2}
{"v": 1	"t": 533312	"P": 1001.5	"F": 2}
{"v": 1	"t": 533332	"P": 1004.25	"F": 2}
{"v": 1	"t": 533353	"P": 1008.75	"F": 2}
{"v": 1	"t": 533373	"P": 1003.75	"F": 2}
{"v": 1	"t": 533394	"P": 1004.5	"F": 2}
{"v": 1	"t": 533414	"P": 1007.5	"F": 2}
{"v": 1	"t": 533434	"P": 1004.75	"F": 1}
{"v": 1	"t": 533455	"P": 1000.75	"F": 1}
{"v": 1	"t": 533475	"P": 1006.25	"F": 2}
{"v": 1	"t": 533495	"P": 1008.5	"F": 1}
{"v": 1	"t": 533515	"P": 1003.25	"F": 1}
{"v": 1	"t": 533536	"P": 1000.25	"F": 1}
{"v": 1	"t": 533556	"P": 1003.0	"F": 1}
{"v": 1	"t": 533576	"P": 1008.0	"F": 1}
{"v": 1	"t": 533597	"P": 1005.0	"F": 2	"C": 46.795	"D": 3265	"sn": 54091929832280	"file": "/data/device_log/data0000.out"}
{"v": 1	"t": 533617	"P": 1002.0	"F": 2}
{"v": 1	"t": 533637	"P": 1004.0	"F": 1}
{"v": 1	"t": 533658	"P": 1008.5	"F": 1}
{"v": 1	"t": 533678	"P": 1004.75	"F": 0}
{"v": 1	"t": 533698	"P": 1001.25	"F": 1}
{"v": 1	"t": 533719	"P": 1001.25	"F": 1}
{"v": 1	"t": 533739	"P": 1008.25	"F": 2}
{"v": 1	"t": 533759	"P": 1004.0	"F": 2}
{"v": 1	"t": 533779	"P": 1003.25	"F": 0}
{"v": 1	"t": 533800	"P": 1003.0	"F": -1}
{"v": 1	"t": 533820	"P": 1006.5	"F": -4}
{"v": 1	"t": 533840	"P": 1006.0	"F": -5}
{"v": 1	"t": 533861	"P": 1003.0	"F": -3}
{"v": 1	"t": 533881	"P": 999.75	"F": -7}
{"v": 1	"t": 533901	"P": 1004.5	"F": -6}
{"v": 1	"t": 533922	"P": 1004.25	"F": -2}
{"v": 1	"t": 533942	"P": 998.5	"F": -1}
{"v": 1	"t": 533962	"P": 1002.5	"F": 2}
{"v": 1	"t": 533983	"P": 1002.0	"F": 5}
{"v": 1	"t": 534003	"P": 1000.25	"F": 6}
{"v": 1	"t": 534024	"P": 1005.75	"F": 5}
{"v": 1	"t": 534044	"P": 1004.0	"F": 2}
{"v": 1	"t": 534065	"P": 1003.5	"F": 1}
{"v": 1	"t": 534085	"P": 1006.0	"F": -1}
{"v": 1	"t": 534106	"P": 1005.5	"F": 2}
{"v": 1	"t": 534126	"P": 1002.5	"F": 1}
{"v": 1	"t": 534146	"P": 1007.5	"F": 1}
{"v": 1	"t": 534166	"P": 1005.25	"F": 0}
{"v": 1	"t": 534187	"P": 999.5	"F": 0}
{"v": 1	"t": 534207	"P": 997.75	"F": 2}
{"v": 1	"t": 534227	"P": 1000.0	"F": 0}
{"v": 1	"t": 534248	"P": 1003.75	"F": 0}
{"v": 1	"t": 534268	"P": 1003.0	"F": 1}
{"v": 1	"t": 534288	"P": 1001.5	"F": 1}
{"v": 1	"t": 534309	"P": 1001.25	"F": 1}
{"v": 1	"t": 534329	"P": 1006.25	"F": 3}
{"v": 1	"t": 534349	"P": 1003.25	"F": 3}
{"v": 1	"t": 534369	"P": 1000.75	"F": 4}
{"v": 1	"t": 534390	"P": 1001.25	"F": 0}
{"v": 1	"t": 534410	"P": 1006.5	"F": -1}
{"v": 1	"t": 534430	"P": 1004.5	"F": 1}
{"v": 1	"t": 534451	"P": 1002.75	"F": 0}
{"v": 1	"t": 534471	"P": 1000.5	"F": 0}
{"v": 1	"t": 534491	"P": 1006.0	"F": 1}
{"v": 1	"t": 534512	"P": 1005.75	"F": 0}
{"v": 1	"t": 534532	"P": 1003.0	"F": 1}
{"v": 1	"t": 534552	"P": 1001.25	"F": 1}
{"v": 1	"t": 534572	"P": 1005.5	"F": 2}
{"v": 1	"t": 534593	"P": 1005.5	"F": 2}
{"v": 1	"t": 534613	"P": 1002.0	"F": 1	"C": 46.815	"D": 3265	"sn": 54091929832280	"file": "/data/device_log/data0000.out"}
{"v": 1	"t": 534634	"P": 1005.0	"F": 1}
{"v": 1	"t": 534654	"P": 1006.25	"F": 1}
{"v": 1	"t": 534674	"P": 1001.75	"F": 1}
{"v": 1	"t": 534695	"P": 1002.25	"F": 1}
{"v": 1	"t": 534715	"P": 1004.25	"F": 0}
{"v": 1	"t": 534735	"P": 1005.75	"F": 1}
{"v": 1	"t": 534755	"P": 1003.75	"F": 1}
{"v": 1	"t": 534776	"P": 1001.25	"F": 0}
{"v": 1	"t": 534796	"P": 1001.75	"F": 0}
{"v": 1	"t": 534816	"P": 1007.5	"F": 1}
{"v": 1	"t": 534837	"P": 1004.5	"F": 1}
{"v": 1	"t": 534857	"P": 1002.5	"F": 0}
{"v": 1	"t": 534877	"P": 1002.5	"F": 1}
{"v": 1	"t": 534898	"P": 1007.25	"F": 0}
{"v": 1	"t": 534918	"P": 1007.0	"F": 0}
{"v": 1	"t": 534938	"P": 1004.25	"F": 0}
{"v": 1	"t": 534958	"P": 1004.5	"F": 0}
{"v": 1	"t": 534979	"P": 1007.0	"F": 0}
{"v": 1	"t": 534999	"P": 1009.0	"F": 1}
{"v": 1	"t": 535019	"P": 1003.25	"F": 1}
{"v": 1	"t": 535040	"P": 1000.0	"F": 1}
{"v": 1	"t": 535060	"P": 1005.75	"F": 1}
{"v": 1	"t": 535080	"P": 1006.5	"F": 1}
{"v": 1	"t": 535101	"P": 1003.75	"F": 1}
{"v": 1	"t": 535121	"P": 1002.5	"F": 1}
{"v": 1	"t": 535141	"P": 1005.5	"F": 1}
{"v": 1	"t": 535162	"P": 1005.0	"F": 1}
{"v": 1	"t": 535182	"P": 1002.25	"F": 1}
{"v": 1	"t": 535203	"P": 1007.5	"F": 1}
{"v": 1	"t": 535223	"P": 1006.5	"F": 1}
{"v": 1	"t": 535243	"P": 1003.5	"F": 1}
{"v": 1	"t": 535263	"P": 1000.75	"F": 1}
{"v": 1	"t": 535284	"P": 1005.75	"F": 1}
{"v": 1	"t": 535304	"P": 1005.75	"F": 1}
{"v": 1	"t": 535324	"P": 1002.25	"F": 0}
{"v": 1	"t": 535345	"P": 1004.5	"F": 0}
{"v": 1	"t": 535365	"P": 1007.0	"F": 1}
{"v": 1	"t": 535385	"P": 1007.75	"F": 0}
{"v": 1	"t": 535405	"P": 1004.5	"F": 0}
{"v": 1	"t": 535426	"P": 1003.0	"F": 0}
{"v": 1	"t": 535446	"P": 1003.75	"F": 1}
{"v": 1	"t": 535466	"P": 1007.5	"F": 1}
{"v": 1	"t": 535487	"P": 1006.75	"F": 1}
{"v": 1	"t": 535507	"P": 1002.5	"F": 1}
{"v": 1	"t": 535527	"P": 1002.5	"F": 1}
{"v": 1	"t": 535548	"P": 1007.5	"F": 1}
{"v": 1	"t": 535568	"P": 1006.0	"F": 1}
{"v": 1	"t": 535588	"P": 1003.5	"F": 1}
{"v": 1	"t": 535608	"P": 1003.5	"F": 1}
{"v": 1	"t": 535629	"P": 1007.25	"F": 1	"C": 46.795	"D": 3265	"sn": 54091929832280	"file": "/data/device_log/data0000.out"}
{"v": 1	"t": 535649	"P": 1006.75	"F": 1}
{"v": 1	"t": 535669	"P": 1003.25	"F": 2}
{"v": 1	"t": 535690	"P": 1002.75	"F": 1}
{"v": 1	"t": 535710	"P": 1006.75	"F": 1}
{"v": 1	"t": 535731	"P": 1003.5	"F": 2}
{"v": 1	"t": 535751	"P": 1002.5	"F": 2}
{"v": 1	"t": 535771	"P": 1007.25	"F": 2}
{"v": 1	"t": 535792	"P": 1006.5	"F": 2}
{"v": 1	"t": 535812	"P": 1003.75	"F": 1}
{"v": 1	"t": 535832	"P": 1001.75	"F": 2}
{"v": 1	"t": 535853	"P": 1007.5	"F": 2}
{"v": 1	"t": 535873	"P": 1005.5	"F": 2}
{"v": 1	"t": 535893	"P": 1004.5	"F": 2}
{"v": 1	"t": 535913	"P": 1002.75	"F": 2}
{"v": 1	"t": 535934	"P": 1010.0	"F": 2}
{"v": 1	"t": 535954	"P": 1006.0	"F": 2}
{"v": 1	"t": 535974	"P": 1004.25	"F": 2}
{"v": 1	"t": 535995	"P": 1001.25	"F": 1}
{"v": 1	"t": 536015	"P": 1006.5	"F": 1}
{"v": 1	"t": 536035	"P": 1006.25	"F": 2}
{"v": 1	"t": 536056	"P": 1001.0	"F": 1}
{"v": 1	"t": 536076	"P": 1001.5	"F": 2}
{"v": 1	"t": 536096	"P": 1005.5	"F": 1}
{"v": 1	"t": 536117	"P": 1007.25	"F": 1}
{"v": 1	"t": 536137	"P": 1002.75	"F": 1}
{"v": 1	"t": 536157	"P": 1001.25	"F": 1}
{"v": 1	"t": 536177	"P": 1004.75	"F": 1}
{"v": 1	"t": 536198	"P": 1007.0	"F": 1}
{"v": 1	"t": 536218	"P": 1005.0	"F": 1}
{"v": 1	"t": 536238	"P": 1001.5	"F": 1}
{"v": 1	"t": 536259	"P": 1006.5	"F": 1}
{"v": 1	"t": 536279	"P": 1004.5	"F": 1}
{"v": 1	"t": 536300	"P": 1000.75	"F": 1}
{"v": 1	"t": 536320	"P": 1003.5	"F": 1}
{"v": 1	"t": 536340	"P": 1006.0	"F": 1}
{"v": 1	"t": 536361	"P": 1003.75	"F": 1}
{"v": 1	"t": 536381	"P": 1001.5	"F": 1}
{"v": 1	"t": 536401	"P": 1004.0	"F": 1}
{"v": 1	"t": 536421	"P": 1008.5	"F": 1}
{"v": 1	"t": 536442	"P": 1003.25	"F": 1}
{"v": 1	"t": 536462	"P": 1002.0	"F": 1}
{"v": 1	"t": 536482	"P": 1004.25	"F": 1}
{"v": 1	"t": 536503	"P": 1007.5	"F": 1}
{"v": 1	"t": 536523	"P": 1004.75	"F": 1}
{"v": 1	"t": 536543	"P": 1002.0	"F": 1}
{"v": 1	"t": 536564	"P": 1006.0	"F": 1}
{"v": 1	"t": 536584	"P": 1007.25	"F": 1}
{"v": 1	"t": 536604	"P": 1004.0	"F": 1}
{"v": 1	"t": 536625	"P": 1001.25	"F": 1}
{"v": 1	"t": 536645	"P": 1003.5	"F": 1	"C": 46.815	"D": 3265	"sn": 54091929832280	"file": "/data/device_log/data0000.out"}
{"v": 1	"t": 536665	"P": 1006.0	"F": 1}
{"v": 1	"t": 536685	"P": 1003.0	"F": 1}
{"v": 1	"t": 536706	"P": 1000.0	"F": 1}
{"v": 1	"t": 536726	"P": 1005.5	"F": 1}
{"v": 1	"t": 536746	"P": 1009.25	"F": 1}
{"v": 1	"t": 536767	"P": 1006.5	"F": 1}
{"v": 1	"t": 536787	"P": 1002.25	"F": 1}
{"v": 1	"t": 536807	"P": 1004.0	"F": 1}
{"v": 1	"t": 536828	"P": 1006.75	"F": 1}
{"v": 1	"t": 536848	"P": 1003.0	"F": 1}
{"v": 1	"t": 536869	"P": 1002.75	"F": 1}
{"v": 1	"t": 536889	"P": 1007.0	"F": 1}
{"v": 1	"t": 536909	"P": 1004.75	"F": 2}
{"v": 1	"t": 536930	"P": 1003.25	"F": 2}
{"v": 1	"t": 536950	"P": 1009.0	"F": 1}
{"v": 1	"t": 536970	"P": 1004.25	"F": 2}
{"v": 1	"t": 536991	"P": 1000.75	"F": 2}
{"v": 1	"t": 537011	"P": 1005.0	"F": 1}
{"v": 1	"t": 537032	"P": 1008.25	"F": 2}
{"v": 1	"t": 537052	"P": 1002.25	"F": 2}
{"v": 1	"t": 537072	"P": 1000.75	"F": 2}
{"v": 1	"t": 537093	"P": 1008.25	"F": 2}
{"v": 1	"t": 537113	"P": 1005.5	"F": 2}
{"v": 1	"t": 537133	"P": 1001.5	"F": 2}
{"v": 1	"t": 537154	"P": 1005.75	"F": 2}
{"v": 1	"t": 537174	"P": 1006.75	"F": 2}
{"v": 1	"t": 537194	"P": 1004.25	"F": 2}
{"v": 1	"t": 537215	"P": 1001.75	"F": 2}
{"v": 1	"t": 537235	"P": 1009.5	"F": 2}
{"v": 1	"t": 537256	"P": 1004.75	"F": 2}
{"v": 1	"t": 537276	"P": 1002.0	"F": 2}
{"v": 1	"t": 537296	"P": 1006.25	"F": 2}
{"v": 1	"t": 537317	"P": 1006.75	"F": 2}
{"v": 1	"t": 537337	"P": 1001.75	"F": 2}
{"v": 1	"t": 537357	"P": 1004.25	"F": 2}
{"v": 1	"t": 537378	"P": 1008.25	"F": 2}
{"v": 1	"t": 537398	"P": 1003.0	"F": 2}
{"v": 1	"t": 537418	"P": 1001.25	"F": 1}
{"v": 1	"t": 537439	"P": 1006.0	"F": 2}
{"v": 1	"t": 537459	"P": 1005.25	"F": 2}
{"v": 1	"t": 537480	"P": 999.5	"F": 2}
{"v": 1	"t": 537500	"P": 1006.0	"F": 2}
{"v": 1	"t": 537520	"P": 1007.0	"F": 2}
{"v": 1	"t": 537541	"P": 1001.0	"F": 1}
{"v": 1	"t": 537561	"P": 1004.5	"F": 2}
{"v": 1	"t": 537582	"P": 1007.0	"F": 2}
{"v": 1	"t": 537602	"P": 1002.25	"F": 2}
{"v": 1	"t": 537622	"P": 1001.75	"F": 2}
{"v": 1	"t": 537643	"P": 1007.5	"F": 1}
{"v": 1	"t": 537663	"P": 1001.0	"F": 2	"C": 46.805	"D": 3265	"sn": 54091929832280	"file": "/data/device_log/data0000.out"}
{"v": 1	"t": 537684	"P": 1005.75	"F": 2}
{"v": 1	"t": 537704	"P": 1005.75	"F": 2}
{"v": 1	"t": 537724	"P": 1002.75	"F": 1}
{"v": 1	"t": 537745	"P": 1001.75	"F": 2}
{"v": 1	"t": 537765	"P": 1007.0	"F": 2}
{"v": 1	"t": 537785	"P": 1003.75	"F": 2}
{"v": 1	"t": 537806	"P": 1002.5	"F": 1}
{"v": 1	"t": 537826	"P": 1005.5	"F": 2}
{"v": 1	"t": 537847	"P": 1006.5	"F": 1}
{"v": 1	"t": 537867	"P": 1002.25	"F": 1}
{"v": 1	"t": 537887	"P": 1003.0	"F": 2}
{"v": 1	"t": 537908	"P": 1006.25	"F": 2}
{"v": 1	"t": 537928	"P": 1005.5	"F": 2}
{"v": 1	"t": 537948	"P": 1002.25	"F": 1}
{"v": 1	"t": 537969	"P": 1006.5	"F": 2}
{"v": 1	"t": 537989	"P": 1005.0	"F": 1}
{"v": 1	"t": 538009	"P": 1002.0	"F": 2}
{"v": 1	"t": 538030	"P": 1002.25	"F": 1}
{"v": 1	"t": 538050	"P": 1008.5	"F": 2}
{"v": 1	"t": 538071	"P": 1003.5	"F": 2}
{"v": 1	"t": 538091	"P": 1001.5	"F": 1}
{"v": 1	"t": 538111	"P": 1007.5	"F": 2}
{"v": 1	"t": 538132	"P": 1005.25	"F": 1}
{"v": 1	"t": 538152	"P": 1001.0	"F": 1}
{"v": 1	"t": 538172	"P": 1005.25	"F": 2}
{"v": 1	"t": 538193	"P": 1006.25	"F": 2}
{"v": 1	"t": 538213	"P": 1000.75	"F": 1}
{"v": 1	"t": 538234	"P": 1003.75	"F": 2}
{"v": 1	"t": 538254	"P": 1006.25	"F": 1}
{"v": 1	"t": 538274	"P": 1003.5	"F": 2}
{"v": 1	"t": 538295	"P": 1002.25	"F": 2}
{"v": 1	"t": 538315	"P": 1007.0	"F": 1}
{"v": 1	"t": 538336	"P": 1004.25	"F": 1}
{"v": 1	"t": 538356	"P": 1001.0	"F": 2}
{"v": 1	"t": 538376	"P": 1008.25	"F": 1}
{"v": 1	"t": 538397	"P": 1005.5	"F": 2}
{"v": 1	"t": 538417	"P": 1000.25	"F": 1}
{"v": 1	"t": 538437	"P": 1003.5	"F": 1}
{"v": 1	"t": 538458	"P": 1007.0	"F": 2}
{"v": 1	"t": 538478	"P": 1003.25	"F": 1}
{"v": 1	"t": 538498	"P": 1001.5	"F": 2}
{"v": 1	"t": 538519	"P": 1007.75	"F": 1}
{"v": 1	"t": 538539	"P": 1004.75	"F": 2}
{"v": 1	"t": 538560	"P": 1002.0	"F": 1}
{"v": 1	"t": 538580	"P": 1005.0	"F": 1}
{"v": 1	"t": 538600	"P": 1006.75	"F": 1}
{"v": 1	"t": 538621	"P": 1002.5	"F": 1}
{"v": 1	"t": 538641	"P": 1002.75	"F": 1}
{"v": 1	"t": 538661	"P": 1006.5	"F": 2}
{"v": 1	"t": 538682	"P": 1003.25	"F": 2	"C": 46.8	"D": 3265	"sn": 54091929832280	"file": "/data/device_log/data0000.out"}
{"v": 1	"t": 538702	"P": 1001.0	"F": 1}
{"v": 1	"t": 538723	"P": 1005.0	"F": 2}
{"v": 1	"t": 538743	"P": 1006.25	"F": 1}
{"v": 1	"t": 538763	"P": 1002.25	"F": 2}
{"v": 1	"t": 538784	"P": 1003.5	"F": 2}
{"v": 1	"t": 538804	"P": 1007.5	"F": 1}
{"v": 1	"t": 538824	"P": 1002.5	"F": 1}
{"v": 1	"t": 538845	"P": 1003.0	"F": 1}
{"v": 1	"t": 538865	"P": 1008.5	"F": 2}
{"v": 1	"t": 538886	"P": 1004.5	"F": 2}
{"v": 1	"t": 538906	"P": 1001.75	"F": 2}
{"v": 1	"t": 538926	"P": 1005.75	"F": 1}
{"v": 1	"t": 538946	"P": 1007.0	"F": 1}
{"v": 1	"t": 538967	"P": 1002.75	"F": 2}
{"v": 1	"t": 538987	"P": 1000.75	"F": 2}
{"v": 1	"t": 539007	"P": 1004.75	"F": 2}
{"v": 1	"t": 539028	"P": 1009.0	"F": 2}
{"v": 1	"t": 539048	"P": 1003.5	"F": 1}
{"v": 1	"t": 539068	"P": 1002.0	"F": 1}
{"v": 1	"t": 539089	"P": 1003.5	"F": 2}
{"v": 1	"t": 539109	"P": 1007.25	"F": 1}
{"v": 1	"t": 539129	"P": 1006.25	"F": 2}
{"v": 1	"t": 539149	"P": 1003.0	"F": 2}
{"v": 1	"t": 539170	"P": 1000.75	"F": 1}
{"v": 1	"t": 539190	"P": 1005.5	"F": 2}
{"v": 1	"t": 539210	"P": 1007.0	"F": 1}
{"v": 1	"t": 539231	"P": 1003.25	"F": 1}
{"v": 1	"t": 539251	"P": 1002.25	"F": 1}
{"v": 1	"t": 539271	"P": 1005.25	"F": 2}
{"v": 1	"t": 539291	"P": 1007.25	"F": 2}
{"v": 1	"t": 539312	"P": 1004.5	"F": 1}
{"v": 1	"t": 539332	"P": 1001.75	"F": 2}
{"v": 1	"t": 539352	"P": 1005.0	"F": 1}
{"v": 1	"t": 539373	"P": 1007.75	"F": 1}
{"v": 1	"t": 539393	"P": 1003.5	"F": 1}
{"v": 1	"t": 539413	"P": 999.5	"F": 1}
{"v": 1	"t": 539434	"P": 1002.75	"F": 1}
{"v": 1	"t": 539454	"P": 1006.75	"F": 2}
{"v": 1	"t": 539474	"P": 1007.0	"F": 2}
{"v": 1	"t": 539494	"P": 1002.5	"F": 2}
{"v": 1	"t": 539515	"P": 1000.75	"F": 1}
{"v": 1	"t": 539535	"P": 1007.75	"F": 2}
{"v": 1	"t": 539555	"P": 1006.5	"F": 2}
{"v": 1	"t": 539576	"P": 1001.75	"F": 2}
{"v": 1	"t": 539596	"P": 1001.0	"F": 2}
{"v": 1	"t": 539616	"P": 1005.25	"F": 2}
{"v": 1	"t": 539636	"P": 1007.0	"F": 2}
{"v": 1	"t": 539657	"P": 1002.75	"F": 1}
{"v": 1	"t": 539677	"P": 1001.5	"F": 2}
{"v": 1	"t": 539697	"P": 1007.25	"F": 1	"C": 46.785	"D": 3265	"sn": 54091929832280	"file": "/data/device_log/data0000.out"}
{"v": 1	"t": 539718	"P": 1006.25	"F": 2}
{"v": 1	"t": 539738	"P": 1002.5	"F": 1}
{"v": 1	"t": 539758	"P": 1000.75	"F": 2}
{"v": 1	"t": 539779	"P": 1004.25	"F": 1}
{"v": 1	"t": 539799	"P": 1007.75	"F": 2}
{"v": 1	"t": 539819	"P": 1002.25	"F": 1}
{"v": 1	"t": 539840	"P": 1002.0	"F": 2}
{"v": 1	"t": 539860	"P": 1005.75	"F": 2}
{"v": 1	"t": 539880	"P": 1006.25	"F": 1}
{"v": 1	"t": 539901	"P": 1003.5	"F": 1}
{"v": 1	"t": 539921	"P": 1002.25	"F": 2}
{"v": 1	"t": 539941	"P": 1007.25	"F": 2}
{"v": 1	"t": 539962	"P": 1003.25	"F": 1}
{"v": 1	"t": 539982	"P": 1002.0	"F": 2}
{"v": 1	"t": 540002	"P": 1004.0	"F": 1}
{"v": 1	"t": 540023	"P": 1008.5	"F": 1}
{"v": 1	"t": 540043	"P": 1003.25	"F": 2}
{"v": 1	"t": 540064	"P": 1002.0	"F": 1}
{"v": 1	"t": 540084	"P": 1008.25	"F": 2}
{"v": 1	"t": 540104	"P": 1005.0	"F": 2}
{"v": 1	"t": 540125	"P": 1002.5	"F": 1}
{"v": 1	"t": 540145	"P": 1006.75	"F": 2}
{"v": 1	"t": 540165	"P": 1006.75	"F": 1}
{"v": 1	"t": 540186	"P": 1003.0	"F": 2}
{"v": 1	"t": 540206	"P": 1003.75	"F": 1}
{"v": 1	"t": 540226	"P": 1007.0	"F": 1}
{"v": 1	"t": 540247	"P": 1003.5	"F": 2}
{"v": 1	"t": 540267	"P": 1001.25	"F": 1}
{"v": 1	"t": 540288	"P": 1006.75	"F": 2}
{"v": 1	"t": 540308	"P": 1002.25	"F": 2}
{"v": 1	"t": 540328	"P": 1004.0	"F": 1}
{"v": 1	"t": 540349	"P": 1008.5	"F": 1}
{"v": 1	"t": 540369	"P": 1004.75	"F": 1}
{"v": 1	"t": 540390	"P": 1000.75	"F": 1}
{"v": 1	"t": 540410	"P": 1005.0	"F": 1}
{"v": 1	"t": 540430	"P": 1006.25	"F": 2}
{"v": 1	"t": 540451	"P": 1001.75	"F": 1}
{"v": 1	"t": 540471	"P": 1002.75	"F": 1}
{"v": 1	"t": 540491	"P": 1008.0	"F": 2}
{"v": 1	"t": 540512	"P": 1006.5	"F": 2}
{"v": 1	"t": 540532	"P": 1004.25	"F": 2}
{"v": 1	"t": 540552	"P": 1003.25	"F": 1}
{"v": 1	"t": 540573	"P": 1007.0	"F": 2}
{"v": 1	"t": 540593	"P": 1003.25	"F": 1}
{"v": 1	"t": 540613	"P": 1001.0	"F": 1}
{"v": 1	"t": 540634	"P": 1007.25	"F": 2}
{"v": 1	"t": 540654	"P": 1005.0	"F": 2}
{"v": 1	"t": 540675	"P": 1002.25	"F": 2}
{"v": 1	"t": 540695	"P": 1006.5	"F": 2}
{"v": 1	"t": 540715	"P": 1007.0	"F": 1	"C": 46.78	"D": 3265	"sn": 54091929832280	"file": "/data/device_log/data0000.out"}
{"v": 1	"t": 540736	"P": 1003.25	"F": 2}
{"v": 1	"t": 540756	"P": 1000.75	"F": 2}
{"v": 1	"t": 540776	"P": 1007.25	"F": 2}
{"v": 1	"t": 540797	"P": 1004.5	"F": 2}
{"v": 1	"t": 540817	"P": 1001.0	"F": 2}
{"v": 1	"t": 540837	"P": 1004.0	"F": 2}
{"v": 1	"t": 540858	"P": 1005.5	"F": 1}
{"v": 1	"t": 540878	"P": 1001.75	"F": 2}
{"v": 1	"t": 540899	"P": 1002.75	"F": 2}
{"v": 1	"t": 540919	"P": 1006.5	"F": 1}
{"v": 1	"t": 540939	"P": 1003.5	"F": 2}
{"v": 1	"t": 540960	"P": 1003.5	"F": 2}
{"v": 1	"t": 540980	"P": 1007.5	"F": 2}
{"v": 1	"t": 541001	"P": 1004.25	"F": 2}
{"v": 1	"t": 541021	"P": 1002.75	"F": 2}
{"v": 1	"t": 541041	"P": 1008.0	"F": 1}
{"v": 1	"t": 541062	"P": 1004.5	"F": 2}
{"v": 1	"t": 541082	"P": 1001.0	"F": 2}
{"v": 1	"t": 541103	"P": 1006.75	"F": 2}
{"v": 1	"t": 541123	"P": 1004.0	"F": 2}
{"v": 1	"t": 541143	"P": 1003.0	"F": 1}
{"v": 1	"t": 541164	"P": 1006.5	"F": 2}
{"v": 1	"t": 541184	"P": 1006.0	"F": 2}
{"v": 1	"t": 541205	"P": 1001.5	"F": 1}
{"v": 1	"t": 541225	"P": 1007.5	"F": 1}
{"v": 1	"t": 541245	"P": 1004.75	"F": 1}
{"v": 1	"t": 541266	"P": 1000.75	"F": 1}
{"v": 1	"t": 541286	"P": 1006.0	"F": 1}
{"v": 1	"t": 541307	"P": 1005.5	"F": 1}
{"v": 1	"t": 541327	"P": 1002.25	"F": 1}
{"v": 1	"t": 541347	"P": 1001.5	"F": 1}
{"v": 1	"t": 541368	"P": 1008.0	"F": 1}
{"v": 1	"t": 541388	"P": 1005.0	"F": 1}
{"v": 1	"t": 541408	"P": 1001.75	"F": 1}
{"v": 1	"t": 541429	"P": 1006.75	"F": 1}
{"v": 1	"t": 541449	"P": 1006.0	"F": 1}
{"v": 1	"t": 541469	"P": 1004.5	"F": 1}
{"v": 1	"t": 541490	"P": 1001.75	"F": 1}
{"v": 1	"t": 541510	"P": 1008.5	"F": 1}
{"v": 1	"t": 541530	"P": 1006.25	"F": 2}
{"v": 1	"t": 541551	"P": 1002.25	"F": 1}
{"v": 1	"t": 541571	"P": 1005.25	"F": 1}
{"v": 1	"t": 541592	"P": 1007.75	"F": 1}
{"v": 1	"t": 541612	"P": 1002.0	"F": 2}
{"v": 1	"t": 541632	"P": 1002.25	"F": 2}
{"v": 1	"t": 541653	"P": 1008.0	"F": 2}
{"v": 1	"t": 541673	"P": 1003.75	"F": 1}
{"v": 1	"t": 541693	"P": 1002.0	"F": 2}
{"v": 1	"t": 541714	"P": 1005.75	"F": 1}
{"v": 1	"t": 541734	"P": 1006.25	"F": 1	"C": 46.775	"D": 3265	"sn": 54091929832280	"file": "/data/device_log/data0000.out"}
{"v": 1	"t": 541754	"P": 1003.0	"F": 2}
{"v": 1	"t": 541775	"P": 1003.75	"F": 2}
{"v": 1	"t": 541795	"P": 1007.75	"F": 2}
{"v": 1	"t": 541816	"P": 1001.5	"F": 2}
{"v": 1	"t": 541836	"P": 1003.5	"F": 2}
{"v": 1	"t": 541856	"P": 1006.0	"F": 2}
{"v": 1	"t": 541877	"P": 1003.5	"F": 1}
{"v": 1	"t": 541897	"P": 1000.5	"F": 1}
{"v": 1	"t": 541917	"P": 1006.0	"F": 2}
{"v": 1	"t": 541938	"P": 1007.75	"F": 2}
{"v": 1	"t": 541958	"P": 1003.25	"F": 2}
{"v": 1	"t": 541979	"P": 1002.5	"F": 2}
{"v": 1	"t": 541999	"P": 1007.25	"F": 2}
{"v": 1	"t": 542019	"P": 1002.75	"F": 2}
{"v": 1	"t": 542040	"P": 1001.75	"F": 2}
{"v": 1	"t": 542060	"P": 1006.25	"F": 1}
{"v": 1	"t": 542080	"P": 1005.25	"F": 2}
{"v": 1	"t": 542101	"P": 1001.75	"F": 2}
{"v": 1	"t": 542121	"P": 1003.25	"F": 2}
{"v": 1	"t": 542141	"P": 1008.0	"F": 2}
{"v": 1	"t": 542162	"P": 1004.75	"F": 2}
{"v": 1	"t": 542182	"P": 1001.75	"F": 2}
{"v": 1	"t": 542203	"P": 1006.5	"F": 2}
{"v": 1	"t": 542223	"P": 1006.25	"F": 1}
{"v": 1	"t": 542243	"P": 1001.75	"F": 1}
{"v": 1	"t": 542264	"P": 1003.0	"F": 1}
{"v": 1	"t": 542284	"P": 1006.5	"F": 2}
{"v": 1	"t": 542304	"P": 1003.25	"F": 1}
{"v": 1	"t": 542325	"P": 1000.75	"F": 1}
{"v": 1	"t": 542345	"P": 1006.25	"F": 1}
{"v": 1	"t": 542365	"P": 1004.5	"F": 1}
{"v": 1	"t": 542386	"P": 1001.75	"F": 1}
{"v": 1	"t": 542406	"P": 1005.75	"F": 1}
{"v": 1	"t": 542427	"P": 1005.0	"F": 1}
{"v": 1	"t": 542447	"P": 1003.0	"F": 1}
{"v": 1	"t": 542467	"P": 1001.75	"F": 1}
{"v": 1	"t": 542488	"P": 1007.0	"F": 1}
{"v": 1	"t": 542508	"P": 1004.25	"F": 1}
{"v": 1	"t": 542528	"P": 1001.75	"F": 1}
{"v": 1	"t": 542549	"P": 1007.0	"F": 1}
{"v": 1	"t": 542569	"P": 1007.0	"F": 2}
{"v": 1	"t": 542589	"P": 1003.25	"F": 1}
{"v": 1	"t": 542610	"P": 1002.5	"F": 1}
{"v": 1	"t": 542630	"P": 1007.25	"F": 2}
{"v": 1	"t": 542651	"P": 1005.25	"F": 1}
{"v": 1	"t": 542671	"P": 1002.5	"F": 1}
{"v": 1	"t": 542691	"P": 1005.0	"F": 2}
{"v": 1	"t": 542712	"P": 1005.75	"F": 1}
{"v": 1	"t": 542732	"P": 1002.5	"F": 1}
{"v": 1	"t": 542752	"P": 1003.0	"F": 1	"C": 46.79	"D": 3265	"sn": 54091929832280	"file": "/data/device_log/data0000.out"}
{"v": 1	"t": 542773	"P": 1008.0	"F": 1}
{"v": 1	"t": 542793	"P": 1003.5	"F": 1}
{"v": 1	"t": 542813	"P": 1000.0	"F": 1}
{"v": 1	"t": 542834	"P": 1006.5	"F": 1}
{"v": 1	"t": 542854	"P": 1004.75	"F": 2}
{"v": 1	"t": 542874	"P": 1002.25	"F": 2}
{"v": 1	"t": 542895	"P": 1003.0	"F": 1}
{"v": 1	"t": 542915	"P": 1006.75	"F": 1}
{"v": 1	"t": 542936	"P": 1002.75	"F": 1}
{"v": 1	"t": 542956	"P": 1004.0	"F": 1}
{"v": 1	"t": 542976	"P": 1006.0	"F": 1}
{"v": 1	"t": 542997	"P": 1003.5	"F": 1}
{"v": 1	"t": 543017	"P": 1001.75	"F": 1}
{"v": 1	"t": 543038	"P": 1006.75	"F": 1}
{"v": 1	"t": 543058	"P": 1005.0	"F": 1}
{"v": 1	"t": 543078	"P": 1001.5	"F": 1}
{"v": 1	"t": 543099	"P": 1003.75	"F": 1}
{"v": 1	"t": 543119	"P": 1006.0	"F": 1}
{"v": 1	"t": 543139	"P": 1003.5	"F": 1}
{"v": 1	"t": 543160	"P": 1001.0	"F": 1}
{"v": 1	"t": 543180	"P": 1008.25	"F": 1}
{"v": 1	"t": 543200	"P": 1004.0	"F": 2}
{"v": 1	"t": 543221	"P": 1000.25	"F": 1}
{"v": 1	"t": 543241	"P": 1004.5	"F": 2}
{"v": 1	"t": 543261	"P": 1008.0	"F": 2}
{"v": 1	"t": 543282	"P": 1003.0	"F": 2}
{"v": 1	"t": 543302	"P": 1000.0	"F": 2}
{"v": 1	"t": 543323	"P": 1006.0	"F": 2}
{"v": 1	"t": 543343	"P": 1004.0	"F": 2}
{"v": 1	"t": 543363	"P": 1001.0	"F": 1}
{"v": 1	"t": 543384	"P": 1005.25	"F": 1}
{"v": 1	"t": 543404	"P": 1008.0	"F": 2}
{"v": 1	"t": 543424	"P": 1003.25	"F": 1}
{"v": 1	"t": 543445	"P": 1003.25	"F": 1}
{"v": 1	"t": 543465	"P": 1009.5	"F": 2}
{"v": 1	"t": 543485	"P": 1004.75	"F": 1}
{"v": 1	"t": 543506	"P": 1000.75	"F": 1}
{"v": 1	"t": 543526	"P": 1007.0	"F": 2}
{"v": 1	"t": 543547	"P": 1005.0	"F": 1}
{"v": 1	"t": 543567	"P": 1003.75	"F": 2}
{"v": 1	"t": 543587	"P": 1005.75	"F": 1}
{"v": 1	"t": 543608	"P": 1007.25	"F": 1}
{"v": 1	"t": 543628	"P": 1002.5	"F": 1}
{"v": 1	"t": 543649	"P": 1003.0	"F": 2}
{"v": 1	"t": 543669	"P": 1007.5	"F": 2}
{"v": 1	"t": 543689	"P": 1003.25	"F": 2}
{"v": 1	"t": 543710	"P": 1002.0	"F": 1}
{"v": 1	"t": 543730	"P": 1005.0	"F": 2}
{"v": 1	"t": 543750	"P": 1005.5	"F": 2}
{"v": 1	"t": 543771	"P": 1001.25	"F": 2	"C": 46.795	"D": 3265	"sn": 54091929832280	"file": "/data/device_log/data0000.out"}
{"v": 1	"t": 543791	"P": 1003.5	"F": 1}
{"v": 1	"t": 543812	"P": 1007.0	"F": 1}
{"v": 1	"t": 543832	"P": 1003.0	"F": 1}
{"v": 1	"t": 543852	"P": 1000.25	"F": 2}
{"v": 1	"t": 543873	"P": 1008.75	"F": 2}
{"v": 1	"t": 543893	"P": 1005.0	"F": 2}
{"v": 1	"t": 543913	"P": 1002.0	"F": 2}
{"v": 1	"t": 543934	"P": 1005.5	"F": 1}
{"v": 1	"t": 543954	"P": 1007.75	"F": 1}
{"v": 1	"t": 543974	"P": 1003.75	"F": 1}
{"v": 1	"t": 543995	"P": 1002.25	"F": 2}
{"v": 1	"t": 544015	"P": 1008.0	"F": 1}
{"v": 1	"t": 544035	"P": 1004.5	"F": 1}
{"v": 1	"t": 544056	"P": 1002.5	"F": 1}
{"v": 1	"t": 544076	"P": 1005.75	"F": 2}
{"v": 1	"t": 544097	"P": 1006.5	"F": 1}
{"v": 1	"t": 544117	"P": 1003.5	"F": 1}
{"v": 1	"t": 544137	"P": 1002.75	"F": 2}
{"v": 1	"t": 544158	"P": 1007.5	"F": 1}
{"v": 1	"t": 544178	"P": 1004.0	"F": 1}
{"v": 1	"t": 544198	"P": 1001.5	"F": 1}
{"v": 1	"t": 544219	"P": 1005.5	"F": 1}
{"v": 1	"t": 544239	"P": 1005.75	"F": 1}
{"v": 1	"t": 544260	"P": 1002.0	"F": 2}
{"v": 1	"t": 544280	"P": 1005.25	"F": 2}
{"v": 1	"t": 544300	"P": 1005.25	"F": 1}
{"v": 1	"t": 544321	"P": 1002.5	"F": 1}
{"v": 1	"t": 544341	"P": 1004.0	"F": 1}
{"v": 1	"t": 544362	"P": 1006.5	"F": 1}
{"v": 1	"t": 544382	"P": 1000.5	"F": 1}
{"v": 1	"t": 544402	"P": 1004.25	"F": 1}
{"v": 1	"t": 544423	"P": 1009.25	"F": 1}
{"v": 1	"t": 544443	"P": 1002.0	"F": 1}
{"v": 1	"t": 544464	"P": 1002.75	"F": 1}
{"v": 1	"t": 544484	"P": 1005.75	"F": 1}
{"v": 1	"t": 544504	"P": 1003.0	"F": 1}
{"v": 1	"t": 544525	"P": 1002.75	"F": 1}
{"v": 1	"t": 544545	"P": 1007.5	"F": 1}
{"v": 1	"t": 544566	"P": 1002.0	"F": 1}
{"v": 1	"t": 544586	"P": 1003.5	"F": 1}
{"v": 1	"t": 544606	"P": 1008.5	"F": 2}
{"v": 1	"t": 544627	"P": 1003.5	"F": 2}
{"v": 1	"t": 544647	"P": 1001.0	"F": 1}
{"v": 1	"t": 544668	"P": 1006.0	"F": 1}
{"v": 1	"t": 544688	"P": 1006.75	"F": 1}
{"v": 1	"t": 544708	"P": 1002.25	"F": 1}
{"v": 1	"t": 544729	"P": 1003.25	"F": 1}
{"v": 1	"t": 544749	"P": 1008.0	"F": 1}
{"v": 1	"t": 544769	"P": 1003.25	"F": 1}
{"v": 1	"t": 544790	"P": 1003.0	"F": 1	"C": 46.815	"D": 3265	"sn": 54091929832280	"file": "/data/device_log/data0000.out"}
{"v": 1	"t": 544810	"P": 1008.0	"F": 1}
{"v": 1	"t": 544831	"P": 1005.5	"F": 1}
{"v": 1	"t": 544851	"P": 1001.0	"F": 1}
{"v": 1	"t": 544871	"P": 1006.0	"F": 1}
{"v": 1	"t": 544892	"P": 1007.0	"F": 1}
{"v": 1	"t": 544912	"P": 1002.5	"F": 1}
{"v": 1	"t": 544932	"P": 1004.25	"F": 2}
{"v": 1	"t": 544953	"P": 1006.5	"F": 1}
{"v": 1	"t": 544973	"P": 1004.0	"F": 1}
{"v": 1	"t": 544993	"P": 1002.25	"F": 1}
{"v": 1	"t": 545014	"P": 1005.5	"F": 1}
{"v": 1	"t": 545034	"P": 1005.5	"F": 1}
{"v": 1	"t": 545055	"P": 1000.75	"F": 1}
{"v": 1	"t": 545075	"P": 1002.75	"F": 1}
{"v": 1	"t": 545095	"P": 1006.0	"F": 1}
{"v": 1	"t": 545116	"P": 1003.0	"F": 1}
{"v": 1	"t": 545136	"P": 1003.5	"F": 1}
{"v": 1	"t": 545156	"P": 1006.5	"F": 1}
{"v": 1	"t": 545177	"P": 1004.25	"F": 1}
{"v": 1	"t": 545197	"P": 1002.5	"F": 1}
{"v": 1	"t": 545218	"P": 1007.0	"F": 1}
{"v": 1	"t": 545238	"P": 1004.5	"F": 1}
{"v": 1	"t": 545258	"P": 1002.25	"F": 1}
{"v": 1	"t": 545279	"P": 1005.5	"F": 1}
{"v": 1	"t": 545299	"P": 1007.75	"F": 1}
{"v": 1	"t": 545319	"P": 1003.0	"F": 1}
{"v": 1	"t": 545340	"P": 1003.5	"F": 1}
{"v": 1	"t": 545360	"P": 1007.75	"F": 1}
{"v": 1	"t": 545381	"P": 1003.25	"F": 1}
{"v": 1	"t": 545401	"P": 1001.0	"F": 1}
{"v": 1	"t": 545421	"P": 1006.5	"F": 1}
{"v": 1	"t": 545442	"P": 1006.75	"F": 1}
{"v": 1	"t": 545462	"P": 1002.75	"F": 1}
{"v": 1	"t": 545482	"P": 1002.75	"F": 1}
{"v": 1	"t": 545503	"P": 1007.5	"F": 1}
{"v": 1	"t": 545523	"P": 1005.0	"F": 2}
{"v": 1	"t": 545543	"P": 1001.5	"F": 2}
{"v": 1	"t": 545564	"P": 1005.25	"F": 1}
{"v": 1	"t": 545584	"P": 1006.25	"F": 1}
{"v": 1	"t": 545604	"P": 1003.0	"F": 1}
{"v": 1	"t": 545625	"P": 1003.5	"F": 1}
{"v": 1	"t": 545645	"P": 1005.5	"F": 1}
{"v": 1	"t": 545666	"P": 1005.75	"F": 1}
{"v": 1	"t": 545686	"P": 1002.25	"F": 1}
{"v": 1	"t": 545706	"P": 1006.25	"F": 2}
{"v": 1	"t": 545727	"P": 1005.5	"F": 1}
{"v": 1	"t": 545747	"P": 1002.25	"F": 1}
{"v": 1	"t": 545767	"P": 1003.25	"F": 2}
{"v": 1	"t": 545788	"P": 1007.5	"F": 1}
{"v": 1	"t": 545808	"P": 1004.0	"F": 1	"C": 46.785	"D": 3265	"sn": 54091929832280	"file": "/data/device_log/data0000.out"}
{"v": 1	"t": 545829	"P": 1002.25	"F": 1}
{"v": 1	"t": 545849	"P": 1006.0	"F": 1}
{"v": 1	"t": 545869	"P": 1005.25	"F": 1}
{"v": 1	"t": 545890	"P": 1003.5	"F": 1}
{"v": 1	"t": 545910	"P": 1007.75	"F": 1}
{"v": 1	"t": 545930	"P": 1005.0	"F": 1}
{"v": 1	"t": 545951	"P": 1002.75	"F": 1}
{"v": 1	"t": 545971	"P": 1006.0	"F": 1}
{"v": 1	"t": 545992	"P": 1006.75	"F": 1}
{"v": 1	"t": 546012	"P": 1002.0	"F": 1}
{"v": 1	"t": 546032	"P": 1003.5	"F": 1}
{"v": 1	"t": 546053	"P": 1008.5	"F": 1}
{"v": 1	"t": 546073	"P": 1003.75	"F": 1}
{"v": 1	"t": 546093	"P": 1001.75	"F": 1}
{"v": 1	"t": 546114	"P": 1006.5	"F": 1}
{"v": 1	"t": 546134	"P": 1006.0	"F": 2}
{"v": 1	"t": 546154	"P": 1002.0	"F": 1}
{"v": 1	"t": 546175	"P": 1003.5	"F": 1}
{"v": 1	"t": 546195	"P": 1007.25	"F": 2}
{"v": 1	"t": 546216	"P": 1004.0	"F": 2}
{"v": 1	"t": 546236	"P": 1001.25	"F": 1}
{"v": 1	"t": 546256	"P": 1006.75	"F": 2}
{"v": 1	"t": 546277	"P": 1007.0	"F": 1}
{"v": 1	"t": 546297	"P": 1003.25	"F": 1}
{"v": 1	"t": 546317	"P": 1002.75	"F": 1}
{"v": 1	"t": 546338	"P": 1008.0	"F": 1}
{"v": 1	"t": 546358	"P": 1003.5	"F": 1}
{"v": 1	"t": 546378	"P": 1001.0	"F": 1}
{"v": 1	"t": 546399	"P": 1007.0	"F": 1}
{"v": 1	"t": 546419	"P": 1006.5	"F": 1}
{"v": 1	"t": 546440	"P": 1002.0	"F": 2}
{"v": 1	"t": 546460	"P": 1006.5	"F": 1}
{"v": 1	"t": 546480	"P": 1006.0	"F": 1}
{"v": 1	"t": 546501	"P": 1001.75	"F": 1}
{"v": 1	"t": 546521	"P": 1004.25	"F": 2}
{"v": 1	"t": 546541	"P": 1005.5	"F": 1}
{"v": 1	"t": 546562	"P": 1005.25	"F": 1}
{"v": 1	"t": 546582	"P": 1003.5	"F": 1}
{"v": 1	"t": 546603	"P": 1007.5	"F": 1}
{"v": 1	"t": 546623	"P": 1005.25	"F": 1}
{"v": 1	"t": 546643	"P": 1003.0	"F": 1}
{"v": 1	"t": 546664	"P": 1007.5	"F": 1}
{"v": 1	"t": 546684	"P": 1006.25	"F": 1}
{"v": 1	"t": 546704	"P": 1003.5	"F": 1}
{"v": 1	"t": 546725	"P": 1003.5	"F": 1}
{"v": 1	"t": 546745	"P": 1008.25	"F": 2}
{"v": 1	"t": 546766	"P": 1003.5	"F": 1}
{"v": 1	"t": 546786	"P": 1000.5	"F": 2}
{"v": 1	"t": 546806	"P": 1006.75	"F": 1}
{"v": 1	"t": 546827	"P": 1005.25	"F": 1	"C": 46.78	"D": 3265	"sn": 54091929832280	"file": "/data/device_log/data0000.out"}
{"v": 1	"t": 546847	"P": 1003.0	"F": 1}
{"v": 1	"t": 546867	"P": 1001.25	"F": 1}
{"v": 1	"t": 546888	"P": 1008.25	"F": 1}
{"v": 1	"t": 546908	"P": 1005.5	"F": 1}
{"v": 1	"t": 546928	"P": 1002.25	"F": 1}
{"v": 1	"t": 546949	"P": 1006.75	"F": 1}
{"v": 1	"t": 546969	"P": 1004.75	"F": 2}
{"v": 1	"t": 546989	"P": 1002.0	"F": 1}
{"v": 1	"t": 547010	"P": 1005.75	"F": 1}
{"v": 1	"t": 547030	"P": 1007.75	"F": 1}
{"v": 1	"t": 547051	"P": 1002.75	"F": 1}
{"v": 1	"t": 547071	"P": 1001.5	"F": 1}
{"v": 1	"t": 547092	"P": 1006.5	"F": 1}
{"v": 1	"t": 547112	"P": 1005.25	"F": 1}
{"v": 1	"t": 547132	"P": 1002.25	"F": 1}
{"v": 1	"t": 547152	"P": 1005.75	"F": 1}
{"v": 1	"t": 547173	"P": 1007.5	"F": 1}
{"v": 1	"t": 547193	"P": 1001.75	"F": 1}
{"v": 1	"t": 547214	"P": 1005.0	"F": 1}
{"v": 1	"t": 547234	"P": 1007.25	"F": 1}
{"v": 1	"t": 547254	"P": 1002.5	"F": 1}
{"v": 1	"t": 547275	"P": 1003.25	"F": 2}
{"v": 1	"t": 547295	"P": 1007.75	"F": 2}
{"v": 1	"t": 547315	"P": 1002.75	"F": 2}
{"v": 1	"t": 547336	"P": 1000.5	"F": 1}
{"v": 1	"t": 547356	"P": 1005.5	"F": 1}
{"v": 1	"t": 547377	"P": 1007.25	"F": 1}
{"v": 1	"t": 547397	"P": 1002.75	"F": 1}
{"v": 1	"t": 547417	"P": 1001.75	"F": 1}
{"v": 1	"t": 547438	"P": 1007.0	"F": 1}
{"v": 1	"t": 547458	"P": 1005.75	"F": 2}
{"v": 1	"t": 547478	"P": 1002.0	"F": 1}
{"v": 1	"t": 547499	"P": 1006.0	"F": 1}
{"v": 1	"t": 547519	"P": 1007.25	"F": 1}
{"v": 1	"t": 547539	"P": 1003.75	"F": 1}
{"v": 1	"t": 547560	"P": 1002.5	"F": 2}
{"v": 1	"t": 547580	"P": 1010.5	"F": 1}
{"v": 1	"t": 547600	"P": 1005.5	"F": 2}
{"v": 1	"t": 547621	"P": 1001.5	"F": 1}
{"v": 1	"t": 547641	"P": 1005.75	"F": 1}
{"v": 1	"t": 547662	"P": 1005.0	"F": 1}
{"v": 1	"t": 547682	"P": 1003.5	"F": 1}
{"v": 1	"t": 547702	"P": 1003.75	"F": 1}
{"v": 1	"t": 547723	"P": 1006.0	"F": 1}
{"v": 1	"t": 547743	"P": 1003.5	"F": 1}
{"v": 1	"t": 547763	"P": 1002.0	"F": 1}
{"v": 1	"t": 547784	"P": 1005.25	"F": 1}
{"v": 1	"t": 547804	"P": 1004.25	"F": 1}
{"v": 1	"t": 547825	"P": 1001.75	"F": 1}
{"v": 1	"t": 547845	"P": 1005.5	"F": 1	"C": 46.8	"D": 3265	"sn": 54091929832280	"file": "/data/device_log/data0000.out"}
{"v": 1	"t": 547865	"P": 1006.5	"F": 1}
{"v": 1	"t": 547886	"P": 1004.25	"F": 1}
{"v": 1	"t": 547906	"P": 1004.75	"F": 1}
{"v": 1	"t": 547927	"P": 1005.75	"F": 1}
{"v": 1	"t": 547947	"P": 1003.0	"F": 1}
{"v": 1	"t": 547967	"P": 1004.0	"F": 1}
{"v": 1	"t": 547988	"P": 1007.0	"F": 1}
{"v": 1	"t": 548008	"P": 1003.5	"F": 2}
{"v": 1	"t": 548029	"P": 1002.5	"F": 1}
{"v": 1	"t": 548049	"P": 1007.0	"F": 1}
{"v": 1	"t": 548069	"P": 1003.75	"F": 1}
{"v": 1	"t": 548090	"P": 1004.0	"F": 1}
{"v": 1	"t": 548110	"P": 1008.5	"F": 1}
{"v": 1	"t": 548131	"P": 1003.75	"F": 1}
{"v": 1	"t": 548151	"P": 1000.0	"F": 1}
{"v": 1	"t": 548171	"P": 1006.5	"F": 1}
{"v": 1	"t": 548192	"P": 1005.75	"F": 2}
{"v": 1	"t": 548212	"P": 1001.5	"F": 2}
{"v": 1	"t": 548232	"P": 1005.25	"F": 1}
{"v": 1	"t": 548253	"P": 1005.25	"F": 1}
{"v": 1	"t": 548273	"P": 1002.75	"F": 1}
{"v": 1	"t": 548294	"P": 1003.25	"F": 2}
{"v": 1	"t": 548314	"P": 1007.0	"F": 2}
{"v": 1	"t": 548334	"P": 1005.5	"F": 1}
{"v": 1	"t": 548355	"P": 1001.75	"F": 1}
{"v": 1	"t": 548375	"P": 1005.0	"F": 1}
{"v": 1	"t": 548395	"P": 1005.0	"F": 2}
{"v": 1	"t": 548416	"P": 1002.25	"F": 1}
{"v": 1	"t": 548436	"P": 1004.0	"F": 2}
{"v": 1	"t": 548456	"P": 1007.25	"F": 1}
{"v": 1	"t": 548477	"P": 1004.5	"F": 1}
{"v": 1	"t": 548497	"P": 1000.25	"F": 2}
{"v": 1	"t": 548517	"P": 1004.0	"F": 2}
{"v": 1	"t": 548538	"P": 1005.25	"F": 1}
{"v": 1	"t": 548558	"P": 1003.25	"F": 2}
{"v": 1	"t": 548579	"P": 1003.0	"F": 1}
{"v": 1	"t": 548599	"P": 1007.75	"F": 1}
{"v": 1	"t": 548619	"P": 1003.75	"F": 2}
{"v": 1	"t": 548640	"P": 1002.5	"F": 1}
{"v": 1	"t": 548660	"P": 1007.0	"F": 1}
{"v": 1	"t": 548680	"P": 1005.25	"F": 1}
{"v": 1	"t": 548701	"P": 1000.75	"F": 1}
{"v": 1	"t": 548721	"P": 1004.0	"F": 1}
{"v": 1	"t": 548742	"P": 1007.0	"F": 2}
{"v": 1	"t": 548762	"P": 1002.75	"F": 1}
{"v": 1	"t": 548782	"P": 1005.5	"F": 1}
{"v": 1	"t": 548803	"P": 1008.0	"F": 2}
{"v": 1	"t": 548823	"P": 1002.5	"F": 1}
{"v": 1	"t": 548844	"P": 1002.0	"F": 1}
{"v": 1	"t": 548864	"P": 1007.5	"F": 1	"C": 46.775	"D": 3265	"sn": 54091929832280	"file": "/data/device_log/data0000.out"}
{"v": 1	"t": 548884	"P": 1004.25	"F": 2}
{"v": 1	"t": 548905	"P": 1002.25	"F": 1}
{"v": 1	"t": 548925	"P": 1004.75	"F": 2}
{"v": 1	"t": 548945	"P": 1007.75	"F": 1}
{"v": 1	"t": 548966	"P": 1003.0	"F": 1}
{"v": 1	"t": 548986	"P": 1002.0	"F": 1}
{"v": 1	"t": 549006	"P": 1008.5	"F": 1}
{"v": 1	"t": 549027	"P": 1005.25	"F": 1}
{"v": 1	"t": 549047	"P": 1001.25	"F": 2}
{"v": 1	"t": 549067	"P": 1004.25	"F": 2}
{"v": 1	"t": 549088	"P": 1006.25	"F": 1}
{"v": 1	"t": 549108	"P": 1002.0	"F": 2}
{"v": 1	"t": 549129	"P": 1001.5	"F": 2}
{"v": 1	"t": 549149	"P": 1008.75	"F": 2}
{"v": 1	"t": 549169	"P": 1004.75	"F": 2}
{"v": 1	"t": 549190	"P": 1003.25	"F": 2}
{"v": 1	"t": 549210	"P": 1006.0	"F": 1}
{"v": 1	"t": 549230	"P": 1006.75	"F": 1}
{"v": 1	"t": 549251	"P": 1002.0	"F": 1}
{"v": 1	"t": 549271	"P": 1002.0	"F": 1}
{"v": 1	"t": 549291	"P": 1006.25	"F": 1}
{"v": 1	"t": 549312	"P": 1003.0	"F": 1}
{"v": 1	"t": 549332	"P": 1002.0	"F": 1}
{"v": 1	"t": 549353	"P": 1005.25	"F": 1}
{"v": 1	"t": 549373	"P": 1006.0	"F": 1}
{"v": 1	"t": 549393	"P": 1001.75	"F": 1}
{"v": 1	"t": 549414	"P": 1003.75	"F": 1}
{"v": 1	"t": 549434	"P": 1007.0	"F": 2}
{"v": 1	"t": 549454	"P": 1003.0	"F": 1}
{"v": 1	"t": 549475	"P": 1002.75	"F": 1}
{"v": 1	"t": 549495	"P": 1007.25	"F": 1}
{"v": 1	"t": 549516	"P": 1003.5	"F": 1}
{"v": 1	"t": 549536	"P": 1002.75	"F": 2}
{"v": 1	"t": 549556	"P": 1007.0	"F": 1}
{"v": 1	"t": 549577	"P": 1003.0	"F": 2}
{"v": 1	"t": 549597	"P": 1002.75	"F": 1}
{"v": 1	"t": 549617	"P": 1005.0	"F": 2}
{"v": 1	"t": 549638	"P": 1006.0	"F": 2}
{"v": 1	"t": 549658	"P": 1002.0	"F": 1}
{"v": 1	"t": 549679	"P": 1004.0	"F": 2}
{"v": 1	"t": 549699	"P": 1008.5	"F": 1}
{"v": 1	"t": 549719	"P": 1003.0	"F": 2}
{"v": 1	"t": 549740	"P": 1000.5	"F": 1}
{"v": 1	"t": 549760	"P": 1005.5	"F": 1}
{"v": 1	"t": 549780	"P": 1006.25	"F": 1}
{"v": 1	"t": 549801	"P": 1001.75	"F": 1}
{"v": 1	"t": 549821	"P": 1003.25	"F": 1}
{"v": 1	"t": 549841	"P": 1006.25	"F": 1}
{"v": 1	"t": 549862	"P": 1001.0	"F": 2}
{"v": 1	"t": 549882	"P": 1000.5	"F": 1	"C": 46.785	"D": 3265	"sn": 54091929832280	"file": "/data/device_log/data0000.out"}
{"v": 1	"t": 549903	"P": 1003.75	"F": 1}
{"v": 1	"t": 549923	"P": 1005.5	"F": 1}
{"v": 1	"t": 549943	"P": 1001.75	"F": 1}
{"v": 1	"t": 549964	"P": 1003.75	"F": 1}
{"v": 1	"t": 549984	"P": 1007.75	"F": 1}
{"v": 1	"t": 550004	"P": 1004.0	"F": 1}
{"v": 1	"t": 550025	"P": 1001.75	"F": 1}
{"v": 1	"t": 550045	"P": 1006.25	"F": 1}
{"v": 1	"t": 550065	"P": 1003.5	"F": 2}
{"v": 1	"t": 550086	"P": 1002.25	"F": 2}
{"v": 1	"t": 550106	"P": 1006.5	"F": 2}
{"v": 1	"t": 550127	"P": 1006.75	"F": 1}
{"v": 1	"t": 550147	"P": 1002.75	"F": 1}
{"v": 1	"t": 550167	"P": 1005.5	"F": 1}
{"v": 1	"t": 550188	"P": 1006.25	"F": 2}
{"v": 1	"t": 550208	"P": 1003.5	"F": 2}
{"v": 1	"t": 550229	"P": 1002.5	"F": 1}
{"v": 1	"t": 550249	"P": 1008.5	"F": 1}
{"v": 1	"t": 550269	"P": 1003.75	"F": 1}
{"v": 1	"t": 550290	"P": 1000.25	"F": 2}
{"v": 1	"t": 550310	"P": 1005.5	"F": 1}
{"v": 1	"t": 550330	"P": 1007.5	"F": 1}
{"v": 1	"t": 550351	"P": 1002.75	"F": 2}
{"v": 1	"t": 550371	"P": 1003.25	"F": 1}
{"v": 1	"t": 550391	"P": 1008.75	"F": 1}
{"v": 1	"t": 550412	"P": 1005.25	"F": 1}
{"v": 1	"t": 550432	"P": 1001.25	"F": 1}
{"v": 1	"t": 550452	"P": 1006.5	"F": 1}
{"v": 1	"t": 550473	"P": 1006.5	"F": 2}
{"v": 1	"t": 550493	"P": 1001.5	"F": 1}
{"v": 1	"t": 550514	"P": 1004.5	"F": 1}
{"v": 1	"t": 550534	"P": 1007.25	"F": 2}
{"v": 1	"t": 550554	"P": 1003.25	"F": 1}
{"v": 1	"t": 550575	"P": 1001.0	"F": 1}
{"v": 1	"t": 550595	"P": 1005.25	"F": 1}
{"v": 1	"t": 550615	"P": 1006.5	"F": 1}
{"v": 1	"t": 550636	"P": 1002.25	"F": 1}
{"v": 1	"t": 550656	"P": 1002.25	"F": 1}
{"v": 1	"t": 550677	"P": 1006.25	"F": 1}
{"v": 1	"t": 550697	"P": 1002.25	"F": 1}
{"v": 1	"t": 550717	"P": 1000.75	"F": 1}
{"v": 1	"t": 550738	"P": 1007.0	"F": 1}
{"v": 1	"t": 550758	"P": 1004.5	"F": 1}
{"v": 1	"t": 550778	"P": 1001.25	"F": 1}
{"v": 1	"t": 550799	"P": 1008.25	"F": 1}
{"v": 1	"t": 550819	"P": 1004.5	"F": 1}
{"v": 1	"t": 550840	"P": 1001.75	"F": 1}
{"v": 1	"t": 550860	"P": 1005.0	"F": 1}
{"v": 1	"t": 550880	"P": 1004.25	"F": 1}
{"v": 1	"t": 550901	"P": 1002.5	"F": 1	"C": 46.79	"D": 3265	"sn": 54091929832280	"file": "/data/device_log/data0000.out"}
{"v": 1	"t": 550921	"P": 1003.75	"F": 2}
{"v": 1	"t": 550941	"P": 1007.5	"F": 1}
{"v": 1	"t": 550962	"P": 1004.75	"F": 1}
{"v": 1	"t": 550982	"P": 1001.75	"F": 1}
{"v": 1	"t": 551002	"P": 1007.0	"F": 1}
{"v": 1	"t": 551023	"P": 1005.5	"F": 1}
{"v": 1	"t": 551043	"P": 1003.0	"F": 1}
{"v": 1	"t": 551064	"P": 1002.0	"F": 1}
{"v": 1	"t": 551084	"P": 1007.5	"F": 1}
{"v": 1	"t": 551104	"P": 1003.0	"F": 2}
{"v": 1	"t": 551125	"P": 1002.25	"F": 1}
{"v": 1	"t": 551145	"P": 1006.5	"F": 1}
{"v": 1	"t": 551165	"P": 1006.0	"F": 1}
{"v": 1	"t": 551186	"P": 1001.75	"F": 1}
{"v": 1	"t": 551206	"P": 1003.25	"F": 1}
{"v": 1	"t": 551226	"P": 1007.75	"F": 1}
{"v": 1	"t": 551247	"P": 1004.0	"F": 1}
{"v": 1	"t": 551267	"P": 1001.75	"F": 1}
{"v": 1	"t": 551288	"P": 1006.75	"F": 2}
{"v": 1	"t": 551308	"P": 1007.0	"F": 2}
{"v": 1	"t": 551328	"P": 1001.25	"F": 1}
{"v": 1	"t": 551349	"P": 1003.5	"F": 1}
{"v": 1	"t": 551369	"P": 1004.5	"F": 1}
{"v": 1	"t": 551389	"P": 1001.25	"F": 1}
{"v": 1	"t": 551410	"P": 1004.25	"F": 1}
{"v": 1	"t": 551430	"P": 1007.0	"F": 1}
{"v": 1	"t": 551451	"P": 1001.75	"F": 1}
{"v": 1	"t": 551471	"P": 1003.75	"F": 2}
{"v": 1	"t": 551492	"P": 1006.25	"F": 1}
{"v": 1	"t": 551512	"P": 1002.25	"F": 1}
{"v": 1	"t": 551532	"P": 1004.0	"F": 2}
{"v": 1	"t": 551553	"P": 1007.5	"F": 1}
{"v": 1	"t": 551573	"P": 1003.0	"F": 2}
{"v": 1	"t": 551594	"P": 1003.0	"F": 1}
{"v": 1	"t": 551614	"P": 1008.0	"F": 1}
{"v": 1	"t": 551634	"P": 1003.5	"F": 1}
{"v": 1	"t": 551655	"P": 1004.75	"F": 2}
{"v": 1	"t": 551675	"P": 1005.75	"F": 2}
{"v": 1	"t": 551696	"P": 1002.25	"F": 2}
{"v": 1	"t": 551716	"P": 1002.25	"F": 2}
{"v": 1	"t": 551736	"P": 1007.75	"F": 2}
{"v": 1	"t": 551757	"P": 1003.75	"F": 1}
{"v": 1	"t": 551777	"P": 1002.5	"F": 2}
{"v": 1	"t": 551797	"P": 1005.0	"F": 1}
{"v": 1	"t": 551818	"P": 1006.25	"F": 2}
{"v": 1	"t": 551838	"P": 1003.0	"F": 1}
{"v": 1	"t": 551859	"P": 1001.75	"F": 2}
{"v": 1	"t": 551879	"P": 1006.0	"F": 2}
{"v": 1	"t": 551899	"P": 1002.75	"F": 1}
{"v": 1	"t": 551920	"P": 1001.5	"F": 2	"C": 46.81	"D": 3265	"sn": 54091929832280	"file": "/data/device_log/data0000.out"}
{"v": 1	"t": 551940	"P": 1007.75	"F": 1}
{"v": 1	"t": 551960	"P": 1005.5	"F": 2}
{"v": 1	"t": 551981	"P": 1003.5	"F": 2}
{"v": 1	"t": 552001	"P": 1003.75	"F": 2}
{"v": 1	"t": 552021	"P": 1007.75	"F": 2}
{"v": 1	"t": 552042	"P": 1004.75	"F": 2}
{"v": 1	"t": 552062	"P": 1002.0	"F": 1}
{"v": 1	"t": 552083	"P": 1009.0	"F": 2}
{"v": 1	"t": 552103	"P": 1007.0	"F": 2}
{"v": 1	"t": 552123	"P": 1002.25	"F": 2}
{"v": 1	"t": 552144	"P": 1004.0	"F": 2}
{"v": 1	"t": 552164	"P": 1008.5	"F": 1}
{"v": 1	"t": 552184	"P": 1003.75	"F": 2}
{"v": 1	"t": 552205	"P": 1002.75	"F": 2}
{"v": 1	"t": 552225	"P": 1008.5	"F": 2}
{"v": 1	"t": 552246	"P": 1005.75	"F": 2}
{"v": 1	"t": 552266	"P": 1002.25	"F": 2}
{"v": 1	"t": 552286	"P": 1007.0	"F": 2}
{"v": 1	"t": 552307	"P": 1005.25	"F": 1}
{"v": 1	"t": 552327	"P": 1001.5	"F": 2}
{"v": 1	"t": 552347	"P": 1005.75	"F": 2}
{"v": 1	"t": 552368	"P": 1005.75	"F": 1}
{"v": 1	"t": 552388	"P": 1003.25	"F": 2}
{"v": 1	"t": 552409	"P": 1003.0	"F": 2}
{"v": 1	"t": 552429	"P": 1007.0	"F": 2}
{"v": 1	"t": 552449	"P": 1003.75	"F": 2}
{"v": 1	"t": 552470	"P": 1000.5	"F": 2}
{"v": 1	"t": 552490	"P": 1006.5	"F": 2}
{"v": 1	"t": 552510	"P": 1005.75	"F": 1}
{"v": 1	"t": 552531	"P": 1001.75	"F": 1}
{"v": 1	"t": 552551	"P": 1002.75	"F": 1}
{"v": 1	"t": 552571	"P": 1008.5	"F": 1}
{"v": 1	"t": 552592	"P": 1005.25	"F": 1}
{"v": 1	"t": 552612	"P": 1001.5	"F": 1}
{"v": 1	"t": 552633	"P": 1006.5	"F": 2}
{"v": 1	"t": 552653	"P": 1006.0	"F": 1}
{"v": 1	"t": 552673	"P": 1003.25	"F": 2}
{"v": 1	"t": 552694	"P": 1003.5	"F": 1}
{"v": 1	"t": 552714	"P": 1008.75	"F": 1}
{"v": 1	"t": 552734	"P": 1005.0	"F": 2}
{"v": 1	"t": 552755	"P": 1002.0	"F": 1}
{"v": 1	"t": 552775	"P": 1008.25	"F": 1}
{"v": 1	"t": 552795	"P": 1006.25	"F": 1}
{"v": 1	"t": 552816	"P": 1002.25	"F": 1}
{"v": 1	"t": 552836	"P": 1004.0	"F": 1}
{"v": 1	"t": 552857	"P": 1007.5	"F": 2}
{"v": 1	"t": 552877	"P": 1003.25	"F": 2}
{"v": 1	"t": 552897	"P": 1003.25	"F": 2}
{"v": 1	"t": 552918	"P": 1008.75	"F": 1}
{"v": 1	"t": 552938	"P": 1003.0	"F": 1	"C": 46.755	"D": 3265	"sn": 54091929832280	"file": "/data/device_log/data0000.out"}
{"v": 1	"t": 552959	"P": 1003.25	"F": 2}
{"v": 1	"t": 552979	"P": 1009.0	"F": 2}
{"v": 1	"t": 552999	"P": 1005.5	"F": 1}
{"v": 1	"t": 553020	"P": 1000.25	"F": 2}
{"v": 1	"t": 553040	"P": 1008.0	"F": 1}
{"v": 1	"t": 553060	"P": 1005.75	"F": 1}
{"v": 1	"t": 553081	"P": 1002.0	"F": 1}
{"v": 1	"t": 553101	"P": 1002.75	"F": 1}
{"v": 1	"t": 553121	"P": 1007.0	"F": 1}
{"v": 1	"t": 553142	"P": 1004.75	"F": 1}
{"v": 1	"t": 553162	"P": 1001.75	"F": 1}
{"v": 1	"t": 553183	"P": 1007.5	"F": 1}
{"v": 1	"t": 553203	"P": 1007.75	"F": 2}
{"v": 1	"t": 553223	"P": 1002.0	"F": 1}
{"v": 1	"t": 553244	"P": 1005.25	"F": 1}
{"v": 1	"t": 553264	"P": 1008.5	"F": 1}
{"v": 1	"t": 553284	"P": 1005.0	"F": 1}
{"v": 1	"t": 553305	"P": 1003.25	"F": 1}
{"v": 1	"t": 553325	"P": 1007.0	"F": 1}
{"v": 1	"t": 553345	"P": 1004.0	"F": 1}
{"v": 1	"t": 553366	"P": 1002.5	"F": 1}
{"v": 1	"t": 553386	"P": 1005.75	"F": 1}
{"v": 1	"t": 553406	"P": 1007.0	"F": 1}
{"v": 1	"t": 553427	"P": 1003.75	"F": 1}
{"v": 1	"t": 553447	"P": 1000.75	"F": 1}
{"v": 1	"t": 553468	"P": 1006.75	"F": 1}
{"v": 1	"t": 553488	"P": 1005.25	"F": 1}
{"v": 1	"t": 553508	"P": 1003.0	"F": 1}
{"v": 1	"t": 553529	"P": 1006.25	"F": 1}
{"v": 1	"t": 553549	"P": 1006.0	"F": 1}
{"v": 1	"t": 553569	"P": 1002.25	"F": 1}
{"v": 1	"t": 553590	"P": 1004.25	"F": 1}
{"v": 1	"t": 553610	"P": 1007.25	"F": 1}
{"v": 1	"t": 553631	"P": 1002.75	"F": 1}
{"v": 1	"t": 553651	"P": 1004.0	"F": 1}
{"v": 1	"t": 553671	"P": 1006.5	"F": 1}
{"v": 1	"t": 553692	"P": 1003.5	"F": 1}
{"v": 1	"t": 553712	"P": 1001.25	"F": 1}
{"v": 1	"t": 553732	"P": 1005.75	"F": 1}
{"v": 1	"t": 553753	"P": 1007.75	"F": 1}
{"v": 1	"t": 553773	"P": 1002.5	"F": 1}
{"v": 1	"t": 553794	"P": 1004.0	"F": 1}
{"v": 1	"t": 553814	"P": 1006.5	"F": 1}
{"v": 1	"t": 553834	"P": 1005.25	"F": 1}
{"v": 1	"t": 553855	"P": 999.75	"F": 1}
{"v": 1	"t": 553875	"P": 1007.75	"F": 1}
{"v": 1	"t": 553895	"P": 1004.25	"F": 1}
{"v": 1	"t": 553916	"P": 1001.0	"F": 2}
{"v": 1	"t": 553936	"P": 1002.75	"F": 1}
{"v": 1	"t": 553956	"P": 1006.75	"F": 1	"C": 46.79	"D": 3265	"sn": 54091929832280	"file": "/data/device_log/data0000.out"}
{"v": 1	"t": 553977	"P": 1003.5	"F": 2}
{"v": 1	"t": 553997	"P": 1001.0	"F": 1}
{"v": 1	"t": 554018	"P": 1006.5	"F": 1}
{"v": 1	"t": 554038	"P": 1003.75	"F": 1}
{"v": 1	"t": 554058	"P": 1002.0	"F": 1}
{"v": 1	"t": 554079	"P": 1004.5	"F": 1}
{"v": 1	"t": 554099	"P": 1005.75	"F": 1}
{"v": 1	"t": 554119	"P": 1003.75	"F": 1}
{"v": 1	"t": 554140	"P": 1002.5	"F": 1}
{"v": 1	"t": 554160	"P": 1008.75	"F": 1}
{"v": 1	"t": 554180	"P": 1004.25	"F": 1}
{"v": 1	"t": 554201	"P": 1002.5	"F": 1}
{"v": 1	"t": 554221	"P": 1006.25	"F": 1}
{"v": 1	"t": 554242	"P": 1005.0	"F": 1}
{"v": 1	"t": 554262	"P": 999.75	"F": 1}
{"v": 1	"t": 554283	"P": 1008.25	"F": 1}
{"v": 1	"t": 554303	"P": 1005.0	"F": 1}
{"v": 1	"t": 554323	"P": 1001.75	"F": 1}
{"v": 1	"t": 554344	"P": 1004.0	"F": 1}
{"v": 1	"t": 554364	"P": 1007.75	"F": 1}
{"v": 1	"t": 554384	"P": 1003.75	"F": 2}
{"v": 1	"t": 554405	"P": 1001.75	"F": 1}
{"v": 1	"t": 554425	"P": 1006.75	"F": 1}
{"v": 1	"t": 554445	"P": 1004.0	"F": 1}
{"v": 1	"t": 554466	"P": 1002.0	"F": 1}
{"v": 1	"t": 554486	"P": 1003.5	"F": 1}
{"v": 1	"t": 554506	"P": 1006.0	"F": 1}
{"v": 1	"t": 554527	"P": 1005.0	"F": 1}
{"v": 1	"t": 554547	"P": 1002.0	"F": 1}
{"v": 1	"t": 554568	"P": 1006.5	"F": 1}
{"v": 1	"t": 554588	"P": 1005.5	"F": 1}
{"v": 1	"t": 554608	"P": 1004.5	"F": 1}
{"v": 1	"t": 554629	"P": 1005.75	"F": 1}
{"v": 1	"t": 554649	"P": 1006.5	"F": 1}
{"v": 1	"t": 554669	"P": 1003.0	"F": 1}
{"v": 1	"t": 554690	"P": 1001.25	"F": 1}
{"v": 1	"t": 554710	"P": 1005.25	"F": 1}
{"v": 1	"t": 554730	"P": 1004.25	"F": 1}
{"v": 1	"t": 554751	"P": 1000.75	"F": 1}
{"v": 1	"t": 554772	"P": 1005.0	"F": 1}
{"v": 1	"t": 554792	"P": 1007.5	"F": 1}
{"v": 1	"t": 554812	"P": 1002.5	"F": 1}
{"v": 1	"t": 554832	"P": 1006.75	"F": 1}
{"v": 1	"t": 554853	"P": 1007.5	"F": 1}
{"v": 1	"t": 554873	"P": 1003.5	"F": 1}
{"v": 1	"t": 554894	"P": 1003.25	"F": 1}
{"v": 1	"t": 554914	"P": 1008.5	"F": 1}
{"v": 1	"t": 554934	"P": 1004.25	"F": 1}
{"v": 1	"t": 554955	"P": 1004.25	"F": 1}
{"v": 1	"t": 554975	"P": 1007.5	"F": 1	"C": 46.78	"D": 3265	"sn": 54091929832280	"file": "/data/device_log/data0000.out"}
{"v": 1	"t": 554996	"P": 1002.0	"F": 1}
{"v": 1	"t": 555016	"P": 1004.5	"F": 1}
{"v": 1	"t": 555036	"P": 1007.75	"F": 1}
{"v": 1	"t": 555057	"P": 1005.75	"F": 1}
{"v": 1	"t": 555077	"P": 1001.75	"F": 2}
{"v": 1	"t": 555098	"P": 1007.5	"F": 1}
{"v": 1	"t": 555118	"P": 1004.25	"F": 1}
{"v": 1	"t": 555139	"P": 1001.75	"F": 1}
{"v": 1	"t": 555159	"P": 1009.0	"F": 1}
{"v": 1	"t": 555179	"P": 1003.5	"F": 1}
{"v": 1	"t": 555200	"P": 1002.25	"F": 1}
{"v": 1	"t": 555220	"P": 1007.0	"F": 1}
{"v": 1	"t": 555241	"P": 1005.25	"F": 1}
{"v": 1	"t": 555261	"P": 1000.5	"F": 1}
{"v": 1	"t": 555281	"P": 1005.25	"F": 1}
{"v": 1	"t": 555302	"P": 1006.0	"F": 1}
{"v": 1	"t": 555322	"P": 1002.75	"F": 1}
{"v": 1	"t": 555342	"P": 1001.75	"F": 1}
{"v": 1	"t": 555363	"P": 1007.5	"F": 1}
{"v": 1	"t": 555383	"P": 1003.75	"F": 1}
{"v": 1	"t": 555403	"P": 1002.25	"F": 1}
{"v": 1	"t": 555424	"P": 1008.25	"F": 1}
{"v": 1	"t": 555444	"P": 1006.25	"F": 1}
{"v": 1	"t": 555465	"P": 1001.0	"F": 1}
{"v": 1	"t": 555485	"P": 1003.75	"F": 1}
{"v": 1	"t": 555505	"P": 1006.75	"F": 1}
{"v": 1	"t": 555526	"P": 1003.25	"F": 1}
{"v": 1	"t": 555546	"P": 1001.75	"F": 1}
{"v": 1	"t": 555566	"P": 1008.25	"F": 1}
{"v": 1	"t": 555587	"P": 1004.0	"F": 2}
{"v": 1	"t": 555607	"P": 1002.25	"F": 1}
{"v": 1	"t": 555627	"P": 1003.75	"F": 1}
{"v": 1	"t": 555648	"P": 1007.5	"F": 1}
{"v": 1	"t": 555668	"P": 1004.25	"F": 1}
{"v": 1	"t": 555688	"P": 1001.5	"F": 1}
{"v": 1	"t": 555709	"P": 1007.25	"F": 1}
{"v": 1	"t": 555729	"P": 1004.75	"F": 1}
{"v": 1	"t": 555750	"P": 1001.75	"F": 1}
{"v": 1	"t": 555770	"P": 1004.75	"F": 1}
{"v": 1	"t": 555790	"P": 1003.75	"F": 1}
{"v": 1	"t": 555811	"P": 1000.75	"F": 1}
{"v": 1	"t": 555831	"P": 1005.75	"F": 1}
{"v": 1	"t": 555852	"P": 1008.25	"F": 2}
{"v": 1	"t": 555872	"P": 1001.25	"F": 1}
{"v": 1	"t": 555892	"P": 1004.5	"F": 1}
{"v": 1	"t": 555913	"P": 1008.5	"F": 1}
{"v": 1	"t": 555933	"P": 1002.5	"F": 1}
{"v": 1	"t": 555953	"P": 1002.25	"F": 1}
{"v": 1	"t": 555974	"P": 1007.0	"F": 1}
{"v": 1	"t": 555994	"P": 1004.75	"F": 1	"C": 46.775	"D": 3265	"sn": 54091929832280	"file": "/data/device_log/data0000.out"}
{"v": 1	"t": 556015	"P": 1001.25	"F": 1}
{"v": 1	"t": 556035	"P": 1006.0	"F": 1}
{"v": 1	"t": 556055	"P": 1006.0	"F": 1}
{"v": 1	"t": 556076	"P": 1001.25	"F": 1}
{"v": 1	"t": 556096	"P": 1003.75	"F": 1}
{"v": 1	"t": 556116	"P": 1009.0	"F": 1}
{"v": 1	"t": 556137	"P": 1004.0	"F": 1}
{"v": 1	"t": 556157	"P": 1003.75	"F": 1}
{"v": 1	"t": 556178	"P": 1007.0	"F": 1}
{"v": 1	"t": 556198	"P": 1003.75	"F": 2}
{"v": 1	"t": 556218	"P": 1003.75	"F": 1}
{"v": 1	"t": 556239	"P": 1004.25	"F": 1}
{"v": 1	"t": 556259	"P": 1006.5	"F": 1}
{"v": 1	"t": 556279	"P": 1003.75	"F": 1}
{"v": 1	"t": 556300	"P": 1003.25	"F": 1}
{"v": 1	"t": 556320	"P": 1006.5	"F": 1}
{"v": 1	"t": 556340	"P": 1004.5	"F": 1}
{"v": 1	"t": 556361	"P": 1001.0	"F": 1}
{"v": 1	"t": 556381	"P": 1005.25	"F": 1}
{"v": 1	"t": 556402	"P": 1007.0	"F": 1}
{"v": 1	"t": 556422	"P": 1001.75	"F": 2}
{"v": 1	"t": 556442	"P": 1003.75	"F": 1}
{"v": 1	"t": 556463	"P": 1007.5	"F": 2}
{"v": 1	"t": 556483	"P": 1001.5	"F": 1}
{"v": 1	"t": 556504	"P": 1004.75	"F": 1}
{"v": 1	"t": 556524	"P": 1005.5	"F": 1}
{"v": 1	"t": 556544	"P": 1004.0	"F": 1}
{"v": 1	"t": 556565	"P": 1003.5	"F": 1}
{"v": 1	"t": 556585	"P": 1007.25	"F": 1}
{"v": 1	"t": 556606	"P": 1004.25	"F": 2}
{"v": 1	"t": 556626	"P": 1002.0	"F": 2}
{"v": 1	"t": 556646	"P": 1006.5	"F": 2}
{"v": 1	"t": 556667	"P": 1006.75	"F": 2}
{"v": 1	"t": 556687	"P": 1003.0	"F": 1}
{"v": 1	"t": 556707	"P": 1004.25	"F": 1}
{"v": 1	"t": 556728	"P": 1007.0	"F": 1}
{"v": 1	"t": 556748	"P": 1004.0	"F": 1}
{"v": 1	"t": 556768	"P": 1000.75	"F": 1}
{"v": 1	"t": 556789	"P": 1008.75	"F": 1}
{"v": 1	"t": 556809	"P": 1007.75	"F": 1}
{"v": 1	"t": 556830	"P": 1003.25	"F": 1}
{"v": 1	"t": 556850	"P": 1004.5	"F": 1}
{"v": 1	"t": 556870	"P": 1006.5	"F": 1}
{"v": 1	"t": 556891	"P": 1000.75	"F": 2}
{"v": 1	"t": 556911	"P": 1001.5	"F": 2}
{"v": 1	"t": 556931	"P": 1008.0	"F": 1}
{"v": 1	"t": 556952	"P": 1004.5	"F": 1}
{"v": 1	"t": 556972	"P": 1001.0	"F": 1}
{"v": 1	"t": 556993	"P": 1005.75	"F": 1}
{"v": 1	"t": 557013	"P": 1006.25	"F": 1	"C": 46.79	"D": 3265	"sn": 54091929832280	"file": "/data/device_log/data0000.out"}
{"v": 1	"t": 557033	"P": 1001.25	"F": 1}
{"v": 1	"t": 557054	"P": 1004.0	"F": 1}
{"v": 1	"t": 557074	"P": 1006.0	"F": 1}
{"v": 1	"t": 557094	"P": 1003.0	"F": 1}
{"v": 1	"t": 557115	"P": 1003.0	"F": 1}
{"v": 1	"t": 557135	"P": 1005.25	"F": 1}
{"v": 1	"t": 557156	"P": 1004.25	"F": 1}
{"v": 1	"t": 557176	"P": 1001.5	"F": 1}
{"v": 1	"t": 557196	"P": 1007.5	"F": 1}
{"v": 1	"t": 557217	"P": 1004.0	"F": 1}
{"v": 1	"t": 557237	"P": 1001.5	"F": 1}
{"v": 1	"t": 557257	"P": 1004.25	"F": 1}
{"v": 1	"t": 557278	"P": 1006.5	"F": 2}
{"v": 1	"t": 557298	"P": 1003.75	"F": 1}
{"v": 1	"t": 557319	"P": 1002.0	"F": 1}
{"v": 1	"t": 557339	"P": 1007.75	"F": 1}
{"v": 1	"t": 557359	"P": 1005.5	"F": 1}
{"v": 1	"t": 557380	"P": 1002.25	"F": 1}
{"v": 1	"t": 557400	"P": 1006.25	"F": 1}
{"v": 1	"t": 557420	"P": 1005.5	"F": 1}
{"v": 1	"t": 557441	"P": 1001.25	"F": 1}
{"v": 1	"t": 557461	"P": 1002.0	"F": 1}
{"v": 1	"t": 557481	"P": 1007.5	"F": 1}
{"v": 1	"t": 557502	"P": 1004.0	"F": 1}
{"v": 1	"t": 557522	"P": 1001.5	"F": 1}
{"v": 1	"t": 557543	"P": 1008.0	"F": 2}
{"v": 1	"t": 557563	"P": 1004.75	"F": 1}
{"v": 1	"t": 557583	"P": 1001.5	"F": 1}
{"v": 1	"t": 557604	"P": 1005.25	"F": 1}
{"v": 1	"t": 557624	"P": 1006.25	"F": 1}
{"v": 1	"t": 557644	"P": 1002.5	"F": 1}
{"v": 1	"t": 557665	"P": 1002.5	"F": 1}
{"v": 1	"t": 557685	"P": 1005.5	"F": 2}
{"v": 1	"t": 557706	"P": 1004.25	"F": 2}
{"v": 1	"t": 557726	"P": 1003.25	"F": 1}
{"v": 1	"t": 557746	"P": 1006.5	"F": 2}
{"v": 1	"t": 557767	"P": 1004.5	"F": 1}
{"v": 1	"t": 557787	"P": 1003.5	"F": 1}
{"v": 1	"t": 557807	"P": 1007.0	"F": 1}
{"v": 1	"t": 557828	"P": 1007.5	"F": 1}
{"v": 1	"t": 557848	"P": 1002.0	"F": 1}
{"v": 1	"t": 557869	"P": 1004.0	"F": 1}
{"v": 1	"t": 557889	"P": 1005.0	"F": 1}
{"v": 1	"t": 557909	"P": 1001.75	"F": 1}
{"v": 1	"t": 557930	"P": 1003.25	"F": 1}
{"v": 1	"t": 557950	"P": 1007.5	"F": 1}
{"v": 1	"t": 557971	"P": 1004.75	"F": 1}
{"v": 1	"t": 557991	"P": 1002.5	"F": 1}
{"v": 1	"t": 558011	"P": 1005.5	"F": 1}
{"v": 1	"t": 558032	"P": 1004.75	"F": 1	"C": 46.78	"D": 3265	"sn": 54091929832280	"file": "/data/device_log/data0000.out"}
{"v": 1	"t": 558052	"P": 1001.25	"F": 1}
{"v": 1	"t": 558072	"P": 1004.0	"F": 1}
{"v": 1	"t": 558093	"P": 1008.25	"F": 1}
{"v": 1	"t": 558113	"P": 1002.75	"F": 1}
{"v": 1	"t": 558134	"P": 1004.0	"F": 1}
{"v": 1	"t": 558154	"P": 1009.25	"F": 1}
{"v": 1	"t": 558174	"P": 1003.5	"F": 2}
{"v": 1	"t": 558195	"P": 1001.5	"F": 2}
{"v": 1	"t": 558215	"P": 1007.75	"F": 2}
{"v": 1	"t": 558235	"P": 1006.25	"F": 1}
{"v": 1	"t": 558256	"P": 1003.5	"F": 1}
{"v": 1	"t": 558276	"P": 1001.5	"F": 1}
{"v": 1	"t": 558296	"P": 1008.5	"F": 1}
{"v": 1	"t": 558317	"P": 1004.0	"F": 2}
{"v": 1	"t": 558337	"P": 1001.25	"F": 1}
{"v": 1	"t": 558358	"P": 1007.0	"F": 1}
{"v": 1	"t": 558378	"P": 1006.5	"F": 1}
{"v": 1	"t": 558398	"P": 1003.0	"F": 1}
{"v": 1	"t": 558419	"P": 1003.0	"F": 1}
{"v": 1	"t": 558439	"P": 1008.25	"F": 2}
{"v": 1	"t": 558459	"P": 1004.0	"F": 2}
{"v": 1	"t": 558480	"P": 1002.75	"F": 1}
{"v": 1	"t": 558500	"P": 1004.0	"F": 1}
{"v": 1	"t": 558521	"P": 1005.0	"F": 1}
{"v": 1	"t": 558541	"P": 1001.5	"F": 1}
{"v": 1	"t": 558561	"P": 1007.75	"F": 1}
{"v": 1	"t": 558582	"P": 1005.0	"F": 1}
{"v": 1	"t": 558602	"P": 1002.25	"F": 1}
{"v": 1	"t": 558623	"P": 1007.5	"F": 2}
{"v": 1	"t": 558643	"P": 1005.25	"F": 1}
{"v": 1	"t": 558663	"P": 1001.75	"F": 1}
{"v": 1	"t": 558684	"P": 1005.75	"F": 1}
{"v": 1	"t": 558704	"P": 1005.25	"F": 1}
{"v": 1	"t": 558725	"P": 1001.75	"F": 1}
{"v": 1	"t": 558745	"P": 1007.5	"F": 1}
{"v": 1	"t": 558765	"P": 1006.5	"F": 2}
{"v": 1	"t": 558786	"P": 1002.0	"F": 2}
{"v": 1	"t": 558806	"P": 1003.75	"F": 1}
{"v": 1	"t": 558826	"P": 1005.75	"F": 2}
{"v": 1	"t": 558847	"P": 1003.25	"F": 1}
{"v": 1	"t": 558867	"P": 1001.5	"F": 1}
{"v": 1	"t": 558888	"P": 1006.0	"F": 1}
{"v": 1	"t": 558908	"P": 1006.0	"F": 1}
{"v": 1	"t": 558928	"P": 1000.0	"F": 1}
{"v": 1	"t": 558949	"P": 1005.25	"F": 1}
{"v": 1	"t": 558969	"P": 1005.75	"F": 1}
{"v": 1	"t": 558989	"P": 1003.75	"F": 1}
{"v": 1	"t": 559010	"P": 1003.0	"F": 1}
{"v": 1	"t": 559030	"P": 1005.5	"F": 1}
{"v": 1	"t": 559051	"P": 1002.25	"F": 1	"C": 46.775	"D": 3265	"sn": 54091929832280	"file": "/data/device_log/data0000.out"}
{"v": 1	"t": 559071	"P": 1003.0	"F": 1}
{"v": 1	"t": 559091	"P": 1007.25	"F": 1}
{"v": 1	"t": 559112	"P": 1005.25	"F": 1}
{"v": 1	"t": 559132	"P": 1002.75	"F": 1}
{"v": 1	"t": 559152	"P": 1002.25	"F": 2}
{"v": 1	"t": 559173	"P": 1010.0	"F": 1}
{"v": 1	"t": 559193	"P": 1002.25	"F": 1}
{"v": 1	"t": 559214	"P": 1002.25	"F": 1}
{"v": 1	"t": 559234	"P": 1009.0	"F": 2}
{"v": 1	"t": 559254	"P": 1004.0	"F": 1}
{"v": 1	"t": 559275	"P": 1001.5	"F": 1}
{"v": 1	"t": 559295	"P": 1007.75	"F": 2}
{"v": 1	"t": 559316	"P": 1005.25	"F": 1}
{"v": 1	"t": 559336	"P": 1003.5	"F": 1}
{"v": 1	"t": 559356	"P": 1006.5	"F": 1}
{"v": 1	"t": 559377	"P": 1004.75	"F": 2}
{"v": 1	"t": 559397	"P": 1003.5	"F": 1}
{"v": 1	"t": 559417	"P": 1003.5	"F": 2}
{"v": 1	"t": 559438	"P": 1008.5	"F": 1}
{"v": 1	"t": 559458	"P": 1003.5	"F": 2}
{"v": 1	"t": 559478	"P": 1002.5	"F": 2}
{"v": 1	"t": 559499	"P": 1007.0	"F": 1}
{"v": 1	"t": 559519	"P": 1003.25	"F": 2}
{"v": 1	"t": 559540	"P": 1001.0	"F": 1}
{"v": 1	"t": 559560	"P": 1004.0	"F": 1}
{"v": 1	"t": 559580	"P": 1005.25	"F": 2}
{"v": 1	"t": 559601	"P": 1001.75	"F": 1}
{"v": 1	"t": 559621	"P": 1002.5	"F": 1}
{"v": 1	"t": 559641	"P": 1007.75	"F": 1}
{"v": 1	"t": 559662	"P": 1004.75	"F": 2}
{"v": 1	"t": 559682	"P": 1003.75	"F": 1}
{"v": 1	"t": 559702	"P": 1006.0	"F": 1}
{"v": 1	"t": 559723	"P": 1005.0	"F": 2}
{"v": 1	"t": 559743	"P": 1002.25	"F": 1}
{"v": 1	"t": 559764	"P": 1003.5	"F": 1}
{"v": 1	"t": 559784	"P": 1007.5	"F": 1}
{"v": 1	"t": 559804	"P": 1005.5	"F": 1}
{"v": 1	"t": 559825	"P": 1000.5	"F": 1}
{"v": 1	"t": 559845	"P": 1007.25	"F": 1}
{"v": 1	"t": 559865	"P": 1005.25	"F": 1}
{"v": 1	"t": 559886	"P": 1001.75	"F": 1}
{"v": 1	"t": 559906	"P": 1007.25	"F": 1}
{"v": 1	"t": 559927	"P": 1006.5	"F": 1}
{"v": 1	"t": 559947	"P": 1001.75	"F": 1}
{"v": 1	"t": 559967	"P": 1006.0	"F": 1}
{"v": 1	"t": 559988	"P": 1007.25	"F": 2}
{"v": 1	"t": 560008	"P": 1002.0	"F": 1}
{"v": 1	"t": 560029	"P": 1003.75	"F": 1}
{"v": 1	"t": 560049	"P": 1006.75	"F": 1}
{"v": 1	"t": 560069	"P": 1005.5	"F": 1	"C": 46.79	"D": 3265	"sn": 54091929832280	"file": "/data/device_log/data0000.out"}
{"v": 1	"t": 560090	"P": 1002.75	"F": 1}
{"v": 1	"t": 560110	"P": 1007.0	"F": 1}
{"v": 1	"t": 560130	"P": 1004.75	"F": 1}
{"v": 1	"t": 560151	"P": 1001.5	"F": 1}
{"v": 1	"t": 560171	"P": 1006.75	"F": 1}
{"v": 1	"t": 560192	"P": 1006.5	"F": 1}
{"v": 1	"t": 560212	"P": 1000.0	"F": 1}
{"v": 1	"t": 560232	"P": 1003.25	"F": 1}
{"v": 1	"t": 560253	"P": 1008.25	"F": 1}
{"v": 1	"t": 560273	"P": 1004.0	"F": 1}
{"v": 1	"t": 560293	"P": 1001.75	"F": 1}
{"v": 1	"t": 560314	"P": 1007.0	"F": 1}
{"v": 1	"t": 560334	"P": 1007.25	"F": 1}
{"v": 1	"t": 560354	"P": 1001.0	"F": 1}
{"v": 1	"t": 560375	"P": 1001.5	"F": 2}
{"v": 1	"t": 560395	"P": 1007.75	"F": 1}
{"v": 1	"t": 560416	"P": 1003.5	"F": 1}
{"v": 1	"t": 560436	"P": 1001.25	"F": 1}
{"v": 1	"t": 560456	"P": 1007.25	"F": 1}
{"v": 1	"t": 560477	"P": 1005.5	"F": 1}
{"v": 1	"t": 560497	"P": 1003.0	"F": 1}
{"v": 1	"t": 560517	"P": 1002.5	"F": 1}
{"v": 1	"t": 560538	"P": 1005.75	"F": 1}
{"v": 1	"t": 560559	"P": 1004.0	"F": 1}
{"v": 1	"t": 560579	"P": 1007.0	"F": 2}
{"v": 1	"t": 560599	"P": 1003.5	"F": 1}
{"v": 1	"t": 560620	"P": 1002.0	"F": 1}
{"v": 1	"t": 560640	"P": 1008.0	"F": 1}
{"v": 1	"t": 560661	"P": 1005.5	"F": 1}
{"v": 1	"t": 560681	"P": 1002.0	"F": 1}
{"v": 1	"t": 560701	"P": 1006.25	"F": 2}
{"v": 1	"t": 560722	"P": 1003.5	"F": 1}
{"v": 1	"t": 560742	"P": 1001.5	"F": 1}
{"v": 1	"t": 560762	"P": 1004.75	"F": 1}
{"v": 1	"t": 560783	"P": 1006.75	"F": 1}
{"v": 1	"t": 560803	"P": 1003.5	"F": 1}
{"v": 1	"t": 560824	"P": 1002.25	"F": 1}
{"v": 1	"t": 560844	"P": 1008.25	"F": 1}
{"v": 1	"t": 560864	"P": 1004.5	"F": 1}
{"v": 1	"t": 560885	"P": 1000.75	"F": 1}
{"v": 1	"t": 560905	"P": 1006.0	"F": 1}
{"v": 1	"t": 560925	"P": 1006.25	"F": 1}
{"v": 1	"t": 560946	"P": 1001.5	"F": 1}
{"v": 1	"t": 560966	"P": 1002.5	"F": 2}
{"v": 1	"t": 560986	"P": 1008.5	"F": 1}
{"v": 1	"t": 561007	"P": 1004.0	"F": 1}
{"v": 1	"t": 561027	"P": 1001.0	"F": 1}
{"v": 1	"t": 561048	"P": 1007.0	"F": 1}
{"v": 1	"t": 561068	"P": 1004.5	"F": 2}
{"v": 1	"t": 561088	"P": 1001.25	"F": 2	"C": 46.76	"D": 3265	"sn": 54091929832280	"file": "/data/device_log/data0000.out"}
{"v": 1	"t": 561109	"P": 1007.0	"F": 2}
{"v": 1	"t": 561129	"P": 1004.75	"F": 2}
{"v": 1	"t": 561149	"P": 1003.0	"F": 2}
{"v": 1	"t": 561170	"P": 1003.25	"F": 1}
{"v": 1	"t": 561190	"P": 1007.75	"F": 2}
{"v": 1	"t": 561211	"P": 1004.5	"F": 2}
{"v": 1	"t": 561231	"P": 1002.5	"F": 2}
{"v": 1	"t": 561251	"P": 1006.0	"F": 1}
{"v": 1	"t": 561272	"P": 1005.75	"F": 1}
{"v": 1	"t": 561292	"P": 1001.0	"F": 2}
{"v": 1	"t": 561313	"P": 1008.5	"F": 1}
{"v": 1	"t": 561333	"P": 1007.5	"F": 1}
{"v": 1	"t": 561353	"P": 1001.0	"F": 2}
{"v": 1	"t": 561374	"P": 1005.75	"F": 2}
{"v": 1	"t": 561394	"P": 1005.0	"F": 2}
{"v": 1	"t": 561414	"P": 1003.0	"F": 2}
{"v": 1	"t": 561435	"P": 1005.25	"F": 2}
{"v": 1	"t": 561455	"P": 1007.75	"F": 2}
{"v": 1	"t": 561476	"P": 1004.25	"F": 2}
{"v": 1	"t": 561496	"P": 1001.75	"F": 2}
{"v": 1	"t": 561516	"P": 1009.0	"F": 2}
{"v": 1	"t": 561537	"P": 1006.25	"F": 1}
{"v": 1	"t": 561557	"P": 1001.75	"F": 2}
{"v": 1	"t": 561577	"P": 1005.75	"F": 2}
{"v": 1	"t": 561598	"P": 1006.25	"F": 2}
{"v": 1	"t": 561618	"P": 1002.0	"F": 2}
{"v": 1	"t": 561638	"P": 1000.75	"F": 2}
{"v": 1	"t": 561659	"P": 1008.75	"F": 2}
{"v": 1	"t": 561679	"P": 1005.25	"F": 2}
{"v": 1	"t": 561700	"P": 1002.0	"F": 2}
{"v": 1	"t": 561720	"P": 1004.5	"F": 2}
{"v": 1	"t": 561740	"P": 1007.0	"F": 2}
{"v": 1	"t": 561761	"P": 1005.75	"F": 2}
{"v": 1	"t": 561781	"P": 1001.75	"F": 1}
{"v": 1	"t": 561801	"P": 1007.0	"F": 2}
{"v": 1	"t": 561822	"P": 1003.0	"F": 1}
{"v": 1	"t": 561842	"P": 1000.25	"F": 2}
{"v": 1	"t": 561862	"P": 1005.25	"F": 2}
{"v": 1	"t": 561883	"P": 1006.75	"F": 2}
{"v": 1	"t": 561903	"P": 1003.0	"F": 2}
{"v": 1	"t": 561924	"P": 1003.75	"F": 1}
{"v": 1	"t": 561944	"P": 1007.25	"F": 1}
{"v": 1	"t": 561964	"P": 1004.0	"F": 2}
{"v": 1	"t": 561985	"P": 1001.5	"F": 1}
{"v": 1	"t": 562005	"P": 1008.25	"F": 1}
{"v": 1	"t": 562026	"P": 1003.25	"F": 1}
{"v": 1	"t": 562046	"P": 1001.5	"F": 1}
{"v": 1	"t": 562066	"P": 1006.0	"F": 2}
{"v": 1	"t": 562087	"P": 1004.5	"F": 2}
{"v": 1	"t": 562107	"P": 1001.25	"F": 1	"C": 46.785	"D": 3265	"sn": 54091929832280	"file": "/data/device_log/data0000.out"}
{"v": 1	"t": 562127	"P": 1006.25	"F": 1}
{"v": 1	"t": 562148	"P": 1005.5	"F": 1}
{"v": 1	"t": 562168	"P": 1002.0	"F": 1}
{"v": 1	"t": 562189	"P": 1006.25	"F": 2}
{"v": 1	"t": 562209	"P": 1004.75	"F": 2}
{"v": 1	"t": 562229	"P": 1003.75	"F": 1}
{"v": 1	"t": 562250	"P": 1005.25	"F": 1}
{"v": 1	"t": 562270	"P": 1006.25	"F": 1}
{"v": 1	"t": 562291	"P": 1002.0	"F": 1}
{"v": 1	"t": 562311	"P": 1005.0	"F": 1}
{"v": 1	"t": 562332	"P": 1006.5	"F": 1}
{"v": 1	"t": 562352	"P": 1002.0	"F": 1}
{"v": 1	"t": 562372	"P": 1004.75	"F": 1}
{"v": 1	"t": 562393	"P": 1005.5	"F": 1}
{"v": 1	"t": 562413	"P": 1003.75	"F": 1}
{"v": 1	"t": 562433	"P": 1001.75	"F": 1}
{"v": 1	"t": 562454	"P": 1008.5	"F": 1}
{"v": 1	"t": 562474	"P": 1006.25	"F": 1}
{"v": 1	"t": 562495	"P": 1003.25	"F": 1}
{"v": 1	"t": 562515	"P": 1005.5	"F": 1}
{"v": 1	"t": 562535	"P": 1006.0	"F": 1}
{"v": 1	"t": 562556	"P": 1002.25	"F": 1}
{"v": 1	"t": 562576	"P": 1002.5	"F": 1}
{"v": 1	"t": 562596	"P": 1008.5	"F": 1}
{"v": 1	"t": 562617	"P": 1006.25	"F": 1}
{"v": 1	"t": 562637	"P": 1001.75	"F": 2}
{"v": 1	"t": 562657	"P": 1004.75	"F": 1}
{"v": 1	"t": 562678	"P": 1006.75	"F": 1}
{"v": 1	"t": 562698	"P": 1004.5	"F": 1}
{"v": 1	"t": 562719	"P": 1003.0	"F": 1}
{"v": 1	"t": 562739	"P": 1008.75	"F": 1}
{"v": 1	"t": 562759	"P": 1003.25	"F": 2}
{"v": 1	"t": 562780	"P": 1000.75	"F": 1}
{"v": 1	"t": 562800	"P": 1005.5	"F": 2}
{"v": 1	"t": 562820	"P": 1005.75	"F": 1}
{"v": 1	"t": 562841	"P": 1002.25	"F": 1}
{"v": 1	"t": 562861	"P": 1002.0	"F": 1}
{"v": 1	"t": 562881	"P": 1008.25	"F": 1}
{"v": 1	"t": 562902	"P": 1004.75	"F": 2}
{"v": 1	"t": 562922	"P": 1003.25	"F": 2}
{"v": 1	"t": 562943	"P": 1005.5	"F": 1}
{"v": 1	"t": 562963	"P": 1007.75	"F": 1}
{"v": 1	"t": 562983	"P": 1003.0	"F": 1}
{"v": 1	"t": 563004	"P": 1006.0	"F": 1}
{"v": 1	"t": 563024	"P": 1006.75	"F": 1}
{"v": 1	"t": 563045	"P": 1003.25	"F": 1}
{"v": 1	"t": 563065	"P": 1004.0	"F": 1}
{"v": 1	"t": 563085	"P": 1007.75	"F": 1}
{"v": 1	"t": 563106	"P": 1004.0	"F": 1}
{"v": 1	"t": 563126	"P": 1002.5	"F": 2	"C": 46.77	"D": 3265	"sn": 54091929832280	"file": "/data/device_log/data0000.out"}
{"v": 1	"t": 563146	"P": 1009.5	"F": 1}
{"v": 1	"t": 563167	"P": 1004.0	"F": 2}
{"v": 1	"t": 563187	"P": 1002.5	"F": 1}
{"v": 1	"t": 563207	"P": 1007.25	"F": 1}
{"v": 1	"t": 563228	"P": 1007.25	"F": 1}
{"v": 1	"t": 563248	"P": 1004.0	"F": 1}
{"v": 1	"t": 563269	"P": 1002.5	"F": 2}
{"v": 1	"t": 563289	"P": 1005.0	"F": 2}
{"v": 1	"t": 563309	"P": 1005.0	"F": 2}
{"v": 1	"t": 563330	"P": 1001.25	"F": 2}
{"v": 1	"t": 563350	"P": 1005.75	"F": 2}
{"v": 1	"t": 563370	"P": 1007.25	"F": 2}
{"v": 1	"t": 563391	"P": 1004.25	"F": 2}
{"v": 1	"t": 563411	"P": 1003.25	"F": 2}
{"v": 1	"t": 563431	"P": 1006.75	"F": 1}
{"v": 1	"t": 563452	"P": 1005.0	"F": 1}
{"v": 1	"t": 563472	"P": 1002.0	"F": 2}
{"v": 1	"t": 563492	"P": 1007.0	"F": 1}
{"v": 1	"t": 563513	"P": 1005.0	"F": 2}
{"v": 1	"t": 563533	"P": 1003.0	"F": 1}
{"v": 1	"t": 563554	"P": 1003.75	"F": 2}
{"v": 1	"t": 563574	"P": 1008.25	"F": 2}
{"v": 1	"t": 563594	"P": 1003.75	"F": 1}
{"v": 1	"t": 563615	"P": 1004.25	"F": 2}
{"v": 1	"t": 563635	"P": 1006.0	"F": 2}
{"v": 1	"t": 563656	"P": 1005.0	"F": 2}
{"v": 1	"t": 563676	"P": 1002.25	"F": 2}
{"v": 1	"t": 563696	"P": 1008.0	"F": 2}
{"v": 1	"t": 563717	"P": 1005.75	"F": 2}
{"v": 1	"t": 563737	"P": 1001.5	"F": 2}
{"v": 1	"t": 563757	"P": 1006.25	"F": 1}
{"v": 1	"t": 563778	"P": 1005.75	"F": 1}
{"v": 1	"t": 563798	"P": 1003.5	"F": 2}
{"v": 1	"t": 563818	"P": 1002.0	"F": 2}
{"v": 1	"t": 563839	"P": 1007.75	"F": 1}
{"v": 1	"t": 563859	"P": 1005.5	"F": 2}
{"v": 1	"t": 563880	"P": 1002.75	"F": 1}
{"v": 1	"t": 563900	"P": 1005.0	"F": 2}
{"v": 1	"t": 563920	"P": 1005.5	"F": 2}
{"v": 1	"t": 563941	"P": 1002.75	"F": 2}
{"v": 1	"t": 563961	"P": 1002.0	"F": 1}
{"v": 1	"t": 563981	"P": 1007.0	"F": 1}
{"v": 1	"t": 564002	"P": 1004.25	"F": 1}
{"v": 1	"t": 564022	"P": 1002.0	"F": 2}
{"v": 1	"t": 564043	"P": 1007.0	"F": 1}
{"v": 1	"t": 564063	"P": 1006.5	"F": 2}
{"v": 1	"t": 564083	"P": 1002.75	"F": 2}
{"v": 1	"t": 564104	"P": 1003.75	"F": 1}
{"v": 1	"t": 564124	"P": 1007.5	"F": 2}
{"v": 1	"t": 564144	"P": 1003.75	"F": 1	"C": 46.795	"D": 3265	"sn": 54091929832280	"file": "/data/device_log/data0000.out"}
{"v": 1	"t": 564165	"P": 1001.25	"F": 1}
{"v": 1	"t": 564185	"P": 1006.25	"F": 2}
{"v": 1	"t": 564205	"P": 1004.75	"F": 2}
{"v": 1	"t": 564226	"P": 1000.75	"F": 1}
{"v": 1	"t": 564246	"P": 1005.25	"F": 2}
{"v": 1	"t": 564267	"P": 1005.5	"F": 1}
{"v": 1	"t": 564287	"P": 1002.5	"F": 2}
{"v": 1	"t": 564307	"P": 1004.25	"F": 2}
{"v": 1	"t": 564328	"P": 1005.5	"F": 2}
{"v": 1	"t": 564348	"P": 1000.75	"F": 1}
{"v": 1	"t": 564369	"P": 1002.0	"F": 2}
{"v": 1	"t": 564389	"P": 1006.5	"F": 2}
{"v": 1	"t": 564409	"P": 1003.5	"F": 2}
{"v": 1	"t": 564430	"P": 1001.75	"F": 2}
{"v": 1	"t": 564450	"P": 1005.75	"F": 2}
{"v": 1	"t": 564470	"P": 1005.25	"F": 2}
{"v": 1	"t": 564491	"P": 1003.0	"F": 1}
{"v": 1	"t": 564511	"P": 1002.75	"F": 1}
{"v": 1	"t": 564532	"P": 1007.75	"F": 1}
{"v": 1	"t": 564552	"P": 1003.0	"F": 2}
{"v": 1	"t": 564572	"P": 1001.0	"F": 2}
{"v": 1	"t": 564593	"P": 1007.0	"F": 1}
{"v": 1	"t": 564613	"P": 1004.5	"F": 1}
{"v": 1	"t": 564633	"P": 1001.25	"F": 1}
{"v": 1	"t": 564654	"P": 1003.75	"F": 1}
{"v": 1	"t": 564674	"P": 1007.25	"F": 1}
{"v": 1	"t": 564694	"P": 1002.0	"F": 1}
{"v": 1	"t": 564715	"P": 1001.0	"F": 1}
{"v": 1	"t": 564735	"P": 1007.0	"F": 1}
{"v": 1	"t": 564756	"P": 1004.0	"F": 2}
{"v": 1	"t": 564776	"P": 1002.5	"F": 1}
{"v": 1	"t": 564796	"P": 1005.25	"F": 1}
{"v": 1	"t": 564817	"P": 1005.5	"F": 2}
{"v": 1	"t": 564837	"P": 1001.0	"F": 2}
{"v": 1	"t": 564857	"P": 1002.25	"F": 1}
{"v": 1	"t": 564878	"P": 1007.25	"F": 1}
{"v": 1	"t": 564898	"P": 1003.25	"F": 1}
{"v": 1	"t": 564919	"P": 1001.25	"F": 1}
{"v": 1	"t": 564939	"P": 1007.25	"F": 1}
{"v": 1	"t": 564959	"P": 1003.25	"F": 1}
{"v": 1	"t": 564980	"P": 1001.0	"F": 1}
{"v": 1	"t": 565000	"P": 1008.75	"F": 1}
{"v": 1	"t": 565020	"P": 1005.0	"F": 1}
{"v": 1	"t": 565041	"P": 1001.25	"F": 1}
{"v": 1	"t": 565061	"P": 1004.75	"F": 2}
{"v": 1	"t": 565082	"P": 1007.5	"F": 1}
{"v": 1	"t": 565102	"P": 1002.5	"F": 1}
{"v": 1	"t": 565122	"P": 1002.75	"F": 2}
{"v": 1	"t": 565143	"P": 1008.25	"F": 1}
{"v": 1	"t": 565163	"P": 1004.5	"F": 1	"C": 46.785	"D": 3265	"sn": 54091929832280	"file": "/data/device_log/data0000.out"}
{"v": 1	"t": 565183	"P": 1000.75	"F": 1}
{"v": 1	"t": 565204	"P": 1005.75	"F": 2}
{"v": 1	"t": 565224	"P": 1005.75	"F": 1}
{"v": 1	"t": 565244	"P": 1003.5	"F": 1}
{"v": 1	"t": 565265	"P": 1004.25	"F": 1}
{"v": 1	"t": 565285	"P": 1007.75	"F": 1}
{"v": 1	"t": 565306	"P": 1004.5	"F": 2}
{"v": 1	"t": 565326	"P": 1000.75	"F": 1}
{"v": 1	"t": 565346	"P": 1007.0	"F": 2}
{"v": 1	"t": 565367	"P": 1006.0	"F": 2}
{"v": 1	"t": 565387	"P": 1002.25	"F": 2}
{"v": 1	"t": 565407	"P": 1004.75	"F": 1}
{"v": 1	"t": 565428	"P": 1007.0	"F": 1}
{"v": 1	"t": 565448	"P": 1001.25	"F": 1}
{"v": 1	"t": 565468	"P": 1002.5	"F": 2}
{"v": 1	"t": 565489	"P": 1007.5	"F": 1}
{"v": 1	"t": 565509	"P": 1006.0	"F": 1}
{"v": 1	"t": 565530	"P": 1003.25	"F": 2}
{"v": 1	"t": 565550	"P": 1006.0	"F": 1}
{"v": 1	"t": 565570	"P": 1005.25	"F": 2}
{"v": 1	"t": 565591	"P": 1002.25	"F": 1}
{"v": 1	"t": 565611	"P": 1005.5	"F": 2}
{"v": 1	"t": 565632	"P": 1006.5	"F": 2}
{"v": 1	"t": 565652	"P": 1003.25	"F": 1}
{"v": 1	"t": 565672	"P": 1003.75	"F": 1}
{"v": 1	"t": 565693	"P": 1007.5	"F": 1}
{"v": 1	"t": 565713	"P": 1004.25	"F": 1}
{"v": 1	"t": 565734	"P": 1006.75	"F": 2}
{"v": 1	"t": 565754	"P": 1005.5	"F": 1}
{"v": 1	"t": 565775	"P": 1001.5	"F": 2}
{"v": 1	"t": 565795	"P": 1005.0	"F": 1}
{"v": 1	"t": 565815	"P": 1006.0	"F": 1}
{"v": 1	"t": 565836	"P": 1004.75	"F": 2}
{"v": 1	"t": 565856	"P": 1002.5	"F": 2}
{"v": 1	"t": 565876	"P": 1005.5	"F": 2}
{"v": 1	"t": 565897	"P": 1005.5	"F": 1}
{"v": 1	"t": 565917	"P": 1002.0	"F": 2}
{"v": 1	"t": 565937	"P": 1006.0	"F": 1}
{"v": 1	"t": 565958	"P": 1006.25	"F": 1}
{"v": 1	"t": 565978	"P": 1003.0	"F": 1}
{"v": 1	"t": 565999	"P": 1003.25	"F": 1}
{"v": 1	"t": 566019	"P": 1007.5	"F": 1}
{"v": 1	"t": 566039	"P": 1005.25	"F": 1}
{"v": 1	"t": 566060	"P": 1001.0	"F": 1}
{"v": 1	"t": 566080	"P": 1005.75	"F": 2}
{"v": 1	"t": 566100	"P": 1007.0	"F": 1}
{"v": 1	"t": 566121	"P": 1002.25	"F": 1}
{"v": 1	"t": 566141	"P": 1003.75	"F": 1}
{"v": 1	"t": 566161	"P": 1006.75	"F": 1}
{"v": 1	"t": 566182	"P": 1004.5	"F": 1	"C": 46.76	"D": 3265	"sn": 54091929832280	"file": "/data/device_log/data0000.out"}
{"v": 1	"t": 566202	"P": 1001.25	"F": 1}
{"v": 1	"t": 566223	"P": 1006.5	"F": 2}
{"v": 1	"t": 566243	"P": 1005.0	"F": 1}
{"v": 1	"t": 566263	"P": 1001.25	"F": 1}
{"v": 1	"t": 566284	"P": 1007.0	"F": 1}
{"v": 1	"t": 566304	"P": 1007.25	"F": 1}
{"v": 1	"t": 566325	"P": 1001.0	"F": 1}
{"v": 1	"t": 566345	"P": 1005.0	"F": 1}
{"v": 1	"t": 566365	"P": 1007.5	"F": 1}
{"v": 1	"t": 566386	"P": 1003.25	"F": 1}
{"v": 1	"t": 566406	"P": 1002.75	"F": 1}
{"v": 1	"t": 566426	"P": 1008.25	"F": 1}
{"v": 1	"t": 566447	"P": 1005.0	"F": 1}
{"v": 1	"t": 566467	"P": 1001.25	"F": 1}
{"v": 1	"t": 566488	"P": 1007.75	"F": 1}
{"v": 1	"t": 566508	"P": 1005.25	"F": 1}
{"v": 1	"t": 566528	"P": 1003.0	"F": 1}
{"v": 1	"t": 566549	"P": 1003.75	"F": 2}
{"v": 1	"t": 566569	"P": 1008.0	"F": 2}
{"v": 1	"t": 566589	"P": 1003.75	"F": 1}
{"v": 1	"t": 566610	"P": 1003.75	"F": 1}
{"v": 1	"t": 566630	"P": 1007.75	"F": 1}
{"v": 1	"t": 566650	"P": 1004.75	"F": 1}
{"v": 1	"t": 566671	"P": 1001.0	"F": 1}
{"v": 1	"t": 566691	"P": 1005.25	"F": 1}
{"v": 1	"t": 566712	"P": 1005.0	"F": 1}
{"v": 1	"t": 566732	"P": 1004.0	"F": 1}
{"v": 1	"t": 566752	"P": 1005.25	"F": 2}
{"v": 1	"t": 566773	"P": 1007.25	"F": 1}
{"v": 1	"t": 566793	"P": 1003.5	"F": 1}
{"v": 1	"t": 566813	"P": 1002.0	"F": 2}
{"v": 1	"t": 566834	"P": 1006.75	"F": 1}
{"v": 1	"t": 566854	"P": 1006.0	"F": 1}
{"v": 1	"t": 566875	"P": 1001.75	"F": 1}
{"v": 1	"t": 566895	"P": 1005.25	"F": 1}
{"v": 1	"t": 566915	"P": 1006.75	"F": 1}
{"v": 1	"t": 566936	"P": 1003.25	"F": 1}
{"v": 1	"t": 566956	"P": 1005.0	"F": 2}
{"v": 1	"t": 566977	"P": 1008.0	"F": 1}
{"v": 1	"t": 566997	"P": 1002.75	"F": 2}
{"v": 1	"t": 567017	"P": 1002.25	"F": 1}
{"v": 1	"t": 567038	"P": 1008.25	"F": 1}
{"v": 1	"t": 567058	"P": 1002.75	"F": 2}
{"v": 1	"t": 567078	"P": 1000.25	"F": 1}
{"v": 1	"t": 567099	"P": 1005.25	"F": 1}
{"v": 1	"t": 567119	"P": 1004.5	"F": 1}
{"v": 1	"t": 567139	"P": 1003.25	"F": 1}
{"v": 1	"t": 567160	"P": 1004.0	"F": 1}
{"v": 1	"t": 567180	"P": 1008.75	"F": 1}
{"v": 1	"t": 567201	"P": 1004.75	"F": 1	"C": 46.805	"D": 3265	"sn": 54091929832280	"file": "/data/device_log/data0000.out"}
{"v": 1	"t": 567221	"P": 1000.5	"F": 2}
{"v": 1	"t": 567241	"P": 1005.5	"F": 1}
{"v": 1	"t": 567262	"P": 1005.75	"F": 2}
{"v": 1	"t": 567282	"P": 1000.75	"F": 1}
{"v": 1	"t": 567302	"P": 1004.0	"F": 1}
{"v": 1	"t": 567323	"P": 1007.25	"F": 1}
{"v": 1	"t": 567343	"P": 1003.25	"F": 1}
{"v": 1	"t": 567364	"P": 1001.5	"F": 1}
{"v": 1	"t": 567384	"P": 1008.25	"F": 1}
{"v": 1	"t": 567404	"P": 1003.75	"F": 1}
{"v": 1	"t": 567425	"P": 1003.25	"F": 2}
{"v": 1	"t": 567445	"P": 1007.0	"F": 2}
{"v": 1	"t": 567465	"P": 1005.75	"F": 2}
{"v": 1	"t": 567486	"P": 1003.0	"F": 1}
{"v": 1	"t": 567506	"P": 1002.0	"F": 1}
{"v": 1	"t": 567526	"P": 1007.75	"F": 2}
{"v": 1	"t": 567547	"P": 1004.25	"F": 1}
{"v": 1	"t": 567567	"P": 1002.0	"F": 1}
{"v": 1	"t": 567588	"P": 1005.75	"F": 1}
{"v": 1	"t": 567608	"P": 1004.0	"F": 1}
{"v": 1	"t": 567628	"P": 1000.5	"F": 1}
{"v": 1	"t": 567649	"P": 1007.0	"F": 1}
{"v": 1	"t": 567669	"P": 1005.75	"F": 1}
{"v": 1	"t": 567690	"P": 1002.25	"F": 1}
{"v": 1	"t": 567710	"P": 1006.5	"F": 1}
{"v": 1	"t": 567730	"P": 1005.25	"F": 1}
{"v": 1	"t": 567751	"P": 1002.75	"F": 1}
{"v": 1	"t": 567771	"P": 1002.25	"F": 1}
{"v": 1	"t": 567791	"P": 1008.5	"F": 1}
{"v": 1	"t": 567812	"P": 1003.5	"F": 1}
{"v": 1	"t": 567832	"P": 1000.0	"F": 1}
{"v": 1	"t": 567853	"P": 1004.75	"F": 1}
{"v": 1	"t": 567873	"P": 1006.25	"F": 1}
{"v": 1	"t": 567893	"P": 1001.75	"F": 2}
{"v": 1	"t": 567914	"P": 1003.0	"F": 1}
{"v": 1	"t": 567934	"P": 1007.25	"F": 1}
{"v": 1	"t": 567954	"P": 1003.5	"F": 1}
{"v": 1	"t": 567975	"P": 1001.75	"F": 2}
{"v": 1	"t": 567995	"P": 1007.5	"F": 2}
{"v": 1	"t": 568015	"P": 1003.0	"F": 1}
{"v": 1	"t": 568036	"P": 1000.5	"F": 1}
{"v": 1	"t": 568056	"P": 1005.5	"F": 1}
{"v": 1	"t": 568077	"P": 1006.75	"F": 1}
{"v": 1	"t": 568097	"P": 1003.75	"F": 1}
{"v": 1	"t": 568117	"P": 1002.75	"F": 1}
{"v": 1	"t": 568138	"P": 1006.5	"F": 1}
{"v": 1	"t": 568158	"P": 1004.75	"F": 1}
{"v": 1	"t": 568178	"P": 1002.0	"F": 1}
{"v": 1	"t": 568199	"P": 1005.25	"F": 1}
{"v": 1	"t": 568219	"P": 1006.0	"F": 1	"C": 46.755	"D": 3265	"sn": 54091929832280	"file": "/data/device_log/data0000.out"}
{"v": 1	"t": 568240	"P": 1000.75	"F": 1}
{"v": 1	"t": 568260	"P": 1006.5	"F": 1}
{"v": 1	"t": 568280	"P": 1003.5	"F": 1}
{"v": 1	"t": 568301	"P": 1003.5	"F": 1}
{"v": 1	"t": 568321	"P": 1004.25	"F": 1}
{"v": 1	"t": 568342	"P": 1007.0	"F": 2}
{"v": 1	"t": 568362	"P": 1003.5	"F": 1}
{"v": 1	"t": 568382	"P": 1003.5	"F": 1}
{"v": 1	"t": 568403	"P": 1009.0	"F": 1}
{"v": 1	"t": 568423	"P": 1004.0	"F": 1}
{"v": 1	"t": 568443	"P": 1001.25	"F": 1}
{"v": 1	"t": 568464	"P": 1006.5	"F": 2}
{"v": 1	"t": 568484	"P": 1006.75	"F": 1}
{"v": 1	"t": 568504	"P": 1001.0	"F": 1}
{"v": 1	"t": 568525	"P": 1000.25	"F": 1}
{"v": 1	"t": 568545	"P": 1007.0	"F": 1}
{"v": 1	"t": 568566	"P": 1003.25	"F": 1}
{"v": 1	"t": 568586	"P": 1001.5	"F": 1}
{"v": 1	"t": 568606	"P": 1006.5	"F": 2}
{"v": 1	"t": 568627	"P": 1005.0	"F": 1}
{"v": 1	"t": 568647	"P": 1002.0	"F": 1}
{"v": 1	"t": 568667	"P": 1003.0	"F": 1}
{"v": 1	"t": 568688	"P": 1007.25	"F": 1}
{"v": 1	"t": 568708	"P": 1002.75	"F": 1}
{"v": 1	"t": 568728	"P": 1001.75	"F": 1}
{"v": 1	"t": 568749	"P": 1006.0	"F": 1}
{"v": 1	"t": 568769	"P": 1003.0	"F": 1}
{"v": 1	"t": 568790	"P": 1001.75	"F": 1}
{"v": 1	"t": 568810	"P": 1003.75	"F": 1}
{"v": 1	"t": 568830	"P": 1004.75	"F": 1}
{"v": 1	"t": 568851	"P": 1001.5	"F": 1}
{"v": 1	"t": 568871	"P": 1005.5	"F": 2}
{"v": 1	"t": 568892	"P": 1005.25	"F": 1}
{"v": 1	"t": 568912	"P": 1001.75	"F": 1}
{"v": 1	"t": 568933	"P": 1009.0	"F": 2}
{"v": 1	"t": 568953	"P": 1004.25	"F": 1}
{"v": 1	"t": 568973	"P": 1000.25	"F": 2}
{"v": 1	"t": 568994	"P": 1005.25	"F": 1}
{"v": 1	"t": 569014	"P": 1008.25	"F": 2}
{"v": 1	"t": 569034	"P": 1003.25	"F": 2}
{"v": 1	"t": 569055	"P": 1002.0	"F": 1}
{"v": 1	"t": 569075	"P": 1007.0	"F": 1}
{"v": 1	"t": 569096	"P": 1003.75	"F": 1}
{"v": 1	"t": 569116	"P": 1002.75	"F": 1}
{"v": 1	"t": 569136	"P": 1005.5	"F": 1}
{"v": 1	"t": 569157	"P": 1004.5	"F": 1}
{"v": 1	"t": 569177	"P": 1000.75	"F": 1}
{"v": 1	"t": 569197	"P": 1002.5	"F": 1}
{"v": 1	"t": 569218	"P": 1007.75	"F": 2}
{"v": 1	"t": 569238	"P": 1003.5	"F": 1	"C": 46.785	"D": 3265	"sn": 54091929832280	"file": "/data/device_log/data0000.out"}
{"v": 1	"t": 569258	"P": 1002.0	"F": 1}
{"v": 1	"t": 569279	"P": 1007.0	"F": 1}
{"v": 1	"t": 569299	"P": 1004.0	"F": 1}
{"v": 1	"t": 569320	"P": 1003.0	"F": 1}
{"v": 1	"t": 569340	"P": 1005.0	"F": 1}
{"v": 1	"t": 569360	"P": 1006.75	"F": 1}
{"v": 1	"t": 569381	"P": 1003.75	"F": 1}
{"v": 1	"t": 569401	"P": 1001.75	"F": 2}
{"v": 1	"t": 569421	"P": 1007.5	"F": 1}
{"v": 1	"t": 569442	"P": 1004.25	"F": 2}
{"v": 1	"t": 569462	"P": 1001.75	"F": 1}
{"v": 1	"t": 569483	"P": 1007.5	"F": 1}
{"v": 1	"t": 569503	"P": 1005.0	"F": 1}
{"v": 1	"t": 569523	"P": 1000.75	"F": 1}
{"v": 1	"t": 569544	"P": 1006.25	"F": 1}
{"v": 1	"t": 569564	"P": 1006.5	"F": 2}
{"v": 1	"t": 569584	"P": 1002.25	"F": 1}
{"v": 1	"t": 569605	"P": 1002.5	"F": 1}
{"v": 1	"t": 569625	"P": 1008.25	"F": 1}
{"v": 1	"t": 569645	"P": 1004.25	"F": 1}
{"v": 1	"t": 569666	"P": 1003.25	"F": 2}
{"v": 1	"t": 569686	"P": 1003.75	"F": 1}
{"v": 1	"t": 569707	"P": 1007.75	"F": 1}
{"v": 1	"t": 569727	"P": 1003.75	"F": 1}
{"v": 1	"t": 569747	"P": 1001.0	"F": 1}
{"v": 1	"t": 569768	"P": 1008.25	"F": 1}
{"v": 1	"t": 569788	"P": 1004.75	"F": 1}
{"v": 1	"t": 569808	"P": 1001.25	"F": 1}
{"v": 1	"t": 569829	"P": 1005.5	"F": 1}
{"v": 1	"t": 569849	"P": 1005.5	"F": 1}
{"v": 1	"t": 569869	"P": 1003.25	"F": 1}
{"v": 1	"t": 569890	"P": 1003.25	"F": 1}
{"v": 1	"t": 569910	"P": 1007.75	"F": 1}
{"v": 1	"t": 569931	"P": 1004.5	"F": 1}
{"v": 1	"t": 569951	"P": 1001.5	"F": 1}
{"v": 1	"t": 569971	"P": 1006.5	"F": 1}
{"v": 1	"t": 569992	"P": 1006.25	"F": 1}
{"v": 1	"t": 570012	"P": 1001.5	"F": 1}
{"v": 1	"t": 570032	"P": 1005.0	"F": 1}
{"v": 1	"t": 570053	"P": 1005.75	"F": 1}
{"v": 1	"t": 570073	"P": 1003.0	"F": 1}
{"v": 1	"t": 570094	"P": 1004.75	"F": 1}
{"v": 1	"t": 570114	"P": 1007.25	"F": 1}
{"v": 1	"t": 570134	"P": 1002.25	"F": 1}
{"v": 1	"t": 570155	"P": 1003.25	"F": 2}
{"v": 1	"t": 570175	"P": 1007.0	"F": 1}
{"v": 1	"t": 570195	"P": 1005.5	"F": 1}
{"v": 1	"t": 570216	"P": 1003.0	"F": 1}
{"v": 1	"t": 570236	"P": 1006.0	"F": 1}
{"v": 1	"t": 570257	"P": 1006.5	"F": 1	"C": 46.755	"D": 3265	"sn": 54091929832280	"file": "/data/device_log/data0000.out"}
{"v": 1	"t": 570277	"P": 1002.75	"F": 1}
{"v": 1	"t": 570297	"P": 1002.5	"F": 2}
{"v": 1	"t": 570318	"P": 1006.0	"F": 1}
{"v": 1	"t": 570338	"P": 1003.0	"F": 1}
{"v": 1	"t": 570358	"P": 1003.0	"F": 1}
{"v": 1	"t": 570379	"P": 1006.25	"F": 1}
{"v": 1	"t": 570399	"P": 1007.25	"F": 1}
{"v": 1	"t": 570419	"P": 1001.5	"F": 1}
{"v": 1	"t": 570440	"P": 1003.0	"F": 1}
{"v": 1	"t": 570460	"P": 1007.5	"F": 1}
{"v": 1	"t": 570481	"P": 1004.0	"F": 1}
{"v": 1	"t": 570501	"P": 1004.25	"F": 1}
{"v": 1	"t": 570521	"P": 1007.25	"F": 1}
{"v": 1	"t": 570542	"P": 1006.0	"F": 1}
{"v": 1	"t": 570562	"P": 1002.25	"F": 1}
{"v": 1	"t": 570582	"P": 1004.5	"F": 1}
{"v": 1	"t": 570603	"P": 1007.25	"F": 1}
{"v": 1	"t": 570623	"P": 1004.25	"F": 1}
{"v": 1	"t": 570644	"P": 1002.5	"F": 1}
{"v": 1	"t": 570664	"P": 1009.0	"F": 1}
{"v": 1	"t": 570684	"P": 1005.25	"F": 1}
{"v": 1	"t": 570705	"P": 1001.75	"F": 1}
{"v": 1	"t": 570725	"P": 1004.75	"F": 1}
{"v": 1	"t": 570745	"P": 1006.0	"F": 1}
{"v": 1	"t": 570766	"P": 1002.25	"F": 1}
{"v": 1	"t": 570786	"P": 1002.75	"F": 2}
{"v": 1	"t": 570806	"P": 1008.25	"F": 2}
{"v": 1	"t": 570827	"P": 1003.5	"F": 1}
{"v": 1	"t": 570847	"P": 1000.5	"F": 1}
{"v": 1	"t": 570868	"P": 1008.75	"F": 1}
{"v": 1	"t": 570888	"P": 1004.75	"F": 1}
{"v": 1	"t": 570908	"P": 1001.25	"F": 1}
{"v": 1	"t": 570929	"P": 1006.25	"F": 1}
{"v": 1	"t": 570949	"P": 1007.25	"F": 1}
{"v": 1	"t": 570969	"P": 1002.75	"F": 1}
{"v": 1	"t": 570990	"P": 1001.5	"F": 1}
{"v": 1	"t": 571010	"P": 1009.25	"F": 1}
{"v": 1	"t": 571030	"P": 1002.75	"F": 1}
{"v": 1	"t": 571051	"P": 1001.0	"F": 1}
{"v": 1	"t": 571071	"P": 1004.25	"F": 1}
{"v": 1	"t": 571092	"P": 1003.75	"F": 1}
{"v": 1	"t": 571112	"P": 1004.0	"F": 1}
{"v": 1	"t": 571132	"P": 1003.5	"F": 1}
{"v": 1	"t": 571153	"P": 1005.5	"F": 1}
{"v": 1	"t": 571173	"P": 1003.0	"F": 1}
{"v": 1	"t": 571194	"P": 1004.0	"F": 1}
{"v": 1	"t": 571214	"P": 1007.0	"F": 1}
{"v": 1	"t": 571234	"P": 1003.75	"F": 1}
{"v": 1	"t": 571255	"P": 1001.25	"F": 1}
{"v": 1	"t": 571275	"P": 1006.0	"F": 1	"C": 46.79	"D": 3265	"sn": 54091929832280	"file": "/data/device_log/data0000.out"}
{"v": 1	"t": 571295	"P": 1004.75	"F": 1}
{"v": 1	"t": 571316	"P": 1002.5	"F": 1}
{"v": 1	"t": 571336	"P": 1004.5	"F": 2}
{"v": 1	"t": 571356	"P": 1006.25	"F": 1}
{"v": 1	"t": 571377	"P": 1003.75	"F": 1}
{"v": 1	"t": 571397	"P": 1000.75	"F": 1}
{"v": 1	"t": 571418	"P": 1004.75	"F": 1}
{"v": 1	"t": 571438	"P": 1005.0	"F": 1}
{"v": 1	"t": 571458	"P": 1001.75	"F": 1}
{"v": 1	"t": 571479	"P": 1003.0	"F": 1}
{"v": 1	"t": 571499	"P": 1006.5	"F": 1}
{"v": 1	"t": 571519	"P": 1005.5	"F": 1}
{"v": 1	"t": 571540	"P": 1002.5	"F": 1}
{"v": 1	"t": 571560	"P": 1007.25	"F": 1}
{"v": 1	"t": 571580	"P": 1005.5	"F": 1}
{"v": 1	"t": 571601	"P": 1004.0	"F": 1}
{"v": 1	"t": 571621	"P": 1005.0	"F": 1}
{"v": 1	"t": 571641	"P": 1007.0	"F": 1}
{"v": 1	"t": 571662	"P": 1002.25	"F": 1}
{"v": 1	"t": 571682	"P": 1000.0	"F": 1}
{"v": 1	"t": 571703	"P": 1008.25	"F": 1}
{"v": 1	"t": 571723	"P": 1006.5	"F": 1}
{"v": 1	"t": 571743	"P": 1002.25	"F": 2}
{"v": 1	"t": 571764	"P": 1006.0	"F": 1}
{"v": 1	"t": 571784	"P": 1006.75	"F": 1}
{"v": 1	"t": 571804	"P": 1002.0	"F": 2}
{"v": 1	"t": 571825	"P": 1005.25	"F": 1}
{"v": 1	"t": 571845	"P": 1007.0	"F": 1}
{"v": 1	"t": 571866	"P": 1003.75	"F": 1}
{"v": 1	"t": 571886	"P": 1002.25	"F": 1}
{"v": 1	"t": 571906	"P": 1007.25	"F": 1}
{"v": 1	"t": 571927	"P": 1003.75	"F": 1}
{"v": 1	"t": 571947	"P": 1001.5	"F": 1}
{"v": 1	"t": 571968	"P": 1007.25	"F": 1}
{"v": 1	"t": 571988	"P": 1006.5	"F": 1}
{"v": 1	"t": 572008	"P": 1001.25	"F": 1}
{"v": 1	"t": 572029	"P": 1004.0	"F": 1}
{"v": 1	"t": 572049	"P": 1007.25	"F": 2}
{"v": 1	"t": 572069	"P": 1003.0	"F": 1}
{"v": 1	"t": 572090	"P": 1000.75	"F": 1}
{"v": 1	"t": 572110	"P": 1005.75	"F": 1}
{"v": 1	"t": 572130	"P": 1004.5	"F": 1}
{"v": 1	"t": 572151	"P": 1001.5	"F": 1}
{"v": 1	"t": 572171	"P": 1006.0	"F": 1}
{"v": 1	"t": 572192	"P": 1005.75	"F": 2}
{"v": 1	"t": 572212	"P": 1002.0	"F": 1}
{"v": 1	"t": 572232	"P": 1004.0	"F": 1}
{"v": 1	"t": 572253	"P": 1006.0	"F": 1}
{"v": 1	"t": 572273	"P": 1003.25	"F": 1}
{"v": 1	"t": 572294	"P": 1002.75	"F": 1	"C": 46.785	"D": 3265	"sn": 54091929832280	"file": "/data/device_log/data0000.out"}
{"v": 1	"t": 572314	"P": 1007.5	"F": 1}
{"v": 1	"t": 572334	"P": 1005.5	"F": 1}
{"v": 1	"t": 572355	"P": 1001.5	"F": 1}
{"v": 1	"t": 572375	"P": 1006.25	"F": 1}
{"v": 1	"t": 572395	"P": 1004.25	"F": 1}
{"v": 1	"t": 572416	"P": 1001.25	"F": 1}
{"v": 1	"t": 572436	"P": 1004.25	"F": 1}
{"v": 1	"t": 572457	"P": 1007.5	"F": 1}
{"v": 1	"t": 572477	"P": 1001.25	"F": 2}
{"v": 1	"t": 572497	"P": 1001.25	"F": 2}
{"v": 1	"t": 572517	"P": 1005.25	"F": 1}
{"v": 1	"t": 572538	"P": 1007.5	"F": 1}
{"v": 1	"t": 572558	"P": 1003.25	"F": 2}
{"v": 1	"t": 572578	"P": 1002.0	"F": 1}
{"v": 1	"t": 572599	"P": 1007.0	"F": 1}
{"v": 1	"t": 572619	"P": 1007.25	"F": 1}
{"v": 1	"t": 572639	"P": 1002.0	"F": 1}
{"v": 1	"t": 572660	"P": 1003.0	"F": 1}
{"v": 1	"t": 572680	"P": 1006.5	"F": 1}
{"v": 1	"t": 572700	"P": 1004.75	"F": 1}
{"v": 1	"t": 572721	"P": 1002.75	"F": 1}
{"v": 1	"t": 572741	"P": 1004.0	"F": 1}
{"v": 1	"t": 572762	"P": 1005.25	"F": 1}
{"v": 1	"t": 572782	"P": 1002.25	"F": 1}
{"v": 1	"t": 572802	"P": 1003.5	"F": 1}
{"v": 1	"t": 572823	"P": 1007.25	"F": 1}
{"v": 1	"t": 572843	"P": 1005.25	"F": 1}
{"v": 1	"t": 572863	"P": 1004.0	"F": 1}
{"v": 1	"t": 572883	"P": 1003.25	"F": 1}
{"v": 1	"t": 572904	"P": 1007.0	"F": 1}
{"v": 1	"t": 572924	"P": 1005.75	"F": 1}
{"v": 1	"t": 572944	"P": 1003.0	"F": 2}
{"v": 1	"t": 572965	"P": 1002.5	"F": 1}
{"v": 1	"t": 572985	"P": 1008.5	"F": 1}
{"v": 1	"t": 573005	"P": 1006.0	"F": 1}
{"v": 1	"t": 573026	"P": 1003.5	"F": 1}
{"v": 1	"t": 573046	"P": 1001.5	"F": 1}
{"v": 1	"t": 573066	"P": 1004.0	"F": 1}
{"v": 1	"t": 573086	"P": 1007.5	"F": 1}
{"v": 1	"t": 573107	"P": 1003.0	"F": 1}
{"v": 1	"t": 573127	"P": 1000.25	"F": 1}
{"v": 1	"t": 573147	"P": 1001.0	"F": 1}
{"v": 1	"t": 573168	"P": 1007.75	"F": 1}
{"v": 1	"t": 573188	"P": 1005.0	"F": 1}
{"v": 1	"t": 573208	"P": 1002.75	"F": 1}
{"v": 1	"t": 573228	"P": 1002.25	"F": 1}
{"v": 1	"t": 573249	"P": 1007.25	"F": 1}
{"v": 1	"t": 573269	"P": 1006.25	"F": 1}
{"v": 1	"t": 573289	"P": 1001.75	"F": 1}
{"v": 1	"t": 573310	"P": 1003.5	"F": 1	"C": 46.795	"D": 3265	"sn": 54091929832280	"file": "/data/device_log/data0000.out"}
{"v": 1	"t": 573330	"P": 1007.0	"F": 1}
{"v": 1	"t": 573350	"P": 1006.25	"F": 1}
{"v": 1	"t": 573371	"P": 1002.0	"F": 1}
{"v": 1	"t": 573391	"P": 999.75	"F": 1}
{"v": 1	"t": 573411	"P": 1009.0	"F": 1}
{"v": 1	"t": 573432	"P": 1005.75	"F": 1}
{"v": 1	"t": 573452	"P": 1003.0	"F": 1}
{"v": 1	"t": 573472	"P": 1001.25	"F": 1}
{"v": 1	"t": 573493	"P": 1006.0	"F": 1}
{"v": 1	"t": 573513	"P": 1006.5	"F": 1}
{"v": 1	"t": 573533	"P": 1002.75	"F": 1}
{"v": 1	"t": 573553	"P": 999.25	"F": 1}
{"v": 1	"t": 573574	"P": 1005.25	"F": 2}
{"v": 1	"t": 573594	"P": 1006.5	"F": 1}
{"v": 1	"t": 573614	"P": 1003.0	"F": 1}
{"v": 1	"t": 573635	"P": 1000.0	"F": 1}
{"v": 1	"t": 573655	"P": 1003.75	"F": 2}
{"v": 1	"t": 573675	"P": 1008.0	"F": 1}
{"v": 1	"t": 573695	"P": 1005.25	"F": 1}
{"v": 1	"t": 573716	"P": 1002.0	"F": 1}
{"v": 1	"t": 573736	"P": 1002.75	"F": 1}
{"v": 1	"t": 573756	"P": 1005.75	"F": 2}
{"v": 1	"t": 573777	"P": 1007.25	"F": 1}
{"v": 1	"t": 573797	"P": 1001.5	"F": 1}
{"v": 1	"t": 573817	"P": 1001.5	"F": 1}
{"v": 1	"t": 573837	"P": 1006.25	"F": 1}
{"v": 1	"t": 573858	"P": 1007.25	"F": 1}
{"v": 1	"t": 573878	"P": 1005.0	"F": 1}
{"v": 1	"t": 573898	"P": 1003.25	"F": 1}
{"v": 1	"t": 573919	"P": 1003.25	"F": 1}
{"v": 1	"t": 573939	"P": 1009.0	"F": 1}
{"v": 1	"t": 573959	"P": 1005.25	"F": 1}
{"v": 1	"t": 573979	"P": 1001.0	"F": 1}
{"v": 1	"t": 574000	"P": 1002.25	"F": 1}
{"v": 1	"t": 574020	"P": 1007.5	"F": 1}
{"v": 1	"t": 574040	"P": 1006.5	"F": 1}
{"v": 1	"t": 574061	"P": 1003.0	"F": 1}
{"v": 1	"t": 574081	"P": 1003.0	"F": 1}
{"v": 1	"t": 574101	"P": 1007.0	"F": 1}
{"v": 1	"t": 574122	"P": 1005.75	"F": 1}
{"v": 1	"t": 574142	"P": 1000.5	"F": 1}
{"v": 1	"t": 574162	"P": 1001.75	"F": 1}
{"v": 1	"t": 574183	"P": 1008.0	"F": 1}
{"v": 1	"t": 574203	"P": 1005.5	"F": 2}
{"v": 1	"t": 574223	"P": 1002.75	"F": 1}
{"v": 1	"t": 574243	"P": 1002.0	"F": 1}
{"v": 1	"t": 574264	"P": 1008.5	"F": 1}
{"v": 1	"t": 574284	"P": 1006.0	"F": 1}
{"v": 1	"t": 574304	"P": 1002.25	"F": 1}
{"v": 1	"t": 574325	"P": 1001.25	"F": 1	"C": 46.805	"D": 3265	"sn": 54091929832280	"file": "/data/device_log/data0000.out"}
{"v": 1	"t": 574345	"P": 1005.25	"F": 1}
{"v": 1	"t": 574365	"P": 1006.5	"F": 1}
{"v": 1	"t": 574385	"P": 1003.75	"F": 1}
{"v": 1	"t": 574406	"P": 1002.25	"F": 1}
{"v": 1	"t": 574426	"P": 1003.25	"F": 2}
{"v": 1	"t": 574446	"P": 1007.5	"F": 1}
{"v": 1	"t": 574467	"P": 1005.0	"F": 1}
{"v": 1	"t": 574487	"P": 1002.75	"F": 1}
{"v": 1	"t": 574507	"P": 1002.25	"F": 1}
{"v": 1	"t": 574528	"P": 1008.0	"F": 1}
{"v": 1	"t": 574548	"P": 1004.75	"F": 1}
{"v": 1	"t": 574568	"P": 1004.25	"F": 1}
{"v": 1	"t": 574588	"P": 1001.25	"F": 1}
{"v": 1	"t": 574609	"P": 1005.75	"F": 1}
{"v": 1	"t": 574629	"P": 1006.75	"F": 1}
{"v": 1	"t": 574649	"P": 1003.75	"F": 1}
{"v": 1	"t": 574669	"P": 1000.25	"F": 1}
{"v": 1	"t": 574690	"P": 1003.5	"F": 1}
{"v": 1	"t": 574710	"P": 1006.25	"F": 1}
{"v": 1	"t": 574730	"P": 1003.25	"F": 1}
{"v": 1	"t": 574751	"P": 1001.5	"F": 1}
{"v": 1	"t": 574771	"P": 1004.0	"F": 1}
{"v": 1	"t": 574791	"P": 1007.75	"F": 1}
{"v": 1	"t": 574812	"P": 1007.0	"F": 1}
{"v": 1	"t": 574832	"P": 1001.5	"F": 1}
{"v": 1	"t": 574852	"P": 1002.5	"F": 2}
{"v": 1	"t": 574873	"P": 1007.25	"F": 1}
{"v": 1	"t": 574893	"P": 1005.25	"F": 1}
{"v": 1	"t": 574913	"P": 1002.5	"F": 1}
{"v": 1	"t": 574933	"P": 1003.25	"F": 1}
{"v": 1	"t": 574954	"P": 1008.0	"F": 1}
{"v": 1	"t": 574974	"P": 1006.25	"F": 1}
{"v": 1	"t": 574994	"P": 1004.0	"F": 1}
{"v": 1	"t": 575015	"P": 1002.0	"F": 1}
{"v": 1	"t": 575035	"P": 1005.25	"F": 1}
{"v": 1	"t": 575056	"P": 1002.25	"F": 2}
{"v": 1	"t": 575076	"P": 1005.25	"F": 2}
{"v": 1	"t": 575097	"P": 1005.5	"F": 1}
{"v": 1	"t": 575117	"P": 1001.5	"F": 2}
{"v": 1	"t": 575137	"P": 1004.75	"F": 2}
{"v": 1	"t": 575158	"P": 1007.5	"F": 2}
{"v": 1	"t": 575178	"P": 1002.75	"F": 1}
{"v": 1	"t": 575199	"P": 1003.25	"F": 1}
{"v": 1	"t": 575219	"P": 1008.0	"F": 2}
{"v": 1	"t": 575239	"P": 1005.0	"F": 2}
{"v": 1	"t": 575260	"P": 1001.0	"F": 2}
{"v": 1	"t": 575280	"P": 1006.75	"F": 1}
{"v": 1	"t": 575300	"P": 1005.0	"F": 1}
{"v": 1	"t": 575321	"P": 1003.25	"F": 1}
{"v": 1	"t": 575341	"P": 1003.5	"F": 1	"C": 46.8	"D": 3265	"sn": 54091929832280	"file": "/data/device_log/data0000.out"}
{"v": 1	"t": 575362	"P": 1005.25	"F": 1}
{"v": 1	"t": 575382	"P": 1005.25	"F": 1}
{"v": 1	"t": 575402	"P": 1002.5	"F": 2}
{"v": 1	"t": 575423	"P": 1006.25	"F": 2}
{"v": 1	"t": 575443	"P": 1003.0	"F": 1}
{"v": 1	"t": 575463	"P": 1002.0	"F": 2}
{"v": 1	"t": 575484	"P": 1008.25	"F": 2}
{"v": 1	"t": 575504	"P": 1005.25	"F": 1}
{"v": 1	"t": 575524	"P": 1003.0	"F": 1}
{"v": 1	"t": 575545	"P": 1002.0	"F": 1}
{"v": 1	"t": 575565	"P": 1008.25	"F": 1}
{"v": 1	"t": 575586	"P": 1004.75	"F": 1}
{"v": 1	"t": 575606	"P": 1003.5	"F": 1}
{"v": 1	"t": 575626	"P": 1007.75	"F": 1}
{"v": 1	"t": 575647	"P": 1006.0	"F": 1}
{"v": 1	"t": 575667	"P": 1003.0	"F": 1}
{"v": 1	"t": 575687	"P": 1002.0	"F": 1}
{"v": 1	"t": 575708	"P": 1008.5	"F": 2}
{"v": 1	"t": 575728	"P": 1003.75	"F": 1}
{"v": 1	"t": 575749	"P": 1006.25	"F": 1}
{"v": 1	"t": 575769	"P": 1004.0	"F": 2}
{"v": 1	"t": 575790	"P": 1001.25	"F": 1}
{"v": 1	"t": 575810	"P": 1006.0	"F": 1}
{"v": 1	"t": 575831	"P": 1007.25	"F": 2}
{"v": 1	"t": 575851	"P": 1003.75	"F": 1}
{"v": 1	"t": 575872	"P": 1006.75	"F": 1}
{"v": 1	"t": 575892	"P": 1004.0	"F": 2}
{"v": 1	"t": 575912	"P": 1003.0	"F": 1}
{"v": 1	"t": 575933	"P": 1006.25	"F": 1}
{"v": 1	"t": 575953	"P": 1001.25	"F": 1}
{"v": 1	"t": 575974	"P": 1007.0	"F": 1}
{"v": 1	"t": 575994	"P": 1005.75	"F": 1}
{"v": 1	"t": 576014	"P": 1002.75	"F": 1}
{"v": 1	"t": 576035	"P": 1003.5	"F": 1}
{"v": 1	"t": 576055	"P": 1008.0	"F": 1}
{"v": 1	"t": 576076	"P": 1004.75	"F": 1}
{"v": 1	"t": 576096	"P": 1002.5	"F": 2}
{"v": 1	"t": 576116	"P": 1005.5	"F": 1}
{"v": 1	"t": 576137	"P": 1005.25	"F": 1}
{"v": 1	"t": 576157	"P": 1001.25	"F": 2}
{"v": 1	"t": 576177	"P": 1004.5	"F": 1}
{"v": 1	"t": 576198	"P": 1006.25	"F": 1}
{"v": 1	"t": 576218	"P": 1003.0	"F": 1}
{"v": 1	"t": 576238	"P": 1001.25	"F": 2}
{"v": 1	"t": 576259	"P": 1007.5	"F": 1}
{"v": 1	"t": 576279	"P": 1004.75	"F": 1}
{"v": 1	"t": 576300	"P": 1001.0	"F": 1}
{"v": 1	"t": 576320	"P": 1005.75	"F": 2}
{"v": 1	"t": 576340	"P": 1004.75	"F": 2}
{"v": 1	"t": 576361	"P": 1002.5	"F": 1	"C": 46.79	"D": 3265	"sn": 54091929832280	"file": "/data/device_log/data0000.out"}
{"v": 1	"t": 576381	"P": 1003.75	"F": 1}
{"v": 1	"t": 576401	"P": 1007.25	"F": 2}
{"v": 1	"t": 576422	"P": 1003.75	"F": 1}
{"v": 1	"t": 576442	"P": 1001.25	"F": 1}
{"v": 1	"t": 576463	"P": 1007.0	"F": 1}
{"v": 1	"t": 576483	"P": 1006.0	"F": 1}
{"v": 1	"t": 576503	"P": 1002.75	"F": 1}
{"v": 1	"t": 576524	"P": 1007.75	"F": 1}
{"v": 1	"t": 576544	"P": 1004.0	"F": 2}
{"v": 1	"t": 576565	"P": 1000.75	"F": 1}
{"v": 1	"t": 576585	"P": 1004.75	"F": 1}
{"v": 1	"t": 576605	"P": 1006.25	"F": 1}
{"v": 1	"t": 576626	"P": 1003.25	"F": 1}
{"v": 1	"t": 576646	"P": 1001.5	"F": 1}
{"v": 1	"t": 576666	"P": 1008.0	"F": 2}
{"v": 1	"t": 576687	"P": 1004.0	"F": 2}
{"v": 1	"t": 576707	"P": 1002.75	"F": 1}
{"v": 1	"t": 576728	"P": 1006.5	"F": 2}
{"v": 1	"t": 576748	"P": 1006.25	"F": 2}
{"v": 1	"t": 576768	"P": 1002.25	"F": 1}
{"v": 1	"t": 576789	"P": 1005.0	"F": 1}
{"v": 1	"t": 576809	"P": 1008.25	"F": 2}
{"v": 1	"t": 576829	"P": 1005.5	"F": 2}
{"v": 1	"t": 576850	"P": 1001.75	"F": 1}
{"v": 1	"t": 576870	"P": 1008.0	"F": 1}
{"v": 1	"t": 576890	"P": 1004.5	"F": 1}
{"v": 1	"t": 576911	"P": 1000.5	"F": 1}
{"v": 1	"t": 576931	"P": 1004.75	"F": 2}
{"v": 1	"t": 576952	"P": 1006.75	"F": 1}
{"v": 1	"t": 576972	"P": 1002.0	"F": 2}
{"v": 1	"t": 576992	"P": 1001.75	"F": 1}
{"v": 1	"t": 577013	"P": 1009.5	"F": 2}
{"v": 1	"t": 577033	"P": 1006.5	"F": 1}
{"v": 1	"t": 577053	"P": 1001.25	"F": 2}
{"v": 1	"t": 577074	"P": 1008.0	"F": 1}
{"v": 1	"t": 577094	"P": 1005.0	"F": 2}
{"v": 1	"t": 577115	"P": 1002.0	"F": 1}
{"v": 1	"t": 577135	"P": 1006.25	"F": 1}
{"v": 1	"t": 577155	"P": 1004.5	"F": 1}
{"v": 1	"t": 577176	"P": 1001.75	"F": 2}
{"v": 1	"t": 577196	"P": 1003.75	"F": 1}
{"v": 1	"t": 577216	"P": 1006.5	"F": 1}
{"v": 1	"t": 577237	"P": 1003.0	"F": 1}
{"v": 1	"t": 577257	"P": 1001.5	"F": 1}
{"v": 1	"t": 577278	"P": 1007.0	"F": 1}
{"v": 1	"t": 577298	"P": 1004.25	"F": 2}
{"v": 1	"t": 577318	"P": 1002.25	"F": 2}
{"v": 1	"t": 577339	"P": 1006.5	"F": 2}
{"v": 1	"t": 577359	"P": 1006.0	"F": 1}
{"v": 1	"t": 577379	"P": 1004.0	"F": 1	"C": 46.8	"D": 3265	"sn": 54091929832280	"file": "/data/device_log/data0000.out"}
{"v": 1	"t": 577400	"P": 1001.75	"F": 2}
{"v": 1	"t": 577420	"P": 1010.75	"F": 1}
{"v": 1	"t": 577440	"P": 1004.25	"F": 1}
{"v": 1	"t": 577461	"P": 1002.75	"F": 1}
{"v": 1	"t": 577481	"P": 1005.25	"F": 1}
{"v": 1	"t": 577502	"P": 1007.0	"F": 1}
{"v": 1	"t": 577522	"P": 1002.0	"F": 1}
{"v": 1	"t": 577542	"P": 1002.75	"F": 1}
{"v": 1	"t": 577563	"P": 1008.0	"F": 2}
{"v": 1	"t": 577583	"P": 1002.75	"F": 2}
{"v": 1	"t": 577603	"P": 1002.5	"F": 2}
{"v": 1	"t": 577624	"P": 1007.5	"F": 1}
{"v": 1	"t": 577644	"P": 1004.75	"F": 2}
{"v": 1	"t": 577665	"P": 1001.0	"F": 2}
{"v": 1	"t": 577685	"P": 1006.0	"F": 2}
{"v": 1	"t": 577705	"P": 1004.75	"F": 2}
{"v": 1	"t": 577726	"P": 1001.5	"F": 2}
{"v": 1	"t": 577746	"P": 1007.25	"F": 2}
{"v": 1	"t": 577767	"P": 1006.0	"F": 1}
{"v": 1	"t": 577787	"P": 1001.75	"F": 2}
{"v": 1	"t": 577807	"P": 1002.5	"F": 2}
{"v": 1	"t": 577828	"P": 1008.25	"F": 2}
{"v": 1	"t": 577848	"P": 1004.25	"F": 2}
{"v": 1	"t": 577868	"P": 1001.75	"F": 1}
{"v": 1	"t": 577889	"P": 1007.5	"F": 2}
{"v": 1	"t": 577909	"P": 1005.0	"F": 2}
{"v": 1	"t": 577929	"P": 1002.75	"F": 2}
{"v": 1	"t": 577950	"P": 1005.75	"F": 2}
{"v": 1	"t": 577970	"P": 1008.5	"F": 2}
{"v": 1	"t": 577991	"P": 1005.25	"F": 2}
{"v": 1	"t": 578011	"P": 1001.75	"F": 2}
{"v": 1	"t": 578031	"P": 1008.25	"F": 1}
{"v": 1	"t": 578052	"P": 1005.5	"F": 1}
{"v": 1	"t": 578072	"P": 1001.5	"F": 2}
{"v": 1	"t": 578093	"P": 1008.25	"F": 2}
{"v": 1	"t": 578113	"P": 1006.25	"F": 1}
{"v": 1	"t": 578133	"P": 1002.0	"F": 2}
{"v": 1	"t": 578154	"P": 1003.75	"F": 2}
{"v": 1	"t": 578174	"P": 1007.75	"F": 1}
{"v": 1	"t": 578194	"P": 1002.75	"F": 2}
{"v": 1	"t": 578215	"P": 1005.0	"F": 1}
{"v": 1	"t": 578235	"P": 1007.75	"F": 2}
{"v": 1	"t": 578256	"P": 1003.75	"F": 2}
{"v": 1	"t": 578276	"P": 1004.25	"F": 1}
{"v": 1	"t": 578296	"P": 1007.0	"F": 1}
{"v": 1	"t": 578317	"P": 1003.75	"F": 1}
{"v": 1	"t": 578337	"P": 1003.0	"F": 1}
{"v": 1	"t": 578357	"P": 1005.75	"F": 2}
{"v": 1	"t": 578378	"P": 1008.5	"F": 2}
{"v": 1	"t": 578398	"P": 1004.0	"F": 1	"C": 46.75	"D": 3265	"sn": 54091929832280	"file": "/data/device_log/data0000.out"}
{"v": 1	"t": 578418	"P": 1002.25	"F": 2}
{"v": 1	"t": 578439	"P": 1004.75	"F": 1}
{"v": 1	"t": 578459	"P": 1008.25	"F": 2}
{"v": 1	"t": 578479	"P": 1005.5	"F": 2}
{"v": 1	"t": 578499	"P": 1003.0	"F": 1}
{"v": 1	"t": 578520	"P": 1003.5	"F": 2}
{"v": 1	"t": 578540	"P": 1007.25	"F": 1}
{"v": 1	"t": 578560	"P": 1007.5	"F": 1}
{"v": 1	"t": 578581	"P": 1003.5	"F": 2}
{"v": 1	"t": 578601	"P": 1002.25	"F": 2}
{"v": 1	"t": 578621	"P": 1004.0	"F": 2}
{"v": 1	"t": 578642	"P": 1008.25	"F": 2}
{"v": 1	"t": 578662	"P": 1004.25	"F": 1}
{"v": 1	"t": 578682	"P": 1000.0	"F": 1}
{"v": 1	"t": 578702	"P": 1004.75	"F": 2}
{"v": 1	"t": 578723	"P": 1006.5	"F": 1}
{"v": 1	"t": 578743	"P": 1004.0	"F": 1}
{"v": 1	"t": 578763	"P": 1002.75	"F": 1}
{"v": 1	"t": 578784	"P": 1006.0	"F": 1}
{"v": 1	"t": 578804	"P": 1004.75	"F": 2}
{"v": 1	"t": 578824	"P": 1002.5	"F": 1}
{"v": 1	"t": 578845	"P": 1000.75	"F": 1}
{"v": 1	"t": 578865	"P": 1007.5	"F": 2}
{"v": 1	"t": 578885	"P": 1006.5	"F": 1}
{"v": 1	"t": 578906	"P": 1003.25	"F": 1}
{"v": 1	"t": 578926	"P": 1001.5	"F": 2}
{"v": 1	"t": 578946	"P": 1004.5	"F": 1}
{"v": 1	"t": 578966	"P": 1007.75	"F": 2}
{"v": 1	"t": 578987	"P": 1005.0	"F": 1}
{"v": 1	"t": 579007	"P": 1001.25	"F": 1}
{"v": 1	"t": 579027	"P": 1003.75	"F": 1}
{"v": 1	"t": 579048	"P": 1007.75	"F": 1}
{"v": 1	"t": 579068	"P": 1004.5	"F": 2}
{"v": 1	"t": 579088	"P": 1001.75	"F": 1}
{"v": 1	"t": 579108	"P": 1001.5	"F": 1}
{"v": 1	"t": 579129	"P": 1006.75	"F": 1}
{"v": 1	"t": 579149	"P": 1007.0	"F": 2}
{"v": 1	"t": 579169	"P": 1002.5	"F": 2}
{"v": 1	"t": 579190	"P": 1000.75	"F": 2}
{"v": 1	"t": 579210	"P": 1003.75	"F": 1}
{"v": 1	"t": 579230	"P": 1008.75	"F": 2}
{"v": 1	"t": 579251	"P": 1003.75	"F": 1}
{"v": 1	"t": 579271	"P": 999.75	"F": 2}
{"v": 1	"t": 579291	"P": 1005.5	"F": 2}
{"v": 1	"t": 579312	"P": 1005.0	"F": 2}
{"v": 1	"t": 579332	"P": 1003.5	"F": 2}
{"v": 1	"t": 579352	"P": 1006.25	"F": 2}
{"v": 1	"t": 579373	"P": 1005.5	"F": 2}
{"v": 1	"t": 579393	"P": 1002.75	"F": 1}
{"v": 1	"t": 579414	"P": 1006.25	"F": 1	"C": 46.76	"D": 3265	"sn": 54091929832280	"file": "/data/device_log/data0000.out"}
{"v": 1	"t": 579434	"P": 1003.75	"F": 2}
{"v": 1	"t": 579455	"P": 1002.25	"F": 2}
{"v": 1	"t": 579475	"P": 1007.75	"F": 2}
{"v": 1	"t": 579495	"P": 1006.5	"F": 1}
{"v": 1	"t": 579516	"P": 1002.5	"F": 2}
{"v": 1	"t": 579536	"P": 1004.25	"F": 2}
{"v": 1	"t": 579556	"P": 1008.75	"F": 2}
{"v": 1	"t": 579577	"P": 1003.25	"F": 1}
{"v": 1	"t": 579597	"P": 1002.0	"F": 1}
{"v": 1	"t": 579618	"P": 1008.0	"F": 1}
{"v": 1	"t": 579638	"P": 1004.75	"F": 2}
{"v": 1	"t": 579658	"P": 1001.25	"F": 2}
{"v": 1	"t": 579679	"P": 1004.0	"F": 2}
{"v": 1	"t": 579699	"P": 1006.25	"F": 2}
{"v": 1	"t": 579719	"P": 1003.75	"F": 2}
{"v": 1	"t": 579740	"P": 1003.0	"F": 2}
{"v": 1	"t": 579760	"P": 1008.25	"F": 2}
{"v": 1	"t": 579781	"P": 1004.75	"F": 2}
{"v": 1	"t": 579801	"P": 1000.5	"F": 2}
{"v": 1	"t": 579821	"P": 1006.25	"F": 1}
{"v": 1	"t": 579842	"P": 1005.75	"F": 2}
{"v": 1	"t": 579862	"P": 1003.0	"F": 1}
{"v": 1	"t": 579882	"P": 1003.25	"F": 2}
{"v": 1	"t": 579903	"P": 1006.75	"F": 1}
{"v": 1	"t": 579923	"P": 1005.25	"F": 1}
{"v": 1	"t": 579943	"P": 1000.75	"F": 1}
{"v": 1	"t": 579964	"P": 1007.75	"F": 1}
{"v": 1	"t": 579984	"P": 1005.5	"F": 1}
{"v": 1	"t": 580005	"P": 1001.25	"F": 2}
{"v": 1	"t": 580025	"P": 1007.0	"F": 2}
{"v": 1	"t": 580045	"P": 1005.25	"F": 2}
{"v": 1	"t": 580066	"P": 1001.5	"F": 2}
{"v": 1	"t": 580086	"P": 1007.5	"F": 1}
{"v": 1	"t": 580107	"P": 1006.0	"F": 2}
{"v": 1	"t": 580127	"P": 1002.5	"F": 2}
{"v": 1	"t": 580147	"P": 1002.25	"F": 2}
{"v": 1	"t": 580168	"P": 1005.75	"F": 2}
{"v": 1	"t": 580188	"P": 1003.75	"F": 2}
{"v": 1	"t": 580208	"P": 1001.5	"F": 1}
{"v": 1	"t": 580229	"P": 1006.25	"F": 2}
{"v": 1	"t": 580249	"P": 1005.25	"F": 2}
{"v": 1	"t": 580270	"P": 1003.25	"F": 2}
{"v": 1	"t": 580290	"P": 1004.25	"F": 2}
{"v": 1	"t": 580310	"P": 1006.0	"F": 2}
{"v": 1	"t": 580331	"P": 1003.5	"F": 2}
{"v": 1	"t": 580351	"P": 1003.0	"F": 1}
{"v": 1	"t": 580371	"P": 1007.25	"F": 2}
{"v": 1	"t": 580392	"P": 1005.75	"F": 2}
{"v": 1	"t": 580412	"P": 1002.0	"F": 2}
{"v": 1	"t": 580432	"P": 1004.75	"F": 2	"C": 46.815	"D": 3264	"sn": 54091929832280	"file": "/data/device_log/data0000.out"}
{"v": 1	"t": 580453	"P": 1006.0	"F": 2}
{"v": 1	"t": 580473	"P": 1002.75	"F": 2}
{"v": 1	"t": 580494	"P": 1002.5	"F": 2}
{"v": 1	"t": 580514	"P": 1008.25	"F": 2}
{"v": 1	"t": 580534	"P": 1005.0	"F": 2}
{"v": 1	"t": 580555	"P": 1001.25	"F": 2}
{"v": 1	"t": 580575	"P": 1006.25	"F": 2}
{"v": 1	"t": 580595	"P": 1006.25	"F": 2}
{"v": 1	"t": 580616	"P": 1002.25	"F": 2}
{"v": 1	"t": 580636	"P": 1004.25	"F": 2}
{"v": 1	"t": 580657	"P": 1005.25	"F": 2}
{"v": 1	"t": 580677	"P": 1003.75	"F": 2}
{"v": 1	"t": 580697	"P": 1001.75	"F": 2}
{"v": 1	"t": 580717	"P": 1006.75	"F": 2}
{"v": 1	"t": 580738	"P": 1005.75	"F": 2}
{"v": 1	"t": 580758	"P": 1003.5	"F": 2}
{"v": 1	"t": 580778	"P": 1003.25	"F": 2}
{"v": 1	"t": 580799	"P": 1004.5	"F": 2}
{"v": 1	"t": 580819	"P": 1008.25	"F": 2}
{"v": 1	"t": 580839	"P": 1005.5	"F": 2}
{"v": 1	"t": 580860	"P": 1003.75	"F": 2}
{"v": 1	"t": 580880	"P": 1006.0	"F": 1}
{"v": 1	"t": 580900	"P": 1007.5	"F": 2}
{"v": 1	"t": 580920	"P": 1004.75	"F": 1}
{"v": 1	"t": 580941	"P": 1001.75	"F": 1}
{"v": 1	"t": 580961	"P": 1002.5	"F": 2}
{"v": 1	"t": 580981	"P": 1008.25	"F": 1}
{"v": 1	"t": 581002	"P": 1005.5	"F": 1}
{"v": 1	"t": 581022	"P": 1001.25	"F": 1}
{"v": 1	"t": 581042	"P": 1000.5	"F": 1}
{"v": 1	"t": 581062	"P": 1007.0	"F": 1}
{"v": 1	"t": 581083	"P": 1006.5	"F": 1}
{"v": 1	"t": 581103	"P": 1005.0	"F": 1}
{"v": 1	"t": 581123	"P": 1001.25	"F": 1}
{"v": 1	"t": 581144	"P": 1004.0	"F": 1}
{"v": 1	"t": 581164	"P": 1008.0	"F": 1}
{"v": 1	"t": 581184	"P": 1003.5	"F": 1}
{"v": 1	"t": 581204	"P": 1003.75	"F": 1}
{"v": 1	"t": 581225	"P": 1003.75	"F": 1}
{"v": 1	"t": 581245	"P": 1011.0	"F": 1}
{"v": 1	"t": 581265	"P": 1004.75	"F": 1}
{"v": 1	"t": 581286	"P": 1003.0	"F": 1}
{"v": 1	"t": 581306	"P": 1002.25	"F": 1}
{"v": 1	"t": 581326	"P": 1006.75	"F": 1}
{"v": 1	"t": 581347	"P": 1006.75	"F": 1}
{"v": 1	"t": 581367	"P": 1002.25	"F": 1}
{"v": 1	"t": 581387	"P": 1000.75	"F": 1}
{"v": 1	"t": 581407	"P": 1006.75	"F": 1}
{"v": 1	"t": 581428	"P": 1005.5	"F": 1}
{"v": 1	"t": 581448	"P": 1003.5	"F": 1	"C": 46.8	"D": 3264	"sn": 54091929832280	"file": "/data/device_log/data0000.out"}
{"v": 1	"t": 581468	"P": 1002.75	"F": 1}
{"v": 1	"t": 581489	"P": 1005.25	"F": 1}
{"v": 1	"t": 581509	"P": 1007.0	"F": 1}
{"v": 1	"t": 581529	"P": 1002.75	"F": 1}
{"v": 1	"t": 581550	"P": 1000.25	"F": 1}
{"v": 1	"t": 581570	"P": 1005.5	"F": 1}
{"v": 1	"t": 581590	"P": 1005.25	"F": 1}
{"v": 1	"t": 581611	"P": 1004.75	"F": 1}
{"v": 1	"t": 581631	"P": 1000.5	"F": 1}
{"v": 1	"t": 581651	"P": 1003.0	"F": 1}
{"v": 1	"t": 581671	"P": 1009.75	"F": 1}
{"v": 1	"t": 581692	"P": 1004.25	"F": 1}
{"v": 1	"t": 581712	"P": 1001.75	"F": 1}
{"v": 1	"t": 581732	"P": 1003.75	"F": 1}
{"v": 1	"t": 581753	"P": 1008.0	"F": 1}
{"v": 1	"t": 581773	"P": 1006.5	"F": 1}
{"v": 1	"t": 581793	"P": 1004.5	"F": 1}
{"v": 1	"t": 581813	"P": 1001.0	"F": 1}
{"v": 1	"t": 581834	"P": 1007.5	"F": 1}
{"v": 1	"t": 581854	"P": 1006.75	"F": 1}
{"v": 1	"t": 581874	"P": 1002.5	"F": 1}
{"v": 1	"t": 581895	"P": 1000.25	"F": 1}
{"v": 1	"t": 581915	"P": 1004.5	"F": 1}
{"v": 1	"t": 581935	"P": 1007.5	"F": 1}
{"v": 1	"t": 581955	"P": 1004.25	"F": 1}
{"v": 1	"t": 581976	"P": 1001.5	"F": 1}
{"v": 1	"t": 581996	"P": 1001.75	"F": 1}
{"v": 1	"t": 582016	"P": 1009.0	"F": 1}
{"v": 1	"t": 582037	"P": 1006.25	"F": 1}
{"v": 1	"t": 582057	"P": 1003.0	"F": 1}
{"v": 1	"t": 582077	"P": 1001.0	"F": 1}
{"v": 1	"t": 582097	"P": 1007.0	"F": 1}
{"v": 1	"t": 582118	"P": 1007.5	"F": 1}
{"v": 1	"t": 582138	"P": 1004.25	"F": 1}
{"v": 1	"t": 582158	"P": 1001.5	"F": 1}
{"v": 1	"t": 582179	"P": 1006.25	"F": 1}
{"v": 1	"t": 582199	"P": 1006.25	"F": 1}
{"v": 1	"t": 582219	"P": 1006.25	"F": 1}
{"v": 1	"t": 582240	"P": 1000.0	"F": 1}
{"v": 1	"t": 582260	"P": 1004.75	"F": 1}
{"v": 1	"t": 582280	"P": 1005.25	"F": 1}
{"v": 1	"t": 582301	"P": 1004.25	"F": 1}
{"v": 1	"t": 582321	"P": 1002.0	"F": 1}
{"v": 1	"t": 582341	"P": 1006.25	"F": 1}
{"v": 1	"t": 582361	"P": 1007.0	"F": 1}
{"v": 1	"t": 582382	"P": 1003.75	"F": 1}
{"v": 1	"t": 582402	"P": 1000.0	"F": 1}
{"v": 1	"t": 582422	"P": 1004.0	"F": 2}
{"v": 1	"t": 582443	"P": 1007.25	"F": 1}
{"v": 1	"t": 582463	"P": 1003.5	"F": 2	"C": 46.74	"D": 3264	"sn": 54091929832280	"file": "/data/device_log/data0000.out"}
{"v": 1	"t": 582483	"P": 1003.0	"F": 1}
{"v": 1	"t": 582504	"P": 1001.75	"F": 1}
{"v": 1	"t": 582524	"P": 1007.0	"F": 1}
{"v": 1	"t": 582544	"P": 1004.5	"F": 1}
{"v": 1	"t": 582564	"P": 1000.0	"F": 2}
{"v": 1	"t": 582585	"P": 1000.5	"F": 2}
{"v": 1	"t": 582605	"P": 1007.5	"F": 2}
{"v": 1	"t": 582625	"P": 1007.25	"F": 1}
{"v": 1	"t": 582646	"P": 1003.25	"F": 2}
{"v": 1	"t": 582666	"P": 1002.25	"F": 1}
{"v": 1	"t": 582686	"P": 1005.5	"F": 1}
{"v": 1	"t": 582706	"P": 1006.5	"F": 2}
{"v": 1	"t": 582727	"P": 1006.0	"F": 1}
{"v": 1	"t": 582747	"P": 1002.25	"F": 2}
{"v": 1	"t": 582767	"P": 1001.0	"F": 2}
{"v": 1	"t": 582788	"P": 1006.75	"F": 1}
{"v": 1	"t": 582808	"P": 1004.25	"F": 1}
{"v": 1	"t": 582828	"P": 1001.5	"F": 1}
{"v": 1	"t": 582848	"P": 1002.5	"F": 2}
{"v": 1	"t": 582869	"P": 1006.25	"F": 1}
{"v": 1	"t": 582889	"P": 1005.75	"F": 1}
{"v": 1	"t": 582909	"P": 1001.75	"F": 1}
{"v": 1	"t": 582930	"P": 1003.25	"F": 1}
{"v": 1	"t": 582950	"P": 1007.75	"F": 2}
{"v": 1	"t": 582970	"P": 1005.75	"F": 1}
{"v": 1	"t": 582991	"P": 1004.25	"F": 1}
{"v": 1	"t": 583011	"P": 1001.75	"F": 1}
{"v": 1	"t": 583031	"P": 1007.0	"F": 1}
{"v": 1	"t": 583052	"P": 1006.5	"F": 1}
{"v": 1	"t": 583072	"P": 1003.25	"F": 1}
{"v": 1	"t": 583092	"P": 1003.25	"F": 1}
{"v": 1	"t": 583113	"P": 1006.75	"F": 1}
{"v": 1	"t": 583133	"P": 1006.0	"F": 1}
{"v": 1	"t": 583153	"P": 1002.25	"F": 2}
{"v": 1	"t": 583174	"P": 1002.75	"F": 2}
{"v": 1	"t": 583194	"P": 1006.75	"F": 1}
{"v": 1	"t": 583214	"P": 1005.0	"F": 1}
{"v": 1	"t": 583235	"P": 1001.25	"F": 1}
{"v": 1	"t": 583255	"P": 1003.75	"F": 1}
{"v": 1	"t": 583275	"P": 1005.0	"F": 1}
{"v": 1	"t": 583296	"P": 1003.25	"F": 1}
{"v": 1	"t": 583316	"P": 1000.5	"F": 2}
{"v": 1	"t": 583336	"P": 1007.0	"F": 1}
{"v": 1	"t": 583357	"P": 1007.5	"F": 1}
{"v": 1	"t": 583377	"P": 1004.0	"F": 1}
{"v": 1	"t": 583397	"P": 1002.25	"F": 2}
{"v": 1	"t": 583417	"P": 1005.25	"F": 2}
{"v": 1	"t": 583438	"P": 1007.5	"F": 2}
{"v": 1	"t": 583458	"P": 1004.75	"F": 2}
{"v": 1	"t": 583478	"P": 1001.25	"F": 2	"C": 46.79	"D": 3264	"sn": 54091929832280	"file": "/data/device_log/data0000.out"}
{"v": 1	"t": 583499	"P": 1004.5	"F": 1}
{"v": 1	"t": 583519	"P": 1008.25	"F": 1}
{"v": 1	"t": 583539	"P": 1004.75	"F": 1}
{"v": 1	"t": 583559	"P": 1002.75	"F": 2}
{"v": 1	"t": 583580	"P": 1002.0	"F": 2}
{"v": 1	"t": 583600	"P": 1007.75	"F": 2}
{"v": 1	"t": 583620	"P": 1006.0	"F": 2}
{"v": 1	"t": 583641	"P": 1002.75	"F": 2}
{"v": 1	"t": 583661	"P": 1001.0	"F": 1}
{"v": 1	"t": 583681	"P": 1005.5	"F": 2}
{"v": 1	"t": 583701	"P": 1007.0	"F": 1}
{"v": 1	"t": 583722	"P": 1005.75	"F": 2}
{"v": 1	"t": 583742	"P": 1001.0	"F": 2}
{"v": 1	"t": 583762	"P": 1005.5	"F": 2}
{"v": 1	"t": 583783	"P": 1009.5	"F": 2}
{"v": 1	"t": 583803	"P": 1004.5	"F": 1}
{"v": 1	"t": 583823	"P": 1002.5	"F": 2}
{"v": 1	"t": 583843	"P": 1001.75	"F": 2}
{"v": 1	"t": 583864	"P": 1007.5	"F": 2}
{"v": 1	"t": 583884	"P": 1007.0	"F": 1}
{"v": 1	"t": 583904	"P": 1005.0	"F": 2}
{"v": 1	"t": 583925	"P": 1000.0	"F": 1}
{"v": 1	"t": 583945	"P": 1008.0	"F": 1}
{"v": 1	"t": 583965	"P": 1007.25	"F": 2}
{"v": 1	"t": 583986	"P": 1004.5	"F": 2}
{"v": 1	"t": 584006	"P": 1003.25	"F": 1}
{"v": 1	"t": 584026	"P": 1005.25	"F": 1}
{"v": 1	"t": 584046	"P": 1008.75	"F": 1}
{"v": 1	"t": 584067	"P": 1004.0	"F": 1}
{"v": 1	"t": 584087	"P": 1003.0	"F": 2}
{"v": 1	"t": 584107	"P": 1003.0	"F": 1}
{"v": 1	"t": 584128	"P": 1008.5	"F": 2}
{"v": 1	"t": 584148	"P": 1005.0	"F": 2}
{"v": 1	"t": 584168	"P": 1001.5	"F": 1}
{"v": 1	"t": 584189	"P": 1002.75	"F": 1}
{"v": 1	"t": 584209	"P": 1008.5	"F": 2}
{"v": 1	"t": 584229	"P": 1004.75	"F": 2}
{"v": 1	"t": 584249	"P": 1004.75	"F": 1}
{"v": 1	"t": 584270	"P": 1002.5	"F": 2}
{"v": 1	"t": 584290	"P": 1007.5	"F": 1}
{"v": 1	"t": 584310	"P": 1006.5	"F": 1}
{"v": 1	"t": 584331	"P": 1004.5	"F": 1}
{"v": 1	"t": 584351	"P": 1002.0	"F": 1}
{"v": 1	"t": 584371	"P": 1006.0	"F": 1}
{"v": 1	"t": 584391	"P": 1008.25	"F": 1}
{"v": 1	"t": 584412	"P": 1005.75	"F": 1}
{"v": 1	"t": 584432	"P": 1001.0	"F": 1}
{"v": 1	"t": 584452	"P": 1002.25	"F": 2}
{"v": 1	"t": 584473	"P": 1007.5	"F": 1}
{"v": 1	"t": 584493	"P": 1006.25	"F": 1	"C": 46.765	"D": 3264	"sn": 54091929832280	"file": "/data/device_log/data0000.out"}
{"v": 1	"t": 584513	"P": 1002.0	"F": 1}
{"v": 1	"t": 584533	"P": 1002.75	"F": 1}
{"v": 1	"t": 584554	"P": 1007.0	"F": 1}
{"v": 1	"t": 584574	"P": 1006.5	"F": 1}
{"v": 1	"t": 584594	"P": 1003.0	"F": 1}
{"v": 1	"t": 584615	"P": 1002.5	"F": 1}
{"v": 1	"t": 584635	"P": 1004.5	"F": 1}
{"v": 1	"t": 584655	"P": 1008.25	"F": 1}
{"v": 1	"t": 584676	"P": 1002.25	"F": 1}
{"v": 1	"t": 584696	"P": 1000.5	"F": 2}
{"v": 1	"t": 584716	"P": 1006.0	"F": 2}
{"v": 1	"t": 584736	"P": 1006.25	"F": 1}
{"v": 1	"t": 584757	"P": 1002.75	"F": 1}
{"v": 1	"t": 584777	"P": 1001.75	"F": 1}
{"v": 1	"t": 584797	"P": 1005.0	"F": 1}
{"v": 1	"t": 584818	"P": 1006.25	"F": 1}
{"v": 1	"t": 584838	"P": 1005.25	"F": 1}
{"v": 1	"t": 584858	"P": 1001.0	"F": 1}
{"v": 1	"t": 584879	"P": 1003.0	"F": 1}
{"v": 1	"t": 584899	"P": 1007.0	"F": 1}
{"v": 1	"t": 584919	"P": 1006.25	"F": 1}
{"v": 1	"t": 584939	"P": 1001.75	"F": 2}
{"v": 1	"t": 584960	"P": 1002.75	"F": 1}
{"v": 1	"t": 584980	"P": 1006.75	"F": 1}
{"v": 1	"t": 585000	"P": 1009.25	"F": 1}
{"v": 1	"t": 585021	"P": 1003.75	"F": 1}
{"v": 1	"t": 585041	"P": 1002.5	"F": 1}
{"v": 1	"t": 585061	"P": 1004.75	"F": 1}
{"v": 1	"t": 585081	"P": 1007.25	"F": 1}
{"v": 1	"t": 585102	"P": 1004.25	"F": 1}
{"v": 1	"t": 585122	"P": 1002.25	"F": 2}
{"v": 1	"t": 585142	"P": 1004.0	"F": 1}
{"v": 1	"t": 585163	"P": 1008.0	"F": 1}
{"v": 1	"t": 585183	"P": 1006.5	"F": 1}
{"v": 1	"t": 585203	"P": 1002.75	"F": 1}
{"v": 1	"t": 585223	"P": 1002.0	"F": 1}
{"v": 1	"t": 585244	"P": 1008.25	"F": 1}
{"v": 1	"t": 585264	"P": 1007.0	"F": 1}
{"v": 1	"t": 585284	"P": 1001.0	"F": 1}
{"v": 1	"t": 585305	"P": 1002.75	"F": 1}
{"v": 1	"t": 585325	"P": 1007.25	"F": 1}
{"v": 1	"t": 585345	"P": 1007.75	"F": 2}
{"v": 1	"t": 585366	"P": 1004.25	"F": 1}
{"v": 1	"t": 585386	"P": 997.0	"F": 1}
{"v": 1	"t": 585406	"P": 1005.75	"F": 1}
{"v": 1	"t": 585426	"P": 1006.75	"F": 1}
{"v": 1	"t": 585447	"P": 1004.25	"F": 1}
{"v": 1	"t": 585467	"P": 1001.25	"F": 1}
{"v": 1	"t": 585487	"P": 1003.75	"F": 1}
{"v": 1	"t": 585508	"P": 1006.5	"F": 1	"C": 46.8	"D": 3264	"sn": 54091929832280	"file": "/data/device_log/data0000.out"}
{"v": 1	"t": 585528	"P": 1003.75	"F": 1}
{"v": 1	"t": 585548	"P": 1002.0	"F": 1}
{"v": 1	"t": 585569	"P": 1003.75	"F": 2}
{"v": 1	"t": 585589	"P": 1007.0	"F": 1}
{"v": 1	"t": 585609	"P": 1007.25	"F": 1}
{"v": 1	"t": 585629	"P": 1002.5	"F": 1}
{"v": 1	"t": 585650	"P": 1003.0	"F": 1}
{"v": 1	"t": 585670	"P": 1006.5	"F": 1}
{"v": 1	"t": 585690	"P": 1007.25	"F": 1}
{"v": 1	"t": 585711	"P": 1003.5	"F": 1}
{"v": 1	"t": 585731	"P": 1002.75	"F": 2}
{"v": 1	"t": 585751	"P": 1006.25	"F": 1}
{"v": 1	"t": 585771	"P": 1008.25	"F": 2}
{"v": 1	"t": 585792	"P": 1003.25	"F": 2}
{"v": 1	"t": 585812	"P": 1002.75	"F": 1}
{"v": 1	"t": 585832	"P": 1005.25	"F": 2}
{"v": 1	"t": 585853	"P": 1008.75	"F": 1}
{"v": 1	"t": 585873	"P": 1004.75	"F": 1}
{"v": 1	"t": 585893	"P": 1000.5	"F": 2}
{"v": 1	"t": 585913	"P": 1003.75	"F": 1}
{"v": 1	"t": 585934	"P": 1008.25	"F": 2}
{"v": 1	"t": 585954	"P": 1005.75	"F": 2}
{"v": 1	"t": 585974	"P": 1003.75	"F": 2}
{"v": 1	"t": 585995	"P": 1002.5	"F": 1}
{"v": 1	"t": 586015	"P": 1007.25	"F": 1}
{"v": 1	"t": 586035	"P": 1007.0	"F": 1}
{"v": 1	"t": 586056	"P": 1005.0	"F": 1}
{"v": 1	"t": 586076	"P": 1000.25	"F": 1}
{"v": 1	"t": 586096	"P": 1005.25	"F": 2}
{"v": 1	"t": 586116	"P": 1008.0	"F": 1}
{"v": 1	"t": 586137	"P": 1006.0	"F": 1}
{"v": 1	"t": 586157	"P": 1001.0	"F": 1}
{"v": 1	"t": 586177	"P": 1003.25	"F": 2}
{"v": 1	"t": 586198	"P": 1007.75	"F": 1}
{"v": 1	"t": 586218	"P": 1005.25	"F": 1}
{"v": 1	"t": 586238	"P": 1002.5	"F": 2}
{"v": 1	"t": 586259	"P": 1003.5	"F": 1}
{"v": 1	"t": 586279	"P": 1007.5	"F": 1}
{"v": 1	"t": 586299	"P": 1006.0	"F": 1}
{"v": 1	"t": 586319	"P": 1005.25	"F": 2}
{"v": 1	"t": 586340	"P": 1002.5	"F": 1}
{"v": 1	"t": 586360	"P": 1009.0	"F": 1}
{"v": 1	"t": 586380	"P": 1005.75	"F": 2}
{"v": 1	"t": 586401	"P": 1003.25	"F": 2}
{"v": 1	"t": 586421	"P": 1002.75	"F": 2}
{"v": 1	"t": 586441	"P": 1007.75	"F": 2}
{"v": 1	"t": 586461	"P": 1009.0	"F": 1}
{"v": 1	"t": 586482	"P": 1003.75	"F": 1}
{"v": 1	"t": 586502	"P": 1002.0	"F": 1}
{"v": 1	"t": 586522	"P": 1004.5	"F": 1	"C": 46.795	"D": 3264	"sn": 54091929832280	"file": "/data/device_log/data0000.out"}
{"v": 1	"t": 586543	"P": 1008.5	"F": 1}
{"v": 1	"t": 586563	"P": 1005.25	"F": 1}
{"v": 1	"t": 586583	"P": 1001.5	"F": 1}
{"v": 1	"t": 586604	"P": 1003.0	"F": 2}
{"v": 1	"t": 586624	"P": 1007.75	"F": 1}
{"v": 1	"t": 586644	"P": 1005.75	"F": 1}
{"v": 1	"t": 586664	"P": 1002.0	"F": 2}
{"v": 1	"t": 586685	"P": 1001.75	"F": 1}
{"v": 1	"t": 586705	"P": 1007.0	"F": 1}
{"v": 1	"t": 586725	"P": 1007.5	"F": 1}
{"v": 1	"t": 586746	"P": 1003.75	"F": 1}
{"v": 1	"t": 586766	"P": 1001.5	"F": 2}
{"v": 1	"t": 586786	"P": 1005.0	"F": 1}
{"v": 1	"t": 586807	"P": 1006.75	"F": 2}
{"v": 1	"t": 586827	"P": 1004.25	"F": 1}
{"v": 1	"t": 586847	"P": 1007.0	"F": 2}
{"v": 1	"t": 586868	"P": 1006.5	"F": 1}
{"v": 1	"t": 586888	"P": 1005.0	"F": 2}
{"v": 1	"t": 586908	"P": 1002.0	"F": 1}
{"v": 1	"t": 586929	"P": 1005.75	"F": 1}
{"v": 1	"t": 586949	"P": 1008.0	"F": 1}
{"v": 1	"t": 586969	"P": 1004.0	"F": 1}
{"v": 1	"t": 586990	"P": 1002.75	"F": 2}
{"v": 1	"t": 587010	"P": 1005.0	"F": 2}
{"v": 1	"t": 587030	"P": 1009.0	"F": 1}
{"v": 1	"t": 587050	"P": 1007.25	"F": 1}
{"v": 1	"t": 587071	"P": 1003.75	"F": 1}
{"v": 1	"t": 587091	"P": 1002.25	"F": 2}
{"v": 1	"t": 587111	"P": 1009.0	"F": 2}
{"v": 1	"t": 587132	"P": 1007.25	"F": 1}
{"v": 1	"t": 587152	"P": 1005.5	"F": 1}
{"v": 1	"t": 587172	"P": 1002.75	"F": 2}
{"v": 1	"t": 587192	"P": 1005.5	"F": 2}
{"v": 1	"t": 587213	"P": 1008.75	"F": 2}
{"v": 1	"t": 587233	"P": 1004.5	"F": 1}
{"v": 1	"t": 587253	"P": 1002.75	"F": 1}
{"v": 1	"t": 587274	"P": 1004.75	"F": 1}
{"v": 1	"t": 587294	"P": 1007.0	"F": 2}
{"v": 1	"t": 587314	"P": 1006.0	"F": 1}
{"v": 1	"t": 587334	"P": 1003.0	"F": 1}
{"v": 1	"t": 587355	"P": 1002.5	"F": 2}
{"v": 1	"t": 587375	"P": 1006.25	"F": 1}
{"v": 1	"t": 587395	"P": 1007.5	"F": 1}
{"v": 1	"t": 587416	"P": 1003.75	"F": 1}
{"v": 1	"t": 587436	"P": 1002.25	"F": 1}
{"v": 1	"t": 587456	"P": 1007.75	"F": 1}
{"v": 1	"t": 587477	"P": 1007.0	"F": 2}
{"v": 1	"t": 587497	"P": 1003.5	"F": 1}
{"v": 1	"t": 587517	"P": 1001.75	"F": 1}
{"v": 1	"t": 587537	"P": 1006.5	"F": 1	"C": 46.79	"D": 3264	"sn": 54091929832280	"file": "/data/device_log/data0000.out"}
{"v": 1	"t": 587558	"P": 1005.5	"F": 1}
{"v": 1	"t": 587578	"P": 1003.25	"F": 1}
{"v": 1	"t": 587598	"P": 1000.5	"F": 1}
{"v": 1	"t": 587619	"P": 1005.25	"F": 1}
{"v": 1	"t": 587639	"P": 1007.0	"F": 1}
{"v": 1	"t": 587659	"P": 1005.75	"F": 1}
{"v": 1	"t": 587679	"P": 1004.0	"F": 1}
{"v": 1	"t": 587700	"P": 1002.75	"F": 1}
{"v": 1	"t": 587720	"P": 1007.25	"F": 2}
{"v": 1	"t": 587740	"P": 1006.25	"F": 1}
{"v": 1	"t": 587761	"P": 1003.25	"F": 1}
{"v": 1	"t": 587781	"P": 1001.75	"F": 1}
{"v": 1	"t": 587801	"P": 1006.75	"F": 1}
{"v": 1	"t": 587821	"P": 1007.5	"F": 1}
{"v": 1	"t": 587842	"P": 1003.0	"F": 2}
{"v": 1	"t": 587862	"P": 1001.25	"F": 1}
{"v": 1	"t": 587882	"P": 1004.0	"F": 1}
{"v": 1	"t": 587903	"P": 1008.25	"F": 1}
{"v": 1	"t": 587923	"P": 1006.5	"F": 2}
{"v": 1	"t": 587943	"P": 1002.75	"F": 1}
{"v": 1	"t": 587963	"P": 1002.0	"F": 1}
{"v": 1	"t": 587984	"P": 1008.25	"F": 1}
{"v": 1	"t": 588004	"P": 1006.25	"F": 1}
{"v": 1	"t": 588024	"P": 1002.75	"F": 1}
{"v": 1	"t": 588045	"P": 1000.75	"F": 2}
{"v": 1	"t": 588065	"P": 1005.0	"F": 2}
{"v": 1	"t": 588085	"P": 1007.75	"F": 1}
{"v": 1	"t": 588105	"P": 1004.75	"F": 1}
{"v": 1	"t": 588126	"P": 1002.25	"F": 1}
{"v": 1	"t": 588146	"P": 1003.75	"F": 1}
{"v": 1	"t": 588166	"P": 1006.25	"F": 1}
{"v": 1	"t": 588187	"P": 1005.25	"F": 1}
{"v": 1	"t": 588207	"P": 1002.0	"F": 1}
{"v": 1	"t": 588227	"P": 1004.5	"F": 1}
{"v": 1	"t": 588248	"P": 1007.5	"F": 2}
{"v": 1	"t": 588268	"P": 1005.25	"F": 1}
{"v": 1	"t": 588288	"P": 1002.5	"F": 1}
{"v": 1	"t": 588309	"P": 1003.25	"F": 1}
{"v": 1	"t": 588329	"P": 1009.0	"F": 1}
{"v": 1	"t": 588349	"P": 1005.5	"F": 1}
{"v": 1	"t": 588369	"P": 1004.75	"F": 1}
{"v": 1	"t": 588390	"P": 1003.75	"F": 2}
{"v": 1	"t": 588410	"P": 1008.25	"F": 1}
{"v": 1	"t": 588430	"P": 1005.75	"F": 1}
{"v": 1	"t": 588451	"P": 1004.75	"F": 1}
{"v": 1	"t": 588471	"P": 1001.5	"F": 2}
{"v": 1	"t": 588491	"P": 1004.0	"F": 2}
{"v": 1	"t": 588511	"P": 1008.0	"F": 1}
{"v": 1	"t": 588532	"P": 1005.0	"F": 2}
{"v": 1	"t": 588552	"P": 1001.75	"F": 1	"C": 46.795	"D": 3264	"sn": 54091929832280	"file": "/data/device_log/data0000.out"}
{"v": 1	"t": 588572	"P": 1003.5	"F": 2}
{"v": 1	"t": 588593	"P": 1008.0	"F": 1}
{"v": 1	"t": 588613	"P": 1004.75	"F": 2}
{"v": 1	"t": 588633	"P": 1002.0	"F": 1}
{"v": 1	"t": 588653	"P": 1002.75	"F": 2}
{"v": 1	"t": 588674	"P": 1007.5	"F": 2}
{"v": 1	"t": 588694	"P": 1006.5	"F": 1}
{"v": 1	"t": 588714	"P": 1002.25	"F": 1}
{"v": 1	"t": 588735	"P": 1001.25	"F": 1}
{"v": 1	"t": 588755	"P": 1004.25	"F": 1}
{"v": 1	"t": 588775	"P": 1008.25	"F": 1}
{"v": 1	"t": 588795	"P": 1004.75	"F": 1}
{"v": 1	"t": 588816	"P": 1002.5	"F": 1}
{"v": 1	"t": 588836	"P": 1004.0	"F": 2}
{"v": 1	"t": 588856	"P": 1007.25	"F": 1}
{"v": 1	"t": 588877	"P": 1004.25	"F": 1}
{"v": 1	"t": 588897	"P": 1001.0	"F": 1}
{"v": 1	"t": 588917	"P": 1002.5	"F": 1}
{"v": 1	"t": 588938	"P": 1007.25	"F": 1}
{"v": 1	"t": 588958	"P": 1004.25	"F": 1}
{"v": 1	"t": 588978	"P": 1002.5	"F": 1}
{"v": 1	"t": 588998	"P": 1002.75	"F": 1}
{"v": 1	"t": 589019	"P": 1008.0	"F": 2}
{"v": 1	"t": 589039	"P": 1007.5	"F": 2}
{"v": 1	"t": 589059	"P": 1003.25	"F": 1}
{"v": 1	"t": 589080	"P": 1002.5	"F": 1}
{"v": 1	"t": 589100	"P": 1006.0	"F": 1}
{"v": 1	"t": 589120	"P": 1008.5	"F": 1}
{"v": 1	"t": 589140	"P": 1004.75	"F": 1}
{"v": 1	"t": 589161	"P": 1002.25	"F": 1}
{"v": 1	"t": 589181	"P": 1003.75	"F": 1}
{"v": 1	"t": 589201	"P": 1007.75	"F": 1}
{"v": 1	"t": 589222	"P": 1005.5	"F": 2}
{"v": 1	"t": 589242	"P": 1003.25	"F": 1}
{"v": 1	"t": 589262	"P": 1003.0	"F": 1}
{"v": 1	"t": 589282	"P": 1008.0	"F": 1}
{"v": 1	"t": 589303	"P": 1006.25	"F": 2}
{"v": 1	"t": 589323	"P": 1003.25	"F": 1}
{"v": 1	"t": 589343	"P": 1002.25	"F": 1}
{"v": 1	"t": 589364	"P": 1005.0	"F": 1}
{"v": 1	"t": 589384	"P": 1008.75	"F": 1}
{"v": 1	"t": 589404	"P": 1003.0	"F": 1}
{"v": 1	"t": 589425	"P": 1000.25	"F": 1}
{"v": 1	"t": 589445	"P": 1004.5	"F": 1}
{"v": 1	"t": 589465	"P": 1006.75	"F": 1}
{"v": 1	"t": 589486	"P": 1004.0	"F": 1}
{"v": 1	"t": 589506	"P": 999.75	"F": 1}
{"v": 1	"t": 589526	"P": 1006.0	"F": 1}
{"v": 1	"t": 589546	"P": 1007.5	"F": 1}
{"v": 1	"t": 589567	"P": 1003.0	"F": 1	"C": 46.76	"D": 3264	"sn": 54091929832280	"file": "/data/device_log/data0000.out"}
{"v": 1	"t": 589587	"P": 1001.5	"F": 1}
{"v": 1	"t": 589607	"P": 1003.5	"F": 1}
{"v": 1	"t": 589628	"P": 1007.75	"F": 1}
{"v": 1	"t": 589648	"P": 1005.25	"F": 1}
{"v": 1	"t": 589668	"P": 1001.75	"F": 1}
{"v": 1	"t": 589688	"P": 1002.75	"F": 1}
{"v": 1	"t": 589709	"P": 1006.5	"F": 1}
{"v": 1	"t": 589729	"P": 1005.25	"F": 1}
{"v": 1	"t": 589749	"P": 1003.5	"F": 1}
{"v": 1	"t": 589770	"P": 1001.5	"F": 1}
{"v": 1	"t": 589790	"P": 1005.5	"F": 2}
{"v": 1	"t": 589810	"P": 1006.0	"F": 2}
{"v": 1	"t": 589831	"P": 1002.75	"F": 1}
{"v": 1	"t": 589851	"P": 1001.5	"F": 1}
{"v": 1	"t": 589871	"P": 1005.0	"F": 1}
{"v": 1	"t": 589891	"P": 1008.25	"F": 1}
{"v": 1	"t": 589912	"P": 1004.5	"F": 1}
{"v": 1	"t": 589932	"P": 1002.0	"F": 2}
{"v": 1	"t": 589952	"P": 1002.25	"F": 1}
{"v": 1	"t": 589973	"P": 1006.5	"F": 2}
{"v": 1	"t": 589993	"P": 1005.25	"F": 2}
{"v": 1	"t": 590013	"P": 1001.0	"F": 1}
{"v": 1	"t": 590033	"P": 1003.0	"F": 1}
{"v": 1	"t": 590054	"P": 1006.0	"F": 1}
{"v": 1	"t": 590074	"P": 1005.75	"F": 2}
{"v": 1	"t": 590094	"P": 1004.5	"F": 2}
{"v": 1	"t": 590115	"P": 1001.0	"F": 1}
{"v": 1	"t": 590135	"P": 1006.75	"F": 1}
{"v": 1	"t": 590155	"P": 1007.0	"F": 2}
{"v": 1	"t": 590176	"P": 1003.5	"F": 1}
{"v": 1	"t": 590196	"P": 1001.75	"F": 2}
{"v": 1	"t": 590216	"P": 1007.75	"F": 1}
{"v": 1	"t": 590237	"P": 1009.0	"F": 2}
{"v": 1	"t": 590257	"P": 1004.5	"F": 1}
{"v": 1	"t": 590277	"P": 1000.25	"F": 2}
{"v": 1	"t": 590297	"P": 1006.0	"F": 1}
{"v": 1	"t": 590318	"P": 1006.25	"F": 1}
{"v": 1	"t": 590338	"P": 1004.0	"F": 1}
{"v": 1	"t": 590358	"P": 1003.0	"F": 1}
{"v": 1	"t": 590379	"P": 1005.75	"F": 1}
{"v": 1	"t": 590399	"P": 1006.75	"F": 1}
{"v": 1	"t": 590419	"P": 1003.5	"F": 1}
{"v": 1	"t": 590440	"P": 1001.75	"F": 1}
{"v": 1	"t": 590460	"P": 1004.75	"F": 1}
{"v": 1	"t": 590480	"P": 1007.5	"F": 1}
{"v": 1	"t": 590501	"P": 1001.5	"F": 1}
{"v": 1	"t": 590521	"P": 1000.25	"F": 1}
{"v": 1	"t": 590541	"P": 1006.5	"F": 1}
{"v": 1	"t": 590562	"P": 1007.25	"F": 1}
{"v": 1	"t": 590582	"P": 1003.0	"F": 1	"C": 46.77	"D": 3264	"sn": 54091929832280	"file": "/data/device_log/data0000.out"}
{"v": 1	"t": 590602	"P": 1001.5	"F": 1}
{"v": 1	"t": 590623	"P": 1007.5	"F": 1}
{"v": 1	"t": 590643	"P": 1004.25	"F": 1}
{"v": 1	"t": 590663	"P": 1002.0	"F": 1}
{"v": 1	"t": 590684	"P": 1002.25	"F": 2}
{"v": 1	"t": 590704	"P": 1007.0	"F": 1}
{"v": 1	"t": 590724	"P": 1004.0	"F": 1}
{"v": 1	"t": 590744	"P": 1000.0	"F": 1}
{"v": 1	"t": 590765	"P": 1002.75	"F": 1}
{"v": 1	"t": 590785	"P": 1007.75	"F": 1}
{"v": 1	"t": 590805	"P": 1004.5	"F": 1}
{"v": 1	"t": 590826	"P": 1002.5	"F": 1}
{"v": 1	"t": 590846	"P": 1001.5	"F": 1}
{"v": 1	"t": 590866	"P": 1005.5	"F": 1}
{"v": 1	"t": 590887	"P": 1005.25	"F": 1}
{"v": 1	"t": 590907	"P": 1003.0	"F": 1}
{"v": 1	"t": 590927	"P": 999.75	"F": 2}
{"v": 1	"t": 590947	"P": 1004.75	"F": 1}
{"v": 1	"t": 590968	"P": 1007.75	"F": 1}
{"v": 1	"t": 590988	"P": 1006.25	"F": 1}
{"v": 1	"t": 591008	"P": 1001.5	"F": 2}
{"v": 1	"t": 591029	"P": 1002.75	"F": 1}
{"v": 1	"t": 591049	"P": 1008.5	"F": 1}
{"v": 1	"t": 591069	"P": 1006.25	"F": 1}
{"v": 1	"t": 591089	"P": 1001.75	"F": 1}
{"v": 1	"t": 591110	"P": 1003.25	"F": 1}
{"v": 1	"t": 591130	"P": 1005.25	"F": 1}
{"v": 1	"t": 591150	"P": 1005.5	"F": 1}
{"v": 1	"t": 591171	"P": 1002.5	"F": 1}
{"v": 1	"t": 591191	"P": 1001.25	"F": 1}
{"v": 1	"t": 591211	"P": 1004.0	"F": 1}
{"v": 1	"t": 591231	"P": 1006.75	"F": 1}
{"v": 1	"t": 591252	"P": 1006.25	"F": 1}
{"v": 1	"t": 591272	"P": 999.75	"F": 1}
{"v": 1	"t": 591292	"P": 1003.5	"F": 1}
{"v": 1	"t": 591313	"P": 1008.0	"F": 1}
{"v": 1	"t": 591333	"P": 1003.75	"F": 1}
{"v": 1	"t": 591353	"P": 1002.5	"F": 1}
{"v": 1	"t": 591373	"P": 1001.0	"F": 1}
{"v": 1	"t": 591394	"P": 1007.0	"F": 1}
{"v": 1	"t": 591414	"P": 1004.5	"F": 1}
{"v": 1	"t": 591434	"P": 1002.25	"F": 2}
{"v": 1	"t": 591455	"P": 1001.0	"F": 1}
{"v": 1	"t": 591475	"P": 1006.5	"F": 1}
{"v": 1	"t": 591495	"P": 1007.0	"F": 1}
{"v": 1	"t": 591516	"P": 1002.0	"F": 2}
{"v": 1	"t": 591536	"P": 1001.0	"F": 1}
{"v": 1	"t": 591556	"P": 1007.5	"F": 2}
{"v": 1	"t": 591576	"P": 1007.5	"F": 2}
{"v": 1	"t": 591597	"P": 1004.5	"F": 1	"C": 46.795	"D": 3264	"sn": 54091929832280	"file": "/data/device_log/data0000.out"}
{"v": 1	"t": 591617	"P": 1001.0	"F": 2}
{"v": 1	"t": 591637	"P": 1004.0	"F": 1}
{"v": 1	"t": 591658	"P": 1008.25	"F": 2}
{"v": 1	"t": 591678	"P": 1005.5	"F": 2}
{"v": 1	"t": 591698	"P": 1002.0	"F": 1}
{"v": 1	"t": 591719	"P": 1003.0	"F": 1}
{"v": 1	"t": 591739	"P": 1007.25	"F": 2}
{"v": 1	"t": 591759	"P": 1005.75	"F": 2}
{"v": 1	"t": 591779	"P": 1002.5	"F": 1}
{"v": 1	"t": 591800	"P": 1001.25	"F": 1}
{"v": 1	"t": 591820	"P": 1005.5	"F": 2}
{"v": 1	"t": 591840	"P": 1007.5	"F": 2}
{"v": 1	"t": 591861	"P": 1003.5	"F": 1}
{"v": 1	"t": 591881	"P": 1000.5	"F": 2}
{"v": 1	"t": 591901	"P": 1005.75	"F": 2}
{"v": 1	"t": 591921	"P": 1007.0	"F": 2}
{"v": 1	"t": 591942	"P": 1003.25	"F": 2}
{"v": 1	"t": 591962	"P": 1002.0	"F": 2}
{"v": 1	"t": 591982	"P": 1003.0	"F": 1}
{"v": 1	"t": 592003	"P": 1007.5	"F": 1}
{"v": 1	"t": 592023	"P": 1005.75	"F": 2}
{"v": 1	"t": 592043	"P": 1004.5	"F": 1}
{"v": 1	"t": 592063	"P": 1001.5	"F": 2}
{"v": 1	"t": 592084	"P": 1010.0	"F": 2}
{"v": 1	"t": 592104	"P": 1006.25	"F": 2}
{"v": 1	"t": 592124	"P": 1001.5	"F": 2}
{"v": 1	"t": 592145	"P": 1003.25	"F": 2}
{"v": 1	"t": 592165	"P": 1010.25	"F": 2}
{"v": 1	"t": 592185	"P": 1007.5	"F": 2}
{"v": 1	"t": 592206	"P": 1003.25	"F": 2}
{"v": 1	"t": 592226	"P": 1002.75	"F": 2}
{"v": 1	"t": 592246	"P": 1007.75	"F": 1}
{"v": 1	"t": 592267	"P": 1008.0	"F": 2}
{"v": 1	"t": 592287	"P": 1002.5	"F": 2}
{"v": 1	"t": 592307	"P": 1002.5	"F": 1}
{"v": 1	"t": 592327	"P": 1007.75	"F": 1}
{"v": 1	"t": 592348	"P": 1007.0	"F": 2}
{"v": 1	"t": 592368	"P": 1004.0	"F": 1}
{"v": 1	"t": 592388	"P": 1001.75	"F": 1}
{"v": 1	"t": 592409	"P": 1004.5	"F": 1}
{"v": 1	"t": 592429	"P": 1007.25	"F": 1}
{"v": 1	"t": 592449	"P": 1004.5	"F": 1}
{"v": 1	"t": 592469	"P": 1003.0	"F": 1}
{"v": 1	"t": 592490	"P": 1002.5	"F": 2}
{"v": 1	"t": 592510	"P": 1008.5	"F": 2}
{"v": 1	"t": 592530	"P": 1008.0	"F": 1}
{"v": 1	"t": 592551	"P": 1001.5	"F": 2}
{"v": 1	"t": 592571	"P": 1001.75	"F": 1}
{"v": 1	"t": 592591	"P": 1008.0	"F": 2}
{"v": 1	"t": 592612	"P": 1007.0	"F": 1	"C": 46.785	"D": 3264	"sn": 54091929832280	"file": "/data/device_log/data0000.out"}
{"v": 1	"t": 592632	"P": 1001.75	"F": 1}
{"v": 1	"t": 592652	"P": 1000.75	"F": 1}
{"v": 1	"t": 592672	"P": 1006.5	"F": 1}
{"v": 1	"t": 592693	"P": 1008.0	"F": 1}
{"v": 1	"t": 592713	"P": 1004.25	"F": 2}
{"v": 1	"t": 592733	"P": 1002.25	"F": 1}
{"v": 1	"t": 592754	"P": 1003.5	"F": 2}
{"v": 1	"t": 592774	"P": 1007.25	"F": 1}
{"v": 1	"t": 592794	"P": 1004.25	"F": 1}
{"v": 1	"t": 592815	"P": 1001.5	"F": 1}
{"v": 1	"t": 592835	"P": 1002.75	"F": 2}
{"v": 1	"t": 592855	"P": 1007.75	"F": 1}
{"v": 1	"t": 592876	"P": 1003.5	"F": 1}
{"v": 1	"t": 592896	"P": 1001.0	"F": 2}
{"v": 1	"t": 592916	"P": 1003.75	"F": 2}
{"v": 1	"t": 592936	"P": 1008.25	"F": 1}
{"v": 1	"t": 592957	"P": 1006.75	"F": 1}
{"v": 1	"t": 592977	"P": 1002.75	"F": 1}
{"v": 1	"t": 592997	"P": 1001.75	"F": 2}
{"v": 1	"t": 593018	"P": 1006.75	"F": 1}
{"v": 1	"t": 593038	"P": 1006.25	"F": 1}
{"v": 1	"t": 593058	"P": 1003.5	"F": 2}
{"v": 1	"t": 593078	"P": 1003.5	"F": 1}
{"v": 1	"t": 593099	"P": 1006.5	"F": 2}
{"v": 1	"t": 593119	"P": 1007.5	"F": 1}
{"v": 1	"t": 593139	"P": 1003.5	"F": 2}
{"v": 1	"t": 593160	"P": 1002.25	"F": 1}
{"v": 1	"t": 593180	"P": 1004.5	"F": 1}
{"v": 1	"t": 593200	"P": 1010.25	"F": 1}
{"v": 1	"t": 593220	"P": 1006.5	"F": 1}
{"v": 1	"t": 593241	"P": 1001.75	"F": 1}
{"v": 1	"t": 593261	"P": 1000.75	"F": 2}
{"v": 1	"t": 593281	"P": 1007.25	"F": 1}
{"v": 1	"t": 593302	"P": 1006.75	"F": 1}
{"v": 1	"t": 593322	"P": 1003.0	"F": 1}
{"v": 1	"t": 593342	"P": 1001.75	"F": 1}
{"v": 1	"t": 593362	"P": 1005.75	"F": 2}
{"v": 1	"t": 593383	"P": 1007.5	"F": 1}
{"v": 1	"t": 593403	"P": 1004.0	"F": 1}
{"v": 1	"t": 593423	"P": 1001.0	"F": 2}
{"v": 1	"t": 593444	"P": 1005.75	"F": 1}
{"v": 1	"t": 593464	"P": 1006.0	"F": 1}
{"v": 1	"t": 593484	"P": 1005.25	"F": 2}
{"v": 1	"t": 593505	"P": 1001.5	"F": 1}
{"v": 1	"t": 593525	"P": 1004.75	"F": 2}
{"v": 1	"t": 593545	"P": 1007.0	"F": 2}
{"v": 1	"t": 593565	"P": 1003.25	"F": 1}
{"v": 1	"t": 593586	"P": 999.75	"F": 1}
{"v": 1	"t": 593606	"P": 1003.0	"F": 2}
{"v": 1	"t": 593626	"P": 1007.5	"F": 1	"C": 46.79	"D": 3264	"sn": 54091929832280	"file": "/data/device_log/data0000.out"}
{"v": 1	"t": 593647	"P": 1005.25	"F": 1}
{"v": 1	"t": 593667	"P": 1004.0	"F": 2}
{"v": 1	"t": 593687	"P": 1002.0	"F": 2}
{"v": 1	"t": 593708	"P": 1008.0	"F": 2}
{"v": 1	"t": 593728	"P": 1007.25	"F": 2}
{"v": 1	"t": 593748	"P": 1003.25	"F": 1}
{"v": 1	"t": 593768	"P": 1001.25	"F": 1}
{"v": 1	"t": 593789	"P": 1004.0	"F": 2}
{"v": 1	"t": 593809	"P": 1007.5	"F": 2}
{"v": 1	"t": 593829	"P": 1005.5	"F": 2}
{"v": 1	"t": 593849	"P": 1001.75	"F": 2}
{"v": 1	"t": 593870	"P": 1004.25	"F": 2}
{"v": 1	"t": 593890	"P": 1008.0	"F": 2}
{"v": 1	"t": 593910	"P": 1004.75	"F": 2}
{"v": 1	"t": 593931	"P": 1003.0	"F": 2}
{"v": 1	"t": 593951	"P": 1002.75	"F": 1}
{"v": 1	"t": 593971	"P": 1009.5	"F": 2}
{"v": 1	"t": 593992	"P": 1007.0	"F": 2}
{"v": 1	"t": 594012	"P": 1004.25	"F": 2}
{"v": 1	"t": 594032	"P": 1002.25	"F": 2}
{"v": 1	"t": 594052	"P": 1007.25	"F": 2}
{"v": 1	"t": 594073	"P": 1008.75	"F": 1}
{"v": 1	"t": 594093	"P": 1004.0	"F": 2}
{"v": 1	"t": 594113	"P": 1003.0	"F": 2}
{"v": 1	"t": 594134	"P": 1006.0	"F": 2}
{"v": 1	"t": 594154	"P": 1009.25	"F": 2}
{"v": 1	"t": 594174	"P": 1003.5	"F": 2}
{"v": 1	"t": 594194	"P": 1003.0	"F": 2}
{"v": 1	"t": 594215	"P": 1002.75	"F": 2}
{"v": 1	"t": 594235	"P": 1009.25	"F": 2}
{"v": 1	"t": 594255	"P": 1005.5	"F": 2}
{"v": 1	"t": 594276	"P": 1004.0	"F": 2}
{"v": 1	"t": 594296	"P": 1004.25	"F": 2}
{"v": 1	"t": 594316	"P": 1007.75	"F": 1}
{"v": 1	"t": 594337	"P": 1006.75	"F": 2}
{"v": 1	"t": 594357	"P": 1002.25	"F": 2}
{"v": 1	"t": 594377	"P": 1004.0	"F": 2}
{"v": 1	"t": 594398	"P": 1007.75	"F": 2}
{"v": 1	"t": 594418	"P": 1005.75	"F": 2}
{"v": 1	"t": 594438	"P": 1001.5	"F": 2}
{"v": 1	"t": 594459	"P": 1004.5	"F": 2}
{"v": 1	"t": 594479	"P": 1007.75	"F": 2}
{"v": 1	"t": 594499	"P": 1005.25	"F": 2}
{"v": 1	"t": 594520	"P": 1003.5	"F": 2}
{"v": 1	"t": 594540	"P": 1007.75	"F": 2}
{"v": 1	"t": 594560	"P": 1005.25	"F": 2}
{"v": 1	"t": 594581	"P": 1002.5	"F": 2}
{"v": 1	"t": 594601	"P": 1004.0	"F": 2}
{"v": 1	"t": 594621	"P": 1009.0	"F": 2}
{"v": 1	"t": 594642	"P": 1003.75	"F": 2	"C": 46.77	"D": 3264	"sn": 54091929832280	"file": "/data/device_log/data0000.out"}
{"v": 1	"t": 594662	"P": 1001.75	"F": 2}
{"v": 1	"t": 594682	"P": 1004.5	"F": 2}
{"v": 1	"t": 594703	"P": 1007.75	"F": 2}
{"v": 1	"t": 594723	"P": 1005.0	"F": 2}
{"v": 1	"t": 594743	"P": 1002.25	"F": 2}
{"v": 1	"t": 594763	"P": 1002.25	"F": 2}
{"v": 1	"t": 594784	"P": 1006.25	"F": 2}
{"v": 1	"t": 594804	"P": 1006.75	"F": 2}
{"v": 1	"t": 594824	"P": 1004.25	"F": 2}
{"v": 1	"t": 594845	"P": 1003.25	"F": 2}
{"v": 1	"t": 594865	"P": 1005.75	"F": 2}
{"v": 1	"t": 594885	"P": 1008.0	"F": 2}
{"v": 1	"t": 594905	"P": 1004.25	"F": 2}
{"v": 1	"t": 594926	"P": 1000.75	"F": 2}
{"v": 1	"t": 594946	"P": 1002.25	"F": 2}
{"v": 1	"t": 594966	"P": 1008.0	"F": 2}
{"v": 1	"t": 594987	"P": 1007.0	"F": 2}
{"v": 1	"t": 595007	"P": 1004.0	"F": 1}
{"v": 1	"t": 595027	"P": 1000.25	"F": 1}
{"v": 1	"t": 595047	"P": 1006.75	"F": 2}
{"v": 1	"t": 595068	"P": 1007.0	"F": 2}
{"v": 1	"t": 595088	"P": 1003.5	"F": 1}
{"v": 1	"t": 595108	"P": 1002.25	"F": 1}
{"v": 1	"t": 595129	"P": 1003.75	"F": 1}
{"v": 1	"t": 595149	"P": 1009.5	"F": 2}
{"v": 1	"t": 595169	"P": 1005.0	"F": 1}
{"v": 1	"t": 595189	"P": 1001.0	"F": 1}
{"v": 1	"t": 595210	"P": 1003.0	"F": 1}
{"v": 1	"t": 595230	"P": 1008.25	"F": 1}
{"v": 1	"t": 595250	"P": 1003.25	"F": 1}
{"v": 1	"t": 595271	"P": 1000.25	"F": 5}
{"v": 1	"t": 595291	"P": 1005.5	"F": 0}
{"v": 1	"t": 595311	"P": 1006.25	"F": -3}
{"v": 1	"t": 595332	"P": 1004.25	"F": 0}
{"v": 1	"t": 595352	"P": 1002.0	"F": 5}
{"v": 1	"t": 595372	"P": 1005.75	"F": -6}
{"v": 1	"t": 595393	"P": 1005.5	"F": -2}
{"v": 1	"t": 595413	"P": 1003.25	"F": 4}
{"v": 1	"t": 595433	"P": 1001.0	"F": 5}
{"v": 1	"t": 595453	"P": 1002.25	"F": 2}
{"v": 1	"t": 595474	"P": 1006.75	"F": 4}
{"v": 1	"t": 595494	"P": 1005.75	"F": 9}
{"v": 1	"t": 595514	"P": 1004.25	"F": 12}
{"v": 1	"t": 595535	"P": 1001.25	"F": 11}
{"v": 1	"t": 595555	"P": 1007.0	"F": 8}
{"v": 1	"t": 595575	"P": 1007.75	"F": 6}
{"v": 1	"t": 595595	"P": 1005.25	"F": 6}
{"v": 1	"t": 595616	"P": 1000.75	"F": 6}
{"v": 1	"t": 595636	"P": 1004.75	"F": 3}
{"v": 1	"t": 595656	"P": 1006.0	"F": 0	"C": 46.775	"D": 3264	"sn": 54091929832280	"file": "/data/device_log/data0000.out"}
{"v": 1	"t": 595677	"P": 1002.75	"F": -3}
{"v": 1	"t": 595697	"P": 1000.0	"F": -5}
{"v": 1	"t": 595717	"P": 999.0	"F": 0}
{"v": 1	"t": 595737	"P": 1004.25	"F": -3}
{"v": 1	"t": 595758	"P": 999.75	"F": -8}
{"v": 1	"t": 595778	"P": 1000.25	"F": -4}
{"v": 1	"t": 595798	"P": 1005.25	"F": 8}
{"v": 1	"t": 595819	"P": 1006.25	"F": 9}
{"v": 1	"t": 595839	"P": 1005.0	"F": 4}
{"v": 1	"t": 595859	"P": 1002.75	"F": 0}
{"v": 1	"t": 595880	"P": 1002.25	"F": 1}
{"v": 1	"t": 595900	"P": 1003.0	"F": 8}
{"v": 1	"t": 595920	"P": 1007.25	"F": 5}
{"v": 1	"t": 595940	"P": 1003.25	"F": 1}
{"v": 1	"t": 595961	"P": 1001.5	"F": 5}
{"v": 1	"t": 595981	"P": 1003.25	"F": 6}
{"v": 1	"t": 596001	"P": 1007.5	"F": 4}
{"v": 1	"t": 596022	"P": 1007.0	"F": 2}
{"v": 1	"t": 596042	"P": 1000.5	"F": -1}
{"v": 1	"t": 596062	"P": 1000.0	"F": -13}
{"v": 1	"t": 596083	"P": 1009.0	"F": -2}
{"v": 1	"t": 596103	"P": 1007.0	"F": 1}
{"v": 1	"t": 596123	"P": 1005.0	"F": -3}
{"v": 1	"t": 596143	"P": 1004.25	"F": 1}
{"v": 1	"t": 596164	"P": 1008.25	"F": -2}
{"v": 1	"t": 596184	"P": 1007.25	"F": 0}
{"v": 1	"t": 596204	"P": 1004.75	"F": 1}
{"v": 1	"t": 596225	"P": 1004.25	"F": 2}
{"v": 1	"t": 596245	"P": 1007.75	"F": 3}
{"v": 1	"t": 596265	"P": 1010.5	"F": 5}
{"v": 1	"t": 596286	"P": 1004.5	"F": 6}
{"v": 1	"t": 596306	"P": 1003.75	"F": 7}
{"v": 1	"t": 596326	"P": 1006.0	"F": 6}
{"v": 1	"t": 596346	"P": 1010.75	"F": 6}
{"v": 1	"t": 596367	"P": 1007.5	"F": 5}
{"v": 1	"t": 596387	"P": 1004.75	"F": 4}
{"v": 1	"t": 596407	"P": 1003.5	"F": 2}
{"v": 1	"t": 596428	"P": 1009.75	"F": 1}
{"v": 1	"t": 596448	"P": 1006.75	"F": 0}
{"v": 1	"t": 596468	"P": 1004.25	"F": -1}
{"v": 1	"t": 596488	"P": 1000.75	"F": 0}
{"v": 1	"t": 596509	"P": 1008.5	"F": 1}
{"v": 1	"t": 596529	"P": 1009.5	"F": 3}
{"v": 1	"t": 596549	"P": 1004.75	"F": 3}
{"v": 1	"t": 596570	"P": 1004.75	"F": 5}
{"v": 1	"t": 596590	"P": 1004.0	"F": 6}
{"v": 1	"t": 596610	"P": 1010.0	"F": 8}
{"v": 1	"t": 596630	"P": 1007.75	"F": 8}
{"v": 1	"t": 596651	"P": 1005.0	"F": 10}
{"v": 1	"t": 596671	"P": 1005.0	"F": 13	"C": 46.775	"D": 3264	"sn": 54091929832280	"file": "/data/device_log/data0000.out"}
{"v": 1	"t": 596691	"P": 1009.75	"F": 14}
{"v": 1	"t": 596712	"P": 1007.25	"F": 16}
{"v": 1	"t": 596732	"P": 1003.75	"F": 16}
{"v": 1	"t": 596752	"P": 1003.0	"F": 16}
{"v": 1	"t": 596773	"P": 1009.5	"F": 16}
{"v": 1	"t": 596793	"P": 1008.5	"F": 15}
{"v": 1	"t": 596813	"P": 1006.5	"F": 15}
{"v": 1	"t": 596833	"P": 1005.75	"F": 13}
{"v": 1	"t": 596854	"P": 1009.5	"F": 11}
{"v": 1	"t": 596874	"P": 1011.25	"F": 9}
{"v": 1	"t": 596894	"P": 1007.75	"F": 7}
{"v": 1	"t": 596915	"P": 1004.0	"F": 5}
{"v": 1	"t": 596935	"P": 1010.25	"F": 4}
{"v": 1	"t": 596955	"P": 1014.0	"F": 4}
{"v": 1	"t": 596976	"P": 1007.0	"F": 4}
{"v": 1	"t": 596996	"P": 1004.25	"F": 4}
{"v": 1	"t": 597016	"P": 1008.5	"F": 3}
{"v": 1	"t": 597036	"P": 1011.75	"F": 2}
{"v": 1	"t": 597057	"P": 1012.75	"F": 1}
{"v": 1	"t": 597077	"P": 1007.75	"F": 3}
{"v": 1	"t": 597097	"P": 1007.0	"F": 1}
{"v": 1	"t": 597117	"P": 1014.25	"F": 2}
{"v": 1	"t": 597138	"P": 1012.25	"F": 2}
{"v": 1	"t": 597158	"P": 1009.25	"F": 3}
{"v": 1	"t": 597178	"P": 1008.5	"F": 3}
{"v": 1	"t": 597199	"P": 1012.5	"F": 3}
{"v": 1	"t": 597219	"P": 1013.0	"F": 3}
{"v": 1	"t": 597239	"P": 1010.75	"F": 3}
{"v": 1	"t": 597259	"P": 1008.5	"F": 2}
{"v": 1	"t": 597280	"P": 1010.0	"F": 2}
{"v": 1	"t": 597300	"P": 1014.5	"F": 3}
{"v": 1	"t": 597320	"P": 1012.25	"F": 2}
{"v": 1	"t": 597341	"P": 1009.75	"F": 1}
{"v": 1	"t": 597361	"P": 1008.25	"F": 0}
{"v": 1	"t": 597381	"P": 1015.5	"F": 0}
{"v": 1	"t": 597402	"P": 1014.0	"F": -1}
{"v": 1	"t": 597422	"P": 1010.0	"F": -1}
{"v": 1	"t": 597442	"P": 1007.5	"F": -1}
{"v": 1	"t": 597462	"P": 1012.5	"F": -2}
{"v": 1	"t": 597483	"P": 1013.0	"F": -2}
{"v": 1	"t": 597503	"P": 1009.5	"F": -4}
{"v": 1	"t": 597523	"P": 1009.5	"F": -4}
{"v": 1	"t": 597544	"P": 1010.75	"F": -5}
{"v": 1	"t": 597564	"P": 1014.75	"F": -5}
{"v": 1	"t": 597584	"P": 1010.5	"F": -5}
{"v": 1	"t": 597605	"P": 1007.5	"F": -5}
{"v": 1	"t": 597625	"P": 1012.25	"F": -4}
{"v": 1	"t": 597645	"P": 1014.25	"F": -3}
{"v": 1	"t": 597665	"P": 1012.25	"F": -3}
{"v": 1	"t": 597686	"P": 1007.75	"F": -2	"C": 46.79	"D": 3264	"sn": 54091929832280	"file": "/data/device_log/data0000.out"}
{"v": 1	"t": 597706	"P": 1008.25	"F": -1}
{"v": 1	"t": 597726	"P": 1014.25	"F": -1}
{"v": 1	"t": 597747	"P": 1011.25	"F": -3}
{"v": 1	"t": 597767	"P": 1008.5	"F": -3}
{"v": 1	"t": 597787	"P": 1007.0	"F": -1}
{"v": 1	"t": 597807	"P": 1013.5	"F": -1}
{"v": 1	"t": 597828	"P": 1014.25	"F": -3}
{"v": 1	"t": 597848	"P": 1010.0	"F": -4}
{"v": 1	"t": 597868	"P": 1006.75	"F": -5}
{"v": 1	"t": 597889	"P": 1010.25	"F": -4}
{"v": 1	"t": 597909	"P": 1012.75	"F": -3}
{"v": 1	"t": 597929	"P": 1008.25	"F": -1}
{"v": 1	"t": 597949	"P": 1008.75	"F": 0}
{"v": 1	"t": 597970	"P": 1008.0	"F": -1}
{"v": 1	"t": 597990	"P": 1013.25	"F": -1}
{"v": 1	"t": 598010	"P": 1009.25	"F": -1}
{"v": 1	"t": 598031	"P": 1008.75	"F": -2}
{"v": 1	"t": 598051	"P": 1007.5	"F": -2}
{"v": 1	"t": 598071	"P": 1010.75	"F": -3}
{"v": 1	"t": 598091	"P": 1013.5	"F": -3}
{"v": 1	"t": 598112	"P": 1008.0	"F": -2}
{"v": 1	"t": 598132	"P": 1005.75	"F": -2}
{"v": 1	"t": 598152	"P": 1009.25	"F": -1}
{"v": 1	"t": 598173	"P": 1013.25	"F": -2}
{"v": 1	"t": 598193	"P": 1009.0	"F": -3}
{"v": 1	"t": 598213	"P": 1007.5	"F": -4}
{"v": 1	"t": 598234	"P": 1010.75	"F": -4}
{"v": 1	"t": 598254	"P": 1012.25	"F": -3}
{"v": 1	"t": 598274	"P": 1009.25	"F": -4}
{"v": 1	"t": 598295	"P": 1006.5	"F": -4}
{"v": 1	"t": 598315	"P": 1009.0	"F": -3}
{"v": 1	"t": 598335	"P": 1011.75	"F": -2}
{"v": 1	"t": 598355	"P": 1009.25	"F": 0}
{"v": 1	"t": 598376	"P": 1004.25	"F": 3}
{"v": 1	"t": 598396	"P": 1009.25	"F": 6}
{"v": 1	"t": 598416	"P": 1009.75	"F": 9}
{"v": 1	"t": 598437	"P": 1005.5	"F": 12}
{"v": 1	"t": 598457	"P": 1003.5	"F": 14}
{"v": 1	"t": 598477	"P": 1009.25	"F": 16}
{"v": 1	"t": 598498	"P": 1009.25	"F": 18}
{"v": 1	"t": 598518	"P": 1005.5	"F": 20}
{"v": 1	"t": 598538	"P": 1003.5	"F": 21}
{"v": 1	"t": 598559	"P": 1009.5	"F": 22}
{"v": 1	"t": 598579	"P": 1008.25	"F": 19}
{"v": 1	"t": 598599	"P": 1006.0	"F": 17}
{"v": 1	"t": 598620	"P": 1005.75	"F": 18}
{"v": 1	"t": 598640	"P": 1012.5	"F": 17}
{"v": 1	"t": 598660	"P": 1007.75	"F": 14}
{"v": 1	"t": 598681	"P": 1006.75	"F": 10}
{"v": 1	"t": 598701	"P": 1007.0	"F": 10	"C": 46.805	"D": 3264	"sn": 54091929832280	"file": "/data/device_log/data0000.out"}
{"v": 1	"t": 598721	"P": 1012.25	"F": 9}
{"v": 1	"t": 598742	"P": 1009.25	"F": 8}
{"v": 1	"t": 598762	"P": 1008.75	"F": 7}
{"v": 1	"t": 598782	"P": 1011.25	"F": 2}
{"v": 1	"t": 598803	"P": 1015.75	"F": -2}
{"v": 1	"t": 598823	"P": 1010.75	"F": -2}
{"v": 1	"t": 598843	"P": 1005.5	"F": 4}
{"v": 1	"t": 598863	"P": 1004.0	"F": 3}
{"v": 1	"t": 598884	"P": 1007.0	"F": 2}
{"v": 1	"t": 598904	"P": 1006.5	"F": 2}
{"v": 1	"t": 598924	"P": 1004.25	"F": 3}
{"v": 1	"t": 598945	"P": 1003.5	"F": 4}
{"v": 1	"t": 598965	"P": 1007.5	"F": 5}
{"v": 1	"t": 598985	"P": 1006.75	"F": 4}
{"v": 1	"t": 599006	"P": 1007.25	"F": 5}
{"v": 1	"t": 599026	"P": 1006.75	"F": 6}
{"v": 1	"t": 599046	"P": 1011.75	"F": 7}
{"v": 1	"t": 599066	"P": 1011.25	"F": 2}
{"v": 1	"t": 599087	"P": 1009.25	"F": 3}
{"v": 1	"t": 599107	"P": 1004.75	"F": 5}
{"v": 1	"t": 599127	"P": 1006.0	"F": 4}
{"v": 1	"t": 599148	"P": 1009.75	"F": 4}
{"v": 1	"t": 599168	"P": 1009.0	"F": 3}
{"v": 1	"t": 599188	"P": 1006.5	"F": 2}
{"v": 1	"t": 599208	"P": 1004.75	"F": 7}
{"v": 1	"t": 599229	"P": 1011.75	"F": 6}
{"v": 1	"t": 599249	"P": 1011.25	"F": 6}
{"v": 1	"t": 599269	"P": 1007.5	"F": 6}
{"v": 1	"t": 599290	"P": 1004.0	"F": 10}
{"v": 1	"t": 599310	"P": 1010.5	"F": 9}
{"v": 1	"t": 599330	"P": 1012.5	"F": 9}
{"v": 1	"t": 599350	"P": 1008.5	"F": 11}
{"v": 1	"t": 599371	"P": 1008.0	"F": 9}
{"v": 1	"t": 599391	"P": 1010.0	"F": 6}
{"v": 1	"t": 599411	"P": 1009.0	"F": 3}
{"v": 1	"t": 599432	"P": 1008.25	"F": 1}
{"v": 1	"t": 599452	"P": 1008.0	"F": -2}
{"v": 1	"t": 599472	"P": 1009.5	"F": -6}
{"v": 1	"t": 599493	"P": 1013.5	"F": -11}
{"v": 1	"t": 599513	"P": 1011.0	"F": -10}
{"v": 1	"t": 599533	"P": 1006.5	"F": -5}
{"v": 1	"t": 599553	"P": 1008.5	"F": -3}
{"v": 1	"t": 599574	"P": 1014.0	"F": -4}
{"v": 1	"t": 599594	"P": 1010.0	"F": -5}
{"v": 1	"t": 599614	"P": 1008.5	"F": -6}
{"v": 1	"t": 599635	"P": 1006.0	"F": -5}
{"v": 1	"t": 599655	"P": 1010.75	"F": -4}
{"v": 1	"t": 599675	"P": 1012.0	"F": -3}
{"v": 1	"t": 599696	"P": 1007.5	"F": -2}
{"v": 1	"t": 599716	"P": 1003.5	"F": -1	"C": 46.785	"D": 3264	"sn": 54091929832280	"file": "/data/device_log/data0000.out"}
{"v": 1	"t": 599736	"P": 1006.25	"F": 0}
{"v": 1	"t": 599756	"P": 1012.0	"F": 1}
{"v": 1	"t": 599777	"P": 1009.5	"F": 1}
{"v": 1	"t": 599797	"P": 1006.75	"F": 2}
{"v": 1	"t": 599817	"P": 1005.25	"F": 2}
{"v": 1	"t": 599838	"P": 1011.25	"F": 2}
{"v": 1	"t": 599858	"P": 1010.25	"F": 1}
{"v": 1	"t": 599878	"P": 1007.5	"F": 1}
{"v": 1	"t": 599898	"P": 1006.5	"F": 0}
{"v": 1	"t": 599919	"P": 1010.75	"F": -1}
{"v": 1	"t": 599939	"P": 1011.75	"F": -2}
{"v": 1	"t": 599959	"P": 1007.25	"F": -4}
{"v": 1	"t": 599980	"P": 1005.25	"F": -5}
{"v": 1	"t": 600000	"P": 1007.0	"F": -5}
{"v": 1	"t": 600020	"P": 1013.25	"F": -6}
{"v": 1	"t": 600040	"P": 1008.75	"F": -6}
{"v": 1	"t": 600061	"P": 1005.5	"F": -7}
{"v": 1	"t": 600081	"P": 1007.25	"F": -7}
{"v": 1	"t": 600101	"P": 1013.0	"F": -8}
{"v": 1	"t": 600122	"P": 1010.75	"F": -9}
{"v": 1	"t": 600142	"P": 1007.5	"F": -9}
{"v": 1	"t": 600162	"P": 1009.5	"F": -7}
{"v": 1	"t": 600183	"P": 1010.0	"F": -5}
{"v": 1	"t": 600203	"P": 1010.75	"F": -4}
{"v": 1	"t": 600223	"P": 1007.0	"F": -3}
{"v": 1	"t": 600244	"P": 1008.0	"F": -3}
{"v": 1	"t": 600264	"P": 1013.25	"F": -4}
{"v": 1	"t": 600284	"P": 1010.75	"F": -4}
{"v": 1	"t": 600304	"P": 1006.75	"F": -5}
{"v": 1	"t": 600325	"P": 1009.75	"F": -4}
{"v": 1	"t": 600345	"P": 1011.75	"F": -4}
{"v": 1	"t": 600365	"P": 1012.0	"F": -2}
{"v": 1	"t": 600386	"P": 1007.0	"F": -1}
{"v": 1	"t": 600406	"P": 1008.25	"F": 0}
{"v": 1	"t": 600426	"P": 1010.75	"F": 0}
{"v": 1	"t": 600446	"P": 1012.25	"F": 1}
{"v": 1	"t": 600467	"P": 1009.75	"F": 1}
{"v": 1	"t": 600487	"P": 1007.75	"F": 1}
{"v": 1	"t": 600507	"P": 1007.75	"F": 3}
{"v": 1	"t": 600528	"P": 1012.5	"F": 4}
{"v": 1	"t": 600548	"P": 1010.0	"F": 5}
{"v": 1	"t": 600568	"P": 1006.75	"F": 6}
{"v": 1	"t": 600588	"P": 1007.75	"F": 7}
{"v": 1	"t": 600609	"P": 1012.5	"F": 6}
{"v": 1	"t": 600629	"P": 1010.5	"F": 5}
{"v": 1	"t": 600649	"P": 1009.75	"F": 5}
{"v": 1	"t": 600670	"P": 1007.25	"F": 4}
{"v": 1	"t": 600690	"P": 1012.5	"F": 2}
{"v": 1	"t": 600710	"P": 1011.75	"F": 2}
{"v": 1	"t": 600731	"P": 1009.0	"F": 1	"C": 46.775	"D": 3264	"sn": 54091929832280	"file": "/data/device_log/data0000.out"}
{"v": 1	"t": 600751	"P": 1007.25	"F": 1}
{"v": 1	"t": 600771	"P": 1011.5	"F": 1}
{"v": 1	"t": 600791	"P": 1012.25	"F": 1}
{"v": 1	"t": 600812	"P": 1008.0	"F": 1}
{"v": 1	"t": 600832	"P": 1008.5	"F": 1}
{"v": 1	"t": 600852	"P": 1008.75	"F": 1}
{"v": 1	"t": 600873	"P": 1012.25	"F": 1}
{"v": 1	"t": 600893	"P": 1010.25	"F": 0}
{"v": 1	"t": 600913	"P": 1006.0	"F": 0}
{"v": 1	"t": 600934	"P": 1007.75	"F": 0}
{"v": 1	"t": 600954	"P": 1012.75	"F": 0}
{"v": 1	"t": 600974	"P": 1010.75	"F": 1}
{"v": 1	"t": 600994	"P": 1005.0	"F": 1}
{"v": 1	"t": 601015	"P": 1008.0	"F": 0}
{"v": 1	"t": 601035	"P": 1011.75	"F": 1}
{"v": 1	"t": 601055	"P": 1009.5	"F": 1}
{"v": 1	"t": 601076	"P": 1009.25	"F": 1}
{"v": 1	"t": 601096	"P": 1004.5	"F": 0}
{"v": 1	"t": 601116	"P": 1010.25	"F": 0}
{"v": 1	"t": 601136	"P": 1011.75	"F": 0}
{"v": 1	"t": 601157	"P": 1008.5	"F": 0}
{"v": 1	"t": 601177	"P": 1005.75	"F": 0}
{"v": 1	"t": 601197	"P": 1009.0	"F": 1}
{"v": 1	"t": 601218	"P": 1012.25	"F": 2}
{"v": 1	"t": 601238	"P": 1009.0	"F": 3}
{"v": 1	"t": 601258	"P": 1006.0	"F": 3}
{"v": 1	"t": 601278	"P": 1006.5	"F": 4}
{"v": 1	"t": 601299	"P": 1012.5	"F": 5}
{"v": 1	"t": 601319	"P": 1011.5	"F": 6}
{"v": 1	"t": 601339	"P": 1007.75	"F": 7}
{"v": 1	"t": 601360	"P": 1006.0	"F": 6}
{"v": 1	"t": 601380	"P": 1011.0	"F": 6}
{"v": 1	"t": 601400	"P": 1009.75	"F": 5}
{"v": 1	"t": 601421	"P": 1005.75	"F": 4}
{"v": 1	"t": 601441	"P": 1009.0	"F": 3}
{"v": 1	"t": 601461	"P": 1012.5	"F": 3}
{"v": 1	"t": 601482	"P": 1009.0	"F": 4}
{"v": 1	"t": 601502	"P": 1006.75	"F": 3}
{"v": 1	"t": 601523	"P": 1012.25	"F": 3}
{"v": 1	"t": 601543	"P": 1007.5	"F": 3}
{"v": 1	"t": 601563	"P": 1005.5	"F": 2}
{"v": 1	"t": 601584	"P": 1010.5	"F": 2}
{"v": 1	"t": 601604	"P": 1011.25	"F": 2}
{"v": 1	"t": 601624	"P": 1007.5	"F": 1}
{"v": 1	"t": 601645	"P": 1006.5	"F": 1}
{"v": 1	"t": 601665	"P": 1012.75	"F": 1}
{"v": 1	"t": 601685	"P": 1008.75	"F": 1}
{"v": 1	"t": 601706	"P": 1004.5	"F": 1}
{"v": 1	"t": 601726	"P": 1010.0	"F": 1}
{"v": 1	"t": 601747	"P": 1009.5	"F": 1	"C": 46.795	"D": 3264	"sn": 54091929832280	"file": "/data/device_log/data0000.out"}
{"v": 1	"t": 601767	"P": 1005.0	"F": 1}
{"v": 1	"t": 601787	"P": 999.25	"F": 2}
{"v": 1	"t": 601808	"P": 1010.5	"F": 2}
{"v": 1	"t": 601828	"P": 1007.0	"F": 2}
{"v": 1	"t": 601848	"P": 1006.0	"F": 2}
{"v": 1	"t": 601869	"P": 1009.0	"F": 2}
{"v": 1	"t": 601889	"P": 1009.75	"F": 2}
{"v": 1	"t": 601909	"P": 1006.0	"F": 2}
{"v": 1	"t": 601930	"P": 1008.0	"F": 2}
{"v": 1	"t": 601950	"P": 1010.75	"F": 2}
{"v": 1	"t": 601971	"P": 1007.75	"F": 2}
{"v": 1	"t": 601991	"P": 1006.75	"F": 1}
{"v": 1	"t": 602011	"P": 1012.0	"F": 0}
{"v": 1	"t": 602032	"P": 1008.0	"F": -1}
{"v": 1	"t": 602052	"P": 1006.5	"F": -2}
{"v": 1	"t": 602073	"P": 1009.75	"F": -1}
{"v": 1	"t": 602093	"P": 1008.75	"F": -1}
{"v": 1	"t": 602113	"P": 1008.0	"F": -1}
{"v": 1	"t": 602134	"P": 1010.0	"F": 0}
{"v": 1	"t": 602154	"P": 1009.25	"F": 1}
{"v": 1	"t": 602175	"P": 1006.5	"F": 1}
{"v": 1	"t": 602195	"P": 1008.25	"F": 1}
{"v": 1	"t": 602215	"P": 1010.0	"F": 2}
{"v": 1	"t": 602236	"P": 1009.25	"F": 2}
{"v": 1	"t": 602256	"P": 1006.25	"F": 3}
{"v": 1	"t": 602276	"P": 1010.75	"F": 3}
{"v": 1	"t": 602297	"P": 1008.5	"F": 3}
{"v": 1	"t": 602317	"P": 1006.0	"F": 3}
{"v": 1	"t": 602337	"P": 1007.0	"F": 3}
{"v": 1	"t": 602358	"P": 1012.75	"F": 2}
{"v": 1	"t": 602378	"P": 1009.75	"F": 3}
{"v": 1	"t": 602398	"P": 1008.25	"F": 2}
{"v": 1	"t": 602418	"P": 1006.0	"F": 2}
{"v": 1	"t": 602439	"P": 1010.0	"F": 2}
{"v": 1	"t": 602459	"P": 1011.25	"F": 1}
{"v": 1	"t": 602479	"P": 1008.25	"F": 1}
{"v": 1	"t": 602499	"P": 1006.75	"F": 1}
{"v": 1	"t": 602520	"P": 1007.25	"F": 1}
{"v": 1	"t": 602540	"P": 1010.75	"F": 1}
{"v": 1	"t": 602560	"P": 1009.25	"F": 2}
{"v": 1	"t": 602581	"P": 1008.25	"F": 1}
{"v": 1	"t": 602601	"P": 1005.75	"F": 1}
{"v": 1	"t": 602621	"P": 1010.5	"F": 0}
{"v": 1	"t": 602642	"P": 1007.25	"F": 0}
{"v": 1	"t": 602662	"P": 1006.0	"F": 0}
{"v": 1	"t": 602683	"P": 1012.75	"F": 0}
{"v": 1	"t": 602703	"P": 1010.5	"F": 0}
{"v": 1	"t": 602723	"P": 1008.0	"F": 0}
{"v": 1	"t": 602743	"P": 1006.75	"F": 0}
{"v": 1	"t": 602764	"P": 1009.75	"F": 1	"C": 46.79	"D": 3264	"sn": 54091929832280	"file": "/data/device_log/data0000.out"}
{"v": 1	"t": 602784	"P": 1011.75	"F": 2}
{"v": 1	"t": 602804	"P": 1010.0	"F": 3}
{"v": 1	"t": 602824	"P": 1008.0	"F": 3}
{"v": 1	"t": 602845	"P": 1006.75	"F": 3}
{"v": 1	"t": 602865	"P": 1012.75	"F": 3}
{"v": 1	"t": 602885	"P": 1011.0	"F": 3}
{"v": 1	"t": 602906	"P": 1006.75	"F": 3}
{"v": 1	"t": 602926	"P": 1006.0	"F": 3}
{"v": 1	"t": 602946	"P": 1011.0	"F": 3}
{"v": 1	"t": 602966	"P": 1012.5	"F": 3}
{"v": 1	"t": 602987	"P": 1007.75	"F": 2}
{"v": 1	"t": 603007	"P": 1006.5	"F": 2}
{"v": 1	"t": 603027	"P": 1007.25	"F": 1}
{"v": 1	"t": 603048	"P": 1010.75	"F": 1}
{"v": 1	"t": 603068	"P": 1011.0	"F": 1}
{"v": 1	"t": 603088	"P": 1007.5	"F": 1}
{"v": 1	"t": 603108	"P": 1005.0	"F": 1}
{"v": 1	"t": 603129	"P": 1008.0	"F": 2}
{"v": 1	"t": 603149	"P": 1011.25	"F": 2}
{"v": 1	"t": 603169	"P": 1007.0	"F": 3}
{"v": 1	"t": 603190	"P": 1005.5	"F": 3}
{"v": 1	"t": 603210	"P": 1012.75	"F": 3}
{"v": 1	"t": 603231	"P": 1005.25	"F": 4}
{"v": 1	"t": 603251	"P": 1002.25	"F": 4}
{"v": 1	"t": 603271	"P": 1007.25	"F": 4}
{"v": 1	"t": 603291	"P": 1010.0	"F": 4}
{"v": 1	"t": 603312	"P": 1008.5	"F": 3}
{"v": 1	"t": 603332	"P": 1003.75	"F": 2}
{"v": 1	"t": 603352	"P": 1004.5	"F": 2}
{"v": 1	"t": 603373	"P": 1009.5	"F": 2}
{"v": 1	"t": 603393	"P": 1008.5	"F": 2}
{"v": 1	"t": 603413	"P": 1005.5	"F": 3}
{"v": 1	"t": 603433	"P": 1002.5	"F": 4}
{"v": 1	"t": 603454	"P": 1006.75	"F": 4}
{"v": 1	"t": 603474	"P": 1010.25	"F": 3}
{"v": 1	"t": 603494	"P": 1007.25	"F": 2}
{"v": 1	"t": 603514	"P": 1005.75	"F": 2}
{"v": 1	"t": 603535	"P": 1006.75	"F": 2}
{"v": 1	"t": 603555	"P": 1012.25	"F": 2}
{"v": 1	"t": 603575	"P": 1007.25	"F": 3}
{"v": 1	"t": 603596	"P": 1005.5	"F": 3}
{"v": 1	"t": 603616	"P": 1002.75	"F": 3}
{"v": 1	"t": 603636	"P": 1009.0	"F": 3}
{"v": 1	"t": 603656	"P": 1009.75	"F": 4}
{"v": 1	"t": 603677	"P": 1006.5	"F": 5}
{"v": 1	"t": 603697	"P": 1004.75	"F": 5}
{"v": 1	"t": 603717	"P": 1006.5	"F": 5}
{"v": 1	"t": 603738	"P": 1010.25	"F": 5}
{"v": 1	"t": 603758	"P": 1004.5	"F": 4}
{"v": 1	"t": 603779	"P": 1008.25	"F": 3	"C": 46.79	"D": 3264	"sn": 54091929832280	"file": "/data/device_log/data0000.out"}
{"v": 1	"t": 603799	"P": 1008.25	"F": 3}
{"v": 1	"t": 603819	"P": 1007.75	"F": 2}
{"v": 1	"t": 603840	"P": 1005.0	"F": 2}
{"v": 1	"t": 603860	"P": 1007.25	"F": 1}
{"v": 1	"t": 603880	"P": 1011.25	"F": 0}
{"v": 1	"t": 603900	"P": 1008.0	"F": 1}
{"v": 1	"t": 603921	"P": 1006.25	"F": 1}
{"v": 1	"t": 603941	"P": 1007.0	"F": 6}
{"v": 1	"t": 603961	"P": 1008.25	"F": 7}
{"v": 1	"t": 603981	"P": 1010.25	"F": 6}
{"v": 1	"t": 604002	"P": 1008.0	"F": 4}
{"v": 1	"t": 604022	"P": 1007.0	"F": 3}
{"v": 1	"t": 604042	"P": 1005.25	"F": 4}
{"v": 1	"t": 604063	"P": 1009.75	"F": 6}
{"v": 1	"t": 604083	"P": 1009.5	"F": 4}
{"v": 1	"t": 604103	"P": 1005.25	"F": 2}
{"v": 1	"t": 604123	"P": 1003.25	"F": 1}
{"v": 1	"t": 604144	"P": 1010.25	"F": 0}
{"v": 1	"t": 604164	"P": 1010.25	"F": 0}
{"v": 1	"t": 604184	"P": 1006.75	"F": 0}
{"v": 1	"t": 604205	"P": 1005.0	"F": 0}
{"v": 1	"t": 604225	"P": 1007.0	"F": 1}
{"v": 1	"t": 604245	"P": 1004.5	"F": 3}
{"v": 1	"t": 604265	"P": 1007.5	"F": 4}
{"v": 1	"t": 604286	"P": 1007.25	"F": 4}
{"v": 1	"t": 604306	"P": 1010.25	"F": 2}
{"v": 1	"t": 604327	"P": 1011.5	"F": -1}
{"v": 1	"t": 604347	"P": 1008.5	"F": -3}
{"v": 1	"t": 604367	"P": 1009.0	"F": 0}
{"v": 1	"t": 604388	"P": 1013.0	"F": 0}
{"v": 1	"t": 604408	"P": 1006.5	"F": 0}
{"v": 1	"t": 604428	"P": 1005.5	"F": 0}
{"v": 1	"t": 604449	"P": 1010.25	"F": 1}
{"v": 1	"t": 604469	"P": 1007.75	"F": 2}
{"v": 1	"t": 604490	"P": 1005.0	"F": 3}
{"v": 1	"t": 604510	"P": 1007.5	"F": 3}
{"v": 1	"t": 604530	"P": 1010.5	"F": 3}
{"v": 1	"t": 604551	"P": 1006.25	"F": 3}
{"v": 1	"t": 604571	"P": 1004.5	"F": 2}
{"v": 1	"t": 604591	"P": 1009.75	"F": 2}
{"v": 1	"t": 604612	"P": 1010.25	"F": 1}
{"v": 1	"t": 604632	"P": 1006.0	"F": 1}
{"v": 1	"t": 604652	"P": 1006.0	"F": 2}
{"v": 1	"t": 604673	"P": 1009.5	"F": 2}
{"v": 1	"t": 604693	"P": 1006.75	"F": 2}
{"v": 1	"t": 604713	"P": 1005.75	"F": 1}
{"v": 1	"t": 604734	"P": 1011.25	"F": 1}
{"v": 1	"t": 604754	"P": 1008.5	"F": 1}
{"v": 1	"t": 604775	"P": 1005.25	"F": 2}
{"v": 1	"t": 604795	"P": 1006.75	"F": 2	"C": 46.77	"D": 3264	"sn": 54091929832280	"file": "/data/device_log/data0000.out"}
{"v": 1	"t": 604815	"P": 1011.5	"F": 2}
{"v": 1	"t": 604836	"P": 1006.5	"F": 2}
{"v": 1	"t": 604856	"P": 1002.25	"F": 2}
{"v": 1	"t": 604876	"P": 1006.75	"F": 3}
{"v": 1	"t": 604897	"P": 1009.25	"F": 4}
{"v": 1	"t": 604917	"P": 1007.75	"F": 5}
{"v": 1	"t": 604938	"P": 1010.75	"F": 5}
{"v": 1	"t": 604958	"P": 1010.75	"F": 7}
{"v": 1	"t": 604978	"P": 1005.0	"F": 6}
{"v": 1	"t": 604999	"P": 1010.5	"F": 6}
{"v": 1	"t": 605019	"P": 1013.0	"F": 9}
{"v": 1	"t": 605039	"P": 1009.75	"F": 8}
{"v": 1	"t": 605060	"P": 1009.0	"F": 6}
{"v": 1	"t": 605080	"P": 1005.5	"F": 9}
{"v": 1	"t": 605100	"P": 1010.25	"F": 8}
{"v": 1	"t": 605121	"P": 1008.5	"F": 3}
{"v": 1	"t": 605141	"P": 1011.0	"F": 1}
{"v": 1	"t": 605162	"P": 1010.25	"F": 0}
{"v": 1	"t": 605182	"P": 1002.0	"F": -1}
{"v": 1	"t": 605202	"P": 1008.5	"F": -4}
{"v": 1	"t": 605223	"P": 1011.75	"F": -8}
{"v": 1	"t": 605243	"P": 1009.25	"F": -11}
{"v": 1	"t": 605263	"P": 1006.25	"F": -13}
{"v": 1	"t": 605284	"P": 1010.5	"F": -11}
{"v": 1	"t": 605304	"P": 1009.25	"F": -9}
{"v": 1	"t": 605325	"P": 1003.5	"F": -6}
{"v": 1	"t": 605345	"P": 1008.25	"F": -5}
{"v": 1	"t": 605365	"P": 1011.75	"F": -5}
{"v": 1	"t": 605386	"P": 1002.0	"F": -4}
{"v": 1	"t": 605406	"P": 1007.5	"F": -3}
{"v": 1	"t": 605426	"P": 1007.75	"F": -4}
{"v": 1	"t": 605447	"P": 1009.25	"F": -3}
{"v": 1	"t": 605467	"P": 1004.5	"F": -4}
{"v": 1	"t": 605487	"P": 1009.75	"F": -4}
{"v": 1	"t": 605508	"P": 1011.25	"F": -7}
{"v": 1	"t": 605528	"P": 1005.0	"F": -6}
{"v": 1	"t": 605549	"P": 1006.75	"F": -2}
{"v": 1	"t": 605569	"P": 1006.25	"F": 2}
{"v": 1	"t": 605590	"P": 1005.0	"F": 4}
{"v": 1	"t": 605610	"P": 1008.25	"F": 2}
{"v": 1	"t": 605631	"P": 1006.0	"F": 2}
{"v": 1	"t": 605651	"P": 1003.5	"F": 3}
{"v": 1	"t": 605671	"P": 1009.5	"F": 9}
{"v": 1	"t": 605692	"P": 1010.25	"F": 3}
{"v": 1	"t": 605712	"P": 1004.75	"F": 0}
{"v": 1	"t": 605732	"P": 1008.0	"F": 2}
{"v": 1	"t": 605753	"P": 1010.25	"F": 4}
{"v": 1	"t": 605773	"P": 1004.0	"F": 9}
{"v": 1	"t": 605794	"P": 1005.25	"F": 14}
{"v": 1	"t": 605814	"P": 1013.25	"F": 15	"C": 46.77	"D": 3264	"sn": 54091929832280	"file": "/data/device_log/data0000.out"}
{"v": 1	"t": 605834	"P": 1008.75	"F": 12}
{"v": 1	"t": 605855	"P": 1005.5	"F": 9}
{"v": 1	"t": 605875	"P": 1007.75	"F": 9}
{"v": 1	"t": 605895	"P": 1008.0	"F": 11}
{"v": 1	"t": 605916	"P": 1005.5	"F": 11}
{"v": 1	"t": 605936	"P": 1006.5	"F": 10}
{"v": 1	"t": 605956	"P": 1013.25	"F": 10}
{"v": 1	"t": 605977	"P": 1007.25	"F": 11}
{"v": 1	"t": 605997	"P": 1006.0	"F": 14}
{"v": 1	"t": 606018	"P": 1012.0	"F": 15}
{"v": 1	"t": 606038	"P": 1009.0	"F": 14}
{"v": 1	"t": 606058	"P": 1003.25	"F": 13}
{"v": 1	"t": 606079	"P": 1006.0	"F": 13}
{"v": 1	"t": 606099	"P": 1011.25	"F": 13}
{"v": 1	"t": 606119	"P": 1006.75	"F": 13}
{"v": 1	"t": 606140	"P": 1004.75	"F": 13}
{"v": 1	"t": 606160	"P": 1009.25	"F": 12}
{"v": 1	"t": 606180	"P": 1007.75	"F": 14}
{"v": 1	"t": 606201	"P": 1005.5	"F": 13}
{"v": 1	"t": 606221	"P": 1008.0	"F": 14}
{"v": 1	"t": 606242	"P": 1009.25	"F": 14}
{"v": 1	"t": 606262	"P": 1008.25	"F": 12}
{"v": 1	"t": 606282	"P": 1006.75	"F": 9}
{"v": 1	"t": 606303	"P": 1011.25	"F": 5}
{"v": 1	"t": 606323	"P": 1004.75	"F": 2}
{"v": 1	"t": 606343	"P": 1006.0	"F": 1}
{"v": 1	"t": 606364	"P": 1009.75	"F": 0}
{"v": 1	"t": 606384	"P": 1007.5	"F": -3}
{"v": 1	"t": 606405	"P": 1006.25	"F": -6}
{"v": 1	"t": 606425	"P": 1008.75	"F": -10}
{"v": 1	"t": 606445	"P": 1007.0	"F": -9}
{"v": 1	"t": 606466	"P": 1005.75	"F": -3}
{"v": 1	"t": 606486	"P": 1005.75	"F": -3}
{"v": 1	"t": 606506	"P": 1011.75	"F": -4}
{"v": 1	"t": 606527	"P": 1007.75	"F": -3}
{"v": 1	"t": 606547	"P": 1004.5	"F": -3}
{"v": 1	"t": 606567	"P": 1007.25	"F": -5}
{"v": 1	"t": 606588	"P": 1010.75	"F": -6}
{"v": 1	"t": 606608	"P": 1006.25	"F": -6}
{"v": 1	"t": 606629	"P": 1006.0	"F": -7}
{"v": 1	"t": 606649	"P": 1010.0	"F": -8}
{"v": 1	"t": 606669	"P": 1006.0	"F": -6}
{"v": 1	"t": 606690	"P": 1004.25	"F": -6}
{"v": 1	"t": 606710	"P": 1011.5	"F": -3}
{"v": 1	"t": 606730	"P": 1011.5	"F": -2}
{"v": 1	"t": 606751	"P": 1008.0	"F": -4}
{"v": 1	"t": 606771	"P": 1006.0	"F": -5}
{"v": 1	"t": 606792	"P": 1009.5	"F": -6}
{"v": 1	"t": 606812	"P": 1006.5	"F": -6}
{"v": 1	"t": 606832	"P": 1003.5	"F": -5	"C": 46.78	"D": 3264	"sn": 54091929832280	"file": "/data/device_log/data0000.out"}
{"v": 1	"t": 606853	"P": 1010.5	"F": -5}
{"v": 1	"t": 606873	"P": 1008.75	"F": -5}
{"v": 1	"t": 606893	"P": 1005.0	"F": -2}
{"v": 1	"t": 606914	"P": 1009.25	"F": 1}
{"v": 1	"t": 606934	"P": 1007.5	"F": 1}
{"v": 1	"t": 606954	"P": 1005.0	"F": 0}
{"v": 1	"t": 606975	"P": 1003.75	"F": -2}
{"v": 1	"t": 606995	"P": 1009.5	"F": -2}
{"v": 1	"t": 607016	"P": 1005.0	"F": -2}
{"v": 1	"t": 607036	"P": 1003.25	"F": 1}
{"v": 1	"t": 607056	"P": 1009.25	"F": 2}
{"v": 1	"t": 607077	"P": 1009.25	"F": 3}
{"v": 1	"t": 607097	"P": 1005.25	"F": 2}
{"v": 1	"t": 607117	"P": 1006.25	"F": 2}
{"v": 1	"t": 607138	"P": 1007.5	"F": 2}
{"v": 1	"t": 607158	"P": 1003.0	"F": 1}
{"v": 1	"t": 607178	"P": 1004.0	"F": 2}
{"v": 1	"t": 607199	"P": 1009.25	"F": 1}
{"v": 1	"t": 607219	"P": 1007.75	"F": 2}
{"v": 1	"t": 607240	"P": 1005.0	"F": 2}
{"v": 1	"t": 607260	"P": 1007.75	"F": 2}
{"v": 1	"t": 607280	"P": 1009.0	"F": 2}
{"v": 1	"t": 607301	"P": 1005.25	"F": 2}
{"v": 1	"t": 607321	"P": 1004.25	"F": 2}
{"v": 1	"t": 607341	"P": 1010.5	"F": 2}
{"v": 1	"t": 607362	"P": 1005.5	"F": 3}
{"v": 1	"t": 607382	"P": 1004.0	"F": 2}
{"v": 1	"t": 607403	"P": 1010.75	"F": 2}
{"v": 1	"t": 607423	"P": 1008.0	"F": 2}
{"v": 1	"t": 607443	"P": 1004.5	"F": 2}
{"v": 1	"t": 607464	"P": 1007.75	"F": 2}
{"v": 1	"t": 607484	"P": 1008.25	"F": 3}
{"v": 1	"t": 607504	"P": 1006.25	"F": 4}
{"v": 1	"t": 607525	"P": 1007.0	"F": 5}
{"v": 1	"t": 607545	"P": 1009.0	"F": 6}
{"v": 1	"t": 607565	"P": 1008.25	"F": 6}
{"v": 1	"t": 607586	"P": 1003.0	"F": 5}
{"v": 1	"t": 607606	"P": 1007.75	"F": 3}
{"v": 1	"t": 607627	"P": 1010.75	"F": 1}
{"v": 1	"t": 607647	"P": 1004.25	"F": 2}
{"v": 1	"t": 607667	"P": 1005.25	"F": 2}
{"v": 1	"t": 607688	"P": 1010.25	"F": 4}
{"v": 1	"t": 607708	"P": 1006.75	"F": 4}
{"v": 1	"t": 607728	"P": 1004.25	"F": 3}
{"v": 1	"t": 607749	"P": 1012.0	"F": 3}
{"v": 1	"t": 607769	"P": 1008.75	"F": 3}
{"v": 1	"t": 607789	"P": 1004.75	"F": 4}
{"v": 1	"t": 607810	"P": 1005.25	"F": 4}
{"v": 1	"t": 607830	"P": 1008.75	"F": 4}
{"v": 1	"t": 607851	"P": 1005.0	"F": 1	"C": 46.77	"D": 3264	"sn": 54091929832280	"file": "/data/device_log/data0000.out"}
{"v": 1	"t": 607871	"P": 1004.25	"F": 3}
{"v": 1	"t": 607891	"P": 1008.75	"F": 3}
{"v": 1	"t": 607912	"P": 1007.75	"F": 3}
{"v": 1	"t": 607932	"P": 1003.75	"F": 3}
{"v": 1	"t": 607953	"P": 1009.0	"F": 1}
{"v": 1	"t": 607973	"P": 1009.5	"F": 1}
{"v": 1	"t": 607993	"P": 1004.25	"F": 2}
{"v": 1	"t": 608014	"P": 1004.25	"F": 2}
{"v": 1	"t": 608034	"P": 1009.5	"F": 2}
{"v": 1	"t": 608054	"P": 1005.0	"F": 2}
{"v": 1	"t": 608075	"P": 1003.75	"F": 2}
{"v": 1	"t": 608095	"P": 1007.75	"F": 1}
{"v": 1	"t": 608115	"P": 1008.25	"F": 1}
{"v": 1	"t": 608136	"P": 1002.0	"F": 1}
{"v": 1	"t": 608156	"P": 1007.25	"F": 1}
{"v": 1	"t": 608177	"P": 1008.5	"F": 1}
{"v": 1	"t": 608197	"P": 1005.0	"F": 2}
{"v": 1	"t": 608217	"P": 1003.5	"F": 1}
{"v": 1	"t": 608238	"P": 1010.25	"F": 1}
{"v": 1	"t": 608258	"P": 1007.0	"F": 2}
{"v": 1	"t": 608278	"P": 1004.5	"F": 1}
{"v": 1	"t": 608299	"P": 1008.25	"F": 1}
{"v": 1	"t": 608319	"P": 1009.75	"F": 1}
{"v": 1	"t": 608339	"P": 1006.75	"F": 1}
{"v": 1	"t": 608360	"P": 1006.25	"F": 1}
{"v": 1	"t": 608380	"P": 1010.75	"F": 2}
{"v": 1	"t": 608400	"P": 1008.0	"F": 2}
{"v": 1	"t": 608421	"P": 1005.75	"F": 2}
{"v": 1	"t": 608441	"P": 1007.0	"F": 2}
{"v": 1	"t": 608462	"P": 1009.25	"F": 2}
{"v": 1	"t": 608482	"P": 1005.0	"F": 2}
{"v": 1	"t": 608502	"P": 1006.75	"F": 3}
{"v": 1	"t": 608523	"P": 1009.25	"F": 2}
{"v": 1	"t": 608543	"P": 1005.0	"F": 2}
{"v": 1	"t": 608563	"P": 1004.75	"F": 2}
{"v": 1	"t": 608584	"P": 1010.0	"F": 2}
{"v": 1	"t": 608604	"P": 1009.75	"F": 2}
{"v": 1	"t": 608625	"P": 1005.75	"F": 2}
{"v": 1	"t": 608645	"P": 1006.25	"F": 2}
{"v": 1	"t": 608665	"P": 1008.75	"F": 2}
{"v": 1	"t": 608686	"P": 1005.0	"F": 2}
{"v": 1	"t": 608706	"P": 1006.0	"F": 2}
{"v": 1	"t": 608726	"P": 1009.75	"F": 2}
{"v": 1	"t": 608747	"P": 1007.5	"F": 2}
{"v": 1	"t": 608767	"P": 1005.0	"F": 1}
{"v": 1	"t": 608787	"P": 1008.25	"F": 2}
{"v": 1	"t": 608808	"P": 1009.25	"F": 2}
{"v": 1	"t": 608828	"P": 1005.75	"F": 1}
{"v": 1	"t": 608849	"P": 1004.0	"F": 1}
{"v": 1	"t": 608869	"P": 1010.5	"F": 1	"C": 46.775	"D": 3264	"sn": 54091929832280	"file": "/data/device_log/data0000.out"}
{"v": 1	"t": 608889	"P": 1006.75	"F": 0}
{"v": 1	"t": 608910	"P": 1004.75	"F": 0}
{"v": 1	"t": 608930	"P": 1008.75	"F": 1}
{"v": 1	"t": 608950	"P": 1009.5	"F": 1}
{"v": 1	"t": 608971	"P": 1005.25	"F": 1}
{"v": 1	"t": 608991	"P": 1005.25	"F": 1}
{"v": 1	"t": 609011	"P": 1010.75	"F": 1}
{"v": 1	"t": 609032	"P": 1005.25	"F": 1}
{"v": 1	"t": 609052	"P": 1006.75	"F": 2}
{"v": 1	"t": 609073	"P": 1009.5	"F": 2}
{"v": 1	"t": 609093	"P": 1004.25	"F": 3}
{"v": 1	"t": 609114	"P": 1005.5	"F": 3}
{"v": 1	"t": 609134	"P": 1009.25	"F": 3}
{"v": 1	"t": 609154	"P": 1005.0	"F": 3}
{"v": 1	"t": 609175	"P": 1005.25	"F": 3}
{"v": 1	"t": 609195	"P": 1008.75	"F": 3}
{"v": 1	"t": 609216	"P": 1005.75	"F": 3}
{"v": 1	"t": 609236	"P": 1004.5	"F": 2}
{"v": 1	"t": 609256	"P": 1009.5	"F": 2}
{"v": 1	"t": 609277	"P": 1007.25	"F": 2}
{"v": 1	"t": 609297	"P": 1006.0	"F": 1}
{"v": 1	"t": 609318	"P": 1009.75	"F": 1}
{"v": 1	"t": 609338	"P": 1006.75	"F": 1}
{"v": 1	"t": 609358	"P": 1002.5	"F": 2}
{"v": 1	"t": 609379	"P": 1009.5	"F": 2}
{"v": 1	"t": 609399	"P": 1009.0	"F": 2}
{"v": 1	"t": 609420	"P": 1005.5	"F": 2}
{"v": 1	"t": 609440	"P": 1007.25	"F": 2}
{"v": 1	"t": 609460	"P": 1009.25	"F": 2}
{"v": 1	"t": 609481	"P": 1005.5	"F": 2}
{"v": 1	"t": 609501	"P": 1004.5	"F": 2}
{"v": 1	"t": 609522	"P": 1010.5	"F": 2}
{"v": 1	"t": 609542	"P": 1005.75	"F": 3}
{"v": 1	"t": 609562	"P": 1004.25	"F": 3}
{"v": 1	"t": 609583	"P": 1009.75	"F": 3}
{"v": 1	"t": 609603	"P": 1006.5	"F": 3}
{"v": 1	"t": 609623	"P": 1004.0	"F": 3}
{"v": 1	"t": 609644	"P": 1008.25	"F": 3}
{"v": 1	"t": 609664	"P": 1008.0	"F": 3}
{"v": 1	"t": 609684	"P": 1005.5	"F": 3}
{"v": 1	"t": 609705	"P": 1007.5	"F": 2}
{"v": 1	"t": 609725	"P": 1010.25	"F": 2}
{"v": 1	"t": 609746	"P": 1007.75	"F": 2}
{"v": 1	"t": 609766	"P": 1005.25	"F": 1}
{"v": 1	"t": 609786	"P": 1009.75	"F": 1}
{"v": 1	"t": 609807	"P": 1008.0	"F": 1}
{"v": 1	"t": 609827	"P": 1007.0	"F": 1}
{"v": 1	"t": 609847	"P": 1009.0	"F": 1}
{"v": 1	"t": 609868	"P": 1010.0	"F": 2}
{"v": 1	"t": 609888	"P": 1004.5	"F": 2	"C": 46.795	"D": 3264	"sn": 54091929832280	"file": "/data/device_log/data0000.out"}
{"v": 1	"t": 609909	"P": 1005.5	"F": 2}
{"v": 1	"t": 609929	"P": 1010.0	"F": 2}
{"v": 1	"t": 609949	"P": 1007.0	"F": 2}
{"v": 1	"t": 609970	"P": 1003.5	"F": 2}
{"v": 1	"t": 609990	"P": 1009.5	"F": 1}
{"v": 1	"t": 610010	"P": 1009.0	"F": 1}
{"v": 1	"t": 610031	"P": 1005.5	"F": 2}
{"v": 1	"t": 610051	"P": 1007.5	"F": 2}
{"v": 1	"t": 610071	"P": 1008.5	"F": 3}
{"v": 1	"t": 610092	"P": 1005.75	"F": 3}
{"v": 1	"t": 610112	"P": 1003.75	"F": 3}
{"v": 1	"t": 610133	"P": 1010.5	"F": 3}
{"v": 1	"t": 610153	"P": 1006.5	"F": 3}
{"v": 1	"t": 610174	"P": 1005.5	"F": 3}
{"v": 1	"t": 610194	"P": 1010.5	"F": 3}
{"v": 1	"t": 610214	"P": 1007.5	"F": 2}
{"v": 1	"t": 610235	"P": 1003.25	"F": 2}
{"v": 1	"t": 610255	"P": 1007.25	"F": 2}
{"v": 1	"t": 610275	"P": 1009.5	"F": 2}
{"v": 1	"t": 610296	"P": 1005.0	"F": 1}
{"v": 1	"t": 610316	"P": 1005.75	"F": 0}
{"v": 1	"t": 610336	"P": 1009.5	"F": 1}
{"v": 1	"t": 610357	"P": 1006.5	"F": 1}
{"v": 1	"t": 610377	"P": 1005.0	"F": 1}
{"v": 1	"t": 610398	"P": 1009.5	"F": 0}
{"v": 1	"t": 610418	"P": 1009.0	"F": 0}
{"v": 1	"t": 610438	"P": 1003.75	"F": 0}
{"v": 1	"t": 610459	"P": 1008.0	"F": 0}
{"v": 1	"t": 610479	"P": 1010.0	"F": 0}
{"v": 1	"t": 610499	"P": 1003.25	"F": 0}
{"v": 1	"t": 610520	"P": 1002.5	"F": 0}
{"v": 1	"t": 610540	"P": 1012.0	"F": 0}
{"v": 1	"t": 610560	"P": 1006.25	"F": 0}
{"v": 1	"t": 610581	"P": 1003.5	"F": 1}
{"v": 1	"t": 610601	"P": 1008.25	"F": 1}
{"v": 1	"t": 610622	"P": 1009.25	"F": 1}
{"v": 1	"t": 610642	"P": 1003.75	"F": 1}
{"v": 1	"t": 610662	"P": 1005.0	"F": 2}
{"v": 1	"t": 610683	"P": 1010.25	"F": 3}
{"v": 1	"t": 610703	"P": 1007.5	"F": 3}
{"v": 1	"t": 610723	"P": 1004.75	"F": 4}
{"v": 1	"t": 610744	"P": 1011.25	"F": 3}
{"v": 1	"t": 610764	"P": 1009.5	"F": 2}
{"v": 1	"t": 610785	"P": 1005.0	"F": 2}
{"v": 1	"t": 610805	"P": 1009.25	"F": 2}
{"v": 1	"t": 610825	"P": 1009.75	"F": 2}
{"v": 1	"t": 610846	"P": 1004.25	"F": 2}
{"v": 1	"t": 610866	"P": 1006.0	"F": 1}
{"v": 1	"t": 610887	"P": 1009.0	"F": 2}
{"v": 1	"t": 610907	"P": 1003.0	"F": 2	"C": 46.785	"D": 3264	"sn": 54091929832280	"file": "/data/device_log/data0000.out"}
{"v": 1	"t": 610927	"P": 1005.5	"F": 2}
{"v": 1	"t": 610948	"P": 1009.5	"F": 2}
{"v": 1	"t": 610968	"P": 1007.25	"F": 2}
{"v": 1	"t": 610988	"P": 1005.75	"F": 1}
{"v": 1	"t": 611009	"P": 1008.75	"F": 1}
{"v": 1	"t": 611029	"P": 1008.75	"F": 2}
{"v": 1	"t": 611049	"P": 1003.5	"F": 1}
{"v": 1	"t": 611070	"P": 1006.25	"F": 1}
{"v": 1	"t": 611090	"P": 1010.5	"F": 2}
{"v": 1	"t": 611111	"P": 1007.25	"F": 2}
{"v": 1	"t": 611131	"P": 1003.75	"F": 3}
{"v": 1	"t": 611151	"P": 1012.0	"F": 1}
{"v": 1	"t": 611172	"P": 1008.25	"F": 3}
{"v": 1	"t": 611192	"P": 1004.25	"F": 3}
{"v": 1	"t": 611212	"P": 1007.25	"F": 2}
{"v": 1	"t": 611233	"P": 1010.0	"F": 3}
{"v": 1	"t": 611253	"P": 1005.5	"F": 3}
{"v": 1	"t": 611274	"P": 1006.25	"F": 3}
{"v": 1	"t": 611294	"P": 1010.0	"F": 3}
{"v": 1	"t": 611314	"P": 1007.0	"F": 5}
{"v": 1	"t": 611335	"P": 1004.0	"F": 6}
{"v": 1	"t": 611355	"P": 1007.25	"F": 8}
{"v": 1	"t": 611376	"P": 1007.25	"F": 8}
{"v": 1	"t": 611396	"P": 1003.0	"F": 9}
{"v": 1	"t": 611416	"P": 1006.5	"F": 8}
{"v": 1	"t": 611437	"P": 1009.5	"F": 6}
{"v": 1	"t": 611457	"P": 1007.25	"F": 6}
{"v": 1	"t": 611477	"P": 1005.5	"F": 5}
{"v": 1	"t": 611498	"P": 1009.5	"F": 4}
{"v": 1	"t": 611518	"P": 1007.5	"F": 3}
{"v": 1	"t": 611538	"P": 1005.0	"F": 2}
{"v": 1	"t": 611559	"P": 1007.25	"F": 2}
{"v": 1	"t": 611579	"P": 1006.25	"F": 3}
{"v": 1	"t": 611599	"P": 1003.25	"F": 2}
{"v": 1	"t": 611620	"P": 1002.0	"F": 3}
{"v": 1	"t": 611640	"P": 1009.0	"F": 3}
{"v": 1	"t": 611660	"P": 1005.25	"F": 3}
{"v": 1	"t": 611681	"P": 1002.5	"F": 3}
{"v": 1	"t": 611701	"P": 1006.25	"F": 2}
{"v": 1	"t": 611722	"P": 1009.25	"F": 2}
{"v": 1	"t": 611742	"P": 1004.0	"F": 2}
{"v": 1	"t": 611762	"P": 1005.5	"F": 2}
{"v": 1	"t": 611783	"P": 1009.75	"F": 1}
{"v": 1	"t": 611803	"P": 1007.25	"F": 1}
{"v": 1	"t": 611823	"P": 1002.5	"F": -1}
{"v": 1	"t": 611844	"P": 1007.25	"F": -2}
{"v": 1	"t": 611864	"P": 1009.25	"F": -2}
{"v": 1	"t": 611884	"P": 1004.5	"F": -3}
{"v": 1	"t": 611905	"P": 1003.5	"F": -3}
{"v": 1	"t": 611925	"P": 1009.5	"F": -4	"C": 46.79	"D": 3264	"sn": 54091929832280	"file": "/data/device_log/data0000.out"}
{"v": 1	"t": 611946	"P": 1005.5	"F": -5}
{"v": 1	"t": 611966	"P": 1004.5	"F": -5}
{"v": 1	"t": 611986	"P": 1010.25	"F": -4}
{"v": 1	"t": 612007	"P": 1008.0	"F": -3}
{"v": 1	"t": 612027	"P": 1004.25	"F": -1}
{"v": 1	"t": 612047	"P": 1006.25	"F": 0}
{"v": 1	"t": 612068	"P": 1007.25	"F": 0}
{"v": 1	"t": 612088	"P": 1007.0	"F": 0}
{"v": 1	"t": 612108	"P": 1004.5	"F": 0}
{"v": 1	"t": 612129	"P": 1010.75	"F": 0}
{"v": 1	"t": 612149	"P": 1006.5	"F": 0}
{"v": 1	"t": 612170	"P": 1004.5	"F": 1}
{"v": 1	"t": 612190	"P": 1007.0	"F": 0}
{"v": 1	"t": 612210	"P": 1009.75	"F": -1}
{"v": 1	"t": 612231	"P": 1005.0	"F": 0}
{"v": 1	"t": 612251	"P": 1005.75	"F": 1}
{"v": 1	"t": 612271	"P": 1009.5	"F": 1}
{"v": 1	"t": 612292	"P": 1007.75	"F": 1}
{"v": 1	"t": 612312	"P": 1005.75	"F": 1}
{"v": 1	"t": 612332	"P": 1007.75	"F": 1}
{"v": 1	"t": 612353	"P": 1010.0	"F": 2}
{"v": 1	"t": 612373	"P": 1005.0	"F": 3}
{"v": 1	"t": 612394	"P": 1005.75	"F": 3}
{"v": 1	"t": 612414	"P": 1012.5	"F": 3}
{"v": 1	"t": 612434	"P": 1009.5	"F": 3}
{"v": 1	"t": 612455	"P": 1005.75	"F": 4}
{"v": 1	"t": 612475	"P": 1010.75	"F": 4}
{"v": 1	"t": 612495	"P": 1009.25	"F": 4}
{"v": 1	"t": 612516	"P": 1005.75	"F": 5}
{"v": 1	"t": 612536	"P": 1009.25	"F": 4}
{"v": 1	"t": 612557	"P": 1011.25	"F": 4}
{"v": 1	"t": 612577	"P": 1008.5	"F": 3}
{"v": 1	"t": 612597	"P": 1004.75	"F": 3}
{"v": 1	"t": 612618	"P": 1012.0	"F": 3}
{"v": 1	"t": 612638	"P": 1007.75	"F": 3}
{"v": 1	"t": 612658	"P": 1006.0	"F": 3}
{"v": 1	"t": 612679	"P": 1009.0	"F": 3}
{"v": 1	"t": 612699	"P": 1010.75	"F": 3}
{"v": 1	"t": 612719	"P": 1006.25	"F": 2}
{"v": 1	"t": 612740	"P": 1005.25	"F": 2}
{"v": 1	"t": 612760	"P": 1011.0	"F": 2}
{"v": 1	"t": 612781	"P": 1008.0	"F": 2}
{"v": 1	"t": 612801	"P": 1007.0	"F": 3}
{"v": 1	"t": 612821	"P": 1010.25	"F": 3}
{"v": 1	"t": 612842	"P": 1010.0	"F": 3}
{"v": 1	"t": 612862	"P": 1006.75	"F": 4}
{"v": 1	"t": 612882	"P": 1008.0	"F": 4}
{"v": 1	"t": 612903	"P": 1010.25	"F": 3}
{"v": 1	"t": 612923	"P": 1007.25	"F": 2}
{"v": 1	"t": 612943	"P": 1004.0	"F": 1	"C": 46.785	"D": 3264	"sn": 54091929832280	"file": "/data/device_log/data0000.out"}
{"v": 1	"t": 612964	"P": 1010.5	"F": 1}
{"v": 1	"t": 612984	"P": 1008.0	"F": 0}
{"v": 1	"t": 613005	"P": 1006.0	"F": 0}
{"v": 1	"t": 613025	"P": 1006.0	"F": 0}
{"v": 1	"t": 613045	"P": 1011.25	"F": 0}
{"v": 1	"t": 613066	"P": 1005.5	"F": 0}
{"v": 1	"t": 613086	"P": 1005.75	"F": 0}
{"v": 1	"t": 613107	"P": 1009.75	"F": 1}
{"v": 1	"t": 613127	"P": 1004.5	"F": 1}
{"v": 1	"t": 613147	"P": 1005.25	"F": 2}
{"v": 1	"t": 613168	"P": 1011.0	"F": 3}
{"v": 1	"t": 613188	"P": 1003.75	"F": 3}
{"v": 1	"t": 613209	"P": 1007.75	"F": 4}
{"v": 1	"t": 613229	"P": 1010.0	"F": 3}
{"v": 1	"t": 613249	"P": 1005.0	"F": 3}
{"v": 1	"t": 613270	"P": 1005.5	"F": 3}
{"v": 1	"t": 613290	"P": 1010.25	"F": 3}
{"v": 1	"t": 613311	"P": 1006.75	"F": 3}
{"v": 1	"t": 613331	"P": 1005.75	"F": 3}
{"v": 1	"t": 613351	"P": 1008.5	"F": 3}
{"v": 1	"t": 613372	"P": 1007.5	"F": 3}
{"v": 1	"t": 613392	"P": 1004.75	"F": 3}
{"v": 1	"t": 613412	"P": 1005.25	"F": 3}
{"v": 1	"t": 613433	"P": 1011.0	"F": 3}
{"v": 1	"t": 613453	"P": 1008.25	"F": 3}
{"v": 1	"t": 613473	"P": 1004.75	"F": 3}
{"v": 1	"t": 613494	"P": 1010.25	"F": 3}
{"v": 1	"t": 613514	"P": 1008.5	"F": 2}
{"v": 1	"t": 613534	"P": 1003.5	"F": 2}
{"v": 1	"t": 613555	"P": 1006.75	"F": 2}
{"v": 1	"t": 613575	"P": 1008.75	"F": 2}
{"v": 1	"t": 613596	"P": 1006.25	"F": 2}
{"v": 1	"t": 613616	"P": 1003.0	"F": 2}
{"v": 1	"t": 613636	"P": 1010.25	"F": 2}
{"v": 1	"t": 613657	"P": 1008.0	"F": 2}
{"v": 1	"t": 613677	"P": 1005.75	"F": 2}
{"v": 1	"t": 613697	"P": 1007.25	"F": 3}
{"v": 1	"t": 613718	"P": 1008.5	"F": 3}
{"v": 1	"t": 613738	"P": 1006.75	"F": 3}
{"v": 1	"t": 613758	"P": 1004.75	"F": 3}
{"v": 1	"t": 613779	"P": 1010.75	"F": 3}
{"v": 1	"t": 613799	"P": 1008.25	"F": 2}
{"v": 1	"t": 613820	"P": 1004.75	"F": 2}
{"v": 1	"t": 613840	"P": 1008.5	"F": 2}
{"v": 1	"t": 613860	"P": 1008.5	"F": 2}
{"v": 1	"t": 613881	"P": 1004.75	"F": 2}
{"v": 1	"t": 613901	"P": 1008.25	"F": 2}
{"v": 1	"t": 613922	"P": 1008.0	"F": 2}
{"v": 1	"t": 613942	"P": 1006.0	"F": 2}
{"v": 1	"t": 613962	"P": 1005.75	"F": 2	"C": 46.79	"D": 3264	"sn": 54091929832280	"file": "/data/device_log/data0000.out"}
{"v": 1	"t": 613983	"P": 1011.0	"F": 2}
{"v": 1	"t": 614003	"P": 1007.5	"F": 2}
{"v": 1	"t": 614023	"P": 1004.0	"F": 2}
{"v": 1	"t": 614044	"P": 1009.5	"F": 1}
{"v": 1	"t": 614064	"P": 1006.25	"F": 1}
{"v": 1	"t": 614085	"P": 1004.75	"F": 2}
{"v": 1	"t": 614105	"P": 1010.75	"F": 2}
{"v": 1	"t": 614125	"P": 1010.0	"F": 2}
{"v": 1	"t": 614146	"P": 1004.5	"F": 2}
{"v": 1	"t": 614166	"P": 1007.25	"F": 2}
{"v": 1	"t": 614186	"P": 1012.0	"F": 2}
{"v": 1	"t": 614207	"P": 1006.25	"F": 2}
{"v": 1	"t": 614227	"P": 1003.75	"F": 2}
{"v": 1	"t": 614248	"P": 1009.5	"F": 2}
{"v": 1	"t": 614268	"P": 1009.25	"F": 3}
{"v": 1	"t": 614288	"P": 1004.5	"F": 3}
{"v": 1	"t": 614309	"P": 1008.75	"F": 3}
{"v": 1	"t": 614329	"P": 1007.5	"F": 2}
{"v": 1	"t": 614349	"P": 1005.5	"F": 2}
{"v": 1	"t": 614370	"P": 1006.75	"F": 2}
{"v": 1	"t": 614390	"P": 1010.5	"F": 2}
{"v": 1	"t": 614411	"P": 1004.25	"F": 3}
{"v": 1	"t": 614431	"P": 1004.5	"F": 3}
{"v": 1	"t": 614451	"P": 1009.0	"F": 3}
{"v": 1	"t": 614472	"P": 1005.25	"F": 2}
{"v": 1	"t": 614492	"P": 1005.0	"F": 2}
{"v": 1	"t": 614512	"P": 1009.0	"F": 3}
{"v": 1	"t": 614533	"P": 1011.0	"F": 3}
{"v": 1	"t": 614553	"P": 1007.75	"F": 2}
{"v": 1	"t": 614573	"P": 1006.0	"F": 2}
{"v": 1	"t": 614594	"P": 1010.75	"F": 2}
{"v": 1	"t": 614614	"P": 1009.5	"F": 1}
{"v": 1	"t": 614634	"P": 1005.75	"F": 1}
{"v": 1	"t": 614655	"P": 1003.0	"F": 1}
{"v": 1	"t": 614675	"P": 1010.0	"F": 1}
{"v": 1	"t": 614695	"P": 1009.0	"F": 1}
{"v": 1	"t": 614716	"P": 1006.25	"F": 1}
{"v": 1	"t": 614736	"P": 1004.75	"F": 2}
{"v": 1	"t": 614756	"P": 1008.5	"F": 2}
{"v": 1	"t": 614776	"P": 1009.25	"F": 3}
{"v": 1	"t": 614797	"P": 1007.25	"F": 3}
{"v": 1	"t": 614817	"P": 1005.75	"F": 3}
{"v": 1	"t": 614837	"P": 1006.0	"F": 3}
{"v": 1	"t": 614858	"P": 1010.0	"F": 3}
{"v": 1	"t": 614878	"P": 1008.5	"F": 3}
{"v": 1	"t": 614898	"P": 1004.5	"F": 3}
{"v": 1	"t": 614919	"P": 1005.25	"F": 3}
{"v": 1	"t": 614939	"P": 1010.0	"F": 3}
{"v": 1	"t": 614959	"P": 1006.75	"F": 4}
{"v": 1	"t": 614979	"P": 1004.75	"F": 4	"C": 46.82	"D": 3264	"sn": 54091929832280	"file": "/data/device_log/data0000.out"}
{"v": 1	"t": 615000	"P": 1006.0	"F": 4}
{"v": 1	"t": 615020	"P": 1008.0	"F": 4}
{"v": 1	"t": 615040	"P": 1008.0	"F": 4}
{"v": 1	"t": 615061	"P": 1005.0	"F": 4}
{"v": 1	"t": 615081	"P": 1003.0	"F": 5}
{"v": 1	"t": 615101	"P": 1008.25	"F": 5}
{"v": 1	"t": 615122	"P": 1008.0	"F": 6}
{"v": 1	"t": 615142	"P": 1005.5	"F": 6}
{"v": 1	"t": 615162	"P": 1004.25	"F": 6}
{"v": 1	"t": 615182	"P": 1007.0	"F": 6}
{"v": 1	"t": 615203	"P": 1008.25	"F": 6}
{"v": 1	"t": 615223	"P": 1005.25	"F": 6}
{"v": 1	"t": 615243	"P": 1003.75	"F": 5}
{"v": 1	"t": 615264	"P": 1008.0	"F": 5}
{"v": 1	"t": 615284	"P": 1009.25	"F": 5}
{"v": 1	"t": 615304	"P": 1005.5	"F": 5}
{"v": 1	"t": 615325	"P": 1001.0	"F": 5}
{"v": 1	"t": 615345	"P": 1007.0	"F": 5}
{"v": 1	"t": 615365	"P": 1008.75	"F": 4}
{"v": 1	"t": 615385	"P": 1006.0	"F": 5}
{"v": 1	"t": 615406	"P": 1004.5	"F": 4}
{"v": 1	"t": 615426	"P": 1004.25	"F": 4}
{"v": 1	"t": 615446	"P": 1009.0	"F": 3}
{"v": 1	"t": 615467	"P": 1007.75	"F": 2}
{"v": 1	"t": 615487	"P": 1004.0	"F": 1}
{"v": 1	"t": 615507	"P": 1002.5	"F": 1}
{"v": 1	"t": 615527	"P": 1008.25	"F": 2}
{"v": 1	"t": 615548	"P": 1008.75	"F": 2}
{"v": 1	"t": 615568	"P": 1005.0	"F": 1}
{"v": 1	"t": 615588	"P": 1002.0	"F": 0}
{"v": 1	"t": 615609	"P": 1007.0	"F": 0}
{"v": 1	"t": 615629	"P": 1009.0	"F": 0}
{"v": 1	"t": 615649	"P": 1008.5	"F": 1}
{"v": 1	"t": 615669	"P": 1002.75	"F": 2}
{"v": 1	"t": 615690	"P": 1002.75	"F": 3}
{"v": 1	"t": 615710	"P": 1008.0	"F": 4}
{"v": 1	"t": 615730	"P": 1006.75	"F": 5}
{"v": 1	"t": 615751	"P": 1003.0	"F": 4}
{"v": 1	"t": 615771	"P": 1001.0	"F": 4}
{"v": 1	"t": 615791	"P": 1007.75	"F": 2}
{"v": 1	"t": 615811	"P": 1007.5	"F": 1}
{"v": 1	"t": 615832	"P": 1005.5	"F": 0}
{"v": 1	"t": 615852	"P": 1000.75	"F": 0}
{"v": 1	"t": 615872	"P": 1003.0	"F": 0}
{"v": 1	"t": 615893	"P": 1011.0	"F": 0}
{"v": 1	"t": 615913	"P": 1004.0	"F": 0}
{"v": 1	"t": 615933	"P": 1000.75	"F": 1}
{"v": 1	"t": 615954	"P": 1007.25	"F": 1}
{"v": 1	"t": 615974	"P": 1007.75	"F": 0}
{"v": 1	"t": 615994	"P": 1004.75	"F": -1	"C": 46.765	"D": 3264	"sn": 54091929832280	"file": "/data/device_log/data0000.out"}
{"v": 1	"t": 616015	"P": 1003.0	"F": -2}
{"v": 1	"t": 616035	"P": 1005.5	"F": -2}
{"v": 1	"t": 616055	"P": 1009.0	"F": -1}
{"v": 1	"t": 616075	"P": 1006.0	"F": 0}
{"v": 1	"t": 616096	"P": 1002.75	"F": 2}
{"v": 1	"t": 616116	"P": 1005.25	"F": 3}
{"v": 1	"t": 616136	"P": 1009.0	"F": 4}
{"v": 1	"t": 616157	"P": 1005.75	"F": 4}
{"v": 1	"t": 616177	"P": 1004.0	"F": 5}
{"v": 1	"t": 616197	"P": 1003.5	"F": 5}
{"v": 1	"t": 616218	"P": 1007.5	"F": 6}
{"v": 1	"t": 616238	"P": 1008.5	"F": 5}
{"v": 1	"t": 616258	"P": 1005.5	"F": 4}
{"v": 1	"t": 616278	"P": 1003.25	"F": 4}
{"v": 1	"t": 616299	"P": 1008.5	"F": 2}
{"v": 1	"t": 616319	"P": 1008.5	"F": 2}
{"v": 1	"t": 616339	"P": 1004.75	"F": 1}
{"v": 1	"t": 616360	"P": 1002.0	"F": 2}
{"v": 1	"t": 616380	"P": 1004.75	"F": 2}
{"v": 1	"t": 616401	"P": 1005.25	"F": 2}
{"v": 1	"t": 616421	"P": 1002.75	"F": 2}
{"v": 1	"t": 616441	"P": 1009.25	"F": 3}
{"v": 1	"t": 616462	"P": 1004.25	"F": 4}
{"v": 1	"t": 616482	"P": 1003.5	"F": 4}
{"v": 1	"t": 616503	"P": 1007.75	"F": 3}
{"v": 1	"t": 616523	"P": 1005.25	"F": 2}
{"v": 1	"t": 616544	"P": 1003.5	"F": 2}
{"v": 1	"t": 616564	"P": 1009.0	"F": 1}
{"v": 1	"t": 616584	"P": 1003.75	"F": 2}
{"v": 1	"t": 616605	"P": 1004.25	"F": 1}
{"v": 1	"t": 616625	"P": 1007.25	"F": 1}
{"v": 1	"t": 616645	"P": 1009.0	"F": 2}
{"v": 1	"t": 616666	"P": 1005.75	"F": 1}
{"v": 1	"t": 616686	"P": 1004.0	"F": 4}
{"v": 1	"t": 616706	"P": 1008.75	"F": 8}
{"v": 1	"t": 616726	"P": 1009.25	"F": 9}
{"v": 1	"t": 616747	"P": 1007.25	"F": 12}
{"v": 1	"t": 616767	"P": 1002.5	"F": 11}
{"v": 1	"t": 616787	"P": 1008.25	"F": 11}
{"v": 1	"t": 616808	"P": 1007.5	"F": 10}
{"v": 1	"t": 616828	"P": 1005.75	"F": 10}
{"v": 1	"t": 616848	"P": 1004.5	"F": 8}
{"v": 1	"t": 616869	"P": 1006.5	"F": 5}
{"v": 1	"t": 616889	"P": 1008.5	"F": 3}
{"v": 1	"t": 616909	"P": 1005.5	"F": 3}
{"v": 1	"t": 616930	"P": 1002.5	"F": 3}
{"v": 1	"t": 616950	"P": 1009.25	"F": 5}
{"v": 1	"t": 616970	"P": 1008.75	"F": 6}
{"v": 1	"t": 616991	"P": 1007.25	"F": 6}
{"v": 1	"t": 617011	"P": 1002.25	"F": 5	"C": 46.8	"D": 3264	"sn": 54091929832280	"file": "/data/device_log/data0000.out"}
{"v": 1	"t": 617031	"P": 1007.0	"F": 4}
{"v": 1	"t": 617051	"P": 1009.75	"F": 3}
{"v": 1	"t": 617072	"P": 1008.25	"F": 2}
{"v": 1	"t": 617092	"P": 1003.75	"F": 3}
{"v": 1	"t": 617112	"P": 1005.75	"F": 4}
{"v": 1	"t": 617133	"P": 1009.75	"F": 5}
{"v": 1	"t": 617153	"P": 1006.5	"F": 6}
{"v": 1	"t": 617173	"P": 1004.5	"F": 6}
{"v": 1	"t": 617193	"P": 1004.75	"F": 5}
{"v": 1	"t": 617214	"P": 1008.75	"F": 3}
{"v": 1	"t": 617234	"P": 1009.5	"F": 2}
{"v": 1	"t": 617254	"P": 1006.75	"F": 3}
{"v": 1	"t": 617275	"P": 1003.0	"F": 4}
{"v": 1	"t": 617295	"P": 1008.0	"F": 5}
{"v": 1	"t": 617315	"P": 1011.0	"F": 3}
{"v": 1	"t": 617335	"P": 1003.75	"F": 3}
{"v": 1	"t": 617356	"P": 1004.0	"F": 2}
{"v": 1	"t": 617376	"P": 1005.5	"F": 0}
{"v": 1	"t": 617396	"P": 1009.5	"F": 0}
{"v": 1	"t": 617417	"P": 1006.75	"F": 0}
{"v": 1	"t": 617437	"P": 1004.75	"F": -1}
{"v": 1	"t": 617457	"P": 1004.5	"F": -1}
{"v": 1	"t": 617477	"P": 1008.0	"F": -1}
{"v": 1	"t": 617498	"P": 1007.5	"F": 0}
{"v": 1	"t": 617518	"P": 1006.25	"F": 2}
{"v": 1	"t": 617538	"P": 1002.75	"F": 3}
{"v": 1	"t": 617559	"P": 1008.0	"F": 3}
{"v": 1	"t": 617579	"P": 1009.75	"F": 4}
{"v": 1	"t": 617599	"P": 1007.25	"F": 5}
{"v": 1	"t": 617620	"P": 1003.5	"F": 7}
{"v": 1	"t": 617640	"P": 1006.0	"F": 8}
{"v": 1	"t": 617660	"P": 1007.25	"F": 8}
{"v": 1	"t": 617680	"P": 1006.75	"F": 8}
{"v": 1	"t": 617701	"P": 1003.5	"F": 6}
{"v": 1	"t": 617721	"P": 1005.0	"F": 5}
{"v": 1	"t": 617741	"P": 1008.75	"F": 4}
{"v": 1	"t": 617762	"P": 1006.25	"F": 4}
{"v": 1	"t": 617782	"P": 1004.0	"F": 3}
{"v": 1	"t": 617802	"P": 1003.0	"F": 2}
{"v": 1	"t": 617822	"P": 1008.5	"F": 1}
{"v": 1	"t": 617843	"P": 1006.75	"F": 1}
{"v": 1	"t": 617863	"P": 1003.25	"F": 0}
{"v": 1	"t": 617883	"P": 1004.5	"F": -1}
{"v": 1	"t": 617904	"P": 1006.5	"F": 0}
{"v": 1	"t": 617924	"P": 1008.5	"F": 1}
{"v": 1	"t": 617944	"P": 1004.0	"F": 2}
{"v": 1	"t": 617965	"P": 1002.25	"F": 3}
{"v": 1	"t": 617985	"P": 1004.0	"F": 4}
{"v": 1	"t": 618005	"P": 1009.5	"F": 4}
{"v": 1	"t": 618025	"P": 1007.5	"F": 6	"C": 46.795	"D": 3264	"sn": 54091929832280	"file": "/data/device_log/data0000.out"}
{"v": 1	"t": 618046	"P": 1000.75	"F": 6}
{"v": 1	"t": 618066	"P": 1004.0	"F": 6}
{"v": 1	"t": 618086	"P": 1008.25	"F": 3}
{"v": 1	"t": 618107	"P": 1006.75	"F": 1}
{"v": 1	"t": 618127	"P": 1003.25	"F": 1}
{"v": 1	"t": 618147	"P": 1001.5	"F": 1}
{"v": 1	"t": 618167	"P": 1007.25	"F": 3}
{"v": 1	"t": 618188	"P": 1007.5	"F": 3}
{"v": 1	"t": 618208	"P": 1004.0	"F": 3}
{"v": 1	"t": 618228	"P": 1002.25	"F": 3}
{"v": 1	"t": 618249	"P": 1008.0	"F": 3}
{"v": 1	"t": 618269	"P": 1007.25	"F": 4}
{"v": 1	"t": 618289	"P": 1005.25	"F": 5}
{"v": 1	"t": 618310	"P": 1001.25	"F": 6}
{"v": 1	"t": 618330	"P": 1007.75	"F": 8}
{"v": 1	"t": 618350	"P": 1008.0	"F": 9}
{"v": 1	"t": 618371	"P": 1005.5	"F": 7}
{"v": 1	"t": 618391	"P": 1002.25	"F": 3}
{"v": 1	"t": 618411	"P": 1006.5	"F": 2}
{"v": 1	"t": 618431	"P": 1009.5	"F": 1}
{"v": 1	"t": 618452	"P": 1007.0	"F": 0}
{"v": 1	"t": 618472	"P": 1003.75	"F": -1}
{"v": 1	"t": 618492	"P": 1003.5	"F": -4}
{"v": 1	"t": 618513	"P": 1008.0	"F": -6}
{"v": 1	"t": 618533	"P": 1006.25	"F": -7}
{"v": 1	"t": 618553	"P": 1003.5	"F": -8}
{"v": 1	"t": 618573	"P": 1004.5	"F": -8}
{"v": 1	"t": 618594	"P": 1007.5	"F": -7}
{"v": 1	"t": 618614	"P": 1008.5	"F": -5}
{"v": 1	"t": 618634	"P": 1002.25	"F": -3}
{"v": 1	"t": 618655	"P": 1002.75	"F": -1}
{"v": 1	"t": 618675	"P": 1006.0	"F": -2}
{"v": 1	"t": 618695	"P": 1008.5	"F": -2}
{"v": 1	"t": 618715	"P": 1006.25	"F": -2}
{"v": 1	"t": 618736	"P": 1003.0	"F": -2}
{"v": 1	"t": 618756	"P": 1003.0	"F": -2}
{"v": 1	"t": 618776	"P": 1010.25	"F": -2}
{"v": 1	"t": 618797	"P": 1007.75	"F": 0}
{"v": 1	"t": 618817	"P": 1003.75	"F": 1}
{"v": 1	"t": 618837	"P": 1002.0	"F": 2}
{"v": 1	"t": 618857	"P": 1008.25	"F": 1}
{"v": 1	"t": 618878	"P": 1006.25	"F": 2}
{"v": 1	"t": 618898	"P": 1005.25	"F": 1}
{"v": 1	"t": 618918	"P": 1002.5	"F": 1}
{"v": 1	"t": 618939	"P": 1008.25	"F": 2}
{"v": 1	"t": 618959	"P": 1006.75	"F": 3}
{"v": 1	"t": 618979	"P": 1004.0	"F": 3}
{"v": 1	"t": 619000	"P": 1003.0	"F": 3}
{"v": 1	"t": 619020	"P": 1005.5	"F": 2}
{"v": 1	"t": 619040	"P": 1006.0	"F": 3	"C": 46.815	"D": 3264	"sn": 54091929832280	"file": "/data/device_log/data0000.out"}
{"v": 1	"t": 619061	"P": 1004.0	"F": 2}
{"v": 1	"t": 619081	"P": 1002.0	"F": 2}
{"v": 1	"t": 619101	"P": 1004.25	"F": 1}
{"v": 1	"t": 619121	"P": 1006.75	"F": -1}
{"v": 1	"t": 619142	"P": 1004.5	"F": -3}
{"v": 1	"t": 619162	"P": 1002.75	"F": -4}
{"v": 1	"t": 619182	"P": 1001.75	"F": -5}
{"v": 1	"t": 619203	"P": 1007.5	"F": -5}
{"v": 1	"t": 619223	"P": 1007.0	"F": -6}
{"v": 1	"t": 619243	"P": 1001.0	"F": -6}
{"v": 1	"t": 619263	"P": 1001.75	"F": -8}
{"v": 1	"t": 619284	"P": 1007.75	"F": -8}
{"v": 1	"t": 619304	"P": 1007.5	"F": -8}
{"v": 1	"t": 619324	"P": 1003.25	"F": -7}
{"v": 1	"t": 619345	"P": 1001.0	"F": -5}
{"v": 1	"t": 619365	"P": 1006.25	"F": -4}
{"v": 1	"t": 619385	"P": 1008.75	"F": -3}
{"v": 1	"t": 619405	"P": 1005.75	"F": -2}
{"v": 1	"t": 619426	"P": 1003.75	"F": 0}
{"v": 1	"t": 619446	"P": 1005.5	"F": 1}
{"v": 1	"t": 619466	"P": 1008.25	"F": 2}
{"v": 1	"t": 619487	"P": 1004.25	"F": 2}
{"v": 1	"t": 619507	"P": 1003.25	"F": 2}
{"v": 1	"t": 619527	"P": 1003.25	"F": 3}
{"v": 1	"t": 619548	"P": 1007.25	"F": 3}
{"v": 1	"t": 619568	"P": 1005.75	"F": 4}
{"v": 1	"t": 619588	"P": 1003.25	"F": 4}
{"v": 1	"t": 619608	"P": 1000.75	"F": 4}
{"v": 1	"t": 619629	"P": 1006.25	"F": 4}
{"v": 1	"t": 619649	"P": 1006.75	"F": 3}
{"v": 1	"t": 619669	"P": 1005.25	"F": 3}
{"v": 1	"t": 619690	"P": 1001.25	"F": 1}
{"v": 1	"t": 619710	"P": 1005.75	"F": 0}
{"v": 1	"t": 619730	"P": 1007.75	"F": -1}
{"v": 1	"t": 619751	"P": 1006.0	"F": 0}
{"v": 1	"t": 619771	"P": 1001.0	"F": 2}
{"v": 1	"t": 619791	"P": 1005.0	"F": 5}
{"v": 1	"t": 619811	"P": 1008.75	"F": 5}
{"v": 1	"t": 619832	"P": 1005.75	"F": 5}
{"v": 1	"t": 619852	"P": 1002.25	"F": 6}
{"v": 1	"t": 619872	"P": 1005.0	"F": 8}
{"v": 1	"t": 619893	"P": 1010.0	"F": 9}
{"v": 1	"t": 619913	"P": 1007.0	"F": 9}
{"v": 1	"t": 619933	"P": 1006.75	"F": 7}
{"v": 1	"t": 619953	"P": 1006.25	"F": 4}
{"v": 1	"t": 619974	"P": 1010.0	"F": 1}
{"v": 1	"t": 619994	"P": 1012.75	"F": 2}
{"v": 1	"t": 620014	"P": 1007.75	"F": 5}
{"v": 1	"t": 620035	"P": 1005.75	"F": 6}
{"v": 1	"t": 620055	"P": 1009.0	"F": 7	"C": 46.78	"D": 3264	"sn": 54091929832280	"file": "/data/device_log/data0000.out"}
{"v": 1	"t": 620075	"P": 1011.5	"F": 8}
{"v": 1	"t": 620096	"P": 1008.5	"F": 10}
{"v": 1	"t": 620116	"P": 1005.25	"F": 13}
{"v": 1	"t": 620136	"P": 1007.25	"F": 14}
{"v": 1	"t": 620156	"P": 1011.0	"F": 15}
{"v": 1	"t": 620177	"P": 1007.25	"F": 16}
{"v": 1	"t": 620197	"P": 1007.25	"F": 16}
{"v": 1	"t": 620217	"P": 1007.5	"F": 16}
{"v": 1	"t": 620238	"P": 1011.75	"F": 14}
{"v": 1	"t": 620258	"P": 1011.5	"F": 8}
{"v": 1	"t": 620278	"P": 1008.0	"F": 3}
{"v": 1	"t": 620298	"P": 1006.5	"F": -1}
{"v": 1	"t": 620319	"P": 1012.25	"F": -3}
{"v": 1	"t": 620339	"P": 1012.75	"F": -5}
{"v": 1	"t": 620359	"P": 1006.75	"F": -6}
{"v": 1	"t": 620380	"P": 1006.0	"F": -6}
{"v": 1	"t": 620400	"P": 1010.5	"F": -4}
{"v": 1	"t": 620420	"P": 1011.25	"F": -2}
{"v": 1	"t": 620441	"P": 1010.0	"F": -1}
{"v": 1	"t": 620461	"P": 1007.75	"F": -1}
{"v": 1	"t": 620481	"P": 1012.25	"F": 1}
{"v": 1	"t": 620502	"P": 1009.0	"F": 2}
{"v": 1	"t": 620522	"P": 1007.0	"F": 2}
{"v": 1	"t": 620542	"P": 1009.75	"F": 2}
{"v": 1	"t": 620563	"P": 1012.0	"F": 1}
{"v": 1	"t": 620583	"P": 1008.75	"F": 1}
{"v": 1	"t": 620603	"P": 1007.25	"F": 0}
{"v": 1	"t": 620624	"P": 1007.5	"F": 0}
{"v": 1	"t": 620644	"P": 1013.25	"F": 0}
{"v": 1	"t": 620664	"P": 1008.25	"F": 0}
{"v": 1	"t": 620685	"P": 1007.25	"F": 0}
{"v": 1	"t": 620705	"P": 1009.0	"F": 0}
{"v": 1	"t": 620725	"P": 1012.25	"F": 2}
{"v": 1	"t": 620746	"P": 1009.5	"F": 3}
{"v": 1	"t": 620766	"P": 1005.25	"F": 3}
{"v": 1	"t": 620786	"P": 1010.5	"F": 4}
{"v": 1	"t": 620806	"P": 1013.0	"F": 5}
{"v": 1	"t": 620827	"P": 1009.75	"F": 6}
{"v": 1	"t": 620847	"P": 1006.0	"F": 6}
{"v": 1	"t": 620867	"P": 1009.25	"F": 6}
{"v": 1	"t": 620888	"P": 1012.25	"F": 6}
{"v": 1	"t": 620908	"P": 1010.0	"F": 7}
{"v": 1	"t": 620928	"P": 1005.75	"F": 6}
{"v": 1	"t": 620949	"P": 1009.75	"F": 6}
{"v": 1	"t": 620969	"P": 1012.75	"F": 5}
{"v": 1	"t": 620989	"P": 1010.0	"F": 3}
{"v": 1	"t": 621009	"P": 1007.75	"F": 2}
{"v": 1	"t": 621030	"P": 1006.75	"F": 1}
{"v": 1	"t": 621050	"P": 1011.5	"F": 1}
{"v": 1	"t": 621070	"P": 1010.25	"F": 1	"C": 46.78	"D": 3264	"sn": 54091929832280	"file": "/data/device_log/data0000.out"}
{"v": 1	"t": 621091	"P": 1007.0	"F": 1}
{"v": 1	"t": 621111	"P": 1007.5	"F": 0}
{"v": 1	"t": 621131	"P": 1012.0	"F": 0}
{"v": 1	"t": 621152	"P": 1011.25	"F": -2}
{"v": 1	"t": 621172	"P": 1007.25	"F": -3}
{"v": 1	"t": 621192	"P": 1006.75	"F": -4}
{"v": 1	"t": 621212	"P": 1012.75	"F": -4}
{"v": 1	"t": 621233	"P": 1011.5	"F": -6}
{"v": 1	"t": 621253	"P": 1009.25	"F": -7}
{"v": 1	"t": 621273	"P": 1006.0	"F": -9}
{"v": 1	"t": 621294	"P": 1010.25	"F": -10}
{"v": 1	"t": 621314	"P": 1011.5	"F": -10}
{"v": 1	"t": 621334	"P": 1008.75	"F": -12}
{"v": 1	"t": 621354	"P": 1004.25	"F": -15}
{"v": 1	"t": 621375	"P": 1008.25	"F": -14}
{"v": 1	"t": 621395	"P": 1013.25	"F": -12}
{"v": 1	"t": 621416	"P": 1008.5	"F": -10}
{"v": 1	"t": 621436	"P": 1006.5	"F": -7}
{"v": 1	"t": 621456	"P": 1011.5	"F": -4}
{"v": 1	"t": 621477	"P": 1010.0	"F": -3}
{"v": 1	"t": 621497	"P": 1007.25	"F": -1}
{"v": 1	"t": 621517	"P": 1011.25	"F": -1}
{"v": 1	"t": 621538	"P": 1011.75	"F": -1}
{"v": 1	"t": 621558	"P": 1006.75	"F": 0}
{"v": 1	"t": 621579	"P": 1007.0	"F": 2}
{"v": 1	"t": 621599	"P": 1011.5	"F": 3}
{"v": 1	"t": 621619	"P": 1008.75	"F": 5}
{"v": 1	"t": 621640	"P": 1007.75	"F": 6}
{"v": 1	"t": 621660	"P": 1010.25	"F": 5}
{"v": 1	"t": 621680	"P": 1009.5	"F": 4}
{"v": 1	"t": 621701	"P": 1005.75	"F": 6}
{"v": 1	"t": 621721	"P": 1006.25	"F": 7}
{"v": 1	"t": 621741	"P": 1010.5	"F": 7}
{"v": 1	"t": 621762	"P": 1006.0	"F": 5}
{"v": 1	"t": 621782	"P": 1004.75	"F": 5}
{"v": 1	"t": 621803	"P": 1008.5	"F": 5}
{"v": 1	"t": 621823	"P": 1006.5	"F": 6}
{"v": 1	"t": 621843	"P": 1004.0	"F": 4}
{"v": 1	"t": 621864	"P": 1005.25	"F": 1}
{"v": 1	"t": 621884	"P": 1006.75	"F": 1}
{"v": 1	"t": 621904	"P": 1003.5	"F": 2}
{"v": 1	"t": 621925	"P": 1002.25	"F": 0}
{"v": 1	"t": 621945	"P": 1008.75	"F": -2}
{"v": 1	"t": 621965	"P": 1004.5	"F": -4}
{"v": 1	"t": 621986	"P": 1001.0	"F": -5}
{"v": 1	"t": 622006	"P": 1006.75	"F": -11}
{"v": 1	"t": 622027	"P": 1006.0	"F": -16}
{"v": 1	"t": 622047	"P": 1003.5	"F": -18}
{"v": 1	"t": 622067	"P": 1001.75	"F": -16}
{"v": 1	"t": 622088	"P": 1003.75	"F": -13	"C": 46.79	"D": 3264	"sn": 54091929832280	"file": "/data/device_log/data0000.out"}
{"v": 1	"t": 622108	"P": 1001.5	"F": -12}
{"v": 1	"t": 622129	"P": 999.75	"F": -15}
{"v": 1	"t": 622149	"P": 1007.25	"F": -14}
{"v": 1	"t": 622169	"P": 1005.0	"F": -10}
{"v": 1	"t": 622190	"P": 1000.75	"F": -7}
{"v": 1	"t": 622210	"P": 1006.5	"F": -6}
{"v": 1	"t": 622230	"P": 1005.25	"F": -4}
{"v": 1	"t": 622251	"P": 1000.5	"F": -1}
{"v": 1	"t": 622271	"P": 1003.75	"F": 0}
{"v": 1	"t": 622291	"P": 1008.0	"F": 2}
{"v": 1	"t": 622312	"P": 1003.5	"F": 4}
{"v": 1	"t": 622332	"P": 1000.5	"F": 6}
{"v": 1	"t": 622353	"P": 1005.5	"F": 8}
{"v": 1	"t": 622373	"P": 1004.75	"F": 8}
{"v": 1	"t": 622393	"P": 1001.5	"F": 8}
{"v": 1	"t": 622414	"P": 1002.75	"F": 7}
{"v": 1	"t": 622434	"P": 1004.75	"F": 7}
{"v": 1	"t": 622454	"P": 1001.5	"F": 7}
{"v": 1	"t": 622475	"P": 1000.75	"F": 8}
{"v": 1	"t": 622495	"P": 1007.0	"F": 6}
{"v": 1	"t": 622516	"P": 1003.25	"F": 2}
{"v": 1	"t": 622536	"P": 1001.0	"F": -1}
{"v": 1	"t": 622556	"P": 1004.5	"F": -5}
{"v": 1	"t": 622577	"P": 1007.25	"F": -9}
{"v": 1	"t": 622597	"P": 1003.25	"F": -15}
{"v": 1	"t": 622617	"P": 1003.25	"F": -18}
{"v": 1	"t": 622638	"P": 1006.5	"F": -14}
{"v": 1	"t": 622658	"P": 1004.25	"F": -11}
{"v": 1	"t": 622678	"P": 1002.75	"F": -11}
{"v": 1	"t": 622699	"P": 1009.75	"F": -8}
{"v": 1	"t": 622719	"P": 1005.5	"F": -7}
{"v": 1	"t": 622740	"P": 1004.75	"F": -7}
{"v": 1	"t": 622760	"P": 1006.5	"F": -8}
{"v": 1	"t": 622780	"P": 1005.25	"F": -9}
{"v": 1	"t": 622801	"P": 1002.75	"F": -8}
{"v": 1	"t": 622821	"P": 1001.0	"F": -8}
{"v": 1	"t": 622841	"P": 1007.0	"F": -7}
{"v": 1	"t": 622862	"P": 1005.75	"F": -6}
{"v": 1	"t": 622882	"P": 1002.75	"F": -5}
{"v": 1	"t": 622902	"P": 1003.75	"F": -5}
{"v": 1	"t": 622923	"P": 1008.0	"F": -3}
{"v": 1	"t": 622943	"P": 1007.0	"F": -1}
{"v": 1	"t": 622963	"P": 1003.25	"F": 2}
{"v": 1	"t": 622983	"P": 1001.25	"F": 4}
{"v": 1	"t": 623004	"P": 1008.75	"F": 5}
{"v": 1	"t": 623024	"P": 1005.5	"F": 5}
{"v": 1	"t": 623044	"P": 1006.25	"F": 10}
{"v": 1	"t": 623065	"P": 1002.5	"F": 15}
{"v": 1	"t": 623085	"P": 1007.25	"F": 24}
{"v": 1	"t": 623105	"P": 1009.25	"F": 16	"C": 46.775	"D": 3264	"sn": 54091929832280	"file": "/data/device_log/data0000.out"}
{"v": 1	"t": 623126	"P": 1006.25	"F": 8}
{"v": 1	"t": 623146	"P": 1004.75	"F": -4}
{"v": 1	"t": 623166	"P": 1008.5	"F": 7}
{"v": 1	"t": 623187	"P": 1007.75	"F": 12}
{"v": 1	"t": 623207	"P": 1005.75	"F": 13}
{"v": 1	"t": 623227	"P": 1001.75	"F": 10}
{"v": 1	"t": 623247	"P": 1006.5	"F": 9}
{"v": 1	"t": 623268	"P": 1009.0	"F": 12}
{"v": 1	"t": 623288	"P": 1006.0	"F": 14}
{"v": 1	"t": 623308	"P": 1004.75	"F": 12}
{"v": 1	"t": 623329	"P": 1005.0	"F": 10}
{"v": 1	"t": 623349	"P": 1009.25	"F": 10}
{"v": 1	"t": 623369	"P": 1004.75	"F": 12}
{"v": 1	"t": 623389	"P": 1004.5	"F": 13}
{"v": 1	"t": 623410	"P": 1004.75	"F": 11}
{"v": 1	"t": 623430	"P": 1008.0	"F": 7}
{"v": 1	"t": 623450	"P": 1007.25	"F": 5}
{"v": 1	"t": 623471	"P": 1001.5	"F": 4}
{"v": 1	"t": 623491	"P": 1004.0	"F": 2}
{"v": 1	"t": 623511	"P": 1009.25	"F": 0}
{"v": 1	"t": 623532	"P": 1007.0	"F": -1}
{"v": 1	"t": 623552	"P": 1005.0	"F": -2}
{"v": 1	"t": 623572	"P": 1001.75	"F": -3}
{"v": 1	"t": 623592	"P": 1007.75	"F": -5}
{"v": 1	"t": 623613	"P": 1008.25	"F": -7}
{"v": 1	"t": 623633	"P": 1004.75	"F": -9}
{"v": 1	"t": 623653	"P": 1003.25	"F": -8}
{"v": 1	"t": 623674	"P": 1007.75	"F": -11}
{"v": 1	"t": 623694	"P": 1008.25	"F": -11}
{"v": 1	"t": 623714	"P": 1004.5	"F": -10}
{"v": 1	"t": 623735	"P": 1001.5	"F": -10}
{"v": 1	"t": 623755	"P": 1005.0	"F": -9}
{"v": 1	"t": 623775	"P": 1008.0	"F": -8}
{"v": 1	"t": 623795	"P": 1005.75	"F": -7}
{"v": 1	"t": 623816	"P": 1003.0	"F": -6}
{"v": 1	"t": 623836	"P": 1005.0	"F": -6}
{"v": 1	"t": 623856	"P": 1008.5	"F": -6}
{"v": 1	"t": 623877	"P": 1006.75	"F": -5}
{"v": 1	"t": 623897	"P": 1002.5	"F": -5}
{"v": 1	"t": 623917	"P": 1001.75	"F": -4}
{"v": 1	"t": 623938	"P": 1006.25	"F": -4}
{"v": 1	"t": 623958	"P": 1007.0	"F": -3}
{"v": 1	"t": 623978	"P": 1002.25	"F": -3}
{"v": 1	"t": 623998	"P": 1001.5	"F": -2}
{"v": 1	"t": 624019	"P": 1005.0	"F": -1}
{"v": 1	"t": 624039	"P": 1008.5	"F": 0}
{"v": 1	"t": 624059	"P": 1004.25	"F": 2}
{"v": 1	"t": 624080	"P": 1002.5	"F": 1}
{"v": 1	"t": 624100	"P": 1004.75	"F": 2}
{"v": 1	"t": 624120	"P": 1008.25	"F": 1	"C": 46.815	"D": 3264	"sn": 54091929832280	"file": "/data/device_log/data0000.out"}
{"v": 1	"t": 624140	"P": 1004.25	"F": 0}
{"v": 1	"t": 624161	"P": 1002.25	"F": 0}
{"v": 1	"t": 624181	"P": 1003.25	"F": 0}
{"v": 1	"t": 624201	"P": 1007.75	"F": -1}
{"v": 1	"t": 624222	"P": 1004.5	"F": 0}
{"v": 1	"t": 624242	"P": 1001.0	"F": 1}
{"v": 1	"t": 624262	"P": 1004.25	"F": 1}
{"v": 1	"t": 624283	"P": 1008.5	"F": 2}
{"v": 1	"t": 624303	"P": 1005.75	"F": 2}
{"v": 1	"t": 624323	"P": 1001.75	"F": 3}
{"v": 1	"t": 624344	"P": 1004.75	"F": 3}
{"v": 1	"t": 624364	"P": 1008.25	"F": 2}
{"v": 1	"t": 624384	"P": 1005.5	"F": 2}
{"v": 1	"t": 624405	"P": 1002.75	"F": 1}
{"v": 1	"t": 624425	"P": 1005.25	"F": 1}
{"v": 1	"t": 624445	"P": 1008.25	"F": 1}
{"v": 1	"t": 624466	"P": 1003.0	"F": 0}
{"v": 1	"t": 624486	"P": 1001.75	"F": 0}
{"v": 1	"t": 624506	"P": 1006.5	"F": 0}
{"v": 1	"t": 624526	"P": 1007.75	"F": 1}
{"v": 1	"t": 624547	"P": 1005.25	"F": 1}
{"v": 1	"t": 624567	"P": 1003.0	"F": 1}
{"v": 1	"t": 624587	"P": 1006.0	"F": 1}
{"v": 1	"t": 624608	"P": 1006.5	"F": 2}
{"v": 1	"t": 624628	"P": 1003.75	"F": 1}
{"v": 1	"t": 624648	"P": 1002.25	"F": 1}
{"v": 1	"t": 624669	"P": 1007.0	"F": 1}
{"v": 1	"t": 624689	"P": 1007.0	"F": 2}
{"v": 1	"t": 624709	"P": 1004.0	"F": 2}
{"v": 1	"t": 624730	"P": 1002.75	"F": 3}
{"v": 1	"t": 624750	"P": 1006.75	"F": 3}
{"v": 1	"t": 624770	"P": 1006.25	"F": 3}
{"v": 1	"t": 624791	"P": 1002.25	"F": 3}
{"v": 1	"t": 624811	"P": 1001.75	"F": 3}
{"v": 1	"t": 624831	"P": 1005.75	"F": 4}
{"v": 1	"t": 624852	"P": 1006.0	"F": 3}
{"v": 1	"t": 624872	"P": 1001.25	"F": 3}
{"v": 1	"t": 624892	"P": 1002.5	"F": 2}
{"v": 1	"t": 624912	"P": 1007.5	"F": 1}
{"v": 1	"t": 624933	"P": 1006.0	"F": 1}
{"v": 1	"t": 624953	"P": 1003.5	"F": 1}
{"v": 1	"t": 624973	"P": 1001.5	"F": 2}
{"v": 1	"t": 624994	"P": 1007.0	"F": 2}
{"v": 1	"t": 625014	"P": 1006.0	"F": 2}
{"v": 1	"t": 625034	"P": 1005.25	"F": 1}
{"v": 1	"t": 625055	"P": 1001.75	"F": 1}
{"v": 1	"t": 625075	"P": 1005.75	"F": 2}
{"v": 1	"t": 625095	"P": 1008.25	"F": 2}
{"v": 1	"t": 625116	"P": 1004.25	"F": 2}
{"v": 1	"t": 625136	"P": 1002.0	"F": 3	"C": 46.815	"D": 3264	"sn": 54091929832280	"file": "/data/device_log/data0000.out"}
{"v": 1	"t": 625156	"P": 1006.25	"F": 4}
{"v": 1	"t": 625176	"P": 1007.0	"F": 4}
{"v": 1	"t": 625197	"P": 1006.5	"F": 4}
{"v": 1	"t": 625217	"P": 1003.0	"F": 4}
{"v": 1	"t": 625237	"P": 1004.5	"F": 3}
{"v": 1	"t": 625258	"P": 1010.5	"F": 2}
{"v": 1	"t": 625278	"P": 1006.25	"F": 2}
{"v": 1	"t": 625298	"P": 1004.0	"F": 2}
{"v": 1	"t": 625318	"P": 1003.75	"F": 2}
{"v": 1	"t": 625339	"P": 1008.25	"F": 2}
{"v": 1	"t": 625359	"P": 1009.0	"F": 3}
{"v": 1	"t": 625379	"P": 1005.0	"F": 3}
{"v": 1	"t": 625400	"P": 1004.75	"F": 3}
{"v": 1	"t": 625420	"P": 1006.5	"F": 3}
{"v": 1	"t": 625440	"P": 1012.0	"F": 3}
{"v": 1	"t": 625460	"P": 1004.25	"F": 2}
{"v": 1	"t": 625481	"P": 1000.0	"F": 1}
{"v": 1	"t": 625501	"P": 1004.5	"F": 0}
{"v": 1	"t": 625521	"P": 1009.5	"F": -1}
{"v": 1	"t": 625542	"P": 1005.75	"F": 0}
{"v": 1	"t": 625562	"P": 1002.0	"F": 1}
{"v": 1	"t": 625582	"P": 1004.5	"F": 1}
{"v": 1	"t": 625603	"P": 1009.75	"F": 2}
{"v": 1	"t": 625623	"P": 1005.75	"F": 1}
{"v": 1	"t": 625643	"P": 1002.75	"F": 1}
{"v": 1	"t": 625664	"P": 1004.0	"F": 2}
{"v": 1	"t": 625684	"P": 1008.5	"F": 2}
{"v": 1	"t": 625704	"P": 1007.25	"F": 2}
{"v": 1	"t": 625724	"P": 1004.25	"F": 1}
{"v": 1	"t": 625745	"P": 1004.0	"F": 1}
{"v": 1	"t": 625765	"P": 1010.5	"F": 1}
{"v": 1	"t": 625785	"P": 1008.5	"F": 2}
{"v": 1	"t": 625806	"P": 1006.0	"F": 2}
{"v": 1	"t": 625826	"P": 1001.75	"F": 1}
{"v": 1	"t": 625846	"P": 1003.75	"F": 1}
{"v": 1	"t": 625866	"P": 1009.5	"F": 1}
{"v": 1	"t": 625887	"P": 1005.25	"F": 2}
{"v": 1	"t": 625907	"P": 1003.0	"F": 2}
{"v": 1	"t": 625927	"P": 1002.0	"F": 2}
{"v": 1	"t": 625948	"P": 1009.25	"F": 1}
{"v": 1	"t": 625968	"P": 1009.75	"F": 1}
{"v": 1	"t": 625988	"P": 1004.25	"F": 1}
{"v": 1	"t": 626008	"P": 1003.5	"F": 1}
{"v": 1	"t": 626029	"P": 1010.0	"F": 1}
{"v": 1	"t": 626049	"P": 1007.5	"F": 1}
{"v": 1	"t": 626069	"P": 1003.75	"F": 1}
{"v": 1	"t": 626090	"P": 1003.5	"F": 1}
{"v": 1	"t": 626110	"P": 1009.25	"F": 1}
{"v": 1	"t": 626131	"P": 1006.25	"F": 1}
{"v": 1	"t": 626151	"P": 1002.5	"F": 1	"C": 46.79	"D": 3264	"sn": 54091929832280	"file": "/data/device_log/data0000.out"}
{"v": 1	"t": 626171	"P": 1011.25	"F": 1}
{"v": 1	"t": 626192	"P": 1007.25	"F": 1}
{"v": 1	"t": 626212	"P": 1004.0	"F": 1}
{"v": 1	"t": 626232	"P": 1003.0	"F": 1}
{"v": 1	"t": 626252	"P": 1008.5	"F": 1}
{"v": 1	"t": 626273	"P": 1007.0	"F": 2}
{"v": 1	"t": 626293	"P": 1004.5	"F": 1}
{"v": 1	"t": 626313	"P": 1003.5	"F": 2}
{"v": 1	"t": 626334	"P": 1007.5	"F": 2}
{"v": 1	"t": 626354	"P": 1007.5	"F": 2}
{"v": 1	"t": 626374	"P": 1005.25	"F": 3}
{"v": 1	"t": 626395	"P": 1001.5	"F": 4}
{"v": 1	"t": 626415	"P": 1007.25	"F": 4}
{"v": 1	"t": 626435	"P": 1009.0	"F": 5}
{"v": 1	"t": 626455	"P": 1005.75	"F": 5}
{"v": 1	"t": 626476	"P": 1002.75	"F": 6}
{"v": 1	"t": 626496	"P": 1003.75	"F": 7}
{"v": 1	"t": 626516	"P": 1009.0	"F": 6}
{"v": 1	"t": 626537	"P": 1005.75	"F": 6}
{"v": 1	"t": 626557	"P": 1005.25	"F": 8}
{"v": 1	"t": 626577	"P": 1003.25	"F": 8}
{"v": 1	"t": 626598	"P": 1009.5	"F": 6}
{"v": 1	"t": 626618	"P": 1006.75	"F": 3}
{"v": 1	"t": 626638	"P": 1001.5	"F": 0}
{"v": 1	"t": 626659	"P": 1002.75	"F": -2}
{"v": 1	"t": 626679	"P": 1007.5	"F": -2}
{"v": 1	"t": 626699	"P": 1001.75	"F": -2}
{"v": 1	"t": 626720	"P": 1003.0	"F": -3}
{"v": 1	"t": 626740	"P": 1008.0	"F": -2}
{"v": 1	"t": 626761	"P": 1001.5	"F": 0}
{"v": 1	"t": 626781	"P": 999.0	"F": 3}
{"v": 1	"t": 626801	"P": 1007.5	"F": 4}
{"v": 1	"t": 626822	"P": 1008.25	"F": 4}
{"v": 1	"t": 626842	"P": 1004.5	"F": 4}
{"v": 1	"t": 626862	"P": 1001.5	"F": 3}
{"v": 1	"t": 626882	"P": 1007.25	"F": 2}
{"v": 1	"t": 626903	"P": 1008.0	"F": 2}
{"v": 1	"t": 626923	"P": 1004.5	"F": 2}
{"v": 1	"t": 626943	"P": 1002.75	"F": 2}
{"v": 1	"t": 626964	"P": 1004.75	"F": 2}
{"v": 1	"t": 626984	"P": 1006.25	"F": 1}
{"v": 1	"t": 627004	"P": 1002.75	"F": 1}
{"v": 1	"t": 627025	"P": 1001.25	"F": 1}
{"v": 1	"t": 627045	"P": 1004.75	"F": 1}
{"v": 1	"t": 627065	"P": 1008.5	"F": 1}
{"v": 1	"t": 627085	"P": 1004.25	"F": 1}
{"v": 1	"t": 627106	"P": 1001.5	"F": 2}
{"v": 1	"t": 627126	"P": 1003.0	"F": 1}
{"v": 1	"t": 627146	"P": 1006.25	"F": 2}
{"v": 1	"t": 627167	"P": 1006.0	"F": 2	"C": 46.785	"D": 3264	"sn": 54091929832280	"file": "/data/device_log/data0000.out"}
{"v": 1	"t": 627187	"P": 1002.5	"F": 2}
{"v": 1	"t": 627207	"P": 1002.25	"F": 2}
{"v": 1	"t": 627228	"P": 1006.75	"F": 2}
{"v": 1	"t": 627248	"P": 1006.0	"F": 2}
{"v": 1	"t": 627268	"P": 1003.5	"F": 2}
{"v": 1	"t": 627289	"P": 1008.0	"F": 1}
{"v": 1	"t": 627309	"P": 1006.0	"F": 1}
{"v": 1	"t": 627330	"P": 1001.5	"F": 1}
{"v": 1	"t": 627350	"P": 1006.0	"F": 0}
{"v": 1	"t": 627370	"P": 1008.25	"F": 0}
{"v": 1	"t": 627390	"P": 1005.0	"F": -1}
{"v": 1	"t": 627411	"P": 1001.25	"F": -1}
{"v": 1	"t": 627431	"P": 1004.75	"F": 0}
{"v": 1	"t": 627451	"P": 1009.25	"F": 0}
{"v": 1	"t": 627472	"P": 1005.0	"F": 0}
{"v": 1	"t": 627492	"P": 1003.5	"F": 0}
{"v": 1	"t": 627512	"P": 1003.75	"F": 0}
{"v": 1	"t": 627532	"P": 1008.0	"F": 0}
{"v": 1	"t": 627553	"P": 1006.5	"F": 0}
{"v": 1	"t": 627573	"P": 1004.75	"F": 0}
{"v": 1	"t": 627593	"P": 1002.25	"F": 1}
{"v": 1	"t": 627614	"P": 1007.75	"F": 0}
{"v": 1	"t": 627634	"P": 1008.5	"F": 1}
{"v": 1	"t": 627654	"P": 1003.25	"F": 1}
{"v": 1	"t": 627675	"P": 1002.0	"F": 2}
{"v": 1	"t": 627695	"P": 1006.25	"F": 2}
{"v": 1	"t": 627715	"P": 1008.0	"F": 2}
{"v": 1	"t": 627735	"P": 1004.5	"F": 2}
{"v": 1	"t": 627756	"P": 1004.5	"F": 2}
{"v": 1	"t": 627776	"P": 1006.0	"F": 3}
{"v": 1	"t": 627797	"P": 1007.5	"F": 4}
{"v": 1	"t": 627817	"P": 1002.5	"F": 3}
{"v": 1	"t": 627838	"P": 1007.0	"F": 3}
{"v": 1	"t": 627858	"P": 1006.75	"F": 2}
{"v": 1	"t": 627878	"P": 1004.75	"F": 2}
{"v": 1	"t": 627898	"P": 1003.0	"F": 1}
{"v": 1	"t": 627919	"P": 1008.5	"F": 1}
{"v": 1	"t": 627939	"P": 1006.25	"F": 1}
{"v": 1	"t": 627959	"P": 1006.25	"F": 1}
{"v": 1	"t": 627980	"P": 1004.25	"F": 2}
{"v": 1	"t": 628000	"P": 1007.5	"F": 2}
{"v": 1	"t": 628020	"P": 1007.5	"F": 2}
{"v": 1	"t": 628041	"P": 1006.5	"F": 3}
{"v": 1	"t": 628061	"P": 1001.0	"F": 3}
{"v": 1	"t": 628081	"P": 1007.0	"F": 2}
{"v": 1	"t": 628101	"P": 1009.0	"F": 2}
{"v": 1	"t": 628122	"P": 1004.25	"F": 2}
{"v": 1	"t": 628142	"P": 1003.0	"F": 2}
{"v": 1	"t": 628162	"P": 1006.25	"F": 1}
{"v": 1	"t": 628183	"P": 1008.25	"F": -1	"C": 46.82	"D": 3264	"sn": 54091929832280	"file": "/data/device_log/data0000.out"}
{"v": 1	"t": 628203	"P": 1005.0	"F": -3}
{"v": 1	"t": 628223	"P": 1003.5	"F": -2}
{"v": 1	"t": 628244	"P": 1005.75	"F": -1}
{"v": 1	"t": 628264	"P": 1010.25	"F": -1}
{"v": 1	"t": 628284	"P": 1005.75	"F": -1}
{"v": 1	"t": 628305	"P": 1004.0	"F": -2}
{"v": 1	"t": 628325	"P": 1004.75	"F": -4}
{"v": 1	"t": 628346	"P": 1008.75	"F": -6}
{"v": 1	"t": 628366	"P": 1007.25	"F": -8}
{"v": 1	"t": 628386	"P": 1005.75	"F": -11}
{"v": 1	"t": 628407	"P": 1009.5	"F": -14}
{"v": 1	"t": 628427	"P": 1004.5	"F": -15}
{"v": 1	"t": 628448	"P": 1005.75	"F": -16}
{"v": 1	"t": 628468	"P": 1007.75	"F": -18}
{"v": 1	"t": 628489	"P": 1004.75	"F": -20}
{"v": 1	"t": 628509	"P": 1010.25	"F": -20}
{"v": 1	"t": 628529	"P": 1004.25	"F": -20}
{"v": 1	"t": 628550	"P": 1005.0	"F": -20}
{"v": 1	"t": 628570	"P": 1008.0	"F": -20}
{"v": 1	"t": 628591	"P": 1003.0	"F": -19}
{"v": 1	"t": 628611	"P": 1005.5	"F": -17}
{"v": 1	"t": 628632	"P": 1008.25	"F": -15}
{"v": 1	"t": 628652	"P": 1002.25	"F": -22}
{"v": 1	"t": 628672	"P": 1005.5	"F": -11}
{"v": 1	"t": 628693	"P": 1007.0	"F": -6}
{"v": 1	"t": 628713	"P": 1005.0	"F": -4}
{"v": 1	"t": 628733	"P": 1002.0	"F": -7}
{"v": 1	"t": 628753	"P": 1001.0	"F": -14}
{"v": 1	"t": 628774	"P": 1004.5	"F": -29}
{"v": 1	"t": 628794	"P": 1007.25	"F": -34}
{"v": 1	"t": 628814	"P": 1005.5	"F": -32}
{"v": 1	"t": 628835	"P": 1002.5	"F": -30}
{"v": 1	"t": 628855	"P": 1003.0	"F": -20}
{"v": 1	"t": 628875	"P": 1004.25	"F": -13}
{"v": 1	"t": 628896	"P": 1003.75	"F": -8}
{"v": 1	"t": 628916	"P": 1001.25	"F": -4}
{"v": 1	"t": 628936	"P": 1005.5	"F": -1}
{"v": 1	"t": 628956	"P": 1012.0	"F": 10}
{"v": 1	"t": 628977	"P": 1001.25	"F": 0}
{"v": 1	"t": 628997	"P": 997.5	"F": -5}
{"v": 1	"t": 629017	"P": 1003.5	"F": -11}
{"v": 1	"t": 629038	"P": 1006.25	"F": -12}
{"v": 1	"t": 629058	"P": 1005.0	"F": -18}
{"v": 1	"t": 629078	"P": 1000.5	"F": -5}
{"v": 1	"t": 629099	"P": 1002.0	"F": -6}
{"v": 1	"t": 629119	"P": 1004.5	"F": -2}
{"v": 1	"t": 629139	"P": 1001.5	"F": 0}
{"v": 1	"t": 629160	"P": 1000.25	"F": -1}
{"v": 1	"t": 629180	"P": 1005.0	"F": -9}
{"v": 1	"t": 629200	"P": 1001.5	"F": -10	"C": 46.79	"D": 3264	"sn": 54091929832280	"file": "/data/device_log/data0000.out"}
{"v": 1	"t": 629221	"P": 998.75	"F": -6}
{"v": 1	"t": 629241	"P": 1003.25	"F": 0}
{"v": 1	"t": 629261	"P": 1005.75	"F": 9}
{"v": 1	"t": 629282	"P": 1002.5	"F": 16}
{"v": 1	"t": 629302	"P": 1001.75	"F": 14}
{"v": 1	"t": 629322	"P": 1002.5	"F": 4}
{"v": 1	"t": 629343	"P": 1008.0	"F": 5}
{"v": 1	"t": 629363	"P": 1006.5	"F": 8}
{"v": 1	"t": 629383	"P": 1003.0	"F": 9}
{"v": 1	"t": 629403	"P": 1004.25	"F": 12}
{"v": 1	"t": 629424	"P": 1010.5	"F": 11}
{"v": 1	"t": 629444	"P": 1007.0	"F": 3}
{"v": 1	"t": 629464	"P": 1001.75	"F": -4}
{"v": 1	"t": 629485	"P": 997.0	"F": 0}
{"v": 1	"t": 629505	"P": 1004.5	"F": -3}
{"v": 1	"t": 629525	"P": 1005.25	"F": 0}
{"v": 1	"t": 629546	"P": 1000.25	"F": -5}
{"v": 1	"t": 629566	"P": 1000.25	"F": -8}
{"v": 1	"t": 629586	"P": 1003.75	"F": -8}
{"v": 1	"t": 629606	"P": 999.5	"F": -9}
{"v": 1	"t": 629627	"P": 1005.25	"F": 2}
{"v": 1	"t": 629647	"P": 992.25	"F": 3}
{"v": 1	"t": 629667	"P": 999.75	"F": 0}
{"v": 1	"t": 629688	"P": 1004.75	"F": 4}
{"v": 1	"t": 629708	"P": 1000.5	"F": -1}
{"v": 1	"t": 629729	"P": 1007.0	"F": 0}
{"v": 1	"t": 629749	"P": 1005.0	"F": 3}
{"v": 1	"t": 629769	"P": 1002.0	"F": 7}
{"v": 1	"t": 629790	"P": 1003.75	"F": -1}
{"v": 1	"t": 629810	"P": 1007.25	"F": 4}
{"v": 1	"t": 629830	"P": 1004.75	"F": 6}
{"v": 1	"t": 629851	"P": 1002.75	"F": 5}
{"v": 1	"t": 629871	"P": 1002.25	"F": 4}
{"v": 1	"t": 629891	"P": 1007.0	"F": 4}
{"v": 1	"t": 629912	"P": 1005.5	"F": 0}
{"v": 1	"t": 629932	"P": 1001.75	"F": 6}
{"v": 1	"t": 629952	"P": 1002.25	"F": 1}
{"v": 1	"t": 629972	"P": 1006.0	"F": 0}
{"v": 1	"t": 629993	"P": 1006.75	"F": 3}
{"v": 1	"t": 630013	"P": 1002.25	"F": 2}
{"v": 1	"t": 630033	"P": 1001.75	"F": 1}
{"v": 1	"t": 630054	"P": 1003.0	"F": 2}
{"v": 1	"t": 630074	"P": 1006.75	"F": 2}
{"v": 1	"t": 630094	"P": 1003.25	"F": 1}
{"v": 1	"t": 630114	"P": 1001.5	"F": 1}
{"v": 1	"t": 630135	"P": 1001.25	"F": 1}
{"v": 1	"t": 630155	"P": 1006.75	"F": 1}
{"v": 1	"t": 630175	"P": 1005.5	"F": 1}
{"v": 1	"t": 630196	"P": 1001.5	"F": 2}
{"v": 1	"t": 630216	"P": 1000.25	"F": 2	"C": 46.815	"D": 3264	"sn": 54091929832280	"file": "/data/device_log/data0000.out"}
{"v": 1	"t": 630236	"P": 1006.75	"F": 2}
{"v": 1	"t": 630257	"P": 1006.25	"F": 2}
{"v": 1	"t": 630277	"P": 1000.25	"F": 2}
{"v": 1	"t": 630298	"P": 1006.0	"F": 2}
{"v": 1	"t": 630318	"P": 1003.5	"F": 2}
{"v": 1	"t": 630338	"P": 1001.25	"F": 2}
{"v": 1	"t": 630359	"P": 1004.75	"F": 2}
{"v": 1	"t": 630379	"P": 1005.5	"F": 2}
{"v": 1	"t": 630399	"P": 1003.5	"F": 2}
{"v": 1	"t": 630420	"P": 1000.0	"F": 1}
{"v": 1	"t": 630440	"P": 1002.75	"F": 0}
{"v": 1	"t": 630460	"P": 1007.25	"F": 0}
{"v": 1	"t": 630480	"P": 1005.25	"F": -1}
{"v": 1	"t": 630501	"P": 1000.75	"F": -1}
{"v": 1	"t": 630521	"P": 1001.0	"F": 0}
{"v": 1	"t": 630541	"P": 1007.25	"F": 0}
{"v": 1	"t": 630562	"P": 1005.75	"F": 1}
{"v": 1	"t": 630582	"P": 1002.5	"F": 1}
{"v": 1	"t": 630602	"P": 1001.25	"F": 1}
{"v": 1	"t": 630622	"P": 1006.0	"F": 1}
{"v": 1	"t": 630643	"P": 1005.75	"F": 2}
{"v": 1	"t": 630663	"P": 999.0	"F": 2}
{"v": 1	"t": 630683	"P": 1001.5	"F": 2}
{"v": 1	"t": 630704	"P": 1005.5	"F": 2}
{"v": 1	"t": 630724	"P": 1006.0	"F": 2}
{"v": 1	"t": 630744	"P": 1003.0	"F": 2}
{"v": 1	"t": 630765	"P": 1001.25	"F": 2}
{"v": 1	"t": 630785	"P": 1005.0	"F": 2}
{"v": 1	"t": 630805	"P": 1006.0	"F": 2}
{"v": 1	"t": 630826	"P": 1000.75	"F": 2}
{"v": 1	"t": 630846	"P": 1002.0	"F": 2}
{"v": 1	"t": 630867	"P": 1007.0	"F": 2}
{"v": 1	"t": 630887	"P": 1003.75	"F": 2}
{"v": 1	"t": 630907	"P": 1002.5	"F": 2}
{"v": 1	"t": 630927	"P": 1005.75	"F": 2}
{"v": 1	"t": 630948	"P": 1004.75	"F": 2}
{"v": 1	"t": 630968	"P": 1003.0	"F": 2}
{"v": 1	"t": 630988	"P": 1000.25	"F": 2}
{"v": 1	"t": 631009	"P": 1004.75	"F": 2}
{"v": 1	"t": 631029	"P": 1005.75	"F": 2}
{"v": 1	"t": 631049	"P": 1004.25	"F": 2}
{"v": 1	"t": 631070	"P": 1000.0	"F": 2}
{"v": 1	"t": 631090	"P": 1004.5	"F": 2}
{"v": 1	"t": 631110	"P": 1006.0	"F": 2}
{"v": 1	"t": 631130	"P": 1005.0	"F": 2}
{"v": 1	"t": 631151	"P": 1000.75	"F": 2}
{"v": 1	"t": 631171	"P": 1003.0	"F": 2}
{"v": 1	"t": 631191	"P": 1009.5	"F": 2}
{"v": 1	"t": 631212	"P": 1005.0	"F": 2}
{"v": 1	"t": 631232	"P": 1002.25	"F": 2	"C": 46.815	"D": 3264	"sn": 54091929832280	"file": "/data/device_log/data0000.out"}
{"v": 1	"t": 631252	"P": 1003.5	"F": 2}
{"v": 1	"t": 631273	"P": 1006.75	"F": 2}
{"v": 1	"t": 631293	"P": 1004.5	"F": 2}
{"v": 1	"t": 631313	"P": 1002.25	"F": 2}
{"v": 1	"t": 631333	"P": 1002.25	"F": 2}
{"v": 1	"t": 631354	"P": 1006.5	"F": 2}
{"v": 1	"t": 631374	"P": 1004.75	"F": 2}
{"v": 1	"t": 631395	"P": 1003.5	"F": 2}
{"v": 1	"t": 631415	"P": 1005.25	"F": 2}
{"v": 1	"t": 631436	"P": 1002.5	"F": 2}
{"v": 1	"t": 631456	"P": 1001.5	"F": 2}
{"v": 1	"t": 631476	"P": 1005.25	"F": 2}
{"v": 1	"t": 631496	"P": 1005.5	"F": 2}
{"v": 1	"t": 631517	"P": 1003.5	"F": 2}
{"v": 1	"t": 631537	"P": 999.5	"F": 2}
{"v": 1	"t": 631557	"P": 1001.25	"F": 2}
{"v": 1	"t": 631578	"P": 1009.0	"F": 2}
{"v": 1	"t": 631598	"P": 1003.5	"F": 2}
{"v": 1	"t": 631618	"P": 1001.25	"F": 2}
{"v": 1	"t": 631639	"P": 1002.25	"F": 2}
{"v": 1	"t": 631659	"P": 1007.25	"F": 2}
{"v": 1	"t": 631679	"P": 1005.25	"F": 2}
{"v": 1	"t": 631699	"P": 1003.25	"F": 2}
{"v": 1	"t": 631720	"P": 1001.0	"F": 2}
{"v": 1	"t": 631740	"P": 1007.25	"F": 2}
{"v": 1	"t": 631760	"P": 1004.75	"F": 2}
{"v": 1	"t": 631781	"P": 1002.25	"F": 2}
{"v": 1	"t": 631801	"P": 1000.25	"F": 2}
{"v": 1	"t": 631821	"P": 1005.25	"F": 2}
{"v": 1	"t": 631841	"P": 1006.5	"F": 2}
{"v": 1	"t": 631862	"P": 1002.5	"F": 2}
{"v": 1	"t": 631882	"P": 1000.5	"F": 2}
{"v": 1	"t": 631902	"P": 1004.25	"F": 2}
{"v": 1	"t": 631923	"P": 1006.75	"F": 2}
{"v": 1	"t": 631943	"P": 1003.75	"F": 2}
{"v": 1	"t": 631964	"P": 1005.75	"F": 2}
{"v": 1	"t": 631984	"P": 1004.5	"F": 2}
{"v": 1	"t": 632005	"P": 1000.75	"F": 2}
{"v": 1	"t": 632025	"P": 1003.75	"F": 2}
{"v": 1	"t": 632045	"P": 1006.25	"F": 2}
{"v": 1	"t": 632065	"P": 1005.0	"F": 2}
{"v": 1	"t": 632086	"P": 1001.0	"F": 2}
{"v": 1	"t": 632106	"P": 1002.5	"F": 2}
{"v": 1	"t": 632126	"P": 1005.0	"F": 2}
{"v": 1	"t": 632147	"P": 1005.5	"F": 2}
{"v": 1	"t": 632167	"P": 1001.25	"F": 2}
{"v": 1	"t": 632187	"P": 1001.5	"F": 2}
{"v": 1	"t": 632207	"P": 1005.75	"F": 2}
{"v": 1	"t": 632228	"P": 1004.25	"F": 2}
{"v": 1	"t": 632248	"P": 1001.25	"F": 2	"C": 46.805	"D": 3264	"sn": 54091929832280	"file": "/data/device_log/data0000.out"}
{"v": 1	"t": 632268	"P": 1002.0	"F": 2}
{"v": 1	"t": 632289	"P": 1004.5	"F": 2}
{"v": 1	"t": 632309	"P": 1006.0	"F": 2}
{"v": 1	"t": 632329	"P": 1003.75	"F": 2}
{"v": 1	"t": 632350	"P": 1000.0	"F": 2}
{"v": 1	"t": 632370	"P": 1004.25	"F": 2}
{"v": 1	"t": 632390	"P": 1006.25	"F": 2}
{"v": 1	"t": 632411	"P": 1003.75	"F": 2}
{"v": 1	"t": 632431	"P": 1000.5	"F": 2}
{"v": 1	"t": 632451	"P": 1004.25	"F": 2}
{"v": 1	"t": 632471	"P": 1004.75	"F": 2}
{"v": 1	"t": 632492	"P": 1003.25	"F": 2}
{"v": 1	"t": 632512	"P": 1002.25	"F": 2}
{"v": 1	"t": 632533	"P": 1006.0	"F": 2}
{"v": 1	"t": 632553	"P": 1002.25	"F": 2}
{"v": 1	"t": 632573	"P": 1000.25	"F": 2}
{"v": 1	"t": 632594	"P": 1006.75	"F": 2}
{"v": 1	"t": 632614	"P": 1005.75	"F": 2}
{"v": 1	"t": 632634	"P": 1002.5	"F": 2}
{"v": 1	"t": 632655	"P": 1001.0	"F": 2}
{"v": 1	"t": 632675	"P": 1003.25	"F": 2}
{"v": 1	"t": 632695	"P": 1006.0	"F": 2}
{"v": 1	"t": 632716	"P": 1003.5	"F": 2}
{"v": 1	"t": 632736	"P": 1000.0	"F": 2}
{"v": 1	"t": 632756	"P": 1003.75	"F": 2}
{"v": 1	"t": 632776	"P": 1007.5	"F": 2}
{"v": 1	"t": 632797	"P": 1002.75	"F": 2}
{"v": 1	"t": 632817	"P": 1000.0	"F": 2}
{"v": 1	"t": 632837	"P": 1002.0	"F": 2}
{"v": 1	"t": 632858	"P": 1007.25	"F": 2}
{"v": 1	"t": 632878	"P": 1005.25	"F": 2}
{"v": 1	"t": 632898	"P": 1002.25	"F": 2}
{"v": 1	"t": 632918	"P": 1001.5	"F": 2}
{"v": 1	"t": 632939	"P": 1006.25	"F": 2}
{"v": 1	"t": 632959	"P": 1004.75	"F": 2}
{"v": 1	"t": 632979	"P": 1001.5	"F": 2}
{"v": 1	"t": 633000	"P": 999.5	"F": 2}
{"v": 1	"t": 633020	"P": 1006.0	"F": 2}
{"v": 1	"t": 633040	"P": 1004.5	"F": 2}
{"v": 1	"t": 633061	"P": 1003.25	"F": 2}
{"v": 1	"t": 633082	"P": 1004.0	"F": 2}
{"v": 1	"t": 633102	"P": 1000.5	"F": 2}
{"v": 1	"t": 633122	"P": 1004.25	"F": 2}
{"v": 1	"t": 633143	"P": 1007.0	"F": 2}
{"v": 1	"t": 633163	"P": 1001.75	"F": 2}
{"v": 1	"t": 633183	"P": 1000.5	"F": 2}
{"v": 1	"t": 633204	"P": 1003.0	"F": 2}
{"v": 1	"t": 633224	"P": 1006.0	"F": 2}
{"v": 1	"t": 633244	"P": 1003.5	"F": 2}
{"v": 1	"t": 633265	"P": 1001.5	"F": 2	"C": 46.795	"D": 3264	"sn": 54091929832280	"file": "/data/device_log/data0000.out"}
{"v": 1	"t": 633285	"P": 1002.25	"F": 2}
{"v": 1	"t": 633305	"P": 1007.0	"F": 2}
{"v": 1	"t": 633325	"P": 1003.75	"F": 2}
{"v": 1	"t": 633346	"P": 1001.5	"F": 2}
{"v": 1	"t": 633366	"P": 1001.5	"F": 2}
{"v": 1	"t": 633386	"P": 1006.25	"F": 1}
{"v": 1	"t": 633407	"P": 1004.0	"F": 1}
{"v": 1	"t": 633427	"P": 1001.0	"F": 2}
{"v": 1	"t": 633447	"P": 1000.75	"F": 2}
{"v": 1	"t": 633468	"P": 1005.25	"F": 2}
{"v": 1	"t": 633488	"P": 1004.25	"F": 2}
{"v": 1	"t": 633508	"P": 1002.25	"F": 2}
{"v": 1	"t": 633528	"P": 999.25	"F": 2}
{"v": 1	"t": 633549	"P": 1003.0	"F": 2}
{"v": 1	"t": 633569	"P": 1005.0	"F": 1}
{"v": 1	"t": 633589	"P": 1003.25	"F": 2}
{"v": 1	"t": 633610	"P": 1000.0	"F": 2}
{"v": 1	"t": 633630	"P": 1006.25	"F": 2}
{"v": 1	"t": 633651	"P": 1003.0	"F": 1}
{"v": 1	"t": 633671	"P": 1000.0	"F": 1}
{"v": 1	"t": 633691	"P": 1006.25	"F": 2}
{"v": 1	"t": 633712	"P": 1007.25	"F": 1}
{"v": 1	"t": 633732	"P": 1001.75	"F": 1}
{"v": 1	"t": 633752	"P": 1001.5	"F": 2}
{"v": 1	"t": 633772	"P": 1005.75	"F": 1}
{"v": 1	"t": 633793	"P": 1005.5	"F": 2}
{"v": 1	"t": 633813	"P": 1001.75	"F": 2}
{"v": 1	"t": 633833	"P": 1000.75	"F": 2}
{"v": 1	"t": 633854	"P": 1004.25	"F": 1}
{"v": 1	"t": 633874	"P": 1007.25	"F": 2}
{"v": 1	"t": 633894	"P": 1004.0	"F": 2}
{"v": 1	"t": 633915	"P": 1000.75	"F": 1}
{"v": 1	"t": 633935	"P": 1001.0	"F": 2}
{"v": 1	"t": 633955	"P": 1005.5	"F": 2}
{"v": 1	"t": 633975	"P": 1004.25	"F": 2}
{"v": 1	"t": 633996	"P": 1001.25	"F": 2}
{"v": 1	"t": 634016	"P": 1000.5	"F": 2}
{"v": 1	"t": 634036	"P": 1005.75	"F": 1}
{"v": 1	"t": 634057	"P": 1003.75	"F": 2}
{"v": 1	"t": 634077	"P": 1000.5	"F": 2}
{"v": 1	"t": 634097	"P": 1001.25	"F": 2}
{"v": 1	"t": 634118	"P": 1007.5	"F": 2}
{"v": 1	"t": 634138	"P": 1005.25	"F": 2}
{"v": 1	"t": 634158	"P": 1001.75	"F": 1}
{"v": 1	"t": 634179	"P": 1001.5	"F": 2}
{"v": 1	"t": 634199	"P": 1006.25	"F": 2}
{"v": 1	"t": 634219	"P": 1001.0	"F": 2}
{"v": 1	"t": 634240	"P": 1002.75	"F": 2}
{"v": 1	"t": 634260	"P": 1006.5	"F": 1}
{"v": 1	"t": 634280	"P": 1004.0	"F": 2	"C": 46.78	"D": 3264	"sn": 54091929832280	"file": "/data/device_log/data0000.out"}
{"v": 1	"t": 634301	"P": 1001.0	"F": 2}
{"v": 1	"t": 634321	"P": 1002.25	"F": 1}
{"v": 1	"t": 634341	"P": 1005.5	"F": 2}
{"v": 1	"t": 634362	"P": 1003.75	"F": 2}
{"v": 1	"t": 634382	"P": 1001.0	"F": 1}
{"v": 1	"t": 634402	"P": 1000.5	"F": 2}
{"v": 1	"t": 634423	"P": 1005.25	"F": 2}
{"v": 1	"t": 634443	"P": 1005.0	"F": 2}
{"v": 1	"t": 634463	"P": 1003.75	"F": 2}
{"v": 1	"t": 634483	"P": 1001.5	"F": 2}
{"v": 1	"t": 634504	"P": 1004.75	"F": 2}
{"v": 1	"t": 634524	"P": 1007.0	"F": 1}
{"v": 1	"t": 634544	"P": 1002.5	"F": 2}
{"v": 1	"t": 634565	"P": 1000.0	"F": 1}
{"v": 1	"t": 634585	"P": 1003.25	"F": 2}
{"v": 1	"t": 634605	"P": 1006.5	"F": 2}
{"v": 1	"t": 634625	"P": 1005.5	"F": 2}
{"v": 1	"t": 634646	"P": 1000.5	"F": 2}
{"v": 1	"t": 634666	"P": 1003.25	"F": 1}
{"v": 1	"t": 634686	"P": 1007.5	"F": 2}
{"v": 1	"t": 634707	"P": 1002.75	"F": 2}
{"v": 1	"t": 634727	"P": 1002.25	"F": 2}
{"v": 1	"t": 634748	"P": 1004.75	"F": 1}
{"v": 1	"t": 634768	"P": 999.75	"F": 2}
{"v": 1	"t": 634789	"P": 1005.75	"F": 2}
{"v": 1	"t": 634809	"P": 1004.75	"F": 2}
{"v": 1	"t": 634829	"P": 1002.25	"F": 1}
{"v": 1	"t": 634850	"P": 1001.0	"F": 2}
{"v": 1	"t": 634870	"P": 1006.0	"F": 2}
{"v": 1	"t": 634890	"P": 1005.25	"F": 2}
{"v": 1	"t": 634911	"P": 1001.75	"F": 2}
{"v": 1	"t": 634931	"P": 1000.5	"F": 2}
{"v": 1	"t": 634951	"P": 1003.25	"F": 1}
{"v": 1	"t": 634971	"P": 1005.25	"F": 2}
{"v": 1	"t": 634992	"P": 1001.5	"F": 2}
{"v": 1	"t": 635012	"P": 999.25	"F": 2}
{"v": 1	"t": 635032	"P": 1003.75	"F": 2}
{"v": 1	"t": 635053	"P": 1006.0	"F": 2}
{"v": 1	"t": 635073	"P": 1003.5	"F": 2}
{"v": 1	"t": 635093	"P": 1000.75	"F": 2}
{"v": 1	"t": 635114	"P": 1003.5	"F": 2}
{"v": 1	"t": 635134	"P": 1006.0	"F": 2}
{"v": 1	"t": 635154	"P": 1004.5	"F": 2}
{"v": 1	"t": 635174	"P": 1001.75	"F": 1}
{"v": 1	"t": 635195	"P": 1002.5	"F": 2}
{"v": 1	"t": 635215	"P": 1005.75	"F": 2}
{"v": 1	"t": 635235	"P": 1003.5	"F": 1}
{"v": 1	"t": 635256	"P": 1002.0	"F": 1}
{"v": 1	"t": 635276	"P": 1001.75	"F": 2}
{"v": 1	"t": 635296	"P": 1005.25	"F": 2	"C": 46.81	"D": 3264	"sn": 54091929832280	"file": "/data/device_log/data0000.out"}
{"v": 1	"t": 635317	"P": 1002.5	"F": 2}
{"v": 1	"t": 635337	"P": 1000.25	"F": 2}
{"v": 1	"t": 635358	"P": 1007.0	"F": 2}
{"v": 1	"t": 635378	"P": 1003.5	"F": 2}
{"v": 1	"t": 635399	"P": 1003.25	"F": 2}
{"v": 1	"t": 635419	"P": 1005.0	"F": 2}
{"v": 1	"t": 635440	"P": 1000.25	"F": 2}
{"v": 1	"t": 635460	"P": 1007.0	"F": 2}
{"v": 1	"t": 635481	"P": 1003.75	"F": 2}
{"v": 1	"t": 635501	"P": 999.25	"F": 2}
{"v": 1	"t": 635521	"P": 1004.75	"F": 2}
{"v": 1	"t": 635542	"P": 1003.0	"F": 2}
{"v": 1	"t": 635562	"P": 1000.5	"F": 2}
{"v": 1	"t": 635582	"P": 1005.75	"F": 2}
{"v": 1	"t": 635603	"P": 1005.25	"F": 2}
{"v": 1	"t": 635623	"P": 1002.75	"F": 2}
{"v": 1	"t": 635643	"P": 999.75	"F": 2}
{"v": 1	"t": 635664	"P": 1002.75	"F": 2}
{"v": 1	"t": 635684	"P": 1007.75	"F": 2}
{"v": 1	"t": 635704	"P": 1003.75	"F": 2}
{"v": 1	"t": 635725	"P": 1001.25	"F": 2}
{"v": 1	"t": 635745	"P": 1003.0	"F": 2}
{"v": 1	"t": 635765	"P": 1008.0	"F": 2}
{"v": 1	"t": 635785	"P": 1003.75	"F": 1}
{"v": 1	"t": 635806	"P": 1002.25	"F": 2}
{"v": 1	"t": 635826	"P": 1003.5	"F": 1}
{"v": 1	"t": 635846	"P": 1006.0	"F": 2}
{"v": 1	"t": 635867	"P": 1003.75	"F": 2}
{"v": 1	"t": 635887	"P": 1001.75	"F": 2}
{"v": 1	"t": 635907	"P": 1001.25	"F": 2}
{"v": 1	"t": 635928	"P": 1006.5	"F": 2}
{"v": 1	"t": 635948	"P": 1004.5	"F": 2}
{"v": 1	"t": 635968	"P": 1002.25	"F": 2}
{"v": 1	"t": 635988	"P": 1000.5	"F": 2}
{"v": 1	"t": 636009	"P": 1007.25	"F": 2}
{"v": 1	"t": 636029	"P": 1005.75	"F": 2}
{"v": 1	"t": 636049	"P": 1001.75	"F": 2}
{"v": 1	"t": 636070	"P": 1002.75	"F": 2}
{"v": 1	"t": 636090	"P": 1006.0	"F": 2}
{"v": 1	"t": 636111	"P": 1002.5	"F": 2}
{"v": 1	"t": 636131	"P": 1001.25	"F": 2}
{"v": 1	"t": 636151	"P": 1007.25	"F": 2}
{"v": 1	"t": 636172	"P": 1004.5	"F": 2}
{"v": 1	"t": 636192	"P": 1003.0	"F": 2}
{"v": 1	"t": 636212	"P": 1001.0	"F": 2}
{"v": 1	"t": 636232	"P": 1005.25	"F": 2}
{"v": 1	"t": 636253	"P": 1007.5	"F": 2}
{"v": 1	"t": 636273	"P": 1003.25	"F": 2}
{"v": 1	"t": 636293	"P": 1000.25	"F": 2}
{"v": 1	"t": 636314	"P": 1004.5	"F": 2	"C": 46.795	"D": 3264	"sn": 54091929832280	"file": "/data/device_log/data0000.out"}
{"v": 1	"t": 636334	"P": 1008.5	"F": 2}
{"v": 1	"t": 636354	"P": 1003.5	"F": 2}
{"v": 1	"t": 636374	"P": 1002.0	"F": 2}
{"v": 1	"t": 636395	"P": 1004.75	"F": 2}
{"v": 1	"t": 636415	"P": 1006.75	"F": 2}
{"v": 1	"t": 636435	"P": 1002.75	"F": 2}
{"v": 1	"t": 636456	"P": 1001.5	"F": 2}
{"v": 1	"t": 636476	"P": 1001.75	"F": 2}
{"v": 1	"t": 636496	"P": 1007.0	"F": 2}
{"v": 1	"t": 636517	"P": 1005.5	"F": 2}
{"v": 1	"t": 636537	"P": 1000.75	"F": 2}
{"v": 1	"t": 636557	"P": 1000.5	"F": 2}
{"v": 1	"t": 636578	"P": 1006.0	"F": 2}
{"v": 1	"t": 636598	"P": 1006.0	"F": 2}
{"v": 1	"t": 636618	"P": 1001.0	"F": 2}
{"v": 1	"t": 636639	"P": 1004.75	"F": 2}
{"v": 1	"t": 636659	"P": 1005.0	"F": 2}
{"v": 1	"t": 636680	"P": 1003.25	"F": 2}
{"v": 1	"t": 636700	"P": 1003.5	"F": 2}
{"v": 1	"t": 636720	"P": 1007.5	"F": 2}
{"v": 1	"t": 636740	"P": 1003.75	"F": 2}
{"v": 1	"t": 636761	"P": 999.5	"F": 2}
{"v": 1	"t": 636781	"P": 1003.5	"F": 2}
{"v": 1	"t": 636801	"P": 1006.75	"F": 2}
{"v": 1	"t": 636822	"P": 1006.25	"F": 2}
{"v": 1	"t": 636842	"P": 1002.25	"F": 2}
{"v": 1	"t": 636862	"P": 1003.5	"F": 2}
{"v": 1	"t": 636883	"P": 1005.5	"F": 2}
{"v": 1	"t": 636903	"P": 1004.0	"F": 2}
{"v": 1	"t": 636923	"P": 1002.25	"F": 2}
{"v": 1	"t": 636943	"P": 1001.25	"F": 2}
{"v": 1	"t": 636964	"P": 1005.75	"F": 2}
{"v": 1	"t": 636984	"P": 1006.25	"F": 2}
{"v": 1	"t": 637004	"P": 1004.0	"F": 2}
{"v": 1	"t": 637025	"P": 1000.5	"F": 2}
{"v": 1	"t": 637045	"P": 1004.25	"F": 2}
{"v": 1	"t": 637065	"P": 1007.25	"F": 2}
{"v": 1	"t": 637085	"P": 1004.75	"F": 2}
{"v": 1	"t": 637106	"P": 999.5	"F": 2}
{"v": 1	"t": 637126	"P": 1003.25	"F": 2}
{"v": 1	"t": 637146	"P": 1006.25	"F": 2}
{"v": 1	"t": 637167	"P": 1004.5	"F": 2}
{"v": 1	"t": 637187	"P": 1002.5	"F": 2}
{"v": 1	"t": 637208	"P": 1007.5	"F": 2}
{"v": 1	"t": 637228	"P": 1003.25	"F": 2}
{"v": 1	"t": 637248	"P": 999.5	"F": 2}
{"v": 1	"t": 637269	"P": 1004.75	"F": 2}
{"v": 1	"t": 637289	"P": 1004.75	"F": 2}
{"v": 1	"t": 637309	"P": 1003.25	"F": 2}
{"v": 1	"t": 637330	"P": 998.75	"F": 2	"C": 46.79	"D": 3264	"sn": 54091929832280	"file": "/data/device_log/data0000.out"}
{"v": 1	"t": 637350	"P": 1004.0	"F": 2}
{"v": 1	"t": 637370	"P": 1007.25	"F": 2}
{"v": 1	"t": 637390	"P": 1003.5	"F": 2}
{"v": 1	"t": 637411	"P": 1002.0	"F": 2}
{"v": 1	"t": 637431	"P": 1001.0	"F": 2}
{"v": 1	"t": 637451	"P": 1006.5	"F": 2}
{"v": 1	"t": 637472	"P": 1003.25	"F": 2}
{"v": 1	"t": 637492	"P": 1002.75	"F": 2}
{"v": 1	"t": 637512	"P": 1001.0	"F": 2}
{"v": 1	"t": 637532	"P": 1005.75	"F": 2}
{"v": 1	"t": 637553	"P": 1007.25	"F": 2}
{"v": 1	"t": 637573	"P": 1002.75	"F": 2}
{"v": 1	"t": 637593	"P": 1000.25	"F": 2}
{"v": 1	"t": 637614	"P": 1005.0	"F": 2}
{"v": 1	"t": 637634	"P": 1006.0	"F": 2}
{"v": 1	"t": 637654	"P": 1003.0	"F": 2}
{"v": 1	"t": 637675	"P": 1000.5	"F": 2}
{"v": 1	"t": 637695	"P": 1004.0	"F": 2}
{"v": 1	"t": 637715	"P": 1006.0	"F": 2}
{"v": 1	"t": 637736	"P": 1002.75	"F": 2}
{"v": 1	"t": 637756	"P": 1002.75	"F": 2}
{"v": 1	"t": 637777	"P": 1007.25	"F": 2}
{"v": 1	"t": 637797	"P": 1001.25	"F": 2}
{"v": 1	"t": 637817	"P": 1002.5	"F": 2}
{"v": 1	"t": 637837	"P": 1005.75	"F": 2}
{"v": 1	"t": 637858	"P": 1005.0	"F": 2}
{"v": 1	"t": 637878	"P": 1001.75	"F": 2}
{"v": 1	"t": 637898	"P": 999.5	"F": 2}
{"v": 1	"t": 637919	"P": 1004.75	"F": 2}
{"v": 1	"t": 637939	"P": 1005.75	"F": 2}
{"v": 1	"t": 637959	"P": 1004.25	"F": 2}
{"v": 1	"t": 637980	"P": 1000.25	"F": 2}
{"v": 1	"t": 638000	"P": 1004.25	"F": 2}
{"v": 1	"t": 638020	"P": 1006.5	"F": 2}
{"v": 1	"t": 638040	"P": 1003.0	"F": 2}
{"v": 1	"t": 638061	"P": 1000.75	"F": 2}
{"v": 1	"t": 638081	"P": 1002.5	"F": 2}
{"v": 1	"t": 638101	"P": 1006.5	"F": 2}
{"v": 1	"t": 638122	"P": 1003.75	"F": 2}
{"v": 1	"t": 638142	"P": 1001.0	"F": 2}
{"v": 1	"t": 638162	"P": 1001.0	"F": 2}
{"v": 1	"t": 638183	"P": 1006.25	"F": 2}
{"v": 1	"t": 638203	"P": 1004.25	"F": 2}
{"v": 1	"t": 638223	"P": 1002.25	"F": 2}
{"v": 1	"t": 638243	"P": 1001.25	"F": 2}
{"v": 1	"t": 638264	"P": 1005.5	"F": 2}
{"v": 1	"t": 638284	"P": 1003.75	"F": 2}
{"v": 1	"t": 638305	"P": 1000.75	"F": 2}
{"v": 1	"t": 638325	"P": 1003.25	"F": 2}
{"v": 1	"t": 638346	"P": 1004.25	"F": 2	"C": 46.79	"D": 3264	"sn": 54091929832280	"file": "/data/device_log/data0000.out"}
{"v": 1	"t": 638366	"P": 1000.25	"F": 2}
{"v": 1	"t": 638386	"P": 1006.25	"F": 2}
{"v": 1	"t": 638406	"P": 1004.75	"F": 2}
{"v": 1	"t": 638427	"P": 1003.0	"F": 2}
{"v": 1	"t": 638447	"P": 1000.0	"F": 2}
{"v": 1	"t": 638467	"P": 1001.75	"F": 2}
{"v": 1	"t": 638488	"P": 1007.0	"F": 2}
{"v": 1	"t": 638508	"P": 1005.25	"F": 2}
{"v": 1	"t": 638528	"P": 1002.25	"F": 2}
{"v": 1	"t": 638548	"P": 1001.5	"F": 2}
{"v": 1	"t": 638569	"P": 1007.0	"F": 2}
{"v": 1	"t": 638589	"P": 1007.0	"F": 2}
{"v": 1	"t": 638609	"P": 1002.75	"F": 2}
{"v": 1	"t": 638630	"P": 1001.0	"F": 2}
{"v": 1	"t": 638650	"P": 1004.25	"F": 2}
{"v": 1	"t": 638670	"P": 1007.0	"F": 2}
{"v": 1	"t": 638691	"P": 1002.25	"F": 2}
{"v": 1	"t": 638711	"P": 999.5	"F": 2}
{"v": 1	"t": 638731	"P": 1003.25	"F": 2}
{"v": 1	"t": 638751	"P": 1004.75	"F": 2}
{"v": 1	"t": 638772	"P": 1002.5	"F": 2}
{"v": 1	"t": 638792	"P": 999.5	"F": 2}
{"v": 1	"t": 638812	"P": 1003.0	"F": 2}
{"v": 1	"t": 638833	"P": 1007.5	"F": 2}
{"v": 1	"t": 638853	"P": 1003.75	"F": 2}
{"v": 1	"t": 638874	"P": 1000.75	"F": 2}
{"v": 1	"t": 638894	"P": 1006.5	"F": 2}
{"v": 1	"t": 638914	"P": 1003.25	"F": 2}
{"v": 1	"t": 638935	"P": 1005.25	"F": 2}
{"v": 1	"t": 638955	"P": 1005.75	"F": 2}
{"v": 1	"t": 638976	"P": 999.5	"F": 2}
{"v": 1	"t": 638996	"P": 1006.0	"F": 2}
{"v": 1	"t": 639017	"P": 1002.0	"F": 2}
{"v": 1	"t": 639037	"P": 1000.25	"F": 2}
{"v": 1	"t": 639057	"P": 1002.0	"F": 2}
{"v": 1	"t": 639078	"P": 1005.0	"F": 2}
{"v": 1	"t": 639098	"P": 1003.75	"F": 2}
{"v": 1	"t": 639118	"P": 999.75	"F": 2}
{"v": 1	"t": 639139	"P": 1002.25	"F": 2}
{"v": 1	"t": 639159	"P": 1006.0	"F": 2}
{"v": 1	"t": 639179	"P": 1006.25	"F": 2}
{"v": 1	"t": 639199	"P": 1000.25	"F": 2}
{"v": 1	"t": 639220	"P": 1001.5	"F": 2}
{"v": 1	"t": 639240	"P": 1005.5	"F": 2}
{"v": 1	"t": 639260	"P": 1005.5	"F": 2}
{"v": 1	"t": 639281	"P": 1001.5	"F": 2}
{"v": 1	"t": 639301	"P": 1000.25	"F": 2}
{"v": 1	"t": 639321	"P": 1005.25	"F": 2}
{"v": 1	"t": 639341	"P": 1005.25	"F": 2}
{"v": 1	"t": 639362	"P": 1003.75	"F": 2	"C": 46.805	"D": 3264	"sn": 54091929832280	"file": "/data/device_log/data0000.out"}
{"v": 1	"t": 639382	"P": 998.25	"F": 2}
{"v": 1	"t": 639402	"P": 1004.0	"F": 2}
{"v": 1	"t": 639423	"P": 1005.75	"F": 2}
{"v": 1	"t": 639443	"P": 1004.25	"F": 2}
{"v": 1	"t": 639463	"P": 1000.5	"F": 2}
{"v": 1	"t": 639484	"P": 1004.25	"F": 2}
{"v": 1	"t": 639504	"P": 1004.5	"F": 2}
{"v": 1	"t": 639524	"P": 1001.75	"F": 2}
{"v": 1	"t": 639545	"P": 1003.25	"F": 2}
{"v": 1	"t": 639565	"P": 1005.0	"F": 2}
{"v": 1	"t": 639586	"P": 1001.25	"F": 2}
{"v": 1	"t": 639606	"P": 1002.0	"F": 2}
{"v": 1	"t": 639626	"P": 1005.0	"F": 2}
{"v": 1	"t": 639647	"P": 1005.0	"F": 2}
{"v": 1	"t": 639667	"P": 1001.75	"F": 2}
{"v": 1	"t": 639687	"P": 1000.0	"F": 2}
{"v": 1	"t": 639707	"P": 1004.75	"F": 2}
{"v": 1	"t": 639728	"P": 1006.5	"F": 2}
{"v": 1	"t": 639748	"P": 1002.75	"F": 2}
{"v": 1	"t": 639768	"P": 1000.75	"F": 2}
{"v": 1	"t": 639789	"P": 1002.75	"F": 2}
{"v": 1	"t": 639809	"P": 1005.75	"F": 2}
{"v": 1	"t": 639829	"P": 1005.25	"F": 2}
{"v": 1	"t": 639849	"P": 1002.25	"F": 2}
{"v": 1	"t": 639870	"P": 1002.25	"F": 2}
{"v": 1	"t": 639890	"P": 1006.75	"F": 2}
{"v": 1	"t": 639910	"P": 1003.75	"F": 2}
{"v": 1	"t": 639931	"P": 1000.25	"F": 2}
{"v": 1	"t": 639951	"P": 1002.5	"F": 2}
{"v": 1	"t": 639971	"P": 1007.25	"F": 2}
{"v": 1	"t": 639992	"P": 1004.75	"F": 2}
{"v": 1	"t": 640012	"P": 1001.75	"F": 2}
{"v": 1	"t": 640032	"P": 1001.0	"F": 2}
{"v": 1	"t": 640053	"P": 1005.5	"F": 2}
{"v": 1	"t": 640073	"P": 1004.5	"F": 2}
{"v": 1	"t": 640093	"P": 999.25	"F": 2}
{"v": 1	"t": 640114	"P": 1008.25	"F": 2}
{"v": 1	"t": 640134	"P": 1002.5	"F": 2}
{"v": 1	"t": 640155	"P": 1000.5	"F": 2}
{"v": 1	"t": 640175	"P": 1004.75	"F": 2}
{"v": 1	"t": 640195	"P": 1007.0	"F": 2}
{"v": 1	"t": 640215	"P": 1004.25	"F": 2}
{"v": 1	"t": 640236	"P": 1000.25	"F": 2}
{"v": 1	"t": 640256	"P": 1000.75	"F": 2}
{"v": 1	"t": 640276	"P": 1008.5	"F": 2}
{"v": 1	"t": 640297	"P": 1004.0	"F": 2}
{"v": 1	"t": 640317	"P": 1000.0	"F": 2}
{"v": 1	"t": 640337	"P": 1001.0	"F": 2}
{"v": 1	"t": 640357	"P": 1005.0	"F": 2}
{"v": 1	"t": 640378	"P": 1004.5	"F": 2	"C": 46.78	"D": 3264	"sn": 54091929832280	"file": "/data/device_log/data0000.out"}
{"v": 1	"t": 640398	"P": 1000.75	"F": 2}
{"v": 1	"t": 640418	"P": 999.5	"F": 2}
{"v": 1	"t": 640439	"P": 1005.0	"F": 2}
{"v": 1	"t": 640459	"P": 1004.5	"F": 2}
{"v": 1	"t": 640479	"P": 1002.0	"F": 2}
{"v": 1	"t": 640500	"P": 999.75	"F": 2}
{"v": 1	"t": 640520	"P": 1003.75	"F": 2}
{"v": 1	"t": 640540	"P": 1006.0	"F": 2}
{"v": 1	"t": 640560	"P": 1005.25	"F": 2}
{"v": 1	"t": 640581	"P": 1001.5	"F": 2}
{"v": 1	"t": 640601	"P": 1002.25	"F": 2}
{"v": 1	"t": 640621	"P": 1006.75	"F": 2}
{"v": 1	"t": 640642	"P": 1003.5	"F": 2}
{"v": 1	"t": 640662	"P": 1002.75	"F": 2}
{"v": 1	"t": 640683	"P": 1007.0	"F": 2}
{"v": 1	"t": 640703	"P": 1001.25	"F": 2}
{"v": 1	"t": 640723	"P": 1000.0	"F": 2}
{"v": 1	"t": 640744	"P": 1004.75	"F": 2}
{"v": 1	"t": 640764	"P": 1005.0	"F": 2}
{"v": 1	"t": 640784	"P": 1002.0	"F": 2}
{"v": 1	"t": 640805	"P": 1000.75	"F": 2}
{"v": 1	"t": 640825	"P": 1004.25	"F": 2}
{"v": 1	"t": 640845	"P": 1006.5	"F": 2}
{"v": 1	"t": 640865	"P": 1005.0	"F": 2}
{"v": 1	"t": 640886	"P": 1001.0	"F": 2}
{"v": 1	"t": 640906	"P": 1000.75	"F": 2}
{"v": 1	"t": 640926	"P": 1007.25	"F": 2}
{"v": 1	"t": 640947	"P": 1004.75	"F": 2}
{"v": 1	"t": 640967	"P": 1002.0	"F": 2}
{"v": 1	"t": 640987	"P": 1000.0	"F": 3}
{"v": 1	"t": 641008	"P": 1004.25	"F": 2}
{"v": 1	"t": 641028	"P": 1003.75	"F": 2}
{"v": 1	"t": 641048	"P": 1000.5	"F": 2}
{"v": 1	"t": 641068	"P": 999.75	"F": 2}
{"v": 1	"t": 641089	"P": 1005.0	"F": 2}
{"v": 1	"t": 641109	"P": 1006.0	"F": 2}
{"v": 1	"t": 641129	"P": 1002.5	"F": 2}
{"v": 1	"t": 641150	"P": 1000.5	"F": 2}
{"v": 1	"t": 641170	"P": 1004.0	"F": 2}
{"v": 1	"t": 641190	"P": 1005.75	"F": 2}
{"v": 1	"t": 641211	"P": 1003.0	"F": 2}
{"v": 1	"t": 641231	"P": 1000.75	"F": 2}
{"v": 1	"t": 641252	"P": 1004.75	"F": 2}
{"v": 1	"t": 641272	"P": 1001.0	"F": 2}
{"v": 1	"t": 641292	"P": 1001.5	"F": 2}
{"v": 1	"t": 641312	"P": 1005.5	"F": 2}
{"v": 1	"t": 641333	"P": 1004.25	"F": 2}
{"v": 1	"t": 641353	"P": 1002.5	"F": 2}
{"v": 1	"t": 641373	"P": 1000.25	"F": 2}
{"v": 1	"t": 641394	"P": 1003.75	"F": 2	"C": 46.805	"D": 3264	"sn": 54091929832280	"file": "/data/device_log/data0000.out"}
{"v": 1	"t": 641414	"P": 1006.0	"F": 2}
{"v": 1	"t": 641434	"P": 1004.25	"F": 2}
{"v": 1	"t": 641454	"P": 1001.5	"F": 2}
{"v": 1	"t": 641475	"P": 999.75	"F": 2}
{"v": 1	"t": 641495	"P": 1006.25	"F": 2}
{"v": 1	"t": 641515	"P": 1004.25	"F": 2}
{"v": 1	"t": 641536	"P": 1001.5	"F": 2}
{"v": 1	"t": 641556	"P": 1001.0	"F": 2}
{"v": 1	"t": 641576	"P": 1004.5	"F": 2}
{"v": 1	"t": 641596	"P": 1006.0	"F": 2}
{"v": 1	"t": 641617	"P": 1002.25	"F": 2}
{"v": 1	"t": 641637	"P": 999.75	"F": 2}
{"v": 1	"t": 641657	"P": 1003.5	"F": 2}
{"v": 1	"t": 641678	"P": 1006.5	"F": 2}
{"v": 1	"t": 641698	"P": 1004.25	"F": 2}
{"v": 1	"t": 641718	"P": 1001.0	"F": 2}
{"v": 1	"t": 641739	"P": 1002.5	"F": 2}
{"v": 1	"t": 641759	"P": 1007.25	"F": 2}
{"v": 1	"t": 641779	"P": 1000.25	"F": 2}
{"v": 1	"t": 641800	"P": 1001.5	"F": 2}
{"v": 1	"t": 641820	"P": 1007.25	"F": 2}
{"v": 1	"t": 641840	"P": 1004.5	"F": 2}
{"v": 1	"t": 641861	"P": 1000.5	"F": 1}
{"v": 1	"t": 641881	"P": 1002.75	"F": 2}
{"v": 1	"t": 641901	"P": 1008.0	"F": 2}
{"v": 1	"t": 641922	"P": 1005.25	"F": 2}
{"v": 1	"t": 641942	"P": 1001.75	"F": 2}
{"v": 1	"t": 641962	"P": 999.25	"F": 2}
{"v": 1	"t": 641983	"P": 1006.0	"F": 2}
{"v": 1	"t": 642003	"P": 1004.75	"F": 1}
{"v": 1	"t": 642023	"P": 1000.75	"F": 1}
{"v": 1	"t": 642043	"P": 1000.0	"F": 1}
{"v": 1	"t": 642064	"P": 1007.0	"F": 1}
{"v": 1	"t": 642084	"P": 1006.25	"F": 1}
{"v": 1	"t": 642104	"P": 1002.5	"F": 1}
{"v": 1	"t": 642125	"P": 999.0	"F": 1}
{"v": 1	"t": 642145	"P": 1004.0	"F": 1}
{"v": 1	"t": 642165	"P": 1007.25	"F": 1}
{"v": 1	"t": 642186	"P": 1002.5	"F": 1}
{"v": 1	"t": 642206	"P": 999.5	"F": 1}
{"v": 1	"t": 642226	"P": 1002.25	"F": 1}
{"v": 1	"t": 642246	"P": 1007.25	"F": 1}
{"v": 1	"t": 642267	"P": 1004.75	"F": 1}
{"v": 1	"t": 642287	"P": 1001.0	"F": 1}
{"v": 1	"t": 642308	"P": 1000.0	"F": 1}
{"v": 1	"t": 642328	"P": 1006.75	"F": 1}
{"v": 1	"t": 642348	"P": 1000.5	"F": 1}
{"v": 1	"t": 642369	"P": 1002.25	"F": 1}
{"v": 1	"t": 642389	"P": 1004.5	"F": 1}
{"v": 1	"t": 642410	"P": 1002.5	"F": 1	"C": 46.86	"D": 3263	"sn": 54091929832280	"file": "/data/device_log/data0000.out"}
{"v": 1	"t": 642430	"P": 1006.5	"F": 1}
{"v": 1	"t": 642451	"P": 1003.75	"F": 0}
{"v": 1	"t": 642471	"P": 1002.75	"F": 0}
{"v": 1	"t": 642492	"P": 1005.75	"F": 0}
{"v": 1	"t": 642512	"P": 1001.5	"F": 0}
{"v": 1	"t": 642532	"P": 1003.0	"F": 0}
{"v": 1	"t": 642553	"P": 1004.25	"F": 0}
{"v": 1	"t": 642573	"P": 1002.25	"F": 0}
{"v": 1	"t": 642593	"P": 1000.5	"F": 0}
{"v": 1	"t": 642614	"P": 1004.25	"F": 0}
{"v": 1	"t": 642634	"P": 1006.75	"F": -1}
{"v": 1	"t": 642654	"P": 1001.0	"F": -1}
{"v": 1	"t": 642675	"P": 1000.0	"F": -1}
{"v": 1	"t": 642695	"P": 1004.0	"F": 0}
{"v": 1	"t": 642715	"P": 1007.75	"F": 0}
{"v": 1	"t": 642735	"P": 1004.5	"F": 0}
{"v": 1	"t": 642756	"P": 1000.5	"F": 0}
{"v": 1	"t": 642776	"P": 1001.75	"F": 0}
{"v": 1	"t": 642796	"P": 1007.25	"F": 0}
{"v": 1	"t": 642817	"P": 1005.5	"F": 0}
{"v": 1	"t": 642837	"P": 1001.0	"F": 0}
{"v": 1	"t": 642857	"P": 999.5	"F": 0}
{"v": 1	"t": 642878	"P": 1006.75	"F": 0}
{"v": 1	"t": 642898	"P": 1003.25	"F": 0}
{"v": 1	"t": 642918	"P": 1002.25	"F": 0}
{"v": 1	"t": 642938	"P": 999.25	"F": 1}
{"v": 1	"t": 642959	"P": 1003.75	"F": 0}
{"v": 1	"t": 642979	"P": 1004.5	"F": 1}
{"v": 1	"t": 642999	"P": 1001.0	"F": 1}
{"v": 1	"t": 643020	"P": 1000.0	"F": 1}
{"v": 1	"t": 643040	"P": 1004.0	"F": 1}
{"v": 1	"t": 643060	"P": 1004.5	"F": 1}
{"v": 1	"t": 643081	"P": 1001.0	"F": 1}
{"v": 1	"t": 643101	"P": 1005.5	"F": 1}
{"v": 1	"t": 643122	"P": 1004.75	"F": 1}
{"v": 1	"t": 643142	"P": 1000.0	"F": 1}
{"v": 1	"t": 643162	"P": 1000.5	"F": 1}
{"v": 1	"t": 643183	"P": 1005.75	"F": 1}
{"v": 1	"t": 643203	"P": 1003.0	"F": 1}
{"v": 1	"t": 643223	"P": 1000.75	"F": 1}
{"v": 1	"t": 643243	"P": 999.5	"F": 1}
{"v": 1	"t": 643264	"P": 1005.75	"F": 1}
{"v": 1	"t": 643284	"P": 1005.5	"F": 1}
{"v": 1	"t": 643304	"P": 1001.5	"F": 1}
{"v": 1	"t": 643325	"P": 1001.25	"F": 1}
{"v": 1	"t": 643345	"P": 1004.0	"F": 2}
{"v": 1	"t": 643365	"P": 1004.0	"F": 2}
{"v": 1	"t": 643385	"P": 1003.5	"F": 2}
{"v": 1	"t": 643406	"P": 1001.0	"F": 2}
{"v": 1	"t": 643426	"P": 1001.25	"F": 2	"C": 46.795	"D": 3263	"sn": 54091929832280	"file": "/data/device_log/data0000.out"}
{"v": 1	"t": 643446	"P": 1006.0	"F": 2}
{"v": 1	"t": 643467	"P": 1003.75	"F": 2}
{"v": 1	"t": 643487	"P": 1000.75	"F": 2}
{"v": 1	"t": 643507	"P": 1000.25	"F": 2}
{"v": 1	"t": 643528	"P": 1008.25	"F": 2}
{"v": 1	"t": 643548	"P": 1004.0	"F": 2}
{"v": 1	"t": 643568	"P": 1002.0	"F": 2}
{"v": 1	"t": 643588	"P": 1001.0	"F": 3}
{"v": 1	"t": 643609	"P": 1005.25	"F": 3}
{"v": 1	"t": 643629	"P": 1003.25	"F": 3}
{"v": 1	"t": 643650	"P": 1000.25	"F": 3}
{"v": 1	"t": 643670	"P": 1007.0	"F": 3}
{"v": 1	"t": 643690	"P": 1004.0	"F": 3}
{"v": 1	"t": 643711	"P": 1002.5	"F": 4}
{"v": 1	"t": 643731	"P": 1000.75	"F": 4}
{"v": 1	"t": 643751	"P": 1006.75	"F": 4}
{"v": 1	"t": 643772	"P": 1005.75	"F": 4}
{"v": 1	"t": 643792	"P": 1001.0	"F": 4}
{"v": 1	"t": 643812	"P": 999.5	"F": 4}
{"v": 1	"t": 643832	"P": 1006.0	"F": 4}
{"v": 1	"t": 643853	"P": 1005.5	"F": 4}
{"v": 1	"t": 643873	"P": 1000.75	"F": 4}
{"v": 1	"t": 643893	"P": 1000.0	"F": 4}
{"v": 1	"t": 643914	"P": 1002.25	"F": 4}
{"v": 1	"t": 643934	"P": 1004.25	"F": 4}
{"v": 1	"t": 643954	"P": 1002.75	"F": 4}
{"v": 1	"t": 643975	"P": 1000.25	"F": 4}
{"v": 1	"t": 643995	"P": 1003.75	"F": 4}
{"v": 1	"t": 644015	"P": 1005.0	"F": 4}
{"v": 1	"t": 644036	"P": 1003.0	"F": 4}
{"v": 1	"t": 644056	"P": 1001.25	"F": 3}
{"v": 1	"t": 644076	"P": 1001.75	"F": 4}
{"v": 1	"t": 644096	"P": 1006.25	"F": 4}
{"v": 1	"t": 644117	"P": 1003.5	"F": 3}
{"v": 1	"t": 644137	"P": 1000.75	"F": 3}
{"v": 1	"t": 644157	"P": 1002.25	"F": 4}
{"v": 1	"t": 644178	"P": 1002.75	"F": 3}
{"v": 1	"t": 644198	"P": 1003.75	"F": 3}
{"v": 1	"t": 644219	"P": 1001.5	"F": 3}
{"v": 1	"t": 644239	"P": 1006.5	"F": 3}
{"v": 1	"t": 644259	"P": 1002.0	"F": 3}
{"v": 1	"t": 644280	"P": 999.75	"F": 3}
{"v": 1	"t": 644300	"P": 1003.75	"F": 3}
{"v": 1	"t": 644320	"P": 1006.75	"F": 3}
{"v": 1	"t": 644341	"P": 1002.0	"F": 3}
{"v": 1	"t": 644361	"P": 1000.25	"F": 3}
{"v": 1	"t": 644381	"P": 1003.5	"F": 3}
{"v": 1	"t": 644401	"P": 1007.0	"F": 3}
{"v": 1	"t": 644422	"P": 1002.75	"F": 3}
{"v": 1	"t": 644442	"P": 999.75	"F": 3	"C": 46.84	"D": 3263	"sn": 54091929832280	"file": "/data/device_log/data0000.out"}
{"v": 1	"t": 644462	"P": 1002.75	"F": 3}
{"v": 1	"t": 644483	"P": 1007.5	"F": 3}
{"v": 1	"t": 644503	"P": 1003.5	"F": 4}
{"v": 1	"t": 644523	"P": 1000.25	"F": 3}
{"v": 1	"t": 644544	"P": 1002.0	"F": 3}
{"v": 1	"t": 644564	"P": 1007.25	"F": 3}
{"v": 1	"t": 644584	"P": 1005.5	"F": 3}
{"v": 1	"t": 644604	"P": 1001.25	"F": 2}
{"v": 1	"t": 644625	"P": 1001.75	"F": 3}
{"v": 1	"t": 644645	"P": 1005.0	"F": 2}
{"v": 1	"t": 644665	"P": 1003.5	"F": 2}
{"v": 1	"t": 644686	"P": 1002.0	"F": 2}
{"v": 1	"t": 644706	"P": 999.5	"F": 2}
{"v": 1	"t": 644726	"P": 1004.25	"F": 2}
{"v": 1	"t": 644747	"P": 1003.75	"F": 3}
{"v": 1	"t": 644767	"P": 1002.0	"F": 2}
{"v": 1	"t": 644788	"P": 1006.0	"F": 3}
{"v": 1	"t": 644808	"P": 1004.5	"F": 3}
{"v": 1	"t": 644828	"P": 1001.5	"F": 3}
{"v": 1	"t": 644848	"P": 1001.5	"F": 3}
{"v": 1	"t": 644869	"P": 1006.5	"F": 3}
{"v": 1	"t": 644889	"P": 1005.0	"F": 3}
{"v": 1	"t": 644909	"P": 1002.25	"F": 3}
{"v": 1	"t": 644930	"P": 1001.0	"F": 2}
{"v": 1	"t": 644950	"P": 1004.5	"F": 2}
{"v": 1	"t": 644970	"P": 1004.75	"F": 2}
{"v": 1	"t": 644991	"P": 1001.0	"F": 2}
{"v": 1	"t": 645011	"P": 1001.25	"F": 2}
{"v": 1	"t": 645031	"P": 1004.75	"F": 2}
{"v": 1	"t": 645051	"P": 1006.5	"F": 2}
{"v": 1	"t": 645072	"P": 1004.75	"F": 2}
{"v": 1	"t": 645092	"P": 998.75	"F": 2}
{"v": 1	"t": 645112	"P": 1004.0	"F": 2}
{"v": 1	"t": 645133	"P": 1006.25	"F": 2}
{"v": 1	"t": 645153	"P": 1002.25	"F": 2}
{"v": 1	"t": 645173	"P": 999.5	"F": 2}
{"v": 1	"t": 645194	"P": 1001.75	"F": 2}
{"v": 1	"t": 645214	"P": 1007.5	"F": 2}
{"v": 1	"t": 645234	"P": 1004.75	"F": 2}
{"v": 1	"t": 645255	"P": 1003.0	"F": 1}
{"v": 1	"t": 645275	"P": 1003.25	"F": 1}
{"v": 1	"t": 645295	"P": 1006.5	"F": 1}
{"v": 1	"t": 645316	"P": 1002.75	"F": 1}
{"v": 1	"t": 645336	"P": 1003.0	"F": 1}
{"v": 1	"t": 645356	"P": 1006.5	"F": 1}
{"v": 1	"t": 645377	"P": 1002.75	"F": 1}
{"v": 1	"t": 645397	"P": 1000.75	"F": 1}
{"v": 1	"t": 645417	"P": 1003.5	"F": 0}
{"v": 1	"t": 645438	"P": 1007.25	"F": 1}
{"v": 1	"t": 645458	"P": 1002.5	"F": 1	"C": 46.805	"D": 3263	"sn": 54091929832280	"file": "/data/device_log/data0000.out"}
{"v": 1	"t": 645478	"P": 1001.5	"F": 1}
{"v": 1	"t": 645499	"P": 1002.25	"F": 0}
{"v": 1	"t": 645519	"P": 1007.5	"F": 1}
{"v": 1	"t": 645539	"P": 1005.5	"F": 1}
{"v": 1	"t": 645559	"P": 1003.0	"F": 1}
{"v": 1	"t": 645580	"P": 1000.25	"F": 1}
{"v": 1	"t": 645600	"P": 1006.0	"F": 1}
{"v": 1	"t": 645620	"P": 1005.0	"F": 1}
{"v": 1	"t": 645641	"P": 1001.25	"F": 1}
{"v": 1	"t": 645661	"P": 1000.0	"F": 1}
{"v": 1	"t": 645681	"P": 1006.25	"F": 1}
{"v": 1	"t": 645702	"P": 1005.75	"F": 1}
{"v": 1	"t": 645722	"P": 1002.5	"F": 1}
{"v": 1	"t": 645742	"P": 1002.25	"F": 1}
{"v": 1	"t": 645762	"P": 1006.25	"F": 1}
{"v": 1	"t": 645783	"P": 1006.0	"F": 1}
{"v": 1	"t": 645803	"P": 1003.75	"F": 1}
{"v": 1	"t": 645823	"P": 1000.0	"F": 2}
{"v": 1	"t": 645844	"P": 1004.75	"F": 1}
{"v": 1	"t": 645864	"P": 1005.25	"F": 2}
{"v": 1	"t": 645885	"P": 1001.75	"F": 1}
{"v": 1	"t": 645905	"P": 1005.0	"F": 1}
{"v": 1	"t": 645926	"P": 1005.5	"F": 1}
{"v": 1	"t": 645946	"P": 1000.5	"F": 1}
{"v": 1	"t": 645967	"P": 1004.25	"F": 1}
{"v": 1	"t": 645987	"P": 1001.0	"F": 1}
{"v": 1	"t": 646007	"P": 1003.5	"F": 1}
{"v": 1	"t": 646028	"P": 1004.25	"F": 1}
{"v": 1	"t": 646048	"P": 1000.0	"F": 1}
{"v": 1	"t": 646068	"P": 1003.0	"F": 1}
{"v": 1	"t": 646089	"P": 1007.25	"F": 1}
{"v": 1	"t": 646109	"P": 1005.5	"F": 1}
{"v": 1	"t": 646129	"P": 1001.5	"F": 1}
{"v": 1	"t": 646150	"P": 1002.0	"F": 0}
{"v": 1	"t": 646170	"P": 1004.5	"F": 1}
{"v": 1	"t": 646190	"P": 1006.5	"F": 1}
{"v": 1	"t": 646211	"P": 1001.75	"F": 1}
{"v": 1	"t": 646231	"P": 999.5	"F": 1}
{"v": 1	"t": 646251	"P": 1004.75	"F": 1}
{"v": 1	"t": 646271	"P": 1006.5	"F": 1}
{"v": 1	"t": 646292	"P": 1002.75	"F": 1}
{"v": 1	"t": 646312	"P": 1000.0	"F": 1}
{"v": 1	"t": 646332	"P": 1004.0	"F": 1}
{"v": 1	"t": 646353	"P": 1008.0	"F": 1}
{"v": 1	"t": 646373	"P": 1002.25	"F": 1}
{"v": 1	"t": 646393	"P": 1001.5	"F": 1}
{"v": 1	"t": 646414	"P": 1003.75	"F": 1}
{"v": 1	"t": 646434	"P": 1005.5	"F": 1}
{"v": 1	"t": 646454	"P": 1002.75	"F": 1}
{"v": 1	"t": 646475	"P": 1000.5	"F": 1	"C": 46.835	"D": 3263	"sn": 54091929832280	"file": "/data/device_log/data0000.out"}
{"v": 1	"t": 646495	"P": 1007.0	"F": 1}
{"v": 1	"t": 646515	"P": 1003.5	"F": 2}
{"v": 1	"t": 646536	"P": 1001.75	"F": 1}
{"v": 1	"t": 646556	"P": 1007.25	"F": 1}
{"v": 1	"t": 646577	"P": 1004.5	"F": 2}
{"v": 1	"t": 646597	"P": 1001.5	"F": 2}
{"v": 1	"t": 646618	"P": 1004.0	"F": 2}
{"v": 1	"t": 646638	"P": 1004.5	"F": 1}
{"v": 1	"t": 646658	"P": 1001.75	"F": 1}
{"v": 1	"t": 646679	"P": 1004.75	"F": 1}
{"v": 1	"t": 646699	"P": 1006.25	"F": 1}
{"v": 1	"t": 646719	"P": 1001.25	"F": 1}
{"v": 1	"t": 646740	"P": 1000.0	"F": 1}
{"v": 1	"t": 646760	"P": 1007.0	"F": 1}
{"v": 1	"t": 646781	"P": 1003.0	"F": 1}
{"v": 1	"t": 646801	"P": 999.25	"F": 1}
{"v": 1	"t": 646821	"P": 1004.5	"F": 1}
{"v": 1	"t": 646842	"P": 1007.75	"F": 1}
{"v": 1	"t": 646862	"P": 1001.5	"F": 1}
{"v": 1	"t": 646882	"P": 1002.5	"F": 1}
{"v": 1	"t": 646903	"P": 1007.25	"F": 1}
{"v": 1	"t": 646923	"P": 1002.0	"F": 1}
{"v": 1	"t": 646943	"P": 1001.0	"F": 1}
{"v": 1	"t": 646964	"P": 1006.0	"F": 1}
{"v": 1	"t": 646984	"P": 1003.75	"F": 2}
{"v": 1	"t": 647005	"P": 1000.0	"F": 3}
{"v": 1	"t": 647025	"P": 1005.75	"F": 2}
{"v": 1	"t": 647045	"P": 1007.5	"F": 0}
{"v": 1	"t": 647066	"P": 1004.5	"F": 1}
{"v": 1	"t": 647086	"P": 1002.25	"F": 3}
{"v": 1	"t": 647106	"P": 1002.25	"F": 2}
{"v": 1	"t": 647127	"P": 1004.25	"F": -2}
{"v": 1	"t": 647147	"P": 1001.5	"F": 4}
{"v": 1	"t": 647168	"P": 1008.0	"F": 3}
{"v": 1	"t": 647188	"P": 1005.75	"F": 1}
{"v": 1	"t": 647208	"P": 1002.75	"F": 1}
{"v": 1	"t": 647229	"P": 1007.75	"F": 5}
{"v": 1	"t": 647249	"P": 1007.5	"F": 6}
{"v": 1	"t": 647270	"P": 1003.0	"F": 8}
{"v": 1	"t": 647290	"P": 1003.25	"F": 7}
{"v": 1	"t": 647310	"P": 1009.0	"F": 11}
{"v": 1	"t": 647331	"P": 1004.5	"F": 15}
{"v": 1	"t": 647351	"P": 1002.0	"F": 18}
{"v": 1	"t": 647371	"P": 1004.75	"F": 19}
{"v": 1	"t": 647392	"P": 1002.25	"F": 19}
{"v": 1	"t": 647412	"P": 1001.75	"F": 16}
{"v": 1	"t": 647432	"P": 1007.25	"F": 15}
{"v": 1	"t": 647453	"P": 1005.25	"F": 16}
{"v": 1	"t": 647473	"P": 1003.25	"F": 19}
{"v": 1	"t": 647493	"P": 1001.0	"F": 20	"C": 46.86	"D": 3263	"sn": 54091929832280	"file": "/data/device_log/data0000.out"}
{"v": 1	"t": 647514	"P": 1005.5	"F": 18}
{"v": 1	"t": 647534	"P": 1005.0	"F": 18}
{"v": 1	"t": 647554	"P": 1003.5	"F": 16}
{"v": 1	"t": 647575	"P": 1000.5	"F": 14}
{"v": 1	"t": 647595	"P": 1002.75	"F": 12}
{"v": 1	"t": 647615	"P": 1007.25	"F": 10}
{"v": 1	"t": 647635	"P": 1003.25	"F": 7}
{"v": 1	"t": 647656	"P": 999.0	"F": 3}
{"v": 1	"t": 647676	"P": 1002.0	"F": 1}
{"v": 1	"t": 647697	"P": 1004.75	"F": 0}
{"v": 1	"t": 647717	"P": 1001.75	"F": -1}
{"v": 1	"t": 647737	"P": 1004.0	"F": -1}
{"v": 1	"t": 647758	"P": 1003.75	"F": -1}
{"v": 1	"t": 647778	"P": 1000.25	"F": -1}
{"v": 1	"t": 647798	"P": 999.75	"F": -3}
{"v": 1	"t": 647819	"P": 1004.5	"F": -4}
{"v": 1	"t": 647839	"P": 1007.75	"F": -5}
{"v": 1	"t": 647859	"P": 1004.5	"F": -4}
{"v": 1	"t": 647880	"P": 1001.75	"F": -4}
{"v": 1	"t": 647900	"P": 1003.0	"F": -3}
{"v": 1	"t": 647920	"P": 1008.0	"F": -1}
{"v": 1	"t": 647940	"P": 1004.75	"F": 1}
{"v": 1	"t": 647961	"P": 1001.5	"F": 2}
{"v": 1	"t": 647981	"P": 1003.0	"F": 3}
{"v": 1	"t": 648001	"P": 1009.0	"F": 3}
{"v": 1	"t": 648022	"P": 1006.5	"F": 6}
{"v": 1	"t": 648042	"P": 1003.0	"F": 5}
{"v": 1	"t": 648062	"P": 1000.75	"F": 6}
{"v": 1	"t": 648083	"P": 1007.25	"F": 7}
{"v": 1	"t": 648103	"P": 1007.5	"F": 7}
{"v": 1	"t": 648123	"P": 1005.0	"F": 7}
{"v": 1	"t": 648143	"P": 1002.0	"F": 8}
{"v": 1	"t": 648164	"P": 1007.0	"F": 5}
{"v": 1	"t": 648184	"P": 1008.75	"F": 4}
{"v": 1	"t": 648204	"P": 1004.5	"F": 7}
{"v": 1	"t": 648225	"P": 1003.25	"F": 5}
{"v": 1	"t": 648245	"P": 1008.0	"F": 9}
{"v": 1	"t": 648266	"P": 1004.75	"F": 9}
{"v": 1	"t": 648286	"P": 1002.0	"F": 9}
{"v": 1	"t": 648306	"P": 1008.5	"F": 9}
{"v": 1	"t": 648327	"P": 1006.25	"F": 10}
{"v": 1	"t": 648347	"P": 1004.0	"F": 12}
{"v": 1	"t": 648367	"P": 1002.0	"F": 14}
{"v": 1	"t": 648387	"P": 1004.0	"F": 17}
{"v": 1	"t": 648408	"P": 1007.5	"F": 17}
{"v": 1	"t": 648428	"P": 1004.5	"F": 18}
{"v": 1	"t": 648448	"P": 1001.25	"F": 18}
{"v": 1	"t": 648469	"P": 1007.5	"F": 18}
{"v": 1	"t": 648489	"P": 1012.0	"F": 16}
{"v": 1	"t": 648509	"P": 1010.0	"F": 12	"C": 46.8	"D": 3263	"sn": 54091929832280	"file": "/data/device_log/data0000.out"}
{"v": 1	"t": 648529	"P": 1006.75	"F": 14}
{"v": 1	"t": 648550	"P": 1006.75	"F": 8}
{"v": 1	"t": 648570	"P": 1012.75	"F": 4}
{"v": 1	"t": 648590	"P": 1009.75	"F": 5}
{"v": 1	"t": 648611	"P": 1004.75	"F": 5}
{"v": 1	"t": 648631	"P": 1005.25	"F": 6}
{"v": 1	"t": 648651	"P": 1009.5	"F": 6}
{"v": 1	"t": 648672	"P": 1009.25	"F": 6}
{"v": 1	"t": 648692	"P": 1006.25	"F": 3}
{"v": 1	"t": 648712	"P": 1006.0	"F": 1}
{"v": 1	"t": 648733	"P": 1008.5	"F": 1}
{"v": 1	"t": 648753	"P": 1006.25	"F": 0}
{"v": 1	"t": 648773	"P": 1005.25	"F": 0}
{"v": 1	"t": 648794	"P": 1007.75	"F": 1}
{"v": 1	"t": 648814	"P": 1007.5	"F": -1}
{"v": 1	"t": 648835	"P": 1003.5	"F": -2}
{"v": 1	"t": 648855	"P": 1008.0	"F": -3}
{"v": 1	"t": 648875	"P": 1008.25	"F": -3}
{"v": 1	"t": 648896	"P": 1005.0	"F": -4}
{"v": 1	"t": 648916	"P": 1002.75	"F": -5}
{"v": 1	"t": 648936	"P": 1007.0	"F": -5}
{"v": 1	"t": 648956	"P": 1009.5	"F": -5}
{"v": 1	"t": 648977	"P": 1005.0	"F": -6}
{"v": 1	"t": 648997	"P": 1003.5	"F": -4}
{"v": 1	"t": 649017	"P": 1003.25	"F": -6}
{"v": 1	"t": 649038	"P": 1009.0	"F": -5}
{"v": 1	"t": 649058	"P": 1005.0	"F": -4}
{"v": 1	"t": 649078	"P": 1003.0	"F": -6}
{"v": 1	"t": 649098	"P": 1004.75	"F": -7}
{"v": 1	"t": 649119	"P": 1008.75	"F": -7}
{"v": 1	"t": 649139	"P": 1006.25	"F": -8}
{"v": 1	"t": 649159	"P": 1005.5	"F": -4}
{"v": 1	"t": 649180	"P": 1002.5	"F": -6}
{"v": 1	"t": 649200	"P": 1004.5	"F": -4}
{"v": 1	"t": 649220	"P": 1010.25	"F": -5}
{"v": 1	"t": 649241	"P": 1006.5	"F": -10}
{"v": 1	"t": 649261	"P": 1003.25	"F": -15}
{"v": 1	"t": 649281	"P": 1004.5	"F": -11}
{"v": 1	"t": 649301	"P": 1006.5	"F": -5}
{"v": 1	"t": 649322	"P": 1008.25	"F": -2}
{"v": 1	"t": 649342	"P": 1005.5	"F": 0}
{"v": 1	"t": 649363	"P": 1007.5	"F": -2}
{"v": 1	"t": 649383	"P": 1005.25	"F": 7}
{"v": 1	"t": 649403	"P": 1001.5	"F": -4}
{"v": 1	"t": 649424	"P": 1008.75	"F": 2}
{"v": 1	"t": 649444	"P": 1007.0	"F": 0}
{"v": 1	"t": 649465	"P": 1004.0	"F": 0}
{"v": 1	"t": 649485	"P": 1008.75	"F": -2}
{"v": 1	"t": 649506	"P": 1005.75	"F": 3}
{"v": 1	"t": 649526	"P": 1008.75	"F": 7	"C": 46.805	"D": 3263	"sn": 54091929832280	"file": "/data/device_log/data0000.out"}
{"v": 1	"t": 649547	"P": 1008.75	"F": 2}
{"v": 1	"t": 649567	"P": 1005.5	"F": 2}
{"v": 1	"t": 649588	"P": 1010.25	"F": 2}
{"v": 1	"t": 649608	"P": 1006.0	"F": 8}
{"v": 1	"t": 649628	"P": 1004.0	"F": 9}
{"v": 1	"t": 649649	"P": 1006.25	"F": 10}
{"v": 1	"t": 649669	"P": 1010.75	"F": 8}
{"v": 1	"t": 649689	"P": 1008.5	"F": 6}
{"v": 1	"t": 649709	"P": 1004.5	"F": 5}
{"v": 1	"t": 649730	"P": 1006.25	"F": 5}
{"v": 1	"t": 649750	"P": 1013.0	"F": 5}
{"v": 1	"t": 649770	"P": 1011.0	"F": 4}
{"v": 1	"t": 649791	"P": 1008.0	"F": 3}
{"v": 1	"t": 649811	"P": 1004.25	"F": 2}
{"v": 1	"t": 649831	"P": 1008.0	"F": 2}
{"v": 1	"t": 649851	"P": 1009.0	"F": 3}
{"v": 1	"t": 649872	"P": 1004.5	"F": 3}
{"v": 1	"t": 649892	"P": 1005.25	"F": 3}
{"v": 1	"t": 649912	"P": 1008.5	"F": 2}
{"v": 1	"t": 649933	"P": 1011.25	"F": 4}
{"v": 1	"t": 649953	"P": 1005.5	"F": 3}
{"v": 1	"t": 649973	"P": 1003.75	"F": 5}
{"v": 1	"t": 649994	"P": 1007.25	"F": 4}
{"v": 1	"t": 650014	"P": 1013.0	"F": 4}
{"v": 1	"t": 650034	"P": 1009.0	"F": 3}
{"v": 1	"t": 650055	"P": 1004.5	"F": 2}
{"v": 1	"t": 650075	"P": 1007.5	"F": 0}
{"v": 1	"t": 650095	"P": 1011.0	"F": -1}
{"v": 1	"t": 650116	"P": 1005.25	"F": -1}
{"v": 1	"t": 650136	"P": 1005.75	"F": 2}
{"v": 1	"t": 650157	"P": 1008.75	"F": 7}
{"v": 1	"t": 650177	"P": 1008.25	"F": 6}
{"v": 1	"t": 650197	"P": 1003.75	"F": 6}
{"v": 1	"t": 650217	"P": 1008.25	"F": 5}
{"v": 1	"t": 650238	"P": 1010.25	"F": 7}
{"v": 1	"t": 650258	"P": 1006.0	"F": 9}
{"v": 1	"t": 650278	"P": 1002.25	"F": 10}
{"v": 1	"t": 650299	"P": 1006.0	"F": 9}
{"v": 1	"t": 650319	"P": 1010.5	"F": 9}
{"v": 1	"t": 650339	"P": 1007.25	"F": 8}
{"v": 1	"t": 650359	"P": 1006.0	"F": 6}
{"v": 1	"t": 650380	"P": 1005.75	"F": 4}
{"v": 1	"t": 650400	"P": 1008.5	"F": 3}
{"v": 1	"t": 650420	"P": 1008.75	"F": 2}
{"v": 1	"t": 650441	"P": 1005.0	"F": 1}
{"v": 1	"t": 650461	"P": 1001.75	"F": 1}
{"v": 1	"t": 650481	"P": 1008.0	"F": 1}
{"v": 1	"t": 650502	"P": 1008.25	"F": 1}
{"v": 1	"t": 650522	"P": 1004.5	"F": 2}
{"v": 1	"t": 650542	"P": 1004.5	"F": 2	"C": 46.815	"D": 3263	"sn": 54091929832280	"file": "/data/device_log/data0000.out"}
{"v": 1	"t": 650562	"P": 1008.75	"F": 1}
{"v": 1	"t": 650583	"P": 1008.25	"F": 1}
{"v": 1	"t": 650603	"P": 1006.25	"F": 0}
{"v": 1	"t": 650623	"P": 1003.0	"F": 0}
{"v": 1	"t": 650644	"P": 1007.0	"F": -1}
{"v": 1	"t": 650664	"P": 1009.25	"F": -1}
{"v": 1	"t": 650685	"P": 1004.25	"F": -1}
{"v": 1	"t": 650705	"P": 1009.25	"F": -1}
{"v": 1	"t": 650725	"P": 1007.5	"F": -3}
{"v": 1	"t": 650746	"P": 1006.25	"F": -4}
{"v": 1	"t": 650766	"P": 1008.0	"F": -4}
{"v": 1	"t": 650786	"P": 1009.0	"F": -4}
{"v": 1	"t": 650807	"P": 1009.5	"F": -4}
{"v": 1	"t": 650827	"P": 1006.25	"F": -4}
{"v": 1	"t": 650847	"P": 1001.75	"F": -4}
{"v": 1	"t": 650868	"P": 1010.0	"F": -3}
{"v": 1	"t": 650888	"P": 1008.75	"F": -3}
{"v": 1	"t": 650908	"P": 1006.75	"F": -3}
{"v": 1	"t": 650928	"P": 1003.5	"F": -3}
{"v": 1	"t": 650949	"P": 1006.75	"F": -4}
{"v": 1	"t": 650969	"P": 1009.0	"F": -5}
{"v": 1	"t": 650989	"P": 1006.0	"F": -4}
{"v": 1	"t": 651010	"P": 1003.25	"F": -4}
{"v": 1	"t": 651030	"P": 1005.75	"F": -3}
{"v": 1	"t": 651050	"P": 1009.5	"F": -3}
{"v": 1	"t": 651071	"P": 1003.5	"F": -1}
{"v": 1	"t": 651091	"P": 1004.5	"F": 0}
{"v": 1	"t": 651111	"P": 1006.0	"F": 2}
{"v": 1	"t": 651131	"P": 1010.5	"F": 3}
{"v": 1	"t": 651152	"P": 1006.5	"F": 4}
{"v": 1	"t": 651172	"P": 1005.25	"F": 4}
{"v": 1	"t": 651192	"P": 1005.5	"F": 5}
{"v": 1	"t": 651213	"P": 1010.0	"F": 7}
{"v": 1	"t": 651233	"P": 1005.25	"F": 10}
{"v": 1	"t": 651254	"P": 1007.0	"F": 10}
{"v": 1	"t": 651274	"P": 1011.25	"F": 7}
{"v": 1	"t": 651294	"P": 1005.5	"F": 4}
{"v": 1	"t": 651315	"P": 1004.5	"F": 1}
{"v": 1	"t": 651335	"P": 1008.25	"F": -2}
{"v": 1	"t": 651355	"P": 1010.5	"F": -3}
{"v": 1	"t": 651376	"P": 1006.75	"F": -3}
{"v": 1	"t": 651396	"P": 1003.25	"F": -2}
{"v": 1	"t": 651416	"P": 1007.75	"F": 0}
{"v": 1	"t": 651436	"P": 1011.75	"F": 2}
{"v": 1	"t": 651457	"P": 1007.75	"F": 3}
{"v": 1	"t": 651477	"P": 1006.75	"F": 4}
{"v": 1	"t": 651497	"P": 1004.5	"F": 4}
{"v": 1	"t": 651518	"P": 1009.0	"F": 4}
{"v": 1	"t": 651538	"P": 1009.25	"F": 4}
{"v": 1	"t": 651558	"P": 1004.75	"F": 2	"C": 46.805	"D": 3263	"sn": 54091929832280	"file": "/data/device_log/data0000.out"}
{"v": 1	"t": 651578	"P": 1003.75	"F": 1}
{"v": 1	"t": 651599	"P": 1007.0	"F": 1}
{"v": 1	"t": 651619	"P": 1009.5	"F": 2}
{"v": 1	"t": 651639	"P": 1003.5	"F": 1}
{"v": 1	"t": 651660	"P": 1004.5	"F": 0}
{"v": 1	"t": 651680	"P": 1006.0	"F": 0}
{"v": 1	"t": 651700	"P": 1007.0	"F": -1}
{"v": 1	"t": 651720	"P": 1004.5	"F": -1}
{"v": 1	"t": 651741	"P": 1001.0	"F": 0}
{"v": 1	"t": 651761	"P": 1004.75	"F": -1}
{"v": 1	"t": 651782	"P": 1008.5	"F": -4}
{"v": 1	"t": 651802	"P": 1003.25	"F": -5}
{"v": 1	"t": 651823	"P": 1006.75	"F": -4}
{"v": 1	"t": 651843	"P": 1006.25	"F": -3}
{"v": 1	"t": 651863	"P": 1004.25	"F": -3}
{"v": 1	"t": 651884	"P": 1004.25	"F": -2}
{"v": 1	"t": 651904	"P": 1008.75	"F": -3}
{"v": 1	"t": 651924	"P": 1007.0	"F": -3}
{"v": 1	"t": 651944	"P": 1003.0	"F": -3}
{"v": 1	"t": 651965	"P": 1003.0	"F": -3}
{"v": 1	"t": 651985	"P": 1008.5	"F": -3}
{"v": 1	"t": 652005	"P": 1005.0	"F": -3}
{"v": 1	"t": 652026	"P": 1003.0	"F": -5}
{"v": 1	"t": 652046	"P": 1001.0	"F": -6}
{"v": 1	"t": 652066	"P": 1005.75	"F": -4}
{"v": 1	"t": 652087	"P": 1004.75	"F": -1}
{"v": 1	"t": 652107	"P": 1002.25	"F": -3}
{"v": 1	"t": 652127	"P": 1002.5	"F": 1}
{"v": 1	"t": 652147	"P": 1007.0	"F": 2}
{"v": 1	"t": 652168	"P": 1007.5	"F": 3}
{"v": 1	"t": 652188	"P": 1005.5	"F": 5}
{"v": 1	"t": 652208	"P": 1002.5	"F": 3}
{"v": 1	"t": 652229	"P": 1006.0	"F": 2}
{"v": 1	"t": 652249	"P": 1008.0	"F": 0}
{"v": 1	"t": 652269	"P": 1005.5	"F": -3}
{"v": 1	"t": 652290	"P": 1004.25	"F": 2}
{"v": 1	"t": 652310	"P": 1004.25	"F": -3}
{"v": 1	"t": 652330	"P": 1006.25	"F": -6}
{"v": 1	"t": 652351	"P": 1003.5	"F": -5}
{"v": 1	"t": 652371	"P": 1002.5	"F": -6}
{"v": 1	"t": 652391	"P": 1006.75	"F": -6}
{"v": 1	"t": 652412	"P": 1002.5	"F": -9}
{"v": 1	"t": 652432	"P": 1000.0	"F": -9}
{"v": 1	"t": 652452	"P": 1005.75	"F": -6}
{"v": 1	"t": 652473	"P": 1006.75	"F": -4}
{"v": 1	"t": 652493	"P": 1003.5	"F": -3}
{"v": 1	"t": 652513	"P": 1001.75	"F": -4}
{"v": 1	"t": 652534	"P": 1005.25	"F": -4}
{"v": 1	"t": 652554	"P": 1008.0	"F": -3}
{"v": 1	"t": 652574	"P": 1004.25	"F": -2	"C": 46.845	"D": 3263	"sn": 54091929832280	"file": "/data/device_log/data0000.out"}
{"v": 1	"t": 652595	"P": 1000.25	"F": 0}
{"v": 1	"t": 652615	"P": 1003.25	"F": 0}
{"v": 1	"t": 652635	"P": 1007.75	"F": 0}
{"v": 1	"t": 652655	"P": 1004.5	"F": 0}
{"v": 1	"t": 652676	"P": 1001.75	"F": 1}
{"v": 1	"t": 652696	"P": 1003.25	"F": 1}
{"v": 1	"t": 652716	"P": 1006.5	"F": 1}
{"v": 1	"t": 652737	"P": 1006.25	"F": 5}
{"v": 1	"t": 652757	"P": 1002.75	"F": 14}
{"v": 1	"t": 652777	"P": 1005.25	"F": 16}
{"v": 1	"t": 652797	"P": 1008.0	"F": 11}
{"v": 1	"t": 652818	"P": 1007.5	"F": 0}
{"v": 1	"t": 652838	"P": 1004.0	"F": -5}
{"v": 1	"t": 652858	"P": 1000.0	"F": -1}
{"v": 1	"t": 652879	"P": 1003.75	"F": 1}
{"v": 1	"t": 652899	"P": 1006.0	"F": -1}
{"v": 1	"t": 652919	"P": 1002.0	"F": -2}
{"v": 1	"t": 652940	"P": 1004.0	"F": -3}
{"v": 1	"t": 652960	"P": 1009.25	"F": -2}
{"v": 1	"t": 652981	"P": 1004.0	"F": -3}
{"v": 1	"t": 653001	"P": 1006.5	"F": -5}
{"v": 1	"t": 653022	"P": 1005.5	"F": -3}
{"v": 1	"t": 653042	"P": 1001.75	"F": -1}
{"v": 1	"t": 653063	"P": 1005.75	"F": -1}
{"v": 1	"t": 653083	"P": 1006.0	"F": -2}
{"v": 1	"t": 653103	"P": 1002.0	"F": -2}
{"v": 1	"t": 653123	"P": 1000.75	"F": -2}
{"v": 1	"t": 653144	"P": 1009.25	"F": -3}
{"v": 1	"t": 653164	"P": 1006.25	"F": -4}
{"v": 1	"t": 653184	"P": 1002.25	"F": -3}
{"v": 1	"t": 653205	"P": 1000.0	"F": -3}
{"v": 1	"t": 653225	"P": 1005.75	"F": -3}
{"v": 1	"t": 653245	"P": 1005.25	"F": -3}
{"v": 1	"t": 653266	"P": 1003.75	"F": -4}
{"v": 1	"t": 653286	"P": 1000.75	"F": -4}
{"v": 1	"t": 653306	"P": 1002.5	"F": -4}
{"v": 1	"t": 653326	"P": 1006.0	"F": -3}
{"v": 1	"t": 653347	"P": 1002.0	"F": -3}
{"v": 1	"t": 653367	"P": 1001.75	"F": -2}
{"v": 1	"t": 653387	"P": 1000.5	"F": -1}
{"v": 1	"t": 653408	"P": 1007.25	"F": 0}
{"v": 1	"t": 653428	"P": 1001.75	"F": 1}
{"v": 1	"t": 653448	"P": 1001.25	"F": 3}
{"v": 1	"t": 653468	"P": 1000.5	"F": 4}
{"v": 1	"t": 653489	"P": 1004.75	"F": 4}
{"v": 1	"t": 653509	"P": 1005.0	"F": 2}
{"v": 1	"t": 653529	"P": 1003.0	"F": 2}
{"v": 1	"t": 653550	"P": 1004.0	"F": 2}
{"v": 1	"t": 653570	"P": 1006.5	"F": 2}
{"v": 1	"t": 653591	"P": 1002.25	"F": 2	"C": 46.845	"D": 3263	"sn": 54091929832280	"file": "/data/device_log/data0000.out"}
{"v": 1	"t": 653611	"P": 1000.5	"F": 2}
{"v": 1	"t": 653631	"P": 1006.5	"F": 2}
{"v": 1	"t": 653652	"P": 1001.5	"F": 1}
{"v": 1	"t": 653672	"P": 1000.5	"F": 1}
{"v": 1	"t": 653693	"P": 1004.0	"F": 0}
{"v": 1	"t": 653713	"P": 1004.25	"F": 1}
{"v": 1	"t": 653733	"P": 998.5	"F": 1}
{"v": 1	"t": 653754	"P": 1002.0	"F": 1}
{"v": 1	"t": 653774	"P": 1007.75	"F": 0}
{"v": 1	"t": 653794	"P": 1001.0	"F": 0}
{"v": 1	"t": 653815	"P": 1000.0	"F": 0}
{"v": 1	"t": 653835	"P": 1005.5	"F": 0}
{"v": 1	"t": 653855	"P": 1003.0	"F": 0}
{"v": 1	"t": 653876	"P": 1000.75	"F": 0}
{"v": 1	"t": 653896	"P": 1003.25	"F": 0}
{"v": 1	"t": 653917	"P": 1004.25	"F": -1}
{"v": 1	"t": 653937	"P": 1001.25	"F": -1}
{"v": 1	"t": 653957	"P": 1000.75	"F": -1}
{"v": 1	"t": 653978	"P": 1004.75	"F": -1}
{"v": 1	"t": 653998	"P": 1001.5	"F": -1}
{"v": 1	"t": 654018	"P": 1000.5	"F": -1}
{"v": 1	"t": 654039	"P": 1004.0	"F": -1}
{"v": 1	"t": 654059	"P": 1004.0	"F": 0}
{"v": 1	"t": 654079	"P": 1000.75	"F": 0}
{"v": 1	"t": 654100	"P": 1002.25	"F": 1}
{"v": 1	"t": 654120	"P": 1005.25	"F": 1}
{"v": 1	"t": 654141	"P": 1001.25	"F": 1}
{"v": 1	"t": 654161	"P": 999.25	"F": 1}
{"v": 1	"t": 654181	"P": 1006.75	"F": 0}
{"v": 1	"t": 654202	"P": 1003.75	"F": 1}
{"v": 1	"t": 654222	"P": 997.5	"F": 1}
{"v": 1	"t": 654242	"P": 1004.75	"F": 1}
{"v": 1	"t": 654263	"P": 1005.75	"F": 0}
{"v": 1	"t": 654283	"P": 999.0	"F": 1}
{"v": 1	"t": 654304	"P": 1002.25	"F": 1}
{"v": 1	"t": 654324	"P": 1007.75	"F": 1}
{"v": 1	"t": 654344	"P": 999.0	"F": 2}
{"v": 1	"t": 654365	"P": 1000.75	"F": 3}
{"v": 1	"t": 654385	"P": 1007.25	"F": 3}
{"v": 1	"t": 654406	"P": 999.5	"F": 2}
{"v": 1	"t": 654426	"P": 1000.25	"F": 2}
{"v": 1	"t": 654446	"P": 1005.75	"F": 3}
{"v": 1	"t": 654467	"P": 1003.0	"F": 3}
{"v": 1	"t": 654487	"P": 1000.0	"F": 3}
{"v": 1	"t": 654507	"P": 1002.0	"F": 2}
{"v": 1	"t": 654528	"P": 1005.25	"F": 1}
{"v": 1	"t": 654548	"P": 1001.0	"F": 0}
{"v": 1	"t": 654568	"P": 1000.0	"F": 0}
{"v": 1	"t": 654589	"P": 1002.25	"F": 0}
{"v": 1	"t": 654609	"P": 1001.75	"F": -1	"C": 46.83	"D": 3263	"sn": 54091929832280	"file": "/data/device_log/data0000.out"}
{"v": 1	"t": 654630	"P": 999.75	"F": -2}
{"v": 1	"t": 654650	"P": 1003.25	"F": -2}
{"v": 1	"t": 654670	"P": 1003.75	"F": -1}
{"v": 1	"t": 654691	"P": 1000.75	"F": 0}
{"v": 1	"t": 654711	"P": 1000.75	"F": 1}
{"v": 1	"t": 654731	"P": 1007.25	"F": 2}
{"v": 1	"t": 654752	"P": 1003.75	"F": 2}
{"v": 1	"t": 654772	"P": 1000.0	"F": 2}
{"v": 1	"t": 654793	"P": 1005.5	"F": 2}
{"v": 1	"t": 654813	"P": 1003.5	"F": 1}
{"v": 1	"t": 654833	"P": 998.5	"F": 1}
{"v": 1	"t": 654854	"P": 999.0	"F": 1}
{"v": 1	"t": 654874	"P": 1003.75	"F": 1}
{"v": 1	"t": 654894	"P": 1002.0	"F": 0}
{"v": 1	"t": 654915	"P": 1000.0	"F": 0}
{"v": 1	"t": 654935	"P": 1005.25	"F": 1}
{"v": 1	"t": 654956	"P": 1002.0	"F": 1}
{"v": 1	"t": 654976	"P": 999.5	"F": 1}
{"v": 1	"t": 654996	"P": 1004.25	"F": 1}
{"v": 1	"t": 655017	"P": 1002.0	"F": 2}
{"v": 1	"t": 655037	"P": 999.0	"F": 2}
{"v": 1	"t": 655058	"P": 1004.75	"F": 2}
{"v": 1	"t": 655078	"P": 1001.25	"F": 2}
{"v": 1	"t": 655098	"P": 998.25	"F": 1}
{"v": 1	"t": 655119	"P": 1001.25	"F": 2}
{"v": 1	"t": 655139	"P": 1004.75	"F": 2}
{"v": 1	"t": 655159	"P": 1000.5	"F": 2}
{"v": 1	"t": 655180	"P": 997.0	"F": 2}
{"v": 1	"t": 655200	"P": 1004.25	"F": 2}
{"v": 1	"t": 655220	"P": 1004.25	"F": 2}
{"v": 1	"t": 655241	"P": 998.5	"F": 2}
{"v": 1	"t": 655261	"P": 1001.0	"F": 2}
{"v": 1	"t": 655282	"P": 1003.75	"F": 2}
{"v": 1	"t": 655302	"P": 1000.25	"F": 2}
{"v": 1	"t": 655322	"P": 1001.0	"F": 2}
{"v": 1	"t": 655343	"P": 1003.25	"F": 2}
{"v": 1	"t": 655363	"P": 1002.25	"F": 1}
{"v": 1	"t": 655383	"P": 998.25	"F": 2}
{"v": 1	"t": 655404	"P": 1003.0	"F": 2}
{"v": 1	"t": 655424	"P": 1004.0	"F": 2}
{"v": 1	"t": 655444	"P": 999.0	"F": 2}
{"v": 1	"t": 655465	"P": 1000.0	"F": 1}
{"v": 1	"t": 655485	"P": 1004.5	"F": 1}
{"v": 1	"t": 655506	"P": 1000.75	"F": 2}
{"v": 1	"t": 655526	"P": 999.5	"F": 2}
{"v": 1	"t": 655546	"P": 1003.75	"F": 2}
{"v": 1	"t": 655567	"P": 1004.0	"F": 2}
{"v": 1	"t": 655587	"P": 1000.25	"F": 2}
{"v": 1	"t": 655607	"P": 1003.5	"F": 2}
{"v": 1	"t": 655628	"P": 1004.25	"F": 2	"C": 46.815	"D": 3263	"sn": 54091929832280	"file": "/data/device_log/data0000.out"}
{"v": 1	"t": 655648	"P": 1000.0	"F": 2}
{"v": 1	"t": 655669	"P": 1002.5	"F": 2}
{"v": 1	"t": 655689	"P": 1004.0	"F": 2}
{"v": 1	"t": 655709	"P": 999.5	"F": 2}
{"v": 1	"t": 655730	"P": 999.5	"F": 2}
{"v": 1	"t": 655750	"P": 1003.5	"F": 3}
{"v": 1	"t": 655771	"P": 1000.75	"F": 3}
{"v": 1	"t": 655791	"P": 1000.25	"F": 3}
{"v": 1	"t": 655811	"P": 1002.5	"F": 3}
{"v": 1	"t": 655832	"P": 1003.25	"F": 2}
{"v": 1	"t": 655852	"P": 998.75	"F": 3}
{"v": 1	"t": 655872	"P": 999.25	"F": 3}
{"v": 1	"t": 655893	"P": 1004.0	"F": 3}
{"v": 1	"t": 655913	"P": 999.5	"F": 3}
{"v": 1	"t": 655933	"P": 998.0	"F": 2}
{"v": 1	"t": 655954	"P": 1004.0	"F": 2}
{"v": 1	"t": 655974	"P": 1003.0	"F": 2}
{"v": 1	"t": 655995	"P": 999.0	"F": 2}
{"v": 1	"t": 656015	"P": 1001.75	"F": 2}
{"v": 1	"t": 656035	"P": 1004.25	"F": 2}
{"v": 1	"t": 656056	"P": 1000.75	"F": 2}
{"v": 1	"t": 656076	"P": 999.75	"F": 2}
{"v": 1	"t": 656096	"P": 1003.0	"F": 2}
{"v": 1	"t": 656117	"P": 1002.0	"F": 2}
{"v": 1	"t": 656137	"P": 998.75	"F": 2}
{"v": 1	"t": 656157	"P": 1004.75	"F": 2}
{"v": 1	"t": 656178	"P": 1004.25	"F": 2}
{"v": 1	"t": 656198	"P": 1000.25	"F": 2}
{"v": 1	"t": 656219	"P": 999.75	"F": 2}
{"v": 1	"t": 656239	"P": 1003.75	"F": 2}
{"v": 1	"t": 656259	"P": 999.5	"F": 2}
{"v": 1	"t": 656280	"P": 999.5	"F": 2}
{"v": 1	"t": 656300	"P": 1005.5	"F": 2}
{"v": 1	"t": 656321	"P": 999.25	"F": 2}
{"v": 1	"t": 656341	"P": 999.5	"F": 2}
{"v": 1	"t": 656361	"P": 1004.75	"F": 3}
{"v": 1	"t": 656382	"P": 1002.0	"F": 3}
{"v": 1	"t": 656402	"P": 998.0	"F": 3}
{"v": 1	"t": 656423	"P": 1002.75	"F": 3}
{"v": 1	"t": 656443	"P": 1003.0	"F": 2}
{"v": 1	"t": 656463	"P": 998.5	"F": 2}
{"v": 1	"t": 656484	"P": 1004.0	"F": 2}
{"v": 1	"t": 656504	"P": 1001.75	"F": 3}
{"v": 1	"t": 656525	"P": 998.0	"F": 3}
{"v": 1	"t": 656545	"P": 1002.0	"F": 3}
{"v": 1	"t": 656565	"P": 1001.75	"F": 3}
{"v": 1	"t": 656586	"P": 999.75	"F": 3}
{"v": 1	"t": 656606	"P": 1003.25	"F": 3}
{"v": 1	"t": 656627	"P": 1003.0	"F": 3}
{"v": 1	"t": 656647	"P": 999.25	"F": 2	"C": 46.845	"D": 3263	"sn": 54091929832280	"file": "/data/device_log/data0000.out"}
{"v": 1	"t": 656667	"P": 1002.75	"F": 2}
{"v": 1	"t": 656688	"P": 1004.25	"F": 2}
{"v": 1	"t": 656708	"P": 1001.0	"F": 2}
{"v": 1	"t": 656729	"P": 1000.75	"F": 3}
{"v": 1	"t": 656749	"P": 1004.25	"F": 3}
{"v": 1	"t": 656769	"P": 1001.75	"F": 2}
{"v": 1	"t": 656790	"P": 1000.75	"F": 3}
{"v": 1	"t": 656810	"P": 1004.0	"F": 2}
{"v": 1	"t": 656830	"P": 1002.5	"F": 2}
{"v": 1	"t": 656851	"P": 999.75	"F": 2}
{"v": 1	"t": 656871	"P": 1001.75	"F": 2}
{"v": 1	"t": 656892	"P": 1003.5	"F": 2}
{"v": 1	"t": 656912	"P": 998.0	"F": 2}
{"v": 1	"t": 656932	"P": 1001.25	"F": 3}
{"v": 1	"t": 656953	"P": 1004.0	"F": 3}
{"v": 1	"t": 656973	"P": 999.0	"F": 3}
{"v": 1	"t": 656993	"P": 999.5	"F": 5}
{"v": 1	"t": 657014	"P": 1006.5	"F": 5}
{"v": 1	"t": 657034	"P": 1002.75	"F": 6}
{"v": 1	"t": 657055	"P": 998.75	"F": 6}
{"v": 1	"t": 657075	"P": 1003.75	"F": 7}
{"v": 1	"t": 657095	"P": 1003.75	"F": 7}
{"v": 1	"t": 657116	"P": 1001.25	"F": 6}
{"v": 1	"t": 657136	"P": 1000.25	"F": 7}
{"v": 1	"t": 657156	"P": 1005.25	"F": 7}
{"v": 1	"t": 657177	"P": 1001.25	"F": 7}
{"v": 1	"t": 657197	"P": 998.25	"F": 6}
{"v": 1	"t": 657217	"P": 1002.5	"F": 6}
{"v": 1	"t": 657238	"P": 1004.75	"F": 5}
{"v": 1	"t": 657258	"P": 999.75	"F": 5}
{"v": 1	"t": 657279	"P": 999.25	"F": 5}
{"v": 1	"t": 657299	"P": 1004.75	"F": 5}
{"v": 1	"t": 657319	"P": 1003.0	"F": 4}
{"v": 1	"t": 657340	"P": 1000.25	"F": 3}
{"v": 1	"t": 657360	"P": 1005.0	"F": 4}
{"v": 1	"t": 657380	"P": 1004.25	"F": 5}
{"v": 1	"t": 657401	"P": 999.5	"F": 6}
{"v": 1	"t": 657421	"P": 1001.5	"F": 6}
{"v": 1	"t": 657441	"P": 1004.5	"F": 5}
{"v": 1	"t": 657462	"P": 1003.25	"F": 5}
{"v": 1	"t": 657482	"P": 999.25	"F": 6}
{"v": 1	"t": 657503	"P": 1006.0	"F": 7}
{"v": 1	"t": 657523	"P": 1003.0	"F": 8}
{"v": 1	"t": 657543	"P": 1000.0	"F": 7}
{"v": 1	"t": 657564	"P": 1005.75	"F": 8}
{"v": 1	"t": 657584	"P": 1001.75	"F": 8}
{"v": 1	"t": 657605	"P": 1000.75	"F": 8}
{"v": 1	"t": 657625	"P": 1002.25	"F": 8}
{"v": 1	"t": 657645	"P": 1004.25	"F": 8}
{"v": 1	"t": 657666	"P": 1000.5	"F": 7	"C": 46.85	"D": 3263	"sn": 54091929832280	"file": "/data/device_log/data0000.out"}
{"v": 1	"t": 657686	"P": 1001.5	"F": 5}
{"v": 1	"t": 657706	"P": 1006.5	"F": 4}
{"v": 1	"t": 657727	"P": 1002.0	"F": 5}
{"v": 1	"t": 657747	"P": 999.25	"F": 5}
{"v": 1	"t": 657768	"P": 1005.25	"F": 5}
{"v": 1	"t": 657788	"P": 1004.0	"F": 4}
{"v": 1	"t": 657808	"P": 1001.0	"F": 5}
{"v": 1	"t": 657829	"P": 1002.5	"F": 6}
{"v": 1	"t": 657849	"P": 1006.25	"F": 6}
{"v": 1	"t": 657869	"P": 1001.75	"F": 6}
{"v": 1	"t": 657890	"P": 1000.5	"F": 6}
{"v": 1	"t": 657910	"P": 1006.75	"F": 6}
{"v": 1	"t": 657930	"P": 1004.75	"F": 6}
{"v": 1	"t": 657951	"P": 1000.5	"F": 5}
{"v": 1	"t": 657971	"P": 1004.75	"F": 4}
{"v": 1	"t": 657992	"P": 1006.0	"F": 3}
{"v": 1	"t": 658012	"P": 1003.0	"F": 3}
{"v": 1	"t": 658032	"P": 1001.25	"F": 3}
{"v": 1	"t": 658053	"P": 1007.75	"F": 2}
{"v": 1	"t": 658073	"P": 1004.5	"F": 1}
{"v": 1	"t": 658093	"P": 1000.0	"F": 1}
{"v": 1	"t": 658114	"P": 1004.0	"F": 2}
{"v": 1	"t": 658134	"P": 1004.25	"F": 2}
{"v": 1	"t": 658155	"P": 1000.25	"F": 0}
{"v": 1	"t": 658175	"P": 1004.0	"F": -1}
{"v": 1	"t": 658195	"P": 1006.25	"F": -1}
{"v": 1	"t": 658216	"P": 998.75	"F": -2}
{"v": 1	"t": 658236	"P": 1001.5	"F": -2}
{"v": 1	"t": 658257	"P": 1005.75	"F": -2}
{"v": 1	"t": 658277	"P": 1001.75	"F": -1}
{"v": 1	"t": 658297	"P": 1001.25	"F": 0}
{"v": 1	"t": 658318	"P": 1006.0	"F": 0}
{"v": 1	"t": 658338	"P": 1004.25	"F": 0}
{"v": 1	"t": 658358	"P": 1000.0	"F": -1}
{"v": 1	"t": 658379	"P": 1005.25	"F": -1}
{"v": 1	"t": 658399	"P": 1005.75	"F": -1}
{"v": 1	"t": 658419	"P": 999.5	"F": -1}
{"v": 1	"t": 658440	"P": 1002.0	"F": -1}
{"v": 1	"t": 658460	"P": 1006.25	"F": -1}
{"v": 1	"t": 658481	"P": 1002.75	"F": -1}
{"v": 1	"t": 658501	"P": 1001.0	"F": -2}
{"v": 1	"t": 658521	"P": 1005.75	"F": -2}
{"v": 1	"t": 658542	"P": 1004.0	"F": -2}
{"v": 1	"t": 658562	"P": 1001.0	"F": -1}
{"v": 1	"t": 658582	"P": 1002.5	"F": 0}
{"v": 1	"t": 658603	"P": 1006.0	"F": 0}
{"v": 1	"t": 658623	"P": 1002.5	"F": 0}
{"v": 1	"t": 658643	"P": 1003.0	"F": 1}
{"v": 1	"t": 658664	"P": 1006.5	"F": 2}
{"v": 1	"t": 658684	"P": 1003.25	"F": 2	"C": 46.87	"D": 3263	"sn": 54091929832280	"file": "/data/device_log/data0000.out"}
{"v": 1	"t": 658705	"P": 999.75	"F": 3}
{"v": 1	"t": 658725	"P": 1003.75	"F": 3}
{"v": 1	"t": 658745	"P": 1005.0	"F": 2}
{"v": 1	"t": 658766	"P": 1001.25	"F": 2}
{"v": 1	"t": 658786	"P": 1001.0	"F": 2}
{"v": 1	"t": 658806	"P": 1005.25	"F": 2}
{"v": 1	"t": 658827	"P": 1003.25	"F": 2}
{"v": 1	"t": 658847	"P": 1002.5	"F": 3}
{"v": 1	"t": 658868	"P": 1007.5	"F": 2}
{"v": 1	"t": 658888	"P": 1005.25	"F": 3}
{"v": 1	"t": 658908	"P": 999.75	"F": 2}
{"v": 1	"t": 658929	"P": 1007.0	"F": 2}
{"v": 1	"t": 658949	"P": 1005.0	"F": 2}
{"v": 1	"t": 658970	"P": 1000.75	"F": 3}
{"v": 1	"t": 658990	"P": 1006.5	"F": 3}
{"v": 1	"t": 659010	"P": 1006.75	"F": 3}
{"v": 1	"t": 659031	"P": 1001.5	"F": 3}
{"v": 1	"t": 659051	"P": 1001.75	"F": 3}
{"v": 1	"t": 659071	"P": 1006.75	"F": 3}
{"v": 1	"t": 659092	"P": 1001.25	"F": 3}
{"v": 1	"t": 659112	"P": 1000.25	"F": 3}
{"v": 1	"t": 659133	"P": 1006.0	"F": 3}
{"v": 1	"t": 659153	"P": 1005.0	"F": 3}
{"v": 1	"t": 659173	"P": 1000.75	"F": 3}
{"v": 1	"t": 659194	"P": 1004.25	"F": 3}
{"v": 1	"t": 659214	"P": 1006.0	"F": 2}
{"v": 1	"t": 659234	"P": 1003.0	"F": 2}
{"v": 1	"t": 659255	"P": 1000.25	"F": 2}
{"v": 1	"t": 659275	"P": 1007.75	"F": 2}
{"v": 1	"t": 659295	"P": 1002.5	"F": 2}
{"v": 1	"t": 659316	"P": 999.25	"F": 2}
{"v": 1	"t": 659336	"P": 1004.0	"F": 2}
{"v": 1	"t": 659357	"P": 1004.75	"F": 2}
{"v": 1	"t": 659377	"P": 1000.5	"F": 2}
{"v": 1	"t": 659397	"P": 1002.75	"F": 3}
{"v": 1	"t": 659418	"P": 1007.5	"F": 3}
{"v": 1	"t": 659438	"P": 1004.0	"F": 3}
{"v": 1	"t": 659458	"P": 999.75	"F": 3}
{"v": 1	"t": 659479	"P": 1005.75	"F": 3}
{"v": 1	"t": 659499	"P": 1002.75	"F": 3}
{"v": 1	"t": 659520	"P": 1000.75	"F": 3}
{"v": 1	"t": 659540	"P": 1004.5	"F": 3}
{"v": 1	"t": 659560	"P": 1004.75	"F": 3}
{"v": 1	"t": 659581	"P": 1001.5	"F": 3}
{"v": 1	"t": 659601	"P": 1003.0	"F": 3}
{"v": 1	"t": 659622	"P": 1006.25	"F": 3}
{"v": 1	"t": 659642	"P": 1002.0	"F": 3}
{"v": 1	"t": 659662	"P": 1001.75	"F": 3}
{"v": 1	"t": 659683	"P": 1007.5	"F": 3}
{"v": 1	"t": 659703	"P": 1003.5	"F": 3	"C": 46.835	"D": 3263	"sn": 54091929832280	"file": "/data/device_log/data0000.out"}
{"v": 1	"t": 659723	"P": 1000.5	"F": 3}
{"v": 1	"t": 659744	"P": 1005.25	"F": 3}
{"v": 1	"t": 659764	"P": 1005.25	"F": 2}
{"v": 1	"t": 659784	"P": 1001.5	"F": 2}
{"v": 1	"t": 659805	"P": 1003.0	"F": 3}
{"v": 1	"t": 659825	"P": 1006.0	"F": 3}
{"v": 1	"t": 659846	"P": 1004.5	"F": 3}
{"v": 1	"t": 659866	"P": 1001.0	"F": 3}
{"v": 1	"t": 659886	"P": 1005.25	"F": 3}
{"v": 1	"t": 659907	"P": 1004.75	"F": 2}
{"v": 1	"t": 659927	"P": 1000.5	"F": 3}
{"v": 1	"t": 659947	"P": 1004.75	"F": 3}
{"v": 1	"t": 659968	"P": 1007.75	"F": 3}
{"v": 1	"t": 659988	"P": 1003.0	"F": 3}
{"v": 1	"t": 660009	"P": 1001.25	"F": 3}
{"v": 1	"t": 660029	"P": 1006.25	"F": 3}
{"v": 1	"t": 660049	"P": 1002.75	"F": 3}
{"v": 1	"t": 660070	"P": 999.75	"F": 3}
{"v": 1	"t": 660090	"P": 1007.25	"F": 3}
{"v": 1	"t": 660110	"P": 1005.0	"F": 3}
{"v": 1	"t": 660131	"P": 1003.0	"F": 3}
{"v": 1	"t": 660151	"P": 1004.0	"F": 2}
{"v": 1	"t": 660172	"P": 1007.5	"F": 3}
{"v": 1	"t": 660192	"P": 1001.75	"F": 3}
{"v": 1	"t": 660212	"P": 1004.25	"F": 3}
{"v": 1	"t": 660233	"P": 1006.25	"F": 3}
{"v": 1	"t": 660253	"P": 1003.75	"F": 3}
{"v": 1	"t": 660274	"P": 1001.5	"F": 2}
{"v": 1	"t": 660294	"P": 1007.25	"F": 2}
{"v": 1	"t": 660314	"P": 1002.75	"F": 2}
{"v": 1	"t": 660335	"P": 1001.25	"F": 2}
{"v": 1	"t": 660355	"P": 1005.5	"F": 2}
{"v": 1	"t": 660376	"P": 1003.5	"F": 2}
{"v": 1	"t": 660396	"P": 1002.0	"F": 2}
{"v": 1	"t": 660416	"P": 1007.75	"F": 3}
{"v": 1	"t": 660437	"P": 1004.5	"F": 3}
{"v": 1	"t": 660457	"P": 1001.0	"F": 3}
{"v": 1	"t": 660478	"P": 1005.75	"F": 3}
{"v": 1	"t": 660498	"P": 1003.75	"F": 3}
{"v": 1	"t": 660518	"P": 1000.5	"F": 3}
{"v": 1	"t": 660539	"P": 1006.5	"F": 3}
{"v": 1	"t": 660559	"P": 1006.25	"F": 3}
{"v": 1	"t": 660580	"P": 1001.5	"F": 3}
{"v": 1	"t": 660600	"P": 1005.0	"F": 3}
{"v": 1	"t": 660620	"P": 1005.5	"F": 3}
{"v": 1	"t": 660641	"P": 1003.5	"F": 2}
{"v": 1	"t": 660661	"P": 1004.0	"F": 3}
{"v": 1	"t": 660682	"P": 1003.5	"F": 3}
{"v": 1	"t": 660702	"P": 1001.75	"F": 2}
{"v": 1	"t": 660722	"P": 1002.0	"F": 2	"C": 46.85	"D": 3263	"sn": 54091929832280	"file": "/data/device_log/data0000.out"}
{"v": 1	"t": 660743	"P": 1006.25	"F": 3}
{"v": 1	"t": 660763	"P": 1002.5	"F": 3}
{"v": 1	"t": 660783	"P": 1001.75	"F": 3}
{"v": 1	"t": 660804	"P": 1007.25	"F": 3}
{"v": 1	"t": 660824	"P": 1005.5	"F": 3}
{"v": 1	"t": 660845	"P": 1000.75	"F": 3}
{"v": 1	"t": 660865	"P": 1004.5	"F": 3}
{"v": 1	"t": 660885	"P": 1006.25	"F": 3}
{"v": 1	"t": 660906	"P": 1004.25	"F": 3}
{"v": 1	"t": 660926	"P": 1001.25	"F": 3}
{"v": 1	"t": 660946	"P": 1005.75	"F": 2}
{"v": 1	"t": 660967	"P": 1003.25	"F": 2}
{"v": 1	"t": 660987	"P": 1000.25	"F": 2}
{"v": 1	"t": 661007	"P": 1005.25	"F": 2}
{"v": 1	"t": 661028	"P": 1004.0	"F": 3}
{"v": 1	"t": 661048	"P": 1000.75	"F": 3}
{"v": 1	"t": 661069	"P": 1002.5	"F": 3}
{"v": 1	"t": 661089	"P": 1007.5	"F": 3}
{"v": 1	"t": 661109	"P": 1001.25	"F": 3}
{"v": 1	"t": 661130	"P": 1000.75	"F": 3}
{"v": 1	"t": 661150	"P": 1006.0	"F": 3}
{"v": 1	"t": 661170	"P": 1005.0	"F": 3}
{"v": 1	"t": 661191	"P": 1000.0	"F": 3}
{"v": 1	"t": 661211	"P": 1003.5	"F": 3}
{"v": 1	"t": 661232	"P": 1005.25	"F": 3}
{"v": 1	"t": 661252	"P": 1001.25	"F": 3}
{"v": 1	"t": 661272	"P": 1002.0	"F": 3}
{"v": 1	"t": 661293	"P": 1006.0	"F": 2}
{"v": 1	"t": 661313	"P": 1001.0	"F": 3}
{"v": 1	"t": 661334	"P": 1001.75	"F": 3}
{"v": 1	"t": 661354	"P": 1005.75	"F": 3}
{"v": 1	"t": 661374	"P": 1003.5	"F": 3}
{"v": 1	"t": 661395	"P": 1000.5	"F": 3}
{"v": 1	"t": 661415	"P": 1007.25	"F": 3}
{"v": 1	"t": 661435	"P": 1005.5	"F": 2}
{"v": 1	"t": 661456	"P": 999.5	"F": 2}
{"v": 1	"t": 661476	"P": 1002.75	"F": 3}
{"v": 1	"t": 661497	"P": 1006.0	"F": 3}
{"v": 1	"t": 661517	"P": 1001.5	"F": 3}
{"v": 1	"t": 661537	"P": 1004.25	"F": 3}
{"v": 1	"t": 661558	"P": 1007.0	"F": 3}
{"v": 1	"t": 661578	"P": 1004.75	"F": 3}
{"v": 1	"t": 661598	"P": 1001.25	"F": 3}
{"v": 1	"t": 661619	"P": 1003.75	"F": 3}
{"v": 1	"t": 661639	"P": 1006.75	"F": 3}
{"v": 1	"t": 661659	"P": 1000.0	"F": 3}
{"v": 1	"t": 661680	"P": 1003.0	"F": 3}
{"v": 1	"t": 661700	"P": 1008.25	"F": 3}
{"v": 1	"t": 661721	"P": 1003.25	"F": 3}
{"v": 1	"t": 661741	"P": 1000.25	"F": 3	"C": 46.88	"D": 3263	"sn": 54091929832280	"file": "/data/device_log/data0000.out"}
{"v": 1	"t": 661761	"P": 1005.5	"F": 3}
{"v": 1	"t": 661782	"P": 1005.5	"F": 2}
{"v": 1	"t": 661802	"P": 1001.5	"F": 3}
{"v": 1	"t": 661822	"P": 1004.25	"F": 2}
{"v": 1	"t": 661843	"P": 1005.0	"F": 3}
{"v": 1	"t": 661863	"P": 1003.0	"F": 2}
{"v": 1	"t": 661884	"P": 1003.25	"F": 2}
{"v": 1	"t": 661904	"P": 1006.5	"F": 2}
{"v": 1	"t": 661924	"P": 1005.75	"F": 2}
{"v": 1	"t": 661944	"P": 1003.0	"F": 3}
{"v": 1	"t": 661965	"P": 1003.5	"F": 2}
{"v": 1	"t": 661985	"P": 1006.75	"F": 2}
{"v": 1	"t": 662005	"P": 1004.75	"F": 2}
{"v": 1	"t": 662026	"P": 1001.0	"F": 2}
{"v": 1	"t": 662046	"P": 1004.75	"F": 2}
{"v": 1	"t": 662066	"P": 1006.0	"F": 3}
{"v": 1	"t": 662087	"P": 1005.0	"F": 3}
{"v": 1	"t": 662107	"P": 1002.0	"F": 3}
{"v": 1	"t": 662127	"P": 1001.25	"F": 3}
{"v": 1	"t": 662148	"P": 1007.0	"F": 2}
{"v": 1	"t": 662168	"P": 1005.75	"F": 3}
{"v": 1	"t": 662188	"P": 1001.0	"F": 3}
{"v": 1	"t": 662208	"P": 1000.25	"F": 3}
{"v": 1	"t": 662229	"P": 1004.75	"F": 3}
{"v": 1	"t": 662249	"P": 1006.75	"F": 3}
{"v": 1	"t": 662269	"P": 1004.5	"F": 3}
{"v": 1	"t": 662289	"P": 1001.75	"F": 3}
{"v": 1	"t": 662310	"P": 1001.0	"F": 3}
{"v": 1	"t": 662330	"P": 1006.75	"F": 3}
{"v": 1	"t": 662350	"P": 1006.0	"F": 2}
{"v": 1	"t": 662371	"P": 1002.0	"F": 2}
{"v": 1	"t": 662391	"P": 999.75	"F": 3}
{"v": 1	"t": 662411	"P": 1008.75	"F": 2}
{"v": 1	"t": 662432	"P": 1006.25	"F": 2}
{"v": 1	"t": 662452	"P": 1004.5	"F": 2}
{"v": 1	"t": 662472	"P": 1000.0	"F": 2}
{"v": 1	"t": 662492	"P": 1004.5	"F": 2}
{"v": 1	"t": 662513	"P": 1006.25	"F": 2}
{"v": 1	"t": 662533	"P": 1003.75	"F": 3}
{"v": 1	"t": 662553	"P": 1001.5	"F": 2}
{"v": 1	"t": 662574	"P": 1003.0	"F": 2}
{"v": 1	"t": 662594	"P": 1006.75	"F": 2}
{"v": 1	"t": 662614	"P": 1003.25	"F": 2}
{"v": 1	"t": 662635	"P": 1001.0	"F": 3}
{"v": 1	"t": 662655	"P": 1005.0	"F": 2}
{"v": 1	"t": 662675	"P": 1006.75	"F": 2}
{"v": 1	"t": 662696	"P": 1003.5	"F": 3}
{"v": 1	"t": 662716	"P": 1000.0	"F": 3}
{"v": 1	"t": 662736	"P": 1005.5	"F": 3}
{"v": 1	"t": 662756	"P": 1007.5	"F": 3	"C": 46.815	"D": 3263	"sn": 54091929832280	"file": "/data/device_log/data0000.out"}
{"v": 1	"t": 662777	"P": 1003.0	"F": 3}
{"v": 1	"t": 662797	"P": 1000.25	"F": 3}
{"v": 1	"t": 662817	"P": 1003.5	"F": 3}
{"v": 1	"t": 662838	"P": 1007.0	"F": 3}
{"v": 1	"t": 662858	"P": 1005.75	"F": 3}
{"v": 1	"t": 662878	"P": 1001.25	"F": 3}
{"v": 1	"t": 662898	"P": 1001.0	"F": 3}
{"v": 1	"t": 662919	"P": 1006.5	"F": 3}
{"v": 1	"t": 662939	"P": 1005.0	"F": 3}
{"v": 1	"t": 662959	"P": 1004.5	"F": 3}
{"v": 1	"t": 662980	"P": 1001.0	"F": 3}
{"v": 1	"t": 663000	"P": 1004.75	"F": 3}
{"v": 1	"t": 663020	"P": 1007.5	"F": 3}
{"v": 1	"t": 663040	"P": 1003.25	"F": 3}
{"v": 1	"t": 663061	"P": 1001.0	"F": 3}
{"v": 1	"t": 663081	"P": 1001.75	"F": 3}
{"v": 1	"t": 663101	"P": 1006.5	"F": 3}
{"v": 1	"t": 663122	"P": 1004.5	"F": 3}
{"v": 1	"t": 663142	"P": 1002.25	"F": 3}
{"v": 1	"t": 663162	"P": 1001.25	"F": 3}
{"v": 1	"t": 663183	"P": 1006.5	"F": 3}
{"v": 1	"t": 663203	"P": 1004.75	"F": 3}
{"v": 1	"t": 663223	"P": 1001.75	"F": 3}
{"v": 1	"t": 663243	"P": 1001.75	"F": 3}
{"v": 1	"t": 663264	"P": 1006.25	"F": 3}
{"v": 1	"t": 663284	"P": 1005.25	"F": 2}
{"v": 1	"t": 663304	"P": 1003.25	"F": 2}
{"v": 1	"t": 663325	"P": 1001.5	"F": 3}
{"v": 1	"t": 663345	"P": 1005.25	"F": 3}
{"v": 1	"t": 663365	"P": 1005.5	"F": 3}
{"v": 1	"t": 663386	"P": 1003.0	"F": 3}
{"v": 1	"t": 663406	"P": 1000.5	"F": 4}
{"v": 1	"t": 663426	"P": 1003.75	"F": 4}
{"v": 1	"t": 663446	"P": 1008.25	"F": 5}
{"v": 1	"t": 663467	"P": 1004.25	"F": 4}
{"v": 1	"t": 663487	"P": 1000.75	"F": 3}
{"v": 1	"t": 663507	"P": 1004.25	"F": 2}
{"v": 1	"t": 663528	"P": 1008.75	"F": 1}
{"v": 1	"t": 663548	"P": 1004.5	"F": 1}
{"v": 1	"t": 663568	"P": 1002.25	"F": 2}
{"v": 1	"t": 663588	"P": 995.75	"F": 2}
{"v": 1	"t": 663609	"P": 1007.75	"F": 2}
{"v": 1	"t": 663629	"P": 1006.5	"F": 2}
{"v": 1	"t": 663649	"P": 1004.25	"F": 2}
{"v": 1	"t": 663670	"P": 1000.25	"F": 3}
{"v": 1	"t": 663690	"P": 1006.0	"F": 3}
{"v": 1	"t": 663710	"P": 1006.5	"F": 3}
{"v": 1	"t": 663731	"P": 1003.0	"F": 3}
{"v": 1	"t": 663751	"P": 999.5	"F": 3}
{"v": 1	"t": 663771	"P": 1003.5	"F": 3	"C": 46.875	"D": 3262	"sn": 54091929832280	"file": "/data/device_log/data0000.out"}
{"v": 1	"t": 663791	"P": 1006.75	"F": 3}
{"v": 1	"t": 663812	"P": 1003.5	"F": 3}
{"v": 1	"t": 663832	"P": 1000.0	"F": 3}
{"v": 1	"t": 663852	"P": 1002.25	"F": 3}
{"v": 1	"t": 663873	"P": 1007.25	"F": 3}
{"v": 1	"t": 663893	"P": 1005.75	"F": 3}
{"v": 1	"t": 663913	"P": 1002.25	"F": 3}
{"v": 1	"t": 663933	"P": 1003.0	"F": 3}
{"v": 1	"t": 663954	"P": 1006.75	"F": 3}
{"v": 1	"t": 663974	"P": 1005.25	"F": 3}
{"v": 1	"t": 663994	"P": 1003.25	"F": 3}
{"v": 1	"t": 664015	"P": 1001.75	"F": 2}
{"v": 1	"t": 664035	"P": 1005.75	"F": 1}
{"v": 1	"t": 664055	"P": 1006.0	"F": 0}
{"v": 1	"t": 664076	"P": 1004.75	"F": -1}
{"v": 1	"t": 664096	"P": 1010.0	"F": -3}
{"v": 1	"t": 664117	"P": 1009.0	"F": -9}
{"v": 1	"t": 664137	"P": 1005.5	"F": -13}
{"v": 1	"t": 664157	"P": 1005.0	"F": -16}
{"v": 1	"t": 664177	"P": 1008.5	"F": -22}
{"v": 1	"t": 664198	"P": 1003.75	"F": -23}
{"v": 1	"t": 664218	"P": 995.75	"F": -20}
{"v": 1	"t": 664238	"P": 996.0	"F": -9}
{"v": 1	"t": 664259	"P": 1001.0	"F": -2}
{"v": 1	"t": 664279	"P": 1001.25	"F": -1}
{"v": 1	"t": 664299	"P": 999.75	"F": 1}
{"v": 1	"t": 664319	"P": 996.25	"F": 4}
{"v": 1	"t": 664340	"P": 998.5	"F": 7}
{"v": 1	"t": 664360	"P": 1001.25	"F": 11}
{"v": 1	"t": 664380	"P": 999.5	"F": 12}
{"v": 1	"t": 664401	"P": 997.0	"F": 13}
{"v": 1	"t": 664421	"P": 998.0	"F": 12}
{"v": 1	"t": 664441	"P": 1004.0	"F": 10}
{"v": 1	"t": 664461	"P": 1001.0	"F": 9}
{"v": 1	"t": 664482	"P": 999.5	"F": 5}
{"v": 1	"t": 664502	"P": 997.5	"F": 3}
{"v": 1	"t": 664522	"P": 1000.75	"F": 2}
{"v": 1	"t": 664543	"P": 1003.75	"F": 2}
{"v": 1	"t": 664563	"P": 1001.5	"F": 3}
{"v": 1	"t": 664583	"P": 999.0	"F": 3}
{"v": 1	"t": 664604	"P": 999.0	"F": 4}
{"v": 1	"t": 664624	"P": 1004.5	"F": 4}
{"v": 1	"t": 664644	"P": 1003.0	"F": 4}
{"v": 1	"t": 664664	"P": 1000.25	"F": 4}
{"v": 1	"t": 664685	"P": 999.0	"F": 3}
{"v": 1	"t": 664705	"P": 1004.5	"F": 3}
{"v": 1	"t": 664725	"P": 1001.75	"F": 2}
{"v": 1	"t": 664746	"P": 1000.25	"F": 3}
{"v": 1	"t": 664766	"P": 999.0	"F": 3}
{"v": 1	"t": 664786	"P": 1005.75	"F": 3	"C": 46.85	"D": 3262	"sn": 54091929832280	"file": "/data/device_log/data0000.out"}
{"v": 1	"t": 664807	"P": 1002.25	"F": 3}
{"v": 1	"t": 664827	"P": 998.0	"F": 4}
{"v": 1	"t": 664847	"P": 1000.0	"F": 4}
{"v": 1	"t": 664868	"P": 1003.75	"F": 4}
{"v": 1	"t": 664888	"P": 1002.0	"F": 4}
{"v": 1	"t": 664908	"P": 999.0	"F": 4}
{"v": 1	"t": 664928	"P": 998.0	"F": 3}
{"v": 1	"t": 664949	"P": 1002.5	"F": 3}
{"v": 1	"t": 664969	"P": 1004.5	"F": 2}
{"v": 1	"t": 664989	"P": 1002.75	"F": 1}
{"v": 1	"t": 665010	"P": 999.75	"F": 0}
{"v": 1	"t": 665030	"P": 1000.0	"F": -1}
{"v": 1	"t": 665050	"P": 1006.0	"F": -1}
{"v": 1	"t": 665070	"P": 1002.25	"F": -1}
{"v": 1	"t": 665091	"P": 998.5	"F": -1}
{"v": 1	"t": 665111	"P": 999.25	"F": -1}
{"v": 1	"t": 665131	"P": 1004.75	"F": -1}
{"v": 1	"t": 665152	"P": 999.5	"F": -1}
{"v": 1	"t": 665172	"P": 999.25	"F": -1}
{"v": 1	"t": 665192	"P": 997.75	"F": -1}
{"v": 1	"t": 665212	"P": 1003.25	"F": -1}
{"v": 1	"t": 665233	"P": 1003.5	"F": 0}
{"v": 1	"t": 665253	"P": 999.75	"F": 0}
{"v": 1	"t": 665273	"P": 998.25	"F": 1}
{"v": 1	"t": 665294	"P": 1002.5	"F": 1}
{"v": 1	"t": 665314	"P": 1002.25	"F": 2}
{"v": 1	"t": 665334	"P": 1000.0	"F": 2}
{"v": 1	"t": 665355	"P": 999.5	"F": 3}
{"v": 1	"t": 665375	"P": 999.75	"F": 3}
{"v": 1	"t": 665395	"P": 1004.25	"F": 3}
{"v": 1	"t": 665415	"P": 1001.75	"F": 4}
{"v": 1	"t": 665436	"P": 997.75	"F": 4}
{"v": 1	"t": 665456	"P": 999.5	"F": 4}
{"v": 1	"t": 665476	"P": 1005.0	"F": 3}
{"v": 1	"t": 665497	"P": 1001.25	"F": 3}
{"v": 1	"t": 665517	"P": 999.25	"F": 2}
{"v": 1	"t": 665537	"P": 999.75	"F": 2}
{"v": 1	"t": 665558	"P": 1003.25	"F": 1}
{"v": 1	"t": 665578	"P": 1001.5	"F": 1}
{"v": 1	"t": 665598	"P": 999.25	"F": 1}
{"v": 1	"t": 665618	"P": 998.0	"F": 1}
{"v": 1	"t": 665639	"P": 1002.0	"F": 1}
{"v": 1	"t": 665659	"P": 1001.75	"F": 2}
{"v": 1	"t": 665679	"P": 1001.25	"F": 2}
{"v": 1	"t": 665700	"P": 999.5	"F": 2}
{"v": 1	"t": 665720	"P": 1001.0	"F": 2}
{"v": 1	"t": 665740	"P": 1004.5	"F": 2}
{"v": 1	"t": 665760	"P": 1000.75	"F": 3}
{"v": 1	"t": 665781	"P": 999.0	"F": 3}
{"v": 1	"t": 665801	"P": 1000.75	"F": 3	"C": 46.835	"D": 3262	"sn": 54091929832280	"file": "/data/device_log/data0000.out"}
{"v": 1	"t": 665821	"P": 1002.75	"F": 3}
{"v": 1	"t": 665842	"P": 1004.0	"F": 2}
{"v": 1	"t": 665862	"P": 999.75	"F": 3}
{"v": 1	"t": 665882	"P": 999.0	"F": 3}
{"v": 1	"t": 665903	"P": 1004.0	"F": 3}
{"v": 1	"t": 665923	"P": 1004.25	"F": 2}
{"v": 1	"t": 665943	"P": 1000.25	"F": 2}
{"v": 1	"t": 665963	"P": 999.75	"F": 2}
{"v": 1	"t": 665984	"P": 1003.0	"F": 2}
{"v": 1	"t": 666004	"P": 1002.75	"F": 2}
{"v": 1	"t": 666024	"P": 1000.5	"F": 1}
{"v": 1	"t": 666045	"P": 998.25	"F": 1}
{"v": 1	"t": 666065	"P": 999.5	"F": 2}
{"v": 1	"t": 666085	"P": 1002.75	"F": 2}
{"v": 1	"t": 666106	"P": 998.0	"F": 2}
{"v": 1	"t": 666126	"P": 999.25	"F": 3}
{"v": 1	"t": 666146	"P": 1003.25	"F": 3}
{"v": 1	"t": 666166	"P": 1003.0	"F": 3}
{"v": 1	"t": 666187	"P": 1001.25	"F": 3}
{"v": 1	"t": 666207	"P": 995.0	"F": 3}
{"v": 1	"t": 666227	"P": 1001.25	"F": 2}
{"v": 1	"t": 666248	"P": 1004.25	"F": 2}
{"v": 1	"t": 666268	"P": 1001.25	"F": 1}
{"v": 1	"t": 666288	"P": 996.75	"F": 1}
{"v": 1	"t": 666309	"P": 1000.75	"F": 1}
{"v": 1	"t": 666329	"P": 1005.5	"F": 1}
{"v": 1	"t": 666349	"P": 1000.75	"F": 1}
{"v": 1	"t": 666369	"P": 999.25	"F": 1}
{"v": 1	"t": 666390	"P": 996.5	"F": 1}
{"v": 1	"t": 666410	"P": 1004.25	"F": 2}
{"v": 1	"t": 666430	"P": 1002.75	"F": 2}
{"v": 1	"t": 666451	"P": 999.0	"F": 3}
{"v": 1	"t": 666471	"P": 998.75	"F": 3}
{"v": 1	"t": 666491	"P": 1001.75	"F": 4}
{"v": 1	"t": 666511	"P": 1002.75	"F": 5}
{"v": 1	"t": 666532	"P": 999.25	"F": 5}
{"v": 1	"t": 666552	"P": 997.0	"F": 6}
{"v": 1	"t": 666572	"P": 1001.5	"F": 7}
{"v": 1	"t": 666593	"P": 1006.75	"F": 8}
{"v": 1	"t": 666613	"P": 1001.25	"F": 9}
{"v": 1	"t": 666633	"P": 998.25	"F": 9}
{"v": 1	"t": 666654	"P": 1005.0	"F": 8}
{"v": 1	"t": 666674	"P": 1003.5	"F": 7}
{"v": 1	"t": 666694	"P": 999.0	"F": 6}
{"v": 1	"t": 666715	"P": 1000.0	"F": 6}
{"v": 1	"t": 666735	"P": 1004.25	"F": 5}
{"v": 1	"t": 666756	"P": 1001.75	"F": 4}
{"v": 1	"t": 666776	"P": 998.25	"F": 4}
{"v": 1	"t": 666796	"P": 1005.0	"F": 4}
{"v": 1	"t": 666817	"P": 1002.25	"F": 5	"C": 46.86	"D": 3262	"sn": 54091929832280	"file": "/data/device_log/data0000.out"}
{"v": 1	"t": 666837	"P": 1000.75	"F": 5}
{"v": 1	"t": 666857	"P": 1002.25	"F": 5}
{"v": 1	"t": 666878	"P": 1007.5	"F": 6}
{"v": 1	"t": 666898	"P": 1002.0	"F": 6}
{"v": 1	"t": 666919	"P": 1001.0	"F": 6}
{"v": 1	"t": 666939	"P": 1007.0	"F": 6}
{"v": 1	"t": 666959	"P": 1003.25	"F": 6}
{"v": 1	"t": 666980	"P": 1000.5	"F": 5}
{"v": 1	"t": 667000	"P": 1005.25	"F": 5}
{"v": 1	"t": 667020	"P": 1007.5	"F": 6}
{"v": 1	"t": 667041	"P": 1000.25	"F": 7}
{"v": 1	"t": 667061	"P": 1002.0	"F": 9}
{"v": 1	"t": 667081	"P": 1006.75	"F": 9}
{"v": 1	"t": 667102	"P": 1003.0	"F": 9}
{"v": 1	"t": 667122	"P": 999.25	"F": 9}
{"v": 1	"t": 667142	"P": 1007.0	"F": 10}
{"v": 1	"t": 667163	"P": 1004.0	"F": 5}
{"v": 1	"t": 667183	"P": 1001.5	"F": 8}
{"v": 1	"t": 667204	"P": 1007.75	"F": 6}
{"v": 1	"t": 667224	"P": 1006.0	"F": 6}
{"v": 1	"t": 667245	"P": 1002.25	"F": 4}
{"v": 1	"t": 667265	"P": 1006.25	"F": 2}
{"v": 1	"t": 667286	"P": 1004.0	"F": 1}
{"v": 1	"t": 667306	"P": 1002.25	"F": 0}
{"v": 1	"t": 667327	"P": 1008.75	"F": -1}
{"v": 1	"t": 667347	"P": 1003.0	"F": -2}
{"v": 1	"t": 667367	"P": 999.75	"F": -1}
{"v": 1	"t": 667388	"P": 1007.25	"F": -1}
{"v": 1	"t": 667408	"P": 1004.25	"F": -1}
{"v": 1	"t": 667428	"P": 1000.25	"F": -1}
{"v": 1	"t": 667449	"P": 1004.75	"F": -1}
{"v": 1	"t": 667469	"P": 1006.25	"F": -1}
{"v": 1	"t": 667489	"P": 1001.5	"F": 0}
{"v": 1	"t": 667510	"P": 1001.5	"F": 1}
{"v": 1	"t": 667530	"P": 1006.0	"F": 1}
{"v": 1	"t": 667550	"P": 1003.75	"F": 1}
{"v": 1	"t": 667571	"P": 1000.25	"F": 1}
{"v": 1	"t": 667591	"P": 1002.25	"F": 2}
{"v": 1	"t": 667611	"P": 1005.5	"F": 1}
{"v": 1	"t": 667632	"P": 1002.25	"F": 2}
{"v": 1	"t": 667652	"P": 999.0	"F": 2}
{"v": 1	"t": 667673	"P": 1002.5	"F": 2}
{"v": 1	"t": 667693	"P": 1003.0	"F": 3}
{"v": 1	"t": 667713	"P": 1000.75	"F": 3}
{"v": 1	"t": 667734	"P": 1002.0	"F": 2}
{"v": 1	"t": 667754	"P": 1007.25	"F": 2}
{"v": 1	"t": 667774	"P": 1002.0	"F": 2}
{"v": 1	"t": 667795	"P": 1000.5	"F": 2}
{"v": 1	"t": 667815	"P": 1004.5	"F": 2}
{"v": 1	"t": 667835	"P": 1004.75	"F": 3	"C": 46.855	"D": 3262	"sn": 54091929832280	"file": "/data/device_log/data0000.out"}
{"v": 1	"t": 667856	"P": 1001.25	"F": 3}
{"v": 1	"t": 667876	"P": 1002.75	"F": 3}
{"v": 1	"t": 667897	"P": 1004.5	"F": 2}
{"v": 1	"t": 667917	"P": 1000.75	"F": 2}
{"v": 1	"t": 667937	"P": 1003.25	"F": 2}
{"v": 1	"t": 667958	"P": 1003.5	"F": 2}
{"v": 1	"t": 667978	"P": 1001.25	"F": 1}
{"v": 1	"t": 667999	"P": 1003.75	"F": 2}
{"v": 1	"t": 668019	"P": 1004.25	"F": 2}
{"v": 1	"t": 668039	"P": 1003.25	"F": 2}
{"v": 1	"t": 668060	"P": 998.5	"F": 2}
{"v": 1	"t": 668080	"P": 1005.75	"F": 3}
{"v": 1	"t": 668100	"P": 1002.25	"F": 3}
{"v": 1	"t": 668121	"P": 999.75	"F": 3}
{"v": 1	"t": 668141	"P": 1000.25	"F": 3}
{"v": 1	"t": 668161	"P": 1005.25	"F": 3}
{"v": 1	"t": 668182	"P": 1002.0	"F": 3}
{"v": 1	"t": 668202	"P": 1001.0	"F": 3}
{"v": 1	"t": 668223	"P": 1004.5	"F": 3}
{"v": 1	"t": 668243	"P": 1004.25	"F": 3}
{"v": 1	"t": 668263	"P": 998.25	"F": 3}
{"v": 1	"t": 668284	"P": 1002.75	"F": 3}
{"v": 1	"t": 668304	"P": 1005.5	"F": 2}
{"v": 1	"t": 668324	"P": 1004.25	"F": 1}
{"v": 1	"t": 668345	"P": 999.25	"F": 0}
{"v": 1	"t": 668365	"P": 1001.5	"F": 0}
{"v": 1	"t": 668385	"P": 1002.5	"F": 1}
{"v": 1	"t": 668406	"P": 1004.75	"F": 2}
{"v": 1	"t": 668426	"P": 1002.5	"F": 3}
{"v": 1	"t": 668447	"P": 1006.75	"F": 3}
{"v": 1	"t": 668467	"P": 1000.25	"F": 3}
{"v": 1	"t": 668487	"P": 1001.25	"F": 2}
{"v": 1	"t": 668508	"P": 1005.75	"F": 2}
{"v": 1	"t": 668528	"P": 1002.75	"F": 3}
{"v": 1	"t": 668548	"P": 1001.5	"F": 3}
{"v": 1	"t": 668569	"P": 1005.75	"F": 4}
{"v": 1	"t": 668589	"P": 1003.5	"F": 3}
{"v": 1	"t": 668610	"P": 1000.5	"F": 3}
{"v": 1	"t": 668630	"P": 1004.0	"F": 3}
{"v": 1	"t": 668650	"P": 1005.25	"F": 3}
{"v": 1	"t": 668671	"P": 999.5	"F": 3}
{"v": 1	"t": 668691	"P": 1002.5	"F": 3}
{"v": 1	"t": 668712	"P": 1007.0	"F": 3}
{"v": 1	"t": 668732	"P": 1002.5	"F": 3}
{"v": 1	"t": 668752	"P": 1001.25	"F": 3}
{"v": 1	"t": 668773	"P": 1007.75	"F": 3}
{"v": 1	"t": 668793	"P": 1003.5	"F": 4}
{"v": 1	"t": 668813	"P": 1002.0	"F": 5}
{"v": 1	"t": 668834	"P": 1005.25	"F": 5}
{"v": 1	"t": 668854	"P": 1006.75	"F": 7	"C": 46.83	"D": 3262	"sn": 54091929832280	"file": "/data/device_log/data0000.out"}
{"v": 1	"t": 668874	"P": 1003.5	"F": 8}
{"v": 1	"t": 668895	"P": 1001.5	"F": 10}
{"v": 1	"t": 668915	"P": 1007.0	"F": 10}
{"v": 1	"t": 668936	"P": 1003.0	"F": 9}
{"v": 1	"t": 668956	"P": 994.25	"F": 6}
{"v": 1	"t": 668976	"P": 1004.75	"F": 5}
{"v": 1	"t": 668997	"P": 1004.75	"F": 5}
{"v": 1	"t": 669017	"P": 1000.0	"F": 4}
{"v": 1	"t": 669037	"P": 1001.0	"F": 3}
{"v": 1	"t": 669058	"P": 1007.5	"F": 1}
{"v": 1	"t": 669078	"P": 1003.0	"F": 1}
{"v": 1	"t": 669098	"P": 998.75	"F": 0}
{"v": 1	"t": 669119	"P": 1003.5	"F": -2}
{"v": 1	"t": 669139	"P": 1003.5	"F": -2}
{"v": 1	"t": 669159	"P": 1001.5	"F": -3}
{"v": 1	"t": 669180	"P": 1002.25	"F": -3}
{"v": 1	"t": 669200	"P": 1005.75	"F": -4}
{"v": 1	"t": 669221	"P": 1003.0	"F": -5}
{"v": 1	"t": 669241	"P": 1001.75	"F": -5}
{"v": 1	"t": 669261	"P": 1008.25	"F": -5}
{"v": 1	"t": 669282	"P": 1001.0	"F": -5}
{"v": 1	"t": 669302	"P": 1000.75	"F": -4}
{"v": 1	"t": 669323	"P": 1006.25	"F": -2}
{"v": 1	"t": 669343	"P": 1006.25	"F": 0}
{"v": 1	"t": 669363	"P": 1002.0	"F": 3}
{"v": 1	"t": 669384	"P": 1004.25	"F": 4}
{"v": 1	"t": 669404	"P": 1005.0	"F": 6}
{"v": 1	"t": 669424	"P": 1001.75	"F": 7}
{"v": 1	"t": 669445	"P": 1003.25	"F": 8}
{"v": 1	"t": 669465	"P": 1005.5	"F": 8}
{"v": 1	"t": 669486	"P": 1001.0	"F": 9}
{"v": 1	"t": 669506	"P": 1000.25	"F": 9}
{"v": 1	"t": 669526	"P": 1007.0	"F": 9}
{"v": 1	"t": 669547	"P": 1005.25	"F": 8}
{"v": 1	"t": 669567	"P": 1001.0	"F": 8}
{"v": 1	"t": 669587	"P": 1003.0	"F": 6}
{"v": 1	"t": 669608	"P": 1005.0	"F": 5}
{"v": 1	"t": 669628	"P": 1002.0	"F": 3}
{"v": 1	"t": 669649	"P": 1000.75	"F": 3}
{"v": 1	"t": 669669	"P": 1007.5	"F": 3}
{"v": 1	"t": 669689	"P": 1004.0	"F": 3}
{"v": 1	"t": 669710	"P": 1001.75	"F": 2}
{"v": 1	"t": 669730	"P": 1004.75	"F": 1}
{"v": 1	"t": 669750	"P": 1006.0	"F": 1}
{"v": 1	"t": 669771	"P": 1002.0	"F": -1}
{"v": 1	"t": 669791	"P": 1000.0	"F": 0}
{"v": 1	"t": 669811	"P": 1006.5	"F": -1}
{"v": 1	"t": 669832	"P": 1004.25	"F": -1}
{"v": 1	"t": 669852	"P": 1000.0	"F": 0}
{"v": 1	"t": 669872	"P": 1003.5	"F": -1	"C": 46.86	"D": 3262	"sn": 54091929832280	"file": "/data/device_log/data0000.out"}
{"v": 1	"t": 669893	"P": 1004.75	"F": -1}
{"v": 1	"t": 669913	"P": 1000.75	"F": 0}
{"v": 1	"t": 669934	"P": 1002.75	"F": 0}
{"v": 1	"t": 669954	"P": 1006.0	"F": 1}
{"v": 1	"t": 669974	"P": 1003.75	"F": 1}
{"v": 1	"t": 669995	"P": 1000.75	"F": 2}
{"v": 1	"t": 670015	"P": 1004.0	"F": 2}
{"v": 1	"t": 670035	"P": 1006.0	"F": 3}
{"v": 1	"t": 670055	"P": 1003.0	"F": 3}
{"v": 1	"t": 670076	"P": 1000.75	"F": 3}
{"v": 1	"t": 670096	"P": 1001.75	"F": 3}
{"v": 1	"t": 670116	"P": 1008.0	"F": 3}
{"v": 1	"t": 670137	"P": 1002.75	"F": 3}
{"v": 1	"t": 670157	"P": 1002.5	"F": 2}
{"v": 1	"t": 670177	"P": 1002.75	"F": 1}
{"v": 1	"t": 670197	"P": 1007.25	"F": 0}
{"v": 1	"t": 670218	"P": 1004.25	"F": 0}
{"v": 1	"t": 670238	"P": 1000.75	"F": -1}
{"v": 1	"t": 670258	"P": 999.0	"F": -2}
{"v": 1	"t": 670279	"P": 1003.5	"F": -2}
{"v": 1	"t": 670299	"P": 1005.0	"F": -2}
{"v": 1	"t": 670319	"P": 1002.5	"F": -1}
{"v": 1	"t": 670340	"P": 1000.5	"F": -1}
{"v": 1	"t": 670360	"P": 1000.0	"F": 0}
{"v": 1	"t": 670380	"P": 1006.5	"F": 1}
{"v": 1	"t": 670400	"P": 1002.25	"F": 1}
{"v": 1	"t": 670421	"P": 1001.5	"F": 1}
{"v": 1	"t": 670441	"P": 1002.25	"F": -1}
{"v": 1	"t": 670461	"P": 1004.75	"F": 0}
{"v": 1	"t": 670482	"P": 1005.0	"F": -1}
{"v": 1	"t": 670502	"P": 1002.25	"F": -3}
{"v": 1	"t": 670522	"P": 1001.0	"F": -3}
{"v": 1	"t": 670542	"P": 1003.75	"F": -3}
{"v": 1	"t": 670563	"P": 1005.25	"F": -2}
{"v": 1	"t": 670583	"P": 1004.0	"F": -2}
{"v": 1	"t": 670603	"P": 1000.75	"F": -2}
{"v": 1	"t": 670624	"P": 1001.5	"F": -1}
{"v": 1	"t": 670644	"P": 1005.0	"F": 1}
{"v": 1	"t": 670664	"P": 1001.75	"F": 3}
{"v": 1	"t": 670685	"P": 998.5	"F": 3}
{"v": 1	"t": 670705	"P": 1003.25	"F": 4}
{"v": 1	"t": 670725	"P": 1006.5	"F": 4}
{"v": 1	"t": 670746	"P": 1001.25	"F": 6}
{"v": 1	"t": 670766	"P": 999.75	"F": 8}
{"v": 1	"t": 670786	"P": 1002.75	"F": 9}
{"v": 1	"t": 670806	"P": 1005.25	"F": 10}
{"v": 1	"t": 670827	"P": 1003.0	"F": 10}
{"v": 1	"t": 670847	"P": 997.0	"F": 10}
{"v": 1	"t": 670867	"P": 1003.25	"F": 10}
{"v": 1	"t": 670888	"P": 1003.0	"F": 10	"C": 46.9	"D": 3262	"sn": 54091929832280	"file": "/data/device_log/data0000.out"}
{"v": 1	"t": 670908	"P": 998.5	"F": 9}
{"v": 1	"t": 670928	"P": 999.75	"F": 7}
{"v": 1	"t": 670949	"P": 1002.75	"F": 6}
{"v": 1	"t": 670969	"P": 1006.75	"F": 5}
{"v": 1	"t": 670989	"P": 1001.0	"F": 5}
{"v": 1	"t": 671010	"P": 999.25	"F": 5}
{"v": 1	"t": 671030	"P": 1005.75	"F": 4}
{"v": 1	"t": 671050	"P": 1003.0	"F": 3}
{"v": 1	"t": 671071	"P": 999.25	"F": 2}
{"v": 1	"t": 671091	"P": 999.0	"F": 3}
{"v": 1	"t": 671111	"P": 1002.75	"F": 3}
{"v": 1	"t": 671132	"P": 1001.75	"F": 3}
{"v": 1	"t": 671152	"P": 1000.0	"F": 2}
{"v": 1	"t": 671172	"P": 1000.5	"F": 1}
{"v": 1	"t": 671193	"P": 1005.75	"F": 1}
{"v": 1	"t": 671213	"P": 1003.0	"F": 1}
{"v": 1	"t": 671233	"P": 1000.5	"F": 2}
{"v": 1	"t": 671253	"P": 999.0	"F": 3}
{"v": 1	"t": 671274	"P": 1002.75	"F": 4}
{"v": 1	"t": 671294	"P": 1002.75	"F": 5}
{"v": 1	"t": 671314	"P": 1000.5	"F": 4}
{"v": 1	"t": 671335	"P": 997.0	"F": 3}
{"v": 1	"t": 671355	"P": 1000.0	"F": 2}
{"v": 1	"t": 671375	"P": 1004.0	"F": 1}
{"v": 1	"t": 671395	"P": 1000.25	"F": 3}
{"v": 1	"t": 671416	"P": 997.0	"F": 3}
{"v": 1	"t": 671436	"P": 1000.0	"F": 3}
{"v": 1	"t": 671456	"P": 1002.75	"F": 2}
{"v": 1	"t": 671477	"P": 1002.5	"F": 0}
{"v": 1	"t": 671497	"P": 999.75	"F": 1}
{"v": 1	"t": 671517	"P": 998.25	"F": 0}
{"v": 1	"t": 671537	"P": 1002.75	"F": 1}
{"v": 1	"t": 671558	"P": 1004.5	"F": 3}
{"v": 1	"t": 671578	"P": 1002.25	"F": 5}
{"v": 1	"t": 671598	"P": 999.0	"F": 5}
{"v": 1	"t": 671619	"P": 1002.0	"F": 5}
{"v": 1	"t": 671639	"P": 1004.0	"F": 4}
{"v": 1	"t": 671659	"P": 1000.5	"F": 3}
{"v": 1	"t": 671680	"P": 997.5	"F": 3}
{"v": 1	"t": 671700	"P": 1001.0	"F": 2}
{"v": 1	"t": 671720	"P": 1004.75	"F": 1}
{"v": 1	"t": 671740	"P": 1001.75	"F": 1}
{"v": 1	"t": 671761	"P": 998.25	"F": 0}
{"v": 1	"t": 671781	"P": 998.5	"F": 0}
{"v": 1	"t": 671801	"P": 1003.0	"F": 1}
{"v": 1	"t": 671822	"P": 1000.5	"F": 2}
{"v": 1	"t": 671842	"P": 998.25	"F": 2}
{"v": 1	"t": 671862	"P": 999.0	"F": 2}
{"v": 1	"t": 671883	"P": 1005.75	"F": 2}
{"v": 1	"t": 671903	"P": 1003.0	"F": 2	"C": 46.88	"D": 3262	"sn": 54091929832280	"file": "/data/device_log/data0000.out"}
{"v": 1	"t": 671923	"P": 999.0	"F": 2}
{"v": 1	"t": 671943	"P": 998.75	"F": 2}
{"v": 1	"t": 671964	"P": 1002.75	"F": 2}
{"v": 1	"t": 671984	"P": 1003.25	"F": 2}
{"v": 1	"t": 672004	"P": 1001.0	"F": 2}
{"v": 1	"t": 672025	"P": 997.5	"F": 2}
{"v": 1	"t": 672045	"P": 1001.25	"F": 1}
{"v": 1	"t": 672065	"P": 1004.0	"F": 2}
{"v": 1	"t": 672085	"P": 1000.5	"F": 2}
{"v": 1	"t": 672106	"P": 998.0	"F": 2}
{"v": 1	"t": 672126	"P": 1000.25	"F": 2}
{"v": 1	"t": 672146	"P": 1003.5	"F": 2}
{"v": 1	"t": 672167	"P": 1002.25	"F": 2}
{"v": 1	"t": 672187	"P": 999.25	"F": 2}
{"v": 1	"t": 672207	"P": 1000.0	"F": 2}
{"v": 1	"t": 672228	"P": 1003.75	"F": 2}
{"v": 1	"t": 672248	"P": 1003.5	"F": 2}
{"v": 1	"t": 672268	"P": 999.25	"F": 2}
{"v": 1	"t": 672288	"P": 997.0	"F": 2}
{"v": 1	"t": 672309	"P": 1001.5	"F": 2}
{"v": 1	"t": 672329	"P": 1003.5	"F": 2}
{"v": 1	"t": 672349	"P": 1001.5	"F": 2}
{"v": 1	"t": 672370	"P": 998.25	"F": 3}
{"v": 1	"t": 672390	"P": 1001.75	"F": 3}
{"v": 1	"t": 672410	"P": 1003.75	"F": 2}
{"v": 1	"t": 672430	"P": 1001.25	"F": 2}
{"v": 1	"t": 672451	"P": 998.25	"F": 2}
{"v": 1	"t": 672471	"P": 998.75	"F": 2}
{"v": 1	"t": 672491	"P": 1005.25	"F": 2}
{"v": 1	"t": 672512	"P": 1003.25	"F": 2}
{"v": 1	"t": 672532	"P": 999.75	"F": 2}
{"v": 1	"t": 672552	"P": 999.5	"F": 2}
{"v": 1	"t": 672573	"P": 1005.5	"F": 2}
{"v": 1	"t": 672593	"P": 1001.5	"F": 2}
{"v": 1	"t": 672613	"P": 997.25	"F": 2}
{"v": 1	"t": 672634	"P": 999.75	"F": 2}
{"v": 1	"t": 672654	"P": 1002.5	"F": 2}
{"v": 1	"t": 672674	"P": 1000.75	"F": 2}
{"v": 1	"t": 672694	"P": 1000.25	"F": 2}
{"v": 1	"t": 672715	"P": 998.5	"F": 2}
{"v": 1	"t": 672735	"P": 1004.0	"F": 2}
{"v": 1	"t": 672755	"P": 1002.0	"F": 2}
{"v": 1	"t": 672776	"P": 1001.0	"F": 2}
{"v": 1	"t": 672796	"P": 997.75	"F": 2}
{"v": 1	"t": 672816	"P": 1001.5	"F": 2}
{"v": 1	"t": 672836	"P": 1003.75	"F": 2}
{"v": 1	"t": 672857	"P": 1001.75	"F": 2}
{"v": 1	"t": 672877	"P": 998.0	"F": 2}
{"v": 1	"t": 672897	"P": 998.5	"F": 2}
{"v": 1	"t": 672918	"P": 1004.0	"F": 2	"C": 46.86	"D": 3262	"sn": 54091929832280	"file": "/data/device_log/data0000.out"}
{"v": 1	"t": 672938	"P": 1001.75	"F": 3}
{"v": 1	"t": 672958	"P": 997.0	"F": 2}
{"v": 1	"t": 672978	"P": 999.75	"F": 3}
{"v": 1	"t": 672999	"P": 1003.25	"F": 2}
{"v": 1	"t": 673019	"P": 1002.0	"F": 2}
{"v": 1	"t": 673039	"P": 999.25	"F": 2}
{"v": 1	"t": 673060	"P": 996.0	"F": 3}
{"v": 1	"t": 673080	"P": 1003.5	"F": 2}
{"v": 1	"t": 673100	"P": 1004.0	"F": 3}
{"v": 1	"t": 673121	"P": 1001.75	"F": 3}
{"v": 1	"t": 673141	"P": 999.0	"F": 2}
{"v": 1	"t": 673161	"P": 1003.25	"F": 1}
{"v": 1	"t": 673181	"P": 1004.5	"F": 2}
{"v": 1	"t": 673202	"P": 1001.75	"F": 2}
{"v": 1	"t": 673222	"P": 999.25	"F": 2}
{"v": 1	"t": 673242	"P": 1000.75	"F": 2}
{"v": 1	"t": 673263	"P": 1004.75	"F": 2}
{"v": 1	"t": 673283	"P": 1001.25	"F": 1}
{"v": 1	"t": 673303	"P": 997.5	"F": 2}
{"v": 1	"t": 673324	"P": 1001.0	"F": 2}
{"v": 1	"t": 673344	"P": 1004.0	"F": 3}
{"v": 1	"t": 673364	"P": 1001.0	"F": 2}
{"v": 1	"t": 673384	"P": 998.5	"F": 2}
{"v": 1	"t": 673405	"P": 1000.0	"F": 1}
{"v": 1	"t": 673425	"P": 1004.75	"F": 1}
{"v": 1	"t": 673445	"P": 1002.75	"F": 2}
{"v": 1	"t": 673466	"P": 999.75	"F": 2}
{"v": 1	"t": 673486	"P": 997.5	"F": 3}
{"v": 1	"t": 673506	"P": 1003.5	"F": 2}
{"v": 1	"t": 673527	"P": 1002.0	"F": 2}
{"v": 1	"t": 673547	"P": 1000.5	"F": 3}
{"v": 1	"t": 673567	"P": 998.0	"F": 3}
{"v": 1	"t": 673587	"P": 1003.25	"F": 2}
{"v": 1	"t": 673608	"P": 1003.75	"F": 1}
{"v": 1	"t": 673628	"P": 1001.25	"F": 1}
{"v": 1	"t": 673648	"P": 997.75	"F": 2}
{"v": 1	"t": 673669	"P": 1000.0	"F": 3}
{"v": 1	"t": 673689	"P": 1004.75	"F": 4}
{"v": 1	"t": 673709	"P": 1001.5	"F": 3}
{"v": 1	"t": 673729	"P": 999.25	"F": 3}
{"v": 1	"t": 673750	"P": 1000.25	"F": 2}
{"v": 1	"t": 673770	"P": 1002.75	"F": 2}
{"v": 1	"t": 673790	"P": 1002.0	"F": 3}
{"v": 1	"t": 673811	"P": 1000.0	"F": 3}
{"v": 1	"t": 673831	"P": 998.0	"F": 3}
{"v": 1	"t": 673851	"P": 1003.25	"F": 4}
{"v": 1	"t": 673872	"P": 1002.75	"F": 7}
{"v": 1	"t": 673892	"P": 998.5	"F": 3}
{"v": 1	"t": 673912	"P": 1000.5	"F": 0}
{"v": 1	"t": 673932	"P": 1004.75	"F": 0	"C": 46.865	"D": 3262	"sn": 54091929832280	"file": "/data/device_log/data0000.out"}
{"v": 1	"t": 673953	"P": 1003.25	"F": 1}
{"v": 1	"t": 673973	"P": 1000.0	"F": 3}
{"v": 1	"t": 673993	"P": 999.0	"F": 4}
{"v": 1	"t": 674014	"P": 1003.0	"F": 6}
{"v": 1	"t": 674034	"P": 1001.5	"F": 4}
{"v": 1	"t": 674054	"P": 998.5	"F": 3}
{"v": 1	"t": 674075	"P": 997.25	"F": 2}
{"v": 1	"t": 674095	"P": 1003.75	"F": -3}
{"v": 1	"t": 674115	"P": 1004.5	"F": -4}
{"v": 1	"t": 674136	"P": 999.75	"F": -1}
{"v": 1	"t": 674156	"P": 999.5	"F": 2}
{"v": 1	"t": 674176	"P": 1000.75	"F": 6}
{"v": 1	"t": 674196	"P": 1002.5	"F": 7}
{"v": 1	"t": 674217	"P": 1001.5	"F": 4}
{"v": 1	"t": 674237	"P": 997.0	"F": 3}
{"v": 1	"t": 674257	"P": 998.25	"F": 2}
{"v": 1	"t": 674278	"P": 1002.75	"F": 2}
{"v": 1	"t": 674298	"P": 1000.5	"F": 1}
{"v": 1	"t": 674318	"P": 999.0	"F": 1}
{"v": 1	"t": 674338	"P": 996.0	"F": 2}
{"v": 1	"t": 674359	"P": 1003.75	"F": 2}
{"v": 1	"t": 674379	"P": 1002.0	"F": 3}
{"v": 1	"t": 674399	"P": 1000.75	"F": 4}
{"v": 1	"t": 674420	"P": 999.0	"F": 3}
{"v": 1	"t": 674440	"P": 1001.25	"F": 3}
{"v": 1	"t": 674460	"P": 1004.5	"F": 1}
{"v": 1	"t": 674480	"P": 1002.0	"F": 2}
{"v": 1	"t": 674501	"P": 998.0	"F": 3}
{"v": 1	"t": 674521	"P": 997.75	"F": 4}
{"v": 1	"t": 674541	"P": 1003.5	"F": 4}
{"v": 1	"t": 674562	"P": 1001.0	"F": 3}
{"v": 1	"t": 674582	"P": 998.75	"F": 2}
{"v": 1	"t": 674602	"P": 997.0	"F": 2}
{"v": 1	"t": 674623	"P": 1002.0	"F": 2}
{"v": 1	"t": 674643	"P": 1000.0	"F": 3}
{"v": 1	"t": 674663	"P": 998.5	"F": 2}
{"v": 1	"t": 674683	"P": 997.75	"F": 2}
{"v": 1	"t": 674704	"P": 1003.25	"F": 2}
{"v": 1	"t": 674724	"P": 1000.75	"F": 3}
{"v": 1	"t": 674744	"P": 999.0	"F": 3}
{"v": 1	"t": 674765	"P": 998.25	"F": 2}
{"v": 1	"t": 674785	"P": 1002.75	"F": 2}
{"v": 1	"t": 674805	"P": 998.0	"F": 2}
{"v": 1	"t": 674826	"P": 998.0	"F": 3}
{"v": 1	"t": 674846	"P": 1002.0	"F": 3}
{"v": 1	"t": 674866	"P": 1003.0	"F": 3}
{"v": 1	"t": 674887	"P": 998.75	"F": 2}
{"v": 1	"t": 674907	"P": 997.25	"F": 2}
{"v": 1	"t": 674927	"P": 999.25	"F": 2}
{"v": 1	"t": 674948	"P": 1002.25	"F": 3	"C": 46.875	"D": 3262	"sn": 54091929832280	"file": "/data/device_log/data0000.out"}
{"v": 1	"t": 674968	"P": 999.75	"F": 3}
{"v": 1	"t": 674988	"P": 997.75	"F": 3}
{"v": 1	"t": 675009	"P": 1002.5	"F": 3}
{"v": 1	"t": 675029	"P": 1004.5	"F": 3}
{"v": 1	"t": 675049	"P": 999.25	"F": 3}
{"v": 1	"t": 675070	"P": 996.0	"F": 3}
{"v": 1	"t": 675090	"P": 1000.5	"F": 2}
{"v": 1	"t": 675110	"P": 1003.0	"F": 2}
{"v": 1	"t": 675131	"P": 999.5	"F": 2}
{"v": 1	"t": 675151	"P": 997.0	"F": 2}
{"v": 1	"t": 675171	"P": 1000.75	"F": 2}
{"v": 1	"t": 675191	"P": 1004.25	"F": 3}
{"v": 1	"t": 675212	"P": 1001.25	"F": 3}
{"v": 1	"t": 675232	"P": 999.25	"F": 3}
{"v": 1	"t": 675252	"P": 1000.5	"F": 2}
{"v": 1	"t": 675273	"P": 1004.5	"F": 2}
{"v": 1	"t": 675293	"P": 999.5	"F": 2}
{"v": 1	"t": 675313	"P": 997.0	"F": 2}
{"v": 1	"t": 675333	"P": 998.5	"F": 2}
{"v": 1	"t": 675354	"P": 1003.0	"F": 2}
{"v": 1	"t": 675374	"P": 1001.25	"F": 2}
{"v": 1	"t": 675394	"P": 999.0	"F": 3}
{"v": 1	"t": 675415	"P": 996.75	"F": 3}
{"v": 1	"t": 675435	"P": 1002.75	"F": 2}
{"v": 1	"t": 675455	"P": 1002.0	"F": 2}
{"v": 1	"t": 675476	"P": 999.0	"F": 2}
{"v": 1	"t": 675496	"P": 996.0	"F": 2}
{"v": 1	"t": 675516	"P": 1001.25	"F": 2}
{"v": 1	"t": 675536	"P": 1004.25	"F": 3}
{"v": 1	"t": 675557	"P": 1001.0	"F": 3}
{"v": 1	"t": 675577	"P": 998.0	"F": 3}
{"v": 1	"t": 675597	"P": 998.25	"F": 3}
{"v": 1	"t": 675618	"P": 1004.75	"F": 3}
{"v": 1	"t": 675638	"P": 1001.25	"F": 2}
{"v": 1	"t": 675658	"P": 999.0	"F": 3}
{"v": 1	"t": 675678	"P": 997.75	"F": 2}
{"v": 1	"t": 675699	"P": 1002.75	"F": 3}
{"v": 1	"t": 675719	"P": 1001.25	"F": 3}
{"v": 1	"t": 675739	"P": 999.5	"F": 3}
{"v": 1	"t": 675760	"P": 998.25	"F": 4}
{"v": 1	"t": 675780	"P": 1004.5	"F": 4}
{"v": 1	"t": 675800	"P": 1001.75	"F": 4}
{"v": 1	"t": 675821	"P": 1000.25	"F": 4}
{"v": 1	"t": 675841	"P": 997.0	"F": 4}
{"v": 1	"t": 675861	"P": 1005.0	"F": 4}
{"v": 1	"t": 675881	"P": 1003.5	"F": 4}
{"v": 1	"t": 675902	"P": 1002.25	"F": 4}
{"v": 1	"t": 675922	"P": 997.5	"F": 4}
{"v": 1	"t": 675942	"P": 1000.5	"F": 4}
{"v": 1	"t": 675963	"P": 1002.75	"F": 4	"C": 46.855	"D": 3262	"sn": 54091929832280	"file": "/data/device_log/data0000.out"}
{"v": 1	"t": 675983	"P": 1001.0	"F": 6}
{"v": 1	"t": 676003	"P": 996.5	"F": 8}
{"v": 1	"t": 676024	"P": 1000.25	"F": 9}
{"v": 1	"t": 676044	"P": 1004.5	"F": 9}
{"v": 1	"t": 676064	"P": 1000.0	"F": 9}
{"v": 1	"t": 676084	"P": 997.25	"F": 7}
{"v": 1	"t": 676105	"P": 998.5	"F": 5}
{"v": 1	"t": 676125	"P": 1003.5	"F": 3}
{"v": 1	"t": 676145	"P": 1005.0	"F": 1}
{"v": 1	"t": 676166	"P": 1001.0	"F": -3}
{"v": 1	"t": 676186	"P": 996.5	"F": -8}
{"v": 1	"t": 676206	"P": 1000.0	"F": -12}
{"v": 1	"t": 676227	"P": 1000.25	"F": -9}
{"v": 1	"t": 676247	"P": 996.75	"F": -2}
{"v": 1	"t": 676267	"P": 998.0	"F": 3}
{"v": 1	"t": 676287	"P": 1003.25	"F": 5}
{"v": 1	"t": 676308	"P": 1006.0	"F": 7}
{"v": 1	"t": 676328	"P": 1005.0	"F": 8}
{"v": 1	"t": 676348	"P": 1000.75	"F": 8}
{"v": 1	"t": 676369	"P": 1003.0	"F": 5}
{"v": 1	"t": 676389	"P": 1005.75	"F": 3}
{"v": 1	"t": 676409	"P": 1003.25	"F": 4}
{"v": 1	"t": 676430	"P": 997.75	"F": 6}
{"v": 1	"t": 676450	"P": 1005.0	"F": 8}
{"v": 1	"t": 676470	"P": 1003.25	"F": 7}
{"v": 1	"t": 676491	"P": 999.5	"F": 5}
{"v": 1	"t": 676511	"P": 999.5	"F": 6}
{"v": 1	"t": 676531	"P": 1004.25	"F": 7}
{"v": 1	"t": 676552	"P": 1000.5	"F": 7}
{"v": 1	"t": 676572	"P": 999.5	"F": 5}
{"v": 1	"t": 676593	"P": 1009.0	"F": 0}
{"v": 1	"t": 676613	"P": 1001.0	"F": -9}
{"v": 1	"t": 676633	"P": 997.75	"F": -6}
{"v": 1	"t": 676654	"P": 1004.0	"F": -12}
{"v": 1	"t": 676674	"P": 1005.25	"F": -15}
{"v": 1	"t": 676694	"P": 1004.5	"F": -14}
{"v": 1	"t": 676715	"P": 1002.75	"F": -11}
{"v": 1	"t": 676735	"P": 1007.5	"F": -8}
{"v": 1	"t": 676755	"P": 1002.75	"F": -4}
{"v": 1	"t": 676776	"P": 997.75	"F": -2}
{"v": 1	"t": 676796	"P": 999.5	"F": -3}
{"v": 1	"t": 676817	"P": 1000.5	"F": -4}
{"v": 1	"t": 676837	"P": 999.0	"F": -3}
{"v": 1	"t": 676857	"P": 997.5	"F": -3}
{"v": 1	"t": 676878	"P": 1003.0	"F": -1}
{"v": 1	"t": 676898	"P": 999.25	"F": -4}
{"v": 1	"t": 676918	"P": 997.75	"F": -9}
{"v": 1	"t": 676939	"P": 999.25	"F": -11}
{"v": 1	"t": 676959	"P": 998.0	"F": -12}
{"v": 1	"t": 676979	"P": 1000.25	"F": -16	"C": 46.88	"D": 3262	"sn": 54091929832280	"file": "/data/device_log/data0000.out"}
{"v": 1	"t": 677000	"P": 1008.75	"F": -6}
{"v": 1	"t": 677020	"P": 1009.0	"F": 3}
{"v": 1	"t": 677041	"P": 1002.25	"F": 2}
{"v": 1	"t": 677061	"P": 1002.75	"F": 0}
{"v": 1	"t": 677081	"P": 1002.75	"F": -6}
{"v": 1	"t": 677102	"P": 994.75	"F": -13}
{"v": 1	"t": 677122	"P": 996.0	"F": -12}
{"v": 1	"t": 677143	"P": 1005.25	"F": -5}
{"v": 1	"t": 677163	"P": 1003.25	"F": -4}
{"v": 1	"t": 677183	"P": 1000.5	"F": 1}
{"v": 1	"t": 677204	"P": 1004.0	"F": 7}
{"v": 1	"t": 677224	"P": 1003.0	"F": 1}
{"v": 1	"t": 677244	"P": 1000.25	"F": -3}
{"v": 1	"t": 677265	"P": 999.5	"F": -8}
{"v": 1	"t": 677285	"P": 1008.0	"F": -8}
{"v": 1	"t": 677306	"P": 1002.75	"F": -3}
{"v": 1	"t": 677326	"P": 995.0	"F": 3}
{"v": 1	"t": 677346	"P": 1002.5	"F": -1}
{"v": 1	"t": 677367	"P": 1003.25	"F": 0}
{"v": 1	"t": 677387	"P": 1001.25	"F": -5}
{"v": 1	"t": 677407	"P": 1003.25	"F": -9}
{"v": 1	"t": 677428	"P": 1002.5	"F": -11}
{"v": 1	"t": 677448	"P": 1002.5	"F": -14}
{"v": 1	"t": 677469	"P": 1000.25	"F": -10}
{"v": 1	"t": 677489	"P": 1003.0	"F": -7}
{"v": 1	"t": 677509	"P": 996.5	"F": 3}
{"v": 1	"t": 677530	"P": 996.0	"F": 8}
{"v": 1	"t": 677550	"P": 998.5	"F": 7}
{"v": 1	"t": 677570	"P": 1001.25	"F": 7}
{"v": 1	"t": 677591	"P": 1000.0	"F": 6}
{"v": 1	"t": 677611	"P": 1000.25	"F": 6}
{"v": 1	"t": 677631	"P": 1002.75	"F": 7}
{"v": 1	"t": 677652	"P": 1001.5	"F": 5}
{"v": 1	"t": 677672	"P": 1000.75	"F": 5}
{"v": 1	"t": 677693	"P": 1002.5	"F": 6}
{"v": 1	"t": 677713	"P": 1002.75	"F": 5}
{"v": 1	"t": 677733	"P": 996.75	"F": -1}
{"v": 1	"t": 677754	"P": 1001.5	"F": 3}
{"v": 1	"t": 677774	"P": 1002.0	"F": 3}
{"v": 1	"t": 677794	"P": 999.25	"F": 2}
{"v": 1	"t": 677815	"P": 1001.25	"F": 4}
{"v": 1	"t": 677835	"P": 1005.0	"F": 2}
{"v": 1	"t": 677856	"P": 1001.0	"F": 2}
{"v": 1	"t": 677876	"P": 995.75	"F": 1}
{"v": 1	"t": 677896	"P": 1002.75	"F": 0}
{"v": 1	"t": 677917	"P": 1003.25	"F": 0}
{"v": 1	"t": 677937	"P": 999.25	"F": 1}
{"v": 1	"t": 677957	"P": 999.75	"F": 1}
{"v": 1	"t": 677978	"P": 1004.5	"F": 1}
{"v": 1	"t": 677998	"P": 1001.25	"F": 1	"C": 46.9	"D": 3262	"sn": 54091929832280	"file": "/data/device_log/data0000.out"}
{"v": 1	"t": 678018	"P": 999.5	"F": 1}
{"v": 1	"t": 678039	"P": 1004.0	"F": 1}
{"v": 1	"t": 678059	"P": 1002.5	"F": 2}
{"v": 1	"t": 678079	"P": 998.0	"F": 1}
{"v": 1	"t": 678100	"P": 1001.75	"F": 1}
{"v": 1	"t": 678120	"P": 1005.25	"F": 1}
{"v": 1	"t": 678141	"P": 1000.0	"F": 1}
{"v": 1	"t": 678161	"P": 999.25	"F": 1}
{"v": 1	"t": 678181	"P": 1004.0	"F": 1}
{"v": 1	"t": 678202	"P": 1004.75	"F": 1}
{"v": 1	"t": 678222	"P": 998.75	"F": 1}
{"v": 1	"t": 678242	"P": 999.75	"F": 1}
{"v": 1	"t": 678263	"P": 1004.0	"F": 1}
{"v": 1	"t": 678283	"P": 1000.25	"F": 1}
{"v": 1	"t": 678303	"P": 997.25	"F": 1}
{"v": 1	"t": 678324	"P": 1005.75	"F": 1}
{"v": 1	"t": 678344	"P": 1003.5	"F": 1}
{"v": 1	"t": 678365	"P": 999.25	"F": 1}
{"v": 1	"t": 678385	"P": 1002.0	"F": 1}
{"v": 1	"t": 678405	"P": 1004.5	"F": 1}
{"v": 1	"t": 678426	"P": 1000.0	"F": 1}
{"v": 1	"t": 678446	"P": 1001.0	"F": 1}
{"v": 1	"t": 678467	"P": 1004.5	"F": 1}
{"v": 1	"t": 678487	"P": 1001.25	"F": 1}
{"v": 1	"t": 678507	"P": 999.25	"F": 1}
{"v": 1	"t": 678528	"P": 1004.75	"F": 1}
{"v": 1	"t": 678548	"P": 1000.75	"F": 2}
{"v": 1	"t": 678569	"P": 1001.75	"F": 2}
{"v": 1	"t": 678589	"P": 1004.0	"F": 2}
{"v": 1	"t": 678609	"P": 1001.25	"F": 2}
{"v": 1	"t": 678630	"P": 1000.0	"F": 2}
{"v": 1	"t": 678650	"P": 1004.0	"F": 2}
{"v": 1	"t": 678671	"P": 1001.5	"F": 2}
{"v": 1	"t": 678691	"P": 1000.75	"F": 2}
{"v": 1	"t": 678712	"P": 1004.25	"F": 2}
{"v": 1	"t": 678732	"P": 1000.25	"F": 2}
{"v": 1	"t": 678752	"P": 999.5	"F": 2}
{"v": 1	"t": 678773	"P": 1006.75	"F": 2}
{"v": 1	"t": 678793	"P": 1001.25	"F": 2}
{"v": 1	"t": 678813	"P": 999.25	"F": 2}
{"v": 1	"t": 678834	"P": 1004.75	"F": 2}
{"v": 1	"t": 678854	"P": 1001.5	"F": 2}
{"v": 1	"t": 678875	"P": 998.0	"F": 2}
{"v": 1	"t": 678895	"P": 1001.25	"F": 1}
{"v": 1	"t": 678915	"P": 1001.75	"F": 1}
{"v": 1	"t": 678936	"P": 1000.25	"F": 1}
{"v": 1	"t": 678956	"P": 999.0	"F": 1}
{"v": 1	"t": 678976	"P": 1004.25	"F": 1}
{"v": 1	"t": 678997	"P": 1002.0	"F": 1}
{"v": 1	"t": 679017	"P": 998.0	"F": 1	"C": 46.875	"D": 3262	"sn": 54091929832280	"file": "/data/device_log/data0000.out"}
{"v": 1	"t": 679037	"P": 1001.25	"F": 1}
{"v": 1	"t": 679058	"P": 1004.75	"F": 1}
{"v": 1	"t": 679078	"P": 1000.5	"F": 1}
{"v": 1	"t": 679098	"P": 1000.0	"F": 1}
{"v": 1	"t": 679119	"P": 1003.75	"F": 1}
{"v": 1	"t": 679139	"P": 1001.5	"F": 1}
{"v": 1	"t": 679160	"P": 998.75	"F": 1}
{"v": 1	"t": 679180	"P": 1001.75	"F": 1}
{"v": 1	"t": 679200	"P": 1005.0	"F": 1}
{"v": 1	"t": 679221	"P": 1001.0	"F": 1}
{"v": 1	"t": 679241	"P": 998.75	"F": 1}
{"v": 1	"t": 679261	"P": 1005.25	"F": 1}
{"v": 1	"t": 679282	"P": 1001.75	"F": 1}
{"v": 1	"t": 679302	"P": 1000.0	"F": 1}
{"v": 1	"t": 679322	"P": 1002.5	"F": 1}
{"v": 1	"t": 679343	"P": 1003.5	"F": 2}
{"v": 1	"t": 679363	"P": 1000.0	"F": 2}
{"v": 1	"t": 679384	"P": 1000.5	"F": 1}
{"v": 1	"t": 679404	"P": 1003.75	"F": 1}
{"v": 1	"t": 679424	"P": 1000.25	"F": 1}
{"v": 1	"t": 679445	"P": 999.25	"F": 1}
{"v": 1	"t": 679465	"P": 1003.5	"F": 1}
{"v": 1	"t": 679486	"P": 1002.5	"F": 1}
{"v": 1	"t": 679506	"P": 999.0	"F": 1}
{"v": 1	"t": 679526	"P": 1005.25	"F": 1}
{"v": 1	"t": 679547	"P": 1004.5	"F": 1}
{"v": 1	"t": 679567	"P": 997.0	"F": 1}
{"v": 1	"t": 679587	"P": 1000.5	"F": 1}
{"v": 1	"t": 679608	"P": 1005.25	"F": 1}
{"v": 1	"t": 679628	"P": 1002.0	"F": 1}
{"v": 1	"t": 679648	"P": 998.75	"F": 1}
{"v": 1	"t": 679669	"P": 1003.0	"F": 1}
{"v": 1	"t": 679689	"P": 1002.75	"F": 1}
{"v": 1	"t": 679709	"P": 999.25	"F": 1}
{"v": 1	"t": 679730	"P": 1000.75	"F": 1}
{"v": 1	"t": 679750	"P": 1004.5	"F": 1}
{"v": 1	"t": 679771	"P": 1002.5	"F": 1}
{"v": 1	"t": 679791	"P": 998.5	"F": 1}
{"v": 1	"t": 679811	"P": 1004.75	"F": 1}
{"v": 1	"t": 679832	"P": 1004.75	"F": 1}
{"v": 1	"t": 679852	"P": 1002.5	"F": 1}
{"v": 1	"t": 679872	"P": 1000.0	"F": 1}
{"v": 1	"t": 679893	"P": 1003.75	"F": 1}
{"v": 1	"t": 679913	"P": 1001.25	"F": 1}
{"v": 1	"t": 679933	"P": 999.5	"F": 1}
{"v": 1	"t": 679954	"P": 1002.75	"F": 1}
{"v": 1	"t": 679974	"P": 1004.75	"F": 1}
{"v": 1	"t": 679995	"P": 998.0	"F": 1}
{"v": 1	"t": 680015	"P": 1000.75	"F": 1}
{"v": 1	"t": 680035	"P": 1004.0	"F": 1	"C": 46.885	"D": 3262	"sn": 54091929832280	"file": "/data/device_log/data0000.out"}
{"v": 1	"t": 680056	"P": 1000.25	"F": 1}
{"v": 1	"t": 680076	"P": 1000.25	"F": 1}
{"v": 1	"t": 680096	"P": 1005.75	"F": 1}
{"v": 1	"t": 680117	"P": 1002.25	"F": 1}
{"v": 1	"t": 680137	"P": 999.5	"F": 1}
{"v": 1	"t": 680158	"P": 1004.5	"F": 2}
{"v": 1	"t": 680178	"P": 1002.25	"F": 2}
{"v": 1	"t": 680198	"P": 999.0	"F": 2}
{"v": 1	"t": 680219	"P": 1004.25	"F": 1}
{"v": 1	"t": 680239	"P": 1005.25	"F": 2}
{"v": 1	"t": 680259	"P": 1000.0	"F": 1}
{"v": 1	"t": 680280	"P": 999.5	"F": 2}
{"v": 1	"t": 680300	"P": 1005.5	"F": 2}
{"v": 1	"t": 680320	"P": 1002.5	"F": 2}
{"v": 1	"t": 680341	"P": 997.75	"F": 2}
{"v": 1	"t": 680361	"P": 1002.0	"F": 1}
{"v": 1	"t": 680382	"P": 1002.75	"F": 2}
{"v": 1	"t": 680402	"P": 998.75	"F": 2}
{"v": 1	"t": 680422	"P": 1000.5	"F": 2}
{"v": 1	"t": 680443	"P": 1004.5	"F": 2}
{"v": 1	"t": 680463	"P": 1000.5	"F": 2}
{"v": 1	"t": 680483	"P": 1000.5	"F": 2}
{"v": 1	"t": 680504	"P": 1002.5	"F": 2}
{"v": 1	"t": 680524	"P": 1002.75	"F": 2}
{"v": 1	"t": 680544	"P": 998.25	"F": 1}
{"v": 1	"t": 680565	"P": 998.75	"F": 2}
{"v": 1	"t": 680585	"P": 1005.75	"F": 1}
{"v": 1	"t": 680605	"P": 1003.0	"F": 2}
{"v": 1	"t": 680626	"P": 999.0	"F": 1}
{"v": 1	"t": 680646	"P": 1004.5	"F": 2}
{"v": 1	"t": 680667	"P": 1003.0	"F": 1}
{"v": 1	"t": 680687	"P": 998.25	"F": 2}
{"v": 1	"t": 680707	"P": 1000.0	"F": 1}
{"v": 1	"t": 680728	"P": 1003.25	"F": 1}
{"v": 1	"t": 680748	"P": 1000.5	"F": 1}
{"v": 1	"t": 680769	"P": 1000.0	"F": 2}
{"v": 1	"t": 680789	"P": 1003.25	"F": 1}
{"v": 1	"t": 680809	"P": 1001.75	"F": 1}
{"v": 1	"t": 680830	"P": 999.25	"F": 2}
{"v": 1	"t": 680850	"P": 1001.75	"F": 2}
{"v": 1	"t": 680870	"P": 1003.75	"F": 2}
{"v": 1	"t": 680891	"P": 1002.0	"F": 2}
{"v": 1	"t": 680911	"P": 999.5	"F": 2}
{"v": 1	"t": 680931	"P": 1004.25	"F": 2}
{"v": 1	"t": 680952	"P": 1001.75	"F": 2}
{"v": 1	"t": 680972	"P": 999.25	"F": 1}
{"v": 1	"t": 680992	"P": 1003.25	"F": 1}
{"v": 1	"t": 681013	"P": 1005.0	"F": 1}
{"v": 1	"t": 681033	"P": 999.5	"F": 1}
{"v": 1	"t": 681054	"P": 999.75	"F": 1	"C": 46.9	"D": 3262	"sn": 54091929832280	"file": "/data/device_log/data0000.out"}
{"v": 1	"t": 681074	"P": 1005.0	"F": 1}
{"v": 1	"t": 681094	"P": 1002.25	"F": 1}
{"v": 1	"t": 681115	"P": 998.75	"F": 1}
{"v": 1	"t": 681135	"P": 1004.5	"F": 1}
{"v": 1	"t": 681155	"P": 1004.25	"F": 1}
{"v": 1	"t": 681176	"P": 999.75	"F": 2}
{"v": 1	"t": 681196	"P": 999.75	"F": 1}
{"v": 1	"t": 681216	"P": 1006.0	"F": 1}
{"v": 1	"t": 681237	"P": 1004.25	"F": 1}
{"v": 1	"t": 681257	"P": 1000.0	"F": 1}
{"v": 1	"t": 681277	"P": 1003.25	"F": 1}
{"v": 1	"t": 681298	"P": 1003.25	"F": 1}
{"v": 1	"t": 681318	"P": 998.75	"F": 1}
{"v": 1	"t": 681339	"P": 1001.5	"F": 1}
{"v": 1	"t": 681359	"P": 1003.75	"F": 2}
{"v": 1	"t": 681379	"P": 1000.75	"F": 2}
{"v": 1	"t": 681400	"P": 999.5	"F": 1}
{"v": 1	"t": 681420	"P": 1005.25	"F": 1}
{"v": 1	"t": 681441	"P": 1001.5	"F": 1}
{"v": 1	"t": 681461	"P": 1000.0	"F": 1}
{"v": 1	"t": 681481	"P": 1003.0	"F": 2}
{"v": 1	"t": 681502	"P": 1002.5	"F": 1}
{"v": 1	"t": 681522	"P": 998.0	"F": 2}
{"v": 1	"t": 681542	"P": 999.5	"F": 1}
{"v": 1	"t": 681563	"P": 1004.5	"F": 2}
{"v": 1	"t": 681583	"P": 1001.25	"F": 1}
{"v": 1	"t": 681603	"P": 999.25	"F": 2}
{"v": 1	"t": 681624	"P": 1003.75	"F": 1}
{"v": 1	"t": 681644	"P": 1004.25	"F": 1}
{"v": 1	"t": 681664	"P": 999.5	"F": 1}
{"v": 1	"t": 681685	"P": 1000.5	"F": 2}
{"v": 1	"t": 681705	"P": 1006.25	"F": 2}
{"v": 1	"t": 681726	"P": 1001.5	"F": 2}
{"v": 1	"t": 681746	"P": 999.25	"F": 2}
{"v": 1	"t": 681766	"P": 1004.75	"F": 2}
{"v": 1	"t": 681787	"P": 1003.25	"F": 2}
{"v": 1	"t": 681807	"P": 999.75	"F": 2}
{"v": 1	"t": 681827	"P": 1002.5	"F": 2}
{"v": 1	"t": 681848	"P": 1003.75	"F": 2}
{"v": 1	"t": 681868	"P": 1002.0	"F": 2}
{"v": 1	"t": 681888	"P": 1000.0	"F": 2}
{"v": 1	"t": 681909	"P": 1005.25	"F": 2}
{"v": 1	"t": 681929	"P": 1003.0	"F": 2}
{"v": 1	"t": 681950	"P": 998.75	"F": 2}
{"v": 1	"t": 681970	"P": 1004.75	"F": 2}
{"v": 1	"t": 681990	"P": 1004.0	"F": 2}
{"v": 1	"t": 682011	"P": 997.5	"F": 2}
{"v": 1	"t": 682031	"P": 1004.0	"F": 1}
{"v": 1	"t": 682052	"P": 1002.75	"F": 2}
{"v": 1	"t": 682072	"P": 998.5	"F": 1	"C": 46.9	"D": 3262	"sn": 54091929832280	"file": "/data/device_log/data0000.out"}
{"v": 1	"t": 682092	"P": 1001.75	"F": 1}
{"v": 1	"t": 682113	"P": 1005.5	"F": 2}
{"v": 1	"t": 682133	"P": 999.0	"F": 2}
{"v": 1	"t": 682154	"P": 1005.75	"F": 1}
{"v": 1	"t": 682174	"P": 1002.25	"F": 2}
{"v": 1	"t": 682195	"P": 998.5	"F": 2}
{"v": 1	"t": 682215	"P": 1003.75	"F": 1}
{"v": 1	"t": 682235	"P": 1002.75	"F": 2}
{"v": 1	"t": 682256	"P": 1001.5	"F": 2}
{"v": 1	"t": 682276	"P": 999.0	"F": 2}
{"v": 1	"t": 682296	"P": 1004.5	"F": 2}
{"v": 1	"t": 682317	"P": 1000.5	"F": 1}
{"v": 1	"t": 682337	"P": 998.75	"F": 2}
{"v": 1	"t": 682358	"P": 1003.0	"F": 2}
{"v": 1	"t": 682378	"P": 1004.75	"F": 1}
{"v": 1	"t": 682398	"P": 999.0	"F": 1}
{"v": 1	"t": 682419	"P": 1000.75	"F": 2}
{"v": 1	"t": 682439	"P": 1003.0	"F": 2}
{"v": 1	"t": 682459	"P": 1000.75	"F": 2}
{"v": 1	"t": 682480	"P": 999.0	"F": 1}
{"v": 1	"t": 682500	"P": 1003.25	"F": 2}
{"v": 1	"t": 682520	"P": 1002.5	"F": 1}
{"v": 1	"t": 682541	"P": 1000.0	"F": 1}
{"v": 1	"t": 682561	"P": 1000.5	"F": 1}
{"v": 1	"t": 682581	"P": 1005.0	"F": 1}
{"v": 1	"t": 682602	"P": 1003.25	"F": 1}
{"v": 1	"t": 682622	"P": 999.0	"F": 1}
{"v": 1	"t": 682642	"P": 1002.25	"F": 1}
{"v": 1	"t": 682663	"P": 1003.5	"F": 1}
{"v": 1	"t": 682683	"P": 999.0	"F": 1}
{"v": 1	"t": 682704	"P": 1002.25	"F": 1}
{"v": 1	"t": 682724	"P": 1003.5	"F": 1}
{"v": 1	"t": 682744	"P": 999.75	"F": 1}
{"v": 1	"t": 682765	"P": 999.75	"F": 1}
{"v": 1	"t": 682785	"P": 1005.5	"F": 1}
{"v": 1	"t": 682806	"P": 1000.0	"F": 1}
{"v": 1	"t": 682826	"P": 998.5	"F": 1}
{"v": 1	"t": 682846	"P": 1004.75	"F": 2}
{"v": 1	"t": 682867	"P": 1002.5	"F": 1}
{"v": 1	"t": 682887	"P": 999.75	"F": 1}
{"v": 1	"t": 682907	"P": 1002.5	"F": 1}
{"v": 1	"t": 682928	"P": 1004.5	"F": 2}
{"v": 1	"t": 682948	"P": 1000.0	"F": 2}
{"v": 1	"t": 682969	"P": 998.5	"F": 2}
{"v": 1	"t": 682989	"P": 1004.75	"F": 2}
{"v": 1	"t": 683009	"P": 1000.75	"F": 1}
{"v": 1	"t": 683030	"P": 999.25	"F": 2}
{"v": 1	"t": 683050	"P": 1003.25	"F": 2}
{"v": 1	"t": 683070	"P": 1003.25	"F": 2}
{"v": 1	"t": 683091	"P": 1001.0	"F": 2	"C": 46.86	"D": 3262	"sn": 54091929832280	"file": "/data/device_log/data0000.out"}
{"v": 1	"t": 683111	"P": 1000.75	"F": 2}
{"v": 1	"t": 683131	"P": 1003.75	"F": 2}
{"v": 1	"t": 683152	"P": 1003.5	"F": 2}
{"v": 1	"t": 683172	"P": 998.25	"F": 2}
{"v": 1	"t": 683192	"P": 1001.5	"F": 2}
{"v": 1	"t": 683213	"P": 1004.25	"F": 2}
{"v": 1	"t": 683233	"P": 1001.0	"F": 2}
{"v": 1	"t": 683253	"P": 998.75	"F": 2}
{"v": 1	"t": 683274	"P": 1004.0	"F": 2}
{"v": 1	"t": 683294	"P": 1002.0	"F": 2}
{"v": 1	"t": 683315	"P": 999.0	"F": 2}
{"v": 1	"t": 683335	"P": 1003.0	"F": 2}
{"v": 1	"t": 683355	"P": 1002.0	"F": 2}
{"v": 1	"t": 683376	"P": 999.0	"F": 2}
{"v": 1	"t": 683396	"P": 1001.75	"F": 2}
{"v": 1	"t": 683417	"P": 1004.75	"F": 2}
{"v": 1	"t": 683437	"P": 999.25	"F": 2}
{"v": 1	"t": 683457	"P": 1001.25	"F": 2}
{"v": 1	"t": 683478	"P": 1005.0	"F": 2}
{"v": 1	"t": 683498	"P": 1002.25	"F": 2}
{"v": 1	"t": 683518	"P": 998.25	"F": 2}
{"v": 1	"t": 683539	"P": 1005.75	"F": 2}
{"v": 1	"t": 683559	"P": 1001.5	"F": 2}
{"v": 1	"t": 683580	"P": 1000.5	"F": 2}
{"v": 1	"t": 683600	"P": 1000.75	"F": 2}
{"v": 1	"t": 683620	"P": 1004.75	"F": 2}
{"v": 1	"t": 683641	"P": 1000.75	"F": 2}
{"v": 1	"t": 683661	"P": 998.75	"F": 2}
{"v": 1	"t": 683681	"P": 1005.5	"F": 2}
{"v": 1	"t": 683702	"P": 1002.75	"F": 2}
{"v": 1	"t": 683722	"P": 1000.25	"F": 2}
{"v": 1	"t": 683742	"P": 1000.25	"F": 2}
{"v": 1	"t": 683763	"P": 1007.25	"F": 2}
{"v": 1	"t": 683783	"P": 1002.75	"F": 2}
{"v": 1	"t": 683803	"P": 998.25	"F": 2}
{"v": 1	"t": 683824	"P": 1003.75	"F": 2}
{"v": 1	"t": 683844	"P": 1002.25	"F": 2}
{"v": 1	"t": 683864	"P": 999.5	"F": 2}
{"v": 1	"t": 683885	"P": 1001.0	"F": 1}
{"v": 1	"t": 683905	"P": 1003.75	"F": 2}
{"v": 1	"t": 683926	"P": 1001.5	"F": 1}
{"v": 1	"t": 683946	"P": 999.25	"F": 2}
{"v": 1	"t": 683966	"P": 1003.75	"F": 1}
{"v": 1	"t": 683987	"P": 1002.0	"F": 1}
{"v": 1	"t": 684007	"P": 999.75	"F": 1}
{"v": 1	"t": 684027	"P": 1002.25	"F": 1}
{"v": 1	"t": 684048	"P": 1003.75	"F": 1}
{"v": 1	"t": 684068	"P": 1000.0	"F": 1}
{"v": 1	"t": 684089	"P": 1003.5	"F": 1}
{"v": 1	"t": 684109	"P": 1003.75	"F": 1	"C": 46.885	"D": 3262	"sn": 54091929832280	"file": "/data/device_log/data0000.out"}
{"v": 1	"t": 684129	"P": 1000.25	"F": 1}
{"v": 1	"t": 684150	"P": 999.5	"F": 1}
{"v": 1	"t": 684170	"P": 1006.0	"F": 1}
{"v": 1	"t": 684191	"P": 1001.25	"F": 2}
{"v": 1	"t": 684211	"P": 998.75	"F": 5}
{"v": 1	"t": 684231	"P": 1004.75	"F": -3}
{"v": 1	"t": 684252	"P": 1004.5	"F": 3}
{"v": 1	"t": 684272	"P": 999.75	"F": 9}
{"v": 1	"t": 684292	"P": 997.0	"F": 8}
{"v": 1	"t": 684313	"P": 1001.0	"F": 3}
{"v": 1	"t": 684333	"P": 1011.75	"F": 5}
{"v": 1	"t": 684353	"P": 1004.0	"F": 7}
{"v": 1	"t": 684374	"P": 999.5	"F": 3}
{"v": 1	"t": 684394	"P": 1005.5	"F": -6}
{"v": 1	"t": 684414	"P": 1004.0	"F": -20}
{"v": 1	"t": 684435	"P": 1004.0	"F": -26}
{"v": 1	"t": 684455	"P": 1012.25	"F": -15}
{"v": 1	"t": 684475	"P": 1008.25	"F": -14}
{"v": 1	"t": 684496	"P": 1003.0	"F": -16}
{"v": 1	"t": 684516	"P": 1005.0	"F": -16}
{"v": 1	"t": 684537	"P": 1007.5	"F": -8}
{"v": 1	"t": 684557	"P": 1004.0	"F": -13}
{"v": 1	"t": 684577	"P": 994.25	"F": -31}
{"v": 1	"t": 684598	"P": 1004.5	"F": -26}
{"v": 1	"t": 684618	"P": 1004.25	"F": -26}
{"v": 1	"t": 684638	"P": 1001.75	"F": -16}
{"v": 1	"t": 684659	"P": 1005.25	"F": -17}
{"v": 1	"t": 684679	"P": 1002.75	"F": -31}
{"v": 1	"t": 684700	"P": 999.25	"F": -33}
{"v": 1	"t": 684720	"P": 1002.75	"F": -25}
{"v": 1	"t": 684740	"P": 1009.0	"F": -18}
{"v": 1	"t": 684761	"P": 1000.25	"F": -18}
{"v": 1	"t": 684781	"P": 999.5	"F": -18}
{"v": 1	"t": 684801	"P": 1007.5	"F": -3}
{"v": 1	"t": 684822	"P": 1000.25	"F": 0}
{"v": 1	"t": 684842	"P": 998.75	"F": -3}
{"v": 1	"t": 684863	"P": 1004.25	"F": -3}
{"v": 1	"t": 684883	"P": 1003.25	"F": -1}
{"v": 1	"t": 684903	"P": 998.25	"F": 0}
{"v": 1	"t": 684924	"P": 999.0	"F": -2}
{"v": 1	"t": 684944	"P": 1002.0	"F": -9}
{"v": 1	"t": 684964	"P": 999.25	"F": -17}
{"v": 1	"t": 684985	"P": 997.25	"F": -19}
{"v": 1	"t": 685005	"P": 997.5	"F": -15}
{"v": 1	"t": 685025	"P": 1002.0	"F": -11}
{"v": 1	"t": 685046	"P": 998.75	"F": -5}
{"v": 1	"t": 685066	"P": 998.5	"F": 0}
{"v": 1	"t": 685086	"P": 1003.75	"F": 1}
{"v": 1	"t": 685107	"P": 997.75	"F": 2}
{"v": 1	"t": 685127	"P": 996.0	"F": 3	"C": 46.865	"D": 3262	"sn": 54091929832280	"file": "/data/device_log/data0000.out"}
{"v": 1	"t": 685148	"P": 1000.25	"F": 3}
{"v": 1	"t": 685168	"P": 999.5	"F": 5}
{"v": 1	"t": 685188	"P": 998.0	"F": 6}
{"v": 1	"t": 685209	"P": 998.5	"F": 9}
{"v": 1	"t": 685229	"P": 1001.5	"F": 11}
{"v": 1	"t": 685249	"P": 998.75	"F": 11}
{"v": 1	"t": 685270	"P": 997.0	"F": 8}
{"v": 1	"t": 685290	"P": 1002.25	"F": 2}
{"v": 1	"t": 685310	"P": 1001.75	"F": 2}
{"v": 1	"t": 685331	"P": 997.5	"F": 7}
{"v": 1	"t": 685351	"P": 1002.0	"F": 9}
{"v": 1	"t": 685372	"P": 1001.25	"F": 8}
{"v": 1	"t": 685392	"P": 995.0	"F": 9}
{"v": 1	"t": 685412	"P": 1000.0	"F": 10}
{"v": 1	"t": 685433	"P": 1001.5	"F": 11}
{"v": 1	"t": 685453	"P": 997.25	"F": 13}
{"v": 1	"t": 685474	"P": 1000.5	"F": 12}
{"v": 1	"t": 685494	"P": 1002.5	"F": 10}
{"v": 1	"t": 685514	"P": 997.0	"F": 7}
{"v": 1	"t": 685535	"P": 1000.25	"F": 7}
{"v": 1	"t": 685555	"P": 1000.0	"F": 9}
{"v": 1	"t": 685576	"P": 996.0	"F": 10}
{"v": 1	"t": 685596	"P": 998.5	"F": 9}
{"v": 1	"t": 685616	"P": 1001.25	"F": 10}
{"v": 1	"t": 685637	"P": 997.75	"F": 10}
{"v": 1	"t": 685657	"P": 997.75	"F": 8}
{"v": 1	"t": 685678	"P": 1003.5	"F": 5}
{"v": 1	"t": 685698	"P": 998.75	"F": 3}
{"v": 1	"t": 685719	"P": 997.75	"F": 2}
{"v": 1	"t": 685739	"P": 1001.5	"F": 0}
{"v": 1	"t": 685759	"P": 997.75	"F": -1}
{"v": 1	"t": 685780	"P": 995.25	"F": 0}
{"v": 1	"t": 685800	"P": 1002.0	"F": 1}
{"v": 1	"t": 685820	"P": 997.75	"F": 2}
{"v": 1	"t": 685841	"P": 996.0	"F": 2}
{"v": 1	"t": 685861	"P": 999.25	"F": 4}
{"v": 1	"t": 685882	"P": 999.25	"F": 5}
{"v": 1	"t": 685902	"P": 999.0	"F": 8}
{"v": 1	"t": 685922	"P": 1000.0	"F": 10}
{"v": 1	"t": 685943	"P": 1003.5	"F": 9}
{"v": 1	"t": 685963	"P": 997.5	"F": 5}
{"v": 1	"t": 685983	"P": 996.5	"F": 0}
{"v": 1	"t": 686004	"P": 1000.75	"F": -4}
{"v": 1	"t": 686024	"P": 998.75	"F": -4}
{"v": 1	"t": 686045	"P": 997.0	"F": -3}
{"v": 1	"t": 686065	"P": 1000.0	"F": -3}
{"v": 1	"t": 686085	"P": 1000.25	"F": -4}
{"v": 1	"t": 686106	"P": 996.75	"F": -5}
{"v": 1	"t": 686126	"P": 994.75	"F": -6}
{"v": 1	"t": 686146	"P": 1000.5	"F": -7	"C": 46.895	"D": 3262	"sn": 54091929832280	"file": "/data/device_log/data0000.out"}
{"v": 1	"t": 686167	"P": 998.0	"F": -7}
{"v": 1	"t": 686187	"P": 996.5	"F": -7}
{"v": 1	"t": 686207	"P": 1002.0	"F": -6}
{"v": 1	"t": 686228	"P": 1003.25	"F": -5}
{"v": 1	"t": 686248	"P": 997.75	"F": -5}
{"v": 1	"t": 686268	"P": 996.25	"F": -4}
{"v": 1	"t": 686289	"P": 1002.0	"F": -3}
{"v": 1	"t": 686309	"P": 999.25	"F": -3}
{"v": 1	"t": 686330	"P": 995.75	"F": -3}
{"v": 1	"t": 686350	"P": 1003.25	"F": -6}
{"v": 1	"t": 686370	"P": 1001.25	"F": -6}
{"v": 1	"t": 686391	"P": 998.0	"F": -4}
{"v": 1	"t": 686411	"P": 998.75	"F": -4}
{"v": 1	"t": 686431	"P": 1001.0	"F": -4}
{"v": 1	"t": 686452	"P": 997.0	"F": -4}
{"v": 1	"t": 686472	"P": 995.5	"F": -4}
{"v": 1	"t": 686493	"P": 1002.25	"F": -5}
{"v": 1	"t": 686513	"P": 999.0	"F": -4}
{"v": 1	"t": 686533	"P": 995.25	"F": -3}
{"v": 1	"t": 686554	"P": 1000.5	"F": -2}
{"v": 1	"t": 686574	"P": 1001.25	"F": -2}
{"v": 1	"t": 686594	"P": 997.5	"F": -2}
{"v": 1	"t": 686615	"P": 998.0	"F": -2}
{"v": 1	"t": 686635	"P": 1003.5	"F": -3}
{"v": 1	"t": 686656	"P": 998.25	"F": -3}
{"v": 1	"t": 686676	"P": 996.25	"F": -3}
{"v": 1	"t": 686696	"P": 999.25	"F": -3}
{"v": 1	"t": 686717	"P": 999.75	"F": -3}
{"v": 1	"t": 686737	"P": 995.25	"F": -3}
{"v": 1	"t": 686757	"P": 996.25	"F": -3}
{"v": 1	"t": 686778	"P": 1002.25	"F": -3}
{"v": 1	"t": 686798	"P": 999.5	"F": -4}
{"v": 1	"t": 686818	"P": 996.0	"F": -3}
{"v": 1	"t": 686839	"P": 1000.75	"F": -2}
{"v": 1	"t": 686859	"P": 1000.0	"F": -2}
{"v": 1	"t": 686879	"P": 998.5	"F": -1}
{"v": 1	"t": 686900	"P": 997.25	"F": 0}
{"v": 1	"t": 686920	"P": 1001.5	"F": 1}
{"v": 1	"t": 686940	"P": 999.75	"F": 5}
{"v": 1	"t": 686961	"P": 996.25	"F": 3}
{"v": 1	"t": 686981	"P": 998.75	"F": 1}
{"v": 1	"t": 687002	"P": 1001.75	"F": 2}
{"v": 1	"t": 687022	"P": 999.75	"F": 3}
{"v": 1	"t": 687042	"P": 998.25	"F": 3}
{"v": 1	"t": 687063	"P": 1000.5	"F": 2}
{"v": 1	"t": 687083	"P": 996.75	"F": -1}
{"v": 1	"t": 687104	"P": 997.25	"F": -2}
{"v": 1	"t": 687124	"P": 1000.0	"F": -1}
{"v": 1	"t": 687144	"P": 1000.0	"F": -1}
{"v": 1	"t": 687165	"P": 994.75	"F": -1	"C": 46.905	"D": 3262	"sn": 54091929832280	"file": "/data/device_log/data0000.out"}
{"v": 1	"t": 687185	"P": 1002.75	"F": 0}
{"v": 1	"t": 687205	"P": 1002.75	"F": 1}
{"v": 1	"t": 687226	"P": 997.75	"F": 2}
{"v": 1	"t": 687246	"P": 998.5	"F": 2}
{"v": 1	"t": 687266	"P": 1002.75	"F": 0}
{"v": 1	"t": 687287	"P": 999.75	"F": -1}
{"v": 1	"t": 687307	"P": 996.25	"F": -1}
{"v": 1	"t": 687327	"P": 999.5	"F": -1}
{"v": 1	"t": 687348	"P": 1004.25	"F": 0}
{"v": 1	"t": 687368	"P": 999.75	"F": 1}
{"v": 1	"t": 687388	"P": 997.25	"F": 1}
{"v": 1	"t": 687409	"P": 1000.75	"F": 1}
{"v": 1	"t": 687429	"P": 999.0	"F": 0}
{"v": 1	"t": 687450	"P": 996.5	"F": 1}
{"v": 1	"t": 687470	"P": 1002.5	"F": 2}
{"v": 1	"t": 687490	"P": 1001.75	"F": 2}
{"v": 1	"t": 687511	"P": 995.5	"F": 1}
{"v": 1	"t": 687531	"P": 998.0	"F": -1}
{"v": 1	"t": 687551	"P": 1004.0	"F": 0}
{"v": 1	"t": 687572	"P": 999.25	"F": 2}
{"v": 1	"t": 687592	"P": 994.75	"F": 5}
{"v": 1	"t": 687613	"P": 1001.0	"F": 5}
{"v": 1	"t": 687633	"P": 1000.0	"F": 5}
{"v": 1	"t": 687653	"P": 997.75	"F": 4}
{"v": 1	"t": 687674	"P": 1000.0	"F": 5}
{"v": 1	"t": 687694	"P": 1003.75	"F": 5}
{"v": 1	"t": 687715	"P": 998.5	"F": 4}
{"v": 1	"t": 687735	"P": 1000.0	"F": 3}
{"v": 1	"t": 687755	"P": 1000.25	"F": 3}
{"v": 1	"t": 687776	"P": 999.75	"F": 4}
{"v": 1	"t": 687796	"P": 997.75	"F": 5}
{"v": 1	"t": 687816	"P": 1002.0	"F": 6}
{"v": 1	"t": 687837	"P": 1002.0	"F": 7}
{"v": 1	"t": 687857	"P": 996.75	"F": 8}
{"v": 1	"t": 687877	"P": 998.75	"F": 8}
{"v": 1	"t": 687898	"P": 1003.5	"F": 8}
{"v": 1	"t": 687918	"P": 998.5	"F": 8}
{"v": 1	"t": 687938	"P": 995.25	"F": 8}
{"v": 1	"t": 687959	"P": 1000.75	"F": 9}
{"v": 1	"t": 687979	"P": 998.25	"F": 9}
{"v": 1	"t": 687999	"P": 997.5	"F": 7}
{"v": 1	"t": 688020	"P": 998.25	"F": 5}
{"v": 1	"t": 688040	"P": 1002.0	"F": 3}
{"v": 1	"t": 688061	"P": 1000.25	"F": 2}
{"v": 1	"t": 688081	"P": 996.25	"F": 2}
{"v": 1	"t": 688101	"P": 1001.5	"F": 3}
{"v": 1	"t": 688122	"P": 1002.5	"F": 3}
{"v": 1	"t": 688142	"P": 998.25	"F": 3}
{"v": 1	"t": 688162	"P": 999.25	"F": 2}
{"v": 1	"t": 688183	"P": 1000.75	"F": 3	"C": 46.9	"D": 3262	"sn": 54091929832280	"file": "/data/device_log/data0000.out"}
{"v": 1	"t": 688203	"P": 997.25	"F": 5}
{"v": 1	"t": 688223	"P": 995.25	"F": 8}
{"v": 1	"t": 688244	"P": 1001.75	"F": 8}
{"v": 1	"t": 688264	"P": 999.75	"F": 8}
{"v": 1	"t": 688285	"P": 997.25	"F": 7}
{"v": 1	"t": 688305	"P": 1003.0	"F": 6}
{"v": 1	"t": 688325	"P": 1000.25	"F": 7}
{"v": 1	"t": 688346	"P": 994.75	"F": 11}
{"v": 1	"t": 688366	"P": 1001.25	"F": 16}
{"v": 1	"t": 688387	"P": 1003.75	"F": 19}
{"v": 1	"t": 688407	"P": 998.75	"F": 21}
{"v": 1	"t": 688427	"P": 998.5	"F": 20}
{"v": 1	"t": 688448	"P": 1004.25	"F": 18}
{"v": 1	"t": 688468	"P": 1001.25	"F": 16}
{"v": 1	"t": 688488	"P": 997.25	"F": 13}
{"v": 1	"t": 688509	"P": 1002.25	"F": 10}
{"v": 1	"t": 688529	"P": 1002.75	"F": 6}
{"v": 1	"t": 688549	"P": 999.0	"F": 2}
{"v": 1	"t": 688570	"P": 998.75	"F": -3}
{"v": 1	"t": 688590	"P": 1005.75	"F": -7}
{"v": 1	"t": 688611	"P": 1001.75	"F": -10}
{"v": 1	"t": 688631	"P": 996.25	"F": -11}
{"v": 1	"t": 688651	"P": 1002.5	"F": -11}
{"v": 1	"t": 688672	"P": 1001.75	"F": -12}
{"v": 1	"t": 688692	"P": 999.5	"F": -12}
{"v": 1	"t": 688712	"P": 999.75	"F": -11}
{"v": 1	"t": 688733	"P": 1002.0	"F": -13}
{"v": 1	"t": 688753	"P": 997.5	"F": -15}
{"v": 1	"t": 688773	"P": 996.25	"F": -14}
{"v": 1	"t": 688794	"P": 1001.5	"F": -12}
{"v": 1	"t": 688814	"P": 1001.5	"F": -13}
{"v": 1	"t": 688834	"P": 996.0	"F": -15}
{"v": 1	"t": 688855	"P": 998.5	"F": -18}
{"v": 1	"t": 688875	"P": 1000.5	"F": -17}
{"v": 1	"t": 688896	"P": 998.75	"F": -9}
{"v": 1	"t": 688916	"P": 997.25	"F": -5}
{"v": 1	"t": 688936	"P": 1002.5	"F": -4}
{"v": 1	"t": 688957	"P": 998.5	"F": -7}
{"v": 1	"t": 688977	"P": 995.75	"F": -8}
{"v": 1	"t": 688997	"P": 1000.75	"F": -7}
{"v": 1	"t": 689018	"P": 999.5	"F": -7}
{"v": 1	"t": 689038	"P": 995.75	"F": -8}
{"v": 1	"t": 689059	"P": 1001.25	"F": -8}
{"v": 1	"t": 689079	"P": 1000.5	"F": -9}
{"v": 1	"t": 689099	"P": 999.25	"F": -12}
{"v": 1	"t": 689120	"P": 999.0	"F": -15}
{"v": 1	"t": 689140	"P": 1003.25	"F": -16}
{"v": 1	"t": 689161	"P": 995.75	"F": -14}
{"v": 1	"t": 689181	"P": 1003.0	"F": -11}
{"v": 1	"t": 689202	"P": 1000.5	"F": -9	"C": 46.895	"D": 3262	"sn": 54091929832280	"file": "/data/device_log/data0000.out"}
{"v": 1	"t": 689222	"P": 996.25	"F": -8}
{"v": 1	"t": 689243	"P": 1000.75	"F": -7}
{"v": 1	"t": 689263	"P": 1000.25	"F": -4}
{"v": 1	"t": 689283	"P": 997.25	"F": -1}
{"v": 1	"t": 689304	"P": 1000.5	"F": 0}
{"v": 1	"t": 689324	"P": 1003.25	"F": 0}
{"v": 1	"t": 689344	"P": 998.25	"F": 1}
{"v": 1	"t": 689365	"P": 997.5	"F": 2}
{"v": 1	"t": 689385	"P": 1002.25	"F": 3}
{"v": 1	"t": 689405	"P": 1003.0	"F": 2}
{"v": 1	"t": 689426	"P": 999.0	"F": 0}
{"v": 1	"t": 689446	"P": 999.75	"F": 0}
{"v": 1	"t": 689466	"P": 1005.0	"F": -1}
{"v": 1	"t": 689487	"P": 1002.0	"F": 1}
{"v": 1	"t": 689507	"P": 1001.25	"F": 5}
{"v": 1	"t": 689528	"P": 1005.75	"F": 8}
{"v": 1	"t": 689548	"P": 1003.5	"F": 6}
{"v": 1	"t": 689568	"P": 1002.0	"F": 6}
{"v": 1	"t": 689589	"P": 1003.75	"F": 7}
{"v": 1	"t": 689609	"P": 1006.5	"F": 9}
{"v": 1	"t": 689629	"P": 1001.75	"F": 10}
{"v": 1	"t": 689650	"P": 1002.0	"F": 7}
{"v": 1	"t": 689670	"P": 1008.0	"F": 4}
{"v": 1	"t": 689690	"P": 1007.5	"F": 0}
{"v": 1	"t": 689711	"P": 1006.0	"F": -3}
{"v": 1	"t": 689731	"P": 1006.75	"F": 1}
{"v": 1	"t": 689752	"P": 1005.5	"F": -3}
{"v": 1	"t": 689772	"P": 1002.75	"F": 3}
{"v": 1	"t": 689792	"P": 1004.5	"F": 8}
{"v": 1	"t": 689813	"P": 1006.0	"F": 13}
{"v": 1	"t": 689833	"P": 1000.25	"F": 17}
{"v": 1	"t": 689854	"P": 1003.75	"F": 17}
{"v": 1	"t": 689874	"P": 1010.0	"F": 9}
{"v": 1	"t": 689894	"P": 1001.5	"F": 0}
{"v": 1	"t": 689915	"P": 1001.25	"F": -4}
{"v": 1	"t": 689935	"P": 1005.5	"F": -3}
{"v": 1	"t": 689955	"P": 1002.25	"F": 1}
{"v": 1	"t": 689976	"P": 1000.5	"F": 3}
{"v": 1	"t": 689996	"P": 1007.0	"F": 3}
{"v": 1	"t": 690017	"P": 1007.0	"F": 3}
{"v": 1	"t": 690037	"P": 1000.5	"F": 2}
{"v": 1	"t": 690057	"P": 1002.25	"F": 0}
{"v": 1	"t": 690078	"P": 1009.5	"F": 0}
{"v": 1	"t": 690098	"P": 1004.75	"F": 0}
{"v": 1	"t": 690118	"P": 999.25	"F": -1}
{"v": 1	"t": 690139	"P": 1005.75	"F": -2}
{"v": 1	"t": 690159	"P": 1003.25	"F": -1}
{"v": 1	"t": 690180	"P": 1000.25	"F": 0}
{"v": 1	"t": 690200	"P": 1002.75	"F": 0}
{"v": 1	"t": 690220	"P": 1005.5	"F": -2	"C": 46.885	"D": 3262	"sn": 54091929832280	"file": "/data/device_log/data0000.out"}
{"v": 1	"t": 690241	"P": 1000.75	"F": -3}
{"v": 1	"t": 690261	"P": 1001.0	"F": -3}
{"v": 1	"t": 690281	"P": 1007.25	"F": -5}
{"v": 1	"t": 690302	"P": 1005.0	"F": -6}
{"v": 1	"t": 690322	"P": 1003.0	"F": -6}
{"v": 1	"t": 690342	"P": 1007.0	"F": -6}
{"v": 1	"t": 690363	"P": 1005.5	"F": -8}
{"v": 1	"t": 690383	"P": 1002.25	"F": -12}
{"v": 1	"t": 690404	"P": 1006.25	"F": -12}
{"v": 1	"t": 690424	"P": 1007.25	"F": -10}
{"v": 1	"t": 690444	"P": 1003.25	"F": -8}
{"v": 1	"t": 690465	"P": 1005.25	"F": -3}
{"v": 1	"t": 690485	"P": 1008.75	"F": -6}
{"v": 1	"t": 690506	"P": 1004.25	"F": -14}
{"v": 1	"t": 690526	"P": 1003.75	"F": -22}
{"v": 1	"t": 690546	"P": 1009.25	"F": -30}
{"v": 1	"t": 690567	"P": 1005.25	"F": -43}
{"v": 1	"t": 690587	"P": 1004.5	"F": -50}
{"v": 1	"t": 690607	"P": 1009.0	"F": -48}
{"v": 1	"t": 690628	"P": 1007.0	"F": -59}
{"v": 1	"t": 690648	"P": 1006.25	"F": -68}
{"v": 1	"t": 690669	"P": 1006.75	"F": -79}
{"v": 1	"t": 690689	"P": 1012.0	"F": -91}
{"v": 1	"t": 690709	"P": 1008.0	"F": -92}
{"v": 1	"t": 690730	"P": 1007.0	"F": -88}
{"v": 1	"t": 690750	"P": 1011.75	"F": -87}
{"v": 1	"t": 690770	"P": 1008.5	"F": -89}
{"v": 1	"t": 690791	"P": 1006.5	"F": -97}
{"v": 1	"t": 690811	"P": 1008.0	"F": -100}
{"v": 1	"t": 690832	"P": 1011.5	"F": -99}
{"v": 1	"t": 690852	"P": 1007.0	"F": -99}
{"v": 1	"t": 690872	"P": 1007.0	"F": -100}
{"v": 1	"t": 690893	"P": 1009.25	"F": -106}
{"v": 1	"t": 690913	"P": 1010.0	"F": -109}
{"v": 1	"t": 690933	"P": 1006.5	"F": -108}
{"v": 1	"t": 690954	"P": 1013.25	"F": -107}
{"v": 1	"t": 690974	"P": 1012.0	"F": -104}
{"v": 1	"t": 690994	"P": 1007.0	"F": -103}
{"v": 1	"t": 691015	"P": 1007.25	"F": -102}
{"v": 1	"t": 691035	"P": 1011.25	"F": -97}
{"v": 1	"t": 691056	"P": 1007.0	"F": -96}
{"v": 1	"t": 691076	"P": 1006.0	"F": -101}
{"v": 1	"t": 691096	"P": 1012.25	"F": -106}
{"v": 1	"t": 691117	"P": 1008.25	"F": -107}
{"v": 1	"t": 691137	"P": 1005.25	"F": -105}
{"v": 1	"t": 691158	"P": 1010.0	"F": -100}
{"v": 1	"t": 691178	"P": 1009.75	"F": -100}
{"v": 1	"t": 691198	"P": 1006.75	"F": -100}
{"v": 1	"t": 691219	"P": 1011.25	"F": -102}
{"v": 1	"t": 691239	"P": 1010.25	"F": -106	"C": 46.885	"D": 3262	"sn": 54091929832280	"file": "/data/device_log/data0000.out"}
{"v": 1	"t": 691259	"P": 1007.75	"F": -117}
{"v": 1	"t": 691280	"P": 1009.0	"F": -116}
{"v": 1	"t": 691300	"P": 1009.0	"F": -116}
{"v": 1	"t": 691321	"P": 1007.25	"F": -110}
{"v": 1	"t": 691341	"P": 1007.5	"F": -105}
{"v": 1	"t": 691361	"P": 1015.5	"F": -104}
{"v": 1	"t": 691382	"P": 1014.25	"F": -106}
{"v": 1	"t": 691402	"P": 1010.0	"F": -105}
{"v": 1	"t": 691422	"P": 1009.0	"F": -101}
{"v": 1	"t": 691443	"P": 1008.5	"F": -96}
{"v": 1	"t": 691463	"P": 1005.0	"F": -87}
{"v": 1	"t": 691484	"P": 1000.75	"F": -85}
{"v": 1	"t": 691504	"P": 1008.5	"F": -85}
{"v": 1	"t": 691524	"P": 1009.0	"F": -81}
{"v": 1	"t": 691545	"P": 1005.75	"F": -93}
{"v": 1	"t": 691565	"P": 1011.75	"F": -109}
{"v": 1	"t": 691585	"P": 1013.25	"F": -114}
{"v": 1	"t": 691606	"P": 1011.5	"F": -109}
{"v": 1	"t": 691626	"P": 1008.0	"F": -105}
{"v": 1	"t": 691646	"P": 1010.75	"F": -96}
{"v": 1	"t": 691667	"P": 1006.0	"F": -94}
{"v": 1	"t": 691687	"P": 1005.0	"F": -94}
{"v": 1	"t": 691708	"P": 1011.75	"F": -92}
{"v": 1	"t": 691728	"P": 1007.0	"F": -91}
{"v": 1	"t": 691748	"P": 1001.75	"F": -94}
{"v": 1	"t": 691769	"P": 1007.25	"F": -101}
{"v": 1	"t": 691789	"P": 1008.75	"F": -108}
{"v": 1	"t": 691810	"P": 1003.75	"F": -113}
{"v": 1	"t": 691830	"P": 1009.75	"F": -119}
{"v": 1	"t": 691850	"P": 1011.0	"F": -118}
{"v": 1	"t": 691871	"P": 1005.75	"F": -122}
{"v": 1	"t": 691891	"P": 1006.25	"F": -126}
{"v": 1	"t": 691911	"P": 1003.5	"F": -128}
{"v": 1	"t": 691932	"P": 1002.75	"F": -143}
{"v": 1	"t": 691952	"P": 1011.5	"F": -132}
{"v": 1	"t": 691973	"P": 1021.75	"F": -151}
{"v": 1	"t": 691993	"P": 1019.0	"F": -153}
{"v": 1	"t": 692013	"P": 1010.0	"F": -157}
{"v": 1	"t": 692034	"P": 1005.5	"F": -158}
{"v": 1	"t": 692054	"P": 1011.5	"F": -147}
{"v": 1	"t": 692074	"P": 1009.75	"F": -130}
{"v": 1	"t": 692095	"P": 1005.0	"F": -115}
{"v": 1	"t": 692115	"P": 1010.5	"F": -107}
{"v": 1	"t": 692135	"P": 1004.0	"F": -113}
{"v": 1	"t": 692156	"P": 1002.75	"F": -111}
{"v": 1	"t": 692176	"P": 1008.0	"F": -110}
{"v": 1	"t": 692197	"P": 1007.5	"F": -104}
{"v": 1	"t": 692217	"P": 1004.0	"F": -95}
{"v": 1	"t": 692237	"P": 1005.25	"F": -90}
{"v": 1	"t": 692258	"P": 1011.5	"F": -90	"C": 46.9	"D": 3262	"sn": 54091929832280	"file": "/data/device_log/data0000.out"}
{"v": 1	"t": 692278	"P": 1008.5	"F": -92}
{"v": 1	"t": 692298	"P": 1005.75	"F": -102}
{"v": 1	"t": 692319	"P": 1012.5	"F": -114}
{"v": 1	"t": 692339	"P": 1012.0	"F": -126}
{"v": 1	"t": 692360	"P": 1008.0	"F": -127}
{"v": 1	"t": 692380	"P": 1005.75	"F": -112}
{"v": 1	"t": 692400	"P": 1011.0	"F": -109}
{"v": 1	"t": 692421	"P": 1006.25	"F": -102}
{"v": 1	"t": 692441	"P": 1006.0	"F": -105}
{"v": 1	"t": 692462	"P": 1011.75	"F": -101}
{"v": 1	"t": 692482	"P": 1004.25	"F": -99}
{"v": 1	"t": 692502	"P": 1006.5	"F": -79}
{"v": 1	"t": 692523	"P": 1007.25	"F": -70}
{"v": 1	"t": 692543	"P": 1005.0	"F": -60}
{"v": 1	"t": 692564	"P": 1003.0	"F": -53}
{"v": 1	"t": 692584	"P": 1007.0	"F": -44}
{"v": 1	"t": 692604	"P": 1003.75	"F": -44}
{"v": 1	"t": 692625	"P": 1006.25	"F": -55}
{"v": 1	"t": 692645	"P": 1010.75	"F": -67}
{"v": 1	"t": 692666	"P": 1007.25	"F": -80}
{"v": 1	"t": 692686	"P": 1006.75	"F": -94}
{"v": 1	"t": 692706	"P": 1013.25	"F": -110}
{"v": 1	"t": 692727	"P": 1011.5	"F": -120}
{"v": 1	"t": 692747	"P": 1009.75	"F": -119}
{"v": 1	"t": 692768	"P": 1012.75	"F": -107}
{"v": 1	"t": 692788	"P": 1005.75	"F": -91}
{"v": 1	"t": 692808	"P": 1003.0	"F": -63}
{"v": 1	"t": 692829	"P": 1006.0	"F": -35}
{"v": 1	"t": 692849	"P": 1005.25	"F": -29}
{"v": 1	"t": 692870	"P": 1004.0	"F": -37}
{"v": 1	"t": 692890	"P": 1007.75	"F": -50}
{"v": 1	"t": 692910	"P": 1009.25	"F": -64}
{"v": 1	"t": 692931	"P": 1005.25	"F": -82}
{"v": 1	"t": 692951	"P": 1007.0	"F": -98}
{"v": 1	"t": 692971	"P": 1012.25	"F": -112}
{"v": 1	"t": 692992	"P": 1013.0	"F": -134}
{"v": 1	"t": 693012	"P": 1010.0	"F": -168}
{"v": 1	"t": 693033	"P": 1014.0	"F": -175}
{"v": 1	"t": 693053	"P": 1013.5	"F": -172}
{"v": 1	"t": 693073	"P": 1008.5	"F": -178}
{"v": 1	"t": 693094	"P": 1010.5	"F": -174}
{"v": 1	"t": 693114	"P": 1012.0	"F": -151}
{"v": 1	"t": 693134	"P": 1009.25	"F": -133}
{"v": 1	"t": 693155	"P": 1006.0	"F": -131}
{"v": 1	"t": 693175	"P": 1013.75	"F": -144}
{"v": 1	"t": 693195	"P": 1011.75	"F": -158}
{"v": 1	"t": 693216	"P": 1010.25	"F": -163}
{"v": 1	"t": 693236	"P": 1012.25	"F": -165}
{"v": 1	"t": 693257	"P": 1012.75	"F": -170}
{"v": 1	"t": 693277	"P": 1010.75	"F": -176	"C": 46.915	"D": 3262	"sn": 54091929832280	"file": "/data/device_log/data0000.out"}
{"v": 1	"t": 693297	"P": 1008.0	"F": -170}
{"v": 1	"t": 693318	"P": 1014.75	"F": -173}
{"v": 1	"t": 693338	"P": 1010.5	"F": -160}
{"v": 1	"t": 693358	"P": 1007.75	"F": -143}
{"v": 1	"t": 693379	"P": 1013.25	"F": -141}
{"v": 1	"t": 693399	"P": 1011.5	"F": -145}
{"v": 1	"t": 693420	"P": 1007.25	"F": -142}
{"v": 1	"t": 693440	"P": 1011.75	"F": -142}
{"v": 1	"t": 693460	"P": 1009.75	"F": -134}
{"v": 1	"t": 693481	"P": 1006.25	"F": -132}
{"v": 1	"t": 693501	"P": 1011.0	"F": -129}
{"v": 1	"t": 693522	"P": 1013.5	"F": -129}
{"v": 1	"t": 693542	"P": 1009.25	"F": -128}
{"v": 1	"t": 693562	"P": 1009.75	"F": -134}
{"v": 1	"t": 693583	"P": 1014.75	"F": -128}
{"v": 1	"t": 693603	"P": 1011.25	"F": -125}
{"v": 1	"t": 693623	"P": 1007.5	"F": -122}
{"v": 1	"t": 693644	"P": 1010.5	"F": -119}
{"v": 1	"t": 693664	"P": 1009.5	"F": -113}
{"v": 1	"t": 693684	"P": 1004.5	"F": -111}
{"v": 1	"t": 693705	"P": 1008.5	"F": -107}
{"v": 1	"t": 693725	"P": 1013.75	"F": -104}
{"v": 1	"t": 693746	"P": 1010.25	"F": -107}
{"v": 1	"t": 693766	"P": 1010.0	"F": -113}
{"v": 1	"t": 693786	"P": 1015.75	"F": -123}
{"v": 1	"t": 693807	"P": 1011.5	"F": -130}
{"v": 1	"t": 693827	"P": 1005.25	"F": -128}
{"v": 1	"t": 693847	"P": 1009.0	"F": -120}
{"v": 1	"t": 693868	"P": 1012.0	"F": -119}
{"v": 1	"t": 693888	"P": 1009.0	"F": -112}
{"v": 1	"t": 693909	"P": 1007.5	"F": -111}
{"v": 1	"t": 693929	"P": 1011.0	"F": -113}
{"v": 1	"t": 693949	"P": 1009.25	"F": -116}
{"v": 1	"t": 693970	"P": 1006.0	"F": -113}
{"v": 1	"t": 693990	"P": 1010.75	"F": -106}
{"v": 1	"t": 694010	"P": 1010.75	"F": -109}
{"v": 1	"t": 694031	"P": 1008.0	"F": -128}
{"v": 1	"t": 694051	"P": 1012.5	"F": -151}
{"v": 1	"t": 694072	"P": 1014.0	"F": -169}
{"v": 1	"t": 694092	"P": 1009.5	"F": -162}
{"v": 1	"t": 694112	"P": 1013.5	"F": -161}
{"v": 1	"t": 694133	"P": 1015.5	"F": -169}
{"v": 1	"t": 694153	"P": 1012.25	"F": -171}
{"v": 1	"t": 694173	"P": 1009.5	"F": -161}
{"v": 1	"t": 694194	"P": 1016.0	"F": -160}
{"v": 1	"t": 694214	"P": 1013.0	"F": -154}
{"v": 1	"t": 694235	"P": 1008.75	"F": -155}
{"v": 1	"t": 694255	"P": 1013.0	"F": -163}
{"v": 1	"t": 694275	"P": 1012.75	"F": -158}
{"v": 1	"t": 694296	"P": 1010.5	"F": -155	"C": 46.88	"D": 3262	"sn": 54091929832280	"file": "/data/device_log/data0000.out"}
{"v": 1	"t": 694316	"P": 1011.5	"F": -149}
{"v": 1	"t": 694336	"P": 1015.25	"F": -144}
{"v": 1	"t": 694357	"P": 1011.0	"F": -146}
{"v": 1	"t": 694377	"P": 1008.0	"F": -148}
{"v": 1	"t": 694398	"P": 1017.5	"F": -150}
{"v": 1	"t": 694418	"P": 1016.25	"F": -169}
{"v": 1	"t": 694438	"P": 1008.25	"F": -144}
{"v": 1	"t": 694459	"P": 1011.0	"F": -133}
{"v": 1	"t": 694479	"P": 1014.75	"F": -132}
{"v": 1	"t": 694499	"P": 1012.5	"F": -152}
{"v": 1	"t": 694520	"P": 1015.0	"F": -210}
{"v": 1	"t": 694540	"P": 1023.0	"F": -253}
{"v": 1	"t": 694560	"P": 1018.25	"F": -258}
{"v": 1	"t": 694581	"P": 1012.25	"F": -247}
{"v": 1	"t": 694601	"P": 1016.5	"F": -236}
{"v": 1	"t": 694622	"P": 1015.0	"F": -222}
{"v": 1	"t": 694642	"P": 1009.5	"F": -208}
{"v": 1	"t": 694662	"P": 1012.25	"F": -208}
{"v": 1	"t": 694683	"P": 1017.25	"F": -201}
{"v": 1	"t": 694703	"P": 1012.25	"F": -202}
{"v": 1	"t": 694724	"P": 1014.75	"F": -198}
{"v": 1	"t": 694744	"P": 1017.0	"F": -183}
{"v": 1	"t": 694764	"P": 1017.0	"F": -182}
{"v": 1	"t": 694785	"P": 1014.25	"F": -173}
{"v": 1	"t": 694805	"P": 1016.5	"F": -179}
{"v": 1	"t": 694825	"P": 1017.0	"F": -195}
{"v": 1	"t": 694846	"P": 1012.75	"F": -220}
{"v": 1	"t": 694866	"P": 1012.25	"F": -218}
{"v": 1	"t": 694886	"P": 1016.5	"F": -217}
{"v": 1	"t": 694906	"P": 1021.25	"F": -199}
{"v": 1	"t": 694927	"P": 1013.75	"F": -192}
{"v": 1	"t": 694947	"P": 1012.0	"F": -186}
{"v": 1	"t": 694967	"P": 1016.5	"F": -199}
{"v": 1	"t": 694988	"P": 1018.75	"F": -198}
{"v": 1	"t": 695008	"P": 1010.75	"F": -193}
{"v": 1	"t": 695028	"P": 1009.25	"F": -186}
{"v": 1	"t": 695048	"P": 1011.5	"F": -181}
{"v": 1	"t": 695069	"P": 1013.75	"F": -161}
{"v": 1	"t": 695089	"P": 1011.75	"F": -168}
{"v": 1	"t": 695109	"P": 1008.5	"F": -159}
{"v": 1	"t": 695130	"P": 1007.5	"F": -156}
{"v": 1	"t": 695150	"P": 1012.0	"F": -143}
{"v": 1	"t": 695170	"P": 1009.5	"F": -126}
{"v": 1	"t": 695191	"P": 1009.5	"F": -120}
{"v": 1	"t": 695211	"P": 1006.25	"F": -121}
{"v": 1	"t": 695231	"P": 1009.75	"F": -115}
{"v": 1	"t": 695251	"P": 1015.25	"F": -124}
{"v": 1	"t": 695272	"P": 1012.5	"F": -126}
{"v": 1	"t": 695292	"P": 1009.25	"F": -128}
{"v": 1	"t": 695312	"P": 1007.5	"F": -124	"C": 46.87	"D": 3262	"sn": 54091929832280	"file": "/data/device_log/data0000.out"}
{"v": 1	"t": 695333	"P": 1012.25	"F": -110}
{"v": 1	"t": 695353	"P": 1011.5	"F": -108}
{"v": 1	"t": 695373	"P": 1007.5	"F": -118}
{"v": 1	"t": 695393	"P": 1009.25	"F": -133}
{"v": 1	"t": 695414	"P": 1016.25	"F": -151}
{"v": 1	"t": 695434	"P": 1012.0	"F": -152}
{"v": 1	"t": 695454	"P": 1007.25	"F": -158}
{"v": 1	"t": 695475	"P": 1006.5	"F": -154}
{"v": 1	"t": 695495	"P": 1013.0	"F": -146}
{"v": 1	"t": 695515	"P": 1009.75	"F": -140}
{"v": 1	"t": 695536	"P": 1007.75	"F": -134}
{"v": 1	"t": 695556	"P": 1011.5	"F": -133}
{"v": 1	"t": 695576	"P": 1015.75	"F": -130}
{"v": 1	"t": 695597	"P": 1011.25	"F": -136}
{"v": 1	"t": 695617	"P": 1010.25	"F": -136}
{"v": 1	"t": 695637	"P": 1007.75	"F": -135}
{"v": 1	"t": 695657	"P": 1011.5	"F": -126}
{"v": 1	"t": 695678	"P": 1013.0	"F": -113}
{"v": 1	"t": 695698	"P": 1010.25	"F": -109}
{"v": 1	"t": 695718	"P": 1007.0	"F": -117}
{"v": 1	"t": 695739	"P": 1008.25	"F": -114}
{"v": 1	"t": 695759	"P": 1012.5	"F": -105}
{"v": 1	"t": 695779	"P": 1011.0	"F": -108}
{"v": 1	"t": 695799	"P": 1008.5	"F": -117}
{"v": 1	"t": 695820	"P": 1007.0	"F": -118}
{"v": 1	"t": 695840	"P": 1011.75	"F": -102}
{"v": 1	"t": 695860	"P": 1011.25	"F": -101}
{"v": 1	"t": 695881	"P": 1008.5	"F": -106}
{"v": 1	"t": 695901	"P": 1004.75	"F": -112}
{"v": 1	"t": 695921	"P": 1010.25	"F": -115}
{"v": 1	"t": 695941	"P": 1012.5	"F": -114}
{"v": 1	"t": 695962	"P": 1010.0	"F": -111}
{"v": 1	"t": 695982	"P": 1008.5	"F": -110}
{"v": 1	"t": 696002	"P": 1009.0	"F": -119}
{"v": 1	"t": 696023	"P": 1012.75	"F": -135}
{"v": 1	"t": 696043	"P": 1011.25	"F": -142}
{"v": 1	"t": 696063	"P": 1009.75	"F": -138}
{"v": 1	"t": 696084	"P": 1011.5	"F": -130}
{"v": 1	"t": 696104	"P": 1013.5	"F": -123}
{"v": 1	"t": 696124	"P": 1012.5	"F": -122}
{"v": 1	"t": 696144	"P": 1007.25	"F": -122}
{"v": 1	"t": 696165	"P": 1008.25	"F": -119}
{"v": 1	"t": 696185	"P": 1012.75	"F": -116}
{"v": 1	"t": 696206	"P": 1009.75	"F": -115}
{"v": 1	"t": 696226	"P": 1010.0	"F": -126}
{"v": 1	"t": 696246	"P": 1014.5	"F": -140}
{"v": 1	"t": 696267	"P": 1011.25	"F": -143}
{"v": 1	"t": 696287	"P": 1007.75	"F": -132}
{"v": 1	"t": 696307	"P": 1009.25	"F": -130}
{"v": 1	"t": 696328	"P": 1014.0	"F": -131	"C": 46.9	"D": 3262	"sn": 54091929832280	"file": "/data/device_log/data0000.out"}
{"v": 1	"t": 696348	"P": 1012.25	"F": -127}
{"v": 1	"t": 696368	"P": 1008.75	"F": -114}
{"v": 1	"t": 696389	"P": 1010.75	"F": -106}
{"v": 1	"t": 696409	"P": 1013.25	"F": -100}
{"v": 1	"t": 696429	"P": 1008.25	"F": -95}
{"v": 1	"t": 696450	"P": 1003.0	"F": -84}
{"v": 1	"t": 696470	"P": 1010.25	"F": -78}
{"v": 1	"t": 696490	"P": 1012.0	"F": -77}
{"v": 1	"t": 696510	"P": 1008.25	"F": -84}
{"v": 1	"t": 696531	"P": 1005.5	"F": -83}
{"v": 1	"t": 696551	"P": 1006.5	"F": -75}
{"v": 1	"t": 696571	"P": 1011.25	"F": -68}
{"v": 1	"t": 696592	"P": 1006.5	"F": -62}
{"v": 1	"t": 696612	"P": 1002.25	"F": -58}
{"v": 1	"t": 696632	"P": 1006.0	"F": -60}
{"v": 1	"t": 696653	"P": 1012.25	"F": -66}
{"v": 1	"t": 696673	"P": 1007.75	"F": -75}
{"v": 1	"t": 696693	"P": 1005.0	"F": -74}
{"v": 1	"t": 696713	"P": 1005.5	"F": -72}
{"v": 1	"t": 696734	"P": 1011.0	"F": -78}
{"v": 1	"t": 696754	"P": 1009.5	"F": -84}
{"v": 1	"t": 696774	"P": 1005.75	"F": -83}
{"v": 1	"t": 696795	"P": 1005.0	"F": -85}
{"v": 1	"t": 696815	"P": 1009.75	"F": -85}
{"v": 1	"t": 696835	"P": 1010.75	"F": -87}
{"v": 1	"t": 696856	"P": 1006.75	"F": -86}
{"v": 1	"t": 696876	"P": 1004.75	"F": -85}
{"v": 1	"t": 696896	"P": 1011.5	"F": -85}
{"v": 1	"t": 696916	"P": 1011.25	"F": -85}
{"v": 1	"t": 696937	"P": 1008.0	"F": -83}
{"v": 1	"t": 696957	"P": 1005.0	"F": -79}
{"v": 1	"t": 696977	"P": 1007.75	"F": -80}
{"v": 1	"t": 696998	"P": 1011.25	"F": -75}
{"v": 1	"t": 697018	"P": 1009.5	"F": -67}
{"v": 1	"t": 697038	"P": 1006.0	"F": -63}
{"v": 1	"t": 697058	"P": 1005.75	"F": -77}
{"v": 1	"t": 697079	"P": 1011.0	"F": -91}
{"v": 1	"t": 697099	"P": 1009.75	"F": -86}
{"v": 1	"t": 697119	"P": 1006.75	"F": -75}
{"v": 1	"t": 697140	"P": 1005.75	"F": -69}
{"v": 1	"t": 697160	"P": 1009.75	"F": -66}
{"v": 1	"t": 697180	"P": 1012.0	"F": -65}
{"v": 1	"t": 697201	"P": 1008.25	"F": -73}
{"v": 1	"t": 697221	"P": 1006.5	"F": -111}
{"v": 1	"t": 697241	"P": 1013.5	"F": -142}
{"v": 1	"t": 697262	"P": 1016.25	"F": -176}
{"v": 1	"t": 697282	"P": 1015.5	"F": -208}
{"v": 1	"t": 697302	"P": 1013.75	"F": -207}
{"v": 1	"t": 697322	"P": 1016.25	"F": -184}
{"v": 1	"t": 697343	"P": 1016.25	"F": -171	"C": 46.9	"D": 3262	"sn": 54091929832280	"file": "/data/device_log/data0000.out"}
{"v": 1	"t": 697363	"P": 1012.75	"F": -165}
{"v": 1	"t": 697383	"P": 1008.5	"F": -164}
{"v": 1	"t": 697404	"P": 1012.5	"F": -161}
{"v": 1	"t": 697424	"P": 1016.0	"F": -156}
{"v": 1	"t": 697444	"P": 1012.75	"F": -151}
{"v": 1	"t": 697464	"P": 1010.25	"F": -150}
{"v": 1	"t": 697485	"P": 1008.25	"F": -152}
{"v": 1	"t": 697505	"P": 1015.5	"F": -151}
{"v": 1	"t": 697525	"P": 1011.5	"F": -143}
{"v": 1	"t": 697546	"P": 1010.0	"F": -132}
{"v": 1	"t": 697566	"P": 1007.75	"F": -128}
{"v": 1	"t": 697586	"P": 1015.0	"F": -125}
{"v": 1	"t": 697607	"P": 1012.5	"F": -123}
{"v": 1	"t": 697627	"P": 1010.75	"F": -127}
{"v": 1	"t": 697647	"P": 1008.5	"F": -142}
{"v": 1	"t": 697667	"P": 1014.0	"F": -137}
{"v": 1	"t": 697688	"P": 1015.25	"F": -124}
{"v": 1	"t": 697708	"P": 1010.75	"F": -124}
{"v": 1	"t": 697728	"P": 1009.25	"F": -117}
{"v": 1	"t": 697749	"P": 1012.5	"F": -113}
{"v": 1	"t": 697769	"P": 1013.5	"F": -116}
{"v": 1	"t": 697789	"P": 1011.5	"F": -118}
{"v": 1	"t": 697809	"P": 1007.5	"F": -117}
{"v": 1	"t": 697830	"P": 1008.25	"F": -117}
{"v": 1	"t": 697850	"P": 1012.0	"F": -118}
{"v": 1	"t": 697870	"P": 1012.0	"F": -114}
{"v": 1	"t": 697891	"P": 1008.75	"F": -113}
{"v": 1	"t": 697911	"P": 1008.75	"F": -114}
{"v": 1	"t": 697931	"P": 1013.25	"F": -119}
{"v": 1	"t": 697952	"P": 1013.0	"F": -119}
{"v": 1	"t": 697972	"P": 1008.5	"F": -117}
{"v": 1	"t": 697992	"P": 1007.75	"F": -114}
{"v": 1	"t": 698012	"P": 1010.75	"F": -111}
{"v": 1	"t": 698033	"P": 1013.75	"F": -103}
{"v": 1	"t": 698053	"P": 1009.0	"F": -95}
{"v": 1	"t": 698073	"P": 1006.5	"F": -90}
{"v": 1	"t": 698094	"P": 1009.75	"F": -88}
{"v": 1	"t": 698114	"P": 1011.5	"F": -91}
{"v": 1	"t": 698134	"P": 1009.25	"F": -95}
{"v": 1	"t": 698154	"P": 1008.5	"F": -99}
{"v": 1	"t": 698175	"P": 1010.25	"F": -104}
{"v": 1	"t": 698195	"P": 1014.25	"F": -106}
{"v": 1	"t": 698215	"P": 1012.25	"F": -101}
{"v": 1	"t": 698236	"P": 1010.25	"F": -95}
{"v": 1	"t": 698256	"P": 1008.5	"F": -88}
{"v": 1	"t": 698276	"P": 1012.0	"F": -85}
{"v": 1	"t": 698297	"P": 1011.5	"F": -82}
{"v": 1	"t": 698317	"P": 1008.25	"F": -77}
{"v": 1	"t": 698337	"P": 1005.25	"F": -80}
{"v": 1	"t": 698358	"P": 1010.0	"F": -77	"C": 46.875	"D": 3262	"sn": 54091929832280	"file": "/data/device_log/data0000.out"}
{"v": 1	"t": 698378	"P": 1010.0	"F": -76}
{"v": 1	"t": 698398	"P": 1007.0	"F": -76}
{"v": 1	"t": 698418	"P": 1006.25	"F": -76}
{"v": 1	"t": 698439	"P": 1011.5	"F": -76}
{"v": 1	"t": 698459	"P": 1011.25	"F": -76}
{"v": 1	"t": 698479	"P": 1006.75	"F": -75}
{"v": 1	"t": 698500	"P": 1006.5	"F": -72}
{"v": 1	"t": 698520	"P": 1012.5	"F": -70}
{"v": 1	"t": 698540	"P": 1009.5	"F": -73}
{"v": 1	"t": 698561	"P": 1008.75	"F": -74}
{"v": 1	"t": 698581	"P": 1005.25	"F": -72}
{"v": 1	"t": 698601	"P": 1011.75	"F": -74}
{"v": 1	"t": 698621	"P": 1013.25	"F": -76}
{"v": 1	"t": 698642	"P": 1007.75	"F": -78}
{"v": 1	"t": 698662	"P": 1006.0	"F": -74}
{"v": 1	"t": 698682	"P": 1008.25	"F": -69}
{"v": 1	"t": 698703	"P": 1011.75	"F": -69}
{"v": 1	"t": 698723	"P": 1011.25	"F": -70}
{"v": 1	"t": 698743	"P": 1007.25	"F": -73}
{"v": 1	"t": 698763	"P": 1007.25	"F": -76}
{"v": 1	"t": 698784	"P": 1013.25	"F": -77}
{"v": 1	"t": 698804	"P": 1008.25	"F": -75}
{"v": 1	"t": 698824	"P": 1008.5	"F": -73}
{"v": 1	"t": 698845	"P": 1006.0	"F": -71}
{"v": 1	"t": 698865	"P": 1008.75	"F": -71}
{"v": 1	"t": 698885	"P": 1011.5	"F": -73}
{"v": 1	"t": 698905	"P": 1010.0	"F": -72}
{"v": 1	"t": 698926	"P": 1005.75	"F": -69}
{"v": 1	"t": 698946	"P": 1006.0	"F": -67}
{"v": 1	"t": 698966	"P": 1012.0	"F": -65}
{"v": 1	"t": 698987	"P": 1010.0	"F": -65}
{"v": 1	"t": 699007	"P": 1003.75	"F": -66}
{"v": 1	"t": 699027	"P": 1005.5	"F": -65}
{"v": 1	"t": 699048	"P": 1010.0	"F": -62}
{"v": 1	"t": 699068	"P": 1009.25	"F": -62}
{"v": 1	"t": 699088	"P": 1007.25	"F": -60}
{"v": 1	"t": 699108	"P": 1005.5	"F": -58}
{"v": 1	"t": 699129	"P": 1011.0	"F": -56}
{"v": 1	"t": 699149	"P": 1010.25	"F": -56}
{"v": 1	"t": 699169	"P": 1008.5	"F": -56}
{"v": 1	"t": 699190	"P": 1004.5	"F": -54}
{"v": 1	"t": 699210	"P": 1010.0	"F": -51}
{"v": 1	"t": 699230	"P": 1011.5	"F": -49}
{"v": 1	"t": 699251	"P": 1007.0	"F": -49}
{"v": 1	"t": 699271	"P": 1011.25	"F": -51}
{"v": 1	"t": 699292	"P": 1010.0	"F": -49}
{"v": 1	"t": 699312	"P": 1005.75	"F": -46}
{"v": 1	"t": 699332	"P": 1006.75	"F": -47}
{"v": 1	"t": 699353	"P": 1008.75	"F": -48}
{"v": 1	"t": 699373	"P": 1011.25	"F": -47	"C": 46.91	"D": 3262	"sn": 54091929832280	"file": "/data/device_log/data0000.out"}
{"v": 1	"t": 699393	"P": 1007.5	"F": -47}
{"v": 1	"t": 699413	"P": 1007.75	"F": -46}
{"v": 1	"t": 699434	"P": 1011.75	"F": -46}
{"v": 1	"t": 699454	"P": 1009.75	"F": -46}
{"v": 1	"t": 699474	"P": 1005.5	"F": -47}
{"v": 1	"t": 699495	"P": 1003.0	"F": -48}
{"v": 1	"t": 699515	"P": 1009.25	"F": -48}
{"v": 1	"t": 699535	"P": 1011.5	"F": -49}
{"v": 1	"t": 699556	"P": 1005.0	"F": -51}
{"v": 1	"t": 699576	"P": 1006.25	"F": -53}
{"v": 1	"t": 699596	"P": 1006.75	"F": -55}
{"v": 1	"t": 699616	"P": 1012.5	"F": -57}
{"v": 1	"t": 699637	"P": 1009.75	"F": -57}
{"v": 1	"t": 699657	"P": 1006.75	"F": -56}
{"v": 1	"t": 699677	"P": 1006.75	"F": -56}
{"v": 1	"t": 699697	"P": 1010.5	"F": -59}
{"v": 1	"t": 699718	"P": 1011.0	"F": -59}
{"v": 1	"t": 699738	"P": 1007.75	"F": -59}
{"v": 1	"t": 699758	"P": 1006.5	"F": -59}
{"v": 1	"t": 699779	"P": 1012.0	"F": -58}
{"v": 1	"t": 699799	"P": 1012.0	"F": -56}
{"v": 1	"t": 699819	"P": 1009.0	"F": -53}
{"v": 1	"t": 699840	"P": 1005.75	"F": -53}
{"v": 1	"t": 699860	"P": 1009.25	"F": -52}
{"v": 1	"t": 699880	"P": 1008.5	"F": -53}
{"v": 1	"t": 699901	"P": 1006.25	"F": -51}
{"v": 1	"t": 699921	"P": 1003.75	"F": -49}
{"v": 1	"t": 699941	"P": 1007.75	"F": -48}
{"v": 1	"t": 699961	"P": 1009.75	"F": -47}
{"v": 1	"t": 699982	"P": 1008.25	"F": -47}
{"v": 1	"t": 700002	"P": 1004.5	"F": -47}
{"v": 1	"t": 700022	"P": 1010.25	"F": -46}
{"v": 1	"t": 700043	"P": 1011.5	"F": -44}
{"v": 1	"t": 700063	"P": 1007.0	"F": -43}
{"v": 1	"t": 700083	"P": 1004.75	"F": -43}
{"v": 1	"t": 700104	"P": 1006.75	"F": -39}
{"v": 1	"t": 700124	"P": 1011.0	"F": -40}
{"v": 1	"t": 700144	"P": 1007.0	"F": -39}
{"v": 1	"t": 700164	"P": 1004.0	"F": -40}
{"v": 1	"t": 700185	"P": 1004.0	"F": -39}
{"v": 1	"t": 700205	"P": 1011.0	"F": -39}
{"v": 1	"t": 700225	"P": 1008.75	"F": -39}
{"v": 1	"t": 700246	"P": 1006.75	"F": -39}
{"v": 1	"t": 700266	"P": 1004.0	"F": -38}
{"v": 1	"t": 700286	"P": 1010.75	"F": -37}
{"v": 1	"t": 700307	"P": 1008.75	"F": -36}
{"v": 1	"t": 700327	"P": 1007.5	"F": -37}
{"v": 1	"t": 700347	"P": 1004.75	"F": -37}
{"v": 1	"t": 700367	"P": 1008.5	"F": -39}
{"v": 1	"t": 700388	"P": 1009.75	"F": -38	"C": 46.875	"D": 3262	"sn": 54091929832280	"file": "/data/device_log/data0000.out"}
{"v": 1	"t": 700408	"P": 1006.75	"F": -36}
{"v": 1	"t": 700428	"P": 1003.75	"F": -37}
{"v": 1	"t": 700449	"P": 1006.5	"F": -38}
{"v": 1	"t": 700469	"P": 1011.0	"F": -39}
{"v": 1	"t": 700489	"P": 1008.5	"F": -39}
{"v": 1	"t": 700509	"P": 1005.75	"F": -39}
{"v": 1	"t": 700530	"P": 1006.0	"F": -38}
{"v": 1	"t": 700550	"P": 1010.5	"F": -38}
{"v": 1	"t": 700570	"P": 1007.75	"F": -39}
{"v": 1	"t": 700591	"P": 1006.0	"F": -41}
{"v": 1	"t": 700611	"P": 1005.5	"F": -42}
{"v": 1	"t": 700631	"P": 1011.25	"F": -42}
{"v": 1	"t": 700652	"P": 1008.25	"F": -43}
{"v": 1	"t": 700672	"P": 1004.25	"F": -42}
{"v": 1	"t": 700692	"P": 1005.0	"F": -41}
{"v": 1	"t": 700713	"P": 1012.5	"F": -41}
{"v": 1	"t": 700733	"P": 1007.25	"F": -40}
{"v": 1	"t": 700753	"P": 1007.0	"F": -40}
{"v": 1	"t": 700773	"P": 1005.25	"F": -40}
{"v": 1	"t": 700794	"P": 1009.75	"F": -41}
{"v": 1	"t": 700814	"P": 1009.0	"F": -41}
{"v": 1	"t": 700834	"P": 1005.0	"F": -40}
{"v": 1	"t": 700855	"P": 1004.5	"F": -39}
{"v": 1	"t": 700875	"P": 1007.25	"F": -38}
{"v": 1	"t": 700895	"P": 1009.75	"F": -36}
{"v": 1	"t": 700915	"P": 1006.25	"F": -36}
{"v": 1	"t": 700936	"P": 1003.5	"F": -35}
{"v": 1	"t": 700956	"P": 1006.25	"F": -35}
{"v": 1	"t": 700976	"P": 1010.5	"F": -34}
{"v": 1	"t": 700997	"P": 1006.75	"F": -34}
{"v": 1	"t": 701017	"P": 1003.5	"F": -34}
{"v": 1	"t": 701037	"P": 1003.25	"F": -33}
{"v": 1	"t": 701057	"P": 1008.0	"F": -32}
{"v": 1	"t": 701078	"P": 1008.25	"F": -30}
{"v": 1	"t": 701098	"P": 1006.0	"F": -30}
{"v": 1	"t": 701118	"P": 1003.5	"F": -29}
{"v": 1	"t": 701139	"P": 1006.75	"F": -29}
{"v": 1	"t": 701159	"P": 1010.25	"F": -29}
{"v": 1	"t": 701179	"P": 1006.75	"F": -29}
{"v": 1	"t": 701199	"P": 1004.5	"F": -28}
{"v": 1	"t": 701220	"P": 1004.25	"F": -29}
{"v": 1	"t": 701240	"P": 1009.0	"F": -30}
{"v": 1	"t": 701260	"P": 1007.75	"F": -32}
{"v": 1	"t": 701281	"P": 1005.25	"F": -35}
{"v": 1	"t": 701301	"P": 1004.0	"F": -38}
{"v": 1	"t": 701321	"P": 1010.75	"F": -38}
{"v": 1	"t": 701342	"P": 1008.25	"F": -38}
{"v": 1	"t": 701362	"P": 1004.25	"F": -38}
{"v": 1	"t": 701382	"P": 1004.0	"F": -38}
{"v": 1	"t": 701403	"P": 1009.0	"F": -39	"C": 46.94	"D": 3261	"sn": 54091929832280	"file": "/data/device_log/data0000.out"}
{"v": 1	"t": 701423	"P": 1008.25	"F": -38}
{"v": 1	"t": 701443	"P": 1006.5	"F": -38}
{"v": 1	"t": 701464	"P": 1003.75	"F": -37}
{"v": 1	"t": 701484	"P": 1010.25	"F": -38}
{"v": 1	"t": 701504	"P": 1006.0	"F": -38}
{"v": 1	"t": 701525	"P": 1003.0	"F": -39}
{"v": 1	"t": 701545	"P": 1008.75	"F": -40}
{"v": 1	"t": 701565	"P": 1008.5	"F": -40}
{"v": 1	"t": 701586	"P": 1004.5	"F": -39}
{"v": 1	"t": 701606	"P": 1005.25	"F": -39}
{"v": 1	"t": 701626	"P": 1009.5	"F": -39}
{"v": 1	"t": 701647	"P": 1005.5	"F": -39}
{"v": 1	"t": 701667	"P": 1004.5	"F": -38}
{"v": 1	"t": 701688	"P": 1009.0	"F": -37}
{"v": 1	"t": 701708	"P": 1008.25	"F": -37}
{"v": 1	"t": 701728	"P": 1004.25	"F": -37}
{"v": 1	"t": 701749	"P": 1004.5	"F": -36}
{"v": 1	"t": 701769	"P": 1007.75	"F": -36}
{"v": 1	"t": 701789	"P": 1006.75	"F": -36}
{"v": 1	"t": 701810	"P": 1003.75	"F": -36}
{"v": 1	"t": 701830	"P": 1009.25	"F": -35}
{"v": 1	"t": 701850	"P": 1007.5	"F": -34}
{"v": 1	"t": 701871	"P": 1003.0	"F": -32}
{"v": 1	"t": 701891	"P": 1005.25	"F": -32}
{"v": 1	"t": 701911	"P": 1010.0	"F": -32}
{"v": 1	"t": 701932	"P": 1004.75	"F": -32}
{"v": 1	"t": 701952	"P": 1001.0	"F": -32}
{"v": 1	"t": 701973	"P": 1011.25	"F": -32}
{"v": 1	"t": 701993	"P": 1007.25	"F": -30}
{"v": 1	"t": 702013	"P": 1004.5	"F": -29}
{"v": 1	"t": 702034	"P": 1008.0	"F": -28}
{"v": 1	"t": 702054	"P": 1006.25	"F": -28}
{"v": 1	"t": 702074	"P": 1005.5	"F": -28}
{"v": 1	"t": 702095	"P": 1006.0	"F": -27}
{"v": 1	"t": 702115	"P": 1008.25	"F": -26}
{"v": 1	"t": 702136	"P": 1007.25	"F": -26}
{"v": 1	"t": 702156	"P": 1004.25	"F": -26}
{"v": 1	"t": 702176	"P": 1008.25	"F": -26}
{"v": 1	"t": 702197	"P": 1007.5	"F": -27}
{"v": 1	"t": 702217	"P": 1004.5	"F": -27}
{"v": 1	"t": 702237	"P": 1006.0	"F": -27}
{"v": 1	"t": 702258	"P": 1010.0	"F": -28}
{"v": 1	"t": 702278	"P": 1004.75	"F": -29}
{"v": 1	"t": 702298	"P": 1003.75	"F": -30}
{"v": 1	"t": 702319	"P": 1008.25	"F": -31}
{"v": 1	"t": 702339	"P": 1008.25	"F": -32}
{"v": 1	"t": 702360	"P": 1004.25	"F": -34}
{"v": 1	"t": 702380	"P": 1007.75	"F": -33}
{"v": 1	"t": 702400	"P": 1008.75	"F": -33}
{"v": 1	"t": 702421	"P": 1005.0	"F": -33	"C": 46.915	"D": 3261	"sn": 54091929832280	"file": "/data/device_log/data0000.out"}
{"v": 1	"t": 702441	"P": 1005.0	"F": -33}
{"v": 1	"t": 702461	"P": 1009.75	"F": -34}
{"v": 1	"t": 702482	"P": 1006.5	"F": -34}
{"v": 1	"t": 702502	"P": 1002.0	"F": -33}
{"v": 1	"t": 702522	"P": 1006.0	"F": -33}
{"v": 1	"t": 702543	"P": 1008.5	"F": -32}
{"v": 1	"t": 702563	"P": 1003.5	"F": -32}
{"v": 1	"t": 702584	"P": 1005.75	"F": -31}
{"v": 1	"t": 702604	"P": 1009.0	"F": -31}
{"v": 1	"t": 702625	"P": 1004.75	"F": -31}
{"v": 1	"t": 702645	"P": 1007.75	"F": -31}
{"v": 1	"t": 702665	"P": 1007.25	"F": -31}
{"v": 1	"t": 702686	"P": 1003.0	"F": -30}
{"v": 1	"t": 702706	"P": 1007.5	"F": -30}
{"v": 1	"t": 702727	"P": 1008.0	"F": -30}
{"v": 1	"t": 702747	"P": 1004.5	"F": -28}
{"v": 1	"t": 702767	"P": 1007.5	"F": -27}
{"v": 1	"t": 702788	"P": 1009.0	"F": -27}
{"v": 1	"t": 702808	"P": 1006.0	"F": -27}
{"v": 1	"t": 702828	"P": 1004.5	"F": -26}
{"v": 1	"t": 702849	"P": 1007.75	"F": -26}
{"v": 1	"t": 702869	"P": 1008.5	"F": -26}
{"v": 1	"t": 702889	"P": 1004.75	"F": -25}
{"v": 1	"t": 702910	"P": 1007.0	"F": -24}
{"v": 1	"t": 702930	"P": 1009.25	"F": -24}
{"v": 1	"t": 702951	"P": 1005.25	"F": -24}
{"v": 1	"t": 702971	"P": 1003.5	"F": -24}
{"v": 1	"t": 702991	"P": 1008.75	"F": -25}
{"v": 1	"t": 703012	"P": 1008.0	"F": -24}
{"v": 1	"t": 703032	"P": 1004.0	"F": -24}
{"v": 1	"t": 703055	"P": 1008.25	"F": -23}
{"v": 1	"t": 703075	"P": 1007.5	"F": -23}
{"v": 1	"t": 703096	"P": 1004.0	"F": -23}
{"v": 1	"t": 703116	"P": 1005.0	"F": -24}
{"v": 1	"t": 703136	"P": 1010.5	"F": -24}
{"v": 1	"t": 703157	"P": 1004.5	"F": -23}
{"v": 1	"t": 703177	"P": 1005.25	"F": -24}
{"v": 1	"t": 703198	"P": 1009.5	"F": -23}
{"v": 1	"t": 703218	"P": 1007.0	"F": -24}
{"v": 1	"t": 703238	"P": 1002.0	"F": -24}
{"v": 1	"t": 703259	"P": 1007.25	"F": -24}
{"v": 1	"t": 703279	"P": 1007.0	"F": -24}
{"v": 1	"t": 703300	"P": 1004.25	"F": -24}
{"v": 1	"t": 703320	"P": 1005.0	"F": -24}
{"v": 1	"t": 703340	"P": 1008.25	"F": -24}
{"v": 1	"t": 703361	"P": 1005.5	"F": -24}
{"v": 1	"t": 703381	"P": 1002.75	"F": -24}
{"v": 1	"t": 703401	"P": 1007.75	"F": -23}
{"v": 1	"t": 703422	"P": 1007.5	"F": -25}
{"v": 1	"t": 703442	"P": 1004.25	"F": -25	"C": 46.93	"D": 3261	"sn": 54091929832280	"file": "/data/device_log/data0000.out"}
{"v": 1	"t": 703462	"P": 1006.25	"F": -25}
{"v": 1	"t": 703483	"P": 1009.0	"F": -24}
{"v": 1	"t": 703503	"P": 1004.5	"F": -24}
{"v": 1	"t": 703523	"P": 1004.5	"F": -23}
{"v": 1	"t": 703544	"P": 1009.25	"F": -24}
{"v": 1	"t": 703564	"P": 1006.75	"F": -24}
{"v": 1	"t": 703585	"P": 1003.0	"F": -25}
{"v": 1	"t": 703605	"P": 1007.0	"F": -24}
{"v": 1	"t": 703625	"P": 1008.5	"F": -23}
{"v": 1	"t": 703646	"P": 1006.25	"F": -22}
{"v": 1	"t": 703666	"P": 1004.5	"F": -22}
{"v": 1	"t": 703686	"P": 1009.25	"F": -22}
{"v": 1	"t": 703707	"P": 1007.5	"F": -22}
{"v": 1	"t": 703727	"P": 1002.75	"F": -22}
{"v": 1	"t": 703747	"P": 1006.75	"F": -21}
{"v": 1	"t": 703768	"P": 1009.75	"F": -21}
{"v": 1	"t": 703788	"P": 1003.25	"F": -21}
{"v": 1	"t": 703809	"P": 1005.25	"F": -21}
{"v": 1	"t": 703829	"P": 1009.5	"F": -21}
{"v": 1	"t": 703849	"P": 1004.0	"F": -21}
{"v": 1	"t": 703870	"P": 1002.75	"F": -20}
{"v": 1	"t": 703890	"P": 1009.0	"F": -21}
{"v": 1	"t": 703911	"P": 1005.0	"F": -21}
{"v": 1	"t": 703931	"P": 1001.5	"F": -21}
{"v": 1	"t": 703951	"P": 1009.0	"F": -20}
{"v": 1	"t": 703972	"P": 1004.25	"F": -20}
{"v": 1	"t": 703992	"P": 1002.0	"F": -20}
{"v": 1	"t": 704012	"P": 1007.25	"F": -20}
{"v": 1	"t": 704033	"P": 1007.75	"F": -19}
{"v": 1	"t": 704053	"P": 1004.0	"F": -19}
{"v": 1	"t": 704074	"P": 1003.75	"F": -18}
{"v": 1	"t": 704094	"P": 1009.25	"F": -18}
{"v": 1	"t": 704114	"P": 1006.0	"F": -19}
{"v": 1	"t": 704135	"P": 1002.75	"F": -19}
{"v": 1	"t": 704155	"P": 1007.5	"F": -19}
{"v": 1	"t": 704175	"P": 1007.25	"F": -20}
{"v": 1	"t": 704196	"P": 1004.25	"F": -20}
{"v": 1	"t": 704216	"P": 1004.5	"F": -20}
{"v": 1	"t": 704236	"P": 1007.5	"F": -20}
{"v": 1	"t": 704257	"P": 1006.0	"F": -20}
{"v": 1	"t": 704277	"P": 1003.75	"F": -21}
{"v": 1	"t": 704298	"P": 1007.75	"F": -21}
{"v": 1	"t": 704318	"P": 1006.75	"F": -22}
{"v": 1	"t": 704338	"P": 1004.0	"F": -22}
{"v": 1	"t": 704359	"P": 1004.5	"F": -22}
{"v": 1	"t": 704379	"P": 1009.5	"F": -22}
{"v": 1	"t": 704399	"P": 1006.25	"F": -21}
{"v": 1	"t": 704420	"P": 1001.25	"F": -20}
{"v": 1	"t": 704440	"P": 1007.75	"F": -19}
{"v": 1	"t": 704460	"P": 1006.5	"F": -19	"C": 46.915	"D": 3261	"sn": 54091929832280	"file": "/data/device_log/data0000.out"}
{"v": 1	"t": 704481	"P": 1003.5	"F": -18}
{"v": 1	"t": 704501	"P": 1008.0	"F": -18}
{"v": 1	"t": 704522	"P": 1006.25	"F": -18}
{"v": 1	"t": 704542	"P": 1003.25	"F": -18}
{"v": 1	"t": 704562	"P": 1005.25	"F": -19}
{"v": 1	"t": 704583	"P": 1007.0	"F": -18}
{"v": 1	"t": 704603	"P": 1004.25	"F": -18}
{"v": 1	"t": 704624	"P": 1003.25	"F": -19}
{"v": 1	"t": 704644	"P": 1009.75	"F": -19}
{"v": 1	"t": 704664	"P": 1005.0	"F": -18}
{"v": 1	"t": 704685	"P": 1003.5	"F": -18}
{"v": 1	"t": 704705	"P": 1008.75	"F": -17}
{"v": 1	"t": 704725	"P": 1006.75	"F": -17}
{"v": 1	"t": 704746	"P": 1005.25	"F": -17}
{"v": 1	"t": 704766	"P": 1004.5	"F": -17}
{"v": 1	"t": 704786	"P": 1008.5	"F": -17}
{"v": 1	"t": 704807	"P": 1008.5	"F": -17}
{"v": 1	"t": 704827	"P": 1002.5	"F": -18}
{"v": 1	"t": 704848	"P": 1008.25	"F": -18}
{"v": 1	"t": 704868	"P": 1006.5	"F": -18}
{"v": 1	"t": 704888	"P": 1003.25	"F": -18}
{"v": 1	"t": 704909	"P": 1005.0	"F": -18}
{"v": 1	"t": 704929	"P": 1010.0	"F": -18}
{"v": 1	"t": 704949	"P": 1004.5	"F": -18}
{"v": 1	"t": 704970	"P": 1002.75	"F": -18}
{"v": 1	"t": 704990	"P": 1008.75	"F": -19}
{"v": 1	"t": 705010	"P": 1007.75	"F": -19}
{"v": 1	"t": 705031	"P": 1005.25	"F": -20}
{"v": 1	"t": 705051	"P": 1006.5	"F": -20}
{"v": 1	"t": 705071	"P": 1008.5	"F": -20}
{"v": 1	"t": 705092	"P": 1005.0	"F": -21}
{"v": 1	"t": 705112	"P": 1004.0	"F": -21}
{"v": 1	"t": 705133	"P": 1009.75	"F": -21}
{"v": 1	"t": 705153	"P": 1007.25	"F": -21}
{"v": 1	"t": 705174	"P": 1002.25	"F": -21}
{"v": 1	"t": 705194	"P": 1010.25	"F": -21}
{"v": 1	"t": 705214	"P": 1006.75	"F": -22}
{"v": 1	"t": 705235	"P": 1004.0	"F": -22}
{"v": 1	"t": 705255	"P": 1007.25	"F": -22}
{"v": 1	"t": 705275	"P": 1009.5	"F": -22}
{"v": 1	"t": 705296	"P": 1005.25	"F": -22}
{"v": 1	"t": 705316	"P": 1005.75	"F": -22}
{"v": 1	"t": 705336	"P": 1010.0	"F": -22}
{"v": 1	"t": 705357	"P": 1005.25	"F": -21}
{"v": 1	"t": 705377	"P": 1003.25	"F": -21}
{"v": 1	"t": 705398	"P": 1008.25	"F": -21}
{"v": 1	"t": 705418	"P": 1005.75	"F": -21}
{"v": 1	"t": 705438	"P": 1004.75	"F": -21}
{"v": 1	"t": 705459	"P": 1005.0	"F": -21}
{"v": 1	"t": 705479	"P": 1008.75	"F": -21	"C": 46.93	"D": 3261	"sn": 54091929832280	"file": "/data/device_log/data0000.out"}
{"v": 1	"t": 705499	"P": 1005.0	"F": -21}
{"v": 1	"t": 705520	"P": 1003.5	"F": -21}
{"v": 1	"t": 705540	"P": 1008.75	"F": -21}
{"v": 1	"t": 705560	"P": 1008.0	"F": -21}
{"v": 1	"t": 705581	"P": 1003.75	"F": -21}
{"v": 1	"t": 705601	"P": 1005.0	"F": -20}
{"v": 1	"t": 705621	"P": 1008.75	"F": -20}
{"v": 1	"t": 705642	"P": 1005.0	"F": -20}
{"v": 1	"t": 705662	"P": 1001.25	"F": -20}
{"v": 1	"t": 705683	"P": 1007.25	"F": -20}
{"v": 1	"t": 705703	"P": 1005.75	"F": -20}
{"v": 1	"t": 705723	"P": 1003.75	"F": -19}
{"v": 1	"t": 705744	"P": 1007.75	"F": -19}
{"v": 1	"t": 705764	"P": 1006.75	"F": -19}
{"v": 1	"t": 705784	"P": 1001.25	"F": -19}
{"v": 1	"t": 705805	"P": 1004.75	"F": -20}
{"v": 1	"t": 705825	"P": 1008.25	"F": -20}
{"v": 1	"t": 705846	"P": 1003.75	"F": -20}
{"v": 1	"t": 705866	"P": 1003.5	"F": -19}
{"v": 1	"t": 705887	"P": 1007.75	"F": -19}
{"v": 1	"t": 705907	"P": 1004.25	"F": -19}
{"v": 1	"t": 705927	"P": 1004.25	"F": -19}
{"v": 1	"t": 705948	"P": 1007.5	"F": -20}
{"v": 1	"t": 705968	"P": 1003.5	"F": -20}
{"v": 1	"t": 705989	"P": 1003.5	"F": -20}
{"v": 1	"t": 706009	"P": 1008.0	"F": -20}
{"v": 1	"t": 706029	"P": 1004.0	"F": -19}
{"v": 1	"t": 706050	"P": 1005.75	"F": -19}
{"v": 1	"t": 706070	"P": 1008.75	"F": -19}
{"v": 1	"t": 706091	"P": 1003.5	"F": -20}
{"v": 1	"t": 706111	"P": 1004.75	"F": -20}
{"v": 1	"t": 706131	"P": 1010.25	"F": -21}
{"v": 1	"t": 706152	"P": 1008.0	"F": -21}
{"v": 1	"t": 706172	"P": 1002.0	"F": -21}
{"v": 1	"t": 706192	"P": 1007.0	"F": -21}
{"v": 1	"t": 706213	"P": 1007.5	"F": -20}
{"v": 1	"t": 706233	"P": 1004.0	"F": -20}
{"v": 1	"t": 706254	"P": 1005.5	"F": -20}
{"v": 1	"t": 706274	"P": 1008.75	"F": -20}
{"v": 1	"t": 706294	"P": 1004.5	"F": -19}
{"v": 1	"t": 706315	"P": 1002.75	"F": -18}
{"v": 1	"t": 706335	"P": 1007.25	"F": -18}
{"v": 1	"t": 706355	"P": 1006.75	"F": -18}
{"v": 1	"t": 706376	"P": 1001.75	"F": -18}
{"v": 1	"t": 706396	"P": 1006.0	"F": -18}
{"v": 1	"t": 706416	"P": 1008.5	"F": -18}
{"v": 1	"t": 706437	"P": 1002.75	"F": -17}
{"v": 1	"t": 706457	"P": 1003.0	"F": -17}
{"v": 1	"t": 706478	"P": 1009.0	"F": -17}
{"v": 1	"t": 706498	"P": 1007.0	"F": -16	"C": 46.905	"D": 3261	"sn": 54091929832280	"file": "/data/device_log/data0000.out"}
{"v": 1	"t": 706518	"P": 1003.0	"F": -16}
{"v": 1	"t": 706539	"P": 1005.5	"F": -16}
{"v": 1	"t": 706559	"P": 1007.75	"F": -16}
{"v": 1	"t": 706579	"P": 1003.25	"F": -16}
{"v": 1	"t": 706600	"P": 1003.25	"F": -17}
{"v": 1	"t": 706620	"P": 1009.0	"F": -17}
{"v": 1	"t": 706641	"P": 1005.25	"F": -17}
{"v": 1	"t": 706661	"P": 1002.75	"F": -16}
{"v": 1	"t": 706681	"P": 1008.75	"F": -16}
{"v": 1	"t": 706702	"P": 1005.5	"F": -16}
{"v": 1	"t": 706722	"P": 1003.5	"F": -16}
{"v": 1	"t": 706743	"P": 1008.0	"F": -16}
{"v": 1	"t": 706763	"P": 1005.0	"F": -16}
{"v": 1	"t": 706783	"P": 1003.5	"F": -16}
{"v": 1	"t": 706804	"P": 1006.75	"F": -17}
{"v": 1	"t": 706824	"P": 1006.5	"F": -17}
{"v": 1	"t": 706844	"P": 1004.5	"F": -17}
{"v": 1	"t": 706865	"P": 1002.5	"F": -16}
{"v": 1	"t": 706885	"P": 1008.0	"F": -16}
{"v": 1	"t": 706906	"P": 1006.5	"F": -16}
{"v": 1	"t": 706926	"P": 1003.0	"F": -16}
{"v": 1	"t": 706946	"P": 1007.25	"F": -16}
{"v": 1	"t": 706967	"P": 1006.25	"F": -16}
{"v": 1	"t": 706987	"P": 1002.75	"F": -16}
{"v": 1	"t": 707007	"P": 1005.0	"F": -16}
{"v": 1	"t": 707028	"P": 1008.75	"F": -17}
{"v": 1	"t": 707048	"P": 1005.0	"F": -17}
{"v": 1	"t": 707068	"P": 1001.5	"F": -17}
{"v": 1	"t": 707089	"P": 1007.0	"F": -17}
{"v": 1	"t": 707109	"P": 1006.75	"F": -17}
{"v": 1	"t": 707129	"P": 1001.75	"F": -17}
{"v": 1	"t": 707150	"P": 1003.25	"F": -16}
{"v": 1	"t": 707170	"P": 1007.5	"F": -16}
{"v": 1	"t": 707191	"P": 1004.0	"F": -16}
{"v": 1	"t": 707211	"P": 1002.75	"F": -15}
{"v": 1	"t": 707231	"P": 1008.25	"F": -15}
{"v": 1	"t": 707252	"P": 1008.0	"F": -15}
{"v": 1	"t": 707272	"P": 1004.5	"F": -15}
{"v": 1	"t": 707292	"P": 1005.75	"F": -14}
{"v": 1	"t": 707313	"P": 1006.5	"F": -14}
{"v": 1	"t": 707333	"P": 1003.25	"F": -14}
{"v": 1	"t": 707354	"P": 1003.5	"F": -14}
{"v": 1	"t": 707374	"P": 1007.75	"F": -14}
{"v": 1	"t": 707394	"P": 1006.5	"F": -15}
{"v": 1	"t": 707415	"P": 1001.25	"F": -16}
{"v": 1	"t": 707435	"P": 1008.75	"F": -17}
{"v": 1	"t": 707456	"P": 1004.0	"F": -17}
{"v": 1	"t": 707476	"P": 1002.75	"F": -17}
{"v": 1	"t": 707496	"P": 1007.75	"F": -16}
{"v": 1	"t": 707517	"P": 1005.0	"F": -17	"C": 46.91	"D": 3261	"sn": 54091929832280	"file": "/data/device_log/data0000.out"}
{"v": 1	"t": 707537	"P": 1004.0	"F": -17}
{"v": 1	"t": 707557	"P": 1005.0	"F": -18}
{"v": 1	"t": 707578	"P": 1008.25	"F": -18}
{"v": 1	"t": 707598	"P": 1006.25	"F": -17}
{"v": 1	"t": 707618	"P": 1002.5	"F": -17}
{"v": 1	"t": 707639	"P": 1007.0	"F": -16}
{"v": 1	"t": 707659	"P": 1006.0	"F": -17}
{"v": 1	"t": 707680	"P": 1003.25	"F": -17}
{"v": 1	"t": 707700	"P": 1004.5	"F": -17}
{"v": 1	"t": 707720	"P": 1007.75	"F": -17}
{"v": 1	"t": 707741	"P": 1003.25	"F": -16}
{"v": 1	"t": 707761	"P": 1003.5	"F": -16}
{"v": 1	"t": 707781	"P": 1009.25	"F": -16}
{"v": 1	"t": 707802	"P": 1006.75	"F": -16}
{"v": 1	"t": 707822	"P": 1002.5	"F": -16}
{"v": 1	"t": 707842	"P": 1003.75	"F": -15}
{"v": 1	"t": 707863	"P": 1008.5	"F": -15}
{"v": 1	"t": 707883	"P": 1004.0	"F": -16}
{"v": 1	"t": 707903	"P": 1003.0	"F": -16}
{"v": 1	"t": 707924	"P": 1009.0	"F": -15}
{"v": 1	"t": 707944	"P": 1005.25	"F": -15}
{"v": 1	"t": 707965	"P": 1003.75	"F": -15}
{"v": 1	"t": 707985	"P": 1008.5	"F": -15}
{"v": 1	"t": 708005	"P": 1006.75	"F": -15}
{"v": 1	"t": 708026	"P": 1002.25	"F": -15}
{"v": 1	"t": 708046	"P": 1006.25	"F": -15}
{"v": 1	"t": 708067	"P": 1008.75	"F": -15}
{"v": 1	"t": 708087	"P": 1004.25	"F": -14}
{"v": 1	"t": 708107	"P": 1006.0	"F": -14}
{"v": 1	"t": 708128	"P": 1010.0	"F": -14}
{"v": 1	"t": 708148	"P": 1004.25	"F": -14}
{"v": 1	"t": 708168	"P": 1001.5	"F": -14}
{"v": 1	"t": 708189	"P": 1009.0	"F": -14}
{"v": 1	"t": 708209	"P": 1005.5	"F": -13}
{"v": 1	"t": 708230	"P": 1003.0	"F": -13}
{"v": 1	"t": 708250	"P": 1006.5	"F": -14}
{"v": 1	"t": 708270	"P": 1008.0	"F": -13}
{"v": 1	"t": 708291	"P": 1002.25	"F": -14}
{"v": 1	"t": 708311	"P": 1003.0	"F": -14}
{"v": 1	"t": 708331	"P": 1009.0	"F": -14}
{"v": 1	"t": 708352	"P": 1006.25	"F": -15}
{"v": 1	"t": 708372	"P": 1001.5	"F": -15}
{"v": 1	"t": 708392	"P": 1006.0	"F": -16}
{"v": 1	"t": 708413	"P": 1009.25	"F": -16}
{"v": 1	"t": 708433	"P": 1004.25	"F": -16}
{"v": 1	"t": 708454	"P": 1002.5	"F": -16}
{"v": 1	"t": 708474	"P": 1008.5	"F": -15}
{"v": 1	"t": 708494	"P": 1004.75	"F": -15}
{"v": 1	"t": 708515	"P": 1002.75	"F": -15}
{"v": 1	"t": 708535	"P": 1007.75	"F": -15	"C": 46.915	"D": 3261	"sn": 54091929832280	"file": "/data/device_log/data0000.out"}
{"v": 1	"t": 708555	"P": 1007.25	"F": -15}
{"v": 1	"t": 708576	"P": 1005.0	"F": -15}
{"v": 1	"t": 708596	"P": 1004.75	"F": -15}
{"v": 1	"t": 708616	"P": 1010.0	"F": -15}
{"v": 1	"t": 708637	"P": 1006.5	"F": -15}
{"v": 1	"t": 708657	"P": 1001.5	"F": -15}
{"v": 1	"t": 708678	"P": 1007.0	"F": -15}
{"v": 1	"t": 708698	"P": 1006.5	"F": -14}
{"v": 1	"t": 708718	"P": 1003.25	"F": -14}
{"v": 1	"t": 708739	"P": 1008.0	"F": -13}
{"v": 1	"t": 708759	"P": 1007.0	"F": -13}
{"v": 1	"t": 708780	"P": 1004.0	"F": -13}
{"v": 1	"t": 708800	"P": 1007.25	"F": -13}
{"v": 1	"t": 708820	"P": 1008.0	"F": -13}
{"v": 1	"t": 708841	"P": 1005.25	"F": -12}
{"v": 1	"t": 708861	"P": 1002.5	"F": -12}
{"v": 1	"t": 708881	"P": 1008.75	"F": -12}
{"v": 1	"t": 708902	"P": 1006.0	"F": -12}
{"v": 1	"t": 708922	"P": 1002.75	"F": -12}
{"v": 1	"t": 708942	"P": 1008.5	"F": -12}
{"v": 1	"t": 708963	"P": 1006.5	"F": -12}
{"v": 1	"t": 708983	"P": 1004.0	"F": -12}
{"v": 1	"t": 709004	"P": 1004.0	"F": -12}
{"v": 1	"t": 709024	"P": 1009.0	"F": -12}
{"v": 1	"t": 709044	"P": 1005.5	"F": -12}
{"v": 1	"t": 709065	"P": 1002.5	"F": -12}
{"v": 1	"t": 709085	"P": 1005.75	"F": -12}
{"v": 1	"t": 709105	"P": 1008.25	"F": -12}
{"v": 1	"t": 709126	"P": 1004.25	"F": -12}
{"v": 1	"t": 709146	"P": 1003.75	"F": -12}
{"v": 1	"t": 709166	"P": 1009.75	"F": -13}
{"v": 1	"t": 709187	"P": 1006.5	"F": -13}
{"v": 1	"t": 709207	"P": 1003.0	"F": -13}
{"v": 1	"t": 709227	"P": 1005.5	"F": -13}
{"v": 1	"t": 709248	"P": 1006.0	"F": -13}
{"v": 1	"t": 709268	"P": 1004.25	"F": -13}
{"v": 1	"t": 709289	"P": 1004.5	"F": -13}
{"v": 1	"t": 709309	"P": 1009.5	"F": -14}
{"v": 1	"t": 709329	"P": 1006.75	"F": -14}
{"v": 1	"t": 709350	"P": 1003.75	"F": -15}
{"v": 1	"t": 709370	"P": 1008.75	"F": -14}
{"v": 1	"t": 709391	"P": 1004.25	"F": -14}
{"v": 1	"t": 709411	"P": 1002.75	"F": -14}
{"v": 1	"t": 709431	"P": 1008.25	"F": -14}
{"v": 1	"t": 709452	"P": 1005.5	"F": -13}
{"v": 1	"t": 709472	"P": 1002.5	"F": -13}
{"v": 1	"t": 709493	"P": 1007.75	"F": -12}
{"v": 1	"t": 709513	"P": 1006.75	"F": -12}
{"v": 1	"t": 709533	"P": 1003.25	"F": -12}
{"v": 1	"t": 709554	"P": 1007.25	"F": -12	"C": 46.945	"D": 3261	"sn": 54091929832280	"file": "/data/device_log/data0000.out"}
{"v": 1	"t": 709574	"P": 1006.75	"F": -12}
{"v": 1	"t": 709595	"P": 1002.5	"F": -12}
{"v": 1	"t": 709615	"P": 1007.5	"F": -12}
{"v": 1	"t": 709635	"P": 1006.5	"F": -12}
{"v": 1	"t": 709656	"P": 1002.75	"F": -12}
{"v": 1	"t": 709676	"P": 1007.0	"F": -11}
{"v": 1	"t": 709697	"P": 1005.0	"F": -11}
{"v": 1	"t": 709717	"P": 1002.5	"F": -11}
{"v": 1	"t": 709737	"P": 1007.75	"F": -11}
{"v": 1	"t": 709758	"P": 1007.25	"F": -11}
{"v": 1	"t": 709778	"P": 1004.0	"F": -10}
{"v": 1	"t": 709799	"P": 1003.75	"F": -10}
{"v": 1	"t": 709819	"P": 1008.0	"F": -10}
{"v": 1	"t": 709839	"P": 1005.25	"F": -10}
{"v": 1	"t": 709860	"P": 1003.0	"F": -10}
{"v": 1	"t": 709880	"P": 1006.5	"F": -10}
{"v": 1	"t": 709900	"P": 1007.75	"F": -10}
{"v": 1	"t": 709921	"P": 1003.5	"F": -10}
{"v": 1	"t": 709941	"P": 1006.75	"F": -10}
{"v": 1	"t": 709961	"P": 1007.75	"F": -10}
{"v": 1	"t": 709982	"P": 1004.25	"F": -10}
{"v": 1	"t": 710002	"P": 1005.75	"F": -11}
{"v": 1	"t": 710023	"P": 1008.0	"F": -10}
{"v": 1	"t": 710043	"P": 1007.0	"F": -10}
{"v": 1	"t": 710063	"P": 1003.0	"F": -10}
{"v": 1	"t": 710084	"P": 1006.75	"F": -10}
{"v": 1	"t": 710104	"P": 1010.5	"F": -10}
{"v": 1	"t": 710124	"P": 1003.0	"F": -10}
{"v": 1	"t": 710145	"P": 1002.75	"F": -11}
{"v": 1	"t": 710165	"P": 1009.25	"F": -11}
{"v": 1	"t": 710185	"P": 1005.5	"F": -11}
{"v": 1	"t": 710206	"P": 1003.25	"F": -11}
{"v": 1	"t": 710226	"P": 1004.5	"F": -11}
{"v": 1	"t": 710247	"P": 1007.25	"F": -11}
{"v": 1	"t": 710267	"P": 1005.25	"F": -11}
{"v": 1	"t": 710287	"P": 1005.25	"F": -11}
{"v": 1	"t": 710308	"P": 1010.0	"F": -11}
{"v": 1	"t": 710328	"P": 1003.75	"F": -11}
{"v": 1	"t": 710349	"P": 1001.75	"F": -11}
{"v": 1	"t": 710369	"P": 1009.75	"F": -11}
{"v": 1	"t": 710389	"P": 1005.25	"F": -11}
{"v": 1	"t": 710410	"P": 1002.75	"F": -11}
{"v": 1	"t": 710430	"P": 1008.75	"F": -11}
{"v": 1	"t": 710450	"P": 1007.5	"F": -11}
{"v": 1	"t": 710471	"P": 1004.5	"F": -11}
{"v": 1	"t": 710491	"P": 1004.25	"F": -11}
{"v": 1	"t": 710511	"P": 1009.75	"F": -10}
{"v": 1	"t": 710532	"P": 1005.75	"F": -10}
{"v": 1	"t": 710552	"P": 1003.75	"F": -10}
{"v": 1	"t": 710572	"P": 1007.5	"F": -10	"C": 46.895	"D": 3261	"sn": 54091929832280	"file": "/data/device_log/data0000.out"}
{"v": 1	"t": 710593	"P": 1006.75	"F": -11}
{"v": 1	"t": 710613	"P": 1004.0	"F": -11}
{"v": 1	"t": 710634	"P": 1003.25	"F": -11}
{"v": 1	"t": 710654	"P": 1010.25	"F": -11}
{"v": 1	"t": 710674	"P": 1004.25	"F": -11}
{"v": 1	"t": 710695	"P": 1003.0	"F": -11}
{"v": 1	"t": 710715	"P": 1007.75	"F": -10}
{"v": 1	"t": 710735	"P": 1007.25	"F": -10}
{"v": 1	"t": 710756	"P": 1004.0	"F": -10}
{"v": 1	"t": 710776	"P": 1004.75	"F": -9}
{"v": 1	"t": 710797	"P": 1009.25	"F": -10}
{"v": 1	"t": 710817	"P": 1004.25	"F": -9}
{"v": 1	"t": 710837	"P": 1003.25	"F": -9}
{"v": 1	"t": 710858	"P": 1009.75	"F": -9}
{"v": 1	"t": 710878	"P": 1005.0	"F": -9}
{"v": 1	"t": 710898	"P": 1003.25	"F": -9}
{"v": 1	"t": 710919	"P": 1008.0	"F": -9}
{"v": 1	"t": 710939	"P": 1006.0	"F": -9}
{"v": 1	"t": 710960	"P": 1004.0	"F": -9}
{"v": 1	"t": 710980	"P": 1009.0	"F": -9}
{"v": 1	"t": 711000	"P": 1006.5	"F": -9}
{"v": 1	"t": 711021	"P": 1001.75	"F": -9}
{"v": 1	"t": 711041	"P": 1004.5	"F": -10}
{"v": 1	"t": 711061	"P": 1008.5	"F": -9}
{"v": 1	"t": 711082	"P": 1003.0	"F": -9}
{"v": 1	"t": 711102	"P": 1003.75	"F": -9}
{"v": 1	"t": 711123	"P": 1008.75	"F": -9}
{"v": 1	"t": 711143	"P": 1006.25	"F": -9}
{"v": 1	"t": 711163	"P": 1003.0	"F": -9}
{"v": 1	"t": 711184	"P": 1004.75	"F": -9}
{"v": 1	"t": 711204	"P": 1008.75	"F": -9}
{"v": 1	"t": 711224	"P": 1004.75	"F": -9}
{"v": 1	"t": 711245	"P": 1002.75	"F": -9}
{"v": 1	"t": 711265	"P": 1009.0	"F": -9}
{"v": 1	"t": 711285	"P": 1005.5	"F": -9}
{"v": 1	"t": 711306	"P": 1002.5	"F": -9}
{"v": 1	"t": 711326	"P": 1006.0	"F": -9}
{"v": 1	"t": 711347	"P": 1007.5	"F": -9}
{"v": 1	"t": 711367	"P": 1002.75	"F": -9}
{"v": 1	"t": 711387	"P": 1003.5	"F": -9}
{"v": 1	"t": 711408	"P": 1009.0	"F": -9}
{"v": 1	"t": 711428	"P": 1006.0	"F": -9}
{"v": 1	"t": 711448	"P": 1003.75	"F": -10}
{"v": 1	"t": 711469	"P": 1008.25	"F": -11}
{"v": 1	"t": 711489	"P": 1006.25	"F": -11}
{"v": 1	"t": 711510	"P": 1004.75	"F": -12}
{"v": 1	"t": 711530	"P": 1005.0	"F": -12}
{"v": 1	"t": 711550	"P": 1008.75	"F": -12}
{"v": 1	"t": 711571	"P": 1003.25	"F": -10}
{"v": 1	"t": 711591	"P": 1003.5	"F": -9	"C": 46.97	"D": 3260	"sn": 54091929832280	"file": "/data/device_log/data0000.out"}
{"v": 1	"t": 711611	"P": 1009.75	"F": -10}
{"v": 1	"t": 711632	"P": 1005.0	"F": -11}
{"v": 1	"t": 711652	"P": 1001.75	"F": -13}
{"v": 1	"t": 711672	"P": 1009.0	"F": -13}
{"v": 1	"t": 711693	"P": 1007.25	"F": -12}
{"v": 1	"t": 711713	"P": 1002.25	"F": -11}
{"v": 1	"t": 711734	"P": 1004.0	"F": -10}
{"v": 1	"t": 711754	"P": 1009.0	"F": -11}
{"v": 1	"t": 711774	"P": 1005.5	"F": -11}
{"v": 1	"t": 711795	"P": 1002.5	"F": -11}
{"v": 1	"t": 711815	"P": 1006.25	"F": -12}
{"v": 1	"t": 711835	"P": 1006.75	"F": -12}
{"v": 1	"t": 711856	"P": 1003.75	"F": -13}
{"v": 1	"t": 711876	"P": 1004.0	"F": -14}
{"v": 1	"t": 711896	"P": 1009.75	"F": -16}
{"v": 1	"t": 711917	"P": 1006.75	"F": -15}
{"v": 1	"t": 711937	"P": 1003.0	"F": -14}
{"v": 1	"t": 711957	"P": 1007.0	"F": -13}
{"v": 1	"t": 711978	"P": 1008.25	"F": -11}
{"v": 1	"t": 711998	"P": 1004.5	"F": -11}
{"v": 1	"t": 712019	"P": 1003.75	"F": -10}
{"v": 1	"t": 712039	"P": 1009.0	"F": -12}
{"v": 1	"t": 712059	"P": 1003.75	"F": -11}
{"v": 1	"t": 712080	"P": 1003.75	"F": -9}
{"v": 1	"t": 712100	"P": 1008.0	"F": -7}
{"v": 1	"t": 712120	"P": 1005.25	"F": -6}
{"v": 1	"t": 712141	"P": 1002.25	"F": -6}
{"v": 1	"t": 712161	"P": 1005.0	"F": -7}
{"v": 1	"t": 712182	"P": 1007.0	"F": -7}
{"v": 1	"t": 712202	"P": 1002.5	"F": -8}
{"v": 1	"t": 712222	"P": 1003.5	"F": -10}
{"v": 1	"t": 712243	"P": 1008.25	"F": -11}
{"v": 1	"t": 712263	"P": 1005.75	"F": -12}
{"v": 1	"t": 712283	"P": 1003.0	"F": -12}
{"v": 1	"t": 712304	"P": 1006.0	"F": -11}
{"v": 1	"t": 712324	"P": 1008.25	"F": -11}
{"v": 1	"t": 712344	"P": 1004.75	"F": -9}
{"v": 1	"t": 712365	"P": 1005.5	"F": -7}
{"v": 1	"t": 712385	"P": 1008.0	"F": -6}
{"v": 1	"t": 712406	"P": 1007.25	"F": -5}
{"v": 1	"t": 712426	"P": 1002.25	"F": -4}
{"v": 1	"t": 712446	"P": 1007.0	"F": -4}
{"v": 1	"t": 712467	"P": 1005.75	"F": -4}
{"v": 1	"t": 712487	"P": 1004.5	"F": -4}
{"v": 1	"t": 712507	"P": 1004.5	"F": -4}
{"v": 1	"t": 712528	"P": 1008.25	"F": -5}
{"v": 1	"t": 712548	"P": 1006.0	"F": -5}
{"v": 1	"t": 712568	"P": 1002.5	"F": -5}
{"v": 1	"t": 712589	"P": 1007.25	"F": -6}
{"v": 1	"t": 712609	"P": 1007.75	"F": -6	"C": 46.925	"D": 3260	"sn": 54091929832280	"file": "/data/device_log/data0000.out"}
{"v": 1	"t": 712630	"P": 1003.75	"F": -6}
{"v": 1	"t": 712650	"P": 1008.0	"F": -6}
{"v": 1	"t": 712670	"P": 1006.5	"F": -7}
{"v": 1	"t": 712691	"P": 1003.25	"F": -7}
{"v": 1	"t": 712711	"P": 1003.0	"F": -6}
{"v": 1	"t": 712731	"P": 1009.25	"F": -6}
{"v": 1	"t": 712752	"P": 1005.75	"F": -6}
{"v": 1	"t": 712772	"P": 1002.0	"F": -6}
{"v": 1	"t": 712792	"P": 1006.0	"F": -6}
{"v": 1	"t": 712813	"P": 1007.25	"F": -6}
{"v": 1	"t": 712833	"P": 1003.75	"F": -6}
{"v": 1	"t": 712854	"P": 1003.0	"F": -6}
{"v": 1	"t": 712874	"P": 1010.5	"F": -6}
{"v": 1	"t": 712894	"P": 1005.5	"F": -7}
{"v": 1	"t": 712915	"P": 1003.25	"F": -7}
{"v": 1	"t": 712935	"P": 1007.5	"F": -7}
{"v": 1	"t": 712955	"P": 1007.25	"F": -7}
{"v": 1	"t": 712976	"P": 1005.0	"F": -7}
{"v": 1	"t": 712996	"P": 1004.0	"F": -7}
{"v": 1	"t": 713016	"P": 1006.75	"F": -7}
{"v": 1	"t": 713037	"P": 1005.25	"F": -7}
{"v": 1	"t": 713057	"P": 1001.5	"F": -6}
{"v": 1	"t": 713078	"P": 1007.25	"F": -6}
{"v": 1	"t": 713098	"P": 1007.75	"F": -6}
{"v": 1	"t": 713118	"P": 1003.25	"F": -6}
{"v": 1	"t": 713139	"P": 1005.75	"F": -6}
{"v": 1	"t": 713159	"P": 1006.5	"F": -6}
{"v": 1	"t": 713180	"P": 1003.75	"F": -6}
{"v": 1	"t": 713200	"P": 1005.5	"F": -6}
{"v": 1	"t": 713220	"P": 1008.0	"F": -6}
{"v": 1	"t": 713241	"P": 1004.25	"F": -6}
{"v": 1	"t": 713261	"P": 1003.75	"F": -6}
{"v": 1	"t": 713282	"P": 1011.25	"F": -6}
{"v": 1	"t": 713302	"P": 1002.75	"F": -6}
{"v": 1	"t": 713323	"P": 1008.5	"F": -6}
{"v": 1	"t": 713343	"P": 1008.5	"F": -5}
{"v": 1	"t": 713363	"P": 1004.0	"F": -6}
{"v": 1	"t": 713384	"P": 1005.75	"F": -6}
{"v": 1	"t": 713404	"P": 1008.5	"F": -6}
{"v": 1	"t": 713424	"P": 1006.0	"F": -6}
{"v": 1	"t": 713445	"P": 1003.5	"F": -6}
{"v": 1	"t": 713465	"P": 1008.5	"F": -6}
{"v": 1	"t": 713485	"P": 1007.0	"F": -6}
{"v": 1	"t": 713506	"P": 1005.25	"F": -6}
{"v": 1	"t": 713526	"P": 1005.75	"F": -7}
{"v": 1	"t": 713546	"P": 1007.5	"F": -7}
{"v": 1	"t": 713567	"P": 1006.5	"F": -7}
{"v": 1	"t": 713587	"P": 1003.5	"F": -6}
{"v": 1	"t": 713608	"P": 1008.25	"F": -6}
{"v": 1	"t": 713628	"P": 1005.75	"F": -7	"C": 46.94	"D": 3260	"sn": 54091929832280	"file": "/data/device_log/data0000.out"}
{"v": 1	"t": 713648	"P": 1005.25	"F": -7}
{"v": 1	"t": 713669	"P": 1008.25	"F": -7}
{"v": 1	"t": 713689	"P": 1007.75	"F": -7}
{"v": 1	"t": 713709	"P": 1004.25	"F": -7}
{"v": 1	"t": 713730	"P": 1001.75	"F": -7}
{"v": 1	"t": 713750	"P": 1009.5	"F": -7}
{"v": 1	"t": 713770	"P": 1007.0	"F": -7}
{"v": 1	"t": 713791	"P": 1003.5	"F": -7}
{"v": 1	"t": 713812	"P": 1006.75	"F": -7}
{"v": 1	"t": 713832	"P": 1004.5	"F": -7}
{"v": 1	"t": 713852	"P": 1004.75	"F": -7}
{"v": 1	"t": 713872	"P": 1006.75	"F": -6}
{"v": 1	"t": 713893	"P": 1007.0	"F": -6}
{"v": 1	"t": 713913	"P": 1005.25	"F": -7}
{"v": 1	"t": 713934	"P": 1005.25	"F": -6}
{"v": 1	"t": 713954	"P": 1008.25	"F": -6}
{"v": 1	"t": 713974	"P": 1006.0	"F": -6}
{"v": 1	"t": 713995	"P": 1002.0	"F": -6}
{"v": 1	"t": 714015	"P": 1007.75	"F": -7}
{"v": 1	"t": 714035	"P": 1006.25	"F": -6}
{"v": 1	"t": 714056	"P": 1002.5	"F": -6}
{"v": 1	"t": 714076	"P": 1005.75	"F": -6}
{"v": 1	"t": 714097	"P": 1007.75	"F": -6}
{"v": 1	"t": 714117	"P": 1004.75	"F": -6}
{"v": 1	"t": 714137	"P": 1002.5	"F": -6}
{"v": 1	"t": 714158	"P": 1008.75	"F": -6}
{"v": 1	"t": 714178	"P": 1006.25	"F": -6}
{"v": 1	"t": 714198	"P": 1004.5	"F": -5}
{"v": 1	"t": 714219	"P": 1005.75	"F": -5}
{"v": 1	"t": 714239	"P": 1006.5	"F": -6}
{"v": 1	"t": 714259	"P": 1003.75	"F": -6}
{"v": 1	"t": 714280	"P": 1004.25	"F": -6}
{"v": 1	"t": 714300	"P": 1010.0	"F": -6}
{"v": 1	"t": 714320	"P": 1006.5	"F": -6}
{"v": 1	"t": 714341	"P": 1002.25	"F": -6}
{"v": 1	"t": 714361	"P": 1006.75	"F": -6}
{"v": 1	"t": 714382	"P": 1007.5	"F": -6}
{"v": 1	"t": 714402	"P": 1005.5	"F": -7}
{"v": 1	"t": 714422	"P": 1003.75	"F": -7}
{"v": 1	"t": 714443	"P": 1009.0	"F": -7}
{"v": 1	"t": 714463	"P": 1005.75	"F": -7}
{"v": 1	"t": 714483	"P": 1004.5	"F": -7}
{"v": 1	"t": 714504	"P": 1010.25	"F": -7}
{"v": 1	"t": 714524	"P": 1006.5	"F": -7}
{"v": 1	"t": 714545	"P": 1002.75	"F": -6}
{"v": 1	"t": 714565	"P": 1009.75	"F": -6}
{"v": 1	"t": 714585	"P": 1006.75	"F": -6}
{"v": 1	"t": 714606	"P": 1002.75	"F": -7}
{"v": 1	"t": 714626	"P": 1006.25	"F": -7}
{"v": 1	"t": 714647	"P": 1007.0	"F": -7	"C": 46.905	"D": 3260	"sn": 54091929832280	"file": "/data/device_log/data0000.out"}
{"v": 1	"t": 714667	"P": 1005.0	"F": -7}
{"v": 1	"t": 714687	"P": 1002.25	"F": -7}
{"v": 1	"t": 714708	"P": 1008.75	"F": -7}
{"v": 1	"t": 714728	"P": 1005.75	"F": -6}
{"v": 1	"t": 714748	"P": 1003.25	"F": -6}
{"v": 1	"t": 714769	"P": 1006.25	"F": -6}
{"v": 1	"t": 714789	"P": 1007.25	"F": -7}
{"v": 1	"t": 714809	"P": 1005.5	"F": -6}
{"v": 1	"t": 714830	"P": 1005.0	"F": -6}
{"v": 1	"t": 714850	"P": 1009.0	"F": -6}
{"v": 1	"t": 714871	"P": 1006.25	"F": -6}
{"v": 1	"t": 714891	"P": 1001.75	"F": -6}
{"v": 1	"t": 714911	"P": 1006.25	"F": -6}
{"v": 1	"t": 714932	"P": 1008.0	"F": -6}
{"v": 1	"t": 714952	"P": 1005.0	"F": -6}
{"v": 1	"t": 714972	"P": 1004.5	"F": -5}
{"v": 1	"t": 714993	"P": 1007.5	"F": -6}
{"v": 1	"t": 715013	"P": 1005.0	"F": -6}
{"v": 1	"t": 715033	"P": 1002.75	"F": -6}
{"v": 1	"t": 715054	"P": 1009.25	"F": -6}
{"v": 1	"t": 715074	"P": 1007.25	"F": -6}
{"v": 1	"t": 715095	"P": 1003.75	"F": -6}
{"v": 1	"t": 715115	"P": 1008.25	"F": -6}
{"v": 1	"t": 715135	"P": 1006.25	"F": -6}
{"v": 1	"t": 715156	"P": 1003.25	"F": -5}
{"v": 1	"t": 715176	"P": 1007.5	"F": -6}
{"v": 1	"t": 715197	"P": 1007.75	"F": -6}
{"v": 1	"t": 715217	"P": 1005.0	"F": -6}
{"v": 1	"t": 715237	"P": 1003.0	"F": -5}
{"v": 1	"t": 715258	"P": 1007.5	"F": -5}
{"v": 1	"t": 715278	"P": 1007.0	"F": -5}
{"v": 1	"t": 715298	"P": 1003.0	"F": -5}
{"v": 1	"t": 715319	"P": 1006.5	"F": -5}
{"v": 1	"t": 715339	"P": 1007.75	"F": -6}
{"v": 1	"t": 715359	"P": 1003.25	"F": -6}
{"v": 1	"t": 715380	"P": 1004.25	"F": -6}
{"v": 1	"t": 715400	"P": 1009.25	"F": -6}
{"v": 1	"t": 715421	"P": 1006.0	"F": -6}
{"v": 1	"t": 715441	"P": 1002.25	"F": -6}
{"v": 1	"t": 715461	"P": 1007.75	"F": -7}
{"v": 1	"t": 715482	"P": 1007.5	"F": -6}
{"v": 1	"t": 715502	"P": 1003.5	"F": -7}
{"v": 1	"t": 715522	"P": 1003.25	"F": -7}
{"v": 1	"t": 715543	"P": 1009.25	"F": -7}
{"v": 1	"t": 715563	"P": 1008.0	"F": -7}
{"v": 1	"t": 715583	"P": 1003.0	"F": -7}
{"v": 1	"t": 715604	"P": 1008.25	"F": -7}
{"v": 1	"t": 715624	"P": 1006.75	"F": -7}
{"v": 1	"t": 715644	"P": 1004.5	"F": -6}
{"v": 1	"t": 715665	"P": 1004.5	"F": -6	"C": 46.915	"D": 3260	"sn": 54091929832280	"file": "/data/device_log/data0000.out"}
{"v": 1	"t": 715685	"P": 1009.25	"F": -7}
{"v": 1	"t": 715706	"P": 1003.0	"F": -6}
{"v": 1	"t": 715726	"P": 1004.25	"F": -6}
{"v": 1	"t": 715746	"P": 1008.0	"F": -6}
{"v": 1	"t": 715767	"P": 1003.75	"F": -6}
{"v": 1	"t": 715787	"P": 1002.0	"F": -6}
{"v": 1	"t": 715808	"P": 1009.0	"F": -6}
{"v": 1	"t": 715828	"P": 1005.0	"F": -6}
{"v": 1	"t": 715848	"P": 1003.25	"F": -5}
{"v": 1	"t": 715869	"P": 1007.5	"F": -5}
{"v": 1	"t": 715889	"P": 1008.0	"F": -5}
{"v": 1	"t": 715909	"P": 1003.5	"F": -5}
{"v": 1	"t": 715930	"P": 1003.75	"F": -5}
{"v": 1	"t": 715950	"P": 1009.0	"F": -5}
{"v": 1	"t": 715971	"P": 1006.0	"F": -5}
{"v": 1	"t": 715991	"P": 1003.25	"F": -5}
{"v": 1	"t": 716011	"P": 1008.0	"F": -5}
{"v": 1	"t": 716032	"P": 1006.5	"F": -6}
{"v": 1	"t": 716052	"P": 1004.0	"F": -6}
{"v": 1	"t": 716072	"P": 1007.0	"F": -6}
{"v": 1	"t": 716093	"P": 1007.75	"F": -6}
{"v": 1	"t": 716113	"P": 1005.75	"F": -6}
{"v": 1	"t": 716133	"P": 1001.75	"F": -6}
{"v": 1	"t": 716154	"P": 1006.75	"F": -6}
{"v": 1	"t": 716174	"P": 1007.0	"F": -6}
{"v": 1	"t": 716194	"P": 1005.5	"F": -6}
{"v": 1	"t": 716215	"P": 1006.25	"F": -6}
{"v": 1	"t": 716235	"P": 1007.75	"F": -6}
{"v": 1	"t": 716256	"P": 1004.75	"F": -6}
{"v": 1	"t": 716276	"P": 1002.75	"F": -6}
{"v": 1	"t": 716297	"P": 1004.75	"F": -6}
{"v": 1	"t": 716317	"P": 1001.5	"F": -7}
{"v": 1	"t": 716338	"P": 1008.25	"F": -6}
{"v": 1	"t": 716358	"P": 1002.25	"F": -6}
{"v": 1	"t": 716379	"P": 1007.0	"F": -6}
{"v": 1	"t": 716399	"P": 1006.5	"F": -6}
{"v": 1	"t": 716419	"P": 1003.25	"F": -6}
{"v": 1	"t": 716440	"P": 1007.25	"F": -6}
{"v": 1	"t": 716460	"P": 1009.0	"F": -6}
{"v": 1	"t": 716481	"P": 1002.75	"F": -6}
{"v": 1	"t": 716501	"P": 1002.0	"F": -6}
{"v": 1	"t": 716521	"P": 1007.25	"F": -6}
{"v": 1	"t": 716542	"P": 1005.0	"F": -7}
{"v": 1	"t": 716562	"P": 1003.75	"F": -7}
{"v": 1	"t": 716582	"P": 1005.75	"F": -6}
{"v": 1	"t": 716603	"P": 1009.0	"F": -6}
{"v": 1	"t": 716623	"P": 1006.0	"F": -6}
{"v": 1	"t": 716643	"P": 1004.25	"F": -6}
{"v": 1	"t": 716664	"P": 1009.25	"F": -6}
{"v": 1	"t": 716684	"P": 1008.5	"F": -6	"C": 46.94	"D": 3260	"sn": 54091929832280	"file": "/data/device_log/data0000.out"}
{"v": 1	"t": 716705	"P": 1002.75	"F": -6}
{"v": 1	"t": 716725	"P": 1008.25	"F": -6}
{"v": 1	"t": 716745	"P": 1008.25	"F": -6}
{"v": 1	"t": 716766	"P": 1003.5	"F": -6}
{"v": 1	"t": 716786	"P": 1004.25	"F": -6}
{"v": 1	"t": 716806	"P": 1008.5	"F": -6}
{"v": 1	"t": 716827	"P": 1006.5	"F": -6}
{"v": 1	"t": 716847	"P": 1003.25	"F": -6}
{"v": 1	"t": 716868	"P": 1008.0	"F": -6}
{"v": 1	"t": 716888	"P": 1006.25	"F": -6}
{"v": 1	"t": 716908	"P": 1002.5	"F": -6}
{"v": 1	"t": 716929	"P": 1005.75	"F": -6}
{"v": 1	"t": 716949	"P": 1009.25	"F": -6}
{"v": 1	"t": 716969	"P": 1005.75	"F": -6}
{"v": 1	"t": 716990	"P": 1002.75	"F": -6}
{"v": 1	"t": 717010	"P": 1006.25	"F": -6}
{"v": 1	"t": 717030	"P": 1008.75	"F": -6}
{"v": 1	"t": 717050	"P": 1006.5	"F": -6}
{"v": 1	"t": 717071	"P": 1001.5	"F": -6}
{"v": 1	"t": 717091	"P": 1005.0	"F": -5}
{"v": 1	"t": 717111	"P": 1008.5	"F": -6}
{"v": 1	"t": 717132	"P": 1006.0	"F": -5}
{"v": 1	"t": 717152	"P": 1002.75	"F": -6}
{"v": 1	"t": 717172	"P": 1003.75	"F": -6}
{"v": 1	"t": 717193	"P": 1011.0	"F": -6}
{"v": 1	"t": 717213	"P": 1007.5	"F": -6}
{"v": 1	"t": 717233	"P": 1004.0	"F": -6}
{"v": 1	"t": 717253	"P": 1004.75	"F": -6}
{"v": 1	"t": 717274	"P": 1008.5	"F": -6}
{"v": 1	"t": 717294	"P": 1006.5	"F": -6}
{"v": 1	"t": 717314	"P": 1002.5	"F": -6}
{"v": 1	"t": 717335	"P": 1002.25	"F": -6}
{"v": 1	"t": 717355	"P": 1007.25	"F": -6}
{"v": 1	"t": 717375	"P": 1008.75	"F": -6}
{"v": 1	"t": 717396	"P": 1006.25	"F": -5}
{"v": 1	"t": 717416	"P": 1002.75	"F": -5}
{"v": 1	"t": 717436	"P": 1006.75	"F": -5}
{"v": 1	"t": 717456	"P": 1009.0	"F": -5}
{"v": 1	"t": 717477	"P": 1006.75	"F": -5}
{"v": 1	"t": 717497	"P": 1004.0	"F": -5}
{"v": 1	"t": 717517	"P": 1003.5	"F": -5}
{"v": 1	"t": 717537	"P": 1008.25	"F": -5}
{"v": 1	"t": 717558	"P": 1007.5	"F": -5}
{"v": 1	"t": 717578	"P": 1004.25	"F": -5}
{"v": 1	"t": 717598	"P": 1002.75	"F": -5}
{"v": 1	"t": 717619	"P": 1007.25	"F": -5}
{"v": 1	"t": 717639	"P": 1007.0	"F": -5}
{"v": 1	"t": 717659	"P": 1005.0	"F": -5}
{"v": 1	"t": 717680	"P": 1002.75	"F": -5}
{"v": 1	"t": 717700	"P": 1007.75	"F": -5	"C": 46.94	"D": 3260	"sn": 54091929832280	"file": "/data/device_log/data0000.out"}
{"v": 1	"t": 717720	"P": 1009.0	"F": -5}
{"v": 1	"t": 717741	"P": 1005.25	"F": -5}
{"v": 1	"t": 717761	"P": 1002.25	"F": -5}
{"v": 1	"t": 717781	"P": 1008.5	"F": -5}
{"v": 1	"t": 717802	"P": 1007.25	"F": -5}
{"v": 1	"t": 717822	"P": 1005.5	"F": -5}
{"v": 1	"t": 717842	"P": 1002.0	"F": -5}
{"v": 1	"t": 717862	"P": 1007.75	"F": -5}
{"v": 1	"t": 717883	"P": 1009.25	"F": -5}
{"v": 1	"t": 717903	"P": 1005.75	"F": -5}
{"v": 1	"t": 717923	"P": 1002.75	"F": -5}
{"v": 1	"t": 717944	"P": 1004.75	"F": -5}
{"v": 1	"t": 717964	"P": 1009.5	"F": -5}
{"v": 1	"t": 717984	"P": 1006.75	"F": -5}
{"v": 1	"t": 718004	"P": 1003.5	"F": -5}
{"v": 1	"t": 718025	"P": 1006.0	"F": -5}
{"v": 1	"t": 718045	"P": 1010.25	"F": -5}
{"v": 1	"t": 718065	"P": 1006.0	"F": -5}
{"v": 1	"t": 718086	"P": 1004.75	"F": -5}
{"v": 1	"t": 718106	"P": 1004.25	"F": -5}
{"v": 1	"t": 718126	"P": 1009.75	"F": -5}
{"v": 1	"t": 718147	"P": 1007.25	"F": -5}
{"v": 1	"t": 718167	"P": 1005.0	"F": -5}
{"v": 1	"t": 718187	"P": 1002.75	"F": -5}
{"v": 1	"t": 718207	"P": 1006.25	"F": -5}
{"v": 1	"t": 718228	"P": 1009.0	"F": -5}
{"v": 1	"t": 718248	"P": 1005.75	"F": -7}
{"v": 1	"t": 718268	"P": 1004.5	"F": -13}
{"v": 1	"t": 718289	"P": 1009.25	"F": -36}
{"v": 1	"t": 718309	"P": 1015.0	"F": -87}
{"v": 1	"t": 718329	"P": 1019.5	"F": -162}
{"v": 1	"t": 718349	"P": 1019.5	"F": -248}
{"v": 1	"t": 718370	"P": 1025.25	"F": -312}
{"v": 1	"t": 718390	"P": 1029.75	"F": -328}
{"v": 1	"t": 718410	"P": 1020.5	"F": -301}
{"v": 1	"t": 718431	"P": 1014.5	"F": -255}
{"v": 1	"t": 718451	"P": 1013.75	"F": -210}
{"v": 1	"t": 718471	"P": 1018.0	"F": -184}
{"v": 1	"t": 718492	"P": 1016.25	"F": -180}
{"v": 1	"t": 718512	"P": 1014.75	"F": -190}
{"v": 1	"t": 718532	"P": 1014.25	"F": -207}
{"v": 1	"t": 718552	"P": 1020.25	"F": -221}
{"v": 1	"t": 718573	"P": 1018.75	"F": -220}
{"v": 1	"t": 718593	"P": 1015.75	"F": -222}
{"v": 1	"t": 718613	"P": 1014.0	"F": -215}
{"v": 1	"t": 718634	"P": 1016.5	"F": -208}
{"v": 1	"t": 718654	"P": 1017.25	"F": -192}
{"v": 1	"t": 718674	"P": 1016.75	"F": -193}
{"v": 1	"t": 718695	"P": 1012.25	"F": -185}
{"v": 1	"t": 718715	"P": 1013.25	"F": -192	"C": 46.94	"D": 3260	"sn": 54091929832280	"file": "/data/device_log/data0000.out"}
{"v": 1	"t": 718735	"P": 1018.0	"F": -186}
{"v": 1	"t": 718755	"P": 1015.25	"F": -188}
{"v": 1	"t": 718776	"P": 1011.5	"F": -188}
{"v": 1	"t": 718796	"P": 1011.5	"F": -187}
{"v": 1	"t": 718816	"P": 1019.0	"F": -182}
{"v": 1	"t": 718837	"P": 1016.5	"F": -183}
{"v": 1	"t": 718857	"P": 1012.75	"F": -181}
{"v": 1	"t": 718877	"P": 1012.25	"F": -182}
{"v": 1	"t": 718897	"P": 1015.25	"F": -185}
{"v": 1	"t": 718918	"P": 1016.0	"F": -182}
{"v": 1	"t": 718938	"P": 1013.0	"F": -178}
{"v": 1	"t": 718958	"P": 1010.0	"F": -174}
{"v": 1	"t": 718979	"P": 1014.0	"F": -176}
{"v": 1	"t": 718999	"P": 1018.75	"F": -183}
{"v": 1	"t": 719019	"P": 1016.5	"F": -196}
{"v": 1	"t": 719040	"P": 1016.75	"F": -217}
{"v": 1	"t": 719060	"P": 1020.5	"F": -247}
{"v": 1	"t": 719080	"P": 1029.0	"F": -274}
{"v": 1	"t": 719100	"P": 1022.75	"F": -289}
{"v": 1	"t": 719121	"P": 1021.0	"F": -304}
{"v": 1	"t": 719141	"P": 1026.0	"F": -326}
{"v": 1	"t": 719161	"P": 1033.0	"F": -348}
{"v": 1	"t": 719182	"P": 1029.25	"F": -365}
{"v": 1	"t": 719202	"P": 1028.75	"F": -381}
{"v": 1	"t": 719222	"P": 1028.25	"F": -393}
{"v": 1	"t": 719243	"P": 1034.0	"F": -402}
{"v": 1	"t": 719263	"P": 1033.25	"F": -418}
{"v": 1	"t": 719283	"P": 1032.0	"F": -424}
{"v": 1	"t": 719303	"P": 1030.75	"F": -416}
{"v": 1	"t": 719324	"P": 1038.25	"F": -429}
{"v": 1	"t": 719344	"P": 1038.25	"F": -452}
{"v": 1	"t": 719364	"P": 1036.25	"F": -481}
{"v": 1	"t": 719385	"P": 1036.0	"F": -486}
{"v": 1	"t": 719405	"P": 1040.25	"F": -510}
{"v": 1	"t": 719425	"P": 1041.75	"F": -488}
{"v": 1	"t": 719445	"P": 1038.75	"F": -526}
{"v": 1	"t": 719466	"P": 1037.25	"F": -548}
{"v": 1	"t": 719486	"P": 1042.0	"F": -559}
{"v": 1	"t": 719506	"P": 1046.5	"F": -543}
{"v": 1	"t": 719527	"P": 1043.25	"F": -537}
{"v": 1	"t": 719547	"P": 1042.25	"F": -562}
{"v": 1	"t": 719567	"P": 1043.0	"F": -593}
{"v": 1	"t": 719587	"P": 1048.5	"F": -616}
{"v": 1	"t": 719608	"P": 1046.25	"F": -607}
{"v": 1	"t": 719628	"P": 1045.5	"F": -608}
{"v": 1	"t": 719648	"P": 1043.5	"F": -633}
{"v": 1	"t": 719669	"P": 1050.75	"F": -638}
{"v": 1	"t": 719689	"P": 1052.0	"F": -655}
{"v": 1	"t": 719709	"P": 1051.5	"F": -670}
{"v": 1	"t": 719730	"P": 1047.5	"F": -658	"C": 46.955	"D": 3260	"sn": 54091929832280	"file": "/data/device_log/data0000.out"}
{"v": 1	"t": 719750	"P": 1053.25	"F": -660}
{"v": 1	"t": 719770	"P": 1055.25	"F": -701}
{"v": 1	"t": 719791	"P": 1053.0	"F": -686}
{"v": 1	"t": 719811	"P": 1051.0	"F": -703}
{"v": 1	"t": 719831	"P": 1056.25	"F": -718}
{"v": 1	"t": 719852	"P": 1057.0	"F": -751}
{"v": 1	"t": 719872	"P": 1056.0	"F": -706}
{"v": 1	"t": 719892	"P": 1054.0	"F": -762}
{"v": 1	"t": 719912	"P": 1059.5	"F": -786}
{"v": 1	"t": 719933	"P": 1059.75	"F": -745}
{"v": 1	"t": 719953	"P": 1057.5	"F": -755}
{"v": 1	"t": 719973	"P": 1057.75	"F": -836}
{"v": 1	"t": 719994	"P": 1064.0	"F": -830}
{"v": 1	"t": 720014	"P": 1064.0	"F": -777}
{"v": 1	"t": 720034	"P": 1061.5	"F": -852}
{"v": 1	"t": 720055	"P": 1061.5	"F": -813}
{"v": 1	"t": 720075	"P": 1068.25	"F": -860}
{"v": 1	"t": 720095	"P": 1066.0	"F": -837}
{"v": 1	"t": 720116	"P": 1064.25	"F": -819}
{"v": 1	"t": 720136	"P": 1063.0	"F": -848}
{"v": 1	"t": 720156	"P": 1071.25	"F": -862}
{"v": 1	"t": 720177	"P": 1068.0	"F": -838}
{"v": 1	"t": 720197	"P": 1067.0	"F": -901}
{"v": 1	"t": 720217	"P": 1069.25	"F": -866}
{"v": 1	"t": 720238	"P": 1073.75	"F": -899}
{"v": 1	"t": 720258	"P": 1072.0	"F": -921}
{"v": 1	"t": 720278	"P": 1070.0	"F": -972}
{"v": 1	"t": 720299	"P": 1073.75	"F": -970}
{"v": 1	"t": 720319	"P": 1081.5	"F": -967}
{"v": 1	"t": 720339	"P": 1076.25	"F": -983}
{"v": 1	"t": 720359	"P": 1072.75	"F": -990}
{"v": 1	"t": 720380	"P": 1073.75	"F": -1026}
{"v": 1	"t": 720400	"P": 1081.0	"F": -955}
{"v": 1	"t": 720420	"P": 1081.25	"F": -917}
{"v": 1	"t": 720441	"P": 1078.5	"F": -1007}
{"v": 1	"t": 720461	"P": 1079.0	"F": -1022}
{"v": 1	"t": 720481	"P": 1085.0	"F": -1058}
{"v": 1	"t": 720502	"P": 1083.75	"F": -1085}
{"v": 1	"t": 720522	"P": 1082.25	"F": -1063}
{"v": 1	"t": 720542	"P": 1080.25	"F": -1088}
{"v": 1	"t": 720562	"P": 1085.75	"F": -1047}
{"v": 1	"t": 720583	"P": 1086.75	"F": -1029}
{"v": 1	"t": 720603	"P": 1086.25	"F": -1049}
{"v": 1	"t": 720623	"P": 1082.25	"F": -1075}
{"v": 1	"t": 720644	"P": 1086.5	"F": -1106}
{"v": 1	"t": 720664	"P": 1091.25	"F": -1077}
{"v": 1	"t": 720684	"P": 1088.25	"F": -1083}
{"v": 1	"t": 720704	"P": 1088.5	"F": -1102}
{"v": 1	"t": 720725	"P": 1088.0	"F": -1165}
{"v": 1	"t": 720745	"P": 1094.5	"F": -1153	"C": 46.95	"D": 3260	"sn": 54091929832280	"file": "/data/device_log/data0000.out"}
{"v": 1	"t": 720765	"P": 1094.5	"F": -1097}
{"v": 1	"t": 720786	"P": 1089.5	"F": -1240}
{"v": 1	"t": 720806	"P": 1089.25	"F": -1179}
{"v": 1	"t": 720826	"P": 1094.0	"F": -1197}
{"v": 1	"t": 720846	"P": 1098.0	"F": -1189}
{"v": 1	"t": 720867	"P": 1094.75	"F": -1187}
{"v": 1	"t": 720887	"P": 1091.5	"F": -1144}
{"v": 1	"t": 720907	"P": 1097.25	"F": -1169}
{"v": 1	"t": 720928	"P": 1098.25	"F": -1194}
{"v": 1	"t": 720948	"P": 1098.25	"F": -1218}
{"v": 1	"t": 720968	"P": 1095.0	"F": -1259}
{"v": 1	"t": 720989	"P": 1098.0	"F": -1239}
{"v": 1	"t": 721009	"P": 1103.25	"F": -1238}
{"v": 1	"t": 721029	"P": 1099.25	"F": -1227}
{"v": 1	"t": 721049	"P": 1098.5	"F": -1283}
{"v": 1	"t": 721070	"P": 1100.5	"F": -1274}
{"v": 1	"t": 721090	"P": 1103.0	"F": -1297}
{"v": 1	"t": 721110	"P": 1103.0	"F": -1212}
{"v": 1	"t": 721131	"P": 1100.75	"F": -1269}
{"v": 1	"t": 721151	"P": 1101.5	"F": -1327}
{"v": 1	"t": 721171	"P": 1108.25	"F": -1286}
{"v": 1	"t": 721192	"P": 1110.0	"F": -1300}
{"v": 1	"t": 721212	"P": 1104.5	"F": -1323}
{"v": 1	"t": 721232	"P": 1106.5	"F": -1385}
{"v": 1	"t": 721252	"P": 1115.75	"F": -1379}
{"v": 1	"t": 721273	"P": 1117.0	"F": -1400}
{"v": 1	"t": 721293	"P": 1113.75	"F": -1487}
{"v": 1	"t": 721313	"P": 1114.75	"F": -1401}
{"v": 1	"t": 721334	"P": 1118.75	"F": -1450}
{"v": 1	"t": 721354	"P": 1121.75	"F": -1403}
{"v": 1	"t": 721374	"P": 1119.25	"F": -1455}
{"v": 1	"t": 721395	"P": 1117.5	"F": -1435}
{"v": 1	"t": 721415	"P": 1123.0	"F": -1378}
{"v": 1	"t": 721435	"P": 1126.75	"F": -1455}
{"v": 1	"t": 721455	"P": 1126.25	"F": -1516}
{"v": 1	"t": 721476	"P": 1127.75	"F": -1555}
{"v": 1	"t": 721496	"P": 1126.75	"F": -1526}
{"v": 1	"t": 721516	"P": 1135.75	"F": -1546}
{"v": 1	"t": 721537	"P": 1135.25	"F": -1623}
{"v": 1	"t": 721557	"P": 1132.75	"F": -1596}
{"v": 1	"t": 721577	"P": 1133.25	"F": -1571}
{"v": 1	"t": 721597	"P": 1140.25	"F": -1610}
{"v": 1	"t": 721618	"P": 1143.0	"F": -1665}
{"v": 1	"t": 721638	"P": 1142.5	"F": -1789}
{"v": 1	"t": 721658	"P": 1142.0	"F": -1740}
{"v": 1	"t": 721679	"P": 1144.5	"F": -1741}
{"v": 1	"t": 721699	"P": 1150.0	"F": -1757}
{"v": 1	"t": 721719	"P": 1149.0	"F": -1771}
{"v": 1	"t": 721739	"P": 1145.5	"F": -1734}
{"v": 1	"t": 721760	"P": 1149.5	"F": -1742	"C": 46.92	"D": 3260	"sn": 54091929832280	"file": "/data/device_log/data0000.out"}
{"v": 1	"t": 721780	"P": 1156.0	"F": -1739}
{"v": 1	"t": 721800	"P": 1153.5	"F": -1876}
{"v": 1	"t": 721821	"P": 1155.0	"F": -1838}
{"v": 1	"t": 721841	"P": 1159.75	"F": -1901}
{"v": 1	"t": 721861	"P": 1165.75	"F": -1871}
{"v": 1	"t": 721882	"P": 1165.75	"F": -1878}
{"v": 1	"t": 721902	"P": 1164.5	"F": -1937}
{"v": 1	"t": 721922	"P": 1170.25	"F": -2004}
{"v": 1	"t": 721943	"P": 1175.0	"F": -1990}
{"v": 1	"t": 721963	"P": 1171.0	"F": -1964}
{"v": 1	"t": 721983	"P": 1172.5	"F": -2047}
{"v": 1	"t": 722003	"P": 1173.5	"F": -2115}
{"v": 1	"t": 722024	"P": 1183.25	"F": -2080}
{"v": 1	"t": 722044	"P": 1181.0	"F": -2173}
{"v": 1	"t": 722064	"P": 1180.75	"F": -2107}
{"v": 1	"t": 722085	"P": 1179.5	"F": -2133}
{"v": 1	"t": 722105	"P": 1188.25	"F": -2191}
{"v": 1	"t": 722125	"P": 1189.0	"F": -2159}
{"v": 1	"t": 722146	"P": 1188.25	"F": -2191}
{"v": 1	"t": 722166	"P": 1187.75	"F": -2132}
{"v": 1	"t": 722186	"P": 1194.25	"F": -2186}
{"v": 1	"t": 722206	"P": 1197.5	"F": -2349}
{"v": 1	"t": 722227	"P": 1199.25	"F": -2329}
{"v": 1	"t": 722247	"P": 1197.75	"F": -2289}
{"v": 1	"t": 722267	"P": 1199.0	"F": -2298}
{"v": 1	"t": 722288	"P": 1204.75	"F": -2260}
{"v": 1	"t": 722308	"P": 1204.5	"F": -2259}
{"v": 1	"t": 722328	"P": 1202.5	"F": -2281}
{"v": 1	"t": 722348	"P": 1205.25	"F": -2269}
{"v": 1	"t": 722369	"P": 1209.5	"F": -2323}
{"v": 1	"t": 722389	"P": 1212.5	"F": -2370}
{"v": 1	"t": 722409	"P": 1211.0	"F": -2460}
{"v": 1	"t": 722430	"P": 1210.75	"F": -2522}
{"v": 1	"t": 722450	"P": 1216.25	"F": -2415}
{"v": 1	"t": 722470	"P": 1221.5	"F": -2527}
{"v": 1	"t": 722490	"P": 1219.75	"F": -2533}
{"v": 1	"t": 722511	"P": 1218.75	"F": -2545}
{"v": 1	"t": 722531	"P": 1223.5	"F": -2539}
{"v": 1	"t": 722551	"P": 1226.5	"F": -2529}
{"v": 1	"t": 722572	"P": 1227.75	"F": -2603}
{"v": 1	"t": 722592	"P": 1222.25	"F": -2557}
{"v": 1	"t": 722612	"P": 1229.25	"F": -2512}
{"v": 1	"t": 722633	"P": 1236.75	"F": -2568}
{"v": 1	"t": 722653	"P": 1236.25	"F": -2694}
{"v": 1	"t": 722673	"P": 1236.0	"F": -2665}
{"v": 1	"t": 722694	"P": 1233.5	"F": -2549}
{"v": 1	"t": 722714	"P": 1240.0	"F": -2668}
{"v": 1	"t": 722734	"P": 1241.25	"F": -2684}
{"v": 1	"t": 722754	"P": 1238.75	"F": -2787}
{"v": 1	"t": 722775	"P": 1239.75	"F": -2594	"C": 46.97	"D": 3260	"sn": 54091929832280	"file": "/data/device_log/data0000.out"}
{"v": 1	"t": 722795	"P": 1248.25	"F": -2729}
{"v": 1	"t": 722815	"P": 1248.75	"F": -2687}
{"v": 1	"t": 722836	"P": 1248.5	"F": -2679}
{"v": 1	"t": 722856	"P": 1247.75	"F": -2786}
{"v": 1	"t": 722876	"P": 1256.0	"F": -2597}
{"v": 1	"t": 722897	"P": 1256.75	"F": -2830}
{"v": 1	"t": 722917	"P": 1255.25	"F": -2857}
{"v": 1	"t": 722937	"P": 1255.5	"F": -2833}
{"v": 1	"t": 722957	"P": 1260.75	"F": -2890}
{"v": 1	"t": 722978	"P": 1266.75	"F": -2939}
{"v": 1	"t": 722998	"P": 1263.0	"F": -2838}
{"v": 1	"t": 723018	"P": 1264.25	"F": -2897}
{"v": 1	"t": 723039	"P": 1268.75	"F": -2990}
{"v": 1	"t": 723059	"P": 1272.75	"F": -2951}
{"v": 1	"t": 723079	"P": 1269.25	"F": -2975}
{"v": 1	"t": 723099	"P": 1268.5	"F": -2958}
{"v": 1	"t": 723120	"P": 1269.75	"F": -3011}
{"v": 1	"t": 723140	"P": 1277.5	"F": -3028}
{"v": 1	"t": 723160	"P": 1278.0	"F": -2912}
{"v": 1	"t": 723181	"P": 1275.75	"F": -2991}
{"v": 1	"t": 723201	"P": 1280.0	"F": -3076}
{"v": 1	"t": 723221	"P": 1286.25	"F": -3004}
{"v": 1	"t": 723242	"P": 1288.0	"F": -3208}
{"v": 1	"t": 723262	"P": 1288.0	"F": -3077}
{"v": 1	"t": 723282	"P": 1288.0	"F": -3168}
{"v": 1	"t": 723302	"P": 1296.5	"F": -3217}
{"v": 1	"t": 723323	"P": 1299.0	"F": -3341}
{"v": 1	"t": 723343	"P": 1300.0	"F": -3196}
{"v": 1	"t": 723363	"P": 1297.75	"F": -3340}
{"v": 1	"t": 723384	"P": 1305.75	"F": -3244}
{"v": 1	"t": 723404	"P": 1307.75	"F": -3195}
{"v": 1	"t": 723425	"P": 1306.75	"F": -3205}
{"v": 1	"t": 723445	"P": 1312.75	"F": -3307}
{"v": 1	"t": 723466	"P": 1311.0	"F": -3244}
{"v": 1	"t": 723486	"P": 1311.5	"F": -3514}
{"v": 1	"t": 723506	"P": 1318.25	"F": -3385}
{"v": 1	"t": 723526	"P": 1319.5	"F": -3458}
{"v": 1	"t": 723547	"P": 1322.0	"F": -3399}
{"v": 1	"t": 723567	"P": 1323.0	"F": -3558}
{"v": 1	"t": 723587	"P": 1329.5	"F": -3491}
{"v": 1	"t": 723608	"P": 1329.0	"F": -3449}
{"v": 1	"t": 723628	"P": 1331.75	"F": -3396}
{"v": 1	"t": 723648	"P": 1331.5	"F": -3655}
{"v": 1	"t": 723668	"P": 1330.5	"F": -3679}
{"v": 1	"t": 723689	"P": 1336.25	"F": -3614}
{"v": 1	"t": 723709	"P": 1335.75	"F": -3719}
{"v": 1	"t": 723729	"P": 1336.25	"F": -3623}
{"v": 1	"t": 723750	"P": 1336.0	"F": -3535}
{"v": 1	"t": 723770	"P": 1343.5	"F": -3628}
{"v": 1	"t": 723790	"P": 1344.0	"F": -3655	"C": 46.93	"D": 3260	"sn": 54091929832280	"file": "/data/device_log/data0000.out"}
{"v": 1	"t": 723811	"P": 1342.75	"F": -3712}
{"v": 1	"t": 723831	"P": 1345.75	"F": -3669}
{"v": 1	"t": 723851	"P": 1347.0	"F": -3832}
{"v": 1	"t": 723871	"P": 1349.75	"F": -3751}
{"v": 1	"t": 723892	"P": 1355.5	"F": -3777}
{"v": 1	"t": 723912	"P": 1351.75	"F": -3889}
{"v": 1	"t": 723932	"P": 1354.0	"F": -3852}
{"v": 1	"t": 723953	"P": 1357.0	"F": -3838}
{"v": 1	"t": 723973	"P": 1362.25	"F": -3806}
{"v": 1	"t": 723993	"P": 1358.5	"F": -3721}
{"v": 1	"t": 724013	"P": 1361.25	"F": -3918}
{"v": 1	"t": 724034	"P": 1368.0	"F": -3879}
{"v": 1	"t": 724054	"P": 1364.5	"F": -3882}
{"v": 1	"t": 724074	"P": 1364.75	"F": -3892}
{"v": 1	"t": 724095	"P": 1368.0	"F": -3969}
{"v": 1	"t": 724115	"P": 1371.75	"F": -3978}
{"v": 1	"t": 724135	"P": 1372.75	"F": -4016}
{"v": 1	"t": 724156	"P": 1372.0	"F": -3874}
{"v": 1	"t": 724176	"P": 1370.75	"F": -3849}
{"v": 1	"t": 724196	"P": 1378.25	"F": -4023}
{"v": 1	"t": 724217	"P": 1376.0	"F": -3975}
{"v": 1	"t": 724237	"P": 1378.5	"F": -4090}
{"v": 1	"t": 724257	"P": 1376.25	"F": -4137}
{"v": 1	"t": 724277	"P": 1379.0	"F": -4048}
{"v": 1	"t": 724298	"P": 1384.0	"F": -4059}
{"v": 1	"t": 724318	"P": 1384.25	"F": -4056}
{"v": 1	"t": 724338	"P": 1383.0	"F": -4192}
{"v": 1	"t": 724359	"P": 1381.5	"F": -4140}
{"v": 1	"t": 724379	"P": 1388.5	"F": -4005}
{"v": 1	"t": 724399	"P": 1389.0	"F": -4031}
{"v": 1	"t": 724419	"P": 1386.5	"F": -4152}
{"v": 1	"t": 724440	"P": 1387.75	"F": -4188}
{"v": 1	"t": 724460	"P": 1393.0	"F": -4176}
{"v": 1	"t": 724480	"P": 1394.75	"F": -4216}
{"v": 1	"t": 724501	"P": 1390.75	"F": -4220}
{"v": 1	"t": 724521	"P": 1392.0	"F": -4164}
{"v": 1	"t": 724541	"P": 1394.0	"F": -4010}
{"v": 1	"t": 724561	"P": 1394.75	"F": -4168}
{"v": 1	"t": 724582	"P": 1392.75	"F": -4247}
{"v": 1	"t": 724602	"P": 1397.0	"F": -4219}
{"v": 1	"t": 724622	"P": 1396.5	"F": -4288}
{"v": 1	"t": 724643	"P": 1400.0	"F": -4076}
{"v": 1	"t": 724663	"P": 1399.75	"F": -4190}
{"v": 1	"t": 724683	"P": 1400.0	"F": -4259}
{"v": 1	"t": 724704	"P": 1399.5	"F": -4254}
{"v": 1	"t": 724724	"P": 1406.5	"F": -4457}
{"v": 1	"t": 724744	"P": 1402.0	"F": -4239}
{"v": 1	"t": 724764	"P": 1401.5	"F": -4383}
{"v": 1	"t": 724785	"P": 1399.0	"F": -4383}
{"v": 1	"t": 724805	"P": 1406.75	"F": -4300	"C": 46.94	"D": 3260	"sn": 54091929832280	"file": "/data/device_log/data0000.out"}
{"v": 1	"t": 724825	"P": 1409.5	"F": -4307}
{"v": 1	"t": 724846	"P": 1405.25	"F": -4282}
{"v": 1	"t": 724866	"P": 1408.0	"F": -4273}
{"v": 1	"t": 724886	"P": 1416.0	"F": -4360}
{"v": 1	"t": 724907	"P": 1409.25	"F": -4435}
{"v": 1	"t": 724927	"P": 1408.0	"F": -4411}
{"v": 1	"t": 724947	"P": 1410.0	"F": -4306}
{"v": 1	"t": 724968	"P": 1413.25	"F": -4475}
{"v": 1	"t": 724988	"P": 1411.25	"F": -4380}
{"v": 1	"t": 725008	"P": 1413.25	"F": -4340}
{"v": 1	"t": 725028	"P": 1406.0	"F": -4490}
{"v": 1	"t": 725049	"P": 1412.25	"F": -4493}
{"v": 1	"t": 725069	"P": 1420.25	"F": -4545}
{"v": 1	"t": 725089	"P": 1416.25	"F": -4471}
{"v": 1	"t": 725109	"P": 1411.5	"F": -4307}
{"v": 1	"t": 725130	"P": 1416.0	"F": -4554}
{"v": 1	"t": 725150	"P": 1422.75	"F": -4389}
{"v": 1	"t": 725170	"P": 1414.5	"F": -4399}
{"v": 1	"t": 725191	"P": 1415.5	"F": -4538}
{"v": 1	"t": 725211	"P": 1416.0	"F": -4483}
{"v": 1	"t": 725231	"P": 1420.0	"F": -4466}
{"v": 1	"t": 725252	"P": 1424.5	"F": -4453}
{"v": 1	"t": 725272	"P": 1423.25	"F": -4567}
{"v": 1	"t": 725292	"P": 1417.75	"F": -4469}
{"v": 1	"t": 725312	"P": 1422.75	"F": -4451}
{"v": 1	"t": 725333	"P": 1424.5	"F": -4497}
{"v": 1	"t": 725353	"P": 1423.0	"F": -4554}
{"v": 1	"t": 725373	"P": 1421.25	"F": -4611}
{"v": 1	"t": 725394	"P": 1425.0	"F": -4309}
{"v": 1	"t": 725414	"P": 1426.5	"F": -4518}
{"v": 1	"t": 725434	"P": 1426.0	"F": -4499}
{"v": 1	"t": 725454	"P": 1426.5	"F": -4508}
{"v": 1	"t": 725475	"P": 1422.75	"F": -4581}
{"v": 1	"t": 725495	"P": 1433.0	"F": -4667}
{"v": 1	"t": 725515	"P": 1426.0	"F": -4527}
{"v": 1	"t": 725536	"P": 1423.0	"F": -4407}
{"v": 1	"t": 725556	"P": 1428.5	"F": -4410}
{"v": 1	"t": 725576	"P": 1428.25	"F": -4461}
{"v": 1	"t": 725597	"P": 1429.25	"F": -4489}
{"v": 1	"t": 725617	"P": 1424.75	"F": -4571}
{"v": 1	"t": 725637	"P": 1426.5	"F": -4521}
{"v": 1	"t": 725657	"P": 1427.0	"F": -4504}
{"v": 1	"t": 725678	"P": 1427.5	"F": -4524}
{"v": 1	"t": 725698	"P": 1426.0	"F": -4631}
{"v": 1	"t": 725718	"P": 1425.0	"F": -4675}
{"v": 1	"t": 725739	"P": 1427.5	"F": -4671}
{"v": 1	"t": 725759	"P": 1428.75	"F": -4617}
{"v": 1	"t": 725779	"P": 1427.25	"F": -4508}
{"v": 1	"t": 725799	"P": 1422.0	"F": -4676}
{"v": 1	"t": 725820	"P": 1425.5	"F": -4585	"C": 46.94	"D": 3260	"sn": 54091929832280	"file": "/data/device_log/data0000.out"}
{"v": 1	"t": 725840	"P": 1428.5	"F": -4380}
{"v": 1	"t": 725860	"P": 1427.0	"F": -4604}
{"v": 1	"t": 725881	"P": 1427.0	"F": -4565}
{"v": 1	"t": 725901	"P": 1426.75	"F": -4427}
{"v": 1	"t": 725921	"P": 1428.0	"F": -4637}
{"v": 1	"t": 725942	"P": 1428.75	"F": -4485}
{"v": 1	"t": 725962	"P": 1424.0	"F": -4493}
{"v": 1	"t": 725982	"P": 1421.25	"F": -4638}
{"v": 1	"t": 726002	"P": 1429.5	"F": -4363}
{"v": 1	"t": 726023	"P": 1427.0	"F": -4479}
{"v": 1	"t": 726043	"P": 1427.5	"F": -4456}
{"v": 1	"t": 726063	"P": 1421.75	"F": -4602}
{"v": 1	"t": 726084	"P": 1426.75	"F": -4492}
{"v": 1	"t": 726104	"P": 1433.75	"F": -4561}
{"v": 1	"t": 726124	"P": 1427.25	"F": -4549}
{"v": 1	"t": 726144	"P": 1426.0	"F": -4583}
{"v": 1	"t": 726165	"P": 1425.5	"F": -4643}
{"v": 1	"t": 726185	"P": 1432.75	"F": -4611}
{"v": 1	"t": 726205	"P": 1424.0	"F": -4630}
{"v": 1	"t": 726226	"P": 1429.25	"F": -4561}
{"v": 1	"t": 726246	"P": 1429.25	"F": -4504}
{"v": 1	"t": 726266	"P": 1431.5	"F": -4507}
{"v": 1	"t": 726287	"P": 1432.75	"F": -4395}
{"v": 1	"t": 726307	"P": 1424.5	"F": -4690}
{"v": 1	"t": 726327	"P": 1429.5	"F": -4494}
{"v": 1	"t": 726347	"P": 1426.75	"F": -4670}
{"v": 1	"t": 726368	"P": 1429.75	"F": -4634}
{"v": 1	"t": 726388	"P": 1425.25	"F": -4484}
{"v": 1	"t": 726408	"P": 1424.5	"F": -4432}
{"v": 1	"t": 726429	"P": 1425.5	"F": -4406}
{"v": 1	"t": 726449	"P": 1428.75	"F": -4227}
{"v": 1	"t": 726469	"P": 1426.25	"F": -4384}
{"v": 1	"t": 726490	"P": 1424.5	"F": -4547}
{"v": 1	"t": 726510	"P": 1433.0	"F": -4465}
{"v": 1	"t": 726530	"P": 1430.25	"F": -4588}
{"v": 1	"t": 726550	"P": 1433.5	"F": -4458}
{"v": 1	"t": 726571	"P": 1424.5	"F": -4590}
{"v": 1	"t": 726591	"P": 1425.0	"F": -4518}
{"v": 1	"t": 726611	"P": 1432.75	"F": -4592}
{"v": 1	"t": 726632	"P": 1429.25	"F": -4630}
{"v": 1	"t": 726652	"P": 1430.75	"F": -4650}
{"v": 1	"t": 726672	"P": 1425.0	"F": -4516}
{"v": 1	"t": 726692	"P": 1435.0	"F": -4624}
{"v": 1	"t": 726713	"P": 1435.75	"F": -4584}
{"v": 1	"t": 726733	"P": 1430.75	"F": -4731}
{"v": 1	"t": 726753	"P": 1427.75	"F": -4527}
{"v": 1	"t": 726774	"P": 1432.75	"F": -4431}
{"v": 1	"t": 726794	"P": 1429.0	"F": -4530}
{"v": 1	"t": 726814	"P": 1429.75	"F": -4509}
{"v": 1	"t": 726835	"P": 1435.25	"F": -4660	"C": 46.92	"D": 3260	"sn": 54091929832280	"file": "/data/device_log/data0000.out"}
{"v": 1	"t": 726855	"P": 1433.75	"F": -4594}
{"v": 1	"t": 726875	"P": 1436.0	"F": -4570}
{"v": 1	"t": 726895	"P": 1433.0	"F": -4567}
{"v": 1	"t": 726916	"P": 1427.75	"F": -4675}
{"v": 1	"t": 726936	"P": 1433.25	"F": -4482}
{"v": 1	"t": 726956	"P": 1435.75	"F": -4663}
{"v": 1	"t": 726977	"P": 1431.5	"F": -4590}
{"v": 1	"t": 726997	"P": 1431.0	"F": -4472}
{"v": 1	"t": 727017	"P": 1420.25	"F": -4513}
{"v": 1	"t": 727038	"P": 1432.5	"F": -4692}
{"v": 1	"t": 727058	"P": 1434.25	"F": -4508}
{"v": 1	"t": 727078	"P": 1431.5	"F": -4543}
{"v": 1	"t": 727098	"P": 1432.0	"F": -4741}
{"v": 1	"t": 727119	"P": 1434.75	"F": -4702}
{"v": 1	"t": 727139	"P": 1437.25	"F": -4512}
{"v": 1	"t": 727159	"P": 1433.25	"F": -4622}
{"v": 1	"t": 727180	"P": 1432.5	"F": -4513}
{"v": 1	"t": 727200	"P": 1431.5	"F": -4673}
{"v": 1	"t": 727220	"P": 1433.75	"F": -4511}
{"v": 1	"t": 727241	"P": 1429.75	"F": -4545}
{"v": 1	"t": 727261	"P": 1428.5	"F": -4573}
{"v": 1	"t": 727281	"P": 1435.0	"F": -4679}
{"v": 1	"t": 727302	"P": 1431.5	"F": -4698}
{"v": 1	"t": 727322	"P": 1426.75	"F": -4720}
{"v": 1	"t": 727342	"P": 1428.25	"F": -4506}
{"v": 1	"t": 727363	"P": 1434.0	"F": -4616}
{"v": 1	"t": 727383	"P": 1435.5	"F": -4612}
{"v": 1	"t": 727403	"P": 1429.0	"F": -4579}
{"v": 1	"t": 727424	"P": 1429.25	"F": -4670}
{"v": 1	"t": 727444	"P": 1435.75	"F": -4611}
{"v": 1	"t": 727464	"P": 1429.75	"F": -4557}
{"v": 1	"t": 727485	"P": 1431.5	"F": -4613}
{"v": 1	"t": 727505	"P": 1434.0	"F": -4600}
{"v": 1	"t": 727525	"P": 1434.25	"F": -4592}
{"v": 1	"t": 727546	"P": 1431.5	"F": -4621}
{"v": 1	"t": 727566	"P": 1431.0	"F": -4583}
{"v": 1	"t": 727586	"P": 1433.75	"F": -4456}
{"v": 1	"t": 727606	"P": 1436.5	"F": -4669}
{"v": 1	"t": 727627	"P": 1435.0	"F": -4582}
{"v": 1	"t": 727647	"P": 1430.75	"F": -4630}
{"v": 1	"t": 727667	"P": 1431.5	"F": -4668}
{"v": 1	"t": 727688	"P": 1438.5	"F": -4525}
{"v": 1	"t": 727708	"P": 1435.75	"F": -4496}
{"v": 1	"t": 727728	"P": 1431.25	"F": -4772}
{"v": 1	"t": 727748	"P": 1434.25	"F": -4841}
{"v": 1	"t": 727769	"P": 1435.25	"F": -4595}
{"v": 1	"t": 727789	"P": 1437.5	"F": -4717}
{"v": 1	"t": 727809	"P": 1434.0	"F": -4620}
{"v": 1	"t": 727830	"P": 1432.0	"F": -4822}
{"v": 1	"t": 727850	"P": 1436.75	"F": -4634	"C": 46.915	"D": 3260	"sn": 54091929832280	"file": "/data/device_log/data0000.out"}
{"v": 1	"t": 727870	"P": 1438.5	"F": -4468}
{"v": 1	"t": 727890	"P": 1433.25	"F": -4518}
{"v": 1	"t": 727911	"P": 1431.5	"F": -4631}
{"v": 1	"t": 727931	"P": 1436.0	"F": -4612}
{"v": 1	"t": 727951	"P": 1430.75	"F": -4482}
{"v": 1	"t": 727972	"P": 1435.25	"F": -4698}
{"v": 1	"t": 727992	"P": 1430.75	"F": -4677}
{"v": 1	"t": 728012	"P": 1429.0	"F": -4633}
{"v": 1	"t": 728033	"P": 1441.0	"F": -4567}
{"v": 1	"t": 728053	"P": 1435.5	"F": -4661}
{"v": 1	"t": 728073	"P": 1433.25	"F": -4616}
{"v": 1	"t": 728094	"P": 1434.75	"F": -4697}
{"v": 1	"t": 728114	"P": 1442.5	"F": -4677}
{"v": 1	"t": 728134	"P": 1438.25	"F": -4689}
{"v": 1	"t": 728154	"P": 1435.0	"F": -4551}
{"v": 1	"t": 728175	"P": 1436.0	"F": -4509}
{"v": 1	"t": 728195	"P": 1440.25	"F": -4621}
{"v": 1	"t": 728215	"P": 1441.75	"F": -4712}
{"v": 1	"t": 728236	"P": 1434.0	"F": -4705}
{"v": 1	"t": 728256	"P": 1431.75	"F": -4770}
{"v": 1	"t": 728276	"P": 1438.25	"F": -4706}
{"v": 1	"t": 728297	"P": 1438.5	"F": -4626}
{"v": 1	"t": 728317	"P": 1436.0	"F": -4421}
{"v": 1	"t": 728337	"P": 1430.75	"F": -4659}
{"v": 1	"t": 728357	"P": 1434.75	"F": -4478}
{"v": 1	"t": 728378	"P": 1436.75	"F": -4587}
{"v": 1	"t": 728398	"P": 1433.5	"F": -4539}
{"v": 1	"t": 728418	"P": 1434.25	"F": -4502}
{"v": 1	"t": 728439	"P": 1438.0	"F": -4536}
{"v": 1	"t": 728459	"P": 1444.5	"F": -4601}
{"v": 1	"t": 728479	"P": 1440.25	"F": -4712}
{"v": 1	"t": 728499	"P": 1444.0	"F": -4514}
{"v": 1	"t": 728520	"P": 1437.25	"F": -4645}
{"v": 1	"t": 728540	"P": 1440.75	"F": -4735}
{"v": 1	"t": 728560	"P": 1440.5	"F": -4626}
{"v": 1	"t": 728581	"P": 1436.0	"F": -4618}
{"v": 1	"t": 728601	"P": 1436.75	"F": -4563}
{"v": 1	"t": 728621	"P": 1436.0	"F": -4639}
{"v": 1	"t": 728641	"P": 1438.5	"F": -4600}
{"v": 1	"t": 728662	"P": 1436.0	"F": -4713}
{"v": 1	"t": 728682	"P": 1436.0	"F": -4634}
{"v": 1	"t": 728702	"P": 1438.0	"F": -4571}
{"v": 1	"t": 728723	"P": 1442.5	"F": -4688}
{"v": 1	"t": 728743	"P": 1435.0	"F": -4721}
{"v": 1	"t": 728763	"P": 1436.25	"F": -4741}
{"v": 1	"t": 728784	"P": 1437.5	"F": -4706}
{"v": 1	"t": 728804	"P": 1441.0	"F": -4626}
{"v": 1	"t": 728824	"P": 1437.25	"F": -4802}
{"v": 1	"t": 728845	"P": 1437.0	"F": -4700}
{"v": 1	"t": 728865	"P": 1439.5	"F": -4612	"C": 46.88	"D": 3260	"sn": 54091929832280	"file": "/data/device_log/data0000.out"}
{"v": 1	"t": 728885	"P": 1443.5	"F": -4606}
{"v": 1	"t": 728905	"P": 1436.0	"F": -4789}
{"v": 1	"t": 728926	"P": 1438.0	"F": -4616}
{"v": 1	"t": 728946	"P": 1437.75	"F": -4620}
{"v": 1	"t": 728966	"P": 1442.75	"F": -4574}
{"v": 1	"t": 728987	"P": 1440.0	"F": -4724}
{"v": 1	"t": 729007	"P": 1438.5	"F": -4691}
{"v": 1	"t": 729027	"P": 1436.5	"F": -4655}
{"v": 1	"t": 729047	"P": 1446.75	"F": -4620}
{"v": 1	"t": 729068	"P": 1439.5	"F": -4730}
{"v": 1	"t": 729088	"P": 1440.25	"F": -4685}
{"v": 1	"t": 729108	"P": 1438.75	"F": -4553}
{"v": 1	"t": 729129	"P": 1443.0	"F": -4697}
{"v": 1	"t": 729149	"P": 1436.75	"F": -4550}
{"v": 1	"t": 729169	"P": 1439.5	"F": -4737}
{"v": 1	"t": 729189	"P": 1439.0	"F": -4715}
{"v": 1	"t": 729210	"P": 1439.75	"F": -4713}
{"v": 1	"t": 729230	"P": 1444.5	"F": -4535}
{"v": 1	"t": 729250	"P": 1438.75	"F": -4628}
{"v": 1	"t": 729271	"P": 1438.0	"F": -4661}
{"v": 1	"t": 729291	"P": 1436.25	"F": -4663}
{"v": 1	"t": 729311	"P": 1442.5	"F": -4849}
{"v": 1	"t": 729332	"P": 1436.0	"F": -4707}
{"v": 1	"t": 729352	"P": 1436.5	"F": -4736}
{"v": 1	"t": 729372	"P": 1436.75	"F": -4676}
{"v": 1	"t": 729392	"P": 1439.75	"F": -4686}
{"v": 1	"t": 729413	"P": 1442.0	"F": -4726}
{"v": 1	"t": 729433	"P": 1438.0	"F": -4693}
{"v": 1	"t": 729454	"P": 1436.5	"F": -4663}
{"v": 1	"t": 729474	"P": 1443.0	"F": -4655}
{"v": 1	"t": 729494	"P": 1444.25	"F": -4613}
{"v": 1	"t": 729514	"P": 1439.0	"F": -4604}
{"v": 1	"t": 729535	"P": 1437.75	"F": -4623}
{"v": 1	"t": 729555	"P": 1442.0	"F": -4811}
{"v": 1	"t": 729575	"P": 1437.75	"F": -4473}
{"v": 1	"t": 729596	"P": 1439.75	"F": -4845}
{"v": 1	"t": 729616	"P": 1435.5	"F": -4846}
{"v": 1	"t": 729636	"P": 1440.25	"F": -4565}
{"v": 1	"t": 729656	"P": 1439.75	"F": -4713}
{"v": 1	"t": 729677	"P": 1440.25	"F": -4749}
{"v": 1	"t": 729697	"P": 1436.75	"F": -4753}
{"v": 1	"t": 729717	"P": 1439.5	"F": -4738}
{"v": 1	"t": 729738	"P": 1441.0	"F": -4745}
{"v": 1	"t": 729758	"P": 1443.25	"F": -4597}
{"v": 1	"t": 729778	"P": 1438.25	"F": -4600}
{"v": 1	"t": 729799	"P": 1438.0	"F": -4659}
{"v": 1	"t": 729819	"P": 1444.5	"F": -4678}
{"v": 1	"t": 729839	"P": 1439.0	"F": -4550}
{"v": 1	"t": 729859	"P": 1436.0	"F": -4605}
{"v": 1	"t": 729880	"P": 1437.5	"F": -4665	"C": 46.9	"D": 3260	"sn": 54091929832280	"file": "/data/device_log/data0000.out"}
{"v": 1	"t": 729900	"P": 1442.25	"F": -4595}
{"v": 1	"t": 729920	"P": 1444.75	"F": -4716}
{"v": 1	"t": 729941	"P": 1440.0	"F": -4661}
{"v": 1	"t": 729961	"P": 1440.5	"F": -4651}
{"v": 1	"t": 729981	"P": 1438.0	"F": -4567}
{"v": 1	"t": 730001	"P": 1443.0	"F": -4536}
{"v": 1	"t": 730022	"P": 1440.5	"F": -4562}
{"v": 1	"t": 730042	"P": 1430.0	"F": -4677}
{"v": 1	"t": 730062	"P": 1442.25	"F": -4541}
{"v": 1	"t": 730083	"P": 1443.5	"F": -4546}
{"v": 1	"t": 730103	"P": 1439.75	"F": -4650}
{"v": 1	"t": 730123	"P": 1437.25	"F": -4630}
{"v": 1	"t": 730144	"P": 1437.0	"F": -4627}
{"v": 1	"t": 730164	"P": 1443.0	"F": -4784}
{"v": 1	"t": 730184	"P": 1439.0	"F": -4675}
{"v": 1	"t": 730205	"P": 1435.0	"F": -4564}
{"v": 1	"t": 730225	"P": 1438.5	"F": -4502}
{"v": 1	"t": 730245	"P": 1443.5	"F": -4714}
{"v": 1	"t": 730265	"P": 1443.25	"F": -4687}
{"v": 1	"t": 730286	"P": 1435.5	"F": -4619}
{"v": 1	"t": 730306	"P": 1442.5	"F": -4726}
{"v": 1	"t": 730326	"P": 1438.25	"F": -4618}
{"v": 1	"t": 730347	"P": 1443.25	"F": -4677}
{"v": 1	"t": 730367	"P": 1443.0	"F": -4678}
{"v": 1	"t": 730387	"P": 1440.0	"F": -4668}
{"v": 1	"t": 730407	"P": 1447.0	"F": -4802}
{"v": 1	"t": 730428	"P": 1443.25	"F": -4598}
{"v": 1	"t": 730448	"P": 1438.5	"F": -4737}
{"v": 1	"t": 730468	"P": 1440.0	"F": -4817}
{"v": 1	"t": 730489	"P": 1441.0	"F": -4659}
{"v": 1	"t": 730509	"P": 1444.0	"F": -4740}
{"v": 1	"t": 730529	"P": 1439.5	"F": -4817}
{"v": 1	"t": 730549	"P": 1439.25	"F": -4773}
{"v": 1	"t": 730570	"P": 1439.5	"F": -4559}
{"v": 1	"t": 730590	"P": 1441.75	"F": -4664}
{"v": 1	"t": 730610	"P": 1442.75	"F": -4796}
{"v": 1	"t": 730631	"P": 1435.75	"F": -4860}
{"v": 1	"t": 730651	"P": 1435.0	"F": -4583}
{"v": 1	"t": 730671	"P": 1444.25	"F": -4720}
{"v": 1	"t": 730692	"P": 1440.5	"F": -4555}
{"v": 1	"t": 730712	"P": 1440.0	"F": -4702}
{"v": 1	"t": 730732	"P": 1439.5	"F": -4550}
{"v": 1	"t": 730752	"P": 1442.25	"F": -4735}
{"v": 1	"t": 730773	"P": 1443.0	"F": -4712}
{"v": 1	"t": 730793	"P": 1437.0	"F": -4558}
{"v": 1	"t": 730813	"P": 1434.75	"F": -4519}
{"v": 1	"t": 730834	"P": 1442.75	"F": -4679}
{"v": 1	"t": 730854	"P": 1446.5	"F": -4842}
{"v": 1	"t": 730874	"P": 1443.75	"F": -4652}
{"v": 1	"t": 730895	"P": 1437.5	"F": -4721	"C": 46.9	"D": 3260	"sn": 54091929832280	"file": "/data/device_log/data0000.out"}
{"v": 1	"t": 730915	"P": 1440.5	"F": -4573}
{"v": 1	"t": 730935	"P": 1445.75	"F": -4768}
{"v": 1	"t": 730955	"P": 1440.75	"F": -4697}
{"v": 1	"t": 730976	"P": 1438.75	"F": -4753}
{"v": 1	"t": 730996	"P": 1441.0	"F": -4742}
{"v": 1	"t": 731016	"P": 1442.0	"F": -4578}
{"v": 1	"t": 731037	"P": 1438.25	"F": -4653}
{"v": 1	"t": 731057	"P": 1435.0	"F": -4769}
{"v": 1	"t": 731077	"P": 1442.0	"F": -4656}
{"v": 1	"t": 731098	"P": 1443.0	"F": -4743}
{"v": 1	"t": 731118	"P": 1443.5	"F": -4600}
{"v": 1	"t": 731138	"P": 1440.25	"F": -4637}
{"v": 1	"t": 731159	"P": 1442.0	"F": -4874}
{"v": 1	"t": 731179	"P": 1442.75	"F": -4664}
{"v": 1	"t": 731199	"P": 1438.75	"F": -4584}
{"v": 1	"t": 731220	"P": 1437.0	"F": -4573}
{"v": 1	"t": 731240	"P": 1442.75	"F": -4630}
{"v": 1	"t": 731260	"P": 1439.0	"F": -4694}
{"v": 1	"t": 731281	"P": 1442.0	"F": -4825}
{"v": 1	"t": 731301	"P": 1440.75	"F": -4757}
{"v": 1	"t": 731321	"P": 1441.25	"F": -4605}
{"v": 1	"t": 731342	"P": 1439.75	"F": -4853}
{"v": 1	"t": 731362	"P": 1436.0	"F": -4569}
{"v": 1	"t": 731382	"P": 1439.5	"F": -4655}
{"v": 1	"t": 731402	"P": 1442.25	"F": -4564}
{"v": 1	"t": 731423	"P": 1444.25	"F": -4656}
{"v": 1	"t": 731443	"P": 1441.0	"F": -4675}
{"v": 1	"t": 731463	"P": 1437.25	"F": -4590}
{"v": 1	"t": 731484	"P": 1444.5	"F": -4774}
{"v": 1	"t": 731504	"P": 1440.25	"F": -4752}
{"v": 1	"t": 731524	"P": 1439.75	"F": -4644}
{"v": 1	"t": 731545	"P": 1440.0	"F": -4610}
{"v": 1	"t": 731565	"P": 1443.75	"F": -4465}
{"v": 1	"t": 731585	"P": 1446.75	"F": -4690}
{"v": 1	"t": 731605	"P": 1439.75	"F": -4554}
{"v": 1	"t": 731626	"P": 1442.0	"F": -4761}
{"v": 1	"t": 731646	"P": 1441.75	"F": -4635}
{"v": 1	"t": 731666	"P": 1444.75	"F": -4714}
{"v": 1	"t": 731687	"P": 1444.5	"F": -4765}
{"v": 1	"t": 731707	"P": 1437.5	"F": -4830}
{"v": 1	"t": 731727	"P": 1437.5	"F": -4489}
{"v": 1	"t": 731747	"P": 1446.0	"F": -4784}
{"v": 1	"t": 731768	"P": 1444.75	"F": -4623}
{"v": 1	"t": 731788	"P": 1436.25	"F": -4743}
{"v": 1	"t": 731808	"P": 1438.5	"F": -4473}
{"v": 1	"t": 731829	"P": 1444.5	"F": -4677}
{"v": 1	"t": 731849	"P": 1446.25	"F": -4731}
{"v": 1	"t": 731869	"P": 1440.25	"F": -4719}
{"v": 1	"t": 731890	"P": 1438.75	"F": -4805}
{"v": 1	"t": 731910	"P": 1439.0	"F": -4529	"C": 46.915	"D": 3260	"sn": 54091929832280	"file": "/data/device_log/data0000.out"}
{"v": 1	"t": 731930	"P": 1444.0	"F": -4688}
{"v": 1	"t": 731950	"P": 1441.5	"F": -4450}
{"v": 1	"t": 731971	"P": 1438.0	"F": -4651}
{"v": 1	"t": 731991	"P": 1443.5	"F": -4618}
{"v": 1	"t": 732011	"P": 1443.0	"F": -4549}
{"v": 1	"t": 732032	"P": 1445.75	"F": -4671}
{"v": 1	"t": 732052	"P": 1437.25	"F": -4555}
{"v": 1	"t": 732072	"P": 1438.25	"F": -4764}
{"v": 1	"t": 732093	"P": 1443.25	"F": -4691}
{"v": 1	"t": 732113	"P": 1442.25	"F": -4742}
{"v": 1	"t": 732133	"P": 1438.25	"F": -4589}
{"v": 1	"t": 732153	"P": 1437.5	"F": -4650}
{"v": 1	"t": 732174	"P": 1444.0	"F": -4809}
{"v": 1	"t": 732194	"P": 1441.25	"F": -4672}
{"v": 1	"t": 732214	"P": 1442.25	"F": -4686}
{"v": 1	"t": 732235	"P": 1441.25	"F": -4629}
{"v": 1	"t": 732255	"P": 1442.75	"F": -4730}
{"v": 1	"t": 732275	"P": 1443.75	"F": -4780}
{"v": 1	"t": 732296	"P": 1440.0	"F": -4647}
{"v": 1	"t": 732316	"P": 1438.0	"F": -4672}
{"v": 1	"t": 732336	"P": 1438.75	"F": -4553}
{"v": 1	"t": 732356	"P": 1443.0	"F": -4482}
{"v": 1	"t": 732377	"P": 1444.25	"F": -4574}
{"v": 1	"t": 732397	"P": 1437.25	"F": -4788}
{"v": 1	"t": 732417	"P": 1440.5	"F": -4439}
{"v": 1	"t": 732438	"P": 1445.5	"F": -4760}
{"v": 1	"t": 732458	"P": 1446.25	"F": -4581}
{"v": 1	"t": 732478	"P": 1436.75	"F": -4671}
{"v": 1	"t": 732498	"P": 1437.0	"F": -4642}
{"v": 1	"t": 732519	"P": 1441.0	"F": -4676}
{"v": 1	"t": 732539	"P": 1442.0	"F": -4555}
{"v": 1	"t": 732559	"P": 1439.25	"F": -4559}
{"v": 1	"t": 732580	"P": 1440.5	"F": -4622}
{"v": 1	"t": 732600	"P": 1446.5	"F": -4702}
{"v": 1	"t": 732620	"P": 1442.5	"F": -4691}
{"v": 1	"t": 732640	"P": 1444.25	"F": -4837}
{"v": 1	"t": 732661	"P": 1438.0	"F": -4582}
{"v": 1	"t": 732681	"P": 1441.0	"F": -4802}
{"v": 1	"t": 732701	"P": 1440.0	"F": -4630}
{"v": 1	"t": 732722	"P": 1442.25	"F": -4881}
{"v": 1	"t": 732742	"P": 1439.5	"F": -4727}
{"v": 1	"t": 732762	"P": 1442.5	"F": -4811}
{"v": 1	"t": 732783	"P": 1445.75	"F": -4897}
{"v": 1	"t": 732803	"P": 1442.5	"F": -4776}
{"v": 1	"t": 732823	"P": 1436.5	"F": -4841}
{"v": 1	"t": 732844	"P": 1439.0	"F": -4760}
{"v": 1	"t": 732864	"P": 1443.0	"F": -4596}
{"v": 1	"t": 732884	"P": 1442.75	"F": -4689}
{"v": 1	"t": 732905	"P": 1432.75	"F": -4648}
{"v": 1	"t": 732925	"P": 1437.5	"F": -4660	"C": 46.95	"D": 3260	"sn": 54091929832280	"file": "/data/device_log/data0000.out"}
{"v": 1	"t": 732945	"P": 1444.0	"F": -4689}
{"v": 1	"t": 732965	"P": 1441.0	"F": -4629}
{"v": 1	"t": 732986	"P": 1442.75	"F": -4687}
{"v": 1	"t": 733006	"P": 1441.25	"F": -4511}
{"v": 1	"t": 733026	"P": 1442.0	"F": -4636}
{"v": 1	"t": 733047	"P": 1440.25	"F": -4618}
{"v": 1	"t": 733067	"P": 1438.75	"F": -4566}
{"v": 1	"t": 733087	"P": 1434.0	"F": -4614}
{"v": 1	"t": 733107	"P": 1443.5	"F": -4680}
{"v": 1	"t": 733128	"P": 1444.75	"F": -4673}
{"v": 1	"t": 733148	"P": 1444.0	"F": -4607}
{"v": 1	"t": 733168	"P": 1439.0	"F": -4795}
{"v": 1	"t": 733189	"P": 1444.0	"F": -4738}
{"v": 1	"t": 733209	"P": 1446.25	"F": -4507}
{"v": 1	"t": 733229	"P": 1445.75	"F": -4723}
{"v": 1	"t": 733249	"P": 1438.75	"F": -4688}
{"v": 1	"t": 733270	"P": 1445.25	"F": -4771}
{"v": 1	"t": 733290	"P": 1443.5	"F": -4585}
{"v": 1	"t": 733310	"P": 1448.5	"F": -4619}
{"v": 1	"t": 733331	"P": 1440.25	"F": -4807}
{"v": 1	"t": 733351	"P": 1440.5	"F": -4692}
{"v": 1	"t": 733371	"P": 1446.75	"F": -4795}
{"v": 1	"t": 733392	"P": 1445.25	"F": -4568}
{"v": 1	"t": 733412	"P": 1440.75	"F": -4722}
{"v": 1	"t": 733432	"P": 1439.5	"F": -4506}
{"v": 1	"t": 733452	"P": 1440.75	"F": -4653}
{"v": 1	"t": 733473	"P": 1445.25	"F": -4765}
{"v": 1	"t": 733493	"P": 1442.5	"F": -4655}
{"v": 1	"t": 733513	"P": 1441.5	"F": -4665}
{"v": 1	"t": 733534	"P": 1444.75	"F": -4679}
{"v": 1	"t": 733554	"P": 1445.5	"F": -4421}
{"v": 1	"t": 733574	"P": 1444.5	"F": -4682}
{"v": 1	"t": 733595	"P": 1443.25	"F": -4708}
{"v": 1	"t": 733615	"P": 1441.25	"F": -4757}
{"v": 1	"t": 733635	"P": 1443.75	"F": -4628}
{"v": 1	"t": 733655	"P": 1444.5	"F": -4694}
{"v": 1	"t": 733676	"P": 1439.0	"F": -4749}
{"v": 1	"t": 733696	"P": 1442.5	"F": -4504}
{"v": 1	"t": 733716	"P": 1449.75	"F": -4655}
{"v": 1	"t": 733737	"P": 1444.25	"F": -4690}
{"v": 1	"t": 733757	"P": 1444.75	"F": -4750}
{"v": 1	"t": 733777	"P": 1440.0	"F": -4711}
{"v": 1	"t": 733797	"P": 1449.0	"F": -4643}
{"v": 1	"t": 733818	"P": 1446.5	"F": -4636}
{"v": 1	"t": 733838	"P": 1444.0	"F": -4668}
{"v": 1	"t": 733858	"P": 1440.25	"F": -4627}
{"v": 1	"t": 733879	"P": 1445.25	"F": -4808}
{"v": 1	"t": 733899	"P": 1441.75	"F": -4635}
{"v": 1	"t": 733919	"P": 1444.5	"F": -4675}
{"v": 1	"t": 733939	"P": 1441.0	"F": -4559	"C": 46.915	"D": 3260	"sn": 54091929832280	"file": "/data/device_log/data0000.out"}
{"v": 1	"t": 733960	"P": 1442.75	"F": -4745}
{"v": 1	"t": 733980	"P": 1443.25	"F": -4649}
{"v": 1	"t": 734000	"P": 1447.5	"F": -4579}
{"v": 1	"t": 734021	"P": 1441.25	"F": -4635}
{"v": 1	"t": 734041	"P": 1445.25	"F": -4678}
{"v": 1	"t": 734061	"P": 1448.25	"F": -4725}
{"v": 1	"t": 734082	"P": 1441.75	"F": -4519}
{"v": 1	"t": 734102	"P": 1440.25	"F": -4598}
{"v": 1	"t": 734122	"P": 1441.75	"F": -4649}
{"v": 1	"t": 734143	"P": 1446.25	"F": -4749}
{"v": 1	"t": 734163	"P": 1442.25	"F": -4725}
{"v": 1	"t": 734183	"P": 1439.75	"F": -4630}
{"v": 1	"t": 734203	"P": 1445.25	"F": -4732}
{"v": 1	"t": 734224	"P": 1444.5	"F": -4525}
{"v": 1	"t": 734244	"P": 1446.25	"F": -4824}
{"v": 1	"t": 734264	"P": 1441.0	"F": -4655}
{"v": 1	"t": 734285	"P": 1440.5	"F": -4416}
{"v": 1	"t": 734305	"P": 1450.0	"F": -4585}
{"v": 1	"t": 734325	"P": 1446.0	"F": -4500}
{"v": 1	"t": 734346	"P": 1442.0	"F": -4621}
{"v": 1	"t": 734366	"P": 1440.75	"F": -4816}
{"v": 1	"t": 734386	"P": 1444.5	"F": -4686}
{"v": 1	"t": 734406	"P": 1444.5	"F": -4793}
{"v": 1	"t": 734427	"P": 1442.5	"F": -4727}
{"v": 1	"t": 734447	"P": 1437.75	"F": -4725}
{"v": 1	"t": 734467	"P": 1444.75	"F": -4677}
{"v": 1	"t": 734488	"P": 1447.0	"F": -4581}
{"v": 1	"t": 734508	"P": 1442.5	"F": -4622}
{"v": 1	"t": 734528	"P": 1441.5	"F": -4616}
{"v": 1	"t": 734548	"P": 1441.75	"F": -4519}
{"v": 1	"t": 734569	"P": 1447.5	"F": -4643}
{"v": 1	"t": 734589	"P": 1448.75	"F": -4673}
{"v": 1	"t": 734609	"P": 1440.25	"F": -4498}
{"v": 1	"t": 734630	"P": 1440.5	"F": -4764}
{"v": 1	"t": 734650	"P": 1445.25	"F": -4592}
{"v": 1	"t": 734670	"P": 1443.75	"F": -4609}
{"v": 1	"t": 734691	"P": 1445.75	"F": -4691}
{"v": 1	"t": 734711	"P": 1439.75	"F": -4797}
{"v": 1	"t": 734731	"P": 1443.75	"F": -4690}
{"v": 1	"t": 734751	"P": 1449.75	"F": -4805}
{"v": 1	"t": 734772	"P": 1444.75	"F": -4569}
{"v": 1	"t": 734792	"P": 1444.5	"F": -4658}
{"v": 1	"t": 734812	"P": 1443.25	"F": -4565}
{"v": 1	"t": 734833	"P": 1447.0	"F": -4674}
{"v": 1	"t": 734853	"P": 1443.75	"F": -4674}
{"v": 1	"t": 734873	"P": 1443.5	"F": -4601}
{"v": 1	"t": 734894	"P": 1447.75	"F": -4673}
{"v": 1	"t": 734914	"P": 1451.25	"F": -4527}
{"v": 1	"t": 734934	"P": 1441.25	"F": -4411}
{"v": 1	"t": 734954	"P": 1440.5	"F": -4794	"C": 46.955	"D": 3260	"sn": 54091929832280	"file": "/data/device_log/data0000.out"}
{"v": 1	"t": 734975	"P": 1442.25	"F": -4670}
{"v": 1	"t": 734995	"P": 1448.0	"F": -4594}
{"v": 1	"t": 735015	"P": 1445.0	"F": -4653}
{"v": 1	"t": 735036	"P": 1446.5	"F": -4712}
{"v": 1	"t": 735056	"P": 1443.75	"F": -4660}
{"v": 1	"t": 735076	"P": 1445.25	"F": -4652}
{"v": 1	"t": 735097	"P": 1445.75	"F": -4586}
{"v": 1	"t": 735117	"P": 1442.75	"F": -4565}
{"v": 1	"t": 735137	"P": 1444.25	"F": -4610}
{"v": 1	"t": 735158	"P": 1444.5	"F": -4698}
{"v": 1	"t": 735178	"P": 1447.0	"F": -4640}
{"v": 1	"t": 735198	"P": 1442.25	"F": -4610}
{"v": 1	"t": 735218	"P": 1444.5	"F": -4691}
{"v": 1	"t": 735239	"P": 1446.75	"F": -4565}
{"v": 1	"t": 735259	"P": 1446.0	"F": -4723}
{"v": 1	"t": 735279	"P": 1437.0	"F": -4763}
{"v": 1	"t": 735300	"P": 1442.5	"F": -4630}
{"v": 1	"t": 735320	"P": 1443.5	"F": -4624}
{"v": 1	"t": 735340	"P": 1447.0	"F": -4691}
{"v": 1	"t": 735361	"P": 1445.0	"F": -4505}
{"v": 1	"t": 735381	"P": 1445.75	"F": -4688}
{"v": 1	"t": 735401	"P": 1449.25	"F": -4491}
{"v": 1	"t": 735422	"P": 1445.25	"F": -4674}
{"v": 1	"t": 735442	"P": 1441.5	"F": -4473}
{"v": 1	"t": 735462	"P": 1442.75	"F": -4658}
{"v": 1	"t": 735483	"P": 1443.0	"F": -4478}
{"v": 1	"t": 735503	"P": 1444.0	"F": -4694}
{"v": 1	"t": 735523	"P": 1438.25	"F": -4674}
{"v": 1	"t": 735544	"P": 1443.0	"F": -4689}
{"v": 1	"t": 735564	"P": 1446.0	"F": -4498}
{"v": 1	"t": 735584	"P": 1446.5	"F": -4546}
{"v": 1	"t": 735604	"P": 1443.5	"F": -4720}
{"v": 1	"t": 735625	"P": 1444.5	"F": -4585}
{"v": 1	"t": 735645	"P": 1449.25	"F": -4734}
{"v": 1	"t": 735665	"P": 1445.75	"F": -4516}
{"v": 1	"t": 735686	"P": 1444.25	"F": -4599}
{"v": 1	"t": 735706	"P": 1439.25	"F": -4725}
{"v": 1	"t": 735726	"P": 1446.0	"F": -4676}
{"v": 1	"t": 735746	"P": 1445.0	"F": -4574}
{"v": 1	"t": 735767	"P": 1449.0	"F": -4563}
{"v": 1	"t": 735787	"P": 1441.75	"F": -4605}
{"v": 1	"t": 735807	"P": 1447.25	"F": -4570}
{"v": 1	"t": 735828	"P": 1447.5	"F": -4741}
{"v": 1	"t": 735848	"P": 1443.75	"F": -4543}
{"v": 1	"t": 735868	"P": 1442.5	"F": -4745}
{"v": 1	"t": 735888	"P": 1444.5	"F": -4562}
{"v": 1	"t": 735909	"P": 1449.5	"F": -4642}
{"v": 1	"t": 735929	"P": 1447.0	"F": -4751}
{"v": 1	"t": 735949	"P": 1444.5	"F": -4621}
{"v": 1	"t": 735970	"P": 1438.75	"F": -4791	"C": 46.89	"D": 3260	"sn": 54091929832280	"file": "/data/device_log/data0000.out"}
{"v": 1	"t": 735990	"P": 1448.0	"F": -4550}
{"v": 1	"t": 736010	"P": 1447.25	"F": -4686}
{"v": 1	"t": 736031	"P": 1443.75	"F": -4613}
{"v": 1	"t": 736051	"P": 1446.5	"F": -4548}
{"v": 1	"t": 736071	"P": 1443.75	"F": -4726}
{"v": 1	"t": 736092	"P": 1449.5	"F": -4647}
{"v": 1	"t": 736112	"P": 1445.0	"F": -4629}
{"v": 1	"t": 736132	"P": 1441.5	"F": -4732}
{"v": 1	"t": 736152	"P": 1449.0	"F": -4649}
{"v": 1	"t": 736173	"P": 1445.75	"F": -4566}
{"v": 1	"t": 736193	"P": 1447.25	"F": -4591}
{"v": 1	"t": 736213	"P": 1438.75	"F": -4579}
{"v": 1	"t": 736234	"P": 1443.0	"F": -4514}
{"v": 1	"t": 736254	"P": 1429.0	"F": -4329}
{"v": 1	"t": 736274	"P": 1430.25	"F": -4453}
{"v": 1	"t": 736295	"P": 1436.25	"F": -4536}
{"v": 1	"t": 736315	"P": 1453.25	"F": -4691}
{"v": 1	"t": 736335	"P": 1464.75	"F": -4889}
{"v": 1	"t": 736355	"P": 1460.75	"F": -4811}
{"v": 1	"t": 736376	"P": 1439.25	"F": -4749}
{"v": 1	"t": 736396	"P": 1419.0	"F": -4302}
{"v": 1	"t": 736416	"P": 1409.0	"F": -4229}
{"v": 1	"t": 736437	"P": 1419.0	"F": -4401}
{"v": 1	"t": 736457	"P": 1414.0	"F": -4444}
{"v": 1	"t": 736477	"P": 1417.5	"F": -4451}
{"v": 1	"t": 736498	"P": 1426.75	"F": -4454}
{"v": 1	"t": 736518	"P": 1433.5	"F": -4391}
{"v": 1	"t": 736538	"P": 1437.75	"F": -4543}
{"v": 1	"t": 736558	"P": 1433.75	"F": -4553}
{"v": 1	"t": 736579	"P": 1437.5	"F": -4626}
{"v": 1	"t": 736599	"P": 1437.25	"F": -4573}
{"v": 1	"t": 736619	"P": 1436.75	"F": -4542}
{"v": 1	"t": 736640	"P": 1432.0	"F": -4454}
{"v": 1	"t": 736660	"P": 1436.5	"F": -4584}
{"v": 1	"t": 736680	"P": 1436.0	"F": -4436}
{"v": 1	"t": 736700	"P": 1438.0	"F": -4291}
{"v": 1	"t": 736721	"P": 1432.25	"F": -4381}
{"v": 1	"t": 736741	"P": 1435.5	"F": -4672}
{"v": 1	"t": 736761	"P": 1447.5	"F": -4546}
{"v": 1	"t": 736782	"P": 1445.25	"F": -4551}
{"v": 1	"t": 736802	"P": 1438.75	"F": -4632}
{"v": 1	"t": 736822	"P": 1445.0	"F": -4642}
{"v": 1	"t": 736843	"P": 1446.75	"F": -4609}
{"v": 1	"t": 736863	"P": 1446.0	"F": -4602}
{"v": 1	"t": 736883	"P": 1436.0	"F": -4506}
{"v": 1	"t": 736903	"P": 1440.0	"F": -4642}
{"v": 1	"t": 736924	"P": 1445.75	"F": -4587}
{"v": 1	"t": 736944	"P": 1447.75	"F": -4625}
{"v": 1	"t": 736964	"P": 1443.5	"F": -4570}
{"v": 1	"t": 736985	"P": 1447.0	"F": -4711	"C": 46.92	"D": 3260	"sn": 54091929832280	"file": "/data/device_log/data0000.out"}
{"v": 1	"t": 737005	"P": 1451.5	"F": -4788}
{"v": 1	"t": 737025	"P": 1446.25	"F": -4700}
{"v": 1	"t": 737046	"P": 1444.5	"F": -4576}
{"v": 1	"t": 737066	"P": 1442.25	"F": -4688}
{"v": 1	"t": 737086	"P": 1444.25	"F": -4571}
{"v": 1	"t": 737106	"P": 1444.0	"F": -4615}
{"v": 1	"t": 737127	"P": 1438.25	"F": -4497}
{"v": 1	"t": 737147	"P": 1436.75	"F": -4465}
{"v": 1	"t": 737167	"P": 1438.5	"F": -4674}
{"v": 1	"t": 737188	"P": 1448.0	"F": -4699}
{"v": 1	"t": 737208	"P": 1444.0	"F": -4500}
{"v": 1	"t": 737228	"P": 1439.5	"F": -4537}
{"v": 1	"t": 737248	"P": 1439.75	"F": -4574}
{"v": 1	"t": 737269	"P": 1449.75	"F": -4659}
{"v": 1	"t": 737289	"P": 1447.25	"F": -4597}
{"v": 1	"t": 737309	"P": 1442.5	"F": -4495}
{"v": 1	"t": 737330	"P": 1440.25	"F": -4564}
{"v": 1	"t": 737350	"P": 1441.25	"F": -4477}
{"v": 1	"t": 737370	"P": 1446.75	"F": -4560}
{"v": 1	"t": 737390	"P": 1439.25	"F": -4615}
{"v": 1	"t": 737411	"P": 1437.5	"F": -4559}
{"v": 1	"t": 737431	"P": 1439.5	"F": -4467}
{"v": 1	"t": 737451	"P": 1445.5	"F": -4417}
{"v": 1	"t": 737472	"P": 1441.0	"F": -4560}
{"v": 1	"t": 737492	"P": 1444.5	"F": -4451}
{"v": 1	"t": 737512	"P": 1442.25	"F": -4588}
{"v": 1	"t": 737533	"P": 1444.75	"F": -4570}
{"v": 1	"t": 737553	"P": 1439.0	"F": -4497}
{"v": 1	"t": 737573	"P": 1442.25	"F": -4593}
{"v": 1	"t": 737594	"P": 1440.75	"F": -4501}
{"v": 1	"t": 737614	"P": 1447.0	"F": -4614}
{"v": 1	"t": 737634	"P": 1444.0	"F": -4695}
{"v": 1	"t": 737654	"P": 1443.0	"F": -4517}
{"v": 1	"t": 737675	"P": 1442.25	"F": -4612}
{"v": 1	"t": 737695	"P": 1452.75	"F": -4483}
{"v": 1	"t": 737715	"P": 1445.75	"F": -4642}
{"v": 1	"t": 737736	"P": 1446.5	"F": -4589}
{"v": 1	"t": 737756	"P": 1447.0	"F": -4692}
{"v": 1	"t": 737776	"P": 1452.5	"F": -4689}
{"v": 1	"t": 737796	"P": 1451.25	"F": -4601}
{"v": 1	"t": 737817	"P": 1447.5	"F": -4705}
{"v": 1	"t": 737837	"P": 1444.75	"F": -4588}
{"v": 1	"t": 737857	"P": 1449.25	"F": -4633}
{"v": 1	"t": 737878	"P": 1448.0	"F": -4766}
{"v": 1	"t": 737898	"P": 1450.75	"F": -4754}
{"v": 1	"t": 737918	"P": 1442.5	"F": -4490}
{"v": 1	"t": 737938	"P": 1441.5	"F": -4679}
{"v": 1	"t": 737959	"P": 1448.0	"F": -4580}
{"v": 1	"t": 737979	"P": 1443.75	"F": -4557}
{"v": 1	"t": 737999	"P": 1447.5	"F": -4489	"C": 46.93	"D": 3260	"sn": 54091929832280	"file": "/data/device_log/data0000.out"}
{"v": 1	"t": 738020	"P": 1440.25	"F": -4697}
{"v": 1	"t": 738040	"P": 1445.5	"F": -4382}
{"v": 1	"t": 738060	"P": 1445.0	"F": -4441}
{"v": 1	"t": 738081	"P": 1444.75	"F": -4693}
{"v": 1	"t": 738101	"P": 1442.25	"F": -4703}
{"v": 1	"t": 738121	"P": 1444.5	"F": -4502}
{"v": 1	"t": 738142	"P": 1443.25	"F": -4682}
{"v": 1	"t": 738162	"P": 1438.75	"F": -4498}
{"v": 1	"t": 738182	"P": 1439.0	"F": -4715}
{"v": 1	"t": 738202	"P": 1443.75	"F": -4603}
{"v": 1	"t": 738223	"P": 1446.0	"F": -4662}
{"v": 1	"t": 738243	"P": 1439.25	"F": -4581}
{"v": 1	"t": 738263	"P": 1438.75	"F": -4526}
{"v": 1	"t": 738284	"P": 1443.75	"F": -4655}
{"v": 1	"t": 738304	"P": 1444.75	"F": -4462}
{"v": 1	"t": 738324	"P": 1439.0	"F": -4685}
{"v": 1	"t": 738345	"P": 1435.25	"F": -4600}
{"v": 1	"t": 738365	"P": 1441.5	"F": -4569}
{"v": 1	"t": 738385	"P": 1436.5	"F": -4675}
{"v": 1	"t": 738405	"P": 1443.75	"F": -4608}
{"v": 1	"t": 738426	"P": 1438.0	"F": -4606}
{"v": 1	"t": 738446	"P": 1437.75	"F": -4692}
{"v": 1	"t": 738466	"P": 1442.75	"F": -4484}
{"v": 1	"t": 738487	"P": 1444.0	"F": -4487}
{"v": 1	"t": 738507	"P": 1441.5	"F": -4489}
{"v": 1	"t": 738527	"P": 1441.5	"F": -4625}
{"v": 1	"t": 738547	"P": 1445.0	"F": -4583}
{"v": 1	"t": 738568	"P": 1447.0	"F": -4677}
{"v": 1	"t": 738588	"P": 1438.5	"F": -4543}
{"v": 1	"t": 738608	"P": 1436.75	"F": -4517}
{"v": 1	"t": 738629	"P": 1442.75	"F": -4653}
{"v": 1	"t": 738649	"P": 1449.0	"F": -4767}
{"v": 1	"t": 738669	"P": 1445.25	"F": -4674}
{"v": 1	"t": 738689	"P": 1440.25	"F": -4561}
{"v": 1	"t": 738710	"P": 1442.5	"F": -4610}
{"v": 1	"t": 738730	"P": 1447.5	"F": -4516}
{"v": 1	"t": 738750	"P": 1442.75	"F": -4454}
{"v": 1	"t": 738771	"P": 1446.0	"F": -4590}
{"v": 1	"t": 738791	"P": 1443.25	"F": -4726}
{"v": 1	"t": 738811	"P": 1452.5	"F": -4618}
{"v": 1	"t": 738832	"P": 1441.0	"F": -4647}
{"v": 1	"t": 738852	"P": 1445.5	"F": -4433}
{"v": 1	"t": 738872	"P": 1441.75	"F": -4769}
{"v": 1	"t": 738893	"P": 1448.75	"F": -4569}
{"v": 1	"t": 738913	"P": 1440.25	"F": -4468}
{"v": 1	"t": 738933	"P": 1441.0	"F": -4419}
{"v": 1	"t": 738953	"P": 1435.5	"F": -4597}
{"v": 1	"t": 738974	"P": 1444.5	"F": -4561}
{"v": 1	"t": 738994	"P": 1444.0	"F": -4794}
{"v": 1	"t": 739014	"P": 1442.0	"F": -4593	"C": 46.945	"D": 3260	"sn": 54091929832280	"file": "/data/device_log/data0000.out"}
{"v": 1	"t": 739035	"P": 1445.0	"F": -4775}
{"v": 1	"t": 739055	"P": 1445.75	"F": -4537}
{"v": 1	"t": 739076	"P": 1445.25	"F": -4538}
{"v": 1	"t": 739096	"P": 1441.5	"F": -4615}
{"v": 1	"t": 739116	"P": 1445.5	"F": -4613}
{"v": 1	"t": 739136	"P": 1443.5	"F": -4706}
{"v": 1	"t": 739157	"P": 1442.0	"F": -4501}
{"v": 1	"t": 739177	"P": 1435.0	"F": -4481}
{"v": 1	"t": 739197	"P": 1448.25	"F": -4678}
{"v": 1	"t": 739218	"P": 1446.75	"F": -4614}
{"v": 1	"t": 739238	"P": 1442.75	"F": -4690}
{"v": 1	"t": 739258	"P": 1439.75	"F": -4608}
{"v": 1	"t": 739279	"P": 1446.75	"F": -4492}
{"v": 1	"t": 739299	"P": 1442.75	"F": -4559}
{"v": 1	"t": 739319	"P": 1443.25	"F": -4752}
{"v": 1	"t": 739340	"P": 1437.0	"F": -4729}
{"v": 1	"t": 739360	"P": 1446.5	"F": -4455}
{"v": 1	"t": 739380	"P": 1440.5	"F": -4615}
{"v": 1	"t": 739401	"P": 1442.5	"F": -4602}
{"v": 1	"t": 739421	"P": 1436.5	"F": -4604}
{"v": 1	"t": 739441	"P": 1444.75	"F": -4715}
{"v": 1	"t": 739462	"P": 1444.25	"F": -4595}
{"v": 1	"t": 739482	"P": 1441.25	"F": -4727}
{"v": 1	"t": 739502	"P": 1441.5	"F": -4617}
{"v": 1	"t": 739523	"P": 1448.75	"F": -4586}
{"v": 1	"t": 739543	"P": 1446.5	"F": -4625}
{"v": 1	"t": 739563	"P": 1439.5	"F": -4563}
{"v": 1	"t": 739583	"P": 1442.25	"F": -4733}
{"v": 1	"t": 739604	"P": 1445.5	"F": -4513}
{"v": 1	"t": 739624	"P": 1444.25	"F": -4557}
{"v": 1	"t": 739644	"P": 1443.5	"F": -4690}
{"v": 1	"t": 739665	"P": 1442.75	"F": -4784}
{"v": 1	"t": 739685	"P": 1444.0	"F": -4639}
{"v": 1	"t": 739705	"P": 1447.75	"F": -4570}
{"v": 1	"t": 739725	"P": 1439.75	"F": -4578}
{"v": 1	"t": 739746	"P": 1443.75	"F": -4472}
{"v": 1	"t": 739766	"P": 1449.5	"F": -4659}
{"v": 1	"t": 739786	"P": 1445.5	"F": -4626}
{"v": 1	"t": 739807	"P": 1447.75	"F": -4530}
{"v": 1	"t": 739827	"P": 1438.0	"F": -4622}
{"v": 1	"t": 739847	"P": 1438.5	"F": -4534}
{"v": 1	"t": 739867	"P": 1448.25	"F": -4507}
{"v": 1	"t": 739888	"P": 1441.75	"F": -4645}
{"v": 1	"t": 739908	"P": 1445.75	"F": -4801}
{"v": 1	"t": 739928	"P": 1440.75	"F": -4618}
{"v": 1	"t": 739949	"P": 1445.75	"F": -4527}
{"v": 1	"t": 739969	"P": 1443.75	"F": -4426}
{"v": 1	"t": 739989	"P": 1444.25	"F": -4472}
{"v": 1	"t": 740009	"P": 1439.75	"F": -4554}
{"v": 1	"t": 740030	"P": 1441.0	"F": -4523	"C": 46.905	"D": 3260	"sn": 54091929832280	"file": "/data/device_log/data0000.out"}
{"v": 1	"t": 740050	"P": 1446.0	"F": -4605}
{"v": 1	"t": 740070	"P": 1446.25	"F": -4659}
{"v": 1	"t": 740091	"P": 1440.25	"F": -4754}
{"v": 1	"t": 740111	"P": 1439.75	"F": -4608}
{"v": 1	"t": 740131	"P": 1444.25	"F": -4632}
{"v": 1	"t": 740152	"P": 1442.5	"F": -4537}
{"v": 1	"t": 740172	"P": 1436.75	"F": -4723}
{"v": 1	"t": 740192	"P": 1442.75	"F": -4513}
{"v": 1	"t": 740213	"P": 1440.0	"F": -4739}
{"v": 1	"t": 740233	"P": 1441.25	"F": -4684}
{"v": 1	"t": 740253	"P": 1443.5	"F": -4832}
{"v": 1	"t": 740274	"P": 1439.5	"F": -4738}
{"v": 1	"t": 740294	"P": 1444.0	"F": -4634}
{"v": 1	"t": 740314	"P": 1442.75	"F": -4650}
{"v": 1	"t": 740334	"P": 1438.75	"F": -4696}
{"v": 1	"t": 740355	"P": 1438.75	"F": -4655}
{"v": 1	"t": 740375	"P": 1442.5	"F": -4501}
{"v": 1	"t": 740395	"P": 1443.25	"F": -4665}
{"v": 1	"t": 740416	"P": 1443.0	"F": -4652}
{"v": 1	"t": 740436	"P": 1439.75	"F": -4803}
{"v": 1	"t": 740456	"P": 1445.0	"F": -4670}
{"v": 1	"t": 740476	"P": 1445.75	"F": -4435}
{"v": 1	"t": 740497	"P": 1444.75	"F": -4753}
{"v": 1	"t": 740517	"P": 1439.25	"F": -4642}
{"v": 1	"t": 740537	"P": 1441.5	"F": -4468}
{"v": 1	"t": 740558	"P": 1444.5	"F": -4672}
{"v": 1	"t": 740578	"P": 1439.25	"F": -4574}
{"v": 1	"t": 740598	"P": 1440.75	"F": -4601}
{"v": 1	"t": 740619	"P": 1439.75	"F": -4519}
{"v": 1	"t": 740639	"P": 1440.0	"F": -4624}
{"v": 1	"t": 740659	"P": 1439.25	"F": -4631}
{"v": 1	"t": 740679	"P": 1440.0	"F": -4627}
{"v": 1	"t": 740700	"P": 1443.0	"F": -4678}
{"v": 1	"t": 740720	"P": 1445.5	"F": -4447}
{"v": 1	"t": 740740	"P": 1443.0	"F": -4534}
{"v": 1	"t": 740761	"P": 1440.5	"F": -4794}
{"v": 1	"t": 740781	"P": 1439.25	"F": -4627}
{"v": 1	"t": 740801	"P": 1438.75	"F": -4557}
{"v": 1	"t": 740821	"P": 1445.75	"F": -4685}
{"v": 1	"t": 740842	"P": 1440.5	"F": -4826}
{"v": 1	"t": 740862	"P": 1442.5	"F": -4394}
{"v": 1	"t": 740882	"P": 1437.25	"F": -4568}
{"v": 1	"t": 740903	"P": 1441.5	"F": -4627}
{"v": 1	"t": 740923	"P": 1438.5	"F": -4626}
{"v": 1	"t": 740943	"P": 1434.5	"F": -4682}
{"v": 1	"t": 740964	"P": 1436.75	"F": -4608}
{"v": 1	"t": 740984	"P": 1439.75	"F": -4495}
{"v": 1	"t": 741004	"P": 1435.0	"F": -4667}
{"v": 1	"t": 741025	"P": 1432.75	"F": -4580}
{"v": 1	"t": 741045	"P": 1439.5	"F": -4707	"C": 46.9	"D": 3260	"sn": 54091929832280	"file": "/data/device_log/data0000.out"}
{"v": 1	"t": 741065	"P": 1445.75	"F": -4696}
{"v": 1	"t": 741085	"P": 1437.25	"F": -4663}
{"v": 1	"t": 741106	"P": 1435.75	"F": -4705}
{"v": 1	"t": 741126	"P": 1434.25	"F": -4678}
{"v": 1	"t": 741146	"P": 1439.5	"F": -4630}
{"v": 1	"t": 741167	"P": 1441.75	"F": -4596}
{"v": 1	"t": 741187	"P": 1435.0	"F": -4752}
{"v": 1	"t": 741207	"P": 1435.75	"F": -4642}
{"v": 1	"t": 741227	"P": 1440.25	"F": -4594}
{"v": 1	"t": 741248	"P": 1441.75	"F": -4561}
{"v": 1	"t": 741268	"P": 1441.0	"F": -4701}
{"v": 1	"t": 741288	"P": 1435.0	"F": -4684}
{"v": 1	"t": 741309	"P": 1438.25	"F": -4758}
{"v": 1	"t": 741329	"P": 1441.25	"F": -4665}
{"v": 1	"t": 741349	"P": 1438.25	"F": -4639}
{"v": 1	"t": 741369	"P": 1434.75	"F": -4769}
{"v": 1	"t": 741390	"P": 1437.5	"F": -4694}
{"v": 1	"t": 741410	"P": 1441.5	"F": -4562}
{"v": 1	"t": 741430	"P": 1438.25	"F": -4703}
{"v": 1	"t": 741451	"P": 1437.5	"F": -4641}
{"v": 1	"t": 741471	"P": 1437.0	"F": -4759}
{"v": 1	"t": 741491	"P": 1440.75	"F": -4691}
{"v": 1	"t": 741512	"P": 1440.5	"F": -4638}
{"v": 1	"t": 741532	"P": 1439.75	"F": -4559}
{"v": 1	"t": 741552	"P": 1437.0	"F": -4681}
{"v": 1	"t": 741572	"P": 1440.0	"F": -4726}
{"v": 1	"t": 741593	"P": 1443.5	"F": -4542}
{"v": 1	"t": 741613	"P": 1437.25	"F": -4646}
{"v": 1	"t": 741633	"P": 1432.25	"F": -4767}
{"v": 1	"t": 741654	"P": 1438.0	"F": -4839}
{"v": 1	"t": 741674	"P": 1441.5	"F": -4580}
{"v": 1	"t": 741694	"P": 1433.5	"F": -4528}
{"v": 1	"t": 741715	"P": 1438.0	"F": -4567}
{"v": 1	"t": 741735	"P": 1439.25	"F": -4538}
{"v": 1	"t": 741755	"P": 1437.0	"F": -4703}
{"v": 1	"t": 741776	"P": 1438.25	"F": -4600}
{"v": 1	"t": 741796	"P": 1438.25	"F": -4677}
{"v": 1	"t": 741816	"P": 1438.75	"F": -4713}
{"v": 1	"t": 741836	"P": 1444.75	"F": -4565}
{"v": 1	"t": 741857	"P": 1442.0	"F": -4703}
{"v": 1	"t": 741877	"P": 1433.5	"F": -4698}
{"v": 1	"t": 741897	"P": 1441.0	"F": -4622}
{"v": 1	"t": 741918	"P": 1441.5	"F": -4471}
{"v": 1	"t": 741938	"P": 1438.75	"F": -4721}
{"v": 1	"t": 741958	"P": 1435.25	"F": -4645}
{"v": 1	"t": 741978	"P": 1439.0	"F": -4713}
{"v": 1	"t": 741999	"P": 1441.25	"F": -4628}
{"v": 1	"t": 742019	"P": 1438.75	"F": -4613}
{"v": 1	"t": 742039	"P": 1436.75	"F": -4793}
{"v": 1	"t": 742060	"P": 1433.75	"F": -4642	"C": 46.87	"D": 3260	"sn": 54091929832280	"file": "/data/device_log/data0000.out"}
{"v": 1	"t": 742080	"P": 1436.0	"F": -4640}
{"v": 1	"t": 742100	"P": 1442.25	"F": -4559}
{"v": 1	"t": 742120	"P": 1438.75	"F": -4839}
{"v": 1	"t": 742141	"P": 1432.75	"F": -4498}
{"v": 1	"t": 742161	"P": 1432.5	"F": -4543}
{"v": 1	"t": 742181	"P": 1440.0	"F": -4565}
{"v": 1	"t": 742202	"P": 1435.25	"F": -4528}
{"v": 1	"t": 742222	"P": 1440.75	"F": -4624}
{"v": 1	"t": 742242	"P": 1441.75	"F": -4747}
{"v": 1	"t": 742263	"P": 1443.75	"F": -4600}
{"v": 1	"t": 742283	"P": 1438.0	"F": -4675}
{"v": 1	"t": 742303	"P": 1436.0	"F": -4674}
{"v": 1	"t": 742323	"P": 1435.0	"F": -4508}
{"v": 1	"t": 742344	"P": 1438.0	"F": -4564}
{"v": 1	"t": 742364	"P": 1438.75	"F": -4501}
{"v": 1	"t": 742384	"P": 1436.5	"F": -4626}
{"v": 1	"t": 742405	"P": 1435.25	"F": -4737}
{"v": 1	"t": 742425	"P": 1441.75	"F": -4749}
{"v": 1	"t": 742445	"P": 1438.5	"F": -4532}
{"v": 1	"t": 742466	"P": 1436.0	"F": -4717}
{"v": 1	"t": 742486	"P": 1432.75	"F": -4728}
{"v": 1	"t": 742506	"P": 1441.25	"F": -4742}
{"v": 1	"t": 742526	"P": 1436.75	"F": -4576}
{"v": 1	"t": 742547	"P": 1439.25	"F": -4608}
{"v": 1	"t": 742567	"P": 1434.75	"F": -4542}
{"v": 1	"t": 742587	"P": 1439.0	"F": -4739}
{"v": 1	"t": 742608	"P": 1439.25	"F": -4758}
{"v": 1	"t": 742628	"P": 1435.75	"F": -4544}
{"v": 1	"t": 742648	"P": 1432.5	"F": -4636}
{"v": 1	"t": 742668	"P": 1433.75	"F": -4732}
{"v": 1	"t": 742689	"P": 1443.0	"F": -4727}
{"v": 1	"t": 742709	"P": 1440.75	"F": -4772}
{"v": 1	"t": 742729	"P": 1439.75	"F": -4471}
{"v": 1	"t": 742750	"P": 1440.0	"F": -4627}
{"v": 1	"t": 742770	"P": 1437.25	"F": -4761}
{"v": 1	"t": 742790	"P": 1444.0	"F": -4624}
{"v": 1	"t": 742811	"P": 1430.5	"F": -4706}
{"v": 1	"t": 742831	"P": 1440.25	"F": -4678}
{"v": 1	"t": 742851	"P": 1442.5	"F": -4647}
{"v": 1	"t": 742871	"P": 1442.0	"F": -4570}
{"v": 1	"t": 742892	"P": 1436.75	"F": -4710}
{"v": 1	"t": 742912	"P": 1435.0	"F": -4621}
{"v": 1	"t": 742932	"P": 1434.0	"F": -4745}
{"v": 1	"t": 742953	"P": 1442.5	"F": -4523}
{"v": 1	"t": 742973	"P": 1433.75	"F": -4675}
{"v": 1	"t": 742993	"P": 1437.75	"F": -4663}
{"v": 1	"t": 743013	"P": 1438.5	"F": -4695}
{"v": 1	"t": 743034	"P": 1444.25	"F": -4698}
{"v": 1	"t": 743054	"P": 1442.25	"F": -4619}
{"v": 1	"t": 743074	"P": 1435.25	"F": -4650	"C": 46.96	"D": 3259	"sn": 54091929832280	"file": "/data/device_log/data0000.out"}
{"v": 1	"t": 743095	"P": 1436.75	"F": -4500}
{"v": 1	"t": 743115	"P": 1438.0	"F": -4489}
{"v": 1	"t": 743135	"P": 1436.25	"F": -4614}
{"v": 1	"t": 743156	"P": 1436.25	"F": -4469}
{"v": 1	"t": 743176	"P": 1434.5	"F": -4412}
{"v": 1	"t": 743196	"P": 1441.75	"F": -4432}
{"v": 1	"t": 743217	"P": 1441.0	"F": -4508}
{"v": 1	"t": 743237	"P": 1439.75	"F": -4723}
{"v": 1	"t": 743257	"P": 1437.5	"F": -4555}
{"v": 1	"t": 743277	"P": 1441.25	"F": -4594}
{"v": 1	"t": 743298	"P": 1437.5	"F": -4683}
{"v": 1	"t": 743318	"P": 1437.0	"F": -4580}
{"v": 1	"t": 743339	"P": 1430.5	"F": -4459}
{"v": 1	"t": 743359	"P": 1443.0	"F": -4510}
{"v": 1	"t": 743379	"P": 1441.0	"F": -4757}
{"v": 1	"t": 743399	"P": 1435.0	"F": -4731}
{"v": 1	"t": 743420	"P": 1432.25	"F": -4503}
{"v": 1	"t": 743440	"P": 1441.25	"F": -4576}
{"v": 1	"t": 743460	"P": 1438.25	"F": -4690}
{"v": 1	"t": 743481	"P": 1438.5	"F": -4649}
{"v": 1	"t": 743501	"P": 1435.0	"F": -4579}
{"v": 1	"t": 743522	"P": 1436.75	"F": -4610}
{"v": 1	"t": 743542	"P": 1438.5	"F": -4668}
{"v": 1	"t": 743562	"P": 1432.0	"F": -4581}
{"v": 1	"t": 743582	"P": 1440.0	"F": -4646}
{"v": 1	"t": 743603	"P": 1437.0	"F": -4631}
{"v": 1	"t": 743623	"P": 1435.25	"F": -4423}
{"v": 1	"t": 743643	"P": 1431.75	"F": -4428}
{"v": 1	"t": 743664	"P": 1439.5	"F": -4658}
{"v": 1	"t": 743684	"P": 1438.25	"F": -4579}
{"v": 1	"t": 743704	"P": 1436.25	"F": -4696}
{"v": 1	"t": 743724	"P": 1431.75	"F": -4554}
{"v": 1	"t": 743745	"P": 1436.25	"F": -4670}
{"v": 1	"t": 743765	"P": 1445.0	"F": -4556}
{"v": 1	"t": 743785	"P": 1436.25	"F": -4696}
{"v": 1	"t": 743806	"P": 1436.0	"F": -4466}
{"v": 1	"t": 743826	"P": 1434.75	"F": -4528}
{"v": 1	"t": 743846	"P": 1440.25	"F": -4655}
{"v": 1	"t": 743867	"P": 1440.75	"F": -4631}
{"v": 1	"t": 743887	"P": 1434.0	"F": -4628}
{"v": 1	"t": 743907	"P": 1440.5	"F": -4634}
{"v": 1	"t": 743927	"P": 1437.0	"F": -4761}
{"v": 1	"t": 743948	"P": 1437.25	"F": -4704}
{"v": 1	"t": 743968	"P": 1434.5	"F": -4673}
{"v": 1	"t": 743988	"P": 1437.75	"F": -4596}
{"v": 1	"t": 744009	"P": 1435.75	"F": -4659}
{"v": 1	"t": 744029	"P": 1439.5	"F": -4822}
{"v": 1	"t": 744049	"P": 1437.0	"F": -4659}
{"v": 1	"t": 744069	"P": 1434.25	"F": -4708}
{"v": 1	"t": 744090	"P": 1434.75	"F": -4537	"C": 46.92	"D": 3259	"sn": 54091929832280	"file": "/data/device_log/data0000.out"}
{"v": 1	"t": 744110	"P": 1445.5	"F": -4492}
{"v": 1	"t": 744130	"P": 1434.25	"F": -4814}
{"v": 1	"t": 744151	"P": 1438.25	"F": -4666}
{"v": 1	"t": 744171	"P": 1432.5	"F": -4635}
{"v": 1	"t": 744191	"P": 1442.0	"F": -4744}
{"v": 1	"t": 744212	"P": 1435.0	"F": -4638}
{"v": 1	"t": 744232	"P": 1437.25	"F": -4801}
{"v": 1	"t": 744252	"P": 1435.75	"F": -4658}
{"v": 1	"t": 744273	"P": 1439.0	"F": -4664}
{"v": 1	"t": 744293	"P": 1441.5	"F": -4657}
{"v": 1	"t": 744313	"P": 1435.25	"F": -4611}
{"v": 1	"t": 744333	"P": 1433.75	"F": -4689}
{"v": 1	"t": 744354	"P": 1441.75	"F": -4552}
{"v": 1	"t": 744374	"P": 1438.25	"F": -4600}
{"v": 1	"t": 744394	"P": 1434.25	"F": -4723}
{"v": 1	"t": 744415	"P": 1434.25	"F": -4678}
{"v": 1	"t": 744435	"P": 1443.25	"F": -4764}
{"v": 1	"t": 744455	"P": 1437.0	"F": -4680}
{"v": 1	"t": 744476	"P": 1437.0	"F": -4604}
{"v": 1	"t": 744496	"P": 1432.5	"F": -4578}
{"v": 1	"t": 744516	"P": 1438.5	"F": -4710}
{"v": 1	"t": 744536	"P": 1441.75	"F": -4523}
{"v": 1	"t": 744557	"P": 1436.25	"F": -4597}
{"v": 1	"t": 744577	"P": 1439.0	"F": -4681}
{"v": 1	"t": 744597	"P": 1438.75	"F": -4454}
{"v": 1	"t": 744618	"P": 1441.5	"F": -4550}
{"v": 1	"t": 744638	"P": 1437.75	"F": -4877}
{"v": 1	"t": 744658	"P": 1438.75	"F": -4634}
{"v": 1	"t": 744678	"P": 1432.75	"F": -4705}
{"v": 1	"t": 744699	"P": 1435.5	"F": -4550}
{"v": 1	"t": 744719	"P": 1441.0	"F": -4654}
{"v": 1	"t": 744739	"P": 1437.5	"F": -4545}
{"v": 1	"t": 744760	"P": 1431.75	"F": -4794}
{"v": 1	"t": 744780	"P": 1435.0	"F": -4790}
{"v": 1	"t": 744800	"P": 1440.0	"F": -4780}
{"v": 1	"t": 744820	"P": 1438.0	"F": -4500}
{"v": 1	"t": 744841	"P": 1434.0	"F": -4830}
{"v": 1	"t": 744861	"P": 1439.0	"F": -4720}
{"v": 1	"t": 744881	"P": 1438.5	"F": -4745}
{"v": 1	"t": 744902	"P": 1437.25	"F": -4478}
{"v": 1	"t": 744922	"P": 1439.5	"F": -4647}
{"v": 1	"t": 744942	"P": 1434.5	"F": -4720}
{"v": 1	"t": 744963	"P": 1440.5	"F": -4669}
{"v": 1	"t": 744983	"P": 1434.5	"F": -4664}
{"v": 1	"t": 745003	"P": 1439.25	"F": -4614}
{"v": 1	"t": 745023	"P": 1431.25	"F": -4499}
{"v": 1	"t": 745044	"P": 1441.5	"F": -4718}
{"v": 1	"t": 745064	"P": 1434.25	"F": -4677}
{"v": 1	"t": 745084	"P": 1436.75	"F": -4608}
{"v": 1	"t": 745105	"P": 1433.0	"F": -4621	"C": 46.88	"D": 3259	"sn": 54091929832280	"file": "/data/device_log/data0000.out"}
{"v": 1	"t": 745125	"P": 1440.75	"F": -4706}
{"v": 1	"t": 745145	"P": 1436.75	"F": -4584}
{"v": 1	"t": 745166	"P": 1437.0	"F": -4522}
{"v": 1	"t": 745186	"P": 1435.0	"F": -4557}
{"v": 1	"t": 745206	"P": 1439.5	"F": -4587}
{"v": 1	"t": 745226	"P": 1441.5	"F": -4654}
{"v": 1	"t": 745247	"P": 1439.5	"F": -4544}
{"v": 1	"t": 745267	"P": 1434.25	"F": -4642}
{"v": 1	"t": 745287	"P": 1435.25	"F": -4687}
{"v": 1	"t": 745308	"P": 1439.75	"F": -4539}
{"v": 1	"t": 745328	"P": 1441.75	"F": -4575}
{"v": 1	"t": 745348	"P": 1436.75	"F": -4706}
{"v": 1	"t": 745368	"P": 1433.5	"F": -4565}
{"v": 1	"t": 745389	"P": 1440.75	"F": -4482}
{"v": 1	"t": 745409	"P": 1439.0	"F": -4444}
{"v": 1	"t": 745429	"P": 1435.0	"F": -4504}
{"v": 1	"t": 745450	"P": 1434.75	"F": -4537}
{"v": 1	"t": 745470	"P": 1440.75	"F": -4548}
{"v": 1	"t": 745490	"P": 1443.5	"F": -4719}
{"v": 1	"t": 745511	"P": 1434.5	"F": -4586}
{"v": 1	"t": 745531	"P": 1436.0	"F": -4585}
{"v": 1	"t": 745551	"P": 1440.75	"F": -4621}
{"v": 1	"t": 745571	"P": 1438.25	"F": -4509}
{"v": 1	"t": 745592	"P": 1437.75	"F": -4591}
{"v": 1	"t": 745612	"P": 1435.25	"F": -4853}
{"v": 1	"t": 745632	"P": 1439.25	"F": -4748}
{"v": 1	"t": 745653	"P": 1441.0	"F": -4605}
{"v": 1	"t": 745673	"P": 1435.0	"F": -4509}
{"v": 1	"t": 745693	"P": 1436.25	"F": -4495}
{"v": 1	"t": 745714	"P": 1439.75	"F": -4488}
{"v": 1	"t": 745734	"P": 1440.25	"F": -4630}
{"v": 1	"t": 745754	"P": 1433.5	"F": -4682}
{"v": 1	"t": 745774	"P": 1435.0	"F": -4724}
{"v": 1	"t": 745795	"P": 1430.5	"F": -4645}
{"v": 1	"t": 745815	"P": 1440.0	"F": -4673}
{"v": 1	"t": 745835	"P": 1439.75	"F": -4746}
{"v": 1	"t": 745856	"P": 1438.0	"F": -4534}
{"v": 1	"t": 745876	"P": 1435.5	"F": -4725}
{"v": 1	"t": 745896	"P": 1440.75	"F": -4619}
{"v": 1	"t": 745916	"P": 1437.75	"F": -4796}
{"v": 1	"t": 745937	"P": 1438.5	"F": -4739}
{"v": 1	"t": 745957	"P": 1432.25	"F": -4731}
{"v": 1	"t": 745977	"P": 1437.25	"F": -4727}
{"v": 1	"t": 745998	"P": 1440.5	"F": -4657}
{"v": 1	"t": 746018	"P": 1439.25	"F": -4596}
{"v": 1	"t": 746038	"P": 1436.75	"F": -4656}
{"v": 1	"t": 746058	"P": 1434.25	"F": -4604}
{"v": 1	"t": 746079	"P": 1442.25	"F": -4582}
{"v": 1	"t": 746099	"P": 1440.0	"F": -4765}
{"v": 1	"t": 746119	"P": 1431.25	"F": -4657	"C": 46.86	"D": 3259	"sn": 54091929832280	"file": "/data/device_log/data0000.out"}
{"v": 1	"t": 746140	"P": 1438.0	"F": -4640}
{"v": 1	"t": 746160	"P": 1437.25	"F": -4530}
{"v": 1	"t": 746180	"P": 1436.75	"F": -4511}
{"v": 1	"t": 746201	"P": 1435.75	"F": -4604}
{"v": 1	"t": 746221	"P": 1436.0	"F": -4754}
{"v": 1	"t": 746241	"P": 1440.0	"F": -4698}
{"v": 1	"t": 746262	"P": 1438.0	"F": -4686}
{"v": 1	"t": 746282	"P": 1434.0	"F": -4564}
{"v": 1	"t": 746302	"P": 1437.75	"F": -4639}
{"v": 1	"t": 746322	"P": 1439.5	"F": -4581}
{"v": 1	"t": 746343	"P": 1440.5	"F": -4664}
{"v": 1	"t": 746363	"P": 1432.25	"F": -4693}
{"v": 1	"t": 746383	"P": 1430.25	"F": -4763}
{"v": 1	"t": 746404	"P": 1436.25	"F": -4602}
{"v": 1	"t": 746424	"P": 1439.0	"F": -4705}
{"v": 1	"t": 746444	"P": 1440.0	"F": -4622}
{"v": 1	"t": 746464	"P": 1434.5	"F": -4699}
{"v": 1	"t": 746485	"P": 1436.5	"F": -4559}
{"v": 1	"t": 746505	"P": 1437.5	"F": -4667}
{"v": 1	"t": 746525	"P": 1435.5	"F": -4560}
{"v": 1	"t": 746546	"P": 1435.5	"F": -4700}
{"v": 1	"t": 746566	"P": 1431.5	"F": -4740}
{"v": 1	"t": 746586	"P": 1439.0	"F": -4659}
{"v": 1	"t": 746607	"P": 1438.5	"F": -4622}
{"v": 1	"t": 746627	"P": 1433.75	"F": -4620}
{"v": 1	"t": 746647	"P": 1434.75	"F": -4618}
{"v": 1	"t": 746667	"P": 1437.5	"F": -4626}
{"v": 1	"t": 746688	"P": 1438.75	"F": -4647}
{"v": 1	"t": 746708	"P": 1434.25	"F": -4684}
{"v": 1	"t": 746728	"P": 1434.75	"F": -4690}
{"v": 1	"t": 746749	"P": 1437.5	"F": -4615}
{"v": 1	"t": 746769	"P": 1444.75	"F": -4679}
{"v": 1	"t": 746789	"P": 1433.5	"F": -4595}
{"v": 1	"t": 746809	"P": 1438.0	"F": -4683}
{"v": 1	"t": 746830	"P": 1431.25	"F": -4473}
{"v": 1	"t": 746850	"P": 1438.0	"F": -4681}
{"v": 1	"t": 746870	"P": 1439.5	"F": -4814}
{"v": 1	"t": 746891	"P": 1433.0	"F": -4697}
{"v": 1	"t": 746911	"P": 1436.75	"F": -4782}
{"v": 1	"t": 746931	"P": 1441.0	"F": -4564}
{"v": 1	"t": 746952	"P": 1437.25	"F": -4537}
{"v": 1	"t": 746972	"P": 1435.25	"F": -4667}
{"v": 1	"t": 746992	"P": 1438.0	"F": -4830}
{"v": 1	"t": 747013	"P": 1442.25	"F": -4701}
{"v": 1	"t": 747033	"P": 1437.0	"F": -4714}
{"v": 1	"t": 747053	"P": 1434.25	"F": -4486}
{"v": 1	"t": 747074	"P": 1439.0	"F": -4477}
{"v": 1	"t": 747094	"P": 1441.5	"F": -4684}
{"v": 1	"t": 747114	"P": 1437.75	"F": -4577}
{"v": 1	"t": 747135	"P": 1434.5	"F": -4694	"C": 46.905	"D": 3259	"sn": 54091929832280	"file": "/data/device_log/data0000.out"}
{"v": 1	"t": 747155	"P": 1440.75	"F": -4695}
{"v": 1	"t": 747175	"P": 1441.25	"F": -4547}
{"v": 1	"t": 747196	"P": 1438.5	"F": -4755}
{"v": 1	"t": 747216	"P": 1436.5	"F": -4646}
{"v": 1	"t": 747236	"P": 1440.0	"F": -4691}
{"v": 1	"t": 747256	"P": 1434.5	"F": -4665}
{"v": 1	"t": 747277	"P": 1437.25	"F": -4568}
{"v": 1	"t": 747297	"P": 1433.0	"F": -4563}
{"v": 1	"t": 747317	"P": 1435.5	"F": -4778}
{"v": 1	"t": 747338	"P": 1438.75	"F": -4555}
{"v": 1	"t": 747358	"P": 1435.75	"F": -4774}
{"v": 1	"t": 747378	"P": 1435.0	"F": -4749}
{"v": 1	"t": 747399	"P": 1440.0	"F": -4621}
{"v": 1	"t": 747419	"P": 1443.25	"F": -4622}
{"v": 1	"t": 747439	"P": 1437.5	"F": -4850}
{"v": 1	"t": 747460	"P": 1436.5	"F": -4562}
{"v": 1	"t": 747480	"P": 1439.0	"F": -4536}
{"v": 1	"t": 747500	"P": 1440.0	"F": -4694}
{"v": 1	"t": 747521	"P": 1436.25	"F": -4726}
{"v": 1	"t": 747541	"P": 1436.0	"F": -4592}
{"v": 1	"t": 747561	"P": 1438.25	"F": -4794}
{"v": 1	"t": 747581	"P": 1443.5	"F": -4587}
{"v": 1	"t": 747602	"P": 1435.0	"F": -4499}
{"v": 1	"t": 747622	"P": 1431.5	"F": -4611}
{"v": 1	"t": 747642	"P": 1436.5	"F": -4717}
{"v": 1	"t": 747663	"P": 1441.25	"F": -4655}
{"v": 1	"t": 747683	"P": 1433.0	"F": -4659}
{"v": 1	"t": 747703	"P": 1438.5	"F": -4651}
{"v": 1	"t": 747724	"P": 1433.5	"F": -4852}
{"v": 1	"t": 747744	"P": 1440.0	"F": -4585}
{"v": 1	"t": 747764	"P": 1434.75	"F": -4699}
{"v": 1	"t": 747784	"P": 1436.25	"F": -4598}
{"v": 1	"t": 747805	"P": 1433.0	"F": -4656}
{"v": 1	"t": 747825	"P": 1439.0	"F": -4665}
{"v": 1	"t": 747845	"P": 1437.75	"F": -4573}
{"v": 1	"t": 747866	"P": 1437.0	"F": -4599}
{"v": 1	"t": 747886	"P": 1432.0	"F": -4820}
{"v": 1	"t": 747906	"P": 1434.75	"F": -4729}
{"v": 1	"t": 747926	"P": 1439.25	"F": -4514}
{"v": 1	"t": 747947	"P": 1435.0	"F": -4594}
{"v": 1	"t": 747967	"P": 1434.5	"F": -4773}
{"v": 1	"t": 747987	"P": 1438.0	"F": -4592}
{"v": 1	"t": 748008	"P": 1437.75	"F": -4699}
{"v": 1	"t": 748028	"P": 1439.0	"F": -4593}
{"v": 1	"t": 748048	"P": 1433.5	"F": -4648}
{"v": 1	"t": 748068	"P": 1439.5	"F": -4571}
{"v": 1	"t": 748089	"P": 1439.75	"F": -4643}
{"v": 1	"t": 748109	"P": 1438.75	"F": -4696}
{"v": 1	"t": 748129	"P": 1436.25	"F": -4464}
{"v": 1	"t": 748150	"P": 1436.0	"F": -4737	"C": 46.89	"D": 3259	"sn": 54091929832280	"file": "/data/device_log/data0000.out"}
{"v": 1	"t": 748170	"P": 1435.75	"F": -4582}
{"v": 1	"t": 748190	"P": 1442.25	"F": -4674}
{"v": 1	"t": 748211	"P": 1432.0	"F": -4786}
{"v": 1	"t": 748231	"P": 1437.25	"F": -4593}
{"v": 1	"t": 748251	"P": 1438.25	"F": -4779}
{"v": 1	"t": 748272	"P": 1436.75	"F": -4679}
{"v": 1	"t": 748292	"P": 1434.25	"F": -4619}
{"v": 1	"t": 748312	"P": 1435.75	"F": -4694}
{"v": 1	"t": 748332	"P": 1439.25	"F": -4640}
{"v": 1	"t": 748353	"P": 1439.25	"F": -4771}
{"v": 1	"t": 748373	"P": 1435.0	"F": -4645}
{"v": 1	"t": 748393	"P": 1436.25	"F": -4744}
{"v": 1	"t": 748414	"P": 1435.75	"F": -4657}
{"v": 1	"t": 748434	"P": 1438.0	"F": -4658}
{"v": 1	"t": 748454	"P": 1440.5	"F": -4699}
{"v": 1	"t": 748475	"P": 1435.25	"F": -4803}
{"v": 1	"t": 748495	"P": 1433.0	"F": -4769}
{"v": 1	"t": 748515	"P": 1444.25	"F": -4755}
{"v": 1	"t": 748535	"P": 1442.25	"F": -4664}
{"v": 1	"t": 748556	"P": 1432.75	"F": -4746}
{"v": 1	"t": 748576	"P": 1431.75	"F": -4665}
{"v": 1	"t": 748596	"P": 1443.0	"F": -4467}
{"v": 1	"t": 748617	"P": 1433.0	"F": -4710}
{"v": 1	"t": 748637	"P": 1439.0	"F": -4605}
{"v": 1	"t": 748657	"P": 1432.75	"F": -4650}
{"v": 1	"t": 748677	"P": 1435.25	"F": -4525}
{"v": 1	"t": 748698	"P": 1441.5	"F": -4693}
{"v": 1	"t": 748718	"P": 1436.75	"F": -4655}
{"v": 1	"t": 748738	"P": 1433.0	"F": -4756}
{"v": 1	"t": 748759	"P": 1440.75	"F": -4867}
{"v": 1	"t": 748779	"P": 1442.75	"F": -4618}
{"v": 1	"t": 748799	"P": 1438.75	"F": -4706}
{"v": 1	"t": 748820	"P": 1435.5	"F": -4643}
{"v": 1	"t": 748840	"P": 1433.5	"F": -4648}
{"v": 1	"t": 748860	"P": 1441.75	"F": -4664}
{"v": 1	"t": 748881	"P": 1437.25	"F": -4445}
{"v": 1	"t": 748901	"P": 1434.75	"F": -4640}
{"v": 1	"t": 748921	"P": 1440.0	"F": -4799}
{"v": 1	"t": 748941	"P": 1439.75	"F": -4637}
{"v": 1	"t": 748962	"P": 1438.75	"F": -4556}
{"v": 1	"t": 748982	"P": 1438.0	"F": -4636}
{"v": 1	"t": 749002	"P": 1437.25	"F": -4606}
{"v": 1	"t": 749023	"P": 1438.25	"F": -4677}
{"v": 1	"t": 749043	"P": 1437.5	"F": -4782}
{"v": 1	"t": 749063	"P": 1432.5	"F": -4730}
{"v": 1	"t": 749084	"P": 1440.5	"F": -4657}
{"v": 1	"t": 749104	"P": 1438.5	"F": -4667}
{"v": 1	"t": 749124	"P": 1440.5	"F": -4696}
{"v": 1	"t": 749144	"P": 1431.0	"F": -4684}
{"v": 1	"t": 749165	"P": 1433.75	"F": -4741	"C": 46.925	"D": 3259	"sn": 54091929832280	"file": "/data/device_log/data0000.out"}
{"v": 1	"t": 749185	"P": 1441.0	"F": -4546}
{"v": 1	"t": 749205	"P": 1437.75	"F": -4697}
{"v": 1	"t": 749226	"P": 1436.25	"F": -4627}
{"v": 1	"t": 749246	"P": 1435.0	"F": -4750}
{"v": 1	"t": 749266	"P": 1435.25	"F": -4618}
{"v": 1	"t": 749286	"P": 1437.75	"F": -4595}
{"v": 1	"t": 749307	"P": 1435.0	"F": -4690}
{"v": 1	"t": 749327	"P": 1436.5	"F": -4683}
{"v": 1	"t": 749347	"P": 1435.0	"F": -4686}
{"v": 1	"t": 749368	"P": 1444.75	"F": -4499}
{"v": 1	"t": 749388	"P": 1436.5	"F": -4707}
{"v": 1	"t": 749408	"P": 1435.5	"F": -4793}
{"v": 1	"t": 749428	"P": 1430.5	"F": -4735}
{"v": 1	"t": 749449	"P": 1440.0	"F": -4574}
{"v": 1	"t": 749469	"P": 1439.75	"F": -4625}
{"v": 1	"t": 749489	"P": 1435.0	"F": -4718}
{"v": 1	"t": 749510	"P": 1434.5	"F": -4617}
{"v": 1	"t": 749530	"P": 1441.0	"F": -4544}
{"v": 1	"t": 749550	"P": 1436.0	"F": -4689}
{"v": 1	"t": 749571	"P": 1433.25	"F": -4624}
{"v": 1	"t": 749591	"P": 1433.0	"F": -4570}
{"v": 1	"t": 749611	"P": 1440.0	"F": -4567}
{"v": 1	"t": 749632	"P": 1443.25	"F": -4691}
{"v": 1	"t": 749652	"P": 1437.0	"F": -4683}
{"v": 1	"t": 749672	"P": 1435.0	"F": -4641}
{"v": 1	"t": 749692	"P": 1439.75	"F": -4701}
{"v": 1	"t": 749713	"P": 1442.25	"F": -4611}
{"v": 1	"t": 749733	"P": 1436.25	"F": -4587}
{"v": 1	"t": 749753	"P": 1437.5	"F": -4618}
{"v": 1	"t": 749774	"P": 1439.5	"F": -4753}
{"v": 1	"t": 749794	"P": 1438.25	"F": -4583}
{"v": 1	"t": 749814	"P": 1439.0	"F": -4634}
{"v": 1	"t": 749834	"P": 1433.75	"F": -4623}
{"v": 1	"t": 749855	"P": 1437.25	"F": -4546}
{"v": 1	"t": 749875	"P": 1441.0	"F": -4587}
{"v": 1	"t": 749895	"P": 1433.25	"F": -4763}
{"v": 1	"t": 749916	"P": 1435.25	"F": -4570}
{"v": 1	"t": 749936	"P": 1429.0	"F": -4589}
{"v": 1	"t": 749956	"P": 1438.0	"F": -4625}
{"v": 1	"t": 749976	"P": 1438.0	"F": -4671}
{"v": 1	"t": 749997	"P": 1433.0	"F": -4740}
{"v": 1	"t": 750017	"P": 1434.0	"F": -4577}
{"v": 1	"t": 750037	"P": 1438.5	"F": -4660}
{"v": 1	"t": 750058	"P": 1441.5	"F": -4762}
{"v": 1	"t": 750078	"P": 1436.75	"F": -4670}
{"v": 1	"t": 750098	"P": 1438.75	"F": -4598}
{"v": 1	"t": 750119	"P": 1438.5	"F": -4733}
{"v": 1	"t": 750139	"P": 1440.5	"F": -4746}
{"v": 1	"t": 750159	"P": 1436.25	"F": -4553}
{"v": 1	"t": 750179	"P": 1437.75	"F": -4616	"C": 46.875	"D": 3259	"sn": 54091929832280	"file": "/data/device_log/data0000.out"}
{"v": 1	"t": 750200	"P": 1437.5	"F": -4670}
{"v": 1	"t": 750220	"P": 1440.75	"F": -4635}
{"v": 1	"t": 750240	"P": 1439.0	"F": -4469}
{"v": 1	"t": 750261	"P": 1437.75	"F": -4714}
{"v": 1	"t": 750281	"P": 1435.5	"F": -4658}
{"v": 1	"t": 750301	"P": 1442.25	"F": -4675}
{"v": 1	"t": 750322	"P": 1436.0	"F": -4601}
{"v": 1	"t": 750342	"P": 1439.5	"F": -4678}
{"v": 1	"t": 750362	"P": 1435.0	"F": -4751}
{"v": 1	"t": 750382	"P": 1439.0	"F": -4764}
{"v": 1	"t": 750403	"P": 1439.75	"F": -4602}
{"v": 1	"t": 750423	"P": 1433.0	"F": -4825}
{"v": 1	"t": 750443	"P": 1435.0	"F": -4582}
{"v": 1	"t": 750464	"P": 1435.75	"F": -4554}
{"v": 1	"t": 750484	"P": 1440.0	"F": -4444}
{"v": 1	"t": 750504	"P": 1439.5	"F": -4540}
{"v": 1	"t": 750525	"P": 1435.75	"F": -4730}
{"v": 1	"t": 750545	"P": 1437.75	"F": -4667}
{"v": 1	"t": 750565	"P": 1441.75	"F": -4755}
{"v": 1	"t": 750585	"P": 1437.25	"F": -4510}
{"v": 1	"t": 750606	"P": 1433.0	"F": -4541}
{"v": 1	"t": 750626	"P": 1438.25	"F": -4500}
{"v": 1	"t": 750646	"P": 1440.5	"F": -4402}
{"v": 1	"t": 750667	"P": 1435.75	"F": -4435}
{"v": 1	"t": 750687	"P": 1436.5	"F": -4653}
{"v": 1	"t": 750707	"P": 1435.25	"F": -4461}
{"v": 1	"t": 750727	"P": 1439.75	"F": -4638}
{"v": 1	"t": 750748	"P": 1439.25	"F": -4638}
{"v": 1	"t": 750768	"P": 1434.0	"F": -4716}
{"v": 1	"t": 750788	"P": 1432.0	"F": -4682}
{"v": 1	"t": 750809	"P": 1438.0	"F": -4603}
{"v": 1	"t": 750829	"P": 1438.25	"F": -4680}
{"v": 1	"t": 750849	"P": 1436.0	"F": -4626}
{"v": 1	"t": 750869	"P": 1433.0	"F": -4694}
{"v": 1	"t": 750890	"P": 1440.0	"F": -4751}
{"v": 1	"t": 750910	"P": 1440.0	"F": -4627}
{"v": 1	"t": 750930	"P": 1438.75	"F": -4549}
{"v": 1	"t": 750951	"P": 1432.5	"F": -4712}
{"v": 1	"t": 750971	"P": 1439.75	"F": -4804}
{"v": 1	"t": 750991	"P": 1441.25	"F": -4547}
{"v": 1	"t": 751012	"P": 1440.0	"F": -4512}
{"v": 1	"t": 751032	"P": 1433.75	"F": -4636}
{"v": 1	"t": 751052	"P": 1437.75	"F": -4721}
{"v": 1	"t": 751073	"P": 1437.5	"F": -4711}
{"v": 1	"t": 751093	"P": 1434.5	"F": -4853}
{"v": 1	"t": 751113	"P": 1434.0	"F": -4575}
{"v": 1	"t": 751134	"P": 1441.5	"F": -4655}
{"v": 1	"t": 751154	"P": 1440.25	"F": -4635}
{"v": 1	"t": 751174	"P": 1441.0	"F": -4738}
{"v": 1	"t": 751195	"P": 1431.25	"F": -4627	"C": 46.895	"D": 3259	"sn": 54091929832280	"file": "/data/device_log/data0000.out"}
{"v": 1	"t": 751215	"P": 1439.5	"F": -4609}
{"v": 1	"t": 751235	"P": 1440.0	"F": -4641}
{"v": 1	"t": 751256	"P": 1436.75	"F": -4647}
{"v": 1	"t": 751276	"P": 1432.0	"F": -4782}
{"v": 1	"t": 751296	"P": 1439.5	"F": -4815}
{"v": 1	"t": 751317	"P": 1441.0	"F": -4509}
{"v": 1	"t": 751337	"P": 1439.0	"F": -4673}
{"v": 1	"t": 751357	"P": 1433.75	"F": -4520}
{"v": 1	"t": 751378	"P": 1439.5	"F": -4573}
{"v": 1	"t": 751398	"P": 1436.5	"F": -4543}
{"v": 1	"t": 751418	"P": 1437.5	"F": -4569}
{"v": 1	"t": 751438	"P": 1435.5	"F": -4585}
{"v": 1	"t": 751459	"P": 1441.75	"F": -4597}
{"v": 1	"t": 751479	"P": 1438.5	"F": -4519}
{"v": 1	"t": 751499	"P": 1439.25	"F": -4581}
{"v": 1	"t": 751520	"P": 1433.25	"F": -4592}
{"v": 1	"t": 751540	"P": 1439.0	"F": -4674}
{"v": 1	"t": 751560	"P": 1435.0	"F": -4622}
{"v": 1	"t": 751581	"P": 1436.0	"F": -4599}
{"v": 1	"t": 751601	"P": 1431.5	"F": -4735}
{"v": 1	"t": 751621	"P": 1439.25	"F": -4633}
{"v": 1	"t": 751642	"P": 1435.25	"F": -4676}
{"v": 1	"t": 751662	"P": 1438.75	"F": -4722}
{"v": 1	"t": 751682	"P": 1436.5	"F": -4702}
{"v": 1	"t": 751702	"P": 1436.75	"F": -4596}
{"v": 1	"t": 751723	"P": 1437.75	"F": -4734}
{"v": 1	"t": 751743	"P": 1439.0	"F": -4476}
{"v": 1	"t": 751763	"P": 1434.5	"F": -4650}
{"v": 1	"t": 751784	"P": 1437.25	"F": -4587}
{"v": 1	"t": 751804	"P": 1436.5	"F": -4824}
{"v": 1	"t": 751824	"P": 1442.75	"F": -4659}
{"v": 1	"t": 751844	"P": 1434.5	"F": -4664}
{"v": 1	"t": 751865	"P": 1436.5	"F": -4684}
{"v": 1	"t": 751885	"P": 1439.5	"F": -4786}
{"v": 1	"t": 751905	"P": 1437.5	"F": -4636}
{"v": 1	"t": 751926	"P": 1434.75	"F": -4638}
{"v": 1	"t": 751946	"P": 1437.25	"F": -4477}
{"v": 1	"t": 751966	"P": 1440.75	"F": -4691}
{"v": 1	"t": 751987	"P": 1437.75	"F": -4501}
{"v": 1	"t": 752007	"P": 1437.5	"F": -4723}
{"v": 1	"t": 752027	"P": 1436.25	"F": -4768}
{"v": 1	"t": 752047	"P": 1437.75	"F": -4794}
{"v": 1	"t": 752068	"P": 1437.5	"F": -4662}
{"v": 1	"t": 752088	"P": 1437.25	"F": -4666}
{"v": 1	"t": 752108	"P": 1430.5	"F": -4678}
{"v": 1	"t": 752129	"P": 1436.5	"F": -4611}
{"v": 1	"t": 752149	"P": 1438.0	"F": -4563}
{"v": 1	"t": 752169	"P": 1439.0	"F": -4377}
{"v": 1	"t": 752190	"P": 1429.75	"F": -4583}
{"v": 1	"t": 752210	"P": 1438.25	"F": -4603	"C": 46.88	"D": 3259	"sn": 54091929832280	"file": "/data/device_log/data0000.out"}
{"v": 1	"t": 752230	"P": 1438.75	"F": -4649}
{"v": 1	"t": 752250	"P": 1439.75	"F": -4658}
{"v": 1	"t": 752271	"P": 1439.25	"F": -4657}
{"v": 1	"t": 752291	"P": 1434.25	"F": -4598}
{"v": 1	"t": 752311	"P": 1440.5	"F": -4754}
{"v": 1	"t": 752332	"P": 1436.5	"F": -4615}
{"v": 1	"t": 752352	"P": 1435.0	"F": -4998}
{"v": 1	"t": 752372	"P": 1436.25	"F": -4659}
{"v": 1	"t": 752393	"P": 1441.25	"F": -4642}
{"v": 1	"t": 752413	"P": 1434.75	"F": -4620}
{"v": 1	"t": 752433	"P": 1431.25	"F": -4581}
{"v": 1	"t": 752453	"P": 1433.5	"F": -4576}
{"v": 1	"t": 752474	"P": 1442.0	"F": -4743}
{"v": 1	"t": 752494	"P": 1436.5	"F": -4674}
{"v": 1	"t": 752514	"P": 1436.25	"F": -4742}
{"v": 1	"t": 752535	"P": 1431.75	"F": -4786}
{"v": 1	"t": 752555	"P": 1440.75	"F": -4727}
{"v": 1	"t": 752575	"P": 1438.5	"F": -4716}
{"v": 1	"t": 752595	"P": 1436.25	"F": -4607}
{"v": 1	"t": 752616	"P": 1433.25	"F": -4536}
{"v": 1	"t": 752636	"P": 1434.75	"F": -4671}
{"v": 1	"t": 752656	"P": 1441.5	"F": -4761}
{"v": 1	"t": 752677	"P": 1440.5	"F": -4713}
{"v": 1	"t": 752697	"P": 1433.0	"F": -4667}
{"v": 1	"t": 752717	"P": 1436.75	"F": -4737}
{"v": 1	"t": 752737	"P": 1439.0	"F": -4676}
{"v": 1	"t": 752758	"P": 1440.25	"F": -4737}
{"v": 1	"t": 752778	"P": 1439.75	"F": -4429}
{"v": 1	"t": 752798	"P": 1435.5	"F": -4606}
{"v": 1	"t": 752819	"P": 1438.5	"F": -4580}
{"v": 1	"t": 752839	"P": 1436.5	"F": -4553}
{"v": 1	"t": 752859	"P": 1438.25	"F": -4596}
{"v": 1	"t": 752880	"P": 1435.5	"F": -4631}
{"v": 1	"t": 752900	"P": 1440.5	"F": -4759}
{"v": 1	"t": 752920	"P": 1436.0	"F": -4642}
{"v": 1	"t": 752941	"P": 1439.0	"F": -4729}
{"v": 1	"t": 752961	"P": 1433.5	"F": -4615}
{"v": 1	"t": 752981	"P": 1438.75	"F": -4792}
{"v": 1	"t": 753001	"P": 1440.25	"F": -4668}
{"v": 1	"t": 753022	"P": 1439.25	"F": -4503}
{"v": 1	"t": 753042	"P": 1435.75	"F": -4638}
{"v": 1	"t": 753062	"P": 1437.25	"F": -4650}
{"v": 1	"t": 753083	"P": 1441.75	"F": -4661}
{"v": 1	"t": 753103	"P": 1436.5	"F": -4549}
{"v": 1	"t": 753123	"P": 1437.75	"F": -4636}
{"v": 1	"t": 753144	"P": 1435.75	"F": -4530}
{"v": 1	"t": 753164	"P": 1442.0	"F": -4598}
{"v": 1	"t": 753184	"P": 1442.75	"F": -4634}
{"v": 1	"t": 753204	"P": 1434.0	"F": -4681}
{"v": 1	"t": 753225	"P": 1434.25	"F": -4576	"C": 46.86	"D": 3259	"sn": 54091929832280	"file": "/data/device_log/data0000.out"}
{"v": 1	"t": 753245	"P": 1440.5	"F": -4697}
{"v": 1	"t": 753265	"P": 1437.25	"F": -4601}
{"v": 1	"t": 753286	"P": 1431.0	"F": -4610}
{"v": 1	"t": 753306	"P": 1434.75	"F": -4604}
{"v": 1	"t": 753326	"P": 1438.25	"F": -4696}
{"v": 1	"t": 753346	"P": 1439.0	"F": -4811}
{"v": 1	"t": 753367	"P": 1433.25	"F": -4540}
{"v": 1	"t": 753387	"P": 1434.0	"F": -4749}
{"v": 1	"t": 753407	"P": 1441.0	"F": -4532}
{"v": 1	"t": 753428	"P": 1438.0	"F": -4700}
{"v": 1	"t": 753448	"P": 1436.25	"F": -4587}
{"v": 1	"t": 753468	"P": 1435.25	"F": -4622}
{"v": 1	"t": 753488	"P": 1436.0	"F": -4742}
{"v": 1	"t": 753509	"P": 1438.75	"F": -4608}
{"v": 1	"t": 753529	"P": 1437.25	"F": -4766}
{"v": 1	"t": 753549	"P": 1435.0	"F": -4849}
{"v": 1	"t": 753570	"P": 1433.75	"F": -4702}
{"v": 1	"t": 753590	"P": 1441.5	"F": -4647}
{"v": 1	"t": 753610	"P": 1435.5	"F": -4685}
{"v": 1	"t": 753631	"P": 1440.5	"F": -4657}
{"v": 1	"t": 753651	"P": 1433.0	"F": -4756}
{"v": 1	"t": 753671	"P": 1439.0	"F": -4546}
{"v": 1	"t": 753692	"P": 1439.0	"F": -4732}
{"v": 1	"t": 753712	"P": 1436.75	"F": -4675}
{"v": 1	"t": 753732	"P": 1436.0	"F": -4663}
{"v": 1	"t": 753752	"P": 1441.75	"F": -4780}
{"v": 1	"t": 753773	"P": 1438.25	"F": -4556}
{"v": 1	"t": 753793	"P": 1436.5	"F": -4649}
{"v": 1	"t": 753813	"P": 1434.25	"F": -4558}
{"v": 1	"t": 753834	"P": 1441.0	"F": -4638}
{"v": 1	"t": 753854	"P": 1437.0	"F": -4626}
{"v": 1	"t": 753874	"P": 1436.0	"F": -4710}
{"v": 1	"t": 753895	"P": 1428.5	"F": -4638}
{"v": 1	"t": 753915	"P": 1439.25	"F": -4562}
{"v": 1	"t": 753935	"P": 1440.5	"F": -4654}
{"v": 1	"t": 753955	"P": 1437.5	"F": -4531}
{"v": 1	"t": 753976	"P": 1432.5	"F": -4840}
{"v": 1	"t": 753996	"P": 1434.5	"F": -4569}
{"v": 1	"t": 754016	"P": 1441.0	"F": -4649}
{"v": 1	"t": 754037	"P": 1434.75	"F": -4702}
{"v": 1	"t": 754057	"P": 1436.75	"F": -4565}
{"v": 1	"t": 754077	"P": 1432.75	"F": -4681}
{"v": 1	"t": 754097	"P": 1440.75	"F": -4556}
{"v": 1	"t": 754118	"P": 1439.0	"F": -4632}
{"v": 1	"t": 754138	"P": 1431.5	"F": -4762}
{"v": 1	"t": 754158	"P": 1435.5	"F": -4500}
{"v": 1	"t": 754179	"P": 1434.5	"F": -4603}
{"v": 1	"t": 754199	"P": 1442.75	"F": -4703}
{"v": 1	"t": 754219	"P": 1437.25	"F": -4623}
{"v": 1	"t": 754239	"P": 1433.25	"F": -4649	"C": 46.88	"D": 3259	"sn": 54091929832280	"file": "/data/device_log/data0000.out"}
{"v": 1	"t": 754260	"P": 1432.25	"F": -4673}
{"v": 1	"t": 754280	"P": 1439.25	"F": -4656}
{"v": 1	"t": 754300	"P": 1437.5	"F": -4683}
{"v": 1	"t": 754321	"P": 1435.5	"F": -4614}
{"v": 1	"t": 754341	"P": 1431.5	"F": -4592}
{"v": 1	"t": 754361	"P": 1435.0	"F": -4713}
{"v": 1	"t": 754382	"P": 1434.75	"F": -4696}
{"v": 1	"t": 754402	"P": 1438.25	"F": -4751}
{"v": 1	"t": 754422	"P": 1434.5	"F": -4430}
{"v": 1	"t": 754443	"P": 1439.75	"F": -4571}
{"v": 1	"t": 754463	"P": 1436.75	"F": -4660}
{"v": 1	"t": 754483	"P": 1433.25	"F": -4617}
{"v": 1	"t": 754503	"P": 1430.75	"F": -4765}
{"v": 1	"t": 754524	"P": 1436.75	"F": -4705}
{"v": 1	"t": 754544	"P": 1436.25	"F": -4563}
{"v": 1	"t": 754564	"P": 1435.25	"F": -4578}
{"v": 1	"t": 754585	"P": 1433.75	"F": -4663}
{"v": 1	"t": 754605	"P": 1443.5	"F": -4631}
{"v": 1	"t": 754625	"P": 1431.0	"F": -4772}
{"v": 1	"t": 754646	"P": 1436.0	"F": -4740}
{"v": 1	"t": 754666	"P": 1434.25	"F": -4737}
{"v": 1	"t": 754686	"P": 1435.5	"F": -4590}
{"v": 1	"t": 754706	"P": 1439.25	"F": -4662}
{"v": 1	"t": 754727	"P": 1436.25	"F": -4627}
{"v": 1	"t": 754747	"P": 1433.5	"F": -4590}
{"v": 1	"t": 754767	"P": 1436.25	"F": -4691}
{"v": 1	"t": 754788	"P": 1438.25	"F": -4671}
{"v": 1	"t": 754808	"P": 1436.75	"F": -4511}
{"v": 1	"t": 754828	"P": 1434.25	"F": -4722}
{"v": 1	"t": 754848	"P": 1432.5	"F": -4672}
{"v": 1	"t": 754869	"P": 1440.25	"F": -4569}
{"v": 1	"t": 754889	"P": 1443.0	"F": -4759}
{"v": 1	"t": 754909	"P": 1432.5	"F": -4674}
{"v": 1	"t": 754930	"P": 1433.0	"F": -4664}
{"v": 1	"t": 754950	"P": 1433.5	"F": -4683}
{"v": 1	"t": 754970	"P": 1438.5	"F": -4810}
{"v": 1	"t": 754991	"P": 1433.0	"F": -4507}
{"v": 1	"t": 755011	"P": 1434.0	"F": -4750}
{"v": 1	"t": 755031	"P": 1433.75	"F": -4790}
{"v": 1	"t": 755051	"P": 1438.0	"F": -4670}
{"v": 1	"t": 755072	"P": 1433.75	"F": -4687}
{"v": 1	"t": 755092	"P": 1434.75	"F": -4467}
{"v": 1	"t": 755112	"P": 1436.25	"F": -4494}
{"v": 1	"t": 755133	"P": 1444.0	"F": -4719}
{"v": 1	"t": 755153	"P": 1439.25	"F": -4708}
{"v": 1	"t": 755173	"P": 1432.5	"F": -4578}
{"v": 1	"t": 755194	"P": 1435.0	"F": -4670}
{"v": 1	"t": 755214	"P": 1435.0	"F": -4685}
{"v": 1	"t": 755234	"P": 1439.5	"F": -4652}
{"v": 1	"t": 755255	"P": 1434.25	"F": -4572	"C": 46.845	"D": 3259	"sn": 54091929832280	"file": "/data/device_log/data0000.out"}
{"v": 1	"t": 755275	"P": 1438.25	"F": -4587}
{"v": 1	"t": 755295	"P": 1439.5	"F": -4592}
{"v": 1	"t": 755315	"P": 1435.0	"F": -4685}
{"v": 1	"t": 755336	"P": 1432.25	"F": -4663}
{"v": 1	"t": 755356	"P": 1435.5	"F": -4691}
{"v": 1	"t": 755377	"P": 1434.25	"F": -4677}
{"v": 1	"t": 755397	"P": 1434.75	"F": -4538}
{"v": 1	"t": 755417	"P": 1434.25	"F": -4551}
{"v": 1	"t": 755438	"P": 1442.5	"F": -4595}
{"v": 1	"t": 755458	"P": 1435.25	"F": -4703}
{"v": 1	"t": 755478	"P": 1436.25	"F": -4808}
{"v": 1	"t": 755499	"P": 1435.75	"F": -4724}
{"v": 1	"t": 755519	"P": 1440.25	"F": -4728}
{"v": 1	"t": 755539	"P": 1433.5	"F": -4509}
{"v": 1	"t": 755560	"P": 1431.75	"F": -4721}
{"v": 1	"t": 755580	"P": 1438.5	"F": -4663}
{"v": 1	"t": 755600	"P": 1437.25	"F": -4726}
{"v": 1	"t": 755621	"P": 1437.5	"F": -4685}
{"v": 1	"t": 755641	"P": 1433.25	"F": -4605}
{"v": 1	"t": 755661	"P": 1439.75	"F": -4789}
{"v": 1	"t": 755681	"P": 1441.25	"F": -4687}
{"v": 1	"t": 755702	"P": 1436.5	"F": -4696}
{"v": 1	"t": 755722	"P": 1435.75	"F": -4683}
{"v": 1	"t": 755742	"P": 1433.5	"F": -4681}
{"v": 1	"t": 755763	"P": 1441.75	"F": -4686}
{"v": 1	"t": 755783	"P": 1435.5	"F": -4487}
{"v": 1	"t": 755803	"P": 1433.0	"F": -4666}
{"v": 1	"t": 755824	"P": 1436.75	"F": -4678}
{"v": 1	"t": 755844	"P": 1437.25	"F": -4697}
{"v": 1	"t": 755864	"P": 1437.5	"F": -4656}
{"v": 1	"t": 755884	"P": 1439.75	"F": -4701}
{"v": 1	"t": 755905	"P": 1435.75	"F": -4709}
{"v": 1	"t": 755925	"P": 1442.75	"F": -4569}
{"v": 1	"t": 755945	"P": 1436.5	"F": -4621}
{"v": 1	"t": 755966	"P": 1437.0	"F": -4685}
{"v": 1	"t": 755986	"P": 1432.75	"F": -4589}
{"v": 1	"t": 756006	"P": 1437.25	"F": -4654}
{"v": 1	"t": 756026	"P": 1437.25	"F": -4642}
{"v": 1	"t": 756047	"P": 1438.5	"F": -4638}
{"v": 1	"t": 756067	"P": 1437.25	"F": -4586}
{"v": 1	"t": 756087	"P": 1437.0	"F": -4743}
{"v": 1	"t": 756108	"P": 1439.0	"F": -4651}
{"v": 1	"t": 756128	"P": 1442.0	"F": -4662}
{"v": 1	"t": 756148	"P": 1434.5	"F": -4602}
{"v": 1	"t": 756169	"P": 1440.25	"F": -4661}
{"v": 1	"t": 756189	"P": 1436.25	"F": -4628}
{"v": 1	"t": 756209	"P": 1435.75	"F": -4569}
{"v": 1	"t": 756229	"P": 1438.0	"F": -4574}
{"v": 1	"t": 756250	"P": 1434.0	"F": -4584}
{"v": 1	"t": 756270	"P": 1438.75	"F": -4519	"C": 46.92	"D": 3258	"sn": 54091929832280	"file": "/data/device_log/data0000.out"}
{"v": 1	"t": 756290	"P": 1436.0	"F": -4590}
{"v": 1	"t": 756311	"P": 1434.0	"F": -4606}
{"v": 1	"t": 756331	"P": 1436.0	"F": -4524}
{"v": 1	"t": 756351	"P": 1437.75	"F": -4587}
{"v": 1	"t": 756372	"P": 1442.75	"F": -4741}
{"v": 1	"t": 756392	"P": 1437.0	"F": -4656}
{"v": 1	"t": 756412	"P": 1431.75	"F": -4514}
{"v": 1	"t": 756432	"P": 1442.75	"F": -4547}
{"v": 1	"t": 756453	"P": 1440.0	"F": -4793}
{"v": 1	"t": 756473	"P": 1435.25	"F": -4653}
{"v": 1	"t": 756493	"P": 1432.75	"F": -4536}
{"v": 1	"t": 756514	"P": 1438.5	"F": -4635}
{"v": 1	"t": 756534	"P": 1439.5	"F": -4731}
{"v": 1	"t": 756554	"P": 1432.75	"F": -4726}
{"v": 1	"t": 756575	"P": 1435.25	"F": -4544}
{"v": 1	"t": 756595	"P": 1432.0	"F": -4605}
{"v": 1	"t": 756615	"P": 1438.75	"F": -4619}
{"v": 1	"t": 756635	"P": 1439.5	"F": -4599}
{"v": 1	"t": 756656	"P": 1434.75	"F": -4696}
{"v": 1	"t": 756676	"P": 1434.75	"F": -4592}
{"v": 1	"t": 756696	"P": 1440.75	"F": -4531}
{"v": 1	"t": 756717	"P": 1435.0	"F": -4647}
{"v": 1	"t": 756737	"P": 1436.75	"F": -4548}
{"v": 1	"t": 756757	"P": 1431.0	"F": -4670}
{"v": 1	"t": 756777	"P": 1438.5	"F": -4715}
{"v": 1	"t": 756798	"P": 1438.5	"F": -4661}
{"v": 1	"t": 756818	"P": 1435.5	"F": -4487}
{"v": 1	"t": 756838	"P": 1434.0	"F": -4584}
{"v": 1	"t": 756859	"P": 1438.5	"F": -4665}
{"v": 1	"t": 756879	"P": 1436.25	"F": -4584}
{"v": 1	"t": 756899	"P": 1436.75	"F": -4847}
{"v": 1	"t": 756920	"P": 1434.5	"F": -4734}
{"v": 1	"t": 756940	"P": 1439.5	"F": -4618}
{"v": 1	"t": 756960	"P": 1439.75	"F": -4824}
{"v": 1	"t": 756981	"P": 1436.0	"F": -4602}
{"v": 1	"t": 757001	"P": 1434.25	"F": -4405}
{"v": 1	"t": 757021	"P": 1441.25	"F": -4760}
{"v": 1	"t": 757041	"P": 1439.5	"F": -4693}
{"v": 1	"t": 757062	"P": 1440.25	"F": -4651}
{"v": 1	"t": 757082	"P": 1435.75	"F": -4608}
{"v": 1	"t": 757102	"P": 1438.25	"F": -4670}
{"v": 1	"t": 757123	"P": 1439.75	"F": -4732}
{"v": 1	"t": 757143	"P": 1437.25	"F": -4632}
{"v": 1	"t": 757163	"P": 1429.25	"F": -4572}
{"v": 1	"t": 757184	"P": 1434.5	"F": -4684}
{"v": 1	"t": 757204	"P": 1438.5	"F": -4584}
{"v": 1	"t": 757224	"P": 1437.75	"F": -4575}
{"v": 1	"t": 757244	"P": 1434.75	"F": -4530}
{"v": 1	"t": 757265	"P": 1432.0	"F": -4596}
{"v": 1	"t": 757285	"P": 1439.0	"F": -4860	"C": 46.88	"D": 3258	"sn": 54091929832280	"file": "/data/device_log/data0000.out"}
{"v": 1	"t": 757305	"P": 1438.5	"F": -4562}
{"v": 1	"t": 757326	"P": 1435.75	"F": -4575}
{"v": 1	"t": 757346	"P": 1433.25	"F": -4567}
{"v": 1	"t": 757366	"P": 1439.5	"F": -4708}
{"v": 1	"t": 757386	"P": 1436.75	"F": -4651}
{"v": 1	"t": 757407	"P": 1439.5	"F": -4633}
{"v": 1	"t": 757427	"P": 1432.25	"F": -4557}
{"v": 1	"t": 757447	"P": 1435.5	"F": -4685}
{"v": 1	"t": 757468	"P": 1443.0	"F": -4578}
{"v": 1	"t": 757488	"P": 1436.5	"F": -4546}
{"v": 1	"t": 757508	"P": 1434.0	"F": -4672}
{"v": 1	"t": 757528	"P": 1437.0	"F": -4520}
{"v": 1	"t": 757549	"P": 1439.5	"F": -4778}
{"v": 1	"t": 757569	"P": 1435.25	"F": -4744}
{"v": 1	"t": 757589	"P": 1439.5	"F": -4759}
{"v": 1	"t": 757610	"P": 1433.75	"F": -4663}
{"v": 1	"t": 757630	"P": 1437.25	"F": -4742}
{"v": 1	"t": 757650	"P": 1438.25	"F": -4581}
{"v": 1	"t": 757671	"P": 1436.5	"F": -4761}
{"v": 1	"t": 757691	"P": 1438.5	"F": -4643}
{"v": 1	"t": 757711	"P": 1437.0	"F": -4731}
{"v": 1	"t": 757732	"P": 1440.25	"F": -4762}
{"v": 1	"t": 757752	"P": 1439.75	"F": -4767}
{"v": 1	"t": 757772	"P": 1432.0	"F": -4642}
{"v": 1	"t": 757792	"P": 1441.25	"F": -4896}
{"v": 1	"t": 757813	"P": 1442.75	"F": -4704}
{"v": 1	"t": 757833	"P": 1435.0	"F": -4630}
{"v": 1	"t": 757853	"P": 1434.75	"F": -4561}
{"v": 1	"t": 757874	"P": 1433.5	"F": -4565}
{"v": 1	"t": 757894	"P": 1440.0	"F": -4648}
{"v": 1	"t": 757914	"P": 1437.25	"F": -4725}
{"v": 1	"t": 757935	"P": 1438.0	"F": -4507}
{"v": 1	"t": 757955	"P": 1433.25	"F": -4626}
{"v": 1	"t": 757975	"P": 1438.25	"F": -4587}
{"v": 1	"t": 757995	"P": 1433.0	"F": -4653}
{"v": 1	"t": 758016	"P": 1436.0	"F": -4653}
{"v": 1	"t": 758036	"P": 1437.25	"F": -4597}
{"v": 1	"t": 758056	"P": 1441.75	"F": -4829}
{"v": 1	"t": 758077	"P": 1438.25	"F": -4763}
{"v": 1	"t": 758097	"P": 1438.5	"F": -4681}
{"v": 1	"t": 758117	"P": 1432.5	"F": -4539}
{"v": 1	"t": 758137	"P": 1438.25	"F": -4756}
{"v": 1	"t": 758158	"P": 1435.0	"F": -4665}
{"v": 1	"t": 758178	"P": 1442.25	"F": -4563}
{"v": 1	"t": 758198	"P": 1432.0	"F": -4514}
{"v": 1	"t": 758219	"P": 1435.75	"F": -4567}
{"v": 1	"t": 758239	"P": 1443.25	"F": -4698}
{"v": 1	"t": 758259	"P": 1436.25	"F": -4688}
{"v": 1	"t": 758279	"P": 1432.75	"F": -4546}
{"v": 1	"t": 758300	"P": 1436.75	"F": -4703	"C": 46.84	"D": 3258	"sn": 54091929832280	"file": "/data/device_log/data0000.out"}
{"v": 1	"t": 758320	"P": 1435.75	"F": -4711}
{"v": 1	"t": 758340	"P": 1438.5	"F": -4742}
{"v": 1	"t": 758361	"P": 1435.0	"F": -4653}
{"v": 1	"t": 758381	"P": 1432.25	"F": -4727}
{"v": 1	"t": 758401	"P": 1439.0	"F": -4783}
{"v": 1	"t": 758422	"P": 1437.75	"F": -4650}
{"v": 1	"t": 758442	"P": 1436.0	"F": -4655}
{"v": 1	"t": 758462	"P": 1436.0	"F": -4449}
{"v": 1	"t": 758483	"P": 1442.25	"F": -4542}
{"v": 1	"t": 758503	"P": 1440.0	"F": -4668}
{"v": 1	"t": 758523	"P": 1438.0	"F": -4760}
{"v": 1	"t": 758543	"P": 1439.0	"F": -4715}
{"v": 1	"t": 758564	"P": 1439.75	"F": -4763}
{"v": 1	"t": 758585	"P": 1436.75	"F": -4768}
{"v": 1	"t": 758605	"P": 1440.25	"F": -4721}
{"v": 1	"t": 758625	"P": 1438.0	"F": -4520}
{"v": 1	"t": 758646	"P": 1435.25	"F": -4576}
{"v": 1	"t": 758666	"P": 1435.0	"F": -4514}
{"v": 1	"t": 758686	"P": 1438.75	"F": -4672}
{"v": 1	"t": 758706	"P": 1439.25	"F": -4539}
{"v": 1	"t": 758727	"P": 1434.25	"F": -4671}
{"v": 1	"t": 758747	"P": 1436.75	"F": -4819}
{"v": 1	"t": 758767	"P": 1433.25	"F": -4718}
{"v": 1	"t": 758788	"P": 1439.5	"F": -4720}
{"v": 1	"t": 758808	"P": 1439.25	"F": -4671}
{"v": 1	"t": 758828	"P": 1438.5	"F": -4569}
{"v": 1	"t": 758848	"P": 1435.0	"F": -4553}
{"v": 1	"t": 758869	"P": 1435.5	"F": -4620}
{"v": 1	"t": 758889	"P": 1438.75	"F": -4426}
{"v": 1	"t": 758909	"P": 1433.0	"F": -4755}
{"v": 1	"t": 758930	"P": 1434.75	"F": -4488}
{"v": 1	"t": 758950	"P": 1437.25	"F": -4680}
{"v": 1	"t": 758970	"P": 1436.75	"F": -4644}
{"v": 1	"t": 758990	"P": 1433.75	"F": -4625}
{"v": 1	"t": 759011	"P": 1436.0	"F": -4581}
{"v": 1	"t": 759031	"P": 1438.0	"F": -4634}
{"v": 1	"t": 759051	"P": 1440.5	"F": -4700}
{"v": 1	"t": 759072	"P": 1435.5	"F": -4636}
{"v": 1	"t": 759092	"P": 1432.25	"F": -4656}
{"v": 1	"t": 759112	"P": 1436.75	"F": -4585}
{"v": 1	"t": 759133	"P": 1441.0	"F": -4533}
{"v": 1	"t": 759153	"P": 1437.5	"F": -4655}
{"v": 1	"t": 759173	"P": 1435.75	"F": -4519}
{"v": 1	"t": 759193	"P": 1434.0	"F": -4566}
{"v": 1	"t": 759214	"P": 1435.25	"F": -4528}
{"v": 1	"t": 759234	"P": 1437.75	"F": -4637}
{"v": 1	"t": 759254	"P": 1437.25	"F": -4576}
{"v": 1	"t": 759275	"P": 1435.75	"F": -4671}
{"v": 1	"t": 759295	"P": 1441.0	"F": -4705}
{"v": 1	"t": 759315	"P": 1435.75	"F": -4566	"C": 46.835	"D": 3258	"sn": 54091929832280	"file": "/data/device_log/data0000.out"}
{"v": 1	"t": 759336	"P": 1438.25	"F": -4629}
{"v": 1	"t": 759356	"P": 1434.75	"F": -4704}
{"v": 1	"t": 759376	"P": 1443.25	"F": -4800}
{"v": 1	"t": 759397	"P": 1438.5	"F": -4639}
{"v": 1	"t": 759417	"P": 1438.75	"F": -4558}
{"v": 1	"t": 759437	"P": 1437.25	"F": -4600}
{"v": 1	"t": 759457	"P": 1433.0	"F": -4655}
{"v": 1	"t": 759478	"P": 1437.0	"F": -4591}
{"v": 1	"t": 759498	"P": 1433.25	"F": -4701}
{"v": 1	"t": 759518	"P": 1434.0	"F": -4671}
{"v": 1	"t": 759539	"P": 1436.25	"F": -4549}
{"v": 1	"t": 759559	"P": 1439.75	"F": -4749}
{"v": 1	"t": 759579	"P": 1436.5	"F": -4693}
{"v": 1	"t": 759599	"P": 1439.5	"F": -4584}
{"v": 1	"t": 759620	"P": 1433.0	"F": -4391}
{"v": 1	"t": 759640	"P": 1441.75	"F": -4601}
{"v": 1	"t": 759660	"P": 1438.25	"F": -4585}
{"v": 1	"t": 759681	"P": 1440.0	"F": -4713}
{"v": 1	"t": 759701	"P": 1435.25	"F": -4690}
{"v": 1	"t": 759721	"P": 1434.25	"F": -4733}
{"v": 1	"t": 759741	"P": 1443.25	"F": -4488}
{"v": 1	"t": 759762	"P": 1437.5	"F": -4598}
{"v": 1	"t": 759782	"P": 1430.5	"F": -4762}
{"v": 1	"t": 759802	"P": 1434.5	"F": -4665}
{"v": 1	"t": 759823	"P": 1439.75	"F": -4637}
{"v": 1	"t": 759843	"P": 1437.25	"F": -4766}
{"v": 1	"t": 759863	"P": 1435.75	"F": -4608}
{"v": 1	"t": 759883	"P": 1435.0	"F": -4741}
{"v": 1	"t": 759904	"P": 1441.5	"F": -4632}
{"v": 1	"t": 759924	"P": 1436.75	"F": -4565}
{"v": 1	"t": 759944	"P": 1438.5	"F": -4764}
{"v": 1	"t": 759965	"P": 1435.75	"F": -4618}
{"v": 1	"t": 759985	"P": 1438.75	"F": -4753}
{"v": 1	"t": 760005	"P": 1436.0	"F": -4704}
{"v": 1	"t": 760026	"P": 1435.25	"F": -4724}
{"v": 1	"t": 760046	"P": 1434.25	"F": -4689}
{"v": 1	"t": 760066	"P": 1442.25	"F": -4565}
{"v": 1	"t": 760087	"P": 1436.0	"F": -4660}
{"v": 1	"t": 760107	"P": 1438.0	"F": -4534}
{"v": 1	"t": 760127	"P": 1436.0	"F": -4647}
{"v": 1	"t": 760147	"P": 1437.5	"F": -4607}
{"v": 1	"t": 760168	"P": 1440.5	"F": -4521}
{"v": 1	"t": 760188	"P": 1438.0	"F": -4536}
{"v": 1	"t": 760208	"P": 1434.0	"F": -4768}
{"v": 1	"t": 760229	"P": 1436.25	"F": -4644}
{"v": 1	"t": 760249	"P": 1442.0	"F": -4577}
{"v": 1	"t": 760269	"P": 1439.0	"F": -4713}
{"v": 1	"t": 760289	"P": 1427.25	"F": -4753}
{"v": 1	"t": 760310	"P": 1436.75	"F": -4615}
{"v": 1	"t": 760330	"P": 1438.0	"F": -4566	"C": 46.855	"D": 3258	"sn": 54091929832280	"file": "/data/device_log/data0000.out"}
{"v": 1	"t": 760350	"P": 1440.5	"F": -4632}
{"v": 1	"t": 760371	"P": 1435.5	"F": -4810}
{"v": 1	"t": 760391	"P": 1430.75	"F": -4649}
{"v": 1	"t": 760411	"P": 1440.25	"F": -4551}
{"v": 1	"t": 760432	"P": 1440.25	"F": -4703}
{"v": 1	"t": 760452	"P": 1436.5	"F": -4625}
{"v": 1	"t": 760472	"P": 1438.0	"F": -4597}
{"v": 1	"t": 760492	"P": 1436.25	"F": -4746}
{"v": 1	"t": 760513	"P": 1441.0	"F": -4566}
{"v": 1	"t": 760533	"P": 1442.5	"F": -4674}
{"v": 1	"t": 760553	"P": 1434.75	"F": -4583}
{"v": 1	"t": 760574	"P": 1433.75	"F": -4688}
{"v": 1	"t": 760594	"P": 1440.25	"F": -4593}
{"v": 1	"t": 760614	"P": 1440.0	"F": -4707}
{"v": 1	"t": 760634	"P": 1435.5	"F": -4629}
{"v": 1	"t": 760655	"P": 1441.75	"F": -4567}
{"v": 1	"t": 760675	"P": 1437.0	"F": -4740}
{"v": 1	"t": 760695	"P": 1435.0	"F": -4784}
{"v": 1	"t": 760716	"P": 1435.75	"F": -4476}
{"v": 1	"t": 760736	"P": 1436.75	"F": -4852}
{"v": 1	"t": 760756	"P": 1441.25	"F": -4702}
{"v": 1	"t": 760777	"P": 1436.25	"F": -4452}
{"v": 1	"t": 760797	"P": 1436.5	"F": -4654}
{"v": 1	"t": 760817	"P": 1432.0	"F": -4699}
{"v": 1	"t": 760838	"P": 1443.75	"F": -4603}
{"v": 1	"t": 760858	"P": 1440.5	"F": -4735}
{"v": 1	"t": 760878	"P": 1437.25	"F": -4628}
{"v": 1	"t": 760898	"P": 1434.0	"F": -4700}
{"v": 1	"t": 760919	"P": 1437.5	"F": -4533}
{"v": 1	"t": 760939	"P": 1435.5	"F": -4620}
{"v": 1	"t": 760959	"P": 1433.75	"F": -4744}
{"v": 1	"t": 760980	"P": 1430.5	"F": -4766}
{"v": 1	"t": 761000	"P": 1440.0	"F": -4649}
{"v": 1	"t": 761020	"P": 1439.25	"F": -4655}
{"v": 1	"t": 761040	"P": 1436.0	"F": -4656}
{"v": 1	"t": 761061	"P": 1433.25	"F": -4659}
{"v": 1	"t": 761081	"P": 1434.5	"F": -4442}
{"v": 1	"t": 761101	"P": 1440.0	"F": -4559}
{"v": 1	"t": 761122	"P": 1437.75	"F": -4636}
{"v": 1	"t": 761142	"P": 1432.0	"F": -4758}
{"v": 1	"t": 761162	"P": 1436.25	"F": -4513}
{"v": 1	"t": 761183	"P": 1436.0	"F": -4655}
{"v": 1	"t": 761203	"P": 1440.25	"F": -4584}
{"v": 1	"t": 761223	"P": 1438.5	"F": -4674}
{"v": 1	"t": 761243	"P": 1437.25	"F": -4712}
{"v": 1	"t": 761264	"P": 1437.0	"F": -4704}
{"v": 1	"t": 761284	"P": 1443.5	"F": -4631}
{"v": 1	"t": 761304	"P": 1438.0	"F": -4733}
{"v": 1	"t": 761325	"P": 1438.0	"F": -4747}
{"v": 1	"t": 761345	"P": 1435.75	"F": -4654	"C": 46.87	"D": 3258	"sn": 54091929832280	"file": "/data/device_log/data0000.out"}
{"v": 1	"t": 761365	"P": 1442.25	"F": -4576}
{"v": 1	"t": 761385	"P": 1434.5	"F": -4530}
{"v": 1	"t": 761406	"P": 1432.25	"F": -4676}
{"v": 1	"t": 761426	"P": 1434.75	"F": -4631}
{"v": 1	"t": 761446	"P": 1439.75	"F": -4461}
{"v": 1	"t": 761467	"P": 1435.0	"F": -4582}
{"v": 1	"t": 761487	"P": 1436.25	"F": -4527}
{"v": 1	"t": 761507	"P": 1434.25	"F": -4538}
{"v": 1	"t": 761528	"P": 1438.75	"F": -4677}
{"v": 1	"t": 761548	"P": 1437.25	"F": -4703}
{"v": 1	"t": 761568	"P": 1436.0	"F": -4616}
{"v": 1	"t": 761589	"P": 1434.75	"F": -4592}
{"v": 1	"t": 761609	"P": 1441.75	"F": -4777}
{"v": 1	"t": 761629	"P": 1436.0	"F": -4747}
{"v": 1	"t": 761649	"P": 1435.25	"F": -4477}
{"v": 1	"t": 761670	"P": 1434.75	"F": -4585}
{"v": 1	"t": 761690	"P": 1439.25	"F": -4582}
{"v": 1	"t": 761710	"P": 1436.0	"F": -4649}
{"v": 1	"t": 761731	"P": 1435.25	"F": -4664}
{"v": 1	"t": 761751	"P": 1430.0	"F": -4583}
{"v": 1	"t": 761771	"P": 1441.5	"F": -4655}
{"v": 1	"t": 761791	"P": 1434.25	"F": -4630}
{"v": 1	"t": 761812	"P": 1435.0	"F": -4649}
{"v": 1	"t": 761832	"P": 1433.75	"F": -4576}
{"v": 1	"t": 761852	"P": 1434.75	"F": -4608}
{"v": 1	"t": 761873	"P": 1441.5	"F": -4616}
{"v": 1	"t": 761893	"P": 1440.75	"F": -4704}
{"v": 1	"t": 761913	"P": 1433.0	"F": -4398}
{"v": 1	"t": 761934	"P": 1437.5	"F": -4567}
{"v": 1	"t": 761954	"P": 1436.0	"F": -4607}
{"v": 1	"t": 761974	"P": 1437.0	"F": -4662}
{"v": 1	"t": 761994	"P": 1438.0	"F": -4856}
{"v": 1	"t": 762015	"P": 1435.75	"F": -4627}
{"v": 1	"t": 762035	"P": 1440.0	"F": -4729}
{"v": 1	"t": 762055	"P": 1442.5	"F": -4682}
{"v": 1	"t": 762076	"P": 1433.75	"F": -4644}
{"v": 1	"t": 762096	"P": 1432.0	"F": -4575}
{"v": 1	"t": 762116	"P": 1437.25	"F": -4398}
{"v": 1	"t": 762136	"P": 1440.25	"F": -4660}
{"v": 1	"t": 762157	"P": 1438.0	"F": -4787}
{"v": 1	"t": 762177	"P": 1433.5	"F": -4548}
{"v": 1	"t": 762197	"P": 1439.75	"F": -4609}
{"v": 1	"t": 762218	"P": 1439.25	"F": -4581}
{"v": 1	"t": 762238	"P": 1438.0	"F": -4435}
{"v": 1	"t": 762258	"P": 1434.75	"F": -4724}
{"v": 1	"t": 762279	"P": 1438.75	"F": -4615}
{"v": 1	"t": 762299	"P": 1439.5	"F": -4640}
{"v": 1	"t": 762319	"P": 1435.75	"F": -4576}
{"v": 1	"t": 762340	"P": 1435.75	"F": -4769}
{"v": 1	"t": 762360	"P": 1437.25	"F": -4673	"C": 46.835	"D": 3258	"sn": 54091929832280	"file": "/data/device_log/data0000.out"}
{"v": 1	"t": 762380	"P": 1438.25	"F": -4589}
{"v": 1	"t": 762401	"P": 1436.75	"F": -4714}
{"v": 1	"t": 762421	"P": 1438.25	"F": -4610}
{"v": 1	"t": 762441	"P": 1436.75	"F": -4468}
{"v": 1	"t": 762462	"P": 1436.5	"F": -4642}
{"v": 1	"t": 762482	"P": 1436.75	"F": -4645}
{"v": 1	"t": 762502	"P": 1435.5	"F": -4591}
{"v": 1	"t": 762523	"P": 1439.75	"F": -4779}
{"v": 1	"t": 762543	"P": 1434.5	"F": -4667}
{"v": 1	"t": 762563	"P": 1431.0	"F": -4605}
{"v": 1	"t": 762584	"P": 1435.75	"F": -4571}
{"v": 1	"t": 762604	"P": 1435.75	"F": -4598}
{"v": 1	"t": 762624	"P": 1440.5	"F": -4593}
{"v": 1	"t": 762645	"P": 1438.25	"F": -4849}
{"v": 1	"t": 762665	"P": 1438.25	"F": -4727}
{"v": 1	"t": 762685	"P": 1439.0	"F": -4659}
{"v": 1	"t": 762705	"P": 1438.25	"F": -4632}
{"v": 1	"t": 762726	"P": 1432.25	"F": -4747}
{"v": 1	"t": 762746	"P": 1436.0	"F": -4811}
{"v": 1	"t": 762766	"P": 1437.0	"F": -4619}
{"v": 1	"t": 762787	"P": 1433.75	"F": -4650}
{"v": 1	"t": 762807	"P": 1439.0	"F": -4732}
{"v": 1	"t": 762827	"P": 1438.0	"F": -4734}
{"v": 1	"t": 762848	"P": 1441.25	"F": -4792}
{"v": 1	"t": 762868	"P": 1437.0	"F": -4781}
{"v": 1	"t": 762888	"P": 1439.0	"F": -4655}
{"v": 1	"t": 762908	"P": 1434.5	"F": -4712}
{"v": 1	"t": 762929	"P": 1438.25	"F": -4750}
{"v": 1	"t": 762949	"P": 1444.25	"F": -4642}
{"v": 1	"t": 762969	"P": 1440.0	"F": -4593}
{"v": 1	"t": 762990	"P": 1435.75	"F": -4749}
{"v": 1	"t": 763010	"P": 1438.5	"F": -4784}
{"v": 1	"t": 763030	"P": 1439.0	"F": -4660}
{"v": 1	"t": 763050	"P": 1435.5	"F": -4679}
{"v": 1	"t": 763071	"P": 1434.0	"F": -4424}
{"v": 1	"t": 763091	"P": 1435.5	"F": -4774}
{"v": 1	"t": 763111	"P": 1440.25	"F": -4727}
{"v": 1	"t": 763132	"P": 1436.75	"F": -4633}
{"v": 1	"t": 763152	"P": 1431.75	"F": -4732}
{"v": 1	"t": 763173	"P": 1439.0	"F": -4756}
{"v": 1	"t": 763193	"P": 1442.5	"F": -4818}
{"v": 1	"t": 763213	"P": 1439.25	"F": -4708}
{"v": 1	"t": 763234	"P": 1433.75	"F": -4805}
{"v": 1	"t": 763254	"P": 1439.75	"F": -4570}
{"v": 1	"t": 763274	"P": 1436.75	"F": -4831}
{"v": 1	"t": 763295	"P": 1434.75	"F": -4523}
{"v": 1	"t": 763315	"P": 1436.25	"F": -4667}
{"v": 1	"t": 763335	"P": 1436.0	"F": -4679}
{"v": 1	"t": 763356	"P": 1434.75	"F": -4623}
{"v": 1	"t": 763376	"P": 1438.0	"F": -4617	"C": 46.835	"D": 3258	"sn": 54091929832280	"file": "/data/device_log/data0000.out"}
{"v": 1	"t": 763397	"P": 1439.75	"F": -4705}
{"v": 1	"t": 763417	"P": 1434.0	"F": -4688}
{"v": 1	"t": 763437	"P": 1436.5	"F": -4695}
{"v": 1	"t": 763458	"P": 1439.0	"F": -4743}
{"v": 1	"t": 763478	"P": 1438.25	"F": -4632}
{"v": 1	"t": 763498	"P": 1433.75	"F": -4756}
{"v": 1	"t": 763519	"P": 1439.25	"F": -4732}
{"v": 1	"t": 763539	"P": 1436.0	"F": -4557}
{"v": 1	"t": 763559	"P": 1432.75	"F": -4602}
{"v": 1	"t": 763580	"P": 1439.5	"F": -4543}
{"v": 1	"t": 763600	"P": 1438.75	"F": -4522}
{"v": 1	"t": 763621	"P": 1438.0	"F": -4845}
{"v": 1	"t": 763641	"P": 1431.0	"F": -4644}
{"v": 1	"t": 763661	"P": 1438.75	"F": -4744}
{"v": 1	"t": 763682	"P": 1441.0	"F": -4653}
{"v": 1	"t": 763702	"P": 1435.0	"F": -4523}
{"v": 1	"t": 763722	"P": 1439.25	"F": -4594}
{"v": 1	"t": 763743	"P": 1438.75	"F": -4634}
{"v": 1	"t": 763763	"P": 1437.5	"F": -4598}
{"v": 1	"t": 763784	"P": 1433.0	"F": -4675}
{"v": 1	"t": 763804	"P": 1437.5	"F": -4715}
{"v": 1	"t": 763824	"P": 1436.0	"F": -4615}
{"v": 1	"t": 763845	"P": 1434.0	"F": -4639}
{"v": 1	"t": 763865	"P": 1438.5	"F": -4751}
{"v": 1	"t": 763885	"P": 1436.0	"F": -4495}
{"v": 1	"t": 763906	"P": 1432.25	"F": -4595}
{"v": 1	"t": 763926	"P": 1430.0	"F": -4717}
{"v": 1	"t": 763946	"P": 1437.75	"F": -4639}
{"v": 1	"t": 763967	"P": 1439.0	"F": -4677}
{"v": 1	"t": 763987	"P": 1436.75	"F": -4729}
{"v": 1	"t": 764008	"P": 1435.25	"F": -4756}
{"v": 1	"t": 764028	"P": 1434.5	"F": -4827}
{"v": 1	"t": 764048	"P": 1438.0	"F": -4592}
{"v": 1	"t": 764069	"P": 1436.0	"F": -4656}
{"v": 1	"t": 764089	"P": 1440.5	"F": -4753}
{"v": 1	"t": 764109	"P": 1435.5	"F": -4700}
{"v": 1	"t": 764130	"P": 1434.75	"F": -4716}
{"v": 1	"t": 764150	"P": 1438.5	"F": -4457}
{"v": 1	"t": 764170	"P": 1434.75	"F": -4571}
{"v": 1	"t": 764191	"P": 1434.75	"F": -4661}
{"v": 1	"t": 764211	"P": 1439.5	"F": -4654}
{"v": 1	"t": 764231	"P": 1436.5	"F": -4774}
{"v": 1	"t": 764252	"P": 1437.25	"F": -4708}
{"v": 1	"t": 764272	"P": 1435.5	"F": -4811}
{"v": 1	"t": 764293	"P": 1437.5	"F": -4750}
{"v": 1	"t": 764313	"P": 1438.75	"F": -4713}
{"v": 1	"t": 764333	"P": 1429.0	"F": -4639}
{"v": 1	"t": 764354	"P": 1435.75	"F": -4526}
{"v": 1	"t": 764374	"P": 1439.25	"F": -4703}
{"v": 1	"t": 764394	"P": 1432.75	"F": -4703	"C": 46.83	"D": 3258	"sn": 54091929832280	"file": "/data/device_log/data0000.out"}
{"v": 1	"t": 764415	"P": 1436.25	"F": -4738}
{"v": 1	"t": 764435	"P": 1438.75	"F": -4463}
{"v": 1	"t": 764456	"P": 1433.0	"F": -4582}
{"v": 1	"t": 764476	"P": 1432.5	"F": -4492}
{"v": 1	"t": 764496	"P": 1442.25	"F": -4524}
{"v": 1	"t": 764517	"P": 1435.5	"F": -4449}
{"v": 1	"t": 764537	"P": 1433.75	"F": -4789}
{"v": 1	"t": 764557	"P": 1435.0	"F": -4612}
{"v": 1	"t": 764578	"P": 1440.5	"F": -4676}
{"v": 1	"t": 764598	"P": 1432.75	"F": -4718}
{"v": 1	"t": 764618	"P": 1434.0	"F": -4680}
{"v": 1	"t": 764639	"P": 1437.75	"F": -4665}
{"v": 1	"t": 764659	"P": 1440.25	"F": -4570}
{"v": 1	"t": 764680	"P": 1436.0	"F": -4580}
{"v": 1	"t": 764700	"P": 1435.75	"F": -4625}
{"v": 1	"t": 764720	"P": 1438.5	"F": -4761}
{"v": 1	"t": 764741	"P": 1435.75	"F": -4690}
{"v": 1	"t": 764761	"P": 1438.25	"F": -4597}
{"v": 1	"t": 764781	"P": 1444.25	"F": -4447}
{"v": 1	"t": 764802	"P": 1436.25	"F": -4716}
{"v": 1	"t": 764822	"P": 1438.75	"F": -4752}
{"v": 1	"t": 764842	"P": 1438.75	"F": -4581}
{"v": 1	"t": 764863	"P": 1439.25	"F": -4444}
{"v": 1	"t": 764883	"P": 1431.75	"F": -4674}
{"v": 1	"t": 764904	"P": 1438.0	"F": -4641}
{"v": 1	"t": 764924	"P": 1441.0	"F": -4680}
{"v": 1	"t": 764944	"P": 1439.25	"F": -4677}
{"v": 1	"t": 764965	"P": 1437.0	"F": -4715}
{"v": 1	"t": 764985	"P": 1444.75	"F": -4705}
{"v": 1	"t": 765005	"P": 1433.75	"F": -4675}
{"v": 1	"t": 765026	"P": 1433.5	"F": -4754}
{"v": 1	"t": 765046	"P": 1437.25	"F": -4543}
{"v": 1	"t": 765067	"P": 1435.75	"F": -4622}
{"v": 1	"t": 765087	"P": 1435.75	"F": -4631}
{"v": 1	"t": 765107	"P": 1434.25	"F": -4721}
{"v": 1	"t": 765128	"P": 1438.25	"F": -4744}
{"v": 1	"t": 765148	"P": 1437.75	"F": -4713}
{"v": 1	"t": 765168	"P": 1431.25	"F": -4630}
{"v": 1	"t": 765189	"P": 1439.25	"F": -4698}
{"v": 1	"t": 765209	"P": 1443.75	"F": -4574}
{"v": 1	"t": 765229	"P": 1435.5	"F": -4514}
{"v": 1	"t": 765250	"P": 1434.0	"F": -4585}
{"v": 1	"t": 765270	"P": 1439.5	"F": -4746}
{"v": 1	"t": 765291	"P": 1440.25	"F": -4654}
{"v": 1	"t": 765311	"P": 1436.5	"F": -4779}
{"v": 1	"t": 765331	"P": 1441.0	"F": -4625}
{"v": 1	"t": 765352	"P": 1436.0	"F": -4525}
{"v": 1	"t": 765372	"P": 1431.5	"F": -4777}
{"v": 1	"t": 765392	"P": 1435.25	"F": -4713}
{"v": 1	"t": 765413	"P": 1440.0	"F": -4781	"C": 46.83	"D": 3258	"sn": 54091929832280	"file": "/data/device_log/data0000.out"}
{"v": 1	"t": 765433	"P": 1438.25	"F": -4476}
{"v": 1	"t": 765453	"P": 1438.0	"F": -4747}
{"v": 1	"t": 765474	"P": 1439.75	"F": -4774}
{"v": 1	"t": 765494	"P": 1437.25	"F": -4727}
{"v": 1	"t": 765515	"P": 1432.25	"F": -4628}
{"v": 1	"t": 765535	"P": 1441.5	"F": -4735}
{"v": 1	"t": 765555	"P": 1441.25	"F": -4663}
{"v": 1	"t": 765576	"P": 1437.75	"F": -4627}
{"v": 1	"t": 765596	"P": 1434.25	"F": -4629}
{"v": 1	"t": 765616	"P": 1442.5	"F": -4637}
{"v": 1	"t": 765637	"P": 1433.25	"F": -4596}
{"v": 1	"t": 765657	"P": 1433.25	"F": -4580}
{"v": 1	"t": 765677	"P": 1437.25	"F": -4837}
{"v": 1	"t": 765697	"P": 1438.25	"F": -4794}
{"v": 1	"t": 765718	"P": 1440.75	"F": -4809}
{"v": 1	"t": 765738	"P": 1435.5	"F": -4716}
{"v": 1	"t": 765758	"P": 1438.75	"F": -4696}
{"v": 1	"t": 765779	"P": 1439.25	"F": -4560}
{"v": 1	"t": 765799	"P": 1439.75	"F": -4671}
{"v": 1	"t": 765819	"P": 1438.25	"F": -4739}
{"v": 1	"t": 765839	"P": 1438.75	"F": -4692}
{"v": 1	"t": 765860	"P": 1436.0	"F": -4530}
{"v": 1	"t": 765880	"P": 1440.75	"F": -4554}
{"v": 1	"t": 765900	"P": 1436.25	"F": -4649}
{"v": 1	"t": 765921	"P": 1432.5	"F": -4732}
{"v": 1	"t": 765941	"P": 1431.75	"F": -4603}
{"v": 1	"t": 765961	"P": 1438.75	"F": -4641}
{"v": 1	"t": 765982	"P": 1435.25	"F": -4504}
{"v": 1	"t": 766002	"P": 1436.0	"F": -4614}
{"v": 1	"t": 766023	"P": 1435.75	"F": -4732}
{"v": 1	"t": 766043	"P": 1438.5	"F": -4653}
{"v": 1	"t": 766063	"P": 1435.0	"F": -4526}
{"v": 1	"t": 766084	"P": 1438.0	"F": -4669}
{"v": 1	"t": 766104	"P": 1438.5	"F": -4956}
{"v": 1	"t": 766125	"P": 1437.75	"F": -4588}
{"v": 1	"t": 766145	"P": 1442.0	"F": -4608}
{"v": 1	"t": 766165	"P": 1432.75	"F": -4548}
{"v": 1	"t": 766186	"P": 1435.5	"F": -4671}
{"v": 1	"t": 766206	"P": 1435.0	"F": -4531}
{"v": 1	"t": 766227	"P": 1442.5	"F": -4506}
{"v": 1	"t": 766247	"P": 1430.75	"F": -4594}
{"v": 1	"t": 766267	"P": 1437.0	"F": -4542}
{"v": 1	"t": 766288	"P": 1439.0	"F": -4663}
{"v": 1	"t": 766308	"P": 1436.25	"F": -4543}
{"v": 1	"t": 766329	"P": 1439.0	"F": -4724}
{"v": 1	"t": 766349	"P": 1436.0	"F": -4641}
{"v": 1	"t": 766369	"P": 1429.0	"F": -4721}
{"v": 1	"t": 766390	"P": 1439.0	"F": -4774}
{"v": 1	"t": 766410	"P": 1440.75	"F": -4670}
{"v": 1	"t": 766431	"P": 1433.75	"F": -4663	"C": 46.85	"D": 3258	"sn": 54091929832280	"file": "/data/device_log/data0000.out"}
{"v": 1	"t": 766451	"P": 1429.5	"F": -4618}
{"v": 1	"t": 766471	"P": 1442.25	"F": -4662}
{"v": 1	"t": 766492	"P": 1435.0	"F": -4752}
{"v": 1	"t": 766512	"P": 1434.0	"F": -4705}
{"v": 1	"t": 766533	"P": 1440.75	"F": -4606}
{"v": 1	"t": 766553	"P": 1439.75	"F": -4790}
{"v": 1	"t": 766573	"P": 1432.25	"F": -4668}
{"v": 1	"t": 766594	"P": 1437.25	"F": -4644}
{"v": 1	"t": 766614	"P": 1435.75	"F": -4766}
{"v": 1	"t": 766634	"P": 1431.25	"F": -4610}
{"v": 1	"t": 766655	"P": 1438.5	"F": -4625}
{"v": 1	"t": 766675	"P": 1435.25	"F": -4665}
{"v": 1	"t": 766695	"P": 1438.75	"F": -4597}
{"v": 1	"t": 766716	"P": 1435.5	"F": -4484}
{"v": 1	"t": 766736	"P": 1441.5	"F": -4682}
{"v": 1	"t": 766757	"P": 1441.25	"F": -4653}
{"v": 1	"t": 766777	"P": 1435.5	"F": -4822}
{"v": 1	"t": 766797	"P": 1439.25	"F": -4534}
{"v": 1	"t": 766818	"P": 1445.75	"F": -4658}
{"v": 1	"t": 766838	"P": 1438.75	"F": -4578}
{"v": 1	"t": 766858	"P": 1438.0	"F": -4623}
{"v": 1	"t": 766879	"P": 1437.0	"F": -4765}
{"v": 1	"t": 766899	"P": 1437.5	"F": -4631}
{"v": 1	"t": 766919	"P": 1433.25	"F": -4472}
{"v": 1	"t": 766940	"P": 1434.0	"F": -4619}
{"v": 1	"t": 766960	"P": 1442.0	"F": -4649}
{"v": 1	"t": 766981	"P": 1439.25	"F": -4573}
{"v": 1	"t": 767001	"P": 1433.75	"F": -4606}
{"v": 1	"t": 767021	"P": 1436.5	"F": -4768}
{"v": 1	"t": 767042	"P": 1436.75	"F": -4731}
{"v": 1	"t": 767062	"P": 1433.75	"F": -4785}
{"v": 1	"t": 767083	"P": 1438.25	"F": -4612}
{"v": 1	"t": 767103	"P": 1442.25	"F": -4664}
{"v": 1	"t": 767123	"P": 1434.75	"F": -4707}
{"v": 1	"t": 767144	"P": 1437.25	"F": -4698}
{"v": 1	"t": 767164	"P": 1438.25	"F": -4675}
{"v": 1	"t": 767184	"P": 1435.5	"F": -4707}
{"v": 1	"t": 767205	"P": 1439.0	"F": -4647}
{"v": 1	"t": 767225	"P": 1440.75	"F": -4610}
{"v": 1	"t": 767246	"P": 1438.25	"F": -4707}
{"v": 1	"t": 767266	"P": 1435.25	"F": -4712}
{"v": 1	"t": 767286	"P": 1440.0	"F": -4656}
{"v": 1	"t": 767307	"P": 1441.0	"F": -4672}
{"v": 1	"t": 767327	"P": 1433.0	"F": -4598}
{"v": 1	"t": 767347	"P": 1440.0	"F": -4720}
{"v": 1	"t": 767368	"P": 1442.75	"F": -4597}
{"v": 1	"t": 767388	"P": 1432.5	"F": -4603}
{"v": 1	"t": 767408	"P": 1434.0	"F": -4660}
{"v": 1	"t": 767429	"P": 1438.5	"F": -4761}
{"v": 1	"t": 767449	"P": 1437.25	"F": -4718	"C": 46.815	"D": 3258	"sn": 54091929832280	"file": "/data/device_log/data0000.out"}
{"v": 1	"t": 767470	"P": 1437.75	"F": -4713}
{"v": 1	"t": 767490	"P": 1438.5	"F": -4663}
{"v": 1	"t": 767510	"P": 1440.75	"F": -4792}
{"v": 1	"t": 767531	"P": 1433.5	"F": -4715}
{"v": 1	"t": 767551	"P": 1434.0	"F": -4656}
{"v": 1	"t": 767571	"P": 1436.75	"F": -4728}
{"v": 1	"t": 767592	"P": 1437.25	"F": -4669}
{"v": 1	"t": 767612	"P": 1437.0	"F": -4471}
{"v": 1	"t": 767632	"P": 1438.25	"F": -4568}
{"v": 1	"t": 767653	"P": 1437.5	"F": -4718}
{"v": 1	"t": 767674	"P": 1434.25	"F": -4605}
{"v": 1	"t": 767694	"P": 1433.5	"F": -4578}
{"v": 1	"t": 767714	"P": 1442.25	"F": -4602}
{"v": 1	"t": 767734	"P": 1437.75	"F": -4690}
{"v": 1	"t": 767755	"P": 1437.25	"F": -4687}
{"v": 1	"t": 767775	"P": 1441.75	"F": -4666}
{"v": 1	"t": 767796	"P": 1437.25	"F": -4629}
{"v": 1	"t": 767816	"P": 1433.75	"F": -4577}
{"v": 1	"t": 767836	"P": 1443.25	"F": -4553}
{"v": 1	"t": 767857	"P": 1435.0	"F": -4665}
{"v": 1	"t": 767877	"P": 1434.5	"F": -4751}
{"v": 1	"t": 767897	"P": 1432.5	"F": -4700}
{"v": 1	"t": 767918	"P": 1439.25	"F": -4671}
{"v": 1	"t": 767938	"P": 1437.25	"F": -4783}
{"v": 1	"t": 767958	"P": 1436.0	"F": -4754}
{"v": 1	"t": 767979	"P": 1440.75	"F": -4572}
{"v": 1	"t": 767999	"P": 1439.5	"F": -4680}
{"v": 1	"t": 768020	"P": 1433.75	"F": -4669}
{"v": 1	"t": 768040	"P": 1441.0	"F": -4763}
{"v": 1	"t": 768060	"P": 1437.5	"F": -4616}
{"v": 1	"t": 768081	"P": 1438.0	"F": -4541}
{"v": 1	"t": 768101	"P": 1431.75	"F": -4513}
{"v": 1	"t": 768121	"P": 1441.75	"F": -4776}
{"v": 1	"t": 768142	"P": 1437.75	"F": -4763}
{"v": 1	"t": 768162	"P": 1433.75	"F": -4609}
{"v": 1	"t": 768182	"P": 1437.5	"F": -4744}
{"v": 1	"t": 768203	"P": 1435.25	"F": -4638}
{"v": 1	"t": 768223	"P": 1433.25	"F": -4510}
{"v": 1	"t": 768244	"P": 1437.25	"F": -4748}
{"v": 1	"t": 768264	"P": 1441.75	"F": -4695}
{"v": 1	"t": 768284	"P": 1435.25	"F": -4651}
{"v": 1	"t": 768305	"P": 1435.25	"F": -4666}
{"v": 1	"t": 768325	"P": 1441.75	"F": -4576}
{"v": 1	"t": 768345	"P": 1438.5	"F": -4713}
{"v": 1	"t": 768366	"P": 1432.25	"F": -4635}
{"v": 1	"t": 768386	"P": 1440.0	"F": -4619}
{"v": 1	"t": 768407	"P": 1438.5	"F": -4624}
{"v": 1	"t": 768427	"P": 1435.5	"F": -4784}
{"v": 1	"t": 768447	"P": 1439.5	"F": -4599}
{"v": 1	"t": 768468	"P": 1440.5	"F": -4688	"C": 46.835	"D": 3258	"sn": 54091929832280	"file": "/data/device_log/data0000.out"}
{"v": 1	"t": 768488	"P": 1434.0	"F": -4595}
{"v": 1	"t": 768509	"P": 1434.0	"F": -4645}
{"v": 1	"t": 768529	"P": 1438.0	"F": -4615}
{"v": 1	"t": 768549	"P": 1438.5	"F": -4637}
{"v": 1	"t": 768570	"P": 1434.0	"F": -4698}
{"v": 1	"t": 768590	"P": 1438.25	"F": -4450}
{"v": 1	"t": 768610	"P": 1437.75	"F": -4546}
{"v": 1	"t": 768631	"P": 1434.75	"F": -4661}
{"v": 1	"t": 768651	"P": 1435.75	"F": -4546}
{"v": 1	"t": 768671	"P": 1440.25	"F": -4613}
{"v": 1	"t": 768692	"P": 1433.0	"F": -4800}
{"v": 1	"t": 768712	"P": 1435.5	"F": -4580}
{"v": 1	"t": 768733	"P": 1442.25	"F": -4740}
{"v": 1	"t": 768753	"P": 1437.25	"F": -4659}
{"v": 1	"t": 768773	"P": 1435.25	"F": -4540}
{"v": 1	"t": 768794	"P": 1434.25	"F": -4463}
{"v": 1	"t": 768814	"P": 1440.0	"F": -4758}
{"v": 1	"t": 768834	"P": 1436.25	"F": -4835}
{"v": 1	"t": 768855	"P": 1434.75	"F": -4546}
{"v": 1	"t": 768875	"P": 1441.5	"F": -4788}
{"v": 1	"t": 768895	"P": 1437.5	"F": -4688}
{"v": 1	"t": 768916	"P": 1436.5	"F": -4636}
{"v": 1	"t": 768936	"P": 1439.25	"F": -4497}
{"v": 1	"t": 768956	"P": 1437.0	"F": -4726}
{"v": 1	"t": 768977	"P": 1436.0	"F": -4761}
{"v": 1	"t": 768997	"P": 1437.0	"F": -4842}
{"v": 1	"t": 769018	"P": 1439.5	"F": -4712}
{"v": 1	"t": 769038	"P": 1440.0	"F": -4496}
{"v": 1	"t": 769058	"P": 1434.0	"F": -4799}
{"v": 1	"t": 769079	"P": 1439.75	"F": -4563}
{"v": 1	"t": 769099	"P": 1442.5	"F": -4730}
{"v": 1	"t": 769120	"P": 1434.25	"F": -4554}
{"v": 1	"t": 769140	"P": 1438.5	"F": -4715}
{"v": 1	"t": 769160	"P": 1438.5	"F": -4719}
{"v": 1	"t": 769181	"P": 1438.25	"F": -4627}
{"v": 1	"t": 769201	"P": 1436.0	"F": -4821}
{"v": 1	"t": 769221	"P": 1443.25	"F": -4737}
{"v": 1	"t": 769242	"P": 1436.0	"F": -4623}
{"v": 1	"t": 769262	"P": 1432.5	"F": -4803}
{"v": 1	"t": 769282	"P": 1440.5	"F": -4832}
{"v": 1	"t": 769303	"P": 1435.75	"F": -4705}
{"v": 1	"t": 769323	"P": 1438.5	"F": -4754}
{"v": 1	"t": 769344	"P": 1433.0	"F": -4856}
{"v": 1	"t": 769364	"P": 1437.5	"F": -4595}
{"v": 1	"t": 769384	"P": 1434.0	"F": -4563}
{"v": 1	"t": 769405	"P": 1437.25	"F": -4702}
{"v": 1	"t": 769425	"P": 1436.25	"F": -4749}
{"v": 1	"t": 769445	"P": 1439.0	"F": -4623}
{"v": 1	"t": 769466	"P": 1432.0	"F": -4632}
{"v": 1	"t": 769486	"P": 1437.5	"F": -4624	"C": 46.825	"D": 3258	"sn": 54091929832280	"file": "/data/device_log/data0000.out"}
{"v": 1	"t": 769506	"P": 1440.5	"F": -4595}
{"v": 1	"t": 769527	"P": 1438.25	"F": -4843}
{"v": 1	"t": 769547	"P": 1433.5	"F": -4595}
{"v": 1	"t": 769568	"P": 1438.5	"F": -4727}
{"v": 1	"t": 769588	"P": 1438.0	"F": -4775}
{"v": 1	"t": 769608	"P": 1440.0	"F": -4800}
{"v": 1	"t": 769629	"P": 1439.5	"F": -4548}
{"v": 1	"t": 769649	"P": 1439.75	"F": -4702}
{"v": 1	"t": 769669	"P": 1434.5	"F": -4723}
{"v": 1	"t": 769690	"P": 1434.5	"F": -4767}
{"v": 1	"t": 769710	"P": 1438.5	"F": -4640}
{"v": 1	"t": 769731	"P": 1437.0	"F": -4725}
{"v": 1	"t": 769751	"P": 1433.5	"F": -4543}
{"v": 1	"t": 769771	"P": 1439.0	"F": -4685}
{"v": 1	"t": 769792	"P": 1434.5	"F": -4679}
{"v": 1	"t": 769812	"P": 1435.5	"F": -4779}
{"v": 1	"t": 769833	"P": 1441.0	"F": -4680}
{"v": 1	"t": 769853	"P": 1437.25	"F": -4722}
{"v": 1	"t": 769873	"P": 1434.25	"F": -4673}
{"v": 1	"t": 769894	"P": 1438.25	"F": -4509}
{"v": 1	"t": 769914	"P": 1438.5	"F": -4683}
{"v": 1	"t": 769935	"P": 1431.0	"F": -4724}
{"v": 1	"t": 769955	"P": 1439.0	"F": -4681}
{"v": 1	"t": 769975	"P": 1441.0	"F": -4758}
{"v": 1	"t": 769996	"P": 1435.25	"F": -4564}
{"v": 1	"t": 770016	"P": 1434.0	"F": -4532}
{"v": 1	"t": 770037	"P": 1443.75	"F": -4644}
{"v": 1	"t": 770057	"P": 1437.0	"F": -4514}
{"v": 1	"t": 770077	"P": 1437.25	"F": -4779}
{"v": 1	"t": 770098	"P": 1438.25	"F": -4676}
{"v": 1	"t": 770118	"P": 1435.0	"F": -4642}
{"v": 1	"t": 770139	"P": 1437.0	"F": -4803}
{"v": 1	"t": 770159	"P": 1438.5	"F": -4639}
{"v": 1	"t": 770179	"P": 1438.0	"F": -4719}
{"v": 1	"t": 770200	"P": 1434.25	"F": -4436}
{"v": 1	"t": 770220	"P": 1441.0	"F": -4703}
{"v": 1	"t": 770240	"P": 1440.25	"F": -4673}
{"v": 1	"t": 770261	"P": 1434.25	"F": -4740}
{"v": 1	"t": 770281	"P": 1436.5	"F": -4682}
{"v": 1	"t": 770301	"P": 1440.75	"F": -4587}
{"v": 1	"t": 770322	"P": 1439.25	"F": -4428}
{"v": 1	"t": 770342	"P": 1432.5	"F": -4714}
{"v": 1	"t": 770362	"P": 1438.25	"F": -4579}
{"v": 1	"t": 770383	"P": 1441.0	"F": -4753}
{"v": 1	"t": 770403	"P": 1430.5	"F": -4694}
{"v": 1	"t": 770424	"P": 1438.25	"F": -4522}
{"v": 1	"t": 770444	"P": 1442.25	"F": -4677}
{"v": 1	"t": 770464	"P": 1442.25	"F": -4451}
{"v": 1	"t": 770485	"P": 1433.5	"F": -4624}
{"v": 1	"t": 770505	"P": 1442.5	"F": -4688	"C": 46.835	"D": 3258	"sn": 54091929832280	"file": "/data/device_log/data0000.out"}
{"v": 1	"t": 770525	"P": 1439.0	"F": -4585}
{"v": 1	"t": 770546	"P": 1436.5	"F": -4585}
{"v": 1	"t": 770566	"P": 1434.75	"F": -4553}
{"v": 1	"t": 770586	"P": 1440.25	"F": -4560}
{"v": 1	"t": 770607	"P": 1436.25	"F": -4561}
{"v": 1	"t": 770627	"P": 1437.0	"F": -4585}
{"v": 1	"t": 770648	"P": 1439.75	"F": -4663}
{"v": 1	"t": 770668	"P": 1433.25	"F": -4553}
{"v": 1	"t": 770688	"P": 1433.5	"F": -4631}
{"v": 1	"t": 770709	"P": 1436.0	"F": -4674}
{"v": 1	"t": 770729	"P": 1438.0	"F": -4668}
{"v": 1	"t": 770750	"P": 1430.5	"F": -4532}
{"v": 1	"t": 770770	"P": 1438.5	"F": -4479}
{"v": 1	"t": 770790	"P": 1433.75	"F": -4699}
{"v": 1	"t": 770811	"P": 1436.75	"F": -4609}
{"v": 1	"t": 770831	"P": 1440.75	"F": -4617}
{"v": 1	"t": 770851	"P": 1440.25	"F": -4625}
{"v": 1	"t": 770872	"P": 1439.0	"F": -4683}
{"v": 1	"t": 770892	"P": 1433.5	"F": -4553}
{"v": 1	"t": 770913	"P": 1436.75	"F": -4718}
{"v": 1	"t": 770933	"P": 1437.25	"F": -4791}
{"v": 1	"t": 770953	"P": 1432.75	"F": -4787}
{"v": 1	"t": 770974	"P": 1437.25	"F": -4647}
{"v": 1	"t": 770994	"P": 1437.0	"F": -4608}
{"v": 1	"t": 771014	"P": 1436.0	"F": -4652}
{"v": 1	"t": 771035	"P": 1434.5	"F": -4694}
{"v": 1	"t": 771055	"P": 1437.5	"F": -4520}
{"v": 1	"t": 771075	"P": 1441.0	"F": -4753}
{"v": 1	"t": 771096	"P": 1436.0	"F": -4729}
{"v": 1	"t": 771116	"P": 1438.0	"F": -4747}
{"v": 1	"t": 771137	"P": 1445.5	"F": -4704}
{"v": 1	"t": 771157	"P": 1434.0	"F": -4679}
{"v": 1	"t": 771177	"P": 1433.25	"F": -4606}
{"v": 1	"t": 771198	"P": 1441.0	"F": -4570}
{"v": 1	"t": 771218	"P": 1440.75	"F": -4555}
{"v": 1	"t": 771238	"P": 1435.5	"F": -4543}
{"v": 1	"t": 771259	"P": 1440.5	"F": -4660}
{"v": 1	"t": 771279	"P": 1438.75	"F": -4723}
{"v": 1	"t": 771299	"P": 1435.5	"F": -4646}
{"v": 1	"t": 771320	"P": 1434.5	"F": -4592}
{"v": 1	"t": 771340	"P": 1441.25	"F": -4567}
{"v": 1	"t": 771361	"P": 1437.0	"F": -4751}
{"v": 1	"t": 771381	"P": 1435.25	"F": -4615}
{"v": 1	"t": 771401	"P": 1441.0	"F": -4636}
{"v": 1	"t": 771422	"P": 1435.75	"F": -4727}
{"v": 1	"t": 771442	"P": 1436.25	"F": -4556}
{"v": 1	"t": 771463	"P": 1437.5	"F": -4771}
{"v": 1	"t": 771483	"P": 1438.75	"F": -4804}
{"v": 1	"t": 771503	"P": 1435.5	"F": -4663}
{"v": 1	"t": 771524	"P": 1437.75	"F": -4858	"C": 46.87	"D": 3258	"sn": 54091929832280	"file": "/data/device_log/data0000.out"}
{"v": 1	"t": 771544	"P": 1438.25	"F": -4628}
{"v": 1	"t": 771564	"P": 1439.5	"F": -4591}
{"v": 1	"t": 771585	"P": 1432.0	"F": -4641}
{"v": 1	"t": 771605	"P": 1437.5	"F": -4721}
{"v": 1	"t": 771626	"P": 1437.5	"F": -4652}
{"v": 1	"t": 771646	"P": 1434.5	"F": -4762}
{"v": 1	"t": 771666	"P": 1441.5	"F": -4558}
{"v": 1	"t": 771687	"P": 1438.0	"F": -4545}
{"v": 1	"t": 771707	"P": 1439.0	"F": -4666}
{"v": 1	"t": 771727	"P": 1437.75	"F": -4739}
{"v": 1	"t": 771748	"P": 1439.0	"F": -4650}
{"v": 1	"t": 771768	"P": 1438.0	"F": -4642}
{"v": 1	"t": 771788	"P": 1435.75	"F": -4627}
{"v": 1	"t": 771809	"P": 1441.0	"F": -4639}
{"v": 1	"t": 771829	"P": 1438.25	"F": -4743}
{"v": 1	"t": 771849	"P": 1436.5	"F": -4756}
{"v": 1	"t": 771870	"P": 1433.25	"F": -4536}
{"v": 1	"t": 771890	"P": 1438.5	"F": -4746}
{"v": 1	"t": 771911	"P": 1437.75	"F": -4617}
{"v": 1	"t": 771931	"P": 1433.5	"F": -4644}
{"v": 1	"t": 771951	"P": 1439.5	"F": -4724}
{"v": 1	"t": 771972	"P": 1437.0	"F": -4620}
{"v": 1	"t": 771992	"P": 1435.5	"F": -4730}
{"v": 1	"t": 772012	"P": 1435.0	"F": -4687}
{"v": 1	"t": 772033	"P": 1437.25	"F": -4619}
{"v": 1	"t": 772053	"P": 1433.25	"F": -4664}
{"v": 1	"t": 772074	"P": 1438.75	"F": -4627}
{"v": 1	"t": 772094	"P": 1440.5	"F": -4740}
{"v": 1	"t": 772114	"P": 1438.0	"F": -4681}
{"v": 1	"t": 772135	"P": 1435.5	"F": -4685}
{"v": 1	"t": 772155	"P": 1441.25	"F": -4654}
{"v": 1	"t": 772176	"P": 1437.5	"F": -4769}
{"v": 1	"t": 772196	"P": 1433.25	"F": -4639}
{"v": 1	"t": 772216	"P": 1437.5	"F": -4691}
{"v": 1	"t": 772237	"P": 1439.25	"F": -4459}
{"v": 1	"t": 772257	"P": 1434.75	"F": -4474}
{"v": 1	"t": 772277	"P": 1433.75	"F": -4471}
{"v": 1	"t": 772298	"P": 1440.75	"F": -4715}
{"v": 1	"t": 772318	"P": 1432.25	"F": -4662}
{"v": 1	"t": 772338	"P": 1430.0	"F": -4702}
{"v": 1	"t": 772359	"P": 1436.0	"F": -4566}
{"v": 1	"t": 772379	"P": 1442.75	"F": -4679}
{"v": 1	"t": 772399	"P": 1434.0	"F": -4690}
{"v": 1	"t": 772420	"P": 1438.75	"F": -4706}
{"v": 1	"t": 772440	"P": 1437.75	"F": -4686}
{"v": 1	"t": 772461	"P": 1438.25	"F": -4644}
{"v": 1	"t": 772481	"P": 1438.25	"F": -4620}
{"v": 1	"t": 772501	"P": 1441.25	"F": -4517}
{"v": 1	"t": 772522	"P": 1438.25	"F": -4675}
{"v": 1	"t": 772542	"P": 1436.25	"F": -4602	"C": 46.815	"D": 3258	"sn": 54091929832280	"file": "/data/device_log/data0000.out"}
{"v": 1	"t": 772562	"P": 1436.75	"F": -4822}
{"v": 1	"t": 772583	"P": 1442.75	"F": -4692}
{"v": 1	"t": 772603	"P": 1437.0	"F": -4726}
{"v": 1	"t": 772623	"P": 1437.0	"F": -4705}
{"v": 1	"t": 772644	"P": 1440.25	"F": -4810}
{"v": 1	"t": 772664	"P": 1440.0	"F": -4616}
{"v": 1	"t": 772685	"P": 1433.5	"F": -4533}
{"v": 1	"t": 772705	"P": 1437.25	"F": -4790}
{"v": 1	"t": 772725	"P": 1439.0	"F": -4636}
{"v": 1	"t": 772746	"P": 1435.75	"F": -4723}
{"v": 1	"t": 772766	"P": 1437.25	"F": -4724}
{"v": 1	"t": 772787	"P": 1435.75	"F": -4778}
{"v": 1	"t": 772807	"P": 1433.5	"F": -4512}
{"v": 1	"t": 772827	"P": 1435.5	"F": -4590}
{"v": 1	"t": 772848	"P": 1439.75	"F": -4615}
{"v": 1	"t": 772868	"P": 1436.5	"F": -4658}
{"v": 1	"t": 772888	"P": 1439.5	"F": -4642}
{"v": 1	"t": 772909	"P": 1439.5	"F": -4614}
{"v": 1	"t": 772929	"P": 1436.75	"F": -4693}
{"v": 1	"t": 772950	"P": 1437.0	"F": -4795}
{"v": 1	"t": 772970	"P": 1436.25	"F": -4675}
{"v": 1	"t": 772990	"P": 1443.5	"F": -4670}
{"v": 1	"t": 773011	"P": 1437.0	"F": -4764}
{"v": 1	"t": 773031	"P": 1434.25	"F": -4747}
{"v": 1	"t": 773051	"P": 1434.5	"F": -4619}
{"v": 1	"t": 773072	"P": 1440.0	"F": -4709}
{"v": 1	"t": 773092	"P": 1436.75	"F": -4671}
{"v": 1	"t": 773112	"P": 1438.25	"F": -4698}
{"v": 1	"t": 773133	"P": 1439.5	"F": -4648}
{"v": 1	"t": 773153	"P": 1436.25	"F": -4706}
{"v": 1	"t": 773174	"P": 1436.75	"F": -4705}
{"v": 1	"t": 773194	"P": 1440.0	"F": -4701}
{"v": 1	"t": 773214	"P": 1438.5	"F": -4474}
{"v": 1	"t": 773235	"P": 1437.25	"F": -4715}
{"v": 1	"t": 773255	"P": 1442.25	"F": -4674}
{"v": 1	"t": 773275	"P": 1440.5	"F": -4831}
{"v": 1	"t": 773296	"P": 1433.5	"F": -4575}
{"v": 1	"t": 773316	"P": 1434.0	"F": -4600}
{"v": 1	"t": 773336	"P": 1439.0	"F": -4599}
{"v": 1	"t": 773357	"P": 1439.0	"F": -4703}
{"v": 1	"t": 773377	"P": 1436.5	"F": -4666}
{"v": 1	"t": 773398	"P": 1442.0	"F": -4521}
{"v": 1	"t": 773418	"P": 1436.75	"F": -4622}
{"v": 1	"t": 773438	"P": 1435.25	"F": -4540}
{"v": 1	"t": 773459	"P": 1438.5	"F": -4603}
{"v": 1	"t": 773479	"P": 1436.0	"F": -4904}
{"v": 1	"t": 773500	"P": 1437.25	"F": -4747}
{"v": 1	"t": 773520	"P": 1440.0	"F": -4731}
{"v": 1	"t": 773540	"P": 1436.75	"F": -4595}
{"v": 1	"t": 773561	"P": 1435.25	"F": -4761	"C": 46.795	"D": 3258	"sn": 54091929832280	"file": "/data/device_log/data0000.out"}
{"v": 1	"t": 773581	"P": 1432.0	"F": -4601}
{"v": 1	"t": 773602	"P": 1439.75	"F": -4636}
{"v": 1	"t": 773622	"P": 1433.0	"F": -4649}
{"v": 1	"t": 773643	"P": 1438.75	"F": -4556}
{"v": 1	"t": 773663	"P": 1434.25	"F": -4648}
{"v": 1	"t": 773683	"P": 1435.0	"F": -4779}
{"v": 1	"t": 773704	"P": 1438.5	"F": -4599}
{"v": 1	"t": 773724	"P": 1438.75	"F": -4631}
{"v": 1	"t": 773744	"P": 1433.25	"F": -4662}
{"v": 1	"t": 773765	"P": 1434.75	"F": -4423}
{"v": 1	"t": 773785	"P": 1440.25	"F": -4806}
{"v": 1	"t": 773806	"P": 1434.25	"F": -4759}
{"v": 1	"t": 773826	"P": 1436.0	"F": -4556}
{"v": 1	"t": 773846	"P": 1437.5	"F": -4681}
{"v": 1	"t": 773867	"P": 1434.75	"F": -4615}
{"v": 1	"t": 773887	"P": 1436.5	"F": -4628}
{"v": 1	"t": 773907	"P": 1436.0	"F": -4628}
{"v": 1	"t": 773928	"P": 1437.5	"F": -4552}
{"v": 1	"t": 773948	"P": 1438.25	"F": -4426}
{"v": 1	"t": 773968	"P": 1430.75	"F": -4535}
{"v": 1	"t": 773989	"P": 1438.25	"F": -4682}
{"v": 1	"t": 774009	"P": 1439.5	"F": -4580}
{"v": 1	"t": 774030	"P": 1436.25	"F": -4528}
{"v": 1	"t": 774050	"P": 1435.25	"F": -4604}
{"v": 1	"t": 774070	"P": 1434.0	"F": -4589}
{"v": 1	"t": 774091	"P": 1437.25	"F": -4639}
{"v": 1	"t": 774111	"P": 1431.25	"F": -4683}
{"v": 1	"t": 774131	"P": 1438.75	"F": -4680}
{"v": 1	"t": 774152	"P": 1441.25	"F": -4482}
{"v": 1	"t": 774172	"P": 1434.0	"F": -4652}
{"v": 1	"t": 774193	"P": 1440.0	"F": -4527}
{"v": 1	"t": 774213	"P": 1437.75	"F": -4682}
{"v": 1	"t": 774233	"P": 1433.0	"F": -4600}
{"v": 1	"t": 774254	"P": 1440.0	"F": -4438}
{"v": 1	"t": 774274	"P": 1438.75	"F": -4652}
{"v": 1	"t": 774295	"P": 1432.25	"F": -4498}
{"v": 1	"t": 774315	"P": 1434.75	"F": -4504}
{"v": 1	"t": 774335	"P": 1443.0	"F": -4568}
{"v": 1	"t": 774356	"P": 1436.5	"F": -4679}
{"v": 1	"t": 774376	"P": 1435.5	"F": -4658}
{"v": 1	"t": 774396	"P": 1442.0	"F": -4607}
{"v": 1	"t": 774417	"P": 1436.75	"F": -4677}
{"v": 1	"t": 774437	"P": 1435.75	"F": -4597}
{"v": 1	"t": 774457	"P": 1439.5	"F": -4701}
{"v": 1	"t": 774478	"P": 1440.75	"F": -4432}
{"v": 1	"t": 774498	"P": 1440.5	"F": -4674}
{"v": 1	"t": 774519	"P": 1435.75	"F": -4618}
{"v": 1	"t": 774539	"P": 1440.75	"F": -4656}
{"v": 1	"t": 774559	"P": 1438.75	"F": -4637}
{"v": 1	"t": 774580	"P": 1438.25	"F": -4544	"C": 46.825	"D": 3258	"sn": 54091929832280	"file": "/data/device_log/data0000.out"}
{"v": 1	"t": 774600	"P": 1441.25	"F": -4643}
{"v": 1	"t": 774620	"P": 1437.25	"F": -4596}
{"v": 1	"t": 774641	"P": 1432.0	"F": -4612}
{"v": 1	"t": 774661	"P": 1442.5	"F": -4638}
{"v": 1	"t": 774682	"P": 1442.0	"F": -4533}
{"v": 1	"t": 774702	"P": 1438.5	"F": -4589}
{"v": 1	"t": 774722	"P": 1439.0	"F": -4601}
{"v": 1	"t": 774743	"P": 1444.25	"F": -4715}
{"v": 1	"t": 774763	"P": 1443.0	"F": -4532}
{"v": 1	"t": 774783	"P": 1439.25	"F": -4838}
{"v": 1	"t": 774804	"P": 1440.25	"F": -4597}
{"v": 1	"t": 774824	"P": 1445.0	"F": -4707}
{"v": 1	"t": 774845	"P": 1441.0	"F": -4759}
{"v": 1	"t": 774865	"P": 1444.5	"F": -4713}
{"v": 1	"t": 774885	"P": 1438.25	"F": -4648}
{"v": 1	"t": 774906	"P": 1437.75	"F": -4811}
{"v": 1	"t": 774926	"P": 1438.0	"F": -4497}
{"v": 1	"t": 774946	"P": 1442.0	"F": -4760}
{"v": 1	"t": 774967	"P": 1446.75	"F": -4740}
{"v": 1	"t": 774987	"P": 1441.25	"F": -4814}
{"v": 1	"t": 775007	"P": 1438.75	"F": -4607}
{"v": 1	"t": 775027	"P": 1441.0	"F": -4804}
{"v": 1	"t": 775048	"P": 1445.0	"F": -4523}
{"v": 1	"t": 775068	"P": 1441.25	"F": -4707}
{"v": 1	"t": 775088	"P": 1442.0	"F": -4681}
{"v": 1	"t": 775109	"P": 1442.75	"F": -4778}
{"v": 1	"t": 775129	"P": 1449.75	"F": -4724}
{"v": 1	"t": 775149	"P": 1442.0	"F": -4609}
{"v": 1	"t": 775170	"P": 1442.5	"F": -4692}
{"v": 1	"t": 775190	"P": 1443.25	"F": -4563}
{"v": 1	"t": 775210	"P": 1441.0	"F": -4661}
{"v": 1	"t": 775230	"P": 1444.0	"F": -4783}
{"v": 1	"t": 775251	"P": 1440.25	"F": -4675}
{"v": 1	"t": 775271	"P": 1442.5	"F": -4749}
{"v": 1	"t": 775291	"P": 1445.5	"F": -4758}
{"v": 1	"t": 775312	"P": 1438.25	"F": -4739}
{"v": 1	"t": 775332	"P": 1436.75	"F": -4677}
{"v": 1	"t": 775352	"P": 1439.75	"F": -4698}
{"v": 1	"t": 775373	"P": 1438.5	"F": -4568}
{"v": 1	"t": 775393	"P": 1443.25	"F": -4676}
{"v": 1	"t": 775414	"P": 1443.75	"F": -4664}
{"v": 1	"t": 775434	"P": 1449.25	"F": -4868}
{"v": 1	"t": 775454	"P": 1447.75	"F": -4775}
{"v": 1	"t": 775475	"P": 1441.5	"F": -4538}
{"v": 1	"t": 775495	"P": 1442.5	"F": -4639}
{"v": 1	"t": 775515	"P": 1448.0	"F": -4694}
{"v": 1	"t": 775535	"P": 1444.25	"F": -4544}
{"v": 1	"t": 775556	"P": 1437.5	"F": -4656}
{"v": 1	"t": 775576	"P": 1439.25	"F": -4639}
{"v": 1	"t": 775596	"P": 1447.75	"F": -4647	"C": 46.765	"D": 3258	"sn": 54091929832280	"file": "/data/device_log/data0000.out"}
{"v": 1	"t": 775617	"P": 1443.25	"F": -4456}
{"v": 1	"t": 775637	"P": 1440.5	"F": -4673}
{"v": 1	"t": 775657	"P": 1439.75	"F": -4656}
{"v": 1	"t": 775678	"P": 1444.0	"F": -4840}
{"v": 1	"t": 775698	"P": 1440.25	"F": -4635}
{"v": 1	"t": 775718	"P": 1438.5	"F": -4557}
{"v": 1	"t": 775739	"P": 1437.75	"F": -4773}
{"v": 1	"t": 775759	"P": 1443.0	"F": -4676}
{"v": 1	"t": 775779	"P": 1439.75	"F": -4646}
{"v": 1	"t": 775800	"P": 1434.75	"F": -4647}
{"v": 1	"t": 775820	"P": 1440.0	"F": -4623}
{"v": 1	"t": 775840	"P": 1446.25	"F": -4560}
{"v": 1	"t": 775860	"P": 1440.5	"F": -4626}
{"v": 1	"t": 775881	"P": 1440.5	"F": -4624}
{"v": 1	"t": 775901	"P": 1435.75	"F": -4653}
{"v": 1	"t": 775921	"P": 1444.75	"F": -4655}
{"v": 1	"t": 775942	"P": 1442.5	"F": -4642}
{"v": 1	"t": 775962	"P": 1440.75	"F": -4698}
{"v": 1	"t": 775983	"P": 1444.5	"F": -4518}
{"v": 1	"t": 776003	"P": 1440.0	"F": -4433}
{"v": 1	"t": 776023	"P": 1437.25	"F": -4598}
{"v": 1	"t": 776044	"P": 1445.5	"F": -4502}
{"v": 1	"t": 776064	"P": 1448.0	"F": -4564}
{"v": 1	"t": 776084	"P": 1443.75	"F": -4465}
{"v": 1	"t": 776105	"P": 1439.75	"F": -4563}
{"v": 1	"t": 776125	"P": 1443.25	"F": -4541}
{"v": 1	"t": 776145	"P": 1447.25	"F": -4775}
{"v": 1	"t": 776165	"P": 1441.5	"F": -4686}
{"v": 1	"t": 776186	"P": 1444.25	"F": -4553}
{"v": 1	"t": 776206	"P": 1442.5	"F": -4459}
{"v": 1	"t": 776226	"P": 1444.75	"F": -4577}
{"v": 1	"t": 776247	"P": 1448.25	"F": -4582}
{"v": 1	"t": 776267	"P": 1440.5	"F": -4513}
{"v": 1	"t": 776287	"P": 1444.25	"F": -4505}
{"v": 1	"t": 776308	"P": 1446.25	"F": -4441}
{"v": 1	"t": 776328	"P": 1449.0	"F": -4390}
{"v": 1	"t": 776348	"P": 1442.25	"F": -4499}
{"v": 1	"t": 776368	"P": 1442.25	"F": -4408}
{"v": 1	"t": 776389	"P": 1442.25	"F": -4679}
{"v": 1	"t": 776409	"P": 1450.25	"F": -4470}
{"v": 1	"t": 776429	"P": 1443.5	"F": -4543}
{"v": 1	"t": 776450	"P": 1439.25	"F": -4414}
{"v": 1	"t": 776470	"P": 1447.5	"F": -4495}
{"v": 1	"t": 776490	"P": 1445.75	"F": -4407}
{"v": 1	"t": 776511	"P": 1439.5	"F": -4526}
{"v": 1	"t": 776531	"P": 1444.5	"F": -4481}
{"v": 1	"t": 776552	"P": 1443.5	"F": -4435}
{"v": 1	"t": 776572	"P": 1439.5	"F": -4574}
{"v": 1	"t": 776592	"P": 1446.25	"F": -4381}
{"v": 1	"t": 776613	"P": 1446.25	"F": -4509	"C": 46.805	"D": 3258	"sn": 54091929832280	"file": "/data/device_log/data0000.out"}
{"v": 1	"t": 776633	"P": 1440.5	"F": -4423}
{"v": 1	"t": 776653	"P": 1443.25	"F": -4587}
{"v": 1	"t": 776674	"P": 1447.0	"F": -4582}
{"v": 1	"t": 776694	"P": 1445.75	"F": -4621}
{"v": 1	"t": 776714	"P": 1441.25	"F": -4549}
{"v": 1	"t": 776735	"P": 1439.5	"F": -4532}
{"v": 1	"t": 776755	"P": 1445.5	"F": -4626}
{"v": 1	"t": 776775	"P": 1441.75	"F": -4533}
{"v": 1	"t": 776796	"P": 1448.25	"F": -4529}
{"v": 1	"t": 776816	"P": 1440.5	"F": -4535}
{"v": 1	"t": 776836	"P": 1444.25	"F": -4644}
{"v": 1	"t": 776856	"P": 1449.0	"F": -4534}
{"v": 1	"t": 776877	"P": 1444.0	"F": -4395}
{"v": 1	"t": 776897	"P": 1439.75	"F": -4318}
{"v": 1	"t": 776917	"P": 1442.5	"F": -4332}
{"v": 1	"t": 776938	"P": 1450.0	"F": -4606}
{"v": 1	"t": 776958	"P": 1446.75	"F": -4538}
{"v": 1	"t": 776978	"P": 1440.0	"F": -4365}
{"v": 1	"t": 776999	"P": 1444.75	"F": -4546}
{"v": 1	"t": 777019	"P": 1443.0	"F": -4576}
{"v": 1	"t": 777039	"P": 1445.25	"F": -4439}
{"v": 1	"t": 777060	"P": 1436.75	"F": -4467}
{"v": 1	"t": 777080	"P": 1445.75	"F": -4446}
{"v": 1	"t": 777101	"P": 1444.0	"F": -4560}
{"v": 1	"t": 777121	"P": 1441.5	"F": -4636}
{"v": 1	"t": 777142	"P": 1444.75	"F": -4591}
{"v": 1	"t": 777162	"P": 1443.25	"F": -4475}
{"v": 1	"t": 777183	"P": 1446.75	"F": -4714}
{"v": 1	"t": 777203	"P": 1443.75	"F": -4518}
{"v": 1	"t": 777223	"P": 1442.25	"F": -4492}
{"v": 1	"t": 777244	"P": 1444.5	"F": -4620}
{"v": 1	"t": 777264	"P": 1439.75	"F": -4562}
{"v": 1	"t": 777285	"P": 1439.0	"F": -4555}
{"v": 1	"t": 777305	"P": 1443.25	"F": -4526}
{"v": 1	"t": 777325	"P": 1441.75	"F": -4615}
{"v": 1	"t": 777346	"P": 1439.25	"F": -4612}
{"v": 1	"t": 777366	"P": 1435.5	"F": -4582}
{"v": 1	"t": 777386	"P": 1444.25	"F": -4453}
{"v": 1	"t": 777406	"P": 1443.25	"F": -4629}
{"v": 1	"t": 777427	"P": 1439.75	"F": -4498}
{"v": 1	"t": 777447	"P": 1435.75	"F": -4540}
{"v": 1	"t": 777467	"P": 1445.75	"F": -4542}
{"v": 1	"t": 777488	"P": 1445.25	"F": -4570}
{"v": 1	"t": 777508	"P": 1438.5	"F": -4569}
{"v": 1	"t": 777528	"P": 1438.75	"F": -4547}
{"v": 1	"t": 777549	"P": 1444.75	"F": -4578}
{"v": 1	"t": 777569	"P": 1444.75	"F": -4490}
{"v": 1	"t": 777589	"P": 1442.0	"F": -4634}
{"v": 1	"t": 777609	"P": 1437.25	"F": -4494}
{"v": 1	"t": 777630	"P": 1441.0	"F": -4670	"C": 46.815	"D": 3258	"sn": 54091929832280	"file": "/data/device_log/data0000.out"}
{"v": 1	"t": 777650	"P": 1441.0	"F": -4693}
{"v": 1	"t": 777670	"P": 1440.25	"F": -4724}
{"v": 1	"t": 777691	"P": 1438.75	"F": -4790}
{"v": 1	"t": 777711	"P": 1443.0	"F": -4635}
{"v": 1	"t": 777731	"P": 1443.0	"F": -4664}
{"v": 1	"t": 777752	"P": 1439.5	"F": -4658}
{"v": 1	"t": 777772	"P": 1441.0	"F": -4521}
{"v": 1	"t": 777792	"P": 1439.0	"F": -4500}
{"v": 1	"t": 777813	"P": 1447.75	"F": -4604}
{"v": 1	"t": 777833	"P": 1439.25	"F": -4578}
{"v": 1	"t": 777854	"P": 1445.0	"F": -4671}
{"v": 1	"t": 777874	"P": 1443.25	"F": -4658}
{"v": 1	"t": 777894	"P": 1443.25	"F": -4639}
{"v": 1	"t": 777914	"P": 1440.5	"F": -4634}
{"v": 1	"t": 777935	"P": 1444.25	"F": -4623}
{"v": 1	"t": 777955	"P": 1447.0	"F": -4617}
{"v": 1	"t": 777975	"P": 1442.75	"F": -4698}
{"v": 1	"t": 777996	"P": 1439.5	"F": -4668}
{"v": 1	"t": 778016	"P": 1439.25	"F": -4614}
{"v": 1	"t": 778036	"P": 1445.0	"F": -4564}
{"v": 1	"t": 778057	"P": 1442.75	"F": -4683}
{"v": 1	"t": 778077	"P": 1440.5	"F": -4632}
{"v": 1	"t": 778097	"P": 1435.25	"F": -4565}
{"v": 1	"t": 778117	"P": 1442.25	"F": -4581}
{"v": 1	"t": 778138	"P": 1441.0	"F": -4543}
{"v": 1	"t": 778158	"P": 1443.0	"F": -4625}
{"v": 1	"t": 778178	"P": 1437.0	"F": -4649}
{"v": 1	"t": 778199	"P": 1440.5	"F": -4600}
{"v": 1	"t": 778219	"P": 1440.5	"F": -4588}
{"v": 1	"t": 778239	"P": 1437.0	"F": -4536}
{"v": 1	"t": 778260	"P": 1438.25	"F": -4674}
{"v": 1	"t": 778280	"P": 1444.25	"F": -4610}
{"v": 1	"t": 778300	"P": 1445.5	"F": -4572}
{"v": 1	"t": 778320	"P": 1442.25	"F": -4571}
{"v": 1	"t": 778341	"P": 1440.0	"F": -4514}
{"v": 1	"t": 778361	"P": 1440.5	"F": -4575}
{"v": 1	"t": 778382	"P": 1441.25	"F": -4534}
{"v": 1	"t": 778402	"P": 1439.25	"F": -4600}
{"v": 1	"t": 778422	"P": 1443.25	"F": -4467}
{"v": 1	"t": 778443	"P": 1445.25	"F": -4550}
{"v": 1	"t": 778463	"P": 1443.25	"F": -4433}
{"v": 1	"t": 778483	"P": 1439.0	"F": -4428}
{"v": 1	"t": 778504	"P": 1443.0	"F": -4551}
{"v": 1	"t": 778524	"P": 1449.0	"F": -4632}
{"v": 1	"t": 778544	"P": 1440.0	"F": -4518}
{"v": 1	"t": 778565	"P": 1438.5	"F": -4531}
{"v": 1	"t": 778585	"P": 1445.0	"F": -4587}
{"v": 1	"t": 778605	"P": 1447.0	"F": -4594}
{"v": 1	"t": 778625	"P": 1440.75	"F": -4512}
{"v": 1	"t": 778646	"P": 1439.0	"F": -4506	"C": 46.8	"D": 3258	"sn": 54091929832280	"file": "/data/device_log/data0000.out"}
{"v": 1	"t": 778666	"P": 1441.5	"F": -4672}
{"v": 1	"t": 778686	"P": 1449.25	"F": -4564}
{"v": 1	"t": 778707	"P": 1445.0	"F": -4510}
{"v": 1	"t": 778727	"P": 1442.0	"F": -4379}
{"v": 1	"t": 778747	"P": 1442.5	"F": -4505}
{"v": 1	"t": 778768	"P": 1448.25	"F": -4357}
{"v": 1	"t": 778788	"P": 1446.0	"F": -4493}
{"v": 1	"t": 778808	"P": 1441.75	"F": -4477}
{"v": 1	"t": 778828	"P": 1443.5	"F": -4430}
{"v": 1	"t": 778849	"P": 1449.75	"F": -4353}
{"v": 1	"t": 778869	"P": 1449.25	"F": -4541}
{"v": 1	"t": 778889	"P": 1446.5	"F": -4537}
{"v": 1	"t": 778910	"P": 1443.0	"F": -4475}
{"v": 1	"t": 778930	"P": 1445.5	"F": -4583}
{"v": 1	"t": 778951	"P": 1445.5	"F": -4486}
{"v": 1	"t": 778971	"P": 1442.5	"F": -4497}
{"v": 1	"t": 778991	"P": 1449.25	"F": -4636}
{"v": 1	"t": 779012	"P": 1446.25	"F": -4493}
{"v": 1	"t": 779032	"P": 1446.0	"F": -4552}
{"v": 1	"t": 779052	"P": 1441.5	"F": -4448}
{"v": 1	"t": 779073	"P": 1446.25	"F": -4531}
{"v": 1	"t": 779093	"P": 1443.5	"F": -4566}
{"v": 1	"t": 779113	"P": 1441.25	"F": -4484}
{"v": 1	"t": 779133	"P": 1442.75	"F": -4563}
{"v": 1	"t": 779154	"P": 1442.75	"F": -4674}
{"v": 1	"t": 779174	"P": 1445.0	"F": -4619}
{"v": 1	"t": 779194	"P": 1442.0	"F": -4398}
{"v": 1	"t": 779215	"P": 1438.75	"F": -4585}
{"v": 1	"t": 779235	"P": 1442.75	"F": -4510}
{"v": 1	"t": 779255	"P": 1443.5	"F": -4468}
{"v": 1	"t": 779276	"P": 1443.75	"F": -4487}
{"v": 1	"t": 779296	"P": 1441.75	"F": -4462}
{"v": 1	"t": 779316	"P": 1448.0	"F": -4379}
{"v": 1	"t": 779336	"P": 1449.5	"F": -4543}
{"v": 1	"t": 779357	"P": 1448.5	"F": -4404}
{"v": 1	"t": 779377	"P": 1446.0	"F": -4341}
{"v": 1	"t": 779397	"P": 1446.75	"F": -4559}
{"v": 1	"t": 779418	"P": 1447.5	"F": -4387}
{"v": 1	"t": 779438	"P": 1448.75	"F": -4467}
{"v": 1	"t": 779458	"P": 1443.25	"F": -4438}
{"v": 1	"t": 779479	"P": 1449.75	"F": -4412}
{"v": 1	"t": 779499	"P": 1453.75	"F": -4386}
{"v": 1	"t": 779520	"P": 1448.0	"F": -4266}
{"v": 1	"t": 779540	"P": 1451.75	"F": -4321}
{"v": 1	"t": 779560	"P": 1451.5	"F": -4481}
{"v": 1	"t": 779581	"P": 1451.0	"F": -4429}
{"v": 1	"t": 779601	"P": 1448.5	"F": -4426}
{"v": 1	"t": 779621	"P": 1448.0	"F": -4529}
{"v": 1	"t": 779641	"P": 1449.25	"F": -4518}
{"v": 1	"t": 779662	"P": 1453.0	"F": -4505	"C": 46.79	"D": 3258	"sn": 54091929832280	"file": "/data/device_log/data0000.out"}
{"v": 1	"t": 779682	"P": 1448.5	"F": -4490}
{"v": 1	"t": 779702	"P": 1449.5	"F": -4352}
{"v": 1	"t": 779723	"P": 1455.5	"F": -4491}
{"v": 1	"t": 779743	"P": 1454.0	"F": -4305}
{"v": 1	"t": 779763	"P": 1453.0	"F": -4220}
{"v": 1	"t": 779784	"P": 1455.5	"F": -4373}
{"v": 1	"t": 779804	"P": 1460.0	"F": -4179}
{"v": 1	"t": 779824	"P": 1458.0	"F": -4049}
{"v": 1	"t": 779844	"P": 1463.25	"F": -3905}
{"v": 1	"t": 779865	"P": 1465.75	"F": -3852}
{"v": 1	"t": 779885	"P": 1483.5	"F": -3509}
{"v": 1	"t": 779905	"P": 1485.75	"F": -3255}
{"v": 1	"t": 779926	"P": 1497.0	"F": -2985}
{"v": 1	"t": 779946	"P": 1502.25	"F": -2819}
{"v": 1	"t": 779966	"P": 1519.25	"F": -2556}
{"v": 1	"t": 779987	"P": 1527.5	"F": -2313}
{"v": 1	"t": 780007	"P": 1533.25	"F": -1995}
{"v": 1	"t": 780027	"P": 1532.25	"F": -1919}
{"v": 1	"t": 780048	"P": 1539.5	"F": -1685}
{"v": 1	"t": 780068	"P": 1539.0	"F": -1545}
{"v": 1	"t": 780088	"P": 1545.5	"F": -1245}
{"v": 1	"t": 780109	"P": 1555.75	"F": -1006}
{"v": 1	"t": 780129	"P": 1560.75	"F": -866}
{"v": 1	"t": 780149	"P": 1564.75	"F": -742}
{"v": 1	"t": 780170	"P": 1568.0	"F": -656}
{"v": 1	"t": 780190	"P": 1574.5	"F": -546}
{"v": 1	"t": 780210	"P": 1583.5	"F": -405}
{"v": 1	"t": 780231	"P": 1582.75	"F": -296}
{"v": 1	"t": 780251	"P": 1587.25	"F": -230}
{"v": 1	"t": 780271	"P": 1598.5	"F": -123}
{"v": 1	"t": 780291	"P": 1604.5	"F": -4}
{"v": 1	"t": 780312	"P": 1612.0	"F": 75}
{"v": 1	"t": 780332	"P": 1611.25	"F": 135}
{"v": 1	"t": 780352	"P": 1617.25	"F": 136}
{"v": 1	"t": 780373	"P": 1621.0	"F": 99}
{"v": 1	"t": 780393	"P": 1621.5	"F": 71}
{"v": 1	"t": 780413	"P": 1623.0	"F": 71}
{"v": 1	"t": 780434	"P": 1627.5	"F": 54}
{"v": 1	"t": 780454	"P": 1632.75	"F": 39}
{"v": 1	"t": 780474	"P": 1631.25	"F": 19}
{"v": 1	"t": 780494	"P": 1632.75	"F": 11}
{"v": 1	"t": 780515	"P": 1635.75	"F": 38}
{"v": 1	"t": 780535	"P": 1639.5	"F": 45}
{"v": 1	"t": 780555	"P": 1638.5	"F": 37}
{"v": 1	"t": 780576	"P": 1632.75	"F": 9}
{"v": 1	"t": 780596	"P": 1632.25	"F": -28}
{"v": 1	"t": 780617	"P": 1629.5	"F": -76}
{"v": 1	"t": 780637	"P": 1625.75	"F": -72}
{"v": 1	"t": 780658	"P": 1629.75	"F": -73}
{"v": 1	"t": 780678	"P": 1623.25	"F": -94	"C": 46.785	"D": 3258	"sn": 54091929832280	"file": "/data/device_log/data0000.out"}
{"v": 1	"t": 780699	"P": 1622.0	"F": -101}
{"v": 1	"t": 780719	"P": 1622.75	"F": -130}
{"v": 1	"t": 780739	"P": 1617.75	"F": -130}
{"v": 1	"t": 780759	"P": 1615.75	"F": -113}
{"v": 1	"t": 780780	"P": 1614.25	"F": -109}
{"v": 1	"t": 780800	"P": 1611.75	"F": -187}
{"v": 1	"t": 780820	"P": 1602.25	"F": -348}
{"v": 1	"t": 780841	"P": 1594.0	"F": -527}
{"v": 1	"t": 780861	"P": 1585.5	"F": -671}
{"v": 1	"t": 780881	"P": 1582.5	"F": -803}
{"v": 1	"t": 780902	"P": 1578.5	"F": -879}
{"v": 1	"t": 780922	"P": 1572.75	"F": -959}
{"v": 1	"t": 780942	"P": 1571.0	"F": -930}
{"v": 1	"t": 780962	"P": 1574.5	"F": -828}
{"v": 1	"t": 780983	"P": 1573.25	"F": -724}
{"v": 1	"t": 781003	"P": 1563.5	"F": -753}
{"v": 1	"t": 781023	"P": 1552.0	"F": -979}
{"v": 1	"t": 781044	"P": 1542.0	"F": -1415}
{"v": 1	"t": 781064	"P": 1534.5	"F": -1844}
{"v": 1	"t": 781084	"P": 1523.0	"F": -2090}
{"v": 1	"t": 781105	"P": 1521.5	"F": -2208}
{"v": 1	"t": 781125	"P": 1525.5	"F": -2255}
{"v": 1	"t": 781145	"P": 1526.25	"F": -2112}
{"v": 1	"t": 781166	"P": 1524.0	"F": -2018}
{"v": 1	"t": 781186	"P": 1524.0	"F": -1742}
{"v": 1	"t": 781206	"P": 1530.0	"F": -1672}
{"v": 1	"t": 781227	"P": 1530.5	"F": -1590}
{"v": 1	"t": 781247	"P": 1532.0	"F": -1491}
{"v": 1	"t": 781268	"P": 1536.5	"F": -1521}
{"v": 1	"t": 781288	"P": 1533.25	"F": -1564}
{"v": 1	"t": 781308	"P": 1530.0	"F": -1686}
{"v": 1	"t": 781329	"P": 1532.75	"F": -1713}
{"v": 1	"t": 781349	"P": 1538.5	"F": -1664}
{"v": 1	"t": 781369	"P": 1534.0	"F": -1546}
{"v": 1	"t": 781390	"P": 1533.25	"F": -1612}
{"v": 1	"t": 781410	"P": 1537.0	"F": -1661}
{"v": 1	"t": 781430	"P": 1535.0	"F": -1635}
{"v": 1	"t": 781451	"P": 1533.0	"F": -1503}
{"v": 1	"t": 781471	"P": 1537.0	"F": -1598}
{"v": 1	"t": 781492	"P": 1535.25	"F": -1661}
{"v": 1	"t": 781512	"P": 1528.75	"F": -1783}
{"v": 1	"t": 781532	"P": 1526.0	"F": -1920}
{"v": 1	"t": 781553	"P": 1527.0	"F": -1888}
{"v": 1	"t": 781573	"P": 1525.5	"F": -1816}
{"v": 1	"t": 781593	"P": 1523.0	"F": -1797}
{"v": 1	"t": 781614	"P": 1529.25	"F": -1733}
{"v": 1	"t": 781634	"P": 1524.5	"F": -1683}
{"v": 1	"t": 781655	"P": 1523.5	"F": -1656}
{"v": 1	"t": 781675	"P": 1527.5	"F": -1610}
{"v": 1	"t": 781695	"P": 1533.0	"F": -1507	"C": 46.785	"D": 3258	"sn": 54091929832280	"file": "/data/device_log/data0000.out"}
{"v": 1	"t": 781716	"P": 1534.5	"F": -1426}
{"v": 1	"t": 781736	"P": 1545.75	"F": -1219}
{"v": 1	"t": 781757	"P": 1556.5	"F": -946}
{"v": 1	"t": 781777	"P": 1566.0	"F": -739}
{"v": 1	"t": 781797	"P": 1574.75	"F": -446}
{"v": 1	"t": 781817	"P": 1590.75	"F": -260}
{"v": 1	"t": 781838	"P": 1598.75	"F": -117}
{"v": 1	"t": 781858	"P": 1604.0	"F": -10}
{"v": 1	"t": 781878	"P": 1604.25	"F": 60}
{"v": 1	"t": 781899	"P": 1605.75	"F": 53}
{"v": 1	"t": 781919	"P": 1605.5	"F": -31}
{"v": 1	"t": 781939	"P": 1608.0	"F": -105}
{"v": 1	"t": 781960	"P": 1608.0	"F": -141}
{"v": 1	"t": 781980	"P": 1607.0	"F": -175}
{"v": 1	"t": 782000	"P": 1609.75	"F": -210}
{"v": 1	"t": 782020	"P": 1603.0	"F": -228}
{"v": 1	"t": 782041	"P": 1606.25	"F": -172}
{"v": 1	"t": 782061	"P": 1613.75	"F": -57}
{"v": 1	"t": 782081	"P": 1626.5	"F": 39}
{"v": 1	"t": 782102	"P": 1631.25	"F": 140}
{"v": 1	"t": 782122	"P": 1631.0	"F": 193}
{"v": 1	"t": 782142	"P": 1634.25	"F": 211}
{"v": 1	"t": 782162	"P": 1640.25	"F": 174}
{"v": 1	"t": 782183	"P": 1640.0	"F": 116}
{"v": 1	"t": 782203	"P": 1638.75	"F": 76}
{"v": 1	"t": 782223	"P": 1637.0	"F": 51}
{"v": 1	"t": 782244	"P": 1644.25	"F": 22}
{"v": 1	"t": 782264	"P": 1642.5	"F": -9}
{"v": 1	"t": 782285	"P": 1633.25	"F": -44}
{"v": 1	"t": 782305	"P": 1638.25	"F": -80}
{"v": 1	"t": 782325	"P": 1637.75	"F": -76}
{"v": 1	"t": 782346	"P": 1631.0	"F": -69}
{"v": 1	"t": 782366	"P": 1627.75	"F": -94}
{"v": 1	"t": 782386	"P": 1626.0	"F": -130}
{"v": 1	"t": 782407	"P": 1625.0	"F": -170}
{"v": 1	"t": 782427	"P": 1615.5	"F": -180}
{"v": 1	"t": 782447	"P": 1613.5	"F": -183}
{"v": 1	"t": 782467	"P": 1614.5	"F": -203}
{"v": 1	"t": 782488	"P": 1608.25	"F": -251}
{"v": 1	"t": 782508	"P": 1605.0	"F": -283}
{"v": 1	"t": 782528	"P": 1600.5	"F": -328}
{"v": 1	"t": 782549	"P": 1598.75	"F": -396}
{"v": 1	"t": 782569	"P": 1598.5	"F": -491}
{"v": 1	"t": 782589	"P": 1588.25	"F": -555}
{"v": 1	"t": 782610	"P": 1584.5	"F": -615}
{"v": 1	"t": 782630	"P": 1581.25	"F": -671}
{"v": 1	"t": 782650	"P": 1579.5	"F": -649}
{"v": 1	"t": 782671	"P": 1577.5	"F": -665}
{"v": 1	"t": 782691	"P": 1571.5	"F": -698}
{"v": 1	"t": 782711	"P": 1574.25	"F": -735	"C": 46.815	"D": 3258	"sn": 54091929832280	"file": "/data/device_log/data0000.out"}
{"v": 1	"t": 782731	"P": 1577.25	"F": -796}
{"v": 1	"t": 782752	"P": 1573.75	"F": -865}
{"v": 1	"t": 782772	"P": 1570.0	"F": -874}
{"v": 1	"t": 782792	"P": 1569.75	"F": -771}
{"v": 1	"t": 782813	"P": 1574.25	"F": -660}
{"v": 1	"t": 782833	"P": 1570.0	"F": -610}
{"v": 1	"t": 782854	"P": 1571.0	"F": -629}
{"v": 1	"t": 782874	"P": 1571.25	"F": -668}
{"v": 1	"t": 782894	"P": 1569.0	"F": -711}
{"v": 1	"t": 782915	"P": 1567.75	"F": -708}
{"v": 1	"t": 782935	"P": 1572.75	"F": -658}
{"v": 1	"t": 782955	"P": 1573.25	"F": -646}
{"v": 1	"t": 782976	"P": 1577.25	"F": -565}
{"v": 1	"t": 782996	"P": 1578.25	"F": -428}
{"v": 1	"t": 783016	"P": 1592.25	"F": -291}
{"v": 1	"t": 783036	"P": 1598.5	"F": -157}
{"v": 1	"t": 783057	"P": 1591.75	"F": -213}
{"v": 1	"t": 783077	"P": 1585.0	"F": -354}
{"v": 1	"t": 783097	"P": 1580.5	"F": -587}
{"v": 1	"t": 783118	"P": 1570.75	"F": -937}
{"v": 1	"t": 783138	"P": 1557.25	"F": -1260}
{"v": 1	"t": 783158	"P": 1545.5	"F": -1342}
{"v": 1	"t": 783178	"P": 1540.5	"F": -1588}
{"v": 1	"t": 783199	"P": 1543.75	"F": -1555}
{"v": 1	"t": 783219	"P": 1546.75	"F": -1432}
{"v": 1	"t": 783239	"P": 1544.75	"F": -1277}
{"v": 1	"t": 783260	"P": 1542.0	"F": -1227}
{"v": 1	"t": 783280	"P": 1548.75	"F": -1235}
{"v": 1	"t": 783300	"P": 1549.0	"F": -1193}
{"v": 1	"t": 783321	"P": 1547.75	"F": -1174}
{"v": 1	"t": 783341	"P": 1546.5	"F": -1184}
{"v": 1	"t": 783361	"P": 1550.5	"F": -1246}
{"v": 1	"t": 783382	"P": 1545.5	"F": -1236}
{"v": 1	"t": 783402	"P": 1543.5	"F": -1376}
{"v": 1	"t": 783423	"P": 1546.75	"F": -1343}
{"v": 1	"t": 783443	"P": 1549.25	"F": -1270}
{"v": 1	"t": 783463	"P": 1546.75	"F": -1189}
{"v": 1	"t": 783484	"P": 1550.25	"F": -1032}
{"v": 1	"t": 783504	"P": 1561.0	"F": -1015}
{"v": 1	"t": 783524	"P": 1564.75	"F": -827}
{"v": 1	"t": 783544	"P": 1570.0	"F": -656}
{"v": 1	"t": 783565	"P": 1581.5	"F": -409}
{"v": 1	"t": 783585	"P": 1600.75	"F": -162}
{"v": 1	"t": 783605	"P": 1610.25	"F": 17}
{"v": 1	"t": 783626	"P": 1616.0	"F": 136}
{"v": 1	"t": 783646	"P": 1622.75	"F": 219}
{"v": 1	"t": 783666	"P": 1635.25	"F": 266}
{"v": 1	"t": 783687	"P": 1641.0	"F": 347}
{"v": 1	"t": 783707	"P": 1643.0	"F": 427}
{"v": 1	"t": 783727	"P": 1648.0	"F": 490	"C": 46.765	"D": 3258	"sn": 54091929832280	"file": "/data/device_log/data0000.out"}
{"v": 1	"t": 783747	"P": 1657.75	"F": 500}
{"v": 1	"t": 783768	"P": 1663.75	"F": 501}
{"v": 1	"t": 783788	"P": 1665.25	"F": 493}
{"v": 1	"t": 783808	"P": 1670.0	"F": 507}
{"v": 1	"t": 783829	"P": 1675.5	"F": 540}
{"v": 1	"t": 783849	"P": 1679.75	"F": 525}
{"v": 1	"t": 783869	"P": 1679.75	"F": 504}
{"v": 1	"t": 783890	"P": 1682.0	"F": 488}
{"v": 1	"t": 783910	"P": 1688.75	"F": 490}
{"v": 1	"t": 783930	"P": 1691.5	"F": 504}
{"v": 1	"t": 783951	"P": 1690.5	"F": 506}
{"v": 1	"t": 783971	"P": 1693.5	"F": 474}
{"v": 1	"t": 783992	"P": 1697.75	"F": 437}
{"v": 1	"t": 784012	"P": 1696.5	"F": 437}
{"v": 1	"t": 784033	"P": 1702.75	"F": 460}
{"v": 1	"t": 784053	"P": 1701.75	"F": 417}
{"v": 1	"t": 784074	"P": 1701.5	"F": 384}
{"v": 1	"t": 784094	"P": 1706.75	"F": 356}
{"v": 1	"t": 784114	"P": 1702.75	"F": 392}
{"v": 1	"t": 784135	"P": 1705.5	"F": 409}
{"v": 1	"t": 784155	"P": 1708.75	"F": 424}
{"v": 1	"t": 784175	"P": 1709.0	"F": 421}
{"v": 1	"t": 784196	"P": 1707.75	"F": 404}
{"v": 1	"t": 784216	"P": 1709.25	"F": 413}
{"v": 1	"t": 784236	"P": 1710.75	"F": 428}
{"v": 1	"t": 784256	"P": 1714.25	"F": 427}
{"v": 1	"t": 784277	"P": 1710.75	"F": 440}
{"v": 1	"t": 784297	"P": 1709.75	"F": 374}
{"v": 1	"t": 784317	"P": 1712.75	"F": 320}
{"v": 1	"t": 784338	"P": 1714.75	"F": 314}
{"v": 1	"t": 784358	"P": 1715.75	"F": 309}
{"v": 1	"t": 784378	"P": 1708.5	"F": 294}
{"v": 1	"t": 784399	"P": 1707.5	"F": 239}
{"v": 1	"t": 784419	"P": 1710.75	"F": 188}
{"v": 1	"t": 784439	"P": 1705.75	"F": 182}
{"v": 1	"t": 784459	"P": 1705.0	"F": 190}
{"v": 1	"t": 784480	"P": 1702.75	"F": 215}
{"v": 1	"t": 784500	"P": 1705.0	"F": 201}
{"v": 1	"t": 784520	"P": 1702.25	"F": 178}
{"v": 1	"t": 784541	"P": 1698.25	"F": 154}
{"v": 1	"t": 784561	"P": 1696.25	"F": 123}
{"v": 1	"t": 784581	"P": 1697.25	"F": 122}
{"v": 1	"t": 784602	"P": 1694.75	"F": 126}
{"v": 1	"t": 784622	"P": 1691.25	"F": 117}
{"v": 1	"t": 784642	"P": 1694.5	"F": 116}
{"v": 1	"t": 784663	"P": 1690.25	"F": 103}
{"v": 1	"t": 784683	"P": 1687.0	"F": 88}
{"v": 1	"t": 784704	"P": 1685.5	"F": 70}
{"v": 1	"t": 784724	"P": 1685.25	"F": 46}
{"v": 1	"t": 784744	"P": 1681.25	"F": 46	"C": 46.76	"D": 3258	"sn": 54091929832280	"file": "/data/device_log/data0000.out"}
{"v": 1	"t": 784764	"P": 1679.0	"F": 48}
{"v": 1	"t": 784785	"P": 1679.75	"F": 53}
{"v": 1	"t": 784805	"P": 1679.25	"F": 65}
{"v": 1	"t": 784825	"P": 1673.0	"F": 42}
{"v": 1	"t": 784846	"P": 1668.5	"F": 14}
{"v": 1	"t": 784866	"P": 1667.25	"F": -7}
{"v": 1	"t": 784886	"P": 1668.5	"F": -18}
{"v": 1	"t": 784907	"P": 1661.25	"F": -45}
{"v": 1	"t": 784927	"P": 1651.75	"F": -107}
{"v": 1	"t": 784947	"P": 1645.0	"F": -170}
{"v": 1	"t": 784967	"P": 1644.25	"F": -216}
{"v": 1	"t": 784988	"P": 1638.25	"F": -244}
{"v": 1	"t": 785008	"P": 1629.0	"F": -294}
{"v": 1	"t": 785028	"P": 1620.5	"F": -351}
{"v": 1	"t": 785049	"P": 1618.5	"F": -395}
{"v": 1	"t": 785069	"P": 1617.75	"F": -383}
{"v": 1	"t": 785089	"P": 1616.0	"F": -316}
{"v": 1	"t": 785110	"P": 1619.0	"F": -182}
{"v": 1	"t": 785130	"P": 1623.75	"F": -39}
{"v": 1	"t": 785150	"P": 1631.0	"F": 10}
{"v": 1	"t": 785171	"P": 1628.5	"F": -20}
{"v": 1	"t": 785191	"P": 1631.25	"F": -34}
{"v": 1	"t": 785212	"P": 1633.0	"F": -51}
{"v": 1	"t": 785232	"P": 1631.0	"F": -79}
{"v": 1	"t": 785252	"P": 1623.75	"F": -125}
{"v": 1	"t": 785272	"P": 1622.75	"F": -210}
{"v": 1	"t": 785293	"P": 1618.25	"F": -282}
{"v": 1	"t": 785313	"P": 1612.25	"F": -307}
{"v": 1	"t": 785333	"P": 1611.5	"F": -277}
{"v": 1	"t": 785354	"P": 1611.75	"F": -239}
{"v": 1	"t": 785374	"P": 1615.0	"F": -195}
{"v": 1	"t": 785394	"P": 1612.0	"F": -168}
{"v": 1	"t": 785415	"P": 1609.0	"F": -149}
{"v": 1	"t": 785435	"P": 1609.0	"F": -179}
{"v": 1	"t": 785455	"P": 1612.5	"F": -200}
{"v": 1	"t": 785475	"P": 1606.5	"F": -266}
{"v": 1	"t": 785496	"P": 1593.5	"F": -378}
{"v": 1	"t": 785516	"P": 1587.5	"F": -652}
{"v": 1	"t": 785536	"P": 1580.75	"F": -1004}
{"v": 1	"t": 785557	"P": 1568.25	"F": -1347}
{"v": 1	"t": 785577	"P": 1554.75	"F": -1649}
{"v": 1	"t": 785597	"P": 1546.5	"F": -1889}
{"v": 1	"t": 785617	"P": 1542.25	"F": -2220}
{"v": 1	"t": 785638	"P": 1532.0	"F": -2380}
{"v": 1	"t": 785658	"P": 1528.5	"F": -2340}
{"v": 1	"t": 785678	"P": 1523.75	"F": -2348}
{"v": 1	"t": 785699	"P": 1525.25	"F": -2199}
{"v": 1	"t": 785719	"P": 1523.75	"F": -2159}
{"v": 1	"t": 785739	"P": 1524.0	"F": -1940}
{"v": 1	"t": 785760	"P": 1528.75	"F": -1706	"C": 46.835	"D": 3257	"sn": 54091929832280	"file": "/data/device_log/data0000.out"}
{"v": 1	"t": 785780	"P": 1536.75	"F": -1499}
{"v": 1	"t": 785801	"P": 1548.25	"F": -1161}
{"v": 1	"t": 785821	"P": 1566.75	"F": -682}
{"v": 1	"t": 785841	"P": 1588.0	"F": -242}
{"v": 1	"t": 785861	"P": 1596.5	"F": -54}
{"v": 1	"t": 785882	"P": 1595.75	"F": -84}
{"v": 1	"t": 785902	"P": 1589.75	"F": -150}
{"v": 1	"t": 785922	"P": 1577.5	"F": -435}
{"v": 1	"t": 785943	"P": 1565.75	"F": -996}
{"v": 1	"t": 785963	"P": 1546.5	"F": -1537}
{"v": 1	"t": 785983	"P": 1533.0	"F": -1981}
{"v": 1	"t": 786003	"P": 1526.75	"F": -2057}
{"v": 1	"t": 786024	"P": 1534.0	"F": -1939}
{"v": 1	"t": 786044	"P": 1529.0	"F": -1851}
{"v": 1	"t": 786064	"P": 1528.5	"F": -1881}
{"v": 1	"t": 786085	"P": 1525.0	"F": -1848}
{"v": 1	"t": 786105	"P": 1528.5	"F": -1719}
{"v": 1	"t": 786125	"P": 1526.0	"F": -1889}
{"v": 1	"t": 786146	"P": 1519.0	"F": -1952}
{"v": 1	"t": 786166	"P": 1517.75	"F": -2002}
{"v": 1	"t": 786186	"P": 1518.5	"F": -2069}
{"v": 1	"t": 786207	"P": 1520.25	"F": -2068}
{"v": 1	"t": 786227	"P": 1520.0	"F": -2036}
{"v": 1	"t": 786247	"P": 1516.25	"F": -1924}
{"v": 1	"t": 786267	"P": 1523.25	"F": -1905}
{"v": 1	"t": 786288	"P": 1520.75	"F": -1855}
{"v": 1	"t": 786309	"P": 1521.75	"F": -1954}
{"v": 1	"t": 786329	"P": 1519.25	"F": -2013}
{"v": 1	"t": 786349	"P": 1518.5	"F": -1932}
{"v": 1	"t": 786370	"P": 1518.0	"F": -1982}
{"v": 1	"t": 786390	"P": 1523.0	"F": -1937}
{"v": 1	"t": 786410	"P": 1519.5	"F": -1985}
{"v": 1	"t": 786431	"P": 1517.0	"F": -1879}
{"v": 1	"t": 786451	"P": 1518.25	"F": -1849}
{"v": 1	"t": 786471	"P": 1523.5	"F": -1761}
{"v": 1	"t": 786492	"P": 1526.0	"F": -1722}
{"v": 1	"t": 786512	"P": 1529.5	"F": -1581}
{"v": 1	"t": 786532	"P": 1538.75	"F": -1387}
{"v": 1	"t": 786552	"P": 1558.5	"F": -1013}
{"v": 1	"t": 786573	"P": 1575.5	"F": -548}
{"v": 1	"t": 786593	"P": 1592.75	"F": -176}
{"v": 1	"t": 786613	"P": 1610.25	"F": 92}
{"v": 1	"t": 786634	"P": 1622.5	"F": 320}
{"v": 1	"t": 786654	"P": 1630.5	"F": 475}
{"v": 1	"t": 786674	"P": 1630.75	"F": 548}
{"v": 1	"t": 786695	"P": 1639.5	"F": 629}
{"v": 1	"t": 786715	"P": 1652.0	"F": 650}
{"v": 1	"t": 786735	"P": 1658.25	"F": 594}
{"v": 1	"t": 786756	"P": 1661.5	"F": 496}
{"v": 1	"t": 786776	"P": 1666.0	"F": 481	"C": 46.795	"D": 3257	"sn": 54091929832280	"file": "/data/device_log/data0000.out"}
{"v": 1	"t": 786796	"P": 1671.75	"F": 550}
{"v": 1	"t": 786816	"P": 1678.5	"F": 524}
{"v": 1	"t": 786837	"P": 1679.25	"F": 452}
{"v": 1	"t": 786857	"P": 1680.25	"F": 442}
{"v": 1	"t": 786878	"P": 1690.25	"F": 466}
{"v": 1	"t": 786898	"P": 1690.0	"F": 477}
{"v": 1	"t": 786918	"P": 1690.5	"F": 478}
{"v": 1	"t": 786939	"P": 1693.5	"F": 432}
{"v": 1	"t": 786959	"P": 1694.75	"F": 353}
{"v": 1	"t": 786979	"P": 1696.75	"F": 339}
{"v": 1	"t": 787000	"P": 1696.75	"F": 356}
{"v": 1	"t": 787020	"P": 1702.25	"F": 373}
{"v": 1	"t": 787040	"P": 1700.75	"F": 333}
{"v": 1	"t": 787060	"P": 1698.75	"F": 299}
{"v": 1	"t": 787081	"P": 1697.75	"F": 262}
{"v": 1	"t": 787101	"P": 1698.25	"F": 278}
{"v": 1	"t": 787121	"P": 1705.25	"F": 312}
{"v": 1	"t": 787142	"P": 1703.5	"F": 335}
{"v": 1	"t": 787162	"P": 1700.75	"F": 306}
{"v": 1	"t": 787182	"P": 1700.0	"F": 283}
{"v": 1	"t": 787203	"P": 1707.0	"F": 283}
{"v": 1	"t": 787223	"P": 1706.0	"F": 291}
{"v": 1	"t": 787243	"P": 1704.5	"F": 286}
{"v": 1	"t": 787263	"P": 1704.25	"F": 278}
{"v": 1	"t": 787284	"P": 1707.0	"F": 280}
{"v": 1	"t": 787304	"P": 1708.75	"F": 308}
{"v": 1	"t": 787324	"P": 1708.25	"F": 342}
{"v": 1	"t": 787345	"P": 1706.25	"F": 362}
{"v": 1	"t": 787365	"P": 1710.5	"F": 353}
{"v": 1	"t": 787385	"P": 1711.0	"F": 358}
{"v": 1	"t": 787406	"P": 1709.5	"F": 378}
{"v": 1	"t": 787426	"P": 1712.75	"F": 393}
{"v": 1	"t": 787447	"P": 1717.5	"F": 403}
{"v": 1	"t": 787467	"P": 1713.25	"F": 414}
{"v": 1	"t": 787488	"P": 1716.75	"F": 435}
{"v": 1	"t": 787508	"P": 1716.5	"F": 461}
{"v": 1	"t": 787529	"P": 1719.5	"F": 499}
{"v": 1	"t": 787549	"P": 1722.5	"F": 497}
{"v": 1	"t": 787569	"P": 1717.75	"F": 483}
{"v": 1	"t": 787590	"P": 1721.0	"F": 448}
{"v": 1	"t": 787610	"P": 1721.25	"F": 416}
{"v": 1	"t": 787631	"P": 1720.5	"F": 415}
{"v": 1	"t": 787651	"P": 1722.0	"F": 455}
{"v": 1	"t": 787671	"P": 1724.75	"F": 459}
{"v": 1	"t": 787692	"P": 1725.0	"F": 414}
{"v": 1	"t": 787712	"P": 1724.5	"F": 384}
{"v": 1	"t": 787732	"P": 1722.25	"F": 388}
{"v": 1	"t": 787752	"P": 1725.5	"F": 384}
{"v": 1	"t": 787773	"P": 1725.25	"F": 397}
{"v": 1	"t": 787793	"P": 1723.0	"F": 411	"C": 46.8	"D": 3257	"sn": 54091929832280	"file": "/data/device_log/data0000.out"}
{"v": 1	"t": 787813	"P": 1723.25	"F": 412}
{"v": 1	"t": 787834	"P": 1729.5	"F": 432}
{"v": 1	"t": 787854	"P": 1729.25	"F": 439}
{"v": 1	"t": 787874	"P": 1727.5	"F": 468}
{"v": 1	"t": 787895	"P": 1723.75	"F": 437}
{"v": 1	"t": 787915	"P": 1727.25	"F": 390}
{"v": 1	"t": 787935	"P": 1728.5	"F": 337}
{"v": 1	"t": 787955	"P": 1725.75	"F": 323}
{"v": 1	"t": 787976	"P": 1724.5	"F": 334}
{"v": 1	"t": 787996	"P": 1721.5	"F": 319}
{"v": 1	"t": 788016	"P": 1726.25	"F": 284}
{"v": 1	"t": 788037	"P": 1722.0	"F": 264}
{"v": 1	"t": 788057	"P": 1721.0	"F": 275}
{"v": 1	"t": 788077	"P": 1719.0	"F": 270}
{"v": 1	"t": 788098	"P": 1719.75	"F": 273}
{"v": 1	"t": 788118	"P": 1719.5	"F": 252}
{"v": 1	"t": 788138	"P": 1713.75	"F": 239}
{"v": 1	"t": 788159	"P": 1715.0	"F": 220}
{"v": 1	"t": 788179	"P": 1709.75	"F": 164}
{"v": 1	"t": 788199	"P": 1702.75	"F": 97}
{"v": 1	"t": 788220	"P": 1692.5	"F": -4}
{"v": 1	"t": 788240	"P": 1681.0	"F": -215}
{"v": 1	"t": 788260	"P": 1663.0	"F": -545}
{"v": 1	"t": 788281	"P": 1638.5	"F": -938}
{"v": 1	"t": 788301	"P": 1612.25	"F": -1370}
{"v": 1	"t": 788321	"P": 1595.5	"F": -1859}
{"v": 1	"t": 788342	"P": 1573.75	"F": -2185}
{"v": 1	"t": 788362	"P": 1561.25	"F": -2419}
{"v": 1	"t": 788382	"P": 1553.5	"F": -2564}
{"v": 1	"t": 788402	"P": 1557.25	"F": -2296}
{"v": 1	"t": 788423	"P": 1556.5	"F": -2078}
{"v": 1	"t": 788443	"P": 1556.5	"F": -1778}
{"v": 1	"t": 788463	"P": 1547.5	"F": -1579}
{"v": 1	"t": 788484	"P": 1548.75	"F": -1482}
{"v": 1	"t": 788504	"P": 1549.5	"F": -1428}
{"v": 1	"t": 788524	"P": 1543.0	"F": -1434}
{"v": 1	"t": 788545	"P": 1535.0	"F": -1547}
{"v": 1	"t": 788565	"P": 1534.25	"F": -1706}
{"v": 1	"t": 788585	"P": 1535.25	"F": -1676}
{"v": 1	"t": 788605	"P": 1527.5	"F": -1787}
{"v": 1	"t": 788626	"P": 1524.5	"F": -1900}
{"v": 1	"t": 788646	"P": 1524.0	"F": -1895}
{"v": 1	"t": 788671	"P": 1526.75	"F": -1926}
{"v": 1	"t": 788691	"P": 1527.5	"F": -1847}
{"v": 1	"t": 788712	"P": 1525.75	"F": -1836}
{"v": 1	"t": 788732	"P": 1521.75	"F": -1787}
{"v": 1	"t": 788752	"P": 1524.75	"F": -1757}
{"v": 1	"t": 788773	"P": 1530.75	"F": -1667}
{"v": 1	"t": 788793	"P": 1532.5	"F": -1578}
{"v": 1	"t": 788813	"P": 1530.75	"F": -1492	"C": 46.8	"D": 3257	"sn": 54091929832280	"file": "/data/device_log/data0000.out"}
{"v": 1	"t": 788834	"P": 1535.0	"F": -1429}
{"v": 1	"t": 788854	"P": 1543.5	"F": -1339}
{"v": 1	"t": 788874	"P": 1550.0	"F": -1174}
{"v": 1	"t": 788894	"P": 1552.25	"F": -1053}
{"v": 1	"t": 788915	"P": 1558.0	"F": -951}
{"v": 1	"t": 788935	"P": 1571.0	"F": -780}
{"v": 1	"t": 788955	"P": 1579.75	"F": -541}
{"v": 1	"t": 788976	"P": 1586.25	"F": -309}
{"v": 1	"t": 788996	"P": 1597.25	"F": -116}
{"v": 1	"t": 789016	"P": 1610.25	"F": 5}
{"v": 1	"t": 789037	"P": 1618.0	"F": 105}
{"v": 1	"t": 789057	"P": 1625.5	"F": 207}
{"v": 1	"t": 789077	"P": 1634.5	"F": 318}
{"v": 1	"t": 789097	"P": 1645.5	"F": 445}
{"v": 1	"t": 789118	"P": 1649.75	"F": 601}
{"v": 1	"t": 789138	"P": 1656.0	"F": 727}
{"v": 1	"t": 789158	"P": 1661.0	"F": 717}
{"v": 1	"t": 789179	"P": 1666.25	"F": 638}
{"v": 1	"t": 789199	"P": 1673.0	"F": 480}
{"v": 1	"t": 789219	"P": 1675.25	"F": 442}
{"v": 1	"t": 789240	"P": 1681.75	"F": 440}
{"v": 1	"t": 789260	"P": 1687.75	"F": 491}
{"v": 1	"t": 789280	"P": 1687.25	"F": 488}
{"v": 1	"t": 789301	"P": 1689.0	"F": 438}
{"v": 1	"t": 789321	"P": 1692.75	"F": 386}
{"v": 1	"t": 789341	"P": 1699.75	"F": 424}
{"v": 1	"t": 789362	"P": 1701.25	"F": 480}
{"v": 1	"t": 789382	"P": 1701.25	"F": 494}
{"v": 1	"t": 789402	"P": 1699.75	"F": 464}
{"v": 1	"t": 789423	"P": 1708.0	"F": 469}
{"v": 1	"t": 789443	"P": 1707.0	"F": 447}
{"v": 1	"t": 789463	"P": 1707.5	"F": 438}
{"v": 1	"t": 789483	"P": 1706.0	"F": 432}
{"v": 1	"t": 789504	"P": 1714.25	"F": 439}
{"v": 1	"t": 789524	"P": 1714.0	"F": 449}
{"v": 1	"t": 789544	"P": 1715.0	"F": 478}
{"v": 1	"t": 789565	"P": 1712.25	"F": 467}
{"v": 1	"t": 789585	"P": 1718.25	"F": 485}
{"v": 1	"t": 789605	"P": 1718.5	"F": 464}
{"v": 1	"t": 789626	"P": 1718.75	"F": 435}
{"v": 1	"t": 789646	"P": 1719.25	"F": 474}
{"v": 1	"t": 789666	"P": 1723.75	"F": 493}
{"v": 1	"t": 789686	"P": 1722.5	"F": 456}
{"v": 1	"t": 789707	"P": 1719.0	"F": 430}
{"v": 1	"t": 789727	"P": 1720.0	"F": 388}
{"v": 1	"t": 789748	"P": 1723.75	"F": 363}
{"v": 1	"t": 789768	"P": 1724.0	"F": 407}
{"v": 1	"t": 789788	"P": 1723.5	"F": 443}
{"v": 1	"t": 789809	"P": 1724.75	"F": 465}
{"v": 1	"t": 789829	"P": 1724.5	"F": 423	"C": 46.775	"D": 3257	"sn": 54091929832280	"file": "/data/device_log/data0000.out"}
{"v": 1	"t": 789849	"P": 1722.5	"F": 370}
{"v": 1	"t": 789870	"P": 1722.75	"F": 353}
{"v": 1	"t": 789890	"P": 1726.75	"F": 376}
{"v": 1	"t": 789910	"P": 1726.5	"F": 396}
{"v": 1	"t": 789931	"P": 1724.5	"F": 416}
{"v": 1	"t": 789951	"P": 1724.25	"F": 427}
{"v": 1	"t": 789971	"P": 1728.5	"F": 440}
{"v": 1	"t": 789991	"P": 1726.75	"F": 440}
{"v": 1	"t": 790012	"P": 1726.75	"F": 425}
{"v": 1	"t": 790032	"P": 1723.5	"F": 395}
{"v": 1	"t": 790052	"P": 1725.75	"F": 362}
{"v": 1	"t": 790073	"P": 1728.5	"F": 338}
{"v": 1	"t": 790093	"P": 1725.25	"F": 337}
{"v": 1	"t": 790113	"P": 1721.25	"F": 333}
{"v": 1	"t": 790134	"P": 1725.0	"F": 339}
{"v": 1	"t": 790154	"P": 1727.25	"F": 345}
{"v": 1	"t": 790174	"P": 1723.0	"F": 331}
{"v": 1	"t": 790194	"P": 1721.75	"F": 327}
{"v": 1	"t": 790215	"P": 1721.5	"F": 322}
{"v": 1	"t": 790235	"P": 1722.5	"F": 308}
{"v": 1	"t": 790255	"P": 1721.5	"F": 288}
{"v": 1	"t": 790276	"P": 1717.75	"F": 292}
{"v": 1	"t": 790296	"P": 1719.25	"F": 288}
{"v": 1	"t": 790317	"P": 1722.0	"F": 270}
{"v": 1	"t": 790337	"P": 1715.25	"F": 263}
{"v": 1	"t": 790357	"P": 1717.75	"F": 252}
{"v": 1	"t": 790378	"P": 1717.75	"F": 249}
{"v": 1	"t": 790398	"P": 1713.75	"F": 241}
{"v": 1	"t": 790418	"P": 1709.75	"F": 209}
{"v": 1	"t": 790439	"P": 1710.25	"F": 192}
{"v": 1	"t": 790459	"P": 1712.25	"F": 178}
{"v": 1	"t": 790479	"P": 1708.0	"F": 164}
{"v": 1	"t": 790499	"P": 1704.25	"F": 158}
{"v": 1	"t": 790520	"P": 1706.75	"F": 157}
{"v": 1	"t": 790540	"P": 1708.0	"F": 165}
{"v": 1	"t": 790560	"P": 1703.25	"F": 168}
{"v": 1	"t": 790581	"P": 1699.5	"F": 147}
{"v": 1	"t": 790601	"P": 1692.5	"F": 77}
{"v": 1	"t": 790621	"P": 1686.75	"F": -25}
{"v": 1	"t": 790642	"P": 1671.75	"F": -208}
{"v": 1	"t": 790662	"P": 1653.5	"F": -491}
{"v": 1	"t": 790682	"P": 1635.5	"F": -782}
{"v": 1	"t": 790703	"P": 1621.25	"F": -1080}
{"v": 1	"t": 790723	"P": 1601.5	"F": -1400}
{"v": 1	"t": 790743	"P": 1586.0	"F": -1611}
{"v": 1	"t": 790763	"P": 1577.5	"F": -1720}
{"v": 1	"t": 790784	"P": 1576.25	"F": -1828}
{"v": 1	"t": 790804	"P": 1571.0	"F": -1816}
{"v": 1	"t": 790824	"P": 1563.75	"F": -1790}
{"v": 1	"t": 790845	"P": 1558.5	"F": -1715	"C": 46.8	"D": 3257	"sn": 54091929832280	"file": "/data/device_log/data0000.out"}
{"v": 1	"t": 790865	"P": 1552.5	"F": -1758}
{"v": 1	"t": 790886	"P": 1545.5	"F": -1659}
{"v": 1	"t": 790906	"P": 1539.75	"F": -1745}
{"v": 1	"t": 790927	"P": 1537.5	"F": -1767}
{"v": 1	"t": 790947	"P": 1531.75	"F": -1871}
{"v": 1	"t": 790968	"P": 1532.5	"F": -1894}
{"v": 1	"t": 790988	"P": 1531.0	"F": -1824}
{"v": 1	"t": 791009	"P": 1527.75	"F": -1810}
{"v": 1	"t": 791029	"P": 1530.75	"F": -1791}
{"v": 1	"t": 791049	"P": 1527.25	"F": -1731}
{"v": 1	"t": 791070	"P": 1530.75	"F": -1741}
{"v": 1	"t": 791090	"P": 1529.5	"F": -1650}
{"v": 1	"t": 791110	"P": 1530.25	"F": -1682}
{"v": 1	"t": 791131	"P": 1530.0	"F": -1583}
{"v": 1	"t": 791151	"P": 1535.75	"F": -1526}
{"v": 1	"t": 791171	"P": 1542.5	"F": -1388}
{"v": 1	"t": 791192	"P": 1548.25	"F": -1112}
{"v": 1	"t": 791212	"P": 1557.25	"F": -843}
{"v": 1	"t": 791232	"P": 1572.75	"F": -604}
{"v": 1	"t": 791253	"P": 1588.75	"F": -345}
{"v": 1	"t": 791273	"P": 1596.25	"F": -153}
{"v": 1	"t": 791293	"P": 1604.5	"F": -6}
{"v": 1	"t": 791313	"P": 1617.25	"F": 126}
{"v": 1	"t": 791334	"P": 1631.0	"F": 276}
{"v": 1	"t": 791354	"P": 1639.25	"F": 403}
{"v": 1	"t": 791374	"P": 1646.0	"F": 487}
{"v": 1	"t": 791395	"P": 1652.0	"F": 532}
{"v": 1	"t": 791415	"P": 1658.0	"F": 584}
{"v": 1	"t": 791435	"P": 1666.25	"F": 661}
{"v": 1	"t": 791456	"P": 1666.75	"F": 648}
{"v": 1	"t": 791476	"P": 1672.25	"F": 558}
{"v": 1	"t": 791496	"P": 1679.0	"F": 471}
{"v": 1	"t": 791516	"P": 1685.75	"F": 426}
{"v": 1	"t": 791537	"P": 1686.75	"F": 460}
{"v": 1	"t": 791557	"P": 1688.5	"F": 503}
{"v": 1	"t": 791578	"P": 1696.0	"F": 504}
{"v": 1	"t": 791598	"P": 1696.0	"F": 503}
{"v": 1	"t": 791619	"P": 1698.0	"F": 507}
{"v": 1	"t": 791639	"P": 1703.75	"F": 519}
{"v": 1	"t": 791659	"P": 1704.25	"F": 527}
{"v": 1	"t": 791680	"P": 1706.75	"F": 557}
{"v": 1	"t": 791700	"P": 1714.0	"F": 569}
{"v": 1	"t": 791720	"P": 1714.75	"F": 565}
{"v": 1	"t": 791741	"P": 1713.25	"F": 528}
{"v": 1	"t": 791761	"P": 1712.25	"F": 506}
{"v": 1	"t": 791781	"P": 1720.0	"F": 506}
{"v": 1	"t": 791801	"P": 1720.5	"F": 509}
{"v": 1	"t": 791822	"P": 1721.5	"F": 513}
{"v": 1	"t": 791842	"P": 1718.75	"F": 487}
{"v": 1	"t": 791862	"P": 1722.5	"F": 450	"C": 46.77	"D": 3257	"sn": 54091929832280	"file": "/data/device_log/data0000.out"}
{"v": 1	"t": 791883	"P": 1724.75	"F": 416}
{"v": 1	"t": 791903	"P": 1722.5	"F": 377}
{"v": 1	"t": 791923	"P": 1719.0	"F": 351}
{"v": 1	"t": 791944	"P": 1721.25	"F": 329}
{"v": 1	"t": 791964	"P": 1723.25	"F": 287}
{"v": 1	"t": 791984	"P": 1718.5	"F": 272}
{"v": 1	"t": 792004	"P": 1714.5	"F": 232}
{"v": 1	"t": 792025	"P": 1712.75	"F": 207}
{"v": 1	"t": 792045	"P": 1715.0	"F": 214}
{"v": 1	"t": 792065	"P": 1713.0	"F": 234}
{"v": 1	"t": 792086	"P": 1711.25	"F": 236}
{"v": 1	"t": 792106	"P": 1710.0	"F": 252}
{"v": 1	"t": 792126	"P": 1714.0	"F": 259}
{"v": 1	"t": 792147	"P": 1710.25	"F": 258}
{"v": 1	"t": 792167	"P": 1705.25	"F": 246}
{"v": 1	"t": 792188	"P": 1710.75	"F": 240}
{"v": 1	"t": 792208	"P": 1708.0	"F": 236}
{"v": 1	"t": 792228	"P": 1706.75	"F": 244}
{"v": 1	"t": 792249	"P": 1708.5	"F": 243}
{"v": 1	"t": 792269	"P": 1710.5	"F": 248}
{"v": 1	"t": 792289	"P": 1705.5	"F": 245}
{"v": 1	"t": 792310	"P": 1705.5	"F": 241}
{"v": 1	"t": 792330	"P": 1706.0	"F": 233}
{"v": 1	"t": 792350	"P": 1709.0	"F": 213}
{"v": 1	"t": 792370	"P": 1704.75	"F": 206}
{"v": 1	"t": 792391	"P": 1702.0	"F": 208}
{"v": 1	"t": 792411	"P": 1706.25	"F": 211}
{"v": 1	"t": 792431	"P": 1706.5	"F": 238}
{"v": 1	"t": 792452	"P": 1705.0	"F": 242}
{"v": 1	"t": 792472	"P": 1702.75	"F": 256}
{"v": 1	"t": 792492	"P": 1702.75	"F": 239}
{"v": 1	"t": 792513	"P": 1707.25	"F": 223}
{"v": 1	"t": 792533	"P": 1703.5	"F": 219}
{"v": 1	"t": 792553	"P": 1701.75	"F": 193}
{"v": 1	"t": 792573	"P": 1700.5	"F": 170}
{"v": 1	"t": 792594	"P": 1699.25	"F": 141}
{"v": 1	"t": 792614	"P": 1699.25	"F": 123}
{"v": 1	"t": 792634	"P": 1695.5	"F": 127}
{"v": 1	"t": 792655	"P": 1695.5	"F": 147}
{"v": 1	"t": 792675	"P": 1697.75	"F": 147}
{"v": 1	"t": 792695	"P": 1694.0	"F": 118}
{"v": 1	"t": 792716	"P": 1689.75	"F": 90}
{"v": 1	"t": 792736	"P": 1690.0	"F": 81}
{"v": 1	"t": 792757	"P": 1688.25	"F": 78}
{"v": 1	"t": 792777	"P": 1686.25	"F": 93}
{"v": 1	"t": 792797	"P": 1686.25	"F": 105}
{"v": 1	"t": 792818	"P": 1686.5	"F": 87}
{"v": 1	"t": 792838	"P": 1679.5	"F": 57}
{"v": 1	"t": 792858	"P": 1674.5	"F": 15}
{"v": 1	"t": 792878	"P": 1670.0	"F": -23	"C": 46.755	"D": 3257	"sn": 54091929832280	"file": "/data/device_log/data0000.out"}
{"v": 1	"t": 792899	"P": 1667.5	"F": -80}
{"v": 1	"t": 792919	"P": 1658.25	"F": -155}
{"v": 1	"t": 792939	"P": 1646.0	"F": -257}
{"v": 1	"t": 792960	"P": 1632.25	"F": -450}
{"v": 1	"t": 792980	"P": 1621.0	"F": -682}
{"v": 1	"t": 793000	"P": 1606.25	"F": -960}
{"v": 1	"t": 793021	"P": 1592.75	"F": -1241}
{"v": 1	"t": 793041	"P": 1579.5	"F": -1430}
{"v": 1	"t": 793061	"P": 1577.75	"F": -1480}
{"v": 1	"t": 793081	"P": 1574.75	"F": -1620}
{"v": 1	"t": 793102	"P": 1566.75	"F": -1681}
{"v": 1	"t": 793122	"P": 1558.5	"F": -1681}
{"v": 1	"t": 793142	"P": 1551.0	"F": -1668}
{"v": 1	"t": 793163	"P": 1553.0	"F": -1629}
{"v": 1	"t": 793183	"P": 1548.25	"F": -1560}
{"v": 1	"t": 793203	"P": 1543.5	"F": -1526}
{"v": 1	"t": 793224	"P": 1541.5	"F": -1464}
{"v": 1	"t": 793244	"P": 1544.75	"F": -1454}
{"v": 1	"t": 793265	"P": 1541.75	"F": -1413}
{"v": 1	"t": 793285	"P": 1543.5	"F": -1439}
{"v": 1	"t": 793306	"P": 1538.0	"F": -1479}
{"v": 1	"t": 793326	"P": 1538.25	"F": -1440}
{"v": 1	"t": 793346	"P": 1547.0	"F": -1379}
{"v": 1	"t": 793367	"P": 1549.0	"F": -1171}
{"v": 1	"t": 793387	"P": 1551.75	"F": -1029}
{"v": 1	"t": 793407	"P": 1560.75	"F": -870}
{"v": 1	"t": 793427	"P": 1578.5	"F": -571}
{"v": 1	"t": 793448	"P": 1586.75	"F": -343}
{"v": 1	"t": 793468	"P": 1592.75	"F": -222}
{"v": 1	"t": 793488	"P": 1598.75	"F": -106}
{"v": 1	"t": 793509	"P": 1609.5	"F": -16}
{"v": 1	"t": 793529	"P": 1616.75	"F": 40}
{"v": 1	"t": 793549	"P": 1621.5	"F": 69}
{"v": 1	"t": 793570	"P": 1628.5	"F": 94}
{"v": 1	"t": 793590	"P": 1634.0	"F": 144}
{"v": 1	"t": 793610	"P": 1642.25	"F": 177}
{"v": 1	"t": 793630	"P": 1641.75	"F": 148}
{"v": 1	"t": 793651	"P": 1638.75	"F": 147}
{"v": 1	"t": 793671	"P": 1644.0	"F": 178}
{"v": 1	"t": 793691	"P": 1652.75	"F": 210}
{"v": 1	"t": 793712	"P": 1657.25	"F": 261}
{"v": 1	"t": 793732	"P": 1657.5	"F": 273}
{"v": 1	"t": 793752	"P": 1662.25	"F": 263}
{"v": 1	"t": 793773	"P": 1669.0	"F": 248}
{"v": 1	"t": 793793	"P": 1671.0	"F": 236}
{"v": 1	"t": 793813	"P": 1669.25	"F": 231}
{"v": 1	"t": 793834	"P": 1673.0	"F": 242}
{"v": 1	"t": 793854	"P": 1676.25	"F": 220}
{"v": 1	"t": 793875	"P": 1672.25	"F": 170}
{"v": 1	"t": 793895	"P": 1676.25	"F": 141	"C": 46.76	"D": 3257	"sn": 54091929832280	"file": "/data/device_log/data0000.out"}
{"v": 1	"t": 793915	"P": 1677.0	"F": 145}
{"v": 1	"t": 793936	"P": 1677.5	"F": 165}
{"v": 1	"t": 793956	"P": 1676.75	"F": 178}
{"v": 1	"t": 793976	"P": 1678.5	"F": 165}
{"v": 1	"t": 793996	"P": 1681.0	"F": 154}
{"v": 1	"t": 794017	"P": 1679.5	"F": 150}
{"v": 1	"t": 794037	"P": 1681.0	"F": 156}
{"v": 1	"t": 794057	"P": 1682.5	"F": 173}
{"v": 1	"t": 794078	"P": 1684.75	"F": 203}
{"v": 1	"t": 794098	"P": 1684.75	"F": 228}
{"v": 1	"t": 794118	"P": 1681.0	"F": 221}
{"v": 1	"t": 794139	"P": 1680.75	"F": 188}
{"v": 1	"t": 794159	"P": 1686.0	"F": 155}
{"v": 1	"t": 794179	"P": 1686.75	"F": 133}
{"v": 1	"t": 794199	"P": 1685.75	"F": 148}
{"v": 1	"t": 794220	"P": 1684.75	"F": 174}
{"v": 1	"t": 794240	"P": 1687.25	"F": 164}
{"v": 1	"t": 794260	"P": 1686.5	"F": 143}
{"v": 1	"t": 794281	"P": 1685.0	"F": 139}
{"v": 1	"t": 794301	"P": 1681.0	"F": 135}
{"v": 1	"t": 794321	"P": 1688.0	"F": 137}
{"v": 1	"t": 794341	"P": 1688.25	"F": 157}
{"v": 1	"t": 794362	"P": 1683.75	"F": 155}
{"v": 1	"t": 794382	"P": 1685.5	"F": 167}
{"v": 1	"t": 794403	"P": 1688.5	"F": 154}
{"v": 1	"t": 794423	"P": 1683.5	"F": 116}
{"v": 1	"t": 794444	"P": 1682.0	"F": 90}
{"v": 1	"t": 794464	"P": 1684.5	"F": 78}
{"v": 1	"t": 794484	"P": 1680.5	"F": 82}
{"v": 1	"t": 794505	"P": 1680.5	"F": 87}
{"v": 1	"t": 794526	"P": 1678.75	"F": 95}
{"v": 1	"t": 794546	"P": 1676.0	"F": 87}
{"v": 1	"t": 794566	"P": 1677.25	"F": 75}
{"v": 1	"t": 794587	"P": 1675.25	"F": 48}
{"v": 1	"t": 794607	"P": 1672.0	"F": 36}
{"v": 1	"t": 794628	"P": 1676.75	"F": 44}
{"v": 1	"t": 794648	"P": 1673.5	"F": 69}
{"v": 1	"t": 794668	"P": 1672.0	"F": 67}
{"v": 1	"t": 794688	"P": 1668.0	"F": 48}
{"v": 1	"t": 794709	"P": 1670.0	"F": 17}
{"v": 1	"t": 794729	"P": 1664.5	"F": -2}
{"v": 1	"t": 794749	"P": 1658.5	"F": -15}
{"v": 1	"t": 794770	"P": 1658.25	"F": -22}
{"v": 1	"t": 794790	"P": 1661.0	"F": -23}
{"v": 1	"t": 794810	"P": 1657.5	"F": -11}
{"v": 1	"t": 794831	"P": 1651.0	"F": -6}
{"v": 1	"t": 794851	"P": 1648.5	"F": -8}
{"v": 1	"t": 794871	"P": 1650.75	"F": -9}
{"v": 1	"t": 794891	"P": 1652.5	"F": -4}
{"v": 1	"t": 794912	"P": 1647.75	"F": -1	"C": 46.78	"D": 3257	"sn": 54091929832280	"file": "/data/device_log/data0000.out"}
{"v": 1	"t": 794932	"P": 1646.25	"F": 0}
{"v": 1	"t": 794952	"P": 1649.25	"F": -9}
{"v": 1	"t": 794973	"P": 1647.5	"F": -9}
{"v": 1	"t": 794993	"P": 1644.75	"F": -6}
{"v": 1	"t": 795013	"P": 1643.75	"F": 5}
{"v": 1	"t": 795034	"P": 1647.0	"F": 15}
{"v": 1	"t": 795054	"P": 1651.5	"F": 22}
{"v": 1	"t": 795074	"P": 1648.0	"F": 14}
{"v": 1	"t": 795094	"P": 1645.75	"F": 2}
{"v": 1	"t": 795115	"P": 1647.25	"F": -8}
{"v": 1	"t": 795135	"P": 1647.0	"F": -16}
{"v": 1	"t": 795156	"P": 1642.75	"F": -26}
{"v": 1	"t": 795176	"P": 1642.75	"F": -30}
{"v": 1	"t": 795196	"P": 1641.75	"F": -55}
{"v": 1	"t": 795217	"P": 1636.5	"F": -69}
{"v": 1	"t": 795237	"P": 1632.5	"F": -107}
{"v": 1	"t": 795257	"P": 1631.25	"F": -141}
{"v": 1	"t": 795278	"P": 1629.75	"F": -197}
{"v": 1	"t": 795298	"P": 1620.25	"F": -271}
{"v": 1	"t": 795318	"P": 1608.75	"F": -392}
{"v": 1	"t": 795339	"P": 1601.75	"F": -533}
{"v": 1	"t": 795359	"P": 1596.25	"F": -736}
{"v": 1	"t": 795379	"P": 1581.75	"F": -1009}
{"v": 1	"t": 795399	"P": 1569.75	"F": -1243}
{"v": 1	"t": 795420	"P": 1560.25	"F": -1367}
{"v": 1	"t": 795440	"P": 1560.75	"F": -1483}
{"v": 1	"t": 795460	"P": 1556.75	"F": -1530}
{"v": 1	"t": 795481	"P": 1553.5	"F": -1638}
{"v": 1	"t": 795501	"P": 1552.5	"F": -1576}
{"v": 1	"t": 795521	"P": 1555.25	"F": -1512}
{"v": 1	"t": 795541	"P": 1553.0	"F": -1419}
{"v": 1	"t": 795562	"P": 1545.0	"F": -1366}
{"v": 1	"t": 795582	"P": 1542.5	"F": -1334}
{"v": 1	"t": 795602	"P": 1545.25	"F": -1312}
{"v": 1	"t": 795623	"P": 1545.5	"F": -1340}
{"v": 1	"t": 795643	"P": 1542.75	"F": -1431}
{"v": 1	"t": 795663	"P": 1540.25	"F": -1460}
{"v": 1	"t": 795684	"P": 1540.0	"F": -1383}
{"v": 1	"t": 795704	"P": 1536.0	"F": -1513}
{"v": 1	"t": 795724	"P": 1530.25	"F": -1656}
{"v": 1	"t": 795745	"P": 1528.5	"F": -1725}
{"v": 1	"t": 795765	"P": 1533.0	"F": -1723}
{"v": 1	"t": 795785	"P": 1533.0	"F": -1674}
{"v": 1	"t": 795806	"P": 1529.75	"F": -1630}
{"v": 1	"t": 795826	"P": 1528.75	"F": -1684}
{"v": 1	"t": 795846	"P": 1534.0	"F": -1632}
{"v": 1	"t": 795867	"P": 1536.25	"F": -1536}
{"v": 1	"t": 795887	"P": 1535.5	"F": -1472}
{"v": 1	"t": 795907	"P": 1535.5	"F": -1446}
{"v": 1	"t": 795927	"P": 1544.0	"F": -1272	"C": 46.77	"D": 3257	"sn": 54091929832280	"file": "/data/device_log/data0000.out"}
{"v": 1	"t": 795948	"P": 1550.25	"F": -1253}
{"v": 1	"t": 795968	"P": 1558.0	"F": -982}
{"v": 1	"t": 795988	"P": 1564.5	"F": -738}
{"v": 1	"t": 796009	"P": 1577.25	"F": -460}
{"v": 1	"t": 796029	"P": 1597.5	"F": -190}
{"v": 1	"t": 796049	"P": 1613.75	"F": 47}
{"v": 1	"t": 796069	"P": 1622.75	"F": 283}
{"v": 1	"t": 796090	"P": 1631.5	"F": 474}
{"v": 1	"t": 796110	"P": 1643.75	"F": 529}
{"v": 1	"t": 796130	"P": 1645.25	"F": 538}
{"v": 1	"t": 796151	"P": 1646.5	"F": 512}
{"v": 1	"t": 796171	"P": 1656.5	"F": 505}
{"v": 1	"t": 796192	"P": 1665.0	"F": 518}
{"v": 1	"t": 796212	"P": 1669.0	"F": 501}
{"v": 1	"t": 796232	"P": 1674.75	"F": 474}
{"v": 1	"t": 796253	"P": 1678.0	"F": 440}
{"v": 1	"t": 796273	"P": 1680.0	"F": 410}
{"v": 1	"t": 796293	"P": 1678.75	"F": 401}
{"v": 1	"t": 796314	"P": 1685.75	"F": 351}
{"v": 1	"t": 796334	"P": 1685.75	"F": 284}
{"v": 1	"t": 796354	"P": 1687.25	"F": 282}
{"v": 1	"t": 796375	"P": 1686.75	"F": 305}
{"v": 1	"t": 796395	"P": 1693.0	"F": 323}
{"v": 1	"t": 796415	"P": 1697.25	"F": 349}
{"v": 1	"t": 796436	"P": 1693.75	"F": 365}
{"v": 1	"t": 796456	"P": 1693.5	"F": 373}
{"v": 1	"t": 796476	"P": 1698.0	"F": 343}
{"v": 1	"t": 796496	"P": 1702.5	"F": 326}
{"v": 1	"t": 796517	"P": 1703.0	"F": 344}
{"v": 1	"t": 796537	"P": 1702.0	"F": 381}
{"v": 1	"t": 796557	"P": 1703.75	"F": 402}
{"v": 1	"t": 796578	"P": 1706.25	"F": 402}
{"v": 1	"t": 796598	"P": 1707.5	"F": 376}
{"v": 1	"t": 796618	"P": 1705.25	"F": 362}
{"v": 1	"t": 796639	"P": 1706.5	"F": 367}
{"v": 1	"t": 796659	"P": 1713.25	"F": 378}
{"v": 1	"t": 796679	"P": 1714.0	"F": 391}
{"v": 1	"t": 796699	"P": 1708.25	"F": 382}
{"v": 1	"t": 796720	"P": 1710.0	"F": 336}
{"v": 1	"t": 796740	"P": 1711.25	"F": 298}
{"v": 1	"t": 796760	"P": 1712.5	"F": 280}
{"v": 1	"t": 796781	"P": 1710.25	"F": 306}
{"v": 1	"t": 796801	"P": 1713.75	"F": 333}
{"v": 1	"t": 796822	"P": 1714.0	"F": 344}
{"v": 1	"t": 796842	"P": 1709.5	"F": 327}
{"v": 1	"t": 796862	"P": 1711.5	"F": 287}
{"v": 1	"t": 796883	"P": 1714.5	"F": 259}
{"v": 1	"t": 796903	"P": 1712.0	"F": 256}
{"v": 1	"t": 796923	"P": 1711.25	"F": 260}
{"v": 1	"t": 796943	"P": 1707.75	"F": 248	"C": 46.755	"D": 3257	"sn": 54091929832280	"file": "/data/device_log/data0000.out"}
{"v": 1	"t": 796964	"P": 1712.0	"F": 236}
{"v": 1	"t": 796984	"P": 1708.5	"F": 214}
{"v": 1	"t": 797004	"P": 1705.5	"F": 206}
{"v": 1	"t": 797025	"P": 1704.0	"F": 196}
{"v": 1	"t": 797045	"P": 1706.5	"F": 196}
{"v": 1	"t": 797065	"P": 1705.75	"F": 211}
{"v": 1	"t": 797086	"P": 1703.25	"F": 217}
{"v": 1	"t": 797106	"P": 1702.25	"F": 216}
{"v": 1	"t": 797126	"P": 1702.75	"F": 197}
{"v": 1	"t": 797147	"P": 1700.75	"F": 161}
{"v": 1	"t": 797167	"P": 1699.25	"F": 151}
{"v": 1	"t": 797187	"P": 1695.0	"F": 133}
{"v": 1	"t": 797207	"P": 1697.75	"F": 122}
{"v": 1	"t": 797228	"P": 1697.0	"F": 114}
{"v": 1	"t": 797248	"P": 1691.25	"F": 103}
{"v": 1	"t": 797268	"P": 1686.5	"F": 87}
{"v": 1	"t": 797289	"P": 1689.5	"F": 89}
{"v": 1	"t": 797309	"P": 1690.5	"F": 104}
{"v": 1	"t": 797329	"P": 1684.0	"F": 70}
{"v": 1	"t": 797350	"P": 1680.0	"F": 44}
{"v": 1	"t": 797370	"P": 1677.75	"F": 2}
{"v": 1	"t": 797391	"P": 1672.5	"F": -17}
{"v": 1	"t": 797411	"P": 1665.25	"F": -40}
{"v": 1	"t": 797431	"P": 1667.5	"F": -46}
{"v": 1	"t": 797451	"P": 1664.25	"F": -37}
{"v": 1	"t": 797472	"P": 1658.5	"F": -27}
{"v": 1	"t": 797492	"P": 1655.5	"F": -18}
{"v": 1	"t": 797512	"P": 1653.25	"F": -37}
{"v": 1	"t": 797533	"P": 1653.25	"F": -42}
{"v": 1	"t": 797553	"P": 1648.25	"F": -46}
{"v": 1	"t": 797573	"P": 1644.5	"F": -52}
{"v": 1	"t": 797594	"P": 1642.75	"F": -65}
{"v": 1	"t": 797614	"P": 1641.0	"F": -103}
{"v": 1	"t": 797634	"P": 1632.5	"F": -173}
{"v": 1	"t": 797654	"P": 1620.75	"F": -310}
{"v": 1	"t": 797675	"P": 1609.75	"F": -559}
{"v": 1	"t": 797695	"P": 1598.25	"F": -871}
{"v": 1	"t": 797715	"P": 1581.75	"F": -1251}
{"v": 1	"t": 797736	"P": 1570.5	"F": -1546}
{"v": 1	"t": 797756	"P": 1560.0	"F": -1799}
{"v": 1	"t": 797776	"P": 1558.75	"F": -2095}
{"v": 1	"t": 797797	"P": 1547.75	"F": -2204}
{"v": 1	"t": 797817	"P": 1537.5	"F": -2301}
{"v": 1	"t": 797837	"P": 1529.0	"F": -2421}
{"v": 1	"t": 797857	"P": 1527.0	"F": -2394}
{"v": 1	"t": 797878	"P": 1523.25	"F": -2381}
{"v": 1	"t": 797898	"P": 1518.75	"F": -2392}
{"v": 1	"t": 797919	"P": 1516.75	"F": -2281}
{"v": 1	"t": 797939	"P": 1515.0	"F": -2374}
{"v": 1	"t": 797960	"P": 1507.25	"F": -2370	"C": 46.735	"D": 3257	"sn": 54091929832280	"file": "/data/device_log/data0000.out"}
{"v": 1	"t": 797980	"P": 1513.25	"F": -2399}
{"v": 1	"t": 798001	"P": 1507.25	"F": -2366}
{"v": 1	"t": 798021	"P": 1506.75	"F": -2309}
{"v": 1	"t": 798042	"P": 1510.0	"F": -2384}
{"v": 1	"t": 798062	"P": 1509.0	"F": -2294}
{"v": 1	"t": 798082	"P": 1509.0	"F": -2324}
{"v": 1	"t": 798103	"P": 1510.5	"F": -2325}
{"v": 1	"t": 798123	"P": 1505.75	"F": -2207}
{"v": 1	"t": 798144	"P": 1504.5	"F": -2407}
{"v": 1	"t": 798164	"P": 1507.0	"F": -2517}
{"v": 1	"t": 798184	"P": 1502.0	"F": -2507}
{"v": 1	"t": 798205	"P": 1504.0	"F": -2546}
{"v": 1	"t": 798225	"P": 1507.75	"F": -2446}
{"v": 1	"t": 798245	"P": 1515.75	"F": -2336}
{"v": 1	"t": 798265	"P": 1520.25	"F": -2029}
{"v": 1	"t": 798286	"P": 1527.5	"F": -1726}
{"v": 1	"t": 798306	"P": 1540.5	"F": -1331}
{"v": 1	"t": 798326	"P": 1562.0	"F": -890}
{"v": 1	"t": 798347	"P": 1579.0	"F": -450}
{"v": 1	"t": 798367	"P": 1597.75	"F": -82}
{"v": 1	"t": 798387	"P": 1613.0	"F": 211}
{"v": 1	"t": 798407	"P": 1628.5	"F": 505}
{"v": 1	"t": 798428	"P": 1638.0	"F": 614}
{"v": 1	"t": 798448	"P": 1642.25	"F": 657}
{"v": 1	"t": 798468	"P": 1648.0	"F": 737}
{"v": 1	"t": 798489	"P": 1660.5	"F": 850}
{"v": 1	"t": 798509	"P": 1670.75	"F": 827}
{"v": 1	"t": 798529	"P": 1672.75	"F": 740}
{"v": 1	"t": 798549	"P": 1674.0	"F": 604}
{"v": 1	"t": 798570	"P": 1680.75	"F": 526}
{"v": 1	"t": 798590	"P": 1689.25	"F": 531}
{"v": 1	"t": 798610	"P": 1691.5	"F": 599}
{"v": 1	"t": 798631	"P": 1694.25	"F": 633}
{"v": 1	"t": 798651	"P": 1696.75	"F": 618}
{"v": 1	"t": 798672	"P": 1702.25	"F": 575}
{"v": 1	"t": 798692	"P": 1702.0	"F": 564}
{"v": 1	"t": 798712	"P": 1708.75	"F": 562}
{"v": 1	"t": 798733	"P": 1716.0	"F": 630}
{"v": 1	"t": 798753	"P": 1710.75	"F": 564}
{"v": 1	"t": 798773	"P": 1712.25	"F": 519}
{"v": 1	"t": 798794	"P": 1713.5	"F": 512}
{"v": 1	"t": 798814	"P": 1722.25	"F": 520}
{"v": 1	"t": 798834	"P": 1721.0	"F": 564}
{"v": 1	"t": 798854	"P": 1718.25	"F": 597}
{"v": 1	"t": 798875	"P": 1720.25	"F": 559}
{"v": 1	"t": 798895	"P": 1724.75	"F": 542}
{"v": 1	"t": 798915	"P": 1727.25	"F": 548}
{"v": 1	"t": 798936	"P": 1728.25	"F": 566}
{"v": 1	"t": 798956	"P": 1726.5	"F": 566}
{"v": 1	"t": 798976	"P": 1732.75	"F": 556	"C": 46.76	"D": 3257	"sn": 54091929832280	"file": "/data/device_log/data0000.out"}
{"v": 1	"t": 798997	"P": 1732.0	"F": 589}
{"v": 1	"t": 799017	"P": 1732.75	"F": 597}
{"v": 1	"t": 799037	"P": 1731.5	"F": 642}
{"v": 1	"t": 799057	"P": 1734.25	"F": 634}
{"v": 1	"t": 799078	"P": 1737.5	"F": 576}
{"v": 1	"t": 799098	"P": 1736.0	"F": 564}
{"v": 1	"t": 799118	"P": 1736.5	"F": 567}
{"v": 1	"t": 799139	"P": 1738.75	"F": 601}
{"v": 1	"t": 799159	"P": 1744.75	"F": 637}
{"v": 1	"t": 799179	"P": 1739.75	"F": 650}
{"v": 1	"t": 799200	"P": 1741.25	"F": 646}
{"v": 1	"t": 799220	"P": 1744.25	"F": 641}
{"v": 1	"t": 799241	"P": 1742.25	"F": 668}
{"v": 1	"t": 799261	"P": 1744.0	"F": 748}
{"v": 1	"t": 799281	"P": 1749.25	"F": 813}
{"v": 1	"t": 799302	"P": 1751.25	"F": 826}
{"v": 1	"t": 799322	"P": 1748.5	"F": 862}
{"v": 1	"t": 799342	"P": 1749.5	"F": 835}
{"v": 1	"t": 799363	"P": 1757.75	"F": 828}
{"v": 1	"t": 799383	"P": 1755.0	"F": 835}
{"v": 1	"t": 799403	"P": 1751.25	"F": 851}
{"v": 1	"t": 799423	"P": 1750.5	"F": 792}
{"v": 1	"t": 799444	"P": 1759.75	"F": 772}
{"v": 1	"t": 799464	"P": 1762.25	"F": 836}
{"v": 1	"t": 799484	"P": 1757.25	"F": 861}
{"v": 1	"t": 799505	"P": 1757.5	"F": 844}
{"v": 1	"t": 799525	"P": 1762.0	"F": 848}
{"v": 1	"t": 799545	"P": 1766.0	"F": 845}
{"v": 1	"t": 799565	"P": 1762.25	"F": 855}
{"v": 1	"t": 799586	"P": 1764.0	"F": 878}
{"v": 1	"t": 799606	"P": 1764.25	"F": 877}
{"v": 1	"t": 799626	"P": 1767.5	"F": 867}
{"v": 1	"t": 799647	"P": 1768.0	"F": 815}
{"v": 1	"t": 799667	"P": 1766.75	"F": 859}
{"v": 1	"t": 799687	"P": 1767.5	"F": 860}
{"v": 1	"t": 799708	"P": 1774.0	"F": 829}
{"v": 1	"t": 799728	"P": 1766.5	"F": 818}
{"v": 1	"t": 799748	"P": 1766.5	"F": 735}
{"v": 1	"t": 799769	"P": 1767.75	"F": 731}
{"v": 1	"t": 799789	"P": 1766.25	"F": 683}
{"v": 1	"t": 799810	"P": 1767.0	"F": 664}
{"v": 1	"t": 799830	"P": 1766.75	"F": 664}
{"v": 1	"t": 799850	"P": 1766.0	"F": 645}
{"v": 1	"t": 799870	"P": 1762.5	"F": 606}
{"v": 1	"t": 799891	"P": 1761.25	"F": 562}
{"v": 1	"t": 799911	"P": 1762.0	"F": 568}
{"v": 1	"t": 799931	"P": 1765.25	"F": 564}
{"v": 1	"t": 799952	"P": 1759.25	"F": 556}
{"v": 1	"t": 799972	"P": 1757.25	"F": 527}
{"v": 1	"t": 799992	"P": 1756.25	"F": 497	"C": 46.755	"D": 3257	"sn": 54091929832280	"file": "/data/device_log/data0000.out"}
{"v": 1	"t": 800013	"P": 1758.25	"F": 465}
{"v": 1	"t": 800033	"P": 1756.75	"F": 478}
{"v": 1	"t": 800053	"P": 1751.5	"F": 453}
{"v": 1	"t": 800073	"P": 1747.25	"F": 407}
{"v": 1	"t": 800094	"P": 1749.25	"F": 334}
{"v": 1	"t": 800114	"P": 1748.0	"F": 311}
{"v": 1	"t": 800134	"P": 1745.5	"F": 305}
{"v": 1	"t": 800155	"P": 1740.5	"F": 330}
{"v": 1	"t": 800175	"P": 1743.0	"F": 317}
{"v": 1	"t": 800195	"P": 1740.25	"F": 308}
{"v": 1	"t": 800216	"P": 1735.5	"F": 281}
{"v": 1	"t": 800236	"P": 1733.0	"F": 262}
{"v": 1	"t": 800256	"P": 1735.0	"F": 242}
{"v": 1	"t": 800277	"P": 1732.25	"F": 240}
{"v": 1	"t": 800297	"P": 1728.5	"F": 241}
{"v": 1	"t": 800317	"P": 1723.25	"F": 227}
{"v": 1	"t": 800338	"P": 1727.25	"F": 223}
{"v": 1	"t": 800358	"P": 1721.75	"F": 197}
{"v": 1	"t": 800379	"P": 1719.0	"F": 185}
{"v": 1	"t": 800399	"P": 1721.5	"F": 179}
{"v": 1	"t": 800419	"P": 1717.75	"F": 168}
{"v": 1	"t": 800439	"P": 1709.25	"F": 157}
{"v": 1	"t": 800460	"P": 1710.25	"F": 133}
{"v": 1	"t": 800480	"P": 1710.0	"F": 132}
{"v": 1	"t": 800500	"P": 1710.5	"F": 140}
{"v": 1	"t": 800521	"P": 1707.5	"F": 157}
{"v": 1	"t": 800541	"P": 1705.5	"F": 180}
{"v": 1	"t": 800561	"P": 1707.0	"F": 182}
{"v": 1	"t": 800581	"P": 1705.5	"F": 171}
{"v": 1	"t": 800602	"P": 1702.75	"F": 155}
{"v": 1	"t": 800622	"P": 1699.25	"F": 159}
{"v": 1	"t": 800642	"P": 1703.0	"F": 181}
{"v": 1	"t": 800663	"P": 1704.25	"F": 214}
{"v": 1	"t": 800683	"P": 1702.25	"F": 213}
{"v": 1	"t": 800703	"P": 1698.25	"F": 188}
{"v": 1	"t": 800724	"P": 1699.25	"F": 162}
{"v": 1	"t": 800744	"P": 1701.25	"F": 163}
{"v": 1	"t": 800764	"P": 1698.5	"F": 187}
{"v": 1	"t": 800784	"P": 1698.0	"F": 203}
{"v": 1	"t": 800805	"P": 1699.25	"F": 205}
{"v": 1	"t": 800825	"P": 1700.75	"F": 192}
{"v": 1	"t": 800845	"P": 1698.0	"F": 159}
{"v": 1	"t": 800866	"P": 1695.25	"F": 140}
{"v": 1	"t": 800886	"P": 1694.75	"F": 135}
{"v": 1	"t": 800907	"P": 1697.25	"F": 146}
{"v": 1	"t": 800927	"P": 1695.0	"F": 158}
{"v": 1	"t": 800947	"P": 1696.0	"F": 165}
{"v": 1	"t": 800968	"P": 1698.0	"F": 163}
{"v": 1	"t": 800988	"P": 1694.25	"F": 157}
{"v": 1	"t": 801008	"P": 1690.25	"F": 136	"C": 46.735	"D": 3257	"sn": 54091929832280	"file": "/data/device_log/data0000.out"}
{"v": 1	"t": 801029	"P": 1689.5	"F": 141}
{"v": 1	"t": 801049	"P": 1697.75	"F": 158}
{"v": 1	"t": 801069	"P": 1694.75	"F": 170}
{"v": 1	"t": 801089	"P": 1692.75	"F": 172}
{"v": 1	"t": 801110	"P": 1688.75	"F": 146}
{"v": 1	"t": 801130	"P": 1692.25	"F": 110}
{"v": 1	"t": 801150	"P": 1689.0	"F": 105}
{"v": 1	"t": 801171	"P": 1688.5	"F": 107}
{"v": 1	"t": 801191	"P": 1688.5	"F": 130}
{"v": 1	"t": 801211	"P": 1691.75	"F": 138}
{"v": 1	"t": 801232	"P": 1688.75	"F": 138}
{"v": 1	"t": 801252	"P": 1684.25	"F": 107}
{"v": 1	"t": 801272	"P": 1683.5	"F": 85}
{"v": 1	"t": 801292	"P": 1686.5	"F": 84}
{"v": 1	"t": 801313	"P": 1687.0	"F": 105}
{"v": 1	"t": 801333	"P": 1681.25	"F": 105}
{"v": 1	"t": 801353	"P": 1676.0	"F": 61}
{"v": 1	"t": 801374	"P": 1676.75	"F": 22}
{"v": 1	"t": 801394	"P": 1675.75	"F": 2}
{"v": 1	"t": 801414	"P": 1673.0	"F": -5}
{"v": 1	"t": 801435	"P": 1666.75	"F": 8}
{"v": 1	"t": 801455	"P": 1668.5	"F": -4}
{"v": 1	"t": 801475	"P": 1669.25	"F": 0}
{"v": 1	"t": 801496	"P": 1661.0	"F": 9}
{"v": 1	"t": 801517	"P": 1665.5	"F": 3}
{"v": 1	"t": 801537	"P": 1658.5	"F": -2}
{"v": 1	"t": 801557	"P": 1657.75	"F": -12}
{"v": 1	"t": 801578	"P": 1657.0	"F": -14}
{"v": 1	"t": 801598	"P": 1651.5	"F": -17}
{"v": 1	"t": 801619	"P": 1656.5	"F": -16}
{"v": 1	"t": 801639	"P": 1652.0	"F": 0}
{"v": 1	"t": 801660	"P": 1650.75	"F": 1}
{"v": 1	"t": 801680	"P": 1654.25	"F": 5}
{"v": 1	"t": 801700	"P": 1648.75	"F": -5}
{"v": 1	"t": 801721	"P": 1648.25	"F": -15}
{"v": 1	"t": 801741	"P": 1643.0	"F": -34}
{"v": 1	"t": 801761	"P": 1643.25	"F": -101}
{"v": 1	"t": 801782	"P": 1635.5	"F": -192}
{"v": 1	"t": 801802	"P": 1627.0	"F": -313}
{"v": 1	"t": 801822	"P": 1620.5	"F": -454}
{"v": 1	"t": 801843	"P": 1620.5	"F": -602}
{"v": 1	"t": 801863	"P": 1616.25	"F": -791}
{"v": 1	"t": 801883	"P": 1605.5	"F": -978}
{"v": 1	"t": 801903	"P": 1596.0	"F": -1159}
{"v": 1	"t": 801924	"P": 1588.5	"F": -1292}
{"v": 1	"t": 801944	"P": 1578.25	"F": -1458}
{"v": 1	"t": 801964	"P": 1565.0	"F": -1700}
{"v": 1	"t": 801985	"P": 1547.25	"F": -1851}
{"v": 1	"t": 802005	"P": 1544.25	"F": -1988}
{"v": 1	"t": 802025	"P": 1540.5	"F": -2100	"C": 46.7	"D": 3257	"sn": 54091929832280	"file": "/data/device_log/data0000.out"}
{"v": 1	"t": 802046	"P": 1536.0	"F": -2095}
{"v": 1	"t": 802066	"P": 1533.25	"F": -2073}
{"v": 1	"t": 802086	"P": 1535.0	"F": -2137}
{"v": 1	"t": 802106	"P": 1532.25	"F": -2027}
{"v": 1	"t": 802127	"P": 1529.75	"F": -1863}
{"v": 1	"t": 802147	"P": 1528.25	"F": -1884}
{"v": 1	"t": 802167	"P": 1529.5	"F": -1809}
{"v": 1	"t": 802188	"P": 1527.5	"F": -1850}
{"v": 1	"t": 802208	"P": 1521.75	"F": -1863}
{"v": 1	"t": 802229	"P": 1519.0	"F": -2001}
{"v": 1	"t": 802249	"P": 1520.75	"F": -2023}
{"v": 1	"t": 802269	"P": 1516.5	"F": -2043}
{"v": 1	"t": 802290	"P": 1515.0	"F": -2039}
{"v": 1	"t": 802310	"P": 1518.5	"F": -2092}
{"v": 1	"t": 802330	"P": 1517.0	"F": -2031}
{"v": 1	"t": 802351	"P": 1514.5	"F": -2034}
{"v": 1	"t": 802371	"P": 1509.75	"F": -2095}
{"v": 1	"t": 802391	"P": 1512.0	"F": -2150}
{"v": 1	"t": 802411	"P": 1514.25	"F": -2189}
{"v": 1	"t": 802432	"P": 1511.0	"F": -2242}
{"v": 1	"t": 802452	"P": 1508.75	"F": -2223}
{"v": 1	"t": 802472	"P": 1510.0	"F": -2180}
{"v": 1	"t": 802493	"P": 1513.75	"F": -2186}
{"v": 1	"t": 802513	"P": 1512.0	"F": -2069}
{"v": 1	"t": 802533	"P": 1513.25	"F": -2071}
{"v": 1	"t": 802554	"P": 1517.5	"F": -2023}
{"v": 1	"t": 802574	"P": 1524.25	"F": -1733}
{"v": 1	"t": 802594	"P": 1537.0	"F": -1508}
{"v": 1	"t": 802614	"P": 1551.75	"F": -991}
{"v": 1	"t": 802635	"P": 1572.5	"F": -510}
{"v": 1	"t": 802655	"P": 1593.5	"F": -126}
{"v": 1	"t": 802675	"P": 1608.0	"F": 93}
{"v": 1	"t": 802696	"P": 1617.0	"F": 244}
{"v": 1	"t": 802716	"P": 1621.0	"F": 306}
{"v": 1	"t": 802736	"P": 1637.0	"F": 341}
{"v": 1	"t": 802757	"P": 1641.5	"F": 443}
{"v": 1	"t": 802777	"P": 1649.25	"F": 515}
{"v": 1	"t": 802798	"P": 1657.0	"F": 556}
{"v": 1	"t": 802818	"P": 1659.0	"F": 572}
{"v": 1	"t": 802838	"P": 1660.75	"F": 507}
{"v": 1	"t": 802859	"P": 1669.25	"F": 458}
{"v": 1	"t": 802879	"P": 1681.25	"F": 470}
{"v": 1	"t": 802899	"P": 1683.75	"F": 540}
{"v": 1	"t": 802919	"P": 1679.5	"F": 500}
{"v": 1	"t": 802940	"P": 1684.25	"F": 450}
{"v": 1	"t": 802960	"P": 1688.25	"F": 416}
{"v": 1	"t": 802980	"P": 1690.5	"F": 390}
{"v": 1	"t": 803001	"P": 1692.5	"F": 387}
{"v": 1	"t": 803021	"P": 1692.5	"F": 396}
{"v": 1	"t": 803041	"P": 1697.25	"F": 409	"C": 46.735	"D": 3257	"sn": 54091929832280	"file": "/data/device_log/data0000.out"}
{"v": 1	"t": 803062	"P": 1701.0	"F": 441}
{"v": 1	"t": 803082	"P": 1700.25	"F": 454}
{"v": 1	"t": 803102	"P": 1698.75	"F": 449}
{"v": 1	"t": 803122	"P": 1704.5	"F": 441}
{"v": 1	"t": 803143	"P": 1707.25	"F": 456}
{"v": 1	"t": 803163	"P": 1706.75	"F": 469}
{"v": 1	"t": 803183	"P": 1706.75	"F": 493}
{"v": 1	"t": 803204	"P": 1712.0	"F": 528}
{"v": 1	"t": 803224	"P": 1716.0	"F": 530}
{"v": 1	"t": 803244	"P": 1713.5	"F": 482}
{"v": 1	"t": 803265	"P": 1713.0	"F": 472}
{"v": 1	"t": 803285	"P": 1717.75	"F": 435}
{"v": 1	"t": 803305	"P": 1721.5	"F": 443}
{"v": 1	"t": 803326	"P": 1715.75	"F": 446}
{"v": 1	"t": 803346	"P": 1720.0	"F": 431}
{"v": 1	"t": 803366	"P": 1721.75	"F": 431}
{"v": 1	"t": 803387	"P": 1717.75	"F": 410}
{"v": 1	"t": 803407	"P": 1719.25	"F": 391}
{"v": 1	"t": 803427	"P": 1719.25	"F": 382}
{"v": 1	"t": 803448	"P": 1722.5	"F": 386}
{"v": 1	"t": 803468	"P": 1723.75	"F": 390}
{"v": 1	"t": 803488	"P": 1721.0	"F": 371}
{"v": 1	"t": 803509	"P": 1720.5	"F": 377}
{"v": 1	"t": 803529	"P": 1723.25	"F": 332}
{"v": 1	"t": 803549	"P": 1721.0	"F": 335}
{"v": 1	"t": 803569	"P": 1719.75	"F": 303}
{"v": 1	"t": 803590	"P": 1718.0	"F": 293}
{"v": 1	"t": 803610	"P": 1719.75	"F": 317}
{"v": 1	"t": 803630	"P": 1720.5	"F": 327}
{"v": 1	"t": 803651	"P": 1715.25	"F": 309}
{"v": 1	"t": 803671	"P": 1713.0	"F": 263}
{"v": 1	"t": 803691	"P": 1717.75	"F": 244}
{"v": 1	"t": 803711	"P": 1717.5	"F": 249}
{"v": 1	"t": 803732	"P": 1714.5	"F": 270}
{"v": 1	"t": 803752	"P": 1712.25	"F": 262}
{"v": 1	"t": 803772	"P": 1712.0	"F": 241}
{"v": 1	"t": 803793	"P": 1715.25	"F": 228}
{"v": 1	"t": 803813	"P": 1711.25	"F": 233}
{"v": 1	"t": 803833	"P": 1709.75	"F": 246}
{"v": 1	"t": 803854	"P": 1710.5	"F": 249}
{"v": 1	"t": 803874	"P": 1710.25	"F": 229}
{"v": 1	"t": 803895	"P": 1706.75	"F": 214}
{"v": 1	"t": 803915	"P": 1710.25	"F": 212}
{"v": 1	"t": 803935	"P": 1709.0	"F": 201}
{"v": 1	"t": 803956	"P": 1707.5	"F": 207}
{"v": 1	"t": 803976	"P": 1704.0	"F": 215}
{"v": 1	"t": 803996	"P": 1706.75	"F": 221}
{"v": 1	"t": 804016	"P": 1707.5	"F": 233}
{"v": 1	"t": 804037	"P": 1703.75	"F": 231}
{"v": 1	"t": 804057	"P": 1701.5	"F": 212	"C": 46.735	"D": 3257	"sn": 54091929832280	"file": "/data/device_log/data0000.out"}
{"v": 1	"t": 804077	"P": 1703.25	"F": 203}
{"v": 1	"t": 804098	"P": 1709.5	"F": 221}
{"v": 1	"t": 804118	"P": 1706.25	"F": 237}
{"v": 1	"t": 804138	"P": 1702.5	"F": 237}
{"v": 1	"t": 804158	"P": 1701.25	"F": 219}
{"v": 1	"t": 804179	"P": 1703.5	"F": 178}
{"v": 1	"t": 804199	"P": 1702.25	"F": 155}
{"v": 1	"t": 804219	"P": 1698.0	"F": 157}
{"v": 1	"t": 804240	"P": 1699.75	"F": 161}
{"v": 1	"t": 804260	"P": 1703.0	"F": 177}
{"v": 1	"t": 804280	"P": 1699.75	"F": 188}
{"v": 1	"t": 804301	"P": 1698.25	"F": 190}
{"v": 1	"t": 804321	"P": 1696.75	"F": 207}
{"v": 1	"t": 804341	"P": 1702.5	"F": 234}
{"v": 1	"t": 804361	"P": 1702.75	"F": 252}
{"v": 1	"t": 804382	"P": 1701.0	"F": 252}
{"v": 1	"t": 804402	"P": 1698.0	"F": 245}
{"v": 1	"t": 804422	"P": 1702.0	"F": 226}
{"v": 1	"t": 804443	"P": 1704.25	"F": 221}
{"v": 1	"t": 804463	"P": 1701.25	"F": 239}
{"v": 1	"t": 804484	"P": 1707.0	"F": 264}
{"v": 1	"t": 804504	"P": 1705.5	"F": 277}
{"v": 1	"t": 804524	"P": 1704.0	"F": 271}
{"v": 1	"t": 804545	"P": 1703.0	"F": 256}
{"v": 1	"t": 804565	"P": 1708.25	"F": 242}
{"v": 1	"t": 804585	"P": 1708.5	"F": 261}
{"v": 1	"t": 804606	"P": 1707.5	"F": 281}
{"v": 1	"t": 804626	"P": 1703.75	"F": 270}
{"v": 1	"t": 804646	"P": 1707.75	"F": 234}
{"v": 1	"t": 804667	"P": 1707.5	"F": 203}
{"v": 1	"t": 804687	"P": 1702.75	"F": 196}
{"v": 1	"t": 804707	"P": 1701.25	"F": 201}
{"v": 1	"t": 804727	"P": 1704.5	"F": 212}
{"v": 1	"t": 804748	"P": 1705.75	"F": 226}
{"v": 1	"t": 804768	"P": 1703.5	"F": 231}
{"v": 1	"t": 804788	"P": 1700.75	"F": 220}
{"v": 1	"t": 804809	"P": 1701.75	"F": 192}
{"v": 1	"t": 804829	"P": 1704.75	"F": 177}
{"v": 1	"t": 804849	"P": 1700.5	"F": 182}
{"v": 1	"t": 804869	"P": 1700.25	"F": 197}
{"v": 1	"t": 804890	"P": 1700.25	"F": 210}
{"v": 1	"t": 804910	"P": 1705.25	"F": 205}
{"v": 1	"t": 804930	"P": 1700.25	"F": 186}
{"v": 1	"t": 804951	"P": 1696.5	"F": 161}
{"v": 1	"t": 804971	"P": 1696.0	"F": 146}
{"v": 1	"t": 804991	"P": 1699.5	"F": 154}
{"v": 1	"t": 805012	"P": 1696.0	"F": 172}
{"v": 1	"t": 805032	"P": 1697.5	"F": 189}
{"v": 1	"t": 805053	"P": 1699.0	"F": 201}
{"v": 1	"t": 805073	"P": 1694.5	"F": 196	"C": 46.765	"D": 3257	"sn": 54091929832280	"file": "/data/device_log/data0000.out"}
{"v": 1	"t": 805094	"P": 1697.0	"F": 200}
{"v": 1	"t": 805114	"P": 1695.5	"F": 173}
{"v": 1	"t": 805135	"P": 1691.25	"F": 154}
{"v": 1	"t": 805155	"P": 1694.75	"F": 133}
{"v": 1	"t": 805176	"P": 1694.75	"F": 172}
{"v": 1	"t": 805196	"P": 1690.5	"F": 166}
{"v": 1	"t": 805216	"P": 1697.5	"F": 167}
{"v": 1	"t": 805237	"P": 1692.0	"F": 178}
{"v": 1	"t": 805257	"P": 1692.0	"F": 167}
{"v": 1	"t": 805277	"P": 1692.5	"F": 140}
{"v": 1	"t": 805298	"P": 1694.25	"F": 130}
{"v": 1	"t": 805318	"P": 1689.75	"F": 113}
{"v": 1	"t": 805338	"P": 1688.75	"F": 120}
{"v": 1	"t": 805359	"P": 1686.75	"F": 115}
{"v": 1	"t": 805379	"P": 1690.75	"F": 106}
{"v": 1	"t": 805399	"P": 1687.75	"F": 103}
{"v": 1	"t": 805419	"P": 1686.0	"F": 112}
{"v": 1	"t": 805440	"P": 1683.0	"F": 110}
{"v": 1	"t": 805460	"P": 1687.0	"F": 103}
{"v": 1	"t": 805480	"P": 1685.0	"F": 90}
{"v": 1	"t": 805501	"P": 1681.25	"F": 74}
{"v": 1	"t": 805521	"P": 1678.75	"F": 62}
{"v": 1	"t": 805541	"P": 1680.5	"F": 51}
{"v": 1	"t": 805562	"P": 1678.5	"F": 52}
{"v": 1	"t": 805582	"P": 1676.75	"F": 57}
{"v": 1	"t": 805602	"P": 1674.75	"F": 67}
{"v": 1	"t": 805622	"P": 1676.0	"F": 73}
{"v": 1	"t": 805643	"P": 1677.75	"F": 70}
{"v": 1	"t": 805663	"P": 1675.0	"F": 57}
{"v": 1	"t": 805683	"P": 1669.25	"F": 60}
{"v": 1	"t": 805704	"P": 1672.0	"F": 54}
{"v": 1	"t": 805724	"P": 1674.5	"F": 58}
{"v": 1	"t": 805744	"P": 1669.0	"F": 71}
{"v": 1	"t": 805765	"P": 1673.25	"F": 81}
{"v": 1	"t": 805785	"P": 1670.75	"F": 80}
{"v": 1	"t": 805806	"P": 1669.25	"F": 66}
{"v": 1	"t": 805826	"P": 1667.25	"F": 50}
{"v": 1	"t": 805846	"P": 1670.0	"F": 42}
{"v": 1	"t": 805867	"P": 1668.75	"F": 32}
{"v": 1	"t": 805887	"P": 1665.25	"F": 20}
{"v": 1	"t": 805907	"P": 1663.5	"F": 17}
{"v": 1	"t": 805927	"P": 1665.25	"F": 21}
{"v": 1	"t": 805948	"P": 1662.25	"F": 12}
{"v": 1	"t": 805968	"P": 1658.75	"F": 4}
{"v": 1	"t": 805988	"P": 1654.5	"F": -10}
{"v": 1	"t": 806009	"P": 1655.75	"F": -30}
{"v": 1	"t": 806029	"P": 1657.5	"F": -32}
{"v": 1	"t": 806049	"P": 1653.0	"F": -11}
{"v": 1	"t": 806070	"P": 1650.25	"F": 4}
{"v": 1	"t": 806090	"P": 1651.25	"F": 5	"C": 46.755	"D": 3257	"sn": 54091929832280	"file": "/data/device_log/data0000.out"}
{"v": 1	"t": 806110	"P": 1652.75	"F": 3}
{"v": 1	"t": 806130	"P": 1649.75	"F": 2}
{"v": 1	"t": 806151	"P": 1646.25	"F": 0}
{"v": 1	"t": 806171	"P": 1647.5	"F": 0}
{"v": 1	"t": 806191	"P": 1652.5	"F": -2}
{"v": 1	"t": 806212	"P": 1648.5	"F": -3}
{"v": 1	"t": 806232	"P": 1644.75	"F": -14}
{"v": 1	"t": 806252	"P": 1644.0	"F": -31}
{"v": 1	"t": 806273	"P": 1644.5	"F": -39}
{"v": 1	"t": 806293	"P": 1640.0	"F": -45}
{"v": 1	"t": 806314	"P": 1640.0	"F": -52}
{"v": 1	"t": 806334	"P": 1639.5	"F": -75}
{"v": 1	"t": 806354	"P": 1632.0	"F": -115}
{"v": 1	"t": 806375	"P": 1626.25	"F": -176}
{"v": 1	"t": 806395	"P": 1624.75	"F": -255}
{"v": 1	"t": 806415	"P": 1615.5	"F": -359}
{"v": 1	"t": 806436	"P": 1604.5	"F": -512}
{"v": 1	"t": 806456	"P": 1593.0	"F": -734}
{"v": 1	"t": 806476	"P": 1583.25	"F": -1045}
{"v": 1	"t": 806497	"P": 1568.25	"F": -1422}
{"v": 1	"t": 806517	"P": 1550.25	"F": -1833}
{"v": 1	"t": 806537	"P": 1540.5	"F": -2393}
{"v": 1	"t": 806557	"P": 1532.5	"F": -2867}
{"v": 1	"t": 806578	"P": 1521.75	"F": -3249}
{"v": 1	"t": 806598	"P": 1514.75	"F": -3550}
{"v": 1	"t": 806618	"P": 1501.5	"F": -3666}
{"v": 1	"t": 806639	"P": 1497.5	"F": -3642}
{"v": 1	"t": 806659	"P": 1496.0	"F": -3460}
{"v": 1	"t": 806679	"P": 1487.0	"F": -3561}
{"v": 1	"t": 806699	"P": 1481.0	"F": -3512}
{"v": 1	"t": 806720	"P": 1480.0	"F": -3576}
{"v": 1	"t": 806740	"P": 1488.5	"F": -3555}
{"v": 1	"t": 806760	"P": 1488.0	"F": -3755}
{"v": 1	"t": 806781	"P": 1485.75	"F": -3700}
{"v": 1	"t": 806801	"P": 1494.25	"F": -3692}
{"v": 1	"t": 806821	"P": 1498.0	"F": -3684}
{"v": 1	"t": 806842	"P": 1494.0	"F": -3850}
{"v": 1	"t": 806862	"P": 1491.25	"F": -3789}
{"v": 1	"t": 806883	"P": 1498.25	"F": -3899}
{"v": 1	"t": 806903	"P": 1492.5	"F": -3891}
{"v": 1	"t": 806923	"P": 1493.5	"F": -3975}
{"v": 1	"t": 806944	"P": 1497.0	"F": -3896}
{"v": 1	"t": 806964	"P": 1495.0	"F": -3815}
{"v": 1	"t": 806984	"P": 1492.25	"F": -3891}
{"v": 1	"t": 807005	"P": 1489.5	"F": -3692}
{"v": 1	"t": 807025	"P": 1494.5	"F": -3720}
{"v": 1	"t": 807045	"P": 1497.0	"F": -3734}
{"v": 1	"t": 807065	"P": 1494.5	"F": -3684}
{"v": 1	"t": 807086	"P": 1492.5	"F": -3765}
{"v": 1	"t": 807106	"P": 1492.5	"F": -3825	"C": 46.755	"D": 3257	"sn": 54091929832280	"file": "/data/device_log/data0000.out"}
{"v": 1	"t": 807126	"P": 1492.25	"F": -3744}
{"v": 1	"t": 807147	"P": 1492.75	"F": -3830}
{"v": 1	"t": 807167	"P": 1491.0	"F": -3763}
{"v": 1	"t": 807187	"P": 1490.5	"F": -3678}
{"v": 1	"t": 807208	"P": 1502.75	"F": -3850}
{"v": 1	"t": 807228	"P": 1497.0	"F": -3771}
{"v": 1	"t": 807248	"P": 1492.75	"F": -3759}
{"v": 1	"t": 807268	"P": 1489.25	"F": -3808}
{"v": 1	"t": 807289	"P": 1494.0	"F": -3829}
{"v": 1	"t": 807309	"P": 1494.25	"F": -3991}
{"v": 1	"t": 807329	"P": 1491.0	"F": -3801}
{"v": 1	"t": 807350	"P": 1488.25	"F": -3829}
{"v": 1	"t": 807370	"P": 1492.0	"F": -3616}
{"v": 1	"t": 807390	"P": 1494.0	"F": -3830}
{"v": 1	"t": 807411	"P": 1492.0	"F": -3763}
{"v": 1	"t": 807431	"P": 1495.0	"F": -3795}
{"v": 1	"t": 807452	"P": 1497.75	"F": -3675}
{"v": 1	"t": 807472	"P": 1498.25	"F": -3481}
{"v": 1	"t": 807492	"P": 1493.5	"F": -3564}
{"v": 1	"t": 807513	"P": 1505.0	"F": -3540}
{"v": 1	"t": 807533	"P": 1503.75	"F": -3404}
{"v": 1	"t": 807553	"P": 1505.5	"F": -3400}
{"v": 1	"t": 807573	"P": 1506.25	"F": -3077}
{"v": 1	"t": 807594	"P": 1513.75	"F": -2913}
{"v": 1	"t": 807614	"P": 1514.75	"F": -2822}
{"v": 1	"t": 807634	"P": 1517.0	"F": -2599}
{"v": 1	"t": 807655	"P": 1520.5	"F": -2140}
{"v": 1	"t": 807675	"P": 1529.75	"F": -1801}
{"v": 1	"t": 807695	"P": 1542.0	"F": -1418}
{"v": 1	"t": 807716	"P": 1547.5	"F": -1124}
{"v": 1	"t": 807736	"P": 1561.75	"F": -792}
{"v": 1	"t": 807756	"P": 1575.0	"F": -450}
{"v": 1	"t": 807776	"P": 1586.25	"F": -231}
{"v": 1	"t": 807797	"P": 1593.75	"F": -111}
{"v": 1	"t": 807817	"P": 1595.5	"F": -48}
{"v": 1	"t": 807837	"P": 1600.25	"F": -37}
{"v": 1	"t": 807858	"P": 1609.5	"F": -28}
{"v": 1	"t": 807878	"P": 1610.0	"F": -19}
{"v": 1	"t": 807898	"P": 1612.5	"F": -15}
{"v": 1	"t": 807918	"P": 1615.5	"F": -5}
{"v": 1	"t": 807939	"P": 1624.0	"F": 8}
{"v": 1	"t": 807959	"P": 1620.25	"F": 15}
{"v": 1	"t": 807979	"P": 1621.5	"F": 37}
{"v": 1	"t": 808000	"P": 1623.0	"F": 42}
{"v": 1	"t": 808020	"P": 1627.75	"F": 25}
{"v": 1	"t": 808041	"P": 1630.5	"F": 47}
{"v": 1	"t": 808061	"P": 1631.25	"F": 45}
{"v": 1	"t": 808081	"P": 1638.75	"F": 40}
{"v": 1	"t": 808102	"P": 1638.75	"F": 47}
{"v": 1	"t": 808122	"P": 1639.5	"F": 49	"C": 46.755	"D": 3257	"sn": 54091929832280	"file": "/data/device_log/data0000.out"}
{"v": 1	"t": 808142	"P": 1635.0	"F": 27}
{"v": 1	"t": 808162	"P": 1635.75	"F": -26}
{"v": 1	"t": 808183	"P": 1632.25	"F": -81}
{"v": 1	"t": 808203	"P": 1635.0	"F": -82}
{"v": 1	"t": 808223	"P": 1634.25	"F": -19}
{"v": 1	"t": 808244	"P": 1639.25	"F": 15}
{"v": 1	"t": 808264	"P": 1640.75	"F": 35}
{"v": 1	"t": 808284	"P": 1636.5	"F": 8}
{"v": 1	"t": 808305	"P": 1637.75	"F": -8}
{"v": 1	"t": 808325	"P": 1640.75	"F": 8}
{"v": 1	"t": 808345	"P": 1645.0	"F": 19}
{"v": 1	"t": 808365	"P": 1645.75	"F": 31}
{"v": 1	"t": 808386	"P": 1648.0	"F": 79}
{"v": 1	"t": 808406	"P": 1652.0	"F": 130}
{"v": 1	"t": 808426	"P": 1649.5	"F": 162}
{"v": 1	"t": 808447	"P": 1656.75	"F": 162}
{"v": 1	"t": 808467	"P": 1659.25	"F": 167}
{"v": 1	"t": 808487	"P": 1658.75	"F": 186}
{"v": 1	"t": 808508	"P": 1665.75	"F": 197}
{"v": 1	"t": 808528	"P": 1662.75	"F": 180}
{"v": 1	"t": 808549	"P": 1668.0	"F": 162}
{"v": 1	"t": 808569	"P": 1672.25	"F": 187}
{"v": 1	"t": 808590	"P": 1669.25	"F": 219}
{"v": 1	"t": 808610	"P": 1676.0	"F": 246}
{"v": 1	"t": 808631	"P": 1674.5	"F": 253}
{"v": 1	"t": 808651	"P": 1675.75	"F": 210}
{"v": 1	"t": 808672	"P": 1677.75	"F": 195}
{"v": 1	"t": 808692	"P": 1676.75	"F": 211}
{"v": 1	"t": 808713	"P": 1681.5	"F": 224}
{"v": 1	"t": 808733	"P": 1682.75	"F": 241}
{"v": 1	"t": 808753	"P": 1678.25	"F": 233}
{"v": 1	"t": 808773	"P": 1679.75	"F": 204}
{"v": 1	"t": 808794	"P": 1686.0	"F": 181}
{"v": 1	"t": 808814	"P": 1687.0	"F": 186}
{"v": 1	"t": 808834	"P": 1684.75	"F": 214}
{"v": 1	"t": 808855	"P": 1684.5	"F": 218}
{"v": 1	"t": 808875	"P": 1688.75	"F": 193}
{"v": 1	"t": 808895	"P": 1685.75	"F": 137}
{"v": 1	"t": 808916	"P": 1682.5	"F": 98}
{"v": 1	"t": 808936	"P": 1678.25	"F": 82}
{"v": 1	"t": 808956	"P": 1682.75	"F": 92}
{"v": 1	"t": 808976	"P": 1683.0	"F": 88}
{"v": 1	"t": 808997	"P": 1677.0	"F": 79}
{"v": 1	"t": 809017	"P": 1675.75	"F": 69}
{"v": 1	"t": 809037	"P": 1676.5	"F": 67}
{"v": 1	"t": 809058	"P": 1680.25	"F": 90}
{"v": 1	"t": 809078	"P": 1676.75	"F": 119}
{"v": 1	"t": 809098	"P": 1677.0	"F": 129}
{"v": 1	"t": 809118	"P": 1675.5	"F": 121}
{"v": 1	"t": 809139	"P": 1679.0	"F": 100	"C": 46.735	"D": 3257	"sn": 54091929832280	"file": "/data/device_log/data0000.out"}
{"v": 1	"t": 809159	"P": 1674.0	"F": 68}
{"v": 1	"t": 809179	"P": 1674.0	"F": 49}
{"v": 1	"t": 809200	"P": 1670.75	"F": 57}
{"v": 1	"t": 809220	"P": 1677.5	"F": 74}
{"v": 1	"t": 809241	"P": 1670.5	"F": 82}
{"v": 1	"t": 809261	"P": 1671.75	"F": 81}
{"v": 1	"t": 809282	"P": 1673.5	"F": 79}
{"v": 1	"t": 809302	"P": 1671.75	"F": 86}
{"v": 1	"t": 809322	"P": 1668.5	"F": 78}
{"v": 1	"t": 809342	"P": 1673.0	"F": 76}
{"v": 1	"t": 809363	"P": 1673.5	"F": 83}
{"v": 1	"t": 809383	"P": 1671.25	"F": 100}
{"v": 1	"t": 809403	"P": 1670.5	"F": 123}
{"v": 1	"t": 809424	"P": 1670.5	"F": 117}
{"v": 1	"t": 809444	"P": 1677.25	"F": 103}
{"v": 1	"t": 809464	"P": 1673.75	"F": 101}
{"v": 1	"t": 809484	"P": 1672.5	"F": 104}
{"v": 1	"t": 809505	"P": 1675.25	"F": 108}
{"v": 1	"t": 809525	"P": 1677.5	"F": 113}
{"v": 1	"t": 809545	"P": 1676.5	"F": 103}
{"v": 1	"t": 809566	"P": 1674.5	"F": 101}
{"v": 1	"t": 809586	"P": 1674.5	"F": 108}
{"v": 1	"t": 809606	"P": 1682.0	"F": 117}
{"v": 1	"t": 809627	"P": 1681.75	"F": 129}
{"v": 1	"t": 809647	"P": 1677.5	"F": 129}
{"v": 1	"t": 809667	"P": 1679.25	"F": 113}
{"v": 1	"t": 809687	"P": 1680.75	"F": 99}
{"v": 1	"t": 809708	"P": 1679.75	"F": 92}
{"v": 1	"t": 809728	"P": 1677.75	"F": 88}
{"v": 1	"t": 809748	"P": 1675.75	"F": 80}
{"v": 1	"t": 809769	"P": 1674.75	"F": 60}
{"v": 1	"t": 809790	"P": 1670.25	"F": 26}
{"v": 1	"t": 809810	"P": 1669.5	"F": -6}
{"v": 1	"t": 809831	"P": 1662.0	"F": -38}
{"v": 1	"t": 809851	"P": 1657.0	"F": -75}
{"v": 1	"t": 809871	"P": 1654.5	"F": -87}
{"v": 1	"t": 809891	"P": 1651.75	"F": -110}
{"v": 1	"t": 809912	"P": 1646.25	"F": -93}
{"v": 1	"t": 809932	"P": 1642.75	"F": -78}
{"v": 1	"t": 809952	"P": 1643.5	"F": -56}
{"v": 1	"t": 809973	"P": 1645.25	"F": -26}
{"v": 1	"t": 809993	"P": 1644.5	"F": 5}
{"v": 1	"t": 810013	"P": 1642.5	"F": 35}
{"v": 1	"t": 810034	"P": 1644.75	"F": 48}
{"v": 1	"t": 810054	"P": 1650.0	"F": 38}
{"v": 1	"t": 810074	"P": 1650.75	"F": 32}
{"v": 1	"t": 810094	"P": 1652.25	"F": 40}
{"v": 1	"t": 810115	"P": 1652.5	"F": 50}
{"v": 1	"t": 810135	"P": 1656.0	"F": 53}
{"v": 1	"t": 810155	"P": 1657.25	"F": 41	"C": 46.735	"D": 3257	"sn": 54091929832280	"file": "/data/device_log/data0000.out"}
{"v": 1	"t": 810176	"P": 1655.0	"F": 25}
{"v": 1	"t": 810196	"P": 1652.0	"F": 7}
{"v": 1	"t": 810216	"P": 1655.25	"F": -6}
{"v": 1	"t": 810237	"P": 1654.75	"F": -5}
{"v": 1	"t": 810257	"P": 1651.5	"F": 4}
{"v": 1	"t": 810277	"P": 1653.0	"F": 35}
{"v": 1	"t": 810297	"P": 1659.25	"F": 76}
{"v": 1	"t": 810318	"P": 1660.75	"F": 103}
{"v": 1	"t": 810338	"P": 1663.0	"F": 112}
{"v": 1	"t": 810359	"P": 1659.25	"F": 106}
{"v": 1	"t": 810379	"P": 1665.25	"F": 86}
{"v": 1	"t": 810399	"P": 1660.5	"F": 35}
{"v": 1	"t": 810420	"P": 1657.0	"F": -5}
{"v": 1	"t": 810440	"P": 1654.25	"F": -59}
{"v": 1	"t": 810460	"P": 1646.0	"F": -156}
{"v": 1	"t": 810481	"P": 1637.5	"F": -262}
{"v": 1	"t": 810501	"P": 1624.75	"F": -394}
{"v": 1	"t": 810521	"P": 1614.75	"F": -552}
{"v": 1	"t": 810541	"P": 1607.5	"F": -754}
{"v": 1	"t": 810562	"P": 1587.5	"F": -1026}
{"v": 1	"t": 810582	"P": 1570.75	"F": -1372}
{"v": 1	"t": 810602	"P": 1557.0	"F": -1693}
{"v": 1	"t": 810623	"P": 1546.0	"F": -1958}
{"v": 1	"t": 810643	"P": 1535.25	"F": -2225}
{"v": 1	"t": 810663	"P": 1526.5	"F": -2476}
{"v": 1	"t": 810684	"P": 1532.0	"F": -2422}
{"v": 1	"t": 810704	"P": 1537.0	"F": -2214}
{"v": 1	"t": 810724	"P": 1535.0	"F": -2204}
{"v": 1	"t": 810744	"P": 1528.75	"F": -2107}
{"v": 1	"t": 810765	"P": 1526.25	"F": -1931}
{"v": 1	"t": 810785	"P": 1527.5	"F": -2049}
{"v": 1	"t": 810805	"P": 1523.75	"F": -1914}
{"v": 1	"t": 810826	"P": 1522.0	"F": -1885}
{"v": 1	"t": 810846	"P": 1523.25	"F": -1833}
{"v": 1	"t": 810866	"P": 1525.0	"F": -1802}
{"v": 1	"t": 810887	"P": 1525.25	"F": -1786}
{"v": 1	"t": 810907	"P": 1521.25	"F": -1768}
{"v": 1	"t": 810927	"P": 1524.5	"F": -1689}
{"v": 1	"t": 810948	"P": 1524.75	"F": -1738}
{"v": 1	"t": 810968	"P": 1524.0	"F": -1762}
{"v": 1	"t": 810989	"P": 1524.0	"F": -1688}
{"v": 1	"t": 811009	"P": 1529.5	"F": -1633}
{"v": 1	"t": 811029	"P": 1527.75	"F": -1757}
{"v": 1	"t": 811049	"P": 1525.5	"F": -1700}
{"v": 1	"t": 811070	"P": 1529.5	"F": -1664}
{"v": 1	"t": 811090	"P": 1533.5	"F": -1582}
{"v": 1	"t": 811110	"P": 1533.75	"F": -1566}
{"v": 1	"t": 811131	"P": 1532.25	"F": -1671}
{"v": 1	"t": 811151	"P": 1532.5	"F": -1628}
{"v": 1	"t": 811171	"P": 1533.75	"F": -1687	"C": 46.725	"D": 3257	"sn": 54091929832280	"file": "/data/device_log/data0000.out"}
{"v": 1	"t": 811192	"P": 1531.25	"F": -1746}
{"v": 1	"t": 811212	"P": 1529.5	"F": -1721}
{"v": 1	"t": 811232	"P": 1527.5	"F": -1777}
{"v": 1	"t": 811252	"P": 1531.0	"F": -1765}
{"v": 1	"t": 811273	"P": 1528.25	"F": -1767}
{"v": 1	"t": 811293	"P": 1526.0	"F": -1836}
{"v": 1	"t": 811313	"P": 1524.25	"F": -1755}
{"v": 1	"t": 811334	"P": 1525.5	"F": -1701}
{"v": 1	"t": 811354	"P": 1531.5	"F": -1724}
{"v": 1	"t": 811374	"P": 1525.0	"F": -1835}
{"v": 1	"t": 811395	"P": 1522.25	"F": -1826}
{"v": 1	"t": 811415	"P": 1521.75	"F": -1840}
{"v": 1	"t": 811435	"P": 1526.75	"F": -1811}
{"v": 1	"t": 811456	"P": 1522.0	"F": -1886}
{"v": 1	"t": 811476	"P": 1524.5	"F": -1746}
{"v": 1	"t": 811496	"P": 1532.25	"F": -1637}
{"v": 1	"t": 811517	"P": 1533.25	"F": -1443}
{"v": 1	"t": 811537	"P": 1537.5	"F": -1258}
{"v": 1	"t": 811558	"P": 1548.25	"F": -1193}
{"v": 1	"t": 811578	"P": 1553.5	"F": -1075}
{"v": 1	"t": 811598	"P": 1563.25	"F": -756}
{"v": 1	"t": 811618	"P": 1580.25	"F": -423}
{"v": 1	"t": 811639	"P": 1602.25	"F": -82}
{"v": 1	"t": 811659	"P": 1620.5	"F": 199}
{"v": 1	"t": 811679	"P": 1629.0	"F": 522}
{"v": 1	"t": 811700	"P": 1636.75	"F": 711}
{"v": 1	"t": 811720	"P": 1650.25	"F": 852}
{"v": 1	"t": 811740	"P": 1657.5	"F": 980}
{"v": 1	"t": 811760	"P": 1663.75	"F": 954}
{"v": 1	"t": 811781	"P": 1669.75	"F": 886}
{"v": 1	"t": 811801	"P": 1676.25	"F": 809}
{"v": 1	"t": 811821	"P": 1687.0	"F": 720}
{"v": 1	"t": 811842	"P": 1688.75	"F": 724}
{"v": 1	"t": 811862	"P": 1692.5	"F": 730}
{"v": 1	"t": 811882	"P": 1695.0	"F": 672}
{"v": 1	"t": 811903	"P": 1702.0	"F": 595}
{"v": 1	"t": 811923	"P": 1701.0	"F": 493}
{"v": 1	"t": 811943	"P": 1702.75	"F": 511}
{"v": 1	"t": 811964	"P": 1705.75	"F": 581}
{"v": 1	"t": 811984	"P": 1711.5	"F": 568}
{"v": 1	"t": 812004	"P": 1709.75	"F": 555}
{"v": 1	"t": 812025	"P": 1710.0	"F": 505}
{"v": 1	"t": 812045	"P": 1713.75	"F": 511}
{"v": 1	"t": 812066	"P": 1713.75	"F": 489}
{"v": 1	"t": 812086	"P": 1715.25	"F": 463}
{"v": 1	"t": 812107	"P": 1721.25	"F": 524}
{"v": 1	"t": 812127	"P": 1716.25	"F": 504}
{"v": 1	"t": 812147	"P": 1716.75	"F": 466}
{"v": 1	"t": 812168	"P": 1715.75	"F": 384}
{"v": 1	"t": 812188	"P": 1715.75	"F": 387	"C": 46.745	"D": 3257	"sn": 54091929832280	"file": "/data/device_log/data0000.out"}
{"v": 1	"t": 812209	"P": 1721.5	"F": 411}
{"v": 1	"t": 812229	"P": 1723.0	"F": 439}
{"v": 1	"t": 812250	"P": 1717.0	"F": 428}
{"v": 1	"t": 812270	"P": 1723.0	"F": 389}
{"v": 1	"t": 812290	"P": 1721.75	"F": 365}
{"v": 1	"t": 812311	"P": 1721.0	"F": 354}
{"v": 1	"t": 812331	"P": 1720.5	"F": 397}
{"v": 1	"t": 812351	"P": 1726.0	"F": 444}
{"v": 1	"t": 812371	"P": 1727.5	"F": 474}
{"v": 1	"t": 812392	"P": 1724.25	"F": 460}
{"v": 1	"t": 812412	"P": 1722.25	"F": 443}
{"v": 1	"t": 812432	"P": 1723.5	"F": 421}
{"v": 1	"t": 812453	"P": 1727.75	"F": 389}
{"v": 1	"t": 812473	"P": 1725.0	"F": 378}
{"v": 1	"t": 812493	"P": 1722.25	"F": 388}
{"v": 1	"t": 812514	"P": 1725.5	"F": 396}
{"v": 1	"t": 812534	"P": 1727.75	"F": 397}
{"v": 1	"t": 812554	"P": 1726.25	"F": 393}
{"v": 1	"t": 812574	"P": 1725.25	"F": 409}
{"v": 1	"t": 812595	"P": 1727.5	"F": 411}
{"v": 1	"t": 812615	"P": 1730.25	"F": 416}
{"v": 1	"t": 812635	"P": 1728.75	"F": 410}
{"v": 1	"t": 812656	"P": 1728.5	"F": 466}
{"v": 1	"t": 812676	"P": 1728.25	"F": 477}
{"v": 1	"t": 812696	"P": 1732.25	"F": 435}
{"v": 1	"t": 812717	"P": 1730.5	"F": 431}
{"v": 1	"t": 812737	"P": 1730.5	"F": 442}
{"v": 1	"t": 812757	"P": 1733.75	"F": 491}
{"v": 1	"t": 812778	"P": 1735.75	"F": 549}
{"v": 1	"t": 812798	"P": 1733.75	"F": 542}
{"v": 1	"t": 812819	"P": 1733.25	"F": 536}
{"v": 1	"t": 812839	"P": 1735.75	"F": 500}
{"v": 1	"t": 812859	"P": 1732.25	"F": 498}
{"v": 1	"t": 812880	"P": 1733.0	"F": 445}
{"v": 1	"t": 812900	"P": 1735.5	"F": 437}
{"v": 1	"t": 812920	"P": 1737.5	"F": 474}
{"v": 1	"t": 812940	"P": 1735.5	"F": 473}
{"v": 1	"t": 812961	"P": 1730.75	"F": 467}
{"v": 1	"t": 812981	"P": 1735.25	"F": 450}
{"v": 1	"t": 813001	"P": 1738.25	"F": 413}
{"v": 1	"t": 813022	"P": 1736.25	"F": 417}
{"v": 1	"t": 813042	"P": 1732.25	"F": 400}
{"v": 1	"t": 813062	"P": 1730.25	"F": 378}
{"v": 1	"t": 813082	"P": 1730.75	"F": 336}
{"v": 1	"t": 813103	"P": 1730.25	"F": 286}
{"v": 1	"t": 813123	"P": 1726.0	"F": 276}
{"v": 1	"t": 813143	"P": 1725.0	"F": 303}
{"v": 1	"t": 813164	"P": 1728.0	"F": 323}
{"v": 1	"t": 813184	"P": 1728.5	"F": 322}
{"v": 1	"t": 813204	"P": 1724.25	"F": 315	"C": 46.73	"D": 3257	"sn": 54091929832280	"file": "/data/device_log/data0000.out"}
{"v": 1	"t": 813225	"P": 1720.75	"F": 295}
{"v": 1	"t": 813245	"P": 1723.25	"F": 278}
{"v": 1	"t": 813265	"P": 1727.0	"F": 298}
{"v": 1	"t": 813286	"P": 1720.0	"F": 317}
{"v": 1	"t": 813306	"P": 1720.0	"F": 318}
{"v": 1	"t": 813326	"P": 1720.25	"F": 285}
{"v": 1	"t": 813347	"P": 1719.25	"F": 245}
{"v": 1	"t": 813367	"P": 1714.25	"F": 230}
{"v": 1	"t": 813388	"P": 1718.5	"F": 218}
{"v": 1	"t": 813408	"P": 1714.75	"F": 213}
{"v": 1	"t": 813428	"P": 1712.0	"F": 206}
{"v": 1	"t": 813448	"P": 1709.5	"F": 197}
{"v": 1	"t": 813469	"P": 1710.5	"F": 184}
{"v": 1	"t": 813489	"P": 1708.25	"F": 161}
{"v": 1	"t": 813509	"P": 1703.75	"F": 138}
{"v": 1	"t": 813530	"P": 1702.25	"F": 125}
{"v": 1	"t": 813550	"P": 1705.5	"F": 126}
{"v": 1	"t": 813570	"P": 1703.75	"F": 131}
{"v": 1	"t": 813591	"P": 1699.75	"F": 155}
{"v": 1	"t": 813611	"P": 1697.25	"F": 167}
{"v": 1	"t": 813631	"P": 1701.0	"F": 180}
{"v": 1	"t": 813651	"P": 1702.5	"F": 195}
{"v": 1	"t": 813672	"P": 1697.0	"F": 198}
{"v": 1	"t": 813692	"P": 1697.75	"F": 183}
{"v": 1	"t": 813712	"P": 1695.75	"F": 165}
{"v": 1	"t": 813733	"P": 1698.0	"F": 130}
{"v": 1	"t": 813753	"P": 1692.25	"F": 112}
{"v": 1	"t": 813773	"P": 1690.75	"F": 111}
{"v": 1	"t": 813794	"P": 1691.5	"F": 115}
{"v": 1	"t": 813814	"P": 1693.5	"F": 101}
{"v": 1	"t": 813834	"P": 1686.5	"F": 61}
{"v": 1	"t": 813854	"P": 1676.5	"F": -5}
{"v": 1	"t": 813875	"P": 1668.75	"F": -124}
{"v": 1	"t": 813895	"P": 1662.25	"F": -300}
{"v": 1	"t": 813916	"P": 1649.25	"F": -455}
{"v": 1	"t": 813936	"P": 1638.5	"F": -581}
{"v": 1	"t": 813957	"P": 1631.0	"F": -620}
{"v": 1	"t": 813977	"P": 1624.0	"F": -613}
{"v": 1	"t": 813997	"P": 1616.75	"F": -527}
{"v": 1	"t": 814017	"P": 1620.75	"F": -377}
{"v": 1	"t": 814038	"P": 1626.5	"F": -235}
{"v": 1	"t": 814058	"P": 1631.75	"F": -111}
{"v": 1	"t": 814078	"P": 1635.25	"F": -15}
{"v": 1	"t": 814099	"P": 1636.75	"F": 19}
{"v": 1	"t": 814119	"P": 1640.25	"F": 21}
{"v": 1	"t": 814139	"P": 1638.75	"F": -10}
{"v": 1	"t": 814159	"P": 1633.25	"F": -72}
{"v": 1	"t": 814180	"P": 1627.0	"F": -176}
{"v": 1	"t": 814200	"P": 1622.75	"F": -345}
{"v": 1	"t": 814220	"P": 1607.5	"F": -595	"C": 46.735	"D": 3257	"sn": 54091929832280	"file": "/data/device_log/data0000.out"}
{"v": 1	"t": 814241	"P": 1590.25	"F": -880}
{"v": 1	"t": 814261	"P": 1577.25	"F": -1240}
{"v": 1	"t": 814281	"P": 1567.25	"F": -1534}
{"v": 1	"t": 814302	"P": 1559.25	"F": -1657}
{"v": 1	"t": 814322	"P": 1551.0	"F": -1785}
{"v": 1	"t": 814342	"P": 1548.5	"F": -1815}
{"v": 1	"t": 814362	"P": 1545.75	"F": -1839}
{"v": 1	"t": 814383	"P": 1545.5	"F": -1809}
{"v": 1	"t": 814403	"P": 1541.5	"F": -1764}
{"v": 1	"t": 814423	"P": 1535.0	"F": -1768}
{"v": 1	"t": 814444	"P": 1538.75	"F": -1676}
{"v": 1	"t": 814464	"P": 1533.0	"F": -1755}
{"v": 1	"t": 814485	"P": 1529.25	"F": -1696}
{"v": 1	"t": 814505	"P": 1531.5	"F": -1720}
{"v": 1	"t": 814525	"P": 1530.25	"F": -1685}
{"v": 1	"t": 814546	"P": 1526.25	"F": -1670}
{"v": 1	"t": 814566	"P": 1525.75	"F": -1769}
{"v": 1	"t": 814586	"P": 1531.25	"F": -1758}
{"v": 1	"t": 814606	"P": 1527.75	"F": -1682}
{"v": 1	"t": 814627	"P": 1529.75	"F": -1692}
{"v": 1	"t": 814647	"P": 1530.75	"F": -1550}
{"v": 1	"t": 814667	"P": 1537.5	"F": -1460}
{"v": 1	"t": 814688	"P": 1541.5	"F": -1276}
{"v": 1	"t": 814708	"P": 1542.25	"F": -1325}
{"v": 1	"t": 814728	"P": 1543.25	"F": -1217}
{"v": 1	"t": 814749	"P": 1548.25	"F": -1185}
{"v": 1	"t": 814769	"P": 1554.5	"F": -1157}
{"v": 1	"t": 814789	"P": 1557.25	"F": -1025}
{"v": 1	"t": 814809	"P": 1559.25	"F": -933}
{"v": 1	"t": 814830	"P": 1562.25	"F": -746}
{"v": 1	"t": 814850	"P": 1574.75	"F": -681}
{"v": 1	"t": 814870	"P": 1576.25	"F": -614}
{"v": 1	"t": 814891	"P": 1577.5	"F": -553}
{"v": 1	"t": 814911	"P": 1580.0	"F": -452}
{"v": 1	"t": 814931	"P": 1590.0	"F": -363}
{"v": 1	"t": 814952	"P": 1594.0	"F": -277}
{"v": 1	"t": 814972	"P": 1594.75	"F": -174}
{"v": 1	"t": 814992	"P": 1604.5	"F": -71}
{"v": 1	"t": 815013	"P": 1618.25	"F": 38}
{"v": 1	"t": 815033	"P": 1623.75	"F": 162}
{"v": 1	"t": 815054	"P": 1627.25	"F": 214}
{"v": 1	"t": 815074	"P": 1636.25	"F": 214}
{"v": 1	"t": 815094	"P": 1643.75	"F": 229}
{"v": 1	"t": 815114	"P": 1646.25	"F": 304}
{"v": 1	"t": 815135	"P": 1652.0	"F": 407}
{"v": 1	"t": 815155	"P": 1657.5	"F": 480}
{"v": 1	"t": 815175	"P": 1663.25	"F": 451}
{"v": 1	"t": 815196	"P": 1663.75	"F": 425}
{"v": 1	"t": 815216	"P": 1672.25	"F": 453}
{"v": 1	"t": 815236	"P": 1679.75	"F": 493	"C": 46.745	"D": 3257	"sn": 54091929832280	"file": "/data/device_log/data0000.out"}
{"v": 1	"t": 815256	"P": 1681.25	"F": 461}
{"v": 1	"t": 815277	"P": 1679.5	"F": 419}
{"v": 1	"t": 815297	"P": 1681.0	"F": 383}
{"v": 1	"t": 815317	"P": 1688.5	"F": 397}
{"v": 1	"t": 815338	"P": 1692.75	"F": 412}
{"v": 1	"t": 815358	"P": 1692.25	"F": 407}
{"v": 1	"t": 815378	"P": 1695.25	"F": 385}
{"v": 1	"t": 815398	"P": 1694.25	"F": 356}
{"v": 1	"t": 815419	"P": 1698.5	"F": 319}
{"v": 1	"t": 815439	"P": 1699.5	"F": 323}
{"v": 1	"t": 815459	"P": 1700.0	"F": 319}
{"v": 1	"t": 815480	"P": 1698.0	"F": 329}
{"v": 1	"t": 815500	"P": 1705.25	"F": 346}
{"v": 1	"t": 815520	"P": 1704.25	"F": 349}
{"v": 1	"t": 815541	"P": 1704.5	"F": 349}
{"v": 1	"t": 815561	"P": 1704.0	"F": 365}
{"v": 1	"t": 815582	"P": 1707.75	"F": 378}
{"v": 1	"t": 815602	"P": 1706.5	"F": 356}
{"v": 1	"t": 815622	"P": 1709.5	"F": 316}
{"v": 1	"t": 815643	"P": 1710.25	"F": 323}
{"v": 1	"t": 815663	"P": 1705.5	"F": 303}
{"v": 1	"t": 815684	"P": 1711.5	"F": 291}
{"v": 1	"t": 815704	"P": 1706.75	"F": 283}
{"v": 1	"t": 815725	"P": 1707.5	"F": 295}
{"v": 1	"t": 815745	"P": 1711.0	"F": 292}
{"v": 1	"t": 815766	"P": 1707.25	"F": 255}
{"v": 1	"t": 815786	"P": 1703.75	"F": 226}
{"v": 1	"t": 815806	"P": 1708.0	"F": 232}
{"v": 1	"t": 815826	"P": 1710.25	"F": 245}
{"v": 1	"t": 815847	"P": 1708.0	"F": 264}
{"v": 1	"t": 815867	"P": 1705.75	"F": 286}
{"v": 1	"t": 815887	"P": 1708.25	"F": 310}
{"v": 1	"t": 815908	"P": 1711.25	"F": 317}
{"v": 1	"t": 815928	"P": 1711.5	"F": 306}
{"v": 1	"t": 815948	"P": 1709.75	"F": 291}
{"v": 1	"t": 815968	"P": 1708.25	"F": 262}
{"v": 1	"t": 815989	"P": 1710.75	"F": 260}
{"v": 1	"t": 816009	"P": 1712.0	"F": 282}
{"v": 1	"t": 816029	"P": 1710.75	"F": 295}
{"v": 1	"t": 816050	"P": 1708.25	"F": 314}
{"v": 1	"t": 816070	"P": 1712.5	"F": 322}
{"v": 1	"t": 816090	"P": 1713.25	"F": 316}
{"v": 1	"t": 816111	"P": 1710.5	"F": 298}
{"v": 1	"t": 816131	"P": 1710.25	"F": 286}
{"v": 1	"t": 816151	"P": 1712.25	"F": 271}
{"v": 1	"t": 816171	"P": 1712.75	"F": 263}
{"v": 1	"t": 816192	"P": 1711.5	"F": 267}
{"v": 1	"t": 816212	"P": 1709.25	"F": 285}
{"v": 1	"t": 816232	"P": 1712.75	"F": 297}
{"v": 1	"t": 816253	"P": 1712.0	"F": 294	"C": 46.715	"D": 3257	"sn": 54091929832280	"file": "/data/device_log/data0000.out"}
{"v": 1	"t": 816273	"P": 1709.75	"F": 283}
{"v": 1	"t": 816294	"P": 1713.75	"F": 275}
{"v": 1	"t": 816314	"P": 1712.0	"F": 284}
{"v": 1	"t": 816334	"P": 1711.25	"F": 284}
{"v": 1	"t": 816355	"P": 1710.75	"F": 292}
{"v": 1	"t": 816375	"P": 1715.25	"F": 296}
{"v": 1	"t": 816395	"P": 1714.75	"F": 301}
{"v": 1	"t": 816416	"P": 1713.5	"F": 305}
{"v": 1	"t": 816436	"P": 1710.75	"F": 298}
{"v": 1	"t": 816456	"P": 1712.5	"F": 292}
{"v": 1	"t": 816476	"P": 1716.0	"F": 287}
{"v": 1	"t": 816497	"P": 1713.0	"F": 288}
{"v": 1	"t": 816517	"P": 1710.0	"F": 299}
{"v": 1	"t": 816537	"P": 1712.0	"F": 308}
{"v": 1	"t": 816558	"P": 1716.5	"F": 296}
{"v": 1	"t": 816578	"P": 1714.5	"F": 294}
{"v": 1	"t": 816598	"P": 1711.5	"F": 268}
{"v": 1	"t": 816619	"P": 1711.0	"F": 244}
{"v": 1	"t": 816639	"P": 1713.5	"F": 224}
{"v": 1	"t": 816659	"P": 1709.25	"F": 226}
{"v": 1	"t": 816680	"P": 1708.25	"F": 228}
{"v": 1	"t": 816700	"P": 1706.5	"F": 229}
{"v": 1	"t": 816720	"P": 1710.75	"F": 223}
{"v": 1	"t": 816740	"P": 1705.75	"F": 207}
{"v": 1	"t": 816761	"P": 1705.75	"F": 198}
{"v": 1	"t": 816781	"P": 1705.25	"F": 195}
{"v": 1	"t": 816802	"P": 1703.25	"F": 186}
{"v": 1	"t": 816822	"P": 1701.25	"F": 174}
{"v": 1	"t": 816842	"P": 1702.25	"F": 161}
{"v": 1	"t": 816863	"P": 1704.0	"F": 148}
{"v": 1	"t": 816883	"P": 1698.75	"F": 147}
{"v": 1	"t": 816903	"P": 1693.0	"F": 140}
{"v": 1	"t": 816924	"P": 1694.25	"F": 116}
{"v": 1	"t": 816944	"P": 1696.0	"F": 109}
{"v": 1	"t": 816964	"P": 1692.0	"F": 97}
{"v": 1	"t": 816984	"P": 1687.0	"F": 77}
{"v": 1	"t": 817005	"P": 1685.75	"F": 66}
{"v": 1	"t": 817025	"P": 1689.0	"F": 60}
{"v": 1	"t": 817045	"P": 1684.25	"F": 53}
{"v": 1	"t": 817066	"P": 1681.0	"F": 55}
{"v": 1	"t": 817086	"P": 1679.5	"F": 63}
{"v": 1	"t": 817106	"P": 1684.5	"F": 74}
{"v": 1	"t": 817127	"P": 1679.25	"F": 66}
{"v": 1	"t": 817147	"P": 1677.25	"F": 60}
{"v": 1	"t": 817167	"P": 1672.75	"F": 58}
{"v": 1	"t": 817187	"P": 1677.25	"F": 65}
{"v": 1	"t": 817208	"P": 1675.5	"F": 61}
{"v": 1	"t": 817228	"P": 1672.5	"F": 48}
{"v": 1	"t": 817248	"P": 1670.25	"F": 42}
{"v": 1	"t": 817269	"P": 1671.25	"F": 35	"C": 46.7	"D": 3257	"sn": 54091929832280	"file": "/data/device_log/data0000.out"}
{"v": 1	"t": 817289	"P": 1670.0	"F": 26}
{"v": 1	"t": 817309	"P": 1665.25	"F": 8}
{"v": 1	"t": 817330	"P": 1661.25	"F": -8}
{"v": 1	"t": 817350	"P": 1663.0	"F": -20}
{"v": 1	"t": 817370	"P": 1659.0	"F": -12}
{"v": 1	"t": 817391	"P": 1657.25	"F": 2}
{"v": 1	"t": 817411	"P": 1662.75	"F": 18}
{"v": 1	"t": 817432	"P": 1662.75	"F": 44}
{"v": 1	"t": 817452	"P": 1658.0	"F": 44}
{"v": 1	"t": 817472	"P": 1657.75	"F": 46}
{"v": 1	"t": 817492	"P": 1659.0	"F": 43}
{"v": 1	"t": 817513	"P": 1660.0	"F": 27}
{"v": 1	"t": 817533	"P": 1657.25	"F": 10}
{"v": 1	"t": 817553	"P": 1655.75	"F": 0}
{"v": 1	"t": 817574	"P": 1655.25	"F": -3}
{"v": 1	"t": 817594	"P": 1657.5	"F": -1}
{"v": 1	"t": 817614	"P": 1653.75	"F": 1}
{"v": 1	"t": 817634	"P": 1650.25	"F": -4}
{"v": 1	"t": 817655	"P": 1649.0	"F": -11}
{"v": 1	"t": 817675	"P": 1651.5	"F": -21}
{"v": 1	"t": 817695	"P": 1646.5	"F": -44}
{"v": 1	"t": 817716	"P": 1643.25	"F": -71}
{"v": 1	"t": 817736	"P": 1635.5	"F": -115}
{"v": 1	"t": 817756	"P": 1633.0	"F": -203}
{"v": 1	"t": 817777	"P": 1623.75	"F": -362}
{"v": 1	"t": 817797	"P": 1610.25	"F": -584}
{"v": 1	"t": 817817	"P": 1593.5	"F": -842}
{"v": 1	"t": 817837	"P": 1584.25	"F": -1151}
{"v": 1	"t": 817858	"P": 1571.75	"F": -1412}
{"v": 1	"t": 817878	"P": 1558.75	"F": -1637}
{"v": 1	"t": 817898	"P": 1551.25	"F": -1848}
{"v": 1	"t": 817919	"P": 1553.25	"F": -1918}
{"v": 1	"t": 817939	"P": 1548.5	"F": -1933}
{"v": 1	"t": 817960	"P": 1543.25	"F": -1939}
{"v": 1	"t": 817980	"P": 1544.75	"F": -1957}
{"v": 1	"t": 818000	"P": 1534.75	"F": -1821}
{"v": 1	"t": 818021	"P": 1533.0	"F": -1938}
{"v": 1	"t": 818041	"P": 1526.0	"F": -1992}
{"v": 1	"t": 818061	"P": 1527.25	"F": -1999}
{"v": 1	"t": 818081	"P": 1523.25	"F": -2032}
{"v": 1	"t": 818102	"P": 1519.75	"F": -1992}
{"v": 1	"t": 818122	"P": 1517.75	"F": -2132}
{"v": 1	"t": 818142	"P": 1519.0	"F": -2023}
{"v": 1	"t": 818163	"P": 1518.5	"F": -2089}
{"v": 1	"t": 818183	"P": 1517.25	"F": -2013}
{"v": 1	"t": 818203	"P": 1517.75	"F": -2021}
{"v": 1	"t": 818224	"P": 1515.75	"F": -2011}
{"v": 1	"t": 818244	"P": 1521.0	"F": -1947}
{"v": 1	"t": 818264	"P": 1519.5	"F": -1901}
{"v": 1	"t": 818285	"P": 1519.5	"F": -1694	"C": 46.705	"D": 3257	"sn": 54091929832280	"file": "/data/device_log/data0000.out"}
{"v": 1	"t": 818305	"P": 1528.0	"F": -1668}
{"v": 1	"t": 818325	"P": 1537.25	"F": -1542}
{"v": 1	"t": 818345	"P": 1545.75	"F": -1288}
{"v": 1	"t": 818366	"P": 1553.75	"F": -955}
{"v": 1	"t": 818386	"P": 1562.75	"F": -745}
{"v": 1	"t": 818406	"P": 1577.75	"F": -479}
{"v": 1	"t": 818427	"P": 1589.5	"F": -249}
{"v": 1	"t": 818447	"P": 1597.25	"F": -59}
{"v": 1	"t": 818467	"P": 1602.25	"F": 13}
{"v": 1	"t": 818488	"P": 1614.75	"F": 47}
{"v": 1	"t": 818508	"P": 1617.5	"F": 90}
{"v": 1	"t": 818529	"P": 1626.25	"F": 125}
{"v": 1	"t": 818549	"P": 1635.25	"F": 177}
{"v": 1	"t": 818569	"P": 1641.25	"F": 257}
{"v": 1	"t": 818590	"P": 1646.25	"F": 367}
{"v": 1	"t": 818610	"P": 1652.75	"F": 477}
{"v": 1	"t": 818630	"P": 1661.25	"F": 542}
{"v": 1	"t": 818650	"P": 1665.5	"F": 571}
{"v": 1	"t": 818671	"P": 1665.0	"F": 545}
{"v": 1	"t": 818691	"P": 1673.25	"F": 547}
{"v": 1	"t": 818711	"P": 1683.5	"F": 520}
{"v": 1	"t": 818732	"P": 1684.25	"F": 521}
{"v": 1	"t": 818752	"P": 1685.25	"F": 505}
{"v": 1	"t": 818772	"P": 1688.25	"F": 509}
{"v": 1	"t": 818793	"P": 1696.5	"F": 525}
{"v": 1	"t": 818813	"P": 1696.25	"F": 522}
{"v": 1	"t": 818833	"P": 1698.25	"F": 507}
{"v": 1	"t": 818853	"P": 1699.0	"F": 447}
{"v": 1	"t": 818874	"P": 1703.5	"F": 433}
{"v": 1	"t": 818894	"P": 1706.5	"F": 452}
{"v": 1	"t": 818914	"P": 1707.0	"F": 449}
{"v": 1	"t": 818935	"P": 1704.75	"F": 455}
{"v": 1	"t": 818955	"P": 1710.5	"F": 430}
{"v": 1	"t": 818975	"P": 1712.0	"F": 407}
{"v": 1	"t": 818995	"P": 1711.75	"F": 417}
{"v": 1	"t": 819016	"P": 1709.0	"F": 418}
{"v": 1	"t": 819036	"P": 1716.5	"F": 451}
{"v": 1	"t": 819057	"P": 1715.0	"F": 449}
{"v": 1	"t": 819077	"P": 1715.75	"F": 457}
{"v": 1	"t": 819098	"P": 1719.75	"F": 463}
{"v": 1	"t": 819118	"P": 1719.5	"F": 452}
{"v": 1	"t": 819139	"P": 1717.25	"F": 469}
{"v": 1	"t": 819159	"P": 1725.25	"F": 488}
{"v": 1	"t": 819180	"P": 1720.75	"F": 519}
{"v": 1	"t": 819200	"P": 1725.75	"F": 514}
{"v": 1	"t": 819220	"P": 1726.25	"F": 514}
{"v": 1	"t": 819241	"P": 1724.25	"F": 520}
{"v": 1	"t": 819261	"P": 1730.25	"F": 544}
{"v": 1	"t": 819282	"P": 1730.0	"F": 551}
{"v": 1	"t": 819302	"P": 1728.75	"F": 515	"C": 46.715	"D": 3257	"sn": 54091929832280	"file": "/data/device_log/data0000.out"}
{"v": 1	"t": 819322	"P": 1728.5	"F": 490}
{"v": 1	"t": 819343	"P": 1733.75	"F": 462}
{"v": 1	"t": 819363	"P": 1732.25	"F": 462}
{"v": 1	"t": 819383	"P": 1730.75	"F": 500}
{"v": 1	"t": 819403	"P": 1731.75	"F": 534}
{"v": 1	"t": 819424	"P": 1736.75	"F": 536}
{"v": 1	"t": 819444	"P": 1738.0	"F": 573}
{"v": 1	"t": 819464	"P": 1734.0	"F": 566}
{"v": 1	"t": 819485	"P": 1733.5	"F": 556}
{"v": 1	"t": 819505	"P": 1739.25	"F": 594}
{"v": 1	"t": 819525	"P": 1742.25	"F": 591}
{"v": 1	"t": 819546	"P": 1740.25	"F": 582}
{"v": 1	"t": 819566	"P": 1738.5	"F": 561}
{"v": 1	"t": 819586	"P": 1740.25	"F": 548}
{"v": 1	"t": 819606	"P": 1741.0	"F": 531}
{"v": 1	"t": 819627	"P": 1739.75	"F": 473}
{"v": 1	"t": 819647	"P": 1737.5	"F": 439}
{"v": 1	"t": 819667	"P": 1738.25	"F": 415}
{"v": 1	"t": 819688	"P": 1739.5	"F": 412}
{"v": 1	"t": 819708	"P": 1736.0	"F": 401}
{"v": 1	"t": 819728	"P": 1733.5	"F": 386}
{"v": 1	"t": 819749	"P": 1732.5	"F": 383}
{"v": 1	"t": 819769	"P": 1735.0	"F": 356}
{"v": 1	"t": 819789	"P": 1733.75	"F": 340}
{"v": 1	"t": 819810	"P": 1729.75	"F": 314}
{"v": 1	"t": 819830	"P": 1731.25	"F": 317}
{"v": 1	"t": 819850	"P": 1727.75	"F": 307}
{"v": 1	"t": 819871	"P": 1726.0	"F": 316}
{"v": 1	"t": 819891	"P": 1724.75	"F": 335}
{"v": 1	"t": 819911	"P": 1730.5	"F": 324}
{"v": 1	"t": 819932	"P": 1726.0	"F": 325}
{"v": 1	"t": 819952	"P": 1726.0	"F": 330}
{"v": 1	"t": 819972	"P": 1724.75	"F": 316}
{"v": 1	"t": 819993	"P": 1725.25	"F": 309}
{"v": 1	"t": 820013	"P": 1722.5	"F": 290}
{"v": 1	"t": 820033	"P": 1718.75	"F": 280}
{"v": 1	"t": 820053	"P": 1718.0	"F": 274}
{"v": 1	"t": 820074	"P": 1724.5	"F": 299}
{"v": 1	"t": 820094	"P": 1721.0	"F": 299}
{"v": 1	"t": 820114	"P": 1719.0	"F": 271}
{"v": 1	"t": 820135	"P": 1715.5	"F": 259}
{"v": 1	"t": 820155	"P": 1717.75	"F": 226}
{"v": 1	"t": 820175	"P": 1715.25	"F": 216}
{"v": 1	"t": 820196	"P": 1713.0	"F": 213}
{"v": 1	"t": 820216	"P": 1710.0	"F": 198}
{"v": 1	"t": 820236	"P": 1711.25	"F": 201}
{"v": 1	"t": 820256	"P": 1713.25	"F": 207}
{"v": 1	"t": 820277	"P": 1709.5	"F": 215}
{"v": 1	"t": 820297	"P": 1707.75	"F": 221}
{"v": 1	"t": 820317	"P": 1708.25	"F": 207	"C": 46.71	"D": 3257	"sn": 54091929832280	"file": "/data/device_log/data0000.out"}
{"v": 1	"t": 820338	"P": 1708.25	"F": 193}
{"v": 1	"t": 820358	"P": 1705.0	"F": 179}
{"v": 1	"t": 820379	"P": 1704.5	"F": 175}
{"v": 1	"t": 820399	"P": 1703.75	"F": 174}
{"v": 1	"t": 820419	"P": 1702.0	"F": 164}
{"v": 1	"t": 820440	"P": 1698.75	"F": 163}
{"v": 1	"t": 820460	"P": 1702.75	"F": 163}
{"v": 1	"t": 820480	"P": 1699.25	"F": 157}
{"v": 1	"t": 820501	"P": 1696.75	"F": 142}
{"v": 1	"t": 820521	"P": 1693.5	"F": 135}
{"v": 1	"t": 820541	"P": 1696.75	"F": 124}
{"v": 1	"t": 820561	"P": 1697.25	"F": 117}
{"v": 1	"t": 820582	"P": 1695.25	"F": 122}
{"v": 1	"t": 820602	"P": 1691.0	"F": 129}
{"v": 1	"t": 820622	"P": 1692.25	"F": 134}
{"v": 1	"t": 820643	"P": 1693.75	"F": 145}
{"v": 1	"t": 820663	"P": 1691.75	"F": 143}
{"v": 1	"t": 820683	"P": 1687.75	"F": 133}
{"v": 1	"t": 820704	"P": 1688.25	"F": 123}
{"v": 1	"t": 820724	"P": 1692.0	"F": 120}
{"v": 1	"t": 820744	"P": 1689.0	"F": 116}
{"v": 1	"t": 820764	"P": 1684.75	"F": 109}
{"v": 1	"t": 820785	"P": 1683.25	"F": 108}
{"v": 1	"t": 820805	"P": 1688.5	"F": 108}
{"v": 1	"t": 820825	"P": 1688.0	"F": 104}
{"v": 1	"t": 820846	"P": 1682.25	"F": 88}
{"v": 1	"t": 820866	"P": 1681.0	"F": 70}
{"v": 1	"t": 820886	"P": 1683.0	"F": 64}
{"v": 1	"t": 820907	"P": 1678.5	"F": 61}
{"v": 1	"t": 820927	"P": 1677.25	"F": 58}
{"v": 1	"t": 820948	"P": 1680.75	"F": 66}
{"v": 1	"t": 820968	"P": 1677.75	"F": 77}
{"v": 1	"t": 820988	"P": 1673.75	"F": 62}
{"v": 1	"t": 821008	"P": 1672.5	"F": 34}
{"v": 1	"t": 821029	"P": 1674.75	"F": 22}
{"v": 1	"t": 821049	"P": 1669.75	"F": -2}
{"v": 1	"t": 821069	"P": 1663.25	"F": -19}
{"v": 1	"t": 821090	"P": 1655.75	"F": -65}
{"v": 1	"t": 821110	"P": 1654.25	"F": -145}
{"v": 1	"t": 821130	"P": 1643.0	"F": -301}
{"v": 1	"t": 821151	"P": 1625.5	"F": -571}
{"v": 1	"t": 821171	"P": 1606.0	"F": -912}
{"v": 1	"t": 821191	"P": 1591.75	"F": -1311}
{"v": 1	"t": 821211	"P": 1577.25	"F": -1745}
{"v": 1	"t": 821232	"P": 1563.5	"F": -2094}
{"v": 1	"t": 821252	"P": 1552.75	"F": -2397}
{"v": 1	"t": 821272	"P": 1548.75	"F": -2572}
{"v": 1	"t": 821293	"P": 1544.0	"F": -2605}
{"v": 1	"t": 821313	"P": 1532.5	"F": -2662}
{"v": 1	"t": 821333	"P": 1521.25	"F": -2713	"C": 46.72	"D": 3257	"sn": 54091929832280	"file": "/data/device_log/data0000.out"}
{"v": 1	"t": 821354	"P": 1518.25	"F": -2746}
{"v": 1	"t": 821374	"P": 1517.25	"F": -2738}
{"v": 1	"t": 821394	"P": 1510.5	"F": -2504}
{"v": 1	"t": 821414	"P": 1506.5	"F": -2598}
{"v": 1	"t": 821435	"P": 1505.25	"F": -2460}
{"v": 1	"t": 821455	"P": 1508.0	"F": -2399}
{"v": 1	"t": 821476	"P": 1506.75	"F": -2483}
{"v": 1	"t": 821496	"P": 1509.25	"F": -2447}
{"v": 1	"t": 821516	"P": 1515.75	"F": -2430}
{"v": 1	"t": 821537	"P": 1511.5	"F": -2483}
{"v": 1	"t": 821557	"P": 1507.25	"F": -2501}
{"v": 1	"t": 821577	"P": 1509.75	"F": -2450}
{"v": 1	"t": 821598	"P": 1506.0	"F": -2492}
{"v": 1	"t": 821618	"P": 1502.25	"F": -2421}
{"v": 1	"t": 821638	"P": 1504.25	"F": -2280}
{"v": 1	"t": 821659	"P": 1511.75	"F": -2238}
{"v": 1	"t": 821679	"P": 1513.5	"F": -2033}
{"v": 1	"t": 821699	"P": 1519.0	"F": -1954}
{"v": 1	"t": 821720	"P": 1529.0	"F": -1737}
{"v": 1	"t": 821740	"P": 1542.25	"F": -1377}
{"v": 1	"t": 821760	"P": 1551.25	"F": -1011}
{"v": 1	"t": 821781	"P": 1562.5	"F": -717}
{"v": 1	"t": 821801	"P": 1575.5	"F": -434}
{"v": 1	"t": 821821	"P": 1596.5	"F": -138}
{"v": 1	"t": 821842	"P": 1609.75	"F": 54}
{"v": 1	"t": 821862	"P": 1618.5	"F": 244}
{"v": 1	"t": 821882	"P": 1625.25	"F": 391}
{"v": 1	"t": 821902	"P": 1635.0	"F": 474}
{"v": 1	"t": 821923	"P": 1643.75	"F": 554}
{"v": 1	"t": 821943	"P": 1645.5	"F": 569}
{"v": 1	"t": 821963	"P": 1652.5	"F": 571}
{"v": 1	"t": 821984	"P": 1658.75	"F": 493}
{"v": 1	"t": 822004	"P": 1668.0	"F": 427}
{"v": 1	"t": 822024	"P": 1669.0	"F": 424}
{"v": 1	"t": 822045	"P": 1671.75	"F": 421}
{"v": 1	"t": 822065	"P": 1680.25	"F": 421}
{"v": 1	"t": 822086	"P": 1677.75	"F": 404}
{"v": 1	"t": 822106	"P": 1679.25	"F": 324}
{"v": 1	"t": 822126	"P": 1684.75	"F": 285}
{"v": 1	"t": 822147	"P": 1684.25	"F": 300}
{"v": 1	"t": 822167	"P": 1689.0	"F": 349}
{"v": 1	"t": 822187	"P": 1691.25	"F": 410}
{"v": 1	"t": 822207	"P": 1696.5	"F": 459}
{"v": 1	"t": 822228	"P": 1699.25	"F": 448}
{"v": 1	"t": 822248	"P": 1697.75	"F": 445}
{"v": 1	"t": 822268	"P": 1698.0	"F": 441}
{"v": 1	"t": 822289	"P": 1703.5	"F": 449}
{"v": 1	"t": 822309	"P": 1704.0	"F": 432}
{"v": 1	"t": 822329	"P": 1706.0	"F": 434}
{"v": 1	"t": 822350	"P": 1706.25	"F": 440	"C": 46.715	"D": 3257	"sn": 54091929832280	"file": "/data/device_log/data0000.out"}
{"v": 1	"t": 822370	"P": 1708.5	"F": 436}
{"v": 1	"t": 822390	"P": 1714.0	"F": 436}
{"v": 1	"t": 822410	"P": 1713.25	"F": 460}
{"v": 1	"t": 822431	"P": 1712.25	"F": 462}
{"v": 1	"t": 822451	"P": 1715.0	"F": 452}
{"v": 1	"t": 822471	"P": 1715.75	"F": 406}
{"v": 1	"t": 822492	"P": 1716.25	"F": 394}
{"v": 1	"t": 822512	"P": 1715.0	"F": 394}
{"v": 1	"t": 822532	"P": 1715.0	"F": 400}
{"v": 1	"t": 822553	"P": 1721.25	"F": 400}
{"v": 1	"t": 822573	"P": 1719.75	"F": 411}
{"v": 1	"t": 822593	"P": 1718.25	"F": 422}
{"v": 1	"t": 822614	"P": 1720.25	"F": 411}
{"v": 1	"t": 822634	"P": 1719.75	"F": 409}
{"v": 1	"t": 822655	"P": 1720.0	"F": 423}
{"v": 1	"t": 822675	"P": 1722.5	"F": 409}
{"v": 1	"t": 822696	"P": 1721.25	"F": 377}
{"v": 1	"t": 822716	"P": 1721.25	"F": 381}
{"v": 1	"t": 822737	"P": 1724.5	"F": 412}
{"v": 1	"t": 822757	"P": 1722.25	"F": 432}
{"v": 1	"t": 822778	"P": 1727.75	"F": 436}
{"v": 1	"t": 822798	"P": 1727.25	"F": 448}
{"v": 1	"t": 822818	"P": 1724.25	"F": 462}
{"v": 1	"t": 822838	"P": 1724.25	"F": 443}
{"v": 1	"t": 822859	"P": 1728.0	"F": 434}
{"v": 1	"t": 822879	"P": 1728.0	"F": 390}
{"v": 1	"t": 822899	"P": 1724.5	"F": 354}
{"v": 1	"t": 822920	"P": 1723.0	"F": 369}
{"v": 1	"t": 822940	"P": 1725.5	"F": 362}
{"v": 1	"t": 822960	"P": 1728.0	"F": 368}
{"v": 1	"t": 822980	"P": 1726.0	"F": 370}
{"v": 1	"t": 823001	"P": 1724.5	"F": 380}
{"v": 1	"t": 823021	"P": 1725.75	"F": 394}
{"v": 1	"t": 823041	"P": 1728.75	"F": 381}
{"v": 1	"t": 823062	"P": 1727.25	"F": 367}
{"v": 1	"t": 823082	"P": 1724.0	"F": 334}
{"v": 1	"t": 823102	"P": 1724.5	"F": 342}
{"v": 1	"t": 823123	"P": 1727.75	"F": 345}
{"v": 1	"t": 823143	"P": 1724.25	"F": 322}
{"v": 1	"t": 823163	"P": 1720.75	"F": 301}
{"v": 1	"t": 823183	"P": 1718.5	"F": 275}
{"v": 1	"t": 823204	"P": 1722.25	"F": 274}
{"v": 1	"t": 823224	"P": 1722.25	"F": 277}
{"v": 1	"t": 823244	"P": 1717.5	"F": 271}
{"v": 1	"t": 823265	"P": 1717.25	"F": 259}
{"v": 1	"t": 823285	"P": 1717.5	"F": 252}
{"v": 1	"t": 823306	"P": 1714.5	"F": 252}
{"v": 1	"t": 823326	"P": 1716.0	"F": 253}
{"v": 1	"t": 823346	"P": 1716.5	"F": 248}
{"v": 1	"t": 823367	"P": 1714.0	"F": 241	"C": 46.675	"D": 3257	"sn": 54091929832280	"file": "/data/device_log/data0000.out"}
{"v": 1	"t": 823387	"P": 1709.0	"F": 245}
{"v": 1	"t": 823407	"P": 1711.25	"F": 236}
{"v": 1	"t": 823428	"P": 1714.75	"F": 242}
{"v": 1	"t": 823448	"P": 1712.25	"F": 239}
{"v": 1	"t": 823468	"P": 1708.5	"F": 245}
{"v": 1	"t": 823488	"P": 1710.5	"F": 260}
{"v": 1	"t": 823509	"P": 1712.5	"F": 276}
{"v": 1	"t": 823529	"P": 1712.75	"F": 285}
{"v": 1	"t": 823549	"P": 1710.25	"F": 280}
{"v": 1	"t": 823570	"P": 1707.5	"F": 269}
{"v": 1	"t": 823590	"P": 1712.0	"F": 251}
{"v": 1	"t": 823610	"P": 1712.5	"F": 244}
{"v": 1	"t": 823631	"P": 1710.25	"F": 240}
{"v": 1	"t": 823651	"P": 1708.5	"F": 251}
{"v": 1	"t": 823671	"P": 1711.75	"F": 265}
{"v": 1	"t": 823691	"P": 1710.5	"F": 251}
{"v": 1	"t": 823712	"P": 1707.5	"F": 231}
{"v": 1	"t": 823732	"P": 1704.25	"F": 202}
{"v": 1	"t": 823752	"P": 1705.75	"F": 177}
{"v": 1	"t": 823773	"P": 1705.0	"F": 170}
{"v": 1	"t": 823793	"P": 1703.5	"F": 177}
{"v": 1	"t": 823813	"P": 1699.75	"F": 188}
{"v": 1	"t": 823834	"P": 1703.5	"F": 198}
{"v": 1	"t": 823854	"P": 1701.75	"F": 192}
{"v": 1	"t": 823875	"P": 1699.5	"F": 188}
{"v": 1	"t": 823895	"P": 1703.5	"F": 187}
{"v": 1	"t": 823915	"P": 1701.75	"F": 192}
{"v": 1	"t": 823936	"P": 1699.0	"F": 203}
{"v": 1	"t": 823956	"P": 1699.5	"F": 202}
{"v": 1	"t": 823976	"P": 1700.75	"F": 202}
{"v": 1	"t": 823996	"P": 1701.25	"F": 182}
{"v": 1	"t": 824017	"P": 1699.5	"F": 169}
{"v": 1	"t": 824037	"P": 1695.0	"F": 164}
{"v": 1	"t": 824057	"P": 1696.25	"F": 160}
{"v": 1	"t": 824078	"P": 1700.75	"F": 163}
{"v": 1	"t": 824098	"P": 1697.5	"F": 160}
{"v": 1	"t": 824118	"P": 1693.5	"F": 151}
{"v": 1	"t": 824138	"P": 1692.0	"F": 133}
{"v": 1	"t": 824159	"P": 1693.75	"F": 130}
{"v": 1	"t": 824179	"P": 1693.25	"F": 129}
{"v": 1	"t": 824199	"P": 1691.0	"F": 123}
{"v": 1	"t": 824220	"P": 1687.25	"F": 120}
{"v": 1	"t": 824240	"P": 1691.25	"F": 110}
{"v": 1	"t": 824260	"P": 1690.25	"F": 104}
{"v": 1	"t": 824281	"P": 1684.5	"F": 87}
{"v": 1	"t": 824301	"P": 1681.75	"F": 68}
{"v": 1	"t": 824321	"P": 1683.5	"F": 52}
{"v": 1	"t": 824341	"P": 1681.0	"F": 28}
{"v": 1	"t": 824362	"P": 1674.25	"F": 5}
{"v": 1	"t": 824382	"P": 1669.0	"F": -13	"C": 46.7	"D": 3257	"sn": 54091929832280	"file": "/data/device_log/data0000.out"}
{"v": 1	"t": 824403	"P": 1666.25	"F": -50}
{"v": 1	"t": 824423	"P": 1651.5	"F": -181}
{"v": 1	"t": 824444	"P": 1638.5	"F": -407}
{"v": 1	"t": 824464	"P": 1627.75	"F": -710}
{"v": 1	"t": 824484	"P": 1608.75	"F": -1005}
{"v": 1	"t": 824504	"P": 1593.5	"F": -1285}
{"v": 1	"t": 824525	"P": 1580.75	"F": -1462}
{"v": 1	"t": 824545	"P": 1571.25	"F": -1708}
{"v": 1	"t": 824565	"P": 1568.0	"F": -1921}
{"v": 1	"t": 824586	"P": 1555.75	"F": -2012}
{"v": 1	"t": 824606	"P": 1551.0	"F": -2041}
{"v": 1	"t": 824626	"P": 1548.25	"F": -2060}
{"v": 1	"t": 824646	"P": 1544.75	"F": -2026}
{"v": 1	"t": 824667	"P": 1537.5	"F": -1934}
{"v": 1	"t": 824687	"P": 1529.75	"F": -1888}
{"v": 1	"t": 824707	"P": 1531.75	"F": -2000}
{"v": 1	"t": 824728	"P": 1529.0	"F": -1912}
{"v": 1	"t": 824748	"P": 1527.75	"F": -1905}
{"v": 1	"t": 824768	"P": 1525.25	"F": -1875}
{"v": 1	"t": 824789	"P": 1524.25	"F": -1949}
{"v": 1	"t": 824809	"P": 1524.75	"F": -1870}
{"v": 1	"t": 824829	"P": 1523.25	"F": -1876}
{"v": 1	"t": 824849	"P": 1519.25	"F": -1932}
{"v": 1	"t": 824870	"P": 1519.25	"F": -2056}
{"v": 1	"t": 824890	"P": 1524.25	"F": -1994}
{"v": 1	"t": 824910	"P": 1519.75	"F": -1882}
{"v": 1	"t": 824931	"P": 1518.25	"F": -1919}
{"v": 1	"t": 824951	"P": 1518.0	"F": -1962}
{"v": 1	"t": 824972	"P": 1517.75	"F": -1903}
{"v": 1	"t": 824992	"P": 1515.0	"F": -2012}
{"v": 1	"t": 825012	"P": 1517.75	"F": -1970}
{"v": 1	"t": 825033	"P": 1524.75	"F": -1840}
{"v": 1	"t": 825053	"P": 1524.75	"F": -1776}
{"v": 1	"t": 825073	"P": 1523.75	"F": -1734}
{"v": 1	"t": 825094	"P": 1529.75	"F": -1543}
{"v": 1	"t": 825114	"P": 1537.25	"F": -1449}
{"v": 1	"t": 825134	"P": 1539.0	"F": -1424}
{"v": 1	"t": 825154	"P": 1537.75	"F": -1397}
{"v": 1	"t": 825175	"P": 1540.5	"F": -1340}
{"v": 1	"t": 825195	"P": 1548.25	"F": -1305}
{"v": 1	"t": 825215	"P": 1553.0	"F": -1161}
{"v": 1	"t": 825236	"P": 1556.75	"F": -1048}
{"v": 1	"t": 825256	"P": 1565.25	"F": -776}
{"v": 1	"t": 825276	"P": 1580.0	"F": -510}
{"v": 1	"t": 825296	"P": 1592.25	"F": -247}
{"v": 1	"t": 825317	"P": 1603.75	"F": -33}
{"v": 1	"t": 825337	"P": 1614.75	"F": 136}
{"v": 1	"t": 825357	"P": 1628.25	"F": 348}
{"v": 1	"t": 825378	"P": 1637.75	"F": 448}
{"v": 1	"t": 825398	"P": 1644.25	"F": 505	"C": 46.735	"D": 3257	"sn": 54091929832280	"file": "/data/device_log/data0000.out"}
{"v": 1	"t": 825418	"P": 1650.75	"F": 561}
{"v": 1	"t": 825439	"P": 1656.25	"F": 610}
{"v": 1	"t": 825459	"P": 1668.75	"F": 634}
{"v": 1	"t": 825479	"P": 1670.75	"F": 648}
{"v": 1	"t": 825500	"P": 1670.5	"F": 569}
{"v": 1	"t": 825520	"P": 1679.25	"F": 512}
{"v": 1	"t": 825540	"P": 1685.0	"F": 486}
{"v": 1	"t": 825561	"P": 1685.75	"F": 492}
{"v": 1	"t": 825581	"P": 1690.0	"F": 508}
{"v": 1	"t": 825601	"P": 1696.75	"F": 536}
{"v": 1	"t": 825622	"P": 1698.0	"F": 554}
{"v": 1	"t": 825642	"P": 1701.0	"F": 568}
{"v": 1	"t": 825662	"P": 1702.0	"F": 591}
{"v": 1	"t": 825683	"P": 1709.5	"F": 574}
{"v": 1	"t": 825703	"P": 1710.25	"F": 582}
{"v": 1	"t": 825723	"P": 1709.25	"F": 553}
{"v": 1	"t": 825743	"P": 1709.75	"F": 530}
{"v": 1	"t": 825764	"P": 1714.75	"F": 518}
{"v": 1	"t": 825784	"P": 1716.0	"F": 530}
{"v": 1	"t": 825804	"P": 1717.5	"F": 486}
{"v": 1	"t": 825825	"P": 1716.75	"F": 459}
{"v": 1	"t": 825845	"P": 1719.5	"F": 464}
{"v": 1	"t": 825865	"P": 1719.25	"F": 473}
{"v": 1	"t": 825886	"P": 1717.25	"F": 431}
{"v": 1	"t": 825906	"P": 1716.75	"F": 443}
{"v": 1	"t": 825926	"P": 1721.75	"F": 479}
{"v": 1	"t": 825946	"P": 1725.75	"F": 479}
{"v": 1	"t": 825967	"P": 1723.25	"F": 467}
{"v": 1	"t": 825987	"P": 1723.25	"F": 457}
{"v": 1	"t": 826007	"P": 1722.25	"F": 449}
{"v": 1	"t": 826028	"P": 1727.25	"F": 477}
{"v": 1	"t": 826048	"P": 1727.0	"F": 497}
{"v": 1	"t": 826068	"P": 1725.75	"F": 520}
{"v": 1	"t": 826089	"P": 1729.25	"F": 519}
{"v": 1	"t": 826109	"P": 1730.75	"F": 517}
{"v": 1	"t": 826130	"P": 1728.25	"F": 536}
{"v": 1	"t": 826150	"P": 1735.0	"F": 540}
{"v": 1	"t": 826171	"P": 1732.5	"F": 532}
{"v": 1	"t": 826191	"P": 1732.5	"F": 528}
{"v": 1	"t": 826212	"P": 1732.25	"F": 492}
{"v": 1	"t": 826232	"P": 1727.75	"F": 437}
{"v": 1	"t": 826253	"P": 1729.75	"F": 381}
{"v": 1	"t": 826273	"P": 1731.5	"F": 349}
{"v": 1	"t": 826293	"P": 1728.25	"F": 347}
{"v": 1	"t": 826314	"P": 1731.0	"F": 377}
{"v": 1	"t": 826334	"P": 1731.25	"F": 392}
{"v": 1	"t": 826354	"P": 1727.5	"F": 365}
{"v": 1	"t": 826375	"P": 1724.25	"F": 353}
{"v": 1	"t": 826395	"P": 1729.0	"F": 349}
{"v": 1	"t": 826415	"P": 1729.75	"F": 355	"C": 46.715	"D": 3257	"sn": 54091929832280	"file": "/data/device_log/data0000.out"}
{"v": 1	"t": 826435	"P": 1727.75	"F": 363}
{"v": 1	"t": 826456	"P": 1725.0	"F": 380}
{"v": 1	"t": 826476	"P": 1727.25	"F": 393}
{"v": 1	"t": 826496	"P": 1730.25	"F": 389}
{"v": 1	"t": 826517	"P": 1729.5	"F": 376}
{"v": 1	"t": 826537	"P": 1724.75	"F": 361}
{"v": 1	"t": 826557	"P": 1725.25	"F": 327}
{"v": 1	"t": 826578	"P": 1728.75	"F": 333}
{"v": 1	"t": 826598	"P": 1725.5	"F": 337}
{"v": 1	"t": 826618	"P": 1723.0	"F": 342}
{"v": 1	"t": 826639	"P": 1723.5	"F": 343}
{"v": 1	"t": 826659	"P": 1725.25	"F": 315}
{"v": 1	"t": 826679	"P": 1725.0	"F": 288}
{"v": 1	"t": 826699	"P": 1721.0	"F": 292}
{"v": 1	"t": 826720	"P": 1719.5	"F": 298}
{"v": 1	"t": 826740	"P": 1722.0	"F": 295}
{"v": 1	"t": 826760	"P": 1721.75	"F": 279}
{"v": 1	"t": 826781	"P": 1716.25	"F": 270}
{"v": 1	"t": 826801	"P": 1718.75	"F": 248}
{"v": 1	"t": 826822	"P": 1716.5	"F": 227}
{"v": 1	"t": 826842	"P": 1710.75	"F": 221}
{"v": 1	"t": 826862	"P": 1714.75	"F": 217}
{"v": 1	"t": 826883	"P": 1713.5	"F": 211}
{"v": 1	"t": 826903	"P": 1710.5	"F": 198}
{"v": 1	"t": 826923	"P": 1706.75	"F": 202}
{"v": 1	"t": 826944	"P": 1706.25	"F": 189}
{"v": 1	"t": 826964	"P": 1710.0	"F": 178}
{"v": 1	"t": 826984	"P": 1704.75	"F": 183}
{"v": 1	"t": 827004	"P": 1702.0	"F": 165}
{"v": 1	"t": 827025	"P": 1701.25	"F": 165}
{"v": 1	"t": 827045	"P": 1702.25	"F": 133}
{"v": 1	"t": 827065	"P": 1701.25	"F": 106}
{"v": 1	"t": 827086	"P": 1697.0	"F": 98}
{"v": 1	"t": 827106	"P": 1693.5	"F": 99}
{"v": 1	"t": 827126	"P": 1694.25	"F": 97}
{"v": 1	"t": 827147	"P": 1692.5	"F": 94}
{"v": 1	"t": 827167	"P": 1688.5	"F": 91}
{"v": 1	"t": 827187	"P": 1684.75	"F": 76}
{"v": 1	"t": 827207	"P": 1685.75	"F": 58}
{"v": 1	"t": 827228	"P": 1686.0	"F": 45}
{"v": 1	"t": 827248	"P": 1681.0	"F": 29}
{"v": 1	"t": 827268	"P": 1677.5	"F": 17}
{"v": 1	"t": 827289	"P": 1676.5	"F": 7}
{"v": 1	"t": 827309	"P": 1674.75	"F": -8}
{"v": 1	"t": 827329	"P": 1668.75	"F": -14}
{"v": 1	"t": 827350	"P": 1664.25	"F": -22}
{"v": 1	"t": 827370	"P": 1663.75	"F": -24}
{"v": 1	"t": 827391	"P": 1661.75	"F": -16}
{"v": 1	"t": 827411	"P": 1659.75	"F": -2}
{"v": 1	"t": 827431	"P": 1662.75	"F": 10	"C": 46.73	"D": 3257	"sn": 54091929832280	"file": "/data/device_log/data0000.out"}
{"v": 1	"t": 827452	"P": 1662.75	"F": 22}
{"v": 1	"t": 827472	"P": 1660.5	"F": 38}
{"v": 1	"t": 827492	"P": 1655.25	"F": 42}
{"v": 1	"t": 827512	"P": 1660.75	"F": 19}
{"v": 1	"t": 827533	"P": 1659.0	"F": 15}
{"v": 1	"t": 827553	"P": 1658.25	"F": 17}
{"v": 1	"t": 827573	"P": 1655.75	"F": 22}
{"v": 1	"t": 827594	"P": 1659.5	"F": 23}
{"v": 1	"t": 827614	"P": 1659.75	"F": 15}
{"v": 1	"t": 827634	"P": 1653.25	"F": -7}
{"v": 1	"t": 827654	"P": 1646.25	"F": -53}
{"v": 1	"t": 827675	"P": 1639.5	"F": -137}
{"v": 1	"t": 827695	"P": 1638.75	"F": -250}
{"v": 1	"t": 827715	"P": 1625.0	"F": -425}
{"v": 1	"t": 827736	"P": 1609.0	"F": -683}
{"v": 1	"t": 827756	"P": 1592.25	"F": -1028}
{"v": 1	"t": 827776	"P": 1583.5	"F": -1427}
{"v": 1	"t": 827797	"P": 1569.0	"F": -1749}
{"v": 1	"t": 827817	"P": 1559.0	"F": -2011}
{"v": 1	"t": 827837	"P": 1551.5	"F": -2147}
{"v": 1	"t": 827858	"P": 1550.0	"F": -2270}
{"v": 1	"t": 827878	"P": 1545.25	"F": -2162}
{"v": 1	"t": 827898	"P": 1537.5	"F": -2079}
{"v": 1	"t": 827919	"P": 1531.75	"F": -2066}
{"v": 1	"t": 827939	"P": 1530.75	"F": -2067}
{"v": 1	"t": 827959	"P": 1519.75	"F": -2099}
{"v": 1	"t": 827980	"P": 1520.5	"F": -2113}
{"v": 1	"t": 828000	"P": 1522.0	"F": -2088}
{"v": 1	"t": 828020	"P": 1516.25	"F": -2138}
{"v": 1	"t": 828041	"P": 1515.25	"F": -2119}
{"v": 1	"t": 828061	"P": 1517.0	"F": -2084}
{"v": 1	"t": 828081	"P": 1521.25	"F": -2085}
{"v": 1	"t": 828102	"P": 1520.25	"F": -2050}
{"v": 1	"t": 828122	"P": 1518.25	"F": -1993}
{"v": 1	"t": 828142	"P": 1517.25	"F": -1845}
{"v": 1	"t": 828162	"P": 1524.5	"F": -1814}
{"v": 1	"t": 828183	"P": 1527.5	"F": -1796}
{"v": 1	"t": 828203	"P": 1528.5	"F": -1749}
{"v": 1	"t": 828223	"P": 1528.0	"F": -1654}
{"v": 1	"t": 828244	"P": 1533.0	"F": -1619}
{"v": 1	"t": 828264	"P": 1540.25	"F": -1571}
{"v": 1	"t": 828284	"P": 1540.5	"F": -1360}
{"v": 1	"t": 828305	"P": 1539.5	"F": -1309}
{"v": 1	"t": 828325	"P": 1549.25	"F": -1202}
{"v": 1	"t": 828345	"P": 1558.0	"F": -1067}
{"v": 1	"t": 828365	"P": 1562.25	"F": -894}
{"v": 1	"t": 828386	"P": 1568.25	"F": -691}
{"v": 1	"t": 828406	"P": 1576.75	"F": -550}
{"v": 1	"t": 828426	"P": 1587.25	"F": -383}
{"v": 1	"t": 828447	"P": 1594.5	"F": -212	"C": 46.695	"D": 3257	"sn": 54091929832280	"file": "/data/device_log/data0000.out"}
{"v": 1	"t": 828467	"P": 1602.0	"F": -68}
{"v": 1	"t": 828488	"P": 1614.5	"F": 46}
{"v": 1	"t": 828508	"P": 1622.5	"F": 172}
{"v": 1	"t": 828528	"P": 1627.0	"F": 266}
{"v": 1	"t": 828549	"P": 1640.0	"F": 318}
{"v": 1	"t": 828569	"P": 1648.25	"F": 361}
{"v": 1	"t": 828589	"P": 1652.5	"F": 433}
{"v": 1	"t": 828610	"P": 1652.75	"F": 503}
{"v": 1	"t": 828630	"P": 1660.5	"F": 509}
{"v": 1	"t": 828650	"P": 1665.75	"F": 472}
{"v": 1	"t": 828670	"P": 1667.0	"F": 391}
{"v": 1	"t": 828691	"P": 1668.25	"F": 338}
{"v": 1	"t": 828711	"P": 1676.75	"F": 346}
{"v": 1	"t": 828731	"P": 1683.5	"F": 394}
{"v": 1	"t": 828752	"P": 1686.5	"F": 444}
{"v": 1	"t": 828772	"P": 1687.0	"F": 469}
{"v": 1	"t": 828792	"P": 1688.5	"F": 454}
{"v": 1	"t": 828813	"P": 1695.5	"F": 442}
{"v": 1	"t": 828833	"P": 1698.5	"F": 444}
{"v": 1	"t": 828853	"P": 1698.25	"F": 491}
{"v": 1	"t": 828873	"P": 1700.5	"F": 511}
{"v": 1	"t": 828894	"P": 1707.0	"F": 522}
{"v": 1	"t": 828914	"P": 1704.75	"F": 482}
{"v": 1	"t": 828934	"P": 1703.75	"F": 425}
{"v": 1	"t": 828955	"P": 1706.25	"F": 395}
{"v": 1	"t": 828975	"P": 1708.0	"F": 373}
{"v": 1	"t": 828995	"P": 1714.0	"F": 403}
{"v": 1	"t": 829016	"P": 1713.75	"F": 452}
{"v": 1	"t": 829036	"P": 1712.0	"F": 490}
{"v": 1	"t": 829057	"P": 1716.25	"F": 501}
{"v": 1	"t": 829077	"P": 1715.75	"F": 477}
{"v": 1	"t": 829097	"P": 1717.5	"F": 470}
{"v": 1	"t": 829118	"P": 1722.25	"F": 479}
{"v": 1	"t": 829138	"P": 1718.75	"F": 460}
{"v": 1	"t": 829158	"P": 1720.5	"F": 425}
{"v": 1	"t": 829178	"P": 1721.0	"F": 413}
{"v": 1	"t": 829199	"P": 1723.5	"F": 414}
{"v": 1	"t": 829219	"P": 1722.25	"F": 432}
{"v": 1	"t": 829239	"P": 1724.25	"F": 448}
{"v": 1	"t": 829260	"P": 1723.25	"F": 459}
{"v": 1	"t": 829280	"P": 1725.5	"F": 449}
{"v": 1	"t": 829300	"P": 1727.0	"F": 429}
{"v": 1	"t": 829320	"P": 1726.0	"F": 435}
{"v": 1	"t": 829341	"P": 1722.5	"F": 424}
{"v": 1	"t": 829361	"P": 1725.25	"F": 408}
{"v": 1	"t": 829381	"P": 1729.75	"F": 395}
{"v": 1	"t": 829402	"P": 1725.75	"F": 409}
{"v": 1	"t": 829422	"P": 1722.25	"F": 388}
{"v": 1	"t": 829442	"P": 1723.75	"F": 373}
{"v": 1	"t": 829463	"P": 1726.5	"F": 337	"C": 46.735	"D": 3257	"sn": 54091929832280	"file": "/data/device_log/data0000.out"}
{"v": 1	"t": 829483	"P": 1724.75	"F": 306}
{"v": 1	"t": 829503	"P": 1722.0	"F": 293}
{"v": 1	"t": 829523	"P": 1721.25	"F": 285}
{"v": 1	"t": 829544	"P": 1723.75	"F": 289}
{"v": 1	"t": 829564	"P": 1721.75	"F": 295}
{"v": 1	"t": 829584	"P": 1719.5	"F": 308}
{"v": 1	"t": 829605	"P": 1720.5	"F": 295}
{"v": 1	"t": 829625	"P": 1719.5	"F": 294}
{"v": 1	"t": 829646	"P": 1709.75	"F": 278}
{"v": 1	"t": 829666	"P": 1719.0	"F": 268}
{"v": 1	"t": 829687	"P": 1718.0	"F": 278}
{"v": 1	"t": 829707	"P": 1714.75	"F": 283}
{"v": 1	"t": 829727	"P": 1714.25	"F": 275}
{"v": 1	"t": 829748	"P": 1716.75	"F": 269}
{"v": 1	"t": 829768	"P": 1713.5	"F": 263}
{"v": 1	"t": 829789	"P": 1714.5	"F": 245}
{"v": 1	"t": 829809	"P": 1713.75	"F": 253}
{"v": 1	"t": 829830	"P": 1710.5	"F": 259}
{"v": 1	"t": 829850	"P": 1712.75	"F": 255}
{"v": 1	"t": 829870	"P": 1712.25	"F": 233}
{"v": 1	"t": 829891	"P": 1710.0	"F": 211}
{"v": 1	"t": 829911	"P": 1708.5	"F": 207}
{"v": 1	"t": 829931	"P": 1712.75	"F": 213}
{"v": 1	"t": 829952	"P": 1709.75	"F": 227}
{"v": 1	"t": 829972	"P": 1706.5	"F": 225}
{"v": 1	"t": 829992	"P": 1710.0	"F": 220}
{"v": 1	"t": 830013	"P": 1708.5	"F": 213}
{"v": 1	"t": 830033	"P": 1704.5	"F": 203}
{"v": 1	"t": 830054	"P": 1703.75	"F": 207}
{"v": 1	"t": 830074	"P": 1706.5	"F": 208}
{"v": 1	"t": 830094	"P": 1703.0	"F": 199}
{"v": 1	"t": 830115	"P": 1701.25	"F": 193}
{"v": 1	"t": 830135	"P": 1703.75	"F": 178}
{"v": 1	"t": 830155	"P": 1701.5	"F": 170}
{"v": 1	"t": 830176	"P": 1699.5	"F": 180}
{"v": 1	"t": 830196	"P": 1700.5	"F": 190}
{"v": 1	"t": 830217	"P": 1703.75	"F": 184}
{"v": 1	"t": 830237	"P": 1696.5	"F": 172}
{"v": 1	"t": 830257	"P": 1695.75	"F": 142}
{"v": 1	"t": 830278	"P": 1699.0	"F": 119}
{"v": 1	"t": 830298	"P": 1694.0	"F": 122}
{"v": 1	"t": 830318	"P": 1693.5	"F": 135}
{"v": 1	"t": 830339	"P": 1696.5	"F": 148}
{"v": 1	"t": 830359	"P": 1696.75	"F": 169}
{"v": 1	"t": 830380	"P": 1693.0	"F": 174}
{"v": 1	"t": 830400	"P": 1693.25	"F": 178}
{"v": 1	"t": 830420	"P": 1695.25	"F": 159}
{"v": 1	"t": 830441	"P": 1691.75	"F": 144}
{"v": 1	"t": 830461	"P": 1694.25	"F": 141}
{"v": 1	"t": 830481	"P": 1695.5	"F": 149	"C": 46.71	"D": 3257	"sn": 54091929832280	"file": "/data/device_log/data0000.out"}
{"v": 1	"t": 830502	"P": 1687.0	"F": 122}
{"v": 1	"t": 830522	"P": 1683.5	"F": 64}
{"v": 1	"t": 830543	"P": 1679.5	"F": -26}
{"v": 1	"t": 830563	"P": 1669.25	"F": -148}
{"v": 1	"t": 830583	"P": 1657.25	"F": -267}
{"v": 1	"t": 830604	"P": 1648.75	"F": -389}
{"v": 1	"t": 830624	"P": 1637.5	"F": -551}
{"v": 1	"t": 830644	"P": 1618.5	"F": -751}
{"v": 1	"t": 830665	"P": 1603.5	"F": -1039}
{"v": 1	"t": 830685	"P": 1592.5	"F": -1321}
{"v": 1	"t": 830705	"P": 1577.25	"F": -1567}
{"v": 1	"t": 830726	"P": 1566.0	"F": -1794}
{"v": 1	"t": 830746	"P": 1557.25	"F": -1965}
{"v": 1	"t": 830767	"P": 1555.5	"F": -2119}
{"v": 1	"t": 830787	"P": 1548.5	"F": -2199}
{"v": 1	"t": 830807	"P": 1539.5	"F": -2228}
{"v": 1	"t": 830828	"P": 1537.25	"F": -2245}
{"v": 1	"t": 830848	"P": 1529.5	"F": -2184}
{"v": 1	"t": 830868	"P": 1523.0	"F": -2151}
{"v": 1	"t": 830889	"P": 1524.25	"F": -2127}
{"v": 1	"t": 830909	"P": 1522.5	"F": -2112}
{"v": 1	"t": 830929	"P": 1517.0	"F": -2150}
{"v": 1	"t": 830950	"P": 1519.0	"F": -2071}
{"v": 1	"t": 830970	"P": 1519.5	"F": -2101}
{"v": 1	"t": 830991	"P": 1513.0	"F": -2051}
{"v": 1	"t": 831011	"P": 1515.25	"F": -1940}
{"v": 1	"t": 831031	"P": 1516.75	"F": -2073}
{"v": 1	"t": 831052	"P": 1512.25	"F": -2149}
{"v": 1	"t": 831072	"P": 1512.5	"F": -2110}
{"v": 1	"t": 831093	"P": 1515.5	"F": -2124}
{"v": 1	"t": 831113	"P": 1512.25	"F": -2060}
{"v": 1	"t": 831133	"P": 1512.25	"F": -2014}
{"v": 1	"t": 831154	"P": 1519.0	"F": -1902}
{"v": 1	"t": 831174	"P": 1523.5	"F": -1808}
{"v": 1	"t": 831194	"P": 1529.75	"F": -1686}
{"v": 1	"t": 831215	"P": 1538.5	"F": -1349}
{"v": 1	"t": 831235	"P": 1555.25	"F": -970}
{"v": 1	"t": 831256	"P": 1564.5	"F": -676}
{"v": 1	"t": 831276	"P": 1576.25	"F": -467}
{"v": 1	"t": 831296	"P": 1594.0	"F": -207}
{"v": 1	"t": 831317	"P": 1605.75	"F": -16}
{"v": 1	"t": 831337	"P": 1616.75	"F": 173}
{"v": 1	"t": 831357	"P": 1629.25	"F": 387}
{"v": 1	"t": 831378	"P": 1643.5	"F": 541}
{"v": 1	"t": 831398	"P": 1648.5	"F": 660}
{"v": 1	"t": 831418	"P": 1656.25	"F": 745}
{"v": 1	"t": 831439	"P": 1667.75	"F": 820}
{"v": 1	"t": 831459	"P": 1671.0	"F": 791}
{"v": 1	"t": 831480	"P": 1674.5	"F": 733}
{"v": 1	"t": 831500	"P": 1684.0	"F": 702	"C": 46.655	"D": 3257	"sn": 54091929832280	"file": "/data/device_log/data0000.out"}
{"v": 1	"t": 831520	"P": 1691.75	"F": 719}
{"v": 1	"t": 831541	"P": 1692.5	"F": 711}
{"v": 1	"t": 831561	"P": 1696.5	"F": 688}
{"v": 1	"t": 831581	"P": 1705.0	"F": 683}
{"v": 1	"t": 831602	"P": 1705.25	"F": 670}
{"v": 1	"t": 831622	"P": 1708.25	"F": 695}
{"v": 1	"t": 831643	"P": 1716.5	"F": 670}
{"v": 1	"t": 831663	"P": 1715.75	"F": 712}
{"v": 1	"t": 831683	"P": 1716.75	"F": 722}
{"v": 1	"t": 831704	"P": 1724.25	"F": 734}
{"v": 1	"t": 831724	"P": 1728.75	"F": 739}
{"v": 1	"t": 831745	"P": 1726.0	"F": 801}
{"v": 1	"t": 831765	"P": 1730.25	"F": 799}
{"v": 1	"t": 831785	"P": 1737.5	"F": 835}
{"v": 1	"t": 831806	"P": 1734.75	"F": 821}
{"v": 1	"t": 831826	"P": 1737.0	"F": 810}
{"v": 1	"t": 831846	"P": 1742.5	"F": 790}
{"v": 1	"t": 831867	"P": 1743.0	"F": 769}
{"v": 1	"t": 831887	"P": 1740.25	"F": 704}
{"v": 1	"t": 831907	"P": 1744.0	"F": 681}
{"v": 1	"t": 831928	"P": 1746.5	"F": 699}
{"v": 1	"t": 831948	"P": 1744.0	"F": 664}
{"v": 1	"t": 831969	"P": 1745.75	"F": 723}
{"v": 1	"t": 831989	"P": 1749.25	"F": 660}
{"v": 1	"t": 832009	"P": 1746.25	"F": 644}
{"v": 1	"t": 832030	"P": 1744.25	"F": 620}
{"v": 1	"t": 832050	"P": 1748.75	"F": 593}
{"v": 1	"t": 832070	"P": 1746.25	"F": 580}
{"v": 1	"t": 832091	"P": 1744.0	"F": 610}
{"v": 1	"t": 832111	"P": 1744.75	"F": 562}
{"v": 1	"t": 832131	"P": 1751.5	"F": 559}
{"v": 1	"t": 832152	"P": 1745.5	"F": 542}
{"v": 1	"t": 832172	"P": 1742.75	"F": 524}
{"v": 1	"t": 832193	"P": 1749.25	"F": 490}
{"v": 1	"t": 832213	"P": 1745.5	"F": 487}
{"v": 1	"t": 832233	"P": 1743.75	"F": 479}
{"v": 1	"t": 832254	"P": 1745.5	"F": 458}
{"v": 1	"t": 832274	"P": 1743.25	"F": 419}
{"v": 1	"t": 832294	"P": 1736.75	"F": 382}
{"v": 1	"t": 832315	"P": 1741.0	"F": 354}
{"v": 1	"t": 832335	"P": 1738.75	"F": 336}
{"v": 1	"t": 832356	"P": 1735.5	"F": 341}
{"v": 1	"t": 832376	"P": 1735.25	"F": 357}
{"v": 1	"t": 832396	"P": 1737.25	"F": 359}
{"v": 1	"t": 832417	"P": 1733.25	"F": 363}
{"v": 1	"t": 832437	"P": 1732.0	"F": 378}
{"v": 1	"t": 832458	"P": 1734.25	"F": 382}
{"v": 1	"t": 832478	"P": 1733.75	"F": 364}
{"v": 1	"t": 832498	"P": 1728.25	"F": 354}
{"v": 1	"t": 832519	"P": 1729.0	"F": 339	"C": 46.72	"D": 3256	"sn": 54091929832280	"file": "/data/device_log/data0000.out"}
{"v": 1	"t": 832539	"P": 1729.75	"F": 322}
{"v": 1	"t": 832559	"P": 1725.0	"F": 290}
{"v": 1	"t": 832580	"P": 1721.75	"F": 265}
{"v": 1	"t": 832600	"P": 1727.25	"F": 255}
{"v": 1	"t": 832620	"P": 1722.5	"F": 227}
{"v": 1	"t": 832641	"P": 1716.5	"F": 190}
{"v": 1	"t": 832661	"P": 1717.75	"F": 163}
{"v": 1	"t": 832682	"P": 1715.5	"F": 135}
{"v": 1	"t": 832702	"P": 1709.0	"F": 128}
{"v": 1	"t": 832722	"P": 1706.5	"F": 128}
{"v": 1	"t": 832743	"P": 1709.25	"F": 132}
{"v": 1	"t": 832763	"P": 1706.25	"F": 155}
{"v": 1	"t": 832783	"P": 1702.0	"F": 166}
{"v": 1	"t": 832804	"P": 1706.5	"F": 172}
{"v": 1	"t": 832824	"P": 1704.25	"F": 172}
{"v": 1	"t": 832845	"P": 1699.25	"F": 172}
{"v": 1	"t": 832865	"P": 1702.75	"F": 174}
{"v": 1	"t": 832885	"P": 1701.5	"F": 157}
{"v": 1	"t": 832906	"P": 1694.5	"F": 126}
{"v": 1	"t": 832926	"P": 1693.25	"F": 68}
{"v": 1	"t": 832947	"P": 1691.75	"F": 9}
{"v": 1	"t": 832967	"P": 1677.0	"F": -55}
{"v": 1	"t": 832987	"P": 1669.25	"F": -185}
{"v": 1	"t": 833008	"P": 1661.25	"F": -348}
{"v": 1	"t": 833028	"P": 1644.75	"F": -530}
{"v": 1	"t": 833048	"P": 1629.75	"F": -706}
{"v": 1	"t": 833069	"P": 1618.5	"F": -974}
{"v": 1	"t": 833089	"P": 1602.0	"F": -1294}
{"v": 1	"t": 833110	"P": 1585.25	"F": -1581}
{"v": 1	"t": 833130	"P": 1577.25	"F": -1803}
{"v": 1	"t": 833151	"P": 1565.25	"F": -2105}
{"v": 1	"t": 833171	"P": 1554.25	"F": -2217}
{"v": 1	"t": 833191	"P": 1553.5	"F": -2264}
{"v": 1	"t": 833212	"P": 1541.5	"F": -2275}
{"v": 1	"t": 833232	"P": 1530.75	"F": -2205}
{"v": 1	"t": 833253	"P": 1531.25	"F": -2215}
{"v": 1	"t": 833273	"P": 1522.75	"F": -2253}
{"v": 1	"t": 833293	"P": 1523.5	"F": -2258}
{"v": 1	"t": 833314	"P": 1523.75	"F": -2251}
{"v": 1	"t": 833334	"P": 1520.25	"F": -2338}
{"v": 1	"t": 833355	"P": 1514.75	"F": -2393}
{"v": 1	"t": 833375	"P": 1516.75	"F": -2373}
{"v": 1	"t": 833395	"P": 1514.5	"F": -2292}
{"v": 1	"t": 833416	"P": 1509.5	"F": -2368}
{"v": 1	"t": 833436	"P": 1509.0	"F": -2280}
{"v": 1	"t": 833457	"P": 1509.5	"F": -2443}
{"v": 1	"t": 833477	"P": 1504.0	"F": -2336}
{"v": 1	"t": 833497	"P": 1503.75	"F": -2396}
{"v": 1	"t": 833518	"P": 1506.5	"F": -2470}
{"v": 1	"t": 833538	"P": 1503.75	"F": -2516	"C": 46.7	"D": 3256	"sn": 54091929832280	"file": "/data/device_log/data0000.out"}
{"v": 1	"t": 833558	"P": 1505.5	"F": -2444}
{"v": 1	"t": 833579	"P": 1509.25	"F": -2434}
{"v": 1	"t": 833599	"P": 1508.25	"F": -2385}
{"v": 1	"t": 833620	"P": 1508.75	"F": -2231}
{"v": 1	"t": 833640	"P": 1516.0	"F": -2155}
{"v": 1	"t": 833660	"P": 1526.5	"F": -1922}
{"v": 1	"t": 833681	"P": 1531.25	"F": -1672}
{"v": 1	"t": 833701	"P": 1539.0	"F": -1410}
{"v": 1	"t": 833721	"P": 1553.25	"F": -1054}
{"v": 1	"t": 833742	"P": 1562.25	"F": -733}
{"v": 1	"t": 833762	"P": 1572.5	"F": -507}
{"v": 1	"t": 833782	"P": 1584.75	"F": -322}
{"v": 1	"t": 833803	"P": 1591.0	"F": -207}
{"v": 1	"t": 833823	"P": 1593.25	"F": -144}
{"v": 1	"t": 833844	"P": 1601.0	"F": -76}
{"v": 1	"t": 833864	"P": 1612.25	"F": -2}
{"v": 1	"t": 833884	"P": 1620.5	"F": 102}
{"v": 1	"t": 833905	"P": 1629.5	"F": 271}
{"v": 1	"t": 833925	"P": 1640.25	"F": 407}
{"v": 1	"t": 833945	"P": 1644.0	"F": 458}
{"v": 1	"t": 833966	"P": 1644.75	"F": 492}
{"v": 1	"t": 833986	"P": 1657.5	"F": 539}
{"v": 1	"t": 834007	"P": 1665.0	"F": 583}
{"v": 1	"t": 834027	"P": 1666.25	"F": 552}
{"v": 1	"t": 834047	"P": 1673.5	"F": 487}
{"v": 1	"t": 834068	"P": 1677.25	"F": 447}
{"v": 1	"t": 834088	"P": 1677.75	"F": 440}
{"v": 1	"t": 834109	"P": 1683.75	"F": 543}
{"v": 1	"t": 834129	"P": 1691.5	"F": 598}
{"v": 1	"t": 834149	"P": 1693.75	"F": 603}
{"v": 1	"t": 834170	"P": 1694.25	"F": 562}
{"v": 1	"t": 834190	"P": 1699.25	"F": 512}
{"v": 1	"t": 834210	"P": 1699.0	"F": 480}
{"v": 1	"t": 834231	"P": 1704.0	"F": 490}
{"v": 1	"t": 834251	"P": 1707.75	"F": 546}
{"v": 1	"t": 834271	"P": 1709.75	"F": 575}
{"v": 1	"t": 834292	"P": 1710.0	"F": 554}
{"v": 1	"t": 834312	"P": 1710.0	"F": 494}
{"v": 1	"t": 834333	"P": 1713.75	"F": 459}
{"v": 1	"t": 834353	"P": 1714.0	"F": 435}
{"v": 1	"t": 834373	"P": 1714.0	"F": 448}
{"v": 1	"t": 834394	"P": 1718.25	"F": 496}
{"v": 1	"t": 834414	"P": 1720.75	"F": 504}
{"v": 1	"t": 834434	"P": 1718.25	"F": 526}
{"v": 1	"t": 834455	"P": 1718.75	"F": 525}
{"v": 1	"t": 834475	"P": 1725.25	"F": 543}
{"v": 1	"t": 834496	"P": 1723.0	"F": 553}
{"v": 1	"t": 834516	"P": 1724.0	"F": 558}
{"v": 1	"t": 834536	"P": 1726.75	"F": 541}
{"v": 1	"t": 834557	"P": 1729.0	"F": 512	"C": 46.68	"D": 3256	"sn": 54091929832280	"file": "/data/device_log/data0000.out"}
{"v": 1	"t": 834577	"P": 1725.25	"F": 488}
{"v": 1	"t": 834597	"P": 1727.75	"F": 458}
{"v": 1	"t": 834618	"P": 1730.75	"F": 483}
{"v": 1	"t": 834638	"P": 1729.5	"F": 493}
{"v": 1	"t": 834658	"P": 1726.75	"F": 502}
{"v": 1	"t": 834679	"P": 1732.25	"F": 453}
{"v": 1	"t": 834699	"P": 1730.75	"F": 458}
{"v": 1	"t": 834720	"P": 1730.0	"F": 457}
{"v": 1	"t": 834740	"P": 1734.0	"F": 459}
{"v": 1	"t": 834760	"P": 1734.0	"F": 436}
{"v": 1	"t": 834781	"P": 1730.5	"F": 439}
{"v": 1	"t": 834801	"P": 1733.75	"F": 419}
{"v": 1	"t": 834822	"P": 1731.75	"F": 420}
{"v": 1	"t": 834842	"P": 1730.25	"F": 429}
{"v": 1	"t": 834862	"P": 1732.0	"F": 471}
{"v": 1	"t": 834883	"P": 1734.25	"F": 470}
{"v": 1	"t": 834903	"P": 1732.0	"F": 432}
{"v": 1	"t": 834923	"P": 1730.25	"F": 406}
{"v": 1	"t": 834944	"P": 1735.0	"F": 388}
{"v": 1	"t": 834964	"P": 1732.25	"F": 394}
{"v": 1	"t": 834985	"P": 1729.25	"F": 399}
{"v": 1	"t": 835005	"P": 1731.5	"F": 417}
{"v": 1	"t": 835025	"P": 1732.75	"F": 398}
{"v": 1	"t": 835046	"P": 1730.0	"F": 396}
{"v": 1	"t": 835066	"P": 1729.5	"F": 375}
{"v": 1	"t": 835086	"P": 1730.75	"F": 354}
{"v": 1	"t": 835107	"P": 1728.75	"F": 309}
{"v": 1	"t": 835127	"P": 1723.25	"F": 311}
{"v": 1	"t": 835147	"P": 1724.25	"F": 297}
{"v": 1	"t": 835168	"P": 1725.75	"F": 272}
{"v": 1	"t": 835188	"P": 1721.25	"F": 251}
{"v": 1	"t": 835209	"P": 1721.25	"F": 250}
{"v": 1	"t": 835229	"P": 1723.0	"F": 254}
{"v": 1	"t": 835249	"P": 1717.5	"F": 252}
{"v": 1	"t": 835270	"P": 1715.25	"F": 244}
{"v": 1	"t": 835290	"P": 1719.75	"F": 242}
{"v": 1	"t": 835310	"P": 1718.75	"F": 233}
{"v": 1	"t": 835331	"P": 1710.5	"F": 219}
{"v": 1	"t": 835351	"P": 1713.25	"F": 206}
{"v": 1	"t": 835372	"P": 1711.25	"F": 186}
{"v": 1	"t": 835392	"P": 1706.5	"F": 167}
{"v": 1	"t": 835412	"P": 1705.0	"F": 140}
{"v": 1	"t": 835433	"P": 1702.5	"F": 95}
{"v": 1	"t": 835453	"P": 1691.25	"F": -1}
{"v": 1	"t": 835474	"P": 1674.0	"F": -189}
{"v": 1	"t": 835494	"P": 1662.75	"F": -523}
{"v": 1	"t": 835514	"P": 1642.25	"F": -874}
{"v": 1	"t": 835535	"P": 1620.5	"F": -1187}
{"v": 1	"t": 835555	"P": 1606.25	"F": -1540}
{"v": 1	"t": 835575	"P": 1587.5	"F": -1706	"C": 46.655	"D": 3256	"sn": 54091929832280	"file": "/data/device_log/data0000.out"}
{"v": 1	"t": 835596	"P": 1572.0	"F": -1852}
{"v": 1	"t": 835616	"P": 1563.5	"F": -2080}
{"v": 1	"t": 835636	"P": 1557.5	"F": -2179}
{"v": 1	"t": 835657	"P": 1550.0	"F": -2134}
{"v": 1	"t": 835677	"P": 1539.75	"F": -2206}
{"v": 1	"t": 835698	"P": 1543.0	"F": -2149}
{"v": 1	"t": 835718	"P": 1534.75	"F": -2167}
{"v": 1	"t": 835738	"P": 1532.25	"F": -2079}
{"v": 1	"t": 835759	"P": 1528.0	"F": -1967}
{"v": 1	"t": 835779	"P": 1531.0	"F": -1899}
{"v": 1	"t": 835799	"P": 1525.5	"F": -1876}
{"v": 1	"t": 835820	"P": 1523.75	"F": -1941}
{"v": 1	"t": 835840	"P": 1528.0	"F": -1868}
{"v": 1	"t": 835860	"P": 1522.0	"F": -1878}
{"v": 1	"t": 835881	"P": 1518.5	"F": -1944}
{"v": 1	"t": 835901	"P": 1523.25	"F": -1909}
{"v": 1	"t": 835922	"P": 1522.5	"F": -1946}
{"v": 1	"t": 835942	"P": 1518.25	"F": -1973}
{"v": 1	"t": 835962	"P": 1517.0	"F": -1982}
{"v": 1	"t": 835983	"P": 1519.75	"F": -1965}
{"v": 1	"t": 836003	"P": 1520.5	"F": -1977}
{"v": 1	"t": 836024	"P": 1521.0	"F": -1912}
{"v": 1	"t": 836044	"P": 1523.75	"F": -1875}
{"v": 1	"t": 836064	"P": 1524.0	"F": -1720}
{"v": 1	"t": 836084	"P": 1529.75	"F": -1592}
{"v": 1	"t": 836105	"P": 1539.25	"F": -1347}
{"v": 1	"t": 836125	"P": 1556.5	"F": -1056}
{"v": 1	"t": 836145	"P": 1568.25	"F": -679}
{"v": 1	"t": 836166	"P": 1577.5	"F": -402}
{"v": 1	"t": 836186	"P": 1590.0	"F": -192}
{"v": 1	"t": 836206	"P": 1602.75	"F": -54}
{"v": 1	"t": 836227	"P": 1615.0	"F": 62}
{"v": 1	"t": 836247	"P": 1624.25	"F": 226}
{"v": 1	"t": 836267	"P": 1632.5	"F": 408}
{"v": 1	"t": 836287	"P": 1645.0	"F": 525}
{"v": 1	"t": 836308	"P": 1655.5	"F": 579}
{"v": 1	"t": 836328	"P": 1661.5	"F": 645}
{"v": 1	"t": 836348	"P": 1661.75	"F": 699}
{"v": 1	"t": 836368	"P": 1668.0	"F": 673}
{"v": 1	"t": 836389	"P": 1673.75	"F": 606}
{"v": 1	"t": 836409	"P": 1680.75	"F": 524}
{"v": 1	"t": 836429	"P": 1683.75	"F": 522}
{"v": 1	"t": 836450	"P": 1686.25	"F": 559}
{"v": 1	"t": 836470	"P": 1695.75	"F": 588}
{"v": 1	"t": 836490	"P": 1701.0	"F": 631}
{"v": 1	"t": 836510	"P": 1702.5	"F": 656}
{"v": 1	"t": 836531	"P": 1705.0	"F": 678}
{"v": 1	"t": 836551	"P": 1707.75	"F": 689}
{"v": 1	"t": 836571	"P": 1715.0	"F": 728}
{"v": 1	"t": 836591	"P": 1719.75	"F": 752	"C": 46.685	"D": 3256	"sn": 54091929832280	"file": "/data/device_log/data0000.out"}
{"v": 1	"t": 836612	"P": 1719.25	"F": 745}
{"v": 1	"t": 836632	"P": 1718.25	"F": 711}
{"v": 1	"t": 836652	"P": 1722.25	"F": 659}
{"v": 1	"t": 836673	"P": 1726.25	"F": 653}
{"v": 1	"t": 836693	"P": 1725.0	"F": 631}
{"v": 1	"t": 836713	"P": 1727.25	"F": 632}
{"v": 1	"t": 836734	"P": 1732.0	"F": 669}
{"v": 1	"t": 836754	"P": 1735.5	"F": 671}
{"v": 1	"t": 836774	"P": 1736.5	"F": 709}
{"v": 1	"t": 836795	"P": 1736.25	"F": 693}
{"v": 1	"t": 836815	"P": 1740.5	"F": 726}
{"v": 1	"t": 836836	"P": 1739.0	"F": 728}
{"v": 1	"t": 836856	"P": 1741.5	"F": 730}
{"v": 1	"t": 836876	"P": 1745.0	"F": 757}
{"v": 1	"t": 836896	"P": 1745.75	"F": 770}
{"v": 1	"t": 836917	"P": 1747.25	"F": 759}
{"v": 1	"t": 836937	"P": 1745.25	"F": 818}
{"v": 1	"t": 836957	"P": 1750.75	"F": 858}
{"v": 1	"t": 836978	"P": 1754.25	"F": 866}
{"v": 1	"t": 836998	"P": 1754.0	"F": 829}
{"v": 1	"t": 837018	"P": 1753.5	"F": 789}
{"v": 1	"t": 837038	"P": 1753.5	"F": 759}
{"v": 1	"t": 837059	"P": 1757.25	"F": 759}
{"v": 1	"t": 837079	"P": 1758.0	"F": 760}
{"v": 1	"t": 837099	"P": 1756.0	"F": 733}
{"v": 1	"t": 837119	"P": 1753.0	"F": 678}
{"v": 1	"t": 837140	"P": 1752.75	"F": 622}
{"v": 1	"t": 837160	"P": 1757.0	"F": 565}
{"v": 1	"t": 837180	"P": 1754.25	"F": 530}
{"v": 1	"t": 837201	"P": 1752.25	"F": 523}
{"v": 1	"t": 837221	"P": 1751.5	"F": 517}
{"v": 1	"t": 837241	"P": 1750.25	"F": 503}
{"v": 1	"t": 837261	"P": 1751.75	"F": 446}
{"v": 1	"t": 837282	"P": 1747.0	"F": 433}
{"v": 1	"t": 837302	"P": 1744.0	"F": 403}
{"v": 1	"t": 837322	"P": 1743.75	"F": 379}
{"v": 1	"t": 837343	"P": 1744.75	"F": 366}
{"v": 1	"t": 837363	"P": 1743.25	"F": 376}
{"v": 1	"t": 837383	"P": 1738.0	"F": 359}
{"v": 1	"t": 837403	"P": 1735.75	"F": 336}
{"v": 1	"t": 837424	"P": 1737.75	"F": 324}
{"v": 1	"t": 837444	"P": 1735.25	"F": 288}
{"v": 1	"t": 837464	"P": 1731.0	"F": 251}
{"v": 1	"t": 837485	"P": 1727.0	"F": 234}
{"v": 1	"t": 837505	"P": 1730.0	"F": 222}
{"v": 1	"t": 837525	"P": 1728.25	"F": 228}
{"v": 1	"t": 837545	"P": 1724.75	"F": 248}
{"v": 1	"t": 837566	"P": 1721.25	"F": 259}
{"v": 1	"t": 837586	"P": 1720.25	"F": 251}
{"v": 1	"t": 837606	"P": 1721.5	"F": 223	"C": 46.695	"D": 3256	"sn": 54091929832280	"file": "/data/device_log/data0000.out"}
{"v": 1	"t": 837627	"P": 1717.75	"F": 209}
{"v": 1	"t": 837647	"P": 1716.5	"F": 214}
{"v": 1	"t": 837667	"P": 1714.0	"F": 223}
{"v": 1	"t": 837687	"P": 1714.5	"F": 232}
{"v": 1	"t": 837708	"P": 1716.25	"F": 227}
{"v": 1	"t": 837728	"P": 1713.25	"F": 226}
{"v": 1	"t": 837748	"P": 1710.0	"F": 223}
{"v": 1	"t": 837769	"P": 1710.75	"F": 225}
{"v": 1	"t": 837789	"P": 1713.5	"F": 224}
{"v": 1	"t": 837809	"P": 1710.25	"F": 198}
{"v": 1	"t": 837829	"P": 1704.75	"F": 162}
{"v": 1	"t": 837850	"P": 1702.75	"F": 139}
{"v": 1	"t": 837870	"P": 1707.25	"F": 137}
{"v": 1	"t": 837890	"P": 1703.25	"F": 129}
{"v": 1	"t": 837911	"P": 1701.25	"F": 112}
{"v": 1	"t": 837931	"P": 1693.25	"F": 88}
{"v": 1	"t": 837951	"P": 1694.0	"F": 59}
{"v": 1	"t": 837971	"P": 1693.25	"F": 32}
{"v": 1	"t": 837992	"P": 1684.5	"F": -7}
{"v": 1	"t": 838012	"P": 1674.25	"F": -90}
{"v": 1	"t": 838032	"P": 1660.5	"F": -263}
{"v": 1	"t": 838052	"P": 1650.0	"F": -530}
{"v": 1	"t": 838073	"P": 1633.5	"F": -812}
{"v": 1	"t": 838093	"P": 1616.25	"F": -1073}
{"v": 1	"t": 838113	"P": 1603.25	"F": -1380}
{"v": 1	"t": 838134	"P": 1598.0	"F": -1536}
{"v": 1	"t": 838154	"P": 1588.75	"F": -1633}
{"v": 1	"t": 838174	"P": 1578.25	"F": -1793}
{"v": 1	"t": 838195	"P": 1565.75	"F": -1943}
{"v": 1	"t": 838215	"P": 1559.25	"F": -1934}
{"v": 1	"t": 838235	"P": 1553.75	"F": -1997}
{"v": 1	"t": 838255	"P": 1544.5	"F": -1887}
{"v": 1	"t": 838276	"P": 1538.25	"F": -1829}
{"v": 1	"t": 838296	"P": 1535.75	"F": -1840}
{"v": 1	"t": 838316	"P": 1537.25	"F": -1920}
{"v": 1	"t": 838337	"P": 1532.25	"F": -1923}
{"v": 1	"t": 838357	"P": 1530.75	"F": -1972}
{"v": 1	"t": 838377	"P": 1526.75	"F": -1920}
{"v": 1	"t": 838397	"P": 1528.75	"F": -1980}
{"v": 1	"t": 838418	"P": 1528.5	"F": -1987}
{"v": 1	"t": 838438	"P": 1523.25	"F": -1842}
{"v": 1	"t": 838458	"P": 1523.75	"F": -1863}
{"v": 1	"t": 838479	"P": 1521.0	"F": -1896}
{"v": 1	"t": 838499	"P": 1523.75	"F": -1797}
{"v": 1	"t": 838519	"P": 1521.25	"F": -1826}
{"v": 1	"t": 838539	"P": 1524.25	"F": -1773}
{"v": 1	"t": 838560	"P": 1520.75	"F": -1754}
{"v": 1	"t": 838580	"P": 1527.25	"F": -1681}
{"v": 1	"t": 838600	"P": 1531.75	"F": -1729}
{"v": 1	"t": 838620	"P": 1529.25	"F": -1636	"C": 46.65	"D": 3256	"sn": 54091929832280	"file": "/data/device_log/data0000.out"}
{"v": 1	"t": 838641	"P": 1533.25	"F": -1438}
{"v": 1	"t": 838661	"P": 1541.25	"F": -1299}
{"v": 1	"t": 838681	"P": 1554.0	"F": -1131}
{"v": 1	"t": 838702	"P": 1561.5	"F": -826}
{"v": 1	"t": 838722	"P": 1572.25	"F": -558}
{"v": 1	"t": 838742	"P": 1584.75	"F": -308}
{"v": 1	"t": 838762	"P": 1603.5	"F": -69}
{"v": 1	"t": 838783	"P": 1619.75	"F": 148}
{"v": 1	"t": 838803	"P": 1629.0	"F": 396}
{"v": 1	"t": 838823	"P": 1637.25	"F": 566}
{"v": 1	"t": 838844	"P": 1647.75	"F": 645}
{"v": 1	"t": 838864	"P": 1658.25	"F": 717}
{"v": 1	"t": 838884	"P": 1661.5	"F": 726}
{"v": 1	"t": 838904	"P": 1666.75	"F": 703}
{"v": 1	"t": 838925	"P": 1675.5	"F": 763}
{"v": 1	"t": 838945	"P": 1683.0	"F": 782}
{"v": 1	"t": 838965	"P": 1687.5	"F": 743}
{"v": 1	"t": 838986	"P": 1688.25	"F": 676}
{"v": 1	"t": 839006	"P": 1692.5	"F": 627}
{"v": 1	"t": 839026	"P": 1700.25	"F": 613}
{"v": 1	"t": 839046	"P": 1703.75	"F": 588}
{"v": 1	"t": 839067	"P": 1704.25	"F": 554}
{"v": 1	"t": 839087	"P": 1705.5	"F": 543}
{"v": 1	"t": 839107	"P": 1708.75	"F": 588}
{"v": 1	"t": 839128	"P": 1716.25	"F": 627}
{"v": 1	"t": 839148	"P": 1716.5	"F": 630}
{"v": 1	"t": 839168	"P": 1714.75	"F": 593}
{"v": 1	"t": 839188	"P": 1714.0	"F": 532}
{"v": 1	"t": 839209	"P": 1717.0	"F": 508}
{"v": 1	"t": 839229	"P": 1723.0	"F": 529}
{"v": 1	"t": 839249	"P": 1721.25	"F": 547}
{"v": 1	"t": 839269	"P": 1720.25	"F": 534}
{"v": 1	"t": 839290	"P": 1720.25	"F": 500}
{"v": 1	"t": 839310	"P": 1726.75	"F": 472}
{"v": 1	"t": 839330	"P": 1725.0	"F": 445}
{"v": 1	"t": 839351	"P": 1724.25	"F": 445}
{"v": 1	"t": 839371	"P": 1723.75	"F": 446}
{"v": 1	"t": 839391	"P": 1726.25	"F": 477}
{"v": 1	"t": 839411	"P": 1728.75	"F": 492}
{"v": 1	"t": 839432	"P": 1726.75	"F": 493}
{"v": 1	"t": 839452	"P": 1728.75	"F": 510}
{"v": 1	"t": 839472	"P": 1728.25	"F": 507}
{"v": 1	"t": 839493	"P": 1733.0	"F": 493}
{"v": 1	"t": 839513	"P": 1731.25	"F": 462}
{"v": 1	"t": 839533	"P": 1727.75	"F": 452}
{"v": 1	"t": 839554	"P": 1730.0	"F": 443}
{"v": 1	"t": 839574	"P": 1733.25	"F": 439}
{"v": 1	"t": 839594	"P": 1730.5	"F": 431}
{"v": 1	"t": 839614	"P": 1729.5	"F": 427}
{"v": 1	"t": 839635	"P": 1727.0	"F": 421	"C": 46.675	"D": 3256	"sn": 54091929832280	"file": "/data/device_log/data0000.out"}
{"v": 1	"t": 839655	"P": 1732.25	"F": 425}
{"v": 1	"t": 839675	"P": 1731.5	"F": 445}
{"v": 1	"t": 839695	"P": 1729.75	"F": 432}
{"v": 1	"t": 839716	"P": 1728.25	"F": 408}
{"v": 1	"t": 839736	"P": 1727.75	"F": 415}
{"v": 1	"t": 839756	"P": 1731.75	"F": 399}
{"v": 1	"t": 839777	"P": 1733.0	"F": 404}
{"v": 1	"t": 839797	"P": 1728.75	"F": 431}
{"v": 1	"t": 839817	"P": 1729.25	"F": 425}
{"v": 1	"t": 839837	"P": 1732.0	"F": 393}
{"v": 1	"t": 839858	"P": 1730.5	"F": 344}
{"v": 1	"t": 839878	"P": 1727.0	"F": 318}
{"v": 1	"t": 839898	"P": 1726.75	"F": 315}
{"v": 1	"t": 839918	"P": 1725.75	"F": 349}
{"v": 1	"t": 839939	"P": 1730.5	"F": 351}
{"v": 1	"t": 839959	"P": 1728.25	"F": 353}
{"v": 1	"t": 839979	"P": 1727.0	"F": 359}
{"v": 1	"t": 840000	"P": 1725.0	"F": 380}
{"v": 1	"t": 840020	"P": 1727.5	"F": 388}
{"v": 1	"t": 840040	"P": 1728.75	"F": 394}
{"v": 1	"t": 840060	"P": 1727.75	"F": 371}
{"v": 1	"t": 840081	"P": 1725.75	"F": 396}
{"v": 1	"t": 840101	"P": 1726.0	"F": 383}
{"v": 1	"t": 840121	"P": 1730.25	"F": 381}
{"v": 1	"t": 840142	"P": 1730.25	"F": 383}
{"v": 1	"t": 840162	"P": 1726.75	"F": 393}
{"v": 1	"t": 840182	"P": 1726.5	"F": 378}
{"v": 1	"t": 840202	"P": 1728.0	"F": 357}
{"v": 1	"t": 840223	"P": 1726.75	"F": 320}
{"v": 1	"t": 840243	"P": 1725.0	"F": 313}
{"v": 1	"t": 840263	"P": 1721.25	"F": 304}
{"v": 1	"t": 840284	"P": 1721.0	"F": 265}
{"v": 1	"t": 840304	"P": 1720.75	"F": 219}
{"v": 1	"t": 840324	"P": 1715.0	"F": 154}
{"v": 1	"t": 840345	"P": 1706.5	"F": 80}
{"v": 1	"t": 840365	"P": 1700.0	"F": 1}
{"v": 1	"t": 840385	"P": 1690.5	"F": -115}
{"v": 1	"t": 840405	"P": 1675.5	"F": -347}
{"v": 1	"t": 840426	"P": 1657.75	"F": -607}
{"v": 1	"t": 840446	"P": 1641.75	"F": -841}
{"v": 1	"t": 840466	"P": 1626.75	"F": -1097}
{"v": 1	"t": 840487	"P": 1608.25	"F": -1334}
{"v": 1	"t": 840507	"P": 1592.5	"F": -1422}
{"v": 1	"t": 840527	"P": 1585.5	"F": -1569}
{"v": 1	"t": 840548	"P": 1579.0	"F": -1651}
{"v": 1	"t": 840568	"P": 1570.0	"F": -1731}
{"v": 1	"t": 840588	"P": 1560.75	"F": -1780}
{"v": 1	"t": 840609	"P": 1556.0	"F": -1800}
{"v": 1	"t": 840629	"P": 1552.0	"F": -1874}
{"v": 1	"t": 840649	"P": 1540.75	"F": -1996	"C": 46.68	"D": 3256	"sn": 54091929832280	"file": "/data/device_log/data0000.out"}
{"v": 1	"t": 840670	"P": 1531.25	"F": -2133}
{"v": 1	"t": 840690	"P": 1528.25	"F": -2034}
{"v": 1	"t": 840710	"P": 1527.75	"F": -2069}
{"v": 1	"t": 840731	"P": 1523.25	"F": -2053}
{"v": 1	"t": 840751	"P": 1521.25	"F": -1953}
{"v": 1	"t": 840771	"P": 1525.25	"F": -1927}
{"v": 1	"t": 840791	"P": 1523.75	"F": -1886}
{"v": 1	"t": 840812	"P": 1525.0	"F": -1886}
{"v": 1	"t": 840832	"P": 1521.0	"F": -1950}
{"v": 1	"t": 840852	"P": 1525.75	"F": -1957}
{"v": 1	"t": 840873	"P": 1529.5	"F": -1947}
{"v": 1	"t": 840893	"P": 1524.75	"F": -1913}
{"v": 1	"t": 840913	"P": 1524.5	"F": -1804}
{"v": 1	"t": 840933	"P": 1524.75	"F": -1705}
{"v": 1	"t": 840954	"P": 1531.0	"F": -1689}
{"v": 1	"t": 840974	"P": 1531.5	"F": -1666}
{"v": 1	"t": 840994	"P": 1528.0	"F": -1618}
{"v": 1	"t": 841015	"P": 1526.75	"F": -1599}
{"v": 1	"t": 841035	"P": 1533.0	"F": -1639}
{"v": 1	"t": 841055	"P": 1538.0	"F": -1602}
{"v": 1	"t": 841075	"P": 1544.5	"F": -1416}
{"v": 1	"t": 841096	"P": 1548.5	"F": -1152}
{"v": 1	"t": 841116	"P": 1559.75	"F": -845}
{"v": 1	"t": 841136	"P": 1578.0	"F": -570}
{"v": 1	"t": 841156	"P": 1590.75	"F": -229}
{"v": 1	"t": 841177	"P": 1606.75	"F": 15}
{"v": 1	"t": 841197	"P": 1610.75	"F": 230}
{"v": 1	"t": 841217	"P": 1626.75	"F": 426}
{"v": 1	"t": 841238	"P": 1640.0	"F": 499}
{"v": 1	"t": 841258	"P": 1648.25	"F": 559}
{"v": 1	"t": 841278	"P": 1649.5	"F": 580}
{"v": 1	"t": 841298	"P": 1657.25	"F": 630}
{"v": 1	"t": 841319	"P": 1665.75	"F": 593}
{"v": 1	"t": 841339	"P": 1671.0	"F": 559}
{"v": 1	"t": 841359	"P": 1671.25	"F": 523}
{"v": 1	"t": 841380	"P": 1673.5	"F": 433}
{"v": 1	"t": 841400	"P": 1678.5	"F": 363}
{"v": 1	"t": 841420	"P": 1682.5	"F": 345}
{"v": 1	"t": 841440	"P": 1684.75	"F": 331}
{"v": 1	"t": 841461	"P": 1685.0	"F": 359}
{"v": 1	"t": 841481	"P": 1688.75	"F": 390}
{"v": 1	"t": 841501	"P": 1696.0	"F": 408}
{"v": 1	"t": 841522	"P": 1696.25	"F": 437}
{"v": 1	"t": 841542	"P": 1696.75	"F": 462}
{"v": 1	"t": 841562	"P": 1698.0	"F": 465}
{"v": 1	"t": 841582	"P": 1707.5	"F": 493}
{"v": 1	"t": 841603	"P": 1706.25	"F": 522}
{"v": 1	"t": 841623	"P": 1705.75	"F": 532}
{"v": 1	"t": 841643	"P": 1706.75	"F": 514}
{"v": 1	"t": 841664	"P": 1709.75	"F": 478	"C": 46.68	"D": 3256	"sn": 54091929832280	"file": "/data/device_log/data0000.out"}
{"v": 1	"t": 841684	"P": 1714.25	"F": 439}
{"v": 1	"t": 841704	"P": 1712.5	"F": 447}
{"v": 1	"t": 841724	"P": 1709.5	"F": 425}
{"v": 1	"t": 841745	"P": 1713.25	"F": 418}
{"v": 1	"t": 841765	"P": 1716.0	"F": 392}
{"v": 1	"t": 841785	"P": 1715.75	"F": 394}
{"v": 1	"t": 841806	"P": 1717.0	"F": 409}
{"v": 1	"t": 841826	"P": 1716.5	"F": 444}
{"v": 1	"t": 841846	"P": 1719.25	"F": 458}
{"v": 1	"t": 841866	"P": 1721.0	"F": 439}
{"v": 1	"t": 841887	"P": 1721.0	"F": 432}
{"v": 1	"t": 841907	"P": 1718.5	"F": 414}
{"v": 1	"t": 841927	"P": 1719.5	"F": 382}
{"v": 1	"t": 841948	"P": 1725.75	"F": 373}
{"v": 1	"t": 841968	"P": 1723.5	"F": 371}
{"v": 1	"t": 841988	"P": 1720.0	"F": 386}
{"v": 1	"t": 842008	"P": 1719.0	"F": 402}
{"v": 1	"t": 842029	"P": 1723.5	"F": 405}
{"v": 1	"t": 842049	"P": 1722.0	"F": 401}
{"v": 1	"t": 842069	"P": 1722.75	"F": 385}
{"v": 1	"t": 842089	"P": 1721.5	"F": 381}
{"v": 1	"t": 842110	"P": 1722.25	"F": 372}
{"v": 1	"t": 842130	"P": 1725.75	"F": 376}
{"v": 1	"t": 842150	"P": 1725.0	"F": 370}
{"v": 1	"t": 842171	"P": 1721.0	"F": 343}
{"v": 1	"t": 842191	"P": 1722.5	"F": 340}
{"v": 1	"t": 842211	"P": 1727.0	"F": 350}
{"v": 1	"t": 842232	"P": 1723.0	"F": 346}
{"v": 1	"t": 842252	"P": 1719.75	"F": 320}
{"v": 1	"t": 842272	"P": 1718.75	"F": 289}
{"v": 1	"t": 842292	"P": 1723.5	"F": 280}
{"v": 1	"t": 842313	"P": 1722.75	"F": 275}
{"v": 1	"t": 842333	"P": 1717.5	"F": 268}
{"v": 1	"t": 842353	"P": 1716.5	"F": 282}
{"v": 1	"t": 842374	"P": 1717.0	"F": 296}
{"v": 1	"t": 842394	"P": 1718.75	"F": 292}
{"v": 1	"t": 842414	"P": 1716.5	"F": 269}
{"v": 1	"t": 842434	"P": 1714.75	"F": 260}
{"v": 1	"t": 842455	"P": 1714.25	"F": 284}
{"v": 1	"t": 842475	"P": 1718.0	"F": 302}
{"v": 1	"t": 842495	"P": 1718.5	"F": 308}
{"v": 1	"t": 842515	"P": 1716.25	"F": 298}
{"v": 1	"t": 842536	"P": 1713.75	"F": 265}
{"v": 1	"t": 842556	"P": 1715.0	"F": 238}
{"v": 1	"t": 842576	"P": 1715.75	"F": 233}
{"v": 1	"t": 842597	"P": 1713.0	"F": 238}
{"v": 1	"t": 842617	"P": 1709.5	"F": 227}
{"v": 1	"t": 842637	"P": 1707.25	"F": 207}
{"v": 1	"t": 842657	"P": 1709.25	"F": 184}
{"v": 1	"t": 842678	"P": 1707.25	"F": 152	"C": 46.685	"D": 3256	"sn": 54091929832280	"file": "/data/device_log/data0000.out"}
{"v": 1	"t": 842698	"P": 1701.0	"F": 119}
{"v": 1	"t": 842718	"P": 1696.5	"F": 87}
{"v": 1	"t": 842739	"P": 1689.5	"F": 12}
{"v": 1	"t": 842759	"P": 1680.75	"F": -120}
{"v": 1	"t": 842779	"P": 1665.5	"F": -384}
{"v": 1	"t": 842799	"P": 1648.5	"F": -662}
{"v": 1	"t": 842820	"P": 1629.5	"F": -894}
{"v": 1	"t": 842840	"P": 1616.5	"F": -1155}
{"v": 1	"t": 842860	"P": 1599.25	"F": -1382}
{"v": 1	"t": 842881	"P": 1583.75	"F": -1558}
{"v": 1	"t": 842901	"P": 1572.0	"F": -1661}
{"v": 1	"t": 842921	"P": 1569.25	"F": -1771}
{"v": 1	"t": 842941	"P": 1563.5	"F": -1848}
{"v": 1	"t": 842962	"P": 1558.5	"F": -1805}
{"v": 1	"t": 842982	"P": 1551.5	"F": -1774}
{"v": 1	"t": 843002	"P": 1548.75	"F": -1770}
{"v": 1	"t": 843023	"P": 1545.75	"F": -1787}
{"v": 1	"t": 843043	"P": 1539.75	"F": -1699}
{"v": 1	"t": 843063	"P": 1536.75	"F": -1716}
{"v": 1	"t": 843083	"P": 1533.5	"F": -1688}
{"v": 1	"t": 843104	"P": 1536.5	"F": -1599}
{"v": 1	"t": 843124	"P": 1533.75	"F": -1691}
{"v": 1	"t": 843144	"P": 1532.5	"F": -1682}
{"v": 1	"t": 843165	"P": 1529.0	"F": -1628}
{"v": 1	"t": 843185	"P": 1532.0	"F": -1610}
{"v": 1	"t": 843205	"P": 1532.75	"F": -1780}
{"v": 1	"t": 843225	"P": 1528.0	"F": -1749}
{"v": 1	"t": 843246	"P": 1525.5	"F": -1745}
{"v": 1	"t": 843266	"P": 1524.25	"F": -1687}
{"v": 1	"t": 843286	"P": 1529.0	"F": -1697}
{"v": 1	"t": 843306	"P": 1529.0	"F": -1682}
{"v": 1	"t": 843327	"P": 1526.25	"F": -1642}
{"v": 1	"t": 843347	"P": 1525.25	"F": -1637}
{"v": 1	"t": 843367	"P": 1526.75	"F": -1655}
{"v": 1	"t": 843388	"P": 1533.0	"F": -1665}
{"v": 1	"t": 843408	"P": 1530.75	"F": -1621}
{"v": 1	"t": 843428	"P": 1532.5	"F": -1497}
{"v": 1	"t": 843448	"P": 1537.0	"F": -1347}
{"v": 1	"t": 843469	"P": 1552.75	"F": -1139}
{"v": 1	"t": 843489	"P": 1558.25	"F": -917}
{"v": 1	"t": 843509	"P": 1565.25	"F": -655}
{"v": 1	"t": 843530	"P": 1577.25	"F": -465}
{"v": 1	"t": 843550	"P": 1591.75	"F": -252}
{"v": 1	"t": 843570	"P": 1602.75	"F": -83}
{"v": 1	"t": 843591	"P": 1609.75	"F": 47}
{"v": 1	"t": 843611	"P": 1617.5	"F": 146}
{"v": 1	"t": 843631	"P": 1630.0	"F": 251}
{"v": 1	"t": 843651	"P": 1643.0	"F": 373}
{"v": 1	"t": 843672	"P": 1649.5	"F": 496}
{"v": 1	"t": 843692	"P": 1655.75	"F": 622	"C": 46.665	"D": 3256	"sn": 54091929832280	"file": "/data/device_log/data0000.out"}
{"v": 1	"t": 843712	"P": 1661.75	"F": 669}
{"v": 1	"t": 843733	"P": 1668.0	"F": 619}
{"v": 1	"t": 843753	"P": 1669.75	"F": 563}
{"v": 1	"t": 843773	"P": 1672.75	"F": 501}
{"v": 1	"t": 843793	"P": 1674.75	"F": 472}
{"v": 1	"t": 843814	"P": 1684.0	"F": 464}
{"v": 1	"t": 843834	"P": 1692.5	"F": 480}
{"v": 1	"t": 843854	"P": 1692.25	"F": 492}
{"v": 1	"t": 843874	"P": 1689.5	"F": 476}
{"v": 1	"t": 843895	"P": 1693.5	"F": 458}
{"v": 1	"t": 843915	"P": 1702.0	"F": 504}
{"v": 1	"t": 843935	"P": 1704.75	"F": 529}
{"v": 1	"t": 843956	"P": 1704.0	"F": 565}
{"v": 1	"t": 843976	"P": 1704.75	"F": 568}
{"v": 1	"t": 843996	"P": 1711.25	"F": 575}
{"v": 1	"t": 844016	"P": 1714.25	"F": 577}
{"v": 1	"t": 844037	"P": 1713.0	"F": 597}
{"v": 1	"t": 844057	"P": 1715.5	"F": 589}
{"v": 1	"t": 844077	"P": 1717.0	"F": 576}
{"v": 1	"t": 844098	"P": 1720.25	"F": 543}
{"v": 1	"t": 844118	"P": 1719.5	"F": 537}
{"v": 1	"t": 844138	"P": 1722.5	"F": 534}
{"v": 1	"t": 844158	"P": 1720.75	"F": 507}
{"v": 1	"t": 844179	"P": 1726.75	"F": 521}
{"v": 1	"t": 844199	"P": 1728.0	"F": 545}
{"v": 1	"t": 844219	"P": 1724.25	"F": 551}
{"v": 1	"t": 844240	"P": 1725.75	"F": 542}
{"v": 1	"t": 844260	"P": 1729.75	"F": 535}
{"v": 1	"t": 844280	"P": 1729.5	"F": 490}
{"v": 1	"t": 844300	"P": 1728.0	"F": 455}
{"v": 1	"t": 844321	"P": 1728.75	"F": 455}
{"v": 1	"t": 844341	"P": 1730.75	"F": 492}
{"v": 1	"t": 844361	"P": 1734.25	"F": 519}
{"v": 1	"t": 844382	"P": 1731.25	"F": 494}
{"v": 1	"t": 844402	"P": 1728.0	"F": 448}
{"v": 1	"t": 844422	"P": 1731.75	"F": 436}
{"v": 1	"t": 844443	"P": 1734.5	"F": 451}
{"v": 1	"t": 844463	"P": 1732.5	"F": 455}
{"v": 1	"t": 844483	"P": 1728.5	"F": 461}
{"v": 1	"t": 844504	"P": 1732.25	"F": 484}
{"v": 1	"t": 844524	"P": 1737.25	"F": 514}
{"v": 1	"t": 844544	"P": 1735.25	"F": 508}
{"v": 1	"t": 844564	"P": 1731.75	"F": 502}
{"v": 1	"t": 844585	"P": 1732.0	"F": 453}
{"v": 1	"t": 844605	"P": 1735.75	"F": 423}
{"v": 1	"t": 844625	"P": 1736.5	"F": 401}
{"v": 1	"t": 844646	"P": 1732.0	"F": 416}
{"v": 1	"t": 844666	"P": 1732.5	"F": 413}
{"v": 1	"t": 844686	"P": 1735.5	"F": 439}
{"v": 1	"t": 844707	"P": 1732.0	"F": 433	"C": 46.695	"D": 3256	"sn": 54091929832280	"file": "/data/device_log/data0000.out"}
{"v": 1	"t": 844727	"P": 1730.75	"F": 451}
{"v": 1	"t": 844747	"P": 1734.0	"F": 445}
{"v": 1	"t": 844768	"P": 1738.75	"F": 456}
{"v": 1	"t": 844788	"P": 1736.0	"F": 453}
{"v": 1	"t": 844808	"P": 1731.75	"F": 471}
{"v": 1	"t": 844828	"P": 1731.75	"F": 461}
{"v": 1	"t": 844849	"P": 1734.25	"F": 397}
{"v": 1	"t": 844869	"P": 1732.0	"F": 328}
{"v": 1	"t": 844889	"P": 1727.25	"F": 288}
{"v": 1	"t": 844910	"P": 1725.25	"F": 230}
{"v": 1	"t": 844930	"P": 1720.25	"F": 157}
{"v": 1	"t": 844950	"P": 1713.75	"F": 45}
{"v": 1	"t": 844970	"P": 1700.25	"F": -57}
{"v": 1	"t": 844991	"P": 1685.0	"F": -250}
{"v": 1	"t": 845011	"P": 1670.25	"F": -478}
{"v": 1	"t": 845031	"P": 1657.75	"F": -707}
{"v": 1	"t": 845052	"P": 1635.5	"F": -997}
{"v": 1	"t": 845072	"P": 1617.0	"F": -1314}
{"v": 1	"t": 845092	"P": 1598.25	"F": -1579}
{"v": 1	"t": 845112	"P": 1592.0	"F": -1738}
{"v": 1	"t": 845133	"P": 1580.25	"F": -1875}
{"v": 1	"t": 845153	"P": 1569.75	"F": -1858}
{"v": 1	"t": 845173	"P": 1560.5	"F": -2028}
{"v": 1	"t": 845193	"P": 1553.0	"F": -1990}
{"v": 1	"t": 845214	"P": 1547.0	"F": -2038}
{"v": 1	"t": 845234	"P": 1540.0	"F": -2111}
{"v": 1	"t": 845254	"P": 1531.5	"F": -2048}
{"v": 1	"t": 845275	"P": 1528.75	"F": -2071}
{"v": 1	"t": 845295	"P": 1526.25	"F": -1995}
{"v": 1	"t": 845315	"P": 1529.0	"F": -2016}
{"v": 1	"t": 845335	"P": 1522.5	"F": -2120}
{"v": 1	"t": 845356	"P": 1521.75	"F": -2122}
{"v": 1	"t": 845376	"P": 1520.25	"F": -2130}
{"v": 1	"t": 845396	"P": 1526.0	"F": -2024}
{"v": 1	"t": 845417	"P": 1523.0	"F": -2021}
{"v": 1	"t": 845437	"P": 1519.25	"F": -2054}
{"v": 1	"t": 845457	"P": 1519.0	"F": -1987}
{"v": 1	"t": 845477	"P": 1519.75	"F": -1958}
{"v": 1	"t": 845498	"P": 1524.25	"F": -1867}
{"v": 1	"t": 845518	"P": 1522.0	"F": -1803}
{"v": 1	"t": 845538	"P": 1525.75	"F": -1806}
{"v": 1	"t": 845559	"P": 1524.75	"F": -1623}
{"v": 1	"t": 845579	"P": 1535.5	"F": -1475}
{"v": 1	"t": 845599	"P": 1539.75	"F": -1370}
{"v": 1	"t": 845619	"P": 1544.75	"F": -1235}
{"v": 1	"t": 845640	"P": 1554.25	"F": -938}
{"v": 1	"t": 845660	"P": 1569.0	"F": -658}
{"v": 1	"t": 845680	"P": 1582.5	"F": -418}
{"v": 1	"t": 845700	"P": 1593.75	"F": -172}
{"v": 1	"t": 845721	"P": 1603.75	"F": -7	"C": 46.665	"D": 3256	"sn": 54091929832280	"file": "/data/device_log/data0000.out"}
{"v": 1	"t": 845741	"P": 1616.0	"F": 149}
{"v": 1	"t": 845761	"P": 1630.25	"F": 301}
{"v": 1	"t": 845782	"P": 1639.0	"F": 448}
{"v": 1	"t": 845802	"P": 1646.75	"F": 575}
{"v": 1	"t": 845822	"P": 1651.5	"F": 695}
{"v": 1	"t": 845842	"P": 1659.25	"F": 754}
{"v": 1	"t": 845863	"P": 1666.25	"F": 698}
{"v": 1	"t": 845883	"P": 1667.75	"F": 655}
{"v": 1	"t": 845903	"P": 1672.5	"F": 546}
{"v": 1	"t": 845924	"P": 1678.5	"F": 422}
{"v": 1	"t": 845944	"P": 1685.5	"F": 432}
{"v": 1	"t": 845964	"P": 1690.75	"F": 506}
{"v": 1	"t": 845984	"P": 1690.5	"F": 544}
{"v": 1	"t": 846005	"P": 1692.5	"F": 560}
{"v": 1	"t": 846025	"P": 1699.75	"F": 544}
{"v": 1	"t": 846045	"P": 1702.25	"F": 546}
{"v": 1	"t": 846066	"P": 1704.5	"F": 542}
{"v": 1	"t": 846086	"P": 1702.25	"F": 544}
{"v": 1	"t": 846106	"P": 1707.25	"F": 510}
{"v": 1	"t": 846126	"P": 1712.5	"F": 505}
{"v": 1	"t": 846147	"P": 1711.5	"F": 515}
{"v": 1	"t": 846167	"P": 1709.5	"F": 540}
{"v": 1	"t": 846187	"P": 1714.5	"F": 507}
{"v": 1	"t": 846208	"P": 1718.75	"F": 499}
{"v": 1	"t": 846228	"P": 1717.5	"F": 510}
{"v": 1	"t": 846248	"P": 1718.5	"F": 526}
{"v": 1	"t": 846268	"P": 1719.0	"F": 488}
{"v": 1	"t": 846289	"P": 1722.5	"F": 475}
{"v": 1	"t": 846309	"P": 1724.25	"F": 470}
{"v": 1	"t": 846329	"P": 1721.75	"F": 470}
{"v": 1	"t": 846349	"P": 1720.5	"F": 456}
{"v": 1	"t": 846370	"P": 1723.25	"F": 464}
{"v": 1	"t": 846390	"P": 1728.0	"F": 441}
{"v": 1	"t": 846410	"P": 1725.25	"F": 463}
{"v": 1	"t": 846431	"P": 1722.5	"F": 444}
{"v": 1	"t": 846451	"P": 1720.75	"F": 394}
{"v": 1	"t": 846471	"P": 1725.5	"F": 353}
{"v": 1	"t": 846491	"P": 1728.25	"F": 363}
{"v": 1	"t": 846512	"P": 1723.75	"F": 393}
{"v": 1	"t": 846532	"P": 1724.0	"F": 406}
{"v": 1	"t": 846552	"P": 1724.25	"F": 398}
{"v": 1	"t": 846573	"P": 1728.75	"F": 396}
{"v": 1	"t": 846593	"P": 1726.5	"F": 424}
{"v": 1	"t": 846613	"P": 1726.75	"F": 428}
{"v": 1	"t": 846633	"P": 1725.0	"F": 424}
{"v": 1	"t": 846654	"P": 1727.25	"F": 415}
{"v": 1	"t": 846674	"P": 1728.75	"F": 403}
{"v": 1	"t": 846694	"P": 1728.25	"F": 390}
{"v": 1	"t": 846715	"P": 1722.75	"F": 373}
{"v": 1	"t": 846735	"P": 1725.25	"F": 339	"C": 46.685	"D": 3256	"sn": 54091929832280	"file": "/data/device_log/data0000.out"}
{"v": 1	"t": 846755	"P": 1728.0	"F": 328}
{"v": 1	"t": 846775	"P": 1727.75	"F": 357}
{"v": 1	"t": 846796	"P": 1724.25	"F": 391}
{"v": 1	"t": 846816	"P": 1725.0	"F": 391}
{"v": 1	"t": 846836	"P": 1726.5	"F": 341}
{"v": 1	"t": 846857	"P": 1728.0	"F": 320}
{"v": 1	"t": 846877	"P": 1723.75	"F": 298}
{"v": 1	"t": 846897	"P": 1721.0	"F": 303}
{"v": 1	"t": 846917	"P": 1725.25	"F": 307}
{"v": 1	"t": 846938	"P": 1724.25	"F": 309}
{"v": 1	"t": 846958	"P": 1720.25	"F": 325}
{"v": 1	"t": 846978	"P": 1719.5	"F": 338}
{"v": 1	"t": 846999	"P": 1721.5	"F": 367}
{"v": 1	"t": 847019	"P": 1725.5	"F": 363}
{"v": 1	"t": 847039	"P": 1723.25	"F": 352}
{"v": 1	"t": 847059	"P": 1720.0	"F": 361}
{"v": 1	"t": 847080	"P": 1720.5	"F": 349}
{"v": 1	"t": 847100	"P": 1726.0	"F": 359}
{"v": 1	"t": 847120	"P": 1725.75	"F": 383}
{"v": 1	"t": 847141	"P": 1724.25	"F": 357}
{"v": 1	"t": 847161	"P": 1719.75	"F": 328}
{"v": 1	"t": 847181	"P": 1720.25	"F": 289}
{"v": 1	"t": 847201	"P": 1722.5	"F": 271}
{"v": 1	"t": 847222	"P": 1718.25	"F": 233}
{"v": 1	"t": 847242	"P": 1713.0	"F": 174}
{"v": 1	"t": 847262	"P": 1707.0	"F": 104}
{"v": 1	"t": 847282	"P": 1703.75	"F": 30}
{"v": 1	"t": 847303	"P": 1694.25	"F": -58}
{"v": 1	"t": 847323	"P": 1680.25	"F": -207}
{"v": 1	"t": 847343	"P": 1667.0	"F": -372}
{"v": 1	"t": 847364	"P": 1657.0	"F": -530}
{"v": 1	"t": 847384	"P": 1644.25	"F": -663}
{"v": 1	"t": 847404	"P": 1626.0	"F": -823}
{"v": 1	"t": 847425	"P": 1612.0	"F": -1051}
{"v": 1	"t": 847445	"P": 1601.25	"F": -1227}
{"v": 1	"t": 847466	"P": 1586.25	"F": -1316}
{"v": 1	"t": 847486	"P": 1575.0	"F": -1467}
{"v": 1	"t": 847506	"P": 1573.0	"F": -1613}
{"v": 1	"t": 847527	"P": 1565.25	"F": -1753}
{"v": 1	"t": 847547	"P": 1556.5	"F": -1774}
{"v": 1	"t": 847567	"P": 1554.25	"F": -1791}
{"v": 1	"t": 847588	"P": 1551.25	"F": -1686}
{"v": 1	"t": 847608	"P": 1545.0	"F": -1738}
{"v": 1	"t": 847628	"P": 1539.75	"F": -1666}
{"v": 1	"t": 847649	"P": 1541.0	"F": -1611}
{"v": 1	"t": 847669	"P": 1536.5	"F": -1581}
{"v": 1	"t": 847690	"P": 1532.5	"F": -1654}
{"v": 1	"t": 847710	"P": 1535.75	"F": -1682}
{"v": 1	"t": 847730	"P": 1537.75	"F": -1622}
{"v": 1	"t": 847751	"P": 1532.25	"F": -1583	"C": 46.655	"D": 3256	"sn": 54091929832280	"file": "/data/device_log/data0000.out"}
{"v": 1	"t": 847771	"P": 1531.5	"F": -1593}
{"v": 1	"t": 847791	"P": 1536.5	"F": -1545}
{"v": 1	"t": 847812	"P": 1532.75	"F": -1497}
{"v": 1	"t": 847832	"P": 1530.5	"F": -1462}
{"v": 1	"t": 847853	"P": 1534.25	"F": -1526}
{"v": 1	"t": 847873	"P": 1535.75	"F": -1501}
{"v": 1	"t": 847893	"P": 1534.75	"F": -1482}
{"v": 1	"t": 847914	"P": 1535.75	"F": -1432}
{"v": 1	"t": 847934	"P": 1541.5	"F": -1323}
{"v": 1	"t": 847954	"P": 1541.0	"F": -1357}
{"v": 1	"t": 847975	"P": 1541.75	"F": -1313}
{"v": 1	"t": 847995	"P": 1549.75	"F": -1234}
{"v": 1	"t": 848016	"P": 1552.25	"F": -1169}
{"v": 1	"t": 848036	"P": 1555.25	"F": -971}
{"v": 1	"t": 848056	"P": 1567.25	"F": -853}
{"v": 1	"t": 848077	"P": 1574.5	"F": -634}
{"v": 1	"t": 848097	"P": 1585.5	"F": -367}
{"v": 1	"t": 848117	"P": 1597.75	"F": -162}
{"v": 1	"t": 848138	"P": 1612.0	"F": 29}
{"v": 1	"t": 848158	"P": 1622.75	"F": 213}
{"v": 1	"t": 848179	"P": 1631.5	"F": 353}
{"v": 1	"t": 848199	"P": 1642.75	"F": 434}
{"v": 1	"t": 848219	"P": 1649.0	"F": 509}
{"v": 1	"t": 848240	"P": 1656.5	"F": 552}
{"v": 1	"t": 848260	"P": 1666.0	"F": 557}
{"v": 1	"t": 848281	"P": 1668.5	"F": 519}
{"v": 1	"t": 848301	"P": 1668.75	"F": 483}
{"v": 1	"t": 848321	"P": 1676.0	"F": 502}
{"v": 1	"t": 848342	"P": 1678.25	"F": 470}
{"v": 1	"t": 848362	"P": 1681.25	"F": 447}
{"v": 1	"t": 848383	"P": 1688.5	"F": 430}
{"v": 1	"t": 848403	"P": 1687.25	"F": 388}
{"v": 1	"t": 848424	"P": 1690.75	"F": 387}
{"v": 1	"t": 848444	"P": 1695.5	"F": 365}
{"v": 1	"t": 848464	"P": 1692.5	"F": 353}
{"v": 1	"t": 848485	"P": 1695.5	"F": 392}
{"v": 1	"t": 848505	"P": 1702.25	"F": 425}
{"v": 1	"t": 848525	"P": 1701.25	"F": 416}
{"v": 1	"t": 848546	"P": 1699.25	"F": 383}
{"v": 1	"t": 848566	"P": 1704.25	"F": 359}
{"v": 1	"t": 848587	"P": 1706.75	"F": 367}
{"v": 1	"t": 848607	"P": 1703.5	"F": 382}
{"v": 1	"t": 848627	"P": 1707.25	"F": 402}
{"v": 1	"t": 848648	"P": 1708.75	"F": 344}
{"v": 1	"t": 848668	"P": 1705.25	"F": 325}
{"v": 1	"t": 848689	"P": 1707.0	"F": 299}
{"v": 1	"t": 848709	"P": 1711.25	"F": 301}
{"v": 1	"t": 848729	"P": 1708.25	"F": 324}
{"v": 1	"t": 848750	"P": 1707.5	"F": 335}
{"v": 1	"t": 848770	"P": 1712.5	"F": 350	"C": 46.65	"D": 3256	"sn": 54091929832280	"file": "/data/device_log/data0000.out"}
{"v": 1	"t": 848790	"P": 1714.25	"F": 383}
{"v": 1	"t": 848811	"P": 1710.75	"F": 369}
{"v": 1	"t": 848831	"P": 1713.25	"F": 356}
{"v": 1	"t": 848852	"P": 1716.25	"F": 325}
{"v": 1	"t": 848872	"P": 1711.0	"F": 324}
{"v": 1	"t": 848892	"P": 1715.0	"F": 329}
{"v": 1	"t": 848913	"P": 1716.5	"F": 330}
{"v": 1	"t": 848933	"P": 1714.25	"F": 334}
{"v": 1	"t": 848953	"P": 1709.75	"F": 316}
{"v": 1	"t": 848974	"P": 1714.75	"F": 262}
{"v": 1	"t": 848994	"P": 1712.75	"F": 243}
{"v": 1	"t": 849014	"P": 1710.5	"F": 237}
{"v": 1	"t": 849035	"P": 1708.5	"F": 257}
{"v": 1	"t": 849055	"P": 1712.0	"F": 259}
{"v": 1	"t": 849076	"P": 1708.25	"F": 259}
{"v": 1	"t": 849096	"P": 1708.25	"F": 242}
{"v": 1	"t": 849116	"P": 1711.25	"F": 249}
{"v": 1	"t": 849137	"P": 1711.0	"F": 265}
{"v": 1	"t": 849157	"P": 1707.5	"F": 290}
{"v": 1	"t": 849177	"P": 1710.0	"F": 295}
{"v": 1	"t": 849198	"P": 1713.0	"F": 275}
{"v": 1	"t": 849218	"P": 1709.0	"F": 253}
{"v": 1	"t": 849239	"P": 1704.0	"F": 223}
{"v": 1	"t": 849259	"P": 1710.25	"F": 206}
{"v": 1	"t": 849279	"P": 1707.25	"F": 212}
{"v": 1	"t": 849300	"P": 1703.5	"F": 226}
{"v": 1	"t": 849320	"P": 1708.0	"F": 224}
{"v": 1	"t": 849340	"P": 1704.0	"F": 186}
{"v": 1	"t": 849361	"P": 1698.75	"F": 130}
{"v": 1	"t": 849381	"P": 1697.5	"F": 66}
{"v": 1	"t": 849402	"P": 1694.25	"F": 25}
{"v": 1	"t": 849422	"P": 1686.25	"F": 4}
{"v": 1	"t": 849442	"P": 1683.25	"F": -9}
{"v": 1	"t": 849463	"P": 1678.25	"F": -56}
{"v": 1	"t": 849483	"P": 1665.75	"F": -160}
{"v": 1	"t": 849503	"P": 1652.25	"F": -303}
{"v": 1	"t": 849524	"P": 1644.5	"F": -459}
{"v": 1	"t": 849544	"P": 1627.5	"F": -610}
{"v": 1	"t": 849565	"P": 1614.0	"F": -789}
{"v": 1	"t": 849585	"P": 1604.25	"F": -1010}
{"v": 1	"t": 849605	"P": 1593.0	"F": -1145}
{"v": 1	"t": 849626	"P": 1582.75	"F": -1249}
{"v": 1	"t": 849646	"P": 1576.5	"F": -1359}
{"v": 1	"t": 849666	"P": 1572.0	"F": -1426}
{"v": 1	"t": 849687	"P": 1564.0	"F": -1559}
{"v": 1	"t": 849707	"P": 1558.0	"F": -1656}
{"v": 1	"t": 849727	"P": 1554.75	"F": -1693}
{"v": 1	"t": 849748	"P": 1549.0	"F": -1663}
{"v": 1	"t": 849768	"P": 1539.5	"F": -1676}
{"v": 1	"t": 849789	"P": 1538.5	"F": -1730	"C": 46.655	"D": 3256	"sn": 54091929832280	"file": "/data/device_log/data0000.out"}
{"v": 1	"t": 849809	"P": 1537.25	"F": -1720}
{"v": 1	"t": 849829	"P": 1530.0	"F": -1787}
{"v": 1	"t": 849850	"P": 1526.75	"F": -1789}
{"v": 1	"t": 849870	"P": 1527.75	"F": -1890}
{"v": 1	"t": 849890	"P": 1524.75	"F": -1963}
{"v": 1	"t": 849911	"P": 1520.0	"F": -2007}
{"v": 1	"t": 849931	"P": 1522.0	"F": -1953}
{"v": 1	"t": 849952	"P": 1520.0	"F": -2067}
{"v": 1	"t": 849972	"P": 1516.0	"F": -2093}
{"v": 1	"t": 849992	"P": 1515.25	"F": -2168}
{"v": 1	"t": 850013	"P": 1518.5	"F": -2234}
{"v": 1	"t": 850033	"P": 1514.75	"F": -2273}
{"v": 1	"t": 850054	"P": 1513.5	"F": -2295}
{"v": 1	"t": 850074	"P": 1515.5	"F": -2283}
{"v": 1	"t": 850094	"P": 1508.75	"F": -2398}
{"v": 1	"t": 850115	"P": 1509.5	"F": -2309}
{"v": 1	"t": 850135	"P": 1520.75	"F": -2008}
{"v": 1	"t": 850155	"P": 1527.25	"F": -1780}
{"v": 1	"t": 850176	"P": 1535.0	"F": -1418}
{"v": 1	"t": 850196	"P": 1550.5	"F": -1014}
{"v": 1	"t": 850216	"P": 1563.75	"F": -693}
{"v": 1	"t": 850237	"P": 1569.75	"F": -533}
{"v": 1	"t": 850257	"P": 1578.0	"F": -358}
{"v": 1	"t": 850278	"P": 1592.0	"F": -233}
{"v": 1	"t": 850298	"P": 1604.5	"F": -53}
{"v": 1	"t": 850318	"P": 1613.5	"F": 98}
{"v": 1	"t": 850339	"P": 1626.25	"F": 280}
{"v": 1	"t": 850359	"P": 1635.5	"F": 429}
{"v": 1	"t": 850379	"P": 1639.25	"F": 486}
{"v": 1	"t": 850400	"P": 1644.25	"F": 554}
{"v": 1	"t": 850420	"P": 1654.75	"F": 601}
{"v": 1	"t": 850440	"P": 1658.5	"F": 630}
{"v": 1	"t": 850461	"P": 1661.75	"F": 531}
{"v": 1	"t": 850481	"P": 1670.5	"F": 517}
{"v": 1	"t": 850502	"P": 1678.0	"F": 486}
{"v": 1	"t": 850522	"P": 1677.25	"F": 488}
{"v": 1	"t": 850542	"P": 1680.0	"F": 516}
{"v": 1	"t": 850563	"P": 1687.5	"F": 469}
{"v": 1	"t": 850583	"P": 1687.25	"F": 393}
{"v": 1	"t": 850604	"P": 1692.25	"F": 360}
{"v": 1	"t": 850624	"P": 1691.5	"F": 373}
{"v": 1	"t": 850645	"P": 1692.0	"F": 364}
{"v": 1	"t": 850665	"P": 1697.5	"F": 379}
{"v": 1	"t": 850685	"P": 1696.25	"F": 370}
{"v": 1	"t": 850706	"P": 1696.0	"F": 350}
{"v": 1	"t": 850726	"P": 1703.0	"F": 361}
{"v": 1	"t": 850747	"P": 1701.75	"F": 345}
{"v": 1	"t": 850767	"P": 1697.75	"F": 297}
{"v": 1	"t": 850787	"P": 1699.25	"F": 248}
{"v": 1	"t": 850808	"P": 1702.75	"F": 218	"C": 46.675	"D": 3256	"sn": 54091929832280	"file": "/data/device_log/data0000.out"}
{"v": 1	"t": 850828	"P": 1699.0	"F": 205}
{"v": 1	"t": 850848	"P": 1697.5	"F": 210}
{"v": 1	"t": 850869	"P": 1703.75	"F": 233}
{"v": 1	"t": 850889	"P": 1702.0	"F": 255}
{"v": 1	"t": 850909	"P": 1698.75	"F": 251}
{"v": 1	"t": 850930	"P": 1702.0	"F": 251}
{"v": 1	"t": 850950	"P": 1706.25	"F": 272}
{"v": 1	"t": 850971	"P": 1701.25	"F": 268}
{"v": 1	"t": 850991	"P": 1699.75	"F": 247}
{"v": 1	"t": 851011	"P": 1704.25	"F": 221}
{"v": 1	"t": 851032	"P": 1704.25	"F": 221}
{"v": 1	"t": 851052	"P": 1701.75	"F": 239}
{"v": 1	"t": 851072	"P": 1705.0	"F": 275}
{"v": 1	"t": 851093	"P": 1709.5	"F": 315}
{"v": 1	"t": 851113	"P": 1705.5	"F": 324}
{"v": 1	"t": 851133	"P": 1703.0	"F": 260}
{"v": 1	"t": 851154	"P": 1703.75	"F": 179}
{"v": 1	"t": 851174	"P": 1701.25	"F": 126}
{"v": 1	"t": 851195	"P": 1699.75	"F": 137}
{"v": 1	"t": 851215	"P": 1701.5	"F": 169}
{"v": 1	"t": 851235	"P": 1701.25	"F": 181}
{"v": 1	"t": 851256	"P": 1696.75	"F": 180}
{"v": 1	"t": 851276	"P": 1694.75	"F": 172}
{"v": 1	"t": 851296	"P": 1700.0	"F": 151}
{"v": 1	"t": 851317	"P": 1693.25	"F": 115}
{"v": 1	"t": 851337	"P": 1689.0	"F": 73}
{"v": 1	"t": 851358	"P": 1693.0	"F": 63}
{"v": 1	"t": 851378	"P": 1690.25	"F": 86}
{"v": 1	"t": 851398	"P": 1687.25	"F": 135}
{"v": 1	"t": 851419	"P": 1691.0	"F": 140}
{"v": 1	"t": 851439	"P": 1687.25	"F": 107}
{"v": 1	"t": 851459	"P": 1684.75	"F": 99}
{"v": 1	"t": 851480	"P": 1687.5	"F": 133}
{"v": 1	"t": 851500	"P": 1692.0	"F": 194}
{"v": 1	"t": 851521	"P": 1687.75	"F": 219}
{"v": 1	"t": 851541	"P": 1685.25	"F": 174}
{"v": 1	"t": 851561	"P": 1686.0	"F": 102}
{"v": 1	"t": 851582	"P": 1682.0	"F": 48}
{"v": 1	"t": 851602	"P": 1678.25	"F": 23}
{"v": 1	"t": 851622	"P": 1678.0	"F": 11}
{"v": 1	"t": 851643	"P": 1674.25	"F": -14}
{"v": 1	"t": 851663	"P": 1658.75	"F": -91}
{"v": 1	"t": 851684	"P": 1649.25	"F": -260}
{"v": 1	"t": 851704	"P": 1641.5	"F": -439}
{"v": 1	"t": 851724	"P": 1627.5	"F": -607}
{"v": 1	"t": 851745	"P": 1613.25	"F": -776}
{"v": 1	"t": 851765	"P": 1602.5	"F": -953}
{"v": 1	"t": 851785	"P": 1592.0	"F": -1097}
{"v": 1	"t": 851806	"P": 1578.0	"F": -1195}
{"v": 1	"t": 851826	"P": 1568.5	"F": -1285	"C": 46.68	"D": 3256	"sn": 54091929832280	"file": "/data/device_log/data0000.out"}
{"v": 1	"t": 851846	"P": 1564.25	"F": -1354}
{"v": 1	"t": 851867	"P": 1558.0	"F": -1418}
{"v": 1	"t": 851887	"P": 1556.75	"F": -1558}
{"v": 1	"t": 851908	"P": 1559.0	"F": -1498}
{"v": 1	"t": 851928	"P": 1557.0	"F": -1472}
{"v": 1	"t": 851948	"P": 1550.0	"F": -1401}
{"v": 1	"t": 851969	"P": 1550.5	"F": -1381}
{"v": 1	"t": 851989	"P": 1547.5	"F": -1348}
{"v": 1	"t": 852010	"P": 1542.5	"F": -1401}
{"v": 1	"t": 852030	"P": 1542.0	"F": -1351}
{"v": 1	"t": 852050	"P": 1544.5	"F": -1339}
{"v": 1	"t": 852071	"P": 1541.0	"F": -1395}
{"v": 1	"t": 852091	"P": 1540.5	"F": -1405}
{"v": 1	"t": 852111	"P": 1541.5	"F": -1433}
{"v": 1	"t": 852132	"P": 1538.25	"F": -1541}
{"v": 1	"t": 852152	"P": 1535.75	"F": -1436}
{"v": 1	"t": 852173	"P": 1535.5	"F": -1542}
{"v": 1	"t": 852193	"P": 1532.5	"F": -1637}
{"v": 1	"t": 852214	"P": 1535.75	"F": -1530}
{"v": 1	"t": 852234	"P": 1542.75	"F": -1477}
{"v": 1	"t": 852254	"P": 1544.5	"F": -1246}
{"v": 1	"t": 852275	"P": 1552.0	"F": -1007}
{"v": 1	"t": 852295	"P": 1566.25	"F": -733}
{"v": 1	"t": 852315	"P": 1574.5	"F": -520}
{"v": 1	"t": 852336	"P": 1585.25	"F": -291}
{"v": 1	"t": 852356	"P": 1601.5	"F": -124}
{"v": 1	"t": 852377	"P": 1608.5	"F": 4}
{"v": 1	"t": 852397	"P": 1615.5	"F": 126}
{"v": 1	"t": 852418	"P": 1627.0	"F": 211}
{"v": 1	"t": 852438	"P": 1634.0	"F": 257}
{"v": 1	"t": 852458	"P": 1638.75	"F": 286}
{"v": 1	"t": 852479	"P": 1647.75	"F": 325}
{"v": 1	"t": 852499	"P": 1656.75	"F": 347}
{"v": 1	"t": 852519	"P": 1656.25	"F": 351}
{"v": 1	"t": 852540	"P": 1655.75	"F": 388}
{"v": 1	"t": 852560	"P": 1665.0	"F": 373}
{"v": 1	"t": 852581	"P": 1666.75	"F": 351}
{"v": 1	"t": 852601	"P": 1666.25	"F": 297}
{"v": 1	"t": 852621	"P": 1675.75	"F": 240}
{"v": 1	"t": 852642	"P": 1677.75	"F": 245}
{"v": 1	"t": 852662	"P": 1675.75	"F": 256}
{"v": 1	"t": 852683	"P": 1683.0	"F": 260}
{"v": 1	"t": 852703	"P": 1681.5	"F": 259}
{"v": 1	"t": 852723	"P": 1677.75	"F": 245}
{"v": 1	"t": 852744	"P": 1684.0	"F": 236}
{"v": 1	"t": 852764	"P": 1687.25	"F": 268}
{"v": 1	"t": 852784	"P": 1685.75	"F": 284}
{"v": 1	"t": 852805	"P": 1687.75	"F": 290}
{"v": 1	"t": 852825	"P": 1693.75	"F": 277}
{"v": 1	"t": 852846	"P": 1691.0	"F": 267	"C": 46.635	"D": 3256	"sn": 54091929832280	"file": "/data/device_log/data0000.out"}
{"v": 1	"t": 852866	"P": 1692.0	"F": 283}
{"v": 1	"t": 852886	"P": 1695.25	"F": 275}
{"v": 1	"t": 852907	"P": 1693.5	"F": 277}
{"v": 1	"t": 852927	"P": 1693.0	"F": 255}
{"v": 1	"t": 852947	"P": 1694.5	"F": 234}
{"v": 1	"t": 852968	"P": 1697.25	"F": 215}
{"v": 1	"t": 852988	"P": 1694.75	"F": 206}
{"v": 1	"t": 853008	"P": 1690.25	"F": 186}
{"v": 1	"t": 853029	"P": 1694.75	"F": 141}
{"v": 1	"t": 853049	"P": 1691.75	"F": 116}
{"v": 1	"t": 853070	"P": 1691.25	"F": 141}
{"v": 1	"t": 853090	"P": 1693.75	"F": 185}
{"v": 1	"t": 853110	"P": 1696.5	"F": 224}
{"v": 1	"t": 853131	"P": 1693.25	"F": 227}
{"v": 1	"t": 853151	"P": 1691.5	"F": 202}
{"v": 1	"t": 853171	"P": 1696.75	"F": 182}
{"v": 1	"t": 853192	"P": 1696.0	"F": 166}
{"v": 1	"t": 853212	"P": 1693.25	"F": 164}
{"v": 1	"t": 853233	"P": 1694.5	"F": 158}
{"v": 1	"t": 853253	"P": 1693.5	"F": 155}
{"v": 1	"t": 853273	"P": 1689.0	"F": 153}
{"v": 1	"t": 853294	"P": 1690.5	"F": 155}
{"v": 1	"t": 853314	"P": 1693.5	"F": 156}
{"v": 1	"t": 853334	"P": 1688.5	"F": 150}
{"v": 1	"t": 853355	"P": 1690.0	"F": 144}
{"v": 1	"t": 853375	"P": 1690.25	"F": 150}
{"v": 1	"t": 853396	"P": 1687.5	"F": 145}
{"v": 1	"t": 853416	"P": 1686.25	"F": 142}
{"v": 1	"t": 853436	"P": 1688.5	"F": 136}
{"v": 1	"t": 853457	"P": 1686.25	"F": 122}
{"v": 1	"t": 853477	"P": 1684.25	"F": 122}
{"v": 1	"t": 853498	"P": 1688.5	"F": 143}
{"v": 1	"t": 853518	"P": 1688.75	"F": 165}
{"v": 1	"t": 853538	"P": 1684.25	"F": 149}
{"v": 1	"t": 853559	"P": 1683.0	"F": 119}
{"v": 1	"t": 853579	"P": 1688.25	"F": 120}
{"v": 1	"t": 853599	"P": 1683.75	"F": 134}
{"v": 1	"t": 853620	"P": 1682.5	"F": 130}
{"v": 1	"t": 853640	"P": 1686.5	"F": 109}
{"v": 1	"t": 853660	"P": 1682.75	"F": 78}
{"v": 1	"t": 853681	"P": 1677.5	"F": 77}
{"v": 1	"t": 853701	"P": 1683.0	"F": 94}
{"v": 1	"t": 853722	"P": 1685.75	"F": 134}
{"v": 1	"t": 853742	"P": 1683.5	"F": 181}
{"v": 1	"t": 853762	"P": 1680.75	"F": 208}
{"v": 1	"t": 853783	"P": 1687.75	"F": 181}
{"v": 1	"t": 853803	"P": 1686.5	"F": 159}
{"v": 1	"t": 853823	"P": 1679.5	"F": 117}
{"v": 1	"t": 853844	"P": 1682.0	"F": 70}
{"v": 1	"t": 853864	"P": 1678.25	"F": 31	"C": 46.665	"D": 3256	"sn": 54091929832280	"file": "/data/device_log/data0000.out"}
{"v": 1	"t": 853884	"P": 1671.75	"F": -11}
{"v": 1	"t": 853905	"P": 1666.0	"F": -54}
{"v": 1	"t": 853925	"P": 1661.75	"F": -112}
{"v": 1	"t": 853946	"P": 1653.5	"F": -139}
{"v": 1	"t": 853966	"P": 1648.25	"F": -145}
{"v": 1	"t": 853986	"P": 1647.25	"F": -152}
{"v": 1	"t": 854007	"P": 1638.25	"F": -171}
{"v": 1	"t": 854027	"P": 1629.0	"F": -229}
{"v": 1	"t": 854048	"P": 1629.5	"F": -293}
{"v": 1	"t": 854068	"P": 1620.0	"F": -375}
{"v": 1	"t": 854088	"P": 1608.5	"F": -510}
{"v": 1	"t": 854109	"P": 1599.5	"F": -683}
{"v": 1	"t": 854129	"P": 1590.25	"F": -914}
{"v": 1	"t": 854149	"P": 1577.25	"F": -1072}
{"v": 1	"t": 854170	"P": 1567.0	"F": -1238}
{"v": 1	"t": 854190	"P": 1564.25	"F": -1400}
{"v": 1	"t": 854211	"P": 1555.25	"F": -1491}
{"v": 1	"t": 854231	"P": 1549.25	"F": -1611}
{"v": 1	"t": 854251	"P": 1551.25	"F": -1629}
{"v": 1	"t": 854272	"P": 1549.5	"F": -1640}
{"v": 1	"t": 854292	"P": 1548.25	"F": -1651}
{"v": 1	"t": 854312	"P": 1548.5	"F": -1621}
{"v": 1	"t": 854333	"P": 1546.5	"F": -1553}
{"v": 1	"t": 854353	"P": 1542.5	"F": -1537}
{"v": 1	"t": 854373	"P": 1538.0	"F": -1477}
{"v": 1	"t": 854394	"P": 1543.5	"F": -1475}
{"v": 1	"t": 854414	"P": 1540.75	"F": -1443}
{"v": 1	"t": 854435	"P": 1537.75	"F": -1368}
{"v": 1	"t": 854455	"P": 1540.5	"F": -1379}
{"v": 1	"t": 854475	"P": 1543.5	"F": -1367}
{"v": 1	"t": 854496	"P": 1538.25	"F": -1345}
{"v": 1	"t": 854516	"P": 1539.5	"F": -1364}
{"v": 1	"t": 854536	"P": 1544.75	"F": -1344}
{"v": 1	"t": 854557	"P": 1541.0	"F": -1281}
{"v": 1	"t": 854577	"P": 1541.5	"F": -1208}
{"v": 1	"t": 854597	"P": 1549.0	"F": -1178}
{"v": 1	"t": 854618	"P": 1548.75	"F": -1160}
{"v": 1	"t": 854638	"P": 1543.25	"F": -1166}
{"v": 1	"t": 854659	"P": 1550.25	"F": -1133}
{"v": 1	"t": 854679	"P": 1554.0	"F": -1050}
{"v": 1	"t": 854700	"P": 1555.75	"F": -977}
{"v": 1	"t": 854720	"P": 1560.5	"F": -908}
{"v": 1	"t": 854740	"P": 1567.5	"F": -860}
{"v": 1	"t": 854761	"P": 1569.0	"F": -743}
{"v": 1	"t": 854781	"P": 1575.5	"F": -538}
{"v": 1	"t": 854801	"P": 1589.75	"F": -343}
{"v": 1	"t": 854822	"P": 1596.75	"F": -181}
{"v": 1	"t": 854842	"P": 1601.0	"F": -54}
{"v": 1	"t": 854862	"P": 1615.0	"F": 46}
{"v": 1	"t": 854883	"P": 1625.0	"F": 155	"C": 46.64	"D": 3256	"sn": 54091929832280	"file": "/data/device_log/data0000.out"}
{"v": 1	"t": 854903	"P": 1627.75	"F": 236}
{"v": 1	"t": 854924	"P": 1636.0	"F": 292}
{"v": 1	"t": 854944	"P": 1648.75	"F": 327}
{"v": 1	"t": 854964	"P": 1652.5	"F": 350}
{"v": 1	"t": 854985	"P": 1651.25	"F": 359}
{"v": 1	"t": 855005	"P": 1659.0	"F": 375}
{"v": 1	"t": 855025	"P": 1664.0	"F": 400}
{"v": 1	"t": 855046	"P": 1665.75	"F": 382}
{"v": 1	"t": 855066	"P": 1668.25	"F": 297}
{"v": 1	"t": 855086	"P": 1673.25	"F": 221}
{"v": 1	"t": 855107	"P": 1673.5	"F": 220}
{"v": 1	"t": 855127	"P": 1676.5	"F": 270}
{"v": 1	"t": 855148	"P": 1682.5	"F": 323}
{"v": 1	"t": 855168	"P": 1683.0	"F": 323}
{"v": 1	"t": 855188	"P": 1678.5	"F": 279}
{"v": 1	"t": 855209	"P": 1682.25	"F": 231}
{"v": 1	"t": 855229	"P": 1684.0	"F": 210}
{"v": 1	"t": 855249	"P": 1684.5	"F": 189}
{"v": 1	"t": 855270	"P": 1686.0	"F": 184}
{"v": 1	"t": 855290	"P": 1689.25	"F": 196}
{"v": 1	"t": 855311	"P": 1687.75	"F": 232}
{"v": 1	"t": 855331	"P": 1686.25	"F": 209}
{"v": 1	"t": 855351	"P": 1689.0	"F": 175}
{"v": 1	"t": 855372	"P": 1688.0	"F": 154}
{"v": 1	"t": 855392	"P": 1686.5	"F": 154}
{"v": 1	"t": 855412	"P": 1691.5	"F": 161}
{"v": 1	"t": 855433	"P": 1689.5	"F": 166}
{"v": 1	"t": 855453	"P": 1689.0	"F": 179}
{"v": 1	"t": 855474	"P": 1687.25	"F": 173}
{"v": 1	"t": 855494	"P": 1691.5	"F": 152}
{"v": 1	"t": 855514	"P": 1687.25	"F": 164}
{"v": 1	"t": 855535	"P": 1688.25	"F": 201}
{"v": 1	"t": 855555	"P": 1695.0	"F": 209}
{"v": 1	"t": 855575	"P": 1690.25	"F": 190}
{"v": 1	"t": 855596	"P": 1686.0	"F": 126}
{"v": 1	"t": 855616	"P": 1686.75	"F": 96}
{"v": 1	"t": 855637	"P": 1688.5	"F": 110}
{"v": 1	"t": 855657	"P": 1686.0	"F": 130}
{"v": 1	"t": 855677	"P": 1680.0	"F": 99}
{"v": 1	"t": 855698	"P": 1682.75	"F": 51}
{"v": 1	"t": 855718	"P": 1679.0	"F": 41}
{"v": 1	"t": 855738	"P": 1678.25	"F": 60}
{"v": 1	"t": 855759	"P": 1680.25	"F": 93}
{"v": 1	"t": 855779	"P": 1678.0	"F": 93}
{"v": 1	"t": 855799	"P": 1673.5	"F": 76}
{"v": 1	"t": 855820	"P": 1673.5	"F": 73}
{"v": 1	"t": 855840	"P": 1679.0	"F": 90}
{"v": 1	"t": 855861	"P": 1672.5	"F": 75}
{"v": 1	"t": 855881	"P": 1667.5	"F": 43}
{"v": 1	"t": 855901	"P": 1672.25	"F": 23	"C": 46.655	"D": 3256	"sn": 54091929832280	"file": "/data/device_log/data0000.out"}
{"v": 1	"t": 855922	"P": 1671.75	"F": 43}
{"v": 1	"t": 855942	"P": 1668.25	"F": 73}
{"v": 1	"t": 855963	"P": 1669.0	"F": 55}
{"v": 1	"t": 855983	"P": 1664.5	"F": 2}
{"v": 1	"t": 856003	"P": 1658.75	"F": -26}
{"v": 1	"t": 856024	"P": 1662.75	"F": -23}
{"v": 1	"t": 856044	"P": 1660.5	"F": -1}
{"v": 1	"t": 856065	"P": 1653.75	"F": -10}
{"v": 1	"t": 856085	"P": 1651.5	"F": -50}
{"v": 1	"t": 856106	"P": 1646.5	"F": -93}
{"v": 1	"t": 856126	"P": 1641.0	"F": -113}
{"v": 1	"t": 856146	"P": 1637.0	"F": -164}
{"v": 1	"t": 856167	"P": 1629.75	"F": -246}
{"v": 1	"t": 856187	"P": 1619.75	"F": -343}
{"v": 1	"t": 856208	"P": 1615.5	"F": -493}
{"v": 1	"t": 856228	"P": 1600.75	"F": -701}
{"v": 1	"t": 856248	"P": 1587.25	"F": -947}
{"v": 1	"t": 856269	"P": 1580.5	"F": -1147}
{"v": 1	"t": 856289	"P": 1571.75	"F": -1256}
{"v": 1	"t": 856310	"P": 1561.75	"F": -1269}
{"v": 1	"t": 856330	"P": 1561.25	"F": -1289}
{"v": 1	"t": 856350	"P": 1559.0	"F": -1293}
{"v": 1	"t": 856371	"P": 1558.0	"F": -1237}
{"v": 1	"t": 856391	"P": 1560.0	"F": -1150}
{"v": 1	"t": 856411	"P": 1564.75	"F": -1172}
{"v": 1	"t": 856432	"P": 1557.0	"F": -1206}
{"v": 1	"t": 856452	"P": 1554.25	"F": -1121}
{"v": 1	"t": 856473	"P": 1557.75	"F": -1090}
{"v": 1	"t": 856493	"P": 1552.0	"F": -1103}
{"v": 1	"t": 856513	"P": 1550.25	"F": -1035}
{"v": 1	"t": 856534	"P": 1553.5	"F": -1169}
{"v": 1	"t": 856554	"P": 1550.5	"F": -1194}
{"v": 1	"t": 856575	"P": 1546.25	"F": -1137}
{"v": 1	"t": 856595	"P": 1550.0	"F": -1171}
{"v": 1	"t": 856615	"P": 1551.75	"F": -1150}
{"v": 1	"t": 856636	"P": 1547.75	"F": -1178}
{"v": 1	"t": 856656	"P": 1548.75	"F": -1114}
{"v": 1	"t": 856676	"P": 1553.75	"F": -1053}
{"v": 1	"t": 856697	"P": 1555.0	"F": -1059}
{"v": 1	"t": 856717	"P": 1555.25	"F": -960}
{"v": 1	"t": 856738	"P": 1558.5	"F": -944}
{"v": 1	"t": 856758	"P": 1559.0	"F": -997}
{"v": 1	"t": 856778	"P": 1554.5	"F": -1031}
{"v": 1	"t": 856799	"P": 1555.75	"F": -1075}
{"v": 1	"t": 856819	"P": 1554.0	"F": -1136}
{"v": 1	"t": 856839	"P": 1547.5	"F": -1266}
{"v": 1	"t": 856860	"P": 1546.0	"F": -1318}
{"v": 1	"t": 856880	"P": 1551.0	"F": -1220}
{"v": 1	"t": 856901	"P": 1549.25	"F": -1200}
{"v": 1	"t": 856921	"P": 1549.0	"F": -1089	"C": 46.67	"D": 3256	"sn": 54091929832280	"file": "/data/device_log/data0000.out"}
{"v": 1	"t": 856941	"P": 1556.0	"F": -972}
{"v": 1	"t": 856962	"P": 1560.25	"F": -892}
{"v": 1	"t": 856982	"P": 1562.25	"F": -754}
{"v": 1	"t": 857002	"P": 1571.0	"F": -617}
{"v": 1	"t": 857023	"P": 1581.75	"F": -480}
{"v": 1	"t": 857043	"P": 1584.25	"F": -354}
{"v": 1	"t": 857064	"P": 1591.5	"F": -232}
{"v": 1	"t": 857084	"P": 1600.5	"F": -169}
{"v": 1	"t": 857104	"P": 1600.0	"F": -129}
{"v": 1	"t": 857125	"P": 1608.75	"F": -72}
{"v": 1	"t": 857145	"P": 1625.25	"F": 77}
{"v": 1	"t": 857166	"P": 1631.25	"F": 305}
{"v": 1	"t": 857186	"P": 1636.5	"F": 423}
{"v": 1	"t": 857206	"P": 1647.0	"F": 450}
{"v": 1	"t": 857227	"P": 1656.25	"F": 487}
{"v": 1	"t": 857247	"P": 1660.25	"F": 503}
{"v": 1	"t": 857267	"P": 1664.75	"F": 527}
{"v": 1	"t": 857288	"P": 1669.25	"F": 489}
{"v": 1	"t": 857308	"P": 1670.25	"F": 430}
{"v": 1	"t": 857328	"P": 1672.5	"F": 371}
{"v": 1	"t": 857349	"P": 1680.25	"F": 373}
{"v": 1	"t": 857369	"P": 1685.25	"F": 381}
{"v": 1	"t": 857390	"P": 1683.75	"F": 367}
{"v": 1	"t": 857410	"P": 1687.5	"F": 329}
{"v": 1	"t": 857430	"P": 1693.5	"F": 356}
{"v": 1	"t": 857451	"P": 1691.5	"F": 420}
{"v": 1	"t": 857471	"P": 1692.0	"F": 415}
{"v": 1	"t": 857491	"P": 1694.75	"F": 360}
{"v": 1	"t": 857512	"P": 1695.0	"F": 280}
{"v": 1	"t": 857532	"P": 1694.25	"F": 271}
{"v": 1	"t": 857552	"P": 1699.0	"F": 315}
{"v": 1	"t": 857573	"P": 1703.0	"F": 353}
{"v": 1	"t": 857593	"P": 1702.0	"F": 361}
{"v": 1	"t": 857614	"P": 1703.25	"F": 340}
{"v": 1	"t": 857634	"P": 1706.75	"F": 313}
{"v": 1	"t": 857654	"P": 1705.0	"F": 312}
{"v": 1	"t": 857675	"P": 1701.5	"F": 300}
{"v": 1	"t": 857695	"P": 1703.75	"F": 286}
{"v": 1	"t": 857716	"P": 1703.5	"F": 293}
{"v": 1	"t": 857736	"P": 1705.5	"F": 343}
{"v": 1	"t": 857756	"P": 1712.25	"F": 390}
{"v": 1	"t": 857777	"P": 1710.0	"F": 373}
{"v": 1	"t": 857797	"P": 1705.5	"F": 307}
{"v": 1	"t": 857817	"P": 1709.0	"F": 272}
{"v": 1	"t": 857838	"P": 1711.75	"F": 267}
{"v": 1	"t": 857858	"P": 1708.5	"F": 294}
{"v": 1	"t": 857879	"P": 1711.0	"F": 309}
{"v": 1	"t": 857899	"P": 1710.75	"F": 300}
{"v": 1	"t": 857919	"P": 1707.25	"F": 254}
{"v": 1	"t": 857940	"P": 1703.0	"F": 207	"C": 46.635	"D": 3256	"sn": 54091929832280	"file": "/data/device_log/data0000.out"}
{"v": 1	"t": 857960	"P": 1707.25	"F": 188}
{"v": 1	"t": 857980	"P": 1709.0	"F": 210}
{"v": 1	"t": 858001	"P": 1704.0	"F": 225}
{"v": 1	"t": 858021	"P": 1703.75	"F": 232}
{"v": 1	"t": 858041	"P": 1706.25	"F": 205}
{"v": 1	"t": 858062	"P": 1702.75	"F": 187}
{"v": 1	"t": 858082	"P": 1702.75	"F": 203}
{"v": 1	"t": 858103	"P": 1707.0	"F": 253}
{"v": 1	"t": 858123	"P": 1704.25	"F": 266}
{"v": 1	"t": 858143	"P": 1700.25	"F": 226}
{"v": 1	"t": 858164	"P": 1701.25	"F": 180}
{"v": 1	"t": 858184	"P": 1703.0	"F": 160}
{"v": 1	"t": 858204	"P": 1696.75	"F": 173}
{"v": 1	"t": 858225	"P": 1699.25	"F": 195}
{"v": 1	"t": 858245	"P": 1701.75	"F": 175}
{"v": 1	"t": 858265	"P": 1700.75	"F": 189}
{"v": 1	"t": 858286	"P": 1697.75	"F": 223}
{"v": 1	"t": 858306	"P": 1702.25	"F": 230}
{"v": 1	"t": 858327	"P": 1700.0	"F": 205}
{"v": 1	"t": 858347	"P": 1697.75	"F": 164}
{"v": 1	"t": 858367	"P": 1699.75	"F": 170}
{"v": 1	"t": 858388	"P": 1700.75	"F": 193}
{"v": 1	"t": 858408	"P": 1696.5	"F": 185}
{"v": 1	"t": 858429	"P": 1696.25	"F": 186}
{"v": 1	"t": 858449	"P": 1699.25	"F": 161}
{"v": 1	"t": 858469	"P": 1695.25	"F": 153}
{"v": 1	"t": 858490	"P": 1692.75	"F": 145}
{"v": 1	"t": 858510	"P": 1697.25	"F": 150}
{"v": 1	"t": 858530	"P": 1698.0	"F": 164}
{"v": 1	"t": 858551	"P": 1692.75	"F": 182}
{"v": 1	"t": 858571	"P": 1696.5	"F": 198}
{"v": 1	"t": 858592	"P": 1696.25	"F": 190}
{"v": 1	"t": 858612	"P": 1692.0	"F": 177}
{"v": 1	"t": 858632	"P": 1691.75	"F": 164}
{"v": 1	"t": 858653	"P": 1695.75	"F": 141}
{"v": 1	"t": 858673	"P": 1692.25	"F": 145}
{"v": 1	"t": 858693	"P": 1691.75	"F": 140}
{"v": 1	"t": 858714	"P": 1693.0	"F": 150}
{"v": 1	"t": 858734	"P": 1692.0	"F": 146}
{"v": 1	"t": 858754	"P": 1686.75	"F": 130}
{"v": 1	"t": 858775	"P": 1687.5	"F": 106}
{"v": 1	"t": 858795	"P": 1692.0	"F": 107}
{"v": 1	"t": 858816	"P": 1687.75	"F": 131}
{"v": 1	"t": 858836	"P": 1685.75	"F": 129}
{"v": 1	"t": 858856	"P": 1687.25	"F": 116}
{"v": 1	"t": 858877	"P": 1683.25	"F": 80}
{"v": 1	"t": 858897	"P": 1678.75	"F": 45}
{"v": 1	"t": 858917	"P": 1676.75	"F": 19}
{"v": 1	"t": 858938	"P": 1675.0	"F": 0}
{"v": 1	"t": 858958	"P": 1669.75	"F": -16	"C": 46.665	"D": 3256	"sn": 54091929832280	"file": "/data/device_log/data0000.out"}
{"v": 1	"t": 858979	"P": 1660.75	"F": -64}
{"v": 1	"t": 858999	"P": 1659.25	"F": -112}
{"v": 1	"t": 859019	"P": 1654.25	"F": -121}
{"v": 1	"t": 859040	"P": 1646.75	"F": -113}
{"v": 1	"t": 859060	"P": 1647.0	"F": -135}
{"v": 1	"t": 859080	"P": 1638.75	"F": -184}
{"v": 1	"t": 859101	"P": 1628.0	"F": -259}
{"v": 1	"t": 859121	"P": 1623.75	"F": -346}
{"v": 1	"t": 859142	"P": 1614.5	"F": -499}
{"v": 1	"t": 859162	"P": 1600.25	"F": -722}
{"v": 1	"t": 859182	"P": 1591.25	"F": -940}
{"v": 1	"t": 859203	"P": 1582.25	"F": -1132}
{"v": 1	"t": 859223	"P": 1570.25	"F": -1222}
{"v": 1	"t": 859243	"P": 1567.25	"F": -1250}
{"v": 1	"t": 859264	"P": 1575.0	"F": -1161}
{"v": 1	"t": 859284	"P": 1583.25	"F": -916}
{"v": 1	"t": 859305	"P": 1595.0	"F": -478}
{"v": 1	"t": 859325	"P": 1613.0	"F": -100}
{"v": 1	"t": 859345	"P": 1626.25	"F": 166}
{"v": 1	"t": 859366	"P": 1627.5	"F": 251}
{"v": 1	"t": 859386	"P": 1629.75	"F": 202}
{"v": 1	"t": 859406	"P": 1636.0	"F": 99}
{"v": 1	"t": 859427	"P": 1637.75	"F": 18}
{"v": 1	"t": 859447	"P": 1636.75	"F": -7}
{"v": 1	"t": 859467	"P": 1648.75	"F": 15}
{"v": 1	"t": 859488	"P": 1648.75	"F": 68}
{"v": 1	"t": 859508	"P": 1648.5	"F": 102}
{"v": 1	"t": 859529	"P": 1651.0	"F": 129}
{"v": 1	"t": 859549	"P": 1659.25	"F": 158}
{"v": 1	"t": 859569	"P": 1660.0	"F": 153}
{"v": 1	"t": 859590	"P": 1658.75	"F": 146}
{"v": 1	"t": 859610	"P": 1664.75	"F": 168}
{"v": 1	"t": 859631	"P": 1664.25	"F": 187}
{"v": 1	"t": 859651	"P": 1664.0	"F": 216}
{"v": 1	"t": 859671	"P": 1671.25	"F": 226}
{"v": 1	"t": 859692	"P": 1670.75	"F": 201}
{"v": 1	"t": 859712	"P": 1670.5	"F": 180}
{"v": 1	"t": 859733	"P": 1676.75	"F": 168}
{"v": 1	"t": 859753	"P": 1677.5	"F": 162}
{"v": 1	"t": 859773	"P": 1674.75	"F": 157}
{"v": 1	"t": 859794	"P": 1679.0	"F": 150}
{"v": 1	"t": 859814	"P": 1679.75	"F": 160}
{"v": 1	"t": 859834	"P": 1677.25	"F": 162}
{"v": 1	"t": 859855	"P": 1682.25	"F": 157}
{"v": 1	"t": 859875	"P": 1683.5	"F": 156}
{"v": 1	"t": 859896	"P": 1681.5	"F": 177}
{"v": 1	"t": 859916	"P": 1684.0	"F": 197}
{"v": 1	"t": 859937	"P": 1683.0	"F": 184}
{"v": 1	"t": 859957	"P": 1679.75	"F": 153}
{"v": 1	"t": 859977	"P": 1683.5	"F": 122	"C": 46.655	"D": 3256	"sn": 54091929832280	"file": "/data/device_log/data0000.out"}
{"v": 1	"t": 859998	"P": 1682.5	"F": 113}
{"v": 1	"t": 860018	"P": 1682.5	"F": 117}
{"v": 1	"t": 860039	"P": 1682.75	"F": 127}
{"v": 1	"t": 860059	"P": 1685.5	"F": 121}
{"v": 1	"t": 860079	"P": 1680.75	"F": 116}
{"v": 1	"t": 860100	"P": 1679.25	"F": 124}
{"v": 1	"t": 860120	"P": 1685.0	"F": 128}
{"v": 1	"t": 860140	"P": 1683.75	"F": 134}
{"v": 1	"t": 860161	"P": 1682.0	"F": 126}
{"v": 1	"t": 860181	"P": 1684.5	"F": 145}
{"v": 1	"t": 860202	"P": 1687.75	"F": 175}
{"v": 1	"t": 860222	"P": 1686.0	"F": 201}
{"v": 1	"t": 860242	"P": 1682.5	"F": 193}
{"v": 1	"t": 860263	"P": 1687.75	"F": 154}
{"v": 1	"t": 860283	"P": 1686.75	"F": 144}
{"v": 1	"t": 860303	"P": 1684.0	"F": 139}
{"v": 1	"t": 860324	"P": 1685.25	"F": 116}
{"v": 1	"t": 860344	"P": 1682.25	"F": 93}
{"v": 1	"t": 860364	"P": 1671.75	"F": 9}
{"v": 1	"t": 860385	"P": 1663.5	"F": -82}
{"v": 1	"t": 860405	"P": 1660.5	"F": -194}
{"v": 1	"t": 860426	"P": 1652.0	"F": -238}
{"v": 1	"t": 860446	"P": 1641.0	"F": -277}
{"v": 1	"t": 860466	"P": 1637.5	"F": -328}
{"v": 1	"t": 860487	"P": 1624.0	"F": -449}
{"v": 1	"t": 860507	"P": 1608.0	"F": -682}
{"v": 1	"t": 860527	"P": 1596.75	"F": -972}
{"v": 1	"t": 860548	"P": 1587.0	"F": -1146}
{"v": 1	"t": 860568	"P": 1570.0	"F": -1327}
{"v": 1	"t": 860589	"P": 1561.5	"F": -1514}
{"v": 1	"t": 860609	"P": 1558.25	"F": -1565}
{"v": 1	"t": 860629	"P": 1551.75	"F": -1478}
{"v": 1	"t": 860650	"P": 1546.75	"F": -1474}
{"v": 1	"t": 860670	"P": 1553.0	"F": -1517}
{"v": 1	"t": 860690	"P": 1547.0	"F": -1496}
{"v": 1	"t": 860711	"P": 1547.5	"F": -1578}
{"v": 1	"t": 860731	"P": 1547.25	"F": -1505}
{"v": 1	"t": 860751	"P": 1546.75	"F": -1501}
{"v": 1	"t": 860772	"P": 1537.75	"F": -1439}
{"v": 1	"t": 860792	"P": 1538.75	"F": -1478}
{"v": 1	"t": 860813	"P": 1538.0	"F": -1568}
{"v": 1	"t": 860833	"P": 1536.75	"F": -1561}
{"v": 1	"t": 860853	"P": 1533.5	"F": -1515}
{"v": 1	"t": 860874	"P": 1538.75	"F": -1454}
{"v": 1	"t": 860894	"P": 1543.0	"F": -1382}
{"v": 1	"t": 860914	"P": 1536.75	"F": -1334}
{"v": 1	"t": 860935	"P": 1538.75	"F": -1340}
{"v": 1	"t": 860955	"P": 1544.0	"F": -1292}
{"v": 1	"t": 860976	"P": 1550.75	"F": -1182}
{"v": 1	"t": 860996	"P": 1557.75	"F": -926	"C": 46.695	"D": 3256	"sn": 54091929832280	"file": "/data/device_log/data0000.out"}
{"v": 1	"t": 861016	"P": 1571.25	"F": -657}
{"v": 1	"t": 861037	"P": 1586.0	"F": -352}
{"v": 1	"t": 861057	"P": 1596.25	"F": -113}
{"v": 1	"t": 861077	"P": 1608.5	"F": 45}
{"v": 1	"t": 861098	"P": 1622.25	"F": 169}
{"v": 1	"t": 861118	"P": 1628.0	"F": 306}
{"v": 1	"t": 861139	"P": 1639.5	"F": 408}
{"v": 1	"t": 861159	"P": 1650.0	"F": 495}
{"v": 1	"t": 861179	"P": 1654.75	"F": 531}
{"v": 1	"t": 861200	"P": 1657.0	"F": 534}
{"v": 1	"t": 861220	"P": 1663.5	"F": 486}
{"v": 1	"t": 861241	"P": 1666.75	"F": 450}
{"v": 1	"t": 861261	"P": 1669.75	"F": 408}
{"v": 1	"t": 861281	"P": 1675.5	"F": 337}
{"v": 1	"t": 861302	"P": 1678.0	"F": 276}
{"v": 1	"t": 861322	"P": 1676.25	"F": 255}
{"v": 1	"t": 861342	"P": 1681.5	"F": 251}
{"v": 1	"t": 861363	"P": 1688.5	"F": 272}
{"v": 1	"t": 861383	"P": 1684.25	"F": 319}
{"v": 1	"t": 861403	"P": 1685.25	"F": 333}
{"v": 1	"t": 861424	"P": 1689.75	"F": 330}
{"v": 1	"t": 861444	"P": 1689.0	"F": 292}
{"v": 1	"t": 861465	"P": 1686.5	"F": 232}
{"v": 1	"t": 861485	"P": 1691.25	"F": 219}
{"v": 1	"t": 861505	"P": 1696.75	"F": 244}
{"v": 1	"t": 861526	"P": 1692.75	"F": 306}
{"v": 1	"t": 861546	"P": 1692.75	"F": 291}
{"v": 1	"t": 861566	"P": 1696.25	"F": 247}
{"v": 1	"t": 861587	"P": 1694.5	"F": 215}
{"v": 1	"t": 861607	"P": 1693.25	"F": 216}
{"v": 1	"t": 861627	"P": 1699.0	"F": 243}
{"v": 1	"t": 861648	"P": 1701.25	"F": 259}
{"v": 1	"t": 861668	"P": 1698.0	"F": 287}
{"v": 1	"t": 861689	"P": 1697.75	"F": 289}
{"v": 1	"t": 861709	"P": 1702.5	"F": 272}
{"v": 1	"t": 861729	"P": 1701.5	"F": 273}
{"v": 1	"t": 861750	"P": 1699.0	"F": 256}
{"v": 1	"t": 861770	"P": 1704.75	"F": 260}
{"v": 1	"t": 861790	"P": 1703.25	"F": 255}
{"v": 1	"t": 861811	"P": 1699.25	"F": 238}
{"v": 1	"t": 861831	"P": 1704.25	"F": 220}
{"v": 1	"t": 861852	"P": 1703.0	"F": 223}
{"v": 1	"t": 861872	"P": 1700.5	"F": 235}
{"v": 1	"t": 861892	"P": 1702.0	"F": 220}
{"v": 1	"t": 861913	"P": 1702.25	"F": 203}
{"v": 1	"t": 861933	"P": 1700.25	"F": 208}
{"v": 1	"t": 861954	"P": 1700.75	"F": 241}
{"v": 1	"t": 861974	"P": 1704.75	"F": 265}
{"v": 1	"t": 861994	"P": 1701.0	"F": 239}
{"v": 1	"t": 862015	"P": 1701.25	"F": 205	"C": 46.635	"D": 3256	"sn": 54091929832280	"file": "/data/device_log/data0000.out"}
{"v": 1	"t": 862035	"P": 1701.5	"F": 183}
{"v": 1	"t": 862055	"P": 1702.25	"F": 186}
{"v": 1	"t": 862076	"P": 1698.0	"F": 200}
{"v": 1	"t": 862096	"P": 1697.0	"F": 184}
{"v": 1	"t": 862116	"P": 1700.5	"F": 169}
{"v": 1	"t": 862137	"P": 1698.75	"F": 183}
{"v": 1	"t": 862157	"P": 1698.0	"F": 210}
{"v": 1	"t": 862177	"P": 1701.75	"F": 262}
{"v": 1	"t": 862198	"P": 1703.0	"F": 260}
{"v": 1	"t": 862218	"P": 1698.75	"F": 234}
{"v": 1	"t": 862239	"P": 1699.5	"F": 217}
{"v": 1	"t": 862259	"P": 1702.25	"F": 197}
{"v": 1	"t": 862279	"P": 1699.5	"F": 180}
{"v": 1	"t": 862300	"P": 1695.75	"F": 178}
{"v": 1	"t": 862320	"P": 1700.75	"F": 194}
{"v": 1	"t": 862340	"P": 1702.5	"F": 216}
{"v": 1	"t": 862361	"P": 1698.25	"F": 234}
{"v": 1	"t": 862381	"P": 1699.5	"F": 232}
{"v": 1	"t": 862401	"P": 1702.0	"F": 209}
{"v": 1	"t": 862422	"P": 1698.5	"F": 177}
{"v": 1	"t": 862442	"P": 1695.25	"F": 169}
{"v": 1	"t": 862462	"P": 1699.25	"F": 167}
{"v": 1	"t": 862483	"P": 1699.75	"F": 181}
{"v": 1	"t": 862503	"P": 1697.5	"F": 190}
{"v": 1	"t": 862523	"P": 1696.0	"F": 190}
{"v": 1	"t": 862544	"P": 1697.25	"F": 188}
{"v": 1	"t": 862564	"P": 1697.25	"F": 163}
{"v": 1	"t": 862584	"P": 1695.0	"F": 147}
{"v": 1	"t": 862605	"P": 1689.75	"F": 134}
{"v": 1	"t": 862625	"P": 1691.0	"F": 121}
{"v": 1	"t": 862645	"P": 1691.25	"F": 85}
{"v": 1	"t": 862665	"P": 1683.25	"F": 35}
{"v": 1	"t": 862686	"P": 1677.0	"F": -2}
{"v": 1	"t": 862706	"P": 1672.5	"F": -32}
{"v": 1	"t": 862726	"P": 1669.5	"F": -115}
{"v": 1	"t": 862747	"P": 1658.75	"F": -176}
{"v": 1	"t": 862767	"P": 1649.25	"F": -245}
{"v": 1	"t": 862787	"P": 1638.25	"F": -342}
{"v": 1	"t": 862807	"P": 1631.5	"F": -461}
{"v": 1	"t": 862828	"P": 1621.0	"F": -608}
{"v": 1	"t": 862848	"P": 1608.0	"F": -739}
{"v": 1	"t": 862868	"P": 1593.75	"F": -892}
{"v": 1	"t": 862889	"P": 1585.5	"F": -1002}
{"v": 1	"t": 862909	"P": 1579.0	"F": -1163}
{"v": 1	"t": 862929	"P": 1568.5	"F": -1293}
{"v": 1	"t": 862949	"P": 1559.0	"F": -1344}
{"v": 1	"t": 862970	"P": 1554.75	"F": -1449}
{"v": 1	"t": 862990	"P": 1555.25	"F": -1539}
{"v": 1	"t": 863010	"P": 1558.25	"F": -1456}
{"v": 1	"t": 863031	"P": 1556.0	"F": -1406	"C": 46.625	"D": 3256	"sn": 54091929832280	"file": "/data/device_log/data0000.out"}
{"v": 1	"t": 863051	"P": 1555.25	"F": -1245}
{"v": 1	"t": 863071	"P": 1557.75	"F": -1230}
{"v": 1	"t": 863092	"P": 1555.5	"F": -1131}
{"v": 1	"t": 863112	"P": 1551.75	"F": -1124}
{"v": 1	"t": 863132	"P": 1550.75	"F": -1133}
{"v": 1	"t": 863152	"P": 1556.0	"F": -1140}
{"v": 1	"t": 863173	"P": 1551.0	"F": -1194}
{"v": 1	"t": 863193	"P": 1545.75	"F": -1269}
{"v": 1	"t": 863213	"P": 1545.25	"F": -1270}
{"v": 1	"t": 863234	"P": 1548.5	"F": -1307}
{"v": 1	"t": 863254	"P": 1552.0	"F": -1208}
{"v": 1	"t": 863274	"P": 1557.75	"F": -969}
{"v": 1	"t": 863295	"P": 1570.5	"F": -634}
{"v": 1	"t": 863315	"P": 1589.75	"F": -279}
{"v": 1	"t": 863335	"P": 1607.75	"F": -28}
{"v": 1	"t": 863356	"P": 1621.0	"F": 193}
{"v": 1	"t": 863376	"P": 1627.5	"F": 398}
{"v": 1	"t": 863396	"P": 1635.0	"F": 466}
{"v": 1	"t": 863416	"P": 1643.75	"F": 398}
{"v": 1	"t": 863437	"P": 1650.0	"F": 362}
{"v": 1	"t": 863457	"P": 1653.5	"F": 351}
{"v": 1	"t": 863477	"P": 1660.75	"F": 454}
{"v": 1	"t": 863498	"P": 1666.75	"F": 425}
{"v": 1	"t": 863518	"P": 1666.0	"F": 361}
{"v": 1	"t": 863538	"P": 1670.5	"F": 344}
{"v": 1	"t": 863559	"P": 1679.25	"F": 395}
{"v": 1	"t": 863579	"P": 1685.75	"F": 416}
{"v": 1	"t": 863599	"P": 1683.75	"F": 362}
{"v": 1	"t": 863620	"P": 1682.75	"F": 311}
{"v": 1	"t": 863640	"P": 1687.75	"F": 318}
{"v": 1	"t": 863660	"P": 1692.0	"F": 332}
{"v": 1	"t": 863680	"P": 1690.75	"F": 333}
{"v": 1	"t": 863701	"P": 1694.0	"F": 334}
{"v": 1	"t": 863721	"P": 1699.25	"F": 359}
{"v": 1	"t": 863742	"P": 1700.25	"F": 375}
{"v": 1	"t": 863762	"P": 1699.75	"F": 392}
{"v": 1	"t": 863782	"P": 1698.0	"F": 403}
{"v": 1	"t": 863802	"P": 1701.25	"F": 340}
{"v": 1	"t": 863823	"P": 1702.0	"F": 319}
{"v": 1	"t": 863843	"P": 1699.75	"F": 302}
{"v": 1	"t": 863863	"P": 1699.25	"F": 278}
{"v": 1	"t": 863884	"P": 1702.5	"F": 226}
{"v": 1	"t": 863904	"P": 1702.0	"F": 239}
{"v": 1	"t": 863924	"P": 1703.0	"F": 279}
{"v": 1	"t": 863945	"P": 1703.75	"F": 302}
{"v": 1	"t": 863965	"P": 1707.75	"F": 298}
{"v": 1	"t": 863985	"P": 1707.75	"F": 289}
{"v": 1	"t": 864006	"P": 1706.0	"F": 307}
{"v": 1	"t": 864026	"P": 1704.5	"F": 324}
{"v": 1	"t": 864046	"P": 1710.25	"F": 335	"C": 46.655	"D": 3256	"sn": 54091929832280	"file": "/data/device_log/data0000.out"}
{"v": 1	"t": 864066	"P": 1711.75	"F": 337}
{"v": 1	"t": 864087	"P": 1708.25	"F": 309}
{"v": 1	"t": 864107	"P": 1705.75	"F": 266}
{"v": 1	"t": 864127	"P": 1705.25	"F": 240}
{"v": 1	"t": 864148	"P": 1710.0	"F": 238}
{"v": 1	"t": 864168	"P": 1709.0	"F": 258}
{"v": 1	"t": 864188	"P": 1705.75	"F": 269}
{"v": 1	"t": 864208	"P": 1701.25	"F": 233}
{"v": 1	"t": 864229	"P": 1701.25	"F": 161}
{"v": 1	"t": 864249	"P": 1699.5	"F": 109}
{"v": 1	"t": 864269	"P": 1699.25	"F": 120}
{"v": 1	"t": 864290	"P": 1697.5	"F": 162}
{"v": 1	"t": 864310	"P": 1697.5	"F": 164}
{"v": 1	"t": 864330	"P": 1695.0	"F": 128}
{"v": 1	"t": 864350	"P": 1692.25	"F": 80}
{"v": 1	"t": 864371	"P": 1689.25	"F": 65}
{"v": 1	"t": 864391	"P": 1690.5	"F": 87}
{"v": 1	"t": 864411	"P": 1695.0	"F": 118}
{"v": 1	"t": 864432	"P": 1692.0	"F": 147}
{"v": 1	"t": 864452	"P": 1685.25	"F": 142}
{"v": 1	"t": 864472	"P": 1687.75	"F": 121}
{"v": 1	"t": 864493	"P": 1689.25	"F": 106}
{"v": 1	"t": 864513	"P": 1687.0	"F": 94}
{"v": 1	"t": 864533	"P": 1683.0	"F": 88}
{"v": 1	"t": 864553	"P": 1681.5	"F": 80}
{"v": 1	"t": 864574	"P": 1682.5	"F": 63}
{"v": 1	"t": 864594	"P": 1680.25	"F": 39}
{"v": 1	"t": 864614	"P": 1675.0	"F": 22}
{"v": 1	"t": 864635	"P": 1671.5	"F": 22}
{"v": 1	"t": 864655	"P": 1675.0	"F": 17}
{"v": 1	"t": 864675	"P": 1669.5	"F": 8}
{"v": 1	"t": 864696	"P": 1664.0	"F": 3}
{"v": 1	"t": 864716	"P": 1662.75	"F": -2}
{"v": 1	"t": 864736	"P": 1663.5	"F": -17}
{"v": 1	"t": 864756	"P": 1659.5	"F": -41}
{"v": 1	"t": 864777	"P": 1651.75	"F": -77}
{"v": 1	"t": 864797	"P": 1646.5	"F": -109}
{"v": 1	"t": 864817	"P": 1644.75	"F": -142}
{"v": 1	"t": 864838	"P": 1642.25	"F": -159}
{"v": 1	"t": 864858	"P": 1636.0	"F": -159}
{"v": 1	"t": 864878	"P": 1633.75	"F": -140}
{"v": 1	"t": 864898	"P": 1632.75	"F": -111}
{"v": 1	"t": 864919	"P": 1633.75	"F": -102}
{"v": 1	"t": 864939	"P": 1629.0	"F": -122}
{"v": 1	"t": 864959	"P": 1622.75	"F": -157}
{"v": 1	"t": 864980	"P": 1617.75	"F": -228}
{"v": 1	"t": 865000	"P": 1619.0	"F": -308}
{"v": 1	"t": 865020	"P": 1609.5	"F": -408}
{"v": 1	"t": 865041	"P": 1599.75	"F": -535}
{"v": 1	"t": 865061	"P": 1591.0	"F": -729	"C": 46.645	"D": 3256	"sn": 54091929832280	"file": "/data/device_log/data0000.out"}
{"v": 1	"t": 865081	"P": 1586.25	"F": -866}
{"v": 1	"t": 865101	"P": 1576.75	"F": -1068}
{"v": 1	"t": 865122	"P": 1567.0	"F": -1289}
{"v": 1	"t": 865142	"P": 1555.0	"F": -1572}
{"v": 1	"t": 865162	"P": 1551.75	"F": -1802}
{"v": 1	"t": 865183	"P": 1550.0	"F": -2026}
{"v": 1	"t": 865203	"P": 1539.75	"F": -2066}
{"v": 1	"t": 865223	"P": 1534.25	"F": -2017}
{"v": 1	"t": 865244	"P": 1530.75	"F": -2048}
{"v": 1	"t": 865264	"P": 1532.0	"F": -2056}
{"v": 1	"t": 865284	"P": 1527.5	"F": -1992}
{"v": 1	"t": 865304	"P": 1523.5	"F": -1866}
{"v": 1	"t": 865325	"P": 1522.75	"F": -1926}
{"v": 1	"t": 865345	"P": 1525.0	"F": -1919}
{"v": 1	"t": 865365	"P": 1519.25	"F": -2069}
{"v": 1	"t": 865386	"P": 1516.75	"F": -2102}
{"v": 1	"t": 865406	"P": 1520.25	"F": -1984}
{"v": 1	"t": 865426	"P": 1529.75	"F": -1845}
{"v": 1	"t": 865447	"P": 1535.75	"F": -1542}
{"v": 1	"t": 865467	"P": 1545.5	"F": -1132}
{"v": 1	"t": 865487	"P": 1560.0	"F": -806}
{"v": 1	"t": 865507	"P": 1578.5	"F": -417}
{"v": 1	"t": 865528	"P": 1594.75	"F": -113}
{"v": 1	"t": 865548	"P": 1607.5	"F": 59}
{"v": 1	"t": 865568	"P": 1615.0	"F": 195}
{"v": 1	"t": 865589	"P": 1624.25	"F": 255}
{"v": 1	"t": 865609	"P": 1632.25	"F": 235}
{"v": 1	"t": 865629	"P": 1640.0	"F": 230}
{"v": 1	"t": 865649	"P": 1644.25	"F": 279}
{"v": 1	"t": 865670	"P": 1651.5	"F": 367}
{"v": 1	"t": 865690	"P": 1661.25	"F": 461}
{"v": 1	"t": 865710	"P": 1663.75	"F": 541}
{"v": 1	"t": 865731	"P": 1665.75	"F": 556}
{"v": 1	"t": 865751	"P": 1670.25	"F": 540}
{"v": 1	"t": 865771	"P": 1678.25	"F": 487}
{"v": 1	"t": 865791	"P": 1687.5	"F": 508}
{"v": 1	"t": 865812	"P": 1689.25	"F": 561}
{"v": 1	"t": 865832	"P": 1688.0	"F": 564}
{"v": 1	"t": 865852	"P": 1694.0	"F": 588}
{"v": 1	"t": 865873	"P": 1704.0	"F": 578}
{"v": 1	"t": 865893	"P": 1702.0	"F": 603}
{"v": 1	"t": 865913	"P": 1705.0	"F": 590}
{"v": 1	"t": 865934	"P": 1710.0	"F": 630}
{"v": 1	"t": 865954	"P": 1714.25	"F": 656}
{"v": 1	"t": 865974	"P": 1714.0	"F": 652}
{"v": 1	"t": 865995	"P": 1713.25	"F": 628}
{"v": 1	"t": 866015	"P": 1718.0	"F": 601}
{"v": 1	"t": 866035	"P": 1718.75	"F": 515}
{"v": 1	"t": 866056	"P": 1716.75	"F": 443}
{"v": 1	"t": 866076	"P": 1719.25	"F": 455	"C": 46.65	"D": 3256	"sn": 54091929832280	"file": "/data/device_log/data0000.out"}
{"v": 1	"t": 866097	"P": 1725.0	"F": 487}
{"v": 1	"t": 866117	"P": 1722.0	"F": 528}
{"v": 1	"t": 866137	"P": 1723.5	"F": 551}
{"v": 1	"t": 866158	"P": 1727.75	"F": 552}
{"v": 1	"t": 866178	"P": 1725.0	"F": 518}
{"v": 1	"t": 866198	"P": 1723.75	"F": 499}
{"v": 1	"t": 866219	"P": 1729.75	"F": 539}
{"v": 1	"t": 866239	"P": 1731.0	"F": 539}
{"v": 1	"t": 866259	"P": 1726.25	"F": 506}
{"v": 1	"t": 866280	"P": 1726.0	"F": 452}
{"v": 1	"t": 866300	"P": 1729.5	"F": 388}
{"v": 1	"t": 866320	"P": 1728.75	"F": 359}
{"v": 1	"t": 866341	"P": 1726.5	"F": 387}
{"v": 1	"t": 866361	"P": 1731.5	"F": 409}
{"v": 1	"t": 866382	"P": 1729.5	"F": 401}
{"v": 1	"t": 866402	"P": 1725.25	"F": 405}
{"v": 1	"t": 866422	"P": 1727.25	"F": 421}
{"v": 1	"t": 866443	"P": 1732.5	"F": 445}
{"v": 1	"t": 866463	"P": 1727.75	"F": 454}
{"v": 1	"t": 866483	"P": 1726.5	"F": 418}
{"v": 1	"t": 866504	"P": 1729.5	"F": 362}
{"v": 1	"t": 866524	"P": 1727.75	"F": 331}
{"v": 1	"t": 866545	"P": 1723.25	"F": 300}
{"v": 1	"t": 866565	"P": 1726.75	"F": 304}
{"v": 1	"t": 866585	"P": 1726.5	"F": 303}
{"v": 1	"t": 866606	"P": 1721.0	"F": 299}
{"v": 1	"t": 866626	"P": 1720.75	"F": 284}
{"v": 1	"t": 866646	"P": 1725.0	"F": 309}
{"v": 1	"t": 866667	"P": 1720.0	"F": 310}
{"v": 1	"t": 866687	"P": 1714.5	"F": 250}
{"v": 1	"t": 866707	"P": 1717.25	"F": 204}
{"v": 1	"t": 866728	"P": 1714.0	"F": 167}
{"v": 1	"t": 866748	"P": 1705.0	"F": 104}
{"v": 1	"t": 866769	"P": 1701.5	"F": 47}
{"v": 1	"t": 866789	"P": 1702.0	"F": 19}
{"v": 1	"t": 866809	"P": 1697.75	"F": 24}
{"v": 1	"t": 866830	"P": 1692.5	"F": 51}
{"v": 1	"t": 866850	"P": 1693.0	"F": 69}
{"v": 1	"t": 866870	"P": 1691.0	"F": 63}
{"v": 1	"t": 866891	"P": 1683.75	"F": 46}
{"v": 1	"t": 866911	"P": 1683.75	"F": 41}
{"v": 1	"t": 866931	"P": 1681.75	"F": 12}
{"v": 1	"t": 866952	"P": 1673.75	"F": -29}
{"v": 1	"t": 866972	"P": 1666.25	"F": -89}
{"v": 1	"t": 866992	"P": 1661.5	"F": -155}
{"v": 1	"t": 867013	"P": 1655.25	"F": -226}
{"v": 1	"t": 867033	"P": 1646.0	"F": -303}
{"v": 1	"t": 867054	"P": 1636.25	"F": -379}
{"v": 1	"t": 867074	"P": 1633.0	"F": -427}
{"v": 1	"t": 867094	"P": 1621.25	"F": -508	"C": 46.645	"D": 3256	"sn": 54091929832280	"file": "/data/device_log/data0000.out"}
{"v": 1	"t": 867115	"P": 1607.25	"F": -642}
{"v": 1	"t": 867135	"P": 1598.5	"F": -896}
{"v": 1	"t": 867156	"P": 1588.25	"F": -1193}
{"v": 1	"t": 867176	"P": 1575.0	"F": -1418}
{"v": 1	"t": 867196	"P": 1569.25	"F": -1713}
{"v": 1	"t": 867217	"P": 1559.75	"F": -1890}
{"v": 1	"t": 867237	"P": 1550.25	"F": -1906}
{"v": 1	"t": 867258	"P": 1542.25	"F": -1926}
{"v": 1	"t": 867278	"P": 1538.5	"F": -1935}
{"v": 1	"t": 867298	"P": 1532.5	"F": -1898}
{"v": 1	"t": 867319	"P": 1534.75	"F": -1890}
{"v": 1	"t": 867339	"P": 1526.0	"F": -2001}
{"v": 1	"t": 867360	"P": 1520.75	"F": -1865}
{"v": 1	"t": 867380	"P": 1533.5	"F": -1819}
{"v": 1	"t": 867400	"P": 1534.0	"F": -1802}
{"v": 1	"t": 867421	"P": 1531.0	"F": -1702}
{"v": 1	"t": 867441	"P": 1537.5	"F": -1507}
{"v": 1	"t": 867462	"P": 1540.0	"F": -1450}
{"v": 1	"t": 867482	"P": 1542.75	"F": -1351}
{"v": 1	"t": 867502	"P": 1551.5	"F": -1216}
{"v": 1	"t": 867523	"P": 1564.25	"F": -862}
{"v": 1	"t": 867543	"P": 1572.0	"F": -585}
{"v": 1	"t": 867564	"P": 1585.0	"F": -324}
{"v": 1	"t": 867584	"P": 1599.75	"F": -115}
{"v": 1	"t": 867604	"P": 1607.5	"F": 12}
{"v": 1	"t": 867625	"P": 1615.5	"F": 118}
{"v": 1	"t": 867645	"P": 1627.5	"F": 198}
{"v": 1	"t": 867665	"P": 1633.5	"F": 265}
{"v": 1	"t": 867686	"P": 1641.25	"F": 353}
{"v": 1	"t": 867706	"P": 1652.0	"F": 474}
{"v": 1	"t": 867726	"P": 1659.0	"F": 576}
{"v": 1	"t": 867747	"P": 1663.75	"F": 658}
{"v": 1	"t": 867767	"P": 1672.0	"F": 706}
{"v": 1	"t": 867788	"P": 1678.75	"F": 691}
{"v": 1	"t": 867808	"P": 1682.75	"F": 655}
{"v": 1	"t": 867828	"P": 1684.0	"F": 610}
{"v": 1	"t": 867849	"P": 1691.0	"F": 561}
{"v": 1	"t": 867869	"P": 1695.75	"F": 549}
{"v": 1	"t": 867889	"P": 1696.75	"F": 529}
{"v": 1	"t": 867910	"P": 1697.0	"F": 512}
{"v": 1	"t": 867930	"P": 1701.25	"F": 485}
{"v": 1	"t": 867950	"P": 1703.25	"F": 424}
{"v": 1	"t": 867971	"P": 1700.25	"F": 369}
{"v": 1	"t": 867991	"P": 1704.5	"F": 354}
{"v": 1	"t": 868012	"P": 1707.5	"F": 356}
{"v": 1	"t": 868032	"P": 1706.75	"F": 388}
{"v": 1	"t": 868052	"P": 1706.0	"F": 392}
{"v": 1	"t": 868073	"P": 1709.25	"F": 374}
{"v": 1	"t": 868093	"P": 1707.75	"F": 353}
{"v": 1	"t": 868113	"P": 1708.0	"F": 336	"C": 46.63	"D": 3256	"sn": 54091929832280	"file": "/data/device_log/data0000.out"}
{"v": 1	"t": 868134	"P": 1711.75	"F": 326}
{"v": 1	"t": 868154	"P": 1710.5	"F": 308}
{"v": 1	"t": 868174	"P": 1705.5	"F": 262}
{"v": 1	"t": 868195	"P": 1705.5	"F": 221}
{"v": 1	"t": 868215	"P": 1708.25	"F": 193}
{"v": 1	"t": 868235	"P": 1706.5	"F": 221}
{"v": 1	"t": 868256	"P": 1706.5	"F": 274}
{"v": 1	"t": 868276	"P": 1705.0	"F": 305}
{"v": 1	"t": 868296	"P": 1707.5	"F": 282}
{"v": 1	"t": 868317	"P": 1708.0	"F": 252}
{"v": 1	"t": 868337	"P": 1705.0	"F": 242}
{"v": 1	"t": 868357	"P": 1703.75	"F": 238}
{"v": 1	"t": 868377	"P": 1708.5	"F": 234}
{"v": 1	"t": 868398	"P": 1707.75	"F": 268}
{"v": 1	"t": 868418	"P": 1706.25	"F": 307}
{"v": 1	"t": 868438	"P": 1705.25	"F": 333}
{"v": 1	"t": 868459	"P": 1708.25	"F": 314}
{"v": 1	"t": 868479	"P": 1711.0	"F": 281}
{"v": 1	"t": 868499	"P": 1710.25	"F": 269}
{"v": 1	"t": 868519	"P": 1706.5	"F": 263}
{"v": 1	"t": 868540	"P": 1706.5	"F": 251}
{"v": 1	"t": 868560	"P": 1708.75	"F": 210}
{"v": 1	"t": 868580	"P": 1706.75	"F": 193}
{"v": 1	"t": 868601	"P": 1706.75	"F": 209}
{"v": 1	"t": 868621	"P": 1706.0	"F": 251}
{"v": 1	"t": 868641	"P": 1707.25	"F": 270}
{"v": 1	"t": 868661	"P": 1708.5	"F": 265}
{"v": 1	"t": 868682	"P": 1709.75	"F": 285}
{"v": 1	"t": 868702	"P": 1707.25	"F": 298}
{"v": 1	"t": 868722	"P": 1709.0	"F": 289}
{"v": 1	"t": 868743	"P": 1708.5	"F": 250}
{"v": 1	"t": 868763	"P": 1704.75	"F": 198}
{"v": 1	"t": 868783	"P": 1704.5	"F": 191}
{"v": 1	"t": 868804	"P": 1708.0	"F": 229}
{"v": 1	"t": 868824	"P": 1712.0	"F": 281}
{"v": 1	"t": 868844	"P": 1706.5	"F": 279}
{"v": 1	"t": 868864	"P": 1703.25	"F": 221}
{"v": 1	"t": 868885	"P": 1701.75	"F": 173}
{"v": 1	"t": 868905	"P": 1707.0	"F": 166}
{"v": 1	"t": 868925	"P": 1702.5	"F": 176}
{"v": 1	"t": 868946	"P": 1699.5	"F": 188}
{"v": 1	"t": 868966	"P": 1696.5	"F": 147}
{"v": 1	"t": 868986	"P": 1694.75	"F": 93}
{"v": 1	"t": 869007	"P": 1691.0	"F": 35}
{"v": 1	"t": 869027	"P": 1689.0	"F": 15}
{"v": 1	"t": 869047	"P": 1686.0	"F": 18}
{"v": 1	"t": 869067	"P": 1685.5	"F": 25}
{"v": 1	"t": 869088	"P": 1681.75	"F": 10}
{"v": 1	"t": 869108	"P": 1671.0	"F": -32}
{"v": 1	"t": 869128	"P": 1664.0	"F": -101	"C": 46.625	"D": 3256	"sn": 54091929832280	"file": "/data/device_log/data0000.out"}
{"v": 1	"t": 869149	"P": 1655.75	"F": -193}
{"v": 1	"t": 869169	"P": 1644.0	"F": -366}
{"v": 1	"t": 869189	"P": 1624.25	"F": -654}
{"v": 1	"t": 869210	"P": 1604.75	"F": -1020}
{"v": 1	"t": 869230	"P": 1588.0	"F": -1411}
{"v": 1	"t": 869250	"P": 1576.5	"F": -1736}
{"v": 1	"t": 869270	"P": 1557.75	"F": -1932}
{"v": 1	"t": 869291	"P": 1552.0	"F": -2101}
{"v": 1	"t": 869311	"P": 1545.0	"F": -2279}
{"v": 1	"t": 869331	"P": 1543.0	"F": -2354}
{"v": 1	"t": 869352	"P": 1537.25	"F": -2331}
{"v": 1	"t": 869372	"P": 1531.5	"F": -2268}
{"v": 1	"t": 869392	"P": 1527.0	"F": -2239}
{"v": 1	"t": 869412	"P": 1529.0	"F": -2062}
{"v": 1	"t": 869433	"P": 1529.0	"F": -2036}
{"v": 1	"t": 869453	"P": 1524.5	"F": -1891}
{"v": 1	"t": 869473	"P": 1523.0	"F": -1805}
{"v": 1	"t": 869494	"P": 1526.5	"F": -1759}
{"v": 1	"t": 869514	"P": 1532.5	"F": -1690}
{"v": 1	"t": 869534	"P": 1527.25	"F": -1707}
{"v": 1	"t": 869555	"P": 1529.25	"F": -1621}
{"v": 1	"t": 869575	"P": 1537.75	"F": -1534}
{"v": 1	"t": 869595	"P": 1546.25	"F": -1372}
{"v": 1	"t": 869616	"P": 1550.75	"F": -1028}
{"v": 1	"t": 869636	"P": 1560.5	"F": -798}
{"v": 1	"t": 869656	"P": 1576.25	"F": -555}
{"v": 1	"t": 869676	"P": 1592.0	"F": -223}
{"v": 1	"t": 869697	"P": 1605.0	"F": -11}
{"v": 1	"t": 869717	"P": 1614.0	"F": 143}
{"v": 1	"t": 869737	"P": 1625.5	"F": 296}
{"v": 1	"t": 869758	"P": 1635.75	"F": 360}
{"v": 1	"t": 869778	"P": 1643.0	"F": 393}
{"v": 1	"t": 869798	"P": 1646.5	"F": 405}
{"v": 1	"t": 869818	"P": 1651.75	"F": 457}
{"v": 1	"t": 869839	"P": 1660.5	"F": 507}
{"v": 1	"t": 869859	"P": 1664.5	"F": 486}
{"v": 1	"t": 869879	"P": 1666.5	"F": 431}
{"v": 1	"t": 869900	"P": 1668.5	"F": 384}
{"v": 1	"t": 869920	"P": 1677.25	"F": 362}
{"v": 1	"t": 869940	"P": 1682.5	"F": 380}
{"v": 1	"t": 869961	"P": 1684.25	"F": 429}
{"v": 1	"t": 869981	"P": 1682.25	"F": 397}
{"v": 1	"t": 870001	"P": 1684.0	"F": 308}
{"v": 1	"t": 870021	"P": 1691.75	"F": 263}
{"v": 1	"t": 870042	"P": 1689.0	"F": 271}
{"v": 1	"t": 870062	"P": 1691.5	"F": 322}
{"v": 1	"t": 870082	"P": 1692.5	"F": 345}
{"v": 1	"t": 870103	"P": 1697.25	"F": 310}
{"v": 1	"t": 870123	"P": 1693.75	"F": 255}
{"v": 1	"t": 870143	"P": 1689.75	"F": 217	"C": 46.615	"D": 3256	"sn": 54091929832280	"file": "/data/device_log/data0000.out"}
{"v": 1	"t": 870163	"P": 1691.75	"F": 217}
{"v": 1	"t": 870184	"P": 1698.5	"F": 229}
{"v": 1	"t": 870204	"P": 1698.0	"F": 256}
{"v": 1	"t": 870224	"P": 1694.25	"F": 253}
{"v": 1	"t": 870245	"P": 1694.0	"F": 220}
{"v": 1	"t": 870265	"P": 1697.0	"F": 192}
{"v": 1	"t": 870285	"P": 1696.75	"F": 197}
{"v": 1	"t": 870306	"P": 1694.25	"F": 202}
{"v": 1	"t": 870326	"P": 1693.25	"F": 194}
{"v": 1	"t": 870346	"P": 1698.5	"F": 183}
{"v": 1	"t": 870366	"P": 1699.0	"F": 220}
{"v": 1	"t": 870387	"P": 1696.75	"F": 253}
{"v": 1	"t": 870407	"P": 1697.5	"F": 260}
{"v": 1	"t": 870427	"P": 1697.0	"F": 230}
{"v": 1	"t": 870448	"P": 1699.0	"F": 198}
{"v": 1	"t": 870468	"P": 1699.0	"F": 183}
{"v": 1	"t": 870488	"P": 1697.75	"F": 230}
{"v": 1	"t": 870509	"P": 1698.25	"F": 250}
{"v": 1	"t": 870529	"P": 1701.25	"F": 234}
{"v": 1	"t": 870549	"P": 1699.5	"F": 228}
{"v": 1	"t": 870569	"P": 1699.75	"F": 215}
{"v": 1	"t": 870590	"P": 1697.5	"F": 209}
{"v": 1	"t": 870610	"P": 1699.0	"F": 182}
{"v": 1	"t": 870630	"P": 1695.75	"F": 132}
{"v": 1	"t": 870651	"P": 1692.5	"F": 90}
{"v": 1	"t": 870671	"P": 1690.25	"F": 71}
{"v": 1	"t": 870691	"P": 1689.25	"F": 67}
{"v": 1	"t": 870711	"P": 1688.25	"F": 63}
{"v": 1	"t": 870732	"P": 1682.75	"F": 53}
{"v": 1	"t": 870752	"P": 1679.5	"F": 59}
{"v": 1	"t": 870772	"P": 1681.75	"F": 48}
{"v": 1	"t": 870793	"P": 1679.0	"F": 20}
{"v": 1	"t": 870813	"P": 1672.25	"F": -8}
{"v": 1	"t": 870833	"P": 1667.75	"F": -20}
{"v": 1	"t": 870853	"P": 1665.5	"F": -29}
{"v": 1	"t": 870874	"P": 1663.75	"F": -46}
{"v": 1	"t": 870894	"P": 1657.0	"F": -60}
{"v": 1	"t": 870914	"P": 1653.25	"F": -63}
{"v": 1	"t": 870935	"P": 1647.25	"F": -65}
{"v": 1	"t": 870955	"P": 1646.25	"F": -80}
{"v": 1	"t": 870976	"P": 1641.75	"F": -97}
{"v": 1	"t": 870996	"P": 1637.25	"F": -115}
{"v": 1	"t": 871016	"P": 1636.75	"F": -133}
{"v": 1	"t": 871037	"P": 1629.5	"F": -171}
{"v": 1	"t": 871057	"P": 1624.75	"F": -216}
{"v": 1	"t": 871078	"P": 1624.0	"F": -272}
{"v": 1	"t": 871098	"P": 1618.75	"F": -315}
{"v": 1	"t": 871118	"P": 1610.5	"F": -346}
{"v": 1	"t": 871139	"P": 1609.0	"F": -397}
{"v": 1	"t": 871159	"P": 1606.5	"F": -431	"C": 46.64	"D": 3256	"sn": 54091929832280	"file": "/data/device_log/data0000.out"}
{"v": 1	"t": 871179	"P": 1603.25	"F": -416}
{"v": 1	"t": 871200	"P": 1602.75	"F": -346}
{"v": 1	"t": 871220	"P": 1611.75	"F": -225}
{"v": 1	"t": 871240	"P": 1614.25	"F": -90}
{"v": 1	"t": 871261	"P": 1615.25	"F": -13}
{"v": 1	"t": 871281	"P": 1618.5	"F": -5}
{"v": 1	"t": 871301	"P": 1626.0	"F": -25}
{"v": 1	"t": 871322	"P": 1621.75	"F": -61}
{"v": 1	"t": 871342	"P": 1618.0	"F": -111}
{"v": 1	"t": 871363	"P": 1622.5	"F": -186}
{"v": 1	"t": 871383	"P": 1615.75	"F": -241}
{"v": 1	"t": 871403	"P": 1607.25	"F": -278}
{"v": 1	"t": 871424	"P": 1607.25	"F": -307}
{"v": 1	"t": 871444	"P": 1602.0	"F": -374}
{"v": 1	"t": 871464	"P": 1593.75	"F": -506}
{"v": 1	"t": 871485	"P": 1585.75	"F": -670}
{"v": 1	"t": 871505	"P": 1581.5	"F": -841}
{"v": 1	"t": 871526	"P": 1569.25	"F": -1040}
{"v": 1	"t": 871546	"P": 1557.25	"F": -1196}
{"v": 1	"t": 871566	"P": 1555.5	"F": -1411}
{"v": 1	"t": 871587	"P": 1547.5	"F": -1434}
{"v": 1	"t": 871607	"P": 1543.5	"F": -1464}
{"v": 1	"t": 871628	"P": 1550.0	"F": -1451}
{"v": 1	"t": 871648	"P": 1548.75	"F": -1457}
{"v": 1	"t": 871668	"P": 1546.5	"F": -1502}
{"v": 1	"t": 871689	"P": 1545.0	"F": -1529}
{"v": 1	"t": 871709	"P": 1543.5	"F": -1575}
{"v": 1	"t": 871729	"P": 1537.5	"F": -1586}
{"v": 1	"t": 871750	"P": 1535.5	"F": -1566}
{"v": 1	"t": 871770	"P": 1537.5	"F": -1539}
{"v": 1	"t": 871791	"P": 1540.5	"F": -1458}
{"v": 1	"t": 871811	"P": 1541.75	"F": -1345}
{"v": 1	"t": 871831	"P": 1551.75	"F": -1127}
{"v": 1	"t": 871852	"P": 1557.25	"F": -878}
{"v": 1	"t": 871872	"P": 1563.5	"F": -682}
{"v": 1	"t": 871892	"P": 1571.75	"F": -499}
{"v": 1	"t": 871913	"P": 1582.25	"F": -383}
{"v": 1	"t": 871933	"P": 1584.5	"F": -348}
{"v": 1	"t": 871953	"P": 1587.0	"F": -292}
{"v": 1	"t": 871974	"P": 1597.5	"F": -205}
{"v": 1	"t": 871994	"P": 1604.0	"F": -116}
{"v": 1	"t": 872015	"P": 1613.5	"F": 23}
{"v": 1	"t": 872035	"P": 1625.0	"F": 182}
{"v": 1	"t": 872055	"P": 1633.5	"F": 295}
{"v": 1	"t": 872076	"P": 1636.75	"F": 354}
{"v": 1	"t": 872096	"P": 1643.25	"F": 322}
{"v": 1	"t": 872116	"P": 1652.75	"F": 285}
{"v": 1	"t": 872137	"P": 1658.0	"F": 330}
{"v": 1	"t": 872157	"P": 1662.25	"F": 396}
{"v": 1	"t": 872178	"P": 1667.5	"F": 454	"C": 46.635	"D": 3256	"sn": 54091929832280	"file": "/data/device_log/data0000.out"}
{"v": 1	"t": 872198	"P": 1665.25	"F": 447}
{"v": 1	"t": 872218	"P": 1662.25	"F": 296}
{"v": 1	"t": 872239	"P": 1672.0	"F": 226}
{"v": 1	"t": 872259	"P": 1680.75	"F": 254}
{"v": 1	"t": 872279	"P": 1682.75	"F": 362}
{"v": 1	"t": 872300	"P": 1681.5	"F": 373}
{"v": 1	"t": 872320	"P": 1681.75	"F": 299}
{"v": 1	"t": 872340	"P": 1687.25	"F": 241}
{"v": 1	"t": 872360	"P": 1684.75	"F": 241}
{"v": 1	"t": 872381	"P": 1681.75	"F": 234}
{"v": 1	"t": 872401	"P": 1681.5	"F": 173}
{"v": 1	"t": 872421	"P": 1682.0	"F": 99}
{"v": 1	"t": 872442	"P": 1679.0	"F": 48}
{"v": 1	"t": 872462	"P": 1678.75	"F": 59}
{"v": 1	"t": 872482	"P": 1675.0	"F": 92}
{"v": 1	"t": 872502	"P": 1676.25	"F": 61}
{"v": 1	"t": 872523	"P": 1675.0	"F": 47}
{"v": 1	"t": 872543	"P": 1674.0	"F": 64}
{"v": 1	"t": 872563	"P": 1674.5	"F": 116}
{"v": 1	"t": 872583	"P": 1677.25	"F": 152}
{"v": 1	"t": 872604	"P": 1679.0	"F": 137}
{"v": 1	"t": 872624	"P": 1681.5	"F": 153}
{"v": 1	"t": 872644	"P": 1682.0	"F": 178}
{"v": 1	"t": 872665	"P": 1683.5	"F": 211}
{"v": 1	"t": 872685	"P": 1682.5	"F": 174}
{"v": 1	"t": 872705	"P": 1679.75	"F": 107}
{"v": 1	"t": 872725	"P": 1682.0	"F": 78}
{"v": 1	"t": 872746	"P": 1677.25	"F": 81}
{"v": 1	"t": 872766	"P": 1677.5	"F": 73}
{"v": 1	"t": 872786	"P": 1679.25	"F": 83}
{"v": 1	"t": 872806	"P": 1678.5	"F": 69}
{"v": 1	"t": 872827	"P": 1674.0	"F": 41}
{"v": 1	"t": 872847	"P": 1673.5	"F": 57}
{"v": 1	"t": 872867	"P": 1675.5	"F": 86}
{"v": 1	"t": 872888	"P": 1679.0	"F": 114}
{"v": 1	"t": 872908	"P": 1668.0	"F": 41}
{"v": 1	"t": 872928	"P": 1655.5	"F": -98}
{"v": 1	"t": 872948	"P": 1651.0	"F": -246}
{"v": 1	"t": 872969	"P": 1649.75	"F": -273}
{"v": 1	"t": 872989	"P": 1649.75	"F": -195}
{"v": 1	"t": 873009	"P": 1643.75	"F": -92}
{"v": 1	"t": 873030	"P": 1644.0	"F": 11}
{"v": 1	"t": 873050	"P": 1650.75	"F": 87}
{"v": 1	"t": 873070	"P": 1649.0	"F": 104}
{"v": 1	"t": 873091	"P": 1647.5	"F": 41}
{"v": 1	"t": 873111	"P": 1641.75	"F": -54}
{"v": 1	"t": 873132	"P": 1634.5	"F": -245}
{"v": 1	"t": 873152	"P": 1621.75	"F": -458}
{"v": 1	"t": 873172	"P": 1609.75	"F": -667}
{"v": 1	"t": 873193	"P": 1598.5	"F": -878	"C": 46.635	"D": 3256	"sn": 54091929832280	"file": "/data/device_log/data0000.out"}
{"v": 1	"t": 873213	"P": 1585.25	"F": -1123}
{"v": 1	"t": 873233	"P": 1572.0	"F": -1231}
{"v": 1	"t": 873254	"P": 1567.5	"F": -1349}
{"v": 1	"t": 873274	"P": 1562.5	"F": -1393}
{"v": 1	"t": 873294	"P": 1555.25	"F": -1399}
{"v": 1	"t": 873315	"P": 1554.75	"F": -1379}
{"v": 1	"t": 873335	"P": 1553.5	"F": -1410}
{"v": 1	"t": 873355	"P": 1553.0	"F": -1479}
{"v": 1	"t": 873376	"P": 1538.75	"F": -1602}
{"v": 1	"t": 873396	"P": 1530.5	"F": -1731}
{"v": 1	"t": 873417	"P": 1525.5	"F": -2117}
{"v": 1	"t": 873437	"P": 1510.0	"F": -2542}
{"v": 1	"t": 873457	"P": 1499.75	"F": -2985}
{"v": 1	"t": 873478	"P": 1494.75	"F": -3289}
{"v": 1	"t": 873498	"P": 1491.0	"F": -3475}
{"v": 1	"t": 873518	"P": 1481.5	"F": -3629}
{"v": 1	"t": 873539	"P": 1485.0	"F": -3764}
{"v": 1	"t": 873560	"P": 1480.5	"F": -3723}
{"v": 1	"t": 873580	"P": 1486.25	"F": -3803}
{"v": 1	"t": 873600	"P": 1475.75	"F": -3846}
{"v": 1	"t": 873621	"P": 1475.5	"F": -4144}
{"v": 1	"t": 873641	"P": 1473.5	"F": -4533}
{"v": 1	"t": 873661	"P": 1473.25	"F": -4520}
{"v": 1	"t": 873682	"P": 1470.25	"F": -4579}
{"v": 1	"t": 873702	"P": 1466.75	"F": -4409}
{"v": 1	"t": 873722	"P": 1468.5	"F": -4589}
{"v": 1	"t": 873742	"P": 1469.75	"F": -4619}
{"v": 1	"t": 873763	"P": 1474.0	"F": -4480}
{"v": 1	"t": 873783	"P": 1466.75	"F": -4644}
{"v": 1	"t": 873803	"P": 1461.5	"F": -4695}
{"v": 1	"t": 873824	"P": 1468.0	"F": -4819}
{"v": 1	"t": 873844	"P": 1468.25	"F": -4643}
{"v": 1	"t": 873864	"P": 1471.75	"F": -4522}
{"v": 1	"t": 873884	"P": 1462.25	"F": -4393}
{"v": 1	"t": 873905	"P": 1462.0	"F": -4383}
{"v": 1	"t": 873925	"P": 1464.5	"F": -4569}
{"v": 1	"t": 873945	"P": 1470.75	"F": -4553}
{"v": 1	"t": 873965	"P": 1467.5	"F": -4573}
{"v": 1	"t": 873986	"P": 1464.25	"F": -4620}
{"v": 1	"t": 874006	"P": 1471.5	"F": -4577}
{"v": 1	"t": 874026	"P": 1473.75	"F": -4472}
{"v": 1	"t": 874047	"P": 1468.0	"F": -4661}
{"v": 1	"t": 874067	"P": 1469.0	"F": -4544}
{"v": 1	"t": 874087	"P": 1459.25	"F": -4419}
{"v": 1	"t": 874107	"P": 1471.0	"F": -4788}
{"v": 1	"t": 874128	"P": 1467.0	"F": -4642}
{"v": 1	"t": 874148	"P": 1463.75	"F": -4661}
{"v": 1	"t": 874168	"P": 1461.0	"F": -4416}
{"v": 1	"t": 874189	"P": 1467.75	"F": -4391}
{"v": 1	"t": 874209	"P": 1466.0	"F": -4459	"C": 46.635	"D": 3256	"sn": 54091929832280	"file": "/data/device_log/data0000.out"}
{"v": 1	"t": 874229	"P": 1464.5	"F": -4492}
{"v": 1	"t": 874249	"P": 1459.25	"F": -4483}
{"v": 1	"t": 874270	"P": 1460.0	"F": -4611}
{"v": 1	"t": 874290	"P": 1463.25	"F": -4511}
{"v": 1	"t": 874310	"P": 1455.75	"F": -4431}
{"v": 1	"t": 874331	"P": 1457.25	"F": -4355}
{"v": 1	"t": 874351	"P": 1452.75	"F": -4366}
{"v": 1	"t": 874371	"P": 1463.75	"F": -4304}
{"v": 1	"t": 874392	"P": 1458.5	"F": -4268}
{"v": 1	"t": 874412	"P": 1454.75	"F": -4509}
{"v": 1	"t": 874432	"P": 1451.0	"F": -4636}
{"v": 1	"t": 874453	"P": 1458.25	"F": -4615}
{"v": 1	"t": 874473	"P": 1449.0	"F": -4499}
{"v": 1	"t": 874493	"P": 1452.25	"F": -4510}
{"v": 1	"t": 874514	"P": 1456.5	"F": -4567}
{"v": 1	"t": 874534	"P": 1453.0	"F": -4616}
{"v": 1	"t": 874554	"P": 1450.25	"F": -4533}
{"v": 1	"t": 874575	"P": 1450.5	"F": -4374}
{"v": 1	"t": 874595	"P": 1452.25	"F": -4422}
{"v": 1	"t": 874615	"P": 1452.5	"F": -4423}
{"v": 1	"t": 874636	"P": 1449.25	"F": -4299}
{"v": 1	"t": 874656	"P": 1449.0	"F": -4342}
{"v": 1	"t": 874676	"P": 1449.75	"F": -4524}
{"v": 1	"t": 874696	"P": 1446.5	"F": -4451}
{"v": 1	"t": 874717	"P": 1448.75	"F": -4465}
{"v": 1	"t": 874737	"P": 1442.0	"F": -4222}
{"v": 1	"t": 874757	"P": 1444.75	"F": -4505}
{"v": 1	"t": 874778	"P": 1449.0	"F": -4530}
{"v": 1	"t": 874798	"P": 1451.5	"F": -4470}
{"v": 1	"t": 874818	"P": 1441.5	"F": -4610}
{"v": 1	"t": 874838	"P": 1443.75	"F": -4190}
{"v": 1	"t": 874859	"P": 1448.25	"F": -4250}
{"v": 1	"t": 874879	"P": 1444.0	"F": -4338}
{"v": 1	"t": 874899	"P": 1444.75	"F": -4370}
{"v": 1	"t": 874920	"P": 1443.5	"F": -4383}
{"v": 1	"t": 874940	"P": 1441.0	"F": -4182}
{"v": 1	"t": 874960	"P": 1450.5	"F": -4395}
{"v": 1	"t": 874981	"P": 1443.25	"F": -4375}
{"v": 1	"t": 875001	"P": 1440.25	"F": -4254}
{"v": 1	"t": 875021	"P": 1450.5	"F": -4142}
{"v": 1	"t": 875041	"P": 1451.75	"F": -4096}
{"v": 1	"t": 875062	"P": 1443.75	"F": -4186}
{"v": 1	"t": 875082	"P": 1445.25	"F": -4320}
{"v": 1	"t": 875102	"P": 1440.75	"F": -4302}
{"v": 1	"t": 875122	"P": 1454.75	"F": -4390}
{"v": 1	"t": 875143	"P": 1447.75	"F": -4151}
{"v": 1	"t": 875163	"P": 1444.75	"F": -4221}
{"v": 1	"t": 875183	"P": 1445.0	"F": -4351}
{"v": 1	"t": 875204	"P": 1448.5	"F": -4336}
{"v": 1	"t": 875224	"P": 1448.0	"F": -4297	"C": 46.65	"D": 3256	"sn": 54091929832280	"file": "/data/device_log/data0000.out"}
{"v": 1	"t": 875244	"P": 1452.5	"F": -4477}
{"v": 1	"t": 875264	"P": 1447.0	"F": -4536}
{"v": 1	"t": 875285	"P": 1450.75	"F": -4343}
{"v": 1	"t": 875305	"P": 1451.75	"F": -4443}
{"v": 1	"t": 875325	"P": 1453.0	"F": -4335}
{"v": 1	"t": 875346	"P": 1446.5	"F": -4347}
{"v": 1	"t": 875366	"P": 1447.0	"F": -4405}
{"v": 1	"t": 875386	"P": 1447.5	"F": -4310}
{"v": 1	"t": 875406	"P": 1442.75	"F": -4378}
{"v": 1	"t": 875427	"P": 1446.25	"F": -4186}
{"v": 1	"t": 875447	"P": 1440.25	"F": -4345}
{"v": 1	"t": 875467	"P": 1444.0	"F": -4270}
{"v": 1	"t": 875487	"P": 1448.0	"F": -4180}
{"v": 1	"t": 875508	"P": 1450.25	"F": -4158}
{"v": 1	"t": 875528	"P": 1447.75	"F": -4342}
{"v": 1	"t": 875548	"P": 1445.25	"F": -4183}
{"v": 1	"t": 875569	"P": 1449.0	"F": -4334}
{"v": 1	"t": 875589	"P": 1450.0	"F": -4181}
{"v": 1	"t": 875609	"P": 1445.0	"F": -4354}
{"v": 1	"t": 875630	"P": 1450.0	"F": -4258}
{"v": 1	"t": 875650	"P": 1445.0	"F": -4270}
{"v": 1	"t": 875670	"P": 1449.75	"F": -4281}
{"v": 1	"t": 875690	"P": 1450.25	"F": -4503}
{"v": 1	"t": 875711	"P": 1441.0	"F": -4587}
{"v": 1	"t": 875731	"P": 1445.75	"F": -4342}
{"v": 1	"t": 875751	"P": 1451.75	"F": -4089}
{"v": 1	"t": 875772	"P": 1451.25	"F": -4558}
{"v": 1	"t": 875792	"P": 1448.25	"F": -4192}
{"v": 1	"t": 875812	"P": 1445.75	"F": -4057}
{"v": 1	"t": 875832	"P": 1449.25	"F": -4178}
{"v": 1	"t": 875853	"P": 1454.0	"F": -4332}
{"v": 1	"t": 875873	"P": 1450.75	"F": -4306}
{"v": 1	"t": 875893	"P": 1447.0	"F": -4214}
{"v": 1	"t": 875913	"P": 1445.75	"F": -4298}
{"v": 1	"t": 875934	"P": 1446.75	"F": -4245}
{"v": 1	"t": 875954	"P": 1449.5	"F": -4264}
{"v": 1	"t": 875974	"P": 1445.0	"F": -4252}
{"v": 1	"t": 875995	"P": 1444.5	"F": -4400}
{"v": 1	"t": 876015	"P": 1450.75	"F": -4248}
{"v": 1	"t": 876035	"P": 1448.25	"F": -4458}
{"v": 1	"t": 876055	"P": 1447.5	"F": -4323}
{"v": 1	"t": 876076	"P": 1444.75	"F": -4436}
{"v": 1	"t": 876096	"P": 1442.75	"F": -4369}
{"v": 1	"t": 876116	"P": 1448.0	"F": -4278}
{"v": 1	"t": 876136	"P": 1447.75	"F": -4206}
{"v": 1	"t": 876157	"P": 1441.75	"F": -4315}
{"v": 1	"t": 876177	"P": 1443.75	"F": -4429}
{"v": 1	"t": 876197	"P": 1444.25	"F": -4230}
{"v": 1	"t": 876218	"P": 1450.0	"F": -4372}
{"v": 1	"t": 876238	"P": 1446.25	"F": -4449	"C": 46.6	"D": 3256	"sn": 54091929832280	"file": "/data/device_log/data0000.out"}
{"v": 1	"t": 876258	"P": 1443.5	"F": -4289}
{"v": 1	"t": 876278	"P": 1438.5	"F": -4203}
{"v": 1	"t": 876299	"P": 1449.0	"F": -4236}
{"v": 1	"t": 876319	"P": 1444.25	"F": -4328}
{"v": 1	"t": 876339	"P": 1442.25	"F": -4169}
{"v": 1	"t": 876360	"P": 1448.0	"F": -4280}
{"v": 1	"t": 876380	"P": 1447.25	"F": -4333}
{"v": 1	"t": 876400	"P": 1449.0	"F": -4461}
{"v": 1	"t": 876421	"P": 1444.75	"F": -4445}
{"v": 1	"t": 876441	"P": 1444.75	"F": -4453}
{"v": 1	"t": 876461	"P": 1442.5	"F": -4332}
{"v": 1	"t": 876481	"P": 1449.25	"F": -4456}
{"v": 1	"t": 876502	"P": 1443.25	"F": -4261}
{"v": 1	"t": 876522	"P": 1443.25	"F": -4479}
{"v": 1	"t": 876542	"P": 1444.25	"F": -4401}
{"v": 1	"t": 876562	"P": 1447.75	"F": -4381}
{"v": 1	"t": 876583	"P": 1447.25	"F": -4416}
{"v": 1	"t": 876603	"P": 1446.25	"F": -4408}
{"v": 1	"t": 876623	"P": 1445.25	"F": -4297}
{"v": 1	"t": 876644	"P": 1446.75	"F": -4190}
{"v": 1	"t": 876664	"P": 1450.5	"F": -4454}
{"v": 1	"t": 876684	"P": 1448.25	"F": -4514}
{"v": 1	"t": 876704	"P": 1444.25	"F": -4592}
{"v": 1	"t": 876725	"P": 1442.5	"F": -4435}
{"v": 1	"t": 876745	"P": 1449.5	"F": -4414}
{"v": 1	"t": 876765	"P": 1447.75	"F": -4518}
{"v": 1	"t": 876786	"P": 1443.25	"F": -4588}
{"v": 1	"t": 876806	"P": 1443.75	"F": -4608}
{"v": 1	"t": 876826	"P": 1444.75	"F": -4566}
{"v": 1	"t": 876846	"P": 1448.0	"F": -4583}
{"v": 1	"t": 876867	"P": 1446.25	"F": -4515}
{"v": 1	"t": 876887	"P": 1439.75	"F": -4517}
{"v": 1	"t": 876907	"P": 1443.25	"F": -4693}
{"v": 1	"t": 876927	"P": 1447.5	"F": -4535}
{"v": 1	"t": 876948	"P": 1448.75	"F": -4520}
{"v": 1	"t": 876968	"P": 1444.0	"F": -4472}
{"v": 1	"t": 876988	"P": 1440.0	"F": -4542}
{"v": 1	"t": 877009	"P": 1442.75	"F": -4582}
{"v": 1	"t": 877029	"P": 1449.25	"F": -4513}
{"v": 1	"t": 877049	"P": 1447.0	"F": -4385}
{"v": 1	"t": 877069	"P": 1443.75	"F": -4509}
{"v": 1	"t": 877090	"P": 1444.5	"F": -4550}
{"v": 1	"t": 877110	"P": 1442.0	"F": -4572}
{"v": 1	"t": 877130	"P": 1442.75	"F": -4503}
{"v": 1	"t": 877151	"P": 1445.0	"F": -4423}
{"v": 1	"t": 877171	"P": 1437.5	"F": -4543}
{"v": 1	"t": 877191	"P": 1446.75	"F": -4531}
{"v": 1	"t": 877211	"P": 1451.25	"F": -4380}
{"v": 1	"t": 877232	"P": 1444.5	"F": -4416}
{"v": 1	"t": 877252	"P": 1440.5	"F": -4626	"C": 46.575	"D": 3256	"sn": 54091929832280	"file": "/data/device_log/data0000.out"}
{"v": 1	"t": 877272	"P": 1442.5	"F": -4508}
{"v": 1	"t": 877293	"P": 1447.5	"F": -4598}
{"v": 1	"t": 877313	"P": 1444.0	"F": -4376}
{"v": 1	"t": 877333	"P": 1445.25	"F": -4452}
{"v": 1	"t": 877353	"P": 1442.25	"F": -4314}
{"v": 1	"t": 877374	"P": 1442.25	"F": -4468}
{"v": 1	"t": 877394	"P": 1442.0	"F": -4498}
{"v": 1	"t": 877414	"P": 1439.5	"F": -4427}
{"v": 1	"t": 877434	"P": 1442.0	"F": -4358}
{"v": 1	"t": 877455	"P": 1442.25	"F": -4444}
{"v": 1	"t": 877475	"P": 1446.75	"F": -4454}
{"v": 1	"t": 877495	"P": 1444.0	"F": -4284}
{"v": 1	"t": 877516	"P": 1445.5	"F": -4485}
{"v": 1	"t": 877536	"P": 1440.25	"F": -4472}
{"v": 1	"t": 877556	"P": 1439.25	"F": -4318}
{"v": 1	"t": 877576	"P": 1446.5	"F": -4402}
{"v": 1	"t": 877597	"P": 1445.5	"F": -4611}
{"v": 1	"t": 877617	"P": 1438.25	"F": -4433}
{"v": 1	"t": 877637	"P": 1443.75	"F": -4430}
{"v": 1	"t": 877658	"P": 1446.75	"F": -4455}
{"v": 1	"t": 877678	"P": 1445.25	"F": -4270}
{"v": 1	"t": 877698	"P": 1440.75	"F": -4471}
{"v": 1	"t": 877718	"P": 1442.25	"F": -4491}
{"v": 1	"t": 877739	"P": 1443.75	"F": -4439}
{"v": 1	"t": 877759	"P": 1445.5	"F": -4483}
{"v": 1	"t": 877779	"P": 1442.5	"F": -4392}
{"v": 1	"t": 877800	"P": 1438.25	"F": -4356}
{"v": 1	"t": 877820	"P": 1446.0	"F": -4355}
{"v": 1	"t": 877840	"P": 1447.0	"F": -4424}
{"v": 1	"t": 877860	"P": 1444.25	"F": -4244}
{"v": 1	"t": 877881	"P": 1436.75	"F": -4297}
{"v": 1	"t": 877901	"P": 1440.0	"F": -4418}
{"v": 1	"t": 877921	"P": 1445.5	"F": -4418}
{"v": 1	"t": 877942	"P": 1442.75	"F": -4367}
{"v": 1	"t": 877962	"P": 1442.0	"F": -4464}
{"v": 1	"t": 877982	"P": 1443.5	"F": -4404}
{"v": 1	"t": 878002	"P": 1440.25	"F": -4508}
{"v": 1	"t": 878023	"P": 1443.25	"F": -4518}
{"v": 1	"t": 878043	"P": 1445.0	"F": -4388}
{"v": 1	"t": 878063	"P": 1438.25	"F": -4536}
{"v": 1	"t": 878083	"P": 1442.5	"F": -4452}
{"v": 1	"t": 878104	"P": 1449.75	"F": -4460}
{"v": 1	"t": 878124	"P": 1444.25	"F": -4243}
{"v": 1	"t": 878144	"P": 1437.75	"F": -4285}
{"v": 1	"t": 878165	"P": 1440.75	"F": -4309}
{"v": 1	"t": 878185	"P": 1441.5	"F": -4351}
{"v": 1	"t": 878205	"P": 1443.5	"F": -4366}
{"v": 1	"t": 878225	"P": 1440.5	"F": -4351}
{"v": 1	"t": 878246	"P": 1436.0	"F": -4393}
{"v": 1	"t": 878266	"P": 1442.0	"F": -4286	"C": 46.59	"D": 3256	"sn": 54091929832280	"file": "/data/device_log/data0000.out"}
{"v": 1	"t": 878286	"P": 1448.25	"F": -4406}
{"v": 1	"t": 878307	"P": 1444.0	"F": -4351}
{"v": 1	"t": 878327	"P": 1439.75	"F": -4186}
{"v": 1	"t": 878347	"P": 1440.25	"F": -4322}
{"v": 1	"t": 878368	"P": 1442.5	"F": -4072}
{"v": 1	"t": 878388	"P": 1440.0	"F": -4237}
{"v": 1	"t": 878408	"P": 1445.5	"F": -4351}
{"v": 1	"t": 878428	"P": 1440.75	"F": -4228}
{"v": 1	"t": 878449	"P": 1439.0	"F": -4501}
{"v": 1	"t": 878469	"P": 1444.0	"F": -4229}
{"v": 1	"t": 878489	"P": 1447.75	"F": -4156}
{"v": 1	"t": 878509	"P": 1439.0	"F": -4194}
{"v": 1	"t": 878530	"P": 1444.0	"F": -4258}
{"v": 1	"t": 878550	"P": 1445.0	"F": -4252}
{"v": 1	"t": 878570	"P": 1441.5	"F": -4292}
{"v": 1	"t": 878591	"P": 1438.0	"F": -4335}
{"v": 1	"t": 878611	"P": 1439.25	"F": -4122}
{"v": 1	"t": 878631	"P": 1441.25	"F": -4292}
{"v": 1	"t": 878652	"P": 1440.75	"F": -4438}
{"v": 1	"t": 878672	"P": 1440.0	"F": -4379}
{"v": 1	"t": 878692	"P": 1443.25	"F": -4303}
{"v": 1	"t": 878713	"P": 1441.75	"F": -4310}
{"v": 1	"t": 878733	"P": 1439.75	"F": -4341}
{"v": 1	"t": 878753	"P": 1440.5	"F": -4310}
{"v": 1	"t": 878774	"P": 1443.0	"F": -4360}
{"v": 1	"t": 878794	"P": 1445.0	"F": -4371}
{"v": 1	"t": 878814	"P": 1442.75	"F": -4282}
{"v": 1	"t": 878835	"P": 1440.5	"F": -4349}
{"v": 1	"t": 878855	"P": 1446.0	"F": -4433}
{"v": 1	"t": 878875	"P": 1446.5	"F": -4276}
{"v": 1	"t": 878896	"P": 1442.25	"F": -4413}
{"v": 1	"t": 878916	"P": 1445.0	"F": -4401}
{"v": 1	"t": 878936	"P": 1443.5	"F": -4392}
{"v": 1	"t": 878956	"P": 1438.75	"F": -4449}
{"v": 1	"t": 878977	"P": 1443.5	"F": -4482}
{"v": 1	"t": 878997	"P": 1437.0	"F": -4471}
{"v": 1	"t": 879017	"P": 1441.0	"F": -4456}
{"v": 1	"t": 879038	"P": 1446.0	"F": -4418}
{"v": 1	"t": 879058	"P": 1445.25	"F": -4413}
{"v": 1	"t": 879078	"P": 1441.75	"F": -4522}
{"v": 1	"t": 879098	"P": 1440.5	"F": -4339}
{"v": 1	"t": 879119	"P": 1445.0	"F": -4370}
{"v": 1	"t": 879139	"P": 1443.5	"F": -4470}
{"v": 1	"t": 879159	"P": 1444.5	"F": -4482}
{"v": 1	"t": 879179	"P": 1442.5	"F": -4476}
{"v": 1	"t": 879200	"P": 1441.25	"F": -4455}
{"v": 1	"t": 879220	"P": 1446.0	"F": -4562}
{"v": 1	"t": 879240	"P": 1440.5	"F": -4301}
{"v": 1	"t": 879261	"P": 1441.25	"F": -4436}
{"v": 1	"t": 879281	"P": 1440.25	"F": -4466	"C": 46.62	"D": 3256	"sn": 54091929832280	"file": "/data/device_log/data0000.out"}
{"v": 1	"t": 879301	"P": 1445.5	"F": -4479}
{"v": 1	"t": 879321	"P": 1449.25	"F": -4383}
{"v": 1	"t": 879342	"P": 1442.75	"F": -4367}
{"v": 1	"t": 879362	"P": 1447.5	"F": -4350}
{"v": 1	"t": 879382	"P": 1444.5	"F": -4415}
{"v": 1	"t": 879403	"P": 1450.5	"F": -4519}
{"v": 1	"t": 879423	"P": 1448.5	"F": -4473}
{"v": 1	"t": 879443	"P": 1447.0	"F": -4428}
{"v": 1	"t": 879463	"P": 1441.75	"F": -4568}
{"v": 1	"t": 879484	"P": 1449.0	"F": -4532}
{"v": 1	"t": 879504	"P": 1446.5	"F": -4423}
{"v": 1	"t": 879524	"P": 1444.25	"F": -4277}
{"v": 1	"t": 879545	"P": 1441.5	"F": -4379}
{"v": 1	"t": 879565	"P": 1439.75	"F": -4425}
{"v": 1	"t": 879585	"P": 1445.25	"F": -4502}
{"v": 1	"t": 879605	"P": 1444.25	"F": -4518}
{"v": 1	"t": 879626	"P": 1441.5	"F": -4399}
{"v": 1	"t": 879646	"P": 1441.75	"F": -4464}
{"v": 1	"t": 879666	"P": 1449.0	"F": -4558}
{"v": 1	"t": 879687	"P": 1438.25	"F": -4439}
{"v": 1	"t": 879707	"P": 1442.25	"F": -4448}
{"v": 1	"t": 879727	"P": 1442.25	"F": -4641}
{"v": 1	"t": 879747	"P": 1443.25	"F": -4523}
{"v": 1	"t": 879768	"P": 1444.5	"F": -4463}
{"v": 1	"t": 879788	"P": 1439.0	"F": -4327}
{"v": 1	"t": 879808	"P": 1442.25	"F": -4574}
{"v": 1	"t": 879828	"P": 1436.5	"F": -4497}
{"v": 1	"t": 879849	"P": 1445.25	"F": -4397}
{"v": 1	"t": 879869	"P": 1445.25	"F": -4595}
{"v": 1	"t": 879889	"P": 1438.0	"F": -4497}
{"v": 1	"t": 879910	"P": 1441.25	"F": -4464}
{"v": 1	"t": 879930	"P": 1441.75	"F": -4583}
{"v": 1	"t": 879950	"P": 1445.25	"F": -4426}
{"v": 1	"t": 879970	"P": 1442.75	"F": -4344}
{"v": 1	"t": 879991	"P": 1442.5	"F": -4505}
{"v": 1	"t": 880011	"P": 1441.75	"F": -4574}
{"v": 1	"t": 880031	"P": 1446.5	"F": -4418}
{"v": 1	"t": 880052	"P": 1439.0	"F": -4487}
{"v": 1	"t": 880072	"P": 1440.5	"F": -4413}
{"v": 1	"t": 880092	"P": 1439.5	"F": -4433}
{"v": 1	"t": 880112	"P": 1443.0	"F": -4312}
{"v": 1	"t": 880133	"P": 1445.0	"F": -4349}
{"v": 1	"t": 880153	"P": 1444.0	"F": -4458}
{"v": 1	"t": 880173	"P": 1442.5	"F": -4265}
{"v": 1	"t": 880193	"P": 1441.0	"F": -4431}
{"v": 1	"t": 880214	"P": 1445.5	"F": -4447}
{"v": 1	"t": 880234	"P": 1448.0	"F": -4545}
{"v": 1	"t": 880254	"P": 1440.75	"F": -4252}
{"v": 1	"t": 880275	"P": 1440.75	"F": -4551}
{"v": 1	"t": 880295	"P": 1447.25	"F": -4423	"C": 46.585	"D": 3256	"sn": 54091929832280	"file": "/data/device_log/data0000.out"}
{"v": 1	"t": 880315	"P": 1445.0	"F": -4517}
{"v": 1	"t": 880335	"P": 1444.0	"F": -4493}
{"v": 1	"t": 880356	"P": 1441.0	"F": -4452}
{"v": 1	"t": 880376	"P": 1443.75	"F": -4460}
{"v": 1	"t": 880396	"P": 1446.75	"F": -4382}
{"v": 1	"t": 880417	"P": 1442.75	"F": -4529}
{"v": 1	"t": 880437	"P": 1442.25	"F": -4475}
{"v": 1	"t": 880457	"P": 1437.5	"F": -4375}
{"v": 1	"t": 880477	"P": 1445.5	"F": -4521}
{"v": 1	"t": 880498	"P": 1446.75	"F": -4471}
{"v": 1	"t": 880518	"P": 1438.0	"F": -4442}
{"v": 1	"t": 880538	"P": 1440.75	"F": -4477}
{"v": 1	"t": 880559	"P": 1447.5	"F": -4220}
{"v": 1	"t": 880579	"P": 1443.25	"F": -4472}
{"v": 1	"t": 880599	"P": 1444.25	"F": -4408}
{"v": 1	"t": 880619	"P": 1444.25	"F": -4473}
{"v": 1	"t": 880640	"P": 1436.25	"F": -4352}
{"v": 1	"t": 880660	"P": 1445.25	"F": -4393}
{"v": 1	"t": 880680	"P": 1448.5	"F": -4470}
{"v": 1	"t": 880701	"P": 1443.75	"F": -4426}
{"v": 1	"t": 880721	"P": 1443.25	"F": -4395}
{"v": 1	"t": 880741	"P": 1447.75	"F": -4409}
{"v": 1	"t": 880761	"P": 1445.5	"F": -4428}
{"v": 1	"t": 880782	"P": 1443.75	"F": -4421}
{"v": 1	"t": 880802	"P": 1441.75	"F": -4421}
{"v": 1	"t": 880822	"P": 1441.5	"F": -4493}
{"v": 1	"t": 880842	"P": 1437.0	"F": -4471}
{"v": 1	"t": 880863	"P": 1448.25	"F": -4489}
{"v": 1	"t": 880883	"P": 1441.25	"F": -4526}
{"v": 1	"t": 880903	"P": 1437.25	"F": -4336}
{"v": 1	"t": 880924	"P": 1438.25	"F": -4296}
{"v": 1	"t": 880944	"P": 1448.0	"F": -4401}
{"v": 1	"t": 880964	"P": 1439.75	"F": -4614}
{"v": 1	"t": 880984	"P": 1438.5	"F": -4495}
{"v": 1	"t": 881005	"P": 1441.25	"F": -4447}
{"v": 1	"t": 881025	"P": 1445.0	"F": -4420}
{"v": 1	"t": 881045	"P": 1444.0	"F": -4364}
{"v": 1	"t": 881066	"P": 1442.5	"F": -4273}
{"v": 1	"t": 881086	"P": 1438.75	"F": -4305}
{"v": 1	"t": 881106	"P": 1440.0	"F": -4354}
{"v": 1	"t": 881126	"P": 1446.75	"F": -4409}
{"v": 1	"t": 881147	"P": 1440.25	"F": -4415}
{"v": 1	"t": 881167	"P": 1444.0	"F": -4464}
{"v": 1	"t": 881187	"P": 1441.25	"F": -4416}
{"v": 1	"t": 881208	"P": 1446.5	"F": -4426}
{"v": 1	"t": 881228	"P": 1444.25	"F": -4512}
{"v": 1	"t": 881248	"P": 1440.5	"F": -4485}
{"v": 1	"t": 881268	"P": 1437.25	"F": -4275}
{"v": 1	"t": 881289	"P": 1442.0	"F": -4277}
{"v": 1	"t": 881309	"P": 1446.25	"F": -4502	"C": 46.575	"D": 3256	"sn": 54091929832280	"file": "/data/device_log/data0000.out"}
{"v": 1	"t": 881329	"P": 1443.5	"F": -4563}
{"v": 1	"t": 881350	"P": 1442.5	"F": -4366}
{"v": 1	"t": 881370	"P": 1441.25	"F": -4351}
{"v": 1	"t": 881390	"P": 1446.75	"F": -4434}
{"v": 1	"t": 881410	"P": 1443.75	"F": -4314}
{"v": 1	"t": 881431	"P": 1436.5	"F": -4564}
{"v": 1	"t": 881451	"P": 1441.75	"F": -4479}
{"v": 1	"t": 881471	"P": 1444.75	"F": -4344}
{"v": 1	"t": 881491	"P": 1445.25	"F": -4533}
{"v": 1	"t": 881512	"P": 1443.0	"F": -4474}
{"v": 1	"t": 881532	"P": 1438.75	"F": -4322}
{"v": 1	"t": 881552	"P": 1442.0	"F": -4191}
{"v": 1	"t": 881573	"P": 1447.25	"F": -4519}
{"v": 1	"t": 881593	"P": 1442.75	"F": -4474}
{"v": 1	"t": 881613	"P": 1439.5	"F": -4400}
{"v": 1	"t": 881633	"P": 1442.0	"F": -4502}
{"v": 1	"t": 881654	"P": 1443.5	"F": -4440}
{"v": 1	"t": 881674	"P": 1443.75	"F": -4297}
{"v": 1	"t": 881694	"P": 1437.0	"F": -4302}
{"v": 1	"t": 881715	"P": 1437.25	"F": -4225}
{"v": 1	"t": 881735	"P": 1443.75	"F": -4399}
{"v": 1	"t": 881755	"P": 1447.5	"F": -4615}
{"v": 1	"t": 881776	"P": 1440.25	"F": -4541}
{"v": 1	"t": 881796	"P": 1441.75	"F": -4497}
{"v": 1	"t": 881816	"P": 1444.25	"F": -4424}
{"v": 1	"t": 881836	"P": 1443.75	"F": -4357}
{"v": 1	"t": 881857	"P": 1445.5	"F": -4325}
{"v": 1	"t": 881877	"P": 1441.5	"F": -4281}
{"v": 1	"t": 881897	"P": 1444.0	"F": -4231}
{"v": 1	"t": 881917	"P": 1445.25	"F": -4178}
{"v": 1	"t": 881938	"P": 1448.25	"F": -4346}
{"v": 1	"t": 881958	"P": 1441.25	"F": -4540}
{"v": 1	"t": 881978	"P": 1443.5	"F": -4372}
{"v": 1	"t": 881999	"P": 1444.25	"F": -4295}
{"v": 1	"t": 882019	"P": 1445.25	"F": -4455}
{"v": 1	"t": 882039	"P": 1446.75	"F": -4624}
{"v": 1	"t": 882059	"P": 1444.25	"F": -4465}
{"v": 1	"t": 882080	"P": 1439.75	"F": -4456}
{"v": 1	"t": 882100	"P": 1443.75	"F": -4440}
{"v": 1	"t": 882120	"P": 1446.75	"F": -4399}
{"v": 1	"t": 882141	"P": 1446.25	"F": -4503}
{"v": 1	"t": 882161	"P": 1438.0	"F": -4414}
{"v": 1	"t": 882181	"P": 1444.5	"F": -4413}
{"v": 1	"t": 882201	"P": 1447.5	"F": -4155}
{"v": 1	"t": 882222	"P": 1443.5	"F": -4397}
{"v": 1	"t": 882242	"P": 1440.75	"F": -4459}
{"v": 1	"t": 882262	"P": 1443.25	"F": -4468}
{"v": 1	"t": 882283	"P": 1444.25	"F": -4400}
{"v": 1	"t": 882303	"P": 1442.75	"F": -4437}
{"v": 1	"t": 882323	"P": 1440.25	"F": -4439	"C": 46.58	"D": 3256	"sn": 54091929832280	"file": "/data/device_log/data0000.out"}
{"v": 1	"t": 882344	"P": 1439.25	"F": -4361}
{"v": 1	"t": 882364	"P": 1445.5	"F": -4522}
{"v": 1	"t": 882384	"P": 1448.0	"F": -4421}
{"v": 1	"t": 882404	"P": 1438.5	"F": -4269}
{"v": 1	"t": 882425	"P": 1440.5	"F": -4344}
{"v": 1	"t": 882445	"P": 1444.5	"F": -4495}
{"v": 1	"t": 882465	"P": 1444.0	"F": -4470}
{"v": 1	"t": 882486	"P": 1443.75	"F": -4487}
{"v": 1	"t": 882506	"P": 1442.0	"F": -4399}
{"v": 1	"t": 882526	"P": 1447.5	"F": -4371}
{"v": 1	"t": 882547	"P": 1442.5	"F": -4365}
{"v": 1	"t": 882567	"P": 1440.0	"F": -4365}
{"v": 1	"t": 882587	"P": 1440.75	"F": -4535}
{"v": 1	"t": 882608	"P": 1447.0	"F": -4414}
{"v": 1	"t": 882628	"P": 1444.75	"F": -4400}
{"v": 1	"t": 882648	"P": 1441.25	"F": -4494}
{"v": 1	"t": 882669	"P": 1444.0	"F": -4385}
{"v": 1	"t": 882689	"P": 1446.0	"F": -4456}
{"v": 1	"t": 882709	"P": 1441.0	"F": -4492}
{"v": 1	"t": 882730	"P": 1440.25	"F": -4425}
{"v": 1	"t": 882750	"P": 1443.5	"F": -4319}
{"v": 1	"t": 882770	"P": 1447.0	"F": -4449}
{"v": 1	"t": 882790	"P": 1443.5	"F": -4488}
{"v": 1	"t": 882811	"P": 1441.5	"F": -4433}
{"v": 1	"t": 882831	"P": 1443.75	"F": -4491}
{"v": 1	"t": 882851	"P": 1451.5	"F": -4491}
{"v": 1	"t": 882872	"P": 1441.75	"F": -4392}
{"v": 1	"t": 882892	"P": 1443.0	"F": -4376}
{"v": 1	"t": 882912	"P": 1440.75	"F": -4394}
{"v": 1	"t": 882933	"P": 1447.75	"F": -4394}
{"v": 1	"t": 882953	"P": 1441.5	"F": -4462}
{"v": 1	"t": 882973	"P": 1435.5	"F": -4443}
{"v": 1	"t": 882993	"P": 1440.0	"F": -4688}
{"v": 1	"t": 883014	"P": 1440.5	"F": -4362}
{"v": 1	"t": 883034	"P": 1444.5	"F": -4360}
{"v": 1	"t": 883054	"P": 1441.0	"F": -4365}
{"v": 1	"t": 883075	"P": 1439.5	"F": -4558}
{"v": 1	"t": 883095	"P": 1441.0	"F": -4445}
{"v": 1	"t": 883115	"P": 1445.75	"F": -4609}
{"v": 1	"t": 883135	"P": 1438.0	"F": -4471}
{"v": 1	"t": 883156	"P": 1445.75	"F": -4454}
{"v": 1	"t": 883176	"P": 1440.5	"F": -4271}
{"v": 1	"t": 883196	"P": 1444.75	"F": -4379}
{"v": 1	"t": 883216	"P": 1447.25	"F": -4401}
{"v": 1	"t": 883237	"P": 1441.25	"F": -4365}
{"v": 1	"t": 883257	"P": 1442.25	"F": -4340}
{"v": 1	"t": 883277	"P": 1442.25	"F": -4281}
{"v": 1	"t": 883298	"P": 1444.75	"F": -4338}
{"v": 1	"t": 883318	"P": 1448.0	"F": -4469}
{"v": 1	"t": 883338	"P": 1443.75	"F": -4507	"C": 46.59	"D": 3256	"sn": 54091929832280	"file": "/data/device_log/data0000.out"}
{"v": 1	"t": 883358	"P": 1442.75	"F": -4522}
{"v": 1	"t": 883379	"P": 1439.0	"F": -4379}
{"v": 1	"t": 883399	"P": 1446.75	"F": -4264}
{"v": 1	"t": 883419	"P": 1441.75	"F": -4347}
{"v": 1	"t": 883439	"P": 1440.75	"F": -4578}
{"v": 1	"t": 883460	"P": 1437.25	"F": -4334}
{"v": 1	"t": 883480	"P": 1444.75	"F": -4527}
{"v": 1	"t": 883500	"P": 1442.25	"F": -4449}
{"v": 1	"t": 883521	"P": 1441.5	"F": -4496}
{"v": 1	"t": 883541	"P": 1443.0	"F": -4476}
{"v": 1	"t": 883561	"P": 1447.75	"F": -4441}
{"v": 1	"t": 883582	"P": 1441.5	"F": -4502}
{"v": 1	"t": 883602	"P": 1446.0	"F": -4292}
{"v": 1	"t": 883622	"P": 1439.25	"F": -4341}
{"v": 1	"t": 883642	"P": 1441.5	"F": -4454}
{"v": 1	"t": 883663	"P": 1446.25	"F": -4418}
{"v": 1	"t": 883683	"P": 1444.0	"F": -4442}
{"v": 1	"t": 883703	"P": 1442.0	"F": -4633}
{"v": 1	"t": 883723	"P": 1445.5	"F": -4448}
{"v": 1	"t": 883744	"P": 1450.75	"F": -4583}
{"v": 1	"t": 883764	"P": 1442.25	"F": -4580}
{"v": 1	"t": 883784	"P": 1442.75	"F": -4497}
{"v": 1	"t": 883805	"P": 1443.0	"F": -4353}
{"v": 1	"t": 883825	"P": 1442.25	"F": -4433}
{"v": 1	"t": 883845	"P": 1448.0	"F": -4415}
{"v": 1	"t": 883865	"P": 1443.25	"F": -4380}
{"v": 1	"t": 883886	"P": 1444.25	"F": -4476}
{"v": 1	"t": 883906	"P": 1440.75	"F": -4528}
{"v": 1	"t": 883926	"P": 1443.0	"F": -4693}
{"v": 1	"t": 883947	"P": 1448.0	"F": -4478}
{"v": 1	"t": 883967	"P": 1440.75	"F": -4540}
{"v": 1	"t": 883987	"P": 1431.5	"F": -4507}
{"v": 1	"t": 884007	"P": 1440.0	"F": -4575}
{"v": 1	"t": 884028	"P": 1446.5	"F": -4510}
{"v": 1	"t": 884048	"P": 1448.5	"F": -4467}
{"v": 1	"t": 884068	"P": 1443.5	"F": -4426}
{"v": 1	"t": 884088	"P": 1442.25	"F": -4440}
{"v": 1	"t": 884109	"P": 1449.25	"F": -4478}
{"v": 1	"t": 884129	"P": 1445.0	"F": -4387}
{"v": 1	"t": 884149	"P": 1439.75	"F": -4415}
{"v": 1	"t": 884170	"P": 1442.25	"F": -4433}
{"v": 1	"t": 884190	"P": 1442.0	"F": -4443}
{"v": 1	"t": 884210	"P": 1444.25	"F": -4458}
{"v": 1	"t": 884230	"P": 1443.0	"F": -4446}
{"v": 1	"t": 884251	"P": 1442.25	"F": -4498}
{"v": 1	"t": 884271	"P": 1441.25	"F": -4271}
{"v": 1	"t": 884291	"P": 1446.0	"F": -4596}
{"v": 1	"t": 884312	"P": 1442.75	"F": -4480}
{"v": 1	"t": 884332	"P": 1446.0	"F": -4592}
{"v": 1	"t": 884352	"P": 1435.5	"F": -4268	"C": 46.57	"D": 3256	"sn": 54091929832280	"file": "/data/device_log/data0000.out"}
{"v": 1	"t": 884373	"P": 1447.25	"F": -4643}
{"v": 1	"t": 884393	"P": 1445.75	"F": -4484}
{"v": 1	"t": 884413	"P": 1443.25	"F": -4473}
{"v": 1	"t": 884433	"P": 1442.25	"F": -4414}
{"v": 1	"t": 884454	"P": 1446.0	"F": -4367}
{"v": 1	"t": 884474	"P": 1445.75	"F": -4459}
{"v": 1	"t": 884494	"P": 1445.0	"F": -4572}
{"v": 1	"t": 884514	"P": 1440.0	"F": -4542}
{"v": 1	"t": 884535	"P": 1445.0	"F": -4263}
{"v": 1	"t": 884555	"P": 1442.5	"F": -4387}
{"v": 1	"t": 884575	"P": 1446.25	"F": -4453}
{"v": 1	"t": 884596	"P": 1437.75	"F": -4496}
{"v": 1	"t": 884616	"P": 1446.75	"F": -4454}
{"v": 1	"t": 884636	"P": 1445.0	"F": -4367}
{"v": 1	"t": 884656	"P": 1444.0	"F": -4362}
{"v": 1	"t": 884677	"P": 1445.25	"F": -4661}
{"v": 1	"t": 884697	"P": 1443.0	"F": -4366}
{"v": 1	"t": 884717	"P": 1444.0	"F": -4536}
{"v": 1	"t": 884738	"P": 1443.0	"F": -4558}
{"v": 1	"t": 884758	"P": 1444.75	"F": -4562}
{"v": 1	"t": 884778	"P": 1444.0	"F": -4397}
{"v": 1	"t": 884798	"P": 1438.5	"F": -4501}
{"v": 1	"t": 884819	"P": 1442.75	"F": -4498}
{"v": 1	"t": 884839	"P": 1449.25	"F": -4579}
{"v": 1	"t": 884859	"P": 1443.25	"F": -4548}
{"v": 1	"t": 884879	"P": 1443.25	"F": -4574}
{"v": 1	"t": 884900	"P": 1446.25	"F": -4465}
{"v": 1	"t": 884920	"P": 1445.5	"F": -4551}
{"v": 1	"t": 884940	"P": 1443.75	"F": -4639}
{"v": 1	"t": 884961	"P": 1439.5	"F": -4477}
{"v": 1	"t": 884981	"P": 1438.75	"F": -4369}
{"v": 1	"t": 885001	"P": 1443.75	"F": -4459}
{"v": 1	"t": 885021	"P": 1449.0	"F": -4442}
{"v": 1	"t": 885042	"P": 1444.5	"F": -4381}
{"v": 1	"t": 885062	"P": 1440.0	"F": -4363}
{"v": 1	"t": 885082	"P": 1441.25	"F": -4422}
{"v": 1	"t": 885103	"P": 1444.75	"F": -4405}
{"v": 1	"t": 885123	"P": 1443.75	"F": -4363}
{"v": 1	"t": 885143	"P": 1441.25	"F": -4538}
{"v": 1	"t": 885163	"P": 1439.25	"F": -4525}
{"v": 1	"t": 885184	"P": 1447.5	"F": -4577}
{"v": 1	"t": 885204	"P": 1441.0	"F": -4289}
{"v": 1	"t": 885224	"P": 1445.0	"F": -4332}
{"v": 1	"t": 885245	"P": 1441.25	"F": -4443}
{"v": 1	"t": 885265	"P": 1442.25	"F": -4464}
{"v": 1	"t": 885285	"P": 1447.0	"F": -4547}
{"v": 1	"t": 885305	"P": 1444.25	"F": -4499}
{"v": 1	"t": 885326	"P": 1440.0	"F": -4595}
{"v": 1	"t": 885346	"P": 1443.5	"F": -4593}
{"v": 1	"t": 885366	"P": 1444.5	"F": -4476	"C": 46.575	"D": 3256	"sn": 54091929832280	"file": "/data/device_log/data0000.out"}
{"v": 1	"t": 885387	"P": 1443.5	"F": -4531}
{"v": 1	"t": 885407	"P": 1448.75	"F": -4521}
{"v": 1	"t": 885427	"P": 1442.0	"F": -4559}
{"v": 1	"t": 885447	"P": 1444.5	"F": -4549}
{"v": 1	"t": 885468	"P": 1446.0	"F": -4343}
{"v": 1	"t": 885488	"P": 1441.25	"F": -4285}
{"v": 1	"t": 885508	"P": 1440.25	"F": -4247}
{"v": 1	"t": 885528	"P": 1443.25	"F": -4428}
{"v": 1	"t": 885549	"P": 1448.75	"F": -4376}
{"v": 1	"t": 885569	"P": 1447.5	"F": -4402}
{"v": 1	"t": 885589	"P": 1442.75	"F": -4474}
{"v": 1	"t": 885610	"P": 1439.5	"F": -4517}
{"v": 1	"t": 885630	"P": 1443.75	"F": -4484}
{"v": 1	"t": 885650	"P": 1444.5	"F": -4365}
{"v": 1	"t": 885670	"P": 1445.25	"F": -4435}
{"v": 1	"t": 885691	"P": 1443.75	"F": -4365}
{"v": 1	"t": 885711	"P": 1443.5	"F": -4423}
{"v": 1	"t": 885731	"P": 1446.0	"F": -4367}
{"v": 1	"t": 885752	"P": 1444.25	"F": -4547}
{"v": 1	"t": 885772	"P": 1440.75	"F": -4460}
{"v": 1	"t": 885792	"P": 1444.0	"F": -4513}
{"v": 1	"t": 885813	"P": 1447.0	"F": -4573}
{"v": 1	"t": 885833	"P": 1440.5	"F": -4545}
{"v": 1	"t": 885853	"P": 1444.75	"F": -4452}
{"v": 1	"t": 885873	"P": 1435.75	"F": -4474}
{"v": 1	"t": 885894	"P": 1447.0	"F": -4516}
{"v": 1	"t": 885914	"P": 1445.0	"F": -4542}
{"v": 1	"t": 885934	"P": 1443.75	"F": -4560}
{"v": 1	"t": 885954	"P": 1441.75	"F": -4347}
{"v": 1	"t": 885975	"P": 1442.75	"F": -4381}
{"v": 1	"t": 885995	"P": 1445.5	"F": -4524}
{"v": 1	"t": 886015	"P": 1452.0	"F": -4599}
{"v": 1	"t": 886036	"P": 1443.25	"F": -4408}
{"v": 1	"t": 886056	"P": 1445.25	"F": -4617}
{"v": 1	"t": 886076	"P": 1444.75	"F": -4564}
{"v": 1	"t": 886096	"P": 1444.5	"F": -4326}
{"v": 1	"t": 886117	"P": 1440.25	"F": -4410}
{"v": 1	"t": 886137	"P": 1438.5	"F": -4474}
{"v": 1	"t": 886157	"P": 1441.0	"F": -4547}
{"v": 1	"t": 886177	"P": 1446.75	"F": -4441}
{"v": 1	"t": 886198	"P": 1448.5	"F": -4512}
{"v": 1	"t": 886218	"P": 1443.5	"F": -4493}
{"v": 1	"t": 886238	"P": 1438.75	"F": -4524}
{"v": 1	"t": 886259	"P": 1443.25	"F": -4603}
{"v": 1	"t": 886279	"P": 1448.0	"F": -4377}
{"v": 1	"t": 886299	"P": 1441.75	"F": -4370}
{"v": 1	"t": 886319	"P": 1442.5	"F": -4587}
{"v": 1	"t": 886340	"P": 1439.75	"F": -4437}
{"v": 1	"t": 886360	"P": 1447.5	"F": -4449}
{"v": 1	"t": 886380	"P": 1443.5	"F": -4528	"C": 46.56	"D": 3256	"sn": 54091929832280	"file": "/data/device_log/data0000.out"}
{"v": 1	"t": 886401	"P": 1441.75	"F": -4580}
{"v": 1	"t": 886421	"P": 1441.25	"F": -4464}
{"v": 1	"t": 886441	"P": 1445.5	"F": -4543}
{"v": 1	"t": 886462	"P": 1442.75	"F": -4397}
{"v": 1	"t": 886482	"P": 1442.5	"F": -4438}
{"v": 1	"t": 886502	"P": 1441.5	"F": -4696}
{"v": 1	"t": 886522	"P": 1446.0	"F": -4433}
{"v": 1	"t": 886543	"P": 1447.25	"F": -4451}
{"v": 1	"t": 886563	"P": 1442.0	"F": -4502}
{"v": 1	"t": 886583	"P": 1435.5	"F": -4358}
{"v": 1	"t": 886604	"P": 1444.75	"F": -4383}
{"v": 1	"t": 886624	"P": 1442.75	"F": -4489}
{"v": 1	"t": 886644	"P": 1443.25	"F": -4314}
{"v": 1	"t": 886665	"P": 1441.5	"F": -4406}
{"v": 1	"t": 886685	"P": 1448.25	"F": -4398}
{"v": 1	"t": 886705	"P": 1444.5	"F": -4325}
{"v": 1	"t": 886726	"P": 1447.25	"F": -4424}
{"v": 1	"t": 886746	"P": 1443.5	"F": -4531}
{"v": 1	"t": 886766	"P": 1445.75	"F": -4515}
{"v": 1	"t": 886787	"P": 1442.0	"F": -4411}
{"v": 1	"t": 886807	"P": 1443.0	"F": -4376}
{"v": 1	"t": 886827	"P": 1446.0	"F": -4490}
{"v": 1	"t": 886848	"P": 1446.75	"F": -4542}
{"v": 1	"t": 886868	"P": 1441.5	"F": -4417}
{"v": 1	"t": 886888	"P": 1438.75	"F": -4422}
{"v": 1	"t": 886908	"P": 1439.75	"F": -4430}
{"v": 1	"t": 886929	"P": 1449.0	"F": -4527}
{"v": 1	"t": 886949	"P": 1449.75	"F": -4389}
{"v": 1	"t": 886969	"P": 1446.25	"F": -4409}
{"v": 1	"t": 886990	"P": 1433.75	"F": -4419}
{"v": 1	"t": 887010	"P": 1448.25	"F": -4510}
{"v": 1	"t": 887030	"P": 1448.5	"F": -4472}
{"v": 1	"t": 887051	"P": 1441.0	"F": -4448}
{"v": 1	"t": 887071	"P": 1445.5	"F": -4605}
{"v": 1	"t": 887091	"P": 1444.25	"F": -4515}
{"v": 1	"t": 887111	"P": 1449.0	"F": -4624}
{"v": 1	"t": 887132	"P": 1443.0	"F": -4572}
{"v": 1	"t": 887152	"P": 1443.25	"F": -4508}
{"v": 1	"t": 887172	"P": 1437.5	"F": -4559}
{"v": 1	"t": 887192	"P": 1447.5	"F": -4640}
{"v": 1	"t": 887213	"P": 1445.5	"F": -4481}
{"v": 1	"t": 887233	"P": 1442.25	"F": -4604}
{"v": 1	"t": 887253	"P": 1440.5	"F": -4535}
{"v": 1	"t": 887274	"P": 1445.0	"F": -4550}
{"v": 1	"t": 887294	"P": 1446.75	"F": -4496}
{"v": 1	"t": 887314	"P": 1445.5	"F": -4474}
{"v": 1	"t": 887334	"P": 1438.75	"F": -4292}
{"v": 1	"t": 887355	"P": 1444.25	"F": -4528}
{"v": 1	"t": 887375	"P": 1449.75	"F": -4632}
{"v": 1	"t": 887395	"P": 1449.75	"F": -4477	"C": 46.595	"D": 3256	"sn": 54091929832280	"file": "/data/device_log/data0000.out"}
{"v": 1	"t": 887416	"P": 1443.5	"F": -4674}
{"v": 1	"t": 887436	"P": 1437.5	"F": -4580}
{"v": 1	"t": 887456	"P": 1444.5	"F": -4494}
{"v": 1	"t": 887476	"P": 1445.0	"F": -4445}
{"v": 1	"t": 887497	"P": 1446.5	"F": -4507}
{"v": 1	"t": 887517	"P": 1440.0	"F": -4524}
{"v": 1	"t": 887537	"P": 1444.5	"F": -4557}
{"v": 1	"t": 887557	"P": 1448.25	"F": -4697}
{"v": 1	"t": 887578	"P": 1441.5	"F": -4548}
{"v": 1	"t": 887598	"P": 1443.5	"F": -4555}
{"v": 1	"t": 887618	"P": 1442.0	"F": -4540}
{"v": 1	"t": 887639	"P": 1448.0	"F": -4645}
{"v": 1	"t": 887659	"P": 1449.75	"F": -4569}
{"v": 1	"t": 887679	"P": 1446.75	"F": -4602}
{"v": 1	"t": 887699	"P": 1440.0	"F": -4699}
{"v": 1	"t": 887720	"P": 1439.0	"F": -4447}
{"v": 1	"t": 887740	"P": 1447.5	"F": -4539}
{"v": 1	"t": 887760	"P": 1449.25	"F": -4538}
{"v": 1	"t": 887781	"P": 1434.75	"F": -4469}
{"v": 1	"t": 887801	"P": 1439.75	"F": -4634}
{"v": 1	"t": 887821	"P": 1445.5	"F": -4748}
{"v": 1	"t": 887841	"P": 1444.25	"F": -4570}
{"v": 1	"t": 887862	"P": 1443.5	"F": -4495}
{"v": 1	"t": 887882	"P": 1444.25	"F": -4514}
{"v": 1	"t": 887902	"P": 1443.75	"F": -4503}
{"v": 1	"t": 887923	"P": 1444.5	"F": -4607}
{"v": 1	"t": 887943	"P": 1443.75	"F": -4583}
{"v": 1	"t": 887963	"P": 1443.0	"F": -4595}
{"v": 1	"t": 887983	"P": 1442.5	"F": -4456}
{"v": 1	"t": 888004	"P": 1441.25	"F": -4531}
{"v": 1	"t": 888024	"P": 1443.25	"F": -4568}
{"v": 1	"t": 888044	"P": 1443.0	"F": -4662}
{"v": 1	"t": 888064	"P": 1438.0	"F": -4549}
{"v": 1	"t": 888085	"P": 1444.0	"F": -4601}
{"v": 1	"t": 888105	"P": 1442.5	"F": -4569}
{"v": 1	"t": 888125	"P": 1443.75	"F": -4657}
{"v": 1	"t": 888146	"P": 1443.75	"F": -4633}
{"v": 1	"t": 888166	"P": 1438.0	"F": -4670}
{"v": 1	"t": 888186	"P": 1443.0	"F": -4607}
{"v": 1	"t": 888206	"P": 1445.25	"F": -4599}
{"v": 1	"t": 888227	"P": 1443.75	"F": -4486}
{"v": 1	"t": 888247	"P": 1443.25	"F": -4565}
{"v": 1	"t": 888267	"P": 1438.0	"F": -4535}
{"v": 1	"t": 888288	"P": 1448.0	"F": -4706}
{"v": 1	"t": 888308	"P": 1441.0	"F": -4592}
{"v": 1	"t": 888328	"P": 1442.5	"F": -4654}
{"v": 1	"t": 888348	"P": 1435.75	"F": -4515}
{"v": 1	"t": 888369	"P": 1447.0	"F": -4590}
{"v": 1	"t": 888389	"P": 1444.25	"F": -4523}
{"v": 1	"t": 888409	"P": 1443.25	"F": -4480	"C": 46.555	"D": 3256	"sn": 54091929832280	"file": "/data/device_log/data0000.out"}
{"v": 1	"t": 888430	"P": 1436.5	"F": -4367}
{"v": 1	"t": 888450	"P": 1444.75	"F": -4657}
{"v": 1	"t": 888470	"P": 1446.5	"F": -4639}
{"v": 1	"t": 888490	"P": 1439.25	"F": -4665}
{"v": 1	"t": 888511	"P": 1439.25	"F": -4498}
{"v": 1	"t": 888531	"P": 1443.75	"F": -4601}
{"v": 1	"t": 888551	"P": 1443.75	"F": -4462}
{"v": 1	"t": 888572	"P": 1446.5	"F": -4456}
{"v": 1	"t": 888592	"P": 1446.75	"F": -4519}
{"v": 1	"t": 888612	"P": 1440.5	"F": -4584}
{"v": 1	"t": 888632	"P": 1442.5	"F": -4469}
{"v": 1	"t": 888653	"P": 1442.5	"F": -4556}
{"v": 1	"t": 888673	"P": 1438.5	"F": -4452}
{"v": 1	"t": 888693	"P": 1441.0	"F": -4571}
{"v": 1	"t": 888714	"P": 1440.0	"F": -4414}
{"v": 1	"t": 888734	"P": 1442.5	"F": -4469}
{"v": 1	"t": 888754	"P": 1440.25	"F": -4493}
{"v": 1	"t": 888774	"P": 1443.75	"F": -4576}
{"v": 1	"t": 888795	"P": 1447.0	"F": -4669}
{"v": 1	"t": 888815	"P": 1442.25	"F": -4621}
{"v": 1	"t": 888835	"P": 1442.75	"F": -4668}
{"v": 1	"t": 888855	"P": 1444.25	"F": -4634}
{"v": 1	"t": 888876	"P": 1441.5	"F": -4573}
{"v": 1	"t": 888896	"P": 1439.75	"F": -4433}
{"v": 1	"t": 888916	"P": 1451.75	"F": -4612}
{"v": 1	"t": 888937	"P": 1445.0	"F": -4395}
{"v": 1	"t": 888957	"P": 1439.75	"F": -4481}
{"v": 1	"t": 888977	"P": 1440.0	"F": -4471}
{"v": 1	"t": 888997	"P": 1446.25	"F": -4486}
{"v": 1	"t": 889018	"P": 1445.25	"F": -4541}
{"v": 1	"t": 889038	"P": 1442.5	"F": -4581}
{"v": 1	"t": 889058	"P": 1437.75	"F": -4417}
{"v": 1	"t": 889079	"P": 1443.5	"F": -4420}
{"v": 1	"t": 889099	"P": 1443.25	"F": -4361}
{"v": 1	"t": 889119	"P": 1447.5	"F": -4470}
{"v": 1	"t": 889139	"P": 1440.25	"F": -4592}
{"v": 1	"t": 889160	"P": 1443.0	"F": -4569}
{"v": 1	"t": 889180	"P": 1445.25	"F": -4314}
{"v": 1	"t": 889200	"P": 1446.75	"F": -4449}
{"v": 1	"t": 889221	"P": 1445.75	"F": -4528}
{"v": 1	"t": 889241	"P": 1444.5	"F": -4331}
{"v": 1	"t": 889261	"P": 1442.5	"F": -4451}
{"v": 1	"t": 889281	"P": 1444.0	"F": -4616}
{"v": 1	"t": 889302	"P": 1445.75	"F": -4309}
{"v": 1	"t": 889322	"P": 1447.75	"F": -4637}
{"v": 1	"t": 889342	"P": 1438.75	"F": -4546}
{"v": 1	"t": 889362	"P": 1447.0	"F": -4460}
{"v": 1	"t": 889383	"P": 1445.75	"F": -4421}
{"v": 1	"t": 889403	"P": 1446.25	"F": -4531}
{"v": 1	"t": 889423	"P": 1440.0	"F": -4462	"C": 46.57	"D": 3256	"sn": 54091929832280	"file": "/data/device_log/data0000.out"}
{"v": 1	"t": 889444	"P": 1445.25	"F": -4320}
{"v": 1	"t": 889464	"P": 1445.75	"F": -4509}
{"v": 1	"t": 889484	"P": 1443.0	"F": -4536}
{"v": 1	"t": 889504	"P": 1440.5	"F": -4320}
{"v": 1	"t": 889525	"P": 1443.75	"F": -4367}
{"v": 1	"t": 889545	"P": 1444.0	"F": -4393}
{"v": 1	"t": 889565	"P": 1445.5	"F": -4614}
{"v": 1	"t": 889586	"P": 1442.75	"F": -4545}
{"v": 1	"t": 889606	"P": 1438.25	"F": -4621}
{"v": 1	"t": 889626	"P": 1443.25	"F": -4482}
{"v": 1	"t": 889646	"P": 1448.0	"F": -4370}
{"v": 1	"t": 889667	"P": 1444.0	"F": -4537}
{"v": 1	"t": 889687	"P": 1441.75	"F": -4460}
{"v": 1	"t": 889707	"P": 1443.5	"F": -4466}
{"v": 1	"t": 889728	"P": 1446.75	"F": -4458}
{"v": 1	"t": 889748	"P": 1446.0	"F": -4548}
{"v": 1	"t": 889768	"P": 1443.25	"F": -4503}
{"v": 1	"t": 889788	"P": 1438.25	"F": -4646}
{"v": 1	"t": 889809	"P": 1447.25	"F": -4605}
{"v": 1	"t": 889829	"P": 1448.25	"F": -4511}
{"v": 1	"t": 889849	"P": 1442.25	"F": -4452}
{"v": 1	"t": 889870	"P": 1443.75	"F": -4591}
{"v": 1	"t": 889890	"P": 1443.0	"F": -4538}
{"v": 1	"t": 889910	"P": 1440.5	"F": -4342}
{"v": 1	"t": 889930	"P": 1444.0	"F": -4489}
{"v": 1	"t": 889951	"P": 1439.25	"F": -4325}
{"v": 1	"t": 889971	"P": 1442.75	"F": -4534}
{"v": 1	"t": 889991	"P": 1447.75	"F": -4381}
{"v": 1	"t": 890012	"P": 1443.25	"F": -4451}
{"v": 1	"t": 890032	"P": 1440.5	"F": -4369}
{"v": 1	"t": 890052	"P": 1437.75	"F": -4409}
{"v": 1	"t": 890072	"P": 1444.5	"F": -4352}
{"v": 1	"t": 890093	"P": 1446.25	"F": -4372}
{"v": 1	"t": 890113	"P": 1440.0	"F": -4316}
{"v": 1	"t": 890133	"P": 1440.0	"F": -4403}
{"v": 1	"t": 890153	"P": 1441.25	"F": -4521}
{"v": 1	"t": 890174	"P": 1448.75	"F": -4609}
{"v": 1	"t": 890194	"P": 1444.5	"F": -4465}
{"v": 1	"t": 890214	"P": 1445.75	"F": -4432}
{"v": 1	"t": 890235	"P": 1443.5	"F": -4325}
{"v": 1	"t": 890255	"P": 1446.25	"F": -4448}
{"v": 1	"t": 890275	"P": 1444.75	"F": -4430}
{"v": 1	"t": 890295	"P": 1441.0	"F": -4452}
{"v": 1	"t": 890316	"P": 1442.5	"F": -4480}
{"v": 1	"t": 890336	"P": 1440.25	"F": -4474}
{"v": 1	"t": 890356	"P": 1446.25	"F": -4374}
{"v": 1	"t": 890377	"P": 1446.5	"F": -4399}
{"v": 1	"t": 890397	"P": 1443.75	"F": -4458}
{"v": 1	"t": 890417	"P": 1442.75	"F": -4539}
{"v": 1	"t": 890437	"P": 1447.25	"F": -4483	"C": 46.555	"D": 3256	"sn": 54091929832280	"file": "/data/device_log/data0000.out"}
{"v": 1	"t": 890458	"P": 1447.25	"F": -4323}
{"v": 1	"t": 890478	"P": 1441.25	"F": -4436}
{"v": 1	"t": 890498	"P": 1433.25	"F": -4466}
{"v": 1	"t": 890519	"P": 1443.0	"F": -4481}
{"v": 1	"t": 890539	"P": 1448.5	"F": -4410}
{"v": 1	"t": 890559	"P": 1442.25	"F": -4378}
{"v": 1	"t": 890580	"P": 1440.25	"F": -4479}
{"v": 1	"t": 890600	"P": 1442.0	"F": -4414}
{"v": 1	"t": 890620	"P": 1445.5	"F": -4478}
{"v": 1	"t": 890641	"P": 1437.5	"F": -4403}
{"v": 1	"t": 890661	"P": 1440.0	"F": -4486}
{"v": 1	"t": 890681	"P": 1444.75	"F": -4445}
{"v": 1	"t": 890702	"P": 1450.75	"F": -4360}
{"v": 1	"t": 890722	"P": 1440.5	"F": -4435}
{"v": 1	"t": 890742	"P": 1440.0	"F": -4493}
{"v": 1	"t": 890763	"P": 1449.5	"F": -4480}
{"v": 1	"t": 890783	"P": 1446.75	"F": -4485}
{"v": 1	"t": 890803	"P": 1440.25	"F": -4460}
{"v": 1	"t": 890823	"P": 1440.0	"F": -4480}
{"v": 1	"t": 890844	"P": 1449.25	"F": -4572}
{"v": 1	"t": 890864	"P": 1444.75	"F": -4473}
{"v": 1	"t": 890884	"P": 1442.25	"F": -4544}
{"v": 1	"t": 890905	"P": 1442.75	"F": -4440}
{"v": 1	"t": 890925	"P": 1445.5	"F": -4355}
{"v": 1	"t": 890945	"P": 1448.75	"F": -4429}
{"v": 1	"t": 890965	"P": 1443.5	"F": -4416}
{"v": 1	"t": 890986	"P": 1441.5	"F": -4366}
{"v": 1	"t": 891006	"P": 1442.75	"F": -4452}
{"v": 1	"t": 891026	"P": 1447.5	"F": -4395}
{"v": 1	"t": 891047	"P": 1446.75	"F": -4451}
{"v": 1	"t": 891067	"P": 1438.5	"F": -4203}
{"v": 1	"t": 891087	"P": 1441.75	"F": -4500}
{"v": 1	"t": 891107	"P": 1444.25	"F": -4299}
{"v": 1	"t": 891128	"P": 1448.0	"F": -4421}
{"v": 1	"t": 891148	"P": 1443.25	"F": -4452}
{"v": 1	"t": 891168	"P": 1441.0	"F": -4322}
{"v": 1	"t": 891189	"P": 1446.0	"F": -4385}
{"v": 1	"t": 891209	"P": 1446.0	"F": -4380}
{"v": 1	"t": 891229	"P": 1446.75	"F": -4301}
{"v": 1	"t": 891249	"P": 1439.5	"F": -4472}
{"v": 1	"t": 891270	"P": 1436.5	"F": -4488}
{"v": 1	"t": 891290	"P": 1444.0	"F": -4322}
{"v": 1	"t": 891310	"P": 1447.25	"F": -4392}
{"v": 1	"t": 891331	"P": 1444.0	"F": -4470}
{"v": 1	"t": 891351	"P": 1437.0	"F": -4260}
{"v": 1	"t": 891371	"P": 1444.75	"F": -4380}
{"v": 1	"t": 891391	"P": 1449.25	"F": -4446}
{"v": 1	"t": 891412	"P": 1440.5	"F": -4595}
{"v": 1	"t": 891432	"P": 1438.25	"F": -4555}
{"v": 1	"t": 891452	"P": 1438.0	"F": -4474	"C": 46.555	"D": 3256	"sn": 54091929832280	"file": "/data/device_log/data0000.out"}
{"v": 1	"t": 891472	"P": 1444.5	"F": -4414}
{"v": 1	"t": 891493	"P": 1446.75	"F": -4354}
{"v": 1	"t": 891513	"P": 1443.5	"F": -4386}
{"v": 1	"t": 891533	"P": 1441.25	"F": -4236}
{"v": 1	"t": 891554	"P": 1445.0	"F": -4381}
{"v": 1	"t": 891574	"P": 1446.0	"F": -4429}
{"v": 1	"t": 891594	"P": 1444.0	"F": -4538}
{"v": 1	"t": 891615	"P": 1441.75	"F": -4497}
{"v": 1	"t": 891635	"P": 1440.0	"F": -4211}
{"v": 1	"t": 891655	"P": 1440.5	"F": -4293}
{"v": 1	"t": 891675	"P": 1442.75	"F": -4328}
{"v": 1	"t": 891696	"P": 1440.75	"F": -4406}
{"v": 1	"t": 891716	"P": 1444.0	"F": -4385}
{"v": 1	"t": 891736	"P": 1444.75	"F": -4469}
{"v": 1	"t": 891757	"P": 1443.75	"F": -4344}
{"v": 1	"t": 891777	"P": 1445.75	"F": -4560}
{"v": 1	"t": 891797	"P": 1439.0	"F": -4482}
{"v": 1	"t": 891817	"P": 1440.0	"F": -4526}
{"v": 1	"t": 891838	"P": 1445.25	"F": -4582}
{"v": 1	"t": 891858	"P": 1439.75	"F": -4455}
{"v": 1	"t": 891878	"P": 1441.0	"F": -4565}
{"v": 1	"t": 891898	"P": 1444.5	"F": -4447}
{"v": 1	"t": 891919	"P": 1444.25	"F": -4465}
{"v": 1	"t": 891939	"P": 1447.0	"F": -4538}
{"v": 1	"t": 891959	"P": 1441.25	"F": -4567}
{"v": 1	"t": 891980	"P": 1442.25	"F": -4386}
{"v": 1	"t": 892000	"P": 1442.75	"F": -4551}
{"v": 1	"t": 892020	"P": 1445.25	"F": -4417}
{"v": 1	"t": 892040	"P": 1443.25	"F": -4422}
{"v": 1	"t": 892061	"P": 1442.0	"F": -4423}
{"v": 1	"t": 892081	"P": 1447.0	"F": -4542}
{"v": 1	"t": 892101	"P": 1450.25	"F": -4418}
{"v": 1	"t": 892122	"P": 1448.25	"F": -4573}
{"v": 1	"t": 892142	"P": 1443.25	"F": -4540}
{"v": 1	"t": 892162	"P": 1439.75	"F": -4393}
{"v": 1	"t": 892182	"P": 1446.25	"F": -4411}
{"v": 1	"t": 892203	"P": 1442.75	"F": -4520}
{"v": 1	"t": 892223	"P": 1441.5	"F": -4468}
{"v": 1	"t": 892243	"P": 1440.0	"F": -4468}
{"v": 1	"t": 892264	"P": 1443.25	"F": -4478}
{"v": 1	"t": 892284	"P": 1441.25	"F": -4484}
{"v": 1	"t": 892304	"P": 1442.25	"F": -4656}
{"v": 1	"t": 892324	"P": 1439.5	"F": -4700}
{"v": 1	"t": 892345	"P": 1445.25	"F": -4520}
{"v": 1	"t": 892365	"P": 1441.0	"F": -4450}
{"v": 1	"t": 892385	"P": 1440.75	"F": -4548}
{"v": 1	"t": 892406	"P": 1441.0	"F": -4617}
{"v": 1	"t": 892426	"P": 1438.25	"F": -4477}
{"v": 1	"t": 892446	"P": 1441.75	"F": -4343}
{"v": 1	"t": 892466	"P": 1449.0	"F": -4382	"C": 46.53	"D": 3256	"sn": 54091929832280	"file": "/data/device_log/data0000.out"}
{"v": 1	"t": 892487	"P": 1445.5	"F": -4562}
{"v": 1	"t": 892507	"P": 1442.75	"F": -4711}
{"v": 1	"t": 892527	"P": 1447.75	"F": -4574}
{"v": 1	"t": 892548	"P": 1448.25	"F": -4480}
{"v": 1	"t": 892568	"P": 1444.25	"F": -4542}
{"v": 1	"t": 892588	"P": 1441.0	"F": -4518}
{"v": 1	"t": 892608	"P": 1436.75	"F": -4485}
{"v": 1	"t": 892629	"P": 1441.5	"F": -4474}
{"v": 1	"t": 892649	"P": 1448.0	"F": -4680}
{"v": 1	"t": 892669	"P": 1442.0	"F": -4594}
{"v": 1	"t": 892690	"P": 1442.5	"F": -4540}
{"v": 1	"t": 892710	"P": 1442.0	"F": -4719}
{"v": 1	"t": 892730	"P": 1446.25	"F": -4629}
{"v": 1	"t": 892750	"P": 1447.75	"F": -4525}
{"v": 1	"t": 892771	"P": 1445.75	"F": -4549}
{"v": 1	"t": 892791	"P": 1443.0	"F": -4603}
{"v": 1	"t": 892811	"P": 1446.5	"F": -4676}
{"v": 1	"t": 892831	"P": 1445.5	"F": -4419}
{"v": 1	"t": 892852	"P": 1444.0	"F": -4585}
{"v": 1	"t": 892872	"P": 1439.75	"F": -4578}
{"v": 1	"t": 892892	"P": 1442.0	"F": -4646}
{"v": 1	"t": 892913	"P": 1445.25	"F": -4476}
{"v": 1	"t": 892933	"P": 1446.25	"F": -4556}
{"v": 1	"t": 892953	"P": 1442.0	"F": -4561}
{"v": 1	"t": 892973	"P": 1442.5	"F": -4615}
{"v": 1	"t": 892994	"P": 1445.0	"F": -4627}
{"v": 1	"t": 893014	"P": 1444.5	"F": -4552}
{"v": 1	"t": 893034	"P": 1444.0	"F": -4465}
{"v": 1	"t": 893055	"P": 1440.75	"F": -4507}
{"v": 1	"t": 893075	"P": 1444.25	"F": -4472}
{"v": 1	"t": 893095	"P": 1446.0	"F": -4551}
{"v": 1	"t": 893115	"P": 1443.0	"F": -4549}
{"v": 1	"t": 893136	"P": 1440.0	"F": -4541}
{"v": 1	"t": 893156	"P": 1438.25	"F": -4546}
{"v": 1	"t": 893176	"P": 1447.25	"F": -4544}
{"v": 1	"t": 893197	"P": 1447.25	"F": -4508}
{"v": 1	"t": 893217	"P": 1438.5	"F": -4469}
{"v": 1	"t": 893237	"P": 1440.25	"F": -4452}
{"v": 1	"t": 893257	"P": 1442.75	"F": -4520}
{"v": 1	"t": 893278	"P": 1443.75	"F": -4521}
{"v": 1	"t": 893298	"P": 1443.25	"F": -4630}
{"v": 1	"t": 893318	"P": 1440.75	"F": -4448}
{"v": 1	"t": 893338	"P": 1438.25	"F": -4520}
{"v": 1	"t": 893359	"P": 1444.75	"F": -4566}
{"v": 1	"t": 893379	"P": 1443.5	"F": -4594}
{"v": 1	"t": 893399	"P": 1443.5	"F": -4402}
{"v": 1	"t": 893420	"P": 1439.0	"F": -4420}
{"v": 1	"t": 893440	"P": 1447.5	"F": -4638}
{"v": 1	"t": 893460	"P": 1448.0	"F": -4522}
{"v": 1	"t": 893480	"P": 1444.25	"F": -4522	"C": 46.52	"D": 3256	"sn": 54091929832280	"file": "/data/device_log/data0000.out"}
{"v": 1	"t": 893501	"P": 1443.5	"F": -4371}
{"v": 1	"t": 893521	"P": 1439.5	"F": -4525}
{"v": 1	"t": 893541	"P": 1440.25	"F": -4509}
{"v": 1	"t": 893562	"P": 1440.25	"F": -4448}
{"v": 1	"t": 893582	"P": 1441.0	"F": -4605}
{"v": 1	"t": 893602	"P": 1437.75	"F": -4392}
{"v": 1	"t": 893622	"P": 1440.75	"F": -4527}
{"v": 1	"t": 893643	"P": 1449.0	"F": -4428}
{"v": 1	"t": 893663	"P": 1445.25	"F": -4540}
{"v": 1	"t": 893683	"P": 1441.0	"F": -4442}
{"v": 1	"t": 893704	"P": 1443.25	"F": -4570}
{"v": 1	"t": 893724	"P": 1444.25	"F": -4476}
{"v": 1	"t": 893744	"P": 1437.0	"F": -4386}
{"v": 1	"t": 893764	"P": 1439.5	"F": -4508}
{"v": 1	"t": 893785	"P": 1444.25	"F": -4505}
{"v": 1	"t": 893805	"P": 1442.75	"F": -4599}
{"v": 1	"t": 893825	"P": 1442.5	"F": -4430}
{"v": 1	"t": 893846	"P": 1438.75	"F": -4491}
{"v": 1	"t": 893866	"P": 1442.25	"F": -4517}
{"v": 1	"t": 893886	"P": 1447.75	"F": -4450}
{"v": 1	"t": 893906	"P": 1446.5	"F": -4325}
{"v": 1	"t": 893927	"P": 1442.25	"F": -4303}
{"v": 1	"t": 893947	"P": 1441.5	"F": -4479}
{"v": 1	"t": 893967	"P": 1444.5	"F": -4503}
{"v": 1	"t": 893988	"P": 1444.5	"F": -4529}
{"v": 1	"t": 894008	"P": 1443.25	"F": -4560}
{"v": 1	"t": 894028	"P": 1440.0	"F": -4341}
{"v": 1	"t": 894048	"P": 1438.75	"F": -4547}
{"v": 1	"t": 894069	"P": 1442.75	"F": -4508}
{"v": 1	"t": 894089	"P": 1447.75	"F": -4578}
{"v": 1	"t": 894109	"P": 1443.25	"F": -4525}
{"v": 1	"t": 894129	"P": 1437.0	"F": -4545}
{"v": 1	"t": 894150	"P": 1438.5	"F": -4579}
{"v": 1	"t": 894170	"P": 1445.0	"F": -4516}
{"v": 1	"t": 894190	"P": 1446.25	"F": -4419}
{"v": 1	"t": 894211	"P": 1441.0	"F": -4336}
{"v": 1	"t": 894231	"P": 1440.75	"F": -4398}
{"v": 1	"t": 894251	"P": 1447.25	"F": -4416}
{"v": 1	"t": 894271	"P": 1445.75	"F": -4498}
{"v": 1	"t": 894292	"P": 1443.25	"F": -4443}
{"v": 1	"t": 894312	"P": 1443.75	"F": -4337}
{"v": 1	"t": 894332	"P": 1438.5	"F": -4453}
{"v": 1	"t": 894353	"P": 1449.0	"F": -4366}
{"v": 1	"t": 894373	"P": 1445.75	"F": -4523}
{"v": 1	"t": 894393	"P": 1436.75	"F": -4489}
{"v": 1	"t": 894413	"P": 1441.5	"F": -4545}
{"v": 1	"t": 894434	"P": 1446.0	"F": -4530}
{"v": 1	"t": 894454	"P": 1443.0	"F": -4655}
{"v": 1	"t": 894474	"P": 1442.5	"F": -4706}
{"v": 1	"t": 894495	"P": 1444.0	"F": -4529	"C": 46.545	"D": 3256	"sn": 54091929832280	"file": "/data/device_log/data0000.out"}
{"v": 1	"t": 894515	"P": 1446.5	"F": -4557}
{"v": 1	"t": 894535	"P": 1446.0	"F": -4455}
{"v": 1	"t": 894556	"P": 1442.0	"F": -4572}
{"v": 1	"t": 894576	"P": 1442.25	"F": -4569}
{"v": 1	"t": 894596	"P": 1445.75	"F": -4383}
{"v": 1	"t": 894616	"P": 1443.5	"F": -4306}
{"v": 1	"t": 894637	"P": 1445.25	"F": -4490}
{"v": 1	"t": 894657	"P": 1442.75	"F": -4588}
{"v": 1	"t": 894677	"P": 1447.75	"F": -4464}
{"v": 1	"t": 894698	"P": 1448.0	"F": -4494}
{"v": 1	"t": 894718	"P": 1442.0	"F": -4487}
{"v": 1	"t": 894738	"P": 1439.5	"F": -4442}
{"v": 1	"t": 894759	"P": 1438.5	"F": -4441}
{"v": 1	"t": 894779	"P": 1446.5	"F": -4478}
{"v": 1	"t": 894799	"P": 1443.75	"F": -4469}
{"v": 1	"t": 894820	"P": 1442.75	"F": -4422}
{"v": 1	"t": 894840	"P": 1441.0	"F": -4549}
{"v": 1	"t": 894860	"P": 1447.75	"F": -4469}
{"v": 1	"t": 894880	"P": 1441.5	"F": -4552}
{"v": 1	"t": 894901	"P": 1435.75	"F": -4422}
{"v": 1	"t": 894921	"P": 1442.25	"F": -4587}
{"v": 1	"t": 894941	"P": 1444.25	"F": -4574}
{"v": 1	"t": 894962	"P": 1446.0	"F": -4496}
{"v": 1	"t": 894982	"P": 1443.0	"F": -4507}
{"v": 1	"t": 895002	"P": 1440.25	"F": -4462}
{"v": 1	"t": 895023	"P": 1441.5	"F": -4507}
{"v": 1	"t": 895043	"P": 1444.5	"F": -4273}
{"v": 1	"t": 895063	"P": 1444.0	"F": -4415}
{"v": 1	"t": 895083	"P": 1439.5	"F": -4540}
{"v": 1	"t": 895104	"P": 1441.0	"F": -4452}
{"v": 1	"t": 895124	"P": 1446.75	"F": -4487}
{"v": 1	"t": 895144	"P": 1442.5	"F": -4450}
{"v": 1	"t": 895164	"P": 1437.0	"F": -4532}
{"v": 1	"t": 895185	"P": 1444.0	"F": -4494}
{"v": 1	"t": 895205	"P": 1447.5	"F": -4597}
{"v": 1	"t": 895225	"P": 1442.5	"F": -4561}
{"v": 1	"t": 895246	"P": 1444.25	"F": -4534}
{"v": 1	"t": 895266	"P": 1442.25	"F": -4489}
{"v": 1	"t": 895286	"P": 1440.5	"F": -4599}
{"v": 1	"t": 895306	"P": 1445.25	"F": -4561}
{"v": 1	"t": 895327	"P": 1441.0	"F": -4651}
{"v": 1	"t": 895347	"P": 1441.25	"F": -4596}
{"v": 1	"t": 895367	"P": 1443.75	"F": -4547}
{"v": 1	"t": 895388	"P": 1444.25	"F": -4393}
{"v": 1	"t": 895408	"P": 1446.0	"F": -4525}
{"v": 1	"t": 895428	"P": 1442.0	"F": -4241}
{"v": 1	"t": 895448	"P": 1443.0	"F": -4261}
{"v": 1	"t": 895469	"P": 1445.75	"F": -4402}
{"v": 1	"t": 895489	"P": 1446.0	"F": -4413}
{"v": 1	"t": 895509	"P": 1442.5	"F": -4348	"C": 46.54	"D": 3256	"sn": 54091929832280	"file": "/data/device_log/data0000.out"}
{"v": 1	"t": 895529	"P": 1446.75	"F": -4453}
{"v": 1	"t": 895550	"P": 1445.75	"F": -4504}
{"v": 1	"t": 895570	"P": 1447.75	"F": -4617}
{"v": 1	"t": 895590	"P": 1445.5	"F": -4428}
{"v": 1	"t": 895611	"P": 1443.75	"F": -4484}
{"v": 1	"t": 895631	"P": 1439.75	"F": -4476}
{"v": 1	"t": 895651	"P": 1443.0	"F": -4464}
{"v": 1	"t": 895671	"P": 1446.75	"F": -4522}
{"v": 1	"t": 895692	"P": 1443.75	"F": -4498}
{"v": 1	"t": 895712	"P": 1440.0	"F": -4399}
{"v": 1	"t": 895732	"P": 1445.75	"F": -4514}
{"v": 1	"t": 895753	"P": 1445.75	"F": -4519}
{"v": 1	"t": 895773	"P": 1444.0	"F": -4532}
{"v": 1	"t": 895793	"P": 1442.75	"F": -4394}
{"v": 1	"t": 895813	"P": 1444.75	"F": -4613}
{"v": 1	"t": 895834	"P": 1444.0	"F": -4269}
{"v": 1	"t": 895854	"P": 1446.25	"F": -4359}
{"v": 1	"t": 895874	"P": 1442.0	"F": -4511}
{"v": 1	"t": 895895	"P": 1433.25	"F": -4521}
{"v": 1	"t": 895915	"P": 1445.25	"F": -4442}
{"v": 1	"t": 895935	"P": 1448.75	"F": -4270}
{"v": 1	"t": 895955	"P": 1442.0	"F": -4410}
{"v": 1	"t": 895976	"P": 1440.75	"F": -4315}
{"v": 1	"t": 895996	"P": 1441.5	"F": -4426}
{"v": 1	"t": 896016	"P": 1447.5	"F": -4423}
{"v": 1	"t": 896036	"P": 1445.25	"F": -4438}
{"v": 1	"t": 896057	"P": 1442.75	"F": -4396}
{"v": 1	"t": 896077	"P": 1439.25	"F": -4411}
{"v": 1	"t": 896097	"P": 1441.0	"F": -4436}
{"v": 1	"t": 896118	"P": 1447.75	"F": -4351}
{"v": 1	"t": 896138	"P": 1442.75	"F": -4384}
{"v": 1	"t": 896158	"P": 1442.5	"F": -4349}
{"v": 1	"t": 896178	"P": 1441.0	"F": -4503}
{"v": 1	"t": 896199	"P": 1447.75	"F": -4368}
{"v": 1	"t": 896219	"P": 1448.25	"F": -4434}
{"v": 1	"t": 896239	"P": 1443.5	"F": -4425}
{"v": 1	"t": 896260	"P": 1443.75	"F": -4414}
{"v": 1	"t": 896280	"P": 1441.5	"F": -4446}
{"v": 1	"t": 896300	"P": 1443.25	"F": -4228}
{"v": 1	"t": 896320	"P": 1445.0	"F": -4316}
{"v": 1	"t": 896341	"P": 1446.75	"F": -4567}
{"v": 1	"t": 896361	"P": 1443.0	"F": -4401}
{"v": 1	"t": 896381	"P": 1445.5	"F": -4374}
{"v": 1	"t": 896402	"P": 1446.25	"F": -4355}
{"v": 1	"t": 896422	"P": 1442.75	"F": -4337}
{"v": 1	"t": 896442	"P": 1440.75	"F": -4257}
{"v": 1	"t": 896462	"P": 1442.25	"F": -4252}
{"v": 1	"t": 896483	"P": 1441.5	"F": -4389}
{"v": 1	"t": 896503	"P": 1442.25	"F": -4481}
{"v": 1	"t": 896523	"P": 1440.75	"F": -4509	"C": 46.555	"D": 3256	"sn": 54091929832280	"file": "/data/device_log/data0000.out"}
{"v": 1	"t": 896544	"P": 1446.25	"F": -4294}
{"v": 1	"t": 896564	"P": 1442.75	"F": -4447}
{"v": 1	"t": 896584	"P": 1446.0	"F": -4519}
{"v": 1	"t": 896604	"P": 1439.75	"F": -4444}
{"v": 1	"t": 896625	"P": 1444.25	"F": -4476}
{"v": 1	"t": 896645	"P": 1443.25	"F": -4374}
{"v": 1	"t": 896665	"P": 1444.5	"F": -4433}
{"v": 1	"t": 896686	"P": 1444.5	"F": -4492}
{"v": 1	"t": 896706	"P": 1443.0	"F": -4388}
{"v": 1	"t": 896726	"P": 1440.5	"F": -4279}
{"v": 1	"t": 896746	"P": 1448.5	"F": -4350}
{"v": 1	"t": 896767	"P": 1442.5	"F": -4302}
{"v": 1	"t": 896787	"P": 1442.5	"F": -4384}
{"v": 1	"t": 896807	"P": 1441.0	"F": -4349}
{"v": 1	"t": 896827	"P": 1443.25	"F": -4475}
{"v": 1	"t": 896848	"P": 1442.75	"F": -4571}
{"v": 1	"t": 896868	"P": 1440.25	"F": -4350}
{"v": 1	"t": 896888	"P": 1439.0	"F": -4383}
{"v": 1	"t": 896909	"P": 1442.75	"F": -4354}
{"v": 1	"t": 896929	"P": 1447.75	"F": -4392}
{"v": 1	"t": 896949	"P": 1444.75	"F": -4515}
{"v": 1	"t": 896969	"P": 1439.25	"F": -4245}
{"v": 1	"t": 896990	"P": 1441.25	"F": -4290}
{"v": 1	"t": 897010	"P": 1443.25	"F": -4404}
{"v": 1	"t": 897030	"P": 1449.0	"F": -4483}
{"v": 1	"t": 897050	"P": 1443.25	"F": -4447}
{"v": 1	"t": 897071	"P": 1440.25	"F": -4433}
{"v": 1	"t": 897091	"P": 1446.0	"F": -4391}
{"v": 1	"t": 897111	"P": 1446.5	"F": -4558}
{"v": 1	"t": 897132	"P": 1443.0	"F": -4425}
{"v": 1	"t": 897152	"P": 1442.0	"F": -4180}
{"v": 1	"t": 897172	"P": 1444.0	"F": -4522}
{"v": 1	"t": 897193	"P": 1444.0	"F": -4712}
{"v": 1	"t": 897213	"P": 1447.25	"F": -4417}
{"v": 1	"t": 897233	"P": 1442.25	"F": -4472}
{"v": 1	"t": 897253	"P": 1443.0	"F": -4427}
{"v": 1	"t": 897274	"P": 1446.25	"F": -4492}
{"v": 1	"t": 897294	"P": 1446.25	"F": -4364}
{"v": 1	"t": 897314	"P": 1444.0	"F": -4534}
{"v": 1	"t": 897334	"P": 1441.75	"F": -4335}
{"v": 1	"t": 897355	"P": 1440.5	"F": -4370}
{"v": 1	"t": 897375	"P": 1444.25	"F": -4629}
{"v": 1	"t": 897395	"P": 1447.0	"F": -4349}
{"v": 1	"t": 897416	"P": 1439.75	"F": -4350}
{"v": 1	"t": 897436	"P": 1438.75	"F": -4167}
{"v": 1	"t": 897456	"P": 1445.75	"F": -4353}
{"v": 1	"t": 897476	"P": 1445.0	"F": -4295}
{"v": 1	"t": 897497	"P": 1440.0	"F": -4382}
{"v": 1	"t": 897517	"P": 1443.0	"F": -4445}
{"v": 1	"t": 897537	"P": 1445.0	"F": -4310	"C": 46.555	"D": 3256	"sn": 54091929832280	"file": "/data/device_log/data0000.out"}
{"v": 1	"t": 897558	"P": 1446.0	"F": -4323}
{"v": 1	"t": 897578	"P": 1444.5	"F": -4356}
{"v": 1	"t": 897598	"P": 1441.25	"F": -4511}
{"v": 1	"t": 897618	"P": 1440.75	"F": -4275}
{"v": 1	"t": 897639	"P": 1439.25	"F": -4461}
{"v": 1	"t": 897659	"P": 1443.25	"F": -4307}
{"v": 1	"t": 897679	"P": 1446.0	"F": -4461}
{"v": 1	"t": 897700	"P": 1439.5	"F": -4291}
{"v": 1	"t": 897720	"P": 1436.5	"F": -4359}
{"v": 1	"t": 897740	"P": 1447.0	"F": -4392}
{"v": 1	"t": 897760	"P": 1438.5	"F": -4370}
{"v": 1	"t": 897781	"P": 1439.75	"F": -4476}
{"v": 1	"t": 897801	"P": 1445.0	"F": -4364}
{"v": 1	"t": 897821	"P": 1447.0	"F": -4408}
{"v": 1	"t": 897842	"P": 1444.5	"F": -4407}
{"v": 1	"t": 897862	"P": 1442.75	"F": -4364}
{"v": 1	"t": 897882	"P": 1439.75	"F": -4383}
{"v": 1	"t": 897902	"P": 1442.25	"F": -4276}
{"v": 1	"t": 897923	"P": 1449.75	"F": -4231}
{"v": 1	"t": 897943	"P": 1447.25	"F": -4461}
{"v": 1	"t": 897963	"P": 1444.0	"F": -4496}
{"v": 1	"t": 897983	"P": 1442.75	"F": -4238}
{"v": 1	"t": 898004	"P": 1452.5	"F": -4473}
{"v": 1	"t": 898024	"P": 1443.0	"F": -4393}
{"v": 1	"t": 898044	"P": 1441.5	"F": -4462}
{"v": 1	"t": 898065	"P": 1443.25	"F": -4423}
{"v": 1	"t": 898085	"P": 1446.0	"F": -4512}
{"v": 1	"t": 898105	"P": 1448.5	"F": -4185}
{"v": 1	"t": 898125	"P": 1443.25	"F": -4378}
{"v": 1	"t": 898146	"P": 1442.0	"F": -4447}
{"v": 1	"t": 898166	"P": 1442.25	"F": -4432}
{"v": 1	"t": 898186	"P": 1447.25	"F": -4402}
{"v": 1	"t": 898207	"P": 1443.75	"F": -4382}
{"v": 1	"t": 898227	"P": 1442.0	"F": -4487}
{"v": 1	"t": 898247	"P": 1440.0	"F": -4331}
{"v": 1	"t": 898267	"P": 1439.75	"F": -4522}
{"v": 1	"t": 898288	"P": 1447.75	"F": -4249}
{"v": 1	"t": 898308	"P": 1439.5	"F": -4396}
{"v": 1	"t": 898328	"P": 1439.5	"F": -4365}
{"v": 1	"t": 898348	"P": 1442.25	"F": -4282}
{"v": 1	"t": 898369	"P": 1444.75	"F": -4297}
{"v": 1	"t": 898389	"P": 1447.25	"F": -4188}
{"v": 1	"t": 898409	"P": 1440.75	"F": -4357}
{"v": 1	"t": 898430	"P": 1444.0	"F": -4369}
{"v": 1	"t": 898450	"P": 1443.5	"F": -4325}
{"v": 1	"t": 898470	"P": 1446.75	"F": -4450}
{"v": 1	"t": 898491	"P": 1437.75	"F": -4350}
{"v": 1	"t": 898511	"P": 1439.25	"F": -4380}
{"v": 1	"t": 898531	"P": 1440.25	"F": -4424}
{"v": 1	"t": 898552	"P": 1443.75	"F": -4410	"C": 46.505	"D": 3256	"sn": 54091929832280	"file": "/data/device_log/data0000.out"}
{"v": 1	"t": 898572	"P": 1439.75	"F": -4415}
{"v": 1	"t": 898592	"P": 1438.25	"F": -4613}
{"v": 1	"t": 898613	"P": 1445.75	"F": -4377}
{"v": 1	"t": 898633	"P": 1448.25	"F": -4354}
{"v": 1	"t": 898653	"P": 1438.25	"F": -4316}
{"v": 1	"t": 898674	"P": 1441.0	"F": -4449}
{"v": 1	"t": 898694	"P": 1446.0	"F": -4467}
{"v": 1	"t": 898714	"P": 1439.0	"F": -4386}
{"v": 1	"t": 898734	"P": 1443.5	"F": -4293}
{"v": 1	"t": 898755	"P": 1445.25	"F": -4322}
{"v": 1	"t": 898775	"P": 1447.25	"F": -4381}
{"v": 1	"t": 898795	"P": 1445.25	"F": -4482}
{"v": 1	"t": 898816	"P": 1438.5	"F": -4308}
{"v": 1	"t": 898836	"P": 1446.25	"F": -4503}
{"v": 1	"t": 898856	"P": 1445.25	"F": -4479}
{"v": 1	"t": 898877	"P": 1446.75	"F": -4376}
{"v": 1	"t": 898897	"P": 1440.5	"F": -4451}
{"v": 1	"t": 898917	"P": 1439.0	"F": -4301}
{"v": 1	"t": 898937	"P": 1442.5	"F": -4155}
{"v": 1	"t": 898958	"P": 1445.0	"F": -4244}
{"v": 1	"t": 898978	"P": 1444.75	"F": -4437}
{"v": 1	"t": 898998	"P": 1438.5	"F": -4372}
{"v": 1	"t": 899019	"P": 1442.5	"F": -4236}
{"v": 1	"t": 899039	"P": 1447.75	"F": -4213}
{"v": 1	"t": 899059	"P": 1444.5	"F": -4430}
{"v": 1	"t": 899079	"P": 1440.5	"F": -4462}
{"v": 1	"t": 899100	"P": 1443.25	"F": -4455}
{"v": 1	"t": 899120	"P": 1445.75	"F": -4363}
{"v": 1	"t": 899140	"P": 1446.5	"F": -4523}
{"v": 1	"t": 899161	"P": 1444.75	"F": -4562}
{"v": 1	"t": 899181	"P": 1441.25	"F": -4498}
{"v": 1	"t": 899201	"P": 1439.75	"F": -4366}
{"v": 1	"t": 899221	"P": 1448.5	"F": -4534}
{"v": 1	"t": 899242	"P": 1444.0	"F": -4520}
{"v": 1	"t": 899262	"P": 1441.75	"F": -4484}
{"v": 1	"t": 899282	"P": 1438.0	"F": -4403}
{"v": 1	"t": 899303	"P": 1444.5	"F": -4419}
{"v": 1	"t": 899323	"P": 1447.0	"F": -4526}
{"v": 1	"t": 899343	"P": 1442.75	"F": -4323}
{"v": 1	"t": 899363	"P": 1439.25	"F": -4465}
{"v": 1	"t": 899384	"P": 1441.25	"F": -4661}
{"v": 1	"t": 899404	"P": 1438.5	"F": -4484}
{"v": 1	"t": 899424	"P": 1445.0	"F": -4332}
{"v": 1	"t": 899444	"P": 1446.5	"F": -4573}
{"v": 1	"t": 899465	"P": 1436.5	"F": -4470}
{"v": 1	"t": 899485	"P": 1442.0	"F": -4341}
{"v": 1	"t": 899505	"P": 1450.75	"F": -4478}
{"v": 1	"t": 899526	"P": 1440.75	"F": -4394}
{"v": 1	"t": 899546	"P": 1440.75	"F": -4436}
{"v": 1	"t": 899566	"P": 1441.75	"F": -4434	"C": 46.515	"D": 3256	"sn": 54091929832280	"file": "/data/device_log/data0000.out"}
{"v": 1	"t": 899586	"P": 1444.0	"F": -4312}
{"v": 1	"t": 899607	"P": 1439.5	"F": -4370}
{"v": 1	"t": 899627	"P": 1442.75	"F": -4324}
{"v": 1	"t": 899647	"P": 1438.75	"F": -4374}
{"v": 1	"t": 899668	"P": 1451.25	"F": -4456}
{"v": 1	"t": 899688	"P": 1445.5	"F": -4619}
{"v": 1	"t": 899708	"P": 1440.25	"F": -4624}
{"v": 1	"t": 899728	"P": 1441.5	"F": -4237}
{"v": 1	"t": 899749	"P": 1444.75	"F": -4269}
{"v": 1	"t": 899769	"P": 1449.25	"F": -4397}
{"v": 1	"t": 899789	"P": 1440.5	"F": -4306}
{"v": 1	"t": 899810	"P": 1439.75	"F": -4538}
{"v": 1	"t": 899830	"P": 1445.25	"F": -4493}
{"v": 1	"t": 899850	"P": 1443.75	"F": -4526}
{"v": 1	"t": 899870	"P": 1444.0	"F": -4333}
{"v": 1	"t": 899891	"P": 1441.5	"F": -4399}
{"v": 1	"t": 899911	"P": 1441.5	"F": -4311}
{"v": 1	"t": 899931	"P": 1444.25	"F": -4471}
{"v": 1	"t": 899951	"P": 1443.75	"F": -4472}
{"v": 1	"t": 899972	"P": 1442.25	"F": -4501}
{"v": 1	"t": 899992	"P": 1442.5	"F": -4327}
{"v": 1	"t": 900012	"P": 1438.25	"F": -4411}
{"v": 1	"t": 900033	"P": 1447.0	"F": -4435}
{"v": 1	"t": 900053	"P": 1448.25	"F": -4499}
{"v": 1	"t": 900073	"P": 1440.5	"F": -4233}
{"v": 1	"t": 900093	"P": 1440.25	"F": -4327}
{"v": 1	"t": 900114	"P": 1443.0	"F": -4322}
{"v": 1	"t": 900134	"P": 1447.0	"F": -4476}
{"v": 1	"t": 900154	"P": 1446.25	"F": -4251}
{"v": 1	"t": 900175	"P": 1438.75	"F": -4402}
{"v": 1	"t": 900195	"P": 1441.0	"F": -4332}
{"v": 1	"t": 900215	"P": 1446.0	"F": -4488}
{"v": 1	"t": 900235	"P": 1441.5	"F": -4508}
{"v": 1	"t": 900256	"P": 1446.75	"F": -4443}
{"v": 1	"t": 900276	"P": 1436.0	"F": -4495}
{"v": 1	"t": 900296	"P": 1450.0	"F": -4356}
{"v": 1	"t": 900316	"P": 1449.75	"F": -4265}
{"v": 1	"t": 900337	"P": 1437.0	"F": -4516}
{"v": 1	"t": 900357	"P": 1445.25	"F": -4299}
{"v": 1	"t": 900377	"P": 1444.75	"F": -4583}
{"v": 1	"t": 900398	"P": 1448.0	"F": -4442}
{"v": 1	"t": 900418	"P": 1442.0	"F": -4441}
{"v": 1	"t": 900438	"P": 1442.75	"F": -4246}
{"v": 1	"t": 900458	"P": 1443.25	"F": -4252}
{"v": 1	"t": 900479	"P": 1449.75	"F": -4368}
{"v": 1	"t": 900499	"P": 1446.75	"F": -4453}
{"v": 1	"t": 900519	"P": 1446.25	"F": -4444}
{"v": 1	"t": 900540	"P": 1438.25	"F": -4349}
{"v": 1	"t": 900560	"P": 1439.0	"F": -4583}
{"v": 1	"t": 900580	"P": 1445.5	"F": -4442	"C": 46.485	"D": 3256	"sn": 54091929832280	"file": "/data/device_log/data0000.out"}
{"v": 1	"t": 900601	"P": 1441.5	"F": -4402}
{"v": 1	"t": 900621	"P": 1438.75	"F": -4281}
{"v": 1	"t": 900641	"P": 1443.0	"F": -4471}
{"v": 1	"t": 900662	"P": 1443.25	"F": -4473}
{"v": 1	"t": 900682	"P": 1444.0	"F": -4432}
{"v": 1	"t": 900702	"P": 1441.75	"F": -4280}
{"v": 1	"t": 900723	"P": 1446.75	"F": -4394}
{"v": 1	"t": 900743	"P": 1448.25	"F": -4317}
{"v": 1	"t": 900763	"P": 1440.5	"F": -4477}
{"v": 1	"t": 900783	"P": 1439.75	"F": -4362}
{"v": 1	"t": 900804	"P": 1443.5	"F": -4340}
{"v": 1	"t": 900824	"P": 1440.5	"F": -4330}
{"v": 1	"t": 900844	"P": 1443.0	"F": -4431}
{"v": 1	"t": 900865	"P": 1440.0	"F": -4430}
{"v": 1	"t": 900885	"P": 1441.0	"F": -4479}
{"v": 1	"t": 900905	"P": 1452.5	"F": -4515}
{"v": 1	"t": 900925	"P": 1445.0	"F": -4317}
{"v": 1	"t": 900946	"P": 1438.0	"F": -4328}
{"v": 1	"t": 900966	"P": 1436.25	"F": -4567}
{"v": 1	"t": 900986	"P": 1448.25	"F": -4462}
{"v": 1	"t": 901007	"P": 1446.5	"F": -4363}
{"v": 1	"t": 901027	"P": 1440.0	"F": -4368}
{"v": 1	"t": 901047	"P": 1441.75	"F": -4365}
{"v": 1	"t": 901067	"P": 1444.75	"F": -4455}
{"v": 1	"t": 901088	"P": 1441.25	"F": -4428}
{"v": 1	"t": 901108	"P": 1443.0	"F": -4355}
{"v": 1	"t": 901128	"P": 1444.0	"F": -4362}
{"v": 1	"t": 901149	"P": 1443.5	"F": -4432}
{"v": 1	"t": 901169	"P": 1442.75	"F": -4450}
{"v": 1	"t": 901189	"P": 1444.25	"F": -4258}
{"v": 1	"t": 901209	"P": 1441.5	"F": -4363}
{"v": 1	"t": 901230	"P": 1440.0	"F": -4290}
{"v": 1	"t": 901250	"P": 1446.25	"F": -4489}
{"v": 1	"t": 901270	"P": 1442.75	"F": -4547}
{"v": 1	"t": 901291	"P": 1442.75	"F": -4366}
{"v": 1	"t": 901311	"P": 1441.0	"F": -4448}
{"v": 1	"t": 901331	"P": 1445.5	"F": -4279}
{"v": 1	"t": 901351	"P": 1443.75	"F": -4379}
{"v": 1	"t": 901372	"P": 1445.25	"F": -4531}
{"v": 1	"t": 901392	"P": 1445.5	"F": -4307}
{"v": 1	"t": 901412	"P": 1440.75	"F": -4494}
{"v": 1	"t": 901432	"P": 1444.5	"F": -4611}
{"v": 1	"t": 901453	"P": 1446.25	"F": -4469}
{"v": 1	"t": 901473	"P": 1445.25	"F": -4343}
{"v": 1	"t": 901493	"P": 1442.5	"F": -4397}
{"v": 1	"t": 901514	"P": 1442.75	"F": -4406}
{"v": 1	"t": 901534	"P": 1442.0	"F": -4389}
{"v": 1	"t": 901554	"P": 1443.0	"F": -4469}
{"v": 1	"t": 901574	"P": 1440.75	"F": -4335}
{"v": 1	"t": 901595	"P": 1437.75	"F": -4403	"C": 46.5	"D": 3256	"sn": 54091929832280	"file": "/data/device_log/data0000.out"}
{"v": 1	"t": 901615	"P": 1443.0	"F": -4442}
{"v": 1	"t": 901635	"P": 1445.75	"F": -4408}
{"v": 1	"t": 901656	"P": 1443.0	"F": -4473}
{"v": 1	"t": 901676	"P": 1440.25	"F": -4462}
{"v": 1	"t": 901696	"P": 1441.75	"F": -4429}
{"v": 1	"t": 901717	"P": 1444.5	"F": -4516}
{"v": 1	"t": 901737	"P": 1442.5	"F": -4436}
{"v": 1	"t": 901757	"P": 1438.5	"F": -4461}
{"v": 1	"t": 901777	"P": 1445.75	"F": -4538}
{"v": 1	"t": 901798	"P": 1443.75	"F": -4484}
{"v": 1	"t": 901818	"P": 1440.75	"F": -4506}
{"v": 1	"t": 901838	"P": 1436.75	"F": -4556}
{"v": 1	"t": 901859	"P": 1445.5	"F": -4408}
{"v": 1	"t": 901879	"P": 1442.25	"F": -4250}
{"v": 1	"t": 901899	"P": 1442.0	"F": -4229}
{"v": 1	"t": 901919	"P": 1437.25	"F": -4200}
{"v": 1	"t": 901940	"P": 1441.0	"F": -4387}
{"v": 1	"t": 901960	"P": 1444.0	"F": -4463}
{"v": 1	"t": 901980	"P": 1439.25	"F": -4262}
{"v": 1	"t": 902001	"P": 1443.25	"F": -4338}
{"v": 1	"t": 902021	"P": 1443.5	"F": -4526}
{"v": 1	"t": 902041	"P": 1445.25	"F": -4446}
{"v": 1	"t": 902061	"P": 1445.0	"F": -4458}
{"v": 1	"t": 902082	"P": 1438.75	"F": -4644}
{"v": 1	"t": 902102	"P": 1440.5	"F": -4429}
{"v": 1	"t": 902122	"P": 1437.75	"F": -4343}
{"v": 1	"t": 902143	"P": 1443.75	"F": -4363}
{"v": 1	"t": 902163	"P": 1443.0	"F": -4474}
{"v": 1	"t": 902183	"P": 1443.0	"F": -4561}
{"v": 1	"t": 902203	"P": 1442.5	"F": -4433}
{"v": 1	"t": 902224	"P": 1444.5	"F": -4432}
{"v": 1	"t": 902244	"P": 1440.75	"F": -4552}
{"v": 1	"t": 902265	"P": 1441.5	"F": -4358}
{"v": 1	"t": 902285	"P": 1440.75	"F": -4358}
{"v": 1	"t": 902305	"P": 1444.0	"F": -4428}
{"v": 1	"t": 902326	"P": 1443.0	"F": -4487}
{"v": 1	"t": 902346	"P": 1444.5	"F": -4448}
{"v": 1	"t": 902367	"P": 1444.0	"F": -4454}
{"v": 1	"t": 902387	"P": 1442.5	"F": -4327}
{"v": 1	"t": 902407	"P": 1441.0	"F": -4364}
{"v": 1	"t": 902428	"P": 1448.0	"F": -4406}
{"v": 1	"t": 902448	"P": 1440.0	"F": -4474}
{"v": 1	"t": 902469	"P": 1442.75	"F": -4539}
{"v": 1	"t": 902489	"P": 1442.75	"F": -4361}
{"v": 1	"t": 902509	"P": 1445.5	"F": -4415}
{"v": 1	"t": 902530	"P": 1444.5	"F": -4439}
{"v": 1	"t": 902550	"P": 1443.5	"F": -4291}
{"v": 1	"t": 902571	"P": 1440.75	"F": -4390}
{"v": 1	"t": 902591	"P": 1440.25	"F": -4404}
{"v": 1	"t": 902611	"P": 1447.0	"F": -4429	"C": 46.495	"D": 3256	"sn": 54091929832280	"file": "/data/device_log/data0000.out"}
{"v": 1	"t": 902632	"P": 1442.0	"F": -4455}
{"v": 1	"t": 902652	"P": 1439.5	"F": -4436}
{"v": 1	"t": 902673	"P": 1444.5	"F": -4377}
{"v": 1	"t": 902693	"P": 1448.0	"F": -4452}
{"v": 1	"t": 902713	"P": 1441.25	"F": -4520}
{"v": 1	"t": 902734	"P": 1443.25	"F": -4471}
{"v": 1	"t": 902754	"P": 1442.5	"F": -4429}
{"v": 1	"t": 902775	"P": 1440.0	"F": -4388}
{"v": 1	"t": 902795	"P": 1443.75	"F": -4446}
{"v": 1	"t": 902815	"P": 1443.25	"F": -4488}
{"v": 1	"t": 902836	"P": 1439.5	"F": -4306}
{"v": 1	"t": 902856	"P": 1441.0	"F": -4465}
{"v": 1	"t": 902876	"P": 1445.25	"F": -4334}
{"v": 1	"t": 902897	"P": 1443.25	"F": -4393}
{"v": 1	"t": 902917	"P": 1441.5	"F": -4605}
{"v": 1	"t": 902937	"P": 1440.5	"F": -4291}
{"v": 1	"t": 902958	"P": 1450.0	"F": -4396}
{"v": 1	"t": 902978	"P": 1443.5	"F": -4211}
{"v": 1	"t": 902998	"P": 1444.25	"F": -4528}
{"v": 1	"t": 903019	"P": 1445.25	"F": -4383}
{"v": 1	"t": 903039	"P": 1441.5	"F": -4534}
{"v": 1	"t": 903059	"P": 1440.25	"F": -4431}
{"v": 1	"t": 903080	"P": 1443.5	"F": -4400}
{"v": 1	"t": 903100	"P": 1447.25	"F": -4420}
{"v": 1	"t": 903121	"P": 1439.5	"F": -4383}
{"v": 1	"t": 903141	"P": 1442.25	"F": -4422}
{"v": 1	"t": 903161	"P": 1441.0	"F": -4350}
{"v": 1	"t": 903182	"P": 1447.5	"F": -4429}
{"v": 1	"t": 903202	"P": 1438.0	"F": -4226}
{"v": 1	"t": 903222	"P": 1442.75	"F": -4464}
{"v": 1	"t": 903243	"P": 1445.0	"F": -4398}
{"v": 1	"t": 903263	"P": 1441.0	"F": -4405}
{"v": 1	"t": 903284	"P": 1439.75	"F": -4398}
{"v": 1	"t": 903304	"P": 1444.0	"F": -4589}
{"v": 1	"t": 903324	"P": 1444.0	"F": -4539}
{"v": 1	"t": 903345	"P": 1446.25	"F": -4255}
{"v": 1	"t": 903365	"P": 1445.25	"F": -4225}
{"v": 1	"t": 903386	"P": 1445.25	"F": -4250}
{"v": 1	"t": 903406	"P": 1433.75	"F": -4254}
{"v": 1	"t": 903426	"P": 1449.5	"F": -4184}
{"v": 1	"t": 903447	"P": 1440.75	"F": -4377}
{"v": 1	"t": 903467	"P": 1442.5	"F": -4548}
{"v": 1	"t": 903487	"P": 1443.75	"F": -4410}
{"v": 1	"t": 903508	"P": 1445.25	"F": -4489}
{"v": 1	"t": 903528	"P": 1442.0	"F": -4273}
{"v": 1	"t": 903549	"P": 1441.75	"F": -4263}
{"v": 1	"t": 903569	"P": 1446.75	"F": -4420}
{"v": 1	"t": 903589	"P": 1447.0	"F": -4276}
{"v": 1	"t": 903610	"P": 1441.5	"F": -4324}
{"v": 1	"t": 903630	"P": 1445.75	"F": -4438	"C": 46.49	"D": 3256	"sn": 54091929832280	"file": "/data/device_log/data0000.out"}
{"v": 1	"t": 903650	"P": 1442.0	"F": -4346}
{"v": 1	"t": 903671	"P": 1436.75	"F": -4537}
{"v": 1	"t": 903691	"P": 1442.25	"F": -4430}
{"v": 1	"t": 903712	"P": 1445.0	"F": -4378}
{"v": 1	"t": 903732	"P": 1442.0	"F": -4508}
{"v": 1	"t": 903752	"P": 1444.0	"F": -4412}
{"v": 1	"t": 903773	"P": 1444.0	"F": -4425}
{"v": 1	"t": 903793	"P": 1441.0	"F": -4487}
{"v": 1	"t": 903813	"P": 1435.0	"F": -4444}
{"v": 1	"t": 903834	"P": 1446.0	"F": -4485}
{"v": 1	"t": 903854	"P": 1443.5	"F": -4350}
{"v": 1	"t": 903874	"P": 1444.0	"F": -4332}
{"v": 1	"t": 903895	"P": 1441.75	"F": -4397}
{"v": 1	"t": 903915	"P": 1441.75	"F": -4410}
{"v": 1	"t": 903936	"P": 1443.5	"F": -4304}
{"v": 1	"t": 903956	"P": 1441.0	"F": -4500}
{"v": 1	"t": 903976	"P": 1447.0	"F": -4262}
{"v": 1	"t": 903997	"P": 1442.25	"F": -4357}
{"v": 1	"t": 904017	"P": 1437.0	"F": -4447}
{"v": 1	"t": 904038	"P": 1442.25	"F": -4456}
{"v": 1	"t": 904058	"P": 1447.5	"F": -4364}
{"v": 1	"t": 904078	"P": 1438.25	"F": -4263}
{"v": 1	"t": 904099	"P": 1446.5	"F": -4431}
{"v": 1	"t": 904119	"P": 1445.25	"F": -4359}
{"v": 1	"t": 904139	"P": 1440.5	"F": -4407}
{"v": 1	"t": 904160	"P": 1445.5	"F": -4443}
{"v": 1	"t": 904180	"P": 1446.25	"F": -4539}
{"v": 1	"t": 904201	"P": 1442.0	"F": -4368}
{"v": 1	"t": 904221	"P": 1443.25	"F": -4446}
{"v": 1	"t": 904241	"P": 1445.5	"F": -4519}
{"v": 1	"t": 904262	"P": 1442.0	"F": -4435}
{"v": 1	"t": 904282	"P": 1439.5	"F": -4471}
{"v": 1	"t": 904302	"P": 1442.0	"F": -4582}
{"v": 1	"t": 904323	"P": 1442.5	"F": -4486}
{"v": 1	"t": 904343	"P": 1445.25	"F": -4511}
{"v": 1	"t": 904363	"P": 1443.75	"F": -4313}
{"v": 1	"t": 904384	"P": 1443.5	"F": -4432}
{"v": 1	"t": 904404	"P": 1441.25	"F": -4438}
{"v": 1	"t": 904425	"P": 1438.75	"F": -4524}
{"v": 1	"t": 904445	"P": 1437.5	"F": -4382}
{"v": 1	"t": 904465	"P": 1445.25	"F": -4450}
{"v": 1	"t": 904486	"P": 1437.5	"F": -4506}
{"v": 1	"t": 904506	"P": 1438.0	"F": -4475}
{"v": 1	"t": 904526	"P": 1447.0	"F": -4382}
{"v": 1	"t": 904547	"P": 1444.25	"F": -4282}
{"v": 1	"t": 904567	"P": 1441.0	"F": -4458}
{"v": 1	"t": 904587	"P": 1443.75	"F": -4356}
{"v": 1	"t": 904608	"P": 1449.75	"F": -4340}
{"v": 1	"t": 904628	"P": 1439.0	"F": -4363}
{"v": 1	"t": 904649	"P": 1442.25	"F": -4429	"C": 46.475	"D": 3256	"sn": 54091929832280	"file": "/data/device_log/data0000.out"}
{"v": 1	"t": 904669	"P": 1444.0	"F": -4417}
{"v": 1	"t": 904689	"P": 1438.75	"F": -4447}
{"v": 1	"t": 904710	"P": 1444.25	"F": -4543}
{"v": 1	"t": 904730	"P": 1444.75	"F": -4351}
{"v": 1	"t": 904751	"P": 1442.5	"F": -4490}
{"v": 1	"t": 904771	"P": 1442.0	"F": -4418}
{"v": 1	"t": 904791	"P": 1445.5	"F": -4468}
{"v": 1	"t": 904812	"P": 1443.0	"F": -4552}
{"v": 1	"t": 904832	"P": 1443.25	"F": -4524}
{"v": 1	"t": 904852	"P": 1440.5	"F": -4441}
{"v": 1	"t": 904873	"P": 1446.75	"F": -4438}
{"v": 1	"t": 904893	"P": 1441.5	"F": -4357}
{"v": 1	"t": 904914	"P": 1443.0	"F": -4484}
{"v": 1	"t": 904934	"P": 1448.0	"F": -4464}
{"v": 1	"t": 904954	"P": 1441.25	"F": -4407}
{"v": 1	"t": 904975	"P": 1434.25	"F": -4452}
{"v": 1	"t": 904995	"P": 1443.5	"F": -4592}
{"v": 1	"t": 905015	"P": 1444.5	"F": -4524}
{"v": 1	"t": 905036	"P": 1442.75	"F": -4262}
{"v": 1	"t": 905056	"P": 1440.75	"F": -4346}
{"v": 1	"t": 905076	"P": 1447.25	"F": -4552}
{"v": 1	"t": 905097	"P": 1442.0	"F": -4442}
{"v": 1	"t": 905117	"P": 1437.0	"F": -4616}
{"v": 1	"t": 905138	"P": 1443.75	"F": -4314}
{"v": 1	"t": 905158	"P": 1442.0	"F": -4555}
{"v": 1	"t": 905178	"P": 1440.25	"F": -4280}
{"v": 1	"t": 905199	"P": 1444.25	"F": -4356}
{"v": 1	"t": 905219	"P": 1443.5	"F": -4487}
{"v": 1	"t": 905239	"P": 1442.25	"F": -4544}
{"v": 1	"t": 905260	"P": 1443.5	"F": -4312}
{"v": 1	"t": 905280	"P": 1444.75	"F": -4423}
{"v": 1	"t": 905301	"P": 1439.5	"F": -4465}
{"v": 1	"t": 905321	"P": 1437.5	"F": -4531}
{"v": 1	"t": 905341	"P": 1448.0	"F": -4403}
{"v": 1	"t": 905362	"P": 1448.5	"F": -4431}
{"v": 1	"t": 905382	"P": 1440.0	"F": -4493}
{"v": 1	"t": 905403	"P": 1446.5	"F": -4453}
{"v": 1	"t": 905423	"P": 1442.25	"F": -4338}
{"v": 1	"t": 905443	"P": 1441.25	"F": -4472}
{"v": 1	"t": 905464	"P": 1446.5	"F": -4364}
{"v": 1	"t": 905484	"P": 1443.5	"F": -4240}
{"v": 1	"t": 905504	"P": 1442.0	"F": -4231}
{"v": 1	"t": 905525	"P": 1444.75	"F": -4571}
{"v": 1	"t": 905545	"P": 1443.0	"F": -4512}
{"v": 1	"t": 905566	"P": 1447.0	"F": -4480}
{"v": 1	"t": 905586	"P": 1439.5	"F": -4467}
{"v": 1	"t": 905606	"P": 1445.0	"F": -4370}
{"v": 1	"t": 905627	"P": 1442.75	"F": -4441}
{"v": 1	"t": 905647	"P": 1442.75	"F": -4415}
{"v": 1	"t": 905667	"P": 1440.75	"F": -4400	"C": 46.485	"D": 3256	"sn": 54091929832280	"file": "/data/device_log/data0000.out"}
{"v": 1	"t": 905688	"P": 1443.75	"F": -4323}
{"v": 1	"t": 905708	"P": 1442.25	"F": -4349}
{"v": 1	"t": 905728	"P": 1438.25	"F": -4330}
{"v": 1	"t": 905749	"P": 1444.0	"F": -4418}
{"v": 1	"t": 905769	"P": 1437.25	"F": -4421}
{"v": 1	"t": 905790	"P": 1443.5	"F": -4395}
{"v": 1	"t": 905810	"P": 1443.75	"F": -4372}
{"v": 1	"t": 905830	"P": 1444.0	"F": -4383}
{"v": 1	"t": 905851	"P": 1445.0	"F": -4541}
{"v": 1	"t": 905871	"P": 1442.75	"F": -4603}
{"v": 1	"t": 905891	"P": 1446.75	"F": -4380}
{"v": 1	"t": 905912	"P": 1446.25	"F": -4457}
{"v": 1	"t": 905932	"P": 1441.25	"F": -4535}
{"v": 1	"t": 905953	"P": 1446.5	"F": -4430}
{"v": 1	"t": 905973	"P": 1436.25	"F": -4248}
{"v": 1	"t": 905993	"P": 1442.75	"F": -4441}
{"v": 1	"t": 906014	"P": 1439.75	"F": -4376}
{"v": 1	"t": 906034	"P": 1442.0	"F": -4341}
{"v": 1	"t": 906055	"P": 1444.0	"F": -4356}
{"v": 1	"t": 906075	"P": 1437.75	"F": -4312}
{"v": 1	"t": 906096	"P": 1440.5	"F": -4445}
{"v": 1	"t": 906116	"P": 1439.0	"F": -4456}
{"v": 1	"t": 906136	"P": 1443.25	"F": -4350}
{"v": 1	"t": 906157	"P": 1447.0	"F": -4445}
{"v": 1	"t": 906177	"P": 1443.5	"F": -4346}
{"v": 1	"t": 906197	"P": 1446.25	"F": -4390}
{"v": 1	"t": 906218	"P": 1443.5	"F": -4507}
{"v": 1	"t": 906238	"P": 1441.75	"F": -4362}
{"v": 1	"t": 906259	"P": 1441.5	"F": -4436}
{"v": 1	"t": 906279	"P": 1449.75	"F": -4444}
{"v": 1	"t": 906299	"P": 1441.0	"F": -4535}
{"v": 1	"t": 906320	"P": 1439.0	"F": -4316}
{"v": 1	"t": 906340	"P": 1444.75	"F": -4358}
{"v": 1	"t": 906360	"P": 1442.25	"F": -4474}
{"v": 1	"t": 906381	"P": 1441.0	"F": -4407}
{"v": 1	"t": 906401	"P": 1442.75	"F": -4479}
{"v": 1	"t": 906421	"P": 1445.0	"F": -4429}
{"v": 1	"t": 906442	"P": 1449.5	"F": -4501}
{"v": 1	"t": 906462	"P": 1440.5	"F": -4356}
{"v": 1	"t": 906483	"P": 1443.5	"F": -4403}
{"v": 1	"t": 906503	"P": 1436.0	"F": -4420}
{"v": 1	"t": 906523	"P": 1444.5	"F": -4398}
{"v": 1	"t": 906544	"P": 1444.75	"F": -4291}
{"v": 1	"t": 906564	"P": 1441.75	"F": -4374}
{"v": 1	"t": 906584	"P": 1440.0	"F": -4633}
{"v": 1	"t": 906605	"P": 1443.5	"F": -4452}
{"v": 1	"t": 906625	"P": 1444.5	"F": -4403}
{"v": 1	"t": 906646	"P": 1441.0	"F": -4487}
{"v": 1	"t": 906666	"P": 1438.0	"F": -4410}
{"v": 1	"t": 906686	"P": 1448.75	"F": -4404	"C": 46.49	"D": 3256	"sn": 54091929832280	"file": "/data/device_log/data0000.out"}
{"v": 1	"t": 906707	"P": 1442.5	"F": -4430}
{"v": 1	"t": 906727	"P": 1438.25	"F": -4524}
{"v": 1	"t": 906747	"P": 1441.0	"F": -4510}
{"v": 1	"t": 906768	"P": 1447.75	"F": -4347}
{"v": 1	"t": 906788	"P": 1443.75	"F": -4472}
{"v": 1	"t": 906808	"P": 1440.75	"F": -4623}
{"v": 1	"t": 906829	"P": 1439.75	"F": -4575}
{"v": 1	"t": 906849	"P": 1443.0	"F": -4427}
{"v": 1	"t": 906869	"P": 1444.5	"F": -4399}
{"v": 1	"t": 906889	"P": 1443.0	"F": -4325}
{"v": 1	"t": 906910	"P": 1438.0	"F": -4342}
{"v": 1	"t": 906930	"P": 1444.0	"F": -4232}
{"v": 1	"t": 906950	"P": 1443.0	"F": -4434}
{"v": 1	"t": 906970	"P": 1445.75	"F": -4285}
{"v": 1	"t": 906991	"P": 1438.75	"F": -4557}
{"v": 1	"t": 907011	"P": 1440.0	"F": -4341}
{"v": 1	"t": 907031	"P": 1448.0	"F": -4359}
{"v": 1	"t": 907052	"P": 1447.25	"F": -4549}
{"v": 1	"t": 907072	"P": 1443.75	"F": -4377}
{"v": 1	"t": 907092	"P": 1437.5	"F": -4336}
{"v": 1	"t": 907112	"P": 1443.25	"F": -4461}
{"v": 1	"t": 907133	"P": 1446.0	"F": -4384}
{"v": 1	"t": 907153	"P": 1442.0	"F": -4389}
{"v": 1	"t": 907174	"P": 1439.5	"F": -4639}
{"v": 1	"t": 907194	"P": 1443.0	"F": -4506}
{"v": 1	"t": 907214	"P": 1442.25	"F": -4406}
{"v": 1	"t": 907235	"P": 1441.25	"F": -4418}
{"v": 1	"t": 907255	"P": 1442.0	"F": -4410}
{"v": 1	"t": 907276	"P": 1439.75	"F": -4340}
{"v": 1	"t": 907296	"P": 1436.5	"F": -4358}
{"v": 1	"t": 907316	"P": 1448.25	"F": -4508}
{"v": 1	"t": 907337	"P": 1444.0	"F": -4438}
{"v": 1	"t": 907357	"P": 1437.5	"F": -4449}
{"v": 1	"t": 907377	"P": 1442.75	"F": -4450}
{"v": 1	"t": 907398	"P": 1441.25	"F": -4547}
{"v": 1	"t": 907418	"P": 1443.5	"F": -4493}
{"v": 1	"t": 907438	"P": 1441.5	"F": -4545}
{"v": 1	"t": 907459	"P": 1444.75	"F": -4609}
{"v": 1	"t": 907479	"P": 1442.25	"F": -4293}
{"v": 1	"t": 907500	"P": 1440.5	"F": -4468}
{"v": 1	"t": 907520	"P": 1447.75	"F": -4409}
{"v": 1	"t": 907540	"P": 1445.25	"F": -4389}
{"v": 1	"t": 907561	"P": 1439.75	"F": -4570}
{"v": 1	"t": 907581	"P": 1438.5	"F": -4379}
{"v": 1	"t": 907601	"P": 1444.0	"F": -4376}
{"v": 1	"t": 907622	"P": 1445.0	"F": -4534}
{"v": 1	"t": 907642	"P": 1440.5	"F": -4393}
{"v": 1	"t": 907662	"P": 1445.75	"F": -4533}
{"v": 1	"t": 907683	"P": 1444.75	"F": -4443}
{"v": 1	"t": 907703	"P": 1444.5	"F": -4456	"C": 46.445	"D": 3256	"sn": 54091929832280	"file": "/data/device_log/data0000.out"}
{"v": 1	"t": 907724	"P": 1447.0	"F": -4459}
{"v": 1	"t": 907744	"P": 1446.75	"F": -4566}
{"v": 1	"t": 907764	"P": 1443.25	"F": -4615}
{"v": 1	"t": 907785	"P": 1441.75	"F": -4584}
{"v": 1	"t": 907805	"P": 1449.25	"F": -4460}
{"v": 1	"t": 907825	"P": 1443.5	"F": -4332}
{"v": 1	"t": 907846	"P": 1440.5	"F": -4472}
{"v": 1	"t": 907866	"P": 1445.5	"F": -4166}
{"v": 1	"t": 907887	"P": 1442.25	"F": -4390}
{"v": 1	"t": 907907	"P": 1444.0	"F": -4491}
{"v": 1	"t": 907927	"P": 1442.25	"F": -4383}
{"v": 1	"t": 907948	"P": 1444.75	"F": -4313}
{"v": 1	"t": 907968	"P": 1444.25	"F": -4499}
{"v": 1	"t": 907988	"P": 1441.25	"F": -4381}
{"v": 1	"t": 908009	"P": 1439.5	"F": -4459}
{"v": 1	"t": 908029	"P": 1445.5	"F": -4280}
{"v": 1	"t": 908049	"P": 1441.5	"F": -4343}
{"v": 1	"t": 908070	"P": 1442.5	"F": -4455}
{"v": 1	"t": 908090	"P": 1445.5	"F": -4385}
{"v": 1	"t": 908111	"P": 1438.75	"F": -4594}
{"v": 1	"t": 908131	"P": 1439.5	"F": -4152}
{"v": 1	"t": 908151	"P": 1450.25	"F": -4421}
{"v": 1	"t": 908172	"P": 1445.5	"F": -4428}
{"v": 1	"t": 908192	"P": 1439.25	"F": -4537}
{"v": 1	"t": 908212	"P": 1444.5	"F": -4529}
{"v": 1	"t": 908233	"P": 1446.75	"F": -4445}
{"v": 1	"t": 908253	"P": 1441.25	"F": -4379}
{"v": 1	"t": 908274	"P": 1441.5	"F": -4430}
{"v": 1	"t": 908294	"P": 1444.25	"F": -4388}
{"v": 1	"t": 908314	"P": 1442.25	"F": -4586}
{"v": 1	"t": 908335	"P": 1440.25	"F": -4466}
{"v": 1	"t": 908355	"P": 1444.75	"F": -4463}
{"v": 1	"t": 908375	"P": 1442.0	"F": -4391}
{"v": 1	"t": 908396	"P": 1442.25	"F": -4378}
{"v": 1	"t": 908416	"P": 1445.25	"F": -4510}
{"v": 1	"t": 908437	"P": 1446.25	"F": -4462}
{"v": 1	"t": 908457	"P": 1443.75	"F": -4472}
{"v": 1	"t": 908477	"P": 1441.75	"F": -4488}
{"v": 1	"t": 908498	"P": 1447.75	"F": -4458}
{"v": 1	"t": 908518	"P": 1441.25	"F": -4417}
{"v": 1	"t": 908538	"P": 1440.75	"F": -4373}
{"v": 1	"t": 908559	"P": 1445.5	"F": -4416}
{"v": 1	"t": 908579	"P": 1445.25	"F": -4433}
{"v": 1	"t": 908599	"P": 1445.5	"F": -4518}
{"v": 1	"t": 908620	"P": 1445.75	"F": -4577}
{"v": 1	"t": 908640	"P": 1443.75	"F": -4600}
{"v": 1	"t": 908661	"P": 1443.25	"F": -4430}
{"v": 1	"t": 908681	"P": 1439.25	"F": -4281}
{"v": 1	"t": 908701	"P": 1442.25	"F": -4506}
{"v": 1	"t": 908722	"P": 1441.75	"F": -4567	"C": 46.48	"D": 3256	"sn": 54091929832280	"file": "/data/device_log/data0000.out"}
{"v": 1	"t": 908742	"P": 1439.75	"F": -4452}
{"v": 1	"t": 908762	"P": 1443.0	"F": -4471}
{"v": 1	"t": 908783	"P": 1447.25	"F": -4539}
{"v": 1	"t": 908803	"P": 1439.25	"F": -4300}
{"v": 1	"t": 908823	"P": 1436.0	"F": -4387}
{"v": 1	"t": 908844	"P": 1445.25	"F": -4368}
{"v": 1	"t": 908864	"P": 1438.0	"F": -4422}
{"v": 1	"t": 908885	"P": 1440.5	"F": -4405}
{"v": 1	"t": 908905	"P": 1451.0	"F": -4527}
{"v": 1	"t": 908925	"P": 1440.75	"F": -4429}
{"v": 1	"t": 908946	"P": 1439.75	"F": -4422}
{"v": 1	"t": 908966	"P": 1445.75	"F": -4341}
{"v": 1	"t": 908987	"P": 1445.25	"F": -4427}
{"v": 1	"t": 909007	"P": 1438.0	"F": -4539}
{"v": 1	"t": 909027	"P": 1439.0	"F": -4451}
{"v": 1	"t": 909048	"P": 1447.0	"F": -4406}
{"v": 1	"t": 909068	"P": 1448.5	"F": -4509}
{"v": 1	"t": 909088	"P": 1439.0	"F": -4371}
{"v": 1	"t": 909109	"P": 1443.25	"F": -4218}
{"v": 1	"t": 909129	"P": 1446.5	"F": -4382}
{"v": 1	"t": 909150	"P": 1443.0	"F": -4539}
{"v": 1	"t": 909170	"P": 1442.5	"F": -4503}
{"v": 1	"t": 909190	"P": 1443.5	"F": -4477}
{"v": 1	"t": 909211	"P": 1441.0	"F": -4198}
{"v": 1	"t": 909231	"P": 1438.0	"F": -4475}
{"v": 1	"t": 909251	"P": 1444.5	"F": -4346}
{"v": 1	"t": 909272	"P": 1441.5	"F": -4281}
{"v": 1	"t": 909292	"P": 1440.25	"F": -4395}
{"v": 1	"t": 909313	"P": 1443.0	"F": -4460}
{"v": 1	"t": 909333	"P": 1445.75	"F": -4316}
{"v": 1	"t": 909353	"P": 1441.75	"F": -4232}
{"v": 1	"t": 909374	"P": 1441.75	"F": -4101}
{"v": 1	"t": 909394	"P": 1441.5	"F": -4391}
{"v": 1	"t": 909414	"P": 1437.0	"F": -4263}
{"v": 1	"t": 909435	"P": 1442.0	"F": -4463}
{"v": 1	"t": 909455	"P": 1448.0	"F": -4421}
{"v": 1	"t": 909476	"P": 1439.75	"F": -4302}
{"v": 1	"t": 909496	"P": 1445.25	"F": -4317}
{"v": 1	"t": 909516	"P": 1440.75	"F": -4360}
{"v": 1	"t": 909537	"P": 1443.75	"F": -4338}
{"v": 1	"t": 909557	"P": 1442.25	"F": -4354}
{"v": 1	"t": 909577	"P": 1441.75	"F": -4404}
{"v": 1	"t": 909598	"P": 1444.0	"F": -4372}
{"v": 1	"t": 909618	"P": 1439.0	"F": -4458}
{"v": 1	"t": 909638	"P": 1439.75	"F": -4359}
{"v": 1	"t": 909659	"P": 1444.25	"F": -4397}
{"v": 1	"t": 909679	"P": 1447.5	"F": -4543}
{"v": 1	"t": 909699	"P": 1440.25	"F": -4356}
{"v": 1	"t": 909720	"P": 1445.5	"F": -4439}
{"v": 1	"t": 909740	"P": 1439.5	"F": -4490	"C": 46.455	"D": 3256	"sn": 54091929832280	"file": "/data/device_log/data0000.out"}
{"v": 1	"t": 909760	"P": 1445.25	"F": -4328}
{"v": 1	"t": 909781	"P": 1440.5	"F": -4458}
{"v": 1	"t": 909801	"P": 1436.25	"F": -4255}
{"v": 1	"t": 909821	"P": 1446.5	"F": -4511}
{"v": 1	"t": 909842	"P": 1447.0	"F": -4438}
{"v": 1	"t": 909862	"P": 1440.25	"F": -4470}
{"v": 1	"t": 909882	"P": 1441.25	"F": -4538}
{"v": 1	"t": 909903	"P": 1447.25	"F": -4412}
{"v": 1	"t": 909923	"P": 1446.75	"F": -4362}
{"v": 1	"t": 909943	"P": 1440.5	"F": -4432}
{"v": 1	"t": 909964	"P": 1440.0	"F": -4383}
{"v": 1	"t": 909984	"P": 1447.75	"F": -4281}
{"v": 1	"t": 910004	"P": 1442.75	"F": -4319}
{"v": 1	"t": 910025	"P": 1441.25	"F": -4287}
{"v": 1	"t": 910045	"P": 1442.5	"F": -4291}
{"v": 1	"t": 910065	"P": 1444.75	"F": -4237}
{"v": 1	"t": 910086	"P": 1443.5	"F": -4519}
{"v": 1	"t": 910106	"P": 1438.0	"F": -4339}
{"v": 1	"t": 910126	"P": 1447.0	"F": -4328}
{"v": 1	"t": 910146	"P": 1442.0	"F": -4230}
{"v": 1	"t": 910167	"P": 1441.75	"F": -4531}
{"v": 1	"t": 910187	"P": 1440.25	"F": -4449}
{"v": 1	"t": 910207	"P": 1445.0	"F": -4498}
{"v": 1	"t": 910228	"P": 1445.5	"F": -4438}
{"v": 1	"t": 910248	"P": 1442.0	"F": -4317}
{"v": 1	"t": 910268	"P": 1440.0	"F": -4441}
{"v": 1	"t": 910288	"P": 1439.75	"F": -4508}
{"v": 1	"t": 910309	"P": 1445.5	"F": -4420}
{"v": 1	"t": 910329	"P": 1442.75	"F": -4530}
{"v": 1	"t": 910349	"P": 1445.25	"F": -4516}
{"v": 1	"t": 910370	"P": 1441.25	"F": -4544}
{"v": 1	"t": 910390	"P": 1441.25	"F": -4406}
{"v": 1	"t": 910410	"P": 1442.5	"F": -4491}
{"v": 1	"t": 910431	"P": 1441.0	"F": -4265}
{"v": 1	"t": 910451	"P": 1441.25	"F": -4287}
{"v": 1	"t": 910471	"P": 1445.25	"F": -4345}
{"v": 1	"t": 910491	"P": 1447.25	"F": -4444}
{"v": 1	"t": 910512	"P": 1446.0	"F": -4335}
{"v": 1	"t": 910532	"P": 1437.5	"F": -4475}
{"v": 1	"t": 910552	"P": 1444.0	"F": -4452}
{"v": 1	"t": 910573	"P": 1441.0	"F": -4504}
{"v": 1	"t": 910593	"P": 1440.75	"F": -4435}
{"v": 1	"t": 910613	"P": 1443.0	"F": -4306}
{"v": 1	"t": 910633	"P": 1442.0	"F": -4502}
{"v": 1	"t": 910654	"P": 1449.0	"F": -4452}
{"v": 1	"t": 910674	"P": 1444.0	"F": -4348}
{"v": 1	"t": 910694	"P": 1439.75	"F": -4533}
{"v": 1	"t": 910715	"P": 1439.25	"F": -4474}
{"v": 1	"t": 910735	"P": 1446.75	"F": -4546}
{"v": 1	"t": 910755	"P": 1448.25	"F": -4442	"C": 46.465	"D": 3256	"sn": 54091929832280	"file": "/data/device_log/data0000.out"}
{"v": 1	"t": 910776	"P": 1443.75	"F": -4446}
{"v": 1	"t": 910796	"P": 1441.25	"F": -4547}
{"v": 1	"t": 910816	"P": 1443.25	"F": -4345}
{"v": 1	"t": 910837	"P": 1445.0	"F": -4338}
{"v": 1	"t": 910857	"P": 1438.0	"F": -4374}
{"v": 1	"t": 910877	"P": 1440.25	"F": -4444}
{"v": 1	"t": 910897	"P": 1445.0	"F": -4412}
{"v": 1	"t": 910918	"P": 1440.5	"F": -4327}
{"v": 1	"t": 910938	"P": 1445.25	"F": -4332}
{"v": 1	"t": 910958	"P": 1439.5	"F": -4437}
{"v": 1	"t": 910979	"P": 1440.0	"F": -4403}
{"v": 1	"t": 910999	"P": 1444.25	"F": -4366}
{"v": 1	"t": 911019	"P": 1442.5	"F": -4426}
{"v": 1	"t": 911039	"P": 1439.0	"F": -4501}
{"v": 1	"t": 911060	"P": 1439.25	"F": -4399}
{"v": 1	"t": 911080	"P": 1447.75	"F": -4615}
{"v": 1	"t": 911100	"P": 1446.0	"F": -4429}
{"v": 1	"t": 911121	"P": 1442.5	"F": -4233}
{"v": 1	"t": 911141	"P": 1441.0	"F": -4468}
{"v": 1	"t": 911161	"P": 1444.75	"F": -4441}
{"v": 1	"t": 911182	"P": 1442.0	"F": -4343}
{"v": 1	"t": 911202	"P": 1439.25	"F": -4563}
{"v": 1	"t": 911222	"P": 1443.25	"F": -4556}
{"v": 1	"t": 911243	"P": 1448.0	"F": -4377}
{"v": 1	"t": 911263	"P": 1442.25	"F": -4490}
{"v": 1	"t": 911283	"P": 1443.0	"F": -4430}
{"v": 1	"t": 911303	"P": 1440.5	"F": -4391}
{"v": 1	"t": 911324	"P": 1447.75	"F": -4457}
{"v": 1	"t": 911344	"P": 1442.25	"F": -4476}
{"v": 1	"t": 911364	"P": 1442.25	"F": -4466}
{"v": 1	"t": 911385	"P": 1439.5	"F": -4421}
{"v": 1	"t": 911405	"P": 1443.75	"F": -4449}
{"v": 1	"t": 911425	"P": 1443.25	"F": -4415}
{"v": 1	"t": 911446	"P": 1445.5	"F": -4504}
{"v": 1	"t": 911466	"P": 1441.5	"F": -4456}
{"v": 1	"t": 911486	"P": 1442.75	"F": -4383}
{"v": 1	"t": 911506	"P": 1447.5	"F": -4449}
{"v": 1	"t": 911527	"P": 1441.75	"F": -4487}
{"v": 1	"t": 911547	"P": 1440.75	"F": -4453}
{"v": 1	"t": 911567	"P": 1442.25	"F": -4323}
{"v": 1	"t": 911588	"P": 1442.75	"F": -4375}
{"v": 1	"t": 911608	"P": 1438.0	"F": -4407}
{"v": 1	"t": 911628	"P": 1444.0	"F": -4447}
{"v": 1	"t": 911649	"P": 1445.75	"F": -4457}
{"v": 1	"t": 911669	"P": 1445.0	"F": -4478}
{"v": 1	"t": 911689	"P": 1443.5	"F": -4410}
{"v": 1	"t": 911710	"P": 1442.75	"F": -4396}
{"v": 1	"t": 911730	"P": 1445.5	"F": -4295}
{"v": 1	"t": 911751	"P": 1439.75	"F": -4329}
{"v": 1	"t": 911771	"P": 1439.25	"F": -4404	"C": 46.47	"D": 3256	"sn": 54091929832280	"file": "/data/device_log/data0000.out"}
{"v": 1	"t": 911791	"P": 1445.0	"F": -4285}
{"v": 1	"t": 911811	"P": 1442.75	"F": -4414}
{"v": 1	"t": 911832	"P": 1444.0	"F": -4277}
{"v": 1	"t": 911852	"P": 1437.5	"F": -4335}
{"v": 1	"t": 911872	"P": 1444.0	"F": -4330}
{"v": 1	"t": 911893	"P": 1442.0	"F": -4301}
{"v": 1	"t": 911913	"P": 1439.5	"F": -4308}
{"v": 1	"t": 911933	"P": 1442.5	"F": -4393}
{"v": 1	"t": 911954	"P": 1440.25	"F": -4501}
{"v": 1	"t": 911974	"P": 1440.75	"F": -4601}
{"v": 1	"t": 911994	"P": 1443.0	"F": -4378}
{"v": 1	"t": 912014	"P": 1445.0	"F": -4327}
{"v": 1	"t": 912035	"P": 1440.0	"F": -4594}
{"v": 1	"t": 912055	"P": 1450.25	"F": -4540}
{"v": 1	"t": 912075	"P": 1443.5	"F": -4461}
{"v": 1	"t": 912096	"P": 1440.75	"F": -4505}
{"v": 1	"t": 912116	"P": 1442.0	"F": -4432}
{"v": 1	"t": 912136	"P": 1444.25	"F": -4509}
{"v": 1	"t": 912157	"P": 1444.0	"F": -4380}
{"v": 1	"t": 912177	"P": 1437.25	"F": -4401}
{"v": 1	"t": 912197	"P": 1438.5	"F": -4530}
{"v": 1	"t": 912217	"P": 1444.5	"F": -4323}
{"v": 1	"t": 912238	"P": 1445.0	"F": -4467}
{"v": 1	"t": 912258	"P": 1443.25	"F": -4379}
{"v": 1	"t": 912278	"P": 1441.75	"F": -4337}
{"v": 1	"t": 912299	"P": 1443.75	"F": -4251}
{"v": 1	"t": 912319	"P": 1444.25	"F": -4361}
{"v": 1	"t": 912339	"P": 1443.0	"F": -4561}
{"v": 1	"t": 912359	"P": 1438.75	"F": -4459}
{"v": 1	"t": 912380	"P": 1442.0	"F": -4437}
{"v": 1	"t": 912400	"P": 1445.25	"F": -4348}
{"v": 1	"t": 912420	"P": 1441.0	"F": -4524}
{"v": 1	"t": 912441	"P": 1438.75	"F": -4378}
{"v": 1	"t": 912461	"P": 1437.75	"F": -4309}
{"v": 1	"t": 912481	"P": 1439.75	"F": -4358}
{"v": 1	"t": 912502	"P": 1443.5	"F": -4368}
{"v": 1	"t": 912522	"P": 1440.0	"F": -4528}
{"v": 1	"t": 912542	"P": 1440.75	"F": -4509}
{"v": 1	"t": 912562	"P": 1444.5	"F": -4560}
{"v": 1	"t": 912583	"P": 1446.25	"F": -4351}
{"v": 1	"t": 912603	"P": 1442.0	"F": -4484}
{"v": 1	"t": 912623	"P": 1441.75	"F": -4559}
{"v": 1	"t": 912644	"P": 1441.5	"F": -4469}
{"v": 1	"t": 912664	"P": 1441.0	"F": -4494}
{"v": 1	"t": 912684	"P": 1435.75	"F": -4431}
{"v": 1	"t": 912705	"P": 1438.75	"F": -4509}
{"v": 1	"t": 912725	"P": 1440.0	"F": -4212}
{"v": 1	"t": 912745	"P": 1443.75	"F": -4392}
{"v": 1	"t": 912765	"P": 1442.75	"F": -4493}
{"v": 1	"t": 912786	"P": 1441.5	"F": -4460	"C": 46.42	"D": 3256	"sn": 54091929832280	"file": "/data/device_log/data0000.out"}
{"v": 1	"t": 912806	"P": 1438.0	"F": -4499}
{"v": 1	"t": 912826	"P": 1445.5	"F": -4347}
{"v": 1	"t": 912847	"P": 1450.75	"F": -4348}
{"v": 1	"t": 912867	"P": 1437.25	"F": -4412}
{"v": 1	"t": 912887	"P": 1441.75	"F": -4506}
{"v": 1	"t": 912908	"P": 1445.75	"F": -4301}
{"v": 1	"t": 912928	"P": 1441.0	"F": -4501}
{"v": 1	"t": 912948	"P": 1440.5	"F": -4381}
{"v": 1	"t": 912968	"P": 1441.5	"F": -4407}
{"v": 1	"t": 912989	"P": 1443.75	"F": -4525}
{"v": 1	"t": 913009	"P": 1443.0	"F": -4569}
{"v": 1	"t": 913029	"P": 1438.75	"F": -4301}
{"v": 1	"t": 913050	"P": 1441.5	"F": -4467}
{"v": 1	"t": 913070	"P": 1443.25	"F": -4482}
{"v": 1	"t": 913090	"P": 1445.0	"F": -4548}
{"v": 1	"t": 913111	"P": 1441.0	"F": -4464}
{"v": 1	"t": 913131	"P": 1438.25	"F": -4635}
{"v": 1	"t": 913151	"P": 1443.5	"F": -4462}
{"v": 1	"t": 913171	"P": 1447.75	"F": -4658}
{"v": 1	"t": 913192	"P": 1444.25	"F": -4505}
{"v": 1	"t": 913212	"P": 1436.5	"F": -4455}
{"v": 1	"t": 913232	"P": 1440.25	"F": -4334}
{"v": 1	"t": 913253	"P": 1445.0	"F": -4163}
{"v": 1	"t": 913273	"P": 1442.5	"F": -4379}
{"v": 1	"t": 913293	"P": 1439.25	"F": -4628}
{"v": 1	"t": 913314	"P": 1442.75	"F": -4565}
{"v": 1	"t": 913334	"P": 1445.5	"F": -4486}
{"v": 1	"t": 913354	"P": 1442.0	"F": -4455}
{"v": 1	"t": 913374	"P": 1436.25	"F": -4533}
{"v": 1	"t": 913395	"P": 1446.25	"F": -4532}
{"v": 1	"t": 913415	"P": 1445.25	"F": -4480}
{"v": 1	"t": 913435	"P": 1441.5	"F": -4501}
{"v": 1	"t": 913456	"P": 1441.75	"F": -4501}
{"v": 1	"t": 913476	"P": 1434.75	"F": -4280}
{"v": 1	"t": 913496	"P": 1444.25	"F": -4416}
{"v": 1	"t": 913517	"P": 1443.75	"F": -4402}
{"v": 1	"t": 913537	"P": 1436.5	"F": -4366}
{"v": 1	"t": 913557	"P": 1438.75	"F": -4386}
{"v": 1	"t": 913577	"P": 1448.5	"F": -4370}
{"v": 1	"t": 913598	"P": 1441.0	"F": -4419}
{"v": 1	"t": 913618	"P": 1439.25	"F": -4442}
{"v": 1	"t": 913638	"P": 1437.0	"F": -4230}
{"v": 1	"t": 913659	"P": 1444.25	"F": -4379}
{"v": 1	"t": 913679	"P": 1443.75	"F": -4388}
{"v": 1	"t": 913699	"P": 1443.25	"F": -4523}
{"v": 1	"t": 913720	"P": 1437.5	"F": -4560}
{"v": 1	"t": 913740	"P": 1446.25	"F": -4362}
{"v": 1	"t": 913760	"P": 1442.75	"F": -4310}
{"v": 1	"t": 913781	"P": 1442.75	"F": -4608}
{"v": 1	"t": 913801	"P": 1441.0	"F": -4439	"C": 46.47	"D": 3256	"sn": 54091929832280	"file": "/data/device_log/data0000.out"}
{"v": 1	"t": 913821	"P": 1450.5	"F": -4317}
{"v": 1	"t": 913842	"P": 1445.25	"F": -4408}
{"v": 1	"t": 913862	"P": 1444.5	"F": -4320}
{"v": 1	"t": 913882	"P": 1441.75	"F": -4513}
{"v": 1	"t": 913903	"P": 1445.75	"F": -4504}
{"v": 1	"t": 913923	"P": 1443.25	"F": -4480}
{"v": 1	"t": 913943	"P": 1440.75	"F": -4330}
{"v": 1	"t": 913964	"P": 1444.5	"F": -4304}
{"v": 1	"t": 913984	"P": 1447.0	"F": -4371}
{"v": 1	"t": 914004	"P": 1441.75	"F": -4410}
{"v": 1	"t": 914025	"P": 1441.75	"F": -4482}
{"v": 1	"t": 914045	"P": 1443.0	"F": -4439}
{"v": 1	"t": 914065	"P": 1447.75	"F": -4315}
{"v": 1	"t": 914086	"P": 1439.5	"F": -4375}
{"v": 1	"t": 914106	"P": 1440.25	"F": -4533}
{"v": 1	"t": 914126	"P": 1445.0	"F": -4494}
{"v": 1	"t": 914146	"P": 1442.75	"F": -4388}
{"v": 1	"t": 914167	"P": 1443.75	"F": -4436}
{"v": 1	"t": 914187	"P": 1441.5	"F": -4451}
{"v": 1	"t": 914207	"P": 1441.5	"F": -4233}
{"v": 1	"t": 914228	"P": 1445.75	"F": -4396}
{"v": 1	"t": 914248	"P": 1442.5	"F": -4250}
{"v": 1	"t": 914268	"P": 1438.25	"F": -4494}
{"v": 1	"t": 914288	"P": 1438.5	"F": -4475}
{"v": 1	"t": 914309	"P": 1443.5	"F": -4435}
{"v": 1	"t": 914329	"P": 1442.25	"F": -4500}
{"v": 1	"t": 914349	"P": 1439.75	"F": -4379}
{"v": 1	"t": 914370	"P": 1442.75	"F": -4486}
{"v": 1	"t": 914390	"P": 1445.0	"F": -4490}
{"v": 1	"t": 914410	"P": 1448.75	"F": -4567}
{"v": 1	"t": 914431	"P": 1438.5	"F": -4525}
{"v": 1	"t": 914451	"P": 1441.0	"F": -4523}
{"v": 1	"t": 914471	"P": 1440.25	"F": -4427}
{"v": 1	"t": 914491	"P": 1445.0	"F": -4490}
{"v": 1	"t": 914512	"P": 1444.75	"F": -4440}
{"v": 1	"t": 914532	"P": 1437.0	"F": -4318}
{"v": 1	"t": 914552	"P": 1439.5	"F": -4440}
{"v": 1	"t": 914573	"P": 1448.75	"F": -4409}
{"v": 1	"t": 914593	"P": 1444.25	"F": -4298}
{"v": 1	"t": 914613	"P": 1445.0	"F": -4610}
{"v": 1	"t": 914633	"P": 1438.5	"F": -4522}
{"v": 1	"t": 914654	"P": 1446.25	"F": -4514}
{"v": 1	"t": 914674	"P": 1444.25	"F": -4409}
{"v": 1	"t": 914694	"P": 1442.75	"F": -4504}
{"v": 1	"t": 914715	"P": 1437.25	"F": -4403}
{"v": 1	"t": 914735	"P": 1442.5	"F": -4352}
{"v": 1	"t": 914755	"P": 1448.25	"F": -4511}
{"v": 1	"t": 914776	"P": 1441.75	"F": -4460}
{"v": 1	"t": 914796	"P": 1437.5	"F": -4606}
{"v": 1	"t": 914816	"P": 1444.0	"F": -4362	"C": 46.43	"D": 3256	"sn": 54091929832280	"file": "/data/device_log/data0000.out"}
{"v": 1	"t": 914837	"P": 1445.25	"F": -4450}
{"v": 1	"t": 914857	"P": 1439.0	"F": -4644}
{"v": 1	"t": 914877	"P": 1436.25	"F": -4446}
{"v": 1	"t": 914897	"P": 1443.0	"F": -4494}
{"v": 1	"t": 914918	"P": 1447.25	"F": -4504}
{"v": 1	"t": 914938	"P": 1440.25	"F": -4602}
{"v": 1	"t": 914958	"P": 1439.75	"F": -4334}
{"v": 1	"t": 914979	"P": 1442.25	"F": -4572}
{"v": 1	"t": 914999	"P": 1447.75	"F": -4420}
{"v": 1	"t": 915019	"P": 1442.0	"F": -4460}
{"v": 1	"t": 915039	"P": 1436.5	"F": -4349}
{"v": 1	"t": 915060	"P": 1442.25	"F": -4525}
{"v": 1	"t": 915080	"P": 1443.25	"F": -4203}
{"v": 1	"t": 915100	"P": 1445.25	"F": -4311}
{"v": 1	"t": 915121	"P": 1440.75	"F": -4451}
{"v": 1	"t": 915141	"P": 1438.0	"F": -4425}
{"v": 1	"t": 915161	"P": 1443.75	"F": -4584}
{"v": 1	"t": 915182	"P": 1445.0	"F": -4420}
{"v": 1	"t": 915202	"P": 1441.25	"F": -4437}
{"v": 1	"t": 915222	"P": 1440.5	"F": -4449}
{"v": 1	"t": 915242	"P": 1443.25	"F": -4428}
{"v": 1	"t": 915263	"P": 1442.5	"F": -4384}
{"v": 1	"t": 915283	"P": 1445.5	"F": -4420}
{"v": 1	"t": 915303	"P": 1438.0	"F": -4496}
{"v": 1	"t": 915324	"P": 1445.75	"F": -4564}
{"v": 1	"t": 915344	"P": 1446.25	"F": -4372}
{"v": 1	"t": 915364	"P": 1443.5	"F": -4338}
{"v": 1	"t": 915384	"P": 1443.75	"F": -4324}
{"v": 1	"t": 915405	"P": 1440.25	"F": -4356}
{"v": 1	"t": 915425	"P": 1446.75	"F": -4424}
{"v": 1	"t": 915445	"P": 1440.75	"F": -4436}
{"v": 1	"t": 915466	"P": 1444.5	"F": -4429}
{"v": 1	"t": 915486	"P": 1439.25	"F": -4483}
{"v": 1	"t": 915506	"P": 1441.5	"F": -4348}
{"v": 1	"t": 915527	"P": 1444.5	"F": -4400}
{"v": 1	"t": 915547	"P": 1438.75	"F": -4419}
{"v": 1	"t": 915567	"P": 1436.5	"F": -4428}
{"v": 1	"t": 915587	"P": 1447.5	"F": -4447}
{"v": 1	"t": 915608	"P": 1447.0	"F": -4491}
{"v": 1	"t": 915628	"P": 1442.25	"F": -4503}
{"v": 1	"t": 915648	"P": 1440.25	"F": -4537}
{"v": 1	"t": 915669	"P": 1441.25	"F": -4424}
{"v": 1	"t": 915689	"P": 1443.25	"F": -4245}
{"v": 1	"t": 915709	"P": 1441.25	"F": -4368}
{"v": 1	"t": 915729	"P": 1439.25	"F": -4327}
{"v": 1	"t": 915750	"P": 1444.75	"F": -4305}
{"v": 1	"t": 915770	"P": 1443.25	"F": -4470}
{"v": 1	"t": 915790	"P": 1444.75	"F": -4553}
{"v": 1	"t": 915811	"P": 1442.25	"F": -4296}
{"v": 1	"t": 915831	"P": 1440.5	"F": -4262	"C": 46.44	"D": 3256	"sn": 54091929832280	"file": "/data/device_log/data0000.out"}
{"v": 1	"t": 915851	"P": 1439.75	"F": -4185}
{"v": 1	"t": 915872	"P": 1444.25	"F": -4251}
{"v": 1	"t": 915892	"P": 1440.75	"F": -4374}
{"v": 1	"t": 915912	"P": 1442.5	"F": -4407}
{"v": 1	"t": 915932	"P": 1443.0	"F": -4529}
{"v": 1	"t": 915953	"P": 1443.5	"F": -4527}
{"v": 1	"t": 915973	"P": 1435.0	"F": -4460}
{"v": 1	"t": 915993	"P": 1438.0	"F": -4115}
{"v": 1	"t": 916014	"P": 1441.75	"F": -4544}
{"v": 1	"t": 916034	"P": 1440.25	"F": -4362}
{"v": 1	"t": 916054	"P": 1443.25	"F": -4477}
{"v": 1	"t": 916074	"P": 1441.0	"F": -4270}
{"v": 1	"t": 916095	"P": 1441.5	"F": -4456}
{"v": 1	"t": 916115	"P": 1444.5	"F": -4442}
{"v": 1	"t": 916136	"P": 1439.75	"F": -4338}
{"v": 1	"t": 916156	"P": 1443.0	"F": -4358}
{"v": 1	"t": 916176	"P": 1441.25	"F": -4511}
{"v": 1	"t": 916196	"P": 1440.75	"F": -4333}
{"v": 1	"t": 916217	"P": 1441.75	"F": -4484}
{"v": 1	"t": 916237	"P": 1441.75	"F": -4341}
{"v": 1	"t": 916258	"P": 1444.25	"F": -4367}
{"v": 1	"t": 916278	"P": 1439.25	"F": -4307}
{"v": 1	"t": 916298	"P": 1439.75	"F": -4365}
{"v": 1	"t": 916319	"P": 1443.75	"F": -4220}
{"v": 1	"t": 916339	"P": 1442.0	"F": -4303}
{"v": 1	"t": 916359	"P": 1437.75	"F": -4218}
{"v": 1	"t": 916380	"P": 1443.0	"F": -4379}
{"v": 1	"t": 916400	"P": 1444.25	"F": -4513}
{"v": 1	"t": 916420	"P": 1437.5	"F": -4369}
{"v": 1	"t": 916441	"P": 1439.25	"F": -4532}
{"v": 1	"t": 916461	"P": 1440.75	"F": -4311}
{"v": 1	"t": 916482	"P": 1446.75	"F": -4407}
{"v": 1	"t": 916502	"P": 1444.0	"F": -4353}
{"v": 1	"t": 916522	"P": 1441.5	"F": -4450}
{"v": 1	"t": 916543	"P": 1446.0	"F": -4487}
{"v": 1	"t": 916563	"P": 1440.75	"F": -4446}
{"v": 1	"t": 916583	"P": 1437.25	"F": -4408}
{"v": 1	"t": 916604	"P": 1441.5	"F": -4476}
{"v": 1	"t": 916624	"P": 1440.5	"F": -4209}
{"v": 1	"t": 916645	"P": 1438.75	"F": -4265}
{"v": 1	"t": 916665	"P": 1442.75	"F": -4195}
{"v": 1	"t": 916685	"P": 1440.0	"F": -4282}
{"v": 1	"t": 916706	"P": 1441.75	"F": -4140}
{"v": 1	"t": 916727	"P": 1434.75	"F": -4472}
{"v": 1	"t": 916747	"P": 1435.75	"F": -4204}
{"v": 1	"t": 916767	"P": 1445.5	"F": -4356}
{"v": 1	"t": 916788	"P": 1445.75	"F": -4333}
{"v": 1	"t": 916808	"P": 1441.75	"F": -4432}
{"v": 1	"t": 916829	"P": 1440.5	"F": -4494}
{"v": 1	"t": 916849	"P": 1443.75	"F": -4392	"C": 46.42	"D": 3256	"sn": 54091929832280	"file": "/data/device_log/data0000.out"}
{"v": 1	"t": 916869	"P": 1438.25	"F": -4403}
{"v": 1	"t": 916890	"P": 1438.75	"F": -4324}
{"v": 1	"t": 916910	"P": 1444.5	"F": -4300}
{"v": 1	"t": 916930	"P": 1439.5	"F": -4383}
{"v": 1	"t": 916951	"P": 1439.25	"F": -4319}
{"v": 1	"t": 916971	"P": 1442.25	"F": -4332}
{"v": 1	"t": 916992	"P": 1443.5	"F": -4199}
{"v": 1	"t": 917012	"P": 1441.5	"F": -4277}
{"v": 1	"t": 917032	"P": 1442.0	"F": -4142}
{"v": 1	"t": 917053	"P": 1445.5	"F": -4305}
{"v": 1	"t": 917073	"P": 1444.75	"F": -4150}
{"v": 1	"t": 917093	"P": 1435.5	"F": -4358}
{"v": 1	"t": 917114	"P": 1440.75	"F": -4276}
{"v": 1	"t": 917134	"P": 1441.75	"F": -4198}
{"v": 1	"t": 917154	"P": 1437.5	"F": -4202}
{"v": 1	"t": 917175	"P": 1438.5	"F": -4472}
{"v": 1	"t": 917195	"P": 1441.25	"F": -4456}
{"v": 1	"t": 917215	"P": 1440.75	"F": -4252}
{"v": 1	"t": 917236	"P": 1443.0	"F": -4377}
{"v": 1	"t": 917256	"P": 1438.5	"F": -4308}
{"v": 1	"t": 917276	"P": 1440.25	"F": -4363}
{"v": 1	"t": 917296	"P": 1445.5	"F": -4347}
{"v": 1	"t": 917317	"P": 1437.75	"F": -4271}
{"v": 1	"t": 917337	"P": 1439.25	"F": -4218}
{"v": 1	"t": 917357	"P": 1444.0	"F": -4508}
{"v": 1	"t": 917378	"P": 1443.0	"F": -4469}
{"v": 1	"t": 917398	"P": 1438.5	"F": -4395}
{"v": 1	"t": 917418	"P": 1439.5	"F": -4355}
{"v": 1	"t": 917439	"P": 1439.5	"F": -4391}
{"v": 1	"t": 917459	"P": 1444.25	"F": -4454}
{"v": 1	"t": 917479	"P": 1440.5	"F": -4428}
{"v": 1	"t": 917500	"P": 1438.25	"F": -4404}
{"v": 1	"t": 917520	"P": 1437.5	"F": -4459}
{"v": 1	"t": 917540	"P": 1445.0	"F": -4394}
{"v": 1	"t": 917561	"P": 1443.25	"F": -4332}
{"v": 1	"t": 917581	"P": 1441.25	"F": -4305}
{"v": 1	"t": 917601	"P": 1440.75	"F": -4436}
{"v": 1	"t": 917622	"P": 1438.5	"F": -4426}
{"v": 1	"t": 917642	"P": 1436.75	"F": -4386}
{"v": 1	"t": 917662	"P": 1439.5	"F": -4327}
{"v": 1	"t": 917683	"P": 1447.5	"F": -4521}
{"v": 1	"t": 917703	"P": 1440.0	"F": -4353}
{"v": 1	"t": 917723	"P": 1438.25	"F": -4573}
{"v": 1	"t": 917744	"P": 1439.5	"F": -4465}
{"v": 1	"t": 917764	"P": 1438.75	"F": -4340}
{"v": 1	"t": 917784	"P": 1440.75	"F": -4266}
{"v": 1	"t": 917805	"P": 1440.5	"F": -4526}
{"v": 1	"t": 917825	"P": 1445.25	"F": -4346}
{"v": 1	"t": 917845	"P": 1441.75	"F": -4147}
{"v": 1	"t": 917866	"P": 1437.75	"F": -4346	"C": 46.43	"D": 3256	"sn": 54091929832280	"file": "/data/device_log/data0000.out"}
{"v": 1	"t": 917886	"P": 1439.25	"F": -4324}
{"v": 1	"t": 917906	"P": 1445.5	"F": -4210}
{"v": 1	"t": 917927	"P": 1444.25	"F": -4286}
{"v": 1	"t": 917947	"P": 1442.5	"F": -4361}
{"v": 1	"t": 917967	"P": 1443.75	"F": -4292}
{"v": 1	"t": 917988	"P": 1441.0	"F": -4241}
{"v": 1	"t": 918008	"P": 1437.0	"F": -4288}
{"v": 1	"t": 918028	"P": 1441.5	"F": -4167}
{"v": 1	"t": 918048	"P": 1437.5	"F": -4281}
{"v": 1	"t": 918069	"P": 1442.5	"F": -4325}
{"v": 1	"t": 918089	"P": 1441.75	"F": -4293}
{"v": 1	"t": 918109	"P": 1441.75	"F": -4323}
{"v": 1	"t": 918130	"P": 1439.75	"F": -4259}
{"v": 1	"t": 918150	"P": 1443.25	"F": -4244}
{"v": 1	"t": 918170	"P": 1442.0	"F": -4368}
{"v": 1	"t": 918191	"P": 1441.5	"F": -4359}
{"v": 1	"t": 918211	"P": 1437.5	"F": -4330}
{"v": 1	"t": 918231	"P": 1441.0	"F": -4203}
{"v": 1	"t": 918251	"P": 1444.25	"F": -4292}
{"v": 1	"t": 918272	"P": 1437.5	"F": -4404}
{"v": 1	"t": 918292	"P": 1439.5	"F": -4425}
{"v": 1	"t": 918312	"P": 1437.75	"F": -4386}
{"v": 1	"t": 918333	"P": 1442.25	"F": -4286}
{"v": 1	"t": 918353	"P": 1441.75	"F": -4100}
{"v": 1	"t": 918373	"P": 1442.0	"F": -4269}
{"v": 1	"t": 918394	"P": 1441.75	"F": -4296}
{"v": 1	"t": 918414	"P": 1444.0	"F": -4370}
{"v": 1	"t": 918434	"P": 1444.25	"F": -4341}
{"v": 1	"t": 918454	"P": 1439.5	"F": -4379}
{"v": 1	"t": 918475	"P": 1436.75	"F": -4340}
{"v": 1	"t": 918495	"P": 1446.0	"F": -4422}
{"v": 1	"t": 918515	"P": 1446.25	"F": -4466}
{"v": 1	"t": 918536	"P": 1442.0	"F": -4293}
{"v": 1	"t": 918556	"P": 1439.0	"F": -4267}
{"v": 1	"t": 918576	"P": 1441.25	"F": -4276}
{"v": 1	"t": 918596	"P": 1440.5	"F": -4271}
{"v": 1	"t": 918617	"P": 1442.75	"F": -4410}
{"v": 1	"t": 918637	"P": 1440.5	"F": -4451}
{"v": 1	"t": 918657	"P": 1442.25	"F": -4309}
{"v": 1	"t": 918678	"P": 1441.0	"F": -4345}
{"v": 1	"t": 918698	"P": 1441.0	"F": -4211}
{"v": 1	"t": 918718	"P": 1437.5	"F": -4481}
{"v": 1	"t": 918739	"P": 1442.5	"F": -4310}
{"v": 1	"t": 918759	"P": 1442.5	"F": -4208}
{"v": 1	"t": 918779	"P": 1440.0	"F": -4507}
{"v": 1	"t": 918800	"P": 1438.75	"F": -4549}
{"v": 1	"t": 918820	"P": 1443.5	"F": -4274}
{"v": 1	"t": 918840	"P": 1441.5	"F": -4098}
{"v": 1	"t": 918860	"P": 1438.75	"F": -4302}
{"v": 1	"t": 918881	"P": 1437.0	"F": -4225	"C": 46.445	"D": 3256	"sn": 54091929832280	"file": "/data/device_log/data0000.out"}
{"v": 1	"t": 918901	"P": 1443.75	"F": -4284}
{"v": 1	"t": 918921	"P": 1447.25	"F": -4331}
{"v": 1	"t": 918942	"P": 1439.0	"F": -4338}
{"v": 1	"t": 918962	"P": 1439.75	"F": -4413}
{"v": 1	"t": 918982	"P": 1440.25	"F": -4303}
{"v": 1	"t": 919003	"P": 1443.25	"F": -4159}
{"v": 1	"t": 919023	"P": 1440.75	"F": -4125}
{"v": 1	"t": 919043	"P": 1436.0	"F": -4270}
{"v": 1	"t": 919063	"P": 1441.75	"F": -4369}
{"v": 1	"t": 919084	"P": 1443.5	"F": -4362}
{"v": 1	"t": 919104	"P": 1441.25	"F": -4265}
{"v": 1	"t": 919124	"P": 1441.0	"F": -4278}
{"v": 1	"t": 919145	"P": 1439.0	"F": -4158}
{"v": 1	"t": 919165	"P": 1439.0	"F": -4459}
{"v": 1	"t": 919185	"P": 1444.0	"F": -4172}
{"v": 1	"t": 919205	"P": 1437.25	"F": -4099}
{"v": 1	"t": 919226	"P": 1438.25	"F": -4166}
{"v": 1	"t": 919246	"P": 1443.75	"F": -4273}
{"v": 1	"t": 919266	"P": 1442.25	"F": -4198}
{"v": 1	"t": 919287	"P": 1440.25	"F": -4117}
{"v": 1	"t": 919307	"P": 1440.5	"F": -4119}
{"v": 1	"t": 919327	"P": 1436.75	"F": -4450}
{"v": 1	"t": 919347	"P": 1443.25	"F": -4488}
{"v": 1	"t": 919368	"P": 1439.75	"F": -4533}
{"v": 1	"t": 919388	"P": 1436.75	"F": -4401}
{"v": 1	"t": 919408	"P": 1438.75	"F": -4352}
{"v": 1	"t": 919429	"P": 1440.5	"F": -4257}
{"v": 1	"t": 919449	"P": 1443.75	"F": -4464}
{"v": 1	"t": 919469	"P": 1443.25	"F": -4386}
{"v": 1	"t": 919490	"P": 1441.0	"F": -4405}
{"v": 1	"t": 919510	"P": 1438.75	"F": -4544}
{"v": 1	"t": 919530	"P": 1445.0	"F": -4483}
{"v": 1	"t": 919551	"P": 1440.0	"F": -4509}
{"v": 1	"t": 919571	"P": 1436.5	"F": -4509}
{"v": 1	"t": 919591	"P": 1439.75	"F": -4559}
{"v": 1	"t": 919611	"P": 1444.0	"F": -4443}
{"v": 1	"t": 919632	"P": 1440.75	"F": -4354}
{"v": 1	"t": 919652	"P": 1435.75	"F": -4394}
{"v": 1	"t": 919672	"P": 1445.75	"F": -4527}
{"v": 1	"t": 919693	"P": 1447.75	"F": -4320}
{"v": 1	"t": 919713	"P": 1438.25	"F": -4338}
{"v": 1	"t": 919733	"P": 1437.0	"F": -4458}
{"v": 1	"t": 919754	"P": 1441.75	"F": -4338}
{"v": 1	"t": 919774	"P": 1444.0	"F": -4347}
{"v": 1	"t": 919794	"P": 1445.25	"F": -4419}
{"v": 1	"t": 919814	"P": 1437.5	"F": -4391}
{"v": 1	"t": 919835	"P": 1438.0	"F": -4346}
{"v": 1	"t": 919855	"P": 1444.75	"F": -4332}
{"v": 1	"t": 919875	"P": 1443.25	"F": -4374}
{"v": 1	"t": 919896	"P": 1435.25	"F": -4543	"C": 46.435	"D": 3256	"sn": 54091929832280	"file": "/data/device_log/data0000.out"}
{"v": 1	"t": 919916	"P": 1440.5	"F": -4468}
{"v": 1	"t": 919936	"P": 1441.25	"F": -4496}
{"v": 1	"t": 919956	"P": 1441.5	"F": -4134}
{"v": 1	"t": 919977	"P": 1439.75	"F": -4099}
{"v": 1	"t": 919997	"P": 1440.25	"F": -4290}
{"v": 1	"t": 920017	"P": 1441.25	"F": -4401}
{"v": 1	"t": 920038	"P": 1446.75	"F": -4395}
{"v": 1	"t": 920058	"P": 1442.0	"F": -4369}
{"v": 1	"t": 920078	"P": 1439.0	"F": -4403}
{"v": 1	"t": 920098	"P": 1443.5	"F": -4273}
{"v": 1	"t": 920119	"P": 1441.0	"F": -4449}
{"v": 1	"t": 920139	"P": 1442.0	"F": -4196}
{"v": 1	"t": 920159	"P": 1445.0	"F": -4207}
{"v": 1	"t": 920180	"P": 1439.0	"F": -4331}
{"v": 1	"t": 920200	"P": 1443.25	"F": -4291}
{"v": 1	"t": 920220	"P": 1441.5	"F": -4234}
{"v": 1	"t": 920241	"P": 1435.75	"F": -4363}
{"v": 1	"t": 920261	"P": 1439.0	"F": -4426}
{"v": 1	"t": 920281	"P": 1447.25	"F": -4300}
{"v": 1	"t": 920302	"P": 1443.75	"F": -4491}
{"v": 1	"t": 920322	"P": 1437.25	"F": -4300}
{"v": 1	"t": 920342	"P": 1435.5	"F": -4250}
{"v": 1	"t": 920362	"P": 1442.5	"F": -4416}
{"v": 1	"t": 920383	"P": 1442.5	"F": -4358}
{"v": 1	"t": 920403	"P": 1440.75	"F": -4244}
{"v": 1	"t": 920423	"P": 1442.25	"F": -4290}
{"v": 1	"t": 920444	"P": 1441.75	"F": -4332}
{"v": 1	"t": 920464	"P": 1446.75	"F": -4446}
{"v": 1	"t": 920484	"P": 1442.25	"F": -4218}
{"v": 1	"t": 920504	"P": 1438.5	"F": -4212}
{"v": 1	"t": 920525	"P": 1439.0	"F": -4165}
{"v": 1	"t": 920545	"P": 1439.5	"F": -4173}
{"v": 1	"t": 920565	"P": 1440.75	"F": -4394}
{"v": 1	"t": 920586	"P": 1437.25	"F": -4333}
{"v": 1	"t": 920606	"P": 1438.25	"F": -4152}
{"v": 1	"t": 920626	"P": 1443.5	"F": -4164}
{"v": 1	"t": 920646	"P": 1445.75	"F": -4360}
{"v": 1	"t": 920667	"P": 1438.0	"F": -4382}
{"v": 1	"t": 920687	"P": 1434.0	"F": -4287}
{"v": 1	"t": 920707	"P": 1444.0	"F": -4214}
{"v": 1	"t": 920728	"P": 1446.5	"F": -4317}
{"v": 1	"t": 920748	"P": 1439.25	"F": -4320}
{"v": 1	"t": 920768	"P": 1436.75	"F": -4194}
{"v": 1	"t": 920789	"P": 1441.25	"F": -4389}
{"v": 1	"t": 920809	"P": 1442.5	"F": -4372}
{"v": 1	"t": 920829	"P": 1436.5	"F": -4320}
{"v": 1	"t": 920850	"P": 1440.25	"F": -4280}
{"v": 1	"t": 920870	"P": 1439.25	"F": -4311}
{"v": 1	"t": 920890	"P": 1446.5	"F": -4352}
{"v": 1	"t": 920910	"P": 1440.75	"F": -4307	"C": 46.45	"D": 3256	"sn": 54091929832280	"file": "/data/device_log/data0000.out"}
{"v": 1	"t": 920931	"P": 1435.5	"F": -4309}
{"v": 1	"t": 920951	"P": 1435.5	"F": -4187}
{"v": 1	"t": 920971	"P": 1442.5	"F": -4250}
{"v": 1	"t": 920992	"P": 1440.0	"F": -4271}
{"v": 1	"t": 921012	"P": 1438.0	"F": -4207}
{"v": 1	"t": 921032	"P": 1437.5	"F": -4380}
{"v": 1	"t": 921053	"P": 1443.25	"F": -4420}
{"v": 1	"t": 921073	"P": 1442.5	"F": -4459}
{"v": 1	"t": 921093	"P": 1435.5	"F": -4135}
{"v": 1	"t": 921113	"P": 1438.75	"F": -4320}
{"v": 1	"t": 921134	"P": 1445.75	"F": -4308}
{"v": 1	"t": 921154	"P": 1440.5	"F": -4388}
{"v": 1	"t": 921174	"P": 1442.25	"F": -4392}
{"v": 1	"t": 921195	"P": 1439.0	"F": -4225}
{"v": 1	"t": 921215	"P": 1442.0	"F": -4230}
{"v": 1	"t": 921235	"P": 1443.5	"F": -4361}
{"v": 1	"t": 921255	"P": 1442.75	"F": -4392}
{"v": 1	"t": 921276	"P": 1439.75	"F": -4422}
{"v": 1	"t": 921296	"P": 1442.0	"F": -4242}
{"v": 1	"t": 921316	"P": 1438.25	"F": -4405}
{"v": 1	"t": 921337	"P": 1444.75	"F": -4339}
{"v": 1	"t": 921357	"P": 1438.25	"F": -4313}
{"v": 1	"t": 921377	"P": 1443.0	"F": -4418}
{"v": 1	"t": 921398	"P": 1445.5	"F": -4219}
{"v": 1	"t": 921418	"P": 1443.0	"F": -4300}
{"v": 1	"t": 921438	"P": 1438.75	"F": -4240}
{"v": 1	"t": 921458	"P": 1444.25	"F": -4441}
{"v": 1	"t": 921479	"P": 1443.75	"F": -4450}
{"v": 1	"t": 921499	"P": 1446.25	"F": -4403}
{"v": 1	"t": 921519	"P": 1441.75	"F": -4234}
{"v": 1	"t": 921540	"P": 1439.25	"F": -4297}
{"v": 1	"t": 921560	"P": 1442.75	"F": -4352}
{"v": 1	"t": 921580	"P": 1443.0	"F": -4324}
{"v": 1	"t": 921601	"P": 1444.25	"F": -4426}
{"v": 1	"t": 921621	"P": 1441.75	"F": -4325}
{"v": 1	"t": 921641	"P": 1441.25	"F": -4341}
{"v": 1	"t": 921662	"P": 1441.75	"F": -4367}
{"v": 1	"t": 921682	"P": 1437.0	"F": -4275}
{"v": 1	"t": 921702	"P": 1441.5	"F": -4184}
{"v": 1	"t": 921723	"P": 1442.75	"F": -4383}
{"v": 1	"t": 921744	"P": 1441.5	"F": -4259}
{"v": 1	"t": 921764	"P": 1444.5	"F": -4491}
{"v": 1	"t": 921784	"P": 1438.75	"F": -4390}
{"v": 1	"t": 921805	"P": 1439.75	"F": -4461}
{"v": 1	"t": 921825	"P": 1444.25	"F": -4438}
{"v": 1	"t": 921845	"P": 1442.5	"F": -4389}
{"v": 1	"t": 921866	"P": 1440.25	"F": -4438}
{"v": 1	"t": 921886	"P": 1437.75	"F": -4475}
{"v": 1	"t": 921906	"P": 1448.25	"F": -4411}
{"v": 1	"t": 921927	"P": 1444.0	"F": -4455	"C": 46.415	"D": 3256	"sn": 54091929832280	"file": "/data/device_log/data0000.out"}
{"v": 1	"t": 921947	"P": 1444.0	"F": -4469}
{"v": 1	"t": 921967	"P": 1444.25	"F": -4509}
{"v": 1	"t": 921988	"P": 1441.25	"F": -4367}
{"v": 1	"t": 922008	"P": 1439.25	"F": -4412}
{"v": 1	"t": 922028	"P": 1442.75	"F": -4358}
{"v": 1	"t": 922049	"P": 1443.75	"F": -4300}
{"v": 1	"t": 922069	"P": 1446.25	"F": -4424}
{"v": 1	"t": 922089	"P": 1442.25	"F": -4669}
{"v": 1	"t": 922109	"P": 1443.5	"F": -4489}
{"v": 1	"t": 922130	"P": 1442.5	"F": -4363}
{"v": 1	"t": 922150	"P": 1444.75	"F": -4217}
{"v": 1	"t": 922170	"P": 1442.0	"F": -4407}
{"v": 1	"t": 922191	"P": 1442.75	"F": -4536}
{"v": 1	"t": 922211	"P": 1441.25	"F": -4387}
{"v": 1	"t": 922231	"P": 1448.5	"F": -4430}
{"v": 1	"t": 922252	"P": 1442.25	"F": -4398}
{"v": 1	"t": 922272	"P": 1441.0	"F": -4360}
{"v": 1	"t": 922292	"P": 1439.5	"F": -4454}
{"v": 1	"t": 922312	"P": 1448.75	"F": -4491}
{"v": 1	"t": 922333	"P": 1446.5	"F": -4202}
{"v": 1	"t": 922353	"P": 1442.0	"F": -4303}
{"v": 1	"t": 922373	"P": 1434.0	"F": -4254}
{"v": 1	"t": 922394	"P": 1443.5	"F": -4453}
{"v": 1	"t": 922414	"P": 1444.5	"F": -4366}
{"v": 1	"t": 922434	"P": 1440.5	"F": -4526}
{"v": 1	"t": 922455	"P": 1439.75	"F": -4443}
{"v": 1	"t": 922475	"P": 1442.0	"F": -4373}
{"v": 1	"t": 922495	"P": 1441.0	"F": -4329}
{"v": 1	"t": 922515	"P": 1441.5	"F": -4491}
{"v": 1	"t": 922536	"P": 1440.0	"F": -4587}
{"v": 1	"t": 922556	"P": 1440.5	"F": -4393}
{"v": 1	"t": 922576	"P": 1440.0	"F": -4482}
{"v": 1	"t": 922597	"P": 1444.5	"F": -4592}
{"v": 1	"t": 922617	"P": 1434.0	"F": -4460}
{"v": 1	"t": 922637	"P": 1439.5	"F": -4268}
{"v": 1	"t": 922657	"P": 1438.0	"F": -4393}
{"v": 1	"t": 922678	"P": 1447.25	"F": -4387}
{"v": 1	"t": 922698	"P": 1436.25	"F": -4296}
{"v": 1	"t": 922718	"P": 1438.5	"F": -4266}
{"v": 1	"t": 922739	"P": 1447.25	"F": -4155}
{"v": 1	"t": 922759	"P": 1446.0	"F": -4493}
{"v": 1	"t": 922779	"P": 1442.5	"F": -4498}
{"v": 1	"t": 922800	"P": 1437.75	"F": -4498}
{"v": 1	"t": 922820	"P": 1444.25	"F": -4368}
{"v": 1	"t": 922840	"P": 1446.75	"F": -4294}
{"v": 1	"t": 922860	"P": 1444.75	"F": -4477}
{"v": 1	"t": 922881	"P": 1437.75	"F": -4401}
{"v": 1	"t": 922901	"P": 1440.25	"F": -4266}
{"v": 1	"t": 922921	"P": 1446.5	"F": -4298}
{"v": 1	"t": 922942	"P": 1444.5	"F": -4506	"C": 46.395	"D": 3256	"sn": 54091929832280	"file": "/data/device_log/data0000.out"}
{"v": 1	"t": 922962	"P": 1436.75	"F": -4429}
{"v": 1	"t": 922982	"P": 1441.25	"F": -4414}
{"v": 1	"t": 923003	"P": 1447.75	"F": -4447}
{"v": 1	"t": 923023	"P": 1438.75	"F": -4562}
{"v": 1	"t": 923043	"P": 1436.75	"F": -4267}
{"v": 1	"t": 923063	"P": 1438.5	"F": -4328}
{"v": 1	"t": 923084	"P": 1446.0	"F": -4376}
{"v": 1	"t": 923104	"P": 1440.75	"F": -4569}
{"v": 1	"t": 923124	"P": 1445.0	"F": -4454}
{"v": 1	"t": 923145	"P": 1440.5	"F": -4400}
{"v": 1	"t": 923165	"P": 1443.75	"F": -4391}
{"v": 1	"t": 923185	"P": 1441.0	"F": -4402}
{"v": 1	"t": 923206	"P": 1440.0	"F": -4355}
{"v": 1	"t": 923226	"P": 1437.5	"F": -4314}
{"v": 1	"t": 923246	"P": 1442.75	"F": -4402}
{"v": 1	"t": 923266	"P": 1447.5	"F": -4394}
{"v": 1	"t": 923287	"P": 1441.5	"F": -4452}
{"v": 1	"t": 923307	"P": 1442.0	"F": -4284}
{"v": 1	"t": 923327	"P": 1442.75	"F": -4433}
{"v": 1	"t": 923348	"P": 1444.5	"F": -4518}
{"v": 1	"t": 923368	"P": 1444.25	"F": -4604}
{"v": 1	"t": 923388	"P": 1438.75	"F": -4396}
{"v": 1	"t": 923408	"P": 1438.25	"F": -4601}
{"v": 1	"t": 923429	"P": 1450.0	"F": -4533}
{"v": 1	"t": 923449	"P": 1443.0	"F": -4368}
{"v": 1	"t": 923469	"P": 1440.25	"F": -4359}
{"v": 1	"t": 923490	"P": 1439.75	"F": -4587}
{"v": 1	"t": 923510	"P": 1442.75	"F": -4493}
{"v": 1	"t": 923530	"P": 1442.75	"F": -4651}
{"v": 1	"t": 923551	"P": 1442.5	"F": -4578}
{"v": 1	"t": 923571	"P": 1442.5	"F": -4499}
{"v": 1	"t": 923591	"P": 1449.25	"F": -4428}
{"v": 1	"t": 923612	"P": 1444.25	"F": -4434}
{"v": 1	"t": 923632	"P": 1441.75	"F": -4449}
{"v": 1	"t": 923652	"P": 1435.75	"F": -4404}
{"v": 1	"t": 923672	"P": 1442.0	"F": -4343}
{"v": 1	"t": 923693	"P": 1442.25	"F": -4304}
{"v": 1	"t": 923713	"P": 1441.75	"F": -4434}
{"v": 1	"t": 923733	"P": 1440.5	"F": -4413}
{"v": 1	"t": 923754	"P": 1441.25	"F": -4473}
{"v": 1	"t": 923774	"P": 1445.25	"F": -4413}
{"v": 1	"t": 923794	"P": 1442.75	"F": -4452}
{"v": 1	"t": 923815	"P": 1438.75	"F": -4374}
{"v": 1	"t": 923835	"P": 1441.0	"F": -4246}
{"v": 1	"t": 923855	"P": 1445.5	"F": -4234}
{"v": 1	"t": 923875	"P": 1441.5	"F": -4486}
{"v": 1	"t": 923896	"P": 1443.0	"F": -4611}
{"v": 1	"t": 923916	"P": 1441.0	"F": -4461}
{"v": 1	"t": 923936	"P": 1444.75	"F": -4454}
{"v": 1	"t": 923957	"P": 1439.0	"F": -4332	"C": 46.45	"D": 3255	"sn": 54091929832280	"file": "/data/device_log/data0000.out"}
{"v": 1	"t": 923977	"P": 1446.0	"F": -4347}
{"v": 1	"t": 923997	"P": 1439.0	"F": -4454}
{"v": 1	"t": 924017	"P": 1447.0	"F": -4432}
{"v": 1	"t": 924038	"P": 1444.5	"F": -4515}
{"v": 1	"t": 924058	"P": 1443.25	"F": -4425}
{"v": 1	"t": 924078	"P": 1438.0	"F": -4309}
{"v": 1	"t": 924099	"P": 1439.0	"F": -4326}
{"v": 1	"t": 924119	"P": 1444.25	"F": -4449}
{"v": 1	"t": 924139	"P": 1440.25	"F": -4456}
{"v": 1	"t": 924159	"P": 1441.75	"F": -4456}
{"v": 1	"t": 924180	"P": 1442.5	"F": -4366}
{"v": 1	"t": 924200	"P": 1445.0	"F": -4459}
{"v": 1	"t": 924220	"P": 1442.75	"F": -4377}
{"v": 1	"t": 924241	"P": 1438.25	"F": -4490}
{"v": 1	"t": 924261	"P": 1438.25	"F": -4481}
{"v": 1	"t": 924281	"P": 1444.5	"F": -4448}
{"v": 1	"t": 924302	"P": 1441.25	"F": -4359}
{"v": 1	"t": 924322	"P": 1441.75	"F": -4431}
{"v": 1	"t": 924342	"P": 1441.0	"F": -4477}
{"v": 1	"t": 924363	"P": 1447.0	"F": -4492}
{"v": 1	"t": 924383	"P": 1446.5	"F": -4567}
{"v": 1	"t": 924403	"P": 1442.25	"F": -4460}
{"v": 1	"t": 924424	"P": 1441.25	"F": -4469}
{"v": 1	"t": 924444	"P": 1446.0	"F": -4321}
{"v": 1	"t": 924464	"P": 1439.0	"F": -4311}
{"v": 1	"t": 924484	"P": 1440.5	"F": -4500}
{"v": 1	"t": 924505	"P": 1443.0	"F": -4539}
{"v": 1	"t": 924525	"P": 1444.5	"F": -4478}
{"v": 1	"t": 924545	"P": 1444.0	"F": -4532}
{"v": 1	"t": 924566	"P": 1436.5	"F": -4515}
{"v": 1	"t": 924586	"P": 1442.25	"F": -4534}
{"v": 1	"t": 924606	"P": 1446.75	"F": -4566}
{"v": 1	"t": 924626	"P": 1447.75	"F": -4371}
{"v": 1	"t": 924647	"P": 1440.5	"F": -4351}
{"v": 1	"t": 924667	"P": 1440.5	"F": -4457}
{"v": 1	"t": 924687	"P": 1441.75	"F": -4561}
{"v": 1	"t": 924708	"P": 1444.5	"F": -4447}
{"v": 1	"t": 924728	"P": 1444.5	"F": -4569}
{"v": 1	"t": 924748	"P": 1439.5	"F": -4468}
{"v": 1	"t": 924769	"P": 1442.5	"F": -4371}
{"v": 1	"t": 924789	"P": 1447.75	"F": -4529}
{"v": 1	"t": 924809	"P": 1447.25	"F": -4520}
{"v": 1	"t": 924829	"P": 1440.5	"F": -4490}
{"v": 1	"t": 924850	"P": 1439.25	"F": -4626}
{"v": 1	"t": 924870	"P": 1445.25	"F": -4470}
{"v": 1	"t": 924890	"P": 1440.0	"F": -4491}
{"v": 1	"t": 924911	"P": 1439.75	"F": -4480}
{"v": 1	"t": 924931	"P": 1442.25	"F": -4347}
{"v": 1	"t": 924951	"P": 1442.5	"F": -4323}
{"v": 1	"t": 924971	"P": 1445.25	"F": -4532	"C": 46.39	"D": 3255	"sn": 54091929832280	"file": "/data/device_log/data0000.out"}
{"v": 1	"t": 924992	"P": 1440.25	"F": -4404}
{"v": 1	"t": 925012	"P": 1436.0	"F": -4419}
{"v": 1	"t": 925032	"P": 1443.25	"F": -4386}
{"v": 1	"t": 925053	"P": 1444.75	"F": -4492}
{"v": 1	"t": 925073	"P": 1443.25	"F": -4577}
{"v": 1	"t": 925093	"P": 1440.25	"F": -4337}
{"v": 1	"t": 925114	"P": 1442.5	"F": -4475}
{"v": 1	"t": 925134	"P": 1442.75	"F": -4333}
{"v": 1	"t": 925154	"P": 1441.75	"F": -4358}
{"v": 1	"t": 925175	"P": 1440.75	"F": -4364}
{"v": 1	"t": 925195	"P": 1442.25	"F": -4373}
{"v": 1	"t": 925215	"P": 1447.5	"F": -4370}
{"v": 1	"t": 925235	"P": 1439.25	"F": -4255}
{"v": 1	"t": 925256	"P": 1440.25	"F": -4268}
{"v": 1	"t": 925276	"P": 1437.75	"F": -4540}
{"v": 1	"t": 925296	"P": 1448.0	"F": -4371}
{"v": 1	"t": 925317	"P": 1441.75	"F": -4347}
{"v": 1	"t": 925337	"P": 1443.5	"F": -4441}
{"v": 1	"t": 925357	"P": 1438.25	"F": -4439}
{"v": 1	"t": 925377	"P": 1441.0	"F": -4383}
{"v": 1	"t": 925398	"P": 1444.0	"F": -4383}
{"v": 1	"t": 925418	"P": 1441.25	"F": -4582}
{"v": 1	"t": 925438	"P": 1438.5	"F": -4428}
{"v": 1	"t": 925459	"P": 1440.75	"F": -4471}
{"v": 1	"t": 925479	"P": 1446.0	"F": -4293}
{"v": 1	"t": 925499	"P": 1440.75	"F": -4405}
{"v": 1	"t": 925520	"P": 1438.25	"F": -4461}
{"v": 1	"t": 925540	"P": 1441.25	"F": -4503}
{"v": 1	"t": 925560	"P": 1441.0	"F": -4585}
{"v": 1	"t": 925580	"P": 1442.5	"F": -4586}
{"v": 1	"t": 925601	"P": 1440.75	"F": -4277}
{"v": 1	"t": 925621	"P": 1440.25	"F": -4398}
{"v": 1	"t": 925642	"P": 1443.75	"F": -4623}
{"v": 1	"t": 925662	"P": 1440.0	"F": -4549}
{"v": 1	"t": 925683	"P": 1439.75	"F": -4373}
{"v": 1	"t": 925703	"P": 1438.25	"F": -4467}
{"v": 1	"t": 925724	"P": 1444.0	"F": -4475}
{"v": 1	"t": 925744	"P": 1444.5	"F": -4526}
{"v": 1	"t": 925765	"P": 1441.75	"F": -4570}
{"v": 1	"t": 925785	"P": 1446.5	"F": -4555}
{"v": 1	"t": 925805	"P": 1442.75	"F": -4434}
{"v": 1	"t": 925826	"P": 1438.75	"F": -4404}
{"v": 1	"t": 925846	"P": 1442.5	"F": -4254}
{"v": 1	"t": 925866	"P": 1446.0	"F": -4313}
{"v": 1	"t": 925887	"P": 1439.75	"F": -4336}
{"v": 1	"t": 925907	"P": 1442.0	"F": -4442}
{"v": 1	"t": 925927	"P": 1441.25	"F": -4656}
{"v": 1	"t": 925948	"P": 1443.25	"F": -4475}
{"v": 1	"t": 925968	"P": 1441.75	"F": -4357}
{"v": 1	"t": 925988	"P": 1440.0	"F": -4434	"C": 46.375	"D": 3255	"sn": 54091929832280	"file": "/data/device_log/data0000.out"}
{"v": 1	"t": 926008	"P": 1440.75	"F": -4531}
{"v": 1	"t": 926029	"P": 1442.75	"F": -4368}
{"v": 1	"t": 926049	"P": 1443.5	"F": -4398}
{"v": 1	"t": 926069	"P": 1440.5	"F": -4376}
{"v": 1	"t": 926090	"P": 1441.75	"F": -4398}
{"v": 1	"t": 926110	"P": 1442.0	"F": -4420}
{"v": 1	"t": 926130	"P": 1446.5	"F": -4576}
{"v": 1	"t": 926151	"P": 1443.25	"F": -4514}
{"v": 1	"t": 926171	"P": 1442.5	"F": -4498}
{"v": 1	"t": 926191	"P": 1441.75	"F": -4562}
{"v": 1	"t": 926212	"P": 1443.5	"F": -4410}
{"v": 1	"t": 926232	"P": 1445.25	"F": -4530}
{"v": 1	"t": 926252	"P": 1435.0	"F": -4425}
{"v": 1	"t": 926272	"P": 1446.5	"F": -4371}
{"v": 1	"t": 926293	"P": 1443.0	"F": -4450}
{"v": 1	"t": 926313	"P": 1440.25	"F": -4431}
{"v": 1	"t": 926334	"P": 1442.25	"F": -4535}
{"v": 1	"t": 926354	"P": 1443.75	"F": -4551}
{"v": 1	"t": 926374	"P": 1439.25	"F": -4310}
{"v": 1	"t": 926395	"P": 1440.75	"F": -4364}
{"v": 1	"t": 926415	"P": 1443.75	"F": -4527}
{"v": 1	"t": 926435	"P": 1442.5	"F": -4308}
{"v": 1	"t": 926456	"P": 1443.5	"F": -4469}
{"v": 1	"t": 926476	"P": 1438.75	"F": -4328}
{"v": 1	"t": 926496	"P": 1441.75	"F": -4457}
{"v": 1	"t": 926517	"P": 1443.25	"F": -4457}
{"v": 1	"t": 926537	"P": 1439.75	"F": -4494}
{"v": 1	"t": 926557	"P": 1438.5	"F": -4435}
{"v": 1	"t": 926577	"P": 1445.5	"F": -4400}
{"v": 1	"t": 926598	"P": 1440.25	"F": -4380}
{"v": 1	"t": 926618	"P": 1436.0	"F": -4524}
{"v": 1	"t": 926638	"P": 1441.75	"F": -4421}
{"v": 1	"t": 926659	"P": 1443.5	"F": -4225}
{"v": 1	"t": 926679	"P": 1443.5	"F": -4289}
{"v": 1	"t": 926699	"P": 1436.0	"F": -4277}
{"v": 1	"t": 926720	"P": 1436.75	"F": -4432}
{"v": 1	"t": 926740	"P": 1440.0	"F": -4441}
{"v": 1	"t": 926760	"P": 1443.75	"F": -4617}
{"v": 1	"t": 926780	"P": 1446.0	"F": -4647}
{"v": 1	"t": 926801	"P": 1438.25	"F": -4469}
{"v": 1	"t": 926821	"P": 1444.0	"F": -4488}
{"v": 1	"t": 926841	"P": 1443.25	"F": -4308}
{"v": 1	"t": 926862	"P": 1441.0	"F": -4229}
{"v": 1	"t": 926882	"P": 1440.25	"F": -4330}
{"v": 1	"t": 926903	"P": 1439.5	"F": -4404}
{"v": 1	"t": 926923	"P": 1448.0	"F": -4408}
{"v": 1	"t": 926944	"P": 1444.75	"F": -4501}
{"v": 1	"t": 926964	"P": 1444.25	"F": -4556}
{"v": 1	"t": 926984	"P": 1442.5	"F": -4455}
{"v": 1	"t": 927004	"P": 1438.5	"F": -4592	"C": 46.37	"D": 3255	"sn": 54091929832280	"file": "/data/device_log/data0000.out"}
{"v": 1	"t": 927025	"P": 1439.0	"F": -4491}
{"v": 1	"t": 927045	"P": 1443.75	"F": -4372}
{"v": 1	"t": 927065	"P": 1442.5	"F": -4398}
{"v": 1	"t": 927086	"P": 1438.0	"F": -4220}
{"v": 1	"t": 927106	"P": 1437.25	"F": -4382}
{"v": 1	"t": 927126	"P": 1444.75	"F": -4391}
{"v": 1	"t": 927147	"P": 1448.5	"F": -4382}
{"v": 1	"t": 927167	"P": 1442.75	"F": -4506}
{"v": 1	"t": 927187	"P": 1442.75	"F": -4610}
{"v": 1	"t": 927207	"P": 1443.5	"F": -4671}
{"v": 1	"t": 927228	"P": 1443.5	"F": -4629}
{"v": 1	"t": 927248	"P": 1441.0	"F": -4370}
{"v": 1	"t": 927268	"P": 1438.5	"F": -4373}
{"v": 1	"t": 927289	"P": 1445.75	"F": -4674}
{"v": 1	"t": 927309	"P": 1447.0	"F": -4374}
{"v": 1	"t": 927329	"P": 1442.0	"F": -4403}
{"v": 1	"t": 927350	"P": 1439.5	"F": -4334}
{"v": 1	"t": 927370	"P": 1440.0	"F": -4554}
{"v": 1	"t": 927390	"P": 1446.0	"F": -4673}
{"v": 1	"t": 927410	"P": 1445.5	"F": -4468}
{"v": 1	"t": 927431	"P": 1443.25	"F": -4462}
{"v": 1	"t": 927451	"P": 1443.75	"F": -4496}
{"v": 1	"t": 927472	"P": 1447.75	"F": -4522}
{"v": 1	"t": 927492	"P": 1440.5	"F": -4342}
{"v": 1	"t": 927512	"P": 1443.0	"F": -4407}
{"v": 1	"t": 927533	"P": 1446.0	"F": -4417}
{"v": 1	"t": 927553	"P": 1439.0	"F": -4447}
{"v": 1	"t": 927573	"P": 1440.5	"F": -4472}
{"v": 1	"t": 927594	"P": 1442.5	"F": -4592}
{"v": 1	"t": 927614	"P": 1445.5	"F": -4529}
{"v": 1	"t": 927634	"P": 1443.5	"F": -4437}
{"v": 1	"t": 927655	"P": 1442.25	"F": -4379}
{"v": 1	"t": 927675	"P": 1447.25	"F": -4435}
{"v": 1	"t": 927695	"P": 1443.5	"F": -4510}
{"v": 1	"t": 927715	"P": 1440.25	"F": -4587}
{"v": 1	"t": 927736	"P": 1439.5	"F": -4577}
{"v": 1	"t": 927756	"P": 1440.25	"F": -4528}
{"v": 1	"t": 927776	"P": 1447.0	"F": -4534}
{"v": 1	"t": 927797	"P": 1436.75	"F": -4413}
{"v": 1	"t": 927817	"P": 1440.75	"F": -4542}
{"v": 1	"t": 927837	"P": 1440.5	"F": -4566}
{"v": 1	"t": 927858	"P": 1448.75	"F": -4451}
{"v": 1	"t": 927878	"P": 1444.25	"F": -4425}
{"v": 1	"t": 927898	"P": 1444.0	"F": -4532}
{"v": 1	"t": 927918	"P": 1440.25	"F": -4448}
{"v": 1	"t": 927939	"P": 1445.75	"F": -4417}
{"v": 1	"t": 927959	"P": 1442.75	"F": -4508}
{"v": 1	"t": 927979	"P": 1442.25	"F": -4542}
{"v": 1	"t": 928000	"P": 1436.75	"F": -4412}
{"v": 1	"t": 928020	"P": 1443.75	"F": -4625	"C": 46.35	"D": 3255	"sn": 54091929832280	"file": "/data/device_log/data0000.out"}
{"v": 1	"t": 928041	"P": 1442.0	"F": -4441}
{"v": 1	"t": 928061	"P": 1439.25	"F": -4327}
{"v": 1	"t": 928081	"P": 1447.75	"F": -4523}
{"v": 1	"t": 928102	"P": 1440.25	"F": -4382}
{"v": 1	"t": 928122	"P": 1439.25	"F": -4419}
{"v": 1	"t": 928142	"P": 1441.5	"F": -4372}
{"v": 1	"t": 928163	"P": 1442.25	"F": -4432}
{"v": 1	"t": 928183	"P": 1442.0	"F": -4466}
{"v": 1	"t": 928203	"P": 1440.25	"F": -4436}
{"v": 1	"t": 928223	"P": 1433.75	"F": -4358}
{"v": 1	"t": 928244	"P": 1443.75	"F": -4266}
{"v": 1	"t": 928264	"P": 1443.5	"F": -4516}
{"v": 1	"t": 928284	"P": 1444.25	"F": -4420}
{"v": 1	"t": 928305	"P": 1443.25	"F": -4466}
{"v": 1	"t": 928325	"P": 1442.75	"F": -4501}
{"v": 1	"t": 928345	"P": 1445.25	"F": -4489}
{"v": 1	"t": 928365	"P": 1440.0	"F": -4472}
{"v": 1	"t": 928386	"P": 1439.0	"F": -4500}
{"v": 1	"t": 928406	"P": 1446.25	"F": -4499}
{"v": 1	"t": 928426	"P": 1442.25	"F": -4419}
{"v": 1	"t": 928447	"P": 1443.0	"F": -4330}
{"v": 1	"t": 928467	"P": 1436.5	"F": -4543}
{"v": 1	"t": 928487	"P": 1439.75	"F": -4423}
{"v": 1	"t": 928508	"P": 1439.5	"F": -4402}
{"v": 1	"t": 928528	"P": 1441.75	"F": -4398}
{"v": 1	"t": 928548	"P": 1437.75	"F": -4495}
{"v": 1	"t": 928569	"P": 1445.0	"F": -4588}
{"v": 1	"t": 928589	"P": 1443.0	"F": -4543}
{"v": 1	"t": 928610	"P": 1438.5	"F": -4501}
{"v": 1	"t": 928630	"P": 1442.5	"F": -4603}
{"v": 1	"t": 928650	"P": 1441.0	"F": -4465}
{"v": 1	"t": 928671	"P": 1440.75	"F": -4411}
{"v": 1	"t": 928691	"P": 1441.5	"F": -4420}
{"v": 1	"t": 928711	"P": 1448.25	"F": -4519}
{"v": 1	"t": 928731	"P": 1446.0	"F": -4488}
{"v": 1	"t": 928752	"P": 1444.5	"F": -4603}
{"v": 1	"t": 928772	"P": 1445.75	"F": -4530}
{"v": 1	"t": 928792	"P": 1441.25	"F": -4485}
{"v": 1	"t": 928813	"P": 1445.75	"F": -4557}
{"v": 1	"t": 928833	"P": 1444.5	"F": -4581}
{"v": 1	"t": 928853	"P": 1439.25	"F": -4542}
{"v": 1	"t": 928874	"P": 1439.5	"F": -4517}
{"v": 1	"t": 928894	"P": 1449.0	"F": -4549}
{"v": 1	"t": 928914	"P": 1440.5	"F": -4417}
{"v": 1	"t": 928934	"P": 1442.0	"F": -4395}
{"v": 1	"t": 928955	"P": 1438.75	"F": -4785}
{"v": 1	"t": 928975	"P": 1440.25	"F": -4547}
{"v": 1	"t": 928995	"P": 1444.5	"F": -4448}
{"v": 1	"t": 929016	"P": 1439.75	"F": -4549}
{"v": 1	"t": 929036	"P": 1440.0	"F": -4511	"C": 46.37	"D": 3255	"sn": 54091929832280	"file": "/data/device_log/data0000.out"}
{"v": 1	"t": 929056	"P": 1442.75	"F": -4502}
{"v": 1	"t": 929077	"P": 1443.25	"F": -4499}
{"v": 1	"t": 929097	"P": 1440.5	"F": -4426}
{"v": 1	"t": 929117	"P": 1437.5	"F": -4461}
{"v": 1	"t": 929138	"P": 1447.5	"F": -4443}
{"v": 1	"t": 929158	"P": 1442.0	"F": -4374}
{"v": 1	"t": 929179	"P": 1445.75	"F": -4419}
{"v": 1	"t": 929199	"P": 1445.5	"F": -4554}
{"v": 1	"t": 929220	"P": 1442.25	"F": -4547}
{"v": 1	"t": 929240	"P": 1443.5	"F": -4454}
{"v": 1	"t": 929260	"P": 1444.75	"F": -4563}
{"v": 1	"t": 929280	"P": 1443.25	"F": -4522}
{"v": 1	"t": 929301	"P": 1440.5	"F": -4516}
{"v": 1	"t": 929321	"P": 1439.0	"F": -4556}
{"v": 1	"t": 929341	"P": 1445.25	"F": -4540}
{"v": 1	"t": 929362	"P": 1442.0	"F": -4539}
{"v": 1	"t": 929382	"P": 1440.75	"F": -4450}
{"v": 1	"t": 929402	"P": 1437.75	"F": -4419}
{"v": 1	"t": 929423	"P": 1445.75	"F": -4440}
{"v": 1	"t": 929443	"P": 1443.75	"F": -4469}
{"v": 1	"t": 929463	"P": 1442.0	"F": -4514}
{"v": 1	"t": 929483	"P": 1440.5	"F": -4494}
{"v": 1	"t": 929504	"P": 1445.75	"F": -4554}
{"v": 1	"t": 929524	"P": 1440.75	"F": -4531}
{"v": 1	"t": 929544	"P": 1447.25	"F": -4492}
{"v": 1	"t": 929565	"P": 1440.25	"F": -4516}
{"v": 1	"t": 929585	"P": 1445.25	"F": -4482}
{"v": 1	"t": 929605	"P": 1438.75	"F": -4383}
{"v": 1	"t": 929626	"P": 1439.0	"F": -4389}
{"v": 1	"t": 929646	"P": 1438.5	"F": -4476}
{"v": 1	"t": 929666	"P": 1446.5	"F": -4438}
{"v": 1	"t": 929687	"P": 1441.5	"F": -4613}
{"v": 1	"t": 929707	"P": 1440.5	"F": -4570}
{"v": 1	"t": 929727	"P": 1446.75	"F": -4498}
{"v": 1	"t": 929748	"P": 1443.0	"F": -4410}
{"v": 1	"t": 929768	"P": 1440.25	"F": -4360}
{"v": 1	"t": 929789	"P": 1437.0	"F": -4413}
{"v": 1	"t": 929809	"P": 1444.75	"F": -4338}
{"v": 1	"t": 929829	"P": 1441.0	"F": -4288}
{"v": 1	"t": 929850	"P": 1441.75	"F": -4360}
{"v": 1	"t": 929870	"P": 1444.5	"F": -4396}
{"v": 1	"t": 929890	"P": 1442.0	"F": -4427}
{"v": 1	"t": 929911	"P": 1439.5	"F": -4374}
{"v": 1	"t": 929931	"P": 1440.5	"F": -4488}
{"v": 1	"t": 929951	"P": 1444.25	"F": -4552}
{"v": 1	"t": 929972	"P": 1443.25	"F": -4439}
{"v": 1	"t": 929992	"P": 1444.5	"F": -4414}
{"v": 1	"t": 930013	"P": 1443.75	"F": -4482}
{"v": 1	"t": 930033	"P": 1442.5	"F": -4339}
{"v": 1	"t": 930053	"P": 1439.0	"F": -4474	"C": 46.395	"D": 3255	"sn": 54091929832280	"file": "/data/device_log/data0000.out"}
{"v": 1	"t": 930074	"P": 1445.75	"F": -4437}
{"v": 1	"t": 930094	"P": 1442.0	"F": -4466}
{"v": 1	"t": 930114	"P": 1438.75	"F": -4426}
{"v": 1	"t": 930135	"P": 1437.25	"F": -4534}
{"v": 1	"t": 930155	"P": 1449.25	"F": -4503}
{"v": 1	"t": 930176	"P": 1441.25	"F": -4549}
{"v": 1	"t": 930196	"P": 1436.5	"F": -4613}
{"v": 1	"t": 930216	"P": 1449.5	"F": -4572}
{"v": 1	"t": 930237	"P": 1445.5	"F": -4604}
{"v": 1	"t": 930257	"P": 1437.5	"F": -4385}
{"v": 1	"t": 930277	"P": 1438.75	"F": -4409}
{"v": 1	"t": 930298	"P": 1450.0	"F": -4466}
{"v": 1	"t": 930318	"P": 1443.75	"F": -4512}
{"v": 1	"t": 930339	"P": 1442.5	"F": -4537}
{"v": 1	"t": 930359	"P": 1442.25	"F": -4366}
{"v": 1	"t": 930379	"P": 1441.0	"F": -4357}
{"v": 1	"t": 930400	"P": 1442.0	"F": -4435}
{"v": 1	"t": 930420	"P": 1443.75	"F": -4661}
{"v": 1	"t": 930441	"P": 1441.75	"F": -4511}
{"v": 1	"t": 930461	"P": 1436.25	"F": -4313}
{"v": 1	"t": 930481	"P": 1441.5	"F": -4506}
{"v": 1	"t": 930502	"P": 1446.25	"F": -4443}
{"v": 1	"t": 930522	"P": 1438.75	"F": -4511}
{"v": 1	"t": 930542	"P": 1440.0	"F": -4438}
{"v": 1	"t": 930563	"P": 1446.0	"F": -4631}
{"v": 1	"t": 930583	"P": 1440.75	"F": -4521}
{"v": 1	"t": 930603	"P": 1440.75	"F": -4328}
{"v": 1	"t": 930624	"P": 1446.0	"F": -4463}
{"v": 1	"t": 930644	"P": 1443.25	"F": -4528}
{"v": 1	"t": 930665	"P": 1437.75	"F": -4507}
{"v": 1	"t": 930685	"P": 1437.75	"F": -4491}
{"v": 1	"t": 930705	"P": 1440.75	"F": -4494}
{"v": 1	"t": 930726	"P": 1437.75	"F": -4511}
{"v": 1	"t": 930746	"P": 1436.75	"F": -4511}
{"v": 1	"t": 930766	"P": 1443.5	"F": -4489}
{"v": 1	"t": 930787	"P": 1446.0	"F": -4651}
{"v": 1	"t": 930807	"P": 1438.5	"F": -4474}
{"v": 1	"t": 930827	"P": 1436.5	"F": -4520}
{"v": 1	"t": 930848	"P": 1438.0	"F": -4497}
{"v": 1	"t": 930868	"P": 1437.0	"F": -4304}
{"v": 1	"t": 930889	"P": 1440.0	"F": -4398}
{"v": 1	"t": 930909	"P": 1440.5	"F": -4411}
{"v": 1	"t": 930930	"P": 1436.25	"F": -4448}
{"v": 1	"t": 930950	"P": 1437.0	"F": -4399}
{"v": 1	"t": 930970	"P": 1444.75	"F": -4453}
{"v": 1	"t": 930990	"P": 1445.75	"F": -4356}
{"v": 1	"t": 931011	"P": 1437.0	"F": -4446}
{"v": 1	"t": 931031	"P": 1437.0	"F": -4489}
{"v": 1	"t": 931051	"P": 1445.25	"F": -4519}
{"v": 1	"t": 931072	"P": 1449.25	"F": -4560	"C": 46.35	"D": 3255	"sn": 54091929832280	"file": "/data/device_log/data0000.out"}
{"v": 1	"t": 931092	"P": 1442.25	"F": -4336}
{"v": 1	"t": 931112	"P": 1441.5	"F": -4458}
{"v": 1	"t": 931132	"P": 1446.0	"F": -4468}
{"v": 1	"t": 931153	"P": 1447.75	"F": -4371}
{"v": 1	"t": 931173	"P": 1440.5	"F": -4516}
{"v": 1	"t": 931193	"P": 1440.5	"F": -4468}
{"v": 1	"t": 931214	"P": 1450.0	"F": -4366}
{"v": 1	"t": 931234	"P": 1444.0	"F": -4400}
{"v": 1	"t": 931254	"P": 1446.25	"F": -4460}
{"v": 1	"t": 931275	"P": 1441.0	"F": -4632}
{"v": 1	"t": 931295	"P": 1441.0	"F": -4430}
{"v": 1	"t": 931315	"P": 1443.25	"F": -4537}
{"v": 1	"t": 931336	"P": 1442.25	"F": -4391}
{"v": 1	"t": 931356	"P": 1439.5	"F": -4399}
{"v": 1	"t": 931376	"P": 1445.25	"F": -4392}
{"v": 1	"t": 931396	"P": 1447.5	"F": -4440}
{"v": 1	"t": 931417	"P": 1445.75	"F": -4480}
{"v": 1	"t": 931437	"P": 1440.25	"F": -4355}
{"v": 1	"t": 931458	"P": 1447.0	"F": -4416}
{"v": 1	"t": 931478	"P": 1446.0	"F": -4410}
{"v": 1	"t": 931498	"P": 1438.5	"F": -4412}
{"v": 1	"t": 931519	"P": 1444.25	"F": -4455}
{"v": 1	"t": 931539	"P": 1447.25	"F": -4419}
{"v": 1	"t": 931559	"P": 1447.25	"F": -4474}
{"v": 1	"t": 931580	"P": 1444.5	"F": -4576}
{"v": 1	"t": 931600	"P": 1444.0	"F": -4451}
{"v": 1	"t": 931620	"P": 1450.5	"F": -4361}
{"v": 1	"t": 931640	"P": 1442.25	"F": -4532}
{"v": 1	"t": 931661	"P": 1442.25	"F": -4473}
{"v": 1	"t": 931681	"P": 1442.25	"F": -4467}
{"v": 1	"t": 931701	"P": 1441.5	"F": -4423}
{"v": 1	"t": 931722	"P": 1446.25	"F": -4387}
{"v": 1	"t": 931742	"P": 1442.5	"F": -4355}
{"v": 1	"t": 931762	"P": 1443.5	"F": -4398}
{"v": 1	"t": 931783	"P": 1443.0	"F": -4351}
{"v": 1	"t": 931803	"P": 1442.25	"F": -4428}
{"v": 1	"t": 931823	"P": 1440.75	"F": -4406}
{"v": 1	"t": 931843	"P": 1435.5	"F": -4486}
{"v": 1	"t": 931864	"P": 1446.0	"F": -4314}
{"v": 1	"t": 931884	"P": 1441.5	"F": -4402}
{"v": 1	"t": 931904	"P": 1442.25	"F": -4401}
{"v": 1	"t": 931925	"P": 1440.0	"F": -4318}
{"v": 1	"t": 931945	"P": 1441.25	"F": -4406}
{"v": 1	"t": 931965	"P": 1445.5	"F": -4501}
{"v": 1	"t": 931987	"P": 1440.5	"F": -4388}
{"v": 1	"t": 932007	"P": 1441.0	"F": -4286}
{"v": 1	"t": 932028	"P": 1441.25	"F": -4408}
{"v": 1	"t": 932048	"P": 1441.75	"F": -4323}
{"v": 1	"t": 932068	"P": 1438.0	"F": -4350}
{"v": 1	"t": 932089	"P": 1444.25	"F": -4376	"C": 46.39	"D": 3255	"sn": 54091929832280	"file": "/data/device_log/data0000.out"}
{"v": 1	"t": 932109	"P": 1443.75	"F": -4520}
{"v": 1	"t": 932129	"P": 1441.0	"F": -4325}
{"v": 1	"t": 932150	"P": 1438.75	"F": -4363}
{"v": 1	"t": 932170	"P": 1441.0	"F": -4473}
{"v": 1	"t": 932190	"P": 1443.25	"F": -4489}
{"v": 1	"t": 932211	"P": 1441.0	"F": -4491}
{"v": 1	"t": 932231	"P": 1438.5	"F": -4333}
{"v": 1	"t": 932251	"P": 1445.25	"F": -4354}
{"v": 1	"t": 932271	"P": 1443.0	"F": -4312}
{"v": 1	"t": 932292	"P": 1442.75	"F": -4432}
{"v": 1	"t": 932312	"P": 1438.0	"F": -4502}
{"v": 1	"t": 932332	"P": 1441.5	"F": -4381}
{"v": 1	"t": 932353	"P": 1442.75	"F": -4424}
{"v": 1	"t": 932373	"P": 1440.0	"F": -4446}
{"v": 1	"t": 932393	"P": 1444.5	"F": -4298}
{"v": 1	"t": 932414	"P": 1445.5	"F": -4388}
{"v": 1	"t": 932434	"P": 1445.25	"F": -4528}
{"v": 1	"t": 932454	"P": 1441.25	"F": -4539}
{"v": 1	"t": 932474	"P": 1442.5	"F": -4669}
{"v": 1	"t": 932495	"P": 1434.25	"F": -4411}
{"v": 1	"t": 932515	"P": 1446.0	"F": -4426}
{"v": 1	"t": 932536	"P": 1442.75	"F": -4375}
{"v": 1	"t": 932556	"P": 1438.25	"F": -4519}
{"v": 1	"t": 932576	"P": 1447.0	"F": -4455}
{"v": 1	"t": 932597	"P": 1443.0	"F": -4314}
{"v": 1	"t": 932617	"P": 1446.0	"F": -4295}
{"v": 1	"t": 932638	"P": 1444.75	"F": -4412}
{"v": 1	"t": 932658	"P": 1441.75	"F": -4423}
{"v": 1	"t": 932679	"P": 1448.25	"F": -4465}
{"v": 1	"t": 932699	"P": 1442.75	"F": -4575}
{"v": 1	"t": 932720	"P": 1437.25	"F": -4515}
{"v": 1	"t": 932740	"P": 1446.0	"F": -4481}
{"v": 1	"t": 932760	"P": 1441.0	"F": -4506}
{"v": 1	"t": 932781	"P": 1440.0	"F": -4406}
{"v": 1	"t": 932801	"P": 1440.0	"F": -4567}
{"v": 1	"t": 932821	"P": 1443.75	"F": -4500}
{"v": 1	"t": 932842	"P": 1442.25	"F": -4437}
{"v": 1	"t": 932862	"P": 1439.25	"F": -4356}
{"v": 1	"t": 932882	"P": 1438.5	"F": -4330}
{"v": 1	"t": 932903	"P": 1449.25	"F": -4411}
{"v": 1	"t": 932923	"P": 1443.5	"F": -4440}
{"v": 1	"t": 932943	"P": 1439.0	"F": -4436}
{"v": 1	"t": 932963	"P": 1441.5	"F": -4429}
{"v": 1	"t": 932984	"P": 1443.75	"F": -4279}
{"v": 1	"t": 933004	"P": 1443.5	"F": -4267}
{"v": 1	"t": 933024	"P": 1438.25	"F": -4220}
{"v": 1	"t": 933045	"P": 1437.25	"F": -4327}
{"v": 1	"t": 933065	"P": 1441.0	"F": -4395}
{"v": 1	"t": 933085	"P": 1441.5	"F": -4420}
{"v": 1	"t": 933106	"P": 1440.25	"F": -4462	"C": 46.39	"D": 3255	"sn": 54091929832280	"file": "/data/device_log/data0000.out"}
{"v": 1	"t": 933126	"P": 1436.75	"F": -4348}
{"v": 1	"t": 933146	"P": 1440.0	"F": -4407}
{"v": 1	"t": 933166	"P": 1444.75	"F": -4309}
{"v": 1	"t": 933187	"P": 1444.0	"F": -4353}
{"v": 1	"t": 933207	"P": 1440.25	"F": -4317}
{"v": 1	"t": 933227	"P": 1440.5	"F": -4452}
{"v": 1	"t": 933248	"P": 1444.75	"F": -4419}
{"v": 1	"t": 933268	"P": 1439.5	"F": -4470}
{"v": 1	"t": 933289	"P": 1446.25	"F": -4345}
{"v": 1	"t": 933309	"P": 1444.25	"F": -4508}
{"v": 1	"t": 933329	"P": 1443.25	"F": -4383}
{"v": 1	"t": 933350	"P": 1439.0	"F": -4326}
{"v": 1	"t": 933370	"P": 1447.0	"F": -4452}
{"v": 1	"t": 933390	"P": 1447.25	"F": -4439}
{"v": 1	"t": 933411	"P": 1442.25	"F": -4398}
{"v": 1	"t": 933431	"P": 1442.0	"F": -4534}
{"v": 1	"t": 933451	"P": 1440.75	"F": -4322}
{"v": 1	"t": 933472	"P": 1447.5	"F": -4413}
{"v": 1	"t": 933492	"P": 1444.0	"F": -4442}
{"v": 1	"t": 933512	"P": 1439.5	"F": -4454}
{"v": 1	"t": 933532	"P": 1441.25	"F": -4236}
{"v": 1	"t": 933553	"P": 1444.75	"F": -4359}
{"v": 1	"t": 933573	"P": 1442.5	"F": -4194}
{"v": 1	"t": 933593	"P": 1438.75	"F": -4245}
{"v": 1	"t": 933614	"P": 1439.5	"F": -4337}
{"v": 1	"t": 933634	"P": 1443.25	"F": -4425}
{"v": 1	"t": 933654	"P": 1439.75	"F": -4449}
{"v": 1	"t": 933674	"P": 1438.75	"F": -4382}
{"v": 1	"t": 933695	"P": 1439.75	"F": -4519}
{"v": 1	"t": 933715	"P": 1442.75	"F": -4565}
{"v": 1	"t": 933735	"P": 1444.5	"F": -4414}
{"v": 1	"t": 933756	"P": 1439.5	"F": -4448}
{"v": 1	"t": 933776	"P": 1438.5	"F": -4382}
{"v": 1	"t": 933796	"P": 1442.5	"F": -4346}
{"v": 1	"t": 933817	"P": 1440.75	"F": -4249}
{"v": 1	"t": 933837	"P": 1442.25	"F": -4410}
{"v": 1	"t": 933858	"P": 1444.0	"F": -4608}
{"v": 1	"t": 933878	"P": 1438.0	"F": -4440}
{"v": 1	"t": 933898	"P": 1439.75	"F": -4474}
{"v": 1	"t": 933919	"P": 1439.25	"F": -4269}
{"v": 1	"t": 933939	"P": 1443.0	"F": -4412}
{"v": 1	"t": 933959	"P": 1445.25	"F": -4572}
{"v": 1	"t": 933979	"P": 1436.75	"F": -4657}
{"v": 1	"t": 934000	"P": 1442.5	"F": -4460}
{"v": 1	"t": 934020	"P": 1448.25	"F": -4407}
{"v": 1	"t": 934040	"P": 1442.0	"F": -4491}
{"v": 1	"t": 934061	"P": 1441.75	"F": -4378}
{"v": 1	"t": 934081	"P": 1437.75	"F": -4489}
{"v": 1	"t": 934101	"P": 1446.0	"F": -4480}
{"v": 1	"t": 934122	"P": 1441.5	"F": -4454	"C": 46.38	"D": 3255	"sn": 54091929832280	"file": "/data/device_log/data0000.out"}
{"v": 1	"t": 934142	"P": 1438.5	"F": -4417}
{"v": 1	"t": 934162	"P": 1439.25	"F": -4354}
{"v": 1	"t": 934183	"P": 1443.75	"F": -4358}
{"v": 1	"t": 934203	"P": 1440.0	"F": -4520}
{"v": 1	"t": 934223	"P": 1441.25	"F": -4500}
{"v": 1	"t": 934243	"P": 1437.25	"F": -4339}
{"v": 1	"t": 934264	"P": 1445.75	"F": -4329}
{"v": 1	"t": 934284	"P": 1441.75	"F": -4381}
{"v": 1	"t": 934304	"P": 1439.75	"F": -4377}
{"v": 1	"t": 934325	"P": 1441.25	"F": -4526}
{"v": 1	"t": 934345	"P": 1444.25	"F": -4297}
{"v": 1	"t": 934365	"P": 1443.25	"F": -4358}
{"v": 1	"t": 934386	"P": 1440.25	"F": -4561}
{"v": 1	"t": 934406	"P": 1446.75	"F": -4381}
{"v": 1	"t": 934427	"P": 1446.0	"F": -4365}
{"v": 1	"t": 934447	"P": 1444.75	"F": -4444}
{"v": 1	"t": 934467	"P": 1438.5	"F": -4401}
{"v": 1	"t": 934488	"P": 1443.0	"F": -4266}
{"v": 1	"t": 934508	"P": 1441.25	"F": -4462}
{"v": 1	"t": 934528	"P": 1443.0	"F": -4308}
{"v": 1	"t": 934548	"P": 1441.5	"F": -4156}
{"v": 1	"t": 934569	"P": 1439.0	"F": -4368}
{"v": 1	"t": 934589	"P": 1447.0	"F": -4323}
{"v": 1	"t": 934609	"P": 1436.5	"F": -4269}
{"v": 1	"t": 934630	"P": 1441.75	"F": -4321}
{"v": 1	"t": 934650	"P": 1447.0	"F": -4407}
{"v": 1	"t": 934670	"P": 1440.25	"F": -4275}
{"v": 1	"t": 934691	"P": 1438.5	"F": -4357}
{"v": 1	"t": 934711	"P": 1436.75	"F": -4386}
{"v": 1	"t": 934731	"P": 1442.5	"F": -4334}
{"v": 1	"t": 934751	"P": 1443.0	"F": -4229}
{"v": 1	"t": 934772	"P": 1444.5	"F": -4256}
{"v": 1	"t": 934792	"P": 1445.25	"F": -4399}
{"v": 1	"t": 934812	"P": 1442.25	"F": -4309}
{"v": 1	"t": 934833	"P": 1444.0	"F": -4361}
{"v": 1	"t": 934853	"P": 1440.0	"F": -4209}
{"v": 1	"t": 934873	"P": 1440.25	"F": -4459}
{"v": 1	"t": 934894	"P": 1437.5	"F": -4351}
{"v": 1	"t": 934914	"P": 1443.0	"F": -4358}
{"v": 1	"t": 934934	"P": 1441.0	"F": -4246}
{"v": 1	"t": 934955	"P": 1437.75	"F": -4211}
{"v": 1	"t": 934975	"P": 1439.25	"F": -4324}
{"v": 1	"t": 934996	"P": 1438.25	"F": -4420}
{"v": 1	"t": 935016	"P": 1438.75	"F": -4408}
{"v": 1	"t": 935036	"P": 1440.0	"F": -4366}
{"v": 1	"t": 935057	"P": 1444.75	"F": -4370}
{"v": 1	"t": 935077	"P": 1440.0	"F": -4443}
{"v": 1	"t": 935097	"P": 1439.25	"F": -4524}
{"v": 1	"t": 935117	"P": 1443.75	"F": -4273}
{"v": 1	"t": 935138	"P": 1439.25	"F": -4351	"C": 46.355	"D": 3255	"sn": 54091929832280	"file": "/data/device_log/data0000.out"}
{"v": 1	"t": 935158	"P": 1438.75	"F": -4320}
{"v": 1	"t": 935178	"P": 1442.25	"F": -4507}
{"v": 1	"t": 935199	"P": 1441.75	"F": -4439}
{"v": 1	"t": 935219	"P": 1443.0	"F": -4451}
{"v": 1	"t": 935239	"P": 1441.75	"F": -4401}
{"v": 1	"t": 935260	"P": 1434.25	"F": -4420}
{"v": 1	"t": 935280	"P": 1442.5	"F": -4280}
{"v": 1	"t": 935300	"P": 1442.75	"F": -4418}
{"v": 1	"t": 935321	"P": 1442.5	"F": -4398}
{"v": 1	"t": 935341	"P": 1441.75	"F": -4283}
{"v": 1	"t": 935361	"P": 1446.0	"F": -4374}
{"v": 1	"t": 935381	"P": 1441.25	"F": -4290}
{"v": 1	"t": 935402	"P": 1440.5	"F": -4450}
{"v": 1	"t": 935422	"P": 1437.5	"F": -4250}
{"v": 1	"t": 935442	"P": 1440.25	"F": -4389}
{"v": 1	"t": 935463	"P": 1446.5	"F": -4633}
{"v": 1	"t": 935483	"P": 1443.75	"F": -4461}
{"v": 1	"t": 935503	"P": 1440.25	"F": -4431}
{"v": 1	"t": 935524	"P": 1447.0	"F": -4369}
{"v": 1	"t": 935544	"P": 1439.5	"F": -4509}
{"v": 1	"t": 935565	"P": 1438.0	"F": -4394}
{"v": 1	"t": 935585	"P": 1444.75	"F": -4363}
{"v": 1	"t": 935605	"P": 1442.75	"F": -4419}
{"v": 1	"t": 935626	"P": 1442.5	"F": -4303}
{"v": 1	"t": 935646	"P": 1437.25	"F": -4424}
{"v": 1	"t": 935666	"P": 1445.0	"F": -4455}
{"v": 1	"t": 935687	"P": 1444.25	"F": -4728}
{"v": 1	"t": 935707	"P": 1440.25	"F": -4636}
{"v": 1	"t": 935727	"P": 1441.5	"F": -4391}
{"v": 1	"t": 935747	"P": 1443.25	"F": -4497}
{"v": 1	"t": 935768	"P": 1443.5	"F": -4428}
{"v": 1	"t": 935788	"P": 1443.0	"F": -4547}
{"v": 1	"t": 935808	"P": 1437.5	"F": -4389}
{"v": 1	"t": 935829	"P": 1441.0	"F": -4413}
{"v": 1	"t": 935849	"P": 1443.75	"F": -4288}
{"v": 1	"t": 935869	"P": 1441.75	"F": -4500}
{"v": 1	"t": 935890	"P": 1435.5	"F": -4436}
{"v": 1	"t": 935910	"P": 1440.75	"F": -4464}
{"v": 1	"t": 935930	"P": 1440.5	"F": -4479}
{"v": 1	"t": 935950	"P": 1439.75	"F": -4432}
{"v": 1	"t": 935971	"P": 1437.5	"F": -4538}
{"v": 1	"t": 935991	"P": 1438.0	"F": -4708}
{"v": 1	"t": 936011	"P": 1442.25	"F": -4596}
{"v": 1	"t": 936032	"P": 1440.75	"F": -4647}
{"v": 1	"t": 936052	"P": 1441.25	"F": -4432}
{"v": 1	"t": 936072	"P": 1443.5	"F": -4475}
{"v": 1	"t": 936093	"P": 1444.5	"F": -4441}
{"v": 1	"t": 936113	"P": 1443.0	"F": -4292}
{"v": 1	"t": 936134	"P": 1445.5	"F": -4385}
{"v": 1	"t": 936154	"P": 1447.0	"F": -4566	"C": 46.37	"D": 3255	"sn": 54091929832280	"file": "/data/device_log/data0000.out"}
{"v": 1	"t": 936175	"P": 1444.25	"F": -4626}
{"v": 1	"t": 936195	"P": 1449.0	"F": -4536}
{"v": 1	"t": 936216	"P": 1443.75	"F": -4644}
{"v": 1	"t": 936236	"P": 1444.25	"F": -4469}
{"v": 1	"t": 936256	"P": 1448.5	"F": -4494}
{"v": 1	"t": 936277	"P": 1449.0	"F": -4549}
{"v": 1	"t": 936297	"P": 1443.0	"F": -4575}
{"v": 1	"t": 936317	"P": 1442.5	"F": -4571}
{"v": 1	"t": 936338	"P": 1450.0	"F": -4668}
{"v": 1	"t": 936358	"P": 1442.5	"F": -4619}
{"v": 1	"t": 936378	"P": 1442.25	"F": -4539}
{"v": 1	"t": 936398	"P": 1443.0	"F": -4424}
{"v": 1	"t": 936419	"P": 1450.25	"F": -4651}
{"v": 1	"t": 936439	"P": 1446.25	"F": -4544}
{"v": 1	"t": 936459	"P": 1444.75	"F": -4657}
{"v": 1	"t": 936480	"P": 1442.0	"F": -4524}
{"v": 1	"t": 936500	"P": 1446.75	"F": -4595}
{"v": 1	"t": 936520	"P": 1448.75	"F": -4525}
{"v": 1	"t": 936541	"P": 1444.75	"F": -4449}
{"v": 1	"t": 936561	"P": 1445.5	"F": -4573}
{"v": 1	"t": 936581	"P": 1446.0	"F": -4545}
{"v": 1	"t": 936601	"P": 1450.0	"F": -4554}
{"v": 1	"t": 936622	"P": 1440.75	"F": -4538}
{"v": 1	"t": 936642	"P": 1442.0	"F": -4468}
{"v": 1	"t": 936662	"P": 1444.75	"F": -4558}
{"v": 1	"t": 936683	"P": 1448.0	"F": -4505}
{"v": 1	"t": 936703	"P": 1443.75	"F": -4448}
{"v": 1	"t": 936723	"P": 1444.0	"F": -4568}
{"v": 1	"t": 936744	"P": 1444.75	"F": -4529}
{"v": 1	"t": 936764	"P": 1445.75	"F": -4585}
{"v": 1	"t": 936785	"P": 1441.5	"F": -4678}
{"v": 1	"t": 936805	"P": 1443.25	"F": -4678}
{"v": 1	"t": 936825	"P": 1445.75	"F": -4418}
{"v": 1	"t": 936846	"P": 1444.0	"F": -4450}
{"v": 1	"t": 936866	"P": 1445.75	"F": -4589}
{"v": 1	"t": 936886	"P": 1448.25	"F": -4570}
{"v": 1	"t": 936907	"P": 1445.75	"F": -4492}
{"v": 1	"t": 936927	"P": 1442.0	"F": -4574}
{"v": 1	"t": 936947	"P": 1446.5	"F": -4453}
{"v": 1	"t": 936968	"P": 1446.75	"F": -4536}
{"v": 1	"t": 936988	"P": 1447.25	"F": -4620}
{"v": 1	"t": 937008	"P": 1442.25	"F": -4588}
{"v": 1	"t": 937028	"P": 1442.25	"F": -4626}
{"v": 1	"t": 937049	"P": 1445.75	"F": -4634}
{"v": 1	"t": 937069	"P": 1445.5	"F": -4560}
{"v": 1	"t": 937089	"P": 1441.5	"F": -4535}
{"v": 1	"t": 937110	"P": 1442.5	"F": -4687}
{"v": 1	"t": 937130	"P": 1448.0	"F": -4550}
{"v": 1	"t": 937150	"P": 1448.25	"F": -4563}
{"v": 1	"t": 937171	"P": 1445.5	"F": -4434	"C": 46.345	"D": 3255	"sn": 54091929832280	"file": "/data/device_log/data0000.out"}
{"v": 1	"t": 937191	"P": 1441.0	"F": -4534}
{"v": 1	"t": 937211	"P": 1450.25	"F": -4578}
{"v": 1	"t": 937232	"P": 1447.0	"F": -4534}
{"v": 1	"t": 937252	"P": 1444.75	"F": -4653}
{"v": 1	"t": 937272	"P": 1447.25	"F": -4554}
{"v": 1	"t": 937292	"P": 1446.5	"F": -4540}
{"v": 1	"t": 937313	"P": 1447.75	"F": -4622}
{"v": 1	"t": 937333	"P": 1443.75	"F": -4461}
{"v": 1	"t": 937354	"P": 1447.0	"F": -4615}
{"v": 1	"t": 937374	"P": 1443.75	"F": -4641}
{"v": 1	"t": 937394	"P": 1440.25	"F": -4567}
{"v": 1	"t": 937415	"P": 1441.0	"F": -4389}
{"v": 1	"t": 937435	"P": 1441.75	"F": -4525}
{"v": 1	"t": 937455	"P": 1441.5	"F": -4424}
{"v": 1	"t": 937476	"P": 1435.25	"F": -4507}
{"v": 1	"t": 937496	"P": 1436.25	"F": -4333}
{"v": 1	"t": 937516	"P": 1439.25	"F": -4339}
{"v": 1	"t": 937537	"P": 1443.0	"F": -4358}
{"v": 1	"t": 937557	"P": 1438.75	"F": -4355}
{"v": 1	"t": 937577	"P": 1434.0	"F": -4411}
{"v": 1	"t": 937597	"P": 1435.75	"F": -4348}
{"v": 1	"t": 937618	"P": 1439.5	"F": -4415}
{"v": 1	"t": 937638	"P": 1437.75	"F": -4337}
{"v": 1	"t": 937658	"P": 1430.25	"F": -4366}
{"v": 1	"t": 937679	"P": 1427.75	"F": -4323}
{"v": 1	"t": 937699	"P": 1435.5	"F": -4244}
{"v": 1	"t": 937719	"P": 1429.0	"F": -4138}
{"v": 1	"t": 937739	"P": 1428.75	"F": -4140}
{"v": 1	"t": 937760	"P": 1422.5	"F": -4080}
{"v": 1	"t": 937780	"P": 1430.75	"F": -4287}
{"v": 1	"t": 937800	"P": 1425.25	"F": -4207}
{"v": 1	"t": 937821	"P": 1426.0	"F": -4295}
{"v": 1	"t": 937841	"P": 1425.0	"F": -4389}
{"v": 1	"t": 937861	"P": 1427.75	"F": -4398}
{"v": 1	"t": 937882	"P": 1421.0	"F": -4296}
{"v": 1	"t": 937902	"P": 1421.5	"F": -4254}
{"v": 1	"t": 937923	"P": 1422.75	"F": -4305}
{"v": 1	"t": 937943	"P": 1417.0	"F": -4078}
{"v": 1	"t": 937963	"P": 1419.0	"F": -4343}
{"v": 1	"t": 937984	"P": 1419.25	"F": -4299}
{"v": 1	"t": 938004	"P": 1421.75	"F": -4370}
{"v": 1	"t": 938024	"P": 1413.75	"F": -4279}
{"v": 1	"t": 938045	"P": 1415.0	"F": -4277}
{"v": 1	"t": 938065	"P": 1412.75	"F": -4261}
{"v": 1	"t": 938085	"P": 1415.25	"F": -4204}
{"v": 1	"t": 938106	"P": 1413.25	"F": -4135}
{"v": 1	"t": 938126	"P": 1413.25	"F": -4148}
{"v": 1	"t": 938146	"P": 1417.75	"F": -4256}
{"v": 1	"t": 938166	"P": 1418.25	"F": -4089}
{"v": 1	"t": 938187	"P": 1410.25	"F": -4124	"C": 46.335	"D": 3255	"sn": 54091929832280	"file": "/data/device_log/data0000.out"}
{"v": 1	"t": 938207	"P": 1413.5	"F": -4210}
{"v": 1	"t": 938227	"P": 1408.5	"F": -4081}
{"v": 1	"t": 938248	"P": 1413.25	"F": -4231}
{"v": 1	"t": 938268	"P": 1415.5	"F": -4189}
{"v": 1	"t": 938288	"P": 1410.0	"F": -4260}
{"v": 1	"t": 938309	"P": 1410.0	"F": -4119}
{"v": 1	"t": 938329	"P": 1409.75	"F": -4101}
{"v": 1	"t": 938349	"P": 1409.5	"F": -4178}
{"v": 1	"t": 938369	"P": 1402.75	"F": -4169}
{"v": 1	"t": 938390	"P": 1409.25	"F": -4206}
{"v": 1	"t": 938410	"P": 1409.0	"F": -4174}
{"v": 1	"t": 938430	"P": 1407.75	"F": -4215}
{"v": 1	"t": 938451	"P": 1403.5	"F": -4067}
{"v": 1	"t": 938471	"P": 1404.75	"F": -4096}
{"v": 1	"t": 938492	"P": 1405.75	"F": -4172}
{"v": 1	"t": 938512	"P": 1403.5	"F": -4137}
{"v": 1	"t": 938532	"P": 1401.0	"F": -4093}
{"v": 1	"t": 938553	"P": 1405.5	"F": -4103}
{"v": 1	"t": 938573	"P": 1402.0	"F": -4204}
{"v": 1	"t": 938593	"P": 1392.5	"F": -3983}
{"v": 1	"t": 938613	"P": 1397.5	"F": -4185}
{"v": 1	"t": 938634	"P": 1397.75	"F": -4066}
{"v": 1	"t": 938654	"P": 1397.0	"F": -3983}
{"v": 1	"t": 938674	"P": 1395.75	"F": -4037}
{"v": 1	"t": 938695	"P": 1395.25	"F": -4112}
{"v": 1	"t": 938715	"P": 1392.25	"F": -3973}
{"v": 1	"t": 938735	"P": 1393.25	"F": -3907}
{"v": 1	"t": 938756	"P": 1391.75	"F": -4015}
{"v": 1	"t": 938776	"P": 1382.25	"F": -4027}
{"v": 1	"t": 938796	"P": 1388.25	"F": -3772}
{"v": 1	"t": 938816	"P": 1384.5	"F": -3829}
{"v": 1	"t": 938837	"P": 1384.5	"F": -3759}
{"v": 1	"t": 938857	"P": 1381.0	"F": -3924}
{"v": 1	"t": 938877	"P": 1378.75	"F": -3851}
{"v": 1	"t": 938898	"P": 1379.25	"F": -3870}
{"v": 1	"t": 938918	"P": 1381.0	"F": -3895}
{"v": 1	"t": 938938	"P": 1374.0	"F": -3864}
{"v": 1	"t": 938958	"P": 1374.75	"F": -3766}
{"v": 1	"t": 938979	"P": 1380.75	"F": -3806}
{"v": 1	"t": 938999	"P": 1375.25	"F": -3790}
{"v": 1	"t": 939020	"P": 1378.75	"F": -3810}
{"v": 1	"t": 939040	"P": 1373.75	"F": -3812}
{"v": 1	"t": 939061	"P": 1375.0	"F": -3821}
{"v": 1	"t": 939081	"P": 1370.0	"F": -3947}
{"v": 1	"t": 939101	"P": 1372.75	"F": -3800}
{"v": 1	"t": 939121	"P": 1373.25	"F": -3725}
{"v": 1	"t": 939142	"P": 1373.25	"F": -3894}
{"v": 1	"t": 939162	"P": 1369.0	"F": -3735}
{"v": 1	"t": 939182	"P": 1368.0	"F": -3885}
{"v": 1	"t": 939203	"P": 1374.25	"F": -3784	"C": 46.285	"D": 3255	"sn": 54091929832280	"file": "/data/device_log/data0000.out"}
{"v": 1	"t": 939223	"P": 1374.5	"F": -3682}
{"v": 1	"t": 939243	"P": 1369.5	"F": -3862}
{"v": 1	"t": 939264	"P": 1372.5	"F": -3797}
{"v": 1	"t": 939284	"P": 1374.25	"F": -3696}
{"v": 1	"t": 939304	"P": 1373.5	"F": -3643}
{"v": 1	"t": 939324	"P": 1374.25	"F": -3678}
{"v": 1	"t": 939345	"P": 1372.25	"F": -3744}
{"v": 1	"t": 939365	"P": 1375.5	"F": -3840}
{"v": 1	"t": 939385	"P": 1374.25	"F": -3762}
{"v": 1	"t": 939406	"P": 1368.75	"F": -3675}
{"v": 1	"t": 939426	"P": 1368.75	"F": -3794}
{"v": 1	"t": 939446	"P": 1374.75	"F": -3816}
{"v": 1	"t": 939466	"P": 1374.0	"F": -3878}
{"v": 1	"t": 939487	"P": 1371.75	"F": -3529}
{"v": 1	"t": 939507	"P": 1371.0	"F": -3788}
{"v": 1	"t": 939527	"P": 1375.5	"F": -3783}
{"v": 1	"t": 939548	"P": 1375.0	"F": -3736}
{"v": 1	"t": 939568	"P": 1372.75	"F": -3897}
{"v": 1	"t": 939589	"P": 1370.5	"F": -3812}
{"v": 1	"t": 939609	"P": 1368.0	"F": -3596}
{"v": 1	"t": 939629	"P": 1368.25	"F": -3831}
{"v": 1	"t": 939650	"P": 1369.25	"F": -3688}
{"v": 1	"t": 939670	"P": 1368.25	"F": -3608}
{"v": 1	"t": 939691	"P": 1365.25	"F": -3740}
{"v": 1	"t": 939712	"P": 1366.75	"F": -3738}
{"v": 1	"t": 939732	"P": 1355.75	"F": -3814}
{"v": 1	"t": 939752	"P": 1357.25	"F": -3672}
{"v": 1	"t": 939773	"P": 1360.75	"F": -3702}
{"v": 1	"t": 939793	"P": 1356.5	"F": -3731}
{"v": 1	"t": 939813	"P": 1354.0	"F": -3611}
{"v": 1	"t": 939834	"P": 1355.75	"F": -3590}
{"v": 1	"t": 939854	"P": 1353.75	"F": -3689}
{"v": 1	"t": 939874	"P": 1355.75	"F": -3676}
{"v": 1	"t": 939895	"P": 1354.5	"F": -3592}
{"v": 1	"t": 939915	"P": 1354.0	"F": -3650}
{"v": 1	"t": 939935	"P": 1358.25	"F": -3662}
{"v": 1	"t": 939955	"P": 1352.5	"F": -3562}
{"v": 1	"t": 939976	"P": 1349.0	"F": -3585}
{"v": 1	"t": 939996	"P": 1348.5	"F": -3608}
{"v": 1	"t": 940016	"P": 1351.75	"F": -3610}
{"v": 1	"t": 940037	"P": 1347.25	"F": -3531}
{"v": 1	"t": 940057	"P": 1345.0	"F": -3551}
{"v": 1	"t": 940077	"P": 1345.25	"F": -3559}
{"v": 1	"t": 940098	"P": 1345.0	"F": -3538}
{"v": 1	"t": 940118	"P": 1344.75	"F": -3525}
{"v": 1	"t": 940138	"P": 1337.5	"F": -3468}
{"v": 1	"t": 940158	"P": 1339.75	"F": -3602}
{"v": 1	"t": 940179	"P": 1343.25	"F": -3587}
{"v": 1	"t": 940199	"P": 1337.0	"F": -3503}
{"v": 1	"t": 940219	"P": 1340.0	"F": -3465	"C": 46.325	"D": 3255	"sn": 54091929832280	"file": "/data/device_log/data0000.out"}
{"v": 1	"t": 940240	"P": 1334.25	"F": -3514}
{"v": 1	"t": 940260	"P": 1335.0	"F": -3516}
{"v": 1	"t": 940280	"P": 1338.75	"F": -3543}
{"v": 1	"t": 940301	"P": 1334.25	"F": -3577}
{"v": 1	"t": 940321	"P": 1338.25	"F": -3538}
{"v": 1	"t": 940342	"P": 1336.75	"F": -3483}
{"v": 1	"t": 940362	"P": 1334.5	"F": -3435}
{"v": 1	"t": 940382	"P": 1333.75	"F": -3411}
{"v": 1	"t": 940403	"P": 1339.5	"F": -3430}
{"v": 1	"t": 940423	"P": 1334.25	"F": -3398}
{"v": 1	"t": 940443	"P": 1331.5	"F": -3457}
{"v": 1	"t": 940463	"P": 1332.25	"F": -3405}
{"v": 1	"t": 940484	"P": 1333.0	"F": -3279}
{"v": 1	"t": 940504	"P": 1334.5	"F": -3335}
{"v": 1	"t": 940524	"P": 1328.75	"F": -3537}
{"v": 1	"t": 940545	"P": 1328.25	"F": -3339}
{"v": 1	"t": 940565	"P": 1328.75	"F": -3436}
{"v": 1	"t": 940585	"P": 1330.0	"F": -3516}
{"v": 1	"t": 940606	"P": 1327.5	"F": -3330}
{"v": 1	"t": 940626	"P": 1324.5	"F": -3322}
{"v": 1	"t": 940646	"P": 1330.0	"F": -3253}
{"v": 1	"t": 940667	"P": 1326.75	"F": -3407}
{"v": 1	"t": 940687	"P": 1320.75	"F": -3314}
{"v": 1	"t": 940707	"P": 1316.0	"F": -3440}
{"v": 1	"t": 940727	"P": 1321.25	"F": -3285}
{"v": 1	"t": 940748	"P": 1318.75	"F": -3354}
{"v": 1	"t": 940768	"P": 1314.0	"F": -3315}
{"v": 1	"t": 940788	"P": 1307.5	"F": -3391}
{"v": 1	"t": 940809	"P": 1314.25	"F": -3325}
{"v": 1	"t": 940829	"P": 1315.25	"F": -3274}
{"v": 1	"t": 940850	"P": 1305.0	"F": -3143}
{"v": 1	"t": 940870	"P": 1308.0	"F": -3230}
{"v": 1	"t": 940890	"P": 1308.5	"F": -3128}
{"v": 1	"t": 940911	"P": 1302.25	"F": -3226}
{"v": 1	"t": 940931	"P": 1302.25	"F": -3139}
{"v": 1	"t": 940951	"P": 1303.5	"F": -3159}
{"v": 1	"t": 940972	"P": 1301.25	"F": -3179}
{"v": 1	"t": 940992	"P": 1299.5	"F": -3149}
{"v": 1	"t": 941012	"P": 1296.25	"F": -3140}
{"v": 1	"t": 941032	"P": 1302.75	"F": -3222}
{"v": 1	"t": 941053	"P": 1301.25	"F": -3062}
{"v": 1	"t": 941073	"P": 1296.5	"F": -3140}
{"v": 1	"t": 941093	"P": 1297.75	"F": -3180}
{"v": 1	"t": 941114	"P": 1295.75	"F": -2944}
{"v": 1	"t": 941134	"P": 1298.0	"F": -3088}
{"v": 1	"t": 941154	"P": 1291.25	"F": -2971}
{"v": 1	"t": 941175	"P": 1288.75	"F": -3018}
{"v": 1	"t": 941195	"P": 1292.0	"F": -3080}
{"v": 1	"t": 941215	"P": 1293.25	"F": -2980}
{"v": 1	"t": 941236	"P": 1288.25	"F": -2958	"C": 46.34	"D": 3255	"sn": 54091929832280	"file": "/data/device_log/data0000.out"}
{"v": 1	"t": 941256	"P": 1284.0	"F": -3018}
{"v": 1	"t": 941276	"P": 1286.75	"F": -2931}
{"v": 1	"t": 941296	"P": 1289.5	"F": -3105}
{"v": 1	"t": 941317	"P": 1288.25	"F": -3027}
{"v": 1	"t": 941337	"P": 1284.0	"F": -3070}
{"v": 1	"t": 941357	"P": 1285.75	"F": -2962}
{"v": 1	"t": 941378	"P": 1288.0	"F": -3030}
{"v": 1	"t": 941398	"P": 1280.5	"F": -2866}
{"v": 1	"t": 941419	"P": 1281.0	"F": -2848}
{"v": 1	"t": 941439	"P": 1283.0	"F": -2928}
{"v": 1	"t": 941459	"P": 1278.75	"F": -2985}
{"v": 1	"t": 941480	"P": 1276.0	"F": -2997}
{"v": 1	"t": 941500	"P": 1280.5	"F": -2952}
{"v": 1	"t": 941520	"P": 1280.25	"F": -2978}
{"v": 1	"t": 941541	"P": 1275.25	"F": -2950}
{"v": 1	"t": 941561	"P": 1271.25	"F": -2861}
{"v": 1	"t": 941581	"P": 1275.0	"F": -2908}
{"v": 1	"t": 941601	"P": 1276.0	"F": -2887}
{"v": 1	"t": 941622	"P": 1271.25	"F": -2764}
{"v": 1	"t": 941642	"P": 1271.75	"F": -2884}
{"v": 1	"t": 941662	"P": 1272.5	"F": -2888}
{"v": 1	"t": 941683	"P": 1273.75	"F": -2945}
{"v": 1	"t": 941703	"P": 1274.25	"F": -2891}
{"v": 1	"t": 941723	"P": 1269.5	"F": -2921}
{"v": 1	"t": 941744	"P": 1272.0	"F": -2893}
{"v": 1	"t": 941764	"P": 1271.5	"F": -2924}
{"v": 1	"t": 941784	"P": 1269.75	"F": -2879}
{"v": 1	"t": 941805	"P": 1271.0	"F": -2863}
{"v": 1	"t": 941825	"P": 1271.25	"F": -2980}
{"v": 1	"t": 941845	"P": 1273.25	"F": -2887}
{"v": 1	"t": 941865	"P": 1272.5	"F": -2836}
{"v": 1	"t": 941886	"P": 1267.0	"F": -2845}
{"v": 1	"t": 941906	"P": 1271.0	"F": -2800}
{"v": 1	"t": 941926	"P": 1273.25	"F": -2867}
{"v": 1	"t": 941947	"P": 1270.0	"F": -2848}
{"v": 1	"t": 941967	"P": 1266.75	"F": -2809}
{"v": 1	"t": 941988	"P": 1269.5	"F": -2870}
{"v": 1	"t": 942008	"P": 1266.0	"F": -2951}
{"v": 1	"t": 942028	"P": 1264.75	"F": -2797}
{"v": 1	"t": 942049	"P": 1268.25	"F": -2724}
{"v": 1	"t": 942069	"P": 1269.0	"F": -2865}
{"v": 1	"t": 942089	"P": 1263.25	"F": -2737}
{"v": 1	"t": 942110	"P": 1263.5	"F": -2848}
{"v": 1	"t": 942130	"P": 1264.25	"F": -2828}
{"v": 1	"t": 942150	"P": 1268.0	"F": -2880}
{"v": 1	"t": 942171	"P": 1266.0	"F": -2864}
{"v": 1	"t": 942191	"P": 1261.25	"F": -2801}
{"v": 1	"t": 942211	"P": 1263.0	"F": -2817}
{"v": 1	"t": 942231	"P": 1263.5	"F": -2953}
{"v": 1	"t": 942252	"P": 1261.0	"F": -2840	"C": 46.345	"D": 3255	"sn": 54091929832280	"file": "/data/device_log/data0000.out"}
{"v": 1	"t": 942272	"P": 1258.5	"F": -2771}
{"v": 1	"t": 942292	"P": 1259.25	"F": -2897}
{"v": 1	"t": 942313	"P": 1263.0	"F": -2768}
{"v": 1	"t": 942333	"P": 1263.0	"F": -2833}
{"v": 1	"t": 942353	"P": 1259.25	"F": -2829}
{"v": 1	"t": 942373	"P": 1257.5	"F": -2855}
{"v": 1	"t": 942394	"P": 1262.75	"F": -2821}
{"v": 1	"t": 942414	"P": 1261.75	"F": -2843}
{"v": 1	"t": 942434	"P": 1256.25	"F": -2660}
{"v": 1	"t": 942455	"P": 1257.25	"F": -2765}
{"v": 1	"t": 942475	"P": 1262.25	"F": -2818}
{"v": 1	"t": 942495	"P": 1257.75	"F": -2763}
{"v": 1	"t": 942516	"P": 1259.25	"F": -2716}
{"v": 1	"t": 942536	"P": 1256.0	"F": -2777}
{"v": 1	"t": 942557	"P": 1261.5	"F": -2827}
{"v": 1	"t": 942577	"P": 1257.5	"F": -2794}
{"v": 1	"t": 942597	"P": 1257.0	"F": -2813}
{"v": 1	"t": 942618	"P": 1256.5	"F": -2660}
{"v": 1	"t": 942638	"P": 1259.75	"F": -2826}
{"v": 1	"t": 942658	"P": 1254.75	"F": -2882}
{"v": 1	"t": 942678	"P": 1252.75	"F": -2779}
{"v": 1	"t": 942699	"P": 1256.0	"F": -2764}
{"v": 1	"t": 942719	"P": 1258.0	"F": -2698}
{"v": 1	"t": 942739	"P": 1253.0	"F": -2829}
{"v": 1	"t": 942760	"P": 1250.75	"F": -2770}
{"v": 1	"t": 942780	"P": 1256.0	"F": -2736}
{"v": 1	"t": 942800	"P": 1254.25	"F": -2684}
{"v": 1	"t": 942821	"P": 1251.0	"F": -2692}
{"v": 1	"t": 942841	"P": 1248.0	"F": -2711}
{"v": 1	"t": 942861	"P": 1253.5	"F": -2821}
{"v": 1	"t": 942882	"P": 1256.25	"F": -2755}
{"v": 1	"t": 942902	"P": 1252.75	"F": -2688}
{"v": 1	"t": 942922	"P": 1251.75	"F": -2843}
{"v": 1	"t": 942942	"P": 1250.25	"F": -2649}
{"v": 1	"t": 942963	"P": 1254.5	"F": -2722}
{"v": 1	"t": 942983	"P": 1250.75	"F": -2692}
{"v": 1	"t": 943003	"P": 1248.25	"F": -2570}
{"v": 1	"t": 943024	"P": 1251.75	"F": -2692}
{"v": 1	"t": 943044	"P": 1253.5	"F": -2727}
{"v": 1	"t": 943064	"P": 1252.25	"F": -2728}
{"v": 1	"t": 943085	"P": 1247.5	"F": -2739}
{"v": 1	"t": 943105	"P": 1254.0	"F": -2716}
{"v": 1	"t": 943126	"P": 1249.75	"F": -2651}
{"v": 1	"t": 943146	"P": 1253.75	"F": -2722}
{"v": 1	"t": 943167	"P": 1250.5	"F": -2625}
{"v": 1	"t": 943187	"P": 1247.5	"F": -2740}
{"v": 1	"t": 943208	"P": 1250.5	"F": -2735}
{"v": 1	"t": 943228	"P": 1245.5	"F": -2746}
{"v": 1	"t": 943248	"P": 1247.75	"F": -2592}
{"v": 1	"t": 943269	"P": 1251.25	"F": -2630	"C": 46.33	"D": 3255	"sn": 54091929832280	"file": "/data/device_log/data0000.out"}
{"v": 1	"t": 943289	"P": 1249.25	"F": -2633}
{"v": 1	"t": 943309	"P": 1249.0	"F": -2638}
{"v": 1	"t": 943330	"P": 1245.75	"F": -2715}
{"v": 1	"t": 943350	"P": 1248.25	"F": -2510}
{"v": 1	"t": 943370	"P": 1250.0	"F": -2643}
{"v": 1	"t": 943391	"P": 1248.25	"F": -2701}
{"v": 1	"t": 943411	"P": 1244.0	"F": -2681}
{"v": 1	"t": 943431	"P": 1248.5	"F": -2676}
{"v": 1	"t": 943452	"P": 1250.75	"F": -2613}
{"v": 1	"t": 943472	"P": 1245.0	"F": -2656}
{"v": 1	"t": 943492	"P": 1243.75	"F": -2711}
{"v": 1	"t": 943512	"P": 1248.0	"F": -2685}
{"v": 1	"t": 943533	"P": 1247.5	"F": -2649}
{"v": 1	"t": 943553	"P": 1242.25	"F": -2700}
{"v": 1	"t": 943573	"P": 1243.5	"F": -2714}
{"v": 1	"t": 943594	"P": 1248.0	"F": -2574}
{"v": 1	"t": 943614	"P": 1246.25	"F": -2663}
{"v": 1	"t": 943634	"P": 1243.75	"F": -2681}
{"v": 1	"t": 943655	"P": 1240.5	"F": -2666}
{"v": 1	"t": 943675	"P": 1244.75	"F": -2601}
{"v": 1	"t": 943695	"P": 1245.0	"F": -2781}
{"v": 1	"t": 943715	"P": 1243.75	"F": -2639}
{"v": 1	"t": 943736	"P": 1241.25	"F": -2608}
{"v": 1	"t": 943757	"P": 1243.0	"F": -2655}
{"v": 1	"t": 943777	"P": 1242.75	"F": -2568}
{"v": 1	"t": 943797	"P": 1238.0	"F": -2628}
{"v": 1	"t": 943818	"P": 1244.25	"F": -2600}
{"v": 1	"t": 943838	"P": 1242.5	"F": -2633}
{"v": 1	"t": 943858	"P": 1238.25	"F": -2711}
{"v": 1	"t": 943878	"P": 1238.0	"F": -2523}
{"v": 1	"t": 943899	"P": 1241.5	"F": -2607}
{"v": 1	"t": 943919	"P": 1244.0	"F": -2596}
{"v": 1	"t": 943939	"P": 1239.5	"F": -2510}
{"v": 1	"t": 943960	"P": 1238.75	"F": -2627}
{"v": 1	"t": 943980	"P": 1241.0	"F": -2630}
{"v": 1	"t": 944000	"P": 1243.75	"F": -2582}
{"v": 1	"t": 944020	"P": 1242.25	"F": -2570}
{"v": 1	"t": 944041	"P": 1237.25	"F": -2635}
{"v": 1	"t": 944061	"P": 1241.75	"F": -2600}
{"v": 1	"t": 944081	"P": 1243.0	"F": -2639}
{"v": 1	"t": 944102	"P": 1241.5	"F": -2502}
{"v": 1	"t": 944122	"P": 1237.25	"F": -2659}
{"v": 1	"t": 944142	"P": 1237.25	"F": -2422}
{"v": 1	"t": 944163	"P": 1241.75	"F": -2532}
{"v": 1	"t": 944183	"P": 1241.25	"F": -2579}
{"v": 1	"t": 944203	"P": 1235.25	"F": -2495}
{"v": 1	"t": 944223	"P": 1235.75	"F": -2638}
{"v": 1	"t": 944244	"P": 1242.75	"F": -2580}
{"v": 1	"t": 944264	"P": 1236.5	"F": -2671}
{"v": 1	"t": 944285	"P": 1237.25	"F": -2583	"C": 46.29	"D": 3255	"sn": 54091929832280	"file": "/data/device_log/data0000.out"}
{"v": 1	"t": 944305	"P": 1239.25	"F": -2470}
{"v": 1	"t": 944325	"P": 1238.75	"F": -2555}
{"v": 1	"t": 944346	"P": 1236.0	"F": -2578}
{"v": 1	"t": 944366	"P": 1236.5	"F": -2587}
{"v": 1	"t": 944386	"P": 1242.0	"F": -2554}
{"v": 1	"t": 944407	"P": 1238.0	"F": -2597}
{"v": 1	"t": 944427	"P": 1234.5	"F": -2559}
{"v": 1	"t": 944447	"P": 1236.75	"F": -2519}
{"v": 1	"t": 944468	"P": 1238.5	"F": -2513}
{"v": 1	"t": 944488	"P": 1234.5	"F": -2558}
{"v": 1	"t": 944508	"P": 1236.0	"F": -2548}
{"v": 1	"t": 944529	"P": 1234.25	"F": -2559}
{"v": 1	"t": 944549	"P": 1239.5	"F": -2518}
{"v": 1	"t": 944569	"P": 1234.5	"F": -2529}
{"v": 1	"t": 944589	"P": 1234.5	"F": -2521}
{"v": 1	"t": 944610	"P": 1232.75	"F": -2545}
{"v": 1	"t": 944630	"P": 1237.25	"F": -2494}
{"v": 1	"t": 944650	"P": 1233.5	"F": -2567}
{"v": 1	"t": 944671	"P": 1229.75	"F": -2462}
{"v": 1	"t": 944691	"P": 1229.75	"F": -2456}
{"v": 1	"t": 944711	"P": 1235.75	"F": -2565}
{"v": 1	"t": 944732	"P": 1234.25	"F": -2600}
{"v": 1	"t": 944752	"P": 1231.25	"F": -2584}
{"v": 1	"t": 944772	"P": 1227.25	"F": -2555}
{"v": 1	"t": 944792	"P": 1233.0	"F": -2583}
{"v": 1	"t": 944813	"P": 1232.0	"F": -2397}
{"v": 1	"t": 944833	"P": 1232.25	"F": -2500}
{"v": 1	"t": 944853	"P": 1230.75	"F": -2367}
{"v": 1	"t": 944874	"P": 1234.0	"F": -2475}
{"v": 1	"t": 944894	"P": 1231.75	"F": -2460}
{"v": 1	"t": 944915	"P": 1229.25	"F": -2474}
{"v": 1	"t": 944935	"P": 1235.75	"F": -2545}
{"v": 1	"t": 944955	"P": 1232.25	"F": -2483}
{"v": 1	"t": 944976	"P": 1229.5	"F": -2528}
{"v": 1	"t": 944996	"P": 1227.25	"F": -2484}
{"v": 1	"t": 945016	"P": 1233.75	"F": -2482}
{"v": 1	"t": 945037	"P": 1233.75	"F": -2489}
{"v": 1	"t": 945057	"P": 1227.25	"F": -2447}
{"v": 1	"t": 945077	"P": 1227.25	"F": -2492}
{"v": 1	"t": 945097	"P": 1233.0	"F": -2474}
{"v": 1	"t": 945118	"P": 1232.5	"F": -2468}
{"v": 1	"t": 945138	"P": 1225.0	"F": -2480}
{"v": 1	"t": 945158	"P": 1228.0	"F": -2531}
{"v": 1	"t": 945179	"P": 1230.5	"F": -2495}
{"v": 1	"t": 945199	"P": 1232.75	"F": -2539}
{"v": 1	"t": 945219	"P": 1228.75	"F": -2543}
{"v": 1	"t": 945240	"P": 1226.0	"F": -2559}
{"v": 1	"t": 945260	"P": 1226.0	"F": -2534}
{"v": 1	"t": 945280	"P": 1228.5	"F": -2464}
{"v": 1	"t": 945300	"P": 1232.75	"F": -2426	"C": 46.305	"D": 3255	"sn": 54091929832280	"file": "/data/device_log/data0000.out"}
{"v": 1	"t": 945321	"P": 1227.0	"F": -2559}
{"v": 1	"t": 945341	"P": 1228.75	"F": -2465}
{"v": 1	"t": 945361	"P": 1231.5	"F": -2447}
{"v": 1	"t": 945382	"P": 1227.25	"F": -2504}
{"v": 1	"t": 945402	"P": 1226.25	"F": -2550}
{"v": 1	"t": 945423	"P": 1229.75	"F": -2442}
{"v": 1	"t": 945443	"P": 1225.75	"F": -2363}
{"v": 1	"t": 945464	"P": 1225.75	"F": -2400}
{"v": 1	"t": 945484	"P": 1232.75	"F": -2472}
{"v": 1	"t": 945504	"P": 1228.0	"F": -2492}
{"v": 1	"t": 945524	"P": 1223.0	"F": -2513}
{"v": 1	"t": 945545	"P": 1225.5	"F": -2419}
{"v": 1	"t": 945565	"P": 1226.5	"F": -2466}
{"v": 1	"t": 945585	"P": 1227.0	"F": -2463}
{"v": 1	"t": 945606	"P": 1226.75	"F": -2503}
{"v": 1	"t": 945626	"P": 1225.0	"F": -2430}
{"v": 1	"t": 945646	"P": 1225.75	"F": -2511}
{"v": 1	"t": 945666	"P": 1228.5	"F": -2419}
{"v": 1	"t": 945687	"P": 1227.75	"F": -2442}
{"v": 1	"t": 945707	"P": 1222.25	"F": -2483}
{"v": 1	"t": 945727	"P": 1224.75	"F": -2478}
{"v": 1	"t": 945748	"P": 1228.0	"F": -2549}
{"v": 1	"t": 945768	"P": 1224.25	"F": -2353}
{"v": 1	"t": 945788	"P": 1222.75	"F": -2413}
{"v": 1	"t": 945809	"P": 1220.5	"F": -2391}
{"v": 1	"t": 945829	"P": 1226.5	"F": -2477}
{"v": 1	"t": 945849	"P": 1224.75	"F": -2359}
{"v": 1	"t": 945869	"P": 1221.25	"F": -2532}
{"v": 1	"t": 945890	"P": 1220.25	"F": -2477}
{"v": 1	"t": 945910	"P": 1226.0	"F": -2345}
{"v": 1	"t": 945930	"P": 1222.5	"F": -2331}
{"v": 1	"t": 945951	"P": 1224.5	"F": -2366}
{"v": 1	"t": 945971	"P": 1222.5	"F": -2387}
{"v": 1	"t": 945992	"P": 1222.75	"F": -2363}
{"v": 1	"t": 946012	"P": 1221.0	"F": -2461}
{"v": 1	"t": 946032	"P": 1224.25	"F": -2450}
{"v": 1	"t": 946053	"P": 1222.5	"F": -2503}
{"v": 1	"t": 946073	"P": 1220.25	"F": -2415}
{"v": 1	"t": 946093	"P": 1221.25	"F": -2468}
{"v": 1	"t": 946114	"P": 1223.5	"F": -2420}
{"v": 1	"t": 946134	"P": 1225.75	"F": -2475}
{"v": 1	"t": 946154	"P": 1222.75	"F": -2466}
{"v": 1	"t": 946174	"P": 1220.0	"F": -2374}
{"v": 1	"t": 946195	"P": 1221.75	"F": -2462}
{"v": 1	"t": 946215	"P": 1224.0	"F": -2446}
{"v": 1	"t": 946235	"P": 1222.75	"F": -2323}
{"v": 1	"t": 946256	"P": 1219.5	"F": -2394}
{"v": 1	"t": 946276	"P": 1220.25	"F": -2522}
{"v": 1	"t": 946296	"P": 1222.5	"F": -2393}
{"v": 1	"t": 946317	"P": 1224.0	"F": -2378	"C": 46.26	"D": 3255	"sn": 54091929832280	"file": "/data/device_log/data0000.out"}
{"v": 1	"t": 946337	"P": 1220.5	"F": -2444}
{"v": 1	"t": 946357	"P": 1218.75	"F": -2447}
{"v": 1	"t": 946378	"P": 1223.0	"F": -2352}
{"v": 1	"t": 946398	"P": 1220.5	"F": -2325}
{"v": 1	"t": 946418	"P": 1219.25	"F": -2390}
{"v": 1	"t": 946438	"P": 1220.75	"F": -2400}
{"v": 1	"t": 946459	"P": 1221.5	"F": -2383}
{"v": 1	"t": 946479	"P": 1223.25	"F": -2361}
{"v": 1	"t": 946499	"P": 1220.5	"F": -2443}
{"v": 1	"t": 946520	"P": 1219.75	"F": -2379}
{"v": 1	"t": 946540	"P": 1224.0	"F": -2416}
{"v": 1	"t": 946561	"P": 1219.75	"F": -2377}
{"v": 1	"t": 946581	"P": 1221.25	"F": -2361}
{"v": 1	"t": 946602	"P": 1220.0	"F": -2519}
{"v": 1	"t": 946622	"P": 1217.25	"F": -2338}
{"v": 1	"t": 946643	"P": 1221.75	"F": -2431}
{"v": 1	"t": 946663	"P": 1217.5	"F": -2422}
{"v": 1	"t": 946684	"P": 1218.5	"F": -2392}
{"v": 1	"t": 946704	"P": 1223.25	"F": -2430}
{"v": 1	"t": 946724	"P": 1219.0	"F": -2389}
{"v": 1	"t": 946745	"P": 1216.5	"F": -2399}
{"v": 1	"t": 946765	"P": 1221.5	"F": -2446}
{"v": 1	"t": 946785	"P": 1223.5	"F": -2415}
{"v": 1	"t": 946806	"P": 1220.0	"F": -2378}
{"v": 1	"t": 946826	"P": 1215.0	"F": -2442}
{"v": 1	"t": 946846	"P": 1220.75	"F": -2323}
{"v": 1	"t": 946866	"P": 1222.75	"F": -2357}
{"v": 1	"t": 946887	"P": 1218.75	"F": -2410}
{"v": 1	"t": 946907	"P": 1219.0	"F": -2330}
{"v": 1	"t": 946927	"P": 1216.0	"F": -2320}
{"v": 1	"t": 946948	"P": 1222.75	"F": -2231}
{"v": 1	"t": 946968	"P": 1217.5	"F": -2328}
{"v": 1	"t": 946988	"P": 1216.25	"F": -2328}
{"v": 1	"t": 947009	"P": 1220.0	"F": -2312}
{"v": 1	"t": 947029	"P": 1221.25	"F": -2416}
{"v": 1	"t": 947049	"P": 1219.25	"F": -2298}
{"v": 1	"t": 947069	"P": 1216.25	"F": -2334}
{"v": 1	"t": 947090	"P": 1214.5	"F": -2360}
{"v": 1	"t": 947110	"P": 1221.5	"F": -2377}
{"v": 1	"t": 947130	"P": 1221.0	"F": -2386}
{"v": 1	"t": 947151	"P": 1214.75	"F": -2295}
{"v": 1	"t": 947171	"P": 1216.5	"F": -2360}
{"v": 1	"t": 947191	"P": 1222.5	"F": -2331}
{"v": 1	"t": 947212	"P": 1218.25	"F": -2393}
{"v": 1	"t": 947232	"P": 1216.25	"F": -2290}
{"v": 1	"t": 947253	"P": 1217.75	"F": -2417}
{"v": 1	"t": 947273	"P": 1219.75	"F": -2360}
{"v": 1	"t": 947293	"P": 1216.0	"F": -2306}
{"v": 1	"t": 947314	"P": 1216.75	"F": -2363}
{"v": 1	"t": 947334	"P": 1221.25	"F": -2264	"C": 46.32	"D": 3254	"sn": 54091929832280	"file": "/data/device_log/data0000.out"}
{"v": 1	"t": 947354	"P": 1217.5	"F": -2352}
{"v": 1	"t": 947374	"P": 1215.25	"F": -2401}
{"v": 1	"t": 947395	"P": 1215.0	"F": -2348}
{"v": 1	"t": 947415	"P": 1219.75	"F": -2331}
{"v": 1	"t": 947435	"P": 1220.0	"F": -2305}
{"v": 1	"t": 947456	"P": 1213.5	"F": -2333}
{"v": 1	"t": 947476	"P": 1211.0	"F": -2330}
{"v": 1	"t": 947496	"P": 1219.5	"F": -2325}
{"v": 1	"t": 947517	"P": 1217.75	"F": -2361}
{"v": 1	"t": 947537	"P": 1214.75	"F": -2373}
{"v": 1	"t": 947557	"P": 1213.0	"F": -2261}
{"v": 1	"t": 947577	"P": 1219.0	"F": -2376}
{"v": 1	"t": 947598	"P": 1218.0	"F": -2324}
{"v": 1	"t": 947618	"P": 1214.25	"F": -2345}
{"v": 1	"t": 947638	"P": 1213.75	"F": -2394}
{"v": 1	"t": 947659	"P": 1217.75	"F": -2340}
{"v": 1	"t": 947679	"P": 1219.25	"F": -2363}
{"v": 1	"t": 947699	"P": 1218.25	"F": -2318}
{"v": 1	"t": 947720	"P": 1214.25	"F": -2311}
{"v": 1	"t": 947740	"P": 1213.5	"F": -2384}
{"v": 1	"t": 947760	"P": 1220.0	"F": -2381}
{"v": 1	"t": 947781	"P": 1214.0	"F": -2358}
{"v": 1	"t": 947801	"P": 1215.75	"F": -2315}
{"v": 1	"t": 947822	"P": 1217.0	"F": -2367}
{"v": 1	"t": 947842	"P": 1215.75	"F": -2316}
{"v": 1	"t": 947862	"P": 1212.75	"F": -2337}
{"v": 1	"t": 947882	"P": 1218.5	"F": -2341}
{"v": 1	"t": 947903	"P": 1219.25	"F": -2347}
{"v": 1	"t": 947923	"P": 1215.75	"F": -2332}
{"v": 1	"t": 947943	"P": 1213.5	"F": -2221}
{"v": 1	"t": 947964	"P": 1216.5	"F": -2335}
{"v": 1	"t": 947984	"P": 1217.0	"F": -2348}
{"v": 1	"t": 948004	"P": 1217.0	"F": -2284}
{"v": 1	"t": 948024	"P": 1214.5	"F": -2422}
{"v": 1	"t": 948045	"P": 1215.75	"F": -2280}
{"v": 1	"t": 948065	"P": 1218.75	"F": -2280}
{"v": 1	"t": 948085	"P": 1215.75	"F": -2286}
{"v": 1	"t": 948106	"P": 1211.5	"F": -2313}
{"v": 1	"t": 948126	"P": 1212.5	"F": -2292}
{"v": 1	"t": 948146	"P": 1217.75	"F": -2307}
{"v": 1	"t": 948167	"P": 1214.75	"F": -2349}
{"v": 1	"t": 948187	"P": 1211.5	"F": -2299}
{"v": 1	"t": 948207	"P": 1209.75	"F": -2346}
{"v": 1	"t": 948228	"P": 1217.25	"F": -2345}
{"v": 1	"t": 948248	"P": 1216.25	"F": -2351}
{"v": 1	"t": 948268	"P": 1210.5	"F": -2305}
{"v": 1	"t": 948288	"P": 1212.5	"F": -2376}
{"v": 1	"t": 948309	"P": 1216.5	"F": -2267}
{"v": 1	"t": 948329	"P": 1215.25	"F": -2367}
{"v": 1	"t": 948350	"P": 1214.75	"F": -2369	"C": 46.285	"D": 3254	"sn": 54091929832280	"file": "/data/device_log/data0000.out"}
{"v": 1	"t": 948370	"P": 1217.75	"F": -2265}
{"v": 1	"t": 948390	"P": 1214.5	"F": -2238}
{"v": 1	"t": 948411	"P": 1212.25	"F": -2297}
{"v": 1	"t": 948431	"P": 1215.0	"F": -2369}
{"v": 1	"t": 948451	"P": 1215.0	"F": -2302}
{"v": 1	"t": 948472	"P": 1212.0	"F": -2381}
{"v": 1	"t": 948492	"P": 1211.0	"F": -2341}
{"v": 1	"t": 948512	"P": 1214.75	"F": -2359}
{"v": 1	"t": 948533	"P": 1217.0	"F": -2322}
{"v": 1	"t": 948553	"P": 1214.25	"F": -2321}
{"v": 1	"t": 948573	"P": 1209.75	"F": -2253}
{"v": 1	"t": 948594	"P": 1210.75	"F": -2182}
{"v": 1	"t": 948614	"P": 1217.75	"F": -2188}
{"v": 1	"t": 948634	"P": 1212.75	"F": -2195}
{"v": 1	"t": 948654	"P": 1212.5	"F": -2266}
{"v": 1	"t": 948675	"P": 1210.75	"F": -2377}
{"v": 1	"t": 948695	"P": 1216.25	"F": -2321}
{"v": 1	"t": 948715	"P": 1214.0	"F": -2220}
{"v": 1	"t": 948736	"P": 1211.5	"F": -2275}
{"v": 1	"t": 948756	"P": 1210.75	"F": -2342}
{"v": 1	"t": 948776	"P": 1216.25	"F": -2221}
{"v": 1	"t": 948797	"P": 1215.5	"F": -2250}
{"v": 1	"t": 948817	"P": 1211.5	"F": -2393}
{"v": 1	"t": 948837	"P": 1209.75	"F": -2363}
{"v": 1	"t": 948857	"P": 1213.75	"F": -2271}
{"v": 1	"t": 948878	"P": 1214.25	"F": -2339}
{"v": 1	"t": 948898	"P": 1212.0	"F": -2308}
{"v": 1	"t": 948919	"P": 1217.75	"F": -2317}
{"v": 1	"t": 948939	"P": 1211.0	"F": -2318}
{"v": 1	"t": 948960	"P": 1211.75	"F": -2328}
{"v": 1	"t": 948980	"P": 1213.0	"F": -2202}
{"v": 1	"t": 949000	"P": 1215.75	"F": -2293}
{"v": 1	"t": 949020	"P": 1213.5	"F": -2295}
{"v": 1	"t": 949041	"P": 1213.0	"F": -2307}
{"v": 1	"t": 949061	"P": 1210.5	"F": -2262}
{"v": 1	"t": 949081	"P": 1216.5	"F": -2336}
{"v": 1	"t": 949102	"P": 1214.75	"F": -2248}
{"v": 1	"t": 949122	"P": 1211.25	"F": -2317}
{"v": 1	"t": 949142	"P": 1210.5	"F": -2304}
{"v": 1	"t": 949162	"P": 1213.75	"F": -2277}
{"v": 1	"t": 949183	"P": 1213.0	"F": -2363}
{"v": 1	"t": 949203	"P": 1212.75	"F": -2309}
{"v": 1	"t": 949223	"P": 1210.0	"F": -2339}
{"v": 1	"t": 949244	"P": 1212.25	"F": -2406}
{"v": 1	"t": 949264	"P": 1214.25	"F": -2243}
{"v": 1	"t": 949284	"P": 1211.5	"F": -2285}
{"v": 1	"t": 949305	"P": 1208.5	"F": -2229}
{"v": 1	"t": 949325	"P": 1214.0	"F": -2362}
{"v": 1	"t": 949345	"P": 1213.75	"F": -2281}
{"v": 1	"t": 949366	"P": 1213.5	"F": -2289	"C": 46.295	"D": 3254	"sn": 54091929832280	"file": "/data/device_log/data0000.out"}
{"v": 1	"t": 949386	"P": 1209.0	"F": -2261}
{"v": 1	"t": 949406	"P": 1212.0	"F": -2358}
{"v": 1	"t": 949427	"P": 1211.25	"F": -2358}
{"v": 1	"t": 949447	"P": 1209.25	"F": -2324}
{"v": 1	"t": 949468	"P": 1213.25	"F": -2291}
{"v": 1	"t": 949488	"P": 1211.5	"F": -2369}
{"v": 1	"t": 949508	"P": 1208.5	"F": -2309}
{"v": 1	"t": 949529	"P": 1209.5	"F": -2283}
{"v": 1	"t": 949549	"P": 1215.0	"F": -2292}
{"v": 1	"t": 949569	"P": 1212.0	"F": -2176}
{"v": 1	"t": 949589	"P": 1207.75	"F": -2256}
{"v": 1	"t": 949610	"P": 1208.25	"F": -2302}
{"v": 1	"t": 949630	"P": 1214.0	"F": -2293}
{"v": 1	"t": 949650	"P": 1211.5	"F": -2244}
{"v": 1	"t": 949671	"P": 1209.25	"F": -2267}
{"v": 1	"t": 949691	"P": 1211.25	"F": -2349}
{"v": 1	"t": 949711	"P": 1211.25	"F": -2332}
{"v": 1	"t": 949731	"P": 1210.25	"F": -2302}
{"v": 1	"t": 949752	"P": 1207.5	"F": -2263}
{"v": 1	"t": 949772	"P": 1205.5	"F": -2162}
{"v": 1	"t": 949792	"P": 1212.5	"F": -2267}
{"v": 1	"t": 949813	"P": 1213.0	"F": -2261}
{"v": 1	"t": 949833	"P": 1209.0	"F": -2224}
{"v": 1	"t": 949853	"P": 1206.25	"F": -2254}
{"v": 1	"t": 949874	"P": 1207.25	"F": -2221}
{"v": 1	"t": 949894	"P": 1212.75	"F": -2276}
{"v": 1	"t": 949914	"P": 1211.75	"F": -2271}
{"v": 1	"t": 949934	"P": 1209.25	"F": -2291}
{"v": 1	"t": 949955	"P": 1208.0	"F": -2230}
{"v": 1	"t": 949975	"P": 1212.5	"F": -2358}
{"v": 1	"t": 949996	"P": 1210.75	"F": -2315}
{"v": 1	"t": 950016	"P": 1207.25	"F": -2267}
{"v": 1	"t": 950036	"P": 1211.5	"F": -2297}
{"v": 1	"t": 950057	"P": 1209.0	"F": -2342}
{"v": 1	"t": 950078	"P": 1211.5	"F": -2310}
{"v": 1	"t": 950098	"P": 1209.75	"F": -2298}
{"v": 1	"t": 950119	"P": 1207.5	"F": -2244}
{"v": 1	"t": 950139	"P": 1213.0	"F": -2274}
{"v": 1	"t": 950159	"P": 1205.75	"F": -2182}
{"v": 1	"t": 950180	"P": 1208.0	"F": -2296}
{"v": 1	"t": 950200	"P": 1209.75	"F": -2305}
{"v": 1	"t": 950220	"P": 1212.0	"F": -2353}
{"v": 1	"t": 950241	"P": 1207.25	"F": -2265}
{"v": 1	"t": 950261	"P": 1208.0	"F": -2263}
{"v": 1	"t": 950281	"P": 1214.5	"F": -2325}
{"v": 1	"t": 950302	"P": 1207.5	"F": -2338}
{"v": 1	"t": 950322	"P": 1208.75	"F": -2315}
{"v": 1	"t": 950342	"P": 1206.25	"F": -2207}
{"v": 1	"t": 950363	"P": 1213.0	"F": -2299}
{"v": 1	"t": 950383	"P": 1212.0	"F": -2275	"C": 46.29	"D": 3254	"sn": 54091929832280	"file": "/data/device_log/data0000.out"}
{"v": 1	"t": 950403	"P": 1206.25	"F": -2303}
{"v": 1	"t": 950423	"P": 1207.0	"F": -2266}
{"v": 1	"t": 950444	"P": 1211.5	"F": -2323}
{"v": 1	"t": 950464	"P": 1210.25	"F": -2214}
{"v": 1	"t": 950484	"P": 1207.75	"F": -2316}
{"v": 1	"t": 950505	"P": 1205.5	"F": -2309}
{"v": 1	"t": 950525	"P": 1212.0	"F": -2283}
{"v": 1	"t": 950545	"P": 1211.5	"F": -2225}
{"v": 1	"t": 950566	"P": 1210.25	"F": -2213}
{"v": 1	"t": 950586	"P": 1203.0	"F": -2298}
{"v": 1	"t": 950606	"P": 1211.0	"F": -2201}
{"v": 1	"t": 950627	"P": 1211.75	"F": -2146}
{"v": 1	"t": 950647	"P": 1206.5	"F": -2323}
{"v": 1	"t": 950667	"P": 1208.25	"F": -2304}
{"v": 1	"t": 950687	"P": 1211.5	"F": -2195}
{"v": 1	"t": 950708	"P": 1209.75	"F": -2280}
{"v": 1	"t": 950728	"P": 1206.75	"F": -2324}
{"v": 1	"t": 950749	"P": 1212.0	"F": -2315}
{"v": 1	"t": 950769	"P": 1210.0	"F": -2266}
{"v": 1	"t": 950789	"P": 1207.0	"F": -2364}
{"v": 1	"t": 950810	"P": 1206.0	"F": -2287}
{"v": 1	"t": 950830	"P": 1210.75	"F": -2256}
{"v": 1	"t": 950850	"P": 1213.0	"F": -2293}
{"v": 1	"t": 950871	"P": 1205.25	"F": -2343}
{"v": 1	"t": 950891	"P": 1204.5	"F": -2226}
{"v": 1	"t": 950911	"P": 1206.5	"F": -2290}
{"v": 1	"t": 950931	"P": 1211.75	"F": -2248}
{"v": 1	"t": 950952	"P": 1206.25	"F": -2261}
{"v": 1	"t": 950972	"P": 1204.0	"F": -2311}
{"v": 1	"t": 950992	"P": 1209.0	"F": -2301}
{"v": 1	"t": 951013	"P": 1208.5	"F": -2281}
{"v": 1	"t": 951033	"P": 1207.5	"F": -2260}
{"v": 1	"t": 951053	"P": 1206.5	"F": -2341}
{"v": 1	"t": 951074	"P": 1205.75	"F": -2359}
{"v": 1	"t": 951094	"P": 1209.5	"F": -2240}
{"v": 1	"t": 951114	"P": 1208.5	"F": -2242}
{"v": 1	"t": 951134	"P": 1206.25	"F": -2230}
{"v": 1	"t": 951155	"P": 1205.0	"F": -2338}
{"v": 1	"t": 951175	"P": 1210.25	"F": -2308}
{"v": 1	"t": 951195	"P": 1209.5	"F": -2338}
{"v": 1	"t": 951216	"P": 1205.75	"F": -2366}
{"v": 1	"t": 951236	"P": 1206.0	"F": -2180}
{"v": 1	"t": 951256	"P": 1210.5	"F": -2252}
{"v": 1	"t": 951277	"P": 1202.75	"F": -2217}
{"v": 1	"t": 951297	"P": 1205.75	"F": -2207}
{"v": 1	"t": 951318	"P": 1209.25	"F": -2257}
{"v": 1	"t": 951338	"P": 1206.0	"F": -2238}
{"v": 1	"t": 951358	"P": 1203.5	"F": -2316}
{"v": 1	"t": 951379	"P": 1211.0	"F": -2309}
{"v": 1	"t": 951399	"P": 1208.0	"F": -2199	"C": 46.295	"D": 3254	"sn": 54091929832280	"file": "/data/device_log/data0000.out"}
{"v": 1	"t": 951419	"P": 1206.0	"F": -2174}
{"v": 1	"t": 951440	"P": 1203.75	"F": -2214}
{"v": 1	"t": 951460	"P": 1204.0	"F": -2329}
{"v": 1	"t": 951480	"P": 1210.75	"F": -2267}
{"v": 1	"t": 951500	"P": 1205.75	"F": -2128}
{"v": 1	"t": 951521	"P": 1203.75	"F": -2304}
{"v": 1	"t": 951541	"P": 1207.0	"F": -2216}
{"v": 1	"t": 951561	"P": 1210.75	"F": -2329}
{"v": 1	"t": 951582	"P": 1206.25	"F": -2191}
{"v": 1	"t": 951602	"P": 1204.25	"F": -2322}
{"v": 1	"t": 951622	"P": 1206.25	"F": -2242}
{"v": 1	"t": 951643	"P": 1211.5	"F": -2198}
{"v": 1	"t": 951663	"P": 1209.0	"F": -2333}
{"v": 1	"t": 951683	"P": 1204.5	"F": -2228}
{"v": 1	"t": 951703	"P": 1204.5	"F": -2121}
{"v": 1	"t": 951724	"P": 1210.75	"F": -2265}
{"v": 1	"t": 951744	"P": 1209.0	"F": -2240}
{"v": 1	"t": 951765	"P": 1203.25	"F": -2179}
{"v": 1	"t": 951785	"P": 1208.0	"F": -2252}
{"v": 1	"t": 951805	"P": 1208.25	"F": -2262}
{"v": 1	"t": 951826	"P": 1204.75	"F": -2288}
{"v": 1	"t": 951846	"P": 1201.5	"F": -2328}
{"v": 1	"t": 951867	"P": 1209.0	"F": -2267}
{"v": 1	"t": 951887	"P": 1204.0	"F": -2195}
{"v": 1	"t": 951907	"P": 1205.25	"F": -2223}
{"v": 1	"t": 951927	"P": 1208.25	"F": -2289}
{"v": 1	"t": 951948	"P": 1207.25	"F": -2199}
{"v": 1	"t": 951968	"P": 1204.5	"F": -2251}
{"v": 1	"t": 951988	"P": 1203.75	"F": -2227}
{"v": 1	"t": 952009	"P": 1206.0	"F": -2243}
{"v": 1	"t": 952029	"P": 1207.25	"F": -2305}
{"v": 1	"t": 952049	"P": 1206.5	"F": -2262}
{"v": 1	"t": 952070	"P": 1203.25	"F": -2230}
{"v": 1	"t": 952090	"P": 1205.0	"F": -2247}
{"v": 1	"t": 952110	"P": 1211.0	"F": -2304}
{"v": 1	"t": 952130	"P": 1207.75	"F": -2283}
{"v": 1	"t": 952151	"P": 1204.5	"F": -2207}
{"v": 1	"t": 952171	"P": 1203.0	"F": -2332}
{"v": 1	"t": 952191	"P": 1209.25	"F": -2288}
{"v": 1	"t": 952212	"P": 1207.75	"F": -2290}
{"v": 1	"t": 952232	"P": 1207.5	"F": -2233}
{"v": 1	"t": 952252	"P": 1203.25	"F": -2360}
{"v": 1	"t": 952273	"P": 1212.0	"F": -2291}
{"v": 1	"t": 952293	"P": 1206.25	"F": -2242}
{"v": 1	"t": 952313	"P": 1202.5	"F": -2254}
{"v": 1	"t": 952333	"P": 1204.0	"F": -2261}
{"v": 1	"t": 952354	"P": 1208.25	"F": -2155}
{"v": 1	"t": 952374	"P": 1206.25	"F": -2236}
{"v": 1	"t": 952395	"P": 1203.5	"F": -2254}
{"v": 1	"t": 952415	"P": 1208.75	"F": -2241	"C": 46.31	"D": 3254	"sn": 54091929832280	"file": "/data/device_log/data0000.out"}
{"v": 1	"t": 952435	"P": 1203.75	"F": -2319}
{"v": 1	"t": 952456	"P": 1205.0	"F": -2268}
{"v": 1	"t": 952476	"P": 1203.5	"F": -2242}
{"v": 1	"t": 952496	"P": 1206.5	"F": -2332}
{"v": 1	"t": 952517	"P": 1204.5	"F": -2283}
{"v": 1	"t": 952537	"P": 1202.0	"F": -2275}
{"v": 1	"t": 952557	"P": 1201.5	"F": -2303}
{"v": 1	"t": 952578	"P": 1208.0	"F": -2326}
{"v": 1	"t": 952598	"P": 1206.25	"F": -2214}
{"v": 1	"t": 952618	"P": 1204.75	"F": -2234}
{"v": 1	"t": 952638	"P": 1202.25	"F": -2267}
{"v": 1	"t": 952659	"P": 1205.75	"F": -2260}
{"v": 1	"t": 952679	"P": 1206.75	"F": -2282}
{"v": 1	"t": 952699	"P": 1203.75	"F": -2294}
{"v": 1	"t": 952720	"P": 1202.5	"F": -2299}
{"v": 1	"t": 952740	"P": 1204.25	"F": -2159}
{"v": 1	"t": 952760	"P": 1208.75	"F": -2273}
{"v": 1	"t": 952780	"P": 1206.0	"F": -2229}
{"v": 1	"t": 952801	"P": 1202.5	"F": -2237}
{"v": 1	"t": 952821	"P": 1205.0	"F": -2148}
{"v": 1	"t": 952841	"P": 1208.75	"F": -2249}
{"v": 1	"t": 952862	"P": 1204.0	"F": -2277}
{"v": 1	"t": 952882	"P": 1202.25	"F": -2139}
{"v": 1	"t": 952902	"P": 1202.5	"F": -2145}
{"v": 1	"t": 952923	"P": 1205.75	"F": -2245}
{"v": 1	"t": 952943	"P": 1206.0	"F": -2284}
{"v": 1	"t": 952964	"P": 1200.5	"F": -2221}
{"v": 1	"t": 952984	"P": 1207.75	"F": -2296}
{"v": 1	"t": 953004	"P": 1204.25	"F": -2213}
{"v": 1	"t": 953025	"P": 1201.5	"F": -2235}
{"v": 1	"t": 953045	"P": 1204.75	"F": -2210}
{"v": 1	"t": 953065	"P": 1209.25	"F": -2302}
{"v": 1	"t": 953085	"P": 1201.0	"F": -2201}
{"v": 1	"t": 953106	"P": 1200.5	"F": -2148}
{"v": 1	"t": 953126	"P": 1202.0	"F": -2128}
{"v": 1	"t": 953146	"P": 1206.0	"F": -2273}
{"v": 1	"t": 953167	"P": 1205.0	"F": -2209}
{"v": 1	"t": 953187	"P": 1201.25	"F": -2163}
{"v": 1	"t": 953207	"P": 1203.25	"F": -2171}
{"v": 1	"t": 953228	"P": 1206.75	"F": -2300}
{"v": 1	"t": 953248	"P": 1201.25	"F": -2207}
{"v": 1	"t": 953268	"P": 1200.75	"F": -2294}
{"v": 1	"t": 953288	"P": 1198.75	"F": -2322}
{"v": 1	"t": 953309	"P": 1204.75	"F": -2276}
{"v": 1	"t": 953329	"P": 1207.25	"F": -2288}
{"v": 1	"t": 953349	"P": 1199.75	"F": -2254}
{"v": 1	"t": 953370	"P": 1200.25	"F": -2166}
{"v": 1	"t": 953390	"P": 1205.25	"F": -2228}
{"v": 1	"t": 953410	"P": 1204.25	"F": -2223}
{"v": 1	"t": 953431	"P": 1203.0	"F": -2173	"C": 46.29	"D": 3254	"sn": 54091929832280	"file": "/data/device_log/data0000.out"}
{"v": 1	"t": 953451	"P": 1202.25	"F": -2196}
{"v": 1	"t": 953471	"P": 1208.75	"F": -2253}
{"v": 1	"t": 953492	"P": 1202.5	"F": -2196}
{"v": 1	"t": 953512	"P": 1200.25	"F": -2225}
{"v": 1	"t": 953533	"P": 1205.75	"F": -2291}
{"v": 1	"t": 953553	"P": 1203.25	"F": -2231}
{"v": 1	"t": 953574	"P": 1200.5	"F": -2226}
{"v": 1	"t": 953594	"P": 1205.75	"F": -2160}
{"v": 1	"t": 953615	"P": 1201.75	"F": -2192}
{"v": 1	"t": 953635	"P": 1203.75	"F": -2210}
{"v": 1	"t": 953656	"P": 1203.0	"F": -2248}
{"v": 1	"t": 953676	"P": 1200.0	"F": -2229}
{"v": 1	"t": 953696	"P": 1206.5	"F": -2271}
{"v": 1	"t": 953717	"P": 1204.5	"F": -2271}
{"v": 1	"t": 953737	"P": 1203.5	"F": -2281}
{"v": 1	"t": 953757	"P": 1200.5	"F": -2250}
{"v": 1	"t": 953777	"P": 1205.75	"F": -2250}
{"v": 1	"t": 953798	"P": 1205.0	"F": -2163}
{"v": 1	"t": 953818	"P": 1203.5	"F": -2262}
{"v": 1	"t": 953838	"P": 1199.75	"F": -2208}
{"v": 1	"t": 953859	"P": 1201.5	"F": -2298}
{"v": 1	"t": 953879	"P": 1206.0	"F": -2181}
{"v": 1	"t": 953899	"P": 1203.0	"F": -2222}
{"v": 1	"t": 953919	"P": 1201.5	"F": -2279}
{"v": 1	"t": 953940	"P": 1203.0	"F": -2268}
{"v": 1	"t": 953960	"P": 1205.75	"F": -2205}
{"v": 1	"t": 953980	"P": 1205.25	"F": -2181}
{"v": 1	"t": 954001	"P": 1202.25	"F": -2181}
{"v": 1	"t": 954021	"P": 1200.5	"F": -2196}
{"v": 1	"t": 954041	"P": 1205.75	"F": -2268}
{"v": 1	"t": 954062	"P": 1204.25	"F": -2197}
{"v": 1	"t": 954082	"P": 1198.25	"F": -2252}
{"v": 1	"t": 954102	"P": 1202.25	"F": -2263}
{"v": 1	"t": 954123	"P": 1206.25	"F": -2270}
{"v": 1	"t": 954143	"P": 1203.75	"F": -2213}
{"v": 1	"t": 954163	"P": 1201.75	"F": -2135}
{"v": 1	"t": 954183	"P": 1201.0	"F": -2240}
{"v": 1	"t": 954204	"P": 1207.0	"F": -2233}
{"v": 1	"t": 954224	"P": 1200.75	"F": -2219}
{"v": 1	"t": 954245	"P": 1201.0	"F": -2224}
{"v": 1	"t": 954265	"P": 1204.75	"F": -2144}
{"v": 1	"t": 954285	"P": 1201.0	"F": -2298}
{"v": 1	"t": 954306	"P": 1199.25	"F": -2257}
{"v": 1	"t": 954326	"P": 1201.25	"F": -2290}
{"v": 1	"t": 954346	"P": 1201.5	"F": -2227}
{"v": 1	"t": 954367	"P": 1205.5	"F": -2206}
{"v": 1	"t": 954387	"P": 1202.5	"F": -2247}
{"v": 1	"t": 954407	"P": 1198.5	"F": -2185}
{"v": 1	"t": 954427	"P": 1202.5	"F": -2237}
{"v": 1	"t": 954448	"P": 1201.0	"F": -2262	"C": 46.29	"D": 3254	"sn": 54091929832280	"file": "/data/device_log/data0000.out"}
{"v": 1	"t": 954468	"P": 1201.5	"F": -2133}
{"v": 1	"t": 954488	"P": 1198.0	"F": -2196}
{"v": 1	"t": 954509	"P": 1204.75	"F": -2229}
{"v": 1	"t": 954529	"P": 1205.0	"F": -2226}
{"v": 1	"t": 954549	"P": 1203.0	"F": -2239}
{"v": 1	"t": 954570	"P": 1198.0	"F": -2225}
{"v": 1	"t": 954590	"P": 1201.75	"F": -2205}
{"v": 1	"t": 954610	"P": 1204.5	"F": -2122}
{"v": 1	"t": 954630	"P": 1203.25	"F": -2134}
```
