## Supplementary Data Files 1 for "Inexpensive multi-patient respiratory monitoring system for helmet ventilation during COVID-19 pandemic": device_raw_waveforms_auxport.json (part 3 of 6)

```
{"v": 1	"t": 954651	"P": 1197.0	"F": -2194}
{"v": 1	"t": 954671	"P": 1201.25	"F": -2150}
{"v": 1	"t": 954691	"P": 1205.25	"F": -2195}
{"v": 1	"t": 954712	"P": 1204.25	"F": -2192}
{"v": 1	"t": 954732	"P": 1199.75	"F": -2220}
{"v": 1	"t": 954753	"P": 1202.5	"F": -2245}
{"v": 1	"t": 954773	"P": 1202.0	"F": -2169}
{"v": 1	"t": 954793	"P": 1198.5	"F": -2216}
{"v": 1	"t": 954814	"P": 1205.0	"F": -2219}
{"v": 1	"t": 954834	"P": 1203.0	"F": -2161}
{"v": 1	"t": 954854	"P": 1198.0	"F": -2250}
{"v": 1	"t": 954875	"P": 1200.25	"F": -2191}
{"v": 1	"t": 954895	"P": 1206.25	"F": -2267}
{"v": 1	"t": 954915	"P": 1202.75	"F": -2170}
{"v": 1	"t": 954936	"P": 1200.0	"F": -2271}
{"v": 1	"t": 954956	"P": 1197.75	"F": -2129}
{"v": 1	"t": 954976	"P": 1202.0	"F": -2261}
{"v": 1	"t": 954996	"P": 1203.5	"F": -2217}
{"v": 1	"t": 955017	"P": 1202.5	"F": -2193}
{"v": 1	"t": 955037	"P": 1199.0	"F": -2167}
{"v": 1	"t": 955057	"P": 1200.75	"F": -2201}
{"v": 1	"t": 955078	"P": 1201.75	"F": -2160}
{"v": 1	"t": 955098	"P": 1200.5	"F": -2229}
{"v": 1	"t": 955118	"P": 1197.25	"F": -2176}
{"v": 1	"t": 955139	"P": 1201.75	"F": -2170}
{"v": 1	"t": 955159	"P": 1205.25	"F": -2250}
{"v": 1	"t": 955179	"P": 1202.0	"F": -2151}
{"v": 1	"t": 955199	"P": 1200.25	"F": -2145}
{"v": 1	"t": 955220	"P": 1200.5	"F": -2208}
{"v": 1	"t": 955240	"P": 1203.0	"F": -2241}
{"v": 1	"t": 955260	"P": 1199.75	"F": -2244}
{"v": 1	"t": 955281	"P": 1199.25	"F": -2238}
{"v": 1	"t": 955301	"P": 1200.25	"F": -2160}
{"v": 1	"t": 955322	"P": 1205.0	"F": -2109}
{"v": 1	"t": 955342	"P": 1198.25	"F": -2151}
{"v": 1	"t": 955362	"P": 1200.0	"F": -2139}
{"v": 1	"t": 955383	"P": 1205.0	"F": -2183}
{"v": 1	"t": 955403	"P": 1200.75	"F": -2166}
{"v": 1	"t": 955423	"P": 1196.0	"F": -2208}
{"v": 1	"t": 955444	"P": 1198.75	"F": -2141}
{"v": 1	"t": 955464	"P": 1205.75	"F": -2142	"C": 46.3	"D": 3254	"sn": 54091929832280	"file": "/data/device_log/data0000.out"}
{"v": 1	"t": 955484	"P": 1201.75	"F": -2255}
{"v": 1	"t": 955504	"P": 1197.0	"F": -2173}
{"v": 1	"t": 955525	"P": 1197.5	"F": -2253}
{"v": 1	"t": 955545	"P": 1203.0	"F": -2136}
{"v": 1	"t": 955565	"P": 1203.0	"F": -2176}
{"v": 1	"t": 955586	"P": 1198.25	"F": -2181}
{"v": 1	"t": 955606	"P": 1198.25	"F": -2219}
{"v": 1	"t": 955626	"P": 1203.5	"F": -2169}
{"v": 1	"t": 955647	"P": 1199.25	"F": -2242}
{"v": 1	"t": 955667	"P": 1196.0	"F": -2148}
{"v": 1	"t": 955687	"P": 1198.75	"F": -2185}
{"v": 1	"t": 955708	"P": 1204.75	"F": -2208}
{"v": 1	"t": 955728	"P": 1199.75	"F": -2220}
{"v": 1	"t": 955748	"P": 1196.5	"F": -2224}
{"v": 1	"t": 955768	"P": 1199.5	"F": -2208}
{"v": 1	"t": 955789	"P": 1202.5	"F": -2089}
{"v": 1	"t": 955809	"P": 1200.25	"F": -2204}
{"v": 1	"t": 955829	"P": 1200.0	"F": -2166}
{"v": 1	"t": 955850	"P": 1200.0	"F": -2273}
{"v": 1	"t": 955870	"P": 1201.0	"F": -2117}
{"v": 1	"t": 955891	"P": 1199.5	"F": -2106}
{"v": 1	"t": 955911	"P": 1198.0	"F": -2219}
{"v": 1	"t": 955931	"P": 1202.75	"F": -2214}
{"v": 1	"t": 955952	"P": 1199.25	"F": -2162}
{"v": 1	"t": 955972	"P": 1198.25	"F": -2149}
{"v": 1	"t": 955992	"P": 1200.75	"F": -2188}
{"v": 1	"t": 956013	"P": 1203.75	"F": -2173}
{"v": 1	"t": 956033	"P": 1200.0	"F": -2188}
{"v": 1	"t": 956053	"P": 1197.0	"F": -2153}
{"v": 1	"t": 956074	"P": 1198.75	"F": -2175}
{"v": 1	"t": 956094	"P": 1203.25	"F": -2135}
{"v": 1	"t": 956114	"P": 1200.0	"F": -2127}
{"v": 1	"t": 956134	"P": 1196.0	"F": -2207}
{"v": 1	"t": 956155	"P": 1197.5	"F": -2249}
{"v": 1	"t": 956175	"P": 1204.0	"F": -2225}
{"v": 1	"t": 956195	"P": 1202.0	"F": -2226}
{"v": 1	"t": 956216	"P": 1197.25	"F": -2205}
{"v": 1	"t": 956236	"P": 1196.25	"F": -2058}
{"v": 1	"t": 956256	"P": 1202.75	"F": -2122}
{"v": 1	"t": 956277	"P": 1198.75	"F": -2254}
{"v": 1	"t": 956297	"P": 1198.25	"F": -2216}
{"v": 1	"t": 956317	"P": 1196.25	"F": -2177}
{"v": 1	"t": 956337	"P": 1199.75	"F": -2158}
{"v": 1	"t": 956358	"P": 1201.75	"F": -2205}
{"v": 1	"t": 956378	"P": 1196.5	"F": -2254}
{"v": 1	"t": 956398	"P": 1195.5	"F": -2192}
{"v": 1	"t": 956419	"P": 1200.5	"F": -2188}
{"v": 1	"t": 956439	"P": 1202.0	"F": -2195}
{"v": 1	"t": 956460	"P": 1198.25	"F": -2186}
{"v": 1	"t": 956480	"P": 1199.75	"F": -2191	"C": 46.25	"D": 3254	"sn": 54091929832280	"file": "/data/device_log/data0000.out"}
{"v": 1	"t": 956500	"P": 1203.0	"F": -2167}
{"v": 1	"t": 956521	"P": 1197.0	"F": -2082}
{"v": 1	"t": 956541	"P": 1198.25	"F": -2194}
{"v": 1	"t": 956561	"P": 1200.5	"F": -2188}
{"v": 1	"t": 956581	"P": 1201.0	"F": -2178}
{"v": 1	"t": 956602	"P": 1199.0	"F": -2096}
{"v": 1	"t": 956622	"P": 1196.25	"F": -2099}
{"v": 1	"t": 956642	"P": 1200.0	"F": -2051}
{"v": 1	"t": 956663	"P": 1201.5	"F": -2012}
{"v": 1	"t": 956683	"P": 1198.5	"F": -2170}
{"v": 1	"t": 956703	"P": 1196.0	"F": -2206}
{"v": 1	"t": 956724	"P": 1197.5	"F": -2210}
{"v": 1	"t": 956744	"P": 1203.5	"F": -2090}
{"v": 1	"t": 956764	"P": 1197.25	"F": -2115}
{"v": 1	"t": 956785	"P": 1197.25	"F": -2087}
{"v": 1	"t": 956805	"P": 1201.75	"F": -2193}
{"v": 1	"t": 956825	"P": 1202.5	"F": -2202}
{"v": 1	"t": 956846	"P": 1194.75	"F": -2178}
{"v": 1	"t": 956866	"P": 1196.0	"F": -2100}
{"v": 1	"t": 956886	"P": 1201.75	"F": -2192}
{"v": 1	"t": 956907	"P": 1200.0	"F": -2212}
{"v": 1	"t": 956927	"P": 1197.75	"F": -2175}
{"v": 1	"t": 956947	"P": 1195.25	"F": -2235}
{"v": 1	"t": 956968	"P": 1203.5	"F": -2249}
{"v": 1	"t": 956988	"P": 1198.75	"F": -2225}
{"v": 1	"t": 957008	"P": 1197.0	"F": -2242}
{"v": 1	"t": 957029	"P": 1199.75	"F": -2162}
{"v": 1	"t": 957049	"P": 1199.75	"F": -2163}
{"v": 1	"t": 957070	"P": 1197.25	"F": -2128}
{"v": 1	"t": 957090	"P": 1199.25	"F": -2187}
{"v": 1	"t": 957111	"P": 1196.25	"F": -2191}
{"v": 1	"t": 957131	"P": 1198.75	"F": -2139}
{"v": 1	"t": 957152	"P": 1198.25	"F": -2169}
{"v": 1	"t": 957172	"P": 1195.0	"F": -2170}
{"v": 1	"t": 957192	"P": 1203.0	"F": -2141}
{"v": 1	"t": 957213	"P": 1201.0	"F": -2124}
{"v": 1	"t": 957233	"P": 1196.0	"F": -2248}
{"v": 1	"t": 957253	"P": 1194.75	"F": -2191}
{"v": 1	"t": 957274	"P": 1200.75	"F": -2088}
{"v": 1	"t": 957294	"P": 1202.25	"F": -2206}
{"v": 1	"t": 957314	"P": 1196.25	"F": -2220}
{"v": 1	"t": 957335	"P": 1196.0	"F": -2215}
{"v": 1	"t": 957355	"P": 1198.5	"F": -2195}
{"v": 1	"t": 957375	"P": 1200.0	"F": -2030}
{"v": 1	"t": 957395	"P": 1197.75	"F": -2085}
{"v": 1	"t": 957416	"P": 1193.5	"F": -2138}
{"v": 1	"t": 957436	"P": 1199.25	"F": -2201}
{"v": 1	"t": 957456	"P": 1200.0	"F": -2202}
{"v": 1	"t": 957477	"P": 1197.75	"F": -2140}
{"v": 1	"t": 957497	"P": 1193.75	"F": -2247	"C": 46.27	"D": 3254	"sn": 54091929832280	"file": "/data/device_log/data0000.out"}
{"v": 1	"t": 957517	"P": 1196.5	"F": -2150}
{"v": 1	"t": 957538	"P": 1200.0	"F": -2182}
{"v": 1	"t": 957558	"P": 1198.75	"F": -2135}
{"v": 1	"t": 957578	"P": 1194.75	"F": -2078}
{"v": 1	"t": 957598	"P": 1195.0	"F": -2124}
{"v": 1	"t": 957619	"P": 1201.75	"F": -2144}
{"v": 1	"t": 957639	"P": 1198.75	"F": -2161}
{"v": 1	"t": 957659	"P": 1195.0	"F": -2116}
{"v": 1	"t": 957680	"P": 1197.0	"F": -2126}
{"v": 1	"t": 957700	"P": 1200.5	"F": -2133}
{"v": 1	"t": 957721	"P": 1195.75	"F": -2119}
{"v": 1	"t": 957741	"P": 1196.0	"F": -2141}
{"v": 1	"t": 957761	"P": 1201.5	"F": -2161}
{"v": 1	"t": 957782	"P": 1199.25	"F": -2171}
{"v": 1	"t": 957802	"P": 1194.0	"F": -2197}
{"v": 1	"t": 957822	"P": 1195.5	"F": -2200}
{"v": 1	"t": 957843	"P": 1201.5	"F": -2173}
{"v": 1	"t": 957863	"P": 1198.5	"F": -2152}
{"v": 1	"t": 957883	"P": 1196.0	"F": -2158}
{"v": 1	"t": 957903	"P": 1195.5	"F": -2139}
{"v": 1	"t": 957924	"P": 1198.0	"F": -2148}
{"v": 1	"t": 957944	"P": 1198.25	"F": -2129}
{"v": 1	"t": 957964	"P": 1198.25	"F": -2128}
{"v": 1	"t": 957985	"P": 1194.75	"F": -2149}
{"v": 1	"t": 958005	"P": 1199.0	"F": -2158}
{"v": 1	"t": 958025	"P": 1198.25	"F": -2179}
{"v": 1	"t": 958046	"P": 1195.0	"F": -2172}
{"v": 1	"t": 958066	"P": 1194.25	"F": -2160}
{"v": 1	"t": 958086	"P": 1196.25	"F": -2174}
{"v": 1	"t": 958106	"P": 1197.5	"F": -2206}
{"v": 1	"t": 958127	"P": 1194.75	"F": -2129}
{"v": 1	"t": 958147	"P": 1194.5	"F": -2088}
{"v": 1	"t": 958167	"P": 1196.0	"F": -2126}
{"v": 1	"t": 958188	"P": 1199.5	"F": -2128}
{"v": 1	"t": 958208	"P": 1196.0	"F": -2209}
{"v": 1	"t": 958228	"P": 1195.5	"F": -2167}
{"v": 1	"t": 958249	"P": 1198.5	"F": -2135}
{"v": 1	"t": 958269	"P": 1198.25	"F": -2131}
{"v": 1	"t": 958290	"P": 1195.75	"F": -2190}
{"v": 1	"t": 958310	"P": 1196.0	"F": -2106}
{"v": 1	"t": 958330	"P": 1200.0	"F": -2136}
{"v": 1	"t": 958350	"P": 1198.25	"F": -2172}
{"v": 1	"t": 958371	"P": 1195.0	"F": -2173}
{"v": 1	"t": 958391	"P": 1195.0	"F": -2144}
{"v": 1	"t": 958411	"P": 1198.75	"F": -2201}
{"v": 1	"t": 958432	"P": 1198.75	"F": -2172}
{"v": 1	"t": 958452	"P": 1194.75	"F": -2167}
{"v": 1	"t": 958472	"P": 1192.0	"F": -2178}
{"v": 1	"t": 958492	"P": 1199.5	"F": -2218}
{"v": 1	"t": 958513	"P": 1195.75	"F": -2145	"C": 46.25	"D": 3254	"sn": 54091929832280	"file": "/data/device_log/data0000.out"}
{"v": 1	"t": 958533	"P": 1194.0	"F": -2125}
{"v": 1	"t": 958553	"P": 1194.0	"F": -2161}
{"v": 1	"t": 958574	"P": 1198.25	"F": -2140}
{"v": 1	"t": 958594	"P": 1196.5	"F": -2174}
{"v": 1	"t": 958614	"P": 1195.25	"F": -2116}
{"v": 1	"t": 958635	"P": 1196.25	"F": -2121}
{"v": 1	"t": 958655	"P": 1195.75	"F": -2085}
{"v": 1	"t": 958675	"P": 1199.5	"F": -2129}
{"v": 1	"t": 958695	"P": 1193.0	"F": -2131}
{"v": 1	"t": 958716	"P": 1191.5	"F": -2112}
{"v": 1	"t": 958736	"P": 1193.75	"F": -2109}
{"v": 1	"t": 958756	"P": 1198.25	"F": -2208}
{"v": 1	"t": 958777	"P": 1194.5	"F": -2195}
{"v": 1	"t": 958797	"P": 1194.75	"F": -2143}
{"v": 1	"t": 958818	"P": 1199.0	"F": -2096}
{"v": 1	"t": 958838	"P": 1195.0	"F": -2212}
{"v": 1	"t": 958858	"P": 1193.5	"F": -2176}
{"v": 1	"t": 958879	"P": 1196.0	"F": -2197}
{"v": 1	"t": 958899	"P": 1197.0	"F": -2108}
{"v": 1	"t": 958919	"P": 1195.75	"F": -2152}
{"v": 1	"t": 958940	"P": 1193.5	"F": -2086}
{"v": 1	"t": 958960	"P": 1196.0	"F": -2215}
{"v": 1	"t": 958980	"P": 1198.25	"F": -2196}
{"v": 1	"t": 959000	"P": 1195.5	"F": -2110}
{"v": 1	"t": 959021	"P": 1192.25	"F": -2151}
{"v": 1	"t": 959041	"P": 1195.5	"F": -2134}
{"v": 1	"t": 959061	"P": 1197.75	"F": -2142}
{"v": 1	"t": 959082	"P": 1193.0	"F": -2093}
{"v": 1	"t": 959102	"P": 1194.5	"F": -2132}
{"v": 1	"t": 959122	"P": 1195.25	"F": -2105}
{"v": 1	"t": 959143	"P": 1200.75	"F": -2159}
{"v": 1	"t": 959163	"P": 1196.25	"F": -2155}
{"v": 1	"t": 959183	"P": 1194.25	"F": -2105}
{"v": 1	"t": 959204	"P": 1195.0	"F": -2056}
{"v": 1	"t": 959224	"P": 1199.5	"F": -2022}
{"v": 1	"t": 959244	"P": 1200.0	"F": -2131}
{"v": 1	"t": 959264	"P": 1191.5	"F": -2162}
{"v": 1	"t": 959285	"P": 1194.5	"F": -2158}
{"v": 1	"t": 959305	"P": 1199.25	"F": -2126}
{"v": 1	"t": 959325	"P": 1194.75	"F": -2172}
{"v": 1	"t": 959346	"P": 1192.5	"F": -2168}
{"v": 1	"t": 959366	"P": 1198.5	"F": -2183}
{"v": 1	"t": 959387	"P": 1196.5	"F": -2105}
{"v": 1	"t": 959407	"P": 1194.5	"F": -2207}
{"v": 1	"t": 959428	"P": 1197.75	"F": -2115}
{"v": 1	"t": 959448	"P": 1198.5	"F": -2096}
{"v": 1	"t": 959468	"P": 1193.5	"F": -2205}
{"v": 1	"t": 959488	"P": 1191.0	"F": -2189}
{"v": 1	"t": 959509	"P": 1196.5	"F": -2109}
{"v": 1	"t": 959529	"P": 1196.0	"F": -2144	"C": 46.26	"D": 3254	"sn": 54091929832280	"file": "/data/device_log/data0000.out"}
{"v": 1	"t": 959549	"P": 1194.75	"F": -2100}
{"v": 1	"t": 959570	"P": 1194.0	"F": -2092}
{"v": 1	"t": 959590	"P": 1196.5	"F": -2239}
{"v": 1	"t": 959610	"P": 1197.5	"F": -2094}
{"v": 1	"t": 959631	"P": 1196.0	"F": -2094}
{"v": 1	"t": 959651	"P": 1193.75	"F": -2149}
{"v": 1	"t": 959671	"P": 1195.0	"F": -2175}
{"v": 1	"t": 959691	"P": 1197.5	"F": -2174}
{"v": 1	"t": 959712	"P": 1196.75	"F": -2145}
{"v": 1	"t": 959732	"P": 1192.0	"F": -2146}
{"v": 1	"t": 959753	"P": 1196.5	"F": -2192}
{"v": 1	"t": 959773	"P": 1193.75	"F": -2115}
{"v": 1	"t": 959794	"P": 1194.0	"F": -2113}
{"v": 1	"t": 959814	"P": 1198.5	"F": -2206}
{"v": 1	"t": 959834	"P": 1198.5	"F": -2187}
{"v": 1	"t": 959854	"P": 1193.75	"F": -2095}
{"v": 1	"t": 959875	"P": 1195.0	"F": -2174}
{"v": 1	"t": 959895	"P": 1199.0	"F": -2105}
{"v": 1	"t": 959916	"P": 1192.25	"F": -2148}
{"v": 1	"t": 959936	"P": 1194.5	"F": -2174}
{"v": 1	"t": 959956	"P": 1198.75	"F": -2211}
{"v": 1	"t": 959977	"P": 1192.75	"F": -2188}
{"v": 1	"t": 959997	"P": 1193.5	"F": -2049}
{"v": 1	"t": 960017	"P": 1196.0	"F": -2147}
{"v": 1	"t": 960038	"P": 1198.25	"F": -2146}
{"v": 1	"t": 960058	"P": 1197.0	"F": -2192}
{"v": 1	"t": 960078	"P": 1191.75	"F": -2203}
{"v": 1	"t": 960099	"P": 1194.25	"F": -2083}
{"v": 1	"t": 960119	"P": 1201.75	"F": -2021}
{"v": 1	"t": 960139	"P": 1196.0	"F": -2017}
{"v": 1	"t": 960159	"P": 1197.0	"F": -2131}
{"v": 1	"t": 960180	"P": 1195.5	"F": -2116}
{"v": 1	"t": 960200	"P": 1195.75	"F": -2133}
{"v": 1	"t": 960220	"P": 1196.25	"F": -2188}
{"v": 1	"t": 960241	"P": 1193.5	"F": -2122}
{"v": 1	"t": 960261	"P": 1193.0	"F": -2127}
{"v": 1	"t": 960281	"P": 1197.5	"F": -2047}
{"v": 1	"t": 960302	"P": 1195.0	"F": -2130}
{"v": 1	"t": 960322	"P": 1194.5	"F": -2149}
{"v": 1	"t": 960342	"P": 1191.25	"F": -2039}
{"v": 1	"t": 960362	"P": 1196.75	"F": -2208}
{"v": 1	"t": 960383	"P": 1197.75	"F": -2144}
{"v": 1	"t": 960403	"P": 1193.5	"F": -2220}
{"v": 1	"t": 960423	"P": 1191.5	"F": -2170}
{"v": 1	"t": 960444	"P": 1195.25	"F": -2189}
{"v": 1	"t": 960464	"P": 1197.75	"F": -2161}
{"v": 1	"t": 960484	"P": 1194.5	"F": -2188}
{"v": 1	"t": 960505	"P": 1194.75	"F": -2152}
{"v": 1	"t": 960525	"P": 1195.0	"F": -2039}
{"v": 1	"t": 960546	"P": 1194.25	"F": -2220	"C": 46.25	"D": 3254	"sn": 54091929832280	"file": "/data/device_log/data0000.out"}
{"v": 1	"t": 960566	"P": 1199.0	"F": -2197}
{"v": 1	"t": 960587	"P": 1193.5	"F": -2161}
{"v": 1	"t": 960607	"P": 1194.75	"F": -2135}
{"v": 1	"t": 960628	"P": 1198.25	"F": -2151}
{"v": 1	"t": 960648	"P": 1194.0	"F": -2178}
{"v": 1	"t": 960669	"P": 1193.25	"F": -2176}
{"v": 1	"t": 960689	"P": 1197.0	"F": -2093}
{"v": 1	"t": 960709	"P": 1192.25	"F": -2208}
{"v": 1	"t": 960730	"P": 1191.0	"F": -2111}
{"v": 1	"t": 960750	"P": 1198.75	"F": -2109}
{"v": 1	"t": 960770	"P": 1196.25	"F": -2224}
{"v": 1	"t": 960791	"P": 1195.0	"F": -2180}
{"v": 1	"t": 960811	"P": 1191.0	"F": -2205}
{"v": 1	"t": 960831	"P": 1192.0	"F": -2179}
{"v": 1	"t": 960851	"P": 1195.25	"F": -2148}
{"v": 1	"t": 960872	"P": 1193.0	"F": -2051}
{"v": 1	"t": 960892	"P": 1192.25	"F": -2156}
{"v": 1	"t": 960912	"P": 1195.25	"F": -2154}
{"v": 1	"t": 960933	"P": 1198.5	"F": -2196}
{"v": 1	"t": 960953	"P": 1197.75	"F": -2161}
{"v": 1	"t": 960973	"P": 1192.0	"F": -2207}
{"v": 1	"t": 960994	"P": 1194.0	"F": -2114}
{"v": 1	"t": 961014	"P": 1197.0	"F": -2112}
{"v": 1	"t": 961034	"P": 1197.25	"F": -2190}
{"v": 1	"t": 961054	"P": 1191.25	"F": -2222}
{"v": 1	"t": 961075	"P": 1196.25	"F": -2181}
{"v": 1	"t": 961095	"P": 1197.5	"F": -2203}
{"v": 1	"t": 961115	"P": 1194.75	"F": -2148}
{"v": 1	"t": 961136	"P": 1194.75	"F": -2196}
{"v": 1	"t": 961156	"P": 1192.5	"F": -2162}
{"v": 1	"t": 961176	"P": 1198.0	"F": -2049}
{"v": 1	"t": 961197	"P": 1194.0	"F": -2192}
{"v": 1	"t": 961217	"P": 1191.25	"F": -2187}
{"v": 1	"t": 961238	"P": 1198.0	"F": -2220}
{"v": 1	"t": 961258	"P": 1194.5	"F": -2222}
{"v": 1	"t": 961278	"P": 1192.25	"F": -2171}
{"v": 1	"t": 961299	"P": 1197.5	"F": -2115}
{"v": 1	"t": 961319	"P": 1197.5	"F": -2169}
{"v": 1	"t": 961339	"P": 1192.75	"F": -2179}
{"v": 1	"t": 961360	"P": 1193.75	"F": -2113}
{"v": 1	"t": 961380	"P": 1197.5	"F": -2147}
{"v": 1	"t": 961400	"P": 1196.5	"F": -2219}
{"v": 1	"t": 961421	"P": 1195.5	"F": -2144}
{"v": 1	"t": 961441	"P": 1191.5	"F": -2067}
{"v": 1	"t": 961461	"P": 1199.25	"F": -2164}
{"v": 1	"t": 961481	"P": 1196.0	"F": -2160}
{"v": 1	"t": 961502	"P": 1197.0	"F": -2169}
{"v": 1	"t": 961522	"P": 1195.5	"F": -2132}
{"v": 1	"t": 961542	"P": 1194.5	"F": -2165}
{"v": 1	"t": 961563	"P": 1198.0	"F": -2127	"C": 46.25	"D": 3254	"sn": 54091929832280	"file": "/data/device_log/data0000.out"}
{"v": 1	"t": 961583	"P": 1197.0	"F": -2134}
{"v": 1	"t": 961603	"P": 1193.0	"F": -2166}
{"v": 1	"t": 961623	"P": 1195.25	"F": -2168}
{"v": 1	"t": 961644	"P": 1198.75	"F": -2221}
{"v": 1	"t": 961664	"P": 1195.25	"F": -2188}
{"v": 1	"t": 961684	"P": 1195.25	"F": -2097}
{"v": 1	"t": 961705	"P": 1190.5	"F": -2214}
{"v": 1	"t": 961725	"P": 1198.75	"F": -2220}
{"v": 1	"t": 961745	"P": 1195.25	"F": -2207}
{"v": 1	"t": 961766	"P": 1193.75	"F": -2110}
{"v": 1	"t": 961786	"P": 1198.75	"F": -2149}
{"v": 1	"t": 961807	"P": 1196.5	"F": -2133}
{"v": 1	"t": 961827	"P": 1192.25	"F": -2162}
{"v": 1	"t": 961848	"P": 1196.25	"F": -2099}
{"v": 1	"t": 961868	"P": 1196.0	"F": -2099}
{"v": 1	"t": 961888	"P": 1193.75	"F": -2074}
{"v": 1	"t": 961908	"P": 1191.5	"F": -2108}
{"v": 1	"t": 961929	"P": 1197.5	"F": -2108}
{"v": 1	"t": 961949	"P": 1195.75	"F": -2183}
{"v": 1	"t": 961969	"P": 1195.25	"F": -2125}
{"v": 1	"t": 961990	"P": 1195.0	"F": -2145}
{"v": 1	"t": 962010	"P": 1196.0	"F": -2152}
{"v": 1	"t": 962030	"P": 1198.5	"F": -2143}
{"v": 1	"t": 962050	"P": 1193.75	"F": -2112}
{"v": 1	"t": 962071	"P": 1191.5	"F": -2129}
{"v": 1	"t": 962091	"P": 1193.25	"F": -2057}
{"v": 1	"t": 962111	"P": 1197.0	"F": -2173}
{"v": 1	"t": 962132	"P": 1195.0	"F": -2112}
{"v": 1	"t": 962152	"P": 1195.25	"F": -2213}
{"v": 1	"t": 962172	"P": 1192.0	"F": -2123}
{"v": 1	"t": 962193	"P": 1199.75	"F": -2252}
{"v": 1	"t": 962213	"P": 1198.5	"F": -2157}
{"v": 1	"t": 962233	"P": 1194.0	"F": -2129}
{"v": 1	"t": 962253	"P": 1193.0	"F": -2202}
{"v": 1	"t": 962274	"P": 1196.75	"F": -2103}
{"v": 1	"t": 962294	"P": 1196.0	"F": -2113}
{"v": 1	"t": 962314	"P": 1193.5	"F": -2138}
{"v": 1	"t": 962335	"P": 1193.25	"F": -2136}
{"v": 1	"t": 962355	"P": 1196.0	"F": -2172}
{"v": 1	"t": 962376	"P": 1193.0	"F": -2179}
{"v": 1	"t": 962396	"P": 1192.5	"F": -2130}
{"v": 1	"t": 962416	"P": 1197.5	"F": -2177}
{"v": 1	"t": 962437	"P": 1195.0	"F": -2160}
{"v": 1	"t": 962457	"P": 1193.0	"F": -2118}
{"v": 1	"t": 962477	"P": 1192.25	"F": -2138}
{"v": 1	"t": 962497	"P": 1197.25	"F": -2166}
{"v": 1	"t": 962518	"P": 1199.0	"F": -2088}
{"v": 1	"t": 962538	"P": 1194.25	"F": -2157}
{"v": 1	"t": 962558	"P": 1194.0	"F": -2137}
{"v": 1	"t": 962579	"P": 1196.0	"F": -2176	"C": 46.22	"D": 3254	"sn": 54091929832280	"file": "/data/device_log/data0000.out"}
{"v": 1	"t": 962599	"P": 1196.25	"F": -2235}
{"v": 1	"t": 962619	"P": 1193.25	"F": -2210}
{"v": 1	"t": 962640	"P": 1193.25	"F": -2081}
{"v": 1	"t": 962660	"P": 1196.25	"F": -2088}
{"v": 1	"t": 962680	"P": 1197.0	"F": -2111}
{"v": 1	"t": 962701	"P": 1195.75	"F": -2126}
{"v": 1	"t": 962721	"P": 1191.5	"F": -2141}
{"v": 1	"t": 962741	"P": 1195.75	"F": -2156}
{"v": 1	"t": 962761	"P": 1197.75	"F": -2118}
{"v": 1	"t": 962782	"P": 1196.5	"F": -2174}
{"v": 1	"t": 962802	"P": 1192.0	"F": -2186}
{"v": 1	"t": 962822	"P": 1195.25	"F": -2131}
{"v": 1	"t": 962843	"P": 1199.0	"F": -2156}
{"v": 1	"t": 962863	"P": 1195.75	"F": -2158}
{"v": 1	"t": 962884	"P": 1192.25	"F": -2153}
{"v": 1	"t": 962904	"P": 1196.0	"F": -2143}
{"v": 1	"t": 962925	"P": 1195.5	"F": -2142}
{"v": 1	"t": 962945	"P": 1195.75	"F": -2167}
{"v": 1	"t": 962965	"P": 1196.5	"F": -2121}
{"v": 1	"t": 962986	"P": 1195.0	"F": -2181}
{"v": 1	"t": 963006	"P": 1192.25	"F": -2153}
{"v": 1	"t": 963026	"P": 1198.5	"F": -2133}
{"v": 1	"t": 963047	"P": 1194.75	"F": -2092}
{"v": 1	"t": 963067	"P": 1194.75	"F": -2138}
{"v": 1	"t": 963087	"P": 1192.0	"F": -2199}
{"v": 1	"t": 963107	"P": 1196.5	"F": -2153}
{"v": 1	"t": 963128	"P": 1198.0	"F": -2179}
{"v": 1	"t": 963148	"P": 1191.5	"F": -2182}
{"v": 1	"t": 963168	"P": 1189.25	"F": -2056}
{"v": 1	"t": 963189	"P": 1195.5	"F": -2031}
{"v": 1	"t": 963209	"P": 1196.25	"F": -2180}
{"v": 1	"t": 963229	"P": 1194.5	"F": -2184}
{"v": 1	"t": 963250	"P": 1193.0	"F": -2133}
{"v": 1	"t": 963270	"P": 1193.0	"F": -2101}
{"v": 1	"t": 963290	"P": 1197.25	"F": -2134}
{"v": 1	"t": 963310	"P": 1197.0	"F": -2220}
{"v": 1	"t": 963331	"P": 1193.0	"F": -2222}
{"v": 1	"t": 963351	"P": 1195.0	"F": -2125}
{"v": 1	"t": 963371	"P": 1198.0	"F": -2096}
{"v": 1	"t": 963392	"P": 1194.75	"F": -2129}
{"v": 1	"t": 963412	"P": 1192.25	"F": -2169}
{"v": 1	"t": 963432	"P": 1194.0	"F": -2152}
{"v": 1	"t": 963453	"P": 1196.75	"F": -2135}
{"v": 1	"t": 963473	"P": 1194.25	"F": -2105}
{"v": 1	"t": 963494	"P": 1195.75	"F": -2171}
{"v": 1	"t": 963514	"P": 1195.75	"F": -2221}
{"v": 1	"t": 963534	"P": 1196.75	"F": -2111}
{"v": 1	"t": 963555	"P": 1192.75	"F": -2140}
{"v": 1	"t": 963575	"P": 1195.5	"F": -2125}
{"v": 1	"t": 963595	"P": 1197.0	"F": -2110	"C": 46.245	"D": 3254	"sn": 54091929832280	"file": "/data/device_log/data0000.out"}
{"v": 1	"t": 963615	"P": 1195.25	"F": -2125}
{"v": 1	"t": 963636	"P": 1194.5	"F": -2201}
{"v": 1	"t": 963656	"P": 1194.25	"F": -2196}
{"v": 1	"t": 963676	"P": 1196.75	"F": -2214}
{"v": 1	"t": 963697	"P": 1195.75	"F": -2187}
{"v": 1	"t": 963717	"P": 1193.75	"F": -2197}
{"v": 1	"t": 963737	"P": 1194.5	"F": -2146}
{"v": 1	"t": 963758	"P": 1199.75	"F": -2100}
{"v": 1	"t": 963778	"P": 1195.25	"F": -2178}
{"v": 1	"t": 963798	"P": 1194.0	"F": -2185}
{"v": 1	"t": 963818	"P": 1192.75	"F": -2171}
{"v": 1	"t": 963839	"P": 1198.5	"F": -2231}
{"v": 1	"t": 963859	"P": 1195.25	"F": -2161}
{"v": 1	"t": 963879	"P": 1193.75	"F": -2168}
{"v": 1	"t": 963900	"P": 1190.75	"F": -2094}
{"v": 1	"t": 963920	"P": 1195.75	"F": -2139}
{"v": 1	"t": 963940	"P": 1197.25	"F": -2145}
{"v": 1	"t": 963961	"P": 1195.0	"F": -2162}
{"v": 1	"t": 963981	"P": 1191.5	"F": -2146}
{"v": 1	"t": 964001	"P": 1197.75	"F": -2191}
{"v": 1	"t": 964022	"P": 1198.5	"F": -2195}
{"v": 1	"t": 964042	"P": 1191.75	"F": -2244}
{"v": 1	"t": 964063	"P": 1196.25	"F": -2165}
{"v": 1	"t": 964083	"P": 1195.5	"F": -2206}
{"v": 1	"t": 964104	"P": 1192.75	"F": -2059}
{"v": 1	"t": 964124	"P": 1197.0	"F": -2227}
{"v": 1	"t": 964145	"P": 1192.5	"F": -2100}
{"v": 1	"t": 964165	"P": 1198.75	"F": -2127}
{"v": 1	"t": 964185	"P": 1195.25	"F": -2283}
{"v": 1	"t": 964206	"P": 1193.0	"F": -2057}
{"v": 1	"t": 964226	"P": 1196.75	"F": -2139}
{"v": 1	"t": 964247	"P": 1194.5	"F": -2184}
{"v": 1	"t": 964267	"P": 1192.5	"F": -2165}
{"v": 1	"t": 964287	"P": 1191.75	"F": -2175}
{"v": 1	"t": 964307	"P": 1196.25	"F": -2025}
{"v": 1	"t": 964328	"P": 1195.0	"F": -2088}
{"v": 1	"t": 964348	"P": 1195.0	"F": -2170}
{"v": 1	"t": 964368	"P": 1192.5	"F": -2129}
{"v": 1	"t": 964389	"P": 1196.0	"F": -2144}
{"v": 1	"t": 964409	"P": 1198.0	"F": -2109}
{"v": 1	"t": 964429	"P": 1196.75	"F": -2150}
{"v": 1	"t": 964449	"P": 1193.0	"F": -2082}
{"v": 1	"t": 964470	"P": 1191.75	"F": -2166}
{"v": 1	"t": 964490	"P": 1197.0	"F": -2182}
{"v": 1	"t": 964510	"P": 1195.25	"F": -2215}
{"v": 1	"t": 964531	"P": 1192.5	"F": -2196}
{"v": 1	"t": 964551	"P": 1191.0	"F": -2149}
{"v": 1	"t": 964571	"P": 1196.0	"F": -2055}
{"v": 1	"t": 964592	"P": 1198.0	"F": -2237}
{"v": 1	"t": 964612	"P": 1194.0	"F": -2152	"C": 46.24	"D": 3254	"sn": 54091929832280	"file": "/data/device_log/data0000.out"}
{"v": 1	"t": 964632	"P": 1191.0	"F": -2232}
{"v": 1	"t": 964653	"P": 1198.0	"F": -2183}
{"v": 1	"t": 964673	"P": 1195.75	"F": -2157}
{"v": 1	"t": 964693	"P": 1192.5	"F": -2161}
{"v": 1	"t": 964714	"P": 1193.75	"F": -2198}
{"v": 1	"t": 964734	"P": 1199.5	"F": -2167}
{"v": 1	"t": 964755	"P": 1193.25	"F": -2139}
{"v": 1	"t": 964775	"P": 1193.5	"F": -2093}
{"v": 1	"t": 964795	"P": 1196.0	"F": -2081}
{"v": 1	"t": 964816	"P": 1194.5	"F": -2109}
{"v": 1	"t": 964836	"P": 1190.25	"F": -2164}
{"v": 1	"t": 964856	"P": 1194.25	"F": -2131}
{"v": 1	"t": 964876	"P": 1197.5	"F": -2154}
{"v": 1	"t": 964897	"P": 1194.5	"F": -2159}
{"v": 1	"t": 964917	"P": 1194.75	"F": -2176}
{"v": 1	"t": 964937	"P": 1194.0	"F": -2197}
{"v": 1	"t": 964958	"P": 1195.75	"F": -2143}
{"v": 1	"t": 964978	"P": 1194.0	"F": -2112}
{"v": 1	"t": 964998	"P": 1191.0	"F": -2079}
{"v": 1	"t": 965018	"P": 1193.0	"F": -2165}
{"v": 1	"t": 965039	"P": 1198.5	"F": -2031}
{"v": 1	"t": 965059	"P": 1196.5	"F": -2136}
{"v": 1	"t": 965079	"P": 1193.5	"F": -2261}
{"v": 1	"t": 965100	"P": 1189.5	"F": -2224}
{"v": 1	"t": 965120	"P": 1195.75	"F": -2112}
{"v": 1	"t": 965140	"P": 1196.75	"F": -2101}
{"v": 1	"t": 965161	"P": 1191.25	"F": -2059}
{"v": 1	"t": 965181	"P": 1189.5	"F": -2157}
{"v": 1	"t": 965201	"P": 1197.0	"F": -2095}
{"v": 1	"t": 965222	"P": 1192.5	"F": -2136}
{"v": 1	"t": 965242	"P": 1192.75	"F": -2144}
{"v": 1	"t": 965262	"P": 1191.0	"F": -2075}
{"v": 1	"t": 965283	"P": 1195.0	"F": -2161}
{"v": 1	"t": 965303	"P": 1194.25	"F": -2111}
{"v": 1	"t": 965324	"P": 1190.5	"F": -2177}
{"v": 1	"t": 965344	"P": 1197.75	"F": -2238}
{"v": 1	"t": 965364	"P": 1193.25	"F": -2130}
{"v": 1	"t": 965385	"P": 1191.25	"F": -2277}
{"v": 1	"t": 965405	"P": 1196.25	"F": -2108}
{"v": 1	"t": 965425	"P": 1195.0	"F": -2143}
{"v": 1	"t": 965445	"P": 1192.5	"F": -2172}
{"v": 1	"t": 965466	"P": 1193.0	"F": -2139}
{"v": 1	"t": 965486	"P": 1191.75	"F": -2080}
{"v": 1	"t": 965506	"P": 1196.0	"F": -2157}
{"v": 1	"t": 965527	"P": 1195.25	"F": -2102}
{"v": 1	"t": 965547	"P": 1189.75	"F": -2084}
{"v": 1	"t": 965567	"P": 1188.0	"F": -2178}
{"v": 1	"t": 965587	"P": 1195.75	"F": -2182}
{"v": 1	"t": 965608	"P": 1194.25	"F": -2150}
{"v": 1	"t": 965628	"P": 1190.0	"F": -2107	"C": 46.24	"D": 3254	"sn": 54091929832280	"file": "/data/device_log/data0000.out"}
{"v": 1	"t": 965648	"P": 1190.25	"F": -2116}
{"v": 1	"t": 965669	"P": 1192.0	"F": -2202}
{"v": 1	"t": 965689	"P": 1197.25	"F": -2130}
{"v": 1	"t": 965709	"P": 1194.75	"F": -2094}
{"v": 1	"t": 965730	"P": 1192.5	"F": -2082}
{"v": 1	"t": 965750	"P": 1192.25	"F": -2171}
{"v": 1	"t": 965770	"P": 1198.5	"F": -2096}
{"v": 1	"t": 965790	"P": 1194.5	"F": -2139}
{"v": 1	"t": 965811	"P": 1190.5	"F": -2122}
{"v": 1	"t": 965831	"P": 1193.0	"F": -2101}
{"v": 1	"t": 965852	"P": 1197.0	"F": -2070}
{"v": 1	"t": 965872	"P": 1192.5	"F": -2154}
{"v": 1	"t": 965892	"P": 1194.25	"F": -2107}
{"v": 1	"t": 965913	"P": 1194.25	"F": -2152}
{"v": 1	"t": 965933	"P": 1192.25	"F": -2144}
{"v": 1	"t": 965953	"P": 1193.25	"F": -2056}
{"v": 1	"t": 965974	"P": 1194.0	"F": -2195}
{"v": 1	"t": 965994	"P": 1195.5	"F": -2131}
{"v": 1	"t": 966014	"P": 1193.5	"F": -2237}
{"v": 1	"t": 966035	"P": 1190.0	"F": -2107}
{"v": 1	"t": 966055	"P": 1193.75	"F": -2095}
{"v": 1	"t": 966075	"P": 1194.0	"F": -2171}
{"v": 1	"t": 966095	"P": 1194.5	"F": -2168}
{"v": 1	"t": 966116	"P": 1190.5	"F": -2128}
{"v": 1	"t": 966136	"P": 1192.5	"F": -2101}
{"v": 1	"t": 966156	"P": 1195.0	"F": -2166}
{"v": 1	"t": 966177	"P": 1192.25	"F": -2051}
{"v": 1	"t": 966197	"P": 1192.5	"F": -2073}
{"v": 1	"t": 966217	"P": 1191.5	"F": -2142}
{"v": 1	"t": 966238	"P": 1197.0	"F": -2110}
{"v": 1	"t": 966258	"P": 1194.75	"F": -2160}
{"v": 1	"t": 966278	"P": 1194.0	"F": -2080}
{"v": 1	"t": 966298	"P": 1189.75	"F": -2130}
{"v": 1	"t": 966319	"P": 1196.0	"F": -2086}
{"v": 1	"t": 966339	"P": 1194.75	"F": -2147}
{"v": 1	"t": 966359	"P": 1189.5	"F": -2181}
{"v": 1	"t": 966380	"P": 1189.25	"F": -2122}
{"v": 1	"t": 966400	"P": 1196.0	"F": -2177}
{"v": 1	"t": 966421	"P": 1192.0	"F": -2177}
{"v": 1	"t": 966441	"P": 1191.5	"F": -2212}
{"v": 1	"t": 966461	"P": 1193.5	"F": -2116}
{"v": 1	"t": 966482	"P": 1194.25	"F": -2227}
{"v": 1	"t": 966502	"P": 1188.75	"F": -2124}
{"v": 1	"t": 966522	"P": 1193.25	"F": -2162}
{"v": 1	"t": 966543	"P": 1195.75	"F": -2175}
{"v": 1	"t": 966563	"P": 1192.0	"F": -2136}
{"v": 1	"t": 966583	"P": 1190.0	"F": -2148}
{"v": 1	"t": 966603	"P": 1191.25	"F": -2077}
{"v": 1	"t": 966624	"P": 1195.0	"F": -2118}
{"v": 1	"t": 966644	"P": 1194.25	"F": -2139	"C": 46.205	"D": 3254	"sn": 54091929832280	"file": "/data/device_log/data0000.out"}
{"v": 1	"t": 966664	"P": 1191.0	"F": -2205}
{"v": 1	"t": 966685	"P": 1190.5	"F": -2065}
{"v": 1	"t": 966705	"P": 1195.25	"F": -2194}
{"v": 1	"t": 966725	"P": 1195.0	"F": -2217}
{"v": 1	"t": 966746	"P": 1191.5	"F": -2239}
{"v": 1	"t": 966766	"P": 1193.0	"F": -2170}
{"v": 1	"t": 966786	"P": 1194.0	"F": -2205}
{"v": 1	"t": 966807	"P": 1193.0	"F": -2165}
{"v": 1	"t": 966827	"P": 1191.0	"F": -2167}
{"v": 1	"t": 966847	"P": 1189.75	"F": -2079}
{"v": 1	"t": 966868	"P": 1193.0	"F": -2160}
{"v": 1	"t": 966888	"P": 1192.25	"F": -2049}
{"v": 1	"t": 966908	"P": 1190.25	"F": -2129}
{"v": 1	"t": 966928	"P": 1191.75	"F": -2082}
{"v": 1	"t": 966949	"P": 1195.75	"F": -2060}
{"v": 1	"t": 966969	"P": 1193.25	"F": -2059}
{"v": 1	"t": 966990	"P": 1187.25	"F": -2194}
{"v": 1	"t": 967010	"P": 1198.5	"F": -2063}
{"v": 1	"t": 967030	"P": 1194.75	"F": -2167}
{"v": 1	"t": 967051	"P": 1193.5	"F": -2100}
{"v": 1	"t": 967071	"P": 1189.0	"F": -2138}
{"v": 1	"t": 967091	"P": 1194.75	"F": -2060}
{"v": 1	"t": 967112	"P": 1194.75	"F": -2074}
{"v": 1	"t": 967132	"P": 1191.5	"F": -2080}
{"v": 1	"t": 967152	"P": 1188.75	"F": -2056}
{"v": 1	"t": 967172	"P": 1194.5	"F": -2080}
{"v": 1	"t": 967193	"P": 1194.0	"F": -2109}
{"v": 1	"t": 967213	"P": 1192.0	"F": -2197}
{"v": 1	"t": 967233	"P": 1190.75	"F": -2096}
{"v": 1	"t": 967254	"P": 1191.5	"F": -2096}
{"v": 1	"t": 967274	"P": 1194.25	"F": -2182}
{"v": 1	"t": 967294	"P": 1192.75	"F": -2089}
{"v": 1	"t": 967315	"P": 1188.75	"F": -2164}
{"v": 1	"t": 967335	"P": 1192.25	"F": -2105}
{"v": 1	"t": 967355	"P": 1197.0	"F": -2092}
{"v": 1	"t": 967375	"P": 1193.0	"F": -2185}
{"v": 1	"t": 967396	"P": 1191.0	"F": -2109}
{"v": 1	"t": 967416	"P": 1192.75	"F": -2158}
{"v": 1	"t": 967436	"P": 1195.25	"F": -2126}
{"v": 1	"t": 967457	"P": 1192.5	"F": -2098}
{"v": 1	"t": 967477	"P": 1190.75	"F": -2093}
{"v": 1	"t": 967497	"P": 1188.5	"F": -2173}
{"v": 1	"t": 967518	"P": 1196.75	"F": -2187}
{"v": 1	"t": 967538	"P": 1193.25	"F": -2135}
{"v": 1	"t": 967558	"P": 1188.5	"F": -2081}
{"v": 1	"t": 967579	"P": 1193.0	"F": -2131}
{"v": 1	"t": 967599	"P": 1190.25	"F": -2183}
{"v": 1	"t": 967620	"P": 1190.5	"F": -2122}
{"v": 1	"t": 967640	"P": 1193.5	"F": -2147}
{"v": 1	"t": 967661	"P": 1188.5	"F": -2035	"C": 46.25	"D": 3254	"sn": 54091929832280	"file": "/data/device_log/data0000.out"}
{"v": 1	"t": 967681	"P": 1193.5	"F": -2115}
{"v": 1	"t": 967702	"P": 1191.5	"F": -2170}
{"v": 1	"t": 967722	"P": 1191.5	"F": -2083}
{"v": 1	"t": 967743	"P": 1192.75	"F": -2050}
{"v": 1	"t": 967763	"P": 1194.5	"F": -2152}
{"v": 1	"t": 967783	"P": 1190.5	"F": -2088}
{"v": 1	"t": 967803	"P": 1189.75	"F": -2138}
{"v": 1	"t": 967824	"P": 1195.25	"F": -2085}
{"v": 1	"t": 967844	"P": 1197.25	"F": -2064}
{"v": 1	"t": 967864	"P": 1192.0	"F": -2158}
{"v": 1	"t": 967885	"P": 1192.0	"F": -2106}
{"v": 1	"t": 967905	"P": 1192.25	"F": -2016}
{"v": 1	"t": 967925	"P": 1195.25	"F": -2152}
{"v": 1	"t": 967945	"P": 1192.0	"F": -2168}
{"v": 1	"t": 967966	"P": 1191.5	"F": -2068}
{"v": 1	"t": 967986	"P": 1193.0	"F": -2197}
{"v": 1	"t": 968006	"P": 1198.25	"F": -2191}
{"v": 1	"t": 968027	"P": 1194.25	"F": -2113}
{"v": 1	"t": 968047	"P": 1190.0	"F": -2058}
{"v": 1	"t": 968067	"P": 1190.0	"F": -2070}
{"v": 1	"t": 968088	"P": 1195.5	"F": -2057}
{"v": 1	"t": 968108	"P": 1192.75	"F": -2197}
{"v": 1	"t": 968128	"P": 1192.75	"F": -2109}
{"v": 1	"t": 968148	"P": 1191.0	"F": -2153}
{"v": 1	"t": 968169	"P": 1196.25	"F": -2197}
{"v": 1	"t": 968189	"P": 1194.75	"F": -2188}
{"v": 1	"t": 968209	"P": 1192.75	"F": -2145}
{"v": 1	"t": 968230	"P": 1190.5	"F": -2196}
{"v": 1	"t": 968250	"P": 1194.0	"F": -2161}
{"v": 1	"t": 968271	"P": 1191.0	"F": -2082}
{"v": 1	"t": 968291	"P": 1191.25	"F": -2097}
{"v": 1	"t": 968311	"P": 1195.25	"F": -2076}
{"v": 1	"t": 968332	"P": 1191.0	"F": -2114}
{"v": 1	"t": 968352	"P": 1189.25	"F": -2030}
{"v": 1	"t": 968372	"P": 1194.0	"F": -2066}
{"v": 1	"t": 968393	"P": 1196.75	"F": -2072}
{"v": 1	"t": 968413	"P": 1193.5	"F": -2114}
{"v": 1	"t": 968433	"P": 1189.25	"F": -2144}
{"v": 1	"t": 968454	"P": 1193.5	"F": -2130}
{"v": 1	"t": 968474	"P": 1194.75	"F": -2104}
{"v": 1	"t": 968494	"P": 1194.0	"F": -2168}
{"v": 1	"t": 968514	"P": 1188.5	"F": -2111}
{"v": 1	"t": 968535	"P": 1191.5	"F": -2118}
{"v": 1	"t": 968555	"P": 1196.5	"F": -2014}
{"v": 1	"t": 968575	"P": 1193.75	"F": -2095}
{"v": 1	"t": 968596	"P": 1193.0	"F": -2195}
{"v": 1	"t": 968616	"P": 1190.0	"F": -2077}
{"v": 1	"t": 968636	"P": 1194.0	"F": -2144}
{"v": 1	"t": 968657	"P": 1195.25	"F": -2072}
{"v": 1	"t": 968677	"P": 1192.75	"F": -2089	"C": 46.22	"D": 3254	"sn": 54091929832280	"file": "/data/device_log/data0000.out"}
{"v": 1	"t": 968697	"P": 1190.5	"F": -2035}
{"v": 1	"t": 968717	"P": 1192.25	"F": -2086}
{"v": 1	"t": 968738	"P": 1195.75	"F": -2115}
{"v": 1	"t": 968758	"P": 1192.75	"F": -2020}
{"v": 1	"t": 968778	"P": 1191.25	"F": -2184}
{"v": 1	"t": 968799	"P": 1194.5	"F": -2053}
{"v": 1	"t": 968819	"P": 1192.5	"F": -2073}
{"v": 1	"t": 968840	"P": 1189.0	"F": -2124}
{"v": 1	"t": 968860	"P": 1195.5	"F": -2011}
{"v": 1	"t": 968880	"P": 1195.5	"F": -2127}
{"v": 1	"t": 968901	"P": 1194.0	"F": -2080}
{"v": 1	"t": 968921	"P": 1189.75	"F": -2184}
{"v": 1	"t": 968941	"P": 1192.25	"F": -2103}
{"v": 1	"t": 968961	"P": 1197.0	"F": -2156}
{"v": 1	"t": 968982	"P": 1190.25	"F": -2167}
{"v": 1	"t": 969002	"P": 1189.25	"F": -2178}
{"v": 1	"t": 969022	"P": 1196.25	"F": -2149}
{"v": 1	"t": 969043	"P": 1194.25	"F": -2078}
{"v": 1	"t": 969063	"P": 1192.25	"F": -2081}
{"v": 1	"t": 969083	"P": 1191.5	"F": -2120}
{"v": 1	"t": 969104	"P": 1193.0	"F": -2131}
{"v": 1	"t": 969124	"P": 1199.25	"F": -2115}
{"v": 1	"t": 969144	"P": 1194.25	"F": -2127}
{"v": 1	"t": 969164	"P": 1190.75	"F": -2154}
{"v": 1	"t": 969185	"P": 1194.25	"F": -2007}
{"v": 1	"t": 969205	"P": 1194.75	"F": -2129}
{"v": 1	"t": 969225	"P": 1196.25	"F": -1989}
{"v": 1	"t": 969246	"P": 1192.25	"F": -2105}
{"v": 1	"t": 969266	"P": 1189.25	"F": -2168}
{"v": 1	"t": 969286	"P": 1196.0	"F": -2138}
{"v": 1	"t": 969307	"P": 1195.0	"F": -2082}
{"v": 1	"t": 969327	"P": 1191.75	"F": -2103}
{"v": 1	"t": 969347	"P": 1193.0	"F": -2088}
{"v": 1	"t": 969368	"P": 1195.5	"F": -2034}
{"v": 1	"t": 969388	"P": 1192.25	"F": -2022}
{"v": 1	"t": 969409	"P": 1191.5	"F": -2093}
{"v": 1	"t": 969429	"P": 1195.75	"F": -2078}
{"v": 1	"t": 969449	"P": 1195.0	"F": -2122}
{"v": 1	"t": 969469	"P": 1191.25	"F": -2198}
{"v": 1	"t": 969490	"P": 1192.75	"F": -2190}
{"v": 1	"t": 969510	"P": 1196.75	"F": -2027}
{"v": 1	"t": 969530	"P": 1195.0	"F": -2125}
{"v": 1	"t": 969551	"P": 1191.5	"F": -2128}
{"v": 1	"t": 969571	"P": 1192.0	"F": -1997}
{"v": 1	"t": 969591	"P": 1195.25	"F": -2077}
{"v": 1	"t": 969612	"P": 1192.75	"F": -2121}
{"v": 1	"t": 969632	"P": 1193.5	"F": -2171}
{"v": 1	"t": 969652	"P": 1188.25	"F": -2089}
{"v": 1	"t": 969672	"P": 1196.5	"F": -2171}
{"v": 1	"t": 969693	"P": 1194.0	"F": -2111	"C": 46.22	"D": 3254	"sn": 54091929832280	"file": "/data/device_log/data0000.out"}
{"v": 1	"t": 969713	"P": 1193.5	"F": -2068}
{"v": 1	"t": 969733	"P": 1192.75	"F": -2226}
{"v": 1	"t": 969754	"P": 1194.5	"F": -2053}
{"v": 1	"t": 969774	"P": 1196.0	"F": -2124}
{"v": 1	"t": 969794	"P": 1192.0	"F": -2146}
{"v": 1	"t": 969815	"P": 1189.5	"F": -2128}
{"v": 1	"t": 969835	"P": 1195.25	"F": -2094}
{"v": 1	"t": 969855	"P": 1196.0	"F": -2099}
{"v": 1	"t": 969876	"P": 1190.5	"F": -2135}
{"v": 1	"t": 969896	"P": 1190.25	"F": -2110}
{"v": 1	"t": 969916	"P": 1196.25	"F": -2089}
{"v": 1	"t": 969937	"P": 1191.25	"F": -2117}
{"v": 1	"t": 969957	"P": 1191.75	"F": -2156}
{"v": 1	"t": 969978	"P": 1194.25	"F": -2144}
{"v": 1	"t": 969998	"P": 1194.25	"F": -2161}
{"v": 1	"t": 970018	"P": 1193.0	"F": -2175}
{"v": 1	"t": 970038	"P": 1192.0	"F": -2048}
{"v": 1	"t": 970059	"P": 1193.5	"F": -2213}
{"v": 1	"t": 970079	"P": 1195.25	"F": -2129}
{"v": 1	"t": 970099	"P": 1194.0	"F": -2049}
{"v": 1	"t": 970120	"P": 1192.0	"F": -2106}
{"v": 1	"t": 970140	"P": 1192.25	"F": -2084}
{"v": 1	"t": 970160	"P": 1196.75	"F": -2129}
{"v": 1	"t": 970180	"P": 1191.5	"F": -2091}
{"v": 1	"t": 970201	"P": 1189.75	"F": -2189}
{"v": 1	"t": 970221	"P": 1189.25	"F": -2201}
{"v": 1	"t": 970241	"P": 1199.0	"F": -2225}
{"v": 1	"t": 970262	"P": 1191.75	"F": -2120}
{"v": 1	"t": 970282	"P": 1190.25	"F": -2039}
{"v": 1	"t": 970302	"P": 1190.75	"F": -2170}
{"v": 1	"t": 970323	"P": 1196.0	"F": -2097}
{"v": 1	"t": 970343	"P": 1193.0	"F": -2136}
{"v": 1	"t": 970363	"P": 1186.75	"F": -2076}
{"v": 1	"t": 970384	"P": 1192.0	"F": -2093}
{"v": 1	"t": 970404	"P": 1195.25	"F": -2180}
{"v": 1	"t": 970424	"P": 1193.5	"F": -2096}
{"v": 1	"t": 970445	"P": 1191.0	"F": -2105}
{"v": 1	"t": 970465	"P": 1191.75	"F": -2202}
{"v": 1	"t": 970485	"P": 1192.5	"F": -2190}
{"v": 1	"t": 970506	"P": 1189.0	"F": -2102}
{"v": 1	"t": 970526	"P": 1192.75	"F": -2141}
{"v": 1	"t": 970546	"P": 1193.5	"F": -2138}
{"v": 1	"t": 970567	"P": 1191.5	"F": -2066}
{"v": 1	"t": 970587	"P": 1189.5	"F": -2129}
{"v": 1	"t": 970607	"P": 1191.0	"F": -2135}
{"v": 1	"t": 970628	"P": 1196.0	"F": -2092}
{"v": 1	"t": 970648	"P": 1190.5	"F": -2171}
{"v": 1	"t": 970668	"P": 1188.5	"F": -2095}
{"v": 1	"t": 970688	"P": 1189.25	"F": -2129}
{"v": 1	"t": 970709	"P": 1192.0	"F": -2177	"C": 46.205	"D": 3254	"sn": 54091929832280	"file": "/data/device_log/data0000.out"}
{"v": 1	"t": 970729	"P": 1191.0	"F": -2183}
{"v": 1	"t": 970749	"P": 1190.25	"F": -2122}
{"v": 1	"t": 970770	"P": 1187.25	"F": -2190}
{"v": 1	"t": 970790	"P": 1196.5	"F": -2091}
{"v": 1	"t": 970810	"P": 1193.5	"F": -2017}
{"v": 1	"t": 970831	"P": 1189.5	"F": -2150}
{"v": 1	"t": 970851	"P": 1189.5	"F": -2106}
{"v": 1	"t": 970871	"P": 1194.0	"F": -2162}
{"v": 1	"t": 970892	"P": 1194.25	"F": -2068}
{"v": 1	"t": 970912	"P": 1189.75	"F": -2089}
{"v": 1	"t": 970932	"P": 1188.5	"F": -2100}
{"v": 1	"t": 970952	"P": 1192.0	"F": -2111}
{"v": 1	"t": 970973	"P": 1194.5	"F": -2050}
{"v": 1	"t": 970993	"P": 1189.25	"F": -2152}
{"v": 1	"t": 971013	"P": 1190.75	"F": -2092}
{"v": 1	"t": 971034	"P": 1193.75	"F": -2135}
{"v": 1	"t": 971054	"P": 1191.25	"F": -2112}
{"v": 1	"t": 971075	"P": 1191.0	"F": -2166}
{"v": 1	"t": 971095	"P": 1193.75	"F": -2125}
{"v": 1	"t": 971116	"P": 1188.5	"F": -2075}
{"v": 1	"t": 971136	"P": 1192.0	"F": -2117}
{"v": 1	"t": 971157	"P": 1190.75	"F": -2107}
{"v": 1	"t": 971177	"P": 1190.5	"F": -2113}
{"v": 1	"t": 971198	"P": 1195.0	"F": -2097}
{"v": 1	"t": 971218	"P": 1190.0	"F": -2135}
{"v": 1	"t": 971238	"P": 1190.5	"F": -2074}
{"v": 1	"t": 971259	"P": 1195.0	"F": -2168}
{"v": 1	"t": 971279	"P": 1193.5	"F": -2073}
{"v": 1	"t": 971299	"P": 1191.5	"F": -2063}
{"v": 1	"t": 971320	"P": 1189.0	"F": -2154}
{"v": 1	"t": 971340	"P": 1194.0	"F": -2130}
{"v": 1	"t": 971360	"P": 1194.5	"F": -2139}
{"v": 1	"t": 971381	"P": 1191.5	"F": -2050}
{"v": 1	"t": 971401	"P": 1190.25	"F": -2134}
{"v": 1	"t": 971421	"P": 1193.0	"F": -2080}
{"v": 1	"t": 971441	"P": 1194.0	"F": -1992}
{"v": 1	"t": 971462	"P": 1191.5	"F": -2152}
{"v": 1	"t": 971482	"P": 1190.25	"F": -2174}
{"v": 1	"t": 971502	"P": 1190.75	"F": -2127}
{"v": 1	"t": 971523	"P": 1195.75	"F": -2150}
{"v": 1	"t": 971543	"P": 1189.75	"F": -2104}
{"v": 1	"t": 971563	"P": 1190.75	"F": -2144}
{"v": 1	"t": 971584	"P": 1190.75	"F": -2065}
{"v": 1	"t": 971604	"P": 1193.5	"F": -2079}
{"v": 1	"t": 971624	"P": 1191.75	"F": -2168}
{"v": 1	"t": 971644	"P": 1189.0	"F": -2178}
{"v": 1	"t": 971665	"P": 1189.0	"F": -2089}
{"v": 1	"t": 971685	"P": 1195.75	"F": -2095}
{"v": 1	"t": 971705	"P": 1192.75	"F": -2116}
{"v": 1	"t": 971726	"P": 1187.25	"F": -2094	"C": 46.185	"D": 3254	"sn": 54091929832280	"file": "/data/device_log/data0000.out"}
{"v": 1	"t": 971746	"P": 1193.25	"F": -2051}
{"v": 1	"t": 971767	"P": 1191.5	"F": -2144}
{"v": 1	"t": 971787	"P": 1185.75	"F": -2135}
{"v": 1	"t": 971807	"P": 1192.0	"F": -2104}
{"v": 1	"t": 971828	"P": 1194.5	"F": -2115}
{"v": 1	"t": 971848	"P": 1190.25	"F": -2117}
{"v": 1	"t": 971868	"P": 1188.25	"F": -2081}
{"v": 1	"t": 971889	"P": 1188.25	"F": -2075}
{"v": 1	"t": 971909	"P": 1199.0	"F": -2093}
{"v": 1	"t": 971929	"P": 1191.5	"F": -2080}
{"v": 1	"t": 971949	"P": 1191.25	"F": -2100}
{"v": 1	"t": 971970	"P": 1193.75	"F": -2082}
{"v": 1	"t": 971990	"P": 1195.0	"F": -2085}
{"v": 1	"t": 972010	"P": 1190.5	"F": -2097}
{"v": 1	"t": 972031	"P": 1189.75	"F": -2136}
{"v": 1	"t": 972051	"P": 1188.25	"F": -2106}
{"v": 1	"t": 972071	"P": 1196.25	"F": -2071}
{"v": 1	"t": 972092	"P": 1196.0	"F": -2173}
{"v": 1	"t": 972112	"P": 1190.0	"F": -2047}
{"v": 1	"t": 972132	"P": 1190.5	"F": -2128}
{"v": 1	"t": 972152	"P": 1196.0	"F": -2164}
{"v": 1	"t": 972173	"P": 1195.5	"F": -2163}
{"v": 1	"t": 972193	"P": 1189.25	"F": -2144}
{"v": 1	"t": 972213	"P": 1190.25	"F": -2113}
{"v": 1	"t": 972234	"P": 1193.25	"F": -2124}
{"v": 1	"t": 972254	"P": 1192.75	"F": -2079}
{"v": 1	"t": 972274	"P": 1192.75	"F": -2137}
{"v": 1	"t": 972295	"P": 1192.25	"F": -2047}
{"v": 1	"t": 972315	"P": 1193.75	"F": -2106}
{"v": 1	"t": 972336	"P": 1191.0	"F": -2054}
{"v": 1	"t": 972356	"P": 1189.75	"F": -2017}
{"v": 1	"t": 972376	"P": 1194.5	"F": -2165}
{"v": 1	"t": 972397	"P": 1193.25	"F": -2046}
{"v": 1	"t": 972417	"P": 1190.25	"F": -2118}
{"v": 1	"t": 972437	"P": 1190.0	"F": -1981}
{"v": 1	"t": 972457	"P": 1193.5	"F": -2044}
{"v": 1	"t": 972478	"P": 1194.25	"F": -2022}
{"v": 1	"t": 972498	"P": 1190.75	"F": -2138}
{"v": 1	"t": 972518	"P": 1188.0	"F": -2127}
{"v": 1	"t": 972539	"P": 1190.75	"F": -2058}
{"v": 1	"t": 972559	"P": 1192.25	"F": -2084}
{"v": 1	"t": 972579	"P": 1190.25	"F": -2114}
{"v": 1	"t": 972599	"P": 1189.5	"F": -2098}
{"v": 1	"t": 972620	"P": 1188.75	"F": -2132}
{"v": 1	"t": 972640	"P": 1195.75	"F": -2096}
{"v": 1	"t": 972660	"P": 1190.75	"F": -2088}
{"v": 1	"t": 972681	"P": 1190.0	"F": -2155}
{"v": 1	"t": 972701	"P": 1192.0	"F": -2065}
{"v": 1	"t": 972721	"P": 1194.75	"F": -2160}
{"v": 1	"t": 972742	"P": 1191.75	"F": -2157	"C": 46.205	"D": 3254	"sn": 54091929832280	"file": "/data/device_log/data0000.out"}
{"v": 1	"t": 972762	"P": 1188.25	"F": -2153}
{"v": 1	"t": 972782	"P": 1191.5	"F": -2104}
{"v": 1	"t": 972803	"P": 1195.0	"F": -2111}
{"v": 1	"t": 972823	"P": 1191.0	"F": -2071}
{"v": 1	"t": 972843	"P": 1189.0	"F": -2139}
{"v": 1	"t": 972864	"P": 1192.75	"F": -2180}
{"v": 1	"t": 972884	"P": 1192.25	"F": -2109}
{"v": 1	"t": 972905	"P": 1187.75	"F": -2148}
{"v": 1	"t": 972925	"P": 1192.25	"F": -2115}
{"v": 1	"t": 972945	"P": 1193.25	"F": -2112}
{"v": 1	"t": 972965	"P": 1190.75	"F": -2135}
{"v": 1	"t": 972986	"P": 1189.75	"F": -2159}
{"v": 1	"t": 973006	"P": 1189.5	"F": -2089}
{"v": 1	"t": 973026	"P": 1195.25	"F": -2170}
{"v": 1	"t": 973047	"P": 1191.5	"F": -2106}
{"v": 1	"t": 973067	"P": 1188.75	"F": -2104}
{"v": 1	"t": 973087	"P": 1187.0	"F": -2165}
{"v": 1	"t": 973108	"P": 1193.5	"F": -2111}
{"v": 1	"t": 973128	"P": 1190.75	"F": -2097}
{"v": 1	"t": 973148	"P": 1187.5	"F": -2127}
{"v": 1	"t": 973168	"P": 1186.25	"F": -2018}
{"v": 1	"t": 973189	"P": 1194.0	"F": -2070}
{"v": 1	"t": 973209	"P": 1192.75	"F": -2123}
{"v": 1	"t": 973229	"P": 1189.75	"F": -2154}
{"v": 1	"t": 973250	"P": 1188.25	"F": -2133}
{"v": 1	"t": 973270	"P": 1194.25	"F": -2081}
{"v": 1	"t": 973290	"P": 1191.5	"F": -2113}
{"v": 1	"t": 973311	"P": 1189.75	"F": -2010}
{"v": 1	"t": 973331	"P": 1185.25	"F": -2072}
{"v": 1	"t": 973351	"P": 1189.75	"F": -2027}
{"v": 1	"t": 973372	"P": 1187.75	"F": -2055}
{"v": 1	"t": 973392	"P": 1186.5	"F": -2128}
{"v": 1	"t": 973412	"P": 1188.25	"F": -2054}
{"v": 1	"t": 973433	"P": 1192.5	"F": -2062}
{"v": 1	"t": 973453	"P": 1186.25	"F": -2059}
{"v": 1	"t": 973474	"P": 1190.25	"F": -2138}
{"v": 1	"t": 973494	"P": 1191.25	"F": -2178}
{"v": 1	"t": 973514	"P": 1187.75	"F": -2084}
{"v": 1	"t": 973535	"P": 1187.5	"F": -2048}
{"v": 1	"t": 973555	"P": 1189.5	"F": -2066}
{"v": 1	"t": 973575	"P": 1192.5	"F": -2051}
{"v": 1	"t": 973595	"P": 1189.0	"F": -2119}
{"v": 1	"t": 973616	"P": 1188.5	"F": -2058}
{"v": 1	"t": 973636	"P": 1186.75	"F": -2037}
{"v": 1	"t": 973656	"P": 1192.25	"F": -2009}
{"v": 1	"t": 973677	"P": 1192.0	"F": -2060}
{"v": 1	"t": 973697	"P": 1187.75	"F": -2032}
{"v": 1	"t": 973717	"P": 1188.0	"F": -2064}
{"v": 1	"t": 973737	"P": 1191.25	"F": -2008}
{"v": 1	"t": 973758	"P": 1190.5	"F": -1971	"C": 46.185	"D": 3254	"sn": 54091929832280	"file": "/data/device_log/data0000.out"}
{"v": 1	"t": 973778	"P": 1191.5	"F": -2012}
{"v": 1	"t": 973798	"P": 1193.75	"F": -1958}
{"v": 1	"t": 973819	"P": 1198.5	"F": -1823}
{"v": 1	"t": 973839	"P": 1206.25	"F": -1664}
{"v": 1	"t": 973859	"P": 1210.25	"F": -1531}
{"v": 1	"t": 973880	"P": 1219.25	"F": -1250}
{"v": 1	"t": 973900	"P": 1229.75	"F": -1004}
{"v": 1	"t": 973920	"P": 1242.25	"F": -861}
{"v": 1	"t": 973941	"P": 1247.25	"F": -758}
{"v": 1	"t": 973961	"P": 1259.5	"F": -639}
{"v": 1	"t": 973981	"P": 1276.25	"F": -510}
{"v": 1	"t": 974002	"P": 1289.0	"F": -410}
{"v": 1	"t": 974022	"P": 1299.0	"F": -350}
{"v": 1	"t": 974043	"P": 1316.75	"F": -307}
{"v": 1	"t": 974063	"P": 1330.25	"F": -288}
{"v": 1	"t": 974083	"P": 1341.0	"F": -266}
{"v": 1	"t": 974103	"P": 1356.0	"F": -248}
{"v": 1	"t": 974124	"P": 1371.0	"F": -240}
{"v": 1	"t": 974144	"P": 1385.0	"F": -250}
{"v": 1	"t": 974164	"P": 1396.25	"F": -261}
{"v": 1	"t": 974185	"P": 1412.0	"F": -217}
{"v": 1	"t": 974205	"P": 1434.0	"F": -103}
{"v": 1	"t": 974225	"P": 1455.25	"F": -9}
{"v": 1	"t": 974245	"P": 1477.5	"F": 56}
{"v": 1	"t": 974266	"P": 1498.75	"F": 139}
{"v": 1	"t": 974286	"P": 1524.75	"F": 196}
{"v": 1	"t": 974306	"P": 1548.75	"F": 209}
{"v": 1	"t": 974327	"P": 1565.0	"F": 184}
{"v": 1	"t": 974347	"P": 1579.5	"F": 163}
{"v": 1	"t": 974367	"P": 1587.25	"F": 178}
{"v": 1	"t": 974388	"P": 1591.0	"F": 249}
{"v": 1	"t": 974408	"P": 1591.25	"F": 308}
{"v": 1	"t": 974428	"P": 1589.5	"F": 315}
{"v": 1	"t": 974448	"P": 1590.5	"F": 300}
{"v": 1	"t": 974469	"P": 1597.25	"F": 313}
{"v": 1	"t": 974489	"P": 1597.0	"F": 344}
{"v": 1	"t": 974509	"P": 1597.25	"F": 340}
{"v": 1	"t": 974530	"P": 1595.5	"F": 327}
{"v": 1	"t": 974550	"P": 1598.25	"F": 283}
{"v": 1	"t": 974571	"P": 1594.75	"F": 277}
{"v": 1	"t": 974591	"P": 1594.75	"F": 283}
{"v": 1	"t": 974612	"P": 1599.0	"F": 284}
{"v": 1	"t": 974632	"P": 1595.25	"F": 301}
{"v": 1	"t": 974653	"P": 1600.0	"F": 303}
{"v": 1	"t": 974673	"P": 1597.75	"F": 306}
{"v": 1	"t": 974694	"P": 1598.0	"F": 320}
{"v": 1	"t": 974714	"P": 1602.75	"F": 330}
{"v": 1	"t": 974734	"P": 1598.0	"F": 306}
{"v": 1	"t": 974755	"P": 1598.25	"F": 285}
{"v": 1	"t": 974775	"P": 1601.25	"F": 272	"C": 46.185	"D": 3254	"sn": 54091929832280	"file": "/data/device_log/data0000.out"}
{"v": 1	"t": 974795	"P": 1601.0	"F": 271}
{"v": 1	"t": 974816	"P": 1599.75	"F": 294}
{"v": 1	"t": 974836	"P": 1599.0	"F": 313}
{"v": 1	"t": 974856	"P": 1601.5	"F": 279}
{"v": 1	"t": 974876	"P": 1601.75	"F": 249}
{"v": 1	"t": 974897	"P": 1599.75	"F": 261}
{"v": 1	"t": 974917	"P": 1600.5	"F": 281}
{"v": 1	"t": 974937	"P": 1600.75	"F": 307}
{"v": 1	"t": 974958	"P": 1606.5	"F": 331}
{"v": 1	"t": 974978	"P": 1604.25	"F": 325}
{"v": 1	"t": 974998	"P": 1599.75	"F": 318}
{"v": 1	"t": 975019	"P": 1605.5	"F": 318}
{"v": 1	"t": 975039	"P": 1607.0	"F": 347}
{"v": 1	"t": 975059	"P": 1607.0	"F": 370}
{"v": 1	"t": 975080	"P": 1606.25	"F": 374}
{"v": 1	"t": 975100	"P": 1609.25	"F": 381}
{"v": 1	"t": 975120	"P": 1610.5	"F": 375}
{"v": 1	"t": 975141	"P": 1606.0	"F": 344}
{"v": 1	"t": 975161	"P": 1606.0	"F": 320}
{"v": 1	"t": 975181	"P": 1607.25	"F": 305}
{"v": 1	"t": 975201	"P": 1607.75	"F": 300}
{"v": 1	"t": 975222	"P": 1603.0	"F": 272}
{"v": 1	"t": 975242	"P": 1599.75	"F": 218}
{"v": 1	"t": 975263	"P": 1600.25	"F": 170}
{"v": 1	"t": 975283	"P": 1599.0	"F": 159}
{"v": 1	"t": 975303	"P": 1594.5	"F": 178}
{"v": 1	"t": 975324	"P": 1599.5	"F": 226}
{"v": 1	"t": 975344	"P": 1600.5	"F": 265}
{"v": 1	"t": 975364	"P": 1597.75	"F": 270}
{"v": 1	"t": 975385	"P": 1594.0	"F": 235}
{"v": 1	"t": 975405	"P": 1595.25	"F": 195}
{"v": 1	"t": 975425	"P": 1598.75	"F": 174}
{"v": 1	"t": 975445	"P": 1595.0	"F": 162}
{"v": 1	"t": 975466	"P": 1589.5	"F": 143}
{"v": 1	"t": 975486	"P": 1588.0	"F": 95}
{"v": 1	"t": 975506	"P": 1585.5	"F": 37}
{"v": 1	"t": 975527	"P": 1577.5	"F": -15}
{"v": 1	"t": 975547	"P": 1566.5	"F": -102}
{"v": 1	"t": 975567	"P": 1558.25	"F": -250}
{"v": 1	"t": 975588	"P": 1551.25	"F": -451}
{"v": 1	"t": 975608	"P": 1533.25	"F": -805}
{"v": 1	"t": 975628	"P": 1514.75	"F": -1293}
{"v": 1	"t": 975648	"P": 1498.25	"F": -1847}
{"v": 1	"t": 975669	"P": 1487.25	"F": -2071}
{"v": 1	"t": 975689	"P": 1483.75	"F": -2316}
{"v": 1	"t": 975709	"P": 1481.0	"F": -2434}
{"v": 1	"t": 975730	"P": 1475.25	"F": -2373}
{"v": 1	"t": 975750	"P": 1473.0	"F": -2400}
{"v": 1	"t": 975770	"P": 1469.25	"F": -2352}
{"v": 1	"t": 975791	"P": 1462.0	"F": -2272	"C": 46.19	"D": 3254	"sn": 54091929832280	"file": "/data/device_log/data0000.out"}
{"v": 1	"t": 975811	"P": 1457.0	"F": -2344}
{"v": 1	"t": 975832	"P": 1457.5	"F": -2433}
{"v": 1	"t": 975852	"P": 1447.25	"F": -2423}
{"v": 1	"t": 975872	"P": 1444.0	"F": -2535}
{"v": 1	"t": 975892	"P": 1441.0	"F": -2488}
{"v": 1	"t": 975913	"P": 1439.5	"F": -2513}
{"v": 1	"t": 975933	"P": 1434.5	"F": -2495}
{"v": 1	"t": 975953	"P": 1429.25	"F": -2420}
{"v": 1	"t": 975974	"P": 1425.5	"F": -2394}
{"v": 1	"t": 975994	"P": 1424.75	"F": -2270}
{"v": 1	"t": 976014	"P": 1420.5	"F": -2264}
{"v": 1	"t": 976035	"P": 1419.25	"F": -2170}
{"v": 1	"t": 976055	"P": 1417.5	"F": -2118}
{"v": 1	"t": 976075	"P": 1419.25	"F": -2100}
{"v": 1	"t": 976095	"P": 1418.5	"F": -2071}
{"v": 1	"t": 976116	"P": 1413.75	"F": -2098}
{"v": 1	"t": 976136	"P": 1412.0	"F": -2090}
{"v": 1	"t": 976156	"P": 1415.75	"F": -2107}
{"v": 1	"t": 976177	"P": 1409.0	"F": -2161}
{"v": 1	"t": 976197	"P": 1405.25	"F": -2257}
{"v": 1	"t": 976217	"P": 1405.25	"F": -2166}
{"v": 1	"t": 976238	"P": 1407.75	"F": -2114}
{"v": 1	"t": 976258	"P": 1405.25	"F": -2025}
{"v": 1	"t": 976278	"P": 1408.0	"F": -1745}
{"v": 1	"t": 976299	"P": 1414.5	"F": -1602}
{"v": 1	"t": 976319	"P": 1425.0	"F": -1430}
{"v": 1	"t": 976339	"P": 1427.5	"F": -1291}
{"v": 1	"t": 976360	"P": 1432.0	"F": -1207}
{"v": 1	"t": 976380	"P": 1437.5	"F": -1333}
{"v": 1	"t": 976401	"P": 1438.5	"F": -1337}
{"v": 1	"t": 976421	"P": 1439.25	"F": -1436}
{"v": 1	"t": 976441	"P": 1442.0	"F": -1477}
{"v": 1	"t": 976461	"P": 1447.25	"F": -1556}
{"v": 1	"t": 976482	"P": 1446.5	"F": -1580}
{"v": 1	"t": 976502	"P": 1445.5	"F": -1602}
{"v": 1	"t": 976522	"P": 1447.5	"F": -1690}
{"v": 1	"t": 976543	"P": 1450.25	"F": -1728}
{"v": 1	"t": 976563	"P": 1450.25	"F": -1725}
{"v": 1	"t": 976583	"P": 1445.0	"F": -1816}
{"v": 1	"t": 976603	"P": 1445.5	"F": -1800}
{"v": 1	"t": 976624	"P": 1449.5	"F": -1861}
{"v": 1	"t": 976644	"P": 1451.5	"F": -1804}
{"v": 1	"t": 976664	"P": 1447.25	"F": -1627}
{"v": 1	"t": 976685	"P": 1453.25	"F": -1576}
{"v": 1	"t": 976705	"P": 1466.0	"F": -1356}
{"v": 1	"t": 976725	"P": 1475.75	"F": -1038}
{"v": 1	"t": 976746	"P": 1491.25	"F": -748}
{"v": 1	"t": 976766	"P": 1510.25	"F": -422}
{"v": 1	"t": 976786	"P": 1537.0	"F": -173}
{"v": 1	"t": 976807	"P": 1560.25	"F": -26	"C": 46.195	"D": 3254	"sn": 54091929832280	"file": "/data/device_log/data0000.out"}
{"v": 1	"t": 976827	"P": 1574.5	"F": 50}
{"v": 1	"t": 976847	"P": 1588.5	"F": 164}
{"v": 1	"t": 976867	"P": 1596.25	"F": 339}
{"v": 1	"t": 976888	"P": 1600.25	"F": 516}
{"v": 1	"t": 976908	"P": 1601.75	"F": 605}
{"v": 1	"t": 976929	"P": 1609.25	"F": 711}
{"v": 1	"t": 976949	"P": 1615.0	"F": 788}
{"v": 1	"t": 976969	"P": 1612.25	"F": 784}
{"v": 1	"t": 976990	"P": 1614.75	"F": 764}
{"v": 1	"t": 977010	"P": 1621.0	"F": 723}
{"v": 1	"t": 977030	"P": 1620.5	"F": 673}
{"v": 1	"t": 977051	"P": 1620.25	"F": 693}
{"v": 1	"t": 977071	"P": 1620.0	"F": 699}
{"v": 1	"t": 977091	"P": 1623.0	"F": 605}
{"v": 1	"t": 977112	"P": 1622.75	"F": 559}
{"v": 1	"t": 977132	"P": 1624.75	"F": 575}
{"v": 1	"t": 977152	"P": 1626.5	"F": 635}
{"v": 1	"t": 977172	"P": 1631.25	"F": 667}
{"v": 1	"t": 977193	"P": 1627.75	"F": 605}
{"v": 1	"t": 977213	"P": 1626.0	"F": 581}
{"v": 1	"t": 977233	"P": 1624.5	"F": 567}
{"v": 1	"t": 977254	"P": 1629.5	"F": 571}
{"v": 1	"t": 977274	"P": 1631.0	"F": 595}
{"v": 1	"t": 977294	"P": 1629.5	"F": 597}
{"v": 1	"t": 977315	"P": 1629.75	"F": 645}
{"v": 1	"t": 977335	"P": 1632.75	"F": 656}
{"v": 1	"t": 977355	"P": 1634.0	"F": 678}
{"v": 1	"t": 977375	"P": 1631.25	"F": 642}
{"v": 1	"t": 977396	"P": 1630.0	"F": 602}
{"v": 1	"t": 977416	"P": 1635.0	"F": 661}
{"v": 1	"t": 977436	"P": 1638.25	"F": 701}
{"v": 1	"t": 977457	"P": 1635.75	"F": 719}
{"v": 1	"t": 977477	"P": 1634.25	"F": 712}
{"v": 1	"t": 977498	"P": 1637.25	"F": 725}
{"v": 1	"t": 977518	"P": 1634.25	"F": 683}
{"v": 1	"t": 977538	"P": 1633.0	"F": 671}
{"v": 1	"t": 977559	"P": 1640.0	"F": 717}
{"v": 1	"t": 977579	"P": 1642.0	"F": 716}
{"v": 1	"t": 977599	"P": 1638.25	"F": 701}
{"v": 1	"t": 977620	"P": 1639.75	"F": 725}
{"v": 1	"t": 977640	"P": 1640.75	"F": 739}
{"v": 1	"t": 977660	"P": 1645.75	"F": 764}
{"v": 1	"t": 977680	"P": 1640.75	"F": 780}
{"v": 1	"t": 977701	"P": 1639.75	"F": 785}
{"v": 1	"t": 977721	"P": 1640.25	"F": 763}
{"v": 1	"t": 977741	"P": 1645.75	"F": 788}
{"v": 1	"t": 977762	"P": 1642.75	"F": 826}
{"v": 1	"t": 977782	"P": 1643.0	"F": 809}
{"v": 1	"t": 977802	"P": 1641.5	"F": 744}
{"v": 1	"t": 977823	"P": 1646.5	"F": 723	"C": 46.185	"D": 3254	"sn": 54091929832280	"file": "/data/device_log/data0000.out"}
{"v": 1	"t": 977843	"P": 1647.25	"F": 794}
{"v": 1	"t": 977863	"P": 1646.25	"F": 848}
{"v": 1	"t": 977883	"P": 1645.5	"F": 859}
{"v": 1	"t": 977904	"P": 1649.5	"F": 846}
{"v": 1	"t": 977924	"P": 1648.0	"F": 811}
{"v": 1	"t": 977944	"P": 1646.5	"F": 846}
{"v": 1	"t": 977965	"P": 1646.25	"F": 862}
{"v": 1	"t": 977985	"P": 1652.75	"F": 864}
{"v": 1	"t": 978005	"P": 1651.0	"F": 878}
{"v": 1	"t": 978026	"P": 1649.25	"F": 860}
{"v": 1	"t": 978046	"P": 1650.75	"F": 847}
{"v": 1	"t": 978067	"P": 1652.75	"F": 876}
{"v": 1	"t": 978087	"P": 1651.0	"F": 882}
{"v": 1	"t": 978108	"P": 1654.25	"F": 841}
{"v": 1	"t": 978128	"P": 1649.75	"F": 818}
{"v": 1	"t": 978149	"P": 1651.0	"F": 827}
{"v": 1	"t": 978169	"P": 1652.25	"F": 839}
{"v": 1	"t": 978190	"P": 1649.25	"F": 868}
{"v": 1	"t": 978210	"P": 1654.5	"F": 857}
{"v": 1	"t": 978230	"P": 1654.0	"F": 871}
{"v": 1	"t": 978251	"P": 1651.5	"F": 876}
{"v": 1	"t": 978271	"P": 1653.0	"F": 915}
{"v": 1	"t": 978291	"P": 1657.0	"F": 914}
{"v": 1	"t": 978312	"P": 1654.5	"F": 902}
{"v": 1	"t": 978332	"P": 1651.0	"F": 864}
{"v": 1	"t": 978352	"P": 1651.5	"F": 857}
{"v": 1	"t": 978373	"P": 1657.5	"F": 842}
{"v": 1	"t": 978393	"P": 1655.5	"F": 865}
{"v": 1	"t": 978413	"P": 1651.75	"F": 894}
{"v": 1	"t": 978433	"P": 1649.0	"F": 851}
{"v": 1	"t": 978454	"P": 1654.25	"F": 794}
{"v": 1	"t": 978474	"P": 1650.5	"F": 736}
{"v": 1	"t": 978494	"P": 1646.75	"F": 685}
{"v": 1	"t": 978515	"P": 1644.0	"F": 675}
{"v": 1	"t": 978535	"P": 1648.0	"F": 712}
{"v": 1	"t": 978555	"P": 1647.5	"F": 762}
{"v": 1	"t": 978576	"P": 1645.0	"F": 756}
{"v": 1	"t": 978596	"P": 1641.5	"F": 725}
{"v": 1	"t": 978616	"P": 1643.0	"F": 712}
{"v": 1	"t": 978636	"P": 1644.75	"F": 751}
{"v": 1	"t": 978657	"P": 1641.5	"F": 680}
{"v": 1	"t": 978677	"P": 1638.0	"F": 634}
{"v": 1	"t": 978697	"P": 1638.5	"F": 608}
{"v": 1	"t": 978718	"P": 1639.75	"F": 594}
{"v": 1	"t": 978738	"P": 1636.0	"F": 556}
{"v": 1	"t": 978759	"P": 1634.0	"F": 575}
{"v": 1	"t": 978779	"P": 1636.25	"F": 581}
{"v": 1	"t": 978799	"P": 1630.25	"F": 567}
{"v": 1	"t": 978820	"P": 1627.0	"F": 511}
{"v": 1	"t": 978840	"P": 1628.25	"F": 452	"C": 46.18	"D": 3254	"sn": 54091929832280	"file": "/data/device_log/data0000.out"}
{"v": 1	"t": 978860	"P": 1627.25	"F": 417}
{"v": 1	"t": 978881	"P": 1622.75	"F": 409}
{"v": 1	"t": 978901	"P": 1617.0	"F": 391}
{"v": 1	"t": 978921	"P": 1617.0	"F": 321}
{"v": 1	"t": 978941	"P": 1615.0	"F": 241}
{"v": 1	"t": 978962	"P": 1609.5	"F": 181}
{"v": 1	"t": 978982	"P": 1603.0	"F": 134}
{"v": 1	"t": 979002	"P": 1601.5	"F": 97}
{"v": 1	"t": 979023	"P": 1598.75	"F": 47}
{"v": 1	"t": 979043	"P": 1590.0	"F": -1}
{"v": 1	"t": 979063	"P": 1579.5	"F": -52}
{"v": 1	"t": 979084	"P": 1577.5	"F": -111}
{"v": 1	"t": 979104	"P": 1580.0	"F": -102}
{"v": 1	"t": 979124	"P": 1576.75	"F": -62}
{"v": 1	"t": 979144	"P": 1579.5	"F": -21}
{"v": 1	"t": 979165	"P": 1581.75	"F": 14}
{"v": 1	"t": 979185	"P": 1586.5	"F": 47}
{"v": 1	"t": 979205	"P": 1586.75	"F": 83}
{"v": 1	"t": 979226	"P": 1584.75	"F": 95}
{"v": 1	"t": 979246	"P": 1586.0	"F": 109}
{"v": 1	"t": 979266	"P": 1589.5	"F": 101}
{"v": 1	"t": 979287	"P": 1585.25	"F": 43}
{"v": 1	"t": 979307	"P": 1568.5	"F": -86}
{"v": 1	"t": 979327	"P": 1558.5	"F": -328}
{"v": 1	"t": 979348	"P": 1550.75	"F": -569}
{"v": 1	"t": 979368	"P": 1537.5	"F": -850}
{"v": 1	"t": 979388	"P": 1527.0	"F": -1151}
{"v": 1	"t": 979408	"P": 1519.75	"F": -1425}
{"v": 1	"t": 979429	"P": 1516.0	"F": -1599}
{"v": 1	"t": 979449	"P": 1509.75	"F": -1543}
{"v": 1	"t": 979469	"P": 1508.5	"F": -1458}
{"v": 1	"t": 979490	"P": 1516.0	"F": -1291}
{"v": 1	"t": 979510	"P": 1531.75	"F": -1107}
{"v": 1	"t": 979530	"P": 1542.25	"F": -991}
{"v": 1	"t": 979551	"P": 1549.25	"F": -834}
{"v": 1	"t": 979571	"P": 1549.0	"F": -692}
{"v": 1	"t": 979591	"P": 1539.75	"F": -811}
{"v": 1	"t": 979611	"P": 1516.75	"F": -1398}
{"v": 1	"t": 979632	"P": 1491.0	"F": -2089}
{"v": 1	"t": 979652	"P": 1469.5	"F": -2685}
{"v": 1	"t": 979672	"P": 1464.5	"F": -3070}
{"v": 1	"t": 979693	"P": 1460.0	"F": -3123}
{"v": 1	"t": 979713	"P": 1450.25	"F": -2964}
{"v": 1	"t": 979733	"P": 1450.0	"F": -2708}
{"v": 1	"t": 979754	"P": 1446.0	"F": -2498}
{"v": 1	"t": 979774	"P": 1452.75	"F": -2290}
{"v": 1	"t": 979794	"P": 1446.25	"F": -2159}
{"v": 1	"t": 979815	"P": 1442.25	"F": -2222}
{"v": 1	"t": 979835	"P": 1445.75	"F": -2195}
{"v": 1	"t": 979856	"P": 1441.0	"F": -2215	"C": 46.165	"D": 3254	"sn": 54091929832280	"file": "/data/device_log/data0000.out"}
{"v": 1	"t": 979876	"P": 1434.75	"F": -2138}
{"v": 1	"t": 979896	"P": 1436.25	"F": -2136}
{"v": 1	"t": 979917	"P": 1434.5	"F": -2247}
{"v": 1	"t": 979937	"P": 1430.25	"F": -2141}
{"v": 1	"t": 979957	"P": 1431.0	"F": -2107}
{"v": 1	"t": 979978	"P": 1431.75	"F": -2134}
{"v": 1	"t": 979998	"P": 1428.0	"F": -2109}
{"v": 1	"t": 980018	"P": 1425.75	"F": -2160}
{"v": 1	"t": 980039	"P": 1428.5	"F": -2232}
{"v": 1	"t": 980059	"P": 1427.25	"F": -2225}
{"v": 1	"t": 980080	"P": 1421.25	"F": -2087}
{"v": 1	"t": 980100	"P": 1421.25	"F": -2123}
{"v": 1	"t": 980120	"P": 1422.25	"F": -2174}
{"v": 1	"t": 980141	"P": 1416.75	"F": -2071}
{"v": 1	"t": 980161	"P": 1418.75	"F": -2051}
{"v": 1	"t": 980181	"P": 1426.25	"F": -1953}
{"v": 1	"t": 980202	"P": 1423.75	"F": -1823}
{"v": 1	"t": 980222	"P": 1426.75	"F": -1577}
{"v": 1	"t": 980243	"P": 1438.0	"F": -1347}
{"v": 1	"t": 980263	"P": 1458.25	"F": -1029}
{"v": 1	"t": 980283	"P": 1475.0	"F": -556}
{"v": 1	"t": 980304	"P": 1507.5	"F": -223}
{"v": 1	"t": 980324	"P": 1531.75	"F": -49}
{"v": 1	"t": 980344	"P": 1552.5	"F": -4}
{"v": 1	"t": 980365	"P": 1572.0	"F": 27}
{"v": 1	"t": 980385	"P": 1587.75	"F": 119}
{"v": 1	"t": 980406	"P": 1586.75	"F": 223}
{"v": 1	"t": 980426	"P": 1587.75	"F": 254}
{"v": 1	"t": 980446	"P": 1597.25	"F": 281}
{"v": 1	"t": 980467	"P": 1597.5	"F": 331}
{"v": 1	"t": 980487	"P": 1597.0	"F": 395}
{"v": 1	"t": 980508	"P": 1604.0	"F": 421}
{"v": 1	"t": 980528	"P": 1605.75	"F": 440}
{"v": 1	"t": 980548	"P": 1605.25	"F": 495}
{"v": 1	"t": 980569	"P": 1610.25	"F": 568}
{"v": 1	"t": 980589	"P": 1615.0	"F": 621}
{"v": 1	"t": 980609	"P": 1613.5	"F": 583}
{"v": 1	"t": 980630	"P": 1614.25	"F": 551}
{"v": 1	"t": 980650	"P": 1619.25	"F": 557}
{"v": 1	"t": 980670	"P": 1618.75	"F": 582}
{"v": 1	"t": 980691	"P": 1618.5	"F": 610}
{"v": 1	"t": 980711	"P": 1620.25	"F": 587}
{"v": 1	"t": 980732	"P": 1621.75	"F": 519}
{"v": 1	"t": 980752	"P": 1619.25	"F": 492}
{"v": 1	"t": 980772	"P": 1621.5	"F": 509}
{"v": 1	"t": 980793	"P": 1624.75	"F": 517}
{"v": 1	"t": 980813	"P": 1620.75	"F": 488}
{"v": 1	"t": 980834	"P": 1619.0	"F": 472}
{"v": 1	"t": 980854	"P": 1626.5	"F": 483}
{"v": 1	"t": 980874	"P": 1625.0	"F": 480	"C": 46.165	"D": 3254	"sn": 54091929832280	"file": "/data/device_log/data0000.out"}
{"v": 1	"t": 980895	"P": 1621.75	"F": 491}
{"v": 1	"t": 980915	"P": 1626.5	"F": 494}
{"v": 1	"t": 980935	"P": 1624.25	"F": 504}
{"v": 1	"t": 980956	"P": 1621.75	"F": 513}
{"v": 1	"t": 980976	"P": 1628.0	"F": 537}
{"v": 1	"t": 980997	"P": 1625.0	"F": 552}
{"v": 1	"t": 981017	"P": 1625.75	"F": 587}
{"v": 1	"t": 981037	"P": 1626.25	"F": 575}
{"v": 1	"t": 981058	"P": 1629.25	"F": 516}
{"v": 1	"t": 981078	"P": 1627.75	"F": 500}
{"v": 1	"t": 981098	"P": 1623.75	"F": 496}
{"v": 1	"t": 981119	"P": 1626.5	"F": 481}
{"v": 1	"t": 981139	"P": 1631.25	"F": 495}
{"v": 1	"t": 981159	"P": 1626.0	"F": 510}
{"v": 1	"t": 981179	"P": 1623.75	"F": 477}
{"v": 1	"t": 981200	"P": 1621.5	"F": 458}
{"v": 1	"t": 981220	"P": 1627.5	"F": 457}
{"v": 1	"t": 981240	"P": 1627.5	"F": 510}
{"v": 1	"t": 981261	"P": 1625.5	"F": 554}
{"v": 1	"t": 981281	"P": 1624.0	"F": 580}
{"v": 1	"t": 981301	"P": 1628.0	"F": 569}
{"v": 1	"t": 981321	"P": 1627.75	"F": 531}
{"v": 1	"t": 981342	"P": 1625.0	"F": 493}
{"v": 1	"t": 981362	"P": 1622.5	"F": 459}
{"v": 1	"t": 981382	"P": 1624.75	"F": 431}
{"v": 1	"t": 981403	"P": 1627.75	"F": 483}
{"v": 1	"t": 981423	"P": 1626.0	"F": 522}
{"v": 1	"t": 981443	"P": 1622.25	"F": 507}
{"v": 1	"t": 981464	"P": 1627.75	"F": 501}
{"v": 1	"t": 981484	"P": 1629.25	"F": 507}
{"v": 1	"t": 981504	"P": 1626.75	"F": 554}
{"v": 1	"t": 981525	"P": 1628.75	"F": 580}
{"v": 1	"t": 981545	"P": 1631.5	"F": 582}
{"v": 1	"t": 981566	"P": 1626.5	"F": 575}
{"v": 1	"t": 981586	"P": 1630.25	"F": 527}
{"v": 1	"t": 981607	"P": 1630.0	"F": 499}
{"v": 1	"t": 981627	"P": 1626.5	"F": 463}
{"v": 1	"t": 981648	"P": 1629.75	"F": 498}
{"v": 1	"t": 981668	"P": 1626.5	"F": 502}
{"v": 1	"t": 981689	"P": 1626.25	"F": 485}
{"v": 1	"t": 981709	"P": 1628.75	"F": 466}
{"v": 1	"t": 981729	"P": 1625.0	"F": 433}
{"v": 1	"t": 981750	"P": 1620.5	"F": 403}
{"v": 1	"t": 981770	"P": 1623.0	"F": 403}
{"v": 1	"t": 981790	"P": 1624.25	"F": 422}
{"v": 1	"t": 981811	"P": 1619.75	"F": 444}
{"v": 1	"t": 981831	"P": 1616.5	"F": 446}
{"v": 1	"t": 981851	"P": 1620.75	"F": 435}
{"v": 1	"t": 981872	"P": 1618.5	"F": 416}
{"v": 1	"t": 981892	"P": 1614.0	"F": 393	"C": 46.175	"D": 3254	"sn": 54091929832280	"file": "/data/device_log/data0000.out"}
{"v": 1	"t": 981912	"P": 1613.5	"F": 371}
{"v": 1	"t": 981932	"P": 1615.5	"F": 360}
{"v": 1	"t": 981953	"P": 1614.5	"F": 370}
{"v": 1	"t": 981973	"P": 1614.75	"F": 370}
{"v": 1	"t": 981993	"P": 1611.25	"F": 358}
{"v": 1	"t": 982014	"P": 1613.75	"F": 348}
{"v": 1	"t": 982034	"P": 1613.75	"F": 359}
{"v": 1	"t": 982054	"P": 1610.75	"F": 355}
{"v": 1	"t": 982075	"P": 1609.25	"F": 333}
{"v": 1	"t": 982095	"P": 1609.0	"F": 311}
{"v": 1	"t": 982115	"P": 1609.5	"F": 265}
{"v": 1	"t": 982135	"P": 1607.0	"F": 262}
{"v": 1	"t": 982156	"P": 1605.75	"F": 292}
{"v": 1	"t": 982176	"P": 1606.75	"F": 296}
{"v": 1	"t": 982196	"P": 1607.75	"F": 272}
{"v": 1	"t": 982217	"P": 1602.5	"F": 236}
{"v": 1	"t": 982237	"P": 1599.0	"F": 197}
{"v": 1	"t": 982258	"P": 1600.75	"F": 157}
{"v": 1	"t": 982278	"P": 1596.5	"F": 133}
{"v": 1	"t": 982298	"P": 1593.0	"F": 129}
{"v": 1	"t": 982319	"P": 1598.0	"F": 136}
{"v": 1	"t": 982339	"P": 1596.0	"F": 137}
{"v": 1	"t": 982359	"P": 1592.25	"F": 128}
{"v": 1	"t": 982380	"P": 1587.5	"F": 109}
{"v": 1	"t": 982400	"P": 1590.0	"F": 86}
{"v": 1	"t": 982420	"P": 1590.0	"F": 77}
{"v": 1	"t": 982441	"P": 1585.25	"F": 62}
{"v": 1	"t": 982461	"P": 1580.0	"F": 23}
{"v": 1	"t": 982481	"P": 1577.0	"F": -35}
{"v": 1	"t": 982501	"P": 1568.0	"F": -172}
{"v": 1	"t": 982522	"P": 1556.75	"F": -355}
{"v": 1	"t": 982542	"P": 1545.75	"F": -564}
{"v": 1	"t": 982562	"P": 1536.5	"F": -799}
{"v": 1	"t": 982583	"P": 1526.75	"F": -1081}
{"v": 1	"t": 982603	"P": 1516.5	"F": -1429}
{"v": 1	"t": 982623	"P": 1503.75	"F": -1664}
{"v": 1	"t": 982644	"P": 1499.0	"F": -1894}
{"v": 1	"t": 982664	"P": 1500.25	"F": -2032}
{"v": 1	"t": 982684	"P": 1498.25	"F": -2048}
{"v": 1	"t": 982704	"P": 1495.25	"F": -2051}
{"v": 1	"t": 982725	"P": 1498.25	"F": -1899}
{"v": 1	"t": 982745	"P": 1500.25	"F": -1831}
{"v": 1	"t": 982765	"P": 1501.25	"F": -1788}
{"v": 1	"t": 982786	"P": 1496.25	"F": -1756}
{"v": 1	"t": 982806	"P": 1496.75	"F": -1851}
{"v": 1	"t": 982827	"P": 1493.25	"F": -1954}
{"v": 1	"t": 982847	"P": 1489.0	"F": -2001}
{"v": 1	"t": 982867	"P": 1486.75	"F": -1996}
{"v": 1	"t": 982888	"P": 1485.0	"F": -2006}
{"v": 1	"t": 982908	"P": 1480.75	"F": -1953	"C": 46.19	"D": 3254	"sn": 54091929832280	"file": "/data/device_log/data0000.out"}
{"v": 1	"t": 982928	"P": 1477.0	"F": -1848}
{"v": 1	"t": 982949	"P": 1478.5	"F": -1764}
{"v": 1	"t": 982969	"P": 1481.5	"F": -1778}
{"v": 1	"t": 982989	"P": 1478.75	"F": -1807}
{"v": 1	"t": 983009	"P": 1479.0	"F": -1709}
{"v": 1	"t": 983030	"P": 1479.75	"F": -1617}
{"v": 1	"t": 983050	"P": 1483.25	"F": -1676}
{"v": 1	"t": 983070	"P": 1485.5	"F": -1649}
{"v": 1	"t": 983091	"P": 1483.75	"F": -1633}
{"v": 1	"t": 983111	"P": 1483.0	"F": -1529}
{"v": 1	"t": 983131	"P": 1488.75	"F": -1582}
{"v": 1	"t": 983152	"P": 1491.0	"F": -1573}
{"v": 1	"t": 983172	"P": 1490.5	"F": -1505}
{"v": 1	"t": 983192	"P": 1496.75	"F": -1343}
{"v": 1	"t": 983212	"P": 1508.0	"F": -1154}
{"v": 1	"t": 983233	"P": 1520.0	"F": -1001}
{"v": 1	"t": 983253	"P": 1529.0	"F": -809}
{"v": 1	"t": 983273	"P": 1540.75	"F": -580}
{"v": 1	"t": 983294	"P": 1556.5	"F": -429}
{"v": 1	"t": 983314	"P": 1565.5	"F": -351}
{"v": 1	"t": 983334	"P": 1567.25	"F": -242}
{"v": 1	"t": 983355	"P": 1570.75	"F": -72}
{"v": 1	"t": 983375	"P": 1584.75	"F": 80}
{"v": 1	"t": 983396	"P": 1589.25	"F": 286}
{"v": 1	"t": 983416	"P": 1591.0	"F": 454}
{"v": 1	"t": 983436	"P": 1597.75	"F": 543}
{"v": 1	"t": 983457	"P": 1598.75	"F": 611}
{"v": 1	"t": 983477	"P": 1601.25	"F": 594}
{"v": 1	"t": 983497	"P": 1603.5	"F": 554}
{"v": 1	"t": 983518	"P": 1612.5	"F": 522}
{"v": 1	"t": 983538	"P": 1616.0	"F": 506}
{"v": 1	"t": 983558	"P": 1613.25	"F": 497}
{"v": 1	"t": 983578	"P": 1613.75	"F": 565}
{"v": 1	"t": 983599	"P": 1620.0	"F": 654}
{"v": 1	"t": 983619	"P": 1622.25	"F": 682}
{"v": 1	"t": 983639	"P": 1619.5	"F": 669}
{"v": 1	"t": 983660	"P": 1617.25	"F": 576}
{"v": 1	"t": 983680	"P": 1623.0	"F": 542}
{"v": 1	"t": 983700	"P": 1626.0	"F": 544}
{"v": 1	"t": 983721	"P": 1624.25	"F": 512}
{"v": 1	"t": 983741	"P": 1621.5	"F": 476}
{"v": 1	"t": 983761	"P": 1623.75	"F": 443}
{"v": 1	"t": 983781	"P": 1623.75	"F": 446}
{"v": 1	"t": 983802	"P": 1624.0	"F": 457}
{"v": 1	"t": 983822	"P": 1621.5	"F": 476}
{"v": 1	"t": 983842	"P": 1625.0	"F": 508}
{"v": 1	"t": 983863	"P": 1627.25	"F": 557}
{"v": 1	"t": 983883	"P": 1623.75	"F": 556}
{"v": 1	"t": 983903	"P": 1622.75	"F": 494}
{"v": 1	"t": 983924	"P": 1628.25	"F": 501	"C": 46.205	"D": 3254	"sn": 54091929832280	"file": "/data/device_log/data0000.out"}
{"v": 1	"t": 983944	"P": 1627.25	"F": 534}
{"v": 1	"t": 983965	"P": 1628.25	"F": 607}
{"v": 1	"t": 983985	"P": 1633.5	"F": 665}
{"v": 1	"t": 984005	"P": 1631.0	"F": 677}
{"v": 1	"t": 984026	"P": 1629.0	"F": 634}
{"v": 1	"t": 984046	"P": 1631.25	"F": 598}
{"v": 1	"t": 984066	"P": 1633.5	"F": 532}
{"v": 1	"t": 984087	"P": 1631.75	"F": 482}
{"v": 1	"t": 984107	"P": 1626.25	"F": 486}
{"v": 1	"t": 984127	"P": 1627.25	"F": 466}
{"v": 1	"t": 984148	"P": 1631.75	"F": 485}
{"v": 1	"t": 984168	"P": 1629.25	"F": 514}
{"v": 1	"t": 984188	"P": 1628.25	"F": 579}
{"v": 1	"t": 984208	"P": 1627.75	"F": 621}
{"v": 1	"t": 984229	"P": 1635.5	"F": 627}
{"v": 1	"t": 984249	"P": 1634.5	"F": 629}
{"v": 1	"t": 984269	"P": 1633.0	"F": 630}
{"v": 1	"t": 984290	"P": 1633.5	"F": 647}
{"v": 1	"t": 984310	"P": 1639.25	"F": 725}
{"v": 1	"t": 984330	"P": 1640.5	"F": 729}
{"v": 1	"t": 984351	"P": 1636.0	"F": 728}
{"v": 1	"t": 984371	"P": 1632.0	"F": 671}
{"v": 1	"t": 984391	"P": 1635.25	"F": 612}
{"v": 1	"t": 984411	"P": 1636.5	"F": 582}
{"v": 1	"t": 984432	"P": 1633.25	"F": 563}
{"v": 1	"t": 984452	"P": 1629.5	"F": 533}
{"v": 1	"t": 984472	"P": 1631.5	"F": 504}
{"v": 1	"t": 984493	"P": 1628.5	"F": 528}
{"v": 1	"t": 984513	"P": 1629.25	"F": 561}
{"v": 1	"t": 984534	"P": 1634.25	"F": 621}
{"v": 1	"t": 984554	"P": 1635.0	"F": 712}
{"v": 1	"t": 984574	"P": 1634.25	"F": 759}
{"v": 1	"t": 984595	"P": 1634.0	"F": 699}
{"v": 1	"t": 984615	"P": 1636.5	"F": 625}
{"v": 1	"t": 984635	"P": 1634.75	"F": 530}
{"v": 1	"t": 984656	"P": 1631.25	"F": 491}
{"v": 1	"t": 984676	"P": 1631.25	"F": 527}
{"v": 1	"t": 984696	"P": 1634.5	"F": 552}
{"v": 1	"t": 984717	"P": 1634.5	"F": 560}
{"v": 1	"t": 984737	"P": 1631.25	"F": 589}
{"v": 1	"t": 984757	"P": 1630.5	"F": 565}
{"v": 1	"t": 984777	"P": 1630.25	"F": 550}
{"v": 1	"t": 984798	"P": 1631.0	"F": 544}
{"v": 1	"t": 984818	"P": 1628.0	"F": 528}
{"v": 1	"t": 984838	"P": 1623.0	"F": 509}
{"v": 1	"t": 984859	"P": 1623.25	"F": 491}
{"v": 1	"t": 984879	"P": 1625.75	"F": 475}
{"v": 1	"t": 984899	"P": 1624.5	"F": 485}
{"v": 1	"t": 984919	"P": 1622.0	"F": 504}
{"v": 1	"t": 984940	"P": 1619.5	"F": 477	"C": 46.185	"D": 3254	"sn": 54091929832280	"file": "/data/device_log/data0000.out"}
{"v": 1	"t": 984960	"P": 1623.75	"F": 406}
{"v": 1	"t": 984980	"P": 1619.25	"F": 385}
{"v": 1	"t": 985001	"P": 1617.25	"F": 360}
{"v": 1	"t": 985021	"P": 1614.75	"F": 381}
{"v": 1	"t": 985041	"P": 1619.0	"F": 381}
{"v": 1	"t": 985062	"P": 1615.0	"F": 379}
{"v": 1	"t": 985082	"P": 1614.5	"F": 376}
{"v": 1	"t": 985103	"P": 1618.0	"F": 356}
{"v": 1	"t": 985123	"P": 1611.5	"F": 356}
{"v": 1	"t": 985144	"P": 1613.25	"F": 370}
{"v": 1	"t": 985164	"P": 1614.25	"F": 365}
{"v": 1	"t": 985185	"P": 1610.5	"F": 346}
{"v": 1	"t": 985205	"P": 1615.25	"F": 332}
{"v": 1	"t": 985226	"P": 1611.5	"F": 348}
{"v": 1	"t": 985246	"P": 1610.75	"F": 339}
{"v": 1	"t": 985266	"P": 1612.75	"F": 322}
{"v": 1	"t": 985287	"P": 1609.25	"F": 268}
{"v": 1	"t": 985307	"P": 1604.5	"F": 225}
{"v": 1	"t": 985327	"P": 1602.0	"F": 175}
{"v": 1	"t": 985347	"P": 1600.0	"F": 126}
{"v": 1	"t": 985368	"P": 1595.5	"F": 63}
{"v": 1	"t": 985388	"P": 1586.0	"F": -7}
{"v": 1	"t": 985408	"P": 1578.25	"F": -51}
{"v": 1	"t": 985429	"P": 1580.5	"F": -68}
{"v": 1	"t": 985449	"P": 1583.0	"F": -50}
{"v": 1	"t": 985469	"P": 1578.5	"F": -7}
{"v": 1	"t": 985490	"P": 1576.25	"F": 31}
{"v": 1	"t": 985510	"P": 1579.25	"F": 62}
{"v": 1	"t": 985530	"P": 1585.0	"F": 78}
{"v": 1	"t": 985550	"P": 1582.5	"F": 49}
{"v": 1	"t": 985571	"P": 1579.75	"F": 14}
{"v": 1	"t": 985591	"P": 1579.25	"F": -3}
{"v": 1	"t": 985611	"P": 1583.5	"F": -5}
{"v": 1	"t": 985632	"P": 1577.75	"F": -5}
{"v": 1	"t": 985652	"P": 1573.75	"F": -8}
{"v": 1	"t": 985672	"P": 1574.75	"F": -4}
{"v": 1	"t": 985693	"P": 1577.5	"F": 7}
{"v": 1	"t": 985713	"P": 1578.5	"F": 8}
{"v": 1	"t": 985733	"P": 1574.75	"F": 12}
{"v": 1	"t": 985754	"P": 1580.0	"F": 15}
{"v": 1	"t": 985774	"P": 1577.75	"F": 17}
{"v": 1	"t": 985794	"P": 1577.0	"F": 10}
{"v": 1	"t": 985815	"P": 1576.5	"F": -10}
{"v": 1	"t": 985835	"P": 1576.0	"F": -52}
{"v": 1	"t": 985855	"P": 1568.5	"F": -135}
{"v": 1	"t": 985876	"P": 1560.75	"F": -223}
{"v": 1	"t": 985896	"P": 1558.5	"F": -268}
{"v": 1	"t": 985916	"P": 1560.5	"F": -297}
{"v": 1	"t": 985937	"P": 1554.25	"F": -351}
{"v": 1	"t": 985957	"P": 1544.5	"F": -464	"C": 46.15	"D": 3254	"sn": 54091929832280	"file": "/data/device_log/data0000.out"}
{"v": 1	"t": 985977	"P": 1538.5	"F": -640}
{"v": 1	"t": 985997	"P": 1534.5	"F": -933}
{"v": 1	"t": 986018	"P": 1522.75	"F": -1313}
{"v": 1	"t": 986038	"P": 1504.75	"F": -1670}
{"v": 1	"t": 986058	"P": 1484.5	"F": -1926}
{"v": 1	"t": 986079	"P": 1480.5	"F": -2251}
{"v": 1	"t": 986099	"P": 1481.0	"F": -2490}
{"v": 1	"t": 986119	"P": 1472.0	"F": -2557}
{"v": 1	"t": 986140	"P": 1467.0	"F": -2512}
{"v": 1	"t": 986160	"P": 1462.0	"F": -2536}
{"v": 1	"t": 986180	"P": 1460.0	"F": -2554}
{"v": 1	"t": 986200	"P": 1452.75	"F": -2482}
{"v": 1	"t": 986221	"P": 1451.25	"F": -2444}
{"v": 1	"t": 986241	"P": 1449.25	"F": -2396}
{"v": 1	"t": 986261	"P": 1451.0	"F": -2360}
{"v": 1	"t": 986282	"P": 1441.75	"F": -2435}
{"v": 1	"t": 986302	"P": 1436.25	"F": -2523}
{"v": 1	"t": 986323	"P": 1434.0	"F": -2666}
{"v": 1	"t": 986343	"P": 1431.0	"F": -2457}
{"v": 1	"t": 986363	"P": 1427.5	"F": -2277}
{"v": 1	"t": 986384	"P": 1427.0	"F": -2347}
{"v": 1	"t": 986404	"P": 1425.25	"F": -2373}
{"v": 1	"t": 986424	"P": 1420.25	"F": -2425}
{"v": 1	"t": 986444	"P": 1414.25	"F": -2309}
{"v": 1	"t": 986465	"P": 1416.0	"F": -2304}
{"v": 1	"t": 986485	"P": 1417.5	"F": -2309}
{"v": 1	"t": 986505	"P": 1406.25	"F": -2455}
{"v": 1	"t": 986526	"P": 1400.5	"F": -2499}
{"v": 1	"t": 986546	"P": 1395.25	"F": -2533}
{"v": 1	"t": 986566	"P": 1400.25	"F": -2442}
{"v": 1	"t": 986587	"P": 1395.5	"F": -2474}
{"v": 1	"t": 986607	"P": 1390.25	"F": -2450}
{"v": 1	"t": 986627	"P": 1389.25	"F": -2319}
{"v": 1	"t": 986647	"P": 1393.25	"F": -2187}
{"v": 1	"t": 986668	"P": 1396.5	"F": -2026}
{"v": 1	"t": 986688	"P": 1400.75	"F": -1821}
{"v": 1	"t": 986708	"P": 1407.5	"F": -1498}
{"v": 1	"t": 986729	"P": 1425.75	"F": -1074}
{"v": 1	"t": 986749	"P": 1446.0	"F": -782}
{"v": 1	"t": 986769	"P": 1456.75	"F": -584}
{"v": 1	"t": 986790	"P": 1473.0	"F": -474}
{"v": 1	"t": 986810	"P": 1497.5	"F": -357}
{"v": 1	"t": 986831	"P": 1515.25	"F": -214}
{"v": 1	"t": 986851	"P": 1534.5	"F": -96}
{"v": 1	"t": 986871	"P": 1562.0	"F": -19}
{"v": 1	"t": 986892	"P": 1573.5	"F": 23}
{"v": 1	"t": 986912	"P": 1582.0	"F": 65}
{"v": 1	"t": 986932	"P": 1588.25	"F": 163}
{"v": 1	"t": 986953	"P": 1593.0	"F": 276}
{"v": 1	"t": 986973	"P": 1591.75	"F": 291	"C": 46.13	"D": 3254	"sn": 54091929832280	"file": "/data/device_log/data0000.out"}
{"v": 1	"t": 986994	"P": 1593.5	"F": 277}
{"v": 1	"t": 987014	"P": 1598.25	"F": 257}
{"v": 1	"t": 987034	"P": 1595.5	"F": 248}
{"v": 1	"t": 987055	"P": 1597.75	"F": 305}
{"v": 1	"t": 987075	"P": 1605.5	"F": 424}
{"v": 1	"t": 987095	"P": 1605.5	"F": 477}
{"v": 1	"t": 987116	"P": 1600.0	"F": 440}
{"v": 1	"t": 987136	"P": 1602.0	"F": 385}
{"v": 1	"t": 987156	"P": 1605.25	"F": 334}
{"v": 1	"t": 987177	"P": 1604.5	"F": 321}
{"v": 1	"t": 987197	"P": 1604.75	"F": 340}
{"v": 1	"t": 987218	"P": 1609.0	"F": 322}
{"v": 1	"t": 987238	"P": 1606.75	"F": 302}
{"v": 1	"t": 987258	"P": 1605.5	"F": 307}
{"v": 1	"t": 987279	"P": 1609.0	"F": 336}
{"v": 1	"t": 987299	"P": 1613.25	"F": 387}
{"v": 1	"t": 987319	"P": 1610.0	"F": 403}
{"v": 1	"t": 987340	"P": 1609.75	"F": 385}
{"v": 1	"t": 987360	"P": 1614.75	"F": 374}
{"v": 1	"t": 987381	"P": 1612.75	"F": 381}
{"v": 1	"t": 987401	"P": 1613.5	"F": 426}
{"v": 1	"t": 987421	"P": 1617.5	"F": 471}
{"v": 1	"t": 987442	"P": 1614.5	"F": 455}
{"v": 1	"t": 987462	"P": 1614.5	"F": 422}
{"v": 1	"t": 987482	"P": 1619.75	"F": 426}
{"v": 1	"t": 987503	"P": 1623.25	"F": 493}
{"v": 1	"t": 987523	"P": 1620.25	"F": 544}
{"v": 1	"t": 987544	"P": 1619.25	"F": 518}
{"v": 1	"t": 987564	"P": 1625.0	"F": 510}
{"v": 1	"t": 987584	"P": 1623.75	"F": 540}
{"v": 1	"t": 987605	"P": 1622.5	"F": 585}
{"v": 1	"t": 987625	"P": 1628.25	"F": 601}
{"v": 1	"t": 987645	"P": 1629.0	"F": 588}
{"v": 1	"t": 987666	"P": 1627.0	"F": 615}
{"v": 1	"t": 987686	"P": 1631.25	"F": 633}
{"v": 1	"t": 987707	"P": 1631.75	"F": 660}
{"v": 1	"t": 987727	"P": 1631.0	"F": 694}
{"v": 1	"t": 987747	"P": 1631.75	"F": 705}
{"v": 1	"t": 987768	"P": 1634.75	"F": 670}
{"v": 1	"t": 987788	"P": 1632.25	"F": 640}
{"v": 1	"t": 987808	"P": 1632.5	"F": 663}
{"v": 1	"t": 987829	"P": 1636.75	"F": 682}
{"v": 1	"t": 987849	"P": 1638.0	"F": 672}
{"v": 1	"t": 987869	"P": 1634.75	"F": 690}
{"v": 1	"t": 987890	"P": 1635.0	"F": 677}
{"v": 1	"t": 987910	"P": 1640.5	"F": 681}
{"v": 1	"t": 987931	"P": 1638.75	"F": 672}
{"v": 1	"t": 987951	"P": 1637.25	"F": 713}
{"v": 1	"t": 987971	"P": 1643.75	"F": 723}
{"v": 1	"t": 987992	"P": 1642.0	"F": 778	"C": 46.135	"D": 3254	"sn": 54091929832280	"file": "/data/device_log/data0000.out"}
{"v": 1	"t": 988012	"P": 1640.5	"F": 807}
{"v": 1	"t": 988033	"P": 1643.75	"F": 740}
{"v": 1	"t": 988053	"P": 1641.5	"F": 690}
{"v": 1	"t": 988073	"P": 1638.25	"F": 648}
{"v": 1	"t": 988094	"P": 1644.75	"F": 673}
{"v": 1	"t": 988114	"P": 1642.25	"F": 734}
{"v": 1	"t": 988134	"P": 1640.25	"F": 741}
{"v": 1	"t": 988155	"P": 1641.75	"F": 751}
{"v": 1	"t": 988175	"P": 1646.25	"F": 722}
{"v": 1	"t": 988195	"P": 1644.75	"F": 755}
{"v": 1	"t": 988216	"P": 1644.0	"F": 754}
{"v": 1	"t": 988236	"P": 1645.5	"F": 776}
{"v": 1	"t": 988256	"P": 1648.25	"F": 830}
{"v": 1	"t": 988277	"P": 1648.5	"F": 830}
{"v": 1	"t": 988297	"P": 1649.75	"F": 806}
{"v": 1	"t": 988317	"P": 1649.5	"F": 873}
{"v": 1	"t": 988337	"P": 1653.25	"F": 905}
{"v": 1	"t": 988358	"P": 1653.25	"F": 886}
{"v": 1	"t": 988378	"P": 1649.0	"F": 945}
{"v": 1	"t": 988398	"P": 1648.5	"F": 925}
{"v": 1	"t": 988419	"P": 1655.25	"F": 919}
{"v": 1	"t": 988439	"P": 1658.25	"F": 1037}
{"v": 1	"t": 988459	"P": 1656.25	"F": 1057}
{"v": 1	"t": 988480	"P": 1654.75	"F": 985}
{"v": 1	"t": 988500	"P": 1655.75	"F": 975}
{"v": 1	"t": 988520	"P": 1661.0	"F": 893}
{"v": 1	"t": 988540	"P": 1657.25	"F": 956}
{"v": 1	"t": 988561	"P": 1656.5	"F": 972}
{"v": 1	"t": 988581	"P": 1658.75	"F": 1007}
{"v": 1	"t": 988602	"P": 1661.75	"F": 991}
{"v": 1	"t": 988622	"P": 1657.5	"F": 1006}
{"v": 1	"t": 988642	"P": 1661.75	"F": 955}
{"v": 1	"t": 988663	"P": 1661.5	"F": 964}
{"v": 1	"t": 988683	"P": 1658.0	"F": 970}
{"v": 1	"t": 988704	"P": 1664.25	"F": 906}
{"v": 1	"t": 988724	"P": 1658.0	"F": 911}
{"v": 1	"t": 988745	"P": 1659.0	"F": 880}
{"v": 1	"t": 988765	"P": 1661.0	"F": 843}
{"v": 1	"t": 988786	"P": 1654.75	"F": 833}
{"v": 1	"t": 988806	"P": 1654.5	"F": 848}
{"v": 1	"t": 988826	"P": 1658.25	"F": 869}
{"v": 1	"t": 988847	"P": 1655.5	"F": 846}
{"v": 1	"t": 988867	"P": 1651.0	"F": 780}
{"v": 1	"t": 988887	"P": 1648.25	"F": 743}
{"v": 1	"t": 988907	"P": 1651.0	"F": 689}
{"v": 1	"t": 988928	"P": 1652.0	"F": 727}
{"v": 1	"t": 988948	"P": 1648.0	"F": 692}
{"v": 1	"t": 988968	"P": 1644.75	"F": 698}
{"v": 1	"t": 988989	"P": 1645.5	"F": 690}
{"v": 1	"t": 989009	"P": 1645.5	"F": 649	"C": 46.1	"D": 3254	"sn": 54091929832280	"file": "/data/device_log/data0000.out"}
{"v": 1	"t": 989029	"P": 1641.5	"F": 611}
{"v": 1	"t": 989050	"P": 1634.5	"F": 554}
{"v": 1	"t": 989070	"P": 1635.75	"F": 536}
{"v": 1	"t": 989090	"P": 1635.75	"F": 487}
{"v": 1	"t": 989111	"P": 1628.25	"F": 404}
{"v": 1	"t": 989131	"P": 1620.25	"F": 307}
{"v": 1	"t": 989151	"P": 1614.25	"F": 170}
{"v": 1	"t": 989172	"P": 1602.25	"F": 19}
{"v": 1	"t": 989192	"P": 1584.0	"F": -189}
{"v": 1	"t": 989212	"P": 1569.25	"F": -498}
{"v": 1	"t": 989233	"P": 1558.0	"F": -759}
{"v": 1	"t": 989253	"P": 1541.75	"F": -1075}
{"v": 1	"t": 989273	"P": 1527.0	"F": -1406}
{"v": 1	"t": 989294	"P": 1522.75	"F": -1714}
{"v": 1	"t": 989314	"P": 1512.25	"F": -1956}
{"v": 1	"t": 989335	"P": 1501.0	"F": -1959}
{"v": 1	"t": 989355	"P": 1495.5	"F": -1965}
{"v": 1	"t": 989375	"P": 1496.75	"F": -2020}
{"v": 1	"t": 989396	"P": 1496.0	"F": -1966}
{"v": 1	"t": 989416	"P": 1496.0	"F": -1865}
{"v": 1	"t": 989436	"P": 1499.75	"F": -1961}
{"v": 1	"t": 989457	"P": 1495.25	"F": -1965}
{"v": 1	"t": 989477	"P": 1484.5	"F": -2165}
{"v": 1	"t": 989497	"P": 1480.0	"F": -2336}
{"v": 1	"t": 989518	"P": 1477.5	"F": -2536}
{"v": 1	"t": 989538	"P": 1470.25	"F": -2515}
{"v": 1	"t": 989558	"P": 1458.5	"F": -2468}
{"v": 1	"t": 989579	"P": 1460.5	"F": -2483}
{"v": 1	"t": 989599	"P": 1453.75	"F": -2536}
{"v": 1	"t": 989619	"P": 1447.25	"F": -2581}
{"v": 1	"t": 989640	"P": 1442.25	"F": -2527}
{"v": 1	"t": 989660	"P": 1443.5	"F": -2521}
{"v": 1	"t": 989681	"P": 1437.25	"F": -2523}
{"v": 1	"t": 989701	"P": 1428.25	"F": -2586}
{"v": 1	"t": 989721	"P": 1431.5	"F": -2457}
{"v": 1	"t": 989742	"P": 1423.25	"F": -2532}
{"v": 1	"t": 989762	"P": 1418.75	"F": -2612}
{"v": 1	"t": 989782	"P": 1416.0	"F": -2584}
{"v": 1	"t": 989803	"P": 1418.25	"F": -2545}
{"v": 1	"t": 989823	"P": 1410.0	"F": -2467}
{"v": 1	"t": 989843	"P": 1405.0	"F": -2348}
{"v": 1	"t": 989864	"P": 1406.25	"F": -2486}
{"v": 1	"t": 989884	"P": 1396.75	"F": -2599}
{"v": 1	"t": 989905	"P": 1390.25	"F": -2584}
{"v": 1	"t": 989925	"P": 1392.0	"F": -2591}
{"v": 1	"t": 989945	"P": 1391.0	"F": -2562}
{"v": 1	"t": 989966	"P": 1386.5	"F": -2386}
{"v": 1	"t": 989986	"P": 1381.5	"F": -2419}
{"v": 1	"t": 990006	"P": 1386.5	"F": -2413}
{"v": 1	"t": 990027	"P": 1381.25	"F": -2351	"C": 46.135	"D": 3254	"sn": 54091929832280	"file": "/data/device_log/data0000.out"}
{"v": 1	"t": 990047	"P": 1377.75	"F": -2385}
{"v": 1	"t": 990067	"P": 1382.25	"F": -2241}
{"v": 1	"t": 990088	"P": 1385.25	"F": -2082}
{"v": 1	"t": 990108	"P": 1381.75	"F": -2036}
{"v": 1	"t": 990129	"P": 1386.0	"F": -1870}
{"v": 1	"t": 990149	"P": 1395.75	"F": -1708}
{"v": 1	"t": 990169	"P": 1402.75	"F": -1401}
{"v": 1	"t": 990190	"P": 1413.0	"F": -1198}
{"v": 1	"t": 990210	"P": 1429.25	"F": -861}
{"v": 1	"t": 990230	"P": 1454.25	"F": -543}
{"v": 1	"t": 990251	"P": 1472.25	"F": -272}
{"v": 1	"t": 990271	"P": 1496.5	"F": -110}
{"v": 1	"t": 990291	"P": 1530.5	"F": 0}
{"v": 1	"t": 990312	"P": 1553.0	"F": 116}
{"v": 1	"t": 990332	"P": 1574.5	"F": 207}
{"v": 1	"t": 990352	"P": 1592.0	"F": 272}
{"v": 1	"t": 990373	"P": 1596.5	"F": 413}
{"v": 1	"t": 990393	"P": 1597.25	"F": 547}
{"v": 1	"t": 990414	"P": 1604.0	"F": 688}
{"v": 1	"t": 990434	"P": 1614.75	"F": 777}
{"v": 1	"t": 990454	"P": 1617.25	"F": 868}
{"v": 1	"t": 990475	"P": 1621.25	"F": 923}
{"v": 1	"t": 990495	"P": 1629.0	"F": 1092}
{"v": 1	"t": 990515	"P": 1634.25	"F": 1216}
{"v": 1	"t": 990536	"P": 1636.75	"F": 1295}
{"v": 1	"t": 990556	"P": 1644.25	"F": 1323}
{"v": 1	"t": 990576	"P": 1650.0	"F": 1304}
{"v": 1	"t": 990597	"P": 1645.5	"F": 1259}
{"v": 1	"t": 990617	"P": 1646.5	"F": 1138}
{"v": 1	"t": 990638	"P": 1653.0	"F": 1138}
{"v": 1	"t": 990658	"P": 1653.25	"F": 1131}
{"v": 1	"t": 990678	"P": 1652.25	"F": 1081}
{"v": 1	"t": 990699	"P": 1652.75	"F": 1028}
{"v": 1	"t": 990719	"P": 1655.0	"F": 980}
{"v": 1	"t": 990739	"P": 1652.0	"F": 900}
{"v": 1	"t": 990760	"P": 1652.0	"F": 847}
{"v": 1	"t": 990780	"P": 1657.0	"F": 848}
{"v": 1	"t": 990800	"P": 1654.5	"F": 930}
{"v": 1	"t": 990821	"P": 1654.75	"F": 972}
{"v": 1	"t": 990841	"P": 1657.75	"F": 1026}
{"v": 1	"t": 990862	"P": 1659.0	"F": 1087}
{"v": 1	"t": 990882	"P": 1657.5	"F": 1036}
{"v": 1	"t": 990902	"P": 1658.25	"F": 1000}
{"v": 1	"t": 990923	"P": 1662.75	"F": 1002}
{"v": 1	"t": 990943	"P": 1660.0	"F": 979}
{"v": 1	"t": 990963	"P": 1656.25	"F": 975}
{"v": 1	"t": 990984	"P": 1658.0	"F": 890}
{"v": 1	"t": 991004	"P": 1657.0	"F": 844}
{"v": 1	"t": 991024	"P": 1655.5	"F": 937}
{"v": 1	"t": 991045	"P": 1656.25	"F": 870	"C": 46.12	"D": 3254	"sn": 54091929832280	"file": "/data/device_log/data0000.out"}
{"v": 1	"t": 991065	"P": 1658.75	"F": 927}
{"v": 1	"t": 991086	"P": 1656.5	"F": 932}
{"v": 1	"t": 991106	"P": 1656.0	"F": 946}
{"v": 1	"t": 991126	"P": 1660.75	"F": 996}
{"v": 1	"t": 991147	"P": 1660.5	"F": 965}
{"v": 1	"t": 991167	"P": 1658.5	"F": 985}
{"v": 1	"t": 991188	"P": 1664.0	"F": 940}
{"v": 1	"t": 991208	"P": 1659.5	"F": 935}
{"v": 1	"t": 991228	"P": 1658.25	"F": 918}
{"v": 1	"t": 991249	"P": 1660.0	"F": 906}
{"v": 1	"t": 991269	"P": 1661.5	"F": 939}
{"v": 1	"t": 991289	"P": 1658.25	"F": 938}
{"v": 1	"t": 991310	"P": 1656.25	"F": 827}
{"v": 1	"t": 991330	"P": 1660.0	"F": 812}
{"v": 1	"t": 991351	"P": 1654.0	"F": 801}
{"v": 1	"t": 991371	"P": 1650.0	"F": 751}
{"v": 1	"t": 991391	"P": 1653.75	"F": 735}
{"v": 1	"t": 991412	"P": 1652.5	"F": 785}
{"v": 1	"t": 991432	"P": 1648.5	"F": 779}
{"v": 1	"t": 991452	"P": 1645.0	"F": 717}
{"v": 1	"t": 991473	"P": 1645.0	"F": 651}
{"v": 1	"t": 991493	"P": 1641.0	"F": 619}
{"v": 1	"t": 991513	"P": 1640.25	"F": 584}
{"v": 1	"t": 991534	"P": 1644.25	"F": 624}
{"v": 1	"t": 991554	"P": 1641.0	"F": 653}
{"v": 1	"t": 991574	"P": 1636.25	"F": 581}
{"v": 1	"t": 991595	"P": 1637.25	"F": 593}
{"v": 1	"t": 991615	"P": 1637.25	"F": 614}
{"v": 1	"t": 991636	"P": 1634.5	"F": 608}
{"v": 1	"t": 991656	"P": 1632.0	"F": 596}
{"v": 1	"t": 991676	"P": 1634.0	"F": 537}
{"v": 1	"t": 991697	"P": 1630.0	"F": 514}
{"v": 1	"t": 991717	"P": 1626.75	"F": 524}
{"v": 1	"t": 991738	"P": 1630.5	"F": 554}
{"v": 1	"t": 991758	"P": 1629.75	"F": 530}
{"v": 1	"t": 991778	"P": 1625.5	"F": 506}
{"v": 1	"t": 991799	"P": 1626.5	"F": 488}
{"v": 1	"t": 991819	"P": 1627.25	"F": 500}
{"v": 1	"t": 991840	"P": 1624.5	"F": 509}
{"v": 1	"t": 991860	"P": 1627.0	"F": 537}
{"v": 1	"t": 991880	"P": 1624.75	"F": 519}
{"v": 1	"t": 991901	"P": 1620.0	"F": 502}
{"v": 1	"t": 991921	"P": 1624.0	"F": 453}
{"v": 1	"t": 991942	"P": 1622.75	"F": 427}
{"v": 1	"t": 991962	"P": 1618.25	"F": 397}
{"v": 1	"t": 991982	"P": 1618.25	"F": 388}
{"v": 1	"t": 992003	"P": 1620.5	"F": 379}
{"v": 1	"t": 992023	"P": 1615.0	"F": 339}
{"v": 1	"t": 992043	"P": 1610.0	"F": 266}
{"v": 1	"t": 992064	"P": 1611.25	"F": 216	"C": 46.145	"D": 3254	"sn": 54091929832280	"file": "/data/device_log/data0000.out"}
{"v": 1	"t": 992084	"P": 1610.0	"F": 190}
{"v": 1	"t": 992104	"P": 1603.75	"F": 188}
{"v": 1	"t": 992125	"P": 1602.5	"F": 166}
{"v": 1	"t": 992145	"P": 1603.0	"F": 156}
{"v": 1	"t": 992166	"P": 1597.75	"F": 134}
{"v": 1	"t": 992186	"P": 1595.0	"F": 126}
{"v": 1	"t": 992206	"P": 1599.25	"F": 126}
{"v": 1	"t": 992227	"P": 1595.0	"F": 129}
{"v": 1	"t": 992247	"P": 1590.25	"F": 114}
{"v": 1	"t": 992267	"P": 1589.75	"F": 95}
{"v": 1	"t": 992288	"P": 1588.5	"F": 60}
{"v": 1	"t": 992308	"P": 1585.75	"F": 31}
{"v": 1	"t": 992328	"P": 1581.0	"F": 15}
{"v": 1	"t": 992349	"P": 1583.5	"F": 0}
{"v": 1	"t": 992369	"P": 1574.0	"F": -31}
{"v": 1	"t": 992390	"P": 1559.25	"F": -178}
{"v": 1	"t": 992410	"P": 1548.25	"F": -518}
{"v": 1	"t": 992430	"P": 1534.25	"F": -960}
{"v": 1	"t": 992451	"P": 1517.75	"F": -1440}
{"v": 1	"t": 992471	"P": 1507.5	"F": -2027}
{"v": 1	"t": 992491	"P": 1498.5	"F": -2501}
{"v": 1	"t": 992512	"P": 1482.5	"F": -2593}
{"v": 1	"t": 992532	"P": 1475.0	"F": -2566}
{"v": 1	"t": 992553	"P": 1478.0	"F": -2605}
{"v": 1	"t": 992573	"P": 1472.5	"F": -2499}
{"v": 1	"t": 992593	"P": 1468.0	"F": -2404}
{"v": 1	"t": 992614	"P": 1465.25	"F": -2364}
{"v": 1	"t": 992634	"P": 1462.75	"F": -2412}
{"v": 1	"t": 992654	"P": 1450.0	"F": -2443}
{"v": 1	"t": 992675	"P": 1444.0	"F": -2639}
{"v": 1	"t": 992695	"P": 1439.25	"F": -2854}
{"v": 1	"t": 992715	"P": 1431.5	"F": -2971}
{"v": 1	"t": 992736	"P": 1422.75	"F": -3014}
{"v": 1	"t": 992756	"P": 1420.0	"F": -2832}
{"v": 1	"t": 992776	"P": 1411.5	"F": -2747}
{"v": 1	"t": 992797	"P": 1409.5	"F": -2762}
{"v": 1	"t": 992817	"P": 1403.25	"F": -2800}
{"v": 1	"t": 992838	"P": 1406.25	"F": -2675}
{"v": 1	"t": 992858	"P": 1402.25	"F": -2567}
{"v": 1	"t": 992878	"P": 1397.25	"F": -2467}
{"v": 1	"t": 992899	"P": 1393.5	"F": -2436}
{"v": 1	"t": 992919	"P": 1394.5	"F": -2412}
{"v": 1	"t": 992939	"P": 1388.25	"F": -2365}
{"v": 1	"t": 992960	"P": 1387.75	"F": -2463}
{"v": 1	"t": 992980	"P": 1390.75	"F": -2350}
{"v": 1	"t": 993000	"P": 1389.75	"F": -2194}
{"v": 1	"t": 993021	"P": 1388.5	"F": -2151}
{"v": 1	"t": 993041	"P": 1394.5	"F": -2142}
{"v": 1	"t": 993062	"P": 1396.25	"F": -2157}
{"v": 1	"t": 993082	"P": 1394.75	"F": -2033	"C": 46.145	"D": 3254	"sn": 54091929832280	"file": "/data/device_log/data0000.out"}
{"v": 1	"t": 993102	"P": 1397.25	"F": -2005}
{"v": 1	"t": 993123	"P": 1403.0	"F": -1845}
{"v": 1	"t": 993143	"P": 1407.0	"F": -1793}
{"v": 1	"t": 993163	"P": 1413.25	"F": -1504}
{"v": 1	"t": 993184	"P": 1428.75	"F": -1325}
{"v": 1	"t": 993204	"P": 1432.75	"F": -1190}
{"v": 1	"t": 993224	"P": 1443.5	"F": -1184}
{"v": 1	"t": 993245	"P": 1456.75	"F": -1000}
{"v": 1	"t": 993265	"P": 1476.5	"F": -842}
{"v": 1	"t": 993286	"P": 1484.25	"F": -715}
{"v": 1	"t": 993306	"P": 1491.5	"F": -732}
{"v": 1	"t": 993326	"P": 1506.0	"F": -842}
{"v": 1	"t": 993347	"P": 1518.75	"F": -919}
{"v": 1	"t": 993367	"P": 1523.5	"F": -802}
{"v": 1	"t": 993387	"P": 1540.0	"F": -615}
{"v": 1	"t": 993408	"P": 1547.0	"F": -483}
{"v": 1	"t": 993428	"P": 1548.75	"F": -572}
{"v": 1	"t": 993448	"P": 1548.25	"F": -627}
{"v": 1	"t": 993469	"P": 1554.5	"F": -551}
{"v": 1	"t": 993489	"P": 1553.25	"F": -411}
{"v": 1	"t": 993510	"P": 1547.75	"F": -282}
{"v": 1	"t": 993530	"P": 1556.75	"F": -188}
{"v": 1	"t": 993550	"P": 1566.0	"F": -98}
{"v": 1	"t": 993571	"P": 1577.0	"F": 48}
{"v": 1	"t": 993591	"P": 1585.25	"F": 209}
{"v": 1	"t": 993611	"P": 1592.75	"F": 327}
{"v": 1	"t": 993632	"P": 1589.25	"F": 365}
{"v": 1	"t": 993652	"P": 1590.25	"F": 379}
{"v": 1	"t": 993672	"P": 1599.5	"F": 446}
{"v": 1	"t": 993693	"P": 1607.75	"F": 537}
{"v": 1	"t": 993713	"P": 1606.75	"F": 610}
{"v": 1	"t": 993734	"P": 1609.75	"F": 600}
{"v": 1	"t": 993754	"P": 1615.0	"F": 630}
{"v": 1	"t": 993774	"P": 1617.5	"F": 695}
{"v": 1	"t": 993795	"P": 1620.5	"F": 756}
{"v": 1	"t": 993815	"P": 1628.5	"F": 878}
{"v": 1	"t": 993835	"P": 1627.75	"F": 893}
{"v": 1	"t": 993856	"P": 1627.25	"F": 873}
{"v": 1	"t": 993876	"P": 1634.75	"F": 832}
{"v": 1	"t": 993897	"P": 1635.25	"F": 854}
{"v": 1	"t": 993917	"P": 1635.25	"F": 842}
{"v": 1	"t": 993937	"P": 1635.5	"F": 816}
{"v": 1	"t": 993958	"P": 1639.5	"F": 791}
{"v": 1	"t": 993978	"P": 1637.75	"F": 777}
{"v": 1	"t": 993998	"P": 1635.0	"F": 767}
{"v": 1	"t": 994019	"P": 1642.0	"F": 738}
{"v": 1	"t": 994039	"P": 1641.25	"F": 743}
{"v": 1	"t": 994060	"P": 1638.75	"F": 722}
{"v": 1	"t": 994080	"P": 1638.0	"F": 656}
{"v": 1	"t": 994100	"P": 1636.25	"F": 572	"C": 46.115	"D": 3254	"sn": 54091929832280	"file": "/data/device_log/data0000.out"}
{"v": 1	"t": 994121	"P": 1634.75	"F": 535}
{"v": 1	"t": 994141	"P": 1634.25	"F": 595}
{"v": 1	"t": 994161	"P": 1638.75	"F": 615}
{"v": 1	"t": 994182	"P": 1636.5	"F": 648}
{"v": 1	"t": 994202	"P": 1634.0	"F": 662}
{"v": 1	"t": 994222	"P": 1637.5	"F": 687}
{"v": 1	"t": 994243	"P": 1639.75	"F": 683}
{"v": 1	"t": 994263	"P": 1636.25	"F": 682}
{"v": 1	"t": 994284	"P": 1635.25	"F": 699}
{"v": 1	"t": 994304	"P": 1640.25	"F": 678}
{"v": 1	"t": 994324	"P": 1634.5	"F": 672}
{"v": 1	"t": 994345	"P": 1632.0	"F": 694}
{"v": 1	"t": 994365	"P": 1639.25	"F": 680}
{"v": 1	"t": 994385	"P": 1640.25	"F": 679}
{"v": 1	"t": 994406	"P": 1633.5	"F": 677}
{"v": 1	"t": 994426	"P": 1635.0	"F": 620}
{"v": 1	"t": 994446	"P": 1637.0	"F": 599}
{"v": 1	"t": 994467	"P": 1633.5	"F": 547}
{"v": 1	"t": 994487	"P": 1632.0	"F": 555}
{"v": 1	"t": 994509	"P": 1634.5	"F": 563}
{"v": 1	"t": 994529	"P": 1631.5	"F": 570}
{"v": 1	"t": 994550	"P": 1628.5	"F": 577}
{"v": 1	"t": 994570	"P": 1631.75	"F": 586}
{"v": 1	"t": 994590	"P": 1631.0	"F": 598}
{"v": 1	"t": 994611	"P": 1630.25	"F": 613}
{"v": 1	"t": 994631	"P": 1628.25	"F": 618}
{"v": 1	"t": 994651	"P": 1631.25	"F": 573}
{"v": 1	"t": 994671	"P": 1634.75	"F": 605}
{"v": 1	"t": 994692	"P": 1630.25	"F": 642}
{"v": 1	"t": 994712	"P": 1628.25	"F": 583}
{"v": 1	"t": 994732	"P": 1630.25	"F": 554}
{"v": 1	"t": 994753	"P": 1631.25	"F": 560}
{"v": 1	"t": 994773	"P": 1630.0	"F": 559}
{"v": 1	"t": 994793	"P": 1625.25	"F": 589}
{"v": 1	"t": 994814	"P": 1627.5	"F": 506}
{"v": 1	"t": 994834	"P": 1630.25	"F": 493}
{"v": 1	"t": 994854	"P": 1625.5	"F": 488}
{"v": 1	"t": 994874	"P": 1622.75	"F": 528}
{"v": 1	"t": 994895	"P": 1624.75	"F": 500}
{"v": 1	"t": 994915	"P": 1625.75	"F": 503}
{"v": 1	"t": 994935	"P": 1621.75	"F": 493}
{"v": 1	"t": 994956	"P": 1619.5	"F": 443}
{"v": 1	"t": 994976	"P": 1616.75	"F": 372}
{"v": 1	"t": 994996	"P": 1619.0	"F": 344}
{"v": 1	"t": 995017	"P": 1614.75	"F": 315}
{"v": 1	"t": 995037	"P": 1611.5	"F": 293}
{"v": 1	"t": 995057	"P": 1609.75	"F": 293}
{"v": 1	"t": 995078	"P": 1613.0	"F": 273}
{"v": 1	"t": 995098	"P": 1609.75	"F": 250}
{"v": 1	"t": 995118	"P": 1606.0	"F": 236	"C": 46.135	"D": 3254	"sn": 54091929832280	"file": "/data/device_log/data0000.out"}
{"v": 1	"t": 995139	"P": 1604.75	"F": 207}
{"v": 1	"t": 995159	"P": 1603.5	"F": 173}
{"v": 1	"t": 995179	"P": 1596.5	"F": 108}
{"v": 1	"t": 995200	"P": 1579.5	"F": -21}
{"v": 1	"t": 995220	"P": 1563.5	"F": -343}
{"v": 1	"t": 995240	"P": 1548.5	"F": -837}
{"v": 1	"t": 995261	"P": 1527.5	"F": -1229}
{"v": 1	"t": 995281	"P": 1510.25	"F": -1694}
{"v": 1	"t": 995301	"P": 1502.0	"F": -2156}
{"v": 1	"t": 995322	"P": 1493.0	"F": -2320}
{"v": 1	"t": 995342	"P": 1486.5	"F": -2481}
{"v": 1	"t": 995363	"P": 1485.0	"F": -2723}
{"v": 1	"t": 995383	"P": 1481.25	"F": -2719}
{"v": 1	"t": 995403	"P": 1478.0	"F": -2705}
{"v": 1	"t": 995423	"P": 1467.75	"F": -2549}
{"v": 1	"t": 995444	"P": 1469.25	"F": -2511}
{"v": 1	"t": 995464	"P": 1462.0	"F": -2361}
{"v": 1	"t": 995484	"P": 1455.75	"F": -2387}
{"v": 1	"t": 995505	"P": 1450.75	"F": -2294}
{"v": 1	"t": 995525	"P": 1453.25	"F": -2328}
{"v": 1	"t": 995545	"P": 1449.5	"F": -2420}
{"v": 1	"t": 995566	"P": 1440.75	"F": -2488}
{"v": 1	"t": 995586	"P": 1433.5	"F": -2507}
{"v": 1	"t": 995606	"P": 1432.75	"F": -2482}
{"v": 1	"t": 995626	"P": 1432.0	"F": -2544}
{"v": 1	"t": 995647	"P": 1427.0	"F": -2628}
{"v": 1	"t": 995667	"P": 1419.75	"F": -2460}
{"v": 1	"t": 995687	"P": 1420.5	"F": -2449}
{"v": 1	"t": 995708	"P": 1422.0	"F": -2436}
{"v": 1	"t": 995728	"P": 1416.75	"F": -2350}
{"v": 1	"t": 995748	"P": 1408.25	"F": -2337}
{"v": 1	"t": 995768	"P": 1406.5	"F": -2237}
{"v": 1	"t": 995789	"P": 1408.0	"F": -2238}
{"v": 1	"t": 995809	"P": 1411.25	"F": -2282}
{"v": 1	"t": 995829	"P": 1409.0	"F": -2228}
{"v": 1	"t": 995850	"P": 1404.75	"F": -2102}
{"v": 1	"t": 995870	"P": 1409.25	"F": -2025}
{"v": 1	"t": 995890	"P": 1410.0	"F": -1916}
{"v": 1	"t": 995911	"P": 1407.5	"F": -1904}
{"v": 1	"t": 995931	"P": 1410.75	"F": -1837}
{"v": 1	"t": 995951	"P": 1418.5	"F": -1782}
{"v": 1	"t": 995972	"P": 1415.5	"F": -1759}
{"v": 1	"t": 995992	"P": 1416.25	"F": -1670}
{"v": 1	"t": 996013	"P": 1426.75	"F": -1583}
{"v": 1	"t": 996033	"P": 1427.5	"F": -1527}
{"v": 1	"t": 996053	"P": 1428.5	"F": -1516}
{"v": 1	"t": 996074	"P": 1436.25	"F": -1532}
{"v": 1	"t": 996094	"P": 1443.0	"F": -1470}
{"v": 1	"t": 996114	"P": 1448.75	"F": -1309}
{"v": 1	"t": 996135	"P": 1460.75	"F": -1067	"C": 46.105	"D": 3254	"sn": 54091929832280	"file": "/data/device_log/data0000.out"}
{"v": 1	"t": 996155	"P": 1480.75	"F": -817}
{"v": 1	"t": 996175	"P": 1495.25	"F": -629}
{"v": 1	"t": 996196	"P": 1508.5	"F": -461}
{"v": 1	"t": 996216	"P": 1528.5	"F": -388}
{"v": 1	"t": 996237	"P": 1550.5	"F": -240}
{"v": 1	"t": 996257	"P": 1568.75	"F": -50}
{"v": 1	"t": 996277	"P": 1584.25	"F": 118}
{"v": 1	"t": 996298	"P": 1595.5	"F": 328}
{"v": 1	"t": 996318	"P": 1594.75	"F": 473}
{"v": 1	"t": 996338	"P": 1596.25	"F": 521}
{"v": 1	"t": 996359	"P": 1604.5	"F": 549}
{"v": 1	"t": 996379	"P": 1612.5	"F": 689}
{"v": 1	"t": 996399	"P": 1615.75	"F": 853}
{"v": 1	"t": 996420	"P": 1616.75	"F": 874}
{"v": 1	"t": 996440	"P": 1621.25	"F": 846}
{"v": 1	"t": 996461	"P": 1621.25	"F": 752}
{"v": 1	"t": 996481	"P": 1624.0	"F": 754}
{"v": 1	"t": 996501	"P": 1633.5	"F": 849}
{"v": 1	"t": 996522	"P": 1634.0	"F": 945}
{"v": 1	"t": 996542	"P": 1631.0	"F": 939}
{"v": 1	"t": 996562	"P": 1629.0	"F": 863}
{"v": 1	"t": 996583	"P": 1640.0	"F": 866}
{"v": 1	"t": 996603	"P": 1639.25	"F": 862}
{"v": 1	"t": 996624	"P": 1642.0	"F": 951}
{"v": 1	"t": 996644	"P": 1646.0	"F": 982}
{"v": 1	"t": 996664	"P": 1646.75	"F": 1061}
{"v": 1	"t": 996685	"P": 1646.5	"F": 1114}
{"v": 1	"t": 996705	"P": 1651.25	"F": 1065}
{"v": 1	"t": 996725	"P": 1649.75	"F": 987}
{"v": 1	"t": 996746	"P": 1649.25	"F": 932}
{"v": 1	"t": 996766	"P": 1651.25	"F": 873}
{"v": 1	"t": 996786	"P": 1656.75	"F": 967}
{"v": 1	"t": 996807	"P": 1653.5	"F": 979}
{"v": 1	"t": 996827	"P": 1654.25	"F": 1013}
{"v": 1	"t": 996848	"P": 1657.75	"F": 991}
{"v": 1	"t": 996868	"P": 1656.75	"F": 966}
{"v": 1	"t": 996888	"P": 1655.0	"F": 905}
{"v": 1	"t": 996909	"P": 1654.0	"F": 951}
{"v": 1	"t": 996929	"P": 1657.25	"F": 921}
{"v": 1	"t": 996949	"P": 1655.5	"F": 931}
{"v": 1	"t": 996970	"P": 1654.0	"F": 953}
{"v": 1	"t": 996990	"P": 1659.75	"F": 913}
{"v": 1	"t": 997010	"P": 1657.25	"F": 884}
{"v": 1	"t": 997031	"P": 1654.5	"F": 870}
{"v": 1	"t": 997051	"P": 1659.75	"F": 870}
{"v": 1	"t": 997072	"P": 1657.5	"F": 899}
{"v": 1	"t": 997092	"P": 1654.75	"F": 832}
{"v": 1	"t": 997112	"P": 1655.0	"F": 822}
{"v": 1	"t": 997133	"P": 1655.25	"F": 812}
{"v": 1	"t": 997153	"P": 1653.75	"F": 783	"C": 46.065	"D": 3254	"sn": 54091929832280	"file": "/data/device_log/data0000.out"}
{"v": 1	"t": 997173	"P": 1647.25	"F": 774}
{"v": 1	"t": 997194	"P": 1652.75	"F": 782}
{"v": 1	"t": 997214	"P": 1651.5	"F": 766}
{"v": 1	"t": 997234	"P": 1646.75	"F": 772}
{"v": 1	"t": 997255	"P": 1647.5	"F": 752}
{"v": 1	"t": 997275	"P": 1647.75	"F": 697}
{"v": 1	"t": 997296	"P": 1645.5	"F": 686}
{"v": 1	"t": 997316	"P": 1640.5	"F": 684}
{"v": 1	"t": 997336	"P": 1643.5	"F": 656}
{"v": 1	"t": 997357	"P": 1641.25	"F": 663}
{"v": 1	"t": 997377	"P": 1640.0	"F": 662}
{"v": 1	"t": 997397	"P": 1639.0	"F": 623}
{"v": 1	"t": 997418	"P": 1639.25	"F": 624}
{"v": 1	"t": 997438	"P": 1633.5	"F": 528}
{"v": 1	"t": 997458	"P": 1629.0	"F": 455}
{"v": 1	"t": 997479	"P": 1632.0	"F": 442}
{"v": 1	"t": 997499	"P": 1629.0	"F": 485}
{"v": 1	"t": 997520	"P": 1625.0	"F": 492}
{"v": 1	"t": 997540	"P": 1626.0	"F": 502}
{"v": 1	"t": 997560	"P": 1624.5	"F": 477}
{"v": 1	"t": 997581	"P": 1616.75	"F": 422}
{"v": 1	"t": 997601	"P": 1620.75	"F": 413}
{"v": 1	"t": 997622	"P": 1621.25	"F": 400}
{"v": 1	"t": 997642	"P": 1616.5	"F": 392}
{"v": 1	"t": 997662	"P": 1614.75	"F": 336}
{"v": 1	"t": 997683	"P": 1614.25	"F": 295}
{"v": 1	"t": 997703	"P": 1610.5	"F": 253}
{"v": 1	"t": 997723	"P": 1607.0	"F": 222}
{"v": 1	"t": 997744	"P": 1608.0	"F": 199}
{"v": 1	"t": 997764	"P": 1603.5	"F": 166}
{"v": 1	"t": 997785	"P": 1596.75	"F": 119}
{"v": 1	"t": 997805	"P": 1594.0	"F": 41}
{"v": 1	"t": 997825	"P": 1580.0	"F": -85}
{"v": 1	"t": 997846	"P": 1562.0	"F": -388}
{"v": 1	"t": 997866	"P": 1549.0	"F": -724}
{"v": 1	"t": 997886	"P": 1538.5	"F": -1018}
{"v": 1	"t": 997907	"P": 1523.25	"F": -1401}
{"v": 1	"t": 997927	"P": 1510.0	"F": -1833}
{"v": 1	"t": 997948	"P": 1504.75	"F": -2085}
{"v": 1	"t": 997968	"P": 1492.25	"F": -2296}
{"v": 1	"t": 997988	"P": 1481.0	"F": -2479}
{"v": 1	"t": 998009	"P": 1478.5	"F": -2712}
{"v": 1	"t": 998029	"P": 1474.0	"F": -2624}
{"v": 1	"t": 998049	"P": 1468.25	"F": -2643}
{"v": 1	"t": 998070	"P": 1459.5	"F": -2485}
{"v": 1	"t": 998090	"P": 1460.25	"F": -2551}
{"v": 1	"t": 998110	"P": 1450.5	"F": -2557}
{"v": 1	"t": 998131	"P": 1446.25	"F": -2568}
{"v": 1	"t": 998151	"P": 1447.75	"F": -2587}
{"v": 1	"t": 998172	"P": 1440.0	"F": -2483	"C": 46.105	"D": 3254	"sn": 54091929832280	"file": "/data/device_log/data0000.out"}
{"v": 1	"t": 998192	"P": 1436.0	"F": -2377}
{"v": 1	"t": 998213	"P": 1435.75	"F": -2444}
{"v": 1	"t": 998233	"P": 1430.5	"F": -2481}
{"v": 1	"t": 998253	"P": 1423.5	"F": -2496}
{"v": 1	"t": 998273	"P": 1422.5	"F": -2454}
{"v": 1	"t": 998294	"P": 1424.0	"F": -2453}
{"v": 1	"t": 998314	"P": 1423.25	"F": -2334}
{"v": 1	"t": 998334	"P": 1417.75	"F": -2279}
{"v": 1	"t": 998355	"P": 1413.5	"F": -2214}
{"v": 1	"t": 998375	"P": 1415.25	"F": -2237}
{"v": 1	"t": 998395	"P": 1417.5	"F": -2197}
{"v": 1	"t": 998416	"P": 1412.0	"F": -2135}
{"v": 1	"t": 998436	"P": 1411.0	"F": -2084}
{"v": 1	"t": 998456	"P": 1416.5	"F": -2019}
{"v": 1	"t": 998476	"P": 1418.0	"F": -2026}
{"v": 1	"t": 998497	"P": 1418.25	"F": -1887}
{"v": 1	"t": 998517	"P": 1417.75	"F": -1981}
{"v": 1	"t": 998537	"P": 1422.25	"F": -1843}
{"v": 1	"t": 998558	"P": 1427.5	"F": -1888}
{"v": 1	"t": 998578	"P": 1427.25	"F": -1890}
{"v": 1	"t": 998598	"P": 1428.0	"F": -1805}
{"v": 1	"t": 998618	"P": 1429.75	"F": -1776}
{"v": 1	"t": 998639	"P": 1437.0	"F": -1805}
{"v": 1	"t": 998659	"P": 1436.5	"F": -1759}
{"v": 1	"t": 998679	"P": 1439.0	"F": -1772}
{"v": 1	"t": 998700	"P": 1440.25	"F": -1658}
{"v": 1	"t": 998721	"P": 1447.25	"F": -1605}
{"v": 1	"t": 998741	"P": 1446.5	"F": -1613}
{"v": 1	"t": 998762	"P": 1456.5	"F": -1639}
{"v": 1	"t": 998782	"P": 1458.5	"F": -1531}
{"v": 1	"t": 998803	"P": 1467.75	"F": -1395}
{"v": 1	"t": 998823	"P": 1476.25	"F": -1249}
{"v": 1	"t": 998844	"P": 1487.25	"F": -1109}
{"v": 1	"t": 998864	"P": 1505.25	"F": -816}
{"v": 1	"t": 998884	"P": 1519.75	"F": -601}
{"v": 1	"t": 998905	"P": 1543.75	"F": -366}
{"v": 1	"t": 998925	"P": 1570.25	"F": -122}
{"v": 1	"t": 998946	"P": 1584.5	"F": 112}
{"v": 1	"t": 998966	"P": 1592.5	"F": 376}
{"v": 1	"t": 998986	"P": 1601.5	"F": 620}
{"v": 1	"t": 999007	"P": 1606.25	"F": 717}
{"v": 1	"t": 999027	"P": 1610.25	"F": 829}
{"v": 1	"t": 999047	"P": 1614.5	"F": 940}
{"v": 1	"t": 999067	"P": 1624.5	"F": 1113}
{"v": 1	"t": 999088	"P": 1630.5	"F": 1092}
{"v": 1	"t": 999108	"P": 1630.5	"F": 1091}
{"v": 1	"t": 999128	"P": 1630.75	"F": 1073}
{"v": 1	"t": 999149	"P": 1636.75	"F": 1024}
{"v": 1	"t": 999169	"P": 1641.25	"F": 1033}
{"v": 1	"t": 999189	"P": 1643.25	"F": 1099	"C": 46.1	"D": 3254	"sn": 54091929832280	"file": "/data/device_log/data0000.out"}
{"v": 1	"t": 999210	"P": 1641.0	"F": 1050}
{"v": 1	"t": 999230	"P": 1644.25	"F": 1035}
{"v": 1	"t": 999250	"P": 1649.0	"F": 966}
{"v": 1	"t": 999270	"P": 1646.0	"F": 928}
{"v": 1	"t": 999291	"P": 1644.75	"F": 900}
{"v": 1	"t": 999311	"P": 1646.5	"F": 791}
{"v": 1	"t": 999331	"P": 1651.75	"F": 761}
{"v": 1	"t": 999352	"P": 1646.75	"F": 796}
{"v": 1	"t": 999372	"P": 1643.25	"F": 752}
{"v": 1	"t": 999392	"P": 1644.75	"F": 750}
{"v": 1	"t": 999413	"P": 1649.0	"F": 732}
{"v": 1	"t": 999433	"P": 1644.0	"F": 772}
{"v": 1	"t": 999454	"P": 1645.0	"F": 785}
{"v": 1	"t": 999474	"P": 1643.5	"F": 753}
{"v": 1	"t": 999495	"P": 1639.25	"F": 709}
{"v": 1	"t": 999515	"P": 1641.75	"F": 673}
{"v": 1	"t": 999535	"P": 1643.0	"F": 658}
{"v": 1	"t": 999555	"P": 1638.5	"F": 652}
{"v": 1	"t": 999576	"P": 1636.0	"F": 666}
{"v": 1	"t": 999596	"P": 1636.5	"F": 664}
{"v": 1	"t": 999616	"P": 1640.5	"F": 647}
{"v": 1	"t": 999637	"P": 1638.25	"F": 667}
{"v": 1	"t": 999657	"P": 1636.5	"F": 682}
{"v": 1	"t": 999677	"P": 1636.75	"F": 694}
{"v": 1	"t": 999698	"P": 1639.75	"F": 720}
{"v": 1	"t": 999718	"P": 1639.0	"F": 682}
{"v": 1	"t": 999738	"P": 1635.25	"F": 663}
{"v": 1	"t": 999758	"P": 1636.75	"F": 655}
{"v": 1	"t": 999779	"P": 1640.5	"F": 682}
{"v": 1	"t": 999799	"P": 1638.0	"F": 680}
{"v": 1	"t": 999819	"P": 1633.25	"F": 645}
{"v": 1	"t": 999840	"P": 1630.25	"F": 533}
{"v": 1	"t": 999860	"P": 1629.5	"F": 472}
{"v": 1	"t": 999880	"P": 1628.5	"F": 426}
{"v": 1	"t": 999901	"P": 1625.5	"F": 455}
{"v": 1	"t": 999921	"P": 1621.0	"F": 455}
{"v": 1	"t": 999941	"P": 1621.75	"F": 424}
{"v": 1	"t": 999961	"P": 1619.0	"F": 393}
{"v": 1	"t": 999982	"P": 1616.75	"F": 373}
{"v": 1	"t": 1000002	"P": 1615.75	"F": 358}
{"v": 1	"t": 1000023	"P": 1617.0	"F": 371}
{"v": 1	"t": 1000043	"P": 1614.0	"F": 365}
{"v": 1	"t": 1000064	"P": 1613.0	"F": 362}
{"v": 1	"t": 1000084	"P": 1617.25	"F": 360}
{"v": 1	"t": 1000104	"P": 1616.75	"F": 385}
{"v": 1	"t": 1000124	"P": 1613.75	"F": 445}
{"v": 1	"t": 1000145	"P": 1616.0	"F": 458}
{"v": 1	"t": 1000165	"P": 1620.0	"F": 474}
{"v": 1	"t": 1000185	"P": 1620.0	"F": 462}
{"v": 1	"t": 1000206	"P": 1617.75	"F": 432	"C": 46.09	"D": 3254	"sn": 54091929832280	"file": "/data/device_log/data0000.out"}
{"v": 1	"t": 1000226	"P": 1614.5	"F": 418}
{"v": 1	"t": 1000246	"P": 1620.5	"F": 392}
{"v": 1	"t": 1000267	"P": 1617.0	"F": 352}
{"v": 1	"t": 1000287	"P": 1612.25	"F": 278}
{"v": 1	"t": 1000307	"P": 1604.0	"F": 174}
{"v": 1	"t": 1000327	"P": 1596.75	"F": 34}
{"v": 1	"t": 1000348	"P": 1580.0	"F": -139}
{"v": 1	"t": 1000368	"P": 1562.5	"F": -506}
{"v": 1	"t": 1000388	"P": 1537.75	"F": -992}
{"v": 1	"t": 1000409	"P": 1519.5	"F": -1543}
{"v": 1	"t": 1000429	"P": 1504.75	"F": -2110}
{"v": 1	"t": 1000449	"P": 1497.75	"F": -2460}
{"v": 1	"t": 1000470	"P": 1485.5	"F": -2559}
{"v": 1	"t": 1000490	"P": 1488.0	"F": -2516}
{"v": 1	"t": 1000510	"P": 1491.75	"F": -2385}
{"v": 1	"t": 1000530	"P": 1486.75	"F": -2247}
{"v": 1	"t": 1000551	"P": 1485.5	"F": -2175}
{"v": 1	"t": 1000571	"P": 1487.5	"F": -2080}
{"v": 1	"t": 1000592	"P": 1486.0	"F": -2074}
{"v": 1	"t": 1000612	"P": 1477.25	"F": -2091}
{"v": 1	"t": 1000632	"P": 1477.25	"F": -2156}
{"v": 1	"t": 1000653	"P": 1474.0	"F": -2176}
{"v": 1	"t": 1000673	"P": 1468.25	"F": -2118}
{"v": 1	"t": 1000693	"P": 1464.0	"F": -2171}
{"v": 1	"t": 1000714	"P": 1463.25	"F": -2082}
{"v": 1	"t": 1000734	"P": 1467.25	"F": -2002}
{"v": 1	"t": 1000754	"P": 1464.75	"F": -1955}
{"v": 1	"t": 1000774	"P": 1463.75	"F": -1952}
{"v": 1	"t": 1000795	"P": 1462.0	"F": -1905}
{"v": 1	"t": 1000815	"P": 1466.5	"F": -1926}
{"v": 1	"t": 1000835	"P": 1465.5	"F": -1853}
{"v": 1	"t": 1000856	"P": 1460.25	"F": -1924}
{"v": 1	"t": 1000876	"P": 1457.25	"F": -1913}
{"v": 1	"t": 1000896	"P": 1464.0	"F": -1995}
{"v": 1	"t": 1000917	"P": 1461.25	"F": -1988}
{"v": 1	"t": 1000937	"P": 1458.75	"F": -1878}
{"v": 1	"t": 1000957	"P": 1456.25	"F": -1918}
{"v": 1	"t": 1000977	"P": 1462.5	"F": -1898}
{"v": 1	"t": 1000998	"P": 1465.25	"F": -1865}
{"v": 1	"t": 1001018	"P": 1465.5	"F": -1740}
{"v": 1	"t": 1001038	"P": 1467.5	"F": -1607}
{"v": 1	"t": 1001059	"P": 1476.25	"F": -1433}
{"v": 1	"t": 1001079	"P": 1484.75	"F": -1325}
{"v": 1	"t": 1001099	"P": 1493.5	"F": -1164}
{"v": 1	"t": 1001120	"P": 1504.0	"F": -957}
{"v": 1	"t": 1001140	"P": 1519.5	"F": -774}
{"v": 1	"t": 1001161	"P": 1533.25	"F": -583}
{"v": 1	"t": 1001181	"P": 1547.0	"F": -423}
{"v": 1	"t": 1001201	"P": 1566.25	"F": -260}
{"v": 1	"t": 1001221	"P": 1575.0	"F": -143	"C": 46.115	"D": 3254	"sn": 54091929832280	"file": "/data/device_log/data0000.out"}
{"v": 1	"t": 1001242	"P": 1573.5	"F": -69}
{"v": 1	"t": 1001262	"P": 1574.5	"F": -1}
{"v": 1	"t": 1001282	"P": 1584.75	"F": 92}
{"v": 1	"t": 1001303	"P": 1587.25	"F": 178}
{"v": 1	"t": 1001323	"P": 1584.25	"F": 194}
{"v": 1	"t": 1001343	"P": 1580.0	"F": 169}
{"v": 1	"t": 1001364	"P": 1583.0	"F": 124}
{"v": 1	"t": 1001384	"P": 1588.5	"F": 114}
{"v": 1	"t": 1001404	"P": 1590.0	"F": 125}
{"v": 1	"t": 1001424	"P": 1588.5	"F": 148}
{"v": 1	"t": 1001445	"P": 1593.25	"F": 214}
{"v": 1	"t": 1001465	"P": 1603.5	"F": 313}
{"v": 1	"t": 1001485	"P": 1602.75	"F": 433}
{"v": 1	"t": 1001506	"P": 1603.0	"F": 491}
{"v": 1	"t": 1001526	"P": 1604.25	"F": 514}
{"v": 1	"t": 1001546	"P": 1612.75	"F": 546}
{"v": 1	"t": 1001567	"P": 1613.75	"F": 608}
{"v": 1	"t": 1001587	"P": 1614.75	"F": 659}
{"v": 1	"t": 1001607	"P": 1617.0	"F": 663}
{"v": 1	"t": 1001627	"P": 1621.5	"F": 676}
{"v": 1	"t": 1001648	"P": 1623.0	"F": 617}
{"v": 1	"t": 1001668	"P": 1623.75	"F": 606}
{"v": 1	"t": 1001689	"P": 1625.75	"F": 661}
{"v": 1	"t": 1001709	"P": 1631.0	"F": 753}
{"v": 1	"t": 1001729	"P": 1631.25	"F": 762}
{"v": 1	"t": 1001750	"P": 1630.5	"F": 720}
{"v": 1	"t": 1001770	"P": 1636.25	"F": 731}
{"v": 1	"t": 1001790	"P": 1636.5	"F": 763}
{"v": 1	"t": 1001811	"P": 1631.5	"F": 745}
{"v": 1	"t": 1001831	"P": 1634.0	"F": 714}
{"v": 1	"t": 1001851	"P": 1640.0	"F": 720}
{"v": 1	"t": 1001872	"P": 1640.25	"F": 693}
{"v": 1	"t": 1001892	"P": 1638.0	"F": 672}
{"v": 1	"t": 1001912	"P": 1636.0	"F": 705}
{"v": 1	"t": 1001932	"P": 1639.25	"F": 701}
{"v": 1	"t": 1001953	"P": 1641.0	"F": 687}
{"v": 1	"t": 1001973	"P": 1637.5	"F": 649}
{"v": 1	"t": 1001993	"P": 1633.75	"F": 612}
{"v": 1	"t": 1002014	"P": 1637.75	"F": 636}
{"v": 1	"t": 1002034	"P": 1637.75	"F": 621}
{"v": 1	"t": 1002054	"P": 1636.0	"F": 566}
{"v": 1	"t": 1002075	"P": 1631.5	"F": 531}
{"v": 1	"t": 1002095	"P": 1633.5	"F": 558}
{"v": 1	"t": 1002115	"P": 1635.25	"F": 550}
{"v": 1	"t": 1002135	"P": 1630.5	"F": 572}
{"v": 1	"t": 1002156	"P": 1627.25	"F": 560}
{"v": 1	"t": 1002176	"P": 1630.25	"F": 597}
{"v": 1	"t": 1002196	"P": 1634.25	"F": 656}
{"v": 1	"t": 1002217	"P": 1634.25	"F": 668}
{"v": 1	"t": 1002237	"P": 1631.25	"F": 670	"C": 46.105	"D": 3254	"sn": 54091929832280	"file": "/data/device_log/data0000.out"}
{"v": 1	"t": 1002258	"P": 1634.25	"F": 623}
{"v": 1	"t": 1002278	"P": 1631.5	"F": 580}
{"v": 1	"t": 1002299	"P": 1630.75	"F": 561}
{"v": 1	"t": 1002319	"P": 1630.25	"F": 573}
{"v": 1	"t": 1002340	"P": 1628.5	"F": 544}
{"v": 1	"t": 1002360	"P": 1632.0	"F": 530}
{"v": 1	"t": 1002380	"P": 1629.75	"F": 553}
{"v": 1	"t": 1002401	"P": 1624.75	"F": 523}
{"v": 1	"t": 1002421	"P": 1628.25	"F": 510}
{"v": 1	"t": 1002441	"P": 1627.0	"F": 483}
{"v": 1	"t": 1002462	"P": 1624.5	"F": 482}
{"v": 1	"t": 1002482	"P": 1620.5	"F": 481}
{"v": 1	"t": 1002502	"P": 1621.75	"F": 472}
{"v": 1	"t": 1002523	"P": 1624.75	"F": 469}
{"v": 1	"t": 1002543	"P": 1621.0	"F": 482}
{"v": 1	"t": 1002563	"P": 1619.25	"F": 469}
{"v": 1	"t": 1002584	"P": 1619.25	"F": 474}
{"v": 1	"t": 1002604	"P": 1625.0	"F": 480}
{"v": 1	"t": 1002624	"P": 1619.25	"F": 438}
{"v": 1	"t": 1002644	"P": 1615.75	"F": 402}
{"v": 1	"t": 1002665	"P": 1616.5	"F": 382}
{"v": 1	"t": 1002685	"P": 1618.5	"F": 369}
{"v": 1	"t": 1002705	"P": 1617.25	"F": 368}
{"v": 1	"t": 1002726	"P": 1610.0	"F": 297}
{"v": 1	"t": 1002746	"P": 1604.5	"F": 229}
{"v": 1	"t": 1002766	"P": 1603.0	"F": 122}
{"v": 1	"t": 1002787	"P": 1586.25	"F": -45}
{"v": 1	"t": 1002807	"P": 1570.25	"F": -299}
{"v": 1	"t": 1002827	"P": 1553.5	"F": -637}
{"v": 1	"t": 1002847	"P": 1540.0	"F": -978}
{"v": 1	"t": 1002868	"P": 1523.0	"F": -1382}
{"v": 1	"t": 1002888	"P": 1506.5	"F": -1833}
{"v": 1	"t": 1002909	"P": 1499.75	"F": -2147}
{"v": 1	"t": 1002929	"P": 1495.75	"F": -2314}
{"v": 1	"t": 1002949	"P": 1489.5	"F": -2312}
{"v": 1	"t": 1002970	"P": 1485.75	"F": -2315}
{"v": 1	"t": 1002990	"P": 1486.5	"F": -2315}
{"v": 1	"t": 1003010	"P": 1483.0	"F": -2199}
{"v": 1	"t": 1003031	"P": 1480.0	"F": -2305}
{"v": 1	"t": 1003051	"P": 1470.75	"F": -2360}
{"v": 1	"t": 1003071	"P": 1472.0	"F": -2402}
{"v": 1	"t": 1003092	"P": 1468.0	"F": -2390}
{"v": 1	"t": 1003112	"P": 1461.75	"F": -2449}
{"v": 1	"t": 1003132	"P": 1454.75	"F": -2310}
{"v": 1	"t": 1003152	"P": 1458.25	"F": -2230}
{"v": 1	"t": 1003173	"P": 1457.25	"F": -2143}
{"v": 1	"t": 1003193	"P": 1454.5	"F": -2071}
{"v": 1	"t": 1003213	"P": 1451.0	"F": -2025}
{"v": 1	"t": 1003234	"P": 1454.75	"F": -1894}
{"v": 1	"t": 1003254	"P": 1457.0	"F": -1916	"C": 46.125	"D": 3254	"sn": 54091929832280	"file": "/data/device_log/data0000.out"}
{"v": 1	"t": 1003274	"P": 1454.0	"F": -1915}
{"v": 1	"t": 1003295	"P": 1451.25	"F": -1918}
{"v": 1	"t": 1003315	"P": 1456.25	"F": -1841}
{"v": 1	"t": 1003335	"P": 1457.25	"F": -1868}
{"v": 1	"t": 1003355	"P": 1458.0	"F": -1776}
{"v": 1	"t": 1003376	"P": 1456.25	"F": -1729}
{"v": 1	"t": 1003396	"P": 1461.5	"F": -1655}
{"v": 1	"t": 1003416	"P": 1469.0	"F": -1527}
{"v": 1	"t": 1003437	"P": 1467.75	"F": -1465}
{"v": 1	"t": 1003457	"P": 1476.0	"F": -1421}
{"v": 1	"t": 1003478	"P": 1487.75	"F": -1266}
{"v": 1	"t": 1003498	"P": 1498.75	"F": -996}
{"v": 1	"t": 1003518	"P": 1512.25	"F": -739}
{"v": 1	"t": 1003539	"P": 1533.25	"F": -513}
{"v": 1	"t": 1003559	"P": 1553.75	"F": -318}
{"v": 1	"t": 1003579	"P": 1570.5	"F": -142}
{"v": 1	"t": 1003599	"P": 1579.0	"F": -32}
{"v": 1	"t": 1003620	"P": 1583.75	"F": 87}
{"v": 1	"t": 1003640	"P": 1591.0	"F": 228}
{"v": 1	"t": 1003660	"P": 1591.0	"F": 308}
{"v": 1	"t": 1003681	"P": 1589.5	"F": 371}
{"v": 1	"t": 1003701	"P": 1594.75	"F": 393}
{"v": 1	"t": 1003721	"P": 1601.5	"F": 401}
{"v": 1	"t": 1003742	"P": 1602.5	"F": 403}
{"v": 1	"t": 1003762	"P": 1602.25	"F": 414}
{"v": 1	"t": 1003782	"P": 1604.25	"F": 424}
{"v": 1	"t": 1003802	"P": 1611.25	"F": 454}
{"v": 1	"t": 1003823	"P": 1611.25	"F": 505}
{"v": 1	"t": 1003843	"P": 1611.5	"F": 520}
{"v": 1	"t": 1003863	"P": 1611.75	"F": 556}
{"v": 1	"t": 1003884	"P": 1620.5	"F": 645}
{"v": 1	"t": 1003904	"P": 1622.75	"F": 694}
{"v": 1	"t": 1003924	"P": 1622.25	"F": 688}
{"v": 1	"t": 1003945	"P": 1624.75	"F": 697}
{"v": 1	"t": 1003965	"P": 1629.0	"F": 703}
{"v": 1	"t": 1003985	"P": 1629.75	"F": 707}
{"v": 1	"t": 1004006	"P": 1628.5	"F": 718}
{"v": 1	"t": 1004026	"P": 1635.0	"F": 716}
{"v": 1	"t": 1004047	"P": 1632.75	"F": 686}
{"v": 1	"t": 1004067	"P": 1633.75	"F": 677}
{"v": 1	"t": 1004087	"P": 1634.0	"F": 682}
{"v": 1	"t": 1004108	"P": 1637.75	"F": 683}
{"v": 1	"t": 1004128	"P": 1636.5	"F": 635}
{"v": 1	"t": 1004148	"P": 1634.25	"F": 619}
{"v": 1	"t": 1004168	"P": 1633.5	"F": 615}
{"v": 1	"t": 1004189	"P": 1635.25	"F": 559}
{"v": 1	"t": 1004209	"P": 1632.75	"F": 543}
{"v": 1	"t": 1004229	"P": 1630.0	"F": 540}
{"v": 1	"t": 1004250	"P": 1629.25	"F": 551}
{"v": 1	"t": 1004270	"P": 1633.0	"F": 562	"C": 46.085	"D": 3254	"sn": 54091929832280	"file": "/data/device_log/data0000.out"}
{"v": 1	"t": 1004290	"P": 1632.75	"F": 577}
{"v": 1	"t": 1004311	"P": 1628.25	"F": 561}
{"v": 1	"t": 1004331	"P": 1625.25	"F": 522}
{"v": 1	"t": 1004351	"P": 1630.75	"F": 534}
{"v": 1	"t": 1004372	"P": 1631.0	"F": 525}
{"v": 1	"t": 1004392	"P": 1625.75	"F": 553}
{"v": 1	"t": 1004412	"P": 1624.5	"F": 544}
{"v": 1	"t": 1004432	"P": 1626.25	"F": 522}
{"v": 1	"t": 1004453	"P": 1627.0	"F": 483}
{"v": 1	"t": 1004473	"P": 1623.75	"F": 477}
{"v": 1	"t": 1004493	"P": 1621.25	"F": 524}
{"v": 1	"t": 1004514	"P": 1623.5	"F": 548}
{"v": 1	"t": 1004534	"P": 1628.5	"F": 603}
{"v": 1	"t": 1004554	"P": 1625.75	"F": 619}
{"v": 1	"t": 1004575	"P": 1627.75	"F": 635}
{"v": 1	"t": 1004595	"P": 1628.25	"F": 582}
{"v": 1	"t": 1004616	"P": 1626.5	"F": 559}
{"v": 1	"t": 1004636	"P": 1627.5	"F": 552}
{"v": 1	"t": 1004656	"P": 1631.25	"F": 547}
{"v": 1	"t": 1004677	"P": 1630.25	"F": 557}
{"v": 1	"t": 1004697	"P": 1627.5	"F": 576}
{"v": 1	"t": 1004717	"P": 1628.25	"F": 591}
{"v": 1	"t": 1004738	"P": 1631.75	"F": 603}
{"v": 1	"t": 1004758	"P": 1632.75	"F": 580}
{"v": 1	"t": 1004778	"P": 1630.25	"F": 563}
{"v": 1	"t": 1004798	"P": 1631.25	"F": 599}
{"v": 1	"t": 1004819	"P": 1635.0	"F": 629}
{"v": 1	"t": 1004839	"P": 1636.5	"F": 677}
{"v": 1	"t": 1004859	"P": 1636.0	"F": 666}
{"v": 1	"t": 1004880	"P": 1635.25	"F": 644}
{"v": 1	"t": 1004900	"P": 1637.0	"F": 659}
{"v": 1	"t": 1004920	"P": 1639.25	"F": 645}
{"v": 1	"t": 1004940	"P": 1635.5	"F": 612}
{"v": 1	"t": 1004961	"P": 1633.25	"F": 583}
{"v": 1	"t": 1004981	"P": 1630.75	"F": 514}
{"v": 1	"t": 1005001	"P": 1631.25	"F": 466}
{"v": 1	"t": 1005022	"P": 1625.25	"F": 361}
{"v": 1	"t": 1005042	"P": 1614.25	"F": 249}
{"v": 1	"t": 1005062	"P": 1602.5	"F": 76}
{"v": 1	"t": 1005083	"P": 1589.0	"F": -117}
{"v": 1	"t": 1005103	"P": 1569.25	"F": -450}
{"v": 1	"t": 1005123	"P": 1550.25	"F": -796}
{"v": 1	"t": 1005144	"P": 1537.5	"F": -1128}
{"v": 1	"t": 1005164	"P": 1521.5	"F": -1519}
{"v": 1	"t": 1005185	"P": 1506.5	"F": -1767}
{"v": 1	"t": 1005205	"P": 1505.25	"F": -1903}
{"v": 1	"t": 1005225	"P": 1500.0	"F": -2021}
{"v": 1	"t": 1005246	"P": 1497.75	"F": -2251}
{"v": 1	"t": 1005266	"P": 1494.5	"F": -2315}
{"v": 1	"t": 1005286	"P": 1492.0	"F": -2350	"C": 46.09	"D": 3254	"sn": 54091929832280	"file": "/data/device_log/data0000.out"}
{"v": 1	"t": 1005307	"P": 1488.25	"F": -2370}
{"v": 1	"t": 1005327	"P": 1480.75	"F": -2451}
{"v": 1	"t": 1005348	"P": 1483.0	"F": -2385}
{"v": 1	"t": 1005368	"P": 1472.5	"F": -2359}
{"v": 1	"t": 1005388	"P": 1465.5	"F": -2262}
{"v": 1	"t": 1005409	"P": 1468.25	"F": -2303}
{"v": 1	"t": 1005429	"P": 1465.5	"F": -2305}
{"v": 1	"t": 1005450	"P": 1459.5	"F": -2225}
{"v": 1	"t": 1005470	"P": 1459.5	"F": -2191}
{"v": 1	"t": 1005490	"P": 1461.75	"F": -2094}
{"v": 1	"t": 1005511	"P": 1459.5	"F": -2049}
{"v": 1	"t": 1005531	"P": 1457.75	"F": -2069}
{"v": 1	"t": 1005551	"P": 1459.0	"F": -1887}
{"v": 1	"t": 1005572	"P": 1456.0	"F": -1859}
{"v": 1	"t": 1005592	"P": 1457.25	"F": -1851}
{"v": 1	"t": 1005613	"P": 1463.75	"F": -1855}
{"v": 1	"t": 1005633	"P": 1461.0	"F": -1738}
{"v": 1	"t": 1005653	"P": 1460.25	"F": -1787}
{"v": 1	"t": 1005674	"P": 1463.25	"F": -1941}
{"v": 1	"t": 1005694	"P": 1462.75	"F": -1851}
{"v": 1	"t": 1005715	"P": 1464.0	"F": -1787}
{"v": 1	"t": 1005735	"P": 1469.25	"F": -1686}
{"v": 1	"t": 1005755	"P": 1467.25	"F": -1613}
{"v": 1	"t": 1005776	"P": 1474.25	"F": -1557}
{"v": 1	"t": 1005796	"P": 1486.5	"F": -1412}
{"v": 1	"t": 1005817	"P": 1487.25	"F": -1321}
{"v": 1	"t": 1005837	"P": 1491.5	"F": -1304}
{"v": 1	"t": 1005858	"P": 1502.75	"F": -1246}
{"v": 1	"t": 1005878	"P": 1507.5	"F": -1177}
{"v": 1	"t": 1005898	"P": 1515.5	"F": -1018}
{"v": 1	"t": 1005919	"P": 1529.25	"F": -847}
{"v": 1	"t": 1005939	"P": 1537.5	"F": -745}
{"v": 1	"t": 1005960	"P": 1548.5	"F": -642}
{"v": 1	"t": 1005980	"P": 1564.25	"F": -474}
{"v": 1	"t": 1006000	"P": 1573.5	"F": -231}
{"v": 1	"t": 1006021	"P": 1577.5	"F": -24}
{"v": 1	"t": 1006041	"P": 1582.5	"F": 119}
{"v": 1	"t": 1006061	"P": 1590.0	"F": 217}
{"v": 1	"t": 1006082	"P": 1589.25	"F": 292}
{"v": 1	"t": 1006102	"P": 1595.0	"F": 389}
{"v": 1	"t": 1006123	"P": 1605.0	"F": 500}
{"v": 1	"t": 1006143	"P": 1604.75	"F": 630}
{"v": 1	"t": 1006163	"P": 1606.25	"F": 772}
{"v": 1	"t": 1006184	"P": 1614.5	"F": 842}
{"v": 1	"t": 1006204	"P": 1620.25	"F": 852}
{"v": 1	"t": 1006225	"P": 1622.25	"F": 807}
{"v": 1	"t": 1006245	"P": 1629.0	"F": 851}
{"v": 1	"t": 1006265	"P": 1634.25	"F": 920}
{"v": 1	"t": 1006286	"P": 1634.0	"F": 952}
{"v": 1	"t": 1006306	"P": 1633.75	"F": 914	"C": 46.045	"D": 3254	"sn": 54091929832280	"file": "/data/device_log/data0000.out"}
{"v": 1	"t": 1006326	"P": 1643.75	"F": 985}
{"v": 1	"t": 1006347	"P": 1642.5	"F": 979}
{"v": 1	"t": 1006367	"P": 1642.75	"F": 1018}
{"v": 1	"t": 1006388	"P": 1648.5	"F": 1039}
{"v": 1	"t": 1006408	"P": 1647.0	"F": 960}
{"v": 1	"t": 1006428	"P": 1646.25	"F": 918}
{"v": 1	"t": 1006449	"P": 1652.75	"F": 911}
{"v": 1	"t": 1006469	"P": 1653.25	"F": 944}
{"v": 1	"t": 1006490	"P": 1647.5	"F": 957}
{"v": 1	"t": 1006510	"P": 1656.25	"F": 962}
{"v": 1	"t": 1006530	"P": 1654.75	"F": 1016}
{"v": 1	"t": 1006551	"P": 1651.75	"F": 988}
{"v": 1	"t": 1006571	"P": 1651.5	"F": 945}
{"v": 1	"t": 1006591	"P": 1655.75	"F": 877}
{"v": 1	"t": 1006612	"P": 1652.0	"F": 870}
{"v": 1	"t": 1006632	"P": 1652.5	"F": 904}
{"v": 1	"t": 1006653	"P": 1657.5	"F": 893}
{"v": 1	"t": 1006673	"P": 1656.0	"F": 904}
{"v": 1	"t": 1006693	"P": 1654.0	"F": 976}
{"v": 1	"t": 1006714	"P": 1659.0	"F": 944}
{"v": 1	"t": 1006734	"P": 1658.0	"F": 946}
{"v": 1	"t": 1006754	"P": 1656.25	"F": 935}
{"v": 1	"t": 1006775	"P": 1658.25	"F": 931}
{"v": 1	"t": 1006795	"P": 1660.5	"F": 951}
{"v": 1	"t": 1006816	"P": 1658.75	"F": 972}
{"v": 1	"t": 1006836	"P": 1660.25	"F": 972}
{"v": 1	"t": 1006856	"P": 1661.5	"F": 957}
{"v": 1	"t": 1006877	"P": 1657.25	"F": 857}
{"v": 1	"t": 1006897	"P": 1655.5	"F": 861}
{"v": 1	"t": 1006918	"P": 1659.0	"F": 899}
{"v": 1	"t": 1006938	"P": 1656.75	"F": 847}
{"v": 1	"t": 1006958	"P": 1655.25	"F": 814}
{"v": 1	"t": 1006979	"P": 1653.5	"F": 784}
{"v": 1	"t": 1006999	"P": 1654.75	"F": 778}
{"v": 1	"t": 1007019	"P": 1652.0	"F": 794}
{"v": 1	"t": 1007040	"P": 1650.25	"F": 781}
{"v": 1	"t": 1007060	"P": 1653.0	"F": 785}
{"v": 1	"t": 1007080	"P": 1651.5	"F": 810}
{"v": 1	"t": 1007101	"P": 1647.75	"F": 833}
{"v": 1	"t": 1007121	"P": 1651.5	"F": 822}
{"v": 1	"t": 1007142	"P": 1652.0	"F": 817}
{"v": 1	"t": 1007162	"P": 1647.25	"F": 817}
{"v": 1	"t": 1007182	"P": 1647.75	"F": 810}
{"v": 1	"t": 1007203	"P": 1654.0	"F": 838}
{"v": 1	"t": 1007223	"P": 1650.75	"F": 831}
{"v": 1	"t": 1007243	"P": 1646.25	"F": 770}
{"v": 1	"t": 1007264	"P": 1650.5	"F": 764}
{"v": 1	"t": 1007284	"P": 1647.25	"F": 761}
{"v": 1	"t": 1007304	"P": 1643.5	"F": 741}
{"v": 1	"t": 1007325	"P": 1643.75	"F": 702	"C": 46.065	"D": 3254	"sn": 54091929832280	"file": "/data/device_log/data0000.out"}
{"v": 1	"t": 1007345	"P": 1643.5	"F": 658}
{"v": 1	"t": 1007366	"P": 1638.0	"F": 580}
{"v": 1	"t": 1007386	"P": 1634.0	"F": 548}
{"v": 1	"t": 1007406	"P": 1632.0	"F": 431}
{"v": 1	"t": 1007427	"P": 1625.75	"F": 316}
{"v": 1	"t": 1007447	"P": 1611.0	"F": 147}
{"v": 1	"t": 1007467	"P": 1593.25	"F": -80}
{"v": 1	"t": 1007488	"P": 1577.25	"F": -468}
{"v": 1	"t": 1007508	"P": 1557.75	"F": -808}
{"v": 1	"t": 1007528	"P": 1542.5	"F": -1024}
{"v": 1	"t": 1007549	"P": 1534.25	"F": -1296}
{"v": 1	"t": 1007569	"P": 1523.0	"F": -1600}
{"v": 1	"t": 1007590	"P": 1512.0	"F": -1729}
{"v": 1	"t": 1007610	"P": 1508.5	"F": -1917}
{"v": 1	"t": 1007630	"P": 1500.0	"F": -1901}
{"v": 1	"t": 1007651	"P": 1492.25	"F": -1982}
{"v": 1	"t": 1007671	"P": 1493.0	"F": -2060}
{"v": 1	"t": 1007691	"P": 1493.0	"F": -2135}
{"v": 1	"t": 1007712	"P": 1487.25	"F": -2235}
{"v": 1	"t": 1007732	"P": 1478.75	"F": -2371}
{"v": 1	"t": 1007753	"P": 1482.75	"F": -2363}
{"v": 1	"t": 1007773	"P": 1476.0	"F": -2258}
{"v": 1	"t": 1007793	"P": 1473.75	"F": -2223}
{"v": 1	"t": 1007814	"P": 1470.75	"F": -2166}
{"v": 1	"t": 1007834	"P": 1474.25	"F": -2103}
{"v": 1	"t": 1007854	"P": 1464.75	"F": -2053}
{"v": 1	"t": 1007875	"P": 1464.0	"F": -2058}
{"v": 1	"t": 1007895	"P": 1464.5	"F": -2092}
{"v": 1	"t": 1007915	"P": 1461.25	"F": -2175}
{"v": 1	"t": 1007936	"P": 1455.5	"F": -2231}
{"v": 1	"t": 1007956	"P": 1455.75	"F": -2147}
{"v": 1	"t": 1007977	"P": 1455.5	"F": -2207}
{"v": 1	"t": 1007997	"P": 1448.75	"F": -2088}
{"v": 1	"t": 1008017	"P": 1443.75	"F": -2226}
{"v": 1	"t": 1008038	"P": 1448.25	"F": -2280}
{"v": 1	"t": 1008058	"P": 1441.0	"F": -2235}
{"v": 1	"t": 1008078	"P": 1437.5	"F": -2158}
{"v": 1	"t": 1008099	"P": 1441.75	"F": -2166}
{"v": 1	"t": 1008119	"P": 1441.25	"F": -1933}
{"v": 1	"t": 1008139	"P": 1437.5	"F": -2005}
{"v": 1	"t": 1008160	"P": 1438.75	"F": -1923}
{"v": 1	"t": 1008180	"P": 1447.5	"F": -1789}
{"v": 1	"t": 1008200	"P": 1446.75	"F": -1798}
{"v": 1	"t": 1008221	"P": 1443.5	"F": -1717}
{"v": 1	"t": 1008241	"P": 1450.5	"F": -1767}
{"v": 1	"t": 1008262	"P": 1451.0	"F": -1773}
{"v": 1	"t": 1008282	"P": 1454.25	"F": -1723}
{"v": 1	"t": 1008302	"P": 1455.5	"F": -1573}
{"v": 1	"t": 1008323	"P": 1466.75	"F": -1383}
{"v": 1	"t": 1008343	"P": 1473.25	"F": -1264	"C": 46.055	"D": 3254	"sn": 54091929832280	"file": "/data/device_log/data0000.out"}
{"v": 1	"t": 1008363	"P": 1479.75	"F": -1092}
{"v": 1	"t": 1008384	"P": 1496.0	"F": -961}
{"v": 1	"t": 1008404	"P": 1516.75	"F": -767}
{"v": 1	"t": 1008425	"P": 1530.25	"F": -454}
{"v": 1	"t": 1008445	"P": 1559.25	"F": -143}
{"v": 1	"t": 1008465	"P": 1580.75	"F": 9}
{"v": 1	"t": 1008486	"P": 1588.75	"F": 108}
{"v": 1	"t": 1008506	"P": 1590.25	"F": 225}
{"v": 1	"t": 1008526	"P": 1596.5	"F": 311}
{"v": 1	"t": 1008547	"P": 1593.0	"F": 370}
{"v": 1	"t": 1008567	"P": 1592.0	"F": 370}
{"v": 1	"t": 1008587	"P": 1598.5	"F": 354}
{"v": 1	"t": 1008608	"P": 1603.25	"F": 378}
{"v": 1	"t": 1008628	"P": 1606.0	"F": 457}
{"v": 1	"t": 1008649	"P": 1609.0	"F": 553}
{"v": 1	"t": 1008669	"P": 1615.75	"F": 588}
{"v": 1	"t": 1008689	"P": 1618.25	"F": 690}
{"v": 1	"t": 1008710	"P": 1618.75	"F": 727}
{"v": 1	"t": 1008730	"P": 1622.25	"F": 733}
{"v": 1	"t": 1008750	"P": 1624.75	"F": 744}
{"v": 1	"t": 1008771	"P": 1622.5	"F": 713}
{"v": 1	"t": 1008791	"P": 1619.5	"F": 676}
{"v": 1	"t": 1008811	"P": 1630.5	"F": 683}
{"v": 1	"t": 1008832	"P": 1632.5	"F": 733}
{"v": 1	"t": 1008852	"P": 1632.75	"F": 811}
{"v": 1	"t": 1008873	"P": 1636.5	"F": 833}
{"v": 1	"t": 1008893	"P": 1635.25	"F": 755}
{"v": 1	"t": 1008913	"P": 1634.5	"F": 743}
{"v": 1	"t": 1008934	"P": 1639.5	"F": 822}
{"v": 1	"t": 1008954	"P": 1643.5	"F": 828}
{"v": 1	"t": 1008975	"P": 1638.5	"F": 831}
{"v": 1	"t": 1008995	"P": 1644.5	"F": 811}
{"v": 1	"t": 1009016	"P": 1642.75	"F": 833}
{"v": 1	"t": 1009036	"P": 1644.25	"F": 872}
{"v": 1	"t": 1009056	"P": 1648.25	"F": 872}
{"v": 1	"t": 1009077	"P": 1644.0	"F": 874}
{"v": 1	"t": 1009097	"P": 1646.25	"F": 818}
{"v": 1	"t": 1009118	"P": 1648.5	"F": 830}
{"v": 1	"t": 1009138	"P": 1647.25	"F": 840}
{"v": 1	"t": 1009158	"P": 1645.75	"F": 812}
{"v": 1	"t": 1009179	"P": 1651.25	"F": 820}
{"v": 1	"t": 1009199	"P": 1649.75	"F": 822}
{"v": 1	"t": 1009220	"P": 1644.25	"F": 790}
{"v": 1	"t": 1009240	"P": 1650.0	"F": 850}
{"v": 1	"t": 1009260	"P": 1653.25	"F": 880}
{"v": 1	"t": 1009281	"P": 1653.25	"F": 916}
{"v": 1	"t": 1009301	"P": 1652.5	"F": 957}
{"v": 1	"t": 1009321	"P": 1655.0	"F": 912}
{"v": 1	"t": 1009342	"P": 1653.75	"F": 857}
{"v": 1	"t": 1009362	"P": 1650.75	"F": 819	"C": 46.065	"D": 3254	"sn": 54091929832280	"file": "/data/device_log/data0000.out"}
{"v": 1	"t": 1009382	"P": 1657.75	"F": 895}
{"v": 1	"t": 1009403	"P": 1655.5	"F": 884}
{"v": 1	"t": 1009423	"P": 1655.5	"F": 926}
{"v": 1	"t": 1009444	"P": 1654.5	"F": 890}
{"v": 1	"t": 1009464	"P": 1656.0	"F": 869}
{"v": 1	"t": 1009484	"P": 1653.75	"F": 870}
{"v": 1	"t": 1009505	"P": 1648.5	"F": 789}
{"v": 1	"t": 1009525	"P": 1653.25	"F": 765}
{"v": 1	"t": 1009545	"P": 1652.0	"F": 777}
{"v": 1	"t": 1009566	"P": 1649.5	"F": 812}
{"v": 1	"t": 1009586	"P": 1649.5	"F": 805}
{"v": 1	"t": 1009607	"P": 1656.0	"F": 785}
{"v": 1	"t": 1009627	"P": 1649.25	"F": 790}
{"v": 1	"t": 1009647	"P": 1648.0	"F": 800}
{"v": 1	"t": 1009668	"P": 1652.0	"F": 814}
{"v": 1	"t": 1009688	"P": 1648.75	"F": 787}
{"v": 1	"t": 1009708	"P": 1648.25	"F": 825}
{"v": 1	"t": 1009729	"P": 1651.0	"F": 841}
{"v": 1	"t": 1009749	"P": 1652.25	"F": 820}
{"v": 1	"t": 1009769	"P": 1648.0	"F": 813}
{"v": 1	"t": 1009790	"P": 1651.5	"F": 821}
{"v": 1	"t": 1009810	"P": 1652.25	"F": 827}
{"v": 1	"t": 1009830	"P": 1650.0	"F": 808}
{"v": 1	"t": 1009851	"P": 1646.0	"F": 786}
{"v": 1	"t": 1009871	"P": 1652.0	"F": 765}
{"v": 1	"t": 1009892	"P": 1648.5	"F": 753}
{"v": 1	"t": 1009912	"P": 1644.5	"F": 698}
{"v": 1	"t": 1009932	"P": 1641.75	"F": 645}
{"v": 1	"t": 1009953	"P": 1645.25	"F": 608}
{"v": 1	"t": 1009973	"P": 1637.25	"F": 565}
{"v": 1	"t": 1009993	"P": 1633.25	"F": 483}
{"v": 1	"t": 1010014	"P": 1632.0	"F": 435}
{"v": 1	"t": 1010034	"P": 1627.75	"F": 398}
{"v": 1	"t": 1010054	"P": 1623.0	"F": 335}
{"v": 1	"t": 1010075	"P": 1617.75	"F": 267}
{"v": 1	"t": 1010095	"P": 1615.5	"F": 200}
{"v": 1	"t": 1010116	"P": 1605.0	"F": 132}
{"v": 1	"t": 1010136	"P": 1595.75	"F": 40}
{"v": 1	"t": 1010156	"P": 1589.0	"F": -61}
{"v": 1	"t": 1010177	"P": 1573.75	"F": -264}
{"v": 1	"t": 1010197	"P": 1556.75	"F": -563}
{"v": 1	"t": 1010217	"P": 1543.75	"F": -878}
{"v": 1	"t": 1010238	"P": 1532.25	"F": -1182}
{"v": 1	"t": 1010258	"P": 1520.25	"F": -1547}
{"v": 1	"t": 1010279	"P": 1511.0	"F": -1787}
{"v": 1	"t": 1010299	"P": 1511.25	"F": -1917}
{"v": 1	"t": 1010319	"P": 1496.75	"F": -2034}
{"v": 1	"t": 1010340	"P": 1489.0	"F": -2016}
{"v": 1	"t": 1010360	"P": 1491.0	"F": -2253}
{"v": 1	"t": 1010380	"P": 1484.25	"F": -2223	"C": 46.055	"D": 3254	"sn": 54091929832280	"file": "/data/device_log/data0000.out"}
{"v": 1	"t": 1010401	"P": 1478.0	"F": -2453}
{"v": 1	"t": 1010421	"P": 1475.25	"F": -2515}
{"v": 1	"t": 1010441	"P": 1471.5	"F": -2517}
{"v": 1	"t": 1010462	"P": 1465.25	"F": -2379}
{"v": 1	"t": 1010482	"P": 1460.75	"F": -2440}
{"v": 1	"t": 1010503	"P": 1460.0	"F": -2476}
{"v": 1	"t": 1010523	"P": 1453.75	"F": -2555}
{"v": 1	"t": 1010543	"P": 1445.0	"F": -2496}
{"v": 1	"t": 1010564	"P": 1446.5	"F": -2474}
{"v": 1	"t": 1010584	"P": 1444.0	"F": -2546}
{"v": 1	"t": 1010604	"P": 1437.25	"F": -2366}
{"v": 1	"t": 1010625	"P": 1434.75	"F": -2322}
{"v": 1	"t": 1010645	"P": 1438.5	"F": -2333}
{"v": 1	"t": 1010665	"P": 1434.25	"F": -2227}
{"v": 1	"t": 1010686	"P": 1431.5	"F": -2109}
{"v": 1	"t": 1010706	"P": 1435.5	"F": -2031}
{"v": 1	"t": 1010727	"P": 1434.75	"F": -1942}
{"v": 1	"t": 1010747	"P": 1437.75	"F": -1811}
{"v": 1	"t": 1010767	"P": 1435.5	"F": -1841}
{"v": 1	"t": 1010788	"P": 1445.0	"F": -1782}
{"v": 1	"t": 1010808	"P": 1444.0	"F": -1717}
{"v": 1	"t": 1010828	"P": 1442.0	"F": -1653}
{"v": 1	"t": 1010849	"P": 1452.0	"F": -1621}
{"v": 1	"t": 1010869	"P": 1456.5	"F": -1494}
{"v": 1	"t": 1010889	"P": 1455.0	"F": -1479}
{"v": 1	"t": 1010910	"P": 1461.75	"F": -1375}
{"v": 1	"t": 1010930	"P": 1468.25	"F": -1404}
{"v": 1	"t": 1010951	"P": 1470.25	"F": -1411}
{"v": 1	"t": 1010971	"P": 1473.75	"F": -1364}
{"v": 1	"t": 1010991	"P": 1485.75	"F": -1276}
{"v": 1	"t": 1011012	"P": 1489.25	"F": -1207}
{"v": 1	"t": 1011032	"P": 1496.5	"F": -1115}
{"v": 1	"t": 1011052	"P": 1509.0	"F": -977}
{"v": 1	"t": 1011073	"P": 1523.75	"F": -876}
{"v": 1	"t": 1011093	"P": 1538.75	"F": -599}
{"v": 1	"t": 1011114	"P": 1556.0	"F": -347}
{"v": 1	"t": 1011134	"P": 1574.25	"F": -119}
{"v": 1	"t": 1011154	"P": 1585.5	"F": 46}
{"v": 1	"t": 1011175	"P": 1588.0	"F": 272}
{"v": 1	"t": 1011195	"P": 1596.0	"F": 490}
{"v": 1	"t": 1011215	"P": 1602.75	"F": 599}
{"v": 1	"t": 1011236	"P": 1605.25	"F": 652}
{"v": 1	"t": 1011256	"P": 1611.25	"F": 756}
{"v": 1	"t": 1011276	"P": 1620.75	"F": 874}
{"v": 1	"t": 1011297	"P": 1622.5	"F": 936}
{"v": 1	"t": 1011317	"P": 1626.5	"F": 1056}
{"v": 1	"t": 1011337	"P": 1635.25	"F": 1126}
{"v": 1	"t": 1011358	"P": 1636.5	"F": 1148}
{"v": 1	"t": 1011378	"P": 1637.0	"F": 1105}
{"v": 1	"t": 1011399	"P": 1637.25	"F": 948	"C": 46.065	"D": 3254	"sn": 54091929832280	"file": "/data/device_log/data0000.out"}
{"v": 1	"t": 1011419	"P": 1644.25	"F": 890}
{"v": 1	"t": 1011439	"P": 1645.5	"F": 946}
{"v": 1	"t": 1011460	"P": 1645.25	"F": 1005}
{"v": 1	"t": 1011480	"P": 1648.0	"F": 1019}
{"v": 1	"t": 1011500	"P": 1651.0	"F": 1001}
{"v": 1	"t": 1011521	"P": 1647.0	"F": 939}
{"v": 1	"t": 1011541	"P": 1649.0	"F": 905}
{"v": 1	"t": 1011561	"P": 1652.75	"F": 903}
{"v": 1	"t": 1011582	"P": 1651.0	"F": 941}
{"v": 1	"t": 1011602	"P": 1652.25	"F": 1033}
{"v": 1	"t": 1011623	"P": 1656.0	"F": 994}
{"v": 1	"t": 1011643	"P": 1654.0	"F": 983}
{"v": 1	"t": 1011663	"P": 1652.0	"F": 939}
{"v": 1	"t": 1011684	"P": 1655.0	"F": 909}
{"v": 1	"t": 1011704	"P": 1657.5	"F": 1002}
{"v": 1	"t": 1011724	"P": 1658.0	"F": 1024}
{"v": 1	"t": 1011745	"P": 1659.5	"F": 1024}
{"v": 1	"t": 1011765	"P": 1660.25	"F": 1037}
{"v": 1	"t": 1011786	"P": 1657.0	"F": 1049}
{"v": 1	"t": 1011806	"P": 1656.25	"F": 1035}
{"v": 1	"t": 1011826	"P": 1662.75	"F": 938}
{"v": 1	"t": 1011847	"P": 1663.5	"F": 972}
{"v": 1	"t": 1011867	"P": 1660.5	"F": 977}
{"v": 1	"t": 1011887	"P": 1658.25	"F": 989}
{"v": 1	"t": 1011907	"P": 1663.0	"F": 997}
{"v": 1	"t": 1011928	"P": 1663.0	"F": 988}
{"v": 1	"t": 1011948	"P": 1661.75	"F": 978}
{"v": 1	"t": 1011968	"P": 1662.75	"F": 1012}
{"v": 1	"t": 1011988	"P": 1660.25	"F": 989}
{"v": 1	"t": 1012009	"P": 1665.0	"F": 937}
{"v": 1	"t": 1012029	"P": 1662.25	"F": 894}
{"v": 1	"t": 1012049	"P": 1659.0	"F": 922}
{"v": 1	"t": 1012070	"P": 1657.25	"F": 926}
{"v": 1	"t": 1012090	"P": 1660.75	"F": 895}
{"v": 1	"t": 1012110	"P": 1659.75	"F": 847}
{"v": 1	"t": 1012130	"P": 1657.25	"F": 819}
{"v": 1	"t": 1012151	"P": 1654.25	"F": 771}
{"v": 1	"t": 1012171	"P": 1652.25	"F": 783}
{"v": 1	"t": 1012191	"P": 1653.75	"F": 773}
{"v": 1	"t": 1012212	"P": 1651.0	"F": 732}
{"v": 1	"t": 1012232	"P": 1647.0	"F": 730}
{"v": 1	"t": 1012252	"P": 1645.0	"F": 729}
{"v": 1	"t": 1012272	"P": 1645.75	"F": 694}
{"v": 1	"t": 1012293	"P": 1648.25	"F": 700}
{"v": 1	"t": 1012313	"P": 1644.0	"F": 688}
{"v": 1	"t": 1012333	"P": 1643.5	"F": 708}
{"v": 1	"t": 1012354	"P": 1641.75	"F": 732}
{"v": 1	"t": 1012374	"P": 1645.0	"F": 703}
{"v": 1	"t": 1012394	"P": 1642.25	"F": 679}
{"v": 1	"t": 1012415	"P": 1641.25	"F": 663	"C": 46.035	"D": 3254	"sn": 54091929832280	"file": "/data/device_log/data0000.out"}
{"v": 1	"t": 1012435	"P": 1642.25	"F": 681}
{"v": 1	"t": 1012456	"P": 1637.5	"F": 662}
{"v": 1	"t": 1012476	"P": 1639.25	"F": 657}
{"v": 1	"t": 1012496	"P": 1639.5	"F": 615}
{"v": 1	"t": 1012517	"P": 1636.75	"F": 585}
{"v": 1	"t": 1012537	"P": 1634.25	"F": 603}
{"v": 1	"t": 1012557	"P": 1631.75	"F": 576}
{"v": 1	"t": 1012578	"P": 1636.0	"F": 596}
{"v": 1	"t": 1012598	"P": 1631.25	"F": 561}
{"v": 1	"t": 1012618	"P": 1628.0	"F": 518}
{"v": 1	"t": 1012639	"P": 1630.0	"F": 513}
{"v": 1	"t": 1012659	"P": 1628.0	"F": 488}
{"v": 1	"t": 1012680	"P": 1624.75	"F": 462}
{"v": 1	"t": 1012700	"P": 1623.75	"F": 420}
{"v": 1	"t": 1012720	"P": 1624.5	"F": 418}
{"v": 1	"t": 1012741	"P": 1616.5	"F": 355}
{"v": 1	"t": 1012761	"P": 1610.25	"F": 242}
{"v": 1	"t": 1012781	"P": 1607.5	"F": 146}
{"v": 1	"t": 1012802	"P": 1598.0	"F": 32}
{"v": 1	"t": 1012822	"P": 1582.0	"F": -100}
{"v": 1	"t": 1012842	"P": 1571.0	"F": -371}
{"v": 1	"t": 1012863	"P": 1558.0	"F": -678}
{"v": 1	"t": 1012883	"P": 1539.25	"F": -951}
{"v": 1	"t": 1012903	"P": 1523.5	"F": -1351}
{"v": 1	"t": 1012924	"P": 1514.5	"F": -1786}
{"v": 1	"t": 1012944	"P": 1506.5	"F": -2016}
{"v": 1	"t": 1012965	"P": 1496.5	"F": -2207}
{"v": 1	"t": 1012985	"P": 1494.5	"F": -2213}
{"v": 1	"t": 1013005	"P": 1488.5	"F": -2332}
{"v": 1	"t": 1013026	"P": 1481.0	"F": -2299}
{"v": 1	"t": 1013046	"P": 1480.0	"F": -2414}
{"v": 1	"t": 1013066	"P": 1475.25	"F": -2456}
{"v": 1	"t": 1013087	"P": 1468.5	"F": -2461}
{"v": 1	"t": 1013107	"P": 1459.75	"F": -2577}
{"v": 1	"t": 1013128	"P": 1459.5	"F": -2618}
{"v": 1	"t": 1013148	"P": 1455.0	"F": -2548}
{"v": 1	"t": 1013168	"P": 1450.5	"F": -2527}
{"v": 1	"t": 1013189	"P": 1448.5	"F": -2468}
{"v": 1	"t": 1013209	"P": 1447.75	"F": -2358}
{"v": 1	"t": 1013229	"P": 1440.5	"F": -2377}
{"v": 1	"t": 1013250	"P": 1439.5	"F": -2321}
{"v": 1	"t": 1013270	"P": 1437.25	"F": -2401}
{"v": 1	"t": 1013290	"P": 1437.25	"F": -2336}
{"v": 1	"t": 1013311	"P": 1429.0	"F": -2198}
{"v": 1	"t": 1013331	"P": 1433.0	"F": -2259}
{"v": 1	"t": 1013352	"P": 1430.75	"F": -2121}
{"v": 1	"t": 1013372	"P": 1429.75	"F": -2031}
{"v": 1	"t": 1013392	"P": 1428.75	"F": -2006}
{"v": 1	"t": 1013413	"P": 1435.25	"F": -1905}
{"v": 1	"t": 1013433	"P": 1435.0	"F": -1806	"C": 46.055	"D": 3254	"sn": 54091929832280	"file": "/data/device_log/data0000.out"}
{"v": 1	"t": 1013453	"P": 1436.25	"F": -1733}
{"v": 1	"t": 1013474	"P": 1443.25	"F": -1661}
{"v": 1	"t": 1013494	"P": 1449.25	"F": -1514}
{"v": 1	"t": 1013514	"P": 1450.5	"F": -1465}
{"v": 1	"t": 1013535	"P": 1464.25	"F": -1236}
{"v": 1	"t": 1013555	"P": 1474.5	"F": -1097}
{"v": 1	"t": 1013576	"P": 1483.75	"F": -922}
{"v": 1	"t": 1013596	"P": 1494.75	"F": -825}
{"v": 1	"t": 1013616	"P": 1514.75	"F": -689}
{"v": 1	"t": 1013637	"P": 1526.25	"F": -595}
{"v": 1	"t": 1013657	"P": 1538.0	"F": -490}
{"v": 1	"t": 1013677	"P": 1556.5	"F": -356}
{"v": 1	"t": 1013698	"P": 1576.0	"F": -162}
{"v": 1	"t": 1013718	"P": 1582.75	"F": 20}
{"v": 1	"t": 1013739	"P": 1586.5	"F": 220}
{"v": 1	"t": 1013759	"P": 1594.5	"F": 417}
{"v": 1	"t": 1013779	"P": 1595.75	"F": 502}
{"v": 1	"t": 1013800	"P": 1598.25	"F": 568}
{"v": 1	"t": 1013820	"P": 1607.0	"F": 615}
{"v": 1	"t": 1013840	"P": 1611.75	"F": 674}
{"v": 1	"t": 1013861	"P": 1614.25	"F": 758}
{"v": 1	"t": 1013881	"P": 1618.25	"F": 818}
{"v": 1	"t": 1013901	"P": 1625.0	"F": 853}
{"v": 1	"t": 1013922	"P": 1625.5	"F": 826}
{"v": 1	"t": 1013942	"P": 1624.5	"F": 862}
{"v": 1	"t": 1013963	"P": 1635.0	"F": 843}
{"v": 1	"t": 1013983	"P": 1633.75	"F": 933}
{"v": 1	"t": 1014003	"P": 1634.75	"F": 963}
{"v": 1	"t": 1014024	"P": 1643.0	"F": 1025}
{"v": 1	"t": 1014044	"P": 1647.25	"F": 1017}
{"v": 1	"t": 1014064	"P": 1645.25	"F": 1073}
{"v": 1	"t": 1014085	"P": 1648.5	"F": 1116}
{"v": 1	"t": 1014105	"P": 1655.5	"F": 1072}
{"v": 1	"t": 1014125	"P": 1653.25	"F": 1146}
{"v": 1	"t": 1014146	"P": 1654.25	"F": 1164}
{"v": 1	"t": 1014166	"P": 1658.5	"F": 1216}
{"v": 1	"t": 1014187	"P": 1659.5	"F": 1197}
{"v": 1	"t": 1014207	"P": 1659.5	"F": 1242}
{"v": 1	"t": 1014227	"P": 1662.5	"F": 1252}
{"v": 1	"t": 1014248	"P": 1671.5	"F": 1344}
{"v": 1	"t": 1014268	"P": 1670.5	"F": 1350}
{"v": 1	"t": 1014288	"P": 1669.75	"F": 1443}
{"v": 1	"t": 1014308	"P": 1669.75	"F": 1382}
{"v": 1	"t": 1014329	"P": 1673.5	"F": 1295}
{"v": 1	"t": 1014349	"P": 1675.75	"F": 1279}
{"v": 1	"t": 1014369	"P": 1672.0	"F": 1207}
{"v": 1	"t": 1014389	"P": 1673.25	"F": 1212}
{"v": 1	"t": 1014410	"P": 1675.25	"F": 1307}
{"v": 1	"t": 1014430	"P": 1679.5	"F": 1235}
{"v": 1	"t": 1014451	"P": 1675.5	"F": 1238	"C": 46.07	"D": 3254	"sn": 54091929832280	"file": "/data/device_log/data0000.out"}
{"v": 1	"t": 1014471	"P": 1674.75	"F": 1230}
{"v": 1	"t": 1014491	"P": 1680.0	"F": 1177}
{"v": 1	"t": 1014512	"P": 1675.75	"F": 1135}
{"v": 1	"t": 1014532	"P": 1674.25	"F": 1128}
{"v": 1	"t": 1014552	"P": 1675.25	"F": 1116}
{"v": 1	"t": 1014573	"P": 1679.0	"F": 1145}
{"v": 1	"t": 1014593	"P": 1674.75	"F": 1142}
{"v": 1	"t": 1014613	"P": 1673.5	"F": 1185}
{"v": 1	"t": 1014634	"P": 1678.25	"F": 1149}
{"v": 1	"t": 1014654	"P": 1675.75	"F": 1122}
{"v": 1	"t": 1014675	"P": 1673.25	"F": 1086}
{"v": 1	"t": 1014695	"P": 1671.0	"F": 985}
{"v": 1	"t": 1014715	"P": 1674.25	"F": 1008}
{"v": 1	"t": 1014736	"P": 1671.75	"F": 957}
{"v": 1	"t": 1014756	"P": 1667.5	"F": 1003}
{"v": 1	"t": 1014776	"P": 1668.25	"F": 973}
{"v": 1	"t": 1014797	"P": 1664.75	"F": 915}
{"v": 1	"t": 1014817	"P": 1661.75	"F": 907}
{"v": 1	"t": 1014837	"P": 1663.0	"F": 893}
{"v": 1	"t": 1014858	"P": 1664.75	"F": 888}
{"v": 1	"t": 1014878	"P": 1660.25	"F": 871}
{"v": 1	"t": 1014898	"P": 1657.5	"F": 809}
{"v": 1	"t": 1014919	"P": 1659.5	"F": 800}
{"v": 1	"t": 1014939	"P": 1656.25	"F": 792}
{"v": 1	"t": 1014960	"P": 1652.25	"F": 775}
{"v": 1	"t": 1014980	"P": 1652.75	"F": 733}
{"v": 1	"t": 1015000	"P": 1653.5	"F": 716}
{"v": 1	"t": 1015021	"P": 1650.0	"F": 714}
{"v": 1	"t": 1015041	"P": 1646.0	"F": 707}
{"v": 1	"t": 1015061	"P": 1648.25	"F": 699}
{"v": 1	"t": 1015082	"P": 1644.75	"F": 642}
{"v": 1	"t": 1015102	"P": 1641.25	"F": 660}
{"v": 1	"t": 1015123	"P": 1642.5	"F": 648}
{"v": 1	"t": 1015143	"P": 1641.75	"F": 570}
{"v": 1	"t": 1015163	"P": 1634.5	"F": 521}
{"v": 1	"t": 1015184	"P": 1631.5	"F": 471}
{"v": 1	"t": 1015204	"P": 1632.5	"F": 419}
{"v": 1	"t": 1015224	"P": 1622.75	"F": 332}
{"v": 1	"t": 1015245	"P": 1613.75	"F": 209}
{"v": 1	"t": 1015265	"P": 1606.0	"F": 58}
{"v": 1	"t": 1015285	"P": 1588.25	"F": -149}
{"v": 1	"t": 1015306	"P": 1567.25	"F": -514}
{"v": 1	"t": 1015326	"P": 1551.0	"F": -907}
{"v": 1	"t": 1015346	"P": 1533.75	"F": -1331}
{"v": 1	"t": 1015367	"P": 1518.5	"F": -1842}
{"v": 1	"t": 1015387	"P": 1509.75	"F": -2096}
{"v": 1	"t": 1015408	"P": 1505.75	"F": -2197}
{"v": 1	"t": 1015428	"P": 1496.75	"F": -2192}
{"v": 1	"t": 1015448	"P": 1485.0	"F": -2217}
{"v": 1	"t": 1015469	"P": 1483.5	"F": -2333	"C": 46.055	"D": 3254	"sn": 54091929832280	"file": "/data/device_log/data0000.out"}
{"v": 1	"t": 1015489	"P": 1483.0	"F": -2417}
{"v": 1	"t": 1015509	"P": 1471.0	"F": -2516}
{"v": 1	"t": 1015530	"P": 1466.0	"F": -2708}
{"v": 1	"t": 1015550	"P": 1460.5	"F": -2701}
{"v": 1	"t": 1015570	"P": 1453.0	"F": -2682}
{"v": 1	"t": 1015591	"P": 1446.5	"F": -2669}
{"v": 1	"t": 1015611	"P": 1443.25	"F": -2738}
{"v": 1	"t": 1015631	"P": 1441.25	"F": -2661}
{"v": 1	"t": 1015652	"P": 1437.75	"F": -2585}
{"v": 1	"t": 1015672	"P": 1431.25	"F": -2494}
{"v": 1	"t": 1015693	"P": 1433.25	"F": -2434}
{"v": 1	"t": 1015713	"P": 1429.5	"F": -2257}
{"v": 1	"t": 1015733	"P": 1424.5	"F": -2320}
{"v": 1	"t": 1015754	"P": 1424.5	"F": -2337}
{"v": 1	"t": 1015774	"P": 1425.25	"F": -2225}
{"v": 1	"t": 1015794	"P": 1420.25	"F": -2342}
{"v": 1	"t": 1015815	"P": 1420.0	"F": -2184}
{"v": 1	"t": 1015835	"P": 1425.0	"F": -2164}
{"v": 1	"t": 1015856	"P": 1423.75	"F": -2127}
{"v": 1	"t": 1015876	"P": 1421.5	"F": -2049}
{"v": 1	"t": 1015896	"P": 1427.25	"F": -2057}
{"v": 1	"t": 1015917	"P": 1429.0	"F": -1889}
{"v": 1	"t": 1015937	"P": 1429.0	"F": -1854}
{"v": 1	"t": 1015957	"P": 1434.5	"F": -1758}
{"v": 1	"t": 1015978	"P": 1438.25	"F": -1696}
{"v": 1	"t": 1015998	"P": 1438.5	"F": -1687}
{"v": 1	"t": 1016019	"P": 1442.25	"F": -1667}
{"v": 1	"t": 1016039	"P": 1450.25	"F": -1563}
{"v": 1	"t": 1016059	"P": 1453.5	"F": -1493}
{"v": 1	"t": 1016080	"P": 1456.25	"F": -1383}
{"v": 1	"t": 1016100	"P": 1465.5	"F": -1391}
{"v": 1	"t": 1016120	"P": 1470.5	"F": -1256}
{"v": 1	"t": 1016141	"P": 1470.5	"F": -1290}
{"v": 1	"t": 1016161	"P": 1481.25	"F": -1265}
{"v": 1	"t": 1016182	"P": 1487.25	"F": -1284}
{"v": 1	"t": 1016202	"P": 1488.75	"F": -1313}
{"v": 1	"t": 1016222	"P": 1499.25	"F": -1272}
{"v": 1	"t": 1016243	"P": 1502.0	"F": -1221}
{"v": 1	"t": 1016263	"P": 1510.0	"F": -1175}
{"v": 1	"t": 1016284	"P": 1515.0	"F": -1081}
{"v": 1	"t": 1016304	"P": 1530.75	"F": -948}
{"v": 1	"t": 1016324	"P": 1535.0	"F": -780}
{"v": 1	"t": 1016345	"P": 1549.5	"F": -524}
{"v": 1	"t": 1016365	"P": 1566.75	"F": -315}
{"v": 1	"t": 1016385	"P": 1571.75	"F": -130}
{"v": 1	"t": 1016406	"P": 1574.5	"F": -15}
{"v": 1	"t": 1016426	"P": 1584.0	"F": 77}
{"v": 1	"t": 1016447	"P": 1588.25	"F": 192}
{"v": 1	"t": 1016467	"P": 1585.75	"F": 241}
{"v": 1	"t": 1016487	"P": 1591.25	"F": 231	"C": 46.005	"D": 3254	"sn": 54091929832280	"file": "/data/device_log/data0000.out"}
{"v": 1	"t": 1016508	"P": 1593.25	"F": 264}
{"v": 1	"t": 1016528	"P": 1594.5	"F": 333}
{"v": 1	"t": 1016548	"P": 1598.5	"F": 409}
{"v": 1	"t": 1016569	"P": 1607.25	"F": 468}
{"v": 1	"t": 1016589	"P": 1606.25	"F": 486}
{"v": 1	"t": 1016610	"P": 1604.0	"F": 484}
{"v": 1	"t": 1016630	"P": 1609.5	"F": 523}
{"v": 1	"t": 1016650	"P": 1616.5	"F": 629}
{"v": 1	"t": 1016671	"P": 1618.5	"F": 737}
{"v": 1	"t": 1016691	"P": 1623.0	"F": 855}
{"v": 1	"t": 1016711	"P": 1629.5	"F": 929}
{"v": 1	"t": 1016732	"P": 1631.5	"F": 882}
{"v": 1	"t": 1016752	"P": 1631.5	"F": 904}
{"v": 1	"t": 1016772	"P": 1636.5	"F": 954}
{"v": 1	"t": 1016793	"P": 1641.5	"F": 975}
{"v": 1	"t": 1016813	"P": 1642.25	"F": 1010}
{"v": 1	"t": 1016834	"P": 1642.25	"F": 1048}
{"v": 1	"t": 1016854	"P": 1648.5	"F": 1018}
{"v": 1	"t": 1016874	"P": 1650.5	"F": 1025}
{"v": 1	"t": 1016894	"P": 1649.0	"F": 1058}
{"v": 1	"t": 1016915	"P": 1647.0	"F": 1003}
{"v": 1	"t": 1016935	"P": 1652.0	"F": 918}
{"v": 1	"t": 1016955	"P": 1655.0	"F": 921}
{"v": 1	"t": 1016976	"P": 1653.0	"F": 1002}
{"v": 1	"t": 1016996	"P": 1655.0	"F": 1057}
{"v": 1	"t": 1017016	"P": 1657.5	"F": 1135}
{"v": 1	"t": 1017036	"P": 1658.5	"F": 1066}
{"v": 1	"t": 1017057	"P": 1656.75	"F": 983}
{"v": 1	"t": 1017077	"P": 1655.5	"F": 988}
{"v": 1	"t": 1017097	"P": 1658.25	"F": 1005}
{"v": 1	"t": 1017117	"P": 1665.25	"F": 1121}
{"v": 1	"t": 1017138	"P": 1662.75	"F": 1158}
{"v": 1	"t": 1017158	"P": 1663.0	"F": 1169}
{"v": 1	"t": 1017178	"P": 1660.0	"F": 1060}
{"v": 1	"t": 1017199	"P": 1663.75	"F": 1035}
{"v": 1	"t": 1017219	"P": 1668.0	"F": 1049}
{"v": 1	"t": 1017239	"P": 1663.25	"F": 1043}
{"v": 1	"t": 1017259	"P": 1663.5	"F": 1027}
{"v": 1	"t": 1017280	"P": 1662.5	"F": 1036}
{"v": 1	"t": 1017300	"P": 1668.25	"F": 1054}
{"v": 1	"t": 1017320	"P": 1664.0	"F": 1011}
{"v": 1	"t": 1017341	"P": 1661.5	"F": 918}
{"v": 1	"t": 1017361	"P": 1657.5	"F": 855}
{"v": 1	"t": 1017381	"P": 1659.0	"F": 845}
{"v": 1	"t": 1017401	"P": 1658.5	"F": 787}
{"v": 1	"t": 1017422	"P": 1656.0	"F": 834}
{"v": 1	"t": 1017442	"P": 1653.0	"F": 888}
{"v": 1	"t": 1017462	"P": 1655.0	"F": 925}
{"v": 1	"t": 1017483	"P": 1657.75	"F": 922}
{"v": 1	"t": 1017503	"P": 1656.75	"F": 902	"C": 46.05	"D": 3254	"sn": 54091929832280	"file": "/data/device_log/data0000.out"}
{"v": 1	"t": 1017523	"P": 1653.0	"F": 920}
{"v": 1	"t": 1017543	"P": 1655.25	"F": 927}
{"v": 1	"t": 1017564	"P": 1655.75	"F": 883}
{"v": 1	"t": 1017584	"P": 1658.0	"F": 811}
{"v": 1	"t": 1017604	"P": 1653.75	"F": 831}
{"v": 1	"t": 1017624	"P": 1651.0	"F": 810}
{"v": 1	"t": 1017645	"P": 1649.75	"F": 817}
{"v": 1	"t": 1017665	"P": 1653.0	"F": 780}
{"v": 1	"t": 1017685	"P": 1651.5	"F": 762}
{"v": 1	"t": 1017706	"P": 1646.75	"F": 772}
{"v": 1	"t": 1017726	"P": 1645.5	"F": 719}
{"v": 1	"t": 1017746	"P": 1645.75	"F": 711}
{"v": 1	"t": 1017766	"P": 1646.0	"F": 687}
{"v": 1	"t": 1017787	"P": 1641.75	"F": 654}
{"v": 1	"t": 1017807	"P": 1638.5	"F": 607}
{"v": 1	"t": 1017827	"P": 1637.75	"F": 591}
{"v": 1	"t": 1017848	"P": 1640.25	"F": 573}
{"v": 1	"t": 1017868	"P": 1633.75	"F": 531}
{"v": 1	"t": 1017888	"P": 1626.75	"F": 496}
{"v": 1	"t": 1017908	"P": 1625.25	"F": 417}
{"v": 1	"t": 1017929	"P": 1621.5	"F": 308}
{"v": 1	"t": 1017949	"P": 1611.75	"F": 126}
{"v": 1	"t": 1017969	"P": 1591.75	"F": -59}
{"v": 1	"t": 1017990	"P": 1573.75	"F": -402}
{"v": 1	"t": 1018010	"P": 1555.25	"F": -828}
{"v": 1	"t": 1018030	"P": 1543.0	"F": -1156}
{"v": 1	"t": 1018050	"P": 1525.75	"F": -1568}
{"v": 1	"t": 1018071	"P": 1515.25	"F": -1910}
{"v": 1	"t": 1018091	"P": 1503.75	"F": -2138}
{"v": 1	"t": 1018111	"P": 1502.25	"F": -2326}
{"v": 1	"t": 1018131	"P": 1488.0	"F": -2423}
{"v": 1	"t": 1018152	"P": 1478.0	"F": -2450}
{"v": 1	"t": 1018172	"P": 1472.5	"F": -2554}
{"v": 1	"t": 1018192	"P": 1468.75	"F": -2692}
{"v": 1	"t": 1018213	"P": 1467.25	"F": -2719}
{"v": 1	"t": 1018233	"P": 1454.75	"F": -2770}
{"v": 1	"t": 1018253	"P": 1444.75	"F": -2888}
{"v": 1	"t": 1018273	"P": 1440.0	"F": -2825}
{"v": 1	"t": 1018294	"P": 1442.5	"F": -2762}
{"v": 1	"t": 1018314	"P": 1438.75	"F": -2682}
{"v": 1	"t": 1018334	"P": 1432.5	"F": -2636}
{"v": 1	"t": 1018355	"P": 1427.5	"F": -2405}
{"v": 1	"t": 1018375	"P": 1431.0	"F": -2247}
{"v": 1	"t": 1018395	"P": 1433.25	"F": -2208}
{"v": 1	"t": 1018415	"P": 1433.5	"F": -2025}
{"v": 1	"t": 1018436	"P": 1429.25	"F": -2054}
{"v": 1	"t": 1018456	"P": 1428.75	"F": -1943}
{"v": 1	"t": 1018476	"P": 1435.75	"F": -1963}
{"v": 1	"t": 1018496	"P": 1436.75	"F": -1912}
{"v": 1	"t": 1018517	"P": 1439.5	"F": -1827	"C": 46.07	"D": 3254	"sn": 54091929832280	"file": "/data/device_log/data0000.out"}
{"v": 1	"t": 1018537	"P": 1438.25	"F": -1764}
{"v": 1	"t": 1018557	"P": 1445.0	"F": -1756}
{"v": 1	"t": 1018578	"P": 1450.5	"F": -1639}
{"v": 1	"t": 1018598	"P": 1451.75	"F": -1564}
{"v": 1	"t": 1018618	"P": 1452.0	"F": -1647}
{"v": 1	"t": 1018638	"P": 1453.25	"F": -1624}
{"v": 1	"t": 1018659	"P": 1460.25	"F": -1683}
{"v": 1	"t": 1018679	"P": 1457.25	"F": -1680}
{"v": 1	"t": 1018699	"P": 1459.5	"F": -1630}
{"v": 1	"t": 1018720	"P": 1461.5	"F": -1625}
{"v": 1	"t": 1018740	"P": 1466.75	"F": -1638}
{"v": 1	"t": 1018760	"P": 1469.0	"F": -1522}
{"v": 1	"t": 1018780	"P": 1471.25	"F": -1499}
{"v": 1	"t": 1018801	"P": 1474.25	"F": -1451}
{"v": 1	"t": 1018821	"P": 1482.75	"F": -1367}
{"v": 1	"t": 1018841	"P": 1490.75	"F": -1364}
{"v": 1	"t": 1018862	"P": 1495.25	"F": -1324}
{"v": 1	"t": 1018882	"P": 1501.25	"F": -1244}
{"v": 1	"t": 1018902	"P": 1511.0	"F": -1074}
{"v": 1	"t": 1018922	"P": 1525.5	"F": -874}
{"v": 1	"t": 1018943	"P": 1544.25	"F": -609}
{"v": 1	"t": 1018963	"P": 1558.0	"F": -354}
{"v": 1	"t": 1018983	"P": 1569.0	"F": -175}
{"v": 1	"t": 1019003	"P": 1580.25	"F": 14}
{"v": 1	"t": 1019024	"P": 1589.25	"F": 195}
{"v": 1	"t": 1019044	"P": 1591.25	"F": 326}
{"v": 1	"t": 1019064	"P": 1592.5	"F": 350}
{"v": 1	"t": 1019085	"P": 1596.5	"F": 415}
{"v": 1	"t": 1019105	"P": 1603.0	"F": 522}
{"v": 1	"t": 1019125	"P": 1607.5	"F": 608}
{"v": 1	"t": 1019145	"P": 1607.0	"F": 598}
{"v": 1	"t": 1019166	"P": 1608.25	"F": 611}
{"v": 1	"t": 1019186	"P": 1617.0	"F": 672}
{"v": 1	"t": 1019206	"P": 1625.0	"F": 787}
{"v": 1	"t": 1019227	"P": 1625.25	"F": 902}
{"v": 1	"t": 1019247	"P": 1626.0	"F": 947}
{"v": 1	"t": 1019267	"P": 1632.0	"F": 1006}
{"v": 1	"t": 1019287	"P": 1640.5	"F": 1134}
{"v": 1	"t": 1019308	"P": 1644.5	"F": 1179}
{"v": 1	"t": 1019328	"P": 1645.75	"F": 1181}
{"v": 1	"t": 1019348	"P": 1641.75	"F": 1068}
{"v": 1	"t": 1019369	"P": 1643.0	"F": 936}
{"v": 1	"t": 1019389	"P": 1649.5	"F": 842}
{"v": 1	"t": 1019409	"P": 1650.25	"F": 916}
{"v": 1	"t": 1019429	"P": 1648.75	"F": 947}
{"v": 1	"t": 1019450	"P": 1646.25	"F": 943}
{"v": 1	"t": 1019470	"P": 1651.5	"F": 848}
{"v": 1	"t": 1019490	"P": 1649.75	"F": 813}
{"v": 1	"t": 1019511	"P": 1645.75	"F": 769}
{"v": 1	"t": 1019531	"P": 1646.0	"F": 764	"C": 45.995	"D": 3254	"sn": 54091929832280	"file": "/data/device_log/data0000.out"}
{"v": 1	"t": 1019551	"P": 1649.25	"F": 811}
{"v": 1	"t": 1019571	"P": 1651.75	"F": 856}
{"v": 1	"t": 1019592	"P": 1651.0	"F": 873}
{"v": 1	"t": 1019612	"P": 1649.75	"F": 890}
{"v": 1	"t": 1019632	"P": 1647.75	"F": 850}
{"v": 1	"t": 1019652	"P": 1652.0	"F": 823}
{"v": 1	"t": 1019673	"P": 1652.75	"F": 828}
{"v": 1	"t": 1019693	"P": 1647.25	"F": 755}
{"v": 1	"t": 1019713	"P": 1647.5	"F": 766}
{"v": 1	"t": 1019734	"P": 1645.25	"F": 764}
{"v": 1	"t": 1019754	"P": 1650.25	"F": 747}
{"v": 1	"t": 1019774	"P": 1646.25	"F": 778}
{"v": 1	"t": 1019794	"P": 1644.0	"F": 760}
{"v": 1	"t": 1019815	"P": 1643.5	"F": 755}
{"v": 1	"t": 1019835	"P": 1644.75	"F": 726}
{"v": 1	"t": 1019855	"P": 1647.25	"F": 707}
{"v": 1	"t": 1019875	"P": 1644.5	"F": 698}
{"v": 1	"t": 1019896	"P": 1638.0	"F": 722}
{"v": 1	"t": 1019916	"P": 1639.75	"F": 737}
{"v": 1	"t": 1019936	"P": 1645.75	"F": 765}
{"v": 1	"t": 1019957	"P": 1641.5	"F": 750}
{"v": 1	"t": 1019977	"P": 1639.0	"F": 705}
{"v": 1	"t": 1019997	"P": 1637.5	"F": 679}
{"v": 1	"t": 1020017	"P": 1639.25	"F": 686}
{"v": 1	"t": 1020038	"P": 1641.75	"F": 676}
{"v": 1	"t": 1020058	"P": 1639.0	"F": 686}
{"v": 1	"t": 1020078	"P": 1636.75	"F": 678}
{"v": 1	"t": 1020099	"P": 1638.25	"F": 669}
{"v": 1	"t": 1020119	"P": 1642.5	"F": 722}
{"v": 1	"t": 1020139	"P": 1637.25	"F": 682}
{"v": 1	"t": 1020159	"P": 1637.5	"F": 690}
{"v": 1	"t": 1020180	"P": 1634.0	"F": 697}
{"v": 1	"t": 1020200	"P": 1639.5	"F": 676}
{"v": 1	"t": 1020221	"P": 1635.75	"F": 678}
{"v": 1	"t": 1020241	"P": 1633.0	"F": 630}
{"v": 1	"t": 1020261	"P": 1635.25	"F": 656}
{"v": 1	"t": 1020281	"P": 1638.0	"F": 633}
{"v": 1	"t": 1020302	"P": 1634.5	"F": 616}
{"v": 1	"t": 1020322	"P": 1632.0	"F": 617}
{"v": 1	"t": 1020342	"P": 1629.75	"F": 577}
{"v": 1	"t": 1020363	"P": 1633.5	"F": 522}
{"v": 1	"t": 1020383	"P": 1627.5	"F": 502}
{"v": 1	"t": 1020403	"P": 1625.5	"F": 472}
{"v": 1	"t": 1020424	"P": 1626.0	"F": 455}
{"v": 1	"t": 1020444	"P": 1624.25	"F": 420}
{"v": 1	"t": 1020464	"P": 1617.5	"F": 358}
{"v": 1	"t": 1020485	"P": 1610.5	"F": 279}
{"v": 1	"t": 1020505	"P": 1608.5	"F": 165}
{"v": 1	"t": 1020525	"P": 1595.75	"F": -2}
{"v": 1	"t": 1020545	"P": 1576.25	"F": -275	"C": 46.03	"D": 3254	"sn": 54091929832280	"file": "/data/device_log/data0000.out"}
{"v": 1	"t": 1020566	"P": 1559.5	"F": -624}
{"v": 1	"t": 1020586	"P": 1545.75	"F": -870}
{"v": 1	"t": 1020606	"P": 1538.0	"F": -1070}
{"v": 1	"t": 1020627	"P": 1522.0	"F": -1360}
{"v": 1	"t": 1020647	"P": 1512.0	"F": -1594}
{"v": 1	"t": 1020667	"P": 1498.75	"F": -1859}
{"v": 1	"t": 1020687	"P": 1497.5	"F": -2193}
{"v": 1	"t": 1020708	"P": 1497.25	"F": -2278}
{"v": 1	"t": 1020728	"P": 1491.75	"F": -2333}
{"v": 1	"t": 1020748	"P": 1484.75	"F": -2374}
{"v": 1	"t": 1020768	"P": 1479.75	"F": -2482}
{"v": 1	"t": 1020789	"P": 1477.25	"F": -2480}
{"v": 1	"t": 1020809	"P": 1471.25	"F": -2595}
{"v": 1	"t": 1020829	"P": 1461.75	"F": -2730}
{"v": 1	"t": 1020850	"P": 1453.25	"F": -2648}
{"v": 1	"t": 1020870	"P": 1448.0	"F": -2566}
{"v": 1	"t": 1020890	"P": 1451.0	"F": -2653}
{"v": 1	"t": 1020910	"P": 1446.25	"F": -2588}
{"v": 1	"t": 1020931	"P": 1441.75	"F": -2550}
{"v": 1	"t": 1020951	"P": 1435.5	"F": -2420}
{"v": 1	"t": 1020971	"P": 1437.25	"F": -2328}
{"v": 1	"t": 1020991	"P": 1438.0	"F": -2217}
{"v": 1	"t": 1021012	"P": 1433.75	"F": -2228}
{"v": 1	"t": 1021032	"P": 1427.5	"F": -2139}
{"v": 1	"t": 1021052	"P": 1432.5	"F": -1995}
{"v": 1	"t": 1021073	"P": 1435.25	"F": -1983}
{"v": 1	"t": 1021093	"P": 1437.25	"F": -1843}
{"v": 1	"t": 1021113	"P": 1437.25	"F": -1781}
{"v": 1	"t": 1021133	"P": 1438.5	"F": -1657}
{"v": 1	"t": 1021154	"P": 1442.25	"F": -1755}
{"v": 1	"t": 1021174	"P": 1447.25	"F": -1713}
{"v": 1	"t": 1021194	"P": 1443.25	"F": -1774}
{"v": 1	"t": 1021215	"P": 1443.75	"F": -1739}
{"v": 1	"t": 1021235	"P": 1448.5	"F": -1763}
{"v": 1	"t": 1021255	"P": 1456.0	"F": -1658}
{"v": 1	"t": 1021275	"P": 1454.75	"F": -1596}
{"v": 1	"t": 1021296	"P": 1460.0	"F": -1475}
{"v": 1	"t": 1021316	"P": 1466.25	"F": -1293}
{"v": 1	"t": 1021336	"P": 1476.5	"F": -1285}
{"v": 1	"t": 1021357	"P": 1481.25	"F": -1238}
{"v": 1	"t": 1021377	"P": 1486.25	"F": -1205}
{"v": 1	"t": 1021397	"P": 1493.0	"F": -1102}
{"v": 1	"t": 1021417	"P": 1508.5	"F": -964}
{"v": 1	"t": 1021438	"P": 1520.5	"F": -856}
{"v": 1	"t": 1021458	"P": 1533.25	"F": -705}
{"v": 1	"t": 1021478	"P": 1546.25	"F": -480}
{"v": 1	"t": 1021498	"P": 1565.5	"F": -260}
{"v": 1	"t": 1021519	"P": 1583.25	"F": -62}
{"v": 1	"t": 1021539	"P": 1585.75	"F": 54}
{"v": 1	"t": 1021559	"P": 1585.0	"F": 171	"C": 46.025	"D": 3254	"sn": 54091929832280	"file": "/data/device_log/data0000.out"}
{"v": 1	"t": 1021580	"P": 1586.25	"F": 269}
{"v": 1	"t": 1021600	"P": 1593.25	"F": 317}
{"v": 1	"t": 1021620	"P": 1599.5	"F": 353}
{"v": 1	"t": 1021640	"P": 1601.0	"F": 417}
{"v": 1	"t": 1021661	"P": 1601.75	"F": 515}
{"v": 1	"t": 1021681	"P": 1605.25	"F": 524}
{"v": 1	"t": 1021701	"P": 1612.0	"F": 586}
{"v": 1	"t": 1021722	"P": 1612.5	"F": 587}
{"v": 1	"t": 1021742	"P": 1615.5	"F": 673}
{"v": 1	"t": 1021762	"P": 1618.75	"F": 757}
{"v": 1	"t": 1021782	"P": 1627.75	"F": 839}
{"v": 1	"t": 1021803	"P": 1627.5	"F": 870}
{"v": 1	"t": 1021823	"P": 1628.75	"F": 863}
{"v": 1	"t": 1021843	"P": 1630.25	"F": 851}
{"v": 1	"t": 1021864	"P": 1636.75	"F": 901}
{"v": 1	"t": 1021884	"P": 1639.0	"F": 913}
{"v": 1	"t": 1021904	"P": 1638.5	"F": 865}
{"v": 1	"t": 1021924	"P": 1636.0	"F": 839}
{"v": 1	"t": 1021945	"P": 1639.75	"F": 824}
{"v": 1	"t": 1021965	"P": 1643.75	"F": 806}
{"v": 1	"t": 1021985	"P": 1643.5	"F": 821}
{"v": 1	"t": 1022006	"P": 1641.75	"F": 812}
{"v": 1	"t": 1022026	"P": 1639.25	"F": 769}
{"v": 1	"t": 1022046	"P": 1641.75	"F": 731}
{"v": 1	"t": 1022066	"P": 1644.5	"F": 721}
{"v": 1	"t": 1022087	"P": 1642.75	"F": 647}
{"v": 1	"t": 1022107	"P": 1639.25	"F": 653}
{"v": 1	"t": 1022127	"P": 1637.25	"F": 645}
{"v": 1	"t": 1022147	"P": 1642.75	"F": 752}
{"v": 1	"t": 1022168	"P": 1643.25	"F": 781}
{"v": 1	"t": 1022188	"P": 1638.5	"F": 728}
{"v": 1	"t": 1022208	"P": 1636.0	"F": 686}
{"v": 1	"t": 1022229	"P": 1639.5	"F": 659}
{"v": 1	"t": 1022249	"P": 1644.75	"F": 674}
{"v": 1	"t": 1022269	"P": 1642.0	"F": 735}
{"v": 1	"t": 1022289	"P": 1641.25	"F": 773}
{"v": 1	"t": 1022310	"P": 1642.5	"F": 797}
{"v": 1	"t": 1022330	"P": 1646.25	"F": 792}
{"v": 1	"t": 1022350	"P": 1645.5	"F": 754}
{"v": 1	"t": 1022371	"P": 1644.75	"F": 728}
{"v": 1	"t": 1022391	"P": 1641.5	"F": 677}
{"v": 1	"t": 1022411	"P": 1642.0	"F": 677}
{"v": 1	"t": 1022431	"P": 1645.5	"F": 702}
{"v": 1	"t": 1022452	"P": 1643.5	"F": 692}
{"v": 1	"t": 1022472	"P": 1641.25	"F": 704}
{"v": 1	"t": 1022492	"P": 1643.0	"F": 730}
{"v": 1	"t": 1022513	"P": 1644.5	"F": 721}
{"v": 1	"t": 1022533	"P": 1640.75	"F": 727}
{"v": 1	"t": 1022554	"P": 1641.5	"F": 755}
{"v": 1	"t": 1022574	"P": 1645.25	"F": 710	"C": 45.985	"D": 3254	"sn": 54091929832280	"file": "/data/device_log/data0000.out"}
{"v": 1	"t": 1022594	"P": 1643.75	"F": 668}
{"v": 1	"t": 1022615	"P": 1640.5	"F": 657}
{"v": 1	"t": 1022635	"P": 1643.0	"F": 672}
{"v": 1	"t": 1022655	"P": 1644.25	"F": 688}
{"v": 1	"t": 1022676	"P": 1641.0	"F": 704}
{"v": 1	"t": 1022696	"P": 1638.0	"F": 707}
{"v": 1	"t": 1022716	"P": 1643.25	"F": 686}
{"v": 1	"t": 1022737	"P": 1641.75	"F": 680}
{"v": 1	"t": 1022757	"P": 1636.75	"F": 700}
{"v": 1	"t": 1022777	"P": 1640.5	"F": 677}
{"v": 1	"t": 1022798	"P": 1639.5	"F": 617}
{"v": 1	"t": 1022818	"P": 1635.75	"F": 592}
{"v": 1	"t": 1022839	"P": 1631.75	"F": 559}
{"v": 1	"t": 1022859	"P": 1630.5	"F": 437}
{"v": 1	"t": 1022879	"P": 1622.0	"F": 313}
{"v": 1	"t": 1022900	"P": 1606.5	"F": 128}
{"v": 1	"t": 1022920	"P": 1588.0	"F": -141}
{"v": 1	"t": 1022940	"P": 1567.5	"F": -630}
{"v": 1	"t": 1022961	"P": 1545.5	"F": -1141}
{"v": 1	"t": 1022981	"P": 1522.75	"F": -1656}
{"v": 1	"t": 1023001	"P": 1508.75	"F": -2110}
{"v": 1	"t": 1023022	"P": 1496.5	"F": -2243}
{"v": 1	"t": 1023042	"P": 1489.25	"F": -2328}
{"v": 1	"t": 1023063	"P": 1492.25	"F": -2441}
{"v": 1	"t": 1023083	"P": 1491.5	"F": -2387}
{"v": 1	"t": 1023103	"P": 1486.75	"F": -2424}
{"v": 1	"t": 1023124	"P": 1483.25	"F": -2396}
{"v": 1	"t": 1023144	"P": 1481.0	"F": -2421}
{"v": 1	"t": 1023164	"P": 1470.0	"F": -2509}
{"v": 1	"t": 1023185	"P": 1464.25	"F": -2406}
{"v": 1	"t": 1023205	"P": 1464.0	"F": -2536}
{"v": 1	"t": 1023225	"P": 1458.25	"F": -2471}
{"v": 1	"t": 1023246	"P": 1451.0	"F": -2440}
{"v": 1	"t": 1023266	"P": 1455.5	"F": -2405}
{"v": 1	"t": 1023287	"P": 1453.5	"F": -2227}
{"v": 1	"t": 1023307	"P": 1451.75	"F": -2249}
{"v": 1	"t": 1023327	"P": 1444.25	"F": -2184}
{"v": 1	"t": 1023347	"P": 1448.75	"F": -2155}
{"v": 1	"t": 1023368	"P": 1447.0	"F": -2107}
{"v": 1	"t": 1023388	"P": 1447.25	"F": -1981}
{"v": 1	"t": 1023408	"P": 1443.5	"F": -1918}
{"v": 1	"t": 1023429	"P": 1445.0	"F": -1811}
{"v": 1	"t": 1023449	"P": 1453.5	"F": -1793}
{"v": 1	"t": 1023469	"P": 1455.0	"F": -1769}
{"v": 1	"t": 1023489	"P": 1454.25	"F": -1688}
{"v": 1	"t": 1023510	"P": 1455.5	"F": -1650}
{"v": 1	"t": 1023530	"P": 1464.5	"F": -1586}
{"v": 1	"t": 1023550	"P": 1464.75	"F": -1564}
{"v": 1	"t": 1023571	"P": 1467.5	"F": -1534}
{"v": 1	"t": 1023591	"P": 1466.0	"F": -1446	"C": 46.03	"D": 3254	"sn": 54091929832280	"file": "/data/device_log/data0000.out"}
{"v": 1	"t": 1023611	"P": 1477.25	"F": -1446}
{"v": 1	"t": 1023632	"P": 1485.75	"F": -1401}
{"v": 1	"t": 1023652	"P": 1484.5	"F": -1332}
{"v": 1	"t": 1023673	"P": 1496.0	"F": -1329}
{"v": 1	"t": 1023693	"P": 1502.0	"F": -1253}
{"v": 1	"t": 1023713	"P": 1510.5	"F": -1067}
{"v": 1	"t": 1023734	"P": 1521.75	"F": -933}
{"v": 1	"t": 1023754	"P": 1534.0	"F": -700}
{"v": 1	"t": 1023775	"P": 1541.0	"F": -486}
{"v": 1	"t": 1023795	"P": 1567.25	"F": -314}
{"v": 1	"t": 1023816	"P": 1578.25	"F": -98}
{"v": 1	"t": 1023836	"P": 1588.75	"F": 77}
{"v": 1	"t": 1023857	"P": 1595.0	"F": 285}
{"v": 1	"t": 1023877	"P": 1598.0	"F": 455}
{"v": 1	"t": 1023897	"P": 1599.25	"F": 575}
{"v": 1	"t": 1023917	"P": 1604.75	"F": 681}
{"v": 1	"t": 1023938	"P": 1609.75	"F": 760}
{"v": 1	"t": 1023958	"P": 1612.0	"F": 842}
{"v": 1	"t": 1023978	"P": 1617.25	"F": 834}
{"v": 1	"t": 1023998	"P": 1621.75	"F": 827}
{"v": 1	"t": 1024019	"P": 1633.5	"F": 914}
{"v": 1	"t": 1024039	"P": 1634.0	"F": 1030}
{"v": 1	"t": 1024059	"P": 1634.5	"F": 1024}
{"v": 1	"t": 1024080	"P": 1632.75	"F": 1001}
{"v": 1	"t": 1024100	"P": 1638.25	"F": 942}
{"v": 1	"t": 1024120	"P": 1640.75	"F": 908}
{"v": 1	"t": 1024141	"P": 1639.75	"F": 868}
{"v": 1	"t": 1024161	"P": 1637.5	"F": 863}
{"v": 1	"t": 1024181	"P": 1643.5	"F": 839}
{"v": 1	"t": 1024201	"P": 1643.0	"F": 775}
{"v": 1	"t": 1024222	"P": 1643.5	"F": 710}
{"v": 1	"t": 1024242	"P": 1641.5	"F": 716}
{"v": 1	"t": 1024262	"P": 1640.75	"F": 747}
{"v": 1	"t": 1024282	"P": 1647.5	"F": 754}
{"v": 1	"t": 1024303	"P": 1643.0	"F": 719}
{"v": 1	"t": 1024323	"P": 1637.5	"F": 628}
{"v": 1	"t": 1024344	"P": 1635.0	"F": 567}
{"v": 1	"t": 1024364	"P": 1641.0	"F": 556}
{"v": 1	"t": 1024384	"P": 1634.25	"F": 631}
{"v": 1	"t": 1024405	"P": 1631.75	"F": 618}
{"v": 1	"t": 1024425	"P": 1634.75	"F": 550}
{"v": 1	"t": 1024445	"P": 1632.75	"F": 525}
{"v": 1	"t": 1024466	"P": 1629.0	"F": 561}
{"v": 1	"t": 1024486	"P": 1631.25	"F": 580}
{"v": 1	"t": 1024507	"P": 1632.5	"F": 559}
{"v": 1	"t": 1024527	"P": 1627.0	"F": 589}
{"v": 1	"t": 1024547	"P": 1627.5	"F": 592}
{"v": 1	"t": 1024568	"P": 1629.75	"F": 578}
{"v": 1	"t": 1024588	"P": 1629.25	"F": 539}
{"v": 1	"t": 1024608	"P": 1626.0	"F": 571	"C": 45.985	"D": 3254	"sn": 54091929832280	"file": "/data/device_log/data0000.out"}
{"v": 1	"t": 1024629	"P": 1629.0	"F": 569}
{"v": 1	"t": 1024649	"P": 1628.25	"F": 558}
{"v": 1	"t": 1024669	"P": 1626.5	"F": 550}
{"v": 1	"t": 1024690	"P": 1624.5	"F": 557}
{"v": 1	"t": 1024710	"P": 1627.0	"F": 539}
{"v": 1	"t": 1024730	"P": 1627.0	"F": 564}
{"v": 1	"t": 1024751	"P": 1624.75	"F": 579}
{"v": 1	"t": 1024771	"P": 1628.0	"F": 594}
{"v": 1	"t": 1024792	"P": 1628.25	"F": 575}
{"v": 1	"t": 1024812	"P": 1624.0	"F": 566}
{"v": 1	"t": 1024832	"P": 1625.25	"F": 572}
{"v": 1	"t": 1024853	"P": 1630.25	"F": 581}
{"v": 1	"t": 1024873	"P": 1629.25	"F": 621}
{"v": 1	"t": 1024893	"P": 1627.25	"F": 640}
{"v": 1	"t": 1024914	"P": 1632.25	"F": 607}
{"v": 1	"t": 1024935	"P": 1629.75	"F": 560}
{"v": 1	"t": 1024955	"P": 1627.5	"F": 566}
{"v": 1	"t": 1024975	"P": 1631.75	"F": 588}
{"v": 1	"t": 1024995	"P": 1632.0	"F": 593}
{"v": 1	"t": 1025016	"P": 1629.25	"F": 610}
{"v": 1	"t": 1025036	"P": 1630.5	"F": 575}
{"v": 1	"t": 1025057	"P": 1631.0	"F": 532}
{"v": 1	"t": 1025077	"P": 1626.75	"F": 510}
{"v": 1	"t": 1025097	"P": 1626.5	"F": 514}
{"v": 1	"t": 1025118	"P": 1628.0	"F": 509}
{"v": 1	"t": 1025138	"P": 1621.5	"F": 464}
{"v": 1	"t": 1025158	"P": 1617.0	"F": 377}
{"v": 1	"t": 1025179	"P": 1616.0	"F": 288}
{"v": 1	"t": 1025199	"P": 1613.0	"F": 226}
{"v": 1	"t": 1025219	"P": 1605.5	"F": 179}
{"v": 1	"t": 1025240	"P": 1603.25	"F": 121}
{"v": 1	"t": 1025260	"P": 1600.75	"F": 77}
{"v": 1	"t": 1025281	"P": 1591.0	"F": 21}
{"v": 1	"t": 1025301	"P": 1581.5	"F": -42}
{"v": 1	"t": 1025321	"P": 1571.75	"F": -194}
{"v": 1	"t": 1025342	"P": 1559.0	"F": -451}
{"v": 1	"t": 1025362	"P": 1539.5	"F": -776}
{"v": 1	"t": 1025382	"P": 1526.5	"F": -1221}
{"v": 1	"t": 1025403	"P": 1511.5	"F": -1714}
{"v": 1	"t": 1025423	"P": 1494.25	"F": -2094}
{"v": 1	"t": 1025443	"P": 1487.25	"F": -2335}
{"v": 1	"t": 1025464	"P": 1490.0	"F": -2427}
{"v": 1	"t": 1025484	"P": 1487.0	"F": -2490}
{"v": 1	"t": 1025505	"P": 1483.0	"F": -2542}
{"v": 1	"t": 1025525	"P": 1483.5	"F": -2402}
{"v": 1	"t": 1025545	"P": 1479.25	"F": -2353}
{"v": 1	"t": 1025566	"P": 1474.0	"F": -2240}
{"v": 1	"t": 1025586	"P": 1471.25	"F": -2188}
{"v": 1	"t": 1025606	"P": 1473.25	"F": -2137}
{"v": 1	"t": 1025627	"P": 1471.0	"F": -1962	"C": 45.995	"D": 3254	"sn": 54091929832280	"file": "/data/device_log/data0000.out"}
{"v": 1	"t": 1025647	"P": 1470.75	"F": -1946}
{"v": 1	"t": 1025667	"P": 1471.25	"F": -1863}
{"v": 1	"t": 1025688	"P": 1475.75	"F": -1864}
{"v": 1	"t": 1025708	"P": 1474.5	"F": -1799}
{"v": 1	"t": 1025728	"P": 1472.75	"F": -1763}
{"v": 1	"t": 1025749	"P": 1474.25	"F": -1815}
{"v": 1	"t": 1025769	"P": 1480.0	"F": -1700}
{"v": 1	"t": 1025789	"P": 1479.75	"F": -1726}
{"v": 1	"t": 1025809	"P": 1479.0	"F": -1714}
{"v": 1	"t": 1025830	"P": 1480.25	"F": -1698}
{"v": 1	"t": 1025850	"P": 1488.0	"F": -1654}
{"v": 1	"t": 1025870	"P": 1489.0	"F": -1724}
{"v": 1	"t": 1025891	"P": 1490.0	"F": -1610}
{"v": 1	"t": 1025911	"P": 1489.0	"F": -1524}
{"v": 1	"t": 1025931	"P": 1497.25	"F": -1493}
{"v": 1	"t": 1025951	"P": 1501.25	"F": -1431}
{"v": 1	"t": 1025972	"P": 1505.75	"F": -1354}
{"v": 1	"t": 1025992	"P": 1502.75	"F": -1366}
{"v": 1	"t": 1026012	"P": 1509.5	"F": -1349}
{"v": 1	"t": 1026033	"P": 1511.75	"F": -1380}
{"v": 1	"t": 1026053	"P": 1517.75	"F": -1278}
{"v": 1	"t": 1026073	"P": 1521.5	"F": -1175}
{"v": 1	"t": 1026093	"P": 1526.5	"F": -1049}
{"v": 1	"t": 1026114	"P": 1540.5	"F": -973}
{"v": 1	"t": 1026134	"P": 1544.25	"F": -853}
{"v": 1	"t": 1026154	"P": 1554.25	"F": -694}
{"v": 1	"t": 1026175	"P": 1565.25	"F": -334}
{"v": 1	"t": 1026195	"P": 1577.0	"F": -52}
{"v": 1	"t": 1026215	"P": 1583.0	"F": 82}
{"v": 1	"t": 1026235	"P": 1585.75	"F": 173}
{"v": 1	"t": 1026256	"P": 1586.25	"F": 215}
{"v": 1	"t": 1026276	"P": 1589.5	"F": 247}
{"v": 1	"t": 1026296	"P": 1595.0	"F": 262}
{"v": 1	"t": 1026317	"P": 1595.25	"F": 269}
{"v": 1	"t": 1026337	"P": 1592.75	"F": 301}
{"v": 1	"t": 1026357	"P": 1594.5	"F": 352}
{"v": 1	"t": 1026378	"P": 1602.75	"F": 374}
{"v": 1	"t": 1026398	"P": 1604.0	"F": 398}
{"v": 1	"t": 1026418	"P": 1604.5	"F": 432}
{"v": 1	"t": 1026438	"P": 1607.75	"F": 488}
{"v": 1	"t": 1026459	"P": 1613.0	"F": 527}
{"v": 1	"t": 1026479	"P": 1614.25	"F": 549}
{"v": 1	"t": 1026499	"P": 1616.0	"F": 568}
{"v": 1	"t": 1026520	"P": 1619.0	"F": 622}
{"v": 1	"t": 1026540	"P": 1624.5	"F": 669}
{"v": 1	"t": 1026560	"P": 1623.75	"F": 680}
{"v": 1	"t": 1026581	"P": 1621.0	"F": 649}
{"v": 1	"t": 1026601	"P": 1621.25	"F": 600}
{"v": 1	"t": 1026621	"P": 1626.25	"F": 579}
{"v": 1	"t": 1026641	"P": 1629.25	"F": 587	"C": 46.0	"D": 3254	"sn": 54091929832280	"file": "/data/device_log/data0000.out"}
{"v": 1	"t": 1026662	"P": 1629.25	"F": 625}
{"v": 1	"t": 1026682	"P": 1619.5	"F": 630}
{"v": 1	"t": 1026702	"P": 1631.0	"F": 630}
{"v": 1	"t": 1026723	"P": 1633.25	"F": 617}
{"v": 1	"t": 1026743	"P": 1632.25	"F": 616}
{"v": 1	"t": 1026763	"P": 1630.0	"F": 661}
{"v": 1	"t": 1026784	"P": 1632.75	"F": 681}
{"v": 1	"t": 1026804	"P": 1636.25	"F": 686}
{"v": 1	"t": 1026824	"P": 1634.0	"F": 658}
{"v": 1	"t": 1026844	"P": 1630.75	"F": 608}
{"v": 1	"t": 1026865	"P": 1629.75	"F": 580}
{"v": 1	"t": 1026885	"P": 1635.5	"F": 616}
{"v": 1	"t": 1026905	"P": 1632.75	"F": 613}
{"v": 1	"t": 1026926	"P": 1631.5	"F": 592}
{"v": 1	"t": 1026946	"P": 1630.0	"F": 569}
{"v": 1	"t": 1026966	"P": 1632.75	"F": 574}
{"v": 1	"t": 1026986	"P": 1635.75	"F": 609}
{"v": 1	"t": 1027007	"P": 1630.75	"F": 579}
{"v": 1	"t": 1027027	"P": 1627.75	"F": 571}
{"v": 1	"t": 1027047	"P": 1629.5	"F": 561}
{"v": 1	"t": 1027068	"P": 1633.25	"F": 579}
{"v": 1	"t": 1027088	"P": 1632.75	"F": 620}
{"v": 1	"t": 1027108	"P": 1631.75	"F": 618}
{"v": 1	"t": 1027129	"P": 1632.75	"F": 653}
{"v": 1	"t": 1027149	"P": 1636.5	"F": 688}
{"v": 1	"t": 1027169	"P": 1638.25	"F": 699}
{"v": 1	"t": 1027189	"P": 1636.5	"F": 725}
{"v": 1	"t": 1027210	"P": 1633.0	"F": 707}
{"v": 1	"t": 1027230	"P": 1637.25	"F": 662}
{"v": 1	"t": 1027250	"P": 1637.5	"F": 627}
{"v": 1	"t": 1027271	"P": 1636.25	"F": 652}
{"v": 1	"t": 1027291	"P": 1640.5	"F": 703}
{"v": 1	"t": 1027311	"P": 1641.75	"F": 741}
{"v": 1	"t": 1027332	"P": 1641.0	"F": 758}
{"v": 1	"t": 1027352	"P": 1637.75	"F": 708}
{"v": 1	"t": 1027372	"P": 1640.0	"F": 687}
{"v": 1	"t": 1027393	"P": 1641.0	"F": 637}
{"v": 1	"t": 1027413	"P": 1639.5	"F": 662}
{"v": 1	"t": 1027433	"P": 1639.0	"F": 692}
{"v": 1	"t": 1027454	"P": 1642.75	"F": 700}
{"v": 1	"t": 1027474	"P": 1641.75	"F": 684}
{"v": 1	"t": 1027494	"P": 1637.25	"F": 657}
{"v": 1	"t": 1027515	"P": 1637.25	"F": 648}
{"v": 1	"t": 1027535	"P": 1642.5	"F": 678}
{"v": 1	"t": 1027555	"P": 1641.75	"F": 732}
{"v": 1	"t": 1027576	"P": 1638.25	"F": 766}
{"v": 1	"t": 1027596	"P": 1637.75	"F": 703}
{"v": 1	"t": 1027616	"P": 1643.0	"F": 703}
{"v": 1	"t": 1027637	"P": 1640.0	"F": 638}
{"v": 1	"t": 1027657	"P": 1636.25	"F": 622	"C": 45.985	"D": 3254	"sn": 54091929832280	"file": "/data/device_log/data0000.out"}
{"v": 1	"t": 1027677	"P": 1632.5	"F": 560}
{"v": 1	"t": 1027697	"P": 1632.5	"F": 471}
{"v": 1	"t": 1027718	"P": 1623.75	"F": 289}
{"v": 1	"t": 1027738	"P": 1605.75	"F": 82}
{"v": 1	"t": 1027758	"P": 1579.75	"F": -231}
{"v": 1	"t": 1027779	"P": 1563.75	"F": -734}
{"v": 1	"t": 1027799	"P": 1549.25	"F": -1085}
{"v": 1	"t": 1027819	"P": 1528.25	"F": -1383}
{"v": 1	"t": 1027839	"P": 1516.5	"F": -1640}
{"v": 1	"t": 1027860	"P": 1504.5	"F": -1684}
{"v": 1	"t": 1027880	"P": 1506.25	"F": -1696}
{"v": 1	"t": 1027900	"P": 1506.75	"F": -1803}
{"v": 1	"t": 1027921	"P": 1509.0	"F": -1889}
{"v": 1	"t": 1027941	"P": 1504.75	"F": -1869}
{"v": 1	"t": 1027961	"P": 1512.5	"F": -1876}
{"v": 1	"t": 1027981	"P": 1509.75	"F": -1847}
{"v": 1	"t": 1028002	"P": 1509.0	"F": -1757}
{"v": 1	"t": 1028022	"P": 1507.0	"F": -1832}
{"v": 1	"t": 1028042	"P": 1506.75	"F": -1830}
{"v": 1	"t": 1028063	"P": 1510.75	"F": -1805}
{"v": 1	"t": 1028083	"P": 1504.5	"F": -1770}
{"v": 1	"t": 1028103	"P": 1501.5	"F": -1963}
{"v": 1	"t": 1028124	"P": 1499.75	"F": -1915}
{"v": 1	"t": 1028144	"P": 1501.75	"F": -1886}
{"v": 1	"t": 1028164	"P": 1500.5	"F": -1781}
{"v": 1	"t": 1028185	"P": 1499.5	"F": -1751}
{"v": 1	"t": 1028205	"P": 1504.75	"F": -1546}
{"v": 1	"t": 1028225	"P": 1508.0	"F": -1514}
{"v": 1	"t": 1028245	"P": 1504.0	"F": -1411}
{"v": 1	"t": 1028266	"P": 1503.5	"F": -1468}
{"v": 1	"t": 1028286	"P": 1505.25	"F": -1456}
{"v": 1	"t": 1028306	"P": 1507.0	"F": -1471}
{"v": 1	"t": 1028327	"P": 1510.5	"F": -1495}
{"v": 1	"t": 1028347	"P": 1508.0	"F": -1520}
{"v": 1	"t": 1028367	"P": 1508.5	"F": -1495}
{"v": 1	"t": 1028387	"P": 1517.0	"F": -1431}
{"v": 1	"t": 1028408	"P": 1517.75	"F": -1306}
{"v": 1	"t": 1028428	"P": 1519.0	"F": -1254}
{"v": 1	"t": 1028448	"P": 1520.25	"F": -1215}
{"v": 1	"t": 1028469	"P": 1521.25	"F": -1155}
{"v": 1	"t": 1028489	"P": 1526.25	"F": -1241}
{"v": 1	"t": 1028509	"P": 1527.25	"F": -1309}
{"v": 1	"t": 1028529	"P": 1529.0	"F": -1239}
{"v": 1	"t": 1028550	"P": 1534.25	"F": -1149}
{"v": 1	"t": 1028570	"P": 1535.75	"F": -1157}
{"v": 1	"t": 1028590	"P": 1538.5	"F": -1093}
{"v": 1	"t": 1028611	"P": 1537.5	"F": -995}
{"v": 1	"t": 1028631	"P": 1538.75	"F": -927}
{"v": 1	"t": 1028651	"P": 1544.5	"F": -766}
{"v": 1	"t": 1028672	"P": 1550.0	"F": -571	"C": 46.015	"D": 3254	"sn": 54091929832280	"file": "/data/device_log/data0000.out"}
{"v": 1	"t": 1028692	"P": 1556.75	"F": -317}
{"v": 1	"t": 1028712	"P": 1569.75	"F": -17}
{"v": 1	"t": 1028732	"P": 1586.5	"F": 215}
{"v": 1	"t": 1028753	"P": 1588.0	"F": 314}
{"v": 1	"t": 1028773	"P": 1585.0	"F": 263}
{"v": 1	"t": 1028793	"P": 1587.5	"F": 195}
{"v": 1	"t": 1028814	"P": 1596.25	"F": 223}
{"v": 1	"t": 1028834	"P": 1600.5	"F": 266}
{"v": 1	"t": 1028854	"P": 1598.5	"F": 312}
{"v": 1	"t": 1028875	"P": 1600.75	"F": 380}
{"v": 1	"t": 1028895	"P": 1607.75	"F": 441}
{"v": 1	"t": 1028915	"P": 1606.25	"F": 515}
{"v": 1	"t": 1028936	"P": 1606.5	"F": 574}
{"v": 1	"t": 1028956	"P": 1608.0	"F": 629}
{"v": 1	"t": 1028976	"P": 1616.75	"F": 656}
{"v": 1	"t": 1028996	"P": 1621.25	"F": 660}
{"v": 1	"t": 1029017	"P": 1620.75	"F": 642}
{"v": 1	"t": 1029037	"P": 1619.25	"F": 634}
{"v": 1	"t": 1029057	"P": 1623.5	"F": 615}
{"v": 1	"t": 1029078	"P": 1627.75	"F": 577}
{"v": 1	"t": 1029098	"P": 1625.75	"F": 641}
{"v": 1	"t": 1029118	"P": 1626.5	"F": 682}
{"v": 1	"t": 1029138	"P": 1625.5	"F": 659}
{"v": 1	"t": 1029159	"P": 1631.25	"F": 638}
{"v": 1	"t": 1029179	"P": 1633.0	"F": 651}
{"v": 1	"t": 1029199	"P": 1629.75	"F": 596}
{"v": 1	"t": 1029220	"P": 1629.25	"F": 575}
{"v": 1	"t": 1029240	"P": 1633.75	"F": 608}
{"v": 1	"t": 1029260	"P": 1634.5	"F": 613}
{"v": 1	"t": 1029281	"P": 1632.25	"F": 601}
{"v": 1	"t": 1029301	"P": 1630.5	"F": 609}
{"v": 1	"t": 1029321	"P": 1632.75	"F": 611}
{"v": 1	"t": 1029341	"P": 1634.0	"F": 622}
{"v": 1	"t": 1029362	"P": 1631.75	"F": 585}
{"v": 1	"t": 1029382	"P": 1632.5	"F": 594}
{"v": 1	"t": 1029402	"P": 1634.25	"F": 618}
{"v": 1	"t": 1029423	"P": 1639.25	"F": 649}
{"v": 1	"t": 1029443	"P": 1637.25	"F": 700}
{"v": 1	"t": 1029463	"P": 1636.0	"F": 717}
{"v": 1	"t": 1029483	"P": 1636.5	"F": 748}
{"v": 1	"t": 1029504	"P": 1643.5	"F": 737}
{"v": 1	"t": 1029524	"P": 1642.0	"F": 775}
{"v": 1	"t": 1029544	"P": 1637.0	"F": 775}
{"v": 1	"t": 1029565	"P": 1639.25	"F": 693}
{"v": 1	"t": 1029585	"P": 1644.25	"F": 671}
{"v": 1	"t": 1029605	"P": 1641.25	"F": 692}
{"v": 1	"t": 1029626	"P": 1640.25	"F": 721}
{"v": 1	"t": 1029646	"P": 1637.75	"F": 720}
{"v": 1	"t": 1029666	"P": 1642.0	"F": 782}
{"v": 1	"t": 1029686	"P": 1640.25	"F": 768	"C": 46.015	"D": 3254	"sn": 54091929832280	"file": "/data/device_log/data0000.out"}
{"v": 1	"t": 1029707	"P": 1636.0	"F": 657}
{"v": 1	"t": 1029727	"P": 1635.25	"F": 604}
{"v": 1	"t": 1029747	"P": 1637.75	"F": 573}
{"v": 1	"t": 1029768	"P": 1636.5	"F": 554}
{"v": 1	"t": 1029788	"P": 1635.0	"F": 595}
{"v": 1	"t": 1029808	"P": 1633.0	"F": 653}
{"v": 1	"t": 1029829	"P": 1636.0	"F": 713}
{"v": 1	"t": 1029849	"P": 1639.75	"F": 702}
{"v": 1	"t": 1029869	"P": 1636.75	"F": 710}
{"v": 1	"t": 1029889	"P": 1635.5	"F": 669}
{"v": 1	"t": 1029910	"P": 1635.75	"F": 659}
{"v": 1	"t": 1029930	"P": 1638.25	"F": 674}
{"v": 1	"t": 1029950	"P": 1637.25	"F": 666}
{"v": 1	"t": 1029971	"P": 1636.25	"F": 644}
{"v": 1	"t": 1029991	"P": 1633.0	"F": 653}
{"v": 1	"t": 1030011	"P": 1635.25	"F": 596}
{"v": 1	"t": 1030031	"P": 1633.25	"F": 593}
{"v": 1	"t": 1030052	"P": 1631.0	"F": 566}
{"v": 1	"t": 1030072	"P": 1627.0	"F": 566}
{"v": 1	"t": 1030092	"P": 1629.75	"F": 546}
{"v": 1	"t": 1030113	"P": 1631.75	"F": 531}
{"v": 1	"t": 1030133	"P": 1626.5	"F": 491}
{"v": 1	"t": 1030153	"P": 1621.75	"F": 470}
{"v": 1	"t": 1030174	"P": 1621.0	"F": 447}
{"v": 1	"t": 1030194	"P": 1620.5	"F": 360}
{"v": 1	"t": 1030214	"P": 1613.0	"F": 273}
{"v": 1	"t": 1030235	"P": 1607.75	"F": 203}
{"v": 1	"t": 1030255	"P": 1604.75	"F": 122}
{"v": 1	"t": 1030275	"P": 1598.0	"F": 31}
{"v": 1	"t": 1030295	"P": 1583.0	"F": -72}
{"v": 1	"t": 1030316	"P": 1572.25	"F": -237}
{"v": 1	"t": 1030336	"P": 1563.75	"F": -407}
{"v": 1	"t": 1030356	"P": 1558.25	"F": -526}
{"v": 1	"t": 1030377	"P": 1553.0	"F": -569}
{"v": 1	"t": 1030397	"P": 1545.75	"F": -559}
{"v": 1	"t": 1030417	"P": 1543.0	"F": -535}
{"v": 1	"t": 1030437	"P": 1547.25	"F": -470}
{"v": 1	"t": 1030458	"P": 1545.75	"F": -448}
{"v": 1	"t": 1030478	"P": 1544.25	"F": -529}
{"v": 1	"t": 1030498	"P": 1532.25	"F": -769}
{"v": 1	"t": 1030519	"P": 1523.0	"F": -1122}
{"v": 1	"t": 1030539	"P": 1513.25	"F": -1464}
{"v": 1	"t": 1030559	"P": 1499.75	"F": -1690}
{"v": 1	"t": 1030579	"P": 1492.25	"F": -1866}
{"v": 1	"t": 1030600	"P": 1493.0	"F": -2029}
{"v": 1	"t": 1030620	"P": 1499.0	"F": -1970}
{"v": 1	"t": 1030640	"P": 1498.5	"F": -1877}
{"v": 1	"t": 1030661	"P": 1495.75	"F": -1827}
{"v": 1	"t": 1030681	"P": 1494.5	"F": -1813}
{"v": 1	"t": 1030701	"P": 1501.0	"F": -1819	"C": 46.035	"D": 3254	"sn": 54091929832280	"file": "/data/device_log/data0000.out"}
{"v": 1	"t": 1030722	"P": 1497.5	"F": -1788}
{"v": 1	"t": 1030742	"P": 1495.25	"F": -1793}
{"v": 1	"t": 1030762	"P": 1495.0	"F": -1689}
{"v": 1	"t": 1030782	"P": 1503.0	"F": -1585}
{"v": 1	"t": 1030803	"P": 1499.0	"F": -1602}
{"v": 1	"t": 1030823	"P": 1499.5	"F": -1610}
{"v": 1	"t": 1030843	"P": 1496.5	"F": -1566}
{"v": 1	"t": 1030864	"P": 1504.5	"F": -1506}
{"v": 1	"t": 1030884	"P": 1503.25	"F": -1534}
{"v": 1	"t": 1030904	"P": 1506.5	"F": -1378}
{"v": 1	"t": 1030925	"P": 1511.0	"F": -1262}
{"v": 1	"t": 1030945	"P": 1515.5	"F": -1189}
{"v": 1	"t": 1030965	"P": 1521.5	"F": -1178}
{"v": 1	"t": 1030986	"P": 1519.25	"F": -1186}
{"v": 1	"t": 1031006	"P": 1524.0	"F": -1139}
{"v": 1	"t": 1031026	"P": 1535.25	"F": -1064}
{"v": 1	"t": 1031047	"P": 1537.75	"F": -971}
{"v": 1	"t": 1031067	"P": 1542.75	"F": -801}
{"v": 1	"t": 1031087	"P": 1550.5	"F": -701}
{"v": 1	"t": 1031108	"P": 1554.75	"F": -620}
{"v": 1	"t": 1031128	"P": 1553.25	"F": -455}
{"v": 1	"t": 1031148	"P": 1551.5	"F": -312}
{"v": 1	"t": 1031169	"P": 1557.5	"F": -217}
{"v": 1	"t": 1031189	"P": 1560.5	"F": -145}
{"v": 1	"t": 1031209	"P": 1563.5	"F": -80}
{"v": 1	"t": 1031230	"P": 1567.0	"F": -7}
{"v": 1	"t": 1031250	"P": 1580.5	"F": 41}
{"v": 1	"t": 1031270	"P": 1580.75	"F": 69}
{"v": 1	"t": 1031291	"P": 1576.0	"F": 56}
{"v": 1	"t": 1031311	"P": 1579.75	"F": 42}
{"v": 1	"t": 1031331	"P": 1589.0	"F": 72}
{"v": 1	"t": 1031352	"P": 1591.0	"F": 138}
{"v": 1	"t": 1031372	"P": 1590.5	"F": 207}
{"v": 1	"t": 1031392	"P": 1594.5	"F": 285}
{"v": 1	"t": 1031413	"P": 1602.5	"F": 361}
{"v": 1	"t": 1031433	"P": 1600.75	"F": 398}
{"v": 1	"t": 1031453	"P": 1600.75	"F": 427}
{"v": 1	"t": 1031474	"P": 1604.5	"F": 458}
{"v": 1	"t": 1031494	"P": 1608.5	"F": 451}
{"v": 1	"t": 1031514	"P": 1608.5	"F": 481}
{"v": 1	"t": 1031534	"P": 1605.5	"F": 519}
{"v": 1	"t": 1031555	"P": 1608.5	"F": 492}
{"v": 1	"t": 1031575	"P": 1616.25	"F": 464}
{"v": 1	"t": 1031595	"P": 1616.5	"F": 453}
{"v": 1	"t": 1031616	"P": 1616.75	"F": 487}
{"v": 1	"t": 1031636	"P": 1615.5	"F": 524}
{"v": 1	"t": 1031656	"P": 1622.25	"F": 527}
{"v": 1	"t": 1031677	"P": 1620.25	"F": 490}
{"v": 1	"t": 1031697	"P": 1622.0	"F": 506}
{"v": 1	"t": 1031717	"P": 1621.0	"F": 533	"C": 46.005	"D": 3254	"sn": 54091929832280	"file": "/data/device_log/data0000.out"}
{"v": 1	"t": 1031737	"P": 1623.75	"F": 535}
{"v": 1	"t": 1031758	"P": 1623.0	"F": 486}
{"v": 1	"t": 1031778	"P": 1620.5	"F": 431}
{"v": 1	"t": 1031798	"P": 1620.25	"F": 450}
{"v": 1	"t": 1031819	"P": 1623.75	"F": 516}
{"v": 1	"t": 1031839	"P": 1626.75	"F": 559}
{"v": 1	"t": 1031859	"P": 1624.25	"F": 540}
{"v": 1	"t": 1031879	"P": 1620.75	"F": 446}
{"v": 1	"t": 1031900	"P": 1619.75	"F": 371}
{"v": 1	"t": 1031920	"P": 1624.25	"F": 425}
{"v": 1	"t": 1031940	"P": 1625.0	"F": 519}
{"v": 1	"t": 1031961	"P": 1623.25	"F": 598}
{"v": 1	"t": 1031981	"P": 1621.75	"F": 601}
{"v": 1	"t": 1032001	"P": 1629.0	"F": 552}
{"v": 1	"t": 1032021	"P": 1628.0	"F": 502}
{"v": 1	"t": 1032042	"P": 1626.25	"F": 475}
{"v": 1	"t": 1032062	"P": 1624.0	"F": 484}
{"v": 1	"t": 1032082	"P": 1624.25	"F": 484}
{"v": 1	"t": 1032103	"P": 1627.5	"F": 490}
{"v": 1	"t": 1032123	"P": 1624.5	"F": 484}
{"v": 1	"t": 1032143	"P": 1624.75	"F": 515}
{"v": 1	"t": 1032164	"P": 1626.25	"F": 529}
{"v": 1	"t": 1032184	"P": 1629.75	"F": 545}
{"v": 1	"t": 1032204	"P": 1627.5	"F": 527}
{"v": 1	"t": 1032225	"P": 1623.0	"F": 507}
{"v": 1	"t": 1032245	"P": 1624.0	"F": 455}
{"v": 1	"t": 1032265	"P": 1626.25	"F": 367}
{"v": 1	"t": 1032285	"P": 1622.75	"F": 387}
{"v": 1	"t": 1032306	"P": 1621.5	"F": 438}
{"v": 1	"t": 1032326	"P": 1621.75	"F": 504}
{"v": 1	"t": 1032346	"P": 1627.5	"F": 547}
{"v": 1	"t": 1032367	"P": 1625.25	"F": 555}
{"v": 1	"t": 1032387	"P": 1625.5	"F": 568}
{"v": 1	"t": 1032407	"P": 1624.5	"F": 548}
{"v": 1	"t": 1032427	"P": 1628.75	"F": 521}
{"v": 1	"t": 1032448	"P": 1630.5	"F": 546}
{"v": 1	"t": 1032468	"P": 1627.25	"F": 541}
{"v": 1	"t": 1032488	"P": 1622.5	"F": 475}
{"v": 1	"t": 1032509	"P": 1625.25	"F": 408}
{"v": 1	"t": 1032529	"P": 1626.0	"F": 397}
{"v": 1	"t": 1032549	"P": 1625.25	"F": 415}
{"v": 1	"t": 1032569	"P": 1622.75	"F": 478}
{"v": 1	"t": 1032590	"P": 1620.25	"F": 434}
{"v": 1	"t": 1032610	"P": 1621.5	"F": 383}
{"v": 1	"t": 1032630	"P": 1616.75	"F": 322}
{"v": 1	"t": 1032651	"P": 1610.0	"F": 262}
{"v": 1	"t": 1032671	"P": 1606.75	"F": 221}
{"v": 1	"t": 1032691	"P": 1605.75	"F": 159}
{"v": 1	"t": 1032711	"P": 1601.0	"F": 88}
{"v": 1	"t": 1032732	"P": 1592.0	"F": 36	"C": 45.995	"D": 3254	"sn": 54091929832280	"file": "/data/device_log/data0000.out"}
{"v": 1	"t": 1032752	"P": 1584.25	"F": -6}
{"v": 1	"t": 1032772	"P": 1584.5	"F": -33}
{"v": 1	"t": 1032793	"P": 1583.0	"F": -44}
{"v": 1	"t": 1032813	"P": 1578.5	"F": -26}
{"v": 1	"t": 1032833	"P": 1576.25	"F": 4}
{"v": 1	"t": 1032854	"P": 1578.5	"F": 21}
{"v": 1	"t": 1032874	"P": 1582.25	"F": 39}
{"v": 1	"t": 1032894	"P": 1580.0	"F": 55}
{"v": 1	"t": 1032914	"P": 1581.0	"F": 71}
{"v": 1	"t": 1032935	"P": 1584.0	"F": 69}
{"v": 1	"t": 1032955	"P": 1587.0	"F": 53}
{"v": 1	"t": 1032975	"P": 1582.25	"F": 3}
{"v": 1	"t": 1032996	"P": 1568.5	"F": -86}
{"v": 1	"t": 1033016	"P": 1558.5	"F": -266}
{"v": 1	"t": 1033036	"P": 1548.75	"F": -573}
{"v": 1	"t": 1033057	"P": 1533.25	"F": -921}
{"v": 1	"t": 1033077	"P": 1519.25	"F": -1250}
{"v": 1	"t": 1033097	"P": 1505.0	"F": -1619}
{"v": 1	"t": 1033117	"P": 1500.75	"F": -1818}
{"v": 1	"t": 1033138	"P": 1499.5	"F": -1821}
{"v": 1	"t": 1033158	"P": 1498.25	"F": -1835}
{"v": 1	"t": 1033178	"P": 1496.75	"F": -1824}
{"v": 1	"t": 1033199	"P": 1499.25	"F": -1929}
{"v": 1	"t": 1033219	"P": 1502.25	"F": -1921}
{"v": 1	"t": 1033239	"P": 1496.75	"F": -1901}
{"v": 1	"t": 1033259	"P": 1494.0	"F": -1879}
{"v": 1	"t": 1033280	"P": 1495.75	"F": -1859}
{"v": 1	"t": 1033300	"P": 1500.0	"F": -1784}
{"v": 1	"t": 1033320	"P": 1493.5	"F": -1803}
{"v": 1	"t": 1033341	"P": 1492.0	"F": -1799}
{"v": 1	"t": 1033361	"P": 1491.0	"F": -1788}
{"v": 1	"t": 1033381	"P": 1493.5	"F": -1806}
{"v": 1	"t": 1033401	"P": 1497.5	"F": -1608}
{"v": 1	"t": 1033422	"P": 1496.75	"F": -1530}
{"v": 1	"t": 1033442	"P": 1499.5	"F": -1460}
{"v": 1	"t": 1033462	"P": 1502.25	"F": -1398}
{"v": 1	"t": 1033483	"P": 1507.5	"F": -1427}
{"v": 1	"t": 1033503	"P": 1508.0	"F": -1376}
{"v": 1	"t": 1033523	"P": 1507.5	"F": -1246}
{"v": 1	"t": 1033544	"P": 1514.75	"F": -1264}
{"v": 1	"t": 1033564	"P": 1521.25	"F": -1218}
{"v": 1	"t": 1033584	"P": 1519.0	"F": -1202}
{"v": 1	"t": 1033605	"P": 1520.75	"F": -1171}
{"v": 1	"t": 1033625	"P": 1530.0	"F": -1114}
{"v": 1	"t": 1033645	"P": 1538.75	"F": -1016}
{"v": 1	"t": 1033665	"P": 1541.0	"F": -927}
{"v": 1	"t": 1033686	"P": 1541.25	"F": -902}
{"v": 1	"t": 1033706	"P": 1546.0	"F": -799}
{"v": 1	"t": 1033726	"P": 1550.75	"F": -694}
{"v": 1	"t": 1033747	"P": 1552.0	"F": -553	"C": 45.99	"D": 3254	"sn": 54091929832280	"file": "/data/device_log/data0000.out"}
{"v": 1	"t": 1033767	"P": 1551.5	"F": -414}
{"v": 1	"t": 1033787	"P": 1551.25	"F": -256}
{"v": 1	"t": 1033807	"P": 1561.5	"F": -138}
{"v": 1	"t": 1033828	"P": 1565.75	"F": -74}
{"v": 1	"t": 1033848	"P": 1569.75	"F": -14}
{"v": 1	"t": 1033868	"P": 1577.25	"F": 44}
{"v": 1	"t": 1033889	"P": 1585.25	"F": 134}
{"v": 1	"t": 1033909	"P": 1591.75	"F": 215}
{"v": 1	"t": 1033929	"P": 1594.75	"F": 292}
{"v": 1	"t": 1033949	"P": 1596.0	"F": 381}
{"v": 1	"t": 1033970	"P": 1604.0	"F": 521}
{"v": 1	"t": 1033990	"P": 1611.0	"F": 633}
{"v": 1	"t": 1034010	"P": 1614.75	"F": 726}
{"v": 1	"t": 1034031	"P": 1616.5	"F": 765}
{"v": 1	"t": 1034051	"P": 1622.5	"F": 752}
{"v": 1	"t": 1034071	"P": 1627.5	"F": 848}
{"v": 1	"t": 1034092	"P": 1636.0	"F": 899}
{"v": 1	"t": 1034112	"P": 1635.0	"F": 969}
{"v": 1	"t": 1034132	"P": 1635.25	"F": 939}
{"v": 1	"t": 1034152	"P": 1638.0	"F": 852}
{"v": 1	"t": 1034173	"P": 1641.0	"F": 794}
{"v": 1	"t": 1034193	"P": 1637.0	"F": 791}
{"v": 1	"t": 1034213	"P": 1635.0	"F": 805}
{"v": 1	"t": 1034234	"P": 1639.0	"F": 819}
{"v": 1	"t": 1034254	"P": 1642.75	"F": 828}
{"v": 1	"t": 1034274	"P": 1639.25	"F": 863}
{"v": 1	"t": 1034295	"P": 1638.5	"F": 811}
{"v": 1	"t": 1034315	"P": 1643.25	"F": 861}
{"v": 1	"t": 1034335	"P": 1647.5	"F": 824}
{"v": 1	"t": 1034355	"P": 1641.75	"F": 723}
{"v": 1	"t": 1034376	"P": 1640.5	"F": 658}
{"v": 1	"t": 1034396	"P": 1638.25	"F": 653}
{"v": 1	"t": 1034416	"P": 1643.0	"F": 619}
{"v": 1	"t": 1034437	"P": 1639.0	"F": 585}
{"v": 1	"t": 1034457	"P": 1634.5	"F": 536}
{"v": 1	"t": 1034477	"P": 1630.75	"F": 522}
{"v": 1	"t": 1034497	"P": 1635.25	"F": 545}
{"v": 1	"t": 1034518	"P": 1632.5	"F": 572}
{"v": 1	"t": 1034538	"P": 1629.25	"F": 565}
{"v": 1	"t": 1034558	"P": 1628.0	"F": 553}
{"v": 1	"t": 1034579	"P": 1627.5	"F": 578}
{"v": 1	"t": 1034599	"P": 1628.75	"F": 524}
{"v": 1	"t": 1034619	"P": 1625.75	"F": 487}
{"v": 1	"t": 1034639	"P": 1623.25	"F": 467}
{"v": 1	"t": 1034660	"P": 1621.25	"F": 452}
{"v": 1	"t": 1034680	"P": 1625.75	"F": 495}
{"v": 1	"t": 1034700	"P": 1623.0	"F": 477}
{"v": 1	"t": 1034721	"P": 1619.25	"F": 450}
{"v": 1	"t": 1034741	"P": 1617.0	"F": 472}
{"v": 1	"t": 1034761	"P": 1623.0	"F": 526	"C": 46.02	"D": 3254	"sn": 54091929832280	"file": "/data/device_log/data0000.out"}
{"v": 1	"t": 1034781	"P": 1625.0	"F": 538}
{"v": 1	"t": 1034802	"P": 1622.5	"F": 551}
{"v": 1	"t": 1034822	"P": 1622.5	"F": 543}
{"v": 1	"t": 1034842	"P": 1623.75	"F": 517}
{"v": 1	"t": 1034863	"P": 1626.5	"F": 492}
{"v": 1	"t": 1034883	"P": 1623.75	"F": 472}
{"v": 1	"t": 1034903	"P": 1622.25	"F": 498}
{"v": 1	"t": 1034924	"P": 1623.0	"F": 498}
{"v": 1	"t": 1034944	"P": 1627.5	"F": 529}
{"v": 1	"t": 1034964	"P": 1624.75	"F": 511}
{"v": 1	"t": 1034984	"P": 1623.0	"F": 510}
{"v": 1	"t": 1035005	"P": 1625.75	"F": 466}
{"v": 1	"t": 1035025	"P": 1628.5	"F": 497}
{"v": 1	"t": 1035045	"P": 1627.25	"F": 538}
{"v": 1	"t": 1035066	"P": 1622.75	"F": 528}
{"v": 1	"t": 1035086	"P": 1623.25	"F": 481}
{"v": 1	"t": 1035106	"P": 1627.5	"F": 436}
{"v": 1	"t": 1035127	"P": 1623.0	"F": 439}
{"v": 1	"t": 1035147	"P": 1619.5	"F": 450}
{"v": 1	"t": 1035167	"P": 1623.75	"F": 460}
{"v": 1	"t": 1035188	"P": 1625.25	"F": 508}
{"v": 1	"t": 1035208	"P": 1621.25	"F": 511}
{"v": 1	"t": 1035228	"P": 1620.0	"F": 448}
{"v": 1	"t": 1035249	"P": 1621.0	"F": 393}
{"v": 1	"t": 1035269	"P": 1619.25	"F": 353}
{"v": 1	"t": 1035289	"P": 1613.5	"F": 350}
{"v": 1	"t": 1035310	"P": 1608.5	"F": 275}
{"v": 1	"t": 1035330	"P": 1608.5	"F": 186}
{"v": 1	"t": 1035350	"P": 1600.75	"F": 66}
{"v": 1	"t": 1035371	"P": 1580.75	"F": -100}
{"v": 1	"t": 1035391	"P": 1567.75	"F": -378}
{"v": 1	"t": 1035411	"P": 1559.5	"F": -622}
{"v": 1	"t": 1035432	"P": 1549.5	"F": -756}
{"v": 1	"t": 1035452	"P": 1535.75	"F": -901}
{"v": 1	"t": 1035472	"P": 1526.5	"F": -1051}
{"v": 1	"t": 1035492	"P": 1527.25	"F": -1126}
{"v": 1	"t": 1035513	"P": 1522.25	"F": -1240}
{"v": 1	"t": 1035533	"P": 1516.75	"F": -1344}
{"v": 1	"t": 1035553	"P": 1511.25	"F": -1459}
{"v": 1	"t": 1035574	"P": 1510.25	"F": -1510}
{"v": 1	"t": 1035594	"P": 1504.5	"F": -1666}
{"v": 1	"t": 1035614	"P": 1501.5	"F": -1788}
{"v": 1	"t": 1035635	"P": 1499.75	"F": -1855}
{"v": 1	"t": 1035655	"P": 1501.5	"F": -1920}
{"v": 1	"t": 1035675	"P": 1503.25	"F": -1956}
{"v": 1	"t": 1035695	"P": 1495.5	"F": -2037}
{"v": 1	"t": 1035716	"P": 1492.0	"F": -2026}
{"v": 1	"t": 1035736	"P": 1491.75	"F": -1959}
{"v": 1	"t": 1035756	"P": 1494.25	"F": -1926}
{"v": 1	"t": 1035777	"P": 1495.0	"F": -1875	"C": 45.985	"D": 3254	"sn": 54091929832280	"file": "/data/device_log/data0000.out"}
{"v": 1	"t": 1035797	"P": 1490.5	"F": -1677}
{"v": 1	"t": 1035817	"P": 1491.75	"F": -1659}
{"v": 1	"t": 1035837	"P": 1496.25	"F": -1650}
{"v": 1	"t": 1035858	"P": 1492.0	"F": -1631}
{"v": 1	"t": 1035878	"P": 1493.25	"F": -1701}
{"v": 1	"t": 1035898	"P": 1488.0	"F": -1611}
{"v": 1	"t": 1035919	"P": 1492.0	"F": -1626}
{"v": 1	"t": 1035939	"P": 1498.0	"F": -1547}
{"v": 1	"t": 1035959	"P": 1493.75	"F": -1506}
{"v": 1	"t": 1035979	"P": 1497.0	"F": -1453}
{"v": 1	"t": 1036000	"P": 1503.0	"F": -1392}
{"v": 1	"t": 1036020	"P": 1508.5	"F": -1300}
{"v": 1	"t": 1036040	"P": 1514.0	"F": -1185}
{"v": 1	"t": 1036061	"P": 1517.0	"F": -1039}
{"v": 1	"t": 1036081	"P": 1522.5	"F": -1065}
{"v": 1	"t": 1036101	"P": 1533.75	"F": -1047}
{"v": 1	"t": 1036122	"P": 1540.25	"F": -929}
{"v": 1	"t": 1036142	"P": 1539.75	"F": -871}
{"v": 1	"t": 1036162	"P": 1543.75	"F": -820}
{"v": 1	"t": 1036182	"P": 1550.0	"F": -716}
{"v": 1	"t": 1036203	"P": 1552.0	"F": -582}
{"v": 1	"t": 1036223	"P": 1551.75	"F": -377}
{"v": 1	"t": 1036243	"P": 1554.25	"F": -217}
{"v": 1	"t": 1036264	"P": 1562.25	"F": -102}
{"v": 1	"t": 1036284	"P": 1572.5	"F": -2}
{"v": 1	"t": 1036304	"P": 1580.5	"F": 117}
{"v": 1	"t": 1036325	"P": 1586.75	"F": 282}
{"v": 1	"t": 1036345	"P": 1595.75	"F": 376}
{"v": 1	"t": 1036365	"P": 1600.0	"F": 429}
{"v": 1	"t": 1036385	"P": 1604.0	"F": 464}
{"v": 1	"t": 1036406	"P": 1606.0	"F": 535}
{"v": 1	"t": 1036426	"P": 1609.75	"F": 622}
{"v": 1	"t": 1036446	"P": 1612.25	"F": 713}
{"v": 1	"t": 1036467	"P": 1614.5	"F": 752}
{"v": 1	"t": 1036487	"P": 1619.0	"F": 791}
{"v": 1	"t": 1036507	"P": 1623.75	"F": 786}
{"v": 1	"t": 1036527	"P": 1629.5	"F": 839}
{"v": 1	"t": 1036548	"P": 1634.5	"F": 866}
{"v": 1	"t": 1036568	"P": 1633.0	"F": 927}
{"v": 1	"t": 1036588	"P": 1632.5	"F": 860}
{"v": 1	"t": 1036609	"P": 1634.25	"F": 783}
{"v": 1	"t": 1036629	"P": 1639.25	"F": 748}
{"v": 1	"t": 1036649	"P": 1637.0	"F": 720}
{"v": 1	"t": 1036669	"P": 1634.75	"F": 708}
{"v": 1	"t": 1036690	"P": 1632.25	"F": 592}
{"v": 1	"t": 1036710	"P": 1634.5	"F": 550}
{"v": 1	"t": 1036730	"P": 1635.25	"F": 525}
{"v": 1	"t": 1036751	"P": 1632.0	"F": 585}
{"v": 1	"t": 1036771	"P": 1632.5	"F": 593}
{"v": 1	"t": 1036791	"P": 1633.0	"F": 599	"C": 45.965	"D": 3254	"sn": 54091929832280	"file": "/data/device_log/data0000.out"}
{"v": 1	"t": 1036812	"P": 1630.0	"F": 555}
{"v": 1	"t": 1036832	"P": 1628.25	"F": 531}
{"v": 1	"t": 1036852	"P": 1628.75	"F": 569}
{"v": 1	"t": 1036873	"P": 1635.25	"F": 594}
{"v": 1	"t": 1036893	"P": 1630.5	"F": 566}
{"v": 1	"t": 1036913	"P": 1626.75	"F": 595}
{"v": 1	"t": 1036933	"P": 1629.25	"F": 608}
{"v": 1	"t": 1036954	"P": 1631.75	"F": 596}
{"v": 1	"t": 1036974	"P": 1629.0	"F": 571}
{"v": 1	"t": 1036994	"P": 1626.5	"F": 533}
{"v": 1	"t": 1037015	"P": 1623.0	"F": 513}
{"v": 1	"t": 1037035	"P": 1627.75	"F": 480}
{"v": 1	"t": 1037055	"P": 1626.75	"F": 504}
{"v": 1	"t": 1037076	"P": 1623.5	"F": 487}
{"v": 1	"t": 1037096	"P": 1619.0	"F": 447}
{"v": 1	"t": 1037116	"P": 1617.75	"F": 410}
{"v": 1	"t": 1037136	"P": 1621.0	"F": 365}
{"v": 1	"t": 1037157	"P": 1616.5	"F": 350}
{"v": 1	"t": 1037177	"P": 1613.25	"F": 383}
{"v": 1	"t": 1037197	"P": 1615.0	"F": 396}
{"v": 1	"t": 1037218	"P": 1619.25	"F": 398}
{"v": 1	"t": 1037238	"P": 1617.75	"F": 393}
{"v": 1	"t": 1037258	"P": 1613.75	"F": 382}
{"v": 1	"t": 1037278	"P": 1613.25	"F": 398}
{"v": 1	"t": 1037299	"P": 1616.75	"F": 421}
{"v": 1	"t": 1037319	"P": 1618.25	"F": 418}
{"v": 1	"t": 1037339	"P": 1613.25	"F": 413}
{"v": 1	"t": 1037360	"P": 1613.75	"F": 410}
{"v": 1	"t": 1037380	"P": 1615.5	"F": 416}
{"v": 1	"t": 1037400	"P": 1618.75	"F": 425}
{"v": 1	"t": 1037420	"P": 1615.25	"F": 437}
{"v": 1	"t": 1037441	"P": 1614.0	"F": 419}
{"v": 1	"t": 1037461	"P": 1616.25	"F": 415}
{"v": 1	"t": 1037481	"P": 1619.0	"F": 394}
{"v": 1	"t": 1037502	"P": 1616.75	"F": 382}
{"v": 1	"t": 1037522	"P": 1614.25	"F": 402}
{"v": 1	"t": 1037542	"P": 1615.75	"F": 424}
{"v": 1	"t": 1037563	"P": 1618.0	"F": 413}
{"v": 1	"t": 1037583	"P": 1615.5	"F": 381}
{"v": 1	"t": 1037603	"P": 1610.75	"F": 343}
{"v": 1	"t": 1037624	"P": 1613.75	"F": 336}
{"v": 1	"t": 1037644	"P": 1613.5	"F": 305}
{"v": 1	"t": 1037664	"P": 1607.5	"F": 253}
{"v": 1	"t": 1037684	"P": 1598.75	"F": 169}
{"v": 1	"t": 1037705	"P": 1589.75	"F": 47}
{"v": 1	"t": 1037725	"P": 1582.25	"F": -100}
{"v": 1	"t": 1037745	"P": 1570.5	"F": -328}
{"v": 1	"t": 1037766	"P": 1556.5	"F": -534}
{"v": 1	"t": 1037786	"P": 1544.5	"F": -670}
{"v": 1	"t": 1037806	"P": 1539.0	"F": -791	"C": 45.965	"D": 3254	"sn": 54091929832280	"file": "/data/device_log/data0000.out"}
{"v": 1	"t": 1037827	"P": 1535.25	"F": -889}
{"v": 1	"t": 1037847	"P": 1526.25	"F": -940}
{"v": 1	"t": 1037867	"P": 1522.75	"F": -968}
{"v": 1	"t": 1037887	"P": 1520.0	"F": -978}
{"v": 1	"t": 1037908	"P": 1522.25	"F": -1156}
{"v": 1	"t": 1037928	"P": 1519.5	"F": -1327}
{"v": 1	"t": 1037948	"P": 1511.25	"F": -1496}
{"v": 1	"t": 1037969	"P": 1508.25	"F": -1596}
{"v": 1	"t": 1037989	"P": 1510.5	"F": -1676}
{"v": 1	"t": 1038009	"P": 1506.5	"F": -1830}
{"v": 1	"t": 1038029	"P": 1504.25	"F": -1854}
{"v": 1	"t": 1038050	"P": 1502.5	"F": -1866}
{"v": 1	"t": 1038070	"P": 1509.5	"F": -1840}
{"v": 1	"t": 1038090	"P": 1505.25	"F": -1866}
{"v": 1	"t": 1038111	"P": 1502.25	"F": -1831}
{"v": 1	"t": 1038131	"P": 1498.0	"F": -1871}
{"v": 1	"t": 1038151	"P": 1503.0	"F": -1895}
{"v": 1	"t": 1038172	"P": 1503.75	"F": -1827}
{"v": 1	"t": 1038192	"P": 1500.5	"F": -1775}
{"v": 1	"t": 1038212	"P": 1500.25	"F": -1834}
{"v": 1	"t": 1038232	"P": 1503.0	"F": -1679}
{"v": 1	"t": 1038253	"P": 1507.75	"F": -1588}
{"v": 1	"t": 1038273	"P": 1503.75	"F": -1522}
{"v": 1	"t": 1038293	"P": 1503.25	"F": -1406}
{"v": 1	"t": 1038314	"P": 1512.25	"F": -1389}
{"v": 1	"t": 1038334	"P": 1512.0	"F": -1325}
{"v": 1	"t": 1038354	"P": 1512.5	"F": -1388}
{"v": 1	"t": 1038375	"P": 1512.75	"F": -1392}
{"v": 1	"t": 1038395	"P": 1517.75	"F": -1307}
{"v": 1	"t": 1038415	"P": 1524.0	"F": -1293}
{"v": 1	"t": 1038435	"P": 1523.5	"F": -1228}
{"v": 1	"t": 1038456	"P": 1525.0	"F": -1211}
{"v": 1	"t": 1038476	"P": 1528.25	"F": -1187}
{"v": 1	"t": 1038496	"P": 1534.25	"F": -1113}
{"v": 1	"t": 1038517	"P": 1533.5	"F": -1179}
{"v": 1	"t": 1038537	"P": 1531.25	"F": -1170}
{"v": 1	"t": 1038557	"P": 1535.75	"F": -1111}
{"v": 1	"t": 1038577	"P": 1542.0	"F": -1077}
{"v": 1	"t": 1038598	"P": 1542.0	"F": -937}
{"v": 1	"t": 1038618	"P": 1541.25	"F": -888}
{"v": 1	"t": 1038638	"P": 1541.0	"F": -736}
{"v": 1	"t": 1038659	"P": 1543.5	"F": -610}
{"v": 1	"t": 1038679	"P": 1554.5	"F": -357}
{"v": 1	"t": 1038699	"P": 1566.25	"F": -55}
{"v": 1	"t": 1038719	"P": 1580.0	"F": 159}
{"v": 1	"t": 1038740	"P": 1585.5	"F": 286}
{"v": 1	"t": 1038760	"P": 1590.5	"F": 265}
{"v": 1	"t": 1038780	"P": 1593.5	"F": 262}
{"v": 1	"t": 1038801	"P": 1597.75	"F": 348}
{"v": 1	"t": 1038821	"P": 1601.5	"F": 447	"C": 45.99	"D": 3254	"sn": 54091929832280	"file": "/data/device_log/data0000.out"}
{"v": 1	"t": 1038841	"P": 1609.25	"F": 501}
{"v": 1	"t": 1038862	"P": 1609.5	"F": 575}
{"v": 1	"t": 1038882	"P": 1612.5	"F": 662}
{"v": 1	"t": 1038902	"P": 1616.75	"F": 729}
{"v": 1	"t": 1038923	"P": 1623.5	"F": 769}
{"v": 1	"t": 1038943	"P": 1622.75	"F": 724}
{"v": 1	"t": 1038963	"P": 1617.25	"F": 677}
{"v": 1	"t": 1038983	"P": 1621.5	"F": 674}
{"v": 1	"t": 1039004	"P": 1628.25	"F": 637}
{"v": 1	"t": 1039024	"P": 1629.0	"F": 673}
{"v": 1	"t": 1039044	"P": 1628.0	"F": 670}
{"v": 1	"t": 1039065	"P": 1626.0	"F": 619}
{"v": 1	"t": 1039085	"P": 1631.75	"F": 577}
{"v": 1	"t": 1039105	"P": 1632.25	"F": 595}
{"v": 1	"t": 1039126	"P": 1630.0	"F": 594}
{"v": 1	"t": 1039146	"P": 1630.25	"F": 576}
{"v": 1	"t": 1039166	"P": 1632.5	"F": 556}
{"v": 1	"t": 1039187	"P": 1630.0	"F": 572}
{"v": 1	"t": 1039207	"P": 1631.25	"F": 602}
{"v": 1	"t": 1039227	"P": 1633.25	"F": 651}
{"v": 1	"t": 1039248	"P": 1637.0	"F": 653}
{"v": 1	"t": 1039268	"P": 1632.75	"F": 612}
{"v": 1	"t": 1039288	"P": 1630.25	"F": 639}
{"v": 1	"t": 1039309	"P": 1632.5	"F": 637}
{"v": 1	"t": 1039329	"P": 1636.0	"F": 627}
{"v": 1	"t": 1039349	"P": 1632.5	"F": 589}
{"v": 1	"t": 1039370	"P": 1631.75	"F": 546}
{"v": 1	"t": 1039390	"P": 1633.75	"F": 545}
{"v": 1	"t": 1039410	"P": 1635.0	"F": 585}
{"v": 1	"t": 1039431	"P": 1633.25	"F": 589}
{"v": 1	"t": 1039451	"P": 1627.75	"F": 559}
{"v": 1	"t": 1039471	"P": 1630.5	"F": 553}
{"v": 1	"t": 1039491	"P": 1635.0	"F": 573}
{"v": 1	"t": 1039512	"P": 1630.75	"F": 581}
{"v": 1	"t": 1039532	"P": 1630.25	"F": 634}
{"v": 1	"t": 1039552	"P": 1634.75	"F": 644}
{"v": 1	"t": 1039573	"P": 1635.75	"F": 649}
{"v": 1	"t": 1039593	"P": 1633.5	"F": 653}
{"v": 1	"t": 1039613	"P": 1631.0	"F": 627}
{"v": 1	"t": 1039634	"P": 1634.75	"F": 578}
{"v": 1	"t": 1039654	"P": 1636.75	"F": 574}
{"v": 1	"t": 1039674	"P": 1635.75	"F": 573}
{"v": 1	"t": 1039694	"P": 1633.0	"F": 618}
{"v": 1	"t": 1039715	"P": 1632.5	"F": 624}
{"v": 1	"t": 1039735	"P": 1637.25	"F": 637}
{"v": 1	"t": 1039755	"P": 1635.25	"F": 622}
{"v": 1	"t": 1039776	"P": 1635.75	"F": 636}
{"v": 1	"t": 1039796	"P": 1636.0	"F": 649}
{"v": 1	"t": 1039816	"P": 1639.25	"F": 678}
{"v": 1	"t": 1039836	"P": 1641.0	"F": 735	"C": 45.99	"D": 3254	"sn": 54091929832280	"file": "/data/device_log/data0000.out"}
{"v": 1	"t": 1039857	"P": 1636.5	"F": 717}
{"v": 1	"t": 1039877	"P": 1634.75	"F": 686}
{"v": 1	"t": 1039897	"P": 1636.5	"F": 641}
{"v": 1	"t": 1039918	"P": 1639.0	"F": 617}
{"v": 1	"t": 1039938	"P": 1638.25	"F": 633}
{"v": 1	"t": 1039958	"P": 1633.75	"F": 606}
{"v": 1	"t": 1039978	"P": 1633.0	"F": 585}
{"v": 1	"t": 1039999	"P": 1634.25	"F": 573}
{"v": 1	"t": 1040019	"P": 1634.0	"F": 568}
{"v": 1	"t": 1040039	"P": 1629.25	"F": 565}
{"v": 1	"t": 1040060	"P": 1627.5	"F": 544}
{"v": 1	"t": 1040080	"P": 1630.75	"F": 540}
{"v": 1	"t": 1040100	"P": 1629.5	"F": 547}
{"v": 1	"t": 1040121	"P": 1623.25	"F": 486}
{"v": 1	"t": 1040141	"P": 1622.5	"F": 456}
{"v": 1	"t": 1040162	"P": 1625.75	"F": 417}
{"v": 1	"t": 1040182	"P": 1617.25	"F": 349}
{"v": 1	"t": 1040202	"P": 1611.25	"F": 303}
{"v": 1	"t": 1040223	"P": 1614.25	"F": 251}
{"v": 1	"t": 1040243	"P": 1605.75	"F": 210}
{"v": 1	"t": 1040263	"P": 1599.5	"F": 118}
{"v": 1	"t": 1040284	"P": 1595.25	"F": 37}
{"v": 1	"t": 1040304	"P": 1589.5	"F": -30}
{"v": 1	"t": 1040324	"P": 1577.75	"F": -123}
{"v": 1	"t": 1040345	"P": 1570.5	"F": -200}
{"v": 1	"t": 1040365	"P": 1566.75	"F": -282}
{"v": 1	"t": 1040386	"P": 1556.5	"F": -367}
{"v": 1	"t": 1040406	"P": 1547.0	"F": -488}
{"v": 1	"t": 1040426	"P": 1544.0	"F": -648}
{"v": 1	"t": 1040447	"P": 1535.75	"F": -850}
{"v": 1	"t": 1040467	"P": 1524.5	"F": -1038}
{"v": 1	"t": 1040487	"P": 1517.75	"F": -1171}
{"v": 1	"t": 1040508	"P": 1517.25	"F": -1322}
{"v": 1	"t": 1040528	"P": 1508.0	"F": -1417}
{"v": 1	"t": 1040548	"P": 1508.5	"F": -1630}
{"v": 1	"t": 1040569	"P": 1510.75	"F": -1708}
{"v": 1	"t": 1040589	"P": 1509.75	"F": -1781}
{"v": 1	"t": 1040610	"P": 1508.25	"F": -1788}
{"v": 1	"t": 1040630	"P": 1510.25	"F": -1768}
{"v": 1	"t": 1040650	"P": 1508.5	"F": -1835}
{"v": 1	"t": 1040671	"P": 1502.75	"F": -2035}
{"v": 1	"t": 1040691	"P": 1500.0	"F": -2045}
{"v": 1	"t": 1040711	"P": 1506.25	"F": -2161}
{"v": 1	"t": 1040732	"P": 1501.0	"F": -2177}
{"v": 1	"t": 1040752	"P": 1493.75	"F": -2184}
{"v": 1	"t": 1040772	"P": 1494.25	"F": -2158}
{"v": 1	"t": 1040793	"P": 1487.75	"F": -2248}
{"v": 1	"t": 1040813	"P": 1482.25	"F": -2234}
{"v": 1	"t": 1040834	"P": 1479.5	"F": -2142}
{"v": 1	"t": 1040854	"P": 1479.75	"F": -2103	"C": 46.0	"D": 3254	"sn": 54091929832280	"file": "/data/device_log/data0000.out"}
{"v": 1	"t": 1040874	"P": 1474.25	"F": -1979}
{"v": 1	"t": 1040895	"P": 1478.0	"F": -1848}
{"v": 1	"t": 1040915	"P": 1475.0	"F": -1829}
{"v": 1	"t": 1040935	"P": 1480.25	"F": -1670}
{"v": 1	"t": 1040956	"P": 1479.5	"F": -1641}
{"v": 1	"t": 1040976	"P": 1482.25	"F": -1590}
{"v": 1	"t": 1040996	"P": 1487.5	"F": -1528}
{"v": 1	"t": 1041017	"P": 1487.75	"F": -1507}
{"v": 1	"t": 1041037	"P": 1488.0	"F": -1448}
{"v": 1	"t": 1041058	"P": 1495.75	"F": -1422}
{"v": 1	"t": 1041078	"P": 1499.25	"F": -1400}
{"v": 1	"t": 1041098	"P": 1497.5	"F": -1389}
{"v": 1	"t": 1041119	"P": 1503.25	"F": -1349}
{"v": 1	"t": 1041139	"P": 1510.5	"F": -1282}
{"v": 1	"t": 1041159	"P": 1513.0	"F": -1195}
{"v": 1	"t": 1041179	"P": 1519.0	"F": -1013}
{"v": 1	"t": 1041200	"P": 1526.75	"F": -988}
{"v": 1	"t": 1041220	"P": 1532.5	"F": -881}
{"v": 1	"t": 1041240	"P": 1547.5	"F": -768}
{"v": 1	"t": 1041261	"P": 1549.75	"F": -613}
{"v": 1	"t": 1041281	"P": 1559.25	"F": -497}
{"v": 1	"t": 1041302	"P": 1562.0	"F": -344}
{"v": 1	"t": 1041322	"P": 1565.0	"F": -149}
{"v": 1	"t": 1041342	"P": 1570.0	"F": 4}
{"v": 1	"t": 1041362	"P": 1582.5	"F": 114}
{"v": 1	"t": 1041383	"P": 1590.0	"F": 241}
{"v": 1	"t": 1041403	"P": 1591.5	"F": 322}
{"v": 1	"t": 1041423	"P": 1594.0	"F": 344}
{"v": 1	"t": 1041443	"P": 1597.25	"F": 384}
{"v": 1	"t": 1041464	"P": 1608.25	"F": 457}
{"v": 1	"t": 1041484	"P": 1609.75	"F": 581}
{"v": 1	"t": 1041504	"P": 1612.75	"F": 671}
{"v": 1	"t": 1041525	"P": 1614.25	"F": 716}
{"v": 1	"t": 1041545	"P": 1620.25	"F": 785}
{"v": 1	"t": 1041565	"P": 1622.5	"F": 786}
{"v": 1	"t": 1041585	"P": 1620.5	"F": 764}
{"v": 1	"t": 1041606	"P": 1624.75	"F": 803}
{"v": 1	"t": 1041626	"P": 1628.5	"F": 760}
{"v": 1	"t": 1041646	"P": 1636.5	"F": 818}
{"v": 1	"t": 1041667	"P": 1634.5	"F": 820}
{"v": 1	"t": 1041687	"P": 1634.25	"F": 832}
{"v": 1	"t": 1041707	"P": 1636.0	"F": 790}
{"v": 1	"t": 1041727	"P": 1640.75	"F": 777}
{"v": 1	"t": 1041748	"P": 1641.25	"F": 779}
{"v": 1	"t": 1041768	"P": 1639.5	"F": 753}
{"v": 1	"t": 1041788	"P": 1639.0	"F": 727}
{"v": 1	"t": 1041809	"P": 1640.0	"F": 748}
{"v": 1	"t": 1041829	"P": 1639.0	"F": 738}
{"v": 1	"t": 1041850	"P": 1639.25	"F": 785}
{"v": 1	"t": 1041870	"P": 1642.5	"F": 774	"C": 46.005	"D": 3254	"sn": 54091929832280	"file": "/data/device_log/data0000.out"}
{"v": 1	"t": 1041890	"P": 1646.0	"F": 813}
{"v": 1	"t": 1041910	"P": 1644.5	"F": 771}
{"v": 1	"t": 1041931	"P": 1642.75	"F": 770}
{"v": 1	"t": 1041951	"P": 1644.75	"F": 829}
{"v": 1	"t": 1041971	"P": 1648.0	"F": 774}
{"v": 1	"t": 1041992	"P": 1646.0	"F": 804}
{"v": 1	"t": 1042012	"P": 1642.25	"F": 725}
{"v": 1	"t": 1042032	"P": 1639.5	"F": 709}
{"v": 1	"t": 1042052	"P": 1642.25	"F": 688}
{"v": 1	"t": 1042073	"P": 1647.75	"F": 697}
{"v": 1	"t": 1042093	"P": 1644.75	"F": 790}
{"v": 1	"t": 1042113	"P": 1646.25	"F": 891}
{"v": 1	"t": 1042133	"P": 1646.75	"F": 867}
{"v": 1	"t": 1042154	"P": 1649.75	"F": 883}
{"v": 1	"t": 1042174	"P": 1651.0	"F": 822}
{"v": 1	"t": 1042194	"P": 1646.75	"F": 763}
{"v": 1	"t": 1042215	"P": 1644.0	"F": 747}
{"v": 1	"t": 1042235	"P": 1646.25	"F": 716}
{"v": 1	"t": 1042255	"P": 1648.25	"F": 706}
{"v": 1	"t": 1042275	"P": 1646.75	"F": 726}
{"v": 1	"t": 1042296	"P": 1640.75	"F": 735}
{"v": 1	"t": 1042316	"P": 1638.75	"F": 686}
{"v": 1	"t": 1042336	"P": 1643.25	"F": 658}
{"v": 1	"t": 1042357	"P": 1640.5	"F": 678}
{"v": 1	"t": 1042377	"P": 1639.75	"F": 698}
{"v": 1	"t": 1042398	"P": 1645.75	"F": 732}
{"v": 1	"t": 1042418	"P": 1643.75	"F": 785}
{"v": 1	"t": 1042438	"P": 1642.75	"F": 824}
{"v": 1	"t": 1042458	"P": 1642.75	"F": 799}
{"v": 1	"t": 1042479	"P": 1641.75	"F": 694}
{"v": 1	"t": 1042499	"P": 1643.25	"F": 626}
{"v": 1	"t": 1042519	"P": 1638.75	"F": 622}
{"v": 1	"t": 1042540	"P": 1636.25	"F": 597}
{"v": 1	"t": 1042560	"P": 1638.75	"F": 655}
{"v": 1	"t": 1042580	"P": 1640.75	"F": 699}
{"v": 1	"t": 1042600	"P": 1641.0	"F": 724}
{"v": 1	"t": 1042621	"P": 1636.0	"F": 688}
{"v": 1	"t": 1042641	"P": 1636.0	"F": 662}
{"v": 1	"t": 1042661	"P": 1638.25	"F": 673}
{"v": 1	"t": 1042681	"P": 1639.5	"F": 677}
{"v": 1	"t": 1042702	"P": 1637.75	"F": 706}
{"v": 1	"t": 1042722	"P": 1635.75	"F": 681}
{"v": 1	"t": 1042742	"P": 1639.0	"F": 714}
{"v": 1	"t": 1042763	"P": 1641.75	"F": 697}
{"v": 1	"t": 1042783	"P": 1637.25	"F": 674}
{"v": 1	"t": 1042803	"P": 1634.25	"F": 643}
{"v": 1	"t": 1042823	"P": 1634.75	"F": 629}
{"v": 1	"t": 1042844	"P": 1637.0	"F": 646}
{"v": 1	"t": 1042864	"P": 1635.5	"F": 608}
{"v": 1	"t": 1042884	"P": 1633.75	"F": 592	"C": 45.955	"D": 3254	"sn": 54091929832280	"file": "/data/device_log/data0000.out"}
{"v": 1	"t": 1042905	"P": 1630.5	"F": 629}
{"v": 1	"t": 1042925	"P": 1633.75	"F": 592}
{"v": 1	"t": 1042946	"P": 1632.0	"F": 614}
{"v": 1	"t": 1042966	"P": 1627.5	"F": 536}
{"v": 1	"t": 1042986	"P": 1630.75	"F": 540}
{"v": 1	"t": 1043007	"P": 1626.5	"F": 504}
{"v": 1	"t": 1043027	"P": 1623.0	"F": 513}
{"v": 1	"t": 1043048	"P": 1625.25	"F": 482}
{"v": 1	"t": 1043068	"P": 1622.75	"F": 475}
{"v": 1	"t": 1043088	"P": 1617.75	"F": 444}
{"v": 1	"t": 1043109	"P": 1623.75	"F": 425}
{"v": 1	"t": 1043129	"P": 1616.0	"F": 379}
{"v": 1	"t": 1043150	"P": 1613.5	"F": 303}
{"v": 1	"t": 1043170	"P": 1613.75	"F": 247}
{"v": 1	"t": 1043190	"P": 1609.75	"F": 191}
{"v": 1	"t": 1043211	"P": 1602.0	"F": 120}
{"v": 1	"t": 1043231	"P": 1596.25	"F": 37}
{"v": 1	"t": 1043252	"P": 1584.25	"F": -77}
{"v": 1	"t": 1043272	"P": 1568.0	"F": -314}
{"v": 1	"t": 1043292	"P": 1554.5	"F": -598}
{"v": 1	"t": 1043313	"P": 1538.5	"F": -926}
{"v": 1	"t": 1043333	"P": 1516.5	"F": -1396}
{"v": 1	"t": 1043354	"P": 1500.75	"F": -1983}
{"v": 1	"t": 1043374	"P": 1491.75	"F": -2401}
{"v": 1	"t": 1043394	"P": 1483.0	"F": -2605}
{"v": 1	"t": 1043415	"P": 1481.75	"F": -2809}
{"v": 1	"t": 1043435	"P": 1484.75	"F": -2685}
{"v": 1	"t": 1043456	"P": 1481.0	"F": -2418}
{"v": 1	"t": 1043476	"P": 1478.0	"F": -2278}
{"v": 1	"t": 1043496	"P": 1479.75	"F": -2159}
{"v": 1	"t": 1043517	"P": 1473.25	"F": -2083}
{"v": 1	"t": 1043537	"P": 1465.0	"F": -2295}
{"v": 1	"t": 1043557	"P": 1460.75	"F": -2331}
{"v": 1	"t": 1043578	"P": 1461.5	"F": -2314}
{"v": 1	"t": 1043598	"P": 1455.25	"F": -2388}
{"v": 1	"t": 1043618	"P": 1455.5	"F": -2262}
{"v": 1	"t": 1043639	"P": 1456.0	"F": -2237}
{"v": 1	"t": 1043659	"P": 1453.75	"F": -2078}
{"v": 1	"t": 1043680	"P": 1451.25	"F": -2107}
{"v": 1	"t": 1043700	"P": 1455.0	"F": -1963}
{"v": 1	"t": 1043720	"P": 1456.0	"F": -1855}
{"v": 1	"t": 1043741	"P": 1455.0	"F": -1904}
{"v": 1	"t": 1043761	"P": 1456.25	"F": -1884}
{"v": 1	"t": 1043781	"P": 1463.75	"F": -1750}
{"v": 1	"t": 1043802	"P": 1463.5	"F": -1729}
{"v": 1	"t": 1043822	"P": 1465.75	"F": -1660}
{"v": 1	"t": 1043842	"P": 1471.0	"F": -1528}
{"v": 1	"t": 1043863	"P": 1479.25	"F": -1506}
{"v": 1	"t": 1043883	"P": 1480.0	"F": -1508}
{"v": 1	"t": 1043904	"P": 1483.25	"F": -1504	"C": 45.99	"D": 3254	"sn": 54091929832280	"file": "/data/device_log/data0000.out"}
{"v": 1	"t": 1043924	"P": 1489.25	"F": -1455}
{"v": 1	"t": 1043944	"P": 1494.0	"F": -1365}
{"v": 1	"t": 1043965	"P": 1500.5	"F": -1315}
{"v": 1	"t": 1043985	"P": 1510.25	"F": -1229}
{"v": 1	"t": 1044006	"P": 1512.75	"F": -1148}
{"v": 1	"t": 1044026	"P": 1522.25	"F": -1024}
{"v": 1	"t": 1044046	"P": 1532.75	"F": -950}
{"v": 1	"t": 1044067	"P": 1544.0	"F": -844}
{"v": 1	"t": 1044087	"P": 1547.0	"F": -722}
{"v": 1	"t": 1044107	"P": 1557.25	"F": -574}
{"v": 1	"t": 1044128	"P": 1565.75	"F": -384}
{"v": 1	"t": 1044148	"P": 1565.75	"F": -206}
{"v": 1	"t": 1044168	"P": 1567.5	"F": -42}
{"v": 1	"t": 1044189	"P": 1577.5	"F": 39}
{"v": 1	"t": 1044209	"P": 1580.0	"F": 68}
{"v": 1	"t": 1044230	"P": 1576.25	"F": 73}
{"v": 1	"t": 1044250	"P": 1583.25	"F": 94}
{"v": 1	"t": 1044270	"P": 1590.5	"F": 117}
{"v": 1	"t": 1044291	"P": 1589.75	"F": 149}
{"v": 1	"t": 1044311	"P": 1589.25	"F": 164}
{"v": 1	"t": 1044331	"P": 1594.25	"F": 194}
{"v": 1	"t": 1044352	"P": 1593.75	"F": 221}
{"v": 1	"t": 1044372	"P": 1590.0	"F": 246}
{"v": 1	"t": 1044392	"P": 1595.25	"F": 296}
{"v": 1	"t": 1044413	"P": 1602.0	"F": 359}
{"v": 1	"t": 1044433	"P": 1601.75	"F": 386}
{"v": 1	"t": 1044453	"P": 1602.5	"F": 391}
{"v": 1	"t": 1044474	"P": 1609.0	"F": 397}
{"v": 1	"t": 1044494	"P": 1609.5	"F": 465}
{"v": 1	"t": 1044515	"P": 1612.25	"F": 528}
{"v": 1	"t": 1044535	"P": 1617.0	"F": 557}
{"v": 1	"t": 1044556	"P": 1612.75	"F": 553}
{"v": 1	"t": 1044576	"P": 1611.5	"F": 494}
{"v": 1	"t": 1044596	"P": 1618.5	"F": 481}
{"v": 1	"t": 1044617	"P": 1621.0	"F": 528}
{"v": 1	"t": 1044637	"P": 1620.25	"F": 562}
{"v": 1	"t": 1044657	"P": 1619.5	"F": 566}
{"v": 1	"t": 1044677	"P": 1623.0	"F": 530}
{"v": 1	"t": 1044698	"P": 1625.25	"F": 504}
{"v": 1	"t": 1044718	"P": 1626.75	"F": 543}
{"v": 1	"t": 1044738	"P": 1627.0	"F": 640}
{"v": 1	"t": 1044759	"P": 1630.75	"F": 690}
{"v": 1	"t": 1044779	"P": 1631.75	"F": 657}
{"v": 1	"t": 1044799	"P": 1628.25	"F": 608}
{"v": 1	"t": 1044819	"P": 1627.0	"F": 592}
{"v": 1	"t": 1044840	"P": 1631.25	"F": 602}
{"v": 1	"t": 1044860	"P": 1634.75	"F": 639}
{"v": 1	"t": 1044880	"P": 1634.25	"F": 691}
{"v": 1	"t": 1044901	"P": 1633.0	"F": 675}
{"v": 1	"t": 1044921	"P": 1633.0	"F": 687	"C": 45.99	"D": 3254	"sn": 54091929832280	"file": "/data/device_log/data0000.out"}
{"v": 1	"t": 1044941	"P": 1638.25	"F": 686}
{"v": 1	"t": 1044962	"P": 1638.75	"F": 675}
{"v": 1	"t": 1044982	"P": 1636.5	"F": 677}
{"v": 1	"t": 1045002	"P": 1634.0	"F": 625}
{"v": 1	"t": 1045022	"P": 1637.0	"F": 603}
{"v": 1	"t": 1045043	"P": 1639.0	"F": 619}
{"v": 1	"t": 1045063	"P": 1636.75	"F": 665}
{"v": 1	"t": 1045083	"P": 1633.25	"F": 668}
{"v": 1	"t": 1045104	"P": 1636.0	"F": 679}
{"v": 1	"t": 1045124	"P": 1639.0	"F": 629}
{"v": 1	"t": 1045144	"P": 1636.0	"F": 603}
{"v": 1	"t": 1045165	"P": 1634.0	"F": 618}
{"v": 1	"t": 1045185	"P": 1635.25	"F": 631}
{"v": 1	"t": 1045205	"P": 1637.25	"F": 616}
{"v": 1	"t": 1045225	"P": 1637.25	"F": 636}
{"v": 1	"t": 1045246	"P": 1636.0	"F": 649}
{"v": 1	"t": 1045266	"P": 1636.0	"F": 693}
{"v": 1	"t": 1045286	"P": 1642.0	"F": 730}
{"v": 1	"t": 1045307	"P": 1638.5	"F": 717}
{"v": 1	"t": 1045327	"P": 1638.5	"F": 689}
{"v": 1	"t": 1045347	"P": 1636.25	"F": 639}
{"v": 1	"t": 1045367	"P": 1642.5	"F": 665}
{"v": 1	"t": 1045388	"P": 1640.0	"F": 677}
{"v": 1	"t": 1045408	"P": 1638.5	"F": 655}
{"v": 1	"t": 1045428	"P": 1636.0	"F": 631}
{"v": 1	"t": 1045449	"P": 1635.5	"F": 615}
{"v": 1	"t": 1045469	"P": 1640.0	"F": 618}
{"v": 1	"t": 1045489	"P": 1636.5	"F": 608}
{"v": 1	"t": 1045509	"P": 1634.0	"F": 632}
{"v": 1	"t": 1045530	"P": 1633.0	"F": 624}
{"v": 1	"t": 1045550	"P": 1636.25	"F": 614}
{"v": 1	"t": 1045570	"P": 1632.25	"F": 581}
{"v": 1	"t": 1045591	"P": 1627.0	"F": 536}
{"v": 1	"t": 1045611	"P": 1625.75	"F": 534}
{"v": 1	"t": 1045631	"P": 1630.5	"F": 510}
{"v": 1	"t": 1045652	"P": 1627.5	"F": 486}
{"v": 1	"t": 1045672	"P": 1625.75	"F": 511}
{"v": 1	"t": 1045692	"P": 1622.25	"F": 517}
{"v": 1	"t": 1045712	"P": 1624.25	"F": 468}
{"v": 1	"t": 1045733	"P": 1623.25	"F": 441}
{"v": 1	"t": 1045753	"P": 1618.5	"F": 414}
{"v": 1	"t": 1045773	"P": 1613.25	"F": 363}
{"v": 1	"t": 1045794	"P": 1612.0	"F": 328}
{"v": 1	"t": 1045814	"P": 1614.5	"F": 299}
{"v": 1	"t": 1045834	"P": 1604.75	"F": 201}
{"v": 1	"t": 1045854	"P": 1595.75	"F": 90}
{"v": 1	"t": 1045875	"P": 1581.5	"F": -84}
{"v": 1	"t": 1045895	"P": 1564.75	"F": -473}
{"v": 1	"t": 1045915	"P": 1548.0	"F": -886}
{"v": 1	"t": 1045936	"P": 1529.25	"F": -1228	"C": 45.985	"D": 3254	"sn": 54091929832280	"file": "/data/device_log/data0000.out"}
{"v": 1	"t": 1045956	"P": 1517.5	"F": -1596}
{"v": 1	"t": 1045976	"P": 1509.5	"F": -1752}
{"v": 1	"t": 1045997	"P": 1498.25	"F": -1831}
{"v": 1	"t": 1046017	"P": 1496.75	"F": -1933}
{"v": 1	"t": 1046037	"P": 1497.75	"F": -2043}
{"v": 1	"t": 1046057	"P": 1502.0	"F": -2196}
{"v": 1	"t": 1046078	"P": 1500.75	"F": -2167}
{"v": 1	"t": 1046098	"P": 1494.5	"F": -2236}
{"v": 1	"t": 1046118	"P": 1491.25	"F": -2306}
{"v": 1	"t": 1046139	"P": 1486.75	"F": -2298}
{"v": 1	"t": 1046159	"P": 1481.0	"F": -2349}
{"v": 1	"t": 1046179	"P": 1478.5	"F": -2287}
{"v": 1	"t": 1046199	"P": 1473.5	"F": -2169}
{"v": 1	"t": 1046220	"P": 1475.0	"F": -1992}
{"v": 1	"t": 1046240	"P": 1478.75	"F": -1893}
{"v": 1	"t": 1046260	"P": 1477.5	"F": -1850}
{"v": 1	"t": 1046281	"P": 1477.25	"F": -1773}
{"v": 1	"t": 1046301	"P": 1474.0	"F": -1744}
{"v": 1	"t": 1046321	"P": 1479.75	"F": -1678}
{"v": 1	"t": 1046341	"P": 1480.75	"F": -1706}
{"v": 1	"t": 1046362	"P": 1482.0	"F": -1624}
{"v": 1	"t": 1046382	"P": 1480.75	"F": -1654}
{"v": 1	"t": 1046402	"P": 1485.5	"F": -1627}
{"v": 1	"t": 1046423	"P": 1489.75	"F": -1570}
{"v": 1	"t": 1046443	"P": 1490.75	"F": -1517}
{"v": 1	"t": 1046463	"P": 1491.5	"F": -1557}
{"v": 1	"t": 1046484	"P": 1491.5	"F": -1547}
{"v": 1	"t": 1046504	"P": 1495.25	"F": -1520}
{"v": 1	"t": 1046524	"P": 1500.0	"F": -1522}
{"v": 1	"t": 1046544	"P": 1496.5	"F": -1450}
{"v": 1	"t": 1046565	"P": 1503.0	"F": -1433}
{"v": 1	"t": 1046585	"P": 1511.25	"F": -1329}
{"v": 1	"t": 1046606	"P": 1509.75	"F": -1260}
{"v": 1	"t": 1046626	"P": 1516.25	"F": -1203}
{"v": 1	"t": 1046646	"P": 1519.0	"F": -1212}
{"v": 1	"t": 1046667	"P": 1520.0	"F": -1170}
{"v": 1	"t": 1046687	"P": 1522.5	"F": -1085}
{"v": 1	"t": 1046707	"P": 1526.0	"F": -1093}
{"v": 1	"t": 1046728	"P": 1539.5	"F": -991}
{"v": 1	"t": 1046748	"P": 1542.25	"F": -884}
{"v": 1	"t": 1046768	"P": 1544.5	"F": -787}
{"v": 1	"t": 1046788	"P": 1551.75	"F": -623}
{"v": 1	"t": 1046809	"P": 1564.5	"F": -397}
{"v": 1	"t": 1046829	"P": 1569.5	"F": -158}
{"v": 1	"t": 1046849	"P": 1573.75	"F": 13}
{"v": 1	"t": 1046870	"P": 1577.75	"F": 104}
{"v": 1	"t": 1046890	"P": 1584.25	"F": 168}
{"v": 1	"t": 1046910	"P": 1587.5	"F": 174}
{"v": 1	"t": 1046931	"P": 1589.5	"F": 200}
{"v": 1	"t": 1046951	"P": 1592.5	"F": 268	"C": 45.945	"D": 3254	"sn": 54091929832280	"file": "/data/device_log/data0000.out"}
{"v": 1	"t": 1046971	"P": 1600.75	"F": 345}
{"v": 1	"t": 1046991	"P": 1607.25	"F": 441}
{"v": 1	"t": 1047012	"P": 1607.5	"F": 542}
{"v": 1	"t": 1047032	"P": 1609.0	"F": 608}
{"v": 1	"t": 1047052	"P": 1613.75	"F": 712}
{"v": 1	"t": 1047073	"P": 1617.25	"F": 764}
{"v": 1	"t": 1047093	"P": 1616.5	"F": 765}
{"v": 1	"t": 1047113	"P": 1622.0	"F": 721}
{"v": 1	"t": 1047133	"P": 1622.5	"F": 696}
{"v": 1	"t": 1047154	"P": 1625.5	"F": 673}
{"v": 1	"t": 1047174	"P": 1627.75	"F": 624}
{"v": 1	"t": 1047194	"P": 1625.5	"F": 602}
{"v": 1	"t": 1047215	"P": 1626.5	"F": 608}
{"v": 1	"t": 1047235	"P": 1634.25	"F": 623}
{"v": 1	"t": 1047255	"P": 1633.75	"F": 642}
{"v": 1	"t": 1047276	"P": 1630.25	"F": 599}
{"v": 1	"t": 1047296	"P": 1627.75	"F": 600}
{"v": 1	"t": 1047316	"P": 1632.5	"F": 663}
{"v": 1	"t": 1047336	"P": 1635.5	"F": 715}
{"v": 1	"t": 1047357	"P": 1633.5	"F": 704}
{"v": 1	"t": 1047377	"P": 1631.25	"F": 633}
{"v": 1	"t": 1047397	"P": 1633.5	"F": 627}
{"v": 1	"t": 1047418	"P": 1637.25	"F": 615}
{"v": 1	"t": 1047438	"P": 1634.75	"F": 627}
{"v": 1	"t": 1047458	"P": 1632.75	"F": 620}
{"v": 1	"t": 1047478	"P": 1633.25	"F": 571}
{"v": 1	"t": 1047499	"P": 1637.0	"F": 607}
{"v": 1	"t": 1047519	"P": 1637.0	"F": 616}
{"v": 1	"t": 1047539	"P": 1637.25	"F": 663}
{"v": 1	"t": 1047560	"P": 1635.0	"F": 691}
{"v": 1	"t": 1047580	"P": 1640.5	"F": 701}
{"v": 1	"t": 1047600	"P": 1641.75	"F": 668}
{"v": 1	"t": 1047621	"P": 1637.25	"F": 653}
{"v": 1	"t": 1047641	"P": 1634.5	"F": 651}
{"v": 1	"t": 1047661	"P": 1634.25	"F": 579}
{"v": 1	"t": 1047681	"P": 1636.25	"F": 548}
{"v": 1	"t": 1047702	"P": 1632.25	"F": 538}
{"v": 1	"t": 1047722	"P": 1629.0	"F": 537}
{"v": 1	"t": 1047742	"P": 1629.0	"F": 547}
{"v": 1	"t": 1047763	"P": 1632.75	"F": 588}
{"v": 1	"t": 1047783	"P": 1628.75	"F": 555}
{"v": 1	"t": 1047803	"P": 1626.25	"F": 531}
{"v": 1	"t": 1047823	"P": 1627.0	"F": 549}
{"v": 1	"t": 1047844	"P": 1629.75	"F": 556}
{"v": 1	"t": 1047864	"P": 1630.25	"F": 565}
{"v": 1	"t": 1047884	"P": 1627.25	"F": 585}
{"v": 1	"t": 1047905	"P": 1624.75	"F": 577}
{"v": 1	"t": 1047925	"P": 1629.25	"F": 567}
{"v": 1	"t": 1047945	"P": 1628.75	"F": 561}
{"v": 1	"t": 1047966	"P": 1627.25	"F": 568	"C": 45.94	"D": 3254	"sn": 54091929832280	"file": "/data/device_log/data0000.out"}
{"v": 1	"t": 1047986	"P": 1627.75	"F": 603}
{"v": 1	"t": 1048006	"P": 1631.0	"F": 609}
{"v": 1	"t": 1048027	"P": 1630.25	"F": 604}
{"v": 1	"t": 1048047	"P": 1629.25	"F": 602}
{"v": 1	"t": 1048067	"P": 1629.0	"F": 597}
{"v": 1	"t": 1048087	"P": 1635.0	"F": 616}
{"v": 1	"t": 1048108	"P": 1633.25	"F": 641}
{"v": 1	"t": 1048128	"P": 1632.25	"F": 670}
{"v": 1	"t": 1048148	"P": 1634.0	"F": 711}
{"v": 1	"t": 1048169	"P": 1637.0	"F": 709}
{"v": 1	"t": 1048189	"P": 1640.0	"F": 741}
{"v": 1	"t": 1048209	"P": 1639.5	"F": 754}
{"v": 1	"t": 1048229	"P": 1638.25	"F": 737}
{"v": 1	"t": 1048250	"P": 1640.75	"F": 724}
{"v": 1	"t": 1048270	"P": 1643.0	"F": 717}
{"v": 1	"t": 1048290	"P": 1642.25	"F": 698}
{"v": 1	"t": 1048311	"P": 1639.25	"F": 681}
{"v": 1	"t": 1048331	"P": 1637.0	"F": 652}
{"v": 1	"t": 1048351	"P": 1641.25	"F": 648}
{"v": 1	"t": 1048371	"P": 1640.75	"F": 649}
{"v": 1	"t": 1048392	"P": 1638.0	"F": 625}
{"v": 1	"t": 1048412	"P": 1634.75	"F": 614}
{"v": 1	"t": 1048432	"P": 1631.25	"F": 580}
{"v": 1	"t": 1048453	"P": 1633.75	"F": 503}
{"v": 1	"t": 1048473	"P": 1630.75	"F": 492}
{"v": 1	"t": 1048493	"P": 1626.0	"F": 453}
{"v": 1	"t": 1048513	"P": 1622.25	"F": 421}
{"v": 1	"t": 1048534	"P": 1623.75	"F": 399}
{"v": 1	"t": 1048554	"P": 1620.25	"F": 373}
{"v": 1	"t": 1048574	"P": 1614.0	"F": 311}
{"v": 1	"t": 1048595	"P": 1610.5	"F": 271}
{"v": 1	"t": 1048615	"P": 1611.5	"F": 233}
{"v": 1	"t": 1048635	"P": 1608.5	"F": 195}
{"v": 1	"t": 1048656	"P": 1602.25	"F": 166}
{"v": 1	"t": 1048676	"P": 1597.5	"F": 134}
{"v": 1	"t": 1048696	"P": 1597.25	"F": 96}
{"v": 1	"t": 1048716	"P": 1589.25	"F": 16}
{"v": 1	"t": 1048737	"P": 1569.25	"F": -185}
{"v": 1	"t": 1048757	"P": 1550.25	"F": -650}
{"v": 1	"t": 1048777	"P": 1536.25	"F": -1118}
{"v": 1	"t": 1048798	"P": 1520.75	"F": -1517}
{"v": 1	"t": 1048818	"P": 1505.75	"F": -1974}
{"v": 1	"t": 1048838	"P": 1492.25	"F": -2122}
{"v": 1	"t": 1048858	"P": 1487.75	"F": -2207}
{"v": 1	"t": 1048879	"P": 1491.75	"F": -2322}
{"v": 1	"t": 1048899	"P": 1489.25	"F": -2456}
{"v": 1	"t": 1048919	"P": 1483.0	"F": -2542}
{"v": 1	"t": 1048940	"P": 1476.5	"F": -2608}
{"v": 1	"t": 1048960	"P": 1473.75	"F": -2591}
{"v": 1	"t": 1048980	"P": 1471.75	"F": -2462	"C": 45.945	"D": 3254	"sn": 54091929832280	"file": "/data/device_log/data0000.out"}
{"v": 1	"t": 1049000	"P": 1466.0	"F": -2326}
{"v": 1	"t": 1049021	"P": 1461.75	"F": -2439}
{"v": 1	"t": 1049041	"P": 1460.75	"F": -2234}
{"v": 1	"t": 1049061	"P": 1461.75	"F": -2151}
{"v": 1	"t": 1049082	"P": 1461.75	"F": -2252}
{"v": 1	"t": 1049102	"P": 1457.0	"F": -2164}
{"v": 1	"t": 1049122	"P": 1461.0	"F": -2109}
{"v": 1	"t": 1049143	"P": 1463.0	"F": -1946}
{"v": 1	"t": 1049163	"P": 1459.0	"F": -1973}
{"v": 1	"t": 1049183	"P": 1453.25	"F": -1982}
{"v": 1	"t": 1049203	"P": 1454.25	"F": -1950}
{"v": 1	"t": 1049224	"P": 1460.5	"F": -1931}
{"v": 1	"t": 1049244	"P": 1463.0	"F": -1803}
{"v": 1	"t": 1049264	"P": 1460.0	"F": -1704}
{"v": 1	"t": 1049285	"P": 1465.5	"F": -1619}
{"v": 1	"t": 1049305	"P": 1469.25	"F": -1637}
{"v": 1	"t": 1049325	"P": 1474.25	"F": -1595}
{"v": 1	"t": 1049346	"P": 1471.75	"F": -1573}
{"v": 1	"t": 1049366	"P": 1474.0	"F": -1532}
{"v": 1	"t": 1049386	"P": 1483.75	"F": -1529}
{"v": 1	"t": 1049406	"P": 1484.75	"F": -1543}
{"v": 1	"t": 1049427	"P": 1488.75	"F": -1487}
{"v": 1	"t": 1049447	"P": 1492.5	"F": -1348}
{"v": 1	"t": 1049467	"P": 1497.0	"F": -1364}
{"v": 1	"t": 1049488	"P": 1504.25	"F": -1400}
{"v": 1	"t": 1049508	"P": 1505.0	"F": -1332}
{"v": 1	"t": 1049528	"P": 1509.5	"F": -1211}
{"v": 1	"t": 1049548	"P": 1517.75	"F": -1164}
{"v": 1	"t": 1049569	"P": 1533.75	"F": -1003}
{"v": 1	"t": 1049589	"P": 1542.25	"F": -764}
{"v": 1	"t": 1049609	"P": 1553.5	"F": -544}
{"v": 1	"t": 1049630	"P": 1567.0	"F": -314}
{"v": 1	"t": 1049650	"P": 1577.5	"F": -124}
{"v": 1	"t": 1049670	"P": 1581.25	"F": 12}
{"v": 1	"t": 1049691	"P": 1588.25	"F": 152}
{"v": 1	"t": 1049711	"P": 1589.75	"F": 333}
{"v": 1	"t": 1049731	"P": 1595.5	"F": 415}
{"v": 1	"t": 1049751	"P": 1600.5	"F": 408}
{"v": 1	"t": 1049772	"P": 1604.25	"F": 444}
{"v": 1	"t": 1049792	"P": 1604.25	"F": 533}
{"v": 1	"t": 1049812	"P": 1607.25	"F": 641}
{"v": 1	"t": 1049833	"P": 1616.0	"F": 705}
{"v": 1	"t": 1049853	"P": 1618.0	"F": 773}
{"v": 1	"t": 1049873	"P": 1618.75	"F": 787}
{"v": 1	"t": 1049893	"P": 1623.75	"F": 852}
{"v": 1	"t": 1049914	"P": 1630.25	"F": 867}
{"v": 1	"t": 1049934	"P": 1634.0	"F": 896}
{"v": 1	"t": 1049954	"P": 1631.0	"F": 873}
{"v": 1	"t": 1049975	"P": 1630.75	"F": 814}
{"v": 1	"t": 1049995	"P": 1634.0	"F": 712	"C": 45.95	"D": 3254	"sn": 54091929832280	"file": "/data/device_log/data0000.out"}
{"v": 1	"t": 1050015	"P": 1636.0	"F": 647}
{"v": 1	"t": 1050036	"P": 1636.25	"F": 701}
{"v": 1	"t": 1050056	"P": 1635.25	"F": 728}
{"v": 1	"t": 1050076	"P": 1637.75	"F": 714}
{"v": 1	"t": 1050097	"P": 1633.75	"F": 627}
{"v": 1	"t": 1050117	"P": 1634.75	"F": 580}
{"v": 1	"t": 1050137	"P": 1634.25	"F": 635}
{"v": 1	"t": 1050157	"P": 1640.25	"F": 724}
{"v": 1	"t": 1050178	"P": 1642.25	"F": 793}
{"v": 1	"t": 1050198	"P": 1636.25	"F": 738}
{"v": 1	"t": 1050218	"P": 1635.75	"F": 708}
{"v": 1	"t": 1050239	"P": 1639.5	"F": 697}
{"v": 1	"t": 1050259	"P": 1641.25	"F": 676}
{"v": 1	"t": 1050279	"P": 1636.75	"F": 686}
{"v": 1	"t": 1050300	"P": 1636.5	"F": 682}
{"v": 1	"t": 1050320	"P": 1641.25	"F": 641}
{"v": 1	"t": 1050340	"P": 1640.75	"F": 683}
{"v": 1	"t": 1050361	"P": 1637.0	"F": 736}
{"v": 1	"t": 1050381	"P": 1638.25	"F": 722}
{"v": 1	"t": 1050401	"P": 1640.75	"F": 663}
{"v": 1	"t": 1050422	"P": 1638.25	"F": 609}
{"v": 1	"t": 1050442	"P": 1635.75	"F": 604}
{"v": 1	"t": 1050462	"P": 1637.0	"F": 620}
{"v": 1	"t": 1050483	"P": 1638.0	"F": 638}
{"v": 1	"t": 1050503	"P": 1632.0	"F": 577}
{"v": 1	"t": 1050523	"P": 1631.75	"F": 543}
{"v": 1	"t": 1050543	"P": 1630.0	"F": 588}
{"v": 1	"t": 1050564	"P": 1634.5	"F": 615}
{"v": 1	"t": 1050584	"P": 1634.5	"F": 665}
{"v": 1	"t": 1050604	"P": 1633.25	"F": 662}
{"v": 1	"t": 1050625	"P": 1632.25	"F": 710}
{"v": 1	"t": 1050645	"P": 1637.0	"F": 684}
{"v": 1	"t": 1050665	"P": 1636.75	"F": 678}
{"v": 1	"t": 1050686	"P": 1634.0	"F": 683}
{"v": 1	"t": 1050706	"P": 1634.5	"F": 708}
{"v": 1	"t": 1050726	"P": 1639.0	"F": 715}
{"v": 1	"t": 1050746	"P": 1641.75	"F": 724}
{"v": 1	"t": 1050767	"P": 1637.75	"F": 732}
{"v": 1	"t": 1050787	"P": 1639.0	"F": 710}
{"v": 1	"t": 1050807	"P": 1642.0	"F": 719}
{"v": 1	"t": 1050828	"P": 1644.5	"F": 711}
{"v": 1	"t": 1050848	"P": 1644.25	"F": 756}
{"v": 1	"t": 1050868	"P": 1639.5	"F": 740}
{"v": 1	"t": 1050888	"P": 1636.75	"F": 700}
{"v": 1	"t": 1050909	"P": 1644.5	"F": 689}
{"v": 1	"t": 1050929	"P": 1640.25	"F": 628}
{"v": 1	"t": 1050949	"P": 1637.0	"F": 623}
{"v": 1	"t": 1050970	"P": 1635.0	"F": 604}
{"v": 1	"t": 1050990	"P": 1637.0	"F": 613}
{"v": 1	"t": 1051010	"P": 1636.75	"F": 609	"C": 45.93	"D": 3254	"sn": 54091929832280	"file": "/data/device_log/data0000.out"}
{"v": 1	"t": 1051031	"P": 1633.5	"F": 588}
{"v": 1	"t": 1051051	"P": 1629.75	"F": 553}
{"v": 1	"t": 1051071	"P": 1631.75	"F": 557}
{"v": 1	"t": 1051091	"P": 1632.25	"F": 563}
{"v": 1	"t": 1051112	"P": 1631.0	"F": 578}
{"v": 1	"t": 1051132	"P": 1623.75	"F": 582}
{"v": 1	"t": 1051152	"P": 1625.5	"F": 553}
{"v": 1	"t": 1051173	"P": 1629.25	"F": 545}
{"v": 1	"t": 1051193	"P": 1626.0	"F": 493}
{"v": 1	"t": 1051213	"P": 1621.25	"F": 463}
{"v": 1	"t": 1051233	"P": 1621.0	"F": 473}
{"v": 1	"t": 1051254	"P": 1625.5	"F": 462}
{"v": 1	"t": 1051274	"P": 1622.75	"F": 448}
{"v": 1	"t": 1051294	"P": 1616.25	"F": 417}
{"v": 1	"t": 1051315	"P": 1614.0	"F": 355}
{"v": 1	"t": 1051335	"P": 1612.75	"F": 266}
{"v": 1	"t": 1051355	"P": 1603.75	"F": 114}
{"v": 1	"t": 1051376	"P": 1586.75	"F": -53}
{"v": 1	"t": 1051396	"P": 1572.0	"F": -316}
{"v": 1	"t": 1051416	"P": 1565.75	"F": -545}
{"v": 1	"t": 1051436	"P": 1553.0	"F": -665}
{"v": 1	"t": 1051457	"P": 1541.5	"F": -824}
{"v": 1	"t": 1051477	"P": 1530.5	"F": -984}
{"v": 1	"t": 1051497	"P": 1524.0	"F": -1122}
{"v": 1	"t": 1051518	"P": 1521.75	"F": -1198}
{"v": 1	"t": 1051538	"P": 1513.25	"F": -1284}
{"v": 1	"t": 1051558	"P": 1513.0	"F": -1399}
{"v": 1	"t": 1051578	"P": 1512.75	"F": -1555}
{"v": 1	"t": 1051599	"P": 1517.25	"F": -1776}
{"v": 1	"t": 1051619	"P": 1515.25	"F": -1898}
{"v": 1	"t": 1051639	"P": 1510.25	"F": -1961}
{"v": 1	"t": 1051660	"P": 1501.25	"F": -2214}
{"v": 1	"t": 1051680	"P": 1501.5	"F": -2152}
{"v": 1	"t": 1051700	"P": 1501.5	"F": -2228}
{"v": 1	"t": 1051721	"P": 1495.5	"F": -2139}
{"v": 1	"t": 1051741	"P": 1490.25	"F": -2267}
{"v": 1	"t": 1051761	"P": 1487.25	"F": -2355}
{"v": 1	"t": 1051781	"P": 1484.25	"F": -2314}
{"v": 1	"t": 1051802	"P": 1477.5	"F": -2364}
{"v": 1	"t": 1051822	"P": 1470.5	"F": -2346}
{"v": 1	"t": 1051842	"P": 1469.25	"F": -2356}
{"v": 1	"t": 1051863	"P": 1469.75	"F": -2276}
{"v": 1	"t": 1051883	"P": 1465.25	"F": -2241}
{"v": 1	"t": 1051903	"P": 1464.75	"F": -2075}
{"v": 1	"t": 1051923	"P": 1466.5	"F": -1936}
{"v": 1	"t": 1051944	"P": 1472.75	"F": -1895}
{"v": 1	"t": 1051964	"P": 1475.0	"F": -1794}
{"v": 1	"t": 1051984	"P": 1475.5	"F": -1765}
{"v": 1	"t": 1052005	"P": 1473.25	"F": -1776}
{"v": 1	"t": 1052025	"P": 1482.75	"F": -1625	"C": 45.96	"D": 3254	"sn": 54091929832280	"file": "/data/device_log/data0000.out"}
{"v": 1	"t": 1052045	"P": 1478.0	"F": -1743}
{"v": 1	"t": 1052066	"P": 1480.0	"F": -1754}
{"v": 1	"t": 1052086	"P": 1479.0	"F": -1743}
{"v": 1	"t": 1052106	"P": 1484.75	"F": -1779}
{"v": 1	"t": 1052127	"P": 1482.0	"F": -1798}
{"v": 1	"t": 1052147	"P": 1485.5	"F": -1732}
{"v": 1	"t": 1052167	"P": 1486.5	"F": -1613}
{"v": 1	"t": 1052187	"P": 1494.75	"F": -1537}
{"v": 1	"t": 1052208	"P": 1496.5	"F": -1470}
{"v": 1	"t": 1052228	"P": 1498.5	"F": -1387}
{"v": 1	"t": 1052248	"P": 1496.25	"F": -1458}
{"v": 1	"t": 1052269	"P": 1506.25	"F": -1351}
{"v": 1	"t": 1052289	"P": 1511.75	"F": -1298}
{"v": 1	"t": 1052309	"P": 1516.0	"F": -1232}
{"v": 1	"t": 1052329	"P": 1520.75	"F": -1169}
{"v": 1	"t": 1052350	"P": 1532.5	"F": -936}
{"v": 1	"t": 1052370	"P": 1547.25	"F": -734}
{"v": 1	"t": 1052390	"P": 1556.75	"F": -485}
{"v": 1	"t": 1052411	"P": 1568.0	"F": -256}
{"v": 1	"t": 1052431	"P": 1574.25	"F": -58}
{"v": 1	"t": 1052451	"P": 1586.5	"F": 81}
{"v": 1	"t": 1052471	"P": 1588.25	"F": 196}
{"v": 1	"t": 1052492	"P": 1589.25	"F": 253}
{"v": 1	"t": 1052512	"P": 1590.5	"F": 283}
{"v": 1	"t": 1052532	"P": 1595.5	"F": 331}
{"v": 1	"t": 1052553	"P": 1603.25	"F": 362}
{"v": 1	"t": 1052573	"P": 1602.5	"F": 421}
{"v": 1	"t": 1052593	"P": 1601.75	"F": 475}
{"v": 1	"t": 1052614	"P": 1604.75	"F": 595}
{"v": 1	"t": 1052634	"P": 1614.0	"F": 683}
{"v": 1	"t": 1052654	"P": 1617.75	"F": 740}
{"v": 1	"t": 1052674	"P": 1618.25	"F": 755}
{"v": 1	"t": 1052695	"P": 1621.75	"F": 728}
{"v": 1	"t": 1052715	"P": 1627.25	"F": 676}
{"v": 1	"t": 1052735	"P": 1627.75	"F": 679}
{"v": 1	"t": 1052756	"P": 1628.25	"F": 727}
{"v": 1	"t": 1052776	"P": 1629.75	"F": 781}
{"v": 1	"t": 1052796	"P": 1635.75	"F": 793}
{"v": 1	"t": 1052817	"P": 1632.75	"F": 741}
{"v": 1	"t": 1052837	"P": 1630.25	"F": 680}
{"v": 1	"t": 1052857	"P": 1632.5	"F": 665}
{"v": 1	"t": 1052877	"P": 1636.5	"F": 712}
{"v": 1	"t": 1052898	"P": 1641.5	"F": 755}
{"v": 1	"t": 1052918	"P": 1636.5	"F": 760}
{"v": 1	"t": 1052938	"P": 1636.25	"F": 754}
{"v": 1	"t": 1052959	"P": 1637.75	"F": 723}
{"v": 1	"t": 1052979	"P": 1640.75	"F": 752}
{"v": 1	"t": 1052999	"P": 1640.25	"F": 742}
{"v": 1	"t": 1053019	"P": 1638.25	"F": 770}
{"v": 1	"t": 1053040	"P": 1640.25	"F": 799	"C": 45.95	"D": 3254	"sn": 54091929832280	"file": "/data/device_log/data0000.out"}
{"v": 1	"t": 1053060	"P": 1640.25	"F": 766}
{"v": 1	"t": 1053080	"P": 1643.0	"F": 741}
{"v": 1	"t": 1053101	"P": 1640.5	"F": 724}
{"v": 1	"t": 1053121	"P": 1639.75	"F": 767}
{"v": 1	"t": 1053141	"P": 1643.75	"F": 750}
{"v": 1	"t": 1053161	"P": 1644.75	"F": 712}
{"v": 1	"t": 1053182	"P": 1641.75	"F": 730}
{"v": 1	"t": 1053202	"P": 1641.5	"F": 702}
{"v": 1	"t": 1053222	"P": 1643.0	"F": 703}
{"v": 1	"t": 1053243	"P": 1646.5	"F": 682}
{"v": 1	"t": 1053263	"P": 1644.75	"F": 719}
{"v": 1	"t": 1053283	"P": 1638.75	"F": 729}
{"v": 1	"t": 1053304	"P": 1639.75	"F": 674}
{"v": 1	"t": 1053324	"P": 1645.0	"F": 623}
{"v": 1	"t": 1053344	"P": 1642.25	"F": 652}
{"v": 1	"t": 1053364	"P": 1637.75	"F": 654}
{"v": 1	"t": 1053385	"P": 1638.75	"F": 691}
{"v": 1	"t": 1053405	"P": 1642.0	"F": 716}
{"v": 1	"t": 1053425	"P": 1643.0	"F": 711}
{"v": 1	"t": 1053446	"P": 1638.5	"F": 713}
{"v": 1	"t": 1053466	"P": 1640.0	"F": 724}
{"v": 1	"t": 1053486	"P": 1644.0	"F": 684}
{"v": 1	"t": 1053507	"P": 1642.75	"F": 703}
{"v": 1	"t": 1053527	"P": 1640.25	"F": 677}
{"v": 1	"t": 1053547	"P": 1638.0	"F": 659}
{"v": 1	"t": 1053567	"P": 1641.5	"F": 642}
{"v": 1	"t": 1053588	"P": 1640.25	"F": 614}
{"v": 1	"t": 1053608	"P": 1636.0	"F": 595}
{"v": 1	"t": 1053628	"P": 1633.5	"F": 572}
{"v": 1	"t": 1053649	"P": 1635.5	"F": 593}
{"v": 1	"t": 1053669	"P": 1636.25	"F": 612}
{"v": 1	"t": 1053689	"P": 1634.25	"F": 635}
{"v": 1	"t": 1053709	"P": 1631.5	"F": 676}
{"v": 1	"t": 1053730	"P": 1633.75	"F": 682}
{"v": 1	"t": 1053750	"P": 1636.5	"F": 648}
{"v": 1	"t": 1053770	"P": 1632.5	"F": 637}
{"v": 1	"t": 1053791	"P": 1632.75	"F": 611}
{"v": 1	"t": 1053811	"P": 1632.75	"F": 607}
{"v": 1	"t": 1053831	"P": 1635.5	"F": 610}
{"v": 1	"t": 1053852	"P": 1635.0	"F": 631}
{"v": 1	"t": 1053872	"P": 1632.5	"F": 648}
{"v": 1	"t": 1053892	"P": 1633.0	"F": 695}
{"v": 1	"t": 1053912	"P": 1636.75	"F": 659}
{"v": 1	"t": 1053933	"P": 1636.5	"F": 676}
{"v": 1	"t": 1053953	"P": 1633.25	"F": 650}
{"v": 1	"t": 1053973	"P": 1632.5	"F": 649}
{"v": 1	"t": 1053994	"P": 1634.25	"F": 623}
{"v": 1	"t": 1054014	"P": 1636.5	"F": 610}
{"v": 1	"t": 1054034	"P": 1633.0	"F": 603}
{"v": 1	"t": 1054054	"P": 1629.75	"F": 581	"C": 45.94	"D": 3254	"sn": 54091929832280	"file": "/data/device_log/data0000.out"}
{"v": 1	"t": 1054075	"P": 1629.0	"F": 523}
{"v": 1	"t": 1054095	"P": 1629.75	"F": 468}
{"v": 1	"t": 1054115	"P": 1623.5	"F": 398}
{"v": 1	"t": 1054136	"P": 1617.0	"F": 337}
{"v": 1	"t": 1054156	"P": 1614.5	"F": 261}
{"v": 1	"t": 1054176	"P": 1611.25	"F": 166}
{"v": 1	"t": 1054197	"P": 1600.5	"F": 72}
{"v": 1	"t": 1054217	"P": 1585.75	"F": -52}
{"v": 1	"t": 1054237	"P": 1570.25	"F": -313}
{"v": 1	"t": 1054258	"P": 1560.0	"F": -637}
{"v": 1	"t": 1054278	"P": 1544.75	"F": -925}
{"v": 1	"t": 1054298	"P": 1525.0	"F": -1261}
{"v": 1	"t": 1054318	"P": 1508.75	"F": -1653}
{"v": 1	"t": 1054339	"P": 1504.0	"F": -1919}
{"v": 1	"t": 1054359	"P": 1497.75	"F": -2043}
{"v": 1	"t": 1054379	"P": 1493.75	"F": -2122}
{"v": 1	"t": 1054400	"P": 1493.25	"F": -2204}
{"v": 1	"t": 1054420	"P": 1498.0	"F": -2267}
{"v": 1	"t": 1054440	"P": 1490.75	"F": -2231}
{"v": 1	"t": 1054461	"P": 1488.25	"F": -2271}
{"v": 1	"t": 1054481	"P": 1481.0	"F": -2247}
{"v": 1	"t": 1054501	"P": 1482.0	"F": -2253}
{"v": 1	"t": 1054522	"P": 1480.0	"F": -2295}
{"v": 1	"t": 1054542	"P": 1471.0	"F": -2085}
{"v": 1	"t": 1054562	"P": 1473.5	"F": -2075}
{"v": 1	"t": 1054583	"P": 1472.0	"F": -2060}
{"v": 1	"t": 1054603	"P": 1467.25	"F": -2086}
{"v": 1	"t": 1054623	"P": 1465.0	"F": -1928}
{"v": 1	"t": 1054644	"P": 1470.0	"F": -1848}
{"v": 1	"t": 1054664	"P": 1470.25	"F": -1831}
{"v": 1	"t": 1054684	"P": 1470.0	"F": -1803}
{"v": 1	"t": 1054705	"P": 1469.0	"F": -1818}
{"v": 1	"t": 1054725	"P": 1476.75	"F": -1709}
{"v": 1	"t": 1054745	"P": 1482.0	"F": -1650}
{"v": 1	"t": 1054765	"P": 1479.25	"F": -1603}
{"v": 1	"t": 1054786	"P": 1483.5	"F": -1638}
{"v": 1	"t": 1054806	"P": 1483.75	"F": -1582}
{"v": 1	"t": 1054826	"P": 1491.0	"F": -1559}
{"v": 1	"t": 1054847	"P": 1490.0	"F": -1620}
{"v": 1	"t": 1054867	"P": 1490.25	"F": -1677}
{"v": 1	"t": 1054887	"P": 1490.75	"F": -1619}
{"v": 1	"t": 1054907	"P": 1494.25	"F": -1598}
{"v": 1	"t": 1054928	"P": 1498.75	"F": -1526}
{"v": 1	"t": 1054948	"P": 1501.75	"F": -1396}
{"v": 1	"t": 1054968	"P": 1501.75	"F": -1313}
{"v": 1	"t": 1054989	"P": 1511.25	"F": -1256}
{"v": 1	"t": 1055009	"P": 1517.75	"F": -1199}
{"v": 1	"t": 1055029	"P": 1521.25	"F": -1155}
{"v": 1	"t": 1055049	"P": 1522.5	"F": -1120}
{"v": 1	"t": 1055070	"P": 1531.5	"F": -1056	"C": 45.92	"D": 3254	"sn": 54091929832280	"file": "/data/device_log/data0000.out"}
{"v": 1	"t": 1055090	"P": 1536.75	"F": -1046}
{"v": 1	"t": 1055110	"P": 1538.0	"F": -1018}
{"v": 1	"t": 1055131	"P": 1540.75	"F": -894}
{"v": 1	"t": 1055151	"P": 1546.75	"F": -791}
{"v": 1	"t": 1055171	"P": 1555.0	"F": -626}
{"v": 1	"t": 1055192	"P": 1558.5	"F": -412}
{"v": 1	"t": 1055212	"P": 1559.0	"F": -202}
{"v": 1	"t": 1055232	"P": 1564.0	"F": -80}
{"v": 1	"t": 1055252	"P": 1575.5	"F": 8}
{"v": 1	"t": 1055273	"P": 1582.75	"F": 103}
{"v": 1	"t": 1055293	"P": 1587.25	"F": 209}
{"v": 1	"t": 1055313	"P": 1589.0	"F": 272}
{"v": 1	"t": 1055334	"P": 1595.75	"F": 293}
{"v": 1	"t": 1055354	"P": 1598.75	"F": 299}
{"v": 1	"t": 1055374	"P": 1599.5	"F": 356}
{"v": 1	"t": 1055395	"P": 1605.0	"F": 465}
{"v": 1	"t": 1055415	"P": 1610.5	"F": 584}
{"v": 1	"t": 1055435	"P": 1610.25	"F": 642}
{"v": 1	"t": 1055456	"P": 1609.75	"F": 640}
{"v": 1	"t": 1055476	"P": 1613.0	"F": 675}
{"v": 1	"t": 1055496	"P": 1620.5	"F": 703}
{"v": 1	"t": 1055516	"P": 1626.0	"F": 715}
{"v": 1	"t": 1055537	"P": 1627.0	"F": 721}
{"v": 1	"t": 1055557	"P": 1625.0	"F": 695}
{"v": 1	"t": 1055577	"P": 1626.75	"F": 643}
{"v": 1	"t": 1055597	"P": 1632.75	"F": 671}
{"v": 1	"t": 1055618	"P": 1633.75	"F": 682}
{"v": 1	"t": 1055638	"P": 1630.75	"F": 638}
{"v": 1	"t": 1055658	"P": 1629.5	"F": 615}
{"v": 1	"t": 1055679	"P": 1633.25	"F": 577}
{"v": 1	"t": 1055699	"P": 1635.75	"F": 559}
{"v": 1	"t": 1055719	"P": 1634.0	"F": 600}
{"v": 1	"t": 1055740	"P": 1634.5	"F": 664}
{"v": 1	"t": 1055760	"P": 1636.25	"F": 727}
{"v": 1	"t": 1055780	"P": 1641.75	"F": 753}
{"v": 1	"t": 1055800	"P": 1639.75	"F": 737}
{"v": 1	"t": 1055821	"P": 1638.25	"F": 730}
{"v": 1	"t": 1055841	"P": 1639.25	"F": 700}
{"v": 1	"t": 1055861	"P": 1646.75	"F": 699}
{"v": 1	"t": 1055882	"P": 1643.25	"F": 731}
{"v": 1	"t": 1055902	"P": 1640.0	"F": 746}
{"v": 1	"t": 1055922	"P": 1640.75	"F": 754}
{"v": 1	"t": 1055942	"P": 1643.5	"F": 773}
{"v": 1	"t": 1055963	"P": 1645.0	"F": 754}
{"v": 1	"t": 1055983	"P": 1643.0	"F": 724}
{"v": 1	"t": 1056003	"P": 1643.5	"F": 775}
{"v": 1	"t": 1056024	"P": 1646.75	"F": 748}
{"v": 1	"t": 1056044	"P": 1645.75	"F": 735}
{"v": 1	"t": 1056064	"P": 1643.0	"F": 714}
{"v": 1	"t": 1056085	"P": 1639.25	"F": 687	"C": 45.92	"D": 3254	"sn": 54091929832280	"file": "/data/device_log/data0000.out"}
{"v": 1	"t": 1056105	"P": 1641.5	"F": 685}
{"v": 1	"t": 1056125	"P": 1645.25	"F": 678}
{"v": 1	"t": 1056146	"P": 1640.25	"F": 666}
{"v": 1	"t": 1056166	"P": 1640.25	"F": 648}
{"v": 1	"t": 1056186	"P": 1642.5	"F": 710}
{"v": 1	"t": 1056206	"P": 1644.5	"F": 731}
{"v": 1	"t": 1056227	"P": 1643.0	"F": 708}
{"v": 1	"t": 1056247	"P": 1639.5	"F": 693}
{"v": 1	"t": 1056267	"P": 1639.5	"F": 693}
{"v": 1	"t": 1056288	"P": 1643.0	"F": 674}
{"v": 1	"t": 1056308	"P": 1643.5	"F": 711}
{"v": 1	"t": 1056328	"P": 1641.0	"F": 706}
{"v": 1	"t": 1056348	"P": 1638.0	"F": 711}
{"v": 1	"t": 1056369	"P": 1645.0	"F": 699}
{"v": 1	"t": 1056389	"P": 1643.0	"F": 725}
{"v": 1	"t": 1056409	"P": 1639.25	"F": 726}
{"v": 1	"t": 1056430	"P": 1638.0	"F": 657}
{"v": 1	"t": 1056450	"P": 1641.0	"F": 665}
{"v": 1	"t": 1056470	"P": 1643.0	"F": 714}
{"v": 1	"t": 1056490	"P": 1643.0	"F": 743}
{"v": 1	"t": 1056511	"P": 1640.25	"F": 741}
{"v": 1	"t": 1056531	"P": 1642.0	"F": 727}
{"v": 1	"t": 1056551	"P": 1646.25	"F": 706}
{"v": 1	"t": 1056572	"P": 1643.5	"F": 718}
{"v": 1	"t": 1056592	"P": 1640.75	"F": 751}
{"v": 1	"t": 1056612	"P": 1640.75	"F": 779}
{"v": 1	"t": 1056632	"P": 1646.0	"F": 751}
{"v": 1	"t": 1056653	"P": 1645.75	"F": 716}
{"v": 1	"t": 1056673	"P": 1642.25	"F": 704}
{"v": 1	"t": 1056693	"P": 1641.0	"F": 655}
{"v": 1	"t": 1056714	"P": 1644.0	"F": 662}
{"v": 1	"t": 1056734	"P": 1642.0	"F": 630}
{"v": 1	"t": 1056754	"P": 1640.5	"F": 617}
{"v": 1	"t": 1056775	"P": 1636.0	"F": 574}
{"v": 1	"t": 1056795	"P": 1637.0	"F": 560}
{"v": 1	"t": 1056815	"P": 1636.5	"F": 536}
{"v": 1	"t": 1056835	"P": 1631.75	"F": 520}
{"v": 1	"t": 1056856	"P": 1627.5	"F": 482}
{"v": 1	"t": 1056876	"P": 1625.75	"F": 463}
{"v": 1	"t": 1056896	"P": 1625.75	"F": 388}
{"v": 1	"t": 1056917	"P": 1617.75	"F": 319}
{"v": 1	"t": 1056937	"P": 1610.5	"F": 225}
{"v": 1	"t": 1056957	"P": 1599.5	"F": 89}
{"v": 1	"t": 1056978	"P": 1585.5	"F": -103}
{"v": 1	"t": 1056998	"P": 1568.5	"F": -498}
{"v": 1	"t": 1057018	"P": 1551.0	"F": -892}
{"v": 1	"t": 1057038	"P": 1532.25	"F": -1235}
{"v": 1	"t": 1057059	"P": 1520.25	"F": -1600}
{"v": 1	"t": 1057079	"P": 1512.75	"F": -1758}
{"v": 1	"t": 1057099	"P": 1505.75	"F": -1789	"C": 45.925	"D": 3254	"sn": 54091929832280	"file": "/data/device_log/data0000.out"}
{"v": 1	"t": 1057120	"P": 1499.5	"F": -1907}
{"v": 1	"t": 1057140	"P": 1501.0	"F": -2123}
{"v": 1	"t": 1057160	"P": 1501.0	"F": -2160}
{"v": 1	"t": 1057180	"P": 1498.25	"F": -2224}
{"v": 1	"t": 1057201	"P": 1492.0	"F": -2166}
{"v": 1	"t": 1057221	"P": 1490.0	"F": -2193}
{"v": 1	"t": 1057241	"P": 1495.0	"F": -2178}
{"v": 1	"t": 1057262	"P": 1489.0	"F": -2162}
{"v": 1	"t": 1057282	"P": 1481.25	"F": -2108}
{"v": 1	"t": 1057302	"P": 1480.0	"F": -2075}
{"v": 1	"t": 1057322	"P": 1484.25	"F": -2028}
{"v": 1	"t": 1057343	"P": 1484.0	"F": -1949}
{"v": 1	"t": 1057363	"P": 1478.75	"F": -1939}
{"v": 1	"t": 1057383	"P": 1470.25	"F": -1956}
{"v": 1	"t": 1057404	"P": 1470.5	"F": -2072}
{"v": 1	"t": 1057424	"P": 1473.75	"F": -2005}
{"v": 1	"t": 1057444	"P": 1472.0	"F": -1850}
{"v": 1	"t": 1057465	"P": 1472.5	"F": -1731}
{"v": 1	"t": 1057485	"P": 1478.5	"F": -1639}
{"v": 1	"t": 1057505	"P": 1484.0	"F": -1586}
{"v": 1	"t": 1057525	"P": 1490.25	"F": -1499}
{"v": 1	"t": 1057546	"P": 1488.75	"F": -1447}
{"v": 1	"t": 1057566	"P": 1495.25	"F": -1444}
{"v": 1	"t": 1057586	"P": 1502.0	"F": -1434}
{"v": 1	"t": 1057607	"P": 1501.5	"F": -1448}
{"v": 1	"t": 1057627	"P": 1502.25	"F": -1404}
{"v": 1	"t": 1057647	"P": 1505.0	"F": -1399}
{"v": 1	"t": 1057668	"P": 1510.75	"F": -1351}
{"v": 1	"t": 1057688	"P": 1509.25	"F": -1336}
{"v": 1	"t": 1057709	"P": 1514.75	"F": -1300}
{"v": 1	"t": 1057729	"P": 1519.0	"F": -1286}
{"v": 1	"t": 1057749	"P": 1521.0	"F": -1222}
{"v": 1	"t": 1057770	"P": 1520.0	"F": -1204}
{"v": 1	"t": 1057790	"P": 1530.25	"F": -1136}
{"v": 1	"t": 1057810	"P": 1533.5	"F": -1070}
{"v": 1	"t": 1057830	"P": 1538.0	"F": -940}
{"v": 1	"t": 1057851	"P": 1541.0	"F": -883}
{"v": 1	"t": 1057871	"P": 1547.0	"F": -776}
{"v": 1	"t": 1057891	"P": 1552.75	"F": -645}
{"v": 1	"t": 1057912	"P": 1555.25	"F": -492}
{"v": 1	"t": 1057932	"P": 1556.5	"F": -286}
{"v": 1	"t": 1057952	"P": 1564.5	"F": -118}
{"v": 1	"t": 1057973	"P": 1576.0	"F": 12}
{"v": 1	"t": 1057993	"P": 1586.0	"F": 122}
{"v": 1	"t": 1058013	"P": 1588.0	"F": 243}
{"v": 1	"t": 1058033	"P": 1592.0	"F": 347}
{"v": 1	"t": 1058054	"P": 1603.0	"F": 463}
{"v": 1	"t": 1058074	"P": 1611.0	"F": 552}
{"v": 1	"t": 1058094	"P": 1611.0	"F": 679}
{"v": 1	"t": 1058115	"P": 1610.0	"F": 791	"C": 45.92	"D": 3254	"sn": 54091929832280	"file": "/data/device_log/data0000.out"}
{"v": 1	"t": 1058135	"P": 1611.75	"F": 789}
{"v": 1	"t": 1058155	"P": 1618.5	"F": 688}
{"v": 1	"t": 1058175	"P": 1620.25	"F": 648}
{"v": 1	"t": 1058196	"P": 1623.0	"F": 663}
{"v": 1	"t": 1058216	"P": 1626.5	"F": 727}
{"v": 1	"t": 1058236	"P": 1631.5	"F": 749}
{"v": 1	"t": 1058257	"P": 1630.5	"F": 678}
{"v": 1	"t": 1058277	"P": 1630.0	"F": 591}
{"v": 1	"t": 1058297	"P": 1627.25	"F": 593}
{"v": 1	"t": 1058317	"P": 1635.0	"F": 626}
{"v": 1	"t": 1058338	"P": 1635.0	"F": 682}
{"v": 1	"t": 1058358	"P": 1632.5	"F": 668}
{"v": 1	"t": 1058378	"P": 1630.5	"F": 680}
{"v": 1	"t": 1058399	"P": 1634.0	"F": 692}
{"v": 1	"t": 1058419	"P": 1638.75	"F": 664}
{"v": 1	"t": 1058439	"P": 1634.5	"F": 684}
{"v": 1	"t": 1058460	"P": 1631.0	"F": 622}
{"v": 1	"t": 1058480	"P": 1634.75	"F": 580}
{"v": 1	"t": 1058500	"P": 1638.0	"F": 597}
{"v": 1	"t": 1058520	"P": 1635.75	"F": 619}
{"v": 1	"t": 1058541	"P": 1632.5	"F": 626}
{"v": 1	"t": 1058561	"P": 1634.25	"F": 613}
{"v": 1	"t": 1058581	"P": 1636.25	"F": 599}
{"v": 1	"t": 1058602	"P": 1636.5	"F": 623}
{"v": 1	"t": 1058622	"P": 1633.0	"F": 601}
{"v": 1	"t": 1058642	"P": 1633.5	"F": 582}
{"v": 1	"t": 1058662	"P": 1636.25	"F": 609}
{"v": 1	"t": 1058683	"P": 1636.5	"F": 603}
{"v": 1	"t": 1058703	"P": 1636.0	"F": 636}
{"v": 1	"t": 1058723	"P": 1633.75	"F": 614}
{"v": 1	"t": 1058744	"P": 1634.5	"F": 596}
{"v": 1	"t": 1058764	"P": 1638.5	"F": 575}
{"v": 1	"t": 1058784	"P": 1635.75	"F": 571}
{"v": 1	"t": 1058804	"P": 1631.25	"F": 569}
{"v": 1	"t": 1058825	"P": 1629.5	"F": 534}
{"v": 1	"t": 1058845	"P": 1635.25	"F": 516}
{"v": 1	"t": 1058865	"P": 1630.0	"F": 496}
{"v": 1	"t": 1058886	"P": 1625.5	"F": 480}
{"v": 1	"t": 1058906	"P": 1624.75	"F": 499}
{"v": 1	"t": 1058926	"P": 1628.0	"F": 528}
{"v": 1	"t": 1058947	"P": 1629.75	"F": 577}
{"v": 1	"t": 1058967	"P": 1625.0	"F": 597}
{"v": 1	"t": 1058987	"P": 1625.0	"F": 569}
{"v": 1	"t": 1059007	"P": 1628.0	"F": 532}
{"v": 1	"t": 1059028	"P": 1627.25	"F": 534}
{"v": 1	"t": 1059048	"P": 1627.0	"F": 533}
{"v": 1	"t": 1059068	"P": 1624.0	"F": 560}
{"v": 1	"t": 1059089	"P": 1625.0	"F": 557}
{"v": 1	"t": 1059109	"P": 1627.25	"F": 533}
{"v": 1	"t": 1059129	"P": 1623.75	"F": 514	"C": 45.975	"D": 3253	"sn": 54091929832280	"file": "/data/device_log/data0000.out"}
{"v": 1	"t": 1059150	"P": 1620.5	"F": 497}
{"v": 1	"t": 1059170	"P": 1620.75	"F": 506}
{"v": 1	"t": 1059190	"P": 1623.0	"F": 459}
{"v": 1	"t": 1059210	"P": 1623.75	"F": 479}
{"v": 1	"t": 1059231	"P": 1620.5	"F": 491}
{"v": 1	"t": 1059251	"P": 1620.5	"F": 441}
{"v": 1	"t": 1059271	"P": 1624.75	"F": 485}
{"v": 1	"t": 1059292	"P": 1624.25	"F": 490}
{"v": 1	"t": 1059312	"P": 1621.25	"F": 495}
{"v": 1	"t": 1059332	"P": 1619.25	"F": 496}
{"v": 1	"t": 1059352	"P": 1621.75	"F": 446}
{"v": 1	"t": 1059373	"P": 1621.75	"F": 398}
{"v": 1	"t": 1059393	"P": 1616.25	"F": 336}
{"v": 1	"t": 1059413	"P": 1610.75	"F": 274}
{"v": 1	"t": 1059434	"P": 1608.0	"F": 202}
{"v": 1	"t": 1059454	"P": 1603.0	"F": 109}
{"v": 1	"t": 1059474	"P": 1590.0	"F": -8}
{"v": 1	"t": 1059494	"P": 1573.75	"F": -208}
{"v": 1	"t": 1059515	"P": 1558.75	"F": -534}
{"v": 1	"t": 1059535	"P": 1547.75	"F": -862}
{"v": 1	"t": 1059555	"P": 1527.5	"F": -1219}
{"v": 1	"t": 1059576	"P": 1512.5	"F": -1623}
{"v": 1	"t": 1059596	"P": 1504.75	"F": -1790}
{"v": 1	"t": 1059616	"P": 1503.75	"F": -1792}
{"v": 1	"t": 1059636	"P": 1505.5	"F": -1842}
{"v": 1	"t": 1059657	"P": 1506.25	"F": -1943}
{"v": 1	"t": 1059677	"P": 1504.5	"F": -2027}
{"v": 1	"t": 1059697	"P": 1502.75	"F": -2062}
{"v": 1	"t": 1059718	"P": 1499.5	"F": -2194}
{"v": 1	"t": 1059738	"P": 1490.75	"F": -2288}
{"v": 1	"t": 1059758	"P": 1482.25	"F": -2450}
{"v": 1	"t": 1059779	"P": 1478.0	"F": -2489}
{"v": 1	"t": 1059799	"P": 1474.0	"F": -2512}
{"v": 1	"t": 1059819	"P": 1467.25	"F": -2409}
{"v": 1	"t": 1059839	"P": 1463.5	"F": -2299}
{"v": 1	"t": 1059860	"P": 1460.25	"F": -2220}
{"v": 1	"t": 1059880	"P": 1463.75	"F": -2169}
{"v": 1	"t": 1059900	"P": 1460.25	"F": -2124}
{"v": 1	"t": 1059921	"P": 1457.75	"F": -2042}
{"v": 1	"t": 1059941	"P": 1457.75	"F": -1956}
{"v": 1	"t": 1059961	"P": 1462.75	"F": -1912}
{"v": 1	"t": 1059982	"P": 1460.25	"F": -1897}
{"v": 1	"t": 1060002	"P": 1457.25	"F": -1938}
{"v": 1	"t": 1060022	"P": 1454.25	"F": -1969}
{"v": 1	"t": 1060042	"P": 1458.75	"F": -1928}
{"v": 1	"t": 1060063	"P": 1459.5	"F": -1839}
{"v": 1	"t": 1060083	"P": 1460.0	"F": -1794}
{"v": 1	"t": 1060103	"P": 1458.25	"F": -1798}
{"v": 1	"t": 1060124	"P": 1464.5	"F": -1754}
{"v": 1	"t": 1060144	"P": 1466.25	"F": -1750	"C": 45.895	"D": 3253	"sn": 54091929832280	"file": "/data/device_log/data0000.out"}
{"v": 1	"t": 1060164	"P": 1465.5	"F": -1832}
{"v": 1	"t": 1060184	"P": 1464.0	"F": -1819}
{"v": 1	"t": 1060205	"P": 1462.75	"F": -1816}
{"v": 1	"t": 1060225	"P": 1471.5	"F": -1708}
{"v": 1	"t": 1060245	"P": 1475.0	"F": -1583}
{"v": 1	"t": 1060266	"P": 1476.0	"F": -1535}
{"v": 1	"t": 1060286	"P": 1477.25	"F": -1506}
{"v": 1	"t": 1060306	"P": 1487.75	"F": -1563}
{"v": 1	"t": 1060327	"P": 1492.0	"F": -1420}
{"v": 1	"t": 1060347	"P": 1496.5	"F": -1372}
{"v": 1	"t": 1060367	"P": 1503.0	"F": -1186}
{"v": 1	"t": 1060388	"P": 1521.25	"F": -1005}
{"v": 1	"t": 1060408	"P": 1529.0	"F": -806}
{"v": 1	"t": 1060428	"P": 1537.5	"F": -693}
{"v": 1	"t": 1060448	"P": 1545.5	"F": -636}
{"v": 1	"t": 1060469	"P": 1557.75	"F": -510}
{"v": 1	"t": 1060489	"P": 1564.0	"F": -362}
{"v": 1	"t": 1060509	"P": 1565.75	"F": -218}
{"v": 1	"t": 1060530	"P": 1567.5	"F": -86}
{"v": 1	"t": 1060550	"P": 1576.75	"F": 11}
{"v": 1	"t": 1060570	"P": 1588.5	"F": 136}
{"v": 1	"t": 1060590	"P": 1590.25	"F": 273}
{"v": 1	"t": 1060611	"P": 1585.75	"F": 267}
{"v": 1	"t": 1060631	"P": 1587.5	"F": 204}
{"v": 1	"t": 1060651	"P": 1599.0	"F": 219}
{"v": 1	"t": 1060672	"P": 1602.0	"F": 294}
{"v": 1	"t": 1060692	"P": 1601.25	"F": 394}
{"v": 1	"t": 1060712	"P": 1602.75	"F": 499}
{"v": 1	"t": 1060732	"P": 1611.0	"F": 547}
{"v": 1	"t": 1060753	"P": 1612.0	"F": 558}
{"v": 1	"t": 1060773	"P": 1614.0	"F": 579}
{"v": 1	"t": 1060793	"P": 1613.5	"F": 562}
{"v": 1	"t": 1060814	"P": 1617.0	"F": 505}
{"v": 1	"t": 1060834	"P": 1621.5	"F": 522}
{"v": 1	"t": 1060854	"P": 1618.0	"F": 538}
{"v": 1	"t": 1060874	"P": 1614.0	"F": 536}
{"v": 1	"t": 1060895	"P": 1615.5	"F": 500}
{"v": 1	"t": 1060915	"P": 1616.25	"F": 419}
{"v": 1	"t": 1060935	"P": 1617.75	"F": 423}
{"v": 1	"t": 1060956	"P": 1615.25	"F": 473}
{"v": 1	"t": 1060976	"P": 1617.0	"F": 488}
{"v": 1	"t": 1060996	"P": 1620.25	"F": 457}
{"v": 1	"t": 1061017	"P": 1621.5	"F": 442}
{"v": 1	"t": 1061037	"P": 1621.75	"F": 484}
{"v": 1	"t": 1061057	"P": 1624.75	"F": 591}
{"v": 1	"t": 1061077	"P": 1627.5	"F": 645}
{"v": 1	"t": 1061098	"P": 1626.5	"F": 601}
{"v": 1	"t": 1061118	"P": 1623.5	"F": 519}
{"v": 1	"t": 1061138	"P": 1624.5	"F": 503}
{"v": 1	"t": 1061159	"P": 1626.75	"F": 536	"C": 45.945	"D": 3253	"sn": 54091929832280	"file": "/data/device_log/data0000.out"}
{"v": 1	"t": 1061179	"P": 1630.25	"F": 516}
{"v": 1	"t": 1061199	"P": 1624.25	"F": 459}
{"v": 1	"t": 1061220	"P": 1621.5	"F": 441}
{"v": 1	"t": 1061240	"P": 1625.75	"F": 454}
{"v": 1	"t": 1061260	"P": 1625.5	"F": 425}
{"v": 1	"t": 1061281	"P": 1621.0	"F": 457}
{"v": 1	"t": 1061301	"P": 1624.25	"F": 457}
{"v": 1	"t": 1061321	"P": 1625.0	"F": 496}
{"v": 1	"t": 1061342	"P": 1621.25	"F": 495}
{"v": 1	"t": 1061362	"P": 1620.75	"F": 454}
{"v": 1	"t": 1061382	"P": 1622.5	"F": 454}
{"v": 1	"t": 1061403	"P": 1627.5	"F": 506}
{"v": 1	"t": 1061423	"P": 1624.5	"F": 552}
{"v": 1	"t": 1061443	"P": 1621.0	"F": 554}
{"v": 1	"t": 1061464	"P": 1626.25	"F": 506}
{"v": 1	"t": 1061484	"P": 1624.5	"F": 448}
{"v": 1	"t": 1061504	"P": 1623.5	"F": 420}
{"v": 1	"t": 1061525	"P": 1624.0	"F": 472}
{"v": 1	"t": 1061545	"P": 1627.0	"F": 555}
{"v": 1	"t": 1061565	"P": 1628.75	"F": 606}
{"v": 1	"t": 1061586	"P": 1626.25	"F": 569}
{"v": 1	"t": 1061606	"P": 1623.25	"F": 491}
{"v": 1	"t": 1061626	"P": 1627.25	"F": 445}
{"v": 1	"t": 1061647	"P": 1627.5	"F": 467}
{"v": 1	"t": 1061667	"P": 1626.5	"F": 525}
{"v": 1	"t": 1061687	"P": 1625.5	"F": 542}
{"v": 1	"t": 1061707	"P": 1628.0	"F": 574}
{"v": 1	"t": 1061728	"P": 1632.75	"F": 577}
{"v": 1	"t": 1061748	"P": 1628.0	"F": 579}
{"v": 1	"t": 1061768	"P": 1624.75	"F": 557}
{"v": 1	"t": 1061789	"P": 1628.0	"F": 512}
{"v": 1	"t": 1061809	"P": 1630.75	"F": 529}
{"v": 1	"t": 1061829	"P": 1630.5	"F": 558}
{"v": 1	"t": 1061849	"P": 1628.0	"F": 568}
{"v": 1	"t": 1061870	"P": 1628.5	"F": 576}
{"v": 1	"t": 1061890	"P": 1633.0	"F": 576}
{"v": 1	"t": 1061910	"P": 1630.25	"F": 566}
{"v": 1	"t": 1061931	"P": 1628.5	"F": 559}
{"v": 1	"t": 1061951	"P": 1629.0	"F": 517}
{"v": 1	"t": 1061971	"P": 1631.75	"F": 521}
{"v": 1	"t": 1061992	"P": 1629.25	"F": 521}
{"v": 1	"t": 1062012	"P": 1628.25	"F": 518}
{"v": 1	"t": 1062032	"P": 1624.25	"F": 492}
{"v": 1	"t": 1062052	"P": 1628.5	"F": 477}
{"v": 1	"t": 1062073	"P": 1630.0	"F": 469}
{"v": 1	"t": 1062093	"P": 1626.25	"F": 472}
{"v": 1	"t": 1062113	"P": 1622.5	"F": 487}
{"v": 1	"t": 1062134	"P": 1626.5	"F": 498}
{"v": 1	"t": 1062154	"P": 1627.0	"F": 537}
{"v": 1	"t": 1062174	"P": 1626.25	"F": 554	"C": 45.925	"D": 3253	"sn": 54091929832280	"file": "/data/device_log/data0000.out"}
{"v": 1	"t": 1062194	"P": 1624.25	"F": 579}
{"v": 1	"t": 1062215	"P": 1622.5	"F": 553}
{"v": 1	"t": 1062235	"P": 1626.25	"F": 479}
{"v": 1	"t": 1062255	"P": 1624.25	"F": 448}
{"v": 1	"t": 1062276	"P": 1618.25	"F": 383}
{"v": 1	"t": 1062296	"P": 1614.25	"F": 325}
{"v": 1	"t": 1062316	"P": 1615.75	"F": 259}
{"v": 1	"t": 1062337	"P": 1609.75	"F": 189}
{"v": 1	"t": 1062357	"P": 1600.25	"F": 91}
{"v": 1	"t": 1062377	"P": 1583.75	"F": -25}
{"v": 1	"t": 1062397	"P": 1569.0	"F": -303}
{"v": 1	"t": 1062418	"P": 1549.5	"F": -798}
{"v": 1	"t": 1062438	"P": 1528.75	"F": -1244}
{"v": 1	"t": 1062458	"P": 1509.0	"F": -1622}
{"v": 1	"t": 1062479	"P": 1497.75	"F": -2131}
{"v": 1	"t": 1062499	"P": 1484.5	"F": -2362}
{"v": 1	"t": 1062519	"P": 1480.25	"F": -2448}
{"v": 1	"t": 1062539	"P": 1475.25	"F": -2457}
{"v": 1	"t": 1062560	"P": 1474.0	"F": -2396}
{"v": 1	"t": 1062580	"P": 1478.25	"F": -2283}
{"v": 1	"t": 1062600	"P": 1477.75	"F": -2263}
{"v": 1	"t": 1062621	"P": 1474.25	"F": -2154}
{"v": 1	"t": 1062641	"P": 1475.25	"F": -2128}
{"v": 1	"t": 1062661	"P": 1476.75	"F": -2025}
{"v": 1	"t": 1062682	"P": 1477.75	"F": -1879}
{"v": 1	"t": 1062702	"P": 1474.5	"F": -1729}
{"v": 1	"t": 1062722	"P": 1472.75	"F": -1781}
{"v": 1	"t": 1062742	"P": 1478.75	"F": -1736}
{"v": 1	"t": 1062763	"P": 1479.75	"F": -1722}
{"v": 1	"t": 1062783	"P": 1480.75	"F": -1708}
{"v": 1	"t": 1062803	"P": 1477.5	"F": -1631}
{"v": 1	"t": 1062824	"P": 1482.25	"F": -1590}
{"v": 1	"t": 1062844	"P": 1490.0	"F": -1624}
{"v": 1	"t": 1062864	"P": 1485.0	"F": -1561}
{"v": 1	"t": 1062884	"P": 1486.75	"F": -1638}
{"v": 1	"t": 1062905	"P": 1487.75	"F": -1579}
{"v": 1	"t": 1062925	"P": 1494.0	"F": -1523}
{"v": 1	"t": 1062945	"P": 1494.25	"F": -1504}
{"v": 1	"t": 1062966	"P": 1490.75	"F": -1497}
{"v": 1	"t": 1062986	"P": 1493.0	"F": -1544}
{"v": 1	"t": 1063006	"P": 1500.25	"F": -1544}
{"v": 1	"t": 1063027	"P": 1497.75	"F": -1531}
{"v": 1	"t": 1063047	"P": 1498.25	"F": -1360}
{"v": 1	"t": 1063067	"P": 1505.25	"F": -1272}
{"v": 1	"t": 1063087	"P": 1511.5	"F": -1214}
{"v": 1	"t": 1063108	"P": 1517.75	"F": -1119}
{"v": 1	"t": 1063128	"P": 1521.5	"F": -989}
{"v": 1	"t": 1063148	"P": 1526.0	"F": -966}
{"v": 1	"t": 1063169	"P": 1539.0	"F": -973}
{"v": 1	"t": 1063189	"P": 1545.0	"F": -846	"C": 45.925	"D": 3253	"sn": 54091929832280	"file": "/data/device_log/data0000.out"}
{"v": 1	"t": 1063209	"P": 1555.0	"F": -628}
{"v": 1	"t": 1063230	"P": 1563.25	"F": -372}
{"v": 1	"t": 1063250	"P": 1573.0	"F": -178}
{"v": 1	"t": 1063270	"P": 1580.25	"F": 5}
{"v": 1	"t": 1063290	"P": 1585.0	"F": 129}
{"v": 1	"t": 1063311	"P": 1583.5	"F": 227}
{"v": 1	"t": 1063331	"P": 1586.0	"F": 216}
{"v": 1	"t": 1063351	"P": 1590.0	"F": 156}
{"v": 1	"t": 1063372	"P": 1590.25	"F": 124}
{"v": 1	"t": 1063392	"P": 1589.75	"F": 131}
{"v": 1	"t": 1063412	"P": 1587.75	"F": 149}
{"v": 1	"t": 1063433	"P": 1592.5	"F": 155}
{"v": 1	"t": 1063453	"P": 1592.0	"F": 155}
{"v": 1	"t": 1063473	"P": 1592.5	"F": 163}
{"v": 1	"t": 1063493	"P": 1591.75	"F": 200}
{"v": 1	"t": 1063514	"P": 1599.75	"F": 247}
{"v": 1	"t": 1063534	"P": 1598.75	"F": 261}
{"v": 1	"t": 1063554	"P": 1597.25	"F": 261}
{"v": 1	"t": 1063575	"P": 1595.0	"F": 283}
{"v": 1	"t": 1063595	"P": 1600.75	"F": 334}
{"v": 1	"t": 1063615	"P": 1605.0	"F": 392}
{"v": 1	"t": 1063635	"P": 1606.75	"F": 409}
{"v": 1	"t": 1063656	"P": 1605.75	"F": 413}
{"v": 1	"t": 1063676	"P": 1607.75	"F": 400}
{"v": 1	"t": 1063696	"P": 1610.75	"F": 397}
{"v": 1	"t": 1063717	"P": 1612.0	"F": 395}
{"v": 1	"t": 1063737	"P": 1611.5	"F": 390}
{"v": 1	"t": 1063757	"P": 1611.0	"F": 383}
{"v": 1	"t": 1063778	"P": 1612.5	"F": 338}
{"v": 1	"t": 1063798	"P": 1609.25	"F": 295}
{"v": 1	"t": 1063818	"P": 1609.0	"F": 328}
{"v": 1	"t": 1063838	"P": 1611.0	"F": 401}
{"v": 1	"t": 1063859	"P": 1614.0	"F": 427}
{"v": 1	"t": 1063879	"P": 1614.25	"F": 378}
{"v": 1	"t": 1063899	"P": 1612.75	"F": 345}
{"v": 1	"t": 1063920	"P": 1613.0	"F": 369}
{"v": 1	"t": 1063940	"P": 1616.5	"F": 415}
{"v": 1	"t": 1063960	"P": 1618.0	"F": 459}
{"v": 1	"t": 1063980	"P": 1614.75	"F": 419}
{"v": 1	"t": 1064001	"P": 1612.5	"F": 363}
{"v": 1	"t": 1064021	"P": 1615.0	"F": 349}
{"v": 1	"t": 1064041	"P": 1617.5	"F": 370}
{"v": 1	"t": 1064062	"P": 1617.5	"F": 388}
{"v": 1	"t": 1064082	"P": 1613.25	"F": 371}
{"v": 1	"t": 1064102	"P": 1610.0	"F": 332}
{"v": 1	"t": 1064123	"P": 1616.75	"F": 311}
{"v": 1	"t": 1064143	"P": 1616.25	"F": 360}
{"v": 1	"t": 1064163	"P": 1614.25	"F": 409}
{"v": 1	"t": 1064183	"P": 1613.5	"F": 433}
{"v": 1	"t": 1064204	"P": 1618.5	"F": 451	"C": 45.93	"D": 3253	"sn": 54091929832280	"file": "/data/device_log/data0000.out"}
{"v": 1	"t": 1064224	"P": 1622.5	"F": 482}
{"v": 1	"t": 1064244	"P": 1619.5	"F": 477}
{"v": 1	"t": 1064265	"P": 1619.0	"F": 462}
{"v": 1	"t": 1064285	"P": 1621.75	"F": 470}
{"v": 1	"t": 1064305	"P": 1623.5	"F": 489}
{"v": 1	"t": 1064326	"P": 1620.75	"F": 458}
{"v": 1	"t": 1064346	"P": 1619.75	"F": 442}
{"v": 1	"t": 1064366	"P": 1623.25	"F": 438}
{"v": 1	"t": 1064386	"P": 1623.75	"F": 468}
{"v": 1	"t": 1064407	"P": 1623.0	"F": 487}
{"v": 1	"t": 1064427	"P": 1621.75	"F": 518}
{"v": 1	"t": 1064447	"P": 1624.0	"F": 517}
{"v": 1	"t": 1064468	"P": 1625.25	"F": 478}
{"v": 1	"t": 1064488	"P": 1624.0	"F": 493}
{"v": 1	"t": 1064508	"P": 1625.5	"F": 547}
{"v": 1	"t": 1064528	"P": 1628.75	"F": 627}
{"v": 1	"t": 1064549	"P": 1633.0	"F": 687}
{"v": 1	"t": 1064569	"P": 1630.25	"F": 631}
{"v": 1	"t": 1064589	"P": 1628.75	"F": 616}
{"v": 1	"t": 1064610	"P": 1627.75	"F": 614}
{"v": 1	"t": 1064630	"P": 1633.25	"F": 642}
{"v": 1	"t": 1064650	"P": 1638.75	"F": 742}
{"v": 1	"t": 1064671	"P": 1637.5	"F": 809}
{"v": 1	"t": 1064691	"P": 1637.25	"F": 848}
{"v": 1	"t": 1064711	"P": 1639.75	"F": 803}
{"v": 1	"t": 1064731	"P": 1645.75	"F": 802}
{"v": 1	"t": 1064752	"P": 1644.0	"F": 760}
{"v": 1	"t": 1064772	"P": 1639.0	"F": 812}
{"v": 1	"t": 1064792	"P": 1640.25	"F": 782}
{"v": 1	"t": 1064813	"P": 1644.75	"F": 757}
{"v": 1	"t": 1064833	"P": 1642.75	"F": 738}
{"v": 1	"t": 1064853	"P": 1638.25	"F": 688}
{"v": 1	"t": 1064873	"P": 1636.5	"F": 668}
{"v": 1	"t": 1064894	"P": 1639.5	"F": 627}
{"v": 1	"t": 1064914	"P": 1637.0	"F": 604}
{"v": 1	"t": 1064934	"P": 1632.25	"F": 562}
{"v": 1	"t": 1064955	"P": 1629.5	"F": 539}
{"v": 1	"t": 1064975	"P": 1629.25	"F": 507}
{"v": 1	"t": 1064995	"P": 1629.0	"F": 476}
{"v": 1	"t": 1065015	"P": 1622.5	"F": 436}
{"v": 1	"t": 1065036	"P": 1619.25	"F": 402}
{"v": 1	"t": 1065056	"P": 1617.25	"F": 353}
{"v": 1	"t": 1065076	"P": 1614.25	"F": 287}
{"v": 1	"t": 1065097	"P": 1607.75	"F": 175}
{"v": 1	"t": 1065117	"P": 1594.5	"F": 23}
{"v": 1	"t": 1065137	"P": 1576.25	"F": -179}
{"v": 1	"t": 1065158	"P": 1564.75	"F": -533}
{"v": 1	"t": 1065178	"P": 1547.5	"F": -867}
{"v": 1	"t": 1065198	"P": 1527.0	"F": -1215}
{"v": 1	"t": 1065218	"P": 1515.75	"F": -1599	"C": 45.92	"D": 3253	"sn": 54091929832280	"file": "/data/device_log/data0000.out"}
{"v": 1	"t": 1065239	"P": 1509.25	"F": -1821}
{"v": 1	"t": 1065259	"P": 1506.75	"F": -1773}
{"v": 1	"t": 1065279	"P": 1503.75	"F": -1710}
{"v": 1	"t": 1065300	"P": 1505.5	"F": -1758}
{"v": 1	"t": 1065320	"P": 1510.5	"F": -1676}
{"v": 1	"t": 1065341	"P": 1510.25	"F": -1721}
{"v": 1	"t": 1065361	"P": 1503.75	"F": -1756}
{"v": 1	"t": 1065381	"P": 1507.0	"F": -1940}
{"v": 1	"t": 1065402	"P": 1504.75	"F": -2018}
{"v": 1	"t": 1065422	"P": 1500.75	"F": -2057}
{"v": 1	"t": 1065442	"P": 1499.25	"F": -2031}
{"v": 1	"t": 1065462	"P": 1497.75	"F": -2038}
{"v": 1	"t": 1065483	"P": 1499.75	"F": -1962}
{"v": 1	"t": 1065503	"P": 1498.0	"F": -1817}
{"v": 1	"t": 1065523	"P": 1494.75	"F": -1764}
{"v": 1	"t": 1065544	"P": 1501.75	"F": -1688}
{"v": 1	"t": 1065564	"P": 1500.25	"F": -1686}
{"v": 1	"t": 1065584	"P": 1497.5	"F": -1640}
{"v": 1	"t": 1065605	"P": 1497.0	"F": -1622}
{"v": 1	"t": 1065625	"P": 1502.5	"F": -1599}
{"v": 1	"t": 1065645	"P": 1503.0	"F": -1551}
{"v": 1	"t": 1065666	"P": 1503.0	"F": -1533}
{"v": 1	"t": 1065686	"P": 1500.75	"F": -1548}
{"v": 1	"t": 1065706	"P": 1507.75	"F": -1489}
{"v": 1	"t": 1065726	"P": 1510.75	"F": -1422}
{"v": 1	"t": 1065747	"P": 1509.75	"F": -1390}
{"v": 1	"t": 1065767	"P": 1511.25	"F": -1294}
{"v": 1	"t": 1065787	"P": 1514.5	"F": -1301}
{"v": 1	"t": 1065808	"P": 1513.0	"F": -1415}
{"v": 1	"t": 1065828	"P": 1511.0	"F": -1446}
{"v": 1	"t": 1065848	"P": 1509.25	"F": -1490}
{"v": 1	"t": 1065869	"P": 1515.5	"F": -1415}
{"v": 1	"t": 1065889	"P": 1521.25	"F": -1285}
{"v": 1	"t": 1065909	"P": 1522.75	"F": -1302}
{"v": 1	"t": 1065929	"P": 1524.0	"F": -1305}
{"v": 1	"t": 1065950	"P": 1526.25	"F": -1230}
{"v": 1	"t": 1065970	"P": 1533.0	"F": -1218}
{"v": 1	"t": 1065990	"P": 1536.0	"F": -1151}
{"v": 1	"t": 1066011	"P": 1535.5	"F": -1118}
{"v": 1	"t": 1066031	"P": 1535.5	"F": -1072}
{"v": 1	"t": 1066051	"P": 1536.5	"F": -1069}
{"v": 1	"t": 1066071	"P": 1537.0	"F": -1146}
{"v": 1	"t": 1066092	"P": 1531.25	"F": -1101}
{"v": 1	"t": 1066112	"P": 1530.0	"F": -1099}
{"v": 1	"t": 1066132	"P": 1534.25	"F": -947}
{"v": 1	"t": 1066153	"P": 1546.25	"F": -766}
{"v": 1	"t": 1066173	"P": 1556.75	"F": -543}
{"v": 1	"t": 1066193	"P": 1565.25	"F": -261}
{"v": 1	"t": 1066213	"P": 1572.75	"F": -62}
{"v": 1	"t": 1066234	"P": 1581.0	"F": 41	"C": 45.905	"D": 3253	"sn": 54091929832280	"file": "/data/device_log/data0000.out"}
{"v": 1	"t": 1066254	"P": 1582.5	"F": 79}
{"v": 1	"t": 1066274	"P": 1582.25	"F": 100}
{"v": 1	"t": 1066295	"P": 1587.5	"F": 163}
{"v": 1	"t": 1066315	"P": 1592.75	"F": 194}
{"v": 1	"t": 1066335	"P": 1593.5	"F": 190}
{"v": 1	"t": 1066356	"P": 1592.0	"F": 198}
{"v": 1	"t": 1066376	"P": 1595.75	"F": 248}
{"v": 1	"t": 1066396	"P": 1602.75	"F": 338}
{"v": 1	"t": 1066417	"P": 1606.25	"F": 456}
{"v": 1	"t": 1066437	"P": 1606.75	"F": 521}
{"v": 1	"t": 1066457	"P": 1607.75	"F": 552}
{"v": 1	"t": 1066477	"P": 1610.25	"F": 573}
{"v": 1	"t": 1066498	"P": 1611.25	"F": 571}
{"v": 1	"t": 1066518	"P": 1609.75	"F": 507}
{"v": 1	"t": 1066538	"P": 1611.5	"F": 492}
{"v": 1	"t": 1066559	"P": 1617.75	"F": 493}
{"v": 1	"t": 1066579	"P": 1619.25	"F": 482}
{"v": 1	"t": 1066599	"P": 1617.25	"F": 443}
{"v": 1	"t": 1066619	"P": 1615.75	"F": 417}
{"v": 1	"t": 1066640	"P": 1618.0	"F": 468}
{"v": 1	"t": 1066660	"P": 1626.25	"F": 532}
{"v": 1	"t": 1066680	"P": 1626.5	"F": 574}
{"v": 1	"t": 1066701	"P": 1623.0	"F": 603}
{"v": 1	"t": 1066721	"P": 1621.5	"F": 601}
{"v": 1	"t": 1066741	"P": 1626.5	"F": 504}
{"v": 1	"t": 1066761	"P": 1625.5	"F": 463}
{"v": 1	"t": 1066782	"P": 1622.0	"F": 431}
{"v": 1	"t": 1066802	"P": 1622.25	"F": 480}
{"v": 1	"t": 1066822	"P": 1624.75	"F": 525}
{"v": 1	"t": 1066843	"P": 1625.25	"F": 486}
{"v": 1	"t": 1066863	"P": 1624.5	"F": 413}
{"v": 1	"t": 1066883	"P": 1623.75	"F": 448}
{"v": 1	"t": 1066904	"P": 1626.0	"F": 543}
{"v": 1	"t": 1066924	"P": 1630.0	"F": 590}
{"v": 1	"t": 1066944	"P": 1628.0	"F": 573}
{"v": 1	"t": 1066964	"P": 1626.5	"F": 546}
{"v": 1	"t": 1066985	"P": 1630.75	"F": 624}
{"v": 1	"t": 1067005	"P": 1635.5	"F": 682}
{"v": 1	"t": 1067025	"P": 1633.25	"F": 693}
{"v": 1	"t": 1067046	"P": 1630.75	"F": 667}
{"v": 1	"t": 1067066	"P": 1630.5	"F": 651}
{"v": 1	"t": 1067086	"P": 1633.25	"F": 631}
{"v": 1	"t": 1067107	"P": 1634.0	"F": 624}
{"v": 1	"t": 1067127	"P": 1632.75	"F": 602}
{"v": 1	"t": 1067147	"P": 1630.75	"F": 613}
{"v": 1	"t": 1067167	"P": 1634.0	"F": 591}
{"v": 1	"t": 1067188	"P": 1634.5	"F": 561}
{"v": 1	"t": 1067208	"P": 1631.25	"F": 521}
{"v": 1	"t": 1067228	"P": 1630.0	"F": 529}
{"v": 1	"t": 1067249	"P": 1633.0	"F": 590	"C": 45.925	"D": 3253	"sn": 54091929832280	"file": "/data/device_log/data0000.out"}
{"v": 1	"t": 1067269	"P": 1633.25	"F": 580}
{"v": 1	"t": 1067289	"P": 1627.0	"F": 486}
{"v": 1	"t": 1067309	"P": 1624.5	"F": 424}
{"v": 1	"t": 1067330	"P": 1626.75	"F": 438}
{"v": 1	"t": 1067350	"P": 1633.0	"F": 533}
{"v": 1	"t": 1067370	"P": 1631.25	"F": 678}
{"v": 1	"t": 1067391	"P": 1632.0	"F": 734}
{"v": 1	"t": 1067411	"P": 1634.0	"F": 789}
{"v": 1	"t": 1067431	"P": 1641.75	"F": 786}
{"v": 1	"t": 1067452	"P": 1640.5	"F": 783}
{"v": 1	"t": 1067472	"P": 1639.5	"F": 767}
{"v": 1	"t": 1067492	"P": 1640.0	"F": 798}
{"v": 1	"t": 1067512	"P": 1642.0	"F": 737}
{"v": 1	"t": 1067533	"P": 1642.75	"F": 716}
{"v": 1	"t": 1067553	"P": 1639.5	"F": 688}
{"v": 1	"t": 1067573	"P": 1638.75	"F": 669}
{"v": 1	"t": 1067594	"P": 1638.0	"F": 667}
{"v": 1	"t": 1067614	"P": 1641.25	"F": 648}
{"v": 1	"t": 1067634	"P": 1637.5	"F": 611}
{"v": 1	"t": 1067654	"P": 1634.5	"F": 590}
{"v": 1	"t": 1067675	"P": 1631.25	"F": 538}
{"v": 1	"t": 1067695	"P": 1632.5	"F": 481}
{"v": 1	"t": 1067715	"P": 1629.25	"F": 450}
{"v": 1	"t": 1067736	"P": 1622.75	"F": 424}
{"v": 1	"t": 1067756	"P": 1617.25	"F": 318}
{"v": 1	"t": 1067776	"P": 1614.0	"F": 208}
{"v": 1	"t": 1067797	"P": 1596.25	"F": 11}
{"v": 1	"t": 1067817	"P": 1573.5	"F": -270}
{"v": 1	"t": 1067837	"P": 1562.25	"F": -629}
{"v": 1	"t": 1067857	"P": 1548.75	"F": -848}
{"v": 1	"t": 1067878	"P": 1536.5	"F": -1070}
{"v": 1	"t": 1067898	"P": 1524.5	"F": -1327}
{"v": 1	"t": 1067918	"P": 1513.25	"F": -1431}
{"v": 1	"t": 1067939	"P": 1507.5	"F": -1591}
{"v": 1	"t": 1067959	"P": 1508.75	"F": -1766}
{"v": 1	"t": 1067979	"P": 1506.5	"F": -1899}
{"v": 1	"t": 1068000	"P": 1505.25	"F": -1984}
{"v": 1	"t": 1068020	"P": 1504.25	"F": -1952}
{"v": 1	"t": 1068040	"P": 1510.0	"F": -1898}
{"v": 1	"t": 1068060	"P": 1502.0	"F": -1973}
{"v": 1	"t": 1068081	"P": 1499.75	"F": -2013}
{"v": 1	"t": 1068101	"P": 1497.5	"F": -1976}
{"v": 1	"t": 1068121	"P": 1502.0	"F": -1929}
{"v": 1	"t": 1068142	"P": 1501.0	"F": -1880}
{"v": 1	"t": 1068162	"P": 1498.75	"F": -1798}
{"v": 1	"t": 1068182	"P": 1499.0	"F": -1688}
{"v": 1	"t": 1068202	"P": 1501.5	"F": -1497}
{"v": 1	"t": 1068223	"P": 1509.25	"F": -1574}
{"v": 1	"t": 1068243	"P": 1504.75	"F": -1492}
{"v": 1	"t": 1068263	"P": 1503.0	"F": -1508	"C": 45.885	"D": 3253	"sn": 54091929832280	"file": "/data/device_log/data0000.out"}
{"v": 1	"t": 1068284	"P": 1508.0	"F": -1486}
{"v": 1	"t": 1068304	"P": 1509.5	"F": -1457}
{"v": 1	"t": 1068324	"P": 1512.5	"F": -1354}
{"v": 1	"t": 1068345	"P": 1512.75	"F": -1303}
{"v": 1	"t": 1068365	"P": 1516.75	"F": -1207}
{"v": 1	"t": 1068385	"P": 1526.25	"F": -1141}
{"v": 1	"t": 1068405	"P": 1525.0	"F": -1154}
{"v": 1	"t": 1068426	"P": 1526.5	"F": -1232}
{"v": 1	"t": 1068446	"P": 1532.0	"F": -1174}
{"v": 1	"t": 1068466	"P": 1538.0	"F": -1107}
{"v": 1	"t": 1068487	"P": 1538.75	"F": -1059}
{"v": 1	"t": 1068507	"P": 1538.0	"F": -1063}
{"v": 1	"t": 1068527	"P": 1540.0	"F": -1013}
{"v": 1	"t": 1068548	"P": 1540.75	"F": -968}
{"v": 1	"t": 1068568	"P": 1537.25	"F": -852}
{"v": 1	"t": 1068588	"P": 1533.25	"F": -755}
{"v": 1	"t": 1068608	"P": 1531.0	"F": -726}
{"v": 1	"t": 1068629	"P": 1534.75	"F": -750}
{"v": 1	"t": 1068649	"P": 1535.75	"F": -816}
{"v": 1	"t": 1068669	"P": 1536.75	"F": -756}
{"v": 1	"t": 1068690	"P": 1540.0	"F": -593}
{"v": 1	"t": 1068710	"P": 1551.75	"F": -380}
{"v": 1	"t": 1068730	"P": 1560.75	"F": -238}
{"v": 1	"t": 1068750	"P": 1563.0	"F": -183}
{"v": 1	"t": 1068771	"P": 1566.75	"F": -90}
{"v": 1	"t": 1068791	"P": 1573.5	"F": 9}
{"v": 1	"t": 1068811	"P": 1573.5	"F": -6}
{"v": 1	"t": 1068832	"P": 1571.25	"F": -55}
{"v": 1	"t": 1068852	"P": 1575.75	"F": -24}
{"v": 1	"t": 1068872	"P": 1577.75	"F": 65}
{"v": 1	"t": 1068893	"P": 1585.5	"F": 117}
{"v": 1	"t": 1068913	"P": 1584.5	"F": 121}
{"v": 1	"t": 1068933	"P": 1589.25	"F": 142}
{"v": 1	"t": 1068953	"P": 1592.0	"F": 231}
{"v": 1	"t": 1068974	"P": 1602.0	"F": 343}
{"v": 1	"t": 1068994	"P": 1604.25	"F": 431}
{"v": 1	"t": 1069014	"P": 1607.5	"F": 488}
{"v": 1	"t": 1069035	"P": 1605.0	"F": 556}
{"v": 1	"t": 1069055	"P": 1615.0	"F": 585}
{"v": 1	"t": 1069075	"P": 1616.5	"F": 614}
{"v": 1	"t": 1069096	"P": 1614.0	"F": 656}
{"v": 1	"t": 1069116	"P": 1614.75	"F": 678}
{"v": 1	"t": 1069136	"P": 1622.5	"F": 690}
{"v": 1	"t": 1069156	"P": 1624.0	"F": 657}
{"v": 1	"t": 1069177	"P": 1624.75	"F": 619}
{"v": 1	"t": 1069197	"P": 1625.25	"F": 642}
{"v": 1	"t": 1069217	"P": 1630.5	"F": 673}
{"v": 1	"t": 1069238	"P": 1635.0	"F": 749}
{"v": 1	"t": 1069258	"P": 1633.25	"F": 738}
{"v": 1	"t": 1069278	"P": 1631.75	"F": 720	"C": 45.885	"D": 3253	"sn": 54091929832280	"file": "/data/device_log/data0000.out"}
{"v": 1	"t": 1069299	"P": 1636.5	"F": 711}
{"v": 1	"t": 1069319	"P": 1637.75	"F": 724}
{"v": 1	"t": 1069339	"P": 1635.5	"F": 699}
{"v": 1	"t": 1069360	"P": 1633.5	"F": 688}
{"v": 1	"t": 1069380	"P": 1639.0	"F": 715}
{"v": 1	"t": 1069400	"P": 1640.5	"F": 697}
{"v": 1	"t": 1069421	"P": 1636.25	"F": 629}
{"v": 1	"t": 1069441	"P": 1633.5	"F": 595}
{"v": 1	"t": 1069461	"P": 1636.75	"F": 606}
{"v": 1	"t": 1069482	"P": 1636.75	"F": 611}
{"v": 1	"t": 1069502	"P": 1634.25	"F": 595}
{"v": 1	"t": 1069522	"P": 1632.0	"F": 641}
{"v": 1	"t": 1069543	"P": 1637.0	"F": 681}
{"v": 1	"t": 1069563	"P": 1635.0	"F": 631}
{"v": 1	"t": 1069583	"P": 1635.0	"F": 621}
{"v": 1	"t": 1069603	"P": 1634.0	"F": 610}
{"v": 1	"t": 1069624	"P": 1639.75	"F": 650}
{"v": 1	"t": 1069644	"P": 1634.75	"F": 663}
{"v": 1	"t": 1069664	"P": 1634.0	"F": 634}
{"v": 1	"t": 1069685	"P": 1634.25	"F": 630}
{"v": 1	"t": 1069705	"P": 1639.75	"F": 650}
{"v": 1	"t": 1069725	"P": 1638.0	"F": 720}
{"v": 1	"t": 1069746	"P": 1638.0	"F": 701}
{"v": 1	"t": 1069766	"P": 1634.75	"F": 651}
{"v": 1	"t": 1069786	"P": 1638.5	"F": 590}
{"v": 1	"t": 1069807	"P": 1636.5	"F": 567}
{"v": 1	"t": 1069827	"P": 1636.75	"F": 583}
{"v": 1	"t": 1069847	"P": 1634.25	"F": 623}
{"v": 1	"t": 1069867	"P": 1636.0	"F": 662}
{"v": 1	"t": 1069888	"P": 1638.25	"F": 672}
{"v": 1	"t": 1069908	"P": 1638.5	"F": 643}
{"v": 1	"t": 1069928	"P": 1634.0	"F": 606}
{"v": 1	"t": 1069948	"P": 1635.0	"F": 610}
{"v": 1	"t": 1069969	"P": 1638.25	"F": 630}
{"v": 1	"t": 1069989	"P": 1637.5	"F": 650}
{"v": 1	"t": 1070009	"P": 1635.0	"F": 605}
{"v": 1	"t": 1070030	"P": 1631.0	"F": 582}
{"v": 1	"t": 1070050	"P": 1635.5	"F": 583}
{"v": 1	"t": 1070070	"P": 1634.75	"F": 584}
{"v": 1	"t": 1070091	"P": 1632.0	"F": 569}
{"v": 1	"t": 1070111	"P": 1629.0	"F": 564}
{"v": 1	"t": 1070131	"P": 1631.0	"F": 543}
{"v": 1	"t": 1070151	"P": 1629.75	"F": 545}
{"v": 1	"t": 1070172	"P": 1626.75	"F": 558}
{"v": 1	"t": 1070192	"P": 1624.5	"F": 552}
{"v": 1	"t": 1070212	"P": 1626.5	"F": 550}
{"v": 1	"t": 1070233	"P": 1629.75	"F": 570}
{"v": 1	"t": 1070253	"P": 1627.75	"F": 558}
{"v": 1	"t": 1070273	"P": 1625.0	"F": 530}
{"v": 1	"t": 1070293	"P": 1622.5	"F": 534	"C": 45.915	"D": 3253	"sn": 54091929832280	"file": "/data/device_log/data0000.out"}
{"v": 1	"t": 1070314	"P": 1631.0	"F": 544}
{"v": 1	"t": 1070334	"P": 1626.25	"F": 519}
{"v": 1	"t": 1070354	"P": 1619.5	"F": 430}
{"v": 1	"t": 1070375	"P": 1615.0	"F": 332}
{"v": 1	"t": 1070395	"P": 1614.25	"F": 199}
{"v": 1	"t": 1070415	"P": 1598.5	"F": 52}
{"v": 1	"t": 1070436	"P": 1576.25	"F": -189}
{"v": 1	"t": 1070456	"P": 1560.75	"F": -624}
{"v": 1	"t": 1070476	"P": 1546.0	"F": -1017}
{"v": 1	"t": 1070497	"P": 1528.75	"F": -1414}
{"v": 1	"t": 1070517	"P": 1512.25	"F": -1790}
{"v": 1	"t": 1070537	"P": 1498.25	"F": -1916}
{"v": 1	"t": 1070557	"P": 1501.25	"F": -1928}
{"v": 1	"t": 1070578	"P": 1504.25	"F": -1881}
{"v": 1	"t": 1070598	"P": 1502.25	"F": -2039}
{"v": 1	"t": 1070618	"P": 1497.0	"F": -2117}
{"v": 1	"t": 1070639	"P": 1490.25	"F": -2307}
{"v": 1	"t": 1070659	"P": 1493.5	"F": -2437}
{"v": 1	"t": 1070679	"P": 1481.75	"F": -2422}
{"v": 1	"t": 1070699	"P": 1474.75	"F": -2411}
{"v": 1	"t": 1070720	"P": 1470.5	"F": -2361}
{"v": 1	"t": 1070740	"P": 1471.5	"F": -2352}
{"v": 1	"t": 1070760	"P": 1464.25	"F": -2393}
{"v": 1	"t": 1070781	"P": 1461.25	"F": -2330}
{"v": 1	"t": 1070801	"P": 1451.0	"F": -2316}
{"v": 1	"t": 1070821	"P": 1453.25	"F": -2298}
{"v": 1	"t": 1070841	"P": 1459.5	"F": -2170}
{"v": 1	"t": 1070862	"P": 1457.25	"F": -1985}
{"v": 1	"t": 1070882	"P": 1457.75	"F": -1752}
{"v": 1	"t": 1070902	"P": 1461.0	"F": -1643}
{"v": 1	"t": 1070923	"P": 1469.5	"F": -1558}
{"v": 1	"t": 1070943	"P": 1469.75	"F": -1532}
{"v": 1	"t": 1070963	"P": 1469.5	"F": -1620}
{"v": 1	"t": 1070983	"P": 1470.0	"F": -1630}
{"v": 1	"t": 1071004	"P": 1480.0	"F": -1641}
{"v": 1	"t": 1071024	"P": 1481.5	"F": -1611}
{"v": 1	"t": 1071044	"P": 1484.0	"F": -1594}
{"v": 1	"t": 1071065	"P": 1484.0	"F": -1530}
{"v": 1	"t": 1071085	"P": 1497.75	"F": -1441}
{"v": 1	"t": 1071105	"P": 1500.75	"F": -1350}
{"v": 1	"t": 1071126	"P": 1504.5	"F": -1268}
{"v": 1	"t": 1071146	"P": 1507.25	"F": -1240}
{"v": 1	"t": 1071166	"P": 1513.0	"F": -1195}
{"v": 1	"t": 1071186	"P": 1519.5	"F": -1187}
{"v": 1	"t": 1071207	"P": 1522.0	"F": -1209}
{"v": 1	"t": 1071227	"P": 1522.0	"F": -1158}
{"v": 1	"t": 1071247	"P": 1530.5	"F": -1149}
{"v": 1	"t": 1071268	"P": 1533.75	"F": -1085}
{"v": 1	"t": 1071288	"P": 1533.75	"F": -1227}
{"v": 1	"t": 1071308	"P": 1529.25	"F": -1240	"C": 45.87	"D": 3253	"sn": 54091929832280	"file": "/data/device_log/data0000.out"}
{"v": 1	"t": 1071329	"P": 1531.25	"F": -1124}
{"v": 1	"t": 1071349	"P": 1538.0	"F": -1161}
{"v": 1	"t": 1071369	"P": 1538.75	"F": -1070}
{"v": 1	"t": 1071389	"P": 1542.25	"F": -882}
{"v": 1	"t": 1071410	"P": 1548.5	"F": -712}
{"v": 1	"t": 1071430	"P": 1556.5	"F": -553}
{"v": 1	"t": 1071450	"P": 1557.5	"F": -389}
{"v": 1	"t": 1071471	"P": 1548.75	"F": -354}
{"v": 1	"t": 1071491	"P": 1543.5	"F": -427}
{"v": 1	"t": 1071511	"P": 1541.5	"F": -486}
{"v": 1	"t": 1071531	"P": 1535.75	"F": -615}
{"v": 1	"t": 1071552	"P": 1529.75	"F": -717}
{"v": 1	"t": 1071572	"P": 1522.0	"F": -828}
{"v": 1	"t": 1071592	"P": 1522.5	"F": -920}
{"v": 1	"t": 1071613	"P": 1525.75	"F": -1010}
{"v": 1	"t": 1071633	"P": 1525.75	"F": -1200}
{"v": 1	"t": 1071653	"P": 1522.0	"F": -1253}
{"v": 1	"t": 1071673	"P": 1522.25	"F": -1341}
{"v": 1	"t": 1071694	"P": 1523.75	"F": -1542}
{"v": 1	"t": 1071714	"P": 1525.0	"F": -1479}
{"v": 1	"t": 1071734	"P": 1523.5	"F": -1472}
{"v": 1	"t": 1071755	"P": 1521.0	"F": -1366}
{"v": 1	"t": 1071775	"P": 1524.5	"F": -1307}
{"v": 1	"t": 1071795	"P": 1517.75	"F": -1833}
{"v": 1	"t": 1071815	"P": 1497.25	"F": -2399}
{"v": 1	"t": 1071836	"P": 1478.0	"F": -3140}
{"v": 1	"t": 1071856	"P": 1462.25	"F": -3392}
{"v": 1	"t": 1071876	"P": 1464.5	"F": -3258}
{"v": 1	"t": 1071897	"P": 1449.75	"F": -3165}
{"v": 1	"t": 1071917	"P": 1427.0	"F": -3102}
{"v": 1	"t": 1071937	"P": 1429.5	"F": -3238}
{"v": 1	"t": 1071958	"P": 1412.0	"F": -3460}
{"v": 1	"t": 1071978	"P": 1400.0	"F": -3456}
{"v": 1	"t": 1071998	"P": 1389.25	"F": -3491}
{"v": 1	"t": 1072018	"P": 1373.0	"F": -3606}
{"v": 1	"t": 1072039	"P": 1372.75	"F": -3624}
{"v": 1	"t": 1072059	"P": 1362.0	"F": -3680}
{"v": 1	"t": 1072079	"P": 1358.5	"F": -3673}
{"v": 1	"t": 1072100	"P": 1349.5	"F": -3514}
{"v": 1	"t": 1072120	"P": 1354.5	"F": -3591}
{"v": 1	"t": 1072140	"P": 1345.5	"F": -3422}
{"v": 1	"t": 1072161	"P": 1340.5	"F": -3426}
{"v": 1	"t": 1072181	"P": 1335.0	"F": -3407}
{"v": 1	"t": 1072201	"P": 1333.25	"F": -3384}
{"v": 1	"t": 1072221	"P": 1322.75	"F": -3281}
{"v": 1	"t": 1072242	"P": 1319.75	"F": -3163}
{"v": 1	"t": 1072262	"P": 1312.25	"F": -3115}
{"v": 1	"t": 1072282	"P": 1303.5	"F": -3130}
{"v": 1	"t": 1072303	"P": 1306.5	"F": -3011}
{"v": 1	"t": 1072323	"P": 1299.5	"F": -2989	"C": 45.84	"D": 3253	"sn": 54091929832280	"file": "/data/device_log/data0000.out"}
{"v": 1	"t": 1072343	"P": 1298.0	"F": -2986}
{"v": 1	"t": 1072363	"P": 1290.75	"F": -3058}
{"v": 1	"t": 1072384	"P": 1295.75	"F": -2876}
{"v": 1	"t": 1072404	"P": 1292.25	"F": -2974}
{"v": 1	"t": 1072424	"P": 1290.0	"F": -2920}
{"v": 1	"t": 1072445	"P": 1284.0	"F": -2840}
{"v": 1	"t": 1072465	"P": 1283.5	"F": -2878}
{"v": 1	"t": 1072485	"P": 1284.75	"F": -2709}
{"v": 1	"t": 1072506	"P": 1276.0	"F": -2817}
{"v": 1	"t": 1072526	"P": 1271.75	"F": -2926}
{"v": 1	"t": 1072546	"P": 1274.5	"F": -2823}
{"v": 1	"t": 1072566	"P": 1274.0	"F": -2859}
{"v": 1	"t": 1072587	"P": 1268.0	"F": -2757}
{"v": 1	"t": 1072607	"P": 1264.75	"F": -2752}
{"v": 1	"t": 1072627	"P": 1266.5	"F": -2727}
{"v": 1	"t": 1072648	"P": 1269.0	"F": -2709}
{"v": 1	"t": 1072668	"P": 1265.5	"F": -2675}
{"v": 1	"t": 1072688	"P": 1260.5	"F": -2683}
{"v": 1	"t": 1072709	"P": 1261.25	"F": -2696}
{"v": 1	"t": 1072729	"P": 1265.25	"F": -2729}
{"v": 1	"t": 1072749	"P": 1260.5	"F": -2698}
{"v": 1	"t": 1072769	"P": 1254.0	"F": -2669}
{"v": 1	"t": 1072790	"P": 1254.75	"F": -2683}
{"v": 1	"t": 1072810	"P": 1258.5	"F": -2678}
{"v": 1	"t": 1072830	"P": 1253.5	"F": -2619}
{"v": 1	"t": 1072851	"P": 1252.75	"F": -2644}
{"v": 1	"t": 1072871	"P": 1248.5	"F": -2471}
{"v": 1	"t": 1072891	"P": 1254.75	"F": -2609}
{"v": 1	"t": 1072911	"P": 1253.5	"F": -2554}
{"v": 1	"t": 1072932	"P": 1249.25	"F": -2407}
{"v": 1	"t": 1072952	"P": 1246.0	"F": -2528}
{"v": 1	"t": 1072972	"P": 1247.0	"F": -2437}
{"v": 1	"t": 1072993	"P": 1249.25	"F": -2394}
{"v": 1	"t": 1073013	"P": 1246.25	"F": -2492}
{"v": 1	"t": 1073033	"P": 1240.0	"F": -2515}
{"v": 1	"t": 1073053	"P": 1243.0	"F": -2479}
{"v": 1	"t": 1073074	"P": 1245.0	"F": -2458}
{"v": 1	"t": 1073094	"P": 1241.0	"F": -2414}
{"v": 1	"t": 1073114	"P": 1238.75	"F": -2470}
{"v": 1	"t": 1073135	"P": 1236.75	"F": -2485}
{"v": 1	"t": 1073155	"P": 1238.0	"F": -2538}
{"v": 1	"t": 1073175	"P": 1238.75	"F": -2520}
{"v": 1	"t": 1073196	"P": 1236.25	"F": -2373}
{"v": 1	"t": 1073216	"P": 1233.25	"F": -2394}
{"v": 1	"t": 1073236	"P": 1232.5	"F": -2351}
{"v": 1	"t": 1073256	"P": 1234.0	"F": -2400}
{"v": 1	"t": 1073277	"P": 1234.25	"F": -2506}
{"v": 1	"t": 1073297	"P": 1228.25	"F": -2393}
{"v": 1	"t": 1073317	"P": 1232.0	"F": -2403}
{"v": 1	"t": 1073338	"P": 1233.0	"F": -2419	"C": 45.895	"D": 3252	"sn": 54091929832280	"file": "/data/device_log/data0000.out"}
{"v": 1	"t": 1073358	"P": 1230.75	"F": -2425}
{"v": 1	"t": 1073378	"P": 1228.25	"F": -2504}
{"v": 1	"t": 1073399	"P": 1226.0	"F": -2418}
{"v": 1	"t": 1073419	"P": 1229.5	"F": -2381}
{"v": 1	"t": 1073439	"P": 1228.75	"F": -2332}
{"v": 1	"t": 1073460	"P": 1224.75	"F": -2342}
{"v": 1	"t": 1073480	"P": 1223.0	"F": -2398}
{"v": 1	"t": 1073500	"P": 1225.25	"F": -2467}
{"v": 1	"t": 1073521	"P": 1222.5	"F": -2416}
{"v": 1	"t": 1073541	"P": 1218.5	"F": -2310}
{"v": 1	"t": 1073561	"P": 1224.5	"F": -2312}
{"v": 1	"t": 1073581	"P": 1221.5	"F": -2334}
{"v": 1	"t": 1073602	"P": 1220.0	"F": -2317}
{"v": 1	"t": 1073622	"P": 1218.0	"F": -2312}
{"v": 1	"t": 1073642	"P": 1223.25	"F": -2281}
{"v": 1	"t": 1073663	"P": 1222.25	"F": -2309}
{"v": 1	"t": 1073683	"P": 1218.25	"F": -2254}
{"v": 1	"t": 1073703	"P": 1215.75	"F": -2284}
{"v": 1	"t": 1073724	"P": 1220.5	"F": -2336}
{"v": 1	"t": 1073744	"P": 1219.75	"F": -2267}
{"v": 1	"t": 1073764	"P": 1215.75	"F": -2234}
{"v": 1	"t": 1073785	"P": 1212.5	"F": -2277}
{"v": 1	"t": 1073805	"P": 1216.75	"F": -2266}
{"v": 1	"t": 1073825	"P": 1219.5	"F": -2211}
{"v": 1	"t": 1073846	"P": 1214.5	"F": -2273}
{"v": 1	"t": 1073866	"P": 1213.25	"F": -2234}
{"v": 1	"t": 1073886	"P": 1215.75	"F": -2177}
{"v": 1	"t": 1073906	"P": 1216.25	"F": -2241}
{"v": 1	"t": 1073927	"P": 1212.5	"F": -2284}
{"v": 1	"t": 1073947	"P": 1210.75	"F": -2260}
{"v": 1	"t": 1073967	"P": 1211.75	"F": -2249}
{"v": 1	"t": 1073988	"P": 1214.0	"F": -2250}
{"v": 1	"t": 1074008	"P": 1212.25	"F": -2323}
{"v": 1	"t": 1074028	"P": 1212.5	"F": -2217}
{"v": 1	"t": 1074048	"P": 1210.25	"F": -2274}
{"v": 1	"t": 1074069	"P": 1214.25	"F": -2255}
{"v": 1	"t": 1074089	"P": 1214.75	"F": -2267}
{"v": 1	"t": 1074109	"P": 1210.5	"F": -2091}
{"v": 1	"t": 1074130	"P": 1209.5	"F": -2170}
{"v": 1	"t": 1074150	"P": 1210.75	"F": -2234}
{"v": 1	"t": 1074170	"P": 1214.25	"F": -2187}
{"v": 1	"t": 1074190	"P": 1209.5	"F": -2087}
{"v": 1	"t": 1074211	"P": 1209.25	"F": -2256}
{"v": 1	"t": 1074231	"P": 1208.0	"F": -2270}
{"v": 1	"t": 1074251	"P": 1213.25	"F": -2248}
{"v": 1	"t": 1074272	"P": 1210.0	"F": -2127}
{"v": 1	"t": 1074292	"P": 1208.0	"F": -2104}
{"v": 1	"t": 1074312	"P": 1206.75	"F": -2126}
{"v": 1	"t": 1074333	"P": 1211.5	"F": -2226}
{"v": 1	"t": 1074353	"P": 1209.5	"F": -2127	"C": 45.865	"D": 3252	"sn": 54091929832280	"file": "/data/device_log/data0000.out"}
{"v": 1	"t": 1074373	"P": 1206.75	"F": -2158}
{"v": 1	"t": 1074394	"P": 1205.25	"F": -2104}
{"v": 1	"t": 1074414	"P": 1212.5	"F": -2157}
{"v": 1	"t": 1074434	"P": 1210.75	"F": -2170}
{"v": 1	"t": 1074454	"P": 1204.75	"F": -2189}
{"v": 1	"t": 1074475	"P": 1206.0	"F": -2094}
{"v": 1	"t": 1074495	"P": 1211.5	"F": -2188}
{"v": 1	"t": 1074515	"P": 1209.75	"F": -2095}
{"v": 1	"t": 1074536	"P": 1207.25	"F": -2101}
{"v": 1	"t": 1074556	"P": 1207.5	"F": -2180}
{"v": 1	"t": 1074576	"P": 1210.0	"F": -2165}
{"v": 1	"t": 1074596	"P": 1210.5	"F": -2146}
{"v": 1	"t": 1074617	"P": 1207.0	"F": -2095}
{"v": 1	"t": 1074637	"P": 1203.0	"F": -2216}
{"v": 1	"t": 1074657	"P": 1208.5	"F": -2055}
{"v": 1	"t": 1074678	"P": 1209.75	"F": -2106}
{"v": 1	"t": 1074698	"P": 1206.75	"F": -2129}
{"v": 1	"t": 1074718	"P": 1205.75	"F": -2027}
{"v": 1	"t": 1074738	"P": 1202.0	"F": -2080}
{"v": 1	"t": 1074759	"P": 1209.25	"F": -2185}
{"v": 1	"t": 1074779	"P": 1208.75	"F": -2258}
{"v": 1	"t": 1074799	"P": 1204.75	"F": -2202}
{"v": 1	"t": 1074820	"P": 1204.5	"F": -2107}
{"v": 1	"t": 1074840	"P": 1206.75	"F": -2181}
{"v": 1	"t": 1074860	"P": 1204.75	"F": -2159}
{"v": 1	"t": 1074881	"P": 1203.5	"F": -2147}
{"v": 1	"t": 1074901	"P": 1203.75	"F": -2228}
{"v": 1	"t": 1074921	"P": 1207.0	"F": -2111}
{"v": 1	"t": 1074941	"P": 1207.5	"F": -2199}
{"v": 1	"t": 1074962	"P": 1206.0	"F": -2222}
{"v": 1	"t": 1074982	"P": 1201.5	"F": -2187}
{"v": 1	"t": 1075002	"P": 1202.0	"F": -2067}
{"v": 1	"t": 1075023	"P": 1207.5	"F": -2109}
{"v": 1	"t": 1075043	"P": 1204.75	"F": -2157}
{"v": 1	"t": 1075063	"P": 1202.75	"F": -2196}
{"v": 1	"t": 1075084	"P": 1204.5	"F": -2229}
{"v": 1	"t": 1075104	"P": 1208.75	"F": -2184}
{"v": 1	"t": 1075124	"P": 1204.25	"F": -2129}
{"v": 1	"t": 1075144	"P": 1200.5	"F": -2161}
{"v": 1	"t": 1075165	"P": 1204.25	"F": -2181}
{"v": 1	"t": 1075185	"P": 1208.5	"F": -2148}
{"v": 1	"t": 1075205	"P": 1204.75	"F": -2118}
{"v": 1	"t": 1075226	"P": 1200.75	"F": -2141}
{"v": 1	"t": 1075246	"P": 1203.0	"F": -2056}
{"v": 1	"t": 1075266	"P": 1206.5	"F": -2118}
{"v": 1	"t": 1075286	"P": 1204.5	"F": -2082}
{"v": 1	"t": 1075307	"P": 1202.75	"F": -2162}
{"v": 1	"t": 1075327	"P": 1199.75	"F": -2105}
{"v": 1	"t": 1075347	"P": 1204.75	"F": -2175}
{"v": 1	"t": 1075368	"P": 1208.25	"F": -2179	"C": 45.895	"D": 3252	"sn": 54091929832280	"file": "/data/device_log/data0000.out"}
{"v": 1	"t": 1075388	"P": 1203.5	"F": -2099}
{"v": 1	"t": 1075408	"P": 1203.0	"F": -2077}
{"v": 1	"t": 1075428	"P": 1201.75	"F": -2087}
{"v": 1	"t": 1075449	"P": 1205.5	"F": -2087}
{"v": 1	"t": 1075469	"P": 1205.25	"F": -2120}
{"v": 1	"t": 1075489	"P": 1202.25	"F": -2152}
{"v": 1	"t": 1075510	"P": 1200.25	"F": -2096}
{"v": 1	"t": 1075530	"P": 1203.75	"F": -2111}
{"v": 1	"t": 1075550	"P": 1207.5	"F": -2090}
{"v": 1	"t": 1075571	"P": 1200.0	"F": -2075}
{"v": 1	"t": 1075591	"P": 1199.75	"F": -2075}
{"v": 1	"t": 1075611	"P": 1202.0	"F": -2206}
{"v": 1	"t": 1075631	"P": 1207.25	"F": -2117}
{"v": 1	"t": 1075652	"P": 1203.75	"F": -2055}
{"v": 1	"t": 1075672	"P": 1201.25	"F": -2155}
{"v": 1	"t": 1075692	"P": 1200.75	"F": -1995}
{"v": 1	"t": 1075713	"P": 1204.75	"F": -2081}
{"v": 1	"t": 1075733	"P": 1202.25	"F": -2101}
{"v": 1	"t": 1075753	"P": 1201.25	"F": -2137}
{"v": 1	"t": 1075774	"P": 1201.5	"F": -2063}
{"v": 1	"t": 1075794	"P": 1206.5	"F": -2064}
{"v": 1	"t": 1075814	"P": 1202.75	"F": -2034}
{"v": 1	"t": 1075834	"P": 1201.5	"F": -2089}
{"v": 1	"t": 1075855	"P": 1199.0	"F": -2046}
{"v": 1	"t": 1075875	"P": 1204.75	"F": -2038}
{"v": 1	"t": 1075895	"P": 1201.25	"F": -1986}
{"v": 1	"t": 1075916	"P": 1199.5	"F": -2047}
{"v": 1	"t": 1075936	"P": 1198.5	"F": -2063}
{"v": 1	"t": 1075956	"P": 1202.0	"F": -2051}
{"v": 1	"t": 1075976	"P": 1205.25	"F": -2058}
{"v": 1	"t": 1075997	"P": 1200.75	"F": -2047}
{"v": 1	"t": 1076017	"P": 1197.75	"F": -2109}
{"v": 1	"t": 1076037	"P": 1201.25	"F": -2147}
{"v": 1	"t": 1076058	"P": 1205.25	"F": -2101}
{"v": 1	"t": 1076078	"P": 1201.75	"F": -2177}
{"v": 1	"t": 1076098	"P": 1198.0	"F": -2184}
{"v": 1	"t": 1076118	"P": 1200.5	"F": -2158}
{"v": 1	"t": 1076139	"P": 1204.5	"F": -2185}
{"v": 1	"t": 1076159	"P": 1204.5	"F": -2178}
{"v": 1	"t": 1076179	"P": 1201.0	"F": -2195}
{"v": 1	"t": 1076200	"P": 1199.5	"F": -2136}
{"v": 1	"t": 1076220	"P": 1203.25	"F": -2134}
{"v": 1	"t": 1076240	"P": 1204.25	"F": -2126}
{"v": 1	"t": 1076261	"P": 1201.0	"F": -2068}
{"v": 1	"t": 1076281	"P": 1198.75	"F": -2122}
{"v": 1	"t": 1076301	"P": 1200.25	"F": -2222}
{"v": 1	"t": 1076321	"P": 1204.75	"F": -2050}
{"v": 1	"t": 1076342	"P": 1200.75	"F": -2118}
{"v": 1	"t": 1076362	"P": 1198.25	"F": -2148}
{"v": 1	"t": 1076382	"P": 1203.25	"F": -2123	"C": 45.86	"D": 3252	"sn": 54091929832280	"file": "/data/device_log/data0000.out"}
{"v": 1	"t": 1076403	"P": 1202.5	"F": -2042}
{"v": 1	"t": 1076423	"P": 1201.25	"F": -2090}
{"v": 1	"t": 1076443	"P": 1199.0	"F": -2110}
{"v": 1	"t": 1076464	"P": 1202.25	"F": -2145}
{"v": 1	"t": 1076484	"P": 1203.75	"F": -2150}
{"v": 1	"t": 1076504	"P": 1199.5	"F": -2158}
{"v": 1	"t": 1076525	"P": 1196.5	"F": -2140}
{"v": 1	"t": 1076545	"P": 1200.5	"F": -2168}
{"v": 1	"t": 1076565	"P": 1201.25	"F": -2196}
{"v": 1	"t": 1076585	"P": 1199.5	"F": -2219}
{"v": 1	"t": 1076606	"P": 1198.25	"F": -2205}
{"v": 1	"t": 1076626	"P": 1197.0	"F": -2179}
{"v": 1	"t": 1076646	"P": 1204.0	"F": -2158}
{"v": 1	"t": 1076667	"P": 1199.5	"F": -2208}
{"v": 1	"t": 1076687	"P": 1199.0	"F": -2148}
{"v": 1	"t": 1076707	"P": 1196.0	"F": -2172}
{"v": 1	"t": 1076727	"P": 1202.0	"F": -2155}
{"v": 1	"t": 1076748	"P": 1201.0	"F": -2116}
{"v": 1	"t": 1076768	"P": 1198.5	"F": -2140}
{"v": 1	"t": 1076788	"P": 1197.0	"F": -2125}
{"v": 1	"t": 1076809	"P": 1199.25	"F": -2049}
{"v": 1	"t": 1076829	"P": 1200.5	"F": -2103}
{"v": 1	"t": 1076849	"P": 1198.5	"F": -2157}
{"v": 1	"t": 1076869	"P": 1198.75	"F": -2118}
{"v": 1	"t": 1076890	"P": 1198.5	"F": -2184}
{"v": 1	"t": 1076910	"P": 1202.25	"F": -2196}
{"v": 1	"t": 1076930	"P": 1199.5	"F": -2127}
{"v": 1	"t": 1076951	"P": 1198.25	"F": -2063}
{"v": 1	"t": 1076971	"P": 1196.5	"F": -2066}
{"v": 1	"t": 1076991	"P": 1201.25	"F": -2110}
{"v": 1	"t": 1077012	"P": 1198.75	"F": -2101}
{"v": 1	"t": 1077032	"P": 1196.25	"F": -2114}
{"v": 1	"t": 1077052	"P": 1196.75	"F": -2092}
{"v": 1	"t": 1077072	"P": 1202.25	"F": -2209}
{"v": 1	"t": 1077093	"P": 1200.5	"F": -2106}
{"v": 1	"t": 1077113	"P": 1196.5	"F": -2104}
{"v": 1	"t": 1077133	"P": 1198.5	"F": -2112}
{"v": 1	"t": 1077154	"P": 1197.25	"F": -2179}
{"v": 1	"t": 1077174	"P": 1198.75	"F": -2174}
{"v": 1	"t": 1077194	"P": 1196.75	"F": -2147}
{"v": 1	"t": 1077215	"P": 1194.25	"F": -2212}
{"v": 1	"t": 1077235	"P": 1201.0	"F": -2108}
{"v": 1	"t": 1077255	"P": 1200.0	"F": -2121}
{"v": 1	"t": 1077276	"P": 1199.5	"F": -2146}
{"v": 1	"t": 1077296	"P": 1197.0	"F": -2172}
{"v": 1	"t": 1077316	"P": 1201.5	"F": -2163}
{"v": 1	"t": 1077337	"P": 1201.0	"F": -2127}
{"v": 1	"t": 1077357	"P": 1193.5	"F": -2182}
{"v": 1	"t": 1077377	"P": 1193.75	"F": -2254}
{"v": 1	"t": 1077398	"P": 1200.25	"F": -2083	"C": 45.885	"D": 3252	"sn": 54091929832280	"file": "/data/device_log/data0000.out"}
{"v": 1	"t": 1077418	"P": 1199.75	"F": -2249}
{"v": 1	"t": 1077438	"P": 1194.75	"F": -2209}
{"v": 1	"t": 1077458	"P": 1195.0	"F": -2120}
{"v": 1	"t": 1077479	"P": 1201.0	"F": -2201}
{"v": 1	"t": 1077499	"P": 1200.0	"F": -2099}
{"v": 1	"t": 1077520	"P": 1193.75	"F": -2188}
{"v": 1	"t": 1077540	"P": 1201.75	"F": -2044}
{"v": 1	"t": 1077560	"P": 1199.75	"F": -2108}
{"v": 1	"t": 1077580	"P": 1197.75	"F": -2133}
{"v": 1	"t": 1077601	"P": 1196.25	"F": -2234}
{"v": 1	"t": 1077621	"P": 1197.75	"F": -2179}
{"v": 1	"t": 1077641	"P": 1200.0	"F": -2198}
{"v": 1	"t": 1077662	"P": 1200.0	"F": -2144}
{"v": 1	"t": 1077682	"P": 1196.0	"F": -2128}
{"v": 1	"t": 1077702	"P": 1196.25	"F": -2026}
{"v": 1	"t": 1077723	"P": 1201.75	"F": -2091}
{"v": 1	"t": 1077743	"P": 1198.25	"F": -2238}
{"v": 1	"t": 1077763	"P": 1194.5	"F": -2039}
{"v": 1	"t": 1077784	"P": 1197.5	"F": -2056}
{"v": 1	"t": 1077804	"P": 1200.5	"F": -2093}
{"v": 1	"t": 1077824	"P": 1197.75	"F": -2060}
{"v": 1	"t": 1077844	"P": 1195.75	"F": -2076}
{"v": 1	"t": 1077865	"P": 1197.5	"F": -2222}
{"v": 1	"t": 1077885	"P": 1202.0	"F": -2150}
{"v": 1	"t": 1077905	"P": 1197.0	"F": -2093}
{"v": 1	"t": 1077926	"P": 1197.0	"F": -2179}
{"v": 1	"t": 1077946	"P": 1196.0	"F": -2083}
{"v": 1	"t": 1077966	"P": 1201.0	"F": -2075}
{"v": 1	"t": 1077986	"P": 1197.5	"F": -2077}
{"v": 1	"t": 1078007	"P": 1198.75	"F": -2179}
{"v": 1	"t": 1078027	"P": 1194.25	"F": -2147}
{"v": 1	"t": 1078047	"P": 1199.5	"F": -2109}
{"v": 1	"t": 1078068	"P": 1201.5	"F": -2219}
{"v": 1	"t": 1078088	"P": 1198.0	"F": -2103}
{"v": 1	"t": 1078108	"P": 1195.75	"F": -2118}
{"v": 1	"t": 1078128	"P": 1194.75	"F": -2155}
{"v": 1	"t": 1078149	"P": 1201.5	"F": -2159}
{"v": 1	"t": 1078169	"P": 1200.5	"F": -2064}
{"v": 1	"t": 1078189	"P": 1194.75	"F": -2200}
{"v": 1	"t": 1078210	"P": 1193.5	"F": -2068}
{"v": 1	"t": 1078230	"P": 1200.0	"F": -2077}
{"v": 1	"t": 1078250	"P": 1198.5	"F": -2052}
{"v": 1	"t": 1078271	"P": 1195.75	"F": -2172}
{"v": 1	"t": 1078291	"P": 1193.0	"F": -2147}
{"v": 1	"t": 1078311	"P": 1196.5	"F": -2176}
{"v": 1	"t": 1078331	"P": 1199.25	"F": -2150}
{"v": 1	"t": 1078352	"P": 1198.5	"F": -2148}
{"v": 1	"t": 1078372	"P": 1192.75	"F": -2110}
{"v": 1	"t": 1078392	"P": 1198.5	"F": -2146}
{"v": 1	"t": 1078413	"P": 1197.5	"F": -2146	"C": 45.875	"D": 3252	"sn": 54091929832280	"file": "/data/device_log/data0000.out"}
{"v": 1	"t": 1078433	"P": 1196.25	"F": -2094}
{"v": 1	"t": 1078453	"P": 1193.75	"F": -2118}
{"v": 1	"t": 1078474	"P": 1196.5	"F": -2117}
{"v": 1	"t": 1078494	"P": 1199.0	"F": -2060}
{"v": 1	"t": 1078514	"P": 1194.5	"F": -2082}
{"v": 1	"t": 1078535	"P": 1195.5	"F": -2114}
{"v": 1	"t": 1078555	"P": 1198.0	"F": -2079}
{"v": 1	"t": 1078575	"P": 1200.5	"F": -2136}
{"v": 1	"t": 1078595	"P": 1196.0	"F": -2125}
{"v": 1	"t": 1078616	"P": 1193.5	"F": -2095}
{"v": 1	"t": 1078636	"P": 1195.25	"F": -2008}
{"v": 1	"t": 1078656	"P": 1198.75	"F": -2095}
{"v": 1	"t": 1078677	"P": 1200.75	"F": -2124}
{"v": 1	"t": 1078697	"P": 1195.5	"F": -2103}
{"v": 1	"t": 1078717	"P": 1193.5	"F": -2073}
{"v": 1	"t": 1078737	"P": 1199.5	"F": -2086}
{"v": 1	"t": 1078758	"P": 1197.5	"F": -2120}
{"v": 1	"t": 1078778	"P": 1196.0	"F": -2106}
{"v": 1	"t": 1078798	"P": 1191.5	"F": -2112}
{"v": 1	"t": 1078819	"P": 1195.75	"F": -2147}
{"v": 1	"t": 1078839	"P": 1199.75	"F": -2145}
{"v": 1	"t": 1078859	"P": 1198.25	"F": -2089}
{"v": 1	"t": 1078879	"P": 1195.0	"F": -2113}
{"v": 1	"t": 1078900	"P": 1194.0	"F": -2033}
{"v": 1	"t": 1078920	"P": 1200.25	"F": -2043}
{"v": 1	"t": 1078940	"P": 1197.0	"F": -2135}
{"v": 1	"t": 1078961	"P": 1192.25	"F": -2102}
{"v": 1	"t": 1078981	"P": 1191.25	"F": -2126}
{"v": 1	"t": 1079001	"P": 1197.5	"F": -2079}
{"v": 1	"t": 1079022	"P": 1198.0	"F": -2036}
{"v": 1	"t": 1079042	"P": 1191.75	"F": -2073}
{"v": 1	"t": 1079062	"P": 1190.25	"F": -2100}
{"v": 1	"t": 1079082	"P": 1198.25	"F": -2131}
{"v": 1	"t": 1079103	"P": 1197.0	"F": -2189}
{"v": 1	"t": 1079123	"P": 1194.0	"F": -2134}
{"v": 1	"t": 1079143	"P": 1193.5	"F": -2062}
{"v": 1	"t": 1079164	"P": 1199.0	"F": -2111}
{"v": 1	"t": 1079184	"P": 1197.5	"F": -2106}
{"v": 1	"t": 1079204	"P": 1195.5	"F": -2112}
{"v": 1	"t": 1079225	"P": 1194.25	"F": -2092}
{"v": 1	"t": 1079245	"P": 1196.0	"F": -2106}
{"v": 1	"t": 1079265	"P": 1199.25	"F": -2146}
{"v": 1	"t": 1079285	"P": 1195.25	"F": -2085}
{"v": 1	"t": 1079306	"P": 1191.25	"F": -2071}
{"v": 1	"t": 1079326	"P": 1193.0	"F": -2157}
{"v": 1	"t": 1079346	"P": 1199.25	"F": -2165}
{"v": 1	"t": 1079367	"P": 1196.0	"F": -2032}
{"v": 1	"t": 1079387	"P": 1194.75	"F": -2156}
{"v": 1	"t": 1079407	"P": 1193.0	"F": -2142}
{"v": 1	"t": 1079427	"P": 1198.25	"F": -2089	"C": 45.87	"D": 3252	"sn": 54091929832280	"file": "/data/device_log/data0000.out"}
{"v": 1	"t": 1079448	"P": 1195.75	"F": -2112}
{"v": 1	"t": 1079468	"P": 1193.0	"F": -2200}
{"v": 1	"t": 1079488	"P": 1192.75	"F": -2104}
{"v": 1	"t": 1079509	"P": 1195.0	"F": -2132}
{"v": 1	"t": 1079529	"P": 1197.25	"F": -2107}
{"v": 1	"t": 1079549	"P": 1194.5	"F": -2064}
{"v": 1	"t": 1079569	"P": 1192.25	"F": -2150}
{"v": 1	"t": 1079590	"P": 1192.75	"F": -2137}
{"v": 1	"t": 1079610	"P": 1200.25	"F": -2024}
{"v": 1	"t": 1079630	"P": 1196.5	"F": -2148}
{"v": 1	"t": 1079651	"P": 1193.0	"F": -2181}
{"v": 1	"t": 1079671	"P": 1191.0	"F": -2115}
{"v": 1	"t": 1079691	"P": 1197.5	"F": -2074}
{"v": 1	"t": 1079712	"P": 1197.0	"F": -2144}
{"v": 1	"t": 1079732	"P": 1194.75	"F": -2025}
{"v": 1	"t": 1079752	"P": 1193.25	"F": -2133}
{"v": 1	"t": 1079772	"P": 1199.0	"F": -2115}
{"v": 1	"t": 1079793	"P": 1199.75	"F": -2077}
{"v": 1	"t": 1079813	"P": 1194.0	"F": -2053}
{"v": 1	"t": 1079833	"P": 1194.0	"F": -2125}
{"v": 1	"t": 1079854	"P": 1197.5	"F": -2093}
{"v": 1	"t": 1079874	"P": 1199.5	"F": -2087}
{"v": 1	"t": 1079894	"P": 1195.25	"F": -2126}
{"v": 1	"t": 1079915	"P": 1192.75	"F": -2142}
{"v": 1	"t": 1079935	"P": 1195.0	"F": -2148}
{"v": 1	"t": 1079955	"P": 1196.25	"F": -2187}
{"v": 1	"t": 1079975	"P": 1196.25	"F": -2097}
{"v": 1	"t": 1079996	"P": 1192.75	"F": -2083}
{"v": 1	"t": 1080016	"P": 1193.25	"F": -2149}
{"v": 1	"t": 1080036	"P": 1198.75	"F": -2173}
{"v": 1	"t": 1080057	"P": 1198.5	"F": -2154}
{"v": 1	"t": 1080077	"P": 1193.25	"F": -2197}
{"v": 1	"t": 1080097	"P": 1193.25	"F": -2110}
{"v": 1	"t": 1080117	"P": 1195.25	"F": -2070}
{"v": 1	"t": 1080138	"P": 1198.5	"F": -2058}
{"v": 1	"t": 1080158	"P": 1196.75	"F": -2143}
{"v": 1	"t": 1080178	"P": 1192.25	"F": -2157}
{"v": 1	"t": 1080199	"P": 1195.75	"F": -2142}
{"v": 1	"t": 1080219	"P": 1201.25	"F": -2130}
{"v": 1	"t": 1080239	"P": 1198.5	"F": -2038}
{"v": 1	"t": 1080259	"P": 1194.5	"F": -2077}
{"v": 1	"t": 1080280	"P": 1193.25	"F": -2125}
{"v": 1	"t": 1080300	"P": 1197.5	"F": -2070}
{"v": 1	"t": 1080320	"P": 1196.5	"F": -2170}
{"v": 1	"t": 1080341	"P": 1197.25	"F": -2162}
{"v": 1	"t": 1080361	"P": 1193.5	"F": -2071}
{"v": 1	"t": 1080381	"P": 1198.0	"F": -2115}
{"v": 1	"t": 1080402	"P": 1197.5	"F": -2058}
{"v": 1	"t": 1080422	"P": 1194.25	"F": -2080}
{"v": 1	"t": 1080442	"P": 1193.5	"F": -2142	"C": 45.88	"D": 3252	"sn": 54091929832280	"file": "/data/device_log/data0000.out"}
{"v": 1	"t": 1080462	"P": 1198.0	"F": -2165}
{"v": 1	"t": 1080483	"P": 1197.5	"F": -2089}
{"v": 1	"t": 1080503	"P": 1193.5	"F": -2115}
{"v": 1	"t": 1080523	"P": 1194.75	"F": -2084}
{"v": 1	"t": 1080544	"P": 1197.75	"F": -2016}
{"v": 1	"t": 1080564	"P": 1197.5	"F": -2111}
{"v": 1	"t": 1080584	"P": 1193.5	"F": -2129}
{"v": 1	"t": 1080605	"P": 1191.5	"F": -2230}
{"v": 1	"t": 1080625	"P": 1196.25	"F": -2201}
{"v": 1	"t": 1080645	"P": 1199.25	"F": -2130}
{"v": 1	"t": 1080665	"P": 1195.5	"F": -2071}
{"v": 1	"t": 1080686	"P": 1193.75	"F": -2103}
{"v": 1	"t": 1080706	"P": 1196.25	"F": -2049}
{"v": 1	"t": 1080726	"P": 1197.75	"F": -2187}
{"v": 1	"t": 1080747	"P": 1195.75	"F": -1977}
{"v": 1	"t": 1080767	"P": 1192.25	"F": -2077}
{"v": 1	"t": 1080787	"P": 1192.5	"F": -2132}
{"v": 1	"t": 1080807	"P": 1199.75	"F": -2064}
{"v": 1	"t": 1080828	"P": 1198.75	"F": -2044}
{"v": 1	"t": 1080848	"P": 1196.25	"F": -2112}
{"v": 1	"t": 1080868	"P": 1193.0	"F": -2172}
{"v": 1	"t": 1080889	"P": 1196.75	"F": -2048}
{"v": 1	"t": 1080909	"P": 1198.75	"F": -2045}
{"v": 1	"t": 1080929	"P": 1195.0	"F": -2066}
{"v": 1	"t": 1080949	"P": 1194.5	"F": -2045}
{"v": 1	"t": 1080970	"P": 1194.5	"F": -2142}
{"v": 1	"t": 1080990	"P": 1197.0	"F": -2143}
{"v": 1	"t": 1081010	"P": 1196.75	"F": -2141}
{"v": 1	"t": 1081031	"P": 1193.25	"F": -2123}
{"v": 1	"t": 1081051	"P": 1192.0	"F": -2157}
{"v": 1	"t": 1081071	"P": 1199.5	"F": -2163}
{"v": 1	"t": 1081092	"P": 1195.25	"F": -2162}
{"v": 1	"t": 1081112	"P": 1196.0	"F": -2156}
{"v": 1	"t": 1081132	"P": 1197.0	"F": -2107}
{"v": 1	"t": 1081152	"P": 1198.0	"F": -2133}
{"v": 1	"t": 1081173	"P": 1200.0	"F": -2078}
{"v": 1	"t": 1081193	"P": 1195.5	"F": -2116}
{"v": 1	"t": 1081213	"P": 1192.75	"F": -2053}
{"v": 1	"t": 1081234	"P": 1195.5	"F": -2081}
{"v": 1	"t": 1081254	"P": 1198.75	"F": -2084}
{"v": 1	"t": 1081274	"P": 1194.5	"F": -2046}
{"v": 1	"t": 1081295	"P": 1193.0	"F": -2128}
{"v": 1	"t": 1081315	"P": 1198.25	"F": -2113}
{"v": 1	"t": 1081335	"P": 1196.5	"F": -2030}
{"v": 1	"t": 1081356	"P": 1193.75	"F": -2115}
{"v": 1	"t": 1081376	"P": 1194.5	"F": -2113}
{"v": 1	"t": 1081396	"P": 1197.25	"F": -2129}
{"v": 1	"t": 1081417	"P": 1193.0	"F": -2167}
{"v": 1	"t": 1081437	"P": 1195.5	"F": -2244}
{"v": 1	"t": 1081457	"P": 1192.25	"F": -2244	"C": 45.895	"D": 3252	"sn": 54091929832280	"file": "/data/device_log/data0000.out"}
{"v": 1	"t": 1081478	"P": 1196.75	"F": -2137}
{"v": 1	"t": 1081498	"P": 1194.75	"F": -2148}
{"v": 1	"t": 1081518	"P": 1192.75	"F": -2033}
{"v": 1	"t": 1081539	"P": 1196.5	"F": -2108}
{"v": 1	"t": 1081559	"P": 1196.75	"F": -2084}
{"v": 1	"t": 1081579	"P": 1195.25	"F": -2180}
{"v": 1	"t": 1081600	"P": 1192.5	"F": -2107}
{"v": 1	"t": 1081620	"P": 1196.75	"F": -2114}
{"v": 1	"t": 1081640	"P": 1198.75	"F": -2117}
{"v": 1	"t": 1081660	"P": 1195.0	"F": -2090}
{"v": 1	"t": 1081681	"P": 1191.0	"F": -2142}
{"v": 1	"t": 1081701	"P": 1194.5	"F": -2246}
{"v": 1	"t": 1081721	"P": 1198.0	"F": -2050}
{"v": 1	"t": 1081742	"P": 1196.75	"F": -2088}
{"v": 1	"t": 1081762	"P": 1195.0	"F": -2114}
{"v": 1	"t": 1081782	"P": 1194.0	"F": -2141}
{"v": 1	"t": 1081803	"P": 1200.0	"F": -2140}
{"v": 1	"t": 1081823	"P": 1193.5	"F": -2153}
{"v": 1	"t": 1081843	"P": 1191.5	"F": -2129}
{"v": 1	"t": 1081864	"P": 1193.25	"F": -2070}
{"v": 1	"t": 1081884	"P": 1199.25	"F": -2139}
{"v": 1	"t": 1081904	"P": 1196.25	"F": -2081}
{"v": 1	"t": 1081924	"P": 1191.75	"F": -2134}
{"v": 1	"t": 1081945	"P": 1193.75	"F": -2117}
{"v": 1	"t": 1081965	"P": 1198.5	"F": -2170}
{"v": 1	"t": 1081985	"P": 1194.25	"F": -2120}
{"v": 1	"t": 1082006	"P": 1196.75	"F": -2081}
{"v": 1	"t": 1082026	"P": 1193.25	"F": -2077}
{"v": 1	"t": 1082046	"P": 1195.0	"F": -2160}
{"v": 1	"t": 1082066	"P": 1199.5	"F": -2108}
{"v": 1	"t": 1082087	"P": 1193.25	"F": -2059}
{"v": 1	"t": 1082107	"P": 1192.25	"F": -2150}
{"v": 1	"t": 1082127	"P": 1193.5	"F": -2173}
{"v": 1	"t": 1082148	"P": 1198.5	"F": -2089}
{"v": 1	"t": 1082168	"P": 1197.25	"F": -2206}
{"v": 1	"t": 1082188	"P": 1194.25	"F": -2071}
{"v": 1	"t": 1082208	"P": 1194.25	"F": -2200}
{"v": 1	"t": 1082229	"P": 1198.0	"F": -2116}
{"v": 1	"t": 1082249	"P": 1197.5	"F": -2159}
{"v": 1	"t": 1082269	"P": 1194.5	"F": -2116}
{"v": 1	"t": 1082290	"P": 1192.5	"F": -2116}
{"v": 1	"t": 1082310	"P": 1196.75	"F": -2099}
{"v": 1	"t": 1082330	"P": 1197.25	"F": -2121}
{"v": 1	"t": 1082350	"P": 1195.75	"F": -2130}
{"v": 1	"t": 1082371	"P": 1191.25	"F": -2091}
{"v": 1	"t": 1082391	"P": 1195.25	"F": -2119}
{"v": 1	"t": 1082411	"P": 1197.25	"F": -2097}
{"v": 1	"t": 1082432	"P": 1194.5	"F": -2113}
{"v": 1	"t": 1082452	"P": 1192.25	"F": -2071}
{"v": 1	"t": 1082472	"P": 1194.75	"F": -2013	"C": 45.86	"D": 3252	"sn": 54091929832280	"file": "/data/device_log/data0000.out"}
{"v": 1	"t": 1082493	"P": 1197.75	"F": -2106}
{"v": 1	"t": 1082513	"P": 1194.0	"F": -2046}
{"v": 1	"t": 1082533	"P": 1192.0	"F": -2120}
{"v": 1	"t": 1082554	"P": 1192.75	"F": -2087}
{"v": 1	"t": 1082574	"P": 1196.75	"F": -2132}
{"v": 1	"t": 1082594	"P": 1194.75	"F": -2171}
{"v": 1	"t": 1082614	"P": 1190.25	"F": -2092}
{"v": 1	"t": 1082635	"P": 1193.0	"F": -1990}
{"v": 1	"t": 1082655	"P": 1198.75	"F": -2101}
{"v": 1	"t": 1082675	"P": 1193.75	"F": -2133}
{"v": 1	"t": 1082696	"P": 1196.5	"F": -2070}
{"v": 1	"t": 1082716	"P": 1193.0	"F": -2046}
{"v": 1	"t": 1082736	"P": 1195.75	"F": -1989}
{"v": 1	"t": 1082756	"P": 1198.0	"F": -2005}
{"v": 1	"t": 1082777	"P": 1195.5	"F": -2065}
{"v": 1	"t": 1082797	"P": 1193.0	"F": -2039}
{"v": 1	"t": 1082817	"P": 1194.75	"F": -2125}
{"v": 1	"t": 1082838	"P": 1196.75	"F": -2029}
{"v": 1	"t": 1082858	"P": 1195.0	"F": -2156}
{"v": 1	"t": 1082878	"P": 1192.25	"F": -2066}
{"v": 1	"t": 1082899	"P": 1192.25	"F": -2155}
{"v": 1	"t": 1082919	"P": 1196.75	"F": -2129}
{"v": 1	"t": 1082939	"P": 1194.0	"F": -2062}
{"v": 1	"t": 1082959	"P": 1196.0	"F": -2155}
{"v": 1	"t": 1082980	"P": 1190.75	"F": -2124}
{"v": 1	"t": 1083000	"P": 1197.75	"F": -2099}
{"v": 1	"t": 1083020	"P": 1194.5	"F": -2121}
{"v": 1	"t": 1083041	"P": 1194.75	"F": -2068}
{"v": 1	"t": 1083061	"P": 1191.0	"F": -2127}
{"v": 1	"t": 1083081	"P": 1197.0	"F": -2126}
{"v": 1	"t": 1083102	"P": 1196.25	"F": -2116}
{"v": 1	"t": 1083122	"P": 1193.5	"F": -2138}
{"v": 1	"t": 1083142	"P": 1192.25	"F": -2139}
{"v": 1	"t": 1083162	"P": 1195.25	"F": -2101}
{"v": 1	"t": 1083183	"P": 1195.25	"F": -2145}
{"v": 1	"t": 1083203	"P": 1195.0	"F": -2119}
{"v": 1	"t": 1083223	"P": 1194.0	"F": -2083}
{"v": 1	"t": 1083244	"P": 1195.25	"F": -2113}
{"v": 1	"t": 1083264	"P": 1196.75	"F": -2058}
{"v": 1	"t": 1083284	"P": 1193.0	"F": -2095}
{"v": 1	"t": 1083305	"P": 1192.75	"F": -2097}
{"v": 1	"t": 1083325	"P": 1197.75	"F": -2125}
{"v": 1	"t": 1083345	"P": 1196.5	"F": -2148}
{"v": 1	"t": 1083365	"P": 1193.25	"F": -2070}
{"v": 1	"t": 1083386	"P": 1193.5	"F": -2056}
{"v": 1	"t": 1083406	"P": 1190.0	"F": -2024}
{"v": 1	"t": 1083426	"P": 1198.0	"F": -2095}
{"v": 1	"t": 1083447	"P": 1196.5	"F": -2145}
{"v": 1	"t": 1083467	"P": 1194.25	"F": -2032}
{"v": 1	"t": 1083487	"P": 1191.0	"F": -2003	"C": 45.86	"D": 3252	"sn": 54091929832280	"file": "/data/device_log/data0000.out"}
{"v": 1	"t": 1083507	"P": 1196.25	"F": -2116}
{"v": 1	"t": 1083528	"P": 1196.0	"F": -2053}
{"v": 1	"t": 1083548	"P": 1192.75	"F": -2139}
{"v": 1	"t": 1083568	"P": 1191.5	"F": -2151}
{"v": 1	"t": 1083589	"P": 1194.5	"F": -2079}
{"v": 1	"t": 1083609	"P": 1196.75	"F": -2091}
{"v": 1	"t": 1083629	"P": 1196.25	"F": -2123}
{"v": 1	"t": 1083649	"P": 1193.25	"F": -2068}
{"v": 1	"t": 1083670	"P": 1191.25	"F": -2068}
{"v": 1	"t": 1083690	"P": 1195.0	"F": -2113}
{"v": 1	"t": 1083710	"P": 1195.75	"F": -2086}
{"v": 1	"t": 1083731	"P": 1193.5	"F": -2021}
{"v": 1	"t": 1083751	"P": 1193.75	"F": -2008}
{"v": 1	"t": 1083771	"P": 1197.5	"F": -2122}
{"v": 1	"t": 1083792	"P": 1197.5	"F": -2123}
{"v": 1	"t": 1083812	"P": 1193.5	"F": -2046}
{"v": 1	"t": 1083832	"P": 1192.0	"F": -2097}
{"v": 1	"t": 1083852	"P": 1196.5	"F": -2103}
{"v": 1	"t": 1083873	"P": 1195.5	"F": -2047}
{"v": 1	"t": 1083893	"P": 1194.25	"F": -2069}
{"v": 1	"t": 1083913	"P": 1193.25	"F": -1996}
{"v": 1	"t": 1083934	"P": 1194.5	"F": -2090}
{"v": 1	"t": 1083954	"P": 1197.75	"F": -2006}
{"v": 1	"t": 1083974	"P": 1192.75	"F": -2189}
{"v": 1	"t": 1083995	"P": 1190.5	"F": -2144}
{"v": 1	"t": 1084015	"P": 1192.75	"F": -2102}
{"v": 1	"t": 1084035	"P": 1197.25	"F": -2212}
{"v": 1	"t": 1084055	"P": 1195.75	"F": -2122}
{"v": 1	"t": 1084076	"P": 1191.75	"F": -2164}
{"v": 1	"t": 1084096	"P": 1190.5	"F": -2213}
{"v": 1	"t": 1084116	"P": 1195.75	"F": -2136}
{"v": 1	"t": 1084137	"P": 1196.5	"F": -2149}
{"v": 1	"t": 1084157	"P": 1193.0	"F": -2209}
{"v": 1	"t": 1084177	"P": 1190.5	"F": -2079}
{"v": 1	"t": 1084197	"P": 1195.0	"F": -2121}
{"v": 1	"t": 1084218	"P": 1194.75	"F": -2188}
{"v": 1	"t": 1084238	"P": 1194.0	"F": -2157}
{"v": 1	"t": 1084258	"P": 1191.75	"F": -2044}
{"v": 1	"t": 1084279	"P": 1190.5	"F": -2106}
{"v": 1	"t": 1084299	"P": 1194.75	"F": -2013}
{"v": 1	"t": 1084319	"P": 1194.5	"F": -2110}
{"v": 1	"t": 1084339	"P": 1190.0	"F": -2190}
{"v": 1	"t": 1084360	"P": 1193.5	"F": -2129}
{"v": 1	"t": 1084380	"P": 1196.0	"F": -2086}
{"v": 1	"t": 1084400	"P": 1195.25	"F": -2083}
{"v": 1	"t": 1084421	"P": 1190.75	"F": -2121}
{"v": 1	"t": 1084441	"P": 1190.25	"F": -2119}
{"v": 1	"t": 1084461	"P": 1196.0	"F": -2058}
{"v": 1	"t": 1084482	"P": 1195.75	"F": -2041}
{"v": 1	"t": 1084502	"P": 1190.75	"F": -2048	"C": 45.86	"D": 3252	"sn": 54091929832280	"file": "/data/device_log/data0000.out"}
{"v": 1	"t": 1084522	"P": 1190.5	"F": -2031}
{"v": 1	"t": 1084542	"P": 1196.75	"F": -2091}
{"v": 1	"t": 1084563	"P": 1197.5	"F": -2136}
{"v": 1	"t": 1084583	"P": 1192.5	"F": -2110}
{"v": 1	"t": 1084603	"P": 1190.5	"F": -2158}
{"v": 1	"t": 1084624	"P": 1196.25	"F": -2105}
{"v": 1	"t": 1084644	"P": 1192.5	"F": -2056}
{"v": 1	"t": 1084664	"P": 1195.0	"F": -2102}
{"v": 1	"t": 1084685	"P": 1190.75	"F": -2084}
{"v": 1	"t": 1084705	"P": 1194.0	"F": -2113}
{"v": 1	"t": 1084725	"P": 1195.5	"F": -2188}
{"v": 1	"t": 1084745	"P": 1190.5	"F": -2190}
{"v": 1	"t": 1084766	"P": 1194.0	"F": -2123}
{"v": 1	"t": 1084786	"P": 1192.25	"F": -2075}
{"v": 1	"t": 1084806	"P": 1198.5	"F": -2081}
{"v": 1	"t": 1084827	"P": 1195.75	"F": -2055}
{"v": 1	"t": 1084847	"P": 1192.5	"F": -2046}
{"v": 1	"t": 1084867	"P": 1190.5	"F": -1961}
{"v": 1	"t": 1084887	"P": 1194.75	"F": -1977}
{"v": 1	"t": 1084908	"P": 1197.25	"F": -2029}
{"v": 1	"t": 1084928	"P": 1195.0	"F": -2099}
{"v": 1	"t": 1084948	"P": 1191.75	"F": -1991}
{"v": 1	"t": 1084969	"P": 1192.25	"F": -2083}
{"v": 1	"t": 1084989	"P": 1197.25	"F": -2094}
{"v": 1	"t": 1085009	"P": 1195.75	"F": -2168}
{"v": 1	"t": 1085029	"P": 1192.75	"F": -2072}
{"v": 1	"t": 1085050	"P": 1191.75	"F": -2121}
{"v": 1	"t": 1085070	"P": 1196.75	"F": -2134}
{"v": 1	"t": 1085090	"P": 1196.0	"F": -2097}
{"v": 1	"t": 1085111	"P": 1193.0	"F": -2152}
{"v": 1	"t": 1085131	"P": 1190.5	"F": -2110}
{"v": 1	"t": 1085151	"P": 1195.75	"F": -2104}
{"v": 1	"t": 1085172	"P": 1197.75	"F": -2100}
{"v": 1	"t": 1085192	"P": 1192.0	"F": -2081}
{"v": 1	"t": 1085212	"P": 1191.5	"F": -2070}
{"v": 1	"t": 1085232	"P": 1196.5	"F": -2046}
{"v": 1	"t": 1085253	"P": 1193.25	"F": -2167}
{"v": 1	"t": 1085273	"P": 1193.5	"F": -2055}
{"v": 1	"t": 1085293	"P": 1192.25	"F": -2065}
{"v": 1	"t": 1085314	"P": 1195.25	"F": -2114}
{"v": 1	"t": 1085334	"P": 1195.5	"F": -2057}
{"v": 1	"t": 1085354	"P": 1195.5	"F": -2087}
{"v": 1	"t": 1085375	"P": 1193.25	"F": -2098}
{"v": 1	"t": 1085395	"P": 1199.5	"F": -2115}
{"v": 1	"t": 1085415	"P": 1194.0	"F": -2112}
{"v": 1	"t": 1085436	"P": 1190.0	"F": -2074}
{"v": 1	"t": 1085456	"P": 1194.0	"F": -2169}
{"v": 1	"t": 1085476	"P": 1197.25	"F": -2206}
{"v": 1	"t": 1085497	"P": 1196.5	"F": -2019}
{"v": 1	"t": 1085517	"P": 1194.25	"F": -2087	"C": 45.84	"D": 3252	"sn": 54091929832280	"file": "/data/device_log/data0000.out"}
{"v": 1	"t": 1085537	"P": 1192.75	"F": -2100}
{"v": 1	"t": 1085558	"P": 1196.25	"F": -1996}
{"v": 1	"t": 1085578	"P": 1195.25	"F": -2102}
{"v": 1	"t": 1085598	"P": 1191.0	"F": -2113}
{"v": 1	"t": 1085619	"P": 1192.25	"F": -2146}
{"v": 1	"t": 1085639	"P": 1198.5	"F": -2077}
{"v": 1	"t": 1085659	"P": 1193.75	"F": -2015}
{"v": 1	"t": 1085679	"P": 1190.75	"F": -1973}
{"v": 1	"t": 1085700	"P": 1194.25	"F": -2155}
{"v": 1	"t": 1085720	"P": 1196.0	"F": -2071}
{"v": 1	"t": 1085740	"P": 1196.5	"F": -2013}
{"v": 1	"t": 1085761	"P": 1190.75	"F": -2108}
{"v": 1	"t": 1085781	"P": 1192.0	"F": -2098}
{"v": 1	"t": 1085801	"P": 1197.25	"F": -2063}
{"v": 1	"t": 1085822	"P": 1195.75	"F": -2166}
{"v": 1	"t": 1085842	"P": 1192.25	"F": -2007}
{"v": 1	"t": 1085862	"P": 1190.0	"F": -2014}
{"v": 1	"t": 1085883	"P": 1196.75	"F": -2048}
{"v": 1	"t": 1085903	"P": 1194.75	"F": -1953}
{"v": 1	"t": 1085923	"P": 1193.25	"F": -2127}
{"v": 1	"t": 1085943	"P": 1191.0	"F": -2075}
{"v": 1	"t": 1085964	"P": 1195.0	"F": -1987}
{"v": 1	"t": 1085984	"P": 1194.75	"F": -1988}
{"v": 1	"t": 1086004	"P": 1191.5	"F": -2001}
{"v": 1	"t": 1086025	"P": 1191.5	"F": -2032}
{"v": 1	"t": 1086045	"P": 1195.75	"F": -2083}
{"v": 1	"t": 1086065	"P": 1197.0	"F": -2147}
{"v": 1	"t": 1086085	"P": 1193.5	"F": -2058}
{"v": 1	"t": 1086106	"P": 1190.0	"F": -2074}
{"v": 1	"t": 1086126	"P": 1191.75	"F": -2070}
{"v": 1	"t": 1086146	"P": 1196.0	"F": -2189}
{"v": 1	"t": 1086167	"P": 1194.25	"F": -2134}
{"v": 1	"t": 1086187	"P": 1191.25	"F": -2111}
{"v": 1	"t": 1086207	"P": 1188.5	"F": -2112}
{"v": 1	"t": 1086227	"P": 1197.5	"F": -2118}
{"v": 1	"t": 1086248	"P": 1197.0	"F": -2074}
{"v": 1	"t": 1086268	"P": 1192.25	"F": -2081}
{"v": 1	"t": 1086288	"P": 1190.5	"F": -2074}
{"v": 1	"t": 1086309	"P": 1191.75	"F": -2115}
{"v": 1	"t": 1086329	"P": 1196.75	"F": -2069}
{"v": 1	"t": 1086349	"P": 1193.75	"F": -2058}
{"v": 1	"t": 1086370	"P": 1190.25	"F": -2160}
{"v": 1	"t": 1086390	"P": 1194.0	"F": -2098}
{"v": 1	"t": 1086410	"P": 1199.0	"F": -2068}
{"v": 1	"t": 1086431	"P": 1192.75	"F": -2092}
{"v": 1	"t": 1086451	"P": 1190.5	"F": -2066}
{"v": 1	"t": 1086471	"P": 1194.75	"F": -2104}
{"v": 1	"t": 1086491	"P": 1198.25	"F": -2065}
{"v": 1	"t": 1086512	"P": 1193.25	"F": -2167}
{"v": 1	"t": 1086532	"P": 1189.25	"F": -1991	"C": 45.855	"D": 3252	"sn": 54091929832280	"file": "/data/device_log/data0000.out"}
{"v": 1	"t": 1086552	"P": 1193.25	"F": -2188}
{"v": 1	"t": 1086573	"P": 1192.0	"F": -2204}
{"v": 1	"t": 1086593	"P": 1194.75	"F": -2098}
{"v": 1	"t": 1086613	"P": 1190.0	"F": -2130}
{"v": 1	"t": 1086634	"P": 1194.0	"F": -2213}
{"v": 1	"t": 1086654	"P": 1195.5	"F": -2153}
{"v": 1	"t": 1086674	"P": 1194.75	"F": -2161}
{"v": 1	"t": 1086694	"P": 1191.0	"F": -2096}
{"v": 1	"t": 1086715	"P": 1193.0	"F": -2081}
{"v": 1	"t": 1086735	"P": 1196.5	"F": -2021}
{"v": 1	"t": 1086755	"P": 1194.5	"F": -2071}
{"v": 1	"t": 1086776	"P": 1192.5	"F": -2109}
{"v": 1	"t": 1086796	"P": 1190.25	"F": -1972}
{"v": 1	"t": 1086816	"P": 1195.75	"F": -2014}
{"v": 1	"t": 1086836	"P": 1197.5	"F": -2021}
{"v": 1	"t": 1086857	"P": 1193.25	"F": -2016}
{"v": 1	"t": 1086877	"P": 1190.5	"F": -2018}
{"v": 1	"t": 1086897	"P": 1194.0	"F": -2104}
{"v": 1	"t": 1086918	"P": 1197.0	"F": -2139}
{"v": 1	"t": 1086938	"P": 1194.75	"F": -2071}
{"v": 1	"t": 1086958	"P": 1191.5	"F": -2077}
{"v": 1	"t": 1086978	"P": 1192.25	"F": -2118}
{"v": 1	"t": 1086999	"P": 1197.75	"F": -2117}
{"v": 1	"t": 1087019	"P": 1194.5	"F": -2127}
{"v": 1	"t": 1087039	"P": 1191.0	"F": -2163}
{"v": 1	"t": 1087060	"P": 1192.0	"F": -2102}
{"v": 1	"t": 1087080	"P": 1196.25	"F": -2033}
{"v": 1	"t": 1087100	"P": 1195.5	"F": -2128}
{"v": 1	"t": 1087121	"P": 1189.0	"F": -2119}
{"v": 1	"t": 1087141	"P": 1189.25	"F": -2222}
{"v": 1	"t": 1087161	"P": 1195.5	"F": -2103}
{"v": 1	"t": 1087182	"P": 1196.5	"F": -2066}
{"v": 1	"t": 1087202	"P": 1191.5	"F": -2068}
{"v": 1	"t": 1087222	"P": 1189.75	"F": -2138}
{"v": 1	"t": 1087243	"P": 1196.25	"F": -2190}
{"v": 1	"t": 1087263	"P": 1194.25	"F": -2153}
{"v": 1	"t": 1087283	"P": 1189.75	"F": -2108}
{"v": 1	"t": 1087303	"P": 1190.25	"F": -2044}
{"v": 1	"t": 1087324	"P": 1194.0	"F": -2072}
{"v": 1	"t": 1087344	"P": 1197.0	"F": -1985}
{"v": 1	"t": 1087364	"P": 1191.5	"F": -2131}
{"v": 1	"t": 1087385	"P": 1188.5	"F": -2152}
{"v": 1	"t": 1087405	"P": 1192.75	"F": -2133}
{"v": 1	"t": 1087425	"P": 1195.75	"F": -2035}
{"v": 1	"t": 1087445	"P": 1195.0	"F": -2070}
{"v": 1	"t": 1087466	"P": 1190.75	"F": -1994}
{"v": 1	"t": 1087486	"P": 1191.5	"F": -2070}
{"v": 1	"t": 1087506	"P": 1197.25	"F": -2142}
{"v": 1	"t": 1087527	"P": 1195.0	"F": -2039}
{"v": 1	"t": 1087547	"P": 1190.75	"F": -2045	"C": 45.84	"D": 3252	"sn": 54091929832280	"file": "/data/device_log/data0000.out"}
{"v": 1	"t": 1087567	"P": 1193.0	"F": -1982}
{"v": 1	"t": 1087587	"P": 1195.25	"F": -2083}
{"v": 1	"t": 1087608	"P": 1197.5	"F": -2062}
{"v": 1	"t": 1087628	"P": 1192.0	"F": -2105}
{"v": 1	"t": 1087648	"P": 1190.25	"F": -2079}
{"v": 1	"t": 1087669	"P": 1195.0	"F": -2114}
{"v": 1	"t": 1087689	"P": 1195.0	"F": -2075}
{"v": 1	"t": 1087709	"P": 1189.5	"F": -2068}
{"v": 1	"t": 1087729	"P": 1192.0	"F": -2129}
{"v": 1	"t": 1087750	"P": 1190.5	"F": -2135}
{"v": 1	"t": 1087770	"P": 1196.5	"F": -2080}
{"v": 1	"t": 1087790	"P": 1195.75	"F": -2156}
{"v": 1	"t": 1087811	"P": 1191.5	"F": -2121}
{"v": 1	"t": 1087831	"P": 1192.25	"F": -2108}
{"v": 1	"t": 1087851	"P": 1194.0	"F": -2114}
{"v": 1	"t": 1087872	"P": 1194.75	"F": -2087}
{"v": 1	"t": 1087892	"P": 1191.75	"F": -2098}
{"v": 1	"t": 1087912	"P": 1191.5	"F": -2069}
{"v": 1	"t": 1087933	"P": 1197.5	"F": -2094}
{"v": 1	"t": 1087953	"P": 1193.0	"F": -2256}
{"v": 1	"t": 1087973	"P": 1192.5	"F": -2119}
{"v": 1	"t": 1087993	"P": 1190.5	"F": -2115}
{"v": 1	"t": 1088014	"P": 1187.75	"F": -1993}
{"v": 1	"t": 1088034	"P": 1196.75	"F": -2119}
{"v": 1	"t": 1088054	"P": 1191.75	"F": -2104}
{"v": 1	"t": 1088075	"P": 1193.75	"F": -2127}
{"v": 1	"t": 1088095	"P": 1194.75	"F": -2162}
{"v": 1	"t": 1088115	"P": 1197.25	"F": -2127}
{"v": 1	"t": 1088135	"P": 1195.0	"F": -2213}
{"v": 1	"t": 1088156	"P": 1190.0	"F": -2057}
{"v": 1	"t": 1088176	"P": 1191.5	"F": -2051}
{"v": 1	"t": 1088196	"P": 1195.75	"F": -2122}
{"v": 1	"t": 1088217	"P": 1195.5	"F": -2082}
{"v": 1	"t": 1088237	"P": 1191.0	"F": -2091}
{"v": 1	"t": 1088257	"P": 1191.25	"F": -2097}
{"v": 1	"t": 1088277	"P": 1195.0	"F": -2101}
{"v": 1	"t": 1088298	"P": 1194.75	"F": -2142}
{"v": 1	"t": 1088318	"P": 1194.0	"F": -2071}
{"v": 1	"t": 1088338	"P": 1189.5	"F": -2090}
{"v": 1	"t": 1088359	"P": 1195.75	"F": -2068}
{"v": 1	"t": 1088379	"P": 1195.5	"F": -1994}
{"v": 1	"t": 1088399	"P": 1190.0	"F": -2149}
{"v": 1	"t": 1088420	"P": 1189.0	"F": -2057}
{"v": 1	"t": 1088440	"P": 1193.0	"F": -2138}
{"v": 1	"t": 1088460	"P": 1198.0	"F": -2146}
{"v": 1	"t": 1088481	"P": 1194.0	"F": -2154}
{"v": 1	"t": 1088501	"P": 1191.75	"F": -2064}
{"v": 1	"t": 1088521	"P": 1193.75	"F": -2059}
{"v": 1	"t": 1088541	"P": 1194.0	"F": -2175}
{"v": 1	"t": 1088562	"P": 1193.0	"F": -2127	"C": 45.845	"D": 3252	"sn": 54091929832280	"file": "/data/device_log/data0000.out"}
{"v": 1	"t": 1088582	"P": 1191.5	"F": -2141}
{"v": 1	"t": 1088602	"P": 1192.25	"F": -2129}
{"v": 1	"t": 1088623	"P": 1195.25	"F": -2085}
{"v": 1	"t": 1088643	"P": 1193.0	"F": -2044}
{"v": 1	"t": 1088663	"P": 1191.75	"F": -2079}
{"v": 1	"t": 1088684	"P": 1191.5	"F": -2143}
{"v": 1	"t": 1088704	"P": 1195.75	"F": -2101}
{"v": 1	"t": 1088724	"P": 1195.5	"F": -2044}
{"v": 1	"t": 1088744	"P": 1192.0	"F": -2101}
{"v": 1	"t": 1088765	"P": 1191.75	"F": -2178}
{"v": 1	"t": 1088785	"P": 1192.75	"F": -2130}
{"v": 1	"t": 1088805	"P": 1196.25	"F": -2171}
{"v": 1	"t": 1088826	"P": 1190.75	"F": -2069}
{"v": 1	"t": 1088846	"P": 1189.5	"F": -2068}
{"v": 1	"t": 1088866	"P": 1197.25	"F": -2009}
{"v": 1	"t": 1088886	"P": 1196.25	"F": -2110}
{"v": 1	"t": 1088907	"P": 1190.5	"F": -2170}
{"v": 1	"t": 1088927	"P": 1189.0	"F": -2136}
{"v": 1	"t": 1088947	"P": 1191.5	"F": -2088}
{"v": 1	"t": 1088968	"P": 1196.75	"F": -2173}
{"v": 1	"t": 1088988	"P": 1193.75	"F": -2174}
{"v": 1	"t": 1089008	"P": 1190.0	"F": -2116}
{"v": 1	"t": 1089028	"P": 1191.75	"F": -2118}
{"v": 1	"t": 1089049	"P": 1196.5	"F": -2014}
{"v": 1	"t": 1089069	"P": 1196.5	"F": -2036}
{"v": 1	"t": 1089089	"P": 1189.25	"F": -2088}
{"v": 1	"t": 1089110	"P": 1188.5	"F": -2085}
{"v": 1	"t": 1089130	"P": 1195.5	"F": -2068}
{"v": 1	"t": 1089150	"P": 1192.25	"F": -2143}
{"v": 1	"t": 1089171	"P": 1192.75	"F": -2012}
{"v": 1	"t": 1089191	"P": 1188.0	"F": -2109}
{"v": 1	"t": 1089211	"P": 1195.75	"F": -2110}
{"v": 1	"t": 1089232	"P": 1194.25	"F": -2140}
{"v": 1	"t": 1089252	"P": 1192.75	"F": -2088}
{"v": 1	"t": 1089272	"P": 1189.75	"F": -2116}
{"v": 1	"t": 1089292	"P": 1195.5	"F": -2085}
{"v": 1	"t": 1089313	"P": 1195.0	"F": -2043}
{"v": 1	"t": 1089333	"P": 1191.25	"F": -2126}
{"v": 1	"t": 1089354	"P": 1191.75	"F": -2091}
{"v": 1	"t": 1089374	"P": 1196.75	"F": -2058}
{"v": 1	"t": 1089394	"P": 1192.0	"F": -2113}
{"v": 1	"t": 1089415	"P": 1190.5	"F": -2026}
{"v": 1	"t": 1089435	"P": 1193.5	"F": -2155}
{"v": 1	"t": 1089455	"P": 1195.25	"F": -2178}
{"v": 1	"t": 1089475	"P": 1191.0	"F": -2203}
{"v": 1	"t": 1089496	"P": 1188.5	"F": -2112}
{"v": 1	"t": 1089516	"P": 1191.75	"F": -2057}
{"v": 1	"t": 1089536	"P": 1196.0	"F": -2122}
{"v": 1	"t": 1089557	"P": 1190.25	"F": -2031}
{"v": 1	"t": 1089577	"P": 1190.25	"F": -2061	"C": 45.855	"D": 3252	"sn": 54091929832280	"file": "/data/device_log/data0000.out"}
{"v": 1	"t": 1089597	"P": 1192.25	"F": -2123}
{"v": 1	"t": 1089618	"P": 1194.25	"F": -2088}
{"v": 1	"t": 1089638	"P": 1190.75	"F": -2129}
{"v": 1	"t": 1089658	"P": 1190.75	"F": -2063}
{"v": 1	"t": 1089679	"P": 1194.5	"F": -2038}
{"v": 1	"t": 1089699	"P": 1195.5	"F": -2103}
{"v": 1	"t": 1089719	"P": 1191.25	"F": -2090}
{"v": 1	"t": 1089740	"P": 1189.0	"F": -2163}
{"v": 1	"t": 1089760	"P": 1191.5	"F": -2140}
{"v": 1	"t": 1089780	"P": 1193.25	"F": -2095}
{"v": 1	"t": 1089801	"P": 1190.75	"F": -2167}
{"v": 1	"t": 1089821	"P": 1191.0	"F": -2142}
{"v": 1	"t": 1089841	"P": 1196.0	"F": -2096}
{"v": 1	"t": 1089862	"P": 1195.0	"F": -2073}
{"v": 1	"t": 1089882	"P": 1190.0	"F": -2125}
{"v": 1	"t": 1089902	"P": 1191.5	"F": -2144}
{"v": 1	"t": 1089922	"P": 1196.25	"F": -2141}
{"v": 1	"t": 1089943	"P": 1195.75	"F": -2150}
{"v": 1	"t": 1089963	"P": 1193.25	"F": -2119}
{"v": 1	"t": 1089983	"P": 1188.75	"F": -2151}
{"v": 1	"t": 1090004	"P": 1193.75	"F": -2120}
{"v": 1	"t": 1090024	"P": 1194.25	"F": -2083}
{"v": 1	"t": 1090044	"P": 1194.0	"F": -2116}
{"v": 1	"t": 1090064	"P": 1189.75	"F": -2096}
{"v": 1	"t": 1090085	"P": 1193.0	"F": -2097}
{"v": 1	"t": 1090105	"P": 1195.75	"F": -2120}
{"v": 1	"t": 1090125	"P": 1194.25	"F": -1997}
{"v": 1	"t": 1090146	"P": 1191.75	"F": -2097}
{"v": 1	"t": 1090166	"P": 1191.75	"F": -2077}
{"v": 1	"t": 1090186	"P": 1195.0	"F": -2164}
{"v": 1	"t": 1090206	"P": 1195.0	"F": -2069}
{"v": 1	"t": 1090227	"P": 1194.0	"F": -2051}
{"v": 1	"t": 1090247	"P": 1190.75	"F": -2079}
{"v": 1	"t": 1090267	"P": 1193.5	"F": -2078}
{"v": 1	"t": 1090288	"P": 1194.5	"F": -2080}
{"v": 1	"t": 1090308	"P": 1193.0	"F": -2028}
{"v": 1	"t": 1090328	"P": 1189.75	"F": -2042}
{"v": 1	"t": 1090349	"P": 1193.0	"F": -2086}
{"v": 1	"t": 1090369	"P": 1199.25	"F": -2037}
{"v": 1	"t": 1090389	"P": 1191.0	"F": -2009}
{"v": 1	"t": 1090410	"P": 1192.5	"F": -2069}
{"v": 1	"t": 1090430	"P": 1192.25	"F": -1998}
{"v": 1	"t": 1090450	"P": 1195.0	"F": -2079}
{"v": 1	"t": 1090470	"P": 1191.25	"F": -2051}
{"v": 1	"t": 1090491	"P": 1190.25	"F": -2087}
{"v": 1	"t": 1090511	"P": 1191.5	"F": -2055}
{"v": 1	"t": 1090531	"P": 1194.75	"F": -2035}
{"v": 1	"t": 1090552	"P": 1191.25	"F": -2102}
{"v": 1	"t": 1090572	"P": 1188.75	"F": -2061}
{"v": 1	"t": 1090592	"P": 1192.75	"F": -2081	"C": 45.84	"D": 3252	"sn": 54091929832280	"file": "/data/device_log/data0000.out"}
{"v": 1	"t": 1090613	"P": 1196.0	"F": -2054}
{"v": 1	"t": 1090633	"P": 1193.5	"F": -2025}
{"v": 1	"t": 1090653	"P": 1189.0	"F": -2139}
{"v": 1	"t": 1090674	"P": 1191.75	"F": -1994}
{"v": 1	"t": 1090694	"P": 1195.0	"F": -2033}
{"v": 1	"t": 1090714	"P": 1192.25	"F": -2133}
{"v": 1	"t": 1090735	"P": 1188.25	"F": -2125}
{"v": 1	"t": 1090755	"P": 1195.5	"F": -2067}
{"v": 1	"t": 1090775	"P": 1195.0	"F": -2065}
{"v": 1	"t": 1090796	"P": 1191.25	"F": -2163}
{"v": 1	"t": 1090816	"P": 1191.5	"F": -2116}
{"v": 1	"t": 1090836	"P": 1192.5	"F": -2042}
{"v": 1	"t": 1090856	"P": 1194.25	"F": -2118}
{"v": 1	"t": 1090877	"P": 1193.5	"F": -2138}
{"v": 1	"t": 1090897	"P": 1189.0	"F": -2099}
{"v": 1	"t": 1090917	"P": 1191.75	"F": -2007}
{"v": 1	"t": 1090938	"P": 1195.75	"F": -2060}
{"v": 1	"t": 1090958	"P": 1194.5	"F": -2111}
{"v": 1	"t": 1090978	"P": 1189.5	"F": -2084}
{"v": 1	"t": 1090998	"P": 1192.5	"F": -2013}
{"v": 1	"t": 1091019	"P": 1196.75	"F": -2116}
{"v": 1	"t": 1091039	"P": 1196.0	"F": -2057}
{"v": 1	"t": 1091059	"P": 1193.75	"F": -2017}
{"v": 1	"t": 1091080	"P": 1191.25	"F": -2070}
{"v": 1	"t": 1091100	"P": 1196.75	"F": -2096}
{"v": 1	"t": 1091120	"P": 1194.0	"F": -2156}
{"v": 1	"t": 1091141	"P": 1191.25	"F": -2153}
{"v": 1	"t": 1091161	"P": 1192.25	"F": -2120}
{"v": 1	"t": 1091181	"P": 1194.75	"F": -2132}
{"v": 1	"t": 1091202	"P": 1193.25	"F": -2093}
{"v": 1	"t": 1091222	"P": 1193.25	"F": -2094}
{"v": 1	"t": 1091242	"P": 1188.25	"F": -2053}
{"v": 1	"t": 1091263	"P": 1197.75	"F": -2062}
{"v": 1	"t": 1091283	"P": 1196.0	"F": -2168}
{"v": 1	"t": 1091303	"P": 1190.25	"F": -2074}
{"v": 1	"t": 1091323	"P": 1189.5	"F": -2110}
{"v": 1	"t": 1091344	"P": 1193.5	"F": -2114}
{"v": 1	"t": 1091364	"P": 1195.0	"F": -2037}
{"v": 1	"t": 1091384	"P": 1192.75	"F": -2085}
{"v": 1	"t": 1091405	"P": 1189.25	"F": -2143}
{"v": 1	"t": 1091425	"P": 1193.25	"F": -2154}
{"v": 1	"t": 1091445	"P": 1196.25	"F": -2046}
{"v": 1	"t": 1091465	"P": 1194.0	"F": -2045}
{"v": 1	"t": 1091486	"P": 1188.5	"F": -1995}
{"v": 1	"t": 1091506	"P": 1192.25	"F": -2008}
{"v": 1	"t": 1091526	"P": 1196.0	"F": -2152}
{"v": 1	"t": 1091547	"P": 1190.25	"F": -2083}
{"v": 1	"t": 1091567	"P": 1190.5	"F": -2097}
{"v": 1	"t": 1091587	"P": 1190.5	"F": -2113}
{"v": 1	"t": 1091607	"P": 1196.0	"F": -2106	"C": 45.83	"D": 3252	"sn": 54091929832280	"file": "/data/device_log/data0000.out"}
{"v": 1	"t": 1091628	"P": 1195.5	"F": -2135}
{"v": 1	"t": 1091648	"P": 1192.0	"F": -2095}
{"v": 1	"t": 1091668	"P": 1191.0	"F": -2127}
{"v": 1	"t": 1091689	"P": 1196.25	"F": -2043}
{"v": 1	"t": 1091709	"P": 1195.5	"F": -2061}
{"v": 1	"t": 1091729	"P": 1192.0	"F": -2113}
{"v": 1	"t": 1091750	"P": 1191.75	"F": -2084}
{"v": 1	"t": 1091770	"P": 1191.5	"F": -2017}
{"v": 1	"t": 1091790	"P": 1197.5	"F": -2173}
{"v": 1	"t": 1091810	"P": 1192.25	"F": -2095}
{"v": 1	"t": 1091831	"P": 1190.0	"F": -2107}
{"v": 1	"t": 1091851	"P": 1194.0	"F": -2067}
{"v": 1	"t": 1091872	"P": 1195.0	"F": -2158}
{"v": 1	"t": 1091892	"P": 1191.25	"F": -2071}
{"v": 1	"t": 1091912	"P": 1191.0	"F": -2076}
{"v": 1	"t": 1091933	"P": 1196.0	"F": -2069}
{"v": 1	"t": 1091953	"P": 1192.25	"F": -2148}
{"v": 1	"t": 1091973	"P": 1191.75	"F": -2085}
{"v": 1	"t": 1091994	"P": 1196.0	"F": -2107}
{"v": 1	"t": 1092014	"P": 1196.75	"F": -2006}
{"v": 1	"t": 1092035	"P": 1192.25	"F": -2068}
{"v": 1	"t": 1092055	"P": 1194.5	"F": -2128}
{"v": 1	"t": 1092075	"P": 1194.5	"F": -2110}
{"v": 1	"t": 1092096	"P": 1195.5	"F": -2051}
{"v": 1	"t": 1092116	"P": 1192.25	"F": -2174}
{"v": 1	"t": 1092136	"P": 1196.5	"F": -2190}
{"v": 1	"t": 1092157	"P": 1193.25	"F": -2090}
{"v": 1	"t": 1092177	"P": 1189.75	"F": -2083}
{"v": 1	"t": 1092197	"P": 1195.25	"F": -2167}
{"v": 1	"t": 1092218	"P": 1193.75	"F": -2137}
{"v": 1	"t": 1092238	"P": 1191.5	"F": -2097}
{"v": 1	"t": 1092259	"P": 1192.0	"F": -2172}
{"v": 1	"t": 1092279	"P": 1194.25	"F": -2064}
{"v": 1	"t": 1092299	"P": 1194.25	"F": -2096}
{"v": 1	"t": 1092320	"P": 1192.5	"F": -2138}
{"v": 1	"t": 1092340	"P": 1195.25	"F": -2128}
{"v": 1	"t": 1092360	"P": 1196.25	"F": -2157}
{"v": 1	"t": 1092381	"P": 1192.75	"F": -2124}
{"v": 1	"t": 1092401	"P": 1190.25	"F": -2088}
{"v": 1	"t": 1092422	"P": 1192.25	"F": -2095}
{"v": 1	"t": 1092442	"P": 1192.25	"F": -2102}
{"v": 1	"t": 1092462	"P": 1193.25	"F": -2040}
{"v": 1	"t": 1092483	"P": 1192.25	"F": -2016}
{"v": 1	"t": 1092503	"P": 1193.25	"F": -2123}
{"v": 1	"t": 1092524	"P": 1190.5	"F": -2152}
{"v": 1	"t": 1092544	"P": 1195.25	"F": -2111}
{"v": 1	"t": 1092564	"P": 1193.75	"F": -2149}
{"v": 1	"t": 1092585	"P": 1190.25	"F": -2063}
{"v": 1	"t": 1092605	"P": 1193.5	"F": -2030}
{"v": 1	"t": 1092625	"P": 1197.25	"F": -2077	"C": 45.84	"D": 3252	"sn": 54091929832280	"file": "/data/device_log/data0000.out"}
{"v": 1	"t": 1092646	"P": 1193.25	"F": -2052}
{"v": 1	"t": 1092666	"P": 1193.25	"F": -2109}
{"v": 1	"t": 1092686	"P": 1196.0	"F": -2014}
{"v": 1	"t": 1092707	"P": 1194.5	"F": -2059}
{"v": 1	"t": 1092727	"P": 1189.5	"F": -2064}
{"v": 1	"t": 1092748	"P": 1193.0	"F": -2119}
{"v": 1	"t": 1092768	"P": 1195.75	"F": -2135}
{"v": 1	"t": 1092788	"P": 1189.0	"F": -2094}
{"v": 1	"t": 1092809	"P": 1191.0	"F": -2079}
{"v": 1	"t": 1092829	"P": 1196.5	"F": -2067}
{"v": 1	"t": 1092849	"P": 1192.75	"F": -2019}
{"v": 1	"t": 1092870	"P": 1188.5	"F": -2044}
{"v": 1	"t": 1092890	"P": 1193.5	"F": -2039}
{"v": 1	"t": 1092910	"P": 1194.75	"F": -2066}
{"v": 1	"t": 1092931	"P": 1189.75	"F": -2033}
{"v": 1	"t": 1092951	"P": 1193.25	"F": -2100}
{"v": 1	"t": 1092972	"P": 1193.5	"F": -2205}
{"v": 1	"t": 1092992	"P": 1189.0	"F": -2122}
{"v": 1	"t": 1093012	"P": 1188.0	"F": -2110}
{"v": 1	"t": 1093033	"P": 1194.5	"F": -2092}
{"v": 1	"t": 1093053	"P": 1191.5	"F": -2066}
{"v": 1	"t": 1093074	"P": 1189.0	"F": -2053}
{"v": 1	"t": 1093094	"P": 1194.25	"F": -2108}
{"v": 1	"t": 1093114	"P": 1190.5	"F": -2126}
{"v": 1	"t": 1093135	"P": 1189.75	"F": -2164}
{"v": 1	"t": 1093155	"P": 1197.0	"F": -2092}
{"v": 1	"t": 1093176	"P": 1191.75	"F": -2134}
{"v": 1	"t": 1093196	"P": 1188.75	"F": -2141}
{"v": 1	"t": 1093216	"P": 1195.25	"F": -2126}
{"v": 1	"t": 1093237	"P": 1192.5	"F": -2020}
{"v": 1	"t": 1093257	"P": 1190.75	"F": -2069}
{"v": 1	"t": 1093278	"P": 1193.5	"F": -2089}
{"v": 1	"t": 1093298	"P": 1192.0	"F": -2080}
{"v": 1	"t": 1093318	"P": 1189.75	"F": -2042}
{"v": 1	"t": 1093339	"P": 1194.0	"F": -2040}
{"v": 1	"t": 1093359	"P": 1191.75	"F": -2097}
{"v": 1	"t": 1093380	"P": 1189.75	"F": -2092}
{"v": 1	"t": 1093400	"P": 1190.25	"F": -2061}
{"v": 1	"t": 1093420	"P": 1194.0	"F": -2090}
{"v": 1	"t": 1093441	"P": 1192.25	"F": -1978}
{"v": 1	"t": 1093461	"P": 1192.25	"F": -2020}
{"v": 1	"t": 1093481	"P": 1196.0	"F": -2118}
{"v": 1	"t": 1093502	"P": 1191.0	"F": -2108}
{"v": 1	"t": 1093522	"P": 1189.5	"F": -2105}
{"v": 1	"t": 1093543	"P": 1193.5	"F": -2087}
{"v": 1	"t": 1093563	"P": 1192.75	"F": -2093}
{"v": 1	"t": 1093583	"P": 1187.75	"F": -2109}
{"v": 1	"t": 1093604	"P": 1195.0	"F": -2069}
{"v": 1	"t": 1093624	"P": 1194.5	"F": -2073}
{"v": 1	"t": 1093644	"P": 1192.0	"F": -2071	"C": 45.78	"D": 3252	"sn": 54091929832280	"file": "/data/device_log/data0000.out"}
{"v": 1	"t": 1093665	"P": 1192.0	"F": -2116}
{"v": 1	"t": 1093685	"P": 1194.75	"F": -2193}
{"v": 1	"t": 1093706	"P": 1190.25	"F": -2112}
{"v": 1	"t": 1093726	"P": 1188.0	"F": -1993}
{"v": 1	"t": 1093746	"P": 1194.0	"F": -2099}
{"v": 1	"t": 1093767	"P": 1193.5	"F": -2051}
{"v": 1	"t": 1093787	"P": 1190.0	"F": -2123}
{"v": 1	"t": 1093807	"P": 1193.25	"F": -1957}
{"v": 1	"t": 1093828	"P": 1195.5	"F": -2063}
{"v": 1	"t": 1093848	"P": 1189.75	"F": -2125}
{"v": 1	"t": 1093869	"P": 1191.75	"F": -2060}
{"v": 1	"t": 1093889	"P": 1196.75	"F": -2060}
{"v": 1	"t": 1093909	"P": 1193.25	"F": -2034}
{"v": 1	"t": 1093930	"P": 1190.0	"F": -2099}
{"v": 1	"t": 1093950	"P": 1194.75	"F": -2022}
{"v": 1	"t": 1093970	"P": 1197.75	"F": -2047}
{"v": 1	"t": 1093991	"P": 1191.0	"F": -2101}
{"v": 1	"t": 1094011	"P": 1190.5	"F": -2009}
{"v": 1	"t": 1094031	"P": 1194.75	"F": -1991}
{"v": 1	"t": 1094052	"P": 1193.0	"F": -1980}
{"v": 1	"t": 1094072	"P": 1189.75	"F": -2042}
{"v": 1	"t": 1094093	"P": 1196.75	"F": -2070}
{"v": 1	"t": 1094113	"P": 1194.0	"F": -2033}
{"v": 1	"t": 1094133	"P": 1188.0	"F": -2110}
{"v": 1	"t": 1094154	"P": 1196.5	"F": -1970}
{"v": 1	"t": 1094174	"P": 1193.75	"F": -2088}
{"v": 1	"t": 1094195	"P": 1190.75	"F": -2063}
{"v": 1	"t": 1094215	"P": 1192.25	"F": -2098}
{"v": 1	"t": 1094235	"P": 1193.5	"F": -2092}
{"v": 1	"t": 1094256	"P": 1190.5	"F": -2086}
{"v": 1	"t": 1094276	"P": 1190.0	"F": -2109}
{"v": 1	"t": 1094296	"P": 1195.0	"F": -2086}
{"v": 1	"t": 1094317	"P": 1193.0	"F": -2147}
{"v": 1	"t": 1094337	"P": 1191.0	"F": -2101}
{"v": 1	"t": 1094357	"P": 1192.0	"F": -2103}
{"v": 1	"t": 1094378	"P": 1195.0	"F": -2050}
{"v": 1	"t": 1094398	"P": 1191.5	"F": -2016}
{"v": 1	"t": 1094419	"P": 1190.5	"F": -2070}
{"v": 1	"t": 1094439	"P": 1195.0	"F": -2107}
{"v": 1	"t": 1094459	"P": 1193.25	"F": -2109}
{"v": 1	"t": 1094480	"P": 1187.75	"F": -2040}
{"v": 1	"t": 1094500	"P": 1195.25	"F": -2007}
{"v": 1	"t": 1094520	"P": 1193.0	"F": -1993}
{"v": 1	"t": 1094541	"P": 1189.75	"F": -2047}
{"v": 1	"t": 1094561	"P": 1188.25	"F": -2129}
{"v": 1	"t": 1094581	"P": 1195.75	"F": -2060}
{"v": 1	"t": 1094602	"P": 1192.75	"F": -2109}
{"v": 1	"t": 1094622	"P": 1186.25	"F": -2108}
{"v": 1	"t": 1094643	"P": 1196.0	"F": -2064}
{"v": 1	"t": 1094663	"P": 1191.75	"F": -2045	"C": 45.81	"D": 3252	"sn": 54091929832280	"file": "/data/device_log/data0000.out"}
{"v": 1	"t": 1094683	"P": 1191.5	"F": -2070}
{"v": 1	"t": 1094704	"P": 1191.0	"F": -2085}
{"v": 1	"t": 1094724	"P": 1195.5	"F": -2096}
{"v": 1	"t": 1094744	"P": 1191.25	"F": -2110}
{"v": 1	"t": 1094765	"P": 1195.0	"F": -2071}
{"v": 1	"t": 1094785	"P": 1195.75	"F": -2071}
{"v": 1	"t": 1094806	"P": 1191.0	"F": -2082}
{"v": 1	"t": 1094826	"P": 1189.0	"F": -2037}
{"v": 1	"t": 1094846	"P": 1197.5	"F": -2056}
{"v": 1	"t": 1094867	"P": 1192.5	"F": -2026}
{"v": 1	"t": 1094887	"P": 1189.75	"F": -2016}
{"v": 1	"t": 1094908	"P": 1195.25	"F": -2045}
{"v": 1	"t": 1094928	"P": 1194.25	"F": -1994}
{"v": 1	"t": 1094948	"P": 1191.75	"F": -2095}
{"v": 1	"t": 1094969	"P": 1193.5	"F": -2051}
{"v": 1	"t": 1094989	"P": 1196.75	"F": -2055}
{"v": 1	"t": 1095009	"P": 1192.0	"F": -2065}
{"v": 1	"t": 1095030	"P": 1191.0	"F": -1976}
{"v": 1	"t": 1095050	"P": 1196.0	"F": -2036}
{"v": 1	"t": 1095070	"P": 1193.25	"F": -2100}
{"v": 1	"t": 1095091	"P": 1188.25	"F": -2078}
{"v": 1	"t": 1095111	"P": 1193.75	"F": -2059}
{"v": 1	"t": 1095132	"P": 1196.25	"F": -2044}
{"v": 1	"t": 1095152	"P": 1191.0	"F": -2068}
{"v": 1	"t": 1095172	"P": 1191.25	"F": -2045}
{"v": 1	"t": 1095193	"P": 1196.0	"F": -2156}
{"v": 1	"t": 1095213	"P": 1193.75	"F": -2128}
{"v": 1	"t": 1095233	"P": 1189.25	"F": -2043}
{"v": 1	"t": 1095254	"P": 1193.5	"F": -2130}
{"v": 1	"t": 1095274	"P": 1193.75	"F": -2042}
{"v": 1	"t": 1095294	"P": 1189.75	"F": -2064}
{"v": 1	"t": 1095315	"P": 1193.0	"F": -1986}
{"v": 1	"t": 1095335	"P": 1196.25	"F": -2103}
{"v": 1	"t": 1095356	"P": 1192.0	"F": -2066}
{"v": 1	"t": 1095376	"P": 1190.0	"F": -2103}
{"v": 1	"t": 1095396	"P": 1198.0	"F": -2143}
{"v": 1	"t": 1095417	"P": 1191.25	"F": -2052}
{"v": 1	"t": 1095437	"P": 1192.5	"F": -1948}
{"v": 1	"t": 1095458	"P": 1193.25	"F": -2171}
{"v": 1	"t": 1095478	"P": 1191.0	"F": -2013}
{"v": 1	"t": 1095498	"P": 1189.75	"F": -2072}
{"v": 1	"t": 1095519	"P": 1194.75	"F": -2124}
{"v": 1	"t": 1095539	"P": 1192.5	"F": -2078}
{"v": 1	"t": 1095560	"P": 1189.5	"F": -2108}
{"v": 1	"t": 1095580	"P": 1193.0	"F": -2143}
{"v": 1	"t": 1095600	"P": 1194.75	"F": -2095}
{"v": 1	"t": 1095621	"P": 1190.75	"F": -2108}
{"v": 1	"t": 1095641	"P": 1189.75	"F": -2148}
{"v": 1	"t": 1095661	"P": 1195.0	"F": -2115}
{"v": 1	"t": 1095682	"P": 1192.75	"F": -2108	"C": 45.84	"D": 3252	"sn": 54091929832280	"file": "/data/device_log/data0000.out"}
{"v": 1	"t": 1095702	"P": 1189.75	"F": -2100}
{"v": 1	"t": 1095722	"P": 1194.25	"F": -2090}
{"v": 1	"t": 1095743	"P": 1193.75	"F": -2091}
{"v": 1	"t": 1095763	"P": 1189.25	"F": -2022}
{"v": 1	"t": 1095784	"P": 1191.0	"F": -2075}
{"v": 1	"t": 1095804	"P": 1196.75	"F": -2077}
{"v": 1	"t": 1095824	"P": 1191.25	"F": -2050}
{"v": 1	"t": 1095845	"P": 1191.25	"F": -2026}
{"v": 1	"t": 1095865	"P": 1193.25	"F": -2106}
{"v": 1	"t": 1095885	"P": 1194.5	"F": -2158}
{"v": 1	"t": 1095906	"P": 1192.0	"F": -2049}
{"v": 1	"t": 1095926	"P": 1192.75	"F": -2080}
{"v": 1	"t": 1095947	"P": 1195.25	"F": -2118}
{"v": 1	"t": 1095967	"P": 1190.75	"F": -2179}
{"v": 1	"t": 1095987	"P": 1189.25	"F": -2045}
{"v": 1	"t": 1096008	"P": 1196.5	"F": -2074}
{"v": 1	"t": 1096028	"P": 1193.25	"F": -2114}
{"v": 1	"t": 1096048	"P": 1189.0	"F": -2047}
{"v": 1	"t": 1096069	"P": 1194.0	"F": -2091}
{"v": 1	"t": 1096089	"P": 1195.5	"F": -2129}
{"v": 1	"t": 1096110	"P": 1191.5	"F": -2082}
{"v": 1	"t": 1096130	"P": 1191.75	"F": -2037}
{"v": 1	"t": 1096150	"P": 1194.5	"F": -2025}
{"v": 1	"t": 1096171	"P": 1190.5	"F": -2076}
{"v": 1	"t": 1096191	"P": 1195.0	"F": -2006}
{"v": 1	"t": 1096212	"P": 1198.25	"F": -1973}
{"v": 1	"t": 1096232	"P": 1189.5	"F": -1900}
{"v": 1	"t": 1096252	"P": 1194.25	"F": -2006}
{"v": 1	"t": 1096273	"P": 1196.25	"F": -1980}
{"v": 1	"t": 1096293	"P": 1192.0	"F": -2075}
{"v": 1	"t": 1096313	"P": 1188.25	"F": -2055}
{"v": 1	"t": 1096334	"P": 1196.5	"F": -2011}
{"v": 1	"t": 1096354	"P": 1195.75	"F": -2003}
{"v": 1	"t": 1096374	"P": 1190.5	"F": -2086}
{"v": 1	"t": 1096395	"P": 1191.25	"F": -2125}
{"v": 1	"t": 1096415	"P": 1197.5	"F": -2145}
{"v": 1	"t": 1096436	"P": 1191.5	"F": -2054}
{"v": 1	"t": 1096456	"P": 1191.5	"F": -2113}
{"v": 1	"t": 1096476	"P": 1195.25	"F": -2028}
{"v": 1	"t": 1096497	"P": 1191.5	"F": -2095}
{"v": 1	"t": 1096517	"P": 1190.75	"F": -1975}
{"v": 1	"t": 1096537	"P": 1191.0	"F": -1937}
{"v": 1	"t": 1096558	"P": 1195.5	"F": -2137}
{"v": 1	"t": 1096578	"P": 1190.0	"F": -1980}
{"v": 1	"t": 1096598	"P": 1190.75	"F": -1959}
{"v": 1	"t": 1096619	"P": 1196.75	"F": -2074}
{"v": 1	"t": 1096639	"P": 1194.5	"F": -2032}
{"v": 1	"t": 1096660	"P": 1191.25	"F": -1981}
{"v": 1	"t": 1096680	"P": 1191.5	"F": -1956}
{"v": 1	"t": 1096700	"P": 1196.0	"F": -1970	"C": 45.825	"D": 3252	"sn": 54091929832280	"file": "/data/device_log/data0000.out"}
{"v": 1	"t": 1096721	"P": 1193.5	"F": -2062}
{"v": 1	"t": 1096741	"P": 1188.75	"F": -2046}
{"v": 1	"t": 1096761	"P": 1195.75	"F": -2004}
{"v": 1	"t": 1096782	"P": 1192.25	"F": -2096}
{"v": 1	"t": 1096802	"P": 1190.0	"F": -2066}
{"v": 1	"t": 1096823	"P": 1196.75	"F": -2061}
{"v": 1	"t": 1096843	"P": 1190.25	"F": -2006}
{"v": 1	"t": 1096863	"P": 1190.5	"F": -1938}
{"v": 1	"t": 1096884	"P": 1195.25	"F": -2104}
{"v": 1	"t": 1096905	"P": 1190.75	"F": -2060}
{"v": 1	"t": 1096925	"P": 1195.0	"F": -2028}
{"v": 1	"t": 1096945	"P": 1193.5	"F": -2034}
{"v": 1	"t": 1096966	"P": 1190.5	"F": -2087}
{"v": 1	"t": 1096986	"P": 1191.0	"F": -1908}
{"v": 1	"t": 1097006	"P": 1198.25	"F": -1994}
{"v": 1	"t": 1097027	"P": 1193.75	"F": -2028}
{"v": 1	"t": 1097047	"P": 1191.25	"F": -2016}
{"v": 1	"t": 1097068	"P": 1193.75	"F": -2071}
{"v": 1	"t": 1097088	"P": 1193.0	"F": -2077}
{"v": 1	"t": 1097108	"P": 1193.5	"F": -2062}
{"v": 1	"t": 1097129	"P": 1191.75	"F": -2039}
{"v": 1	"t": 1097149	"P": 1194.75	"F": -1926}
{"v": 1	"t": 1097169	"P": 1191.25	"F": -2071}
{"v": 1	"t": 1097190	"P": 1191.0	"F": -2086}
{"v": 1	"t": 1097210	"P": 1196.5	"F": -2127}
{"v": 1	"t": 1097230	"P": 1196.5	"F": -2021}
{"v": 1	"t": 1097251	"P": 1190.25	"F": -1964}
{"v": 1	"t": 1097271	"P": 1193.5	"F": -2106}
{"v": 1	"t": 1097292	"P": 1196.25	"F": -2000}
{"v": 1	"t": 1097312	"P": 1190.0	"F": -1945}
{"v": 1	"t": 1097332	"P": 1191.25	"F": -2034}
{"v": 1	"t": 1097353	"P": 1195.5	"F": -1996}
{"v": 1	"t": 1097373	"P": 1194.25	"F": -2068}
{"v": 1	"t": 1097393	"P": 1190.75	"F": -2016}
{"v": 1	"t": 1097414	"P": 1194.5	"F": -1923}
{"v": 1	"t": 1097434	"P": 1194.5	"F": -1929}
{"v": 1	"t": 1097455	"P": 1190.25	"F": -2002}
{"v": 1	"t": 1097475	"P": 1193.5	"F": -1986}
{"v": 1	"t": 1097495	"P": 1191.5	"F": -1946}
{"v": 1	"t": 1097516	"P": 1188.0	"F": -1956}
{"v": 1	"t": 1097536	"P": 1190.0	"F": -2022}
{"v": 1	"t": 1097557	"P": 1192.0	"F": -2055}
{"v": 1	"t": 1097577	"P": 1188.75	"F": -1916}
{"v": 1	"t": 1097597	"P": 1187.75	"F": -2001}
{"v": 1	"t": 1097618	"P": 1191.75	"F": -1989}
{"v": 1	"t": 1097638	"P": 1187.0	"F": -2051}
{"v": 1	"t": 1097658	"P": 1184.75	"F": -1971}
{"v": 1	"t": 1097679	"P": 1187.0	"F": -1980}
{"v": 1	"t": 1097699	"P": 1189.25	"F": -2007}
{"v": 1	"t": 1097719	"P": 1183.5	"F": -2013	"C": 45.865	"D": 3252	"sn": 54091929832280	"file": "/data/device_log/data0000.out"}
{"v": 1	"t": 1097740	"P": 1185.0	"F": -1927}
{"v": 1	"t": 1097760	"P": 1189.0	"F": -1924}
{"v": 1	"t": 1097781	"P": 1185.25	"F": -1906}
{"v": 1	"t": 1097801	"P": 1183.5	"F": -2038}
{"v": 1	"t": 1097821	"P": 1187.75	"F": -1962}
{"v": 1	"t": 1097842	"P": 1185.75	"F": -1945}
{"v": 1	"t": 1097862	"P": 1182.25	"F": -2008}
{"v": 1	"t": 1097882	"P": 1185.0	"F": -1938}
{"v": 1	"t": 1097903	"P": 1189.25	"F": -1926}
{"v": 1	"t": 1097923	"P": 1182.5	"F": -1939}
{"v": 1	"t": 1097944	"P": 1182.25	"F": -1877}
{"v": 1	"t": 1097964	"P": 1188.0	"F": -1944}
{"v": 1	"t": 1097984	"P": 1185.5	"F": -2028}
{"v": 1	"t": 1098005	"P": 1181.25	"F": -2030}
{"v": 1	"t": 1098025	"P": 1189.75	"F": -2032}
{"v": 1	"t": 1098045	"P": 1187.0	"F": -1931}
{"v": 1	"t": 1098066	"P": 1186.75	"F": -1940}
{"v": 1	"t": 1098086	"P": 1187.5	"F": -2088}
{"v": 1	"t": 1098106	"P": 1188.75	"F": -2088}
{"v": 1	"t": 1098127	"P": 1187.5	"F": -1998}
{"v": 1	"t": 1098147	"P": 1189.25	"F": -1895}
{"v": 1	"t": 1098168	"P": 1191.25	"F": -1978}
{"v": 1	"t": 1098188	"P": 1190.25	"F": -1935}
{"v": 1	"t": 1098208	"P": 1191.0	"F": -1941}
{"v": 1	"t": 1098229	"P": 1194.5	"F": -2034}
{"v": 1	"t": 1098249	"P": 1192.75	"F": -2047}
{"v": 1	"t": 1098270	"P": 1191.5	"F": -2011}
{"v": 1	"t": 1098290	"P": 1188.75	"F": -1958}
{"v": 1	"t": 1098310	"P": 1195.5	"F": -1984}
{"v": 1	"t": 1098331	"P": 1191.5	"F": -1953}
{"v": 1	"t": 1098351	"P": 1191.5	"F": -2076}
{"v": 1	"t": 1098371	"P": 1198.5	"F": -2098}
{"v": 1	"t": 1098392	"P": 1194.5	"F": -2103}
{"v": 1	"t": 1098412	"P": 1188.25	"F": -2047}
{"v": 1	"t": 1098432	"P": 1195.25	"F": -2076}
{"v": 1	"t": 1098453	"P": 1197.5	"F": -2041}
{"v": 1	"t": 1098473	"P": 1191.0	"F": -2031}
{"v": 1	"t": 1098494	"P": 1192.0	"F": -2144}
{"v": 1	"t": 1098514	"P": 1194.5	"F": -2067}
{"v": 1	"t": 1098534	"P": 1192.25	"F": -1981}
{"v": 1	"t": 1098555	"P": 1188.5	"F": -1954}
{"v": 1	"t": 1098575	"P": 1192.75	"F": -2011}
{"v": 1	"t": 1098595	"P": 1190.5	"F": -1972}
{"v": 1	"t": 1098616	"P": 1186.25	"F": -1989}
{"v": 1	"t": 1098636	"P": 1186.25	"F": -1895}
{"v": 1	"t": 1098656	"P": 1188.5	"F": -1894}
{"v": 1	"t": 1098677	"P": 1182.0	"F": -1986}
{"v": 1	"t": 1098697	"P": 1180.0	"F": -1916}
{"v": 1	"t": 1098718	"P": 1183.75	"F": -1971}
{"v": 1	"t": 1098738	"P": 1180.0	"F": -1848	"C": 45.815	"D": 3252	"sn": 54091929832280	"file": "/data/device_log/data0000.out"}
{"v": 1	"t": 1098758	"P": 1175.5	"F": -1912}
{"v": 1	"t": 1098779	"P": 1180.25	"F": -1880}
{"v": 1	"t": 1098799	"P": 1178.0	"F": -1880}
{"v": 1	"t": 1098820	"P": 1177.0	"F": -1865}
{"v": 1	"t": 1098840	"P": 1177.5	"F": -1915}
{"v": 1	"t": 1098860	"P": 1176.75	"F": -1924}
{"v": 1	"t": 1098881	"P": 1173.75	"F": -1845}
{"v": 1	"t": 1098901	"P": 1172.75	"F": -1836}
{"v": 1	"t": 1098921	"P": 1175.75	"F": -1848}
{"v": 1	"t": 1098942	"P": 1169.5	"F": -1788}
{"v": 1	"t": 1098962	"P": 1169.75	"F": -1855}
{"v": 1	"t": 1098983	"P": 1173.5	"F": -1773}
{"v": 1	"t": 1099003	"P": 1173.25	"F": -1771}
{"v": 1	"t": 1099023	"P": 1168.25	"F": -1791}
{"v": 1	"t": 1099044	"P": 1167.75	"F": -1821}
{"v": 1	"t": 1099064	"P": 1172.0	"F": -1893}
{"v": 1	"t": 1099084	"P": 1165.5	"F": -1812}
{"v": 1	"t": 1099105	"P": 1165.5	"F": -1701}
{"v": 1	"t": 1099125	"P": 1169.25	"F": -1785}
{"v": 1	"t": 1099146	"P": 1165.25	"F": -1807}
{"v": 1	"t": 1099166	"P": 1160.75	"F": -1808}
{"v": 1	"t": 1099186	"P": 1163.25	"F": -1788}
{"v": 1	"t": 1099207	"P": 1160.5	"F": -1756}
{"v": 1	"t": 1099227	"P": 1156.0	"F": -1729}
{"v": 1	"t": 1099247	"P": 1155.75	"F": -1723}
{"v": 1	"t": 1099268	"P": 1160.0	"F": -1686}
{"v": 1	"t": 1099288	"P": 1156.0	"F": -1634}
{"v": 1	"t": 1099308	"P": 1151.5	"F": -1663}
{"v": 1	"t": 1099329	"P": 1158.5	"F": -1649}
{"v": 1	"t": 1099349	"P": 1153.25	"F": -1643}
{"v": 1	"t": 1099370	"P": 1151.25	"F": -1613}
{"v": 1	"t": 1099390	"P": 1150.25	"F": -1589}
{"v": 1	"t": 1099410	"P": 1153.5	"F": -1708}
{"v": 1	"t": 1099431	"P": 1150.0	"F": -1659}
{"v": 1	"t": 1099451	"P": 1151.75	"F": -1673}
{"v": 1	"t": 1099471	"P": 1153.0	"F": -1672}
{"v": 1	"t": 1099492	"P": 1150.25	"F": -1632}
{"v": 1	"t": 1099512	"P": 1148.5	"F": -1667}
{"v": 1	"t": 1099533	"P": 1151.25	"F": -1613}
{"v": 1	"t": 1099553	"P": 1150.75	"F": -1643}
{"v": 1	"t": 1099573	"P": 1147.0	"F": -1601}
{"v": 1	"t": 1099594	"P": 1152.0	"F": -1605}
{"v": 1	"t": 1099614	"P": 1150.25	"F": -1757}
{"v": 1	"t": 1099635	"P": 1146.5	"F": -1614}
{"v": 1	"t": 1099655	"P": 1152.0	"F": -1590}
{"v": 1	"t": 1099675	"P": 1156.75	"F": -1655}
{"v": 1	"t": 1099696	"P": 1151.25	"F": -1701}
{"v": 1	"t": 1099716	"P": 1151.0	"F": -1690}
{"v": 1	"t": 1099736	"P": 1155.5	"F": -1668}
{"v": 1	"t": 1099757	"P": 1154.25	"F": -1677	"C": 45.835	"D": 3252	"sn": 54091929832280	"file": "/data/device_log/data0000.out"}
{"v": 1	"t": 1099777	"P": 1152.0	"F": -1752}
{"v": 1	"t": 1099797	"P": 1155.0	"F": -1738}
{"v": 1	"t": 1099818	"P": 1156.5	"F": -1689}
{"v": 1	"t": 1099838	"P": 1153.5	"F": -1721}
{"v": 1	"t": 1099859	"P": 1152.5	"F": -1741}
{"v": 1	"t": 1099879	"P": 1157.0	"F": -1769}
{"v": 1	"t": 1099899	"P": 1158.75	"F": -1739}
{"v": 1	"t": 1099920	"P": 1151.5	"F": -1692}
{"v": 1	"t": 1099940	"P": 1156.25	"F": -1700}
{"v": 1	"t": 1099960	"P": 1156.75	"F": -1726}
{"v": 1	"t": 1099981	"P": 1156.0	"F": -1704}
{"v": 1	"t": 1100001	"P": 1157.25	"F": -1750}
{"v": 1	"t": 1100021	"P": 1158.5	"F": -1735}
{"v": 1	"t": 1100042	"P": 1158.0	"F": -1702}
{"v": 1	"t": 1100062	"P": 1157.0	"F": -1801}
{"v": 1	"t": 1100083	"P": 1161.5	"F": -1764}
{"v": 1	"t": 1100103	"P": 1160.0	"F": -1778}
{"v": 1	"t": 1100123	"P": 1159.75	"F": -1773}
{"v": 1	"t": 1100144	"P": 1167.25	"F": -1736}
{"v": 1	"t": 1100164	"P": 1163.5	"F": -1762}
{"v": 1	"t": 1100185	"P": 1160.0	"F": -1850}
{"v": 1	"t": 1100205	"P": 1164.25	"F": -1842}
{"v": 1	"t": 1100225	"P": 1167.75	"F": -1855}
{"v": 1	"t": 1100246	"P": 1166.0	"F": -1776}
{"v": 1	"t": 1100266	"P": 1167.0	"F": -1828}
{"v": 1	"t": 1100286	"P": 1170.25	"F": -1758}
{"v": 1	"t": 1100307	"P": 1168.0	"F": -1837}
{"v": 1	"t": 1100327	"P": 1169.25	"F": -1854}
{"v": 1	"t": 1100348	"P": 1172.75	"F": -1864}
{"v": 1	"t": 1100368	"P": 1172.0	"F": -1838}
{"v": 1	"t": 1100389	"P": 1174.0	"F": -1881}
{"v": 1	"t": 1100409	"P": 1176.0	"F": -1806}
{"v": 1	"t": 1100429	"P": 1174.25	"F": -1872}
{"v": 1	"t": 1100450	"P": 1176.5	"F": -1843}
{"v": 1	"t": 1100470	"P": 1178.0	"F": -1878}
{"v": 1	"t": 1100491	"P": 1177.25	"F": -1874}
{"v": 1	"t": 1100511	"P": 1176.5	"F": -1903}
{"v": 1	"t": 1100531	"P": 1180.5	"F": -1951}
{"v": 1	"t": 1100552	"P": 1182.0	"F": -1903}
{"v": 1	"t": 1100572	"P": 1179.5	"F": -1996}
{"v": 1	"t": 1100593	"P": 1184.25	"F": -1915}
{"v": 1	"t": 1100613	"P": 1184.0	"F": -1941}
{"v": 1	"t": 1100633	"P": 1180.75	"F": -1960}
{"v": 1	"t": 1100654	"P": 1181.25	"F": -2033}
{"v": 1	"t": 1100674	"P": 1185.25	"F": -2012}
{"v": 1	"t": 1100694	"P": 1184.25	"F": -1991}
{"v": 1	"t": 1100715	"P": 1183.25	"F": -1997}
{"v": 1	"t": 1100735	"P": 1189.5	"F": -1989}
{"v": 1	"t": 1100755	"P": 1187.0	"F": -1916}
{"v": 1	"t": 1100776	"P": 1183.0	"F": -1989	"C": 45.81	"D": 3252	"sn": 54091929832280	"file": "/data/device_log/data0000.out"}
{"v": 1	"t": 1100796	"P": 1186.0	"F": -2024}
{"v": 1	"t": 1100817	"P": 1190.75	"F": -1932}
{"v": 1	"t": 1100837	"P": 1185.75	"F": -1950}
{"v": 1	"t": 1100857	"P": 1188.75	"F": -2072}
{"v": 1	"t": 1100878	"P": 1193.5	"F": -2020}
{"v": 1	"t": 1100898	"P": 1189.25	"F": -2043}
{"v": 1	"t": 1100918	"P": 1188.25	"F": -2017}
{"v": 1	"t": 1100939	"P": 1191.75	"F": -2083}
{"v": 1	"t": 1100959	"P": 1198.25	"F": -2056}
{"v": 1	"t": 1100979	"P": 1191.75	"F": -2018}
{"v": 1	"t": 1101000	"P": 1192.75	"F": -1993}
{"v": 1	"t": 1101020	"P": 1200.5	"F": -2161}
{"v": 1	"t": 1101040	"P": 1198.25	"F": -2172}
{"v": 1	"t": 1101061	"P": 1192.75	"F": -2088}
{"v": 1	"t": 1101081	"P": 1200.25	"F": -2211}
{"v": 1	"t": 1101102	"P": 1204.0	"F": -2150}
{"v": 1	"t": 1101122	"P": 1197.0	"F": -2140}
{"v": 1	"t": 1101142	"P": 1199.5	"F": -2205}
{"v": 1	"t": 1101163	"P": 1204.5	"F": -2186}
{"v": 1	"t": 1101183	"P": 1201.0	"F": -2024}
{"v": 1	"t": 1101203	"P": 1199.25	"F": -2177}
{"v": 1	"t": 1101224	"P": 1204.0	"F": -2128}
{"v": 1	"t": 1101244	"P": 1201.0	"F": -2161}
{"v": 1	"t": 1101265	"P": 1200.0	"F": -2174}
{"v": 1	"t": 1101285	"P": 1207.75	"F": -2197}
{"v": 1	"t": 1101305	"P": 1205.5	"F": -2211}
{"v": 1	"t": 1101326	"P": 1203.25	"F": -2209}
{"v": 1	"t": 1101346	"P": 1206.75	"F": -2121}
{"v": 1	"t": 1101367	"P": 1207.5	"F": -2148}
{"v": 1	"t": 1101387	"P": 1205.0	"F": -2142}
{"v": 1	"t": 1101407	"P": 1204.75	"F": -2046}
{"v": 1	"t": 1101428	"P": 1211.5	"F": -2187}
{"v": 1	"t": 1101448	"P": 1207.0	"F": -2133}
{"v": 1	"t": 1101468	"P": 1205.75	"F": -2149}
{"v": 1	"t": 1101489	"P": 1209.25	"F": -2084}
{"v": 1	"t": 1101509	"P": 1208.5	"F": -2158}
{"v": 1	"t": 1101529	"P": 1205.25	"F": -2227}
{"v": 1	"t": 1101550	"P": 1204.25	"F": -2179}
{"v": 1	"t": 1101570	"P": 1209.25	"F": -2137}
{"v": 1	"t": 1101591	"P": 1208.5	"F": -2175}
{"v": 1	"t": 1101611	"P": 1204.75	"F": -2134}
{"v": 1	"t": 1101631	"P": 1209.5	"F": -2136}
{"v": 1	"t": 1101652	"P": 1210.5	"F": -2188}
{"v": 1	"t": 1101672	"P": 1210.0	"F": -2166}
{"v": 1	"t": 1101692	"P": 1209.25	"F": -2143}
{"v": 1	"t": 1101713	"P": 1213.75	"F": -2154}
{"v": 1	"t": 1101733	"P": 1209.75	"F": -2214}
{"v": 1	"t": 1101753	"P": 1205.0	"F": -2223}
{"v": 1	"t": 1101774	"P": 1209.5	"F": -2110}
{"v": 1	"t": 1101794	"P": 1212.25	"F": -2216	"C": 45.765	"D": 3252	"sn": 54091929832280	"file": "/data/device_log/data0000.out"}
{"v": 1	"t": 1101815	"P": 1208.5	"F": -2289}
{"v": 1	"t": 1101835	"P": 1212.0	"F": -2231}
{"v": 1	"t": 1101855	"P": 1211.25	"F": -2159}
{"v": 1	"t": 1101876	"P": 1209.75	"F": -2108}
{"v": 1	"t": 1101896	"P": 1208.5	"F": -2219}
{"v": 1	"t": 1101916	"P": 1214.5	"F": -2260}
{"v": 1	"t": 1101937	"P": 1214.75	"F": -2311}
{"v": 1	"t": 1101957	"P": 1210.0	"F": -2236}
{"v": 1	"t": 1101977	"P": 1209.25	"F": -2215}
{"v": 1	"t": 1101997	"P": 1213.75	"F": -2173}
{"v": 1	"t": 1102018	"P": 1213.25	"F": -2169}
{"v": 1	"t": 1102038	"P": 1210.75	"F": -2222}
{"v": 1	"t": 1102058	"P": 1210.25	"F": -2173}
{"v": 1	"t": 1102079	"P": 1211.0	"F": -2123}
{"v": 1	"t": 1102099	"P": 1217.0	"F": -2135}
{"v": 1	"t": 1102119	"P": 1213.75	"F": -2198}
{"v": 1	"t": 1102139	"P": 1211.25	"F": -2164}
{"v": 1	"t": 1102160	"P": 1211.0	"F": -2157}
{"v": 1	"t": 1102180	"P": 1214.25	"F": -2173}
{"v": 1	"t": 1102200	"P": 1214.75	"F": -2217}
{"v": 1	"t": 1102221	"P": 1213.5	"F": -2292}
{"v": 1	"t": 1102241	"P": 1214.25	"F": -2274}
{"v": 1	"t": 1102261	"P": 1215.25	"F": -2200}
{"v": 1	"t": 1102281	"P": 1220.0	"F": -2330}
{"v": 1	"t": 1102302	"P": 1217.25	"F": -2226}
{"v": 1	"t": 1102322	"P": 1213.25	"F": -2202}
{"v": 1	"t": 1102342	"P": 1220.0	"F": -2321}
{"v": 1	"t": 1102363	"P": 1225.25	"F": -2330}
{"v": 1	"t": 1102383	"P": 1225.5	"F": -2310}
{"v": 1	"t": 1102403	"P": 1225.75	"F": -2394}
{"v": 1	"t": 1102424	"P": 1229.25	"F": -2459}
{"v": 1	"t": 1102444	"P": 1236.75	"F": -2432}
{"v": 1	"t": 1102464	"P": 1234.5	"F": -2422}
{"v": 1	"t": 1102484	"P": 1235.0	"F": -2585}
{"v": 1	"t": 1102505	"P": 1237.0	"F": -2573}
{"v": 1	"t": 1102525	"P": 1247.5	"F": -2509}
{"v": 1	"t": 1102545	"P": 1244.25	"F": -2540}
{"v": 1	"t": 1102566	"P": 1246.75	"F": -2561}
{"v": 1	"t": 1102586	"P": 1245.25	"F": -2715}
{"v": 1	"t": 1102606	"P": 1253.75	"F": -2670}
{"v": 1	"t": 1102627	"P": 1253.5	"F": -2658}
{"v": 1	"t": 1102647	"P": 1248.5	"F": -2590}
{"v": 1	"t": 1102667	"P": 1254.25	"F": -2697}
{"v": 1	"t": 1102687	"P": 1257.75	"F": -2763}
{"v": 1	"t": 1102708	"P": 1257.25	"F": -2736}
{"v": 1	"t": 1102728	"P": 1259.75	"F": -2804}
{"v": 1	"t": 1102748	"P": 1258.5	"F": -2670}
{"v": 1	"t": 1102769	"P": 1261.75	"F": -2743}
{"v": 1	"t": 1102789	"P": 1267.75	"F": -2865}
{"v": 1	"t": 1102809	"P": 1265.5	"F": -2794	"C": 45.795	"D": 3252	"sn": 54091929832280	"file": "/data/device_log/data0000.out"}
{"v": 1	"t": 1102829	"P": 1266.75	"F": -2827}
{"v": 1	"t": 1102850	"P": 1268.75	"F": -2874}
{"v": 1	"t": 1102870	"P": 1281.25	"F": -2819}
{"v": 1	"t": 1102890	"P": 1286.0	"F": -2891}
{"v": 1	"t": 1102911	"P": 1284.75	"F": -2843}
{"v": 1	"t": 1102931	"P": 1290.75	"F": -2971}
{"v": 1	"t": 1102951	"P": 1302.75	"F": -3209}
{"v": 1	"t": 1102972	"P": 1306.5	"F": -3166}
{"v": 1	"t": 1102992	"P": 1310.0	"F": -3115}
{"v": 1	"t": 1103012	"P": 1314.0	"F": -3262}
{"v": 1	"t": 1103032	"P": 1321.75	"F": -3304}
{"v": 1	"t": 1103053	"P": 1330.5	"F": -3158}
{"v": 1	"t": 1103073	"P": 1331.0	"F": -3263}
{"v": 1	"t": 1103093	"P": 1334.75	"F": -3434}
{"v": 1	"t": 1103114	"P": 1344.75	"F": -3455}
{"v": 1	"t": 1103134	"P": 1352.25	"F": -3355}
{"v": 1	"t": 1103154	"P": 1351.25	"F": -3530}
{"v": 1	"t": 1103174	"P": 1354.0	"F": -3577}
{"v": 1	"t": 1103195	"P": 1357.25	"F": -3646}
{"v": 1	"t": 1103215	"P": 1364.25	"F": -3733}
{"v": 1	"t": 1103235	"P": 1368.25	"F": -3671}
{"v": 1	"t": 1103256	"P": 1368.75	"F": -3770}
{"v": 1	"t": 1103276	"P": 1372.25	"F": -3808}
{"v": 1	"t": 1103296	"P": 1379.0	"F": -3860}
{"v": 1	"t": 1103317	"P": 1384.0	"F": -3728}
{"v": 1	"t": 1103337	"P": 1380.5	"F": -3740}
{"v": 1	"t": 1103357	"P": 1383.25	"F": -4068}
{"v": 1	"t": 1103378	"P": 1393.5	"F": -4061}
{"v": 1	"t": 1103398	"P": 1393.0	"F": -3978}
{"v": 1	"t": 1103418	"P": 1393.75	"F": -4001}
{"v": 1	"t": 1103438	"P": 1393.0	"F": -4003}
{"v": 1	"t": 1103459	"P": 1402.25	"F": -3944}
{"v": 1	"t": 1103479	"P": 1407.0	"F": -3894}
{"v": 1	"t": 1103499	"P": 1406.0	"F": -3999}
{"v": 1	"t": 1103519	"P": 1403.5	"F": -3950}
{"v": 1	"t": 1103540	"P": 1408.0	"F": -3771}
{"v": 1	"t": 1103560	"P": 1418.0	"F": -3765}
{"v": 1	"t": 1103580	"P": 1414.75	"F": -4169}
{"v": 1	"t": 1103601	"P": 1415.25	"F": -4157}
{"v": 1	"t": 1103621	"P": 1412.75	"F": -4221}
{"v": 1	"t": 1103641	"P": 1421.25	"F": -4319}
{"v": 1	"t": 1103662	"P": 1422.75	"F": -4257}
{"v": 1	"t": 1103682	"P": 1422.5	"F": -4221}
{"v": 1	"t": 1103702	"P": 1419.75	"F": -4261}
{"v": 1	"t": 1103722	"P": 1425.0	"F": -4075}
{"v": 1	"t": 1103743	"P": 1429.25	"F": -4100}
{"v": 1	"t": 1103763	"P": 1426.25	"F": -4145}
{"v": 1	"t": 1103783	"P": 1428.0	"F": -4253}
{"v": 1	"t": 1103804	"P": 1429.25	"F": -4187}
{"v": 1	"t": 1103824	"P": 1438.25	"F": -4321	"C": 45.77	"D": 3252	"sn": 54091929832280	"file": "/data/device_log/data0000.out"}
{"v": 1	"t": 1103844	"P": 1438.0	"F": -4196}
{"v": 1	"t": 1103864	"P": 1436.5	"F": -4066}
{"v": 1	"t": 1103885	"P": 1439.0	"F": -4380}
{"v": 1	"t": 1103905	"P": 1443.5	"F": -4400}
{"v": 1	"t": 1103926	"P": 1443.0	"F": -4268}
{"v": 1	"t": 1103946	"P": 1443.5	"F": -4191}
{"v": 1	"t": 1103967	"P": 1448.5	"F": -4355}
{"v": 1	"t": 1103987	"P": 1445.25	"F": -4273}
{"v": 1	"t": 1104007	"P": 1445.75	"F": -4134}
{"v": 1	"t": 1104027	"P": 1456.25	"F": -4085}
{"v": 1	"t": 1104048	"P": 1453.75	"F": -4367}
{"v": 1	"t": 1104068	"P": 1451.25	"F": -4379}
{"v": 1	"t": 1104088	"P": 1453.5	"F": -4559}
{"v": 1	"t": 1104109	"P": 1455.75	"F": -4502}
{"v": 1	"t": 1104129	"P": 1462.5	"F": -4398}
{"v": 1	"t": 1104149	"P": 1458.0	"F": -4395}
{"v": 1	"t": 1104169	"P": 1456.5	"F": -4336}
{"v": 1	"t": 1104190	"P": 1458.25	"F": -4570}
{"v": 1	"t": 1104210	"P": 1464.5	"F": -4666}
{"v": 1	"t": 1104230	"P": 1459.0	"F": -4612}
{"v": 1	"t": 1104251	"P": 1463.5	"F": -4563}
{"v": 1	"t": 1104271	"P": 1456.75	"F": -4591}
{"v": 1	"t": 1104291	"P": 1466.5	"F": -4516}
{"v": 1	"t": 1104312	"P": 1463.75	"F": -4597}
{"v": 1	"t": 1104332	"P": 1459.75	"F": -4772}
{"v": 1	"t": 1104352	"P": 1458.5	"F": -4479}
{"v": 1	"t": 1104372	"P": 1463.25	"F": -4462}
{"v": 1	"t": 1104393	"P": 1466.5	"F": -4654}
{"v": 1	"t": 1104413	"P": 1462.0	"F": -4455}
{"v": 1	"t": 1104433	"P": 1460.75	"F": -4530}
{"v": 1	"t": 1104454	"P": 1467.75	"F": -4712}
{"v": 1	"t": 1104474	"P": 1465.0	"F": -4629}
{"v": 1	"t": 1104494	"P": 1467.0	"F": -4531}
{"v": 1	"t": 1104514	"P": 1464.25	"F": -4580}
{"v": 1	"t": 1104535	"P": 1465.75	"F": -4356}
{"v": 1	"t": 1104555	"P": 1466.5	"F": -4461}
{"v": 1	"t": 1104575	"P": 1469.0	"F": -4522}
{"v": 1	"t": 1104596	"P": 1465.75	"F": -4622}
{"v": 1	"t": 1104616	"P": 1467.25	"F": -4441}
{"v": 1	"t": 1104636	"P": 1470.0	"F": -4373}
{"v": 1	"t": 1104657	"P": 1473.0	"F": -4648}
{"v": 1	"t": 1104677	"P": 1465.75	"F": -4445}
{"v": 1	"t": 1104697	"P": 1461.75	"F": -4311}
{"v": 1	"t": 1104717	"P": 1471.0	"F": -4333}
{"v": 1	"t": 1104738	"P": 1467.25	"F": -4593}
{"v": 1	"t": 1104758	"P": 1466.75	"F": -4681}
{"v": 1	"t": 1104778	"P": 1464.25	"F": -4549}
{"v": 1	"t": 1104799	"P": 1474.0	"F": -4735}
{"v": 1	"t": 1104819	"P": 1472.0	"F": -4539}
{"v": 1	"t": 1104839	"P": 1471.5	"F": -4659	"C": 45.775	"D": 3252	"sn": 54091929832280	"file": "/data/device_log/data0000.out"}
{"v": 1	"t": 1104860	"P": 1469.75	"F": -4649}
{"v": 1	"t": 1104880	"P": 1472.0	"F": -4486}
{"v": 1	"t": 1104900	"P": 1475.0	"F": -4633}
{"v": 1	"t": 1104920	"P": 1473.75	"F": -4616}
{"v": 1	"t": 1104941	"P": 1470.25	"F": -4689}
{"v": 1	"t": 1104961	"P": 1468.25	"F": -4679}
{"v": 1	"t": 1104981	"P": 1478.75	"F": -4531}
{"v": 1	"t": 1105002	"P": 1477.25	"F": -4602}
{"v": 1	"t": 1105022	"P": 1477.75	"F": -4784}
{"v": 1	"t": 1105042	"P": 1476.25	"F": -4708}
{"v": 1	"t": 1105062	"P": 1473.75	"F": -4700}
{"v": 1	"t": 1105083	"P": 1483.0	"F": -4587}
{"v": 1	"t": 1105103	"P": 1476.75	"F": -4594}
{"v": 1	"t": 1105123	"P": 1478.0	"F": -4635}
{"v": 1	"t": 1105144	"P": 1477.25	"F": -4645}
{"v": 1	"t": 1105164	"P": 1484.0	"F": -4750}
{"v": 1	"t": 1105184	"P": 1479.0	"F": -4547}
{"v": 1	"t": 1105204	"P": 1479.25	"F": -4464}
{"v": 1	"t": 1105225	"P": 1481.0	"F": -4490}
{"v": 1	"t": 1105245	"P": 1486.25	"F": -4771}
{"v": 1	"t": 1105265	"P": 1480.25	"F": -4473}
{"v": 1	"t": 1105286	"P": 1483.0	"F": -4462}
{"v": 1	"t": 1105306	"P": 1480.0	"F": -4684}
{"v": 1	"t": 1105326	"P": 1484.25	"F": -4586}
{"v": 1	"t": 1105347	"P": 1485.0	"F": -4680}
{"v": 1	"t": 1105367	"P": 1476.0	"F": -4495}
{"v": 1	"t": 1105387	"P": 1479.5	"F": -4431}
{"v": 1	"t": 1105407	"P": 1484.75	"F": -4611}
{"v": 1	"t": 1105428	"P": 1481.75	"F": -4688}
{"v": 1	"t": 1105448	"P": 1483.25	"F": -4599}
{"v": 1	"t": 1105468	"P": 1478.5	"F": -4754}
{"v": 1	"t": 1105489	"P": 1480.75	"F": -4732}
{"v": 1	"t": 1105509	"P": 1483.5	"F": -4676}
{"v": 1	"t": 1105529	"P": 1479.75	"F": -4609}
{"v": 1	"t": 1105549	"P": 1482.0	"F": -4410}
{"v": 1	"t": 1105570	"P": 1475.5	"F": -4489}
{"v": 1	"t": 1105590	"P": 1481.0	"F": -4375}
{"v": 1	"t": 1105610	"P": 1478.0	"F": -4443}
{"v": 1	"t": 1105631	"P": 1470.75	"F": -4657}
{"v": 1	"t": 1105651	"P": 1476.5	"F": -4710}
{"v": 1	"t": 1105671	"P": 1484.25	"F": -4632}
{"v": 1	"t": 1105692	"P": 1484.5	"F": -4824}
{"v": 1	"t": 1105712	"P": 1484.25	"F": -4709}
{"v": 1	"t": 1105732	"P": 1477.0	"F": -4671}
{"v": 1	"t": 1105752	"P": 1481.0	"F": -4918}
{"v": 1	"t": 1105773	"P": 1481.0	"F": -4912}
{"v": 1	"t": 1105793	"P": 1481.25	"F": -4880}
{"v": 1	"t": 1105813	"P": 1479.0	"F": -4942}
{"v": 1	"t": 1105834	"P": 1479.75	"F": -4702}
{"v": 1	"t": 1105854	"P": 1494.5	"F": -4803	"C": 45.795	"D": 3252	"sn": 54091929832280	"file": "/data/device_log/data0000.out"}
{"v": 1	"t": 1105874	"P": 1484.5	"F": -4900}
{"v": 1	"t": 1105894	"P": 1483.5	"F": -4821}
{"v": 1	"t": 1105915	"P": 1485.5	"F": -4799}
{"v": 1	"t": 1105935	"P": 1479.0	"F": -4710}
{"v": 1	"t": 1105955	"P": 1471.5	"F": -4620}
{"v": 1	"t": 1105976	"P": 1473.5	"F": -4605}
{"v": 1	"t": 1105996	"P": 1479.75	"F": -4756}
{"v": 1	"t": 1106016	"P": 1476.0	"F": -4708}
{"v": 1	"t": 1106037	"P": 1480.5	"F": -4781}
{"v": 1	"t": 1106057	"P": 1488.25	"F": -4890}
{"v": 1	"t": 1106078	"P": 1492.75	"F": -4869}
{"v": 1	"t": 1106098	"P": 1488.5	"F": -4709}
{"v": 1	"t": 1106118	"P": 1482.75	"F": -4680}
{"v": 1	"t": 1106139	"P": 1476.5	"F": -4634}
{"v": 1	"t": 1106159	"P": 1477.75	"F": -4692}
{"v": 1	"t": 1106179	"P": 1470.0	"F": -4528}
{"v": 1	"t": 1106200	"P": 1471.0	"F": -4561}
{"v": 1	"t": 1106220	"P": 1487.0	"F": -4605}
{"v": 1	"t": 1106240	"P": 1478.25	"F": -4766}
{"v": 1	"t": 1106261	"P": 1479.25	"F": -4724}
{"v": 1	"t": 1106281	"P": 1485.75	"F": -4551}
{"v": 1	"t": 1106302	"P": 1484.25	"F": -4719}
{"v": 1	"t": 1106322	"P": 1487.0	"F": -4666}
{"v": 1	"t": 1106342	"P": 1479.25	"F": -4686}
{"v": 1	"t": 1106363	"P": 1479.75	"F": -4649}
{"v": 1	"t": 1106383	"P": 1477.25	"F": -4782}
{"v": 1	"t": 1106403	"P": 1473.5	"F": -4827}
{"v": 1	"t": 1106424	"P": 1476.0	"F": -4771}
{"v": 1	"t": 1106444	"P": 1474.75	"F": -4800}
{"v": 1	"t": 1106464	"P": 1474.0	"F": -4755}
{"v": 1	"t": 1106485	"P": 1481.0	"F": -4836}
{"v": 1	"t": 1106505	"P": 1477.0	"F": -4799}
{"v": 1	"t": 1106526	"P": 1483.75	"F": -4769}
{"v": 1	"t": 1106546	"P": 1482.25	"F": -4831}
{"v": 1	"t": 1106566	"P": 1487.75	"F": -4942}
{"v": 1	"t": 1106587	"P": 1478.25	"F": -4746}
{"v": 1	"t": 1106607	"P": 1477.0	"F": -4954}
{"v": 1	"t": 1106627	"P": 1484.25	"F": -4823}
{"v": 1	"t": 1106648	"P": 1486.0	"F": -4863}
{"v": 1	"t": 1106668	"P": 1480.5	"F": -4755}
{"v": 1	"t": 1106689	"P": 1482.25	"F": -4851}
{"v": 1	"t": 1106709	"P": 1486.25	"F": -5025}
{"v": 1	"t": 1106729	"P": 1479.25	"F": -4896}
{"v": 1	"t": 1106750	"P": 1480.5	"F": -4886}
{"v": 1	"t": 1106770	"P": 1485.25	"F": -4882}
{"v": 1	"t": 1106790	"P": 1481.0	"F": -4854}
{"v": 1	"t": 1106811	"P": 1477.75	"F": -4994}
{"v": 1	"t": 1106831	"P": 1480.0	"F": -4933}
{"v": 1	"t": 1106851	"P": 1487.25	"F": -5002}
{"v": 1	"t": 1106872	"P": 1481.75	"F": -4923	"C": 45.705	"D": 3252	"sn": 54091929832280	"file": "/data/device_log/data0000.out"}
{"v": 1	"t": 1106892	"P": 1474.5	"F": -4822}
{"v": 1	"t": 1106913	"P": 1479.5	"F": -4917}
{"v": 1	"t": 1106933	"P": 1478.25	"F": -4776}
{"v": 1	"t": 1106953	"P": 1481.25	"F": -4752}
{"v": 1	"t": 1106974	"P": 1479.5	"F": -4899}
{"v": 1	"t": 1106994	"P": 1479.75	"F": -4783}
{"v": 1	"t": 1107014	"P": 1484.0	"F": -4875}
{"v": 1	"t": 1107035	"P": 1478.0	"F": -4844}
{"v": 1	"t": 1107055	"P": 1482.0	"F": -4653}
{"v": 1	"t": 1107075	"P": 1478.0	"F": -5041}
{"v": 1	"t": 1107096	"P": 1480.0	"F": -4704}
{"v": 1	"t": 1107116	"P": 1483.0	"F": -4883}
{"v": 1	"t": 1107137	"P": 1482.5	"F": -4881}
{"v": 1	"t": 1107157	"P": 1479.0	"F": -4783}
{"v": 1	"t": 1107177	"P": 1478.5	"F": -4841}
{"v": 1	"t": 1107198	"P": 1485.5	"F": -4824}
{"v": 1	"t": 1107218	"P": 1482.75	"F": -4870}
{"v": 1	"t": 1107239	"P": 1484.0	"F": -4907}
{"v": 1	"t": 1107259	"P": 1488.25	"F": -4769}
{"v": 1	"t": 1107279	"P": 1486.0	"F": -4842}
{"v": 1	"t": 1107300	"P": 1482.0	"F": -4765}
{"v": 1	"t": 1107320	"P": 1487.5	"F": -4928}
{"v": 1	"t": 1107340	"P": 1486.75	"F": -4961}
{"v": 1	"t": 1107361	"P": 1481.0	"F": -4836}
{"v": 1	"t": 1107381	"P": 1492.75	"F": -4875}
{"v": 1	"t": 1107402	"P": 1486.75	"F": -4748}
{"v": 1	"t": 1107422	"P": 1483.0	"F": -4879}
{"v": 1	"t": 1107442	"P": 1490.25	"F": -4857}
{"v": 1	"t": 1107463	"P": 1486.25	"F": -4914}
{"v": 1	"t": 1107483	"P": 1485.25	"F": -4920}
{"v": 1	"t": 1107504	"P": 1482.75	"F": -4990}
{"v": 1	"t": 1107524	"P": 1492.0	"F": -4910}
{"v": 1	"t": 1107545	"P": 1481.0	"F": -4970}
{"v": 1	"t": 1107565	"P": 1486.5	"F": -4794}
{"v": 1	"t": 1107585	"P": 1489.75	"F": -4836}
{"v": 1	"t": 1107606	"P": 1487.75	"F": -4972}
{"v": 1	"t": 1107626	"P": 1487.75	"F": -4879}
{"v": 1	"t": 1107646	"P": 1491.75	"F": -4865}
{"v": 1	"t": 1107667	"P": 1489.0	"F": -4907}
{"v": 1	"t": 1107687	"P": 1479.75	"F": -5027}
{"v": 1	"t": 1107707	"P": 1494.25	"F": -4809}
{"v": 1	"t": 1107728	"P": 1489.5	"F": -4817}
{"v": 1	"t": 1107748	"P": 1486.0	"F": -4709}
{"v": 1	"t": 1107769	"P": 1486.25	"F": -4878}
{"v": 1	"t": 1107789	"P": 1492.5	"F": -4806}
{"v": 1	"t": 1107809	"P": 1488.5	"F": -4818}
{"v": 1	"t": 1107830	"P": 1483.25	"F": -4829}
{"v": 1	"t": 1107850	"P": 1482.25	"F": -4675}
{"v": 1	"t": 1107870	"P": 1490.25	"F": -4787}
{"v": 1	"t": 1107891	"P": 1485.0	"F": -4752	"C": 45.765	"D": 3251	"sn": 54091929832280	"file": "/data/device_log/data0000.out"}
{"v": 1	"t": 1107911	"P": 1485.75	"F": -4835}
{"v": 1	"t": 1107931	"P": 1489.5	"F": -4920}
{"v": 1	"t": 1107952	"P": 1489.5	"F": -4937}
{"v": 1	"t": 1107972	"P": 1482.5	"F": -4623}
{"v": 1	"t": 1107992	"P": 1486.75	"F": -4760}
{"v": 1	"t": 1108013	"P": 1490.0	"F": -4908}
{"v": 1	"t": 1108033	"P": 1486.25	"F": -4748}
{"v": 1	"t": 1108053	"P": 1484.5	"F": -4896}
{"v": 1	"t": 1108074	"P": 1488.25	"F": -4836}
{"v": 1	"t": 1108094	"P": 1487.75	"F": -4597}
{"v": 1	"t": 1108115	"P": 1482.25	"F": -4841}
{"v": 1	"t": 1108135	"P": 1494.75	"F": -4765}
{"v": 1	"t": 1108155	"P": 1488.25	"F": -4856}
{"v": 1	"t": 1108176	"P": 1480.0	"F": -4855}
{"v": 1	"t": 1108196	"P": 1494.5	"F": -4908}
{"v": 1	"t": 1108217	"P": 1489.5	"F": -4948}
{"v": 1	"t": 1108237	"P": 1488.5	"F": -4977}
{"v": 1	"t": 1108257	"P": 1489.5	"F": -5003}
{"v": 1	"t": 1108278	"P": 1489.0	"F": -4873}
{"v": 1	"t": 1108298	"P": 1487.25	"F": -4845}
{"v": 1	"t": 1108318	"P": 1483.5	"F": -4951}
{"v": 1	"t": 1108339	"P": 1494.75	"F": -4922}
{"v": 1	"t": 1108359	"P": 1495.0	"F": -4954}
{"v": 1	"t": 1108380	"P": 1489.0	"F": -4771}
{"v": 1	"t": 1108400	"P": 1490.5	"F": -4812}
{"v": 1	"t": 1108420	"P": 1497.5	"F": -4809}
{"v": 1	"t": 1108441	"P": 1491.25	"F": -4654}
{"v": 1	"t": 1108461	"P": 1488.25	"F": -4747}
{"v": 1	"t": 1108481	"P": 1493.5	"F": -4758}
{"v": 1	"t": 1108502	"P": 1495.25	"F": -4869}
{"v": 1	"t": 1108522	"P": 1491.5	"F": -4743}
{"v": 1	"t": 1108542	"P": 1492.5	"F": -4613}
{"v": 1	"t": 1108563	"P": 1500.75	"F": -4663}
{"v": 1	"t": 1108583	"P": 1495.5	"F": -4819}
{"v": 1	"t": 1108603	"P": 1492.5	"F": -4874}
{"v": 1	"t": 1108624	"P": 1495.0	"F": -4790}
{"v": 1	"t": 1108644	"P": 1496.25	"F": -4779}
{"v": 1	"t": 1108664	"P": 1492.0	"F": -4599}
{"v": 1	"t": 1108685	"P": 1488.0	"F": -4460}
{"v": 1	"t": 1108705	"P": 1496.0	"F": -4700}
{"v": 1	"t": 1108726	"P": 1490.75	"F": -4637}
{"v": 1	"t": 1108746	"P": 1490.0	"F": -4484}
{"v": 1	"t": 1108766	"P": 1495.0	"F": -4542}
{"v": 1	"t": 1108787	"P": 1489.5	"F": -4737}
{"v": 1	"t": 1108807	"P": 1486.0	"F": -4614}
{"v": 1	"t": 1108827	"P": 1487.25	"F": -4568}
{"v": 1	"t": 1108848	"P": 1486.5	"F": -4596}
{"v": 1	"t": 1108868	"P": 1485.5	"F": -4714}
{"v": 1	"t": 1108889	"P": 1485.0	"F": -4720}
{"v": 1	"t": 1108909	"P": 1491.75	"F": -4570	"C": 45.76	"D": 3251	"sn": 54091929832280	"file": "/data/device_log/data0000.out"}
{"v": 1	"t": 1108929	"P": 1491.75	"F": -4661}
{"v": 1	"t": 1108950	"P": 1485.0	"F": -4572}
{"v": 1	"t": 1108970	"P": 1488.0	"F": -4641}
{"v": 1	"t": 1108990	"P": 1494.0	"F": -4665}
{"v": 1	"t": 1109011	"P": 1487.75	"F": -4557}
{"v": 1	"t": 1109031	"P": 1491.5	"F": -4620}
{"v": 1	"t": 1109051	"P": 1498.75	"F": -4728}
{"v": 1	"t": 1109072	"P": 1495.0	"F": -4875}
{"v": 1	"t": 1109092	"P": 1488.0	"F": -4733}
{"v": 1	"t": 1109113	"P": 1492.0	"F": -4737}
{"v": 1	"t": 1109133	"P": 1491.75	"F": -4786}
{"v": 1	"t": 1109153	"P": 1493.5	"F": -4770}
{"v": 1	"t": 1109174	"P": 1486.75	"F": -4774}
{"v": 1	"t": 1109194	"P": 1494.75	"F": -4821}
{"v": 1	"t": 1109214	"P": 1492.5	"F": -4775}
{"v": 1	"t": 1109235	"P": 1492.25	"F": -4638}
{"v": 1	"t": 1109255	"P": 1491.0	"F": -4696}
{"v": 1	"t": 1109275	"P": 1494.75	"F": -4870}
{"v": 1	"t": 1109296	"P": 1492.5	"F": -4800}
{"v": 1	"t": 1109316	"P": 1487.0	"F": -4673}
{"v": 1	"t": 1109337	"P": 1497.25	"F": -4922}
{"v": 1	"t": 1109357	"P": 1493.5	"F": -4889}
{"v": 1	"t": 1109377	"P": 1490.5	"F": -5002}
{"v": 1	"t": 1109398	"P": 1488.75	"F": -4791}
{"v": 1	"t": 1109418	"P": 1493.5	"F": -4962}
{"v": 1	"t": 1109438	"P": 1488.0	"F": -4840}
{"v": 1	"t": 1109459	"P": 1493.75	"F": -4810}
{"v": 1	"t": 1109479	"P": 1494.5	"F": -4738}
{"v": 1	"t": 1109500	"P": 1486.75	"F": -4659}
{"v": 1	"t": 1109520	"P": 1491.75	"F": -4727}
{"v": 1	"t": 1109540	"P": 1499.25	"F": -4707}
{"v": 1	"t": 1109561	"P": 1496.0	"F": -4805}
{"v": 1	"t": 1109581	"P": 1489.25	"F": -4816}
{"v": 1	"t": 1109601	"P": 1498.0	"F": -4823}
{"v": 1	"t": 1109622	"P": 1498.5	"F": -4859}
{"v": 1	"t": 1109642	"P": 1491.0	"F": -4636}
{"v": 1	"t": 1109662	"P": 1494.5	"F": -4791}
{"v": 1	"t": 1109683	"P": 1495.0	"F": -4815}
{"v": 1	"t": 1109703	"P": 1490.75	"F": -4779}
{"v": 1	"t": 1109723	"P": 1489.0	"F": -4793}
{"v": 1	"t": 1109744	"P": 1491.75	"F": -4652}
{"v": 1	"t": 1109764	"P": 1493.25	"F": -4856}
{"v": 1	"t": 1109785	"P": 1490.25	"F": -4862}
{"v": 1	"t": 1109805	"P": 1494.5	"F": -4770}
{"v": 1	"t": 1109825	"P": 1493.25	"F": -4732}
{"v": 1	"t": 1109846	"P": 1494.5	"F": -4648}
{"v": 1	"t": 1109866	"P": 1491.0	"F": -4616}
{"v": 1	"t": 1109886	"P": 1496.25	"F": -4854}
{"v": 1	"t": 1109907	"P": 1495.25	"F": -4979}
{"v": 1	"t": 1109927	"P": 1486.75	"F": -4764	"C": 45.725	"D": 3251	"sn": 54091929832280	"file": "/data/device_log/data0000.out"}
{"v": 1	"t": 1109947	"P": 1487.25	"F": -4699}
{"v": 1	"t": 1109968	"P": 1496.0	"F": -4789}
{"v": 1	"t": 1109988	"P": 1487.0	"F": -4614}
{"v": 1	"t": 1110009	"P": 1488.75	"F": -4646}
{"v": 1	"t": 1110029	"P": 1499.25	"F": -4678}
{"v": 1	"t": 1110049	"P": 1495.0	"F": -4727}
{"v": 1	"t": 1110070	"P": 1492.0	"F": -4703}
{"v": 1	"t": 1110090	"P": 1497.5	"F": -4677}
{"v": 1	"t": 1110111	"P": 1490.75	"F": -4841}
{"v": 1	"t": 1110131	"P": 1488.75	"F": -4881}
{"v": 1	"t": 1110151	"P": 1500.0	"F": -4751}
{"v": 1	"t": 1110172	"P": 1494.5	"F": -4752}
{"v": 1	"t": 1110192	"P": 1490.5	"F": -4785}
{"v": 1	"t": 1110212	"P": 1494.75	"F": -4675}
{"v": 1	"t": 1110233	"P": 1494.0	"F": -4546}
{"v": 1	"t": 1110253	"P": 1494.0	"F": -4614}
{"v": 1	"t": 1110273	"P": 1493.0	"F": -4720}
{"v": 1	"t": 1110294	"P": 1498.25	"F": -4836}
{"v": 1	"t": 1110314	"P": 1494.25	"F": -4759}
{"v": 1	"t": 1110335	"P": 1491.25	"F": -4664}
{"v": 1	"t": 1110355	"P": 1501.5	"F": -4786}
{"v": 1	"t": 1110375	"P": 1499.5	"F": -4568}
{"v": 1	"t": 1110396	"P": 1496.0	"F": -4699}
{"v": 1	"t": 1110416	"P": 1490.5	"F": -4610}
{"v": 1	"t": 1110436	"P": 1499.75	"F": -4489}
{"v": 1	"t": 1110457	"P": 1500.25	"F": -4797}
{"v": 1	"t": 1110477	"P": 1494.0	"F": -4639}
{"v": 1	"t": 1110497	"P": 1492.25	"F": -4580}
{"v": 1	"t": 1110518	"P": 1501.5	"F": -4711}
{"v": 1	"t": 1110538	"P": 1493.0	"F": -4756}
{"v": 1	"t": 1110558	"P": 1496.0	"F": -4755}
{"v": 1	"t": 1110579	"P": 1500.0	"F": -4694}
{"v": 1	"t": 1110599	"P": 1499.0	"F": -4963}
{"v": 1	"t": 1110619	"P": 1494.25	"F": -4800}
{"v": 1	"t": 1110640	"P": 1490.75	"F": -4804}
{"v": 1	"t": 1110660	"P": 1499.0	"F": -4772}
{"v": 1	"t": 1110681	"P": 1493.0	"F": -4813}
{"v": 1	"t": 1110701	"P": 1490.0	"F": -4813}
{"v": 1	"t": 1110721	"P": 1498.5	"F": -4886}
{"v": 1	"t": 1110742	"P": 1493.25	"F": -4860}
{"v": 1	"t": 1110762	"P": 1490.75	"F": -4969}
{"v": 1	"t": 1110783	"P": 1496.5	"F": -5023}
{"v": 1	"t": 1110803	"P": 1496.5	"F": -4898}
{"v": 1	"t": 1110823	"P": 1490.25	"F": -4597}
{"v": 1	"t": 1110844	"P": 1500.75	"F": -4864}
{"v": 1	"t": 1110864	"P": 1497.0	"F": -4955}
{"v": 1	"t": 1110885	"P": 1485.75	"F": -4768}
{"v": 1	"t": 1110905	"P": 1497.5	"F": -4622}
{"v": 1	"t": 1110925	"P": 1495.75	"F": -4735}
{"v": 1	"t": 1110946	"P": 1489.75	"F": -5027	"C": 45.76	"D": 3251	"sn": 54091929832280	"file": "/data/device_log/data0000.out"}
{"v": 1	"t": 1110966	"P": 1492.75	"F": -4822}
{"v": 1	"t": 1110987	"P": 1488.75	"F": -4694}
{"v": 1	"t": 1111007	"P": 1489.25	"F": -4793}
{"v": 1	"t": 1111027	"P": 1491.25	"F": -4783}
{"v": 1	"t": 1111048	"P": 1495.0	"F": -4618}
{"v": 1	"t": 1111068	"P": 1490.75	"F": -4753}
{"v": 1	"t": 1111089	"P": 1490.5	"F": -4887}
{"v": 1	"t": 1111109	"P": 1490.5	"F": -4725}
{"v": 1	"t": 1111129	"P": 1489.25	"F": -4799}
{"v": 1	"t": 1111150	"P": 1485.25	"F": -4926}
{"v": 1	"t": 1111170	"P": 1489.0	"F": -5010}
{"v": 1	"t": 1111190	"P": 1487.5	"F": -4727}
{"v": 1	"t": 1111211	"P": 1483.5	"F": -4803}
{"v": 1	"t": 1111231	"P": 1490.5	"F": -4898}
{"v": 1	"t": 1111251	"P": 1487.5	"F": -4832}
{"v": 1	"t": 1111272	"P": 1490.75	"F": -4839}
{"v": 1	"t": 1111292	"P": 1482.25	"F": -4881}
{"v": 1	"t": 1111312	"P": 1488.25	"F": -4957}
{"v": 1	"t": 1111333	"P": 1486.5	"F": -4862}
{"v": 1	"t": 1111353	"P": 1484.0	"F": -4843}
{"v": 1	"t": 1111373	"P": 1491.5	"F": -4737}
{"v": 1	"t": 1111394	"P": 1494.25	"F": -4679}
{"v": 1	"t": 1111414	"P": 1491.25	"F": -4832}
{"v": 1	"t": 1111435	"P": 1491.0	"F": -4788}
{"v": 1	"t": 1111455	"P": 1493.5	"F": -4952}
{"v": 1	"t": 1111475	"P": 1495.25	"F": -4811}
{"v": 1	"t": 1111496	"P": 1492.0	"F": -4752}
{"v": 1	"t": 1111516	"P": 1490.0	"F": -4785}
{"v": 1	"t": 1111536	"P": 1494.5	"F": -4798}
{"v": 1	"t": 1111557	"P": 1497.0	"F": -4761}
{"v": 1	"t": 1111577	"P": 1491.75	"F": -4845}
{"v": 1	"t": 1111597	"P": 1490.25	"F": -4875}
{"v": 1	"t": 1111617	"P": 1494.75	"F": -4802}
{"v": 1	"t": 1111638	"P": 1494.75	"F": -4912}
{"v": 1	"t": 1111658	"P": 1491.5	"F": -4876}
{"v": 1	"t": 1111678	"P": 1488.0	"F": -4859}
{"v": 1	"t": 1111699	"P": 1490.75	"F": -4746}
{"v": 1	"t": 1111719	"P": 1502.0	"F": -4795}
{"v": 1	"t": 1111739	"P": 1492.75	"F": -5018}
{"v": 1	"t": 1111759	"P": 1491.75	"F": -5025}
{"v": 1	"t": 1111780	"P": 1494.0	"F": -4858}
{"v": 1	"t": 1111800	"P": 1496.5	"F": -4827}
{"v": 1	"t": 1111820	"P": 1494.75	"F": -4934}
{"v": 1	"t": 1111841	"P": 1497.25	"F": -4901}
{"v": 1	"t": 1111861	"P": 1492.5	"F": -4994}
{"v": 1	"t": 1111881	"P": 1493.0	"F": -4948}
{"v": 1	"t": 1111901	"P": 1496.25	"F": -4893}
{"v": 1	"t": 1111922	"P": 1496.0	"F": -4958}
{"v": 1	"t": 1111942	"P": 1491.0	"F": -4814}
{"v": 1	"t": 1111962	"P": 1491.5	"F": -5002	"C": 45.74	"D": 3251	"sn": 54091929832280	"file": "/data/device_log/data0000.out"}
{"v": 1	"t": 1111983	"P": 1499.0	"F": -4855}
{"v": 1	"t": 1112003	"P": 1495.5	"F": -4941}
{"v": 1	"t": 1112023	"P": 1494.25	"F": -4889}
{"v": 1	"t": 1112043	"P": 1491.5	"F": -4977}
{"v": 1	"t": 1112064	"P": 1497.5	"F": -4996}
{"v": 1	"t": 1112084	"P": 1496.75	"F": -5032}
{"v": 1	"t": 1112104	"P": 1491.25	"F": -4959}
{"v": 1	"t": 1112125	"P": 1489.5	"F": -4830}
{"v": 1	"t": 1112145	"P": 1495.75	"F": -4857}
{"v": 1	"t": 1112165	"P": 1498.75	"F": -4969}
{"v": 1	"t": 1112185	"P": 1494.5	"F": -4982}
{"v": 1	"t": 1112206	"P": 1493.0	"F": -5054}
{"v": 1	"t": 1112226	"P": 1494.25	"F": -4845}
{"v": 1	"t": 1112246	"P": 1493.75	"F": -4926}
{"v": 1	"t": 1112267	"P": 1495.25	"F": -5011}
{"v": 1	"t": 1112287	"P": 1492.5	"F": -4894}
{"v": 1	"t": 1112307	"P": 1493.75	"F": -4901}
{"v": 1	"t": 1112327	"P": 1495.75	"F": -5139}
{"v": 1	"t": 1112348	"P": 1497.75	"F": -5093}
{"v": 1	"t": 1112368	"P": 1494.75	"F": -4901}
{"v": 1	"t": 1112388	"P": 1490.75	"F": -4960}
{"v": 1	"t": 1112408	"P": 1496.25	"F": -4954}
{"v": 1	"t": 1112429	"P": 1496.5	"F": -4863}
{"v": 1	"t": 1112449	"P": 1494.5	"F": -4899}
{"v": 1	"t": 1112469	"P": 1492.25	"F": -4986}
{"v": 1	"t": 1112490	"P": 1491.25	"F": -4937}
{"v": 1	"t": 1112510	"P": 1494.5	"F": -4894}
{"v": 1	"t": 1112530	"P": 1493.5	"F": -4808}
{"v": 1	"t": 1112550	"P": 1494.0	"F": -4806}
{"v": 1	"t": 1112571	"P": 1493.5	"F": -4926}
{"v": 1	"t": 1112591	"P": 1495.5	"F": -4865}
{"v": 1	"t": 1112611	"P": 1501.0	"F": -4928}
{"v": 1	"t": 1112632	"P": 1495.5	"F": -4841}
{"v": 1	"t": 1112652	"P": 1494.75	"F": -4934}
{"v": 1	"t": 1112672	"P": 1494.75	"F": -4983}
{"v": 1	"t": 1112692	"P": 1498.5	"F": -4688}
{"v": 1	"t": 1112713	"P": 1495.0	"F": -4878}
{"v": 1	"t": 1112733	"P": 1497.25	"F": -4866}
{"v": 1	"t": 1112753	"P": 1493.5	"F": -4888}
{"v": 1	"t": 1112773	"P": 1496.25	"F": -4799}
{"v": 1	"t": 1112794	"P": 1497.0	"F": -4808}
{"v": 1	"t": 1112814	"P": 1495.25	"F": -4861}
{"v": 1	"t": 1112834	"P": 1498.75	"F": -4747}
{"v": 1	"t": 1112855	"P": 1496.25	"F": -4743}
{"v": 1	"t": 1112875	"P": 1500.5	"F": -4884}
{"v": 1	"t": 1112895	"P": 1501.25	"F": -4787}
{"v": 1	"t": 1112915	"P": 1495.0	"F": -4720}
{"v": 1	"t": 1112936	"P": 1494.25	"F": -4720}
{"v": 1	"t": 1112956	"P": 1489.25	"F": -4763}
{"v": 1	"t": 1112976	"P": 1496.25	"F": -4717	"C": 45.74	"D": 3251	"sn": 54091929832280	"file": "/data/device_log/data0000.out"}
{"v": 1	"t": 1112997	"P": 1497.5	"F": -4646}
{"v": 1	"t": 1113017	"P": 1489.25	"F": -4573}
{"v": 1	"t": 1113037	"P": 1488.25	"F": -4762}
{"v": 1	"t": 1113057	"P": 1490.75	"F": -4781}
{"v": 1	"t": 1113078	"P": 1493.75	"F": -4640}
{"v": 1	"t": 1113098	"P": 1490.5	"F": -4672}
{"v": 1	"t": 1113118	"P": 1490.0	"F": -4486}
{"v": 1	"t": 1113139	"P": 1493.5	"F": -4728}
{"v": 1	"t": 1113159	"P": 1497.0	"F": -4810}
{"v": 1	"t": 1113179	"P": 1491.75	"F": -4863}
{"v": 1	"t": 1113199	"P": 1488.75	"F": -4777}
{"v": 1	"t": 1113220	"P": 1491.25	"F": -4716}
{"v": 1	"t": 1113240	"P": 1490.75	"F": -4862}
{"v": 1	"t": 1113260	"P": 1494.25	"F": -4978}
{"v": 1	"t": 1113281	"P": 1493.5	"F": -4613}
{"v": 1	"t": 1113301	"P": 1491.5	"F": -4650}
{"v": 1	"t": 1113321	"P": 1492.25	"F": -4627}
{"v": 1	"t": 1113341	"P": 1493.25	"F": -4724}
{"v": 1	"t": 1113362	"P": 1495.0	"F": -4726}
{"v": 1	"t": 1113382	"P": 1491.5	"F": -4930}
{"v": 1	"t": 1113402	"P": 1495.75	"F": -4756}
{"v": 1	"t": 1113422	"P": 1497.75	"F": -4711}
{"v": 1	"t": 1113443	"P": 1491.25	"F": -4654}
{"v": 1	"t": 1113463	"P": 1496.5	"F": -4814}
{"v": 1	"t": 1113483	"P": 1491.0	"F": -4663}
{"v": 1	"t": 1113504	"P": 1493.0	"F": -4831}
{"v": 1	"t": 1113524	"P": 1495.75	"F": -4753}
{"v": 1	"t": 1113544	"P": 1489.25	"F": -4745}
{"v": 1	"t": 1113564	"P": 1488.75	"F": -4781}
{"v": 1	"t": 1113585	"P": 1491.0	"F": -4743}
{"v": 1	"t": 1113605	"P": 1496.75	"F": -4740}
{"v": 1	"t": 1113625	"P": 1498.0	"F": -4594}
{"v": 1	"t": 1113646	"P": 1493.0	"F": -4783}
{"v": 1	"t": 1113666	"P": 1488.5	"F": -4547}
{"v": 1	"t": 1113686	"P": 1487.25	"F": -4399}
{"v": 1	"t": 1113706	"P": 1495.0	"F": -4737}
{"v": 1	"t": 1113727	"P": 1491.0	"F": -4570}
{"v": 1	"t": 1113747	"P": 1487.0	"F": -4814}
{"v": 1	"t": 1113767	"P": 1489.75	"F": -4670}
{"v": 1	"t": 1113788	"P": 1495.0	"F": -4593}
{"v": 1	"t": 1113808	"P": 1493.0	"F": -4722}
{"v": 1	"t": 1113828	"P": 1491.75	"F": -4609}
{"v": 1	"t": 1113848	"P": 1486.75	"F": -4669}
{"v": 1	"t": 1113869	"P": 1489.0	"F": -4812}
{"v": 1	"t": 1113889	"P": 1488.0	"F": -4747}
{"v": 1	"t": 1113909	"P": 1486.75	"F": -4576}
{"v": 1	"t": 1113929	"P": 1486.0	"F": -4612}
{"v": 1	"t": 1113950	"P": 1489.25	"F": -4924}
{"v": 1	"t": 1113970	"P": 1499.75	"F": -4757}
{"v": 1	"t": 1113990	"P": 1489.25	"F": -4660	"C": 45.695	"D": 3251	"sn": 54091929832280	"file": "/data/device_log/data0000.out"}
{"v": 1	"t": 1114011	"P": 1486.0	"F": -4603}
{"v": 1	"t": 1114031	"P": 1485.25	"F": -4824}
{"v": 1	"t": 1114051	"P": 1494.0	"F": -4809}
{"v": 1	"t": 1114071	"P": 1495.0	"F": -4866}
{"v": 1	"t": 1114092	"P": 1489.5	"F": -4795}
{"v": 1	"t": 1114112	"P": 1486.25	"F": -4576}
{"v": 1	"t": 1114132	"P": 1488.0	"F": -4488}
{"v": 1	"t": 1114153	"P": 1499.25	"F": -4776}
{"v": 1	"t": 1114173	"P": 1493.5	"F": -4704}
{"v": 1	"t": 1114193	"P": 1484.0	"F": -4785}
{"v": 1	"t": 1114213	"P": 1491.0	"F": -4944}
{"v": 1	"t": 1114234	"P": 1494.5	"F": -4791}
{"v": 1	"t": 1114254	"P": 1491.0	"F": -4657}
{"v": 1	"t": 1114274	"P": 1489.5	"F": -4835}
{"v": 1	"t": 1114295	"P": 1487.25	"F": -4661}
{"v": 1	"t": 1114315	"P": 1485.5	"F": -4498}
{"v": 1	"t": 1114335	"P": 1499.25	"F": -4502}
{"v": 1	"t": 1114355	"P": 1488.25	"F": -4716}
{"v": 1	"t": 1114376	"P": 1492.5	"F": -4664}
{"v": 1	"t": 1114396	"P": 1487.25	"F": -4651}
{"v": 1	"t": 1114416	"P": 1488.75	"F": -4621}
{"v": 1	"t": 1114437	"P": 1489.5	"F": -4903}
{"v": 1	"t": 1114457	"P": 1493.25	"F": -4577}
{"v": 1	"t": 1114477	"P": 1488.5	"F": -4651}
{"v": 1	"t": 1114497	"P": 1489.5	"F": -4767}
{"v": 1	"t": 1114518	"P": 1491.75	"F": -4518}
{"v": 1	"t": 1114538	"P": 1488.25	"F": -4460}
{"v": 1	"t": 1114558	"P": 1489.5	"F": -4586}
{"v": 1	"t": 1114579	"P": 1492.5	"F": -4644}
{"v": 1	"t": 1114599	"P": 1494.0	"F": -4721}
{"v": 1	"t": 1114619	"P": 1488.5	"F": -4829}
{"v": 1	"t": 1114640	"P": 1486.5	"F": -4752}
{"v": 1	"t": 1114660	"P": 1492.0	"F": -4696}
{"v": 1	"t": 1114680	"P": 1490.0	"F": -4800}
{"v": 1	"t": 1114701	"P": 1488.75	"F": -4679}
{"v": 1	"t": 1114721	"P": 1490.0	"F": -4643}
{"v": 1	"t": 1114741	"P": 1491.0	"F": -4843}
{"v": 1	"t": 1114761	"P": 1490.25	"F": -4811}
{"v": 1	"t": 1114782	"P": 1487.5	"F": -4947}
{"v": 1	"t": 1114802	"P": 1482.0	"F": -4694}
{"v": 1	"t": 1114822	"P": 1488.5	"F": -4632}
{"v": 1	"t": 1114843	"P": 1495.25	"F": -4659}
{"v": 1	"t": 1114863	"P": 1491.75	"F": -4621}
{"v": 1	"t": 1114883	"P": 1490.0	"F": -4817}
{"v": 1	"t": 1114903	"P": 1486.75	"F": -4712}
{"v": 1	"t": 1114924	"P": 1489.0	"F": -4861}
{"v": 1	"t": 1114944	"P": 1493.25	"F": -4642}
{"v": 1	"t": 1114964	"P": 1489.25	"F": -4662}
{"v": 1	"t": 1114985	"P": 1485.75	"F": -4651}
{"v": 1	"t": 1115005	"P": 1488.5	"F": -4770	"C": 45.74	"D": 3251	"sn": 54091929832280	"file": "/data/device_log/data0000.out"}
{"v": 1	"t": 1115025	"P": 1494.5	"F": -4561}
{"v": 1	"t": 1115045	"P": 1492.25	"F": -4575}
{"v": 1	"t": 1115066	"P": 1489.0	"F": -4632}
{"v": 1	"t": 1115086	"P": 1486.5	"F": -4472}
{"v": 1	"t": 1115106	"P": 1491.75	"F": -4631}
{"v": 1	"t": 1115127	"P": 1493.5	"F": -4486}
{"v": 1	"t": 1115147	"P": 1489.5	"F": -4526}
{"v": 1	"t": 1115167	"P": 1480.5	"F": -4319}
{"v": 1	"t": 1115187	"P": 1492.25	"F": -4400}
{"v": 1	"t": 1115208	"P": 1491.0	"F": -4509}
{"v": 1	"t": 1115228	"P": 1489.75	"F": -4660}
{"v": 1	"t": 1115248	"P": 1486.25	"F": -4655}
{"v": 1	"t": 1115268	"P": 1488.5	"F": -4744}
{"v": 1	"t": 1115289	"P": 1491.75	"F": -4561}
{"v": 1	"t": 1115309	"P": 1491.0	"F": -4709}
{"v": 1	"t": 1115329	"P": 1486.75	"F": -4760}
{"v": 1	"t": 1115350	"P": 1482.25	"F": -4603}
{"v": 1	"t": 1115370	"P": 1494.75	"F": -4615}
{"v": 1	"t": 1115390	"P": 1490.0	"F": -4661}
{"v": 1	"t": 1115410	"P": 1487.0	"F": -4512}
{"v": 1	"t": 1115431	"P": 1489.5	"F": -4588}
{"v": 1	"t": 1115451	"P": 1488.75	"F": -4583}
{"v": 1	"t": 1115471	"P": 1489.75	"F": -4504}
{"v": 1	"t": 1115492	"P": 1490.25	"F": -4708}
{"v": 1	"t": 1115512	"P": 1484.5	"F": -4630}
{"v": 1	"t": 1115532	"P": 1489.75	"F": -4593}
{"v": 1	"t": 1115552	"P": 1490.25	"F": -4490}
{"v": 1	"t": 1115573	"P": 1491.75	"F": -4585}
{"v": 1	"t": 1115593	"P": 1489.0	"F": -4754}
{"v": 1	"t": 1115613	"P": 1488.75	"F": -4744}
{"v": 1	"t": 1115634	"P": 1494.0	"F": -4684}
{"v": 1	"t": 1115654	"P": 1491.0	"F": -4676}
{"v": 1	"t": 1115674	"P": 1489.0	"F": -4599}
{"v": 1	"t": 1115694	"P": 1484.75	"F": -4705}
{"v": 1	"t": 1115715	"P": 1488.0	"F": -4821}
{"v": 1	"t": 1115735	"P": 1499.0	"F": -4575}
{"v": 1	"t": 1115755	"P": 1493.5	"F": -4502}
{"v": 1	"t": 1115776	"P": 1485.5	"F": -4614}
{"v": 1	"t": 1115796	"P": 1495.5	"F": -4719}
{"v": 1	"t": 1115816	"P": 1491.75	"F": -4671}
{"v": 1	"t": 1115836	"P": 1493.75	"F": -4601}
{"v": 1	"t": 1115857	"P": 1494.25	"F": -4556}
{"v": 1	"t": 1115877	"P": 1491.25	"F": -4568}
{"v": 1	"t": 1115897	"P": 1492.25	"F": -4699}
{"v": 1	"t": 1115917	"P": 1488.0	"F": -4657}
{"v": 1	"t": 1115938	"P": 1492.75	"F": -4631}
{"v": 1	"t": 1115958	"P": 1488.0	"F": -4506}
{"v": 1	"t": 1115978	"P": 1485.0	"F": -4861}
{"v": 1	"t": 1115999	"P": 1483.75	"F": -4554}
{"v": 1	"t": 1116019	"P": 1491.0	"F": -4634	"C": 45.74	"D": 3251	"sn": 54091929832280	"file": "/data/device_log/data0000.out"}
{"v": 1	"t": 1116039	"P": 1486.0	"F": -4640}
{"v": 1	"t": 1116059	"P": 1483.0	"F": -4553}
{"v": 1	"t": 1116080	"P": 1482.5	"F": -4680}
{"v": 1	"t": 1116100	"P": 1486.0	"F": -4641}
{"v": 1	"t": 1116120	"P": 1485.5	"F": -4573}
{"v": 1	"t": 1116140	"P": 1484.25	"F": -4643}
{"v": 1	"t": 1116161	"P": 1480.75	"F": -4555}
{"v": 1	"t": 1116181	"P": 1485.5	"F": -4635}
{"v": 1	"t": 1116201	"P": 1491.0	"F": -4649}
{"v": 1	"t": 1116222	"P": 1489.0	"F": -4611}
{"v": 1	"t": 1116242	"P": 1482.75	"F": -4541}
{"v": 1	"t": 1116262	"P": 1481.75	"F": -4535}
{"v": 1	"t": 1116282	"P": 1490.0	"F": -4745}
{"v": 1	"t": 1116303	"P": 1488.75	"F": -4609}
{"v": 1	"t": 1116323	"P": 1485.5	"F": -4549}
{"v": 1	"t": 1116343	"P": 1478.5	"F": -4302}
{"v": 1	"t": 1116364	"P": 1487.75	"F": -4459}
{"v": 1	"t": 1116384	"P": 1491.0	"F": -4476}
{"v": 1	"t": 1116404	"P": 1483.0	"F": -4751}
{"v": 1	"t": 1116424	"P": 1477.25	"F": -4681}
{"v": 1	"t": 1116445	"P": 1483.5	"F": -4388}
{"v": 1	"t": 1116465	"P": 1483.25	"F": -4467}
{"v": 1	"t": 1116485	"P": 1482.75	"F": -4330}
{"v": 1	"t": 1116506	"P": 1483.0	"F": -4638}
{"v": 1	"t": 1116526	"P": 1480.75	"F": -4499}
{"v": 1	"t": 1116546	"P": 1480.0	"F": -4558}
{"v": 1	"t": 1116566	"P": 1487.5	"F": -4516}
{"v": 1	"t": 1116587	"P": 1475.25	"F": -4664}
{"v": 1	"t": 1116607	"P": 1479.0	"F": -4577}
{"v": 1	"t": 1116627	"P": 1476.5	"F": -4453}
{"v": 1	"t": 1116647	"P": 1483.0	"F": -4711}
{"v": 1	"t": 1116668	"P": 1484.75	"F": -4714}
{"v": 1	"t": 1116688	"P": 1479.75	"F": -4574}
{"v": 1	"t": 1116708	"P": 1479.0	"F": -4607}
{"v": 1	"t": 1116729	"P": 1484.0	"F": -4722}
{"v": 1	"t": 1116749	"P": 1486.75	"F": -4565}
{"v": 1	"t": 1116769	"P": 1485.0	"F": -4733}
{"v": 1	"t": 1116789	"P": 1486.0	"F": -4705}
{"v": 1	"t": 1116810	"P": 1481.75	"F": -4742}
{"v": 1	"t": 1116830	"P": 1483.25	"F": -4672}
{"v": 1	"t": 1116850	"P": 1477.0	"F": -4590}
{"v": 1	"t": 1116870	"P": 1477.75	"F": -4702}
{"v": 1	"t": 1116891	"P": 1474.5	"F": -4566}
{"v": 1	"t": 1116911	"P": 1476.0	"F": -4547}
{"v": 1	"t": 1116931	"P": 1483.75	"F": -4722}
{"v": 1	"t": 1116952	"P": 1475.5	"F": -4686}
{"v": 1	"t": 1116972	"P": 1474.25	"F": -4598}
{"v": 1	"t": 1116992	"P": 1476.25	"F": -4780}
{"v": 1	"t": 1117013	"P": 1477.5	"F": -4648}
{"v": 1	"t": 1117033	"P": 1474.0	"F": -4478	"C": 45.71	"D": 3251	"sn": 54091929832280	"file": "/data/device_log/data0000.out"}
{"v": 1	"t": 1117053	"P": 1478.5	"F": -4802}
{"v": 1	"t": 1117074	"P": 1479.75	"F": -4559}
{"v": 1	"t": 1117094	"P": 1481.25	"F": -4564}
{"v": 1	"t": 1117114	"P": 1475.25	"F": -4544}
{"v": 1	"t": 1117135	"P": 1483.25	"F": -4582}
{"v": 1	"t": 1117155	"P": 1484.75	"F": -4724}
{"v": 1	"t": 1117176	"P": 1476.25	"F": -4406}
{"v": 1	"t": 1117196	"P": 1475.0	"F": -4527}
{"v": 1	"t": 1117216	"P": 1479.75	"F": -4547}
{"v": 1	"t": 1117237	"P": 1484.0	"F": -4509}
{"v": 1	"t": 1117257	"P": 1478.75	"F": -4483}
{"v": 1	"t": 1117277	"P": 1476.75	"F": -4822}
{"v": 1	"t": 1117298	"P": 1477.75	"F": -4800}
{"v": 1	"t": 1117318	"P": 1478.75	"F": -4715}
{"v": 1	"t": 1117338	"P": 1478.25	"F": -4770}
{"v": 1	"t": 1117359	"P": 1480.5	"F": -4473}
{"v": 1	"t": 1117379	"P": 1478.5	"F": -4587}
{"v": 1	"t": 1117400	"P": 1475.75	"F": -4559}
{"v": 1	"t": 1117420	"P": 1482.25	"F": -4710}
{"v": 1	"t": 1117440	"P": 1479.0	"F": -4479}
{"v": 1	"t": 1117461	"P": 1476.25	"F": -4678}
{"v": 1	"t": 1117481	"P": 1471.75	"F": -4453}
{"v": 1	"t": 1117501	"P": 1479.25	"F": -4425}
{"v": 1	"t": 1117522	"P": 1474.75	"F": -4482}
{"v": 1	"t": 1117542	"P": 1475.5	"F": -4589}
{"v": 1	"t": 1117562	"P": 1483.5	"F": -4648}
{"v": 1	"t": 1117583	"P": 1477.0	"F": -4724}
{"v": 1	"t": 1117603	"P": 1477.0	"F": -4657}
{"v": 1	"t": 1117624	"P": 1475.25	"F": -4558}
{"v": 1	"t": 1117644	"P": 1481.0	"F": -4585}
{"v": 1	"t": 1117664	"P": 1475.0	"F": -4727}
{"v": 1	"t": 1117685	"P": 1470.25	"F": -4622}
{"v": 1	"t": 1117705	"P": 1480.75	"F": -4627}
{"v": 1	"t": 1117725	"P": 1478.75	"F": -4558}
{"v": 1	"t": 1117746	"P": 1474.0	"F": -4444}
{"v": 1	"t": 1117766	"P": 1478.0	"F": -4564}
{"v": 1	"t": 1117786	"P": 1482.0	"F": -4651}
{"v": 1	"t": 1117807	"P": 1482.5	"F": -4532}
{"v": 1	"t": 1117827	"P": 1474.75	"F": -4680}
{"v": 1	"t": 1117847	"P": 1479.75	"F": -4704}
{"v": 1	"t": 1117868	"P": 1479.75	"F": -4703}
{"v": 1	"t": 1117888	"P": 1479.25	"F": -4544}
{"v": 1	"t": 1117908	"P": 1478.0	"F": -4432}
{"v": 1	"t": 1117929	"P": 1485.0	"F": -4550}
{"v": 1	"t": 1117949	"P": 1482.75	"F": -4523}
{"v": 1	"t": 1117970	"P": 1474.75	"F": -4663}
{"v": 1	"t": 1117990	"P": 1480.25	"F": -4583}
{"v": 1	"t": 1118010	"P": 1479.0	"F": -4458}
{"v": 1	"t": 1118031	"P": 1477.75	"F": -4596}
{"v": 1	"t": 1118051	"P": 1477.0	"F": -4469	"C": 45.72	"D": 3251	"sn": 54091929832280	"file": "/data/device_log/data0000.out"}
{"v": 1	"t": 1118071	"P": 1483.0	"F": -4816}
{"v": 1	"t": 1118092	"P": 1477.5	"F": -4552}
{"v": 1	"t": 1118112	"P": 1481.25	"F": -4526}
{"v": 1	"t": 1118133	"P": 1480.0	"F": -4495}
{"v": 1	"t": 1118153	"P": 1477.0	"F": -4523}
{"v": 1	"t": 1118173	"P": 1471.25	"F": -4617}
{"v": 1	"t": 1118194	"P": 1476.0	"F": -4909}
{"v": 1	"t": 1118214	"P": 1478.5	"F": -4639}
{"v": 1	"t": 1118235	"P": 1478.0	"F": -4555}
{"v": 1	"t": 1118255	"P": 1475.25	"F": -4590}
{"v": 1	"t": 1118276	"P": 1473.25	"F": -4486}
{"v": 1	"t": 1118296	"P": 1481.5	"F": -4572}
{"v": 1	"t": 1118316	"P": 1481.75	"F": -4561}
{"v": 1	"t": 1118337	"P": 1479.0	"F": -4668}
{"v": 1	"t": 1118357	"P": 1473.25	"F": -4641}
{"v": 1	"t": 1118377	"P": 1481.5	"F": -4562}
{"v": 1	"t": 1118398	"P": 1480.75	"F": -4649}
{"v": 1	"t": 1118418	"P": 1474.5	"F": -4554}
{"v": 1	"t": 1118439	"P": 1484.25	"F": -4814}
{"v": 1	"t": 1118459	"P": 1480.25	"F": -4650}
{"v": 1	"t": 1118479	"P": 1470.0	"F": -4508}
{"v": 1	"t": 1118500	"P": 1475.75	"F": -4626}
{"v": 1	"t": 1118520	"P": 1477.0	"F": -4571}
{"v": 1	"t": 1118541	"P": 1476.5	"F": -4487}
{"v": 1	"t": 1118561	"P": 1479.5	"F": -4511}
{"v": 1	"t": 1118581	"P": 1480.0	"F": -4573}
{"v": 1	"t": 1118602	"P": 1479.25	"F": -4714}
{"v": 1	"t": 1118622	"P": 1474.0	"F": -4540}
{"v": 1	"t": 1118642	"P": 1479.25	"F": -4555}
{"v": 1	"t": 1118663	"P": 1482.75	"F": -4565}
{"v": 1	"t": 1118683	"P": 1476.75	"F": -4529}
{"v": 1	"t": 1118704	"P": 1476.75	"F": -4498}
{"v": 1	"t": 1118724	"P": 1478.25	"F": -4458}
{"v": 1	"t": 1118744	"P": 1476.5	"F": -4307}
{"v": 1	"t": 1118765	"P": 1473.75	"F": -4562}
{"v": 1	"t": 1118785	"P": 1482.5	"F": -4645}
{"v": 1	"t": 1118805	"P": 1481.75	"F": -4562}
{"v": 1	"t": 1118826	"P": 1477.75	"F": -4505}
{"v": 1	"t": 1118846	"P": 1478.0	"F": -4607}
{"v": 1	"t": 1118866	"P": 1482.25	"F": -4567}
{"v": 1	"t": 1118887	"P": 1478.25	"F": -4817}
{"v": 1	"t": 1118907	"P": 1474.25	"F": -4758}
{"v": 1	"t": 1118927	"P": 1484.5	"F": -4570}
{"v": 1	"t": 1118948	"P": 1477.75	"F": -4419}
{"v": 1	"t": 1118968	"P": 1476.75	"F": -4501}
{"v": 1	"t": 1118988	"P": 1473.5	"F": -4740}
{"v": 1	"t": 1119009	"P": 1483.0	"F": -4825}
{"v": 1	"t": 1119029	"P": 1475.0	"F": -4701}
{"v": 1	"t": 1119050	"P": 1476.25	"F": -4533}
{"v": 1	"t": 1119070	"P": 1477.0	"F": -4548	"C": 45.7	"D": 3251	"sn": 54091929832280	"file": "/data/device_log/data0000.out"}
{"v": 1	"t": 1119090	"P": 1478.25	"F": -4462}
{"v": 1	"t": 1119111	"P": 1475.75	"F": -4304}
{"v": 1	"t": 1119131	"P": 1479.5	"F": -4573}
{"v": 1	"t": 1119152	"P": 1473.75	"F": -4572}
{"v": 1	"t": 1119172	"P": 1470.25	"F": -4552}
{"v": 1	"t": 1119192	"P": 1474.75	"F": -4587}
{"v": 1	"t": 1119213	"P": 1477.25	"F": -4619}
{"v": 1	"t": 1119233	"P": 1475.0	"F": -4558}
{"v": 1	"t": 1119253	"P": 1476.75	"F": -4415}
{"v": 1	"t": 1119274	"P": 1479.25	"F": -4663}
{"v": 1	"t": 1119294	"P": 1476.75	"F": -4616}
{"v": 1	"t": 1119315	"P": 1473.0	"F": -4554}
{"v": 1	"t": 1119335	"P": 1479.5	"F": -4665}
{"v": 1	"t": 1119355	"P": 1474.75	"F": -4744}
{"v": 1	"t": 1119376	"P": 1477.0	"F": -4602}
{"v": 1	"t": 1119396	"P": 1472.5	"F": -4451}
{"v": 1	"t": 1119416	"P": 1477.5	"F": -4662}
{"v": 1	"t": 1119437	"P": 1474.0	"F": -4535}
{"v": 1	"t": 1119457	"P": 1474.0	"F": -4599}
{"v": 1	"t": 1119477	"P": 1473.75	"F": -4473}
{"v": 1	"t": 1119498	"P": 1480.0	"F": -4450}
{"v": 1	"t": 1119518	"P": 1474.25	"F": -4421}
{"v": 1	"t": 1119538	"P": 1473.25	"F": -4729}
{"v": 1	"t": 1119559	"P": 1476.0	"F": -4812}
{"v": 1	"t": 1119579	"P": 1477.25	"F": -4601}
{"v": 1	"t": 1119600	"P": 1474.25	"F": -4545}
{"v": 1	"t": 1119620	"P": 1481.5	"F": -4661}
{"v": 1	"t": 1119640	"P": 1485.5	"F": -4543}
{"v": 1	"t": 1119661	"P": 1478.25	"F": -4576}
{"v": 1	"t": 1119681	"P": 1485.0	"F": -4611}
{"v": 1	"t": 1119701	"P": 1483.0	"F": -4471}
{"v": 1	"t": 1119722	"P": 1483.75	"F": -4615}
{"v": 1	"t": 1119742	"P": 1476.75	"F": -4640}
{"v": 1	"t": 1119762	"P": 1483.5	"F": -4574}
{"v": 1	"t": 1119783	"P": 1482.25	"F": -4624}
{"v": 1	"t": 1119803	"P": 1475.25	"F": -4588}
{"v": 1	"t": 1119824	"P": 1477.5	"F": -4484}
{"v": 1	"t": 1119844	"P": 1480.0	"F": -4710}
{"v": 1	"t": 1119864	"P": 1471.25	"F": -4746}
{"v": 1	"t": 1119885	"P": 1475.75	"F": -4566}
{"v": 1	"t": 1119905	"P": 1473.0	"F": -4552}
{"v": 1	"t": 1119926	"P": 1479.75	"F": -4448}
{"v": 1	"t": 1119946	"P": 1476.0	"F": -4303}
{"v": 1	"t": 1119966	"P": 1486.0	"F": -4607}
{"v": 1	"t": 1119987	"P": 1484.25	"F": -4593}
{"v": 1	"t": 1120007	"P": 1480.25	"F": -4674}
{"v": 1	"t": 1120027	"P": 1487.0	"F": -4574}
{"v": 1	"t": 1120048	"P": 1490.25	"F": -4709}
{"v": 1	"t": 1120068	"P": 1480.75	"F": -4630}
{"v": 1	"t": 1120088	"P": 1485.75	"F": -4678	"C": 45.7	"D": 3251	"sn": 54091929832280	"file": "/data/device_log/data0000.out"}
{"v": 1	"t": 1120109	"P": 1484.0	"F": -4793}
{"v": 1	"t": 1120129	"P": 1486.0	"F": -4599}
{"v": 1	"t": 1120149	"P": 1479.25	"F": -4464}
{"v": 1	"t": 1120170	"P": 1483.5	"F": -4601}
{"v": 1	"t": 1120190	"P": 1476.25	"F": -4510}
{"v": 1	"t": 1120211	"P": 1472.25	"F": -4545}
{"v": 1	"t": 1120231	"P": 1476.0	"F": -4596}
{"v": 1	"t": 1120251	"P": 1478.25	"F": -4725}
{"v": 1	"t": 1120272	"P": 1476.0	"F": -4628}
{"v": 1	"t": 1120292	"P": 1475.25	"F": -4821}
{"v": 1	"t": 1120312	"P": 1478.5	"F": -4538}
{"v": 1	"t": 1120333	"P": 1485.5	"F": -4447}
{"v": 1	"t": 1120353	"P": 1479.75	"F": -4682}
{"v": 1	"t": 1120373	"P": 1485.0	"F": -4623}
{"v": 1	"t": 1120394	"P": 1483.25	"F": -4652}
{"v": 1	"t": 1120414	"P": 1483.0	"F": -4622}
{"v": 1	"t": 1120435	"P": 1482.5	"F": -4481}
{"v": 1	"t": 1120455	"P": 1476.25	"F": -4622}
{"v": 1	"t": 1120475	"P": 1475.0	"F": -4507}
{"v": 1	"t": 1120496	"P": 1470.5	"F": -4501}
{"v": 1	"t": 1120516	"P": 1472.25	"F": -4598}
{"v": 1	"t": 1120536	"P": 1473.5	"F": -4434}
{"v": 1	"t": 1120557	"P": 1477.25	"F": -4554}
{"v": 1	"t": 1120577	"P": 1479.25	"F": -4569}
{"v": 1	"t": 1120598	"P": 1482.25	"F": -4693}
{"v": 1	"t": 1120618	"P": 1478.75	"F": -4575}
{"v": 1	"t": 1120638	"P": 1484.5	"F": -4616}
{"v": 1	"t": 1120659	"P": 1486.25	"F": -4637}
{"v": 1	"t": 1120679	"P": 1486.0	"F": -4514}
{"v": 1	"t": 1120699	"P": 1482.25	"F": -4615}
{"v": 1	"t": 1120720	"P": 1483.5	"F": -4672}
{"v": 1	"t": 1120740	"P": 1483.75	"F": -4620}
{"v": 1	"t": 1120761	"P": 1473.0	"F": -4730}
{"v": 1	"t": 1120781	"P": 1473.25	"F": -4515}
{"v": 1	"t": 1120801	"P": 1476.75	"F": -4630}
{"v": 1	"t": 1120822	"P": 1473.5	"F": -4603}
{"v": 1	"t": 1120842	"P": 1473.5	"F": -4584}
{"v": 1	"t": 1120862	"P": 1480.0	"F": -4822}
{"v": 1	"t": 1120883	"P": 1481.5	"F": -4732}
{"v": 1	"t": 1120903	"P": 1480.5	"F": -4614}
{"v": 1	"t": 1120923	"P": 1483.0	"F": -4571}
{"v": 1	"t": 1120944	"P": 1486.0	"F": -4766}
{"v": 1	"t": 1120964	"P": 1485.0	"F": -4827}
{"v": 1	"t": 1120985	"P": 1483.75	"F": -4645}
{"v": 1	"t": 1121005	"P": 1479.75	"F": -4566}
{"v": 1	"t": 1121025	"P": 1479.5	"F": -4588}
{"v": 1	"t": 1121046	"P": 1478.75	"F": -4694}
{"v": 1	"t": 1121066	"P": 1473.0	"F": -4549}
{"v": 1	"t": 1121086	"P": 1474.0	"F": -4662}
{"v": 1	"t": 1121107	"P": 1471.5	"F": -4597	"C": 45.72	"D": 3251	"sn": 54091929832280	"file": "/data/device_log/data0000.out"}
{"v": 1	"t": 1121127	"P": 1473.25	"F": -4684}
{"v": 1	"t": 1121147	"P": 1479.75	"F": -4450}
{"v": 1	"t": 1121168	"P": 1484.0	"F": -4508}
{"v": 1	"t": 1121188	"P": 1482.0	"F": -4689}
{"v": 1	"t": 1121209	"P": 1483.5	"F": -4581}
{"v": 1	"t": 1121229	"P": 1488.25	"F": -4803}
{"v": 1	"t": 1121249	"P": 1481.75	"F": -4723}
{"v": 1	"t": 1121270	"P": 1480.75	"F": -4686}
{"v": 1	"t": 1121290	"P": 1485.25	"F": -4618}
{"v": 1	"t": 1121311	"P": 1475.5	"F": -4749}
{"v": 1	"t": 1121331	"P": 1475.25	"F": -4708}
{"v": 1	"t": 1121351	"P": 1479.75	"F": -4667}
{"v": 1	"t": 1121372	"P": 1480.0	"F": -4746}
{"v": 1	"t": 1121392	"P": 1473.25	"F": -4632}
{"v": 1	"t": 1121412	"P": 1474.25	"F": -4636}
{"v": 1	"t": 1121433	"P": 1483.25	"F": -4577}
{"v": 1	"t": 1121453	"P": 1479.5	"F": -4587}
{"v": 1	"t": 1121474	"P": 1486.25	"F": -4596}
{"v": 1	"t": 1121494	"P": 1489.0	"F": -4674}
{"v": 1	"t": 1121514	"P": 1487.25	"F": -4725}
{"v": 1	"t": 1121535	"P": 1477.25	"F": -4677}
{"v": 1	"t": 1121555	"P": 1485.25	"F": -4555}
{"v": 1	"t": 1121575	"P": 1481.0	"F": -4651}
{"v": 1	"t": 1121596	"P": 1474.0	"F": -4586}
{"v": 1	"t": 1121616	"P": 1476.0	"F": -4442}
{"v": 1	"t": 1121636	"P": 1480.5	"F": -4613}
{"v": 1	"t": 1121657	"P": 1475.25	"F": -4639}
{"v": 1	"t": 1121677	"P": 1476.25	"F": -4448}
{"v": 1	"t": 1121697	"P": 1481.25	"F": -4543}
{"v": 1	"t": 1121718	"P": 1483.5	"F": -4619}
{"v": 1	"t": 1121738	"P": 1477.0	"F": -4493}
{"v": 1	"t": 1121759	"P": 1482.25	"F": -4638}
{"v": 1	"t": 1121779	"P": 1489.0	"F": -4491}
{"v": 1	"t": 1121799	"P": 1479.0	"F": -4815}
{"v": 1	"t": 1121820	"P": 1488.5	"F": -4715}
{"v": 1	"t": 1121840	"P": 1484.25	"F": -4678}
{"v": 1	"t": 1121861	"P": 1481.5	"F": -4667}
{"v": 1	"t": 1121881	"P": 1475.25	"F": -4740}
{"v": 1	"t": 1121901	"P": 1482.25	"F": -4644}
{"v": 1	"t": 1121922	"P": 1483.0	"F": -4583}
{"v": 1	"t": 1121942	"P": 1477.25	"F": -4512}
{"v": 1	"t": 1121963	"P": 1477.5	"F": -4518}
{"v": 1	"t": 1121983	"P": 1476.5	"F": -4546}
{"v": 1	"t": 1122003	"P": 1480.25	"F": -4568}
{"v": 1	"t": 1122024	"P": 1484.5	"F": -4694}
{"v": 1	"t": 1122044	"P": 1479.75	"F": -4623}
{"v": 1	"t": 1122064	"P": 1484.25	"F": -4670}
{"v": 1	"t": 1122085	"P": 1484.0	"F": -4853}
{"v": 1	"t": 1122105	"P": 1480.25	"F": -4637}
{"v": 1	"t": 1122126	"P": 1480.25	"F": -4478	"C": 45.67	"D": 3251	"sn": 54091929832280	"file": "/data/device_log/data0000.out"}
{"v": 1	"t": 1122146	"P": 1479.75	"F": -4620}
{"v": 1	"t": 1122166	"P": 1478.25	"F": -4553}
{"v": 1	"t": 1122187	"P": 1479.0	"F": -4469}
{"v": 1	"t": 1122207	"P": 1471.5	"F": -4292}
{"v": 1	"t": 1122227	"P": 1475.5	"F": -4369}
{"v": 1	"t": 1122248	"P": 1477.5	"F": -4671}
{"v": 1	"t": 1122268	"P": 1480.25	"F": -4583}
{"v": 1	"t": 1122288	"P": 1477.0	"F": -4773}
{"v": 1	"t": 1122309	"P": 1483.5	"F": -4672}
{"v": 1	"t": 1122329	"P": 1483.75	"F": -4486}
{"v": 1	"t": 1122349	"P": 1481.0	"F": -4569}
{"v": 1	"t": 1122370	"P": 1488.75	"F": -4643}
{"v": 1	"t": 1122390	"P": 1488.5	"F": -4770}
{"v": 1	"t": 1122411	"P": 1481.5	"F": -4629}
{"v": 1	"t": 1122431	"P": 1474.0	"F": -4356}
{"v": 1	"t": 1122451	"P": 1477.0	"F": -4578}
{"v": 1	"t": 1122472	"P": 1477.5	"F": -4512}
{"v": 1	"t": 1122492	"P": 1476.75	"F": -4465}
{"v": 1	"t": 1122512	"P": 1473.5	"F": -4368}
{"v": 1	"t": 1122533	"P": 1474.5	"F": -4411}
{"v": 1	"t": 1122553	"P": 1476.75	"F": -4605}
{"v": 1	"t": 1122574	"P": 1481.75	"F": -4453}
{"v": 1	"t": 1122594	"P": 1484.5	"F": -4533}
{"v": 1	"t": 1122614	"P": 1478.5	"F": -4589}
{"v": 1	"t": 1122635	"P": 1484.75	"F": -4639}
{"v": 1	"t": 1122655	"P": 1484.25	"F": -4763}
{"v": 1	"t": 1122675	"P": 1481.5	"F": -4576}
{"v": 1	"t": 1122696	"P": 1481.75	"F": -4674}
{"v": 1	"t": 1122716	"P": 1479.0	"F": -4638}
{"v": 1	"t": 1122736	"P": 1479.0	"F": -4439}
{"v": 1	"t": 1122757	"P": 1479.75	"F": -4604}
{"v": 1	"t": 1122777	"P": 1474.5	"F": -4575}
{"v": 1	"t": 1122797	"P": 1477.5	"F": -4676}
{"v": 1	"t": 1122818	"P": 1479.25	"F": -4574}
{"v": 1	"t": 1122838	"P": 1477.5	"F": -4412}
{"v": 1	"t": 1122859	"P": 1477.25	"F": -4737}
{"v": 1	"t": 1122879	"P": 1474.25	"F": -4564}
{"v": 1	"t": 1122899	"P": 1478.0	"F": -4734}
{"v": 1	"t": 1122920	"P": 1476.0	"F": -4578}
{"v": 1	"t": 1122940	"P": 1487.5	"F": -4474}
{"v": 1	"t": 1122960	"P": 1482.25	"F": -4591}
{"v": 1	"t": 1122981	"P": 1482.5	"F": -4534}
{"v": 1	"t": 1123001	"P": 1478.0	"F": -4790}
{"v": 1	"t": 1123021	"P": 1486.5	"F": -4611}
{"v": 1	"t": 1123042	"P": 1484.25	"F": -4600}
{"v": 1	"t": 1123062	"P": 1479.25	"F": -4537}
{"v": 1	"t": 1123082	"P": 1481.75	"F": -4669}
{"v": 1	"t": 1123103	"P": 1480.0	"F": -4604}
{"v": 1	"t": 1123123	"P": 1479.5	"F": -4590}
{"v": 1	"t": 1123144	"P": 1481.0	"F": -4722	"C": 45.67	"D": 3251	"sn": 54091929832280	"file": "/data/device_log/data0000.out"}
{"v": 1	"t": 1123164	"P": 1480.75	"F": -4798}
{"v": 1	"t": 1123185	"P": 1476.0	"F": -4679}
{"v": 1	"t": 1123205	"P": 1481.25	"F": -4489}
{"v": 1	"t": 1123225	"P": 1483.25	"F": -4359}
{"v": 1	"t": 1123246	"P": 1481.25	"F": -4593}
{"v": 1	"t": 1123266	"P": 1480.0	"F": -4478}
{"v": 1	"t": 1123286	"P": 1486.5	"F": -4574}
{"v": 1	"t": 1123307	"P": 1479.0	"F": -4561}
{"v": 1	"t": 1123327	"P": 1481.0	"F": -4374}
{"v": 1	"t": 1123347	"P": 1482.5	"F": -4218}
{"v": 1	"t": 1123368	"P": 1479.25	"F": -4255}
{"v": 1	"t": 1123388	"P": 1482.5	"F": -4375}
{"v": 1	"t": 1123409	"P": 1484.25	"F": -4478}
{"v": 1	"t": 1123429	"P": 1485.0	"F": -4549}
{"v": 1	"t": 1123449	"P": 1478.75	"F": -4377}
{"v": 1	"t": 1123470	"P": 1479.75	"F": -4632}
{"v": 1	"t": 1123490	"P": 1486.0	"F": -4611}
{"v": 1	"t": 1123510	"P": 1480.25	"F": -4546}
{"v": 1	"t": 1123531	"P": 1480.25	"F": -4551}
{"v": 1	"t": 1123551	"P": 1482.0	"F": -4696}
{"v": 1	"t": 1123571	"P": 1483.5	"F": -4768}
{"v": 1	"t": 1123592	"P": 1480.5	"F": -4712}
{"v": 1	"t": 1123612	"P": 1476.75	"F": -4719}
{"v": 1	"t": 1123633	"P": 1491.0	"F": -4563}
{"v": 1	"t": 1123653	"P": 1480.75	"F": -4409}
{"v": 1	"t": 1123673	"P": 1477.0	"F": -4553}
{"v": 1	"t": 1123694	"P": 1486.0	"F": -4546}
{"v": 1	"t": 1123714	"P": 1486.25	"F": -4530}
{"v": 1	"t": 1123734	"P": 1479.0	"F": -4693}
{"v": 1	"t": 1123755	"P": 1483.0	"F": -4557}
{"v": 1	"t": 1123775	"P": 1484.75	"F": -4633}
{"v": 1	"t": 1123796	"P": 1481.25	"F": -4437}
{"v": 1	"t": 1123816	"P": 1485.25	"F": -4758}
{"v": 1	"t": 1123836	"P": 1481.75	"F": -4619}
{"v": 1	"t": 1123857	"P": 1484.25	"F": -4571}
{"v": 1	"t": 1123877	"P": 1476.75	"F": -4550}
{"v": 1	"t": 1123898	"P": 1484.0	"F": -4753}
{"v": 1	"t": 1123918	"P": 1479.75	"F": -4588}
{"v": 1	"t": 1123938	"P": 1484.25	"F": -4427}
{"v": 1	"t": 1123959	"P": 1483.5	"F": -4701}
{"v": 1	"t": 1123979	"P": 1484.5	"F": -4549}
{"v": 1	"t": 1123999	"P": 1480.75	"F": -4705}
{"v": 1	"t": 1124020	"P": 1480.0	"F": -4544}
{"v": 1	"t": 1124040	"P": 1482.5	"F": -4640}
{"v": 1	"t": 1124060	"P": 1478.0	"F": -4527}
{"v": 1	"t": 1124081	"P": 1478.25	"F": -4380}
{"v": 1	"t": 1124101	"P": 1486.75	"F": -4686}
{"v": 1	"t": 1124122	"P": 1480.0	"F": -4661}
{"v": 1	"t": 1124142	"P": 1480.75	"F": -4596}
{"v": 1	"t": 1124162	"P": 1479.0	"F": -4714	"C": 45.7	"D": 3251	"sn": 54091929832280	"file": "/data/device_log/data0000.out"}
{"v": 1	"t": 1124183	"P": 1485.75	"F": -4740}
{"v": 1	"t": 1124203	"P": 1480.0	"F": -4668}
{"v": 1	"t": 1124223	"P": 1479.25	"F": -4710}
{"v": 1	"t": 1124244	"P": 1481.0	"F": -4455}
{"v": 1	"t": 1124264	"P": 1482.75	"F": -4519}
{"v": 1	"t": 1124284	"P": 1482.5	"F": -4652}
{"v": 1	"t": 1124305	"P": 1476.0	"F": -4771}
{"v": 1	"t": 1124325	"P": 1484.5	"F": -4584}
{"v": 1	"t": 1124346	"P": 1478.75	"F": -4573}
{"v": 1	"t": 1124366	"P": 1480.75	"F": -4563}
{"v": 1	"t": 1124386	"P": 1483.5	"F": -4799}
{"v": 1	"t": 1124407	"P": 1484.5	"F": -4723}
{"v": 1	"t": 1124427	"P": 1480.25	"F": -4683}
{"v": 1	"t": 1124447	"P": 1483.0	"F": -4602}
{"v": 1	"t": 1124468	"P": 1482.25	"F": -4671}
{"v": 1	"t": 1124488	"P": 1480.5	"F": -4497}
{"v": 1	"t": 1124509	"P": 1482.0	"F": -4687}
{"v": 1	"t": 1124529	"P": 1484.5	"F": -4484}
{"v": 1	"t": 1124550	"P": 1482.5	"F": -4566}
{"v": 1	"t": 1124570	"P": 1479.0	"F": -4470}
{"v": 1	"t": 1124590	"P": 1486.0	"F": -4528}
{"v": 1	"t": 1124611	"P": 1481.0	"F": -4625}
{"v": 1	"t": 1124631	"P": 1482.25	"F": -4784}
{"v": 1	"t": 1124651	"P": 1489.25	"F": -4734}
{"v": 1	"t": 1124672	"P": 1479.25	"F": -4555}
{"v": 1	"t": 1124692	"P": 1478.25	"F": -4638}
{"v": 1	"t": 1124712	"P": 1484.0	"F": -4615}
{"v": 1	"t": 1124733	"P": 1481.25	"F": -4437}
{"v": 1	"t": 1124753	"P": 1480.5	"F": -4632}
{"v": 1	"t": 1124774	"P": 1484.25	"F": -4732}
{"v": 1	"t": 1124794	"P": 1482.0	"F": -4864}
{"v": 1	"t": 1124814	"P": 1483.25	"F": -4588}
{"v": 1	"t": 1124835	"P": 1478.25	"F": -4528}
{"v": 1	"t": 1124855	"P": 1480.5	"F": -4719}
{"v": 1	"t": 1124875	"P": 1483.75	"F": -4628}
{"v": 1	"t": 1124896	"P": 1478.0	"F": -4622}
{"v": 1	"t": 1124916	"P": 1481.25	"F": -4667}
{"v": 1	"t": 1124936	"P": 1483.5	"F": -4770}
{"v": 1	"t": 1124957	"P": 1478.75	"F": -4602}
{"v": 1	"t": 1124977	"P": 1480.75	"F": -4617}
{"v": 1	"t": 1124997	"P": 1478.5	"F": -4684}
{"v": 1	"t": 1125018	"P": 1484.75	"F": -4675}
{"v": 1	"t": 1125038	"P": 1475.0	"F": -4769}
{"v": 1	"t": 1125059	"P": 1484.0	"F": -4561}
{"v": 1	"t": 1125079	"P": 1484.25	"F": -4716}
{"v": 1	"t": 1125099	"P": 1485.5	"F": -4634}
{"v": 1	"t": 1125120	"P": 1480.5	"F": -4608}
{"v": 1	"t": 1125140	"P": 1488.75	"F": -4667}
{"v": 1	"t": 1125161	"P": 1487.25	"F": -4562}
{"v": 1	"t": 1125181	"P": 1480.5	"F": -4520	"C": 45.665	"D": 3251	"sn": 54091929832280	"file": "/data/device_log/data0000.out"}
{"v": 1	"t": 1125201	"P": 1483.0	"F": -4547}
{"v": 1	"t": 1125222	"P": 1479.25	"F": -4331}
{"v": 1	"t": 1125242	"P": 1479.0	"F": -4545}
{"v": 1	"t": 1125263	"P": 1483.75	"F": -4865}
{"v": 1	"t": 1125283	"P": 1477.5	"F": -4769}
{"v": 1	"t": 1125303	"P": 1481.25	"F": -4436}
{"v": 1	"t": 1125324	"P": 1479.75	"F": -4500}
{"v": 1	"t": 1125344	"P": 1481.5	"F": -4645}
{"v": 1	"t": 1125365	"P": 1480.75	"F": -4549}
{"v": 1	"t": 1125385	"P": 1480.0	"F": -4741}
{"v": 1	"t": 1125405	"P": 1481.5	"F": -4721}
{"v": 1	"t": 1125426	"P": 1473.75	"F": -4612}
{"v": 1	"t": 1125446	"P": 1478.75	"F": -4515}
{"v": 1	"t": 1125467	"P": 1479.5	"F": -4356}
{"v": 1	"t": 1125487	"P": 1479.25	"F": -4446}
{"v": 1	"t": 1125507	"P": 1481.25	"F": -4697}
{"v": 1	"t": 1125528	"P": 1482.75	"F": -4796}
{"v": 1	"t": 1125548	"P": 1478.0	"F": -4756}
{"v": 1	"t": 1125569	"P": 1480.25	"F": -4753}
{"v": 1	"t": 1125589	"P": 1483.75	"F": -4751}
{"v": 1	"t": 1125609	"P": 1478.0	"F": -4856}
{"v": 1	"t": 1125630	"P": 1480.5	"F": -4769}
{"v": 1	"t": 1125650	"P": 1483.25	"F": -4648}
{"v": 1	"t": 1125670	"P": 1481.25	"F": -4574}
{"v": 1	"t": 1125691	"P": 1479.0	"F": -4529}
{"v": 1	"t": 1125711	"P": 1482.0	"F": -4777}
{"v": 1	"t": 1125732	"P": 1485.75	"F": -4787}
{"v": 1	"t": 1125752	"P": 1478.5	"F": -4765}
{"v": 1	"t": 1125772	"P": 1480.75	"F": -4595}
{"v": 1	"t": 1125793	"P": 1484.0	"F": -4597}
{"v": 1	"t": 1125813	"P": 1480.0	"F": -4713}
{"v": 1	"t": 1125833	"P": 1474.5	"F": -4615}
{"v": 1	"t": 1125854	"P": 1478.75	"F": -4512}
{"v": 1	"t": 1125874	"P": 1483.25	"F": -4672}
{"v": 1	"t": 1125894	"P": 1478.25	"F": -4565}
{"v": 1	"t": 1125915	"P": 1479.0	"F": -4658}
{"v": 1	"t": 1125935	"P": 1482.0	"F": -4515}
{"v": 1	"t": 1125956	"P": 1485.0	"F": -4556}
{"v": 1	"t": 1125976	"P": 1480.0	"F": -4451}
{"v": 1	"t": 1125996	"P": 1481.0	"F": -4662}
{"v": 1	"t": 1126017	"P": 1482.0	"F": -4695}
{"v": 1	"t": 1126037	"P": 1474.75	"F": -4664}
{"v": 1	"t": 1126057	"P": 1478.25	"F": -4483}
{"v": 1	"t": 1126078	"P": 1484.75	"F": -4649}
{"v": 1	"t": 1126098	"P": 1481.0	"F": -4693}
{"v": 1	"t": 1126118	"P": 1477.75	"F": -4513}
{"v": 1	"t": 1126139	"P": 1483.5	"F": -4805}
{"v": 1	"t": 1126159	"P": 1484.0	"F": -4510}
{"v": 1	"t": 1126180	"P": 1479.0	"F": -4403}
{"v": 1	"t": 1126200	"P": 1482.25	"F": -4701	"C": 45.675	"D": 3251	"sn": 54091929832280	"file": "/data/device_log/data0000.out"}
{"v": 1	"t": 1126220	"P": 1482.0	"F": -4714}
{"v": 1	"t": 1126241	"P": 1477.5	"F": -4784}
{"v": 1	"t": 1126261	"P": 1475.25	"F": -4633}
{"v": 1	"t": 1126282	"P": 1482.5	"F": -4505}
{"v": 1	"t": 1126302	"P": 1477.5	"F": -4867}
{"v": 1	"t": 1126322	"P": 1477.5	"F": -4675}
{"v": 1	"t": 1126343	"P": 1484.0	"F": -4621}
{"v": 1	"t": 1126363	"P": 1481.25	"F": -4383}
{"v": 1	"t": 1126383	"P": 1483.25	"F": -4704}
{"v": 1	"t": 1126404	"P": 1483.5	"F": -4498}
{"v": 1	"t": 1126424	"P": 1485.25	"F": -4572}
{"v": 1	"t": 1126445	"P": 1478.75	"F": -4534}
{"v": 1	"t": 1126465	"P": 1479.0	"F": -4556}
{"v": 1	"t": 1126485	"P": 1486.25	"F": -4584}
{"v": 1	"t": 1126506	"P": 1479.75	"F": -4668}
{"v": 1	"t": 1126526	"P": 1479.75	"F": -4771}
{"v": 1	"t": 1126546	"P": 1484.25	"F": -4622}
{"v": 1	"t": 1126567	"P": 1482.5	"F": -4813}
{"v": 1	"t": 1126587	"P": 1473.75	"F": -4812}
{"v": 1	"t": 1126607	"P": 1479.5	"F": -4749}
{"v": 1	"t": 1126628	"P": 1481.5	"F": -4746}
{"v": 1	"t": 1126648	"P": 1481.0	"F": -4645}
{"v": 1	"t": 1126668	"P": 1479.5	"F": -4817}
{"v": 1	"t": 1126689	"P": 1486.5	"F": -4649}
{"v": 1	"t": 1126709	"P": 1481.25	"F": -4452}
{"v": 1	"t": 1126730	"P": 1476.25	"F": -4584}
{"v": 1	"t": 1126750	"P": 1481.5	"F": -4484}
{"v": 1	"t": 1126770	"P": 1481.25	"F": -4596}
{"v": 1	"t": 1126791	"P": 1483.0	"F": -4783}
{"v": 1	"t": 1126811	"P": 1479.25	"F": -4459}
{"v": 1	"t": 1126831	"P": 1483.5	"F": -4479}
{"v": 1	"t": 1126852	"P": 1479.75	"F": -4788}
{"v": 1	"t": 1126872	"P": 1478.25	"F": -4757}
{"v": 1	"t": 1126893	"P": 1480.75	"F": -4830}
{"v": 1	"t": 1126913	"P": 1478.25	"F": -4586}
{"v": 1	"t": 1126933	"P": 1479.25	"F": -4677}
{"v": 1	"t": 1126954	"P": 1476.5	"F": -4755}
{"v": 1	"t": 1126974	"P": 1485.75	"F": -4384}
{"v": 1	"t": 1126995	"P": 1480.5	"F": -4814}
{"v": 1	"t": 1127015	"P": 1483.0	"F": -4729}
{"v": 1	"t": 1127035	"P": 1481.5	"F": -4727}
{"v": 1	"t": 1127056	"P": 1473.5	"F": -4653}
{"v": 1	"t": 1127076	"P": 1481.75	"F": -4563}
{"v": 1	"t": 1127096	"P": 1488.25	"F": -4603}
{"v": 1	"t": 1127117	"P": 1479.25	"F": -4684}
{"v": 1	"t": 1127137	"P": 1479.75	"F": -4529}
{"v": 1	"t": 1127158	"P": 1485.75	"F": -4534}
{"v": 1	"t": 1127178	"P": 1481.5	"F": -4759}
{"v": 1	"t": 1127198	"P": 1478.25	"F": -4564}
{"v": 1	"t": 1127219	"P": 1481.25	"F": -4644	"C": 45.675	"D": 3251	"sn": 54091929832280	"file": "/data/device_log/data0000.out"}
{"v": 1	"t": 1127239	"P": 1485.25	"F": -4641}
{"v": 1	"t": 1127259	"P": 1482.75	"F": -4757}
{"v": 1	"t": 1127280	"P": 1484.5	"F": -4657}
{"v": 1	"t": 1127300	"P": 1479.75	"F": -4726}
{"v": 1	"t": 1127320	"P": 1482.75	"F": -4663}
{"v": 1	"t": 1127341	"P": 1477.5	"F": -4545}
{"v": 1	"t": 1127361	"P": 1478.0	"F": -4581}
{"v": 1	"t": 1127382	"P": 1484.25	"F": -4550}
{"v": 1	"t": 1127402	"P": 1481.0	"F": -4708}
{"v": 1	"t": 1127422	"P": 1483.0	"F": -4748}
{"v": 1	"t": 1127443	"P": 1481.0	"F": -4533}
{"v": 1	"t": 1127463	"P": 1479.25	"F": -4329}
{"v": 1	"t": 1127483	"P": 1480.0	"F": -4642}
{"v": 1	"t": 1127504	"P": 1479.5	"F": -4780}
{"v": 1	"t": 1127524	"P": 1482.0	"F": -4686}
{"v": 1	"t": 1127545	"P": 1481.5	"F": -4608}
{"v": 1	"t": 1127565	"P": 1482.25	"F": -4546}
{"v": 1	"t": 1127585	"P": 1480.0	"F": -4750}
{"v": 1	"t": 1127606	"P": 1480.0	"F": -4588}
{"v": 1	"t": 1127626	"P": 1483.75	"F": -4598}
{"v": 1	"t": 1127646	"P": 1480.25	"F": -4540}
{"v": 1	"t": 1127667	"P": 1476.5	"F": -4425}
{"v": 1	"t": 1127687	"P": 1480.5	"F": -4490}
{"v": 1	"t": 1127708	"P": 1488.0	"F": -4487}
{"v": 1	"t": 1127728	"P": 1478.25	"F": -4569}
{"v": 1	"t": 1127748	"P": 1479.0	"F": -4624}
{"v": 1	"t": 1127769	"P": 1482.5	"F": -4535}
{"v": 1	"t": 1127789	"P": 1483.25	"F": -4660}
{"v": 1	"t": 1127809	"P": 1481.25	"F": -4693}
{"v": 1	"t": 1127830	"P": 1482.5	"F": -4732}
{"v": 1	"t": 1127850	"P": 1487.5	"F": -4714}
{"v": 1	"t": 1127870	"P": 1479.5	"F": -4596}
{"v": 1	"t": 1127891	"P": 1482.0	"F": -4651}
{"v": 1	"t": 1127911	"P": 1481.5	"F": -4743}
{"v": 1	"t": 1127932	"P": 1483.75	"F": -4563}
{"v": 1	"t": 1127952	"P": 1481.25	"F": -4522}
{"v": 1	"t": 1127972	"P": 1477.25	"F": -4523}
{"v": 1	"t": 1127993	"P": 1481.75	"F": -4415}
{"v": 1	"t": 1128013	"P": 1478.75	"F": -4462}
{"v": 1	"t": 1128033	"P": 1483.0	"F": -4779}
{"v": 1	"t": 1128054	"P": 1481.25	"F": -4764}
{"v": 1	"t": 1128074	"P": 1481.75	"F": -4597}
{"v": 1	"t": 1128094	"P": 1482.0	"F": -4482}
{"v": 1	"t": 1128115	"P": 1474.75	"F": -4290}
{"v": 1	"t": 1128135	"P": 1484.25	"F": -4747}
{"v": 1	"t": 1128156	"P": 1479.25	"F": -4736}
{"v": 1	"t": 1128176	"P": 1479.25	"F": -4740}
{"v": 1	"t": 1128196	"P": 1484.0	"F": -4773}
{"v": 1	"t": 1128217	"P": 1481.5	"F": -4696}
{"v": 1	"t": 1128237	"P": 1479.5	"F": -4638	"C": 45.66	"D": 3251	"sn": 54091929832280	"file": "/data/device_log/data0000.out"}
{"v": 1	"t": 1128257	"P": 1485.75	"F": -4561}
{"v": 1	"t": 1128278	"P": 1480.25	"F": -4565}
{"v": 1	"t": 1128298	"P": 1479.0	"F": -4835}
{"v": 1	"t": 1128319	"P": 1479.0	"F": -4559}
{"v": 1	"t": 1128339	"P": 1482.75	"F": -4579}
{"v": 1	"t": 1128359	"P": 1482.75	"F": -4632}
{"v": 1	"t": 1128380	"P": 1481.0	"F": -4583}
{"v": 1	"t": 1128400	"P": 1481.25	"F": -4402}
{"v": 1	"t": 1128421	"P": 1480.0	"F": -4621}
{"v": 1	"t": 1128441	"P": 1479.5	"F": -4715}
{"v": 1	"t": 1128461	"P": 1482.75	"F": -4867}
{"v": 1	"t": 1128482	"P": 1482.0	"F": -4588}
{"v": 1	"t": 1128502	"P": 1479.75	"F": -4458}
{"v": 1	"t": 1128522	"P": 1481.25	"F": -4598}
{"v": 1	"t": 1128543	"P": 1486.75	"F": -4485}
{"v": 1	"t": 1128563	"P": 1478.75	"F": -4699}
{"v": 1	"t": 1128583	"P": 1482.5	"F": -4665}
{"v": 1	"t": 1128604	"P": 1481.5	"F": -4758}
{"v": 1	"t": 1128624	"P": 1486.0	"F": -4736}
{"v": 1	"t": 1128644	"P": 1480.25	"F": -4686}
{"v": 1	"t": 1128665	"P": 1479.5	"F": -4713}
{"v": 1	"t": 1128685	"P": 1486.25	"F": -4551}
{"v": 1	"t": 1128706	"P": 1480.75	"F": -4595}
{"v": 1	"t": 1128726	"P": 1483.0	"F": -4700}
{"v": 1	"t": 1128746	"P": 1488.75	"F": -4826}
{"v": 1	"t": 1128767	"P": 1488.25	"F": -4607}
{"v": 1	"t": 1128787	"P": 1481.5	"F": -4694}
{"v": 1	"t": 1128807	"P": 1482.0	"F": -4839}
{"v": 1	"t": 1128828	"P": 1483.5	"F": -4807}
{"v": 1	"t": 1128848	"P": 1479.25	"F": -4724}
{"v": 1	"t": 1128868	"P": 1481.5	"F": -4823}
{"v": 1	"t": 1128889	"P": 1486.25	"F": -4804}
{"v": 1	"t": 1128909	"P": 1481.25	"F": -4683}
{"v": 1	"t": 1128930	"P": 1482.0	"F": -4587}
{"v": 1	"t": 1128950	"P": 1485.0	"F": -4818}
{"v": 1	"t": 1128970	"P": 1479.75	"F": -4747}
{"v": 1	"t": 1128991	"P": 1479.0	"F": -4766}
{"v": 1	"t": 1129011	"P": 1486.5	"F": -4688}
{"v": 1	"t": 1129032	"P": 1483.75	"F": -4653}
{"v": 1	"t": 1129052	"P": 1475.0	"F": -4593}
{"v": 1	"t": 1129073	"P": 1486.75	"F": -4696}
{"v": 1	"t": 1129093	"P": 1482.75	"F": -4699}
{"v": 1	"t": 1129113	"P": 1479.75	"F": -4584}
{"v": 1	"t": 1129134	"P": 1484.75	"F": -4576}
{"v": 1	"t": 1129154	"P": 1485.25	"F": -4598}
{"v": 1	"t": 1129175	"P": 1481.5	"F": -4596}
{"v": 1	"t": 1129195	"P": 1491.75	"F": -4570}
{"v": 1	"t": 1129215	"P": 1490.25	"F": -4695}
{"v": 1	"t": 1129236	"P": 1482.75	"F": -4766}
{"v": 1	"t": 1129256	"P": 1482.25	"F": -4663	"C": 45.66	"D": 3251	"sn": 54091929832280	"file": "/data/device_log/data0000.out"}
{"v": 1	"t": 1129276	"P": 1489.0	"F": -4847}
{"v": 1	"t": 1129297	"P": 1487.75	"F": -4613}
{"v": 1	"t": 1129317	"P": 1485.0	"F": -4837}
{"v": 1	"t": 1129337	"P": 1484.0	"F": -4965}
{"v": 1	"t": 1129358	"P": 1488.5	"F": -4819}
{"v": 1	"t": 1129378	"P": 1482.5	"F": -4716}
{"v": 1	"t": 1129398	"P": 1482.5	"F": -4641}
{"v": 1	"t": 1129419	"P": 1489.25	"F": -4628}
{"v": 1	"t": 1129439	"P": 1489.0	"F": -4713}
{"v": 1	"t": 1129460	"P": 1480.0	"F": -4754}
{"v": 1	"t": 1129480	"P": 1485.25	"F": -4652}
{"v": 1	"t": 1129500	"P": 1483.0	"F": -4566}
{"v": 1	"t": 1129521	"P": 1486.5	"F": -4744}
{"v": 1	"t": 1129541	"P": 1484.0	"F": -4679}
{"v": 1	"t": 1129561	"P": 1489.5	"F": -4505}
{"v": 1	"t": 1129582	"P": 1487.75	"F": -4711}
{"v": 1	"t": 1129602	"P": 1480.5	"F": -4685}
{"v": 1	"t": 1129623	"P": 1485.0	"F": -4562}
{"v": 1	"t": 1129643	"P": 1476.75	"F": -4675}
{"v": 1	"t": 1129663	"P": 1476.0	"F": -4651}
{"v": 1	"t": 1129684	"P": 1481.5	"F": -4674}
{"v": 1	"t": 1129704	"P": 1475.75	"F": -4647}
{"v": 1	"t": 1129725	"P": 1477.5	"F": -4627}
{"v": 1	"t": 1129745	"P": 1478.75	"F": -4630}
{"v": 1	"t": 1129765	"P": 1478.5	"F": -4562}
{"v": 1	"t": 1129786	"P": 1481.5	"F": -4600}
{"v": 1	"t": 1129806	"P": 1484.0	"F": -4500}
{"v": 1	"t": 1129826	"P": 1485.75	"F": -4436}
{"v": 1	"t": 1129847	"P": 1483.25	"F": -4542}
{"v": 1	"t": 1129867	"P": 1481.75	"F": -4744}
{"v": 1	"t": 1129888	"P": 1484.5	"F": -4627}
{"v": 1	"t": 1129908	"P": 1482.25	"F": -4852}
{"v": 1	"t": 1129928	"P": 1476.5	"F": -4614}
{"v": 1	"t": 1129949	"P": 1476.5	"F": -4540}
{"v": 1	"t": 1129969	"P": 1481.0	"F": -4535}
{"v": 1	"t": 1129989	"P": 1473.25	"F": -4640}
{"v": 1	"t": 1130010	"P": 1475.0	"F": -4418}
{"v": 1	"t": 1130030	"P": 1477.25	"F": -4281}
{"v": 1	"t": 1130050	"P": 1479.25	"F": -4433}
{"v": 1	"t": 1130071	"P": 1476.25	"F": -4516}
{"v": 1	"t": 1130091	"P": 1479.5	"F": -4720}
{"v": 1	"t": 1130112	"P": 1483.5	"F": -4706}
{"v": 1	"t": 1130132	"P": 1477.5	"F": -4830}
{"v": 1	"t": 1130152	"P": 1476.5	"F": -4715}
{"v": 1	"t": 1130173	"P": 1482.0	"F": -4667}
{"v": 1	"t": 1130193	"P": 1476.75	"F": -4679}
{"v": 1	"t": 1130213	"P": 1474.0	"F": -4631}
{"v": 1	"t": 1130234	"P": 1481.25	"F": -4492}
{"v": 1	"t": 1130254	"P": 1479.0	"F": -4691}
{"v": 1	"t": 1130275	"P": 1477.25	"F": -4584	"C": 45.63	"D": 3251	"sn": 54091929832280	"file": "/data/device_log/data0000.out"}
{"v": 1	"t": 1130295	"P": 1484.0	"F": -4550}
{"v": 1	"t": 1130315	"P": 1479.0	"F": -4742}
{"v": 1	"t": 1130336	"P": 1477.5	"F": -4579}
{"v": 1	"t": 1130356	"P": 1481.25	"F": -4686}
{"v": 1	"t": 1130377	"P": 1482.0	"F": -4760}
{"v": 1	"t": 1130397	"P": 1477.0	"F": -4556}
{"v": 1	"t": 1130417	"P": 1478.5	"F": -4550}
{"v": 1	"t": 1130438	"P": 1483.25	"F": -4727}
{"v": 1	"t": 1130458	"P": 1478.75	"F": -4618}
{"v": 1	"t": 1130478	"P": 1477.0	"F": -4619}
{"v": 1	"t": 1130499	"P": 1475.75	"F": -4519}
{"v": 1	"t": 1130519	"P": 1482.0	"F": -4578}
{"v": 1	"t": 1130539	"P": 1483.75	"F": -4741}
{"v": 1	"t": 1130560	"P": 1479.0	"F": -4640}
{"v": 1	"t": 1130580	"P": 1487.0	"F": -4888}
{"v": 1	"t": 1130601	"P": 1484.75	"F": -4844}
{"v": 1	"t": 1130621	"P": 1476.75	"F": -4633}
{"v": 1	"t": 1130641	"P": 1480.75	"F": -4641}
{"v": 1	"t": 1130662	"P": 1480.25	"F": -4623}
{"v": 1	"t": 1130682	"P": 1479.25	"F": -4567}
{"v": 1	"t": 1130702	"P": 1482.75	"F": -4827}
{"v": 1	"t": 1130723	"P": 1483.5	"F": -4730}
{"v": 1	"t": 1130743	"P": 1477.5	"F": -4645}
{"v": 1	"t": 1130763	"P": 1479.5	"F": -4585}
{"v": 1	"t": 1130784	"P": 1486.5	"F": -4599}
{"v": 1	"t": 1130804	"P": 1485.75	"F": -4565}
{"v": 1	"t": 1130825	"P": 1484.0	"F": -4727}
{"v": 1	"t": 1130845	"P": 1483.25	"F": -4685}
{"v": 1	"t": 1130865	"P": 1483.25	"F": -4615}
{"v": 1	"t": 1130886	"P": 1483.75	"F": -4678}
{"v": 1	"t": 1130906	"P": 1479.0	"F": -4641}
{"v": 1	"t": 1130926	"P": 1481.25	"F": -4565}
{"v": 1	"t": 1130947	"P": 1482.25	"F": -4561}
{"v": 1	"t": 1130967	"P": 1481.75	"F": -4731}
{"v": 1	"t": 1130988	"P": 1487.0	"F": -4646}
{"v": 1	"t": 1131008	"P": 1482.75	"F": -4705}
{"v": 1	"t": 1131028	"P": 1479.75	"F": -4747}
{"v": 1	"t": 1131049	"P": 1485.5	"F": -4887}
{"v": 1	"t": 1131069	"P": 1484.25	"F": -4924}
{"v": 1	"t": 1131089	"P": 1479.25	"F": -4746}
{"v": 1	"t": 1131110	"P": 1481.5	"F": -4652}
{"v": 1	"t": 1131130	"P": 1484.0	"F": -4654}
{"v": 1	"t": 1131151	"P": 1480.5	"F": -4673}
{"v": 1	"t": 1131171	"P": 1482.25	"F": -4768}
{"v": 1	"t": 1131191	"P": 1481.5	"F": -4732}
{"v": 1	"t": 1131212	"P": 1485.0	"F": -4620}
{"v": 1	"t": 1131232	"P": 1478.75	"F": -4554}
{"v": 1	"t": 1131252	"P": 1482.5	"F": -4673}
{"v": 1	"t": 1131273	"P": 1486.0	"F": -4506}
{"v": 1	"t": 1131293	"P": 1485.5	"F": -4586	"C": 45.645	"D": 3251	"sn": 54091929832280	"file": "/data/device_log/data0000.out"}
{"v": 1	"t": 1131313	"P": 1478.75	"F": -4536}
{"v": 1	"t": 1131334	"P": 1485.75	"F": -4745}
{"v": 1	"t": 1131354	"P": 1483.0	"F": -4616}
{"v": 1	"t": 1131375	"P": 1480.0	"F": -4680}
{"v": 1	"t": 1131395	"P": 1484.25	"F": -4632}
{"v": 1	"t": 1131415	"P": 1487.75	"F": -4871}
{"v": 1	"t": 1131436	"P": 1484.0	"F": -4727}
{"v": 1	"t": 1131456	"P": 1478.5	"F": -4726}
{"v": 1	"t": 1131476	"P": 1483.0	"F": -4653}
{"v": 1	"t": 1131497	"P": 1480.0	"F": -4777}
{"v": 1	"t": 1131517	"P": 1478.25	"F": -4742}
{"v": 1	"t": 1131537	"P": 1479.0	"F": -4860}
{"v": 1	"t": 1131558	"P": 1483.25	"F": -4804}
{"v": 1	"t": 1131578	"P": 1484.0	"F": -4687}
{"v": 1	"t": 1131599	"P": 1481.5	"F": -4536}
{"v": 1	"t": 1131619	"P": 1485.0	"F": -4657}
{"v": 1	"t": 1131639	"P": 1480.0	"F": -4798}
{"v": 1	"t": 1131660	"P": 1482.75	"F": -4558}
{"v": 1	"t": 1131680	"P": 1482.25	"F": -4685}
{"v": 1	"t": 1131701	"P": 1483.5	"F": -4626}
{"v": 1	"t": 1131721	"P": 1486.75	"F": -4627}
{"v": 1	"t": 1131741	"P": 1483.5	"F": -4695}
{"v": 1	"t": 1131762	"P": 1482.25	"F": -4721}
{"v": 1	"t": 1131782	"P": 1481.25	"F": -4587}
{"v": 1	"t": 1131802	"P": 1483.5	"F": -4570}
{"v": 1	"t": 1131823	"P": 1485.25	"F": -4735}
{"v": 1	"t": 1131843	"P": 1480.25	"F": -4566}
{"v": 1	"t": 1131863	"P": 1482.25	"F": -4620}
{"v": 1	"t": 1131884	"P": 1483.25	"F": -4638}
{"v": 1	"t": 1131904	"P": 1486.25	"F": -4583}
{"v": 1	"t": 1131925	"P": 1484.0	"F": -4479}
{"v": 1	"t": 1131945	"P": 1483.75	"F": -4613}
{"v": 1	"t": 1131965	"P": 1484.75	"F": -4671}
{"v": 1	"t": 1131986	"P": 1479.5	"F": -4674}
{"v": 1	"t": 1132006	"P": 1479.5	"F": -4692}
{"v": 1	"t": 1132026	"P": 1482.75	"F": -4509}
{"v": 1	"t": 1132047	"P": 1479.5	"F": -4471}
{"v": 1	"t": 1132067	"P": 1477.75	"F": -4615}
{"v": 1	"t": 1132087	"P": 1482.5	"F": -4598}
{"v": 1	"t": 1132108	"P": 1481.25	"F": -4642}
{"v": 1	"t": 1132128	"P": 1476.5	"F": -4508}
{"v": 1	"t": 1132149	"P": 1476.0	"F": -4556}
{"v": 1	"t": 1132169	"P": 1478.75	"F": -4667}
{"v": 1	"t": 1132189	"P": 1475.75	"F": -4725}
{"v": 1	"t": 1132210	"P": 1476.5	"F": -4573}
{"v": 1	"t": 1132230	"P": 1482.75	"F": -4631}
{"v": 1	"t": 1132250	"P": 1483.5	"F": -4619}
{"v": 1	"t": 1132271	"P": 1478.0	"F": -4761}
{"v": 1	"t": 1132291	"P": 1486.0	"F": -4687}
{"v": 1	"t": 1132312	"P": 1478.0	"F": -4662	"C": 45.66	"D": 3251	"sn": 54091929832280	"file": "/data/device_log/data0000.out"}
{"v": 1	"t": 1132332	"P": 1491.0	"F": -4651}
{"v": 1	"t": 1132353	"P": 1487.25	"F": -4494}
{"v": 1	"t": 1132373	"P": 1481.0	"F": -4645}
{"v": 1	"t": 1132393	"P": 1475.0	"F": -4609}
{"v": 1	"t": 1132414	"P": 1480.25	"F": -4613}
{"v": 1	"t": 1132434	"P": 1482.25	"F": -4640}
{"v": 1	"t": 1132455	"P": 1476.25	"F": -4559}
{"v": 1	"t": 1132475	"P": 1479.25	"F": -4406}
{"v": 1	"t": 1132495	"P": 1473.5	"F": -4409}
{"v": 1	"t": 1132516	"P": 1477.75	"F": -4426}
{"v": 1	"t": 1132536	"P": 1474.25	"F": -4563}
{"v": 1	"t": 1132557	"P": 1487.5	"F": -4635}
{"v": 1	"t": 1132577	"P": 1481.25	"F": -4720}
{"v": 1	"t": 1132597	"P": 1477.75	"F": -4583}
{"v": 1	"t": 1132618	"P": 1484.5	"F": -4627}
{"v": 1	"t": 1132638	"P": 1482.5	"F": -4669}
{"v": 1	"t": 1132659	"P": 1485.0	"F": -4735}
{"v": 1	"t": 1132679	"P": 1486.5	"F": -4562}
{"v": 1	"t": 1132699	"P": 1481.75	"F": -4640}
{"v": 1	"t": 1132720	"P": 1479.5	"F": -4552}
{"v": 1	"t": 1132740	"P": 1482.25	"F": -4728}
{"v": 1	"t": 1132760	"P": 1486.0	"F": -4556}
{"v": 1	"t": 1132781	"P": 1477.25	"F": -4564}
{"v": 1	"t": 1132801	"P": 1480.75	"F": -4476}
{"v": 1	"t": 1132822	"P": 1480.5	"F": -4556}
{"v": 1	"t": 1132842	"P": 1475.0	"F": -4779}
{"v": 1	"t": 1132862	"P": 1478.0	"F": -4643}
{"v": 1	"t": 1132883	"P": 1478.5	"F": -4599}
{"v": 1	"t": 1132903	"P": 1480.25	"F": -4598}
{"v": 1	"t": 1132923	"P": 1476.5	"F": -4668}
{"v": 1	"t": 1132944	"P": 1473.25	"F": -4644}
{"v": 1	"t": 1132964	"P": 1480.5	"F": -4514}
{"v": 1	"t": 1132984	"P": 1479.5	"F": -4464}
{"v": 1	"t": 1133005	"P": 1477.25	"F": -4636}
{"v": 1	"t": 1133025	"P": 1478.0	"F": -4546}
{"v": 1	"t": 1133046	"P": 1477.75	"F": -4676}
{"v": 1	"t": 1133066	"P": 1479.5	"F": -4609}
{"v": 1	"t": 1133086	"P": 1481.25	"F": -4420}
{"v": 1	"t": 1133107	"P": 1475.75	"F": -4459}
{"v": 1	"t": 1133127	"P": 1476.75	"F": -4636}
{"v": 1	"t": 1133147	"P": 1476.75	"F": -4744}
{"v": 1	"t": 1133168	"P": 1476.0	"F": -4768}
{"v": 1	"t": 1133188	"P": 1477.5	"F": -4595}
{"v": 1	"t": 1133208	"P": 1473.5	"F": -4550}
{"v": 1	"t": 1133229	"P": 1479.0	"F": -4556}
{"v": 1	"t": 1133249	"P": 1480.5	"F": -4532}
{"v": 1	"t": 1133270	"P": 1475.75	"F": -4482}
{"v": 1	"t": 1133290	"P": 1480.75	"F": -4559}
{"v": 1	"t": 1133310	"P": 1476.5	"F": -4620}
{"v": 1	"t": 1133331	"P": 1479.0	"F": -4690	"C": 45.635	"D": 3251	"sn": 54091929832280	"file": "/data/device_log/data0000.out"}
{"v": 1	"t": 1133351	"P": 1482.0	"F": -4766}
{"v": 1	"t": 1133372	"P": 1481.0	"F": -4693}
{"v": 1	"t": 1133392	"P": 1478.5	"F": -4632}
{"v": 1	"t": 1133412	"P": 1479.5	"F": -4798}
{"v": 1	"t": 1133433	"P": 1480.0	"F": -4657}
{"v": 1	"t": 1133453	"P": 1476.0	"F": -4545}
{"v": 1	"t": 1133473	"P": 1479.5	"F": -4725}
{"v": 1	"t": 1133494	"P": 1477.75	"F": -4681}
{"v": 1	"t": 1133514	"P": 1479.25	"F": -4556}
{"v": 1	"t": 1133535	"P": 1476.75	"F": -4426}
{"v": 1	"t": 1133555	"P": 1477.0	"F": -4607}
{"v": 1	"t": 1133575	"P": 1481.25	"F": -4548}
{"v": 1	"t": 1133596	"P": 1475.25	"F": -4585}
{"v": 1	"t": 1133616	"P": 1470.5	"F": -4651}
{"v": 1	"t": 1133636	"P": 1482.0	"F": -4568}
{"v": 1	"t": 1133657	"P": 1476.25	"F": -4405}
{"v": 1	"t": 1133677	"P": 1470.5	"F": -4566}
{"v": 1	"t": 1133697	"P": 1481.75	"F": -4678}
{"v": 1	"t": 1133718	"P": 1478.25	"F": -4458}
{"v": 1	"t": 1133738	"P": 1476.75	"F": -4447}
{"v": 1	"t": 1133758	"P": 1473.75	"F": -4456}
{"v": 1	"t": 1133779	"P": 1476.75	"F": -4567}
{"v": 1	"t": 1133799	"P": 1478.5	"F": -4555}
{"v": 1	"t": 1133820	"P": 1479.25	"F": -4514}
{"v": 1	"t": 1133840	"P": 1477.75	"F": -4745}
{"v": 1	"t": 1133860	"P": 1481.75	"F": -4814}
{"v": 1	"t": 1133881	"P": 1476.0	"F": -4670}
{"v": 1	"t": 1133901	"P": 1478.0	"F": -4688}
{"v": 1	"t": 1133921	"P": 1482.0	"F": -4650}
{"v": 1	"t": 1133942	"P": 1480.75	"F": -4530}
{"v": 1	"t": 1133962	"P": 1484.25	"F": -4797}
{"v": 1	"t": 1133983	"P": 1486.5	"F": -4525}
{"v": 1	"t": 1134003	"P": 1481.25	"F": -4622}
{"v": 1	"t": 1134023	"P": 1480.0	"F": -4442}
{"v": 1	"t": 1134044	"P": 1483.5	"F": -4641}
{"v": 1	"t": 1134064	"P": 1481.25	"F": -4551}
{"v": 1	"t": 1134085	"P": 1474.75	"F": -4643}
{"v": 1	"t": 1134105	"P": 1480.0	"F": -4564}
{"v": 1	"t": 1134125	"P": 1483.5	"F": -4493}
{"v": 1	"t": 1134146	"P": 1480.75	"F": -4367}
{"v": 1	"t": 1134166	"P": 1480.5	"F": -4504}
{"v": 1	"t": 1134186	"P": 1485.5	"F": -4547}
{"v": 1	"t": 1134207	"P": 1479.75	"F": -4789}
{"v": 1	"t": 1134227	"P": 1477.0	"F": -4646}
{"v": 1	"t": 1134247	"P": 1483.5	"F": -4712}
{"v": 1	"t": 1134268	"P": 1482.5	"F": -4474}
{"v": 1	"t": 1134288	"P": 1481.0	"F": -4450}
{"v": 1	"t": 1134309	"P": 1480.25	"F": -4463}
{"v": 1	"t": 1134329	"P": 1481.25	"F": -4650}
{"v": 1	"t": 1134349	"P": 1480.75	"F": -4768	"C": 45.605	"D": 3251	"sn": 54091929832280	"file": "/data/device_log/data0000.out"}
{"v": 1	"t": 1134370	"P": 1480.5	"F": -4774}
{"v": 1	"t": 1134390	"P": 1482.75	"F": -4458}
{"v": 1	"t": 1134410	"P": 1486.75	"F": -4452}
{"v": 1	"t": 1134431	"P": 1483.75	"F": -4600}
{"v": 1	"t": 1134451	"P": 1483.75	"F": -4432}
{"v": 1	"t": 1134471	"P": 1486.25	"F": -4867}
{"v": 1	"t": 1134492	"P": 1485.0	"F": -4771}
{"v": 1	"t": 1134512	"P": 1479.75	"F": -4695}
{"v": 1	"t": 1134533	"P": 1486.5	"F": -4823}
{"v": 1	"t": 1134553	"P": 1484.0	"F": -4797}
{"v": 1	"t": 1134573	"P": 1480.75	"F": -4693}
{"v": 1	"t": 1134594	"P": 1488.0	"F": -4505}
{"v": 1	"t": 1134614	"P": 1486.5	"F": -4664}
{"v": 1	"t": 1134635	"P": 1483.5	"F": -4641}
{"v": 1	"t": 1134655	"P": 1484.0	"F": -4677}
{"v": 1	"t": 1134675	"P": 1487.25	"F": -4439}
{"v": 1	"t": 1134696	"P": 1479.75	"F": -4682}
{"v": 1	"t": 1134716	"P": 1482.0	"F": -4729}
{"v": 1	"t": 1134736	"P": 1486.75	"F": -4884}
{"v": 1	"t": 1134757	"P": 1480.5	"F": -4566}
{"v": 1	"t": 1134777	"P": 1476.5	"F": -4767}
{"v": 1	"t": 1134798	"P": 1484.5	"F": -4789}
{"v": 1	"t": 1134818	"P": 1483.0	"F": -4565}
{"v": 1	"t": 1134838	"P": 1477.5	"F": -4570}
{"v": 1	"t": 1134859	"P": 1481.5	"F": -4605}
{"v": 1	"t": 1134879	"P": 1484.0	"F": -4838}
{"v": 1	"t": 1134899	"P": 1482.0	"F": -4631}
{"v": 1	"t": 1134920	"P": 1480.75	"F": -4646}
{"v": 1	"t": 1134940	"P": 1488.25	"F": -4762}
{"v": 1	"t": 1134960	"P": 1482.0	"F": -4580}
{"v": 1	"t": 1134981	"P": 1477.0	"F": -4735}
{"v": 1	"t": 1135001	"P": 1481.0	"F": -4653}
{"v": 1	"t": 1135022	"P": 1483.25	"F": -4572}
{"v": 1	"t": 1135042	"P": 1478.25	"F": -4628}
{"v": 1	"t": 1135062	"P": 1481.75	"F": -4594}
{"v": 1	"t": 1135083	"P": 1485.25	"F": -4856}
{"v": 1	"t": 1135103	"P": 1476.5	"F": -4594}
{"v": 1	"t": 1135123	"P": 1479.75	"F": -4673}
{"v": 1	"t": 1135144	"P": 1488.25	"F": -4611}
{"v": 1	"t": 1135164	"P": 1482.25	"F": -4597}
{"v": 1	"t": 1135184	"P": 1479.25	"F": -4615}
{"v": 1	"t": 1135205	"P": 1483.5	"F": -4892}
{"v": 1	"t": 1135225	"P": 1481.25	"F": -4699}
{"v": 1	"t": 1135246	"P": 1482.0	"F": -4496}
{"v": 1	"t": 1135266	"P": 1481.5	"F": -4608}
{"v": 1	"t": 1135286	"P": 1486.5	"F": -4636}
{"v": 1	"t": 1135307	"P": 1482.5	"F": -4637}
{"v": 1	"t": 1135327	"P": 1478.25	"F": -4605}
{"v": 1	"t": 1135348	"P": 1492.0	"F": -4605}
{"v": 1	"t": 1135368	"P": 1487.5	"F": -4631	"C": 45.595	"D": 3251	"sn": 54091929832280	"file": "/data/device_log/data0000.out"}
{"v": 1	"t": 1135388	"P": 1480.5	"F": -4715}
{"v": 1	"t": 1135409	"P": 1484.25	"F": -4683}
{"v": 1	"t": 1135429	"P": 1483.5	"F": -4676}
{"v": 1	"t": 1135449	"P": 1477.25	"F": -4847}
{"v": 1	"t": 1135470	"P": 1476.5	"F": -4732}
{"v": 1	"t": 1135490	"P": 1484.25	"F": -4580}
{"v": 1	"t": 1135511	"P": 1479.5	"F": -4909}
{"v": 1	"t": 1135531	"P": 1477.25	"F": -4492}
{"v": 1	"t": 1135551	"P": 1479.75	"F": -4700}
{"v": 1	"t": 1135572	"P": 1475.75	"F": -4626}
{"v": 1	"t": 1135592	"P": 1473.75	"F": -4419}
{"v": 1	"t": 1135612	"P": 1478.5	"F": -4562}
{"v": 1	"t": 1135633	"P": 1483.0	"F": -4654}
{"v": 1	"t": 1135653	"P": 1478.75	"F": -4675}
{"v": 1	"t": 1135673	"P": 1477.5	"F": -4791}
{"v": 1	"t": 1135694	"P": 1476.25	"F": -4752}
{"v": 1	"t": 1135714	"P": 1477.0	"F": -4676}
{"v": 1	"t": 1135735	"P": 1475.5	"F": -4647}
{"v": 1	"t": 1135755	"P": 1477.0	"F": -4693}
{"v": 1	"t": 1135775	"P": 1478.0	"F": -4546}
{"v": 1	"t": 1135796	"P": 1476.5	"F": -4569}
{"v": 1	"t": 1135816	"P": 1476.0	"F": -4712}
{"v": 1	"t": 1135836	"P": 1480.5	"F": -4708}
{"v": 1	"t": 1135857	"P": 1475.5	"F": -4482}
{"v": 1	"t": 1135877	"P": 1471.25	"F": -4741}
{"v": 1	"t": 1135897	"P": 1476.75	"F": -4611}
{"v": 1	"t": 1135918	"P": 1478.0	"F": -4600}
{"v": 1	"t": 1135938	"P": 1476.75	"F": -4509}
{"v": 1	"t": 1135959	"P": 1476.25	"F": -4622}
{"v": 1	"t": 1135979	"P": 1477.75	"F": -4655}
{"v": 1	"t": 1135999	"P": 1480.75	"F": -4576}
{"v": 1	"t": 1136020	"P": 1470.25	"F": -4504}
{"v": 1	"t": 1136040	"P": 1477.75	"F": -4501}
{"v": 1	"t": 1136061	"P": 1476.25	"F": -4442}
{"v": 1	"t": 1136081	"P": 1474.5	"F": -4554}
{"v": 1	"t": 1136102	"P": 1477.5	"F": -4577}
{"v": 1	"t": 1136122	"P": 1473.5	"F": -4611}
{"v": 1	"t": 1136142	"P": 1476.25	"F": -4695}
{"v": 1	"t": 1136163	"P": 1477.5	"F": -4511}
{"v": 1	"t": 1136183	"P": 1476.25	"F": -4665}
{"v": 1	"t": 1136203	"P": 1473.5	"F": -4462}
{"v": 1	"t": 1136224	"P": 1473.5	"F": -4670}
{"v": 1	"t": 1136244	"P": 1472.25	"F": -4539}
{"v": 1	"t": 1136265	"P": 1476.0	"F": -4681}
{"v": 1	"t": 1136285	"P": 1475.75	"F": -4620}
{"v": 1	"t": 1136305	"P": 1477.25	"F": -4585}
{"v": 1	"t": 1136326	"P": 1473.5	"F": -4536}
{"v": 1	"t": 1136346	"P": 1471.25	"F": -4536}
{"v": 1	"t": 1136366	"P": 1477.25	"F": -4713}
{"v": 1	"t": 1136387	"P": 1480.0	"F": -4749	"C": 45.62	"D": 3251	"sn": 54091929832280	"file": "/data/device_log/data0000.out"}
{"v": 1	"t": 1136407	"P": 1478.0	"F": -4700}
{"v": 1	"t": 1136427	"P": 1480.0	"F": -4575}
{"v": 1	"t": 1136448	"P": 1479.75	"F": -4629}
{"v": 1	"t": 1136468	"P": 1477.5	"F": -4437}
{"v": 1	"t": 1136488	"P": 1473.0	"F": -4779}
{"v": 1	"t": 1136509	"P": 1476.25	"F": -4626}
{"v": 1	"t": 1136529	"P": 1478.25	"F": -4602}
{"v": 1	"t": 1136550	"P": 1474.25	"F": -4626}
{"v": 1	"t": 1136570	"P": 1478.25	"F": -4659}
{"v": 1	"t": 1136590	"P": 1481.0	"F": -4607}
{"v": 1	"t": 1136611	"P": 1480.5	"F": -4764}
{"v": 1	"t": 1136631	"P": 1481.25	"F": -4811}
{"v": 1	"t": 1136651	"P": 1482.0	"F": -4561}
{"v": 1	"t": 1136672	"P": 1478.5	"F": -4556}
{"v": 1	"t": 1136692	"P": 1479.25	"F": -4715}
{"v": 1	"t": 1136713	"P": 1484.5	"F": -4611}
{"v": 1	"t": 1136733	"P": 1473.75	"F": -4661}
{"v": 1	"t": 1136753	"P": 1472.0	"F": -4610}
{"v": 1	"t": 1136774	"P": 1478.0	"F": -4471}
{"v": 1	"t": 1136794	"P": 1482.25	"F": -4729}
{"v": 1	"t": 1136814	"P": 1477.5	"F": -4609}
{"v": 1	"t": 1136835	"P": 1476.5	"F": -4701}
{"v": 1	"t": 1136855	"P": 1478.5	"F": -4460}
{"v": 1	"t": 1136876	"P": 1475.0	"F": -4504}
{"v": 1	"t": 1136896	"P": 1479.5	"F": -4743}
{"v": 1	"t": 1136916	"P": 1480.0	"F": -4582}
{"v": 1	"t": 1136937	"P": 1480.5	"F": -4657}
{"v": 1	"t": 1136957	"P": 1484.5	"F": -4601}
{"v": 1	"t": 1136977	"P": 1480.75	"F": -4666}
{"v": 1	"t": 1136998	"P": 1478.5	"F": -4668}
{"v": 1	"t": 1137018	"P": 1479.0	"F": -4561}
{"v": 1	"t": 1137039	"P": 1477.0	"F": -4646}
{"v": 1	"t": 1137059	"P": 1482.25	"F": -4432}
{"v": 1	"t": 1137079	"P": 1482.5	"F": -4565}
{"v": 1	"t": 1137100	"P": 1473.75	"F": -4565}
{"v": 1	"t": 1137120	"P": 1486.75	"F": -4498}
{"v": 1	"t": 1137140	"P": 1485.75	"F": -4478}
{"v": 1	"t": 1137161	"P": 1481.5	"F": -4419}
{"v": 1	"t": 1137181	"P": 1479.25	"F": -4637}
{"v": 1	"t": 1137202	"P": 1480.5	"F": -4511}
{"v": 1	"t": 1137222	"P": 1485.25	"F": -4516}
{"v": 1	"t": 1137242	"P": 1477.5	"F": -4630}
{"v": 1	"t": 1137263	"P": 1488.0	"F": -4423}
{"v": 1	"t": 1137283	"P": 1480.75	"F": -4508}
{"v": 1	"t": 1137304	"P": 1482.75	"F": -4676}
{"v": 1	"t": 1137324	"P": 1485.75	"F": -4498}
{"v": 1	"t": 1137344	"P": 1479.75	"F": -4649}
{"v": 1	"t": 1137365	"P": 1487.0	"F": -4420}
{"v": 1	"t": 1137385	"P": 1484.0	"F": -4462}
{"v": 1	"t": 1137405	"P": 1491.0	"F": -4614	"C": 45.625	"D": 3251	"sn": 54091929832280	"file": "/data/device_log/data0000.out"}
{"v": 1	"t": 1137425	"P": 1480.5	"F": -4702}
{"v": 1	"t": 1137446	"P": 1480.0	"F": -4527}
{"v": 1	"t": 1137466	"P": 1483.5	"F": -4543}
{"v": 1	"t": 1137486	"P": 1485.75	"F": -4523}
{"v": 1	"t": 1137507	"P": 1486.0	"F": -4569}
{"v": 1	"t": 1137527	"P": 1484.75	"F": -4560}
{"v": 1	"t": 1137547	"P": 1481.75	"F": -4671}
{"v": 1	"t": 1137568	"P": 1485.75	"F": -4705}
{"v": 1	"t": 1137588	"P": 1479.0	"F": -4468}
{"v": 1	"t": 1137608	"P": 1479.75	"F": -4349}
{"v": 1	"t": 1137629	"P": 1478.75	"F": -4327}
{"v": 1	"t": 1137649	"P": 1477.5	"F": -4599}
{"v": 1	"t": 1137669	"P": 1482.25	"F": -4623}
{"v": 1	"t": 1137689	"P": 1478.25	"F": -4437}
{"v": 1	"t": 1137710	"P": 1475.0	"F": -4350}
{"v": 1	"t": 1137730	"P": 1478.75	"F": -4443}
{"v": 1	"t": 1137750	"P": 1478.0	"F": -4345}
{"v": 1	"t": 1137771	"P": 1477.5	"F": -4507}
{"v": 1	"t": 1137791	"P": 1479.5	"F": -4370}
{"v": 1	"t": 1137811	"P": 1483.25	"F": -4559}
{"v": 1	"t": 1137832	"P": 1481.0	"F": -4644}
{"v": 1	"t": 1137852	"P": 1483.5	"F": -4632}
{"v": 1	"t": 1137873	"P": 1485.25	"F": -4377}
{"v": 1	"t": 1137893	"P": 1480.75	"F": -4550}
{"v": 1	"t": 1137913	"P": 1477.25	"F": -4582}
{"v": 1	"t": 1137934	"P": 1482.0	"F": -4625}
{"v": 1	"t": 1137954	"P": 1484.75	"F": -4404}
{"v": 1	"t": 1137974	"P": 1481.0	"F": -4451}
{"v": 1	"t": 1137994	"P": 1481.5	"F": -4453}
{"v": 1	"t": 1138015	"P": 1481.25	"F": -4457}
{"v": 1	"t": 1138035	"P": 1484.0	"F": -4626}
{"v": 1	"t": 1138055	"P": 1482.5	"F": -4602}
{"v": 1	"t": 1138076	"P": 1481.5	"F": -4663}
{"v": 1	"t": 1138096	"P": 1476.5	"F": -4685}
{"v": 1	"t": 1138116	"P": 1484.75	"F": -4658}
{"v": 1	"t": 1138137	"P": 1481.0	"F": -4622}
{"v": 1	"t": 1138157	"P": 1476.0	"F": -4545}
{"v": 1	"t": 1138177	"P": 1482.0	"F": -4474}
{"v": 1	"t": 1138197	"P": 1482.25	"F": -4692}
{"v": 1	"t": 1138218	"P": 1482.25	"F": -4537}
{"v": 1	"t": 1138238	"P": 1481.75	"F": -4755}
{"v": 1	"t": 1138258	"P": 1478.25	"F": -4630}
{"v": 1	"t": 1138279	"P": 1480.0	"F": -4675}
{"v": 1	"t": 1138299	"P": 1486.25	"F": -4469}
{"v": 1	"t": 1138319	"P": 1484.75	"F": -4560}
{"v": 1	"t": 1138340	"P": 1476.25	"F": -4904}
{"v": 1	"t": 1138360	"P": 1481.0	"F": -4719}
{"v": 1	"t": 1138380	"P": 1484.0	"F": -4585}
{"v": 1	"t": 1138401	"P": 1482.75	"F": -4734}
{"v": 1	"t": 1138421	"P": 1480.75	"F": -4532	"C": 45.585	"D": 3251	"sn": 54091929832280	"file": "/data/device_log/data0000.out"}
{"v": 1	"t": 1138442	"P": 1484.5	"F": -4834}
{"v": 1	"t": 1138462	"P": 1482.0	"F": -4651}
{"v": 1	"t": 1138482	"P": 1480.25	"F": -4657}
{"v": 1	"t": 1138502	"P": 1482.25	"F": -4685}
{"v": 1	"t": 1138523	"P": 1483.0	"F": -4500}
{"v": 1	"t": 1138543	"P": 1485.25	"F": -4522}
{"v": 1	"t": 1138563	"P": 1482.0	"F": -4578}
{"v": 1	"t": 1138584	"P": 1482.75	"F": -4623}
{"v": 1	"t": 1138604	"P": 1479.5	"F": -4780}
{"v": 1	"t": 1138624	"P": 1486.75	"F": -4521}
{"v": 1	"t": 1138644	"P": 1483.5	"F": -4629}
{"v": 1	"t": 1138665	"P": 1476.75	"F": -4624}
{"v": 1	"t": 1138685	"P": 1481.0	"F": -4463}
{"v": 1	"t": 1138705	"P": 1480.25	"F": -4517}
{"v": 1	"t": 1138726	"P": 1484.25	"F": -4474}
{"v": 1	"t": 1138746	"P": 1476.5	"F": -4662}
{"v": 1	"t": 1138766	"P": 1485.75	"F": -4428}
{"v": 1	"t": 1138786	"P": 1485.5	"F": -4531}
{"v": 1	"t": 1138807	"P": 1482.75	"F": -4469}
{"v": 1	"t": 1138827	"P": 1479.0	"F": -4601}
{"v": 1	"t": 1138847	"P": 1483.5	"F": -4609}
{"v": 1	"t": 1138868	"P": 1486.75	"F": -4728}
{"v": 1	"t": 1138888	"P": 1478.5	"F": -4496}
{"v": 1	"t": 1138908	"P": 1479.75	"F": -4630}
{"v": 1	"t": 1138929	"P": 1478.5	"F": -4738}
{"v": 1	"t": 1138949	"P": 1481.75	"F": -4573}
{"v": 1	"t": 1138970	"P": 1474.75	"F": -4728}
{"v": 1	"t": 1138990	"P": 1477.75	"F": -4564}
{"v": 1	"t": 1139010	"P": 1488.5	"F": -4652}
{"v": 1	"t": 1139031	"P": 1485.0	"F": -4602}
{"v": 1	"t": 1139051	"P": 1481.25	"F": -4806}
{"v": 1	"t": 1139071	"P": 1480.0	"F": -4755}
{"v": 1	"t": 1139092	"P": 1488.25	"F": -4578}
{"v": 1	"t": 1139112	"P": 1480.75	"F": -4574}
{"v": 1	"t": 1139132	"P": 1478.0	"F": -4554}
{"v": 1	"t": 1139152	"P": 1484.0	"F": -4453}
{"v": 1	"t": 1139173	"P": 1481.75	"F": -4490}
{"v": 1	"t": 1139193	"P": 1484.25	"F": -4543}
{"v": 1	"t": 1139213	"P": 1479.75	"F": -4538}
{"v": 1	"t": 1139234	"P": 1484.0	"F": -4462}
{"v": 1	"t": 1139254	"P": 1483.25	"F": -4594}
{"v": 1	"t": 1139274	"P": 1482.75	"F": -4538}
{"v": 1	"t": 1139294	"P": 1478.5	"F": -4548}
{"v": 1	"t": 1139315	"P": 1482.25	"F": -4559}
{"v": 1	"t": 1139335	"P": 1484.5	"F": -4552}
{"v": 1	"t": 1139355	"P": 1483.0	"F": -4731}
{"v": 1	"t": 1139376	"P": 1482.25	"F": -4538}
{"v": 1	"t": 1139396	"P": 1480.25	"F": -4737}
{"v": 1	"t": 1139416	"P": 1484.0	"F": -4605}
{"v": 1	"t": 1139437	"P": 1479.25	"F": -4532	"C": 45.605	"D": 3251	"sn": 54091929832280	"file": "/data/device_log/data0000.out"}
{"v": 1	"t": 1139457	"P": 1478.0	"F": -4397}
{"v": 1	"t": 1139477	"P": 1475.0	"F": -4362}
{"v": 1	"t": 1139498	"P": 1485.75	"F": -4457}
{"v": 1	"t": 1139518	"P": 1480.5	"F": -4591}
{"v": 1	"t": 1139539	"P": 1479.0	"F": -4797}
{"v": 1	"t": 1139559	"P": 1483.75	"F": -4506}
{"v": 1	"t": 1139580	"P": 1481.0	"F": -4515}
{"v": 1	"t": 1139600	"P": 1484.0	"F": -4498}
{"v": 1	"t": 1139621	"P": 1480.75	"F": -4486}
{"v": 1	"t": 1139641	"P": 1480.0	"F": -4575}
{"v": 1	"t": 1139662	"P": 1483.5	"F": -4475}
{"v": 1	"t": 1139682	"P": 1483.75	"F": -4575}
{"v": 1	"t": 1139702	"P": 1482.5	"F": -4602}
{"v": 1	"t": 1139723	"P": 1483.0	"F": -4786}
{"v": 1	"t": 1139743	"P": 1480.0	"F": -4799}
{"v": 1	"t": 1139763	"P": 1479.25	"F": -4659}
{"v": 1	"t": 1139784	"P": 1477.25	"F": -4768}
{"v": 1	"t": 1139804	"P": 1482.75	"F": -4760}
{"v": 1	"t": 1139824	"P": 1479.0	"F": -4870}
{"v": 1	"t": 1139845	"P": 1479.25	"F": -4662}
{"v": 1	"t": 1139865	"P": 1483.25	"F": -4811}
{"v": 1	"t": 1139885	"P": 1483.75	"F": -4693}
{"v": 1	"t": 1139905	"P": 1478.0	"F": -4569}
{"v": 1	"t": 1139926	"P": 1478.75	"F": -4395}
{"v": 1	"t": 1139946	"P": 1477.75	"F": -4665}
{"v": 1	"t": 1139966	"P": 1485.75	"F": -4594}
{"v": 1	"t": 1139987	"P": 1479.25	"F": -4513}
{"v": 1	"t": 1140007	"P": 1479.0	"F": -4729}
{"v": 1	"t": 1140027	"P": 1474.5	"F": -4790}
{"v": 1	"t": 1140048	"P": 1484.75	"F": -4674}
{"v": 1	"t": 1140068	"P": 1478.0	"F": -4522}
{"v": 1	"t": 1140088	"P": 1480.5	"F": -4637}
{"v": 1	"t": 1140108	"P": 1479.25	"F": -4492}
{"v": 1	"t": 1140129	"P": 1486.75	"F": -4520}
{"v": 1	"t": 1140149	"P": 1487.5	"F": -4642}
{"v": 1	"t": 1140169	"P": 1482.0	"F": -4897}
{"v": 1	"t": 1140190	"P": 1475.75	"F": -4861}
{"v": 1	"t": 1140210	"P": 1488.0	"F": -4760}
{"v": 1	"t": 1140231	"P": 1484.25	"F": -4598}
{"v": 1	"t": 1140251	"P": 1477.75	"F": -4845}
{"v": 1	"t": 1140271	"P": 1482.5	"F": -4635}
{"v": 1	"t": 1140292	"P": 1484.75	"F": -4592}
{"v": 1	"t": 1140312	"P": 1480.0	"F": -4572}
{"v": 1	"t": 1140332	"P": 1481.25	"F": -4319}
{"v": 1	"t": 1140353	"P": 1485.5	"F": -4623}
{"v": 1	"t": 1140373	"P": 1478.75	"F": -4553}
{"v": 1	"t": 1140393	"P": 1483.75	"F": -4593}
{"v": 1	"t": 1140413	"P": 1483.0	"F": -4743}
{"v": 1	"t": 1140434	"P": 1487.0	"F": -4512}
{"v": 1	"t": 1140454	"P": 1480.0	"F": -4611	"C": 45.61	"D": 3251	"sn": 54091929832280	"file": "/data/device_log/data0000.out"}
{"v": 1	"t": 1140474	"P": 1480.0	"F": -4847}
{"v": 1	"t": 1140495	"P": 1482.25	"F": -4613}
{"v": 1	"t": 1140515	"P": 1483.75	"F": -4619}
{"v": 1	"t": 1140535	"P": 1487.75	"F": -4630}
{"v": 1	"t": 1140556	"P": 1483.5	"F": -4817}
{"v": 1	"t": 1140576	"P": 1479.0	"F": -4422}
{"v": 1	"t": 1140596	"P": 1483.75	"F": -4541}
{"v": 1	"t": 1140616	"P": 1482.5	"F": -4563}
{"v": 1	"t": 1140637	"P": 1477.75	"F": -4647}
{"v": 1	"t": 1140657	"P": 1478.25	"F": -4609}
{"v": 1	"t": 1140677	"P": 1484.25	"F": -4465}
{"v": 1	"t": 1140698	"P": 1482.5	"F": -4461}
{"v": 1	"t": 1140718	"P": 1479.25	"F": -4273}
{"v": 1	"t": 1140738	"P": 1480.25	"F": -4433}
{"v": 1	"t": 1140759	"P": 1484.5	"F": -4442}
{"v": 1	"t": 1140779	"P": 1480.5	"F": -4524}
{"v": 1	"t": 1140800	"P": 1482.0	"F": -4658}
{"v": 1	"t": 1140820	"P": 1478.5	"F": -4860}
{"v": 1	"t": 1140840	"P": 1483.0	"F": -4570}
{"v": 1	"t": 1140861	"P": 1477.0	"F": -4579}
{"v": 1	"t": 1140881	"P": 1476.75	"F": -4450}
{"v": 1	"t": 1140901	"P": 1479.0	"F": -4402}
{"v": 1	"t": 1140921	"P": 1487.75	"F": -4422}
{"v": 1	"t": 1140942	"P": 1478.75	"F": -4324}
{"v": 1	"t": 1140962	"P": 1472.5	"F": -4520}
{"v": 1	"t": 1140982	"P": 1478.75	"F": -4562}
{"v": 1	"t": 1141003	"P": 1483.25	"F": -4738}
{"v": 1	"t": 1141023	"P": 1479.5	"F": -4567}
{"v": 1	"t": 1141043	"P": 1480.5	"F": -4570}
{"v": 1	"t": 1141063	"P": 1478.75	"F": -4414}
{"v": 1	"t": 1141084	"P": 1478.75	"F": -4770}
{"v": 1	"t": 1141104	"P": 1486.75	"F": -4782}
{"v": 1	"t": 1141124	"P": 1480.75	"F": -4523}
{"v": 1	"t": 1141145	"P": 1480.25	"F": -4608}
{"v": 1	"t": 1141165	"P": 1485.25	"F": -4729}
{"v": 1	"t": 1141185	"P": 1487.25	"F": -4546}
{"v": 1	"t": 1141206	"P": 1483.0	"F": -4823}
{"v": 1	"t": 1141226	"P": 1482.5	"F": -4603}
{"v": 1	"t": 1141246	"P": 1482.75	"F": -4686}
{"v": 1	"t": 1141267	"P": 1486.0	"F": -4544}
{"v": 1	"t": 1141287	"P": 1485.0	"F": -4561}
{"v": 1	"t": 1141307	"P": 1477.25	"F": -4598}
{"v": 1	"t": 1141328	"P": 1483.25	"F": -4739}
{"v": 1	"t": 1141348	"P": 1482.5	"F": -4717}
{"v": 1	"t": 1141369	"P": 1476.25	"F": -4727}
{"v": 1	"t": 1141389	"P": 1483.5	"F": -4583}
{"v": 1	"t": 1141409	"P": 1481.0	"F": -4703}
{"v": 1	"t": 1141429	"P": 1482.5	"F": -4732}
{"v": 1	"t": 1141450	"P": 1481.25	"F": -4756}
{"v": 1	"t": 1141470	"P": 1486.75	"F": -4599	"C": 45.57	"D": 3251	"sn": 54091929832280	"file": "/data/device_log/data0000.out"}
{"v": 1	"t": 1141490	"P": 1479.75	"F": -4696}
{"v": 1	"t": 1141511	"P": 1480.5	"F": -4786}
{"v": 1	"t": 1141531	"P": 1480.0	"F": -4477}
{"v": 1	"t": 1141551	"P": 1484.0	"F": -4493}
{"v": 1	"t": 1141572	"P": 1484.75	"F": -4718}
{"v": 1	"t": 1141592	"P": 1484.0	"F": -4618}
{"v": 1	"t": 1141612	"P": 1479.0	"F": -4522}
{"v": 1	"t": 1141632	"P": 1486.5	"F": -4653}
{"v": 1	"t": 1141653	"P": 1480.25	"F": -4688}
{"v": 1	"t": 1141673	"P": 1485.25	"F": -4746}
{"v": 1	"t": 1141693	"P": 1481.5	"F": -4794}
{"v": 1	"t": 1141714	"P": 1481.0	"F": -4746}
{"v": 1	"t": 1141734	"P": 1483.0	"F": -4809}
{"v": 1	"t": 1141754	"P": 1480.5	"F": -4665}
{"v": 1	"t": 1141775	"P": 1481.75	"F": -4559}
{"v": 1	"t": 1141795	"P": 1482.5	"F": -4672}
{"v": 1	"t": 1141815	"P": 1485.75	"F": -4698}
{"v": 1	"t": 1141835	"P": 1485.75	"F": -4715}
{"v": 1	"t": 1141856	"P": 1480.75	"F": -4649}
{"v": 1	"t": 1141876	"P": 1481.25	"F": -4666}
{"v": 1	"t": 1141897	"P": 1480.25	"F": -4654}
{"v": 1	"t": 1141917	"P": 1476.5	"F": -4668}
{"v": 1	"t": 1141937	"P": 1482.0	"F": -4667}
{"v": 1	"t": 1141958	"P": 1488.25	"F": -4670}
{"v": 1	"t": 1141978	"P": 1481.0	"F": -4512}
{"v": 1	"t": 1141998	"P": 1475.75	"F": -4583}
{"v": 1	"t": 1142019	"P": 1479.75	"F": -4485}
{"v": 1	"t": 1142039	"P": 1487.0	"F": -4536}
{"v": 1	"t": 1142059	"P": 1484.25	"F": -4398}
{"v": 1	"t": 1142080	"P": 1478.5	"F": -4478}
{"v": 1	"t": 1142100	"P": 1489.0	"F": -4469}
{"v": 1	"t": 1142120	"P": 1482.5	"F": -4601}
{"v": 1	"t": 1142141	"P": 1482.0	"F": -4505}
{"v": 1	"t": 1142161	"P": 1477.5	"F": -4509}
{"v": 1	"t": 1142181	"P": 1487.5	"F": -4443}
{"v": 1	"t": 1142202	"P": 1485.25	"F": -4554}
{"v": 1	"t": 1142222	"P": 1482.25	"F": -4561}
{"v": 1	"t": 1142242	"P": 1476.0	"F": -4647}
{"v": 1	"t": 1142262	"P": 1485.5	"F": -4714}
{"v": 1	"t": 1142283	"P": 1486.25	"F": -4732}
{"v": 1	"t": 1142303	"P": 1485.5	"F": -4450}
{"v": 1	"t": 1142323	"P": 1480.0	"F": -4521}
{"v": 1	"t": 1142344	"P": 1479.5	"F": -4687}
{"v": 1	"t": 1142364	"P": 1480.5	"F": -4494}
{"v": 1	"t": 1142384	"P": 1486.5	"F": -4833}
{"v": 1	"t": 1142405	"P": 1478.0	"F": -4688}
{"v": 1	"t": 1142425	"P": 1479.25	"F": -4797}
{"v": 1	"t": 1142445	"P": 1486.5	"F": -4631}
{"v": 1	"t": 1142466	"P": 1476.75	"F": -4549}
{"v": 1	"t": 1142486	"P": 1484.25	"F": -4616	"C": 45.59	"D": 3251	"sn": 54091929832280	"file": "/data/device_log/data0000.out"}
{"v": 1	"t": 1142506	"P": 1483.75	"F": -4584}
{"v": 1	"t": 1142527	"P": 1476.75	"F": -4674}
{"v": 1	"t": 1142547	"P": 1478.0	"F": -4760}
{"v": 1	"t": 1142567	"P": 1483.0	"F": -4791}
{"v": 1	"t": 1142588	"P": 1481.5	"F": -4613}
{"v": 1	"t": 1142608	"P": 1479.25	"F": -4814}
{"v": 1	"t": 1142628	"P": 1472.0	"F": -4606}
{"v": 1	"t": 1142649	"P": 1483.25	"F": -4548}
{"v": 1	"t": 1142669	"P": 1480.5	"F": -4607}
{"v": 1	"t": 1142689	"P": 1485.0	"F": -4630}
{"v": 1	"t": 1142709	"P": 1483.0	"F": -4717}
{"v": 1	"t": 1142730	"P": 1481.5	"F": -4745}
{"v": 1	"t": 1142750	"P": 1487.0	"F": -4536}
{"v": 1	"t": 1142770	"P": 1486.25	"F": -4615}
{"v": 1	"t": 1142791	"P": 1480.75	"F": -4464}
{"v": 1	"t": 1142811	"P": 1482.0	"F": -4794}
{"v": 1	"t": 1142831	"P": 1488.25	"F": -4693}
{"v": 1	"t": 1142852	"P": 1486.75	"F": -4432}
{"v": 1	"t": 1142872	"P": 1481.5	"F": -4585}
{"v": 1	"t": 1142892	"P": 1480.0	"F": -4627}
{"v": 1	"t": 1142912	"P": 1481.25	"F": -4620}
{"v": 1	"t": 1142933	"P": 1482.5	"F": -4487}
{"v": 1	"t": 1142953	"P": 1481.25	"F": -4632}
{"v": 1	"t": 1142973	"P": 1482.75	"F": -4777}
{"v": 1	"t": 1142994	"P": 1485.5	"F": -4612}
{"v": 1	"t": 1143014	"P": 1477.75	"F": -4640}
{"v": 1	"t": 1143035	"P": 1483.75	"F": -4605}
{"v": 1	"t": 1143055	"P": 1488.0	"F": -4582}
{"v": 1	"t": 1143076	"P": 1485.25	"F": -4529}
{"v": 1	"t": 1143096	"P": 1487.25	"F": -4829}
{"v": 1	"t": 1143117	"P": 1483.25	"F": -4916}
{"v": 1	"t": 1143137	"P": 1473.25	"F": -4794}
{"v": 1	"t": 1143157	"P": 1479.5	"F": -4617}
{"v": 1	"t": 1143178	"P": 1482.5	"F": -4391}
{"v": 1	"t": 1143198	"P": 1482.25	"F": -4466}
{"v": 1	"t": 1143218	"P": 1479.0	"F": -4497}
{"v": 1	"t": 1143238	"P": 1482.75	"F": -4362}
{"v": 1	"t": 1143259	"P": 1482.0	"F": -4643}
{"v": 1	"t": 1143279	"P": 1486.75	"F": -4642}
{"v": 1	"t": 1143299	"P": 1476.25	"F": -4673}
{"v": 1	"t": 1143320	"P": 1479.0	"F": -4521}
{"v": 1	"t": 1143340	"P": 1486.0	"F": -4498}
{"v": 1	"t": 1143360	"P": 1485.5	"F": -4627}
{"v": 1	"t": 1143381	"P": 1479.0	"F": -4631}
{"v": 1	"t": 1143401	"P": 1482.25	"F": -4605}
{"v": 1	"t": 1143421	"P": 1483.5	"F": -4585}
{"v": 1	"t": 1143442	"P": 1482.0	"F": -4518}
{"v": 1	"t": 1143462	"P": 1480.25	"F": -4360}
{"v": 1	"t": 1143482	"P": 1477.25	"F": -4405}
{"v": 1	"t": 1143502	"P": 1487.25	"F": -4447	"C": 45.61	"D": 3251	"sn": 54091929832280	"file": "/data/device_log/data0000.out"}
{"v": 1	"t": 1143523	"P": 1485.75	"F": -4296}
{"v": 1	"t": 1143543	"P": 1480.0	"F": -4519}
{"v": 1	"t": 1143563	"P": 1484.75	"F": -4601}
{"v": 1	"t": 1143584	"P": 1483.75	"F": -4682}
{"v": 1	"t": 1143604	"P": 1483.0	"F": -4590}
{"v": 1	"t": 1143624	"P": 1477.5	"F": -4669}
{"v": 1	"t": 1143645	"P": 1483.75	"F": -4765}
{"v": 1	"t": 1143665	"P": 1485.5	"F": -4794}
{"v": 1	"t": 1143686	"P": 1480.75	"F": -4804}
{"v": 1	"t": 1143706	"P": 1482.75	"F": -4587}
{"v": 1	"t": 1143726	"P": 1485.75	"F": -4528}
{"v": 1	"t": 1143747	"P": 1479.25	"F": -4633}
{"v": 1	"t": 1143767	"P": 1483.5	"F": -4552}
{"v": 1	"t": 1143787	"P": 1473.5	"F": -4670}
{"v": 1	"t": 1143807	"P": 1479.75	"F": -4408}
{"v": 1	"t": 1143828	"P": 1488.25	"F": -4512}
{"v": 1	"t": 1143848	"P": 1481.25	"F": -4604}
{"v": 1	"t": 1143868	"P": 1478.75	"F": -4774}
{"v": 1	"t": 1143889	"P": 1481.0	"F": -4584}
{"v": 1	"t": 1143909	"P": 1485.25	"F": -4800}
{"v": 1	"t": 1143929	"P": 1483.75	"F": -4529}
{"v": 1	"t": 1143949	"P": 1477.25	"F": -4603}
{"v": 1	"t": 1143970	"P": 1479.0	"F": -4744}
{"v": 1	"t": 1143990	"P": 1484.75	"F": -4746}
{"v": 1	"t": 1144010	"P": 1485.25	"F": -4455}
{"v": 1	"t": 1144031	"P": 1479.0	"F": -4511}
{"v": 1	"t": 1144051	"P": 1472.25	"F": -4576}
{"v": 1	"t": 1144071	"P": 1481.0	"F": -4522}
{"v": 1	"t": 1144092	"P": 1480.25	"F": -4579}
{"v": 1	"t": 1144112	"P": 1477.5	"F": -4561}
{"v": 1	"t": 1144132	"P": 1476.0	"F": -4361}
{"v": 1	"t": 1144152	"P": 1483.75	"F": -4643}
{"v": 1	"t": 1144173	"P": 1484.75	"F": -4659}
{"v": 1	"t": 1144193	"P": 1479.0	"F": -4558}
{"v": 1	"t": 1144214	"P": 1484.75	"F": -4633}
{"v": 1	"t": 1144234	"P": 1482.25	"F": -4577}
{"v": 1	"t": 1144254	"P": 1480.75	"F": -4725}
{"v": 1	"t": 1144275	"P": 1477.25	"F": -4574}
{"v": 1	"t": 1144295	"P": 1481.0	"F": -4767}
{"v": 1	"t": 1144315	"P": 1478.5	"F": -4772}
{"v": 1	"t": 1144336	"P": 1482.0	"F": -4527}
{"v": 1	"t": 1144356	"P": 1477.5	"F": -4285}
{"v": 1	"t": 1144376	"P": 1484.75	"F": -4395}
{"v": 1	"t": 1144396	"P": 1486.5	"F": -4755}
{"v": 1	"t": 1144417	"P": 1480.0	"F": -4645}
{"v": 1	"t": 1144437	"P": 1478.5	"F": -4626}
{"v": 1	"t": 1144457	"P": 1476.5	"F": -4554}
{"v": 1	"t": 1144478	"P": 1483.25	"F": -4759}
{"v": 1	"t": 1144498	"P": 1481.75	"F": -4647}
{"v": 1	"t": 1144518	"P": 1480.75	"F": -4694	"C": 45.59	"D": 3251	"sn": 54091929832280	"file": "/data/device_log/data0000.out"}
{"v": 1	"t": 1144539	"P": 1475.75	"F": -4693}
{"v": 1	"t": 1144559	"P": 1482.5	"F": -4540}
{"v": 1	"t": 1144579	"P": 1480.5	"F": -4615}
{"v": 1	"t": 1144599	"P": 1486.25	"F": -4778}
{"v": 1	"t": 1144620	"P": 1479.25	"F": -4664}
{"v": 1	"t": 1144640	"P": 1489.25	"F": -4642}
{"v": 1	"t": 1144660	"P": 1476.5	"F": -4631}
{"v": 1	"t": 1144681	"P": 1478.25	"F": -4719}
{"v": 1	"t": 1144701	"P": 1480.75	"F": -4451}
{"v": 1	"t": 1144721	"P": 1482.75	"F": -4396}
{"v": 1	"t": 1144742	"P": 1480.0	"F": -4697}
{"v": 1	"t": 1144762	"P": 1481.25	"F": -4571}
{"v": 1	"t": 1144783	"P": 1482.75	"F": -4593}
{"v": 1	"t": 1144803	"P": 1483.25	"F": -4566}
{"v": 1	"t": 1144823	"P": 1478.75	"F": -4681}
{"v": 1	"t": 1144844	"P": 1480.25	"F": -4608}
{"v": 1	"t": 1144864	"P": 1483.25	"F": -4531}
{"v": 1	"t": 1144884	"P": 1478.0	"F": -4737}
{"v": 1	"t": 1144904	"P": 1479.25	"F": -4683}
{"v": 1	"t": 1144925	"P": 1481.0	"F": -4587}
{"v": 1	"t": 1144945	"P": 1485.25	"F": -4819}
{"v": 1	"t": 1144965	"P": 1483.25	"F": -4822}
{"v": 1	"t": 1144986	"P": 1485.25	"F": -4837}
{"v": 1	"t": 1145006	"P": 1478.0	"F": -4736}
{"v": 1	"t": 1145026	"P": 1484.0	"F": -4627}
{"v": 1	"t": 1145046	"P": 1483.5	"F": -4648}
{"v": 1	"t": 1145067	"P": 1482.5	"F": -4699}
{"v": 1	"t": 1145087	"P": 1483.25	"F": -4751}
{"v": 1	"t": 1145107	"P": 1480.0	"F": -4784}
{"v": 1	"t": 1145128	"P": 1480.0	"F": -4816}
{"v": 1	"t": 1145148	"P": 1481.5	"F": -4706}
{"v": 1	"t": 1145168	"P": 1479.75	"F": -4620}
{"v": 1	"t": 1145189	"P": 1479.0	"F": -4595}
{"v": 1	"t": 1145209	"P": 1484.0	"F": -4590}
{"v": 1	"t": 1145229	"P": 1483.75	"F": -4575}
{"v": 1	"t": 1145250	"P": 1475.5	"F": -4564}
{"v": 1	"t": 1145270	"P": 1477.0	"F": -4597}
{"v": 1	"t": 1145290	"P": 1485.0	"F": -4474}
{"v": 1	"t": 1145311	"P": 1480.75	"F": -4449}
{"v": 1	"t": 1145331	"P": 1482.5	"F": -4549}
{"v": 1	"t": 1145352	"P": 1486.75	"F": -4470}
{"v": 1	"t": 1145372	"P": 1479.5	"F": -4763}
{"v": 1	"t": 1145392	"P": 1482.0	"F": -4638}
{"v": 1	"t": 1145412	"P": 1485.75	"F": -4480}
{"v": 1	"t": 1145433	"P": 1484.25	"F": -4557}
{"v": 1	"t": 1145453	"P": 1478.5	"F": -4629}
{"v": 1	"t": 1145473	"P": 1481.25	"F": -4807}
{"v": 1	"t": 1145494	"P": 1479.5	"F": -4798}
{"v": 1	"t": 1145514	"P": 1485.25	"F": -4718}
{"v": 1	"t": 1145534	"P": 1480.75	"F": -4714	"C": 45.6	"D": 3251	"sn": 54091929832280	"file": "/data/device_log/data0000.out"}
{"v": 1	"t": 1145554	"P": 1479.5	"F": -4722}
{"v": 1	"t": 1145575	"P": 1478.25	"F": -4546}
{"v": 1	"t": 1145595	"P": 1485.5	"F": -4587}
{"v": 1	"t": 1145615	"P": 1478.0	"F": -4780}
{"v": 1	"t": 1145636	"P": 1475.5	"F": -4674}
{"v": 1	"t": 1145656	"P": 1478.25	"F": -4801}
{"v": 1	"t": 1145676	"P": 1483.5	"F": -4542}
{"v": 1	"t": 1145697	"P": 1486.75	"F": -4619}
{"v": 1	"t": 1145717	"P": 1481.5	"F": -4655}
{"v": 1	"t": 1145737	"P": 1475.75	"F": -4545}
{"v": 1	"t": 1145757	"P": 1483.5	"F": -4796}
{"v": 1	"t": 1145778	"P": 1482.25	"F": -4628}
{"v": 1	"t": 1145798	"P": 1482.0	"F": -4825}
{"v": 1	"t": 1145818	"P": 1481.0	"F": -4479}
{"v": 1	"t": 1145839	"P": 1485.0	"F": -4771}
{"v": 1	"t": 1145859	"P": 1485.25	"F": -4590}
{"v": 1	"t": 1145880	"P": 1477.25	"F": -4733}
{"v": 1	"t": 1145900	"P": 1485.25	"F": -4587}
{"v": 1	"t": 1145920	"P": 1484.75	"F": -4514}
{"v": 1	"t": 1145941	"P": 1479.25	"F": -4564}
{"v": 1	"t": 1145961	"P": 1479.5	"F": -4627}
{"v": 1	"t": 1145981	"P": 1483.5	"F": -4619}
{"v": 1	"t": 1146002	"P": 1487.0	"F": -4493}
{"v": 1	"t": 1146022	"P": 1479.0	"F": -4491}
{"v": 1	"t": 1146042	"P": 1480.5	"F": -4460}
{"v": 1	"t": 1146062	"P": 1480.75	"F": -4585}
{"v": 1	"t": 1146083	"P": 1484.25	"F": -4458}
{"v": 1	"t": 1146103	"P": 1478.25	"F": -4580}
{"v": 1	"t": 1146123	"P": 1481.75	"F": -4533}
{"v": 1	"t": 1146144	"P": 1481.25	"F": -4784}
{"v": 1	"t": 1146164	"P": 1485.0	"F": -4822}
{"v": 1	"t": 1146184	"P": 1484.25	"F": -4590}
{"v": 1	"t": 1146205	"P": 1477.0	"F": -4758}
{"v": 1	"t": 1146225	"P": 1482.5	"F": -4682}
{"v": 1	"t": 1146245	"P": 1483.0	"F": -4681}
{"v": 1	"t": 1146265	"P": 1479.25	"F": -4472}
{"v": 1	"t": 1146286	"P": 1477.0	"F": -4901}
{"v": 1	"t": 1146306	"P": 1479.25	"F": -4654}
{"v": 1	"t": 1146326	"P": 1484.0	"F": -4763}
{"v": 1	"t": 1146347	"P": 1485.5	"F": -4482}
{"v": 1	"t": 1146367	"P": 1483.25	"F": -4509}
{"v": 1	"t": 1146387	"P": 1479.5	"F": -4791}
{"v": 1	"t": 1146408	"P": 1490.5	"F": -4743}
{"v": 1	"t": 1146428	"P": 1485.75	"F": -4657}
{"v": 1	"t": 1146449	"P": 1483.5	"F": -4662}
{"v": 1	"t": 1146469	"P": 1484.5	"F": -4770}
{"v": 1	"t": 1146490	"P": 1483.5	"F": -4825}
{"v": 1	"t": 1146510	"P": 1483.5	"F": -4850}
{"v": 1	"t": 1146531	"P": 1482.0	"F": -4681}
{"v": 1	"t": 1146551	"P": 1477.75	"F": -4611	"C": 45.585	"D": 3251	"sn": 54091929832280	"file": "/data/device_log/data0000.out"}
{"v": 1	"t": 1146572	"P": 1483.25	"F": -4727}
{"v": 1	"t": 1146592	"P": 1480.25	"F": -4628}
{"v": 1	"t": 1146612	"P": 1483.0	"F": -4876}
{"v": 1	"t": 1146633	"P": 1482.75	"F": -4760}
{"v": 1	"t": 1146653	"P": 1483.25	"F": -4711}
{"v": 1	"t": 1146673	"P": 1481.5	"F": -4793}
{"v": 1	"t": 1146694	"P": 1485.0	"F": -4548}
{"v": 1	"t": 1146714	"P": 1482.25	"F": -4810}
{"v": 1	"t": 1146734	"P": 1483.0	"F": -4664}
{"v": 1	"t": 1146754	"P": 1477.75	"F": -4705}
{"v": 1	"t": 1146775	"P": 1476.0	"F": -4728}
{"v": 1	"t": 1146795	"P": 1485.0	"F": -4757}
{"v": 1	"t": 1146815	"P": 1482.0	"F": -4723}
{"v": 1	"t": 1146836	"P": 1479.5	"F": -4439}
{"v": 1	"t": 1146856	"P": 1482.75	"F": -4872}
{"v": 1	"t": 1146876	"P": 1482.25	"F": -4543}
{"v": 1	"t": 1146897	"P": 1484.75	"F": -4479}
{"v": 1	"t": 1146917	"P": 1485.5	"F": -4703}
{"v": 1	"t": 1146937	"P": 1479.25	"F": -4622}
{"v": 1	"t": 1146958	"P": 1483.5	"F": -4598}
{"v": 1	"t": 1146978	"P": 1481.5	"F": -4793}
{"v": 1	"t": 1146998	"P": 1480.25	"F": -4626}
{"v": 1	"t": 1147019	"P": 1486.0	"F": -4751}
{"v": 1	"t": 1147039	"P": 1483.0	"F": -4688}
{"v": 1	"t": 1147059	"P": 1483.25	"F": -4677}
{"v": 1	"t": 1147080	"P": 1477.25	"F": -4560}
{"v": 1	"t": 1147100	"P": 1485.75	"F": -4550}
{"v": 1	"t": 1147120	"P": 1484.5	"F": -4535}
{"v": 1	"t": 1147141	"P": 1482.0	"F": -4692}
{"v": 1	"t": 1147161	"P": 1480.0	"F": -4541}
{"v": 1	"t": 1147182	"P": 1482.75	"F": -4292}
{"v": 1	"t": 1147202	"P": 1478.75	"F": -4823}
{"v": 1	"t": 1147222	"P": 1479.25	"F": -4601}
{"v": 1	"t": 1147243	"P": 1486.75	"F": -4538}
{"v": 1	"t": 1147263	"P": 1480.75	"F": -4628}
{"v": 1	"t": 1147283	"P": 1478.5	"F": -4620}
{"v": 1	"t": 1147303	"P": 1483.0	"F": -4625}
{"v": 1	"t": 1147324	"P": 1488.0	"F": -4722}
{"v": 1	"t": 1147344	"P": 1489.5	"F": -4493}
{"v": 1	"t": 1147364	"P": 1482.5	"F": -4683}
{"v": 1	"t": 1147385	"P": 1477.25	"F": -4711}
{"v": 1	"t": 1147405	"P": 1483.25	"F": -4506}
{"v": 1	"t": 1147425	"P": 1483.25	"F": -4515}
{"v": 1	"t": 1147446	"P": 1479.5	"F": -4770}
{"v": 1	"t": 1147466	"P": 1481.5	"F": -4718}
{"v": 1	"t": 1147486	"P": 1484.25	"F": -4850}
{"v": 1	"t": 1147506	"P": 1479.5	"F": -4482}
{"v": 1	"t": 1147527	"P": 1485.75	"F": -4637}
{"v": 1	"t": 1147547	"P": 1480.0	"F": -4501}
{"v": 1	"t": 1147567	"P": 1481.25	"F": -4800	"C": 45.55	"D": 3251	"sn": 54091929832280	"file": "/data/device_log/data0000.out"}
{"v": 1	"t": 1147588	"P": 1485.75	"F": -4660}
{"v": 1	"t": 1147608	"P": 1484.0	"F": -4781}
{"v": 1	"t": 1147628	"P": 1480.5	"F": -4734}
{"v": 1	"t": 1147649	"P": 1479.5	"F": -4407}
{"v": 1	"t": 1147669	"P": 1488.25	"F": -4765}
{"v": 1	"t": 1147689	"P": 1482.5	"F": -4570}
{"v": 1	"t": 1147710	"P": 1480.75	"F": -4567}
{"v": 1	"t": 1147730	"P": 1479.25	"F": -4576}
{"v": 1	"t": 1147751	"P": 1481.5	"F": -4381}
{"v": 1	"t": 1147771	"P": 1483.5	"F": -4443}
{"v": 1	"t": 1147791	"P": 1480.25	"F": -4316}
{"v": 1	"t": 1147811	"P": 1487.0	"F": -4644}
{"v": 1	"t": 1147832	"P": 1480.5	"F": -4659}
{"v": 1	"t": 1147852	"P": 1478.25	"F": -4788}
{"v": 1	"t": 1147872	"P": 1478.5	"F": -4626}
{"v": 1	"t": 1147893	"P": 1487.25	"F": -4549}
{"v": 1	"t": 1147913	"P": 1484.75	"F": -4490}
{"v": 1	"t": 1147933	"P": 1481.5	"F": -4684}
{"v": 1	"t": 1147953	"P": 1482.75	"F": -4782}
{"v": 1	"t": 1147974	"P": 1484.25	"F": -4602}
{"v": 1	"t": 1147994	"P": 1482.75	"F": -4723}
{"v": 1	"t": 1148014	"P": 1481.75	"F": -4546}
{"v": 1	"t": 1148035	"P": 1479.75	"F": -4525}
{"v": 1	"t": 1148055	"P": 1484.0	"F": -4648}
{"v": 1	"t": 1148075	"P": 1486.25	"F": -4815}
{"v": 1	"t": 1148096	"P": 1482.5	"F": -4621}
{"v": 1	"t": 1148116	"P": 1479.75	"F": -4602}
{"v": 1	"t": 1148136	"P": 1482.0	"F": -4460}
{"v": 1	"t": 1148156	"P": 1484.75	"F": -4718}
{"v": 1	"t": 1148177	"P": 1479.5	"F": -4643}
{"v": 1	"t": 1148197	"P": 1481.75	"F": -4690}
{"v": 1	"t": 1148217	"P": 1480.25	"F": -4723}
{"v": 1	"t": 1148238	"P": 1485.5	"F": -4621}
{"v": 1	"t": 1148258	"P": 1480.5	"F": -4782}
{"v": 1	"t": 1148279	"P": 1479.5	"F": -4654}
{"v": 1	"t": 1148299	"P": 1480.25	"F": -4618}
{"v": 1	"t": 1148319	"P": 1481.0	"F": -4497}
{"v": 1	"t": 1148340	"P": 1482.0	"F": -4529}
{"v": 1	"t": 1148360	"P": 1482.25	"F": -4591}
{"v": 1	"t": 1148380	"P": 1486.25	"F": -4672}
{"v": 1	"t": 1148401	"P": 1481.0	"F": -4568}
{"v": 1	"t": 1148421	"P": 1476.75	"F": -4592}
{"v": 1	"t": 1148441	"P": 1487.75	"F": -4382}
{"v": 1	"t": 1148461	"P": 1486.75	"F": -4475}
{"v": 1	"t": 1148482	"P": 1485.0	"F": -4653}
{"v": 1	"t": 1148502	"P": 1474.5	"F": -4612}
{"v": 1	"t": 1148522	"P": 1483.5	"F": -4537}
{"v": 1	"t": 1148543	"P": 1481.0	"F": -4649}
{"v": 1	"t": 1148563	"P": 1479.0	"F": -4681}
{"v": 1	"t": 1148583	"P": 1475.5	"F": -4676	"C": 45.53	"D": 3251	"sn": 54091929832280	"file": "/data/device_log/data0000.out"}
{"v": 1	"t": 1148604	"P": 1482.0	"F": -4508}
{"v": 1	"t": 1148624	"P": 1481.25	"F": -4748}
{"v": 1	"t": 1148644	"P": 1477.75	"F": -4700}
{"v": 1	"t": 1148664	"P": 1480.75	"F": -4698}
{"v": 1	"t": 1148685	"P": 1483.0	"F": -4734}
{"v": 1	"t": 1148705	"P": 1483.25	"F": -4822}
{"v": 1	"t": 1148725	"P": 1483.75	"F": -4753}
{"v": 1	"t": 1148746	"P": 1479.75	"F": -4642}
{"v": 1	"t": 1148766	"P": 1483.5	"F": -4525}
{"v": 1	"t": 1148786	"P": 1485.0	"F": -4716}
{"v": 1	"t": 1148807	"P": 1483.0	"F": -4613}
{"v": 1	"t": 1148827	"P": 1476.0	"F": -4627}
{"v": 1	"t": 1148848	"P": 1483.5	"F": -4514}
{"v": 1	"t": 1148868	"P": 1483.25	"F": -4647}
{"v": 1	"t": 1148888	"P": 1480.25	"F": -4740}
{"v": 1	"t": 1148909	"P": 1477.5	"F": -4774}
{"v": 1	"t": 1148929	"P": 1484.0	"F": -4726}
{"v": 1	"t": 1148949	"P": 1481.5	"F": -4637}
{"v": 1	"t": 1148969	"P": 1480.25	"F": -4613}
{"v": 1	"t": 1148990	"P": 1477.0	"F": -4583}
{"v": 1	"t": 1149010	"P": 1483.25	"F": -4582}
{"v": 1	"t": 1149030	"P": 1480.25	"F": -4689}
{"v": 1	"t": 1149051	"P": 1485.0	"F": -4719}
{"v": 1	"t": 1149071	"P": 1477.75	"F": -4717}
{"v": 1	"t": 1149091	"P": 1485.0	"F": -4642}
{"v": 1	"t": 1149112	"P": 1482.0	"F": -4669}
{"v": 1	"t": 1149132	"P": 1480.5	"F": -4667}
{"v": 1	"t": 1149152	"P": 1479.25	"F": -4632}
{"v": 1	"t": 1149172	"P": 1488.0	"F": -4615}
{"v": 1	"t": 1149193	"P": 1488.75	"F": -4775}
{"v": 1	"t": 1149213	"P": 1484.75	"F": -4747}
{"v": 1	"t": 1149233	"P": 1477.25	"F": -4683}
{"v": 1	"t": 1149254	"P": 1481.25	"F": -4644}
{"v": 1	"t": 1149274	"P": 1483.75	"F": -4682}
{"v": 1	"t": 1149294	"P": 1482.25	"F": -4682}
{"v": 1	"t": 1149315	"P": 1479.25	"F": -4443}
{"v": 1	"t": 1149335	"P": 1482.25	"F": -4656}
{"v": 1	"t": 1149355	"P": 1482.75	"F": -4727}
{"v": 1	"t": 1149376	"P": 1479.75	"F": -4763}
{"v": 1	"t": 1149396	"P": 1481.75	"F": -4853}
{"v": 1	"t": 1149417	"P": 1479.5	"F": -4809}
{"v": 1	"t": 1149437	"P": 1477.75	"F": -4595}
{"v": 1	"t": 1149457	"P": 1476.0	"F": -4812}
{"v": 1	"t": 1149477	"P": 1480.25	"F": -4541}
{"v": 1	"t": 1149498	"P": 1482.75	"F": -4650}
{"v": 1	"t": 1149518	"P": 1480.25	"F": -4740}
{"v": 1	"t": 1149538	"P": 1479.75	"F": -4755}
{"v": 1	"t": 1149559	"P": 1481.75	"F": -4564}
{"v": 1	"t": 1149579	"P": 1486.0	"F": -4642}
{"v": 1	"t": 1149599	"P": 1484.75	"F": -4720	"C": 45.56	"D": 3251	"sn": 54091929832280	"file": "/data/device_log/data0000.out"}
{"v": 1	"t": 1149620	"P": 1480.0	"F": -4922}
{"v": 1	"t": 1149640	"P": 1479.75	"F": -4709}
{"v": 1	"t": 1149660	"P": 1482.5	"F": -4632}
{"v": 1	"t": 1149680	"P": 1480.5	"F": -4738}
{"v": 1	"t": 1149701	"P": 1481.75	"F": -4807}
{"v": 1	"t": 1149721	"P": 1483.0	"F": -4829}
{"v": 1	"t": 1149741	"P": 1483.75	"F": -4751}
{"v": 1	"t": 1149762	"P": 1482.25	"F": -4766}
{"v": 1	"t": 1149782	"P": 1479.5	"F": -4611}
{"v": 1	"t": 1149802	"P": 1482.75	"F": -4575}
{"v": 1	"t": 1149823	"P": 1484.25	"F": -4697}
{"v": 1	"t": 1149843	"P": 1479.75	"F": -4689}
{"v": 1	"t": 1149863	"P": 1478.25	"F": -4806}
{"v": 1	"t": 1149884	"P": 1482.25	"F": -4628}
{"v": 1	"t": 1149904	"P": 1485.0	"F": -4862}
{"v": 1	"t": 1149924	"P": 1480.75	"F": -4906}
{"v": 1	"t": 1149945	"P": 1484.5	"F": -4574}
{"v": 1	"t": 1149965	"P": 1485.0	"F": -4726}
{"v": 1	"t": 1149986	"P": 1474.0	"F": -4757}
{"v": 1	"t": 1150006	"P": 1486.25	"F": -4670}
{"v": 1	"t": 1150027	"P": 1482.25	"F": -4585}
{"v": 1	"t": 1150047	"P": 1477.75	"F": -4657}
{"v": 1	"t": 1150068	"P": 1483.5	"F": -4655}
{"v": 1	"t": 1150088	"P": 1480.75	"F": -4695}
{"v": 1	"t": 1150109	"P": 1482.0	"F": -4525}
{"v": 1	"t": 1150129	"P": 1484.25	"F": -4771}
{"v": 1	"t": 1150149	"P": 1486.0	"F": -4525}
{"v": 1	"t": 1150170	"P": 1478.25	"F": -4486}
{"v": 1	"t": 1150190	"P": 1486.5	"F": -4824}
{"v": 1	"t": 1150210	"P": 1483.5	"F": -4665}
{"v": 1	"t": 1150230	"P": 1481.5	"F": -4800}
{"v": 1	"t": 1150251	"P": 1485.0	"F": -4628}
{"v": 1	"t": 1150271	"P": 1482.0	"F": -4482}
{"v": 1	"t": 1150291	"P": 1486.0	"F": -4551}
{"v": 1	"t": 1150312	"P": 1482.0	"F": -4633}
{"v": 1	"t": 1150332	"P": 1478.0	"F": -4760}
{"v": 1	"t": 1150352	"P": 1482.25	"F": -4833}
{"v": 1	"t": 1150373	"P": 1489.25	"F": -4757}
{"v": 1	"t": 1150393	"P": 1481.0	"F": -4788}
{"v": 1	"t": 1150413	"P": 1479.0	"F": -4515}
{"v": 1	"t": 1150433	"P": 1484.5	"F": -4511}
{"v": 1	"t": 1150454	"P": 1479.25	"F": -4547}
{"v": 1	"t": 1150474	"P": 1482.0	"F": -4644}
{"v": 1	"t": 1150494	"P": 1484.0	"F": -4813}
{"v": 1	"t": 1150515	"P": 1479.0	"F": -4770}
{"v": 1	"t": 1150535	"P": 1481.25	"F": -4720}
{"v": 1	"t": 1150555	"P": 1481.5	"F": -4687}
{"v": 1	"t": 1150576	"P": 1478.75	"F": -4566}
{"v": 1	"t": 1150596	"P": 1482.25	"F": -4644}
{"v": 1	"t": 1150616	"P": 1484.0	"F": -4812	"C": 45.585	"D": 3251	"sn": 54091929832280	"file": "/data/device_log/data0000.out"}
{"v": 1	"t": 1150637	"P": 1483.75	"F": -4754}
{"v": 1	"t": 1150657	"P": 1483.5	"F": -4864}
{"v": 1	"t": 1150677	"P": 1478.75	"F": -4674}
{"v": 1	"t": 1150698	"P": 1480.5	"F": -4830}
{"v": 1	"t": 1150718	"P": 1482.5	"F": -4604}
{"v": 1	"t": 1150738	"P": 1480.5	"F": -4686}
{"v": 1	"t": 1150759	"P": 1482.5	"F": -4502}
{"v": 1	"t": 1150779	"P": 1482.25	"F": -4530}
{"v": 1	"t": 1150799	"P": 1479.5	"F": -4569}
{"v": 1	"t": 1150819	"P": 1479.5	"F": -4697}
{"v": 1	"t": 1150840	"P": 1480.75	"F": -4422}
{"v": 1	"t": 1150860	"P": 1482.75	"F": -4765}
{"v": 1	"t": 1150880	"P": 1485.25	"F": -4666}
{"v": 1	"t": 1150901	"P": 1478.0	"F": -4555}
{"v": 1	"t": 1150921	"P": 1479.5	"F": -4577}
{"v": 1	"t": 1150941	"P": 1487.0	"F": -4553}
{"v": 1	"t": 1150962	"P": 1483.25	"F": -4668}
{"v": 1	"t": 1150982	"P": 1474.75	"F": -4412}
{"v": 1	"t": 1151002	"P": 1485.0	"F": -4602}
{"v": 1	"t": 1151022	"P": 1483.25	"F": -4614}
{"v": 1	"t": 1151043	"P": 1485.25	"F": -4722}
{"v": 1	"t": 1151063	"P": 1478.75	"F": -4450}
{"v": 1	"t": 1151083	"P": 1483.5	"F": -4609}
{"v": 1	"t": 1151104	"P": 1485.25	"F": -4814}
{"v": 1	"t": 1151124	"P": 1488.0	"F": -4653}
{"v": 1	"t": 1151144	"P": 1480.5	"F": -4722}
{"v": 1	"t": 1151165	"P": 1480.0	"F": -4697}
{"v": 1	"t": 1151185	"P": 1484.75	"F": -4632}
{"v": 1	"t": 1151206	"P": 1487.0	"F": -4566}
{"v": 1	"t": 1151226	"P": 1476.5	"F": -4529}
{"v": 1	"t": 1151246	"P": 1486.0	"F": -4727}
{"v": 1	"t": 1151267	"P": 1479.75	"F": -4466}
{"v": 1	"t": 1151287	"P": 1482.5	"F": -4880}
{"v": 1	"t": 1151307	"P": 1481.25	"F": -4837}
{"v": 1	"t": 1151328	"P": 1485.25	"F": -4494}
{"v": 1	"t": 1151348	"P": 1484.0	"F": -4473}
{"v": 1	"t": 1151368	"P": 1484.75	"F": -4563}
{"v": 1	"t": 1151388	"P": 1473.5	"F": -4523}
{"v": 1	"t": 1151409	"P": 1484.5	"F": -4722}
{"v": 1	"t": 1151429	"P": 1478.0	"F": -4623}
{"v": 1	"t": 1151449	"P": 1478.75	"F": -4716}
{"v": 1	"t": 1151470	"P": 1480.0	"F": -4663}
{"v": 1	"t": 1151490	"P": 1490.75	"F": -4539}
{"v": 1	"t": 1151510	"P": 1486.25	"F": -4810}
{"v": 1	"t": 1151531	"P": 1479.75	"F": -4646}
{"v": 1	"t": 1151551	"P": 1483.75	"F": -4546}
{"v": 1	"t": 1151571	"P": 1481.25	"F": -4498}
{"v": 1	"t": 1151592	"P": 1481.75	"F": -4532}
{"v": 1	"t": 1151612	"P": 1483.0	"F": -4599}
{"v": 1	"t": 1151632	"P": 1479.0	"F": -4390	"C": 45.56	"D": 3251	"sn": 54091929832280	"file": "/data/device_log/data0000.out"}
{"v": 1	"t": 1151652	"P": 1480.0	"F": -4461}
{"v": 1	"t": 1151673	"P": 1484.25	"F": -4484}
{"v": 1	"t": 1151693	"P": 1481.5	"F": -4468}
{"v": 1	"t": 1151713	"P": 1480.75	"F": -4656}
{"v": 1	"t": 1151734	"P": 1483.25	"F": -4721}
{"v": 1	"t": 1151754	"P": 1482.75	"F": -4732}
{"v": 1	"t": 1151775	"P": 1483.0	"F": -4849}
{"v": 1	"t": 1151795	"P": 1479.25	"F": -4843}
{"v": 1	"t": 1151816	"P": 1482.0	"F": -4737}
{"v": 1	"t": 1151836	"P": 1480.75	"F": -4677}
{"v": 1	"t": 1151856	"P": 1487.75	"F": -4640}
{"v": 1	"t": 1151877	"P": 1484.0	"F": -4430}
{"v": 1	"t": 1151897	"P": 1482.25	"F": -4593}
{"v": 1	"t": 1151917	"P": 1483.25	"F": -4515}
{"v": 1	"t": 1151937	"P": 1482.75	"F": -4521}
{"v": 1	"t": 1151958	"P": 1483.5	"F": -4557}
{"v": 1	"t": 1151978	"P": 1483.0	"F": -4472}
{"v": 1	"t": 1151998	"P": 1479.0	"F": -4713}
{"v": 1	"t": 1152019	"P": 1482.0	"F": -4571}
{"v": 1	"t": 1152039	"P": 1481.0	"F": -4474}
{"v": 1	"t": 1152059	"P": 1478.5	"F": -4527}
{"v": 1	"t": 1152080	"P": 1480.0	"F": -4445}
{"v": 1	"t": 1152100	"P": 1486.0	"F": -4608}
{"v": 1	"t": 1152120	"P": 1483.0	"F": -4669}
{"v": 1	"t": 1152141	"P": 1482.75	"F": -4544}
{"v": 1	"t": 1152161	"P": 1481.75	"F": -4861}
{"v": 1	"t": 1152181	"P": 1485.25	"F": -4716}
{"v": 1	"t": 1152202	"P": 1483.0	"F": -4883}
{"v": 1	"t": 1152222	"P": 1478.5	"F": -4666}
{"v": 1	"t": 1152242	"P": 1475.75	"F": -4595}
{"v": 1	"t": 1152262	"P": 1481.0	"F": -4758}
{"v": 1	"t": 1152283	"P": 1482.25	"F": -4660}
{"v": 1	"t": 1152303	"P": 1478.25	"F": -4640}
{"v": 1	"t": 1152324	"P": 1481.75	"F": -4573}
{"v": 1	"t": 1152344	"P": 1480.75	"F": -4548}
{"v": 1	"t": 1152364	"P": 1484.0	"F": -4734}
{"v": 1	"t": 1152385	"P": 1479.75	"F": -4734}
{"v": 1	"t": 1152405	"P": 1484.5	"F": -4498}
{"v": 1	"t": 1152425	"P": 1483.75	"F": -4666}
{"v": 1	"t": 1152446	"P": 1483.0	"F": -4601}
{"v": 1	"t": 1152466	"P": 1480.5	"F": -4654}
{"v": 1	"t": 1152486	"P": 1486.5	"F": -4765}
{"v": 1	"t": 1152507	"P": 1482.75	"F": -4769}
{"v": 1	"t": 1152527	"P": 1482.5	"F": -4682}
{"v": 1	"t": 1152547	"P": 1480.25	"F": -4755}
{"v": 1	"t": 1152567	"P": 1486.25	"F": -4594}
{"v": 1	"t": 1152588	"P": 1486.5	"F": -4588}
{"v": 1	"t": 1152608	"P": 1480.0	"F": -4486}
{"v": 1	"t": 1152628	"P": 1479.5	"F": -4631}
{"v": 1	"t": 1152649	"P": 1482.5	"F": -4580	"C": 45.53	"D": 3251	"sn": 54091929832280	"file": "/data/device_log/data0000.out"}
{"v": 1	"t": 1152669	"P": 1485.25	"F": -4888}
{"v": 1	"t": 1152689	"P": 1482.0	"F": -4761}
{"v": 1	"t": 1152710	"P": 1482.0	"F": -4647}
{"v": 1	"t": 1152730	"P": 1483.25	"F": -4438}
{"v": 1	"t": 1152750	"P": 1482.25	"F": -4387}
{"v": 1	"t": 1152770	"P": 1487.5	"F": -4630}
{"v": 1	"t": 1152791	"P": 1481.75	"F": -4701}
{"v": 1	"t": 1152811	"P": 1485.0	"F": -4669}
{"v": 1	"t": 1152831	"P": 1486.5	"F": -4634}
{"v": 1	"t": 1152852	"P": 1480.5	"F": -4788}
{"v": 1	"t": 1152872	"P": 1481.25	"F": -4668}
{"v": 1	"t": 1152893	"P": 1479.25	"F": -4890}
{"v": 1	"t": 1152913	"P": 1481.25	"F": -4707}
{"v": 1	"t": 1152933	"P": 1478.5	"F": -4888}
{"v": 1	"t": 1152954	"P": 1481.0	"F": -4747}
{"v": 1	"t": 1152974	"P": 1479.75	"F": -4806}
{"v": 1	"t": 1152994	"P": 1477.25	"F": -4642}
{"v": 1	"t": 1153015	"P": 1478.75	"F": -4714}
{"v": 1	"t": 1153035	"P": 1477.75	"F": -4763}
{"v": 1	"t": 1153055	"P": 1476.25	"F": -4892}
{"v": 1	"t": 1153075	"P": 1481.25	"F": -4729}
{"v": 1	"t": 1153096	"P": 1473.75	"F": -4805}
{"v": 1	"t": 1153116	"P": 1476.5	"F": -4846}
{"v": 1	"t": 1153136	"P": 1480.75	"F": -4899}
{"v": 1	"t": 1153157	"P": 1477.25	"F": -4712}
{"v": 1	"t": 1153177	"P": 1480.0	"F": -4821}
{"v": 1	"t": 1153197	"P": 1469.75	"F": -4694}
{"v": 1	"t": 1153218	"P": 1476.5	"F": -4653}
{"v": 1	"t": 1153238	"P": 1479.0	"F": -4614}
{"v": 1	"t": 1153258	"P": 1473.75	"F": -4756}
{"v": 1	"t": 1153278	"P": 1470.75	"F": -4433}
{"v": 1	"t": 1153299	"P": 1475.25	"F": -4694}
{"v": 1	"t": 1153319	"P": 1479.5	"F": -4695}
{"v": 1	"t": 1153339	"P": 1478.75	"F": -4736}
{"v": 1	"t": 1153360	"P": 1469.5	"F": -4806}
{"v": 1	"t": 1153380	"P": 1477.0	"F": -4767}
{"v": 1	"t": 1153400	"P": 1478.0	"F": -4490}
{"v": 1	"t": 1153421	"P": 1480.75	"F": -4604}
{"v": 1	"t": 1153441	"P": 1479.0	"F": -4603}
{"v": 1	"t": 1153462	"P": 1478.0	"F": -4770}
{"v": 1	"t": 1153482	"P": 1478.75	"F": -4791}
{"v": 1	"t": 1153502	"P": 1476.5	"F": -4911}
{"v": 1	"t": 1153523	"P": 1481.5	"F": -4889}
{"v": 1	"t": 1153543	"P": 1477.5	"F": -4905}
{"v": 1	"t": 1153564	"P": 1481.5	"F": -4833}
{"v": 1	"t": 1153584	"P": 1474.0	"F": -4665}
{"v": 1	"t": 1153605	"P": 1473.0	"F": -4754}
{"v": 1	"t": 1153625	"P": 1485.0	"F": -4645}
{"v": 1	"t": 1153646	"P": 1475.0	"F": -4823}
{"v": 1	"t": 1153666	"P": 1476.5	"F": -4780	"C": 45.535	"D": 3251	"sn": 54091929832280	"file": "/data/device_log/data0000.out"}
{"v": 1	"t": 1153687	"P": 1479.0	"F": -4787}
{"v": 1	"t": 1153707	"P": 1478.5	"F": -4699}
{"v": 1	"t": 1153727	"P": 1475.25	"F": -4742}
{"v": 1	"t": 1153748	"P": 1482.25	"F": -4575}
{"v": 1	"t": 1153768	"P": 1478.25	"F": -4812}
{"v": 1	"t": 1153788	"P": 1477.75	"F": -4694}
{"v": 1	"t": 1153808	"P": 1475.25	"F": -4783}
{"v": 1	"t": 1153829	"P": 1482.25	"F": -4672}
{"v": 1	"t": 1153849	"P": 1482.0	"F": -4694}
{"v": 1	"t": 1153869	"P": 1475.0	"F": -4632}
{"v": 1	"t": 1153890	"P": 1481.0	"F": -4674}
{"v": 1	"t": 1153910	"P": 1478.25	"F": -4664}
{"v": 1	"t": 1153930	"P": 1484.0	"F": -4678}
{"v": 1	"t": 1153951	"P": 1482.5	"F": -4865}
{"v": 1	"t": 1153971	"P": 1474.5	"F": -4848}
{"v": 1	"t": 1153991	"P": 1478.5	"F": -4746}
{"v": 1	"t": 1154011	"P": 1479.25	"F": -4647}
{"v": 1	"t": 1154032	"P": 1481.25	"F": -4826}
{"v": 1	"t": 1154052	"P": 1480.0	"F": -4674}
{"v": 1	"t": 1154072	"P": 1480.75	"F": -4788}
{"v": 1	"t": 1154093	"P": 1481.0	"F": -4857}
{"v": 1	"t": 1154113	"P": 1481.0	"F": -4626}
{"v": 1	"t": 1154133	"P": 1480.75	"F": -4641}
{"v": 1	"t": 1154154	"P": 1477.0	"F": -4775}
{"v": 1	"t": 1154174	"P": 1485.5	"F": -4679}
{"v": 1	"t": 1154194	"P": 1473.25	"F": -4646}
{"v": 1	"t": 1154215	"P": 1480.75	"F": -4507}
{"v": 1	"t": 1154235	"P": 1485.75	"F": -4409}
{"v": 1	"t": 1154256	"P": 1482.25	"F": -4482}
{"v": 1	"t": 1154276	"P": 1489.5	"F": -4335}
{"v": 1	"t": 1154297	"P": 1492.5	"F": -4452}
{"v": 1	"t": 1154317	"P": 1482.25	"F": -4587}
{"v": 1	"t": 1154337	"P": 1476.25	"F": -4572}
{"v": 1	"t": 1154358	"P": 1478.25	"F": -4503}
{"v": 1	"t": 1154378	"P": 1472.75	"F": -4428}
{"v": 1	"t": 1154398	"P": 1476.0	"F": -4573}
{"v": 1	"t": 1154418	"P": 1476.75	"F": -4670}
{"v": 1	"t": 1154439	"P": 1480.25	"F": -4741}
{"v": 1	"t": 1154459	"P": 1482.5	"F": -4724}
{"v": 1	"t": 1154479	"P": 1483.75	"F": -4731}
{"v": 1	"t": 1154500	"P": 1483.0	"F": -4732}
{"v": 1	"t": 1154520	"P": 1485.0	"F": -4537}
{"v": 1	"t": 1154540	"P": 1485.0	"F": -4566}
{"v": 1	"t": 1154561	"P": 1484.0	"F": -4854}
{"v": 1	"t": 1154581	"P": 1477.25	"F": -4692}
{"v": 1	"t": 1154601	"P": 1480.0	"F": -4544}
{"v": 1	"t": 1154621	"P": 1478.25	"F": -4576}
{"v": 1	"t": 1154642	"P": 1474.75	"F": -4574}
{"v": 1	"t": 1154662	"P": 1468.75	"F": -4587}
{"v": 1	"t": 1154682	"P": 1477.25	"F": -4635	"C": 45.53	"D": 3251	"sn": 54091929832280	"file": "/data/device_log/data0000.out"}
{"v": 1	"t": 1154703	"P": 1476.25	"F": -4708}
{"v": 1	"t": 1154723	"P": 1476.75	"F": -4684}
{"v": 1	"t": 1154743	"P": 1473.75	"F": -4750}
{"v": 1	"t": 1154764	"P": 1474.75	"F": -4638}
{"v": 1	"t": 1154784	"P": 1476.75	"F": -4658}
{"v": 1	"t": 1154805	"P": 1477.25	"F": -4484}
{"v": 1	"t": 1154825	"P": 1482.75	"F": -4470}
{"v": 1	"t": 1154845	"P": 1482.5	"F": -4577}
{"v": 1	"t": 1154866	"P": 1474.75	"F": -4513}
{"v": 1	"t": 1154886	"P": 1480.25	"F": -4718}
{"v": 1	"t": 1154906	"P": 1484.0	"F": -4778}
{"v": 1	"t": 1154926	"P": 1485.75	"F": -4917}
{"v": 1	"t": 1154947	"P": 1479.5	"F": -4898}
{"v": 1	"t": 1154967	"P": 1482.25	"F": -4859}
{"v": 1	"t": 1154987	"P": 1482.0	"F": -4852}
{"v": 1	"t": 1155008	"P": 1482.75	"F": -4881}
{"v": 1	"t": 1155028	"P": 1479.75	"F": -4797}
{"v": 1	"t": 1155048	"P": 1479.5	"F": -4661}
{"v": 1	"t": 1155069	"P": 1483.25	"F": -4611}
{"v": 1	"t": 1155089	"P": 1486.5	"F": -4748}
{"v": 1	"t": 1155109	"P": 1480.0	"F": -4820}
{"v": 1	"t": 1155129	"P": 1474.0	"F": -4643}
{"v": 1	"t": 1155150	"P": 1478.5	"F": -4572}
{"v": 1	"t": 1155170	"P": 1482.5	"F": -4718}
{"v": 1	"t": 1155190	"P": 1482.75	"F": -4727}
{"v": 1	"t": 1155211	"P": 1479.25	"F": -4637}
{"v": 1	"t": 1155231	"P": 1482.5	"F": -4816}
{"v": 1	"t": 1155251	"P": 1482.75	"F": -4630}
{"v": 1	"t": 1155272	"P": 1480.25	"F": -4769}
{"v": 1	"t": 1155292	"P": 1483.0	"F": -4837}
{"v": 1	"t": 1155312	"P": 1477.5	"F": -4847}
{"v": 1	"t": 1155333	"P": 1481.0	"F": -4698}
{"v": 1	"t": 1155353	"P": 1481.75	"F": -4754}
{"v": 1	"t": 1155373	"P": 1475.0	"F": -4766}
{"v": 1	"t": 1155394	"P": 1487.5	"F": -4705}
{"v": 1	"t": 1155414	"P": 1483.25	"F": -4647}
{"v": 1	"t": 1155434	"P": 1481.75	"F": -4657}
{"v": 1	"t": 1155455	"P": 1472.5	"F": -4601}
{"v": 1	"t": 1155475	"P": 1483.75	"F": -4692}
{"v": 1	"t": 1155495	"P": 1481.25	"F": -4445}
{"v": 1	"t": 1155516	"P": 1480.5	"F": -4652}
{"v": 1	"t": 1155536	"P": 1480.5	"F": -4634}
{"v": 1	"t": 1155556	"P": 1483.25	"F": -4655}
{"v": 1	"t": 1155577	"P": 1485.5	"F": -4766}
{"v": 1	"t": 1155597	"P": 1478.25	"F": -4707}
{"v": 1	"t": 1155617	"P": 1478.75	"F": -4563}
{"v": 1	"t": 1155637	"P": 1484.5	"F": -4590}
{"v": 1	"t": 1155658	"P": 1480.75	"F": -4723}
{"v": 1	"t": 1155678	"P": 1485.5	"F": -4838}
{"v": 1	"t": 1155698	"P": 1482.25	"F": -4661	"C": 45.52	"D": 3251	"sn": 54091929832280	"file": "/data/device_log/data0000.out"}
{"v": 1	"t": 1155719	"P": 1484.25	"F": -4687}
{"v": 1	"t": 1155739	"P": 1485.0	"F": -4752}
{"v": 1	"t": 1155759	"P": 1482.25	"F": -4754}
{"v": 1	"t": 1155780	"P": 1478.5	"F": -4863}
{"v": 1	"t": 1155800	"P": 1480.75	"F": -4717}
{"v": 1	"t": 1155820	"P": 1485.25	"F": -4661}
{"v": 1	"t": 1155840	"P": 1485.0	"F": -4538}
{"v": 1	"t": 1155861	"P": 1477.75	"F": -4517}
{"v": 1	"t": 1155881	"P": 1480.75	"F": -4435}
{"v": 1	"t": 1155902	"P": 1483.5	"F": -4574}
{"v": 1	"t": 1155922	"P": 1479.5	"F": -4593}
{"v": 1	"t": 1155942	"P": 1484.0	"F": -4640}
{"v": 1	"t": 1155963	"P": 1479.5	"F": -4883}
{"v": 1	"t": 1155983	"P": 1480.25	"F": -4713}
{"v": 1	"t": 1156003	"P": 1480.75	"F": -4713}
{"v": 1	"t": 1156024	"P": 1478.5	"F": -4541}
{"v": 1	"t": 1156044	"P": 1480.75	"F": -4771}
{"v": 1	"t": 1156064	"P": 1486.0	"F": -4809}
{"v": 1	"t": 1156085	"P": 1480.75	"F": -4848}
{"v": 1	"t": 1156105	"P": 1478.0	"F": -4533}
{"v": 1	"t": 1156125	"P": 1485.0	"F": -4666}
{"v": 1	"t": 1156145	"P": 1485.75	"F": -4728}
{"v": 1	"t": 1156166	"P": 1480.75	"F": -4576}
{"v": 1	"t": 1156186	"P": 1482.25	"F": -4823}
{"v": 1	"t": 1156206	"P": 1485.5	"F": -4664}
{"v": 1	"t": 1156227	"P": 1483.75	"F": -4683}
{"v": 1	"t": 1156247	"P": 1479.25	"F": -4790}
{"v": 1	"t": 1156267	"P": 1479.75	"F": -4700}
{"v": 1	"t": 1156288	"P": 1487.25	"F": -4760}
{"v": 1	"t": 1156308	"P": 1485.25	"F": -4742}
{"v": 1	"t": 1156328	"P": 1480.0	"F": -4705}
{"v": 1	"t": 1156348	"P": 1478.0	"F": -4632}
{"v": 1	"t": 1156369	"P": 1485.75	"F": -4769}
{"v": 1	"t": 1156389	"P": 1479.75	"F": -4489}
{"v": 1	"t": 1156409	"P": 1478.75	"F": -4629}
{"v": 1	"t": 1156430	"P": 1484.25	"F": -4488}
{"v": 1	"t": 1156450	"P": 1482.0	"F": -4625}
{"v": 1	"t": 1156470	"P": 1481.5	"F": -4715}
{"v": 1	"t": 1156491	"P": 1480.25	"F": -4773}
{"v": 1	"t": 1156511	"P": 1486.25	"F": -4895}
{"v": 1	"t": 1156532	"P": 1483.75	"F": -4708}
{"v": 1	"t": 1156552	"P": 1480.25	"F": -4728}
{"v": 1	"t": 1156572	"P": 1479.5	"F": -4571}
{"v": 1	"t": 1156593	"P": 1479.25	"F": -4508}
{"v": 1	"t": 1156613	"P": 1480.75	"F": -4382}
{"v": 1	"t": 1156633	"P": 1481.75	"F": -4708}
{"v": 1	"t": 1156653	"P": 1478.0	"F": -4765}
{"v": 1	"t": 1156674	"P": 1482.5	"F": -4409}
{"v": 1	"t": 1156694	"P": 1479.0	"F": -4417}
{"v": 1	"t": 1156714	"P": 1484.75	"F": -4550	"C": 45.535	"D": 3251	"sn": 54091929832280	"file": "/data/device_log/data0000.out"}
{"v": 1	"t": 1156735	"P": 1480.0	"F": -4505}
{"v": 1	"t": 1156755	"P": 1481.75	"F": -4369}
{"v": 1	"t": 1156775	"P": 1485.75	"F": -4308}
{"v": 1	"t": 1156796	"P": 1478.25	"F": -4397}
{"v": 1	"t": 1156816	"P": 1483.0	"F": -4578}
{"v": 1	"t": 1156836	"P": 1479.25	"F": -4537}
{"v": 1	"t": 1156856	"P": 1486.5	"F": -4701}
{"v": 1	"t": 1156877	"P": 1479.5	"F": -4901}
{"v": 1	"t": 1156897	"P": 1475.75	"F": -4552}
{"v": 1	"t": 1156917	"P": 1477.5	"F": -4369}
{"v": 1	"t": 1156938	"P": 1486.0	"F": -4403}
{"v": 1	"t": 1156958	"P": 1481.5	"F": -4450}
{"v": 1	"t": 1156978	"P": 1478.25	"F": -4858}
{"v": 1	"t": 1156999	"P": 1479.0	"F": -4602}
{"v": 1	"t": 1157019	"P": 1482.5	"F": -4595}
{"v": 1	"t": 1157040	"P": 1480.5	"F": -4433}
{"v": 1	"t": 1157060	"P": 1482.5	"F": -4708}
{"v": 1	"t": 1157081	"P": 1483.25	"F": -4661}
{"v": 1	"t": 1157101	"P": 1485.0	"F": -4638}
{"v": 1	"t": 1157122	"P": 1484.5	"F": -4521}
{"v": 1	"t": 1157142	"P": 1481.0	"F": -4484}
{"v": 1	"t": 1157163	"P": 1485.25	"F": -4690}
{"v": 1	"t": 1157183	"P": 1479.75	"F": -4887}
{"v": 1	"t": 1157203	"P": 1475.75	"F": -4652}
{"v": 1	"t": 1157224	"P": 1484.5	"F": -4749}
{"v": 1	"t": 1157244	"P": 1485.5	"F": -4665}
{"v": 1	"t": 1157264	"P": 1478.25	"F": -4761}
{"v": 1	"t": 1157284	"P": 1481.75	"F": -4517}
{"v": 1	"t": 1157305	"P": 1475.75	"F": -4514}
{"v": 1	"t": 1157325	"P": 1485.75	"F": -4560}
{"v": 1	"t": 1157345	"P": 1485.5	"F": -4477}
{"v": 1	"t": 1157366	"P": 1475.75	"F": -4743}
{"v": 1	"t": 1157386	"P": 1481.75	"F": -4696}
{"v": 1	"t": 1157406	"P": 1485.0	"F": -4686}
{"v": 1	"t": 1157427	"P": 1484.75	"F": -4832}
{"v": 1	"t": 1157447	"P": 1482.25	"F": -4602}
{"v": 1	"t": 1157467	"P": 1479.75	"F": -4542}
{"v": 1	"t": 1157487	"P": 1482.5	"F": -4513}
{"v": 1	"t": 1157508	"P": 1482.75	"F": -4410}
{"v": 1	"t": 1157528	"P": 1478.25	"F": -4484}
{"v": 1	"t": 1157548	"P": 1478.25	"F": -4475}
{"v": 1	"t": 1157569	"P": 1481.25	"F": -4601}
{"v": 1	"t": 1157589	"P": 1486.0	"F": -4648}
{"v": 1	"t": 1157609	"P": 1483.25	"F": -4454}
{"v": 1	"t": 1157630	"P": 1483.5	"F": -4741}
{"v": 1	"t": 1157650	"P": 1479.75	"F": -4782}
{"v": 1	"t": 1157670	"P": 1483.0	"F": -4766}
{"v": 1	"t": 1157691	"P": 1481.5	"F": -4651}
{"v": 1	"t": 1157711	"P": 1480.25	"F": -4437}
{"v": 1	"t": 1157732	"P": 1478.75	"F": -4417	"C": 45.525	"D": 3251	"sn": 54091929832280	"file": "/data/device_log/data0000.out"}
{"v": 1	"t": 1157752	"P": 1478.25	"F": -4510}
{"v": 1	"t": 1157772	"P": 1481.25	"F": -4749}
{"v": 1	"t": 1157793	"P": 1484.5	"F": -4697}
{"v": 1	"t": 1157813	"P": 1482.75	"F": -4450}
{"v": 1	"t": 1157833	"P": 1481.5	"F": -4375}
{"v": 1	"t": 1157854	"P": 1484.0	"F": -4460}
{"v": 1	"t": 1157874	"P": 1481.5	"F": -4572}
{"v": 1	"t": 1157895	"P": 1481.5	"F": -4554}
{"v": 1	"t": 1157915	"P": 1479.0	"F": -4411}
{"v": 1	"t": 1157935	"P": 1483.5	"F": -4631}
{"v": 1	"t": 1157956	"P": 1477.75	"F": -4709}
{"v": 1	"t": 1157976	"P": 1481.5	"F": -4482}
{"v": 1	"t": 1157996	"P": 1485.0	"F": -4707}
{"v": 1	"t": 1158017	"P": 1485.75	"F": -4778}
{"v": 1	"t": 1158037	"P": 1482.25	"F": -4455}
{"v": 1	"t": 1158057	"P": 1480.25	"F": -4509}
{"v": 1	"t": 1158078	"P": 1486.75	"F": -4479}
{"v": 1	"t": 1158098	"P": 1482.5	"F": -4573}
{"v": 1	"t": 1158118	"P": 1481.75	"F": -4591}
{"v": 1	"t": 1158138	"P": 1482.0	"F": -4714}
{"v": 1	"t": 1158159	"P": 1481.25	"F": -4833}
{"v": 1	"t": 1158179	"P": 1482.0	"F": -4678}
{"v": 1	"t": 1158199	"P": 1483.0	"F": -4636}
{"v": 1	"t": 1158220	"P": 1478.0	"F": -4732}
{"v": 1	"t": 1158240	"P": 1482.25	"F": -4773}
{"v": 1	"t": 1158261	"P": 1481.5	"F": -4845}
{"v": 1	"t": 1158281	"P": 1482.25	"F": -4622}
{"v": 1	"t": 1158301	"P": 1487.5	"F": -4861}
{"v": 1	"t": 1158322	"P": 1481.75	"F": -4712}
{"v": 1	"t": 1158342	"P": 1479.5	"F": -4645}
{"v": 1	"t": 1158362	"P": 1476.75	"F": -4530}
{"v": 1	"t": 1158383	"P": 1489.25	"F": -4702}
{"v": 1	"t": 1158403	"P": 1479.5	"F": -4465}
{"v": 1	"t": 1158423	"P": 1480.0	"F": -4531}
{"v": 1	"t": 1158444	"P": 1478.5	"F": -4706}
{"v": 1	"t": 1158464	"P": 1485.75	"F": -4661}
{"v": 1	"t": 1158484	"P": 1487.5	"F": -4892}
{"v": 1	"t": 1158504	"P": 1478.75	"F": -4546}
{"v": 1	"t": 1158525	"P": 1475.0	"F": -4660}
{"v": 1	"t": 1158545	"P": 1480.5	"F": -4717}
{"v": 1	"t": 1158565	"P": 1485.5	"F": -4543}
{"v": 1	"t": 1158586	"P": 1481.0	"F": -4604}
{"v": 1	"t": 1158606	"P": 1475.0	"F": -4752}
{"v": 1	"t": 1158626	"P": 1485.75	"F": -4682}
{"v": 1	"t": 1158647	"P": 1481.75	"F": -4710}
{"v": 1	"t": 1158667	"P": 1482.0	"F": -4674}
{"v": 1	"t": 1158687	"P": 1473.75	"F": -4543}
{"v": 1	"t": 1158707	"P": 1487.25	"F": -4679}
{"v": 1	"t": 1158728	"P": 1490.25	"F": -4671}
{"v": 1	"t": 1158748	"P": 1486.0	"F": -4515	"C": 45.515	"D": 3251	"sn": 54091929832280	"file": "/data/device_log/data0000.out"}
{"v": 1	"t": 1158768	"P": 1480.0	"F": -4769}
{"v": 1	"t": 1158789	"P": 1477.5	"F": -4683}
{"v": 1	"t": 1158809	"P": 1485.5	"F": -4607}
{"v": 1	"t": 1158830	"P": 1480.75	"F": -4796}
{"v": 1	"t": 1158850	"P": 1487.5	"F": -4974}
{"v": 1	"t": 1158870	"P": 1484.5	"F": -4791}
{"v": 1	"t": 1158891	"P": 1483.5	"F": -4746}
{"v": 1	"t": 1158911	"P": 1478.75	"F": -4643}
{"v": 1	"t": 1158931	"P": 1485.75	"F": -4848}
{"v": 1	"t": 1158951	"P": 1482.25	"F": -4661}
{"v": 1	"t": 1158972	"P": 1474.25	"F": -4600}
{"v": 1	"t": 1158992	"P": 1481.5	"F": -4638}
{"v": 1	"t": 1159012	"P": 1480.0	"F": -4736}
{"v": 1	"t": 1159033	"P": 1486.5	"F": -4852}
{"v": 1	"t": 1159053	"P": 1485.5	"F": -4850}
{"v": 1	"t": 1159073	"P": 1481.5	"F": -4899}
{"v": 1	"t": 1159094	"P": 1479.5	"F": -4742}
{"v": 1	"t": 1159114	"P": 1486.0	"F": -4663}
{"v": 1	"t": 1159134	"P": 1479.25	"F": -4617}
{"v": 1	"t": 1159154	"P": 1479.75	"F": -4445}
{"v": 1	"t": 1159175	"P": 1480.25	"F": -4816}
{"v": 1	"t": 1159195	"P": 1485.25	"F": -4754}
{"v": 1	"t": 1159215	"P": 1482.25	"F": -4871}
{"v": 1	"t": 1159236	"P": 1476.75	"F": -4897}
{"v": 1	"t": 1159256	"P": 1478.75	"F": -4907}
{"v": 1	"t": 1159276	"P": 1485.25	"F": -4948}
{"v": 1	"t": 1159297	"P": 1475.5	"F": -4937}
{"v": 1	"t": 1159317	"P": 1478.0	"F": -4794}
{"v": 1	"t": 1159337	"P": 1485.75	"F": -4706}
{"v": 1	"t": 1159358	"P": 1478.5	"F": -4858}
{"v": 1	"t": 1159378	"P": 1474.5	"F": -4779}
{"v": 1	"t": 1159399	"P": 1480.25	"F": -4842}
{"v": 1	"t": 1159419	"P": 1486.5	"F": -4905}
{"v": 1	"t": 1159439	"P": 1480.0	"F": -4750}
{"v": 1	"t": 1159459	"P": 1479.5	"F": -4878}
{"v": 1	"t": 1159480	"P": 1480.0	"F": -4779}
{"v": 1	"t": 1159500	"P": 1483.5	"F": -4919}
{"v": 1	"t": 1159520	"P": 1477.25	"F": -4882}
{"v": 1	"t": 1159541	"P": 1475.0	"F": -4604}
{"v": 1	"t": 1159561	"P": 1480.0	"F": -4898}
{"v": 1	"t": 1159581	"P": 1483.25	"F": -4694}
{"v": 1	"t": 1159602	"P": 1484.25	"F": -4936}
{"v": 1	"t": 1159622	"P": 1480.25	"F": -4892}
{"v": 1	"t": 1159642	"P": 1476.25	"F": -4714}
{"v": 1	"t": 1159662	"P": 1482.5	"F": -4788}
{"v": 1	"t": 1159683	"P": 1488.5	"F": -4845}
{"v": 1	"t": 1159703	"P": 1481.25	"F": -4967}
{"v": 1	"t": 1159723	"P": 1476.75	"F": -4753}
{"v": 1	"t": 1159744	"P": 1475.25	"F": -4786}
{"v": 1	"t": 1159764	"P": 1484.0	"F": -4689	"C": 45.52	"D": 3251	"sn": 54091929832280	"file": "/data/device_log/data0000.out"}
{"v": 1	"t": 1159784	"P": 1478.5	"F": -4664}
{"v": 1	"t": 1159805	"P": 1472.75	"F": -4789}
{"v": 1	"t": 1159825	"P": 1479.0	"F": -4735}
{"v": 1	"t": 1159845	"P": 1482.0	"F": -4763}
{"v": 1	"t": 1159865	"P": 1479.0	"F": -4710}
{"v": 1	"t": 1159886	"P": 1479.0	"F": -4677}
{"v": 1	"t": 1159906	"P": 1478.75	"F": -4798}
{"v": 1	"t": 1159927	"P": 1482.5	"F": -4841}
{"v": 1	"t": 1159947	"P": 1478.25	"F": -4832}
{"v": 1	"t": 1159967	"P": 1481.75	"F": -4828}
{"v": 1	"t": 1159988	"P": 1477.75	"F": -4797}
{"v": 1	"t": 1160008	"P": 1480.75	"F": -4796}
{"v": 1	"t": 1160028	"P": 1474.0	"F": -4869}
{"v": 1	"t": 1160049	"P": 1479.25	"F": -4912}
{"v": 1	"t": 1160069	"P": 1483.25	"F": -4851}
{"v": 1	"t": 1160089	"P": 1476.5	"F": -4750}
{"v": 1	"t": 1160109	"P": 1474.5	"F": -4738}
{"v": 1	"t": 1160130	"P": 1478.75	"F": -4700}
{"v": 1	"t": 1160150	"P": 1486.5	"F": -4757}
{"v": 1	"t": 1160170	"P": 1485.5	"F": -4851}
{"v": 1	"t": 1160191	"P": 1477.0	"F": -4592}
{"v": 1	"t": 1160211	"P": 1483.0	"F": -4652}
{"v": 1	"t": 1160231	"P": 1482.5	"F": -4587}
{"v": 1	"t": 1160252	"P": 1485.5	"F": -4696}
{"v": 1	"t": 1160272	"P": 1480.75	"F": -4664}
{"v": 1	"t": 1160292	"P": 1481.75	"F": -4744}
{"v": 1	"t": 1160312	"P": 1482.75	"F": -4554}
{"v": 1	"t": 1160333	"P": 1487.75	"F": -4645}
{"v": 1	"t": 1160353	"P": 1481.75	"F": -4747}
{"v": 1	"t": 1160373	"P": 1484.25	"F": -4773}
{"v": 1	"t": 1160394	"P": 1482.5	"F": -4715}
{"v": 1	"t": 1160414	"P": 1480.25	"F": -4967}
{"v": 1	"t": 1160434	"P": 1482.0	"F": -4868}
{"v": 1	"t": 1160455	"P": 1479.25	"F": -4744}
{"v": 1	"t": 1160476	"P": 1485.0	"F": -4736}
{"v": 1	"t": 1160496	"P": 1478.25	"F": -4720}
{"v": 1	"t": 1160516	"P": 1482.75	"F": -4611}
{"v": 1	"t": 1160537	"P": 1482.5	"F": -4633}
{"v": 1	"t": 1160557	"P": 1480.25	"F": -4590}
{"v": 1	"t": 1160578	"P": 1485.5	"F": -4594}
{"v": 1	"t": 1160598	"P": 1482.25	"F": -4639}
{"v": 1	"t": 1160619	"P": 1490.75	"F": -4520}
{"v": 1	"t": 1160639	"P": 1487.5	"F": -4610}
{"v": 1	"t": 1160660	"P": 1496.25	"F": -4388}
{"v": 1	"t": 1160680	"P": 1501.0	"F": -4044}
{"v": 1	"t": 1160700	"P": 1502.75	"F": -3890}
{"v": 1	"t": 1160721	"P": 1502.75	"F": -3511}
{"v": 1	"t": 1160741	"P": 1505.5	"F": -3267}
{"v": 1	"t": 1160761	"P": 1516.25	"F": -3131}
{"v": 1	"t": 1160782	"P": 1524.0	"F": -3012	"C": 45.49	"D": 3251	"sn": 54091929832280	"file": "/data/device_log/data0000.out"}
{"v": 1	"t": 1160802	"P": 1526.25	"F": -2746}
{"v": 1	"t": 1160822	"P": 1529.75	"F": -2575}
{"v": 1	"t": 1160842	"P": 1539.0	"F": -2316}
{"v": 1	"t": 1160863	"P": 1548.0	"F": -2032}
{"v": 1	"t": 1160883	"P": 1555.5	"F": -1675}
{"v": 1	"t": 1160903	"P": 1567.5	"F": -1271}
{"v": 1	"t": 1160924	"P": 1584.0	"F": -805}
{"v": 1	"t": 1160944	"P": 1605.5	"F": -380}
{"v": 1	"t": 1160964	"P": 1616.25	"F": -87}
{"v": 1	"t": 1160984	"P": 1632.75	"F": 138}
{"v": 1	"t": 1161005	"P": 1643.5	"F": 409}
{"v": 1	"t": 1161025	"P": 1658.25	"F": 619}
{"v": 1	"t": 1161045	"P": 1665.5	"F": 652}
{"v": 1	"t": 1161065	"P": 1670.75	"F": 582}
{"v": 1	"t": 1161086	"P": 1676.75	"F": 556}
{"v": 1	"t": 1161106	"P": 1687.75	"F": 527}
{"v": 1	"t": 1161126	"P": 1700.5	"F": 546}
{"v": 1	"t": 1161147	"P": 1706.25	"F": 553}
{"v": 1	"t": 1161167	"P": 1712.0	"F": 569}
{"v": 1	"t": 1161187	"P": 1718.0	"F": 579}
{"v": 1	"t": 1161208	"P": 1727.0	"F": 539}
{"v": 1	"t": 1161228	"P": 1731.25	"F": 528}
{"v": 1	"t": 1161248	"P": 1733.0	"F": 551}
{"v": 1	"t": 1161269	"P": 1741.75	"F": 567}
{"v": 1	"t": 1161289	"P": 1745.0	"F": 477}
{"v": 1	"t": 1161309	"P": 1744.0	"F": 427}
{"v": 1	"t": 1161330	"P": 1747.0	"F": 418}
{"v": 1	"t": 1161350	"P": 1755.75	"F": 417}
{"v": 1	"t": 1161370	"P": 1754.75	"F": 420}
{"v": 1	"t": 1161391	"P": 1757.0	"F": 450}
{"v": 1	"t": 1161411	"P": 1758.75	"F": 487}
{"v": 1	"t": 1161431	"P": 1762.75	"F": 485}
{"v": 1	"t": 1161451	"P": 1770.75	"F": 473}
{"v": 1	"t": 1161472	"P": 1767.5	"F": 464}
{"v": 1	"t": 1161492	"P": 1768.25	"F": 468}
{"v": 1	"t": 1161512	"P": 1771.75	"F": 399}
{"v": 1	"t": 1161533	"P": 1777.25	"F": 381}
{"v": 1	"t": 1161553	"P": 1776.75	"F": 377}
{"v": 1	"t": 1161573	"P": 1780.5	"F": 385}
{"v": 1	"t": 1161593	"P": 1777.0	"F": 399}
{"v": 1	"t": 1161614	"P": 1784.0	"F": 396}
{"v": 1	"t": 1161634	"P": 1785.75	"F": 390}
{"v": 1	"t": 1161654	"P": 1785.25	"F": 408}
{"v": 1	"t": 1161674	"P": 1787.75	"F": 439}
{"v": 1	"t": 1161695	"P": 1792.75	"F": 472}
{"v": 1	"t": 1161715	"P": 1795.5	"F": 506}
{"v": 1	"t": 1161735	"P": 1794.0	"F": 525}
{"v": 1	"t": 1161756	"P": 1793.25	"F": 511}
{"v": 1	"t": 1161776	"P": 1796.5	"F": 469}
{"v": 1	"t": 1161797	"P": 1798.0	"F": 447	"C": 45.485	"D": 3251	"sn": 54091929832280	"file": "/data/device_log/data0000.out"}
{"v": 1	"t": 1161817	"P": 1797.25	"F": 455}
{"v": 1	"t": 1161837	"P": 1799.5	"F": 448}
{"v": 1	"t": 1161858	"P": 1800.25	"F": 399}
{"v": 1	"t": 1161878	"P": 1799.25	"F": 380}
{"v": 1	"t": 1161898	"P": 1796.5	"F": 368}
{"v": 1	"t": 1161919	"P": 1799.25	"F": 347}
{"v": 1	"t": 1161939	"P": 1802.75	"F": 323}
{"v": 1	"t": 1161959	"P": 1800.25	"F": 292}
{"v": 1	"t": 1161979	"P": 1797.75	"F": 254}
{"v": 1	"t": 1162000	"P": 1798.75	"F": 272}
{"v": 1	"t": 1162020	"P": 1804.25	"F": 265}
{"v": 1	"t": 1162040	"P": 1802.0	"F": 268}
{"v": 1	"t": 1162061	"P": 1798.75	"F": 248}
{"v": 1	"t": 1162081	"P": 1797.5	"F": 220}
{"v": 1	"t": 1162101	"P": 1799.25	"F": 197}
{"v": 1	"t": 1162121	"P": 1801.75	"F": 190}
{"v": 1	"t": 1162142	"P": 1797.75	"F": 194}
{"v": 1	"t": 1162162	"P": 1794.25	"F": 181}
{"v": 1	"t": 1162182	"P": 1792.0	"F": 153}
{"v": 1	"t": 1162203	"P": 1796.5	"F": 125}
{"v": 1	"t": 1162223	"P": 1794.5	"F": 106}
{"v": 1	"t": 1162243	"P": 1790.0	"F": 109}
{"v": 1	"t": 1162263	"P": 1789.5	"F": 111}
{"v": 1	"t": 1162284	"P": 1787.0	"F": 95}
{"v": 1	"t": 1162304	"P": 1787.0	"F": 66}
{"v": 1	"t": 1162324	"P": 1781.5	"F": 43}
{"v": 1	"t": 1162345	"P": 1775.0	"F": 6}
{"v": 1	"t": 1162365	"P": 1768.75	"F": -62}
{"v": 1	"t": 1162386	"P": 1754.75	"F": -299}
{"v": 1	"t": 1162406	"P": 1740.0	"F": -647}
{"v": 1	"t": 1162426	"P": 1722.0	"F": -1006}
{"v": 1	"t": 1162446	"P": 1705.25	"F": -1377}
{"v": 1	"t": 1162467	"P": 1687.5	"F": -1763}
{"v": 1	"t": 1162487	"P": 1675.0	"F": -1848}
{"v": 1	"t": 1162507	"P": 1662.0	"F": -1909}
{"v": 1	"t": 1162527	"P": 1657.5	"F": -1829}
{"v": 1	"t": 1162548	"P": 1655.5	"F": -1801}
{"v": 1	"t": 1162568	"P": 1646.5	"F": -1684}
{"v": 1	"t": 1162588	"P": 1641.0	"F": -1590}
{"v": 1	"t": 1162609	"P": 1634.0	"F": -1630}
{"v": 1	"t": 1162629	"P": 1627.75	"F": -1734}
{"v": 1	"t": 1162649	"P": 1615.25	"F": -1742}
{"v": 1	"t": 1162669	"P": 1606.5	"F": -1902}
{"v": 1	"t": 1162690	"P": 1592.75	"F": -1932}
{"v": 1	"t": 1162710	"P": 1592.25	"F": -2014}
{"v": 1	"t": 1162730	"P": 1589.0	"F": -2106}
{"v": 1	"t": 1162751	"P": 1583.75	"F": -1961}
{"v": 1	"t": 1162771	"P": 1578.25	"F": -1977}
{"v": 1	"t": 1162791	"P": 1576.0	"F": -1970}
{"v": 1	"t": 1162811	"P": 1574.5	"F": -2057	"C": 45.5	"D": 3251	"sn": 54091929832280	"file": "/data/device_log/data0000.out"}
{"v": 1	"t": 1162832	"P": 1567.75	"F": -2113}
{"v": 1	"t": 1162852	"P": 1564.75	"F": -2090}
{"v": 1	"t": 1162872	"P": 1561.25	"F": -1995}
{"v": 1	"t": 1162893	"P": 1562.5	"F": -2102}
{"v": 1	"t": 1162913	"P": 1557.0	"F": -2086}
{"v": 1	"t": 1162934	"P": 1554.0	"F": -2043}
{"v": 1	"t": 1162954	"P": 1555.25	"F": -2029}
{"v": 1	"t": 1162974	"P": 1553.25	"F": -2059}
{"v": 1	"t": 1162994	"P": 1549.5	"F": -2046}
{"v": 1	"t": 1163015	"P": 1544.5	"F": -2124}
{"v": 1	"t": 1163035	"P": 1546.75	"F": -2063}
{"v": 1	"t": 1163055	"P": 1547.75	"F": -2096}
{"v": 1	"t": 1163076	"P": 1544.0	"F": -2160}
{"v": 1	"t": 1163096	"P": 1541.5	"F": -2165}
{"v": 1	"t": 1163116	"P": 1545.5	"F": -2188}
{"v": 1	"t": 1163136	"P": 1549.5	"F": -2164}
{"v": 1	"t": 1163157	"P": 1543.0	"F": -2275}
{"v": 1	"t": 1163177	"P": 1541.5	"F": -2226}
{"v": 1	"t": 1163197	"P": 1539.0	"F": -2186}
{"v": 1	"t": 1163217	"P": 1541.75	"F": -2219}
{"v": 1	"t": 1163238	"P": 1544.0	"F": -2265}
{"v": 1	"t": 1163258	"P": 1542.5	"F": -2097}
{"v": 1	"t": 1163278	"P": 1542.0	"F": -2142}
{"v": 1	"t": 1163298	"P": 1543.25	"F": -2030}
{"v": 1	"t": 1163319	"P": 1546.5	"F": -1923}
{"v": 1	"t": 1163339	"P": 1545.5	"F": -2000}
{"v": 1	"t": 1163359	"P": 1546.75	"F": -2046}
{"v": 1	"t": 1163380	"P": 1545.25	"F": -2041}
{"v": 1	"t": 1163400	"P": 1552.0	"F": -1899}
{"v": 1	"t": 1163420	"P": 1552.5	"F": -1902}
{"v": 1	"t": 1163441	"P": 1551.25	"F": -1909}
{"v": 1	"t": 1163461	"P": 1551.75	"F": -1857}
{"v": 1	"t": 1163482	"P": 1558.25	"F": -1855}
{"v": 1	"t": 1163502	"P": 1558.0	"F": -1779}
{"v": 1	"t": 1163522	"P": 1559.5	"F": -1610}
{"v": 1	"t": 1163542	"P": 1570.0	"F": -1519}
{"v": 1	"t": 1163563	"P": 1573.0	"F": -1297}
{"v": 1	"t": 1163583	"P": 1578.0	"F": -1157}
{"v": 1	"t": 1163603	"P": 1583.0	"F": -975}
{"v": 1	"t": 1163624	"P": 1591.0	"F": -778}
{"v": 1	"t": 1163644	"P": 1606.75	"F": -565}
{"v": 1	"t": 1163664	"P": 1617.5	"F": -398}
{"v": 1	"t": 1163684	"P": 1626.0	"F": -168}
{"v": 1	"t": 1163705	"P": 1641.25	"F": 2}
{"v": 1	"t": 1163725	"P": 1659.0	"F": 151}
{"v": 1	"t": 1163745	"P": 1670.25	"F": 293}
{"v": 1	"t": 1163766	"P": 1680.0	"F": 431}
{"v": 1	"t": 1163786	"P": 1690.0	"F": 587}
{"v": 1	"t": 1163806	"P": 1699.0	"F": 741}
{"v": 1	"t": 1163827	"P": 1706.25	"F": 787	"C": 45.475	"D": 3251	"sn": 54091929832280	"file": "/data/device_log/data0000.out"}
{"v": 1	"t": 1163847	"P": 1712.0	"F": 718}
{"v": 1	"t": 1163867	"P": 1715.75	"F": 608}
{"v": 1	"t": 1163887	"P": 1728.25	"F": 552}
{"v": 1	"t": 1163908	"P": 1736.0	"F": 542}
{"v": 1	"t": 1163928	"P": 1737.25	"F": 502}
{"v": 1	"t": 1163948	"P": 1738.75	"F": 497}
{"v": 1	"t": 1163968	"P": 1744.0	"F": 465}
{"v": 1	"t": 1163989	"P": 1753.75	"F": 480}
{"v": 1	"t": 1164009	"P": 1757.5	"F": 482}
{"v": 1	"t": 1164030	"P": 1758.75	"F": 496}
{"v": 1	"t": 1164050	"P": 1765.25	"F": 509}
{"v": 1	"t": 1164071	"P": 1769.0	"F": 550}
{"v": 1	"t": 1164091	"P": 1772.25	"F": 571}
{"v": 1	"t": 1164112	"P": 1775.5	"F": 553}
{"v": 1	"t": 1164132	"P": 1776.0	"F": 543}
{"v": 1	"t": 1164153	"P": 1784.5	"F": 548}
{"v": 1	"t": 1164173	"P": 1786.75	"F": 583}
{"v": 1	"t": 1164193	"P": 1788.0	"F": 612}
{"v": 1	"t": 1164213	"P": 1787.75	"F": 640}
{"v": 1	"t": 1164234	"P": 1797.75	"F": 654}
{"v": 1	"t": 1164254	"P": 1798.75	"F": 636}
{"v": 1	"t": 1164274	"P": 1798.0	"F": 585}
{"v": 1	"t": 1164295	"P": 1798.25	"F": 515}
{"v": 1	"t": 1164315	"P": 1800.0	"F": 445}
{"v": 1	"t": 1164335	"P": 1803.0	"F": 390}
{"v": 1	"t": 1164355	"P": 1800.0	"F": 333}
{"v": 1	"t": 1164376	"P": 1799.0	"F": 262}
{"v": 1	"t": 1164396	"P": 1797.75	"F": 229}
{"v": 1	"t": 1164416	"P": 1804.75	"F": 237}
{"v": 1	"t": 1164436	"P": 1805.0	"F": 295}
{"v": 1	"t": 1164457	"P": 1800.25	"F": 328}
{"v": 1	"t": 1164477	"P": 1801.5	"F": 345}
{"v": 1	"t": 1164497	"P": 1803.25	"F": 354}
{"v": 1	"t": 1164518	"P": 1807.5	"F": 358}
{"v": 1	"t": 1164538	"P": 1804.75	"F": 341}
{"v": 1	"t": 1164558	"P": 1802.75	"F": 330}
{"v": 1	"t": 1164578	"P": 1804.25	"F": 340}
{"v": 1	"t": 1164599	"P": 1808.5	"F": 351}
{"v": 1	"t": 1164619	"P": 1812.75	"F": 356}
{"v": 1	"t": 1164639	"P": 1807.0	"F": 336}
{"v": 1	"t": 1164660	"P": 1804.0	"F": 327}
{"v": 1	"t": 1164680	"P": 1811.25	"F": 333}
{"v": 1	"t": 1164701	"P": 1809.0	"F": 342}
{"v": 1	"t": 1164721	"P": 1807.5	"F": 350}
{"v": 1	"t": 1164741	"P": 1810.5	"F": 341}
{"v": 1	"t": 1164762	"P": 1808.25	"F": 342}
{"v": 1	"t": 1164782	"P": 1811.0	"F": 362}
{"v": 1	"t": 1164802	"P": 1808.75	"F": 410}
{"v": 1	"t": 1164822	"P": 1814.75	"F": 450}
{"v": 1	"t": 1164843	"P": 1817.75	"F": 439	"C": 45.535	"D": 3250	"sn": 54091929832280	"file": "/data/device_log/data0000.out"}
{"v": 1	"t": 1164863	"P": 1813.0	"F": 418}
{"v": 1	"t": 1164883	"P": 1811.5	"F": 393}
{"v": 1	"t": 1164904	"P": 1816.0	"F": 388}
{"v": 1	"t": 1164924	"P": 1817.75	"F": 394}
{"v": 1	"t": 1164944	"P": 1814.75	"F": 368}
{"v": 1	"t": 1164964	"P": 1811.25	"F": 343}
{"v": 1	"t": 1164985	"P": 1815.75	"F": 354}
{"v": 1	"t": 1165005	"P": 1820.75	"F": 400}
{"v": 1	"t": 1165025	"P": 1822.5	"F": 460}
{"v": 1	"t": 1165045	"P": 1818.0	"F": 492}
{"v": 1	"t": 1165066	"P": 1818.75	"F": 495}
{"v": 1	"t": 1165086	"P": 1820.75	"F": 476}
{"v": 1	"t": 1165106	"P": 1825.0	"F": 454}
{"v": 1	"t": 1165127	"P": 1823.25	"F": 450}
{"v": 1	"t": 1165147	"P": 1822.0	"F": 445}
{"v": 1	"t": 1165167	"P": 1820.5	"F": 446}
{"v": 1	"t": 1165187	"P": 1822.75	"F": 404}
{"v": 1	"t": 1165208	"P": 1824.25	"F": 370}
{"v": 1	"t": 1165228	"P": 1820.0	"F": 366}
{"v": 1	"t": 1165248	"P": 1819.25	"F": 350}
{"v": 1	"t": 1165269	"P": 1823.75	"F": 324}
{"v": 1	"t": 1165289	"P": 1816.75	"F": 279}
{"v": 1	"t": 1165310	"P": 1813.0	"F": 215}
{"v": 1	"t": 1165330	"P": 1814.5	"F": 152}
{"v": 1	"t": 1165350	"P": 1810.5	"F": 83}
{"v": 1	"t": 1165371	"P": 1796.5	"F": 5}
{"v": 1	"t": 1165391	"P": 1784.0	"F": -104}
{"v": 1	"t": 1165411	"P": 1775.0	"F": -335}
{"v": 1	"t": 1165431	"P": 1755.0	"F": -726}
{"v": 1	"t": 1165452	"P": 1729.75	"F": -1309}
{"v": 1	"t": 1165472	"P": 1699.5	"F": -2003}
{"v": 1	"t": 1165492	"P": 1685.5	"F": -2510}
{"v": 1	"t": 1165512	"P": 1672.5	"F": -2519}
{"v": 1	"t": 1165533	"P": 1665.0	"F": -2480}
{"v": 1	"t": 1165553	"P": 1654.0	"F": -2425}
{"v": 1	"t": 1165573	"P": 1647.5	"F": -2252}
{"v": 1	"t": 1165594	"P": 1645.5	"F": -2175}
{"v": 1	"t": 1165614	"P": 1645.25	"F": -1868}
{"v": 1	"t": 1165634	"P": 1636.5	"F": -1637}
{"v": 1	"t": 1165654	"P": 1631.75	"F": -1509}
{"v": 1	"t": 1165675	"P": 1630.5	"F": -1223}
{"v": 1	"t": 1165695	"P": 1637.0	"F": -938}
{"v": 1	"t": 1165715	"P": 1641.5	"F": -748}
{"v": 1	"t": 1165736	"P": 1644.75	"F": -544}
{"v": 1	"t": 1165756	"P": 1646.0	"F": -331}
{"v": 1	"t": 1165776	"P": 1655.5	"F": -157}
{"v": 1	"t": 1165796	"P": 1664.0	"F": -67}
{"v": 1	"t": 1165817	"P": 1666.0	"F": -67}
{"v": 1	"t": 1165837	"P": 1666.0	"F": -113}
{"v": 1	"t": 1165858	"P": 1671.0	"F": -147	"C": 45.54	"D": 3250	"sn": 54091929832280	"file": "/data/device_log/data0000.out"}
{"v": 1	"t": 1165878	"P": 1672.0	"F": -149}
{"v": 1	"t": 1165899	"P": 1671.75	"F": -141}
{"v": 1	"t": 1165919	"P": 1680.0	"F": -145}
{"v": 1	"t": 1165939	"P": 1675.0	"F": -176}
{"v": 1	"t": 1165959	"P": 1672.5	"F": -217}
{"v": 1	"t": 1165980	"P": 1674.5	"F": -248}
{"v": 1	"t": 1166000	"P": 1680.0	"F": -233}
{"v": 1	"t": 1166020	"P": 1679.25	"F": -202}
{"v": 1	"t": 1166040	"P": 1678.25	"F": -209}
{"v": 1	"t": 1166061	"P": 1672.75	"F": -235}
{"v": 1	"t": 1166081	"P": 1673.5	"F": -268}
{"v": 1	"t": 1166101	"P": 1680.0	"F": -269}
{"v": 1	"t": 1166122	"P": 1679.75	"F": -240}
{"v": 1	"t": 1166142	"P": 1676.5	"F": -188}
{"v": 1	"t": 1166162	"P": 1675.25	"F": -173}
{"v": 1	"t": 1166182	"P": 1682.25	"F": -152}
{"v": 1	"t": 1166203	"P": 1683.75	"F": -124}
{"v": 1	"t": 1166223	"P": 1686.5	"F": -75}
{"v": 1	"t": 1166243	"P": 1689.25	"F": -22}
{"v": 1	"t": 1166264	"P": 1697.75	"F": 38}
{"v": 1	"t": 1166284	"P": 1703.75	"F": 100}
{"v": 1	"t": 1166304	"P": 1707.0	"F": 133}
{"v": 1	"t": 1166324	"P": 1706.75	"F": 118}
{"v": 1	"t": 1166345	"P": 1715.0	"F": 118}
{"v": 1	"t": 1166365	"P": 1722.25	"F": 116}
{"v": 1	"t": 1166386	"P": 1726.0	"F": 127}
{"v": 1	"t": 1166406	"P": 1728.75	"F": 156}
{"v": 1	"t": 1166426	"P": 1738.75	"F": 211}
{"v": 1	"t": 1166447	"P": 1741.5	"F": 277}
{"v": 1	"t": 1166467	"P": 1743.25	"F": 296}
{"v": 1	"t": 1166487	"P": 1745.75	"F": 302}
{"v": 1	"t": 1166508	"P": 1756.5	"F": 306}
{"v": 1	"t": 1166528	"P": 1759.75	"F": 317}
{"v": 1	"t": 1166548	"P": 1758.25	"F": 353}
{"v": 1	"t": 1166568	"P": 1757.75	"F": 432}
{"v": 1	"t": 1166589	"P": 1769.75	"F": 479}
{"v": 1	"t": 1166609	"P": 1773.75	"F": 524}
{"v": 1	"t": 1166629	"P": 1775.25	"F": 559}
{"v": 1	"t": 1166649	"P": 1781.0	"F": 571}
{"v": 1	"t": 1166670	"P": 1785.0	"F": 568}
{"v": 1	"t": 1166690	"P": 1788.5	"F": 601}
{"v": 1	"t": 1166710	"P": 1791.25	"F": 603}
{"v": 1	"t": 1166731	"P": 1793.25	"F": 588}
{"v": 1	"t": 1166751	"P": 1794.75	"F": 570}
{"v": 1	"t": 1166771	"P": 1801.75	"F": 572}
{"v": 1	"t": 1166791	"P": 1806.75	"F": 587}
{"v": 1	"t": 1166812	"P": 1805.75	"F": 625}
{"v": 1	"t": 1166832	"P": 1806.25	"F": 610}
{"v": 1	"t": 1166852	"P": 1810.75	"F": 621}
{"v": 1	"t": 1166873	"P": 1814.0	"F": 620	"C": 45.495	"D": 3250	"sn": 54091929832280	"file": "/data/device_log/data0000.out"}
{"v": 1	"t": 1166893	"P": 1814.25	"F": 568}
{"v": 1	"t": 1166913	"P": 1813.5	"F": 536}
{"v": 1	"t": 1166934	"P": 1813.0	"F": 529}
{"v": 1	"t": 1166954	"P": 1818.25	"F": 483}
{"v": 1	"t": 1166975	"P": 1814.75	"F": 469}
{"v": 1	"t": 1166995	"P": 1819.75	"F": 501}
{"v": 1	"t": 1167015	"P": 1821.5	"F": 530}
{"v": 1	"t": 1167035	"P": 1825.0	"F": 504}
{"v": 1	"t": 1167056	"P": 1823.0	"F": 513}
{"v": 1	"t": 1167076	"P": 1825.25	"F": 518}
{"v": 1	"t": 1167096	"P": 1830.0	"F": 549}
{"v": 1	"t": 1167117	"P": 1826.5	"F": 560}
{"v": 1	"t": 1167137	"P": 1823.75	"F": 506}
{"v": 1	"t": 1167157	"P": 1824.25	"F": 531}
{"v": 1	"t": 1167177	"P": 1828.75	"F": 547}
{"v": 1	"t": 1167198	"P": 1829.75	"F": 546}
{"v": 1	"t": 1167218	"P": 1826.0	"F": 558}
{"v": 1	"t": 1167238	"P": 1826.75	"F": 514}
{"v": 1	"t": 1167259	"P": 1829.0	"F": 454}
{"v": 1	"t": 1167279	"P": 1831.5	"F": 470}
{"v": 1	"t": 1167299	"P": 1829.25	"F": 492}
{"v": 1	"t": 1167319	"P": 1827.75	"F": 470}
{"v": 1	"t": 1167340	"P": 1828.75	"F": 459}
{"v": 1	"t": 1167360	"P": 1835.0	"F": 447}
{"v": 1	"t": 1167380	"P": 1833.25	"F": 427}
{"v": 1	"t": 1167401	"P": 1830.25	"F": 410}
{"v": 1	"t": 1167421	"P": 1828.25	"F": 403}
{"v": 1	"t": 1167441	"P": 1829.25	"F": 400}
{"v": 1	"t": 1167461	"P": 1833.5	"F": 399}
{"v": 1	"t": 1167482	"P": 1828.0	"F": 382}
{"v": 1	"t": 1167502	"P": 1826.25	"F": 370}
{"v": 1	"t": 1167523	"P": 1831.5	"F": 365}
{"v": 1	"t": 1167543	"P": 1829.25	"F": 369}
{"v": 1	"t": 1167564	"P": 1828.5	"F": 381}
{"v": 1	"t": 1167584	"P": 1828.0	"F": 368}
{"v": 1	"t": 1167605	"P": 1823.75	"F": 333}
{"v": 1	"t": 1167625	"P": 1823.75	"F": 295}
{"v": 1	"t": 1167645	"P": 1825.0	"F": 279}
{"v": 1	"t": 1167666	"P": 1821.75	"F": 279}
{"v": 1	"t": 1167686	"P": 1821.75	"F": 276}
{"v": 1	"t": 1167706	"P": 1821.75	"F": 247}
{"v": 1	"t": 1167727	"P": 1818.5	"F": 212}
{"v": 1	"t": 1167747	"P": 1815.5	"F": 196}
{"v": 1	"t": 1167767	"P": 1812.5	"F": 168}
{"v": 1	"t": 1167787	"P": 1813.5	"F": 156}
{"v": 1	"t": 1167808	"P": 1810.5	"F": 127}
{"v": 1	"t": 1167828	"P": 1805.25	"F": 102}
{"v": 1	"t": 1167848	"P": 1802.0	"F": 65}
{"v": 1	"t": 1167868	"P": 1797.25	"F": 40}
{"v": 1	"t": 1167889	"P": 1800.0	"F": 33	"C": 45.5	"D": 3250	"sn": 54091929832280	"file": "/data/device_log/data0000.out"}
{"v": 1	"t": 1167909	"P": 1799.0	"F": 45}
{"v": 1	"t": 1167929	"P": 1792.0	"F": 51}
{"v": 1	"t": 1167950	"P": 1787.5	"F": 42}
{"v": 1	"t": 1167970	"P": 1787.5	"F": 32}
{"v": 1	"t": 1167990	"P": 1788.5	"F": 29}
{"v": 1	"t": 1168010	"P": 1785.75	"F": 35}
{"v": 1	"t": 1168031	"P": 1782.75	"F": 49}
{"v": 1	"t": 1168051	"P": 1781.25	"F": 65}
{"v": 1	"t": 1168071	"P": 1785.25	"F": 60}
{"v": 1	"t": 1168092	"P": 1780.5	"F": 62}
{"v": 1	"t": 1168112	"P": 1778.0	"F": 67}
{"v": 1	"t": 1168132	"P": 1775.0	"F": 61}
{"v": 1	"t": 1168152	"P": 1777.5	"F": 39}
{"v": 1	"t": 1168173	"P": 1770.25	"F": 0}
{"v": 1	"t": 1168193	"P": 1757.0	"F": -111}
{"v": 1	"t": 1168213	"P": 1745.25	"F": -409}
{"v": 1	"t": 1168234	"P": 1731.75	"F": -803}
{"v": 1	"t": 1168254	"P": 1711.0	"F": -1263}
{"v": 1	"t": 1168274	"P": 1690.5	"F": -1746}
{"v": 1	"t": 1168295	"P": 1671.0	"F": -2164}
{"v": 1	"t": 1168315	"P": 1662.0	"F": -2241}
{"v": 1	"t": 1168335	"P": 1657.25	"F": -2407}
{"v": 1	"t": 1168355	"P": 1646.75	"F": -2360}
{"v": 1	"t": 1168376	"P": 1641.75	"F": -2288}
{"v": 1	"t": 1168396	"P": 1637.0	"F": -2296}
{"v": 1	"t": 1168416	"P": 1634.75	"F": -2224}
{"v": 1	"t": 1168437	"P": 1624.0	"F": -2093}
{"v": 1	"t": 1168457	"P": 1617.0	"F": -1941}
{"v": 1	"t": 1168477	"P": 1606.75	"F": -1839}
{"v": 1	"t": 1168497	"P": 1607.5	"F": -1790}
{"v": 1	"t": 1168518	"P": 1606.75	"F": -1610}
{"v": 1	"t": 1168538	"P": 1602.75	"F": -1588}
{"v": 1	"t": 1168558	"P": 1599.5	"F": -1504}
{"v": 1	"t": 1168578	"P": 1599.75	"F": -1507}
{"v": 1	"t": 1168599	"P": 1606.0	"F": -1313}
{"v": 1	"t": 1168619	"P": 1605.5	"F": -1170}
{"v": 1	"t": 1168639	"P": 1607.75	"F": -950}
{"v": 1	"t": 1168660	"P": 1615.0	"F": -708}
{"v": 1	"t": 1168680	"P": 1630.5	"F": -388}
{"v": 1	"t": 1168700	"P": 1646.25	"F": -111}
{"v": 1	"t": 1168721	"P": 1656.25	"F": 60}
{"v": 1	"t": 1168741	"P": 1667.75	"F": 186}
{"v": 1	"t": 1168762	"P": 1674.25	"F": 172}
{"v": 1	"t": 1168782	"P": 1679.75	"F": 119}
{"v": 1	"t": 1168802	"P": 1688.25	"F": 101}
{"v": 1	"t": 1168823	"P": 1697.5	"F": 102}
{"v": 1	"t": 1168843	"P": 1703.75	"F": 138}
{"v": 1	"t": 1168864	"P": 1709.0	"F": 178}
{"v": 1	"t": 1168884	"P": 1718.0	"F": 208}
{"v": 1	"t": 1168904	"P": 1718.0	"F": 257	"C": 45.465	"D": 3250	"sn": 54091929832280	"file": "/data/device_log/data0000.out"}
{"v": 1	"t": 1168925	"P": 1720.0	"F": 296}
{"v": 1	"t": 1168945	"P": 1729.5	"F": 321}
{"v": 1	"t": 1168965	"P": 1734.0	"F": 351}
{"v": 1	"t": 1168986	"P": 1736.75	"F": 369}
{"v": 1	"t": 1169006	"P": 1743.75	"F": 368}
{"v": 1	"t": 1169026	"P": 1748.5	"F": 366}
{"v": 1	"t": 1169047	"P": 1748.75	"F": 348}
{"v": 1	"t": 1169067	"P": 1749.75	"F": 330}
{"v": 1	"t": 1169088	"P": 1755.75	"F": 320}
{"v": 1	"t": 1169108	"P": 1761.25	"F": 282}
{"v": 1	"t": 1169128	"P": 1757.5	"F": 245}
{"v": 1	"t": 1169149	"P": 1761.75	"F": 200}
{"v": 1	"t": 1169169	"P": 1766.75	"F": 196}
{"v": 1	"t": 1169189	"P": 1767.0	"F": 214}
{"v": 1	"t": 1169210	"P": 1770.0	"F": 256}
{"v": 1	"t": 1169230	"P": 1772.75	"F": 286}
{"v": 1	"t": 1169251	"P": 1774.0	"F": 309}
{"v": 1	"t": 1169271	"P": 1775.25	"F": 304}
{"v": 1	"t": 1169291	"P": 1777.75	"F": 293}
{"v": 1	"t": 1169312	"P": 1776.75	"F": 295}
{"v": 1	"t": 1169332	"P": 1779.25	"F": 303}
{"v": 1	"t": 1169353	"P": 1785.0	"F": 305}
{"v": 1	"t": 1169373	"P": 1784.25	"F": 302}
{"v": 1	"t": 1169393	"P": 1783.5	"F": 308}
{"v": 1	"t": 1169414	"P": 1787.25	"F": 322}
{"v": 1	"t": 1169434	"P": 1787.75	"F": 333}
{"v": 1	"t": 1169455	"P": 1787.25	"F": 348}
{"v": 1	"t": 1169475	"P": 1791.25	"F": 355}
{"v": 1	"t": 1169495	"P": 1796.25	"F": 385}
{"v": 1	"t": 1169516	"P": 1794.75	"F": 381}
{"v": 1	"t": 1169536	"P": 1796.25	"F": 386}
{"v": 1	"t": 1169556	"P": 1798.75	"F": 387}
{"v": 1	"t": 1169577	"P": 1799.25	"F": 383}
{"v": 1	"t": 1169597	"P": 1798.5	"F": 367}
{"v": 1	"t": 1169617	"P": 1803.0	"F": 322}
{"v": 1	"t": 1169638	"P": 1801.5	"F": 291}
{"v": 1	"t": 1169658	"P": 1803.75	"F": 297}
{"v": 1	"t": 1169679	"P": 1802.75	"F": 323}
{"v": 1	"t": 1169699	"P": 1806.5	"F": 337}
{"v": 1	"t": 1169719	"P": 1801.5	"F": 334}
{"v": 1	"t": 1169740	"P": 1803.5	"F": 315}
{"v": 1	"t": 1169760	"P": 1805.75	"F": 300}
{"v": 1	"t": 1169780	"P": 1805.25	"F": 301}
{"v": 1	"t": 1169801	"P": 1804.5	"F": 292}
{"v": 1	"t": 1169821	"P": 1806.25	"F": 303}
{"v": 1	"t": 1169841	"P": 1807.75	"F": 301}
{"v": 1	"t": 1169862	"P": 1806.25	"F": 289}
{"v": 1	"t": 1169882	"P": 1806.25	"F": 280}
{"v": 1	"t": 1169903	"P": 1807.25	"F": 269}
{"v": 1	"t": 1169923	"P": 1807.25	"F": 257	"C": 45.505	"D": 3250	"sn": 54091929832280	"file": "/data/device_log/data0000.out"}
{"v": 1	"t": 1169943	"P": 1804.5	"F": 236}
{"v": 1	"t": 1169964	"P": 1805.75	"F": 209}
{"v": 1	"t": 1169984	"P": 1804.5	"F": 191}
{"v": 1	"t": 1170004	"P": 1803.0	"F": 172}
{"v": 1	"t": 1170025	"P": 1801.0	"F": 160}
{"v": 1	"t": 1170045	"P": 1803.75	"F": 147}
{"v": 1	"t": 1170066	"P": 1801.0	"F": 136}
{"v": 1	"t": 1170086	"P": 1795.25	"F": 129}
{"v": 1	"t": 1170106	"P": 1796.5	"F": 104}
{"v": 1	"t": 1170127	"P": 1792.25	"F": 67}
{"v": 1	"t": 1170147	"P": 1788.0	"F": 33}
{"v": 1	"t": 1170167	"P": 1787.5	"F": 12}
{"v": 1	"t": 1170188	"P": 1784.25	"F": -8}
{"v": 1	"t": 1170208	"P": 1777.0	"F": -34}
{"v": 1	"t": 1170228	"P": 1767.75	"F": -99}
{"v": 1	"t": 1170249	"P": 1762.5	"F": -183}
{"v": 1	"t": 1170269	"P": 1753.5	"F": -293}
{"v": 1	"t": 1170290	"P": 1740.25	"F": -434}
{"v": 1	"t": 1170310	"P": 1728.25	"F": -611}
{"v": 1	"t": 1170330	"P": 1715.25	"F": -879}
{"v": 1	"t": 1170351	"P": 1694.25	"F": -1272}
{"v": 1	"t": 1170371	"P": 1674.75	"F": -1646}
{"v": 1	"t": 1170391	"P": 1664.0	"F": -1949}
{"v": 1	"t": 1170412	"P": 1647.0	"F": -2249}
{"v": 1	"t": 1170432	"P": 1641.0	"F": -2416}
{"v": 1	"t": 1170453	"P": 1636.0	"F": -2567}
{"v": 1	"t": 1170473	"P": 1624.5	"F": -2608}
{"v": 1	"t": 1170493	"P": 1616.5	"F": -2536}
{"v": 1	"t": 1170514	"P": 1609.75	"F": -2453}
{"v": 1	"t": 1170534	"P": 1604.5	"F": -2322}
{"v": 1	"t": 1170554	"P": 1591.0	"F": -2317}
{"v": 1	"t": 1170575	"P": 1588.25	"F": -2223}
{"v": 1	"t": 1170595	"P": 1586.0	"F": -2252}
{"v": 1	"t": 1170616	"P": 1573.5	"F": -2303}
{"v": 1	"t": 1170636	"P": 1569.25	"F": -2329}
{"v": 1	"t": 1170656	"P": 1567.75	"F": -2351}
{"v": 1	"t": 1170677	"P": 1561.0	"F": -2450}
{"v": 1	"t": 1170697	"P": 1558.5	"F": -2384}
{"v": 1	"t": 1170718	"P": 1554.0	"F": -2383}
{"v": 1	"t": 1170738	"P": 1550.25	"F": -2406}
{"v": 1	"t": 1170759	"P": 1554.0	"F": -2360}
{"v": 1	"t": 1170779	"P": 1546.5	"F": -2361}
{"v": 1	"t": 1170800	"P": 1543.5	"F": -2356}
{"v": 1	"t": 1170820	"P": 1543.0	"F": -2422}
{"v": 1	"t": 1170840	"P": 1539.0	"F": -2517}
{"v": 1	"t": 1170861	"P": 1537.25	"F": -2498}
{"v": 1	"t": 1170881	"P": 1534.0	"F": -2529}
{"v": 1	"t": 1170901	"P": 1534.75	"F": -2701}
{"v": 1	"t": 1170922	"P": 1527.25	"F": -2745}
{"v": 1	"t": 1170942	"P": 1526.0	"F": -2721	"C": 45.475	"D": 3250	"sn": 54091929832280	"file": "/data/device_log/data0000.out"}
{"v": 1	"t": 1170962	"P": 1522.25	"F": -2921}
{"v": 1	"t": 1170982	"P": 1528.75	"F": -2958}
{"v": 1	"t": 1171003	"P": 1525.0	"F": -2920}
{"v": 1	"t": 1171023	"P": 1521.5	"F": -2869}
{"v": 1	"t": 1171043	"P": 1520.0	"F": -2818}
{"v": 1	"t": 1171064	"P": 1525.75	"F": -2891}
{"v": 1	"t": 1171084	"P": 1525.25	"F": -2757}
{"v": 1	"t": 1171104	"P": 1524.25	"F": -2920}
{"v": 1	"t": 1171125	"P": 1521.0	"F": -2694}
{"v": 1	"t": 1171145	"P": 1525.5	"F": -2731}
{"v": 1	"t": 1171165	"P": 1527.75	"F": -2785}
{"v": 1	"t": 1171185	"P": 1528.0	"F": -2758}
{"v": 1	"t": 1171206	"P": 1527.75	"F": -2446}
{"v": 1	"t": 1171226	"P": 1534.75	"F": -2421}
{"v": 1	"t": 1171246	"P": 1542.0	"F": -2204}
{"v": 1	"t": 1171267	"P": 1545.75	"F": -2143}
{"v": 1	"t": 1171287	"P": 1548.0	"F": -1903}
{"v": 1	"t": 1171307	"P": 1555.0	"F": -1830}
{"v": 1	"t": 1171328	"P": 1566.75	"F": -1479}
{"v": 1	"t": 1171348	"P": 1575.75	"F": -1107}
{"v": 1	"t": 1171369	"P": 1588.25	"F": -840}
{"v": 1	"t": 1171389	"P": 1607.25	"F": -424}
{"v": 1	"t": 1171409	"P": 1625.25	"F": -84}
{"v": 1	"t": 1171430	"P": 1645.25	"F": 177}
{"v": 1	"t": 1171450	"P": 1667.5	"F": 589}
{"v": 1	"t": 1171470	"P": 1688.0	"F": 1016}
{"v": 1	"t": 1171490	"P": 1701.5	"F": 1338}
{"v": 1	"t": 1171511	"P": 1706.75	"F": 1669}
{"v": 1	"t": 1171531	"P": 1726.75	"F": 1684}
{"v": 1	"t": 1171551	"P": 1738.75	"F": 1681}
{"v": 1	"t": 1171572	"P": 1745.0	"F": 1689}
{"v": 1	"t": 1171592	"P": 1752.25	"F": 1513}
{"v": 1	"t": 1171612	"P": 1761.75	"F": 1457}
{"v": 1	"t": 1171632	"P": 1770.75	"F": 1354}
{"v": 1	"t": 1171653	"P": 1775.5	"F": 1225}
{"v": 1	"t": 1171673	"P": 1779.0	"F": 1147}
{"v": 1	"t": 1171693	"P": 1785.25	"F": 1123}
{"v": 1	"t": 1171714	"P": 1792.0	"F": 1055}
{"v": 1	"t": 1171734	"P": 1799.0	"F": 1015}
{"v": 1	"t": 1171754	"P": 1803.5	"F": 997}
{"v": 1	"t": 1171775	"P": 1804.25	"F": 1030}
{"v": 1	"t": 1171795	"P": 1810.5	"F": 1033}
{"v": 1	"t": 1171815	"P": 1811.0	"F": 990}
{"v": 1	"t": 1171836	"P": 1812.25	"F": 928}
{"v": 1	"t": 1171856	"P": 1816.0	"F": 857}
{"v": 1	"t": 1171876	"P": 1819.75	"F": 829}
{"v": 1	"t": 1171897	"P": 1822.75	"F": 776}
{"v": 1	"t": 1171917	"P": 1823.75	"F": 819}
{"v": 1	"t": 1171937	"P": 1827.75	"F": 764}
{"v": 1	"t": 1171958	"P": 1830.0	"F": 758	"C": 45.485	"D": 3250	"sn": 54091929832280	"file": "/data/device_log/data0000.out"}
{"v": 1	"t": 1171978	"P": 1828.75	"F": 748}
{"v": 1	"t": 1171998	"P": 1828.25	"F": 696}
{"v": 1	"t": 1172019	"P": 1832.25	"F": 657}
{"v": 1	"t": 1172039	"P": 1832.0	"F": 619}
{"v": 1	"t": 1172059	"P": 1830.0	"F": 593}
{"v": 1	"t": 1172080	"P": 1828.5	"F": 532}
{"v": 1	"t": 1172100	"P": 1830.25	"F": 530}
{"v": 1	"t": 1172120	"P": 1837.5	"F": 536}
{"v": 1	"t": 1172140	"P": 1834.75	"F": 589}
{"v": 1	"t": 1172161	"P": 1835.75	"F": 594}
{"v": 1	"t": 1172181	"P": 1832.5	"F": 574}
{"v": 1	"t": 1172201	"P": 1837.0	"F": 518}
{"v": 1	"t": 1172222	"P": 1836.25	"F": 485}
{"v": 1	"t": 1172242	"P": 1833.75	"F": 527}
{"v": 1	"t": 1172262	"P": 1834.75	"F": 548}
{"v": 1	"t": 1172283	"P": 1840.75	"F": 594}
{"v": 1	"t": 1172303	"P": 1837.5	"F": 597}
{"v": 1	"t": 1172323	"P": 1836.25	"F": 578}
{"v": 1	"t": 1172343	"P": 1836.25	"F": 550}
{"v": 1	"t": 1172364	"P": 1839.25	"F": 516}
{"v": 1	"t": 1172384	"P": 1839.5	"F": 525}
{"v": 1	"t": 1172404	"P": 1838.0	"F": 557}
{"v": 1	"t": 1172425	"P": 1837.25	"F": 538}
{"v": 1	"t": 1172445	"P": 1840.0	"F": 503}
{"v": 1	"t": 1172466	"P": 1836.75	"F": 495}
{"v": 1	"t": 1172486	"P": 1836.0	"F": 489}
{"v": 1	"t": 1172506	"P": 1840.5	"F": 503}
{"v": 1	"t": 1172527	"P": 1838.5	"F": 515}
{"v": 1	"t": 1172547	"P": 1835.75	"F": 500}
{"v": 1	"t": 1172567	"P": 1836.25	"F": 488}
{"v": 1	"t": 1172588	"P": 1838.75	"F": 471}
{"v": 1	"t": 1172608	"P": 1841.25	"F": 434}
{"v": 1	"t": 1172628	"P": 1835.5	"F": 473}
{"v": 1	"t": 1172648	"P": 1834.25	"F": 474}
{"v": 1	"t": 1172669	"P": 1839.25	"F": 484}
{"v": 1	"t": 1172689	"P": 1837.5	"F": 482}
{"v": 1	"t": 1172709	"P": 1836.25	"F": 441}
{"v": 1	"t": 1172730	"P": 1832.5	"F": 399}
{"v": 1	"t": 1172750	"P": 1835.25	"F": 375}
{"v": 1	"t": 1172770	"P": 1834.5	"F": 362}
{"v": 1	"t": 1172791	"P": 1831.5	"F": 343}
{"v": 1	"t": 1172811	"P": 1828.25	"F": 295}
{"v": 1	"t": 1172831	"P": 1826.75	"F": 231}
{"v": 1	"t": 1172851	"P": 1822.25	"F": 140}
{"v": 1	"t": 1172872	"P": 1810.75	"F": 15}
{"v": 1	"t": 1172892	"P": 1798.25	"F": -116}
{"v": 1	"t": 1172912	"P": 1786.25	"F": -312}
{"v": 1	"t": 1172933	"P": 1782.0	"F": -446}
{"v": 1	"t": 1172953	"P": 1769.75	"F": -484}
{"v": 1	"t": 1172973	"P": 1759.25	"F": -471	"C": 45.455	"D": 3250	"sn": 54091929832280	"file": "/data/device_log/data0000.out"}
{"v": 1	"t": 1172994	"P": 1755.0	"F": -390}
{"v": 1	"t": 1173014	"P": 1758.5	"F": -278}
{"v": 1	"t": 1173034	"P": 1758.5	"F": -70}
{"v": 1	"t": 1173055	"P": 1762.5	"F": 87}
{"v": 1	"t": 1173075	"P": 1763.5	"F": 213}
{"v": 1	"t": 1173096	"P": 1760.5	"F": 217}
{"v": 1	"t": 1173116	"P": 1753.5	"F": 83}
{"v": 1	"t": 1173136	"P": 1747.0	"F": -103}
{"v": 1	"t": 1173156	"P": 1736.75	"F": -433}
{"v": 1	"t": 1173177	"P": 1718.25	"F": -845}
{"v": 1	"t": 1173197	"P": 1695.75	"F": -1345}
{"v": 1	"t": 1173217	"P": 1674.0	"F": -1973}
{"v": 1	"t": 1173238	"P": 1655.75	"F": -2519}
{"v": 1	"t": 1173258	"P": 1647.5	"F": -2881}
{"v": 1	"t": 1173278	"P": 1637.75	"F": -3166}
{"v": 1	"t": 1173298	"P": 1625.25	"F": -3109}
{"v": 1	"t": 1173319	"P": 1627.25	"F": -3149}
{"v": 1	"t": 1173339	"P": 1612.25	"F": -3286}
{"v": 1	"t": 1173359	"P": 1598.75	"F": -3160}
{"v": 1	"t": 1173380	"P": 1584.5	"F": -3131}
{"v": 1	"t": 1173400	"P": 1575.75	"F": -3242}
{"v": 1	"t": 1173420	"P": 1562.0	"F": -3179}
{"v": 1	"t": 1173441	"P": 1557.25	"F": -3282}
{"v": 1	"t": 1173461	"P": 1550.0	"F": -3387}
{"v": 1	"t": 1173481	"P": 1551.75	"F": -3287}
{"v": 1	"t": 1173502	"P": 1546.25	"F": -3149}
{"v": 1	"t": 1173522	"P": 1540.0	"F": -3024}
{"v": 1	"t": 1173542	"P": 1537.5	"F": -2854}
{"v": 1	"t": 1173562	"P": 1538.25	"F": -2775}
{"v": 1	"t": 1173583	"P": 1536.25	"F": -2784}
{"v": 1	"t": 1173603	"P": 1531.5	"F": -2651}
{"v": 1	"t": 1173624	"P": 1531.75	"F": -2641}
{"v": 1	"t": 1173644	"P": 1530.75	"F": -2617}
{"v": 1	"t": 1173664	"P": 1525.75	"F": -2679}
{"v": 1	"t": 1173685	"P": 1527.0	"F": -2644}
{"v": 1	"t": 1173705	"P": 1531.25	"F": -2746}
{"v": 1	"t": 1173725	"P": 1526.25	"F": -2606}
{"v": 1	"t": 1173746	"P": 1528.75	"F": -2611}
{"v": 1	"t": 1173766	"P": 1527.75	"F": -2466}
{"v": 1	"t": 1173786	"P": 1535.0	"F": -2466}
{"v": 1	"t": 1173806	"P": 1538.25	"F": -2516}
{"v": 1	"t": 1173827	"P": 1533.25	"F": -2604}
{"v": 1	"t": 1173847	"P": 1534.75	"F": -2513}
{"v": 1	"t": 1173867	"P": 1538.5	"F": -2404}
{"v": 1	"t": 1173888	"P": 1538.25	"F": -2407}
{"v": 1	"t": 1173908	"P": 1541.0	"F": -2423}
{"v": 1	"t": 1173928	"P": 1536.25	"F": -2374}
{"v": 1	"t": 1173948	"P": 1535.75	"F": -2450}
{"v": 1	"t": 1173969	"P": 1539.0	"F": -2468}
{"v": 1	"t": 1173989	"P": 1536.0	"F": -2558	"C": 45.495	"D": 3250	"sn": 54091929832280	"file": "/data/device_log/data0000.out"}
{"v": 1	"t": 1174009	"P": 1534.25	"F": -2546}
{"v": 1	"t": 1174030	"P": 1538.0	"F": -2398}
{"v": 1	"t": 1174050	"P": 1546.25	"F": -2118}
{"v": 1	"t": 1174070	"P": 1555.0	"F": -1914}
{"v": 1	"t": 1174091	"P": 1559.5	"F": -1704}
{"v": 1	"t": 1174111	"P": 1573.0	"F": -1330}
{"v": 1	"t": 1174131	"P": 1592.75	"F": -860}
{"v": 1	"t": 1174152	"P": 1604.75	"F": -432}
{"v": 1	"t": 1174172	"P": 1617.5	"F": -148}
{"v": 1	"t": 1174193	"P": 1632.25	"F": 16}
{"v": 1	"t": 1174213	"P": 1634.25	"F": 26}
{"v": 1	"t": 1174234	"P": 1647.25	"F": 1}
{"v": 1	"t": 1174254	"P": 1656.0	"F": -3}
{"v": 1	"t": 1174274	"P": 1662.0	"F": 0}
{"v": 1	"t": 1174295	"P": 1670.0	"F": 27}
{"v": 1	"t": 1174315	"P": 1682.5	"F": 107}
{"v": 1	"t": 1174335	"P": 1694.25	"F": 314}
{"v": 1	"t": 1174356	"P": 1697.0	"F": 646}
{"v": 1	"t": 1174376	"P": 1705.25	"F": 824}
{"v": 1	"t": 1174396	"P": 1716.75	"F": 886}
{"v": 1	"t": 1174416	"P": 1725.75	"F": 904}
{"v": 1	"t": 1174437	"P": 1733.75	"F": 879}
{"v": 1	"t": 1174457	"P": 1743.75	"F": 971}
{"v": 1	"t": 1174477	"P": 1750.75	"F": 1086}
{"v": 1	"t": 1174498	"P": 1758.25	"F": 1036}
{"v": 1	"t": 1174518	"P": 1761.0	"F": 953}
{"v": 1	"t": 1174538	"P": 1765.5	"F": 926}
{"v": 1	"t": 1174559	"P": 1773.5	"F": 913}
{"v": 1	"t": 1174579	"P": 1783.25	"F": 899}
{"v": 1	"t": 1174599	"P": 1785.75	"F": 924}
{"v": 1	"t": 1174619	"P": 1790.0	"F": 964}
{"v": 1	"t": 1174640	"P": 1796.0	"F": 1051}
{"v": 1	"t": 1174660	"P": 1800.25	"F": 1034}
{"v": 1	"t": 1174680	"P": 1801.0	"F": 917}
{"v": 1	"t": 1174701	"P": 1802.0	"F": 818}
{"v": 1	"t": 1174721	"P": 1807.75	"F": 767}
{"v": 1	"t": 1174742	"P": 1812.75	"F": 757}
{"v": 1	"t": 1174762	"P": 1811.5	"F": 817}
{"v": 1	"t": 1174782	"P": 1816.5	"F": 824}
{"v": 1	"t": 1174803	"P": 1820.25	"F": 823}
{"v": 1	"t": 1174823	"P": 1824.25	"F": 820}
{"v": 1	"t": 1174843	"P": 1822.5	"F": 787}
{"v": 1	"t": 1174864	"P": 1829.5	"F": 836}
{"v": 1	"t": 1174884	"P": 1831.25	"F": 885}
{"v": 1	"t": 1174904	"P": 1830.75	"F": 888}
{"v": 1	"t": 1174924	"P": 1828.75	"F": 819}
{"v": 1	"t": 1174945	"P": 1831.25	"F": 719}
{"v": 1	"t": 1174965	"P": 1836.5	"F": 717}
{"v": 1	"t": 1174985	"P": 1841.0	"F": 776}
{"v": 1	"t": 1175006	"P": 1842.25	"F": 838	"C": 45.435	"D": 3250	"sn": 54091929832280	"file": "/data/device_log/data0000.out"}
{"v": 1	"t": 1175026	"P": 1841.25	"F": 861}
{"v": 1	"t": 1175046	"P": 1843.5	"F": 858}
{"v": 1	"t": 1175066	"P": 1845.25	"F": 802}
{"v": 1	"t": 1175087	"P": 1844.75	"F": 776}
{"v": 1	"t": 1175107	"P": 1841.25	"F": 723}
{"v": 1	"t": 1175127	"P": 1846.25	"F": 754}
{"v": 1	"t": 1175148	"P": 1849.0	"F": 724}
{"v": 1	"t": 1175168	"P": 1848.5	"F": 752}
{"v": 1	"t": 1175188	"P": 1845.75	"F": 771}
{"v": 1	"t": 1175209	"P": 1847.0	"F": 754}
{"v": 1	"t": 1175229	"P": 1851.5	"F": 701}
{"v": 1	"t": 1175249	"P": 1851.5	"F": 680}
{"v": 1	"t": 1175269	"P": 1846.75	"F": 646}
{"v": 1	"t": 1175290	"P": 1849.0	"F": 599}
{"v": 1	"t": 1175310	"P": 1852.5	"F": 614}
{"v": 1	"t": 1175331	"P": 1849.75	"F": 661}
{"v": 1	"t": 1175351	"P": 1852.0	"F": 626}
{"v": 1	"t": 1175371	"P": 1854.75	"F": 649}
{"v": 1	"t": 1175392	"P": 1851.75	"F": 635}
{"v": 1	"t": 1175412	"P": 1849.0	"F": 609}
{"v": 1	"t": 1175432	"P": 1852.5	"F": 604}
{"v": 1	"t": 1175453	"P": 1857.5	"F": 617}
{"v": 1	"t": 1175473	"P": 1852.5	"F": 614}
{"v": 1	"t": 1175493	"P": 1849.0	"F": 586}
{"v": 1	"t": 1175513	"P": 1848.5	"F": 606}
{"v": 1	"t": 1175534	"P": 1853.25	"F": 596}
{"v": 1	"t": 1175554	"P": 1851.5	"F": 595}
{"v": 1	"t": 1175574	"P": 1851.5	"F": 592}
{"v": 1	"t": 1175595	"P": 1849.5	"F": 582}
{"v": 1	"t": 1175615	"P": 1850.75	"F": 544}
{"v": 1	"t": 1175635	"P": 1852.0	"F": 499}
{"v": 1	"t": 1175656	"P": 1848.25	"F": 430}
{"v": 1	"t": 1175676	"P": 1843.25	"F": 423}
{"v": 1	"t": 1175696	"P": 1842.75	"F": 354}
{"v": 1	"t": 1175716	"P": 1839.75	"F": 256}
{"v": 1	"t": 1175737	"P": 1823.25	"F": 79}
{"v": 1	"t": 1175757	"P": 1795.75	"F": -254}
{"v": 1	"t": 1175777	"P": 1772.5	"F": -922}
{"v": 1	"t": 1175798	"P": 1750.75	"F": -1566}
{"v": 1	"t": 1175818	"P": 1725.25	"F": -2200}
{"v": 1	"t": 1175838	"P": 1703.25	"F": -2553}
{"v": 1	"t": 1175859	"P": 1689.75	"F": -2628}
{"v": 1	"t": 1175879	"P": 1685.0	"F": -2553}
{"v": 1	"t": 1175900	"P": 1672.0	"F": -2501}
{"v": 1	"t": 1175920	"P": 1668.75	"F": -2405}
{"v": 1	"t": 1175940	"P": 1663.25	"F": -2312}
{"v": 1	"t": 1175960	"P": 1653.75	"F": -2370}
{"v": 1	"t": 1175981	"P": 1639.75	"F": -2303}
{"v": 1	"t": 1176001	"P": 1628.5	"F": -2443}
{"v": 1	"t": 1176021	"P": 1623.5	"F": -2407	"C": 45.45	"D": 3250	"sn": 54091929832280	"file": "/data/device_log/data0000.out"}
{"v": 1	"t": 1176042	"P": 1615.0	"F": -2555}
{"v": 1	"t": 1176062	"P": 1597.0	"F": -2634}
{"v": 1	"t": 1176082	"P": 1593.25	"F": -2542}
{"v": 1	"t": 1176103	"P": 1595.0	"F": -2511}
{"v": 1	"t": 1176123	"P": 1593.5	"F": -2321}
{"v": 1	"t": 1176143	"P": 1586.25	"F": -2087}
{"v": 1	"t": 1176163	"P": 1585.75	"F": -1808}
{"v": 1	"t": 1176184	"P": 1588.0	"F": -1729}
{"v": 1	"t": 1176204	"P": 1584.25	"F": -1730}
{"v": 1	"t": 1176224	"P": 1580.75	"F": -1689}
{"v": 1	"t": 1176245	"P": 1578.5	"F": -1650}
{"v": 1	"t": 1176265	"P": 1581.5	"F": -1546}
{"v": 1	"t": 1176285	"P": 1581.5	"F": -1458}
{"v": 1	"t": 1176306	"P": 1579.75	"F": -1317}
{"v": 1	"t": 1176326	"P": 1578.75	"F": -1249}
{"v": 1	"t": 1176346	"P": 1585.5	"F": -1246}
{"v": 1	"t": 1176367	"P": 1586.75	"F": -1139}
{"v": 1	"t": 1176387	"P": 1589.25	"F": -1060}
{"v": 1	"t": 1176407	"P": 1586.5	"F": -1031}
{"v": 1	"t": 1176428	"P": 1589.0	"F": -1145}
{"v": 1	"t": 1176448	"P": 1581.75	"F": -1256}
{"v": 1	"t": 1176469	"P": 1581.75	"F": -1289}
{"v": 1	"t": 1176489	"P": 1586.5	"F": -1244}
{"v": 1	"t": 1176509	"P": 1588.75	"F": -1181}
{"v": 1	"t": 1176529	"P": 1589.25	"F": -1041}
{"v": 1	"t": 1176550	"P": 1592.75	"F": -929}
{"v": 1	"t": 1176570	"P": 1600.75	"F": -882}
{"v": 1	"t": 1176590	"P": 1605.75	"F": -766}
{"v": 1	"t": 1176611	"P": 1613.25	"F": -541}
{"v": 1	"t": 1176631	"P": 1623.5	"F": -303}
{"v": 1	"t": 1176651	"P": 1645.75	"F": -72}
{"v": 1	"t": 1176671	"P": 1662.25	"F": 142}
{"v": 1	"t": 1176692	"P": 1673.0	"F": 365}
{"v": 1	"t": 1176712	"P": 1679.0	"F": 487}
{"v": 1	"t": 1176732	"P": 1693.5	"F": 540}
{"v": 1	"t": 1176753	"P": 1708.75	"F": 622}
{"v": 1	"t": 1176773	"P": 1714.0	"F": 655}
{"v": 1	"t": 1176793	"P": 1723.25	"F": 698}
{"v": 1	"t": 1176814	"P": 1732.0	"F": 789}
{"v": 1	"t": 1176834	"P": 1743.0	"F": 954}
{"v": 1	"t": 1176854	"P": 1745.5	"F": 993}
{"v": 1	"t": 1176874	"P": 1751.75	"F": 939}
{"v": 1	"t": 1176895	"P": 1758.0	"F": 868}
{"v": 1	"t": 1176915	"P": 1769.25	"F": 871}
{"v": 1	"t": 1176935	"P": 1775.0	"F": 901}
{"v": 1	"t": 1176956	"P": 1776.75	"F": 956}
{"v": 1	"t": 1176976	"P": 1782.5	"F": 961}
{"v": 1	"t": 1176997	"P": 1788.5	"F": 947}
{"v": 1	"t": 1177017	"P": 1791.25	"F": 927}
{"v": 1	"t": 1177037	"P": 1798.75	"F": 877	"C": 45.5	"D": 3250	"sn": 54091929832280	"file": "/data/device_log/data0000.out"}
{"v": 1	"t": 1177058	"P": 1803.25	"F": 867}
{"v": 1	"t": 1177078	"P": 1799.75	"F": 833}
{"v": 1	"t": 1177098	"P": 1804.25	"F": 774}
{"v": 1	"t": 1177119	"P": 1808.75	"F": 714}
{"v": 1	"t": 1177139	"P": 1812.0	"F": 685}
{"v": 1	"t": 1177159	"P": 1816.25	"F": 736}
{"v": 1	"t": 1177179	"P": 1811.75	"F": 715}
{"v": 1	"t": 1177200	"P": 1816.0	"F": 651}
{"v": 1	"t": 1177220	"P": 1819.25	"F": 651}
{"v": 1	"t": 1177240	"P": 1822.5	"F": 607}
{"v": 1	"t": 1177261	"P": 1818.0	"F": 623}
{"v": 1	"t": 1177281	"P": 1821.0	"F": 610}
{"v": 1	"t": 1177301	"P": 1824.25	"F": 617}
{"v": 1	"t": 1177322	"P": 1825.25	"F": 591}
{"v": 1	"t": 1177342	"P": 1823.0	"F": 574}
{"v": 1	"t": 1177362	"P": 1824.5	"F": 562}
{"v": 1	"t": 1177382	"P": 1831.75	"F": 591}
{"v": 1	"t": 1177403	"P": 1831.75	"F": 601}
{"v": 1	"t": 1177423	"P": 1830.25	"F": 616}
{"v": 1	"t": 1177443	"P": 1827.0	"F": 596}
{"v": 1	"t": 1177464	"P": 1833.75	"F": 551}
{"v": 1	"t": 1177484	"P": 1835.25	"F": 556}
{"v": 1	"t": 1177504	"P": 1834.5	"F": 582}
{"v": 1	"t": 1177525	"P": 1833.25	"F": 594}
{"v": 1	"t": 1177545	"P": 1836.75	"F": 593}
{"v": 1	"t": 1177566	"P": 1832.0	"F": 553}
{"v": 1	"t": 1177586	"P": 1833.5	"F": 515}
{"v": 1	"t": 1177607	"P": 1837.0	"F": 530}
{"v": 1	"t": 1177627	"P": 1835.0	"F": 535}
{"v": 1	"t": 1177647	"P": 1838.0	"F": 598}
{"v": 1	"t": 1177668	"P": 1838.0	"F": 623}
{"v": 1	"t": 1177688	"P": 1836.75	"F": 609}
{"v": 1	"t": 1177709	"P": 1840.5	"F": 580}
{"v": 1	"t": 1177729	"P": 1837.25	"F": 559}
{"v": 1	"t": 1177750	"P": 1837.25	"F": 566}
{"v": 1	"t": 1177770	"P": 1842.75	"F": 553}
{"v": 1	"t": 1177790	"P": 1842.75	"F": 586}
{"v": 1	"t": 1177811	"P": 1835.5	"F": 533}
{"v": 1	"t": 1177831	"P": 1839.0	"F": 453}
{"v": 1	"t": 1177851	"P": 1837.75	"F": 393}
{"v": 1	"t": 1177872	"P": 1837.0	"F": 335}
{"v": 1	"t": 1177892	"P": 1833.0	"F": 324}
{"v": 1	"t": 1177912	"P": 1831.25	"F": 306}
{"v": 1	"t": 1177932	"P": 1832.75	"F": 273}
{"v": 1	"t": 1177953	"P": 1823.0	"F": 196}
{"v": 1	"t": 1177973	"P": 1814.5	"F": 76}
{"v": 1	"t": 1177993	"P": 1801.25	"F": -43}
{"v": 1	"t": 1178014	"P": 1791.5	"F": -229}
{"v": 1	"t": 1178034	"P": 1778.0	"F": -505}
{"v": 1	"t": 1178054	"P": 1757.25	"F": -768	"C": 45.475	"D": 3250	"sn": 54091929832280	"file": "/data/device_log/data0000.out"}
{"v": 1	"t": 1178075	"P": 1741.25	"F": -1000}
{"v": 1	"t": 1178095	"P": 1728.75	"F": -1223}
{"v": 1	"t": 1178115	"P": 1715.0	"F": -1377}
{"v": 1	"t": 1178136	"P": 1703.25	"F": -1421}
{"v": 1	"t": 1178156	"P": 1688.25	"F": -1481}
{"v": 1	"t": 1178176	"P": 1688.5	"F": -1564}
{"v": 1	"t": 1178196	"P": 1681.25	"F": -1671}
{"v": 1	"t": 1178217	"P": 1669.75	"F": -1831}
{"v": 1	"t": 1178237	"P": 1660.75	"F": -1954}
{"v": 1	"t": 1178257	"P": 1653.5	"F": -2150}
{"v": 1	"t": 1178278	"P": 1641.75	"F": -2101}
{"v": 1	"t": 1178298	"P": 1631.25	"F": -2083}
{"v": 1	"t": 1178319	"P": 1631.0	"F": -2076}
{"v": 1	"t": 1178339	"P": 1628.5	"F": -1984}
{"v": 1	"t": 1178359	"P": 1618.5	"F": -1896}
{"v": 1	"t": 1178380	"P": 1612.75	"F": -1826}
{"v": 1	"t": 1178400	"P": 1608.75	"F": -1880}
{"v": 1	"t": 1178420	"P": 1604.25	"F": -1885}
{"v": 1	"t": 1178440	"P": 1596.25	"F": -1918}
{"v": 1	"t": 1178461	"P": 1591.25	"F": -1818}
{"v": 1	"t": 1178481	"P": 1589.5	"F": -1694}
{"v": 1	"t": 1178501	"P": 1591.5	"F": -1613}
{"v": 1	"t": 1178522	"P": 1587.0	"F": -1579}
{"v": 1	"t": 1178542	"P": 1582.25	"F": -1525}
{"v": 1	"t": 1178562	"P": 1583.25	"F": -1511}
{"v": 1	"t": 1178583	"P": 1584.5	"F": -1547}
{"v": 1	"t": 1178603	"P": 1580.25	"F": -1482}
{"v": 1	"t": 1178623	"P": 1579.75	"F": -1420}
{"v": 1	"t": 1178643	"P": 1579.75	"F": -1358}
{"v": 1	"t": 1178664	"P": 1586.75	"F": -1260}
{"v": 1	"t": 1178684	"P": 1587.25	"F": -1224}
{"v": 1	"t": 1178704	"P": 1588.25	"F": -1061}
{"v": 1	"t": 1178725	"P": 1585.75	"F": -1035}
{"v": 1	"t": 1178745	"P": 1593.5	"F": -1063}
{"v": 1	"t": 1178765	"P": 1597.5	"F": -991}
{"v": 1	"t": 1178786	"P": 1599.25	"F": -827}
{"v": 1	"t": 1178806	"P": 1605.5	"F": -639}
{"v": 1	"t": 1178827	"P": 1612.5	"F": -550}
{"v": 1	"t": 1178847	"P": 1619.5	"F": -453}
{"v": 1	"t": 1178868	"P": 1629.5	"F": -302}
{"v": 1	"t": 1178888	"P": 1638.0	"F": -138}
{"v": 1	"t": 1178908	"P": 1647.5	"F": -27}
{"v": 1	"t": 1178929	"P": 1662.75	"F": 37}
{"v": 1	"t": 1178949	"P": 1672.5	"F": 144}
{"v": 1	"t": 1178969	"P": 1678.25	"F": 211}
{"v": 1	"t": 1178990	"P": 1683.5	"F": 205}
{"v": 1	"t": 1179010	"P": 1694.75	"F": 219}
{"v": 1	"t": 1179030	"P": 1707.75	"F": 255}
{"v": 1	"t": 1179051	"P": 1714.5	"F": 363}
{"v": 1	"t": 1179071	"P": 1716.25	"F": 476	"C": 45.45	"D": 3250	"sn": 54091929832280	"file": "/data/device_log/data0000.out"}
{"v": 1	"t": 1179091	"P": 1721.5	"F": 577}
{"v": 1	"t": 1179111	"P": 1729.75	"F": 587}
{"v": 1	"t": 1179132	"P": 1734.25	"F": 552}
{"v": 1	"t": 1179152	"P": 1737.5	"F": 525}
{"v": 1	"t": 1179172	"P": 1747.25	"F": 517}
{"v": 1	"t": 1179193	"P": 1754.25	"F": 564}
{"v": 1	"t": 1179213	"P": 1756.0	"F": 569}
{"v": 1	"t": 1179233	"P": 1757.75	"F": 589}
{"v": 1	"t": 1179254	"P": 1762.75	"F": 565}
{"v": 1	"t": 1179274	"P": 1770.0	"F": 549}
{"v": 1	"t": 1179294	"P": 1773.25	"F": 537}
{"v": 1	"t": 1179314	"P": 1774.0	"F": 564}
{"v": 1	"t": 1179335	"P": 1775.0	"F": 546}
{"v": 1	"t": 1179355	"P": 1779.25	"F": 456}
{"v": 1	"t": 1179375	"P": 1779.0	"F": 372}
{"v": 1	"t": 1179396	"P": 1780.0	"F": 364}
{"v": 1	"t": 1179416	"P": 1788.0	"F": 362}
{"v": 1	"t": 1179437	"P": 1784.0	"F": 383}
{"v": 1	"t": 1179457	"P": 1787.5	"F": 370}
{"v": 1	"t": 1179477	"P": 1793.75	"F": 370}
{"v": 1	"t": 1179498	"P": 1793.0	"F": 358}
{"v": 1	"t": 1179518	"P": 1790.25	"F": 335}
{"v": 1	"t": 1179538	"P": 1791.25	"F": 301}
{"v": 1	"t": 1179559	"P": 1794.75	"F": 314}
{"v": 1	"t": 1179579	"P": 1798.25	"F": 340}
{"v": 1	"t": 1179599	"P": 1799.0	"F": 351}
{"v": 1	"t": 1179619	"P": 1799.0	"F": 375}
{"v": 1	"t": 1179640	"P": 1797.75	"F": 391}
{"v": 1	"t": 1179660	"P": 1803.25	"F": 373}
{"v": 1	"t": 1179680	"P": 1801.0	"F": 337}
{"v": 1	"t": 1179701	"P": 1800.25	"F": 312}
{"v": 1	"t": 1179721	"P": 1800.25	"F": 306}
{"v": 1	"t": 1179741	"P": 1806.0	"F": 336}
{"v": 1	"t": 1179762	"P": 1801.75	"F": 341}
{"v": 1	"t": 1179782	"P": 1800.5	"F": 324}
{"v": 1	"t": 1179802	"P": 1799.75	"F": 281}
{"v": 1	"t": 1179822	"P": 1804.0	"F": 280}
{"v": 1	"t": 1179843	"P": 1804.5	"F": 287}
{"v": 1	"t": 1179863	"P": 1802.25	"F": 284}
{"v": 1	"t": 1179883	"P": 1796.5	"F": 261}
{"v": 1	"t": 1179904	"P": 1799.75	"F": 207}
{"v": 1	"t": 1179924	"P": 1802.0	"F": 189}
{"v": 1	"t": 1179944	"P": 1799.0	"F": 190}
{"v": 1	"t": 1179965	"P": 1800.5	"F": 200}
{"v": 1	"t": 1179985	"P": 1803.0	"F": 224}
{"v": 1	"t": 1180006	"P": 1799.25	"F": 260}
{"v": 1	"t": 1180026	"P": 1800.75	"F": 292}
{"v": 1	"t": 1180046	"P": 1805.0	"F": 281}
{"v": 1	"t": 1180067	"P": 1804.0	"F": 267}
{"v": 1	"t": 1180087	"P": 1800.25	"F": 261	"C": 45.47	"D": 3250	"sn": 54091929832280	"file": "/data/device_log/data0000.out"}
{"v": 1	"t": 1180107	"P": 1799.0	"F": 265}
{"v": 1	"t": 1180127	"P": 1806.25	"F": 261}
{"v": 1	"t": 1180148	"P": 1802.5	"F": 241}
{"v": 1	"t": 1180168	"P": 1799.5	"F": 218}
{"v": 1	"t": 1180188	"P": 1798.0	"F": 195}
{"v": 1	"t": 1180209	"P": 1801.75	"F": 177}
{"v": 1	"t": 1180229	"P": 1802.0	"F": 170}
{"v": 1	"t": 1180249	"P": 1798.25	"F": 183}
{"v": 1	"t": 1180270	"P": 1794.75	"F": 178}
{"v": 1	"t": 1180290	"P": 1793.25	"F": 121}
{"v": 1	"t": 1180310	"P": 1791.5	"F": 59}
{"v": 1	"t": 1180330	"P": 1785.0	"F": 9}
{"v": 1	"t": 1180351	"P": 1776.5	"F": -51}
{"v": 1	"t": 1180371	"P": 1768.0	"F": -188}
{"v": 1	"t": 1180391	"P": 1758.5	"F": -372}
{"v": 1	"t": 1180412	"P": 1737.75	"F": -674}
{"v": 1	"t": 1180432	"P": 1711.5	"F": -1143}
{"v": 1	"t": 1180452	"P": 1690.25	"F": -1776}
{"v": 1	"t": 1180473	"P": 1674.5	"F": -2291}
{"v": 1	"t": 1180493	"P": 1651.25	"F": -2699}
{"v": 1	"t": 1180513	"P": 1642.75	"F": -2638}
{"v": 1	"t": 1180534	"P": 1633.75	"F": -2614}
{"v": 1	"t": 1180554	"P": 1634.25	"F": -2525}
{"v": 1	"t": 1180575	"P": 1626.25	"F": -2201}
{"v": 1	"t": 1180595	"P": 1631.0	"F": -2038}
{"v": 1	"t": 1180615	"P": 1628.75	"F": -1989}
{"v": 1	"t": 1180635	"P": 1615.25	"F": -1945}
{"v": 1	"t": 1180656	"P": 1608.0	"F": -1971}
{"v": 1	"t": 1180676	"P": 1603.25	"F": -1800}
{"v": 1	"t": 1180696	"P": 1601.5	"F": -1779}
{"v": 1	"t": 1180717	"P": 1596.0	"F": -1710}
{"v": 1	"t": 1180737	"P": 1593.0	"F": -1487}
{"v": 1	"t": 1180757	"P": 1591.5	"F": -1332}
{"v": 1	"t": 1180778	"P": 1596.5	"F": -1268}
{"v": 1	"t": 1180798	"P": 1599.0	"F": -1126}
{"v": 1	"t": 1180818	"P": 1600.0	"F": -1057}
{"v": 1	"t": 1180838	"P": 1600.75	"F": -978}
{"v": 1	"t": 1180859	"P": 1610.25	"F": -911}
{"v": 1	"t": 1180879	"P": 1613.25	"F": -800}
{"v": 1	"t": 1180899	"P": 1612.0	"F": -727}
{"v": 1	"t": 1180920	"P": 1614.0	"F": -742}
{"v": 1	"t": 1180940	"P": 1616.5	"F": -657}
{"v": 1	"t": 1180960	"P": 1618.0	"F": -709}
{"v": 1	"t": 1180980	"P": 1614.0	"F": -762}
{"v": 1	"t": 1181001	"P": 1615.5	"F": -714}
{"v": 1	"t": 1181021	"P": 1622.25	"F": -614}
{"v": 1	"t": 1181041	"P": 1626.25	"F": -574}
{"v": 1	"t": 1181062	"P": 1622.25	"F": -572}
{"v": 1	"t": 1181082	"P": 1621.75	"F": -622}
{"v": 1	"t": 1181103	"P": 1628.5	"F": -658	"C": 45.435	"D": 3250	"sn": 54091929832280	"file": "/data/device_log/data0000.out"}
{"v": 1	"t": 1181123	"P": 1628.5	"F": -635}
{"v": 1	"t": 1181144	"P": 1626.0	"F": -597}
{"v": 1	"t": 1181164	"P": 1634.0	"F": -519}
{"v": 1	"t": 1181184	"P": 1637.75	"F": -365}
{"v": 1	"t": 1181205	"P": 1646.5	"F": -211}
{"v": 1	"t": 1181225	"P": 1653.25	"F": -80}
{"v": 1	"t": 1181246	"P": 1656.5	"F": -29}
{"v": 1	"t": 1181266	"P": 1663.0	"F": -6}
{"v": 1	"t": 1181286	"P": 1673.25	"F": 10}
{"v": 1	"t": 1181307	"P": 1675.25	"F": 14}
{"v": 1	"t": 1181327	"P": 1678.75	"F": 10}
{"v": 1	"t": 1181347	"P": 1681.75	"F": -7}
{"v": 1	"t": 1181368	"P": 1692.75	"F": -10}
{"v": 1	"t": 1181388	"P": 1697.0	"F": 41}
{"v": 1	"t": 1181408	"P": 1705.0	"F": 143}
{"v": 1	"t": 1181429	"P": 1709.0	"F": 238}
{"v": 1	"t": 1181449	"P": 1722.5	"F": 358}
{"v": 1	"t": 1181469	"P": 1732.0	"F": 546}
{"v": 1	"t": 1181489	"P": 1729.25	"F": 666}
{"v": 1	"t": 1181510	"P": 1730.75	"F": 652}
{"v": 1	"t": 1181530	"P": 1741.25	"F": 591}
{"v": 1	"t": 1181550	"P": 1746.5	"F": 502}
{"v": 1	"t": 1181571	"P": 1748.5	"F": 486}
{"v": 1	"t": 1181591	"P": 1753.75	"F": 495}
{"v": 1	"t": 1181611	"P": 1760.0	"F": 501}
{"v": 1	"t": 1181632	"P": 1762.25	"F": 485}
{"v": 1	"t": 1181652	"P": 1765.25	"F": 458}
{"v": 1	"t": 1181672	"P": 1767.0	"F": 479}
{"v": 1	"t": 1181692	"P": 1776.25	"F": 533}
{"v": 1	"t": 1181713	"P": 1780.25	"F": 584}
{"v": 1	"t": 1181733	"P": 1779.5	"F": 583}
{"v": 1	"t": 1181754	"P": 1780.75	"F": 541}
{"v": 1	"t": 1181774	"P": 1786.25	"F": 518}
{"v": 1	"t": 1181794	"P": 1786.75	"F": 499}
{"v": 1	"t": 1181815	"P": 1789.25	"F": 459}
{"v": 1	"t": 1181835	"P": 1794.0	"F": 461}
{"v": 1	"t": 1181855	"P": 1794.75	"F": 429}
{"v": 1	"t": 1181876	"P": 1794.25	"F": 439}
{"v": 1	"t": 1181896	"P": 1795.75	"F": 400}
{"v": 1	"t": 1181916	"P": 1801.0	"F": 416}
{"v": 1	"t": 1181937	"P": 1803.0	"F": 434}
{"v": 1	"t": 1181957	"P": 1799.5	"F": 427}
{"v": 1	"t": 1181977	"P": 1801.75	"F": 412}
{"v": 1	"t": 1181997	"P": 1806.75	"F": 395}
{"v": 1	"t": 1182018	"P": 1803.0	"F": 408}
{"v": 1	"t": 1182038	"P": 1803.75	"F": 439}
{"v": 1	"t": 1182058	"P": 1802.5	"F": 440}
{"v": 1	"t": 1182079	"P": 1810.0	"F": 440}
{"v": 1	"t": 1182099	"P": 1813.25	"F": 421}
{"v": 1	"t": 1182119	"P": 1810.25	"F": 425	"C": 45.42	"D": 3250	"sn": 54091929832280	"file": "/data/device_log/data0000.out"}
{"v": 1	"t": 1182140	"P": 1809.25	"F": 454}
{"v": 1	"t": 1182160	"P": 1813.75	"F": 494}
{"v": 1	"t": 1182180	"P": 1817.75	"F": 485}
{"v": 1	"t": 1182200	"P": 1815.5	"F": 455}
{"v": 1	"t": 1182221	"P": 1813.0	"F": 433}
{"v": 1	"t": 1182241	"P": 1815.25	"F": 444}
{"v": 1	"t": 1182261	"P": 1820.0	"F": 430}
{"v": 1	"t": 1182282	"P": 1816.75	"F": 459}
{"v": 1	"t": 1182302	"P": 1815.5	"F": 440}
{"v": 1	"t": 1182322	"P": 1818.5	"F": 388}
{"v": 1	"t": 1182343	"P": 1818.0	"F": 367}
{"v": 1	"t": 1182363	"P": 1818.75	"F": 381}
{"v": 1	"t": 1182384	"P": 1821.5	"F": 396}
{"v": 1	"t": 1182404	"P": 1819.0	"F": 387}
{"v": 1	"t": 1182424	"P": 1817.75	"F": 364}
{"v": 1	"t": 1182445	"P": 1816.0	"F": 350}
{"v": 1	"t": 1182465	"P": 1819.75	"F": 333}
{"v": 1	"t": 1182485	"P": 1821.25	"F": 319}
{"v": 1	"t": 1182506	"P": 1819.25	"F": 334}
{"v": 1	"t": 1182526	"P": 1819.5	"F": 365}
{"v": 1	"t": 1182546	"P": 1822.75	"F": 408}
{"v": 1	"t": 1182566	"P": 1823.25	"F": 423}
{"v": 1	"t": 1182587	"P": 1819.0	"F": 416}
{"v": 1	"t": 1182607	"P": 1816.25	"F": 382}
{"v": 1	"t": 1182627	"P": 1821.75	"F": 379}
{"v": 1	"t": 1182648	"P": 1824.5	"F": 410}
{"v": 1	"t": 1182668	"P": 1826.25	"F": 429}
{"v": 1	"t": 1182688	"P": 1823.0	"F": 438}
{"v": 1	"t": 1182708	"P": 1821.25	"F": 414}
{"v": 1	"t": 1182729	"P": 1826.25	"F": 396}
{"v": 1	"t": 1182749	"P": 1825.75	"F": 357}
{"v": 1	"t": 1182769	"P": 1818.25	"F": 305}
{"v": 1	"t": 1182790	"P": 1813.5	"F": 219}
{"v": 1	"t": 1182810	"P": 1811.5	"F": 106}
{"v": 1	"t": 1182830	"P": 1799.75	"F": -7}
{"v": 1	"t": 1182851	"P": 1782.75	"F": -201}
{"v": 1	"t": 1182871	"P": 1768.0	"F": -554}
{"v": 1	"t": 1182891	"P": 1752.75	"F": -916}
{"v": 1	"t": 1182912	"P": 1727.25	"F": -1360}
{"v": 1	"t": 1182932	"P": 1703.25	"F": -1802}
{"v": 1	"t": 1182953	"P": 1691.75	"F": -2096}
{"v": 1	"t": 1182973	"P": 1673.75	"F": -2205}
{"v": 1	"t": 1182993	"P": 1660.25	"F": -2259}
{"v": 1	"t": 1183013	"P": 1652.5	"F": -2171}
{"v": 1	"t": 1183034	"P": 1653.25	"F": -2175}
{"v": 1	"t": 1183054	"P": 1647.5	"F": -2186}
{"v": 1	"t": 1183074	"P": 1639.75	"F": -2143}
{"v": 1	"t": 1183095	"P": 1628.25	"F": -2159}
{"v": 1	"t": 1183115	"P": 1624.25	"F": -2104}
{"v": 1	"t": 1183135	"P": 1619.75	"F": -2046	"C": 45.41	"D": 3250	"sn": 54091929832280	"file": "/data/device_log/data0000.out"}
{"v": 1	"t": 1183156	"P": 1612.5	"F": -1828}
{"v": 1	"t": 1183176	"P": 1605.5	"F": -1695}
{"v": 1	"t": 1183196	"P": 1604.25	"F": -1659}
{"v": 1	"t": 1183216	"P": 1607.75	"F": -1510}
{"v": 1	"t": 1183237	"P": 1605.25	"F": -1402}
{"v": 1	"t": 1183257	"P": 1602.25	"F": -1297}
{"v": 1	"t": 1183277	"P": 1607.5	"F": -1156}
{"v": 1	"t": 1183298	"P": 1611.5	"F": -1028}
{"v": 1	"t": 1183318	"P": 1609.75	"F": -954}
{"v": 1	"t": 1183338	"P": 1609.5	"F": -850}
{"v": 1	"t": 1183359	"P": 1614.0	"F": -707}
{"v": 1	"t": 1183379	"P": 1620.5	"F": -668}
{"v": 1	"t": 1183399	"P": 1620.25	"F": -646}
{"v": 1	"t": 1183419	"P": 1618.5	"F": -673}
{"v": 1	"t": 1183440	"P": 1618.5	"F": -676}
{"v": 1	"t": 1183461	"P": 1621.25	"F": -686}
{"v": 1	"t": 1183481	"P": 1626.25	"F": -654}
{"v": 1	"t": 1183502	"P": 1632.25	"F": -525}
{"v": 1	"t": 1183522	"P": 1634.5	"F": -389}
{"v": 1	"t": 1183542	"P": 1637.75	"F": -310}
{"v": 1	"t": 1183563	"P": 1644.0	"F": -298}
{"v": 1	"t": 1183583	"P": 1648.5	"F": -252}
{"v": 1	"t": 1183603	"P": 1649.75	"F": -191}
{"v": 1	"t": 1183623	"P": 1655.0	"F": -143}
{"v": 1	"t": 1183644	"P": 1665.25	"F": -74}
{"v": 1	"t": 1183664	"P": 1674.0	"F": 5}
{"v": 1	"t": 1183684	"P": 1681.0	"F": 74}
{"v": 1	"t": 1183705	"P": 1689.75	"F": 206}
{"v": 1	"t": 1183725	"P": 1702.5	"F": 347}
{"v": 1	"t": 1183745	"P": 1713.5	"F": 487}
{"v": 1	"t": 1183765	"P": 1723.5	"F": 666}
{"v": 1	"t": 1183786	"P": 1731.75	"F": 815}
{"v": 1	"t": 1183806	"P": 1739.25	"F": 954}
{"v": 1	"t": 1183826	"P": 1744.25	"F": 931}
{"v": 1	"t": 1183847	"P": 1749.25	"F": 769}
{"v": 1	"t": 1183867	"P": 1750.5	"F": 636}
{"v": 1	"t": 1183887	"P": 1758.5	"F": 633}
{"v": 1	"t": 1183908	"P": 1770.75	"F": 646}
{"v": 1	"t": 1183928	"P": 1770.75	"F": 691}
{"v": 1	"t": 1183948	"P": 1772.0	"F": 667}
{"v": 1	"t": 1183968	"P": 1777.5	"F": 734}
{"v": 1	"t": 1183989	"P": 1784.5	"F": 766}
{"v": 1	"t": 1184009	"P": 1789.0	"F": 794}
{"v": 1	"t": 1184030	"P": 1791.25	"F": 777}
{"v": 1	"t": 1184050	"P": 1798.75	"F": 740}
{"v": 1	"t": 1184070	"P": 1800.5	"F": 759}
{"v": 1	"t": 1184091	"P": 1802.0	"F": 744}
{"v": 1	"t": 1184111	"P": 1804.75	"F": 698}
{"v": 1	"t": 1184131	"P": 1809.5	"F": 674}
{"v": 1	"t": 1184152	"P": 1806.25	"F": 634	"C": 45.43	"D": 3250	"sn": 54091929832280	"file": "/data/device_log/data0000.out"}
{"v": 1	"t": 1184172	"P": 1806.5	"F": 555}
{"v": 1	"t": 1184192	"P": 1808.75	"F": 518}
{"v": 1	"t": 1184213	"P": 1816.0	"F": 515}
{"v": 1	"t": 1184233	"P": 1813.75	"F": 548}
{"v": 1	"t": 1184253	"P": 1811.25	"F": 563}
{"v": 1	"t": 1184273	"P": 1814.0	"F": 506}
{"v": 1	"t": 1184294	"P": 1817.75	"F": 432}
{"v": 1	"t": 1184314	"P": 1816.75	"F": 389}
{"v": 1	"t": 1184334	"P": 1817.0	"F": 421}
{"v": 1	"t": 1184355	"P": 1819.5	"F": 522}
{"v": 1	"t": 1184375	"P": 1824.25	"F": 580}
{"v": 1	"t": 1184395	"P": 1825.25	"F": 583}
{"v": 1	"t": 1184416	"P": 1823.75	"F": 606}
{"v": 1	"t": 1184436	"P": 1822.75	"F": 626}
{"v": 1	"t": 1184456	"P": 1829.0	"F": 641}
{"v": 1	"t": 1184476	"P": 1828.25	"F": 618}
{"v": 1	"t": 1184497	"P": 1829.5	"F": 599}
{"v": 1	"t": 1184517	"P": 1828.25	"F": 530}
{"v": 1	"t": 1184537	"P": 1830.5	"F": 515}
{"v": 1	"t": 1184558	"P": 1834.25	"F": 554}
{"v": 1	"t": 1184578	"P": 1832.5	"F": 663}
{"v": 1	"t": 1184599	"P": 1836.5	"F": 712}
{"v": 1	"t": 1184619	"P": 1837.0	"F": 755}
{"v": 1	"t": 1184640	"P": 1836.75	"F": 721}
{"v": 1	"t": 1184660	"P": 1841.5	"F": 641}
{"v": 1	"t": 1184681	"P": 1839.75	"F": 662}
{"v": 1	"t": 1184701	"P": 1843.75	"F": 711}
{"v": 1	"t": 1184722	"P": 1848.25	"F": 797}
{"v": 1	"t": 1184742	"P": 1847.0	"F": 877}
{"v": 1	"t": 1184762	"P": 1850.5	"F": 892}
{"v": 1	"t": 1184783	"P": 1849.75	"F": 929}
{"v": 1	"t": 1184803	"P": 1850.75	"F": 909}
{"v": 1	"t": 1184824	"P": 1854.5	"F": 910}
{"v": 1	"t": 1184844	"P": 1859.0	"F": 901}
{"v": 1	"t": 1184864	"P": 1855.5	"F": 878}
{"v": 1	"t": 1184885	"P": 1857.0	"F": 856}
{"v": 1	"t": 1184905	"P": 1856.75	"F": 852}
{"v": 1	"t": 1184925	"P": 1860.75	"F": 831}
{"v": 1	"t": 1184945	"P": 1857.5	"F": 866}
{"v": 1	"t": 1184966	"P": 1860.0	"F": 848}
{"v": 1	"t": 1184986	"P": 1862.25	"F": 849}
{"v": 1	"t": 1185006	"P": 1864.5	"F": 885}
{"v": 1	"t": 1185027	"P": 1865.25	"F": 910}
{"v": 1	"t": 1185047	"P": 1862.75	"F": 918}
{"v": 1	"t": 1185067	"P": 1863.5	"F": 896}
{"v": 1	"t": 1185088	"P": 1871.25	"F": 870}
{"v": 1	"t": 1185108	"P": 1868.25	"F": 862}
{"v": 1	"t": 1185128	"P": 1868.0	"F": 882}
{"v": 1	"t": 1185148	"P": 1869.5	"F": 825}
{"v": 1	"t": 1185169	"P": 1871.5	"F": 847	"C": 45.435	"D": 3250	"sn": 54091929832280	"file": "/data/device_log/data0000.out"}
{"v": 1	"t": 1185189	"P": 1869.75	"F": 848}
{"v": 1	"t": 1185209	"P": 1865.0	"F": 786}
{"v": 1	"t": 1185230	"P": 1864.25	"F": 736}
{"v": 1	"t": 1185250	"P": 1864.5	"F": 663}
{"v": 1	"t": 1185270	"P": 1866.25	"F": 587}
{"v": 1	"t": 1185291	"P": 1861.0	"F": 545}
{"v": 1	"t": 1185311	"P": 1856.25	"F": 510}
{"v": 1	"t": 1185332	"P": 1852.75	"F": 343}
{"v": 1	"t": 1185352	"P": 1846.0	"F": 257}
{"v": 1	"t": 1185372	"P": 1835.75	"F": 134}
{"v": 1	"t": 1185393	"P": 1818.25	"F": -109}
{"v": 1	"t": 1185413	"P": 1790.25	"F": -653}
{"v": 1	"t": 1185433	"P": 1760.25	"F": -1397}
{"v": 1	"t": 1185453	"P": 1732.75	"F": -2188}
{"v": 1	"t": 1185474	"P": 1710.25	"F": -2810}
{"v": 1	"t": 1185494	"P": 1696.25	"F": -3075}
{"v": 1	"t": 1185514	"P": 1680.75	"F": -3322}
{"v": 1	"t": 1185535	"P": 1664.5	"F": -3295}
{"v": 1	"t": 1185555	"P": 1661.0	"F": -3339}
{"v": 1	"t": 1185575	"P": 1646.25	"F": -3510}
{"v": 1	"t": 1185596	"P": 1635.75	"F": -3369}
{"v": 1	"t": 1185616	"P": 1622.0	"F": -3286}
{"v": 1	"t": 1185636	"P": 1615.25	"F": -3190}
{"v": 1	"t": 1185656	"P": 1607.25	"F": -3030}
{"v": 1	"t": 1185677	"P": 1596.25	"F": -3057}
{"v": 1	"t": 1185697	"P": 1590.25	"F": -2914}
{"v": 1	"t": 1185717	"P": 1588.25	"F": -2745}
{"v": 1	"t": 1185738	"P": 1592.5	"F": -2541}
{"v": 1	"t": 1185758	"P": 1587.25	"F": -2241}
{"v": 1	"t": 1185778	"P": 1583.0	"F": -2011}
{"v": 1	"t": 1185799	"P": 1584.5	"F": -1738}
{"v": 1	"t": 1185819	"P": 1591.75	"F": -1505}
{"v": 1	"t": 1185839	"P": 1588.0	"F": -1342}
{"v": 1	"t": 1185860	"P": 1587.75	"F": -1196}
{"v": 1	"t": 1185880	"P": 1591.75	"F": -1128}
{"v": 1	"t": 1185901	"P": 1591.5	"F": -1102}
{"v": 1	"t": 1185921	"P": 1591.25	"F": -1025}
{"v": 1	"t": 1185941	"P": 1599.5	"F": -896}
{"v": 1	"t": 1185961	"P": 1608.5	"F": -719}
{"v": 1	"t": 1185982	"P": 1610.75	"F": -613}
{"v": 1	"t": 1186002	"P": 1616.25	"F": -540}
{"v": 1	"t": 1186022	"P": 1627.0	"F": -342}
{"v": 1	"t": 1186043	"P": 1640.5	"F": -196}
{"v": 1	"t": 1186063	"P": 1647.25	"F": -52}
{"v": 1	"t": 1186083	"P": 1654.75	"F": 11}
{"v": 1	"t": 1186104	"P": 1657.0	"F": -5}
{"v": 1	"t": 1186124	"P": 1666.5	"F": -20}
{"v": 1	"t": 1186144	"P": 1672.25	"F": -6}
{"v": 1	"t": 1186164	"P": 1680.75	"F": 41}
{"v": 1	"t": 1186185	"P": 1683.75	"F": 98	"C": 45.43	"D": 3250	"sn": 54091929832280	"file": "/data/device_log/data0000.out"}
{"v": 1	"t": 1186205	"P": 1693.0	"F": 115}
{"v": 1	"t": 1186225	"P": 1696.25	"F": 92}
{"v": 1	"t": 1186246	"P": 1703.75	"F": 130}
{"v": 1	"t": 1186266	"P": 1712.5	"F": 239}
{"v": 1	"t": 1186286	"P": 1726.25	"F": 372}
{"v": 1	"t": 1186307	"P": 1725.5	"F": 472}
{"v": 1	"t": 1186327	"P": 1723.5	"F": 501}
{"v": 1	"t": 1186347	"P": 1728.25	"F": 462}
{"v": 1	"t": 1186368	"P": 1738.75	"F": 411}
{"v": 1	"t": 1186388	"P": 1741.75	"F": 370}
{"v": 1	"t": 1186408	"P": 1742.0	"F": 343}
{"v": 1	"t": 1186429	"P": 1751.0	"F": 346}
{"v": 1	"t": 1186449	"P": 1753.25	"F": 413}
{"v": 1	"t": 1186470	"P": 1754.5	"F": 478}
{"v": 1	"t": 1186490	"P": 1761.25	"F": 476}
{"v": 1	"t": 1186510	"P": 1765.25	"F": 449}
{"v": 1	"t": 1186530	"P": 1769.25	"F": 451}
{"v": 1	"t": 1186551	"P": 1770.0	"F": 454}
{"v": 1	"t": 1186571	"P": 1773.75	"F": 457}
{"v": 1	"t": 1186591	"P": 1779.25	"F": 452}
{"v": 1	"t": 1186612	"P": 1778.75	"F": 440}
{"v": 1	"t": 1186632	"P": 1781.25	"F": 464}
{"v": 1	"t": 1186652	"P": 1786.0	"F": 509}
{"v": 1	"t": 1186673	"P": 1792.75	"F": 566}
{"v": 1	"t": 1186693	"P": 1793.5	"F": 622}
{"v": 1	"t": 1186713	"P": 1796.0	"F": 622}
{"v": 1	"t": 1186733	"P": 1798.25	"F": 638}
{"v": 1	"t": 1186754	"P": 1806.0	"F": 620}
{"v": 1	"t": 1186774	"P": 1806.25	"F": 619}
{"v": 1	"t": 1186794	"P": 1807.5	"F": 638}
{"v": 1	"t": 1186815	"P": 1806.0	"F": 652}
{"v": 1	"t": 1186835	"P": 1811.25	"F": 631}
{"v": 1	"t": 1186855	"P": 1814.75	"F": 608}
{"v": 1	"t": 1186876	"P": 1813.75	"F": 600}
{"v": 1	"t": 1186896	"P": 1813.0	"F": 623}
{"v": 1	"t": 1186916	"P": 1818.75	"F": 593}
{"v": 1	"t": 1186936	"P": 1820.25	"F": 541}
{"v": 1	"t": 1186957	"P": 1819.25	"F": 546}
{"v": 1	"t": 1186977	"P": 1819.5	"F": 540}
{"v": 1	"t": 1186998	"P": 1826.0	"F": 576}
{"v": 1	"t": 1187018	"P": 1825.25	"F": 576}
{"v": 1	"t": 1187038	"P": 1822.0	"F": 596}
{"v": 1	"t": 1187059	"P": 1825.75	"F": 555}
{"v": 1	"t": 1187079	"P": 1823.5	"F": 551}
{"v": 1	"t": 1187099	"P": 1823.5	"F": 506}
{"v": 1	"t": 1187120	"P": 1823.25	"F": 473}
{"v": 1	"t": 1187140	"P": 1829.0	"F": 431}
{"v": 1	"t": 1187160	"P": 1828.0	"F": 412}
{"v": 1	"t": 1187181	"P": 1826.25	"F": 422}
{"v": 1	"t": 1187201	"P": 1823.5	"F": 413	"C": 45.42	"D": 3250	"sn": 54091929832280	"file": "/data/device_log/data0000.out"}
{"v": 1	"t": 1187221	"P": 1823.5	"F": 385}
{"v": 1	"t": 1187241	"P": 1827.0	"F": 360}
{"v": 1	"t": 1187262	"P": 1824.25	"F": 339}
{"v": 1	"t": 1187282	"P": 1818.5	"F": 343}
{"v": 1	"t": 1187302	"P": 1825.25	"F": 392}
{"v": 1	"t": 1187323	"P": 1826.25	"F": 399}
{"v": 1	"t": 1187343	"P": 1819.25	"F": 342}
{"v": 1	"t": 1187363	"P": 1817.0	"F": 264}
{"v": 1	"t": 1187384	"P": 1817.5	"F": 206}
{"v": 1	"t": 1187404	"P": 1818.0	"F": 196}
{"v": 1	"t": 1187424	"P": 1816.5	"F": 226}
{"v": 1	"t": 1187444	"P": 1815.75	"F": 284}
{"v": 1	"t": 1187465	"P": 1814.75	"F": 304}
{"v": 1	"t": 1187485	"P": 1815.5	"F": 254}
{"v": 1	"t": 1187505	"P": 1809.5	"F": 213}
{"v": 1	"t": 1187526	"P": 1807.25	"F": 184}
{"v": 1	"t": 1187546	"P": 1811.5	"F": 205}
{"v": 1	"t": 1187567	"P": 1809.0	"F": 237}
{"v": 1	"t": 1187587	"P": 1806.5	"F": 221}
{"v": 1	"t": 1187607	"P": 1802.25	"F": 163}
{"v": 1	"t": 1187628	"P": 1803.0	"F": 94}
{"v": 1	"t": 1187648	"P": 1797.25	"F": 44}
{"v": 1	"t": 1187668	"P": 1791.75	"F": 20}
{"v": 1	"t": 1187689	"P": 1786.75	"F": -4}
{"v": 1	"t": 1187709	"P": 1775.75	"F": -114}
{"v": 1	"t": 1187729	"P": 1756.25	"F": -449}
{"v": 1	"t": 1187749	"P": 1736.25	"F": -931}
{"v": 1	"t": 1187770	"P": 1713.0	"F": -1463}
{"v": 1	"t": 1187790	"P": 1694.75	"F": -2079}
{"v": 1	"t": 1187810	"P": 1673.25	"F": -2432}
{"v": 1	"t": 1187831	"P": 1655.5	"F": -2750}
{"v": 1	"t": 1187851	"P": 1642.25	"F": -2812}
{"v": 1	"t": 1187871	"P": 1638.75	"F": -2964}
{"v": 1	"t": 1187891	"P": 1628.5	"F": -3157}
{"v": 1	"t": 1187912	"P": 1620.5	"F": -3134}
{"v": 1	"t": 1187932	"P": 1612.75	"F": -3310}
{"v": 1	"t": 1187952	"P": 1607.75	"F": -3112}
{"v": 1	"t": 1187973	"P": 1594.75	"F": -3030}
{"v": 1	"t": 1187993	"P": 1582.25	"F": -2828}
{"v": 1	"t": 1188013	"P": 1574.25	"F": -2747}
{"v": 1	"t": 1188034	"P": 1566.25	"F": -2761}
{"v": 1	"t": 1188054	"P": 1564.0	"F": -2776}
{"v": 1	"t": 1188074	"P": 1557.25	"F": -2849}
{"v": 1	"t": 1188095	"P": 1552.25	"F": -2700}
{"v": 1	"t": 1188115	"P": 1554.75	"F": -2515}
{"v": 1	"t": 1188136	"P": 1554.25	"F": -2383}
{"v": 1	"t": 1188156	"P": 1552.0	"F": -2319}
{"v": 1	"t": 1188177	"P": 1551.5	"F": -2282}
{"v": 1	"t": 1188197	"P": 1546.0	"F": -2240}
{"v": 1	"t": 1188218	"P": 1550.75	"F": -2209	"C": 45.415	"D": 3250	"sn": 54091929832280	"file": "/data/device_log/data0000.out"}
{"v": 1	"t": 1188238	"P": 1549.5	"F": -1973}
{"v": 1	"t": 1188258	"P": 1546.25	"F": -2045}
{"v": 1	"t": 1188279	"P": 1551.75	"F": -1876}
{"v": 1	"t": 1188299	"P": 1550.5	"F": -1922}
{"v": 1	"t": 1188319	"P": 1551.5	"F": -1760}
{"v": 1	"t": 1188340	"P": 1552.5	"F": -1783}
{"v": 1	"t": 1188360	"P": 1561.5	"F": -1769}
{"v": 1	"t": 1188380	"P": 1564.25	"F": -1587}
{"v": 1	"t": 1188401	"P": 1568.5	"F": -1387}
{"v": 1	"t": 1188421	"P": 1574.0	"F": -1227}
{"v": 1	"t": 1188441	"P": 1590.25	"F": -988}
{"v": 1	"t": 1188462	"P": 1602.5	"F": -668}
{"v": 1	"t": 1188482	"P": 1617.5	"F": -271}
{"v": 1	"t": 1188502	"P": 1640.25	"F": 55}
{"v": 1	"t": 1188522	"P": 1663.75	"F": 445}
{"v": 1	"t": 1188543	"P": 1679.75	"F": 761}
{"v": 1	"t": 1188563	"P": 1691.0	"F": 864}
{"v": 1	"t": 1188583	"P": 1705.0	"F": 1101}
{"v": 1	"t": 1188604	"P": 1717.25	"F": 1285}
{"v": 1	"t": 1188624	"P": 1729.0	"F": 1332}
{"v": 1	"t": 1188644	"P": 1737.25	"F": 1295}
{"v": 1	"t": 1188665	"P": 1742.5	"F": 1321}
{"v": 1	"t": 1188685	"P": 1754.0	"F": 1308}
{"v": 1	"t": 1188705	"P": 1764.5	"F": 1305}
{"v": 1	"t": 1188725	"P": 1769.0	"F": 1249}
{"v": 1	"t": 1188746	"P": 1772.0	"F": 1176}
{"v": 1	"t": 1188766	"P": 1781.75	"F": 1285}
{"v": 1	"t": 1188787	"P": 1789.5	"F": 1264}
{"v": 1	"t": 1188807	"P": 1791.25	"F": 1236}
{"v": 1	"t": 1188827	"P": 1798.75	"F": 1213}
{"v": 1	"t": 1188848	"P": 1810.0	"F": 1201}
{"v": 1	"t": 1188868	"P": 1810.75	"F": 1146}
{"v": 1	"t": 1188888	"P": 1816.0	"F": 1222}
{"v": 1	"t": 1188909	"P": 1820.0	"F": 1329}
{"v": 1	"t": 1188929	"P": 1826.0	"F": 1312}
{"v": 1	"t": 1188949	"P": 1828.25	"F": 1318}
{"v": 1	"t": 1188969	"P": 1832.25	"F": 1240}
{"v": 1	"t": 1188990	"P": 1832.5	"F": 1172}
{"v": 1	"t": 1189010	"P": 1838.5	"F": 1129}
{"v": 1	"t": 1189030	"P": 1841.5	"F": 1109}
{"v": 1	"t": 1189051	"P": 1844.75	"F": 1194}
{"v": 1	"t": 1189071	"P": 1843.25	"F": 1196}
{"v": 1	"t": 1189091	"P": 1849.75	"F": 1129}
{"v": 1	"t": 1189112	"P": 1855.25	"F": 1144}
{"v": 1	"t": 1189132	"P": 1857.25	"F": 1234}
{"v": 1	"t": 1189152	"P": 1858.25	"F": 1340}
{"v": 1	"t": 1189172	"P": 1865.5	"F": 1355}
{"v": 1	"t": 1189193	"P": 1868.25	"F": 1454}
{"v": 1	"t": 1189213	"P": 1871.0	"F": 1452}
{"v": 1	"t": 1189233	"P": 1869.5	"F": 1479	"C": 45.415	"D": 3250	"sn": 54091929832280	"file": "/data/device_log/data0000.out"}
{"v": 1	"t": 1189254	"P": 1876.0	"F": 1444}
{"v": 1	"t": 1189274	"P": 1878.75	"F": 1379}
{"v": 1	"t": 1189294	"P": 1880.75	"F": 1413}
{"v": 1	"t": 1189315	"P": 1883.75	"F": 1403}
{"v": 1	"t": 1189335	"P": 1885.0	"F": 1433}
{"v": 1	"t": 1189356	"P": 1886.75	"F": 1378}
{"v": 1	"t": 1189376	"P": 1889.75	"F": 1393}
{"v": 1	"t": 1189396	"P": 1888.0	"F": 1302}
{"v": 1	"t": 1189417	"P": 1885.75	"F": 1210}
{"v": 1	"t": 1189437	"P": 1887.0	"F": 1188}
{"v": 1	"t": 1189457	"P": 1889.75	"F": 1120}
{"v": 1	"t": 1189478	"P": 1892.75	"F": 1123}
{"v": 1	"t": 1189498	"P": 1890.0	"F": 1117}
{"v": 1	"t": 1189518	"P": 1888.75	"F": 1123}
{"v": 1	"t": 1189539	"P": 1889.25	"F": 1079}
{"v": 1	"t": 1189559	"P": 1893.0	"F": 1037}
{"v": 1	"t": 1189579	"P": 1892.75	"F": 1024}
{"v": 1	"t": 1189599	"P": 1892.75	"F": 998}
{"v": 1	"t": 1189620	"P": 1893.0	"F": 985}
{"v": 1	"t": 1189640	"P": 1896.0	"F": 967}
{"v": 1	"t": 1189660	"P": 1893.75	"F": 982}
{"v": 1	"t": 1189681	"P": 1888.25	"F": 931}
{"v": 1	"t": 1189701	"P": 1887.5	"F": 897}
{"v": 1	"t": 1189721	"P": 1892.5	"F": 887}
{"v": 1	"t": 1189742	"P": 1892.75	"F": 855}
{"v": 1	"t": 1189762	"P": 1887.0	"F": 794}
{"v": 1	"t": 1189782	"P": 1884.25	"F": 768}
{"v": 1	"t": 1189802	"P": 1888.25	"F": 772}
{"v": 1	"t": 1189823	"P": 1886.75	"F": 738}
{"v": 1	"t": 1189843	"P": 1882.25	"F": 686}
{"v": 1	"t": 1189864	"P": 1880.75	"F": 621}
{"v": 1	"t": 1189884	"P": 1880.5	"F": 586}
{"v": 1	"t": 1189904	"P": 1873.75	"F": 493}
{"v": 1	"t": 1189925	"P": 1863.25	"F": 338}
{"v": 1	"t": 1189945	"P": 1842.75	"F": 25}
{"v": 1	"t": 1189965	"P": 1812.0	"F": -530}
{"v": 1	"t": 1189986	"P": 1787.5	"F": -1308}
{"v": 1	"t": 1190006	"P": 1761.0	"F": -1931}
{"v": 1	"t": 1190026	"P": 1739.25	"F": -2425}
{"v": 1	"t": 1190047	"P": 1721.75	"F": -2611}
{"v": 1	"t": 1190067	"P": 1706.25	"F": -2751}
{"v": 1	"t": 1190087	"P": 1692.0	"F": -2814}
{"v": 1	"t": 1190107	"P": 1690.75	"F": -2938}
{"v": 1	"t": 1190128	"P": 1684.25	"F": -2820}
{"v": 1	"t": 1190148	"P": 1670.75	"F": -2531}
{"v": 1	"t": 1190168	"P": 1668.0	"F": -2268}
{"v": 1	"t": 1190189	"P": 1666.25	"F": -1900}
{"v": 1	"t": 1190209	"P": 1673.0	"F": -1379}
{"v": 1	"t": 1190229	"P": 1678.0	"F": -918}
{"v": 1	"t": 1190250	"P": 1680.5	"F": -481	"C": 45.455	"D": 3250	"sn": 54091929832280	"file": "/data/device_log/data0000.out"}
{"v": 1	"t": 1190270	"P": 1688.25	"F": -153}
{"v": 1	"t": 1190290	"P": 1703.25	"F": 70}
{"v": 1	"t": 1190310	"P": 1708.5	"F": 273}
{"v": 1	"t": 1190331	"P": 1707.5	"F": 353}
{"v": 1	"t": 1190351	"P": 1717.25	"F": 310}
{"v": 1	"t": 1190371	"P": 1726.0	"F": 213}
{"v": 1	"t": 1190392	"P": 1732.0	"F": 183}
{"v": 1	"t": 1190412	"P": 1734.25	"F": 199}
{"v": 1	"t": 1190432	"P": 1739.75	"F": 217}
{"v": 1	"t": 1190453	"P": 1748.5	"F": 237}
{"v": 1	"t": 1190473	"P": 1747.75	"F": 253}
{"v": 1	"t": 1190494	"P": 1754.0	"F": 240}
{"v": 1	"t": 1190514	"P": 1760.75	"F": 248}
{"v": 1	"t": 1190534	"P": 1766.25	"F": 379}
{"v": 1	"t": 1190555	"P": 1769.0	"F": 515}
{"v": 1	"t": 1190575	"P": 1776.5	"F": 565}
{"v": 1	"t": 1190595	"P": 1777.5	"F": 509}
{"v": 1	"t": 1190616	"P": 1780.75	"F": 410}
{"v": 1	"t": 1190636	"P": 1783.0	"F": 406}
{"v": 1	"t": 1190656	"P": 1791.75	"F": 450}
{"v": 1	"t": 1190676	"P": 1790.5	"F": 558}
{"v": 1	"t": 1190697	"P": 1792.0	"F": 599}
{"v": 1	"t": 1190717	"P": 1794.75	"F": 585}
{"v": 1	"t": 1190737	"P": 1795.75	"F": 610}
{"v": 1	"t": 1190758	"P": 1807.75	"F": 661}
{"v": 1	"t": 1190778	"P": 1812.0	"F": 705}
{"v": 1	"t": 1190798	"P": 1808.5	"F": 737}
{"v": 1	"t": 1190818	"P": 1808.5	"F": 718}
{"v": 1	"t": 1190839	"P": 1817.25	"F": 665}
{"v": 1	"t": 1190859	"P": 1819.0	"F": 605}
{"v": 1	"t": 1190879	"P": 1818.25	"F": 642}
{"v": 1	"t": 1190900	"P": 1817.5	"F": 611}
{"v": 1	"t": 1190920	"P": 1819.75	"F": 569}
{"v": 1	"t": 1190940	"P": 1822.5	"F": 483}
{"v": 1	"t": 1190961	"P": 1822.0	"F": 461}
{"v": 1	"t": 1190981	"P": 1820.75	"F": 512}
{"v": 1	"t": 1191001	"P": 1823.75	"F": 526}
{"v": 1	"t": 1191022	"P": 1825.5	"F": 514}
{"v": 1	"t": 1191042	"P": 1824.5	"F": 460}
{"v": 1	"t": 1191063	"P": 1826.5	"F": 436}
{"v": 1	"t": 1191083	"P": 1828.5	"F": 462}
{"v": 1	"t": 1191103	"P": 1826.25	"F": 482}
{"v": 1	"t": 1191123	"P": 1826.5	"F": 499}
{"v": 1	"t": 1191144	"P": 1829.0	"F": 477}
{"v": 1	"t": 1191164	"P": 1830.5	"F": 439}
{"v": 1	"t": 1191184	"P": 1824.0	"F": 421}
{"v": 1	"t": 1191205	"P": 1825.75	"F": 427}
{"v": 1	"t": 1191225	"P": 1829.5	"F": 435}
{"v": 1	"t": 1191245	"P": 1830.75	"F": 429}
{"v": 1	"t": 1191266	"P": 1825.25	"F": 429	"C": 45.44	"D": 3250	"sn": 54091929832280	"file": "/data/device_log/data0000.out"}
{"v": 1	"t": 1191286	"P": 1825.0	"F": 385}
{"v": 1	"t": 1191306	"P": 1827.0	"F": 405}
{"v": 1	"t": 1191326	"P": 1830.75	"F": 390}
{"v": 1	"t": 1191347	"P": 1826.25	"F": 355}
{"v": 1	"t": 1191367	"P": 1823.25	"F": 349}
{"v": 1	"t": 1191387	"P": 1824.75	"F": 330}
{"v": 1	"t": 1191408	"P": 1825.5	"F": 317}
{"v": 1	"t": 1191428	"P": 1824.25	"F": 311}
{"v": 1	"t": 1191448	"P": 1820.0	"F": 306}
{"v": 1	"t": 1191468	"P": 1817.75	"F": 281}
{"v": 1	"t": 1191489	"P": 1821.0	"F": 244}
{"v": 1	"t": 1191509	"P": 1817.25	"F": 197}
{"v": 1	"t": 1191529	"P": 1811.5	"F": 143}
{"v": 1	"t": 1191550	"P": 1804.0	"F": 83}
{"v": 1	"t": 1191570	"P": 1796.0	"F": -24}
{"v": 1	"t": 1191591	"P": 1775.25	"F": -282}
{"v": 1	"t": 1191611	"P": 1752.75	"F": -804}
{"v": 1	"t": 1191631	"P": 1734.25	"F": -1415}
{"v": 1	"t": 1191652	"P": 1703.25	"F": -2037}
{"v": 1	"t": 1191672	"P": 1678.5	"F": -2693}
{"v": 1	"t": 1191693	"P": 1659.75	"F": -3040}
{"v": 1	"t": 1191713	"P": 1642.25	"F": -3253}
{"v": 1	"t": 1191734	"P": 1637.75	"F": -3460}
{"v": 1	"t": 1191754	"P": 1626.75	"F": -3311}
{"v": 1	"t": 1191775	"P": 1620.25	"F": -3277}
{"v": 1	"t": 1191795	"P": 1613.0	"F": -3527}
{"v": 1	"t": 1191815	"P": 1598.0	"F": -3497}
{"v": 1	"t": 1191836	"P": 1577.75	"F": -3764}
{"v": 1	"t": 1191856	"P": 1562.75	"F": -4118}
{"v": 1	"t": 1191876	"P": 1551.0	"F": -4270}
{"v": 1	"t": 1191897	"P": 1538.5	"F": -4277}
{"v": 1	"t": 1191917	"P": 1528.75	"F": -4295}
{"v": 1	"t": 1191937	"P": 1527.75	"F": -4278}
{"v": 1	"t": 1191958	"P": 1525.25	"F": -4458}
{"v": 1	"t": 1191978	"P": 1511.75	"F": -4470}
{"v": 1	"t": 1191998	"P": 1504.5	"F": -4252}
{"v": 1	"t": 1192018	"P": 1502.25	"F": -4330}
{"v": 1	"t": 1192039	"P": 1506.0	"F": -4111}
{"v": 1	"t": 1192059	"P": 1502.0	"F": -4096}
{"v": 1	"t": 1192079	"P": 1494.75	"F": -4228}
{"v": 1	"t": 1192100	"P": 1489.25	"F": -4080}
{"v": 1	"t": 1192120	"P": 1488.5	"F": -4197}
{"v": 1	"t": 1192140	"P": 1488.25	"F": -4199}
{"v": 1	"t": 1192161	"P": 1482.5	"F": -4182}
{"v": 1	"t": 1192181	"P": 1475.5	"F": -4153}
{"v": 1	"t": 1192201	"P": 1482.5	"F": -4029}
{"v": 1	"t": 1192221	"P": 1481.0	"F": -4171}
{"v": 1	"t": 1192242	"P": 1483.75	"F": -4135}
{"v": 1	"t": 1192262	"P": 1481.5	"F": -4067}
{"v": 1	"t": 1192282	"P": 1485.25	"F": -4043	"C": 45.385	"D": 3250	"sn": 54091929832280	"file": "/data/device_log/data0000.out"}
{"v": 1	"t": 1192303	"P": 1497.25	"F": -3754}
{"v": 1	"t": 1192323	"P": 1493.25	"F": -3713}
{"v": 1	"t": 1192344	"P": 1502.5	"F": -3262}
{"v": 1	"t": 1192364	"P": 1518.5	"F": -2828}
{"v": 1	"t": 1192384	"P": 1538.25	"F": -2056}
{"v": 1	"t": 1192405	"P": 1553.75	"F": -1439}
{"v": 1	"t": 1192425	"P": 1576.25	"F": -1012}
{"v": 1	"t": 1192445	"P": 1596.25	"F": -526}
{"v": 1	"t": 1192465	"P": 1605.75	"F": -236}
{"v": 1	"t": 1192486	"P": 1620.25	"F": -42}
{"v": 1	"t": 1192506	"P": 1641.25	"F": 97}
{"v": 1	"t": 1192526	"P": 1659.5	"F": 287}
{"v": 1	"t": 1192547	"P": 1665.25	"F": 440}
{"v": 1	"t": 1192567	"P": 1673.75	"F": 580}
{"v": 1	"t": 1192587	"P": 1685.75	"F": 795}
{"v": 1	"t": 1192608	"P": 1698.5	"F": 922}
{"v": 1	"t": 1192628	"P": 1707.75	"F": 948}
{"v": 1	"t": 1192648	"P": 1711.5	"F": 821}
{"v": 1	"t": 1192668	"P": 1719.25	"F": 766}
{"v": 1	"t": 1192689	"P": 1730.25	"F": 823}
{"v": 1	"t": 1192709	"P": 1735.0	"F": 827}
{"v": 1	"t": 1192729	"P": 1738.5	"F": 761}
{"v": 1	"t": 1192750	"P": 1744.75	"F": 756}
{"v": 1	"t": 1192770	"P": 1754.75	"F": 724}
{"v": 1	"t": 1192790	"P": 1758.25	"F": 647}
{"v": 1	"t": 1192811	"P": 1760.5	"F": 654}
{"v": 1	"t": 1192831	"P": 1761.75	"F": 625}
{"v": 1	"t": 1192851	"P": 1770.75	"F": 596}
{"v": 1	"t": 1192872	"P": 1770.75	"F": 597}
{"v": 1	"t": 1192892	"P": 1774.25	"F": 596}
{"v": 1	"t": 1192913	"P": 1781.25	"F": 586}
{"v": 1	"t": 1192933	"P": 1783.25	"F": 585}
{"v": 1	"t": 1192953	"P": 1784.5	"F": 587}
{"v": 1	"t": 1192974	"P": 1789.0	"F": 625}
{"v": 1	"t": 1192994	"P": 1794.0	"F": 628}
{"v": 1	"t": 1193014	"P": 1796.5	"F": 672}
{"v": 1	"t": 1193034	"P": 1795.75	"F": 693}
{"v": 1	"t": 1193055	"P": 1799.0	"F": 665}
{"v": 1	"t": 1193075	"P": 1802.5	"F": 651}
{"v": 1	"t": 1193095	"P": 1804.25	"F": 619}
{"v": 1	"t": 1193116	"P": 1802.25	"F": 662}
{"v": 1	"t": 1193136	"P": 1809.75	"F": 680}
{"v": 1	"t": 1193156	"P": 1815.25	"F": 692}
{"v": 1	"t": 1193177	"P": 1817.0	"F": 714}
{"v": 1	"t": 1193197	"P": 1816.75	"F": 749}
{"v": 1	"t": 1193217	"P": 1820.25	"F": 759}
{"v": 1	"t": 1193237	"P": 1824.25	"F": 774}
{"v": 1	"t": 1193258	"P": 1827.5	"F": 776}
{"v": 1	"t": 1193278	"P": 1826.0	"F": 789}
{"v": 1	"t": 1193298	"P": 1826.25	"F": 755	"C": 45.415	"D": 3250	"sn": 54091929832280	"file": "/data/device_log/data0000.out"}
{"v": 1	"t": 1193319	"P": 1832.0	"F": 779}
{"v": 1	"t": 1193339	"P": 1835.5	"F": 795}
{"v": 1	"t": 1193359	"P": 1833.5	"F": 832}
{"v": 1	"t": 1193380	"P": 1834.25	"F": 804}
{"v": 1	"t": 1193400	"P": 1838.5	"F": 815}
{"v": 1	"t": 1193420	"P": 1840.5	"F": 799}
{"v": 1	"t": 1193441	"P": 1838.25	"F": 798}
{"v": 1	"t": 1193461	"P": 1843.0	"F": 784}
{"v": 1	"t": 1193482	"P": 1841.75	"F": 738}
{"v": 1	"t": 1193502	"P": 1839.25	"F": 686}
{"v": 1	"t": 1193522	"P": 1842.5	"F": 658}
{"v": 1	"t": 1193543	"P": 1845.25	"F": 607}
{"v": 1	"t": 1193563	"P": 1842.75	"F": 583}
{"v": 1	"t": 1193583	"P": 1840.75	"F": 593}
{"v": 1	"t": 1193603	"P": 1841.25	"F": 553}
{"v": 1	"t": 1193624	"P": 1845.0	"F": 536}
{"v": 1	"t": 1193644	"P": 1841.25	"F": 506}
{"v": 1	"t": 1193664	"P": 1841.25	"F": 499}
{"v": 1	"t": 1193685	"P": 1841.25	"F": 480}
{"v": 1	"t": 1193705	"P": 1840.75	"F": 479}
{"v": 1	"t": 1193725	"P": 1841.75	"F": 497}
{"v": 1	"t": 1193745	"P": 1838.75	"F": 452}
{"v": 1	"t": 1193766	"P": 1835.75	"F": 476}
{"v": 1	"t": 1193786	"P": 1837.25	"F": 456}
{"v": 1	"t": 1193806	"P": 1839.25	"F": 440}
{"v": 1	"t": 1193827	"P": 1840.0	"F": 438}
{"v": 1	"t": 1193847	"P": 1835.75	"F": 424}
{"v": 1	"t": 1193867	"P": 1833.75	"F": 415}
{"v": 1	"t": 1193888	"P": 1835.0	"F": 377}
{"v": 1	"t": 1193908	"P": 1830.5	"F": 347}
{"v": 1	"t": 1193928	"P": 1829.75	"F": 319}
{"v": 1	"t": 1193948	"P": 1828.25	"F": 335}
{"v": 1	"t": 1193969	"P": 1831.5	"F": 357}
{"v": 1	"t": 1193989	"P": 1830.25	"F": 352}
{"v": 1	"t": 1194010	"P": 1825.0	"F": 324}
{"v": 1	"t": 1194030	"P": 1825.5	"F": 285}
{"v": 1	"t": 1194050	"P": 1825.0	"F": 271}
{"v": 1	"t": 1194071	"P": 1819.75	"F": 255}
{"v": 1	"t": 1194091	"P": 1814.75	"F": 223}
{"v": 1	"t": 1194111	"P": 1819.5	"F": 192}
{"v": 1	"t": 1194132	"P": 1817.75	"F": 178}
{"v": 1	"t": 1194152	"P": 1807.5	"F": 114}
{"v": 1	"t": 1194172	"P": 1801.0	"F": 45}
{"v": 1	"t": 1194192	"P": 1796.0	"F": -50}
{"v": 1	"t": 1194213	"P": 1779.5	"F": -257}
{"v": 1	"t": 1194233	"P": 1767.25	"F": -526}
{"v": 1	"t": 1194253	"P": 1747.75	"F": -803}
{"v": 1	"t": 1194274	"P": 1732.25	"F": -1112}
{"v": 1	"t": 1194294	"P": 1709.5	"F": -1616}
{"v": 1	"t": 1194314	"P": 1688.5	"F": -1921	"C": 45.435	"D": 3250	"sn": 54091929832280	"file": "/data/device_log/data0000.out"}
{"v": 1	"t": 1194335	"P": 1673.5	"F": -2324}
{"v": 1	"t": 1194355	"P": 1668.75	"F": -2481}
{"v": 1	"t": 1194375	"P": 1653.75	"F": -2728}
{"v": 1	"t": 1194396	"P": 1641.0	"F": -2868}
{"v": 1	"t": 1194416	"P": 1634.0	"F": -3015}
{"v": 1	"t": 1194436	"P": 1614.5	"F": -3385}
{"v": 1	"t": 1194457	"P": 1600.0	"F": -3885}
{"v": 1	"t": 1194477	"P": 1580.25	"F": -4373}
{"v": 1	"t": 1194497	"P": 1560.75	"F": -4397}
{"v": 1	"t": 1194517	"P": 1549.75	"F": -4433}
{"v": 1	"t": 1194538	"P": 1544.0	"F": -4458}
{"v": 1	"t": 1194558	"P": 1536.75	"F": -4516}
{"v": 1	"t": 1194579	"P": 1531.5	"F": -4169}
{"v": 1	"t": 1194599	"P": 1526.0	"F": -4113}
{"v": 1	"t": 1194620	"P": 1518.0	"F": -3863}
{"v": 1	"t": 1194640	"P": 1518.25	"F": -3781}
{"v": 1	"t": 1194660	"P": 1519.5	"F": -3665}
{"v": 1	"t": 1194680	"P": 1512.25	"F": -3713}
{"v": 1	"t": 1194701	"P": 1505.0	"F": -3710}
{"v": 1	"t": 1194721	"P": 1501.0	"F": -3750}
{"v": 1	"t": 1194741	"P": 1502.25	"F": -3673}
{"v": 1	"t": 1194762	"P": 1502.25	"F": -3815}
{"v": 1	"t": 1194782	"P": 1498.75	"F": -3818}
{"v": 1	"t": 1194802	"P": 1495.25	"F": -3845}
{"v": 1	"t": 1194822	"P": 1501.0	"F": -3783}
{"v": 1	"t": 1194843	"P": 1503.5	"F": -3589}
{"v": 1	"t": 1194863	"P": 1501.75	"F": -3512}
{"v": 1	"t": 1194883	"P": 1504.25	"F": -3232}
{"v": 1	"t": 1194904	"P": 1513.0	"F": -2954}
{"v": 1	"t": 1194924	"P": 1525.5	"F": -2736}
{"v": 1	"t": 1194944	"P": 1532.25	"F": -2324}
{"v": 1	"t": 1194965	"P": 1547.0	"F": -1885}
{"v": 1	"t": 1194985	"P": 1559.5	"F": -1503}
{"v": 1	"t": 1195005	"P": 1576.75	"F": -1107}
{"v": 1	"t": 1195025	"P": 1594.5	"F": -692}
{"v": 1	"t": 1195046	"P": 1612.25	"F": -238}
{"v": 1	"t": 1195066	"P": 1633.75	"F": 68}
{"v": 1	"t": 1195086	"P": 1652.75	"F": 280}
{"v": 1	"t": 1195107	"P": 1665.25	"F": 467}
{"v": 1	"t": 1195127	"P": 1674.25	"F": 614}
{"v": 1	"t": 1195148	"P": 1690.5	"F": 835}
{"v": 1	"t": 1195168	"P": 1699.25	"F": 1015}
{"v": 1	"t": 1195188	"P": 1709.5	"F": 1127}
{"v": 1	"t": 1195209	"P": 1723.0	"F": 1168}
{"v": 1	"t": 1195229	"P": 1726.75	"F": 1160}
{"v": 1	"t": 1195250	"P": 1737.75	"F": 1101}
{"v": 1	"t": 1195270	"P": 1745.75	"F": 982}
{"v": 1	"t": 1195291	"P": 1749.75	"F": 974}
{"v": 1	"t": 1195311	"P": 1757.25	"F": 1036}
{"v": 1	"t": 1195331	"P": 1768.0	"F": 1039	"C": 45.4	"D": 3250	"sn": 54091929832280	"file": "/data/device_log/data0000.out"}
{"v": 1	"t": 1195352	"P": 1768.25	"F": 1041}
{"v": 1	"t": 1195372	"P": 1774.75	"F": 989}
{"v": 1	"t": 1195392	"P": 1782.25	"F": 947}
{"v": 1	"t": 1195413	"P": 1788.75	"F": 974}
{"v": 1	"t": 1195433	"P": 1790.25	"F": 898}
{"v": 1	"t": 1195453	"P": 1793.25	"F": 886}
{"v": 1	"t": 1195474	"P": 1797.0	"F": 943}
{"v": 1	"t": 1195494	"P": 1806.0	"F": 912}
{"v": 1	"t": 1195514	"P": 1804.25	"F": 859}
{"v": 1	"t": 1195534	"P": 1804.75	"F": 817}
{"v": 1	"t": 1195555	"P": 1809.25	"F": 779}
{"v": 1	"t": 1195575	"P": 1815.25	"F": 815}
{"v": 1	"t": 1195595	"P": 1813.5	"F": 771}
{"v": 1	"t": 1195616	"P": 1812.0	"F": 733}
{"v": 1	"t": 1195636	"P": 1813.75	"F": 662}
{"v": 1	"t": 1195656	"P": 1822.0	"F": 650}
{"v": 1	"t": 1195677	"P": 1822.0	"F": 634}
{"v": 1	"t": 1195697	"P": 1820.75	"F": 630}
{"v": 1	"t": 1195717	"P": 1823.25	"F": 642}
{"v": 1	"t": 1195737	"P": 1829.0	"F": 658}
{"v": 1	"t": 1195758	"P": 1826.75	"F": 677}
{"v": 1	"t": 1195778	"P": 1827.5	"F": 651}
{"v": 1	"t": 1195799	"P": 1826.75	"F": 634}
{"v": 1	"t": 1195819	"P": 1830.0	"F": 614}
{"v": 1	"t": 1195839	"P": 1829.0	"F": 592}
{"v": 1	"t": 1195860	"P": 1830.0	"F": 573}
{"v": 1	"t": 1195880	"P": 1835.5	"F": 561}
{"v": 1	"t": 1195900	"P": 1834.5	"F": 569}
{"v": 1	"t": 1195921	"P": 1830.75	"F": 581}
{"v": 1	"t": 1195941	"P": 1827.75	"F": 521}
{"v": 1	"t": 1195961	"P": 1831.75	"F": 479}
{"v": 1	"t": 1195982	"P": 1829.25	"F": 441}
{"v": 1	"t": 1196002	"P": 1827.5	"F": 402}
{"v": 1	"t": 1196022	"P": 1827.0	"F": 391}
{"v": 1	"t": 1196042	"P": 1830.25	"F": 381}
{"v": 1	"t": 1196063	"P": 1830.0	"F": 391}
{"v": 1	"t": 1196083	"P": 1828.25	"F": 414}
{"v": 1	"t": 1196103	"P": 1825.25	"F": 432}
{"v": 1	"t": 1196124	"P": 1828.75	"F": 408}
{"v": 1	"t": 1196144	"P": 1829.5	"F": 375}
{"v": 1	"t": 1196164	"P": 1823.5	"F": 342}
{"v": 1	"t": 1196184	"P": 1823.0	"F": 316}
{"v": 1	"t": 1196205	"P": 1821.25	"F": 322}
{"v": 1	"t": 1196225	"P": 1823.5	"F": 263}
{"v": 1	"t": 1196245	"P": 1814.25	"F": 174}
{"v": 1	"t": 1196266	"P": 1802.75	"F": 49}
{"v": 1	"t": 1196286	"P": 1788.0	"F": -123}
{"v": 1	"t": 1196306	"P": 1777.0	"F": -488}
{"v": 1	"t": 1196327	"P": 1758.5	"F": -862}
{"v": 1	"t": 1196347	"P": 1741.75	"F": -1100	"C": 45.4	"D": 3250	"sn": 54091929832280	"file": "/data/device_log/data0000.out"}
{"v": 1	"t": 1196368	"P": 1727.25	"F": -1356}
{"v": 1	"t": 1196388	"P": 1708.75	"F": -1560}
{"v": 1	"t": 1196408	"P": 1692.0	"F": -1705}
{"v": 1	"t": 1196429	"P": 1684.75	"F": -1766}
{"v": 1	"t": 1196449	"P": 1683.25	"F": -1656}
{"v": 1	"t": 1196469	"P": 1677.0	"F": -1493}
{"v": 1	"t": 1196490	"P": 1668.5	"F": -1471}
{"v": 1	"t": 1196510	"P": 1666.75	"F": -1539}
{"v": 1	"t": 1196530	"P": 1659.0	"F": -1599}
{"v": 1	"t": 1196550	"P": 1645.25	"F": -1827}
{"v": 1	"t": 1196571	"P": 1629.5	"F": -2050}
{"v": 1	"t": 1196591	"P": 1616.5	"F": -2225}
{"v": 1	"t": 1196611	"P": 1616.0	"F": -2341}
{"v": 1	"t": 1196632	"P": 1607.0	"F": -2361}
{"v": 1	"t": 1196652	"P": 1599.0	"F": -2390}
{"v": 1	"t": 1196672	"P": 1591.0	"F": -2447}
{"v": 1	"t": 1196692	"P": 1589.0	"F": -2469}
{"v": 1	"t": 1196713	"P": 1585.0	"F": -2488}
{"v": 1	"t": 1196733	"P": 1574.5	"F": -2368}
{"v": 1	"t": 1196753	"P": 1570.0	"F": -2268}
{"v": 1	"t": 1196774	"P": 1572.0	"F": -2191}
{"v": 1	"t": 1196794	"P": 1571.75	"F": -2028}
{"v": 1	"t": 1196814	"P": 1566.25	"F": -1884}
{"v": 1	"t": 1196835	"P": 1566.5	"F": -1870}
{"v": 1	"t": 1196855	"P": 1573.25	"F": -1694}
{"v": 1	"t": 1196875	"P": 1573.25	"F": -1577}
{"v": 1	"t": 1196896	"P": 1572.5	"F": -1483}
{"v": 1	"t": 1196916	"P": 1574.5	"F": -1357}
{"v": 1	"t": 1196937	"P": 1578.5	"F": -1382}
{"v": 1	"t": 1196957	"P": 1574.25	"F": -1273}
{"v": 1	"t": 1196977	"P": 1576.75	"F": -1289}
{"v": 1	"t": 1196998	"P": 1584.5	"F": -1207}
{"v": 1	"t": 1197018	"P": 1587.0	"F": -1115}
{"v": 1	"t": 1197038	"P": 1591.0	"F": -961}
{"v": 1	"t": 1197059	"P": 1604.0	"F": -733}
{"v": 1	"t": 1197079	"P": 1616.0	"F": -504}
{"v": 1	"t": 1197099	"P": 1626.25	"F": -239}
{"v": 1	"t": 1197120	"P": 1641.0	"F": -29}
{"v": 1	"t": 1197140	"P": 1654.5	"F": 102}
{"v": 1	"t": 1197160	"P": 1669.0	"F": 231}
{"v": 1	"t": 1197180	"P": 1679.75	"F": 368}
{"v": 1	"t": 1197201	"P": 1689.25	"F": 522}
{"v": 1	"t": 1197221	"P": 1703.0	"F": 633}
{"v": 1	"t": 1197241	"P": 1719.75	"F": 807}
{"v": 1	"t": 1197262	"P": 1724.25	"F": 955}
{"v": 1	"t": 1197282	"P": 1729.0	"F": 1010}
{"v": 1	"t": 1197302	"P": 1736.75	"F": 906}
{"v": 1	"t": 1197323	"P": 1747.25	"F": 849}
{"v": 1	"t": 1197343	"P": 1751.75	"F": 868}
{"v": 1	"t": 1197363	"P": 1755.5	"F": 842	"C": 45.41	"D": 3250	"sn": 54091929832280	"file": "/data/device_log/data0000.out"}
{"v": 1	"t": 1197384	"P": 1762.75	"F": 833}
{"v": 1	"t": 1197404	"P": 1770.0	"F": 879}
{"v": 1	"t": 1197424	"P": 1774.5	"F": 914}
{"v": 1	"t": 1197445	"P": 1777.0	"F": 907}
{"v": 1	"t": 1197465	"P": 1783.25	"F": 836}
{"v": 1	"t": 1197485	"P": 1785.75	"F": 759}
{"v": 1	"t": 1197506	"P": 1786.0	"F": 677}
{"v": 1	"t": 1197526	"P": 1792.25	"F": 634}
{"v": 1	"t": 1197546	"P": 1799.0	"F": 617}
{"v": 1	"t": 1197567	"P": 1796.0	"F": 597}
{"v": 1	"t": 1197587	"P": 1795.5	"F": 586}
{"v": 1	"t": 1197607	"P": 1800.0	"F": 620}
{"v": 1	"t": 1197628	"P": 1807.0	"F": 644}
{"v": 1	"t": 1197648	"P": 1810.0	"F": 647}
{"v": 1	"t": 1197668	"P": 1810.25	"F": 706}
{"v": 1	"t": 1197688	"P": 1808.5	"F": 711}
{"v": 1	"t": 1197709	"P": 1813.0	"F": 657}
{"v": 1	"t": 1197729	"P": 1813.25	"F": 586}
{"v": 1	"t": 1197749	"P": 1815.25	"F": 550}
{"v": 1	"t": 1197770	"P": 1814.0	"F": 545}
{"v": 1	"t": 1197790	"P": 1820.0	"F": 570}
{"v": 1	"t": 1197810	"P": 1823.5	"F": 598}
{"v": 1	"t": 1197830	"P": 1822.0	"F": 602}
{"v": 1	"t": 1197851	"P": 1821.5	"F": 601}
{"v": 1	"t": 1197871	"P": 1822.75	"F": 582}
{"v": 1	"t": 1197891	"P": 1829.25	"F": 581}
{"v": 1	"t": 1197912	"P": 1827.0	"F": 562}
{"v": 1	"t": 1197932	"P": 1826.25	"F": 586}
{"v": 1	"t": 1197952	"P": 1827.5	"F": 592}
{"v": 1	"t": 1197973	"P": 1831.25	"F": 616}
{"v": 1	"t": 1197993	"P": 1830.0	"F": 638}
{"v": 1	"t": 1198013	"P": 1827.0	"F": 580}
{"v": 1	"t": 1198034	"P": 1832.75	"F": 552}
{"v": 1	"t": 1198054	"P": 1831.5	"F": 525}
{"v": 1	"t": 1198075	"P": 1830.75	"F": 496}
{"v": 1	"t": 1198095	"P": 1834.25	"F": 515}
{"v": 1	"t": 1198115	"P": 1831.5	"F": 487}
{"v": 1	"t": 1198136	"P": 1829.0	"F": 450}
{"v": 1	"t": 1198156	"P": 1829.75	"F": 444}
{"v": 1	"t": 1198176	"P": 1832.5	"F": 418}
{"v": 1	"t": 1198196	"P": 1833.25	"F": 409}
{"v": 1	"t": 1198217	"P": 1828.75	"F": 411}
{"v": 1	"t": 1198237	"P": 1824.75	"F": 372}
{"v": 1	"t": 1198257	"P": 1824.5	"F": 322}
{"v": 1	"t": 1198278	"P": 1828.75	"F": 272}
{"v": 1	"t": 1198298	"P": 1823.75	"F": 263}
{"v": 1	"t": 1198318	"P": 1821.0	"F": 244}
{"v": 1	"t": 1198339	"P": 1817.25	"F": 194}
{"v": 1	"t": 1198359	"P": 1814.5	"F": 137}
{"v": 1	"t": 1198379	"P": 1804.25	"F": 56	"C": 45.385	"D": 3250	"sn": 54091929832280	"file": "/data/device_log/data0000.out"}
{"v": 1	"t": 1198399	"P": 1788.75	"F": -102}
{"v": 1	"t": 1198420	"P": 1771.0	"F": -444}
{"v": 1	"t": 1198440	"P": 1758.75	"F": -828}
{"v": 1	"t": 1198460	"P": 1737.25	"F": -1231}
{"v": 1	"t": 1198481	"P": 1711.5	"F": -1691}
{"v": 1	"t": 1198501	"P": 1690.75	"F": -2117}
{"v": 1	"t": 1198521	"P": 1676.75	"F": -2348}
{"v": 1	"t": 1198542	"P": 1666.5	"F": -2527}
{"v": 1	"t": 1198562	"P": 1656.75	"F": -2596}
{"v": 1	"t": 1198582	"P": 1648.25	"F": -2661}
{"v": 1	"t": 1198603	"P": 1643.0	"F": -2559}
{"v": 1	"t": 1198623	"P": 1635.5	"F": -2563}
{"v": 1	"t": 1198644	"P": 1627.0	"F": -2504}
{"v": 1	"t": 1198664	"P": 1618.5	"F": -2470}
{"v": 1	"t": 1198685	"P": 1609.0	"F": -2362}
{"v": 1	"t": 1198705	"P": 1604.5	"F": -2329}
{"v": 1	"t": 1198726	"P": 1599.0	"F": -2082}
{"v": 1	"t": 1198746	"P": 1595.25	"F": -2084}
{"v": 1	"t": 1198767	"P": 1593.5	"F": -1978}
{"v": 1	"t": 1198787	"P": 1588.5	"F": -1883}
{"v": 1	"t": 1198807	"P": 1588.75	"F": -1764}
{"v": 1	"t": 1198828	"P": 1591.75	"F": -1658}
{"v": 1	"t": 1198848	"P": 1584.75	"F": -1555}
{"v": 1	"t": 1198869	"P": 1584.25	"F": -1439}
{"v": 1	"t": 1198889	"P": 1587.25	"F": -1408}
{"v": 1	"t": 1198909	"P": 1584.75	"F": -1296}
{"v": 1	"t": 1198930	"P": 1583.5	"F": -1213}
{"v": 1	"t": 1198950	"P": 1585.0	"F": -1190}
{"v": 1	"t": 1198970	"P": 1591.0	"F": -1141}
{"v": 1	"t": 1198990	"P": 1588.0	"F": -1099}
{"v": 1	"t": 1199011	"P": 1588.75	"F": -1014}
{"v": 1	"t": 1199031	"P": 1591.5	"F": -1022}
{"v": 1	"t": 1199051	"P": 1599.5	"F": -1021}
{"v": 1	"t": 1199072	"P": 1600.75	"F": -884}
{"v": 1	"t": 1199092	"P": 1602.0	"F": -746}
{"v": 1	"t": 1199112	"P": 1608.25	"F": -684}
{"v": 1	"t": 1199133	"P": 1613.5	"F": -653}
{"v": 1	"t": 1199153	"P": 1616.5	"F": -616}
{"v": 1	"t": 1199173	"P": 1618.25	"F": -555}
{"v": 1	"t": 1199193	"P": 1624.0	"F": -444}
{"v": 1	"t": 1199214	"P": 1637.0	"F": -334}
{"v": 1	"t": 1199234	"P": 1639.5	"F": -241}
{"v": 1	"t": 1199254	"P": 1641.5	"F": -201}
{"v": 1	"t": 1199275	"P": 1645.75	"F": -177}
{"v": 1	"t": 1199295	"P": 1655.75	"F": -151}
{"v": 1	"t": 1199315	"P": 1663.0	"F": -50}
{"v": 1	"t": 1199336	"P": 1669.75	"F": 33}
{"v": 1	"t": 1199356	"P": 1674.75	"F": 101}
{"v": 1	"t": 1199376	"P": 1681.25	"F": 103}
{"v": 1	"t": 1199397	"P": 1685.25	"F": 61	"C": 45.375	"D": 3250	"sn": 54091929832280	"file": "/data/device_log/data0000.out"}
{"v": 1	"t": 1199417	"P": 1692.0	"F": 78}
{"v": 1	"t": 1199438	"P": 1701.0	"F": 101}
{"v": 1	"t": 1199458	"P": 1706.25	"F": 134}
{"v": 1	"t": 1199478	"P": 1707.5	"F": 170}
{"v": 1	"t": 1199498	"P": 1713.0	"F": 195}
{"v": 1	"t": 1199519	"P": 1722.75	"F": 227}
{"v": 1	"t": 1199539	"P": 1728.5	"F": 250}
{"v": 1	"t": 1199559	"P": 1727.75	"F": 275}
{"v": 1	"t": 1199580	"P": 1726.0	"F": 355}
{"v": 1	"t": 1199600	"P": 1739.5	"F": 424}
{"v": 1	"t": 1199620	"P": 1745.5	"F": 459}
{"v": 1	"t": 1199641	"P": 1744.75	"F": 474}
{"v": 1	"t": 1199661	"P": 1749.5	"F": 482}
{"v": 1	"t": 1199681	"P": 1755.75	"F": 475}
{"v": 1	"t": 1199701	"P": 1761.0	"F": 485}
{"v": 1	"t": 1199722	"P": 1760.75	"F": 439}
{"v": 1	"t": 1199742	"P": 1761.5	"F": 391}
{"v": 1	"t": 1199762	"P": 1768.5	"F": 396}
{"v": 1	"t": 1199783	"P": 1776.0	"F": 412}
{"v": 1	"t": 1199803	"P": 1777.25	"F": 452}
{"v": 1	"t": 1199823	"P": 1778.5	"F": 490}
{"v": 1	"t": 1199843	"P": 1779.75	"F": 529}
{"v": 1	"t": 1199864	"P": 1783.25	"F": 507}
{"v": 1	"t": 1199884	"P": 1787.5	"F": 462}
{"v": 1	"t": 1199904	"P": 1785.0	"F": 435}
{"v": 1	"t": 1199925	"P": 1788.0	"F": 421}
{"v": 1	"t": 1199945	"P": 1794.5	"F": 452}
{"v": 1	"t": 1199966	"P": 1789.75	"F": 438}
{"v": 1	"t": 1199986	"P": 1793.75	"F": 424}
{"v": 1	"t": 1200006	"P": 1801.5	"F": 436}
{"v": 1	"t": 1200027	"P": 1797.25	"F": 447}
{"v": 1	"t": 1200047	"P": 1799.0	"F": 451}
{"v": 1	"t": 1200067	"P": 1799.5	"F": 447}
{"v": 1	"t": 1200088	"P": 1809.0	"F": 464}
{"v": 1	"t": 1200108	"P": 1807.25	"F": 488}
{"v": 1	"t": 1200128	"P": 1807.5	"F": 503}
{"v": 1	"t": 1200148	"P": 1806.5	"F": 483}
{"v": 1	"t": 1200169	"P": 1812.0	"F": 470}
{"v": 1	"t": 1200189	"P": 1813.0	"F": 474}
{"v": 1	"t": 1200209	"P": 1809.75	"F": 495}
{"v": 1	"t": 1200230	"P": 1811.75	"F": 487}
{"v": 1	"t": 1200250	"P": 1814.25	"F": 479}
{"v": 1	"t": 1200270	"P": 1818.5	"F": 435}
{"v": 1	"t": 1200291	"P": 1815.25	"F": 432}
{"v": 1	"t": 1200311	"P": 1813.0	"F": 440}
{"v": 1	"t": 1200331	"P": 1817.75	"F": 431}
{"v": 1	"t": 1200351	"P": 1820.0	"F": 451}
{"v": 1	"t": 1200372	"P": 1818.75	"F": 458}
{"v": 1	"t": 1200392	"P": 1818.0	"F": 467}
{"v": 1	"t": 1200412	"P": 1818.75	"F": 459	"C": 45.4	"D": 3250	"sn": 54091929832280	"file": "/data/device_log/data0000.out"}
{"v": 1	"t": 1200433	"P": 1822.75	"F": 431}
{"v": 1	"t": 1200453	"P": 1823.75	"F": 420}
{"v": 1	"t": 1200473	"P": 1819.75	"F": 418}
{"v": 1	"t": 1200494	"P": 1820.5	"F": 425}
{"v": 1	"t": 1200514	"P": 1820.5	"F": 399}
{"v": 1	"t": 1200535	"P": 1818.75	"F": 404}
{"v": 1	"t": 1200555	"P": 1819.75	"F": 388}
{"v": 1	"t": 1200575	"P": 1820.5	"F": 349}
{"v": 1	"t": 1200596	"P": 1818.25	"F": 303}
{"v": 1	"t": 1200616	"P": 1815.75	"F": 263}
{"v": 1	"t": 1200636	"P": 1814.0	"F": 196}
{"v": 1	"t": 1200657	"P": 1812.75	"F": 147}
{"v": 1	"t": 1200677	"P": 1802.25	"F": 53}
{"v": 1	"t": 1200697	"P": 1786.0	"F": -82}
{"v": 1	"t": 1200717	"P": 1776.75	"F": -326}
{"v": 1	"t": 1200738	"P": 1765.5	"F": -566}
{"v": 1	"t": 1200758	"P": 1749.75	"F": -765}
{"v": 1	"t": 1200778	"P": 1732.5	"F": -956}
{"v": 1	"t": 1200799	"P": 1721.25	"F": -1170}
{"v": 1	"t": 1200819	"P": 1710.25	"F": -1213}
{"v": 1	"t": 1200839	"P": 1693.75	"F": -1295}
{"v": 1	"t": 1200860	"P": 1680.5	"F": -1425}
{"v": 1	"t": 1200880	"P": 1672.75	"F": -1584}
{"v": 1	"t": 1200900	"P": 1667.0	"F": -1755}
{"v": 1	"t": 1200920	"P": 1656.5	"F": -1907}
{"v": 1	"t": 1200941	"P": 1647.5	"F": -1979}
{"v": 1	"t": 1200961	"P": 1642.25	"F": -2066}
{"v": 1	"t": 1200981	"P": 1638.5	"F": -1985}
{"v": 1	"t": 1201002	"P": 1627.75	"F": -2000}
{"v": 1	"t": 1201022	"P": 1616.25	"F": -2085}
{"v": 1	"t": 1201042	"P": 1603.25	"F": -2116}
{"v": 1	"t": 1201063	"P": 1601.0	"F": -2246}
{"v": 1	"t": 1201083	"P": 1594.25	"F": -2151}
{"v": 1	"t": 1201103	"P": 1591.75	"F": -2012}
{"v": 1	"t": 1201124	"P": 1595.0	"F": -1891}
{"v": 1	"t": 1201144	"P": 1591.5	"F": -1866}
{"v": 1	"t": 1201164	"P": 1586.75	"F": -1781}
{"v": 1	"t": 1201185	"P": 1583.5	"F": -1684}
{"v": 1	"t": 1201205	"P": 1585.0	"F": -1669}
{"v": 1	"t": 1201225	"P": 1577.75	"F": -1647}
{"v": 1	"t": 1201246	"P": 1576.0	"F": -1567}
{"v": 1	"t": 1201266	"P": 1577.0	"F": -1563}
{"v": 1	"t": 1201286	"P": 1582.0	"F": -1401}
{"v": 1	"t": 1201307	"P": 1579.0	"F": -1423}
{"v": 1	"t": 1201327	"P": 1579.0	"F": -1354}
{"v": 1	"t": 1201347	"P": 1578.25	"F": -1195}
{"v": 1	"t": 1201367	"P": 1587.5	"F": -1089}
{"v": 1	"t": 1201388	"P": 1587.75	"F": -1075}
{"v": 1	"t": 1201408	"P": 1586.75	"F": -1101}
{"v": 1	"t": 1201428	"P": 1583.5	"F": -1128	"C": 45.355	"D": 3250	"sn": 54091929832280	"file": "/data/device_log/data0000.out"}
{"v": 1	"t": 1201449	"P": 1587.75	"F": -1169}
{"v": 1	"t": 1201469	"P": 1590.0	"F": -1173}
{"v": 1	"t": 1201489	"P": 1585.25	"F": -1159}
{"v": 1	"t": 1201510	"P": 1582.25	"F": -1257}
{"v": 1	"t": 1201530	"P": 1584.25	"F": -1342}
{"v": 1	"t": 1201550	"P": 1584.75	"F": -1251}
{"v": 1	"t": 1201571	"P": 1582.75	"F": -1201}
{"v": 1	"t": 1201591	"P": 1581.25	"F": -1189}
{"v": 1	"t": 1201611	"P": 1585.0	"F": -1264}
{"v": 1	"t": 1201632	"P": 1580.75	"F": -1345}
{"v": 1	"t": 1201652	"P": 1575.0	"F": -1378}
{"v": 1	"t": 1201673	"P": 1577.25	"F": -1404}
{"v": 1	"t": 1201693	"P": 1575.25	"F": -1432}
{"v": 1	"t": 1201713	"P": 1571.75	"F": -1452}
{"v": 1	"t": 1201733	"P": 1574.0	"F": -1470}
{"v": 1	"t": 1201754	"P": 1581.5	"F": -1290}
{"v": 1	"t": 1201774	"P": 1585.25	"F": -1089}
{"v": 1	"t": 1201794	"P": 1587.75	"F": -969}
{"v": 1	"t": 1201815	"P": 1592.75	"F": -849}
{"v": 1	"t": 1201835	"P": 1605.5	"F": -631}
{"v": 1	"t": 1201855	"P": 1623.5	"F": -334}
{"v": 1	"t": 1201876	"P": 1643.25	"F": 27}
{"v": 1	"t": 1201896	"P": 1657.75	"F": 318}
{"v": 1	"t": 1201916	"P": 1668.75	"F": 491}
{"v": 1	"t": 1201936	"P": 1683.5	"F": 510}
{"v": 1	"t": 1201957	"P": 1696.5	"F": 562}
{"v": 1	"t": 1201977	"P": 1704.5	"F": 627}
{"v": 1	"t": 1201997	"P": 1718.5	"F": 738}
{"v": 1	"t": 1202018	"P": 1730.75	"F": 810}
{"v": 1	"t": 1202038	"P": 1730.0	"F": 772}
{"v": 1	"t": 1202058	"P": 1731.25	"F": 738}
{"v": 1	"t": 1202079	"P": 1742.75	"F": 688}
{"v": 1	"t": 1202099	"P": 1745.25	"F": 672}
{"v": 1	"t": 1202119	"P": 1750.5	"F": 662}
{"v": 1	"t": 1202140	"P": 1759.0	"F": 665}
{"v": 1	"t": 1202160	"P": 1767.0	"F": 690}
{"v": 1	"t": 1202181	"P": 1768.75	"F": 784}
{"v": 1	"t": 1202201	"P": 1772.5	"F": 772}
{"v": 1	"t": 1202221	"P": 1780.0	"F": 697}
{"v": 1	"t": 1202242	"P": 1781.75	"F": 689}
{"v": 1	"t": 1202262	"P": 1785.5	"F": 687}
{"v": 1	"t": 1202283	"P": 1793.0	"F": 738}
{"v": 1	"t": 1202303	"P": 1793.0	"F": 749}
{"v": 1	"t": 1202324	"P": 1800.0	"F": 783}
{"v": 1	"t": 1202344	"P": 1799.25	"F": 768}
{"v": 1	"t": 1202365	"P": 1801.0	"F": 697}
{"v": 1	"t": 1202385	"P": 1805.0	"F": 674}
{"v": 1	"t": 1202405	"P": 1813.25	"F": 686}
{"v": 1	"t": 1202426	"P": 1812.0	"F": 767}
{"v": 1	"t": 1202446	"P": 1812.25	"F": 813	"C": 45.375	"D": 3250	"sn": 54091929832280	"file": "/data/device_log/data0000.out"}
{"v": 1	"t": 1202466	"P": 1818.75	"F": 791}
{"v": 1	"t": 1202487	"P": 1820.5	"F": 766}
{"v": 1	"t": 1202507	"P": 1819.75	"F": 728}
{"v": 1	"t": 1202527	"P": 1823.75	"F": 745}
{"v": 1	"t": 1202548	"P": 1827.75	"F": 740}
{"v": 1	"t": 1202568	"P": 1825.5	"F": 732}
{"v": 1	"t": 1202589	"P": 1827.25	"F": 663}
{"v": 1	"t": 1202609	"P": 1832.0	"F": 633}
{"v": 1	"t": 1202629	"P": 1831.25	"F": 681}
{"v": 1	"t": 1202650	"P": 1830.75	"F": 646}
{"v": 1	"t": 1202670	"P": 1832.5	"F": 635}
{"v": 1	"t": 1202690	"P": 1835.75	"F": 640}
{"v": 1	"t": 1202711	"P": 1833.75	"F": 662}
{"v": 1	"t": 1202731	"P": 1836.5	"F": 633}
{"v": 1	"t": 1202751	"P": 1840.0	"F": 722}
{"v": 1	"t": 1202772	"P": 1841.0	"F": 767}
{"v": 1	"t": 1202792	"P": 1837.75	"F": 817}
{"v": 1	"t": 1202813	"P": 1840.75	"F": 727}
{"v": 1	"t": 1202833	"P": 1839.75	"F": 616}
{"v": 1	"t": 1202853	"P": 1837.0	"F": 565}
{"v": 1	"t": 1202874	"P": 1844.75	"F": 586}
{"v": 1	"t": 1202894	"P": 1845.25	"F": 653}
{"v": 1	"t": 1202915	"P": 1842.25	"F": 694}
{"v": 1	"t": 1202935	"P": 1843.25	"F": 677}
{"v": 1	"t": 1202955	"P": 1844.75	"F": 636}
{"v": 1	"t": 1202976	"P": 1844.75	"F": 609}
{"v": 1	"t": 1202996	"P": 1844.5	"F": 614}
{"v": 1	"t": 1203016	"P": 1847.75	"F": 626}
{"v": 1	"t": 1203037	"P": 1842.5	"F": 586}
{"v": 1	"t": 1203057	"P": 1843.25	"F": 535}
{"v": 1	"t": 1203078	"P": 1842.75	"F": 445}
{"v": 1	"t": 1203098	"P": 1833.25	"F": 308}
{"v": 1	"t": 1203118	"P": 1822.0	"F": 139}
{"v": 1	"t": 1203139	"P": 1810.25	"F": -57}
{"v": 1	"t": 1203159	"P": 1793.75	"F": -392}
{"v": 1	"t": 1203179	"P": 1775.25	"F": -741}
{"v": 1	"t": 1203200	"P": 1759.25	"F": -991}
{"v": 1	"t": 1203220	"P": 1743.5	"F": -1245}
{"v": 1	"t": 1203240	"P": 1725.75	"F": -1433}
{"v": 1	"t": 1203261	"P": 1715.0	"F": -1404}
{"v": 1	"t": 1203281	"P": 1709.5	"F": -1505}
{"v": 1	"t": 1203302	"P": 1701.5	"F": -1458}
{"v": 1	"t": 1203322	"P": 1693.0	"F": -1389}
{"v": 1	"t": 1203342	"P": 1689.25	"F": -1325}
{"v": 1	"t": 1203363	"P": 1684.5	"F": -1303}
{"v": 1	"t": 1203383	"P": 1668.5	"F": -1408}
{"v": 1	"t": 1203403	"P": 1651.5	"F": -1746}
{"v": 1	"t": 1203424	"P": 1642.75	"F": -2006}
{"v": 1	"t": 1203444	"P": 1632.25	"F": -2249}
{"v": 1	"t": 1203465	"P": 1623.25	"F": -2282	"C": 45.37	"D": 3250	"sn": 54091929832280	"file": "/data/device_log/data0000.out"}
{"v": 1	"t": 1203485	"P": 1618.5	"F": -2420}
{"v": 1	"t": 1203505	"P": 1617.75	"F": -2192}
{"v": 1	"t": 1203526	"P": 1612.75	"F": -2046}
{"v": 1	"t": 1203546	"P": 1606.25	"F": -1854}
{"v": 1	"t": 1203567	"P": 1604.0	"F": -1733}
{"v": 1	"t": 1203587	"P": 1599.0	"F": -1550}
{"v": 1	"t": 1203607	"P": 1600.5	"F": -1506}
{"v": 1	"t": 1203628	"P": 1603.25	"F": -1376}
{"v": 1	"t": 1203648	"P": 1598.0	"F": -1348}
{"v": 1	"t": 1203668	"P": 1595.25	"F": -1162}
{"v": 1	"t": 1203689	"P": 1601.5	"F": -1154}
{"v": 1	"t": 1203709	"P": 1596.25	"F": -1090}
{"v": 1	"t": 1203730	"P": 1592.5	"F": -1127}
{"v": 1	"t": 1203750	"P": 1595.25	"F": -1152}
{"v": 1	"t": 1203770	"P": 1593.5	"F": -1181}
{"v": 1	"t": 1203791	"P": 1586.5	"F": -1215}
{"v": 1	"t": 1203811	"P": 1589.5	"F": -1216}
{"v": 1	"t": 1203831	"P": 1591.0	"F": -1216}
{"v": 1	"t": 1203852	"P": 1590.0	"F": -1152}
{"v": 1	"t": 1203872	"P": 1586.0	"F": -1193}
{"v": 1	"t": 1203893	"P": 1592.0	"F": -1133}
{"v": 1	"t": 1203913	"P": 1592.5	"F": -1061}
{"v": 1	"t": 1203933	"P": 1588.0	"F": -1075}
{"v": 1	"t": 1203954	"P": 1589.5	"F": -1070}
{"v": 1	"t": 1203974	"P": 1590.5	"F": -1023}
{"v": 1	"t": 1203994	"P": 1585.75	"F": -1162}
{"v": 1	"t": 1204015	"P": 1584.75	"F": -1209}
{"v": 1	"t": 1204035	"P": 1585.0	"F": -1327}
{"v": 1	"t": 1204055	"P": 1579.0	"F": -1307}
{"v": 1	"t": 1204076	"P": 1577.5	"F": -1338}
{"v": 1	"t": 1204096	"P": 1579.5	"F": -1384}
{"v": 1	"t": 1204117	"P": 1576.5	"F": -1396}
{"v": 1	"t": 1204137	"P": 1571.75	"F": -1406}
{"v": 1	"t": 1204157	"P": 1574.0	"F": -1406}
{"v": 1	"t": 1204178	"P": 1583.5	"F": -1256}
{"v": 1	"t": 1204198	"P": 1583.25	"F": -1117}
{"v": 1	"t": 1204219	"P": 1593.0	"F": -923}
{"v": 1	"t": 1204239	"P": 1603.25	"F": -665}
{"v": 1	"t": 1204260	"P": 1613.5	"F": -408}
{"v": 1	"t": 1204280	"P": 1628.5	"F": -156}
{"v": 1	"t": 1204300	"P": 1645.25	"F": 11}
{"v": 1	"t": 1204320	"P": 1653.0	"F": 114}
{"v": 1	"t": 1204341	"P": 1658.75	"F": 129}
{"v": 1	"t": 1204361	"P": 1669.0	"F": 136}
{"v": 1	"t": 1204381	"P": 1690.0	"F": 226}
{"v": 1	"t": 1204402	"P": 1694.25	"F": 344}
{"v": 1	"t": 1204422	"P": 1703.0	"F": 424}
{"v": 1	"t": 1204442	"P": 1712.5	"F": 507}
{"v": 1	"t": 1204463	"P": 1721.25	"F": 598}
{"v": 1	"t": 1204483	"P": 1731.0	"F": 629	"C": 45.345	"D": 3250	"sn": 54091929832280	"file": "/data/device_log/data0000.out"}
{"v": 1	"t": 1204503	"P": 1739.25	"F": 656}
{"v": 1	"t": 1204523	"P": 1738.5	"F": 658}
{"v": 1	"t": 1204544	"P": 1744.75	"F": 693}
{"v": 1	"t": 1204564	"P": 1751.25	"F": 600}
{"v": 1	"t": 1204584	"P": 1753.25	"F": 550}
{"v": 1	"t": 1204605	"P": 1756.75	"F": 527}
{"v": 1	"t": 1204625	"P": 1765.0	"F": 508}
{"v": 1	"t": 1204645	"P": 1766.5	"F": 519}
{"v": 1	"t": 1204666	"P": 1769.25	"F": 576}
{"v": 1	"t": 1204686	"P": 1772.5	"F": 621}
{"v": 1	"t": 1204706	"P": 1779.75	"F": 639}
{"v": 1	"t": 1204726	"P": 1785.0	"F": 654}
{"v": 1	"t": 1204747	"P": 1786.25	"F": 590}
{"v": 1	"t": 1204767	"P": 1785.25	"F": 546}
{"v": 1	"t": 1204788	"P": 1791.0	"F": 562}
{"v": 1	"t": 1204808	"P": 1791.75	"F": 577}
{"v": 1	"t": 1204828	"P": 1792.0	"F": 557}
{"v": 1	"t": 1204849	"P": 1797.25	"F": 533}
{"v": 1	"t": 1204869	"P": 1801.75	"F": 502}
{"v": 1	"t": 1204889	"P": 1803.0	"F": 522}
{"v": 1	"t": 1204909	"P": 1802.5	"F": 562}
{"v": 1	"t": 1204930	"P": 1804.5	"F": 585}
{"v": 1	"t": 1204950	"P": 1809.0	"F": 563}
{"v": 1	"t": 1204970	"P": 1808.25	"F": 540}
{"v": 1	"t": 1204991	"P": 1810.75	"F": 548}
{"v": 1	"t": 1205011	"P": 1810.75	"F": 570}
{"v": 1	"t": 1205031	"P": 1815.75	"F": 522}
{"v": 1	"t": 1205052	"P": 1813.0	"F": 510}
{"v": 1	"t": 1205072	"P": 1814.5	"F": 546}
{"v": 1	"t": 1205092	"P": 1816.25	"F": 552}
{"v": 1	"t": 1205113	"P": 1820.5	"F": 511}
{"v": 1	"t": 1205133	"P": 1822.25	"F": 484}
{"v": 1	"t": 1205153	"P": 1820.25	"F": 522}
{"v": 1	"t": 1205173	"P": 1821.5	"F": 544}
{"v": 1	"t": 1205194	"P": 1825.0	"F": 509}
{"v": 1	"t": 1205214	"P": 1824.25	"F": 500}
{"v": 1	"t": 1205234	"P": 1826.0	"F": 569}
{"v": 1	"t": 1205255	"P": 1825.75	"F": 620}
{"v": 1	"t": 1205275	"P": 1827.25	"F": 564}
{"v": 1	"t": 1205295	"P": 1826.0	"F": 470}
{"v": 1	"t": 1205316	"P": 1824.75	"F": 465}
{"v": 1	"t": 1205336	"P": 1827.5	"F": 473}
{"v": 1	"t": 1205357	"P": 1831.5	"F": 515}
{"v": 1	"t": 1205377	"P": 1826.25	"F": 500}
{"v": 1	"t": 1205397	"P": 1825.0	"F": 431}
{"v": 1	"t": 1205418	"P": 1829.75	"F": 422}
{"v": 1	"t": 1205438	"P": 1829.5	"F": 468}
{"v": 1	"t": 1205459	"P": 1833.25	"F": 508}
{"v": 1	"t": 1205479	"P": 1828.0	"F": 509}
{"v": 1	"t": 1205500	"P": 1825.75	"F": 456	"C": 45.36	"D": 3250	"sn": 54091929832280	"file": "/data/device_log/data0000.out"}
{"v": 1	"t": 1205520	"P": 1827.25	"F": 421}
{"v": 1	"t": 1205541	"P": 1827.0	"F": 390}
{"v": 1	"t": 1205561	"P": 1829.5	"F": 373}
{"v": 1	"t": 1205582	"P": 1831.75	"F": 427}
{"v": 1	"t": 1205602	"P": 1828.25	"F": 496}
{"v": 1	"t": 1205622	"P": 1827.25	"F": 485}
{"v": 1	"t": 1205643	"P": 1828.5	"F": 390}
{"v": 1	"t": 1205663	"P": 1826.25	"F": 322}
{"v": 1	"t": 1205683	"P": 1824.5	"F": 292}
{"v": 1	"t": 1205703	"P": 1822.75	"F": 286}
{"v": 1	"t": 1205724	"P": 1823.0	"F": 272}
{"v": 1	"t": 1205744	"P": 1816.5	"F": 200}
{"v": 1	"t": 1205764	"P": 1807.75	"F": 97}
{"v": 1	"t": 1205785	"P": 1796.5	"F": -30}
{"v": 1	"t": 1205805	"P": 1789.25	"F": -196}
{"v": 1	"t": 1205825	"P": 1778.0	"F": -370}
{"v": 1	"t": 1205846	"P": 1763.5	"F": -556}
{"v": 1	"t": 1205866	"P": 1747.5	"F": -729}
{"v": 1	"t": 1205886	"P": 1736.75	"F": -961}
{"v": 1	"t": 1205906	"P": 1724.25	"F": -1141}
{"v": 1	"t": 1205927	"P": 1709.25	"F": -1168}
{"v": 1	"t": 1205947	"P": 1696.25	"F": -1221}
{"v": 1	"t": 1205967	"P": 1687.0	"F": -1385}
{"v": 1	"t": 1205988	"P": 1679.0	"F": -1460}
{"v": 1	"t": 1206008	"P": 1668.5	"F": -1652}
{"v": 1	"t": 1206028	"P": 1654.5	"F": -1931}
{"v": 1	"t": 1206049	"P": 1651.0	"F": -2096}
{"v": 1	"t": 1206069	"P": 1647.75	"F": -2174}
{"v": 1	"t": 1206089	"P": 1636.0	"F": -2214}
{"v": 1	"t": 1206110	"P": 1623.25	"F": -2228}
{"v": 1	"t": 1206130	"P": 1617.0	"F": -2221}
{"v": 1	"t": 1206151	"P": 1606.0	"F": -2224}
{"v": 1	"t": 1206171	"P": 1599.0	"F": -2246}
{"v": 1	"t": 1206191	"P": 1596.75	"F": -2223}
{"v": 1	"t": 1206212	"P": 1594.0	"F": -2182}
{"v": 1	"t": 1206232	"P": 1586.75	"F": -2154}
{"v": 1	"t": 1206252	"P": 1585.25	"F": -2024}
{"v": 1	"t": 1206272	"P": 1583.25	"F": -1990}
{"v": 1	"t": 1206293	"P": 1579.0	"F": -1891}
{"v": 1	"t": 1206313	"P": 1574.5	"F": -1827}
{"v": 1	"t": 1206333	"P": 1570.5	"F": -1764}
{"v": 1	"t": 1206354	"P": 1574.5	"F": -1732}
{"v": 1	"t": 1206374	"P": 1573.25	"F": -1634}
{"v": 1	"t": 1206394	"P": 1571.75	"F": -1532}
{"v": 1	"t": 1206415	"P": 1569.25	"F": -1499}
{"v": 1	"t": 1206435	"P": 1574.25	"F": -1443}
{"v": 1	"t": 1206455	"P": 1574.75	"F": -1449}
{"v": 1	"t": 1206476	"P": 1579.5	"F": -1362}
{"v": 1	"t": 1206496	"P": 1581.75	"F": -1103}
{"v": 1	"t": 1206516	"P": 1587.25	"F": -987	"C": 45.385	"D": 3250	"sn": 54091929832280	"file": "/data/device_log/data0000.out"}
{"v": 1	"t": 1206536	"P": 1592.25	"F": -951}
{"v": 1	"t": 1206557	"P": 1591.0	"F": -978}
{"v": 1	"t": 1206577	"P": 1594.0	"F": -947}
{"v": 1	"t": 1206597	"P": 1601.0	"F": -828}
{"v": 1	"t": 1206618	"P": 1609.25	"F": -659}
{"v": 1	"t": 1206638	"P": 1610.5	"F": -551}
{"v": 1	"t": 1206658	"P": 1619.5	"F": -434}
{"v": 1	"t": 1206679	"P": 1630.0	"F": -276}
{"v": 1	"t": 1206699	"P": 1638.75	"F": -139}
{"v": 1	"t": 1206720	"P": 1642.25	"F": -112}
{"v": 1	"t": 1206740	"P": 1663.75	"F": 21}
{"v": 1	"t": 1206760	"P": 1685.25	"F": 318}
{"v": 1	"t": 1206780	"P": 1692.75	"F": 724}
{"v": 1	"t": 1206801	"P": 1703.75	"F": 934}
{"v": 1	"t": 1206821	"P": 1717.5	"F": 1040}
{"v": 1	"t": 1206841	"P": 1729.5	"F": 1076}
{"v": 1	"t": 1206862	"P": 1734.75	"F": 925}
{"v": 1	"t": 1206882	"P": 1736.0	"F": 874}
{"v": 1	"t": 1206902	"P": 1747.75	"F": 952}
{"v": 1	"t": 1206923	"P": 1760.0	"F": 1044}
{"v": 1	"t": 1206943	"P": 1763.5	"F": 1069}
{"v": 1	"t": 1206963	"P": 1771.0	"F": 1044}
{"v": 1	"t": 1206983	"P": 1775.5	"F": 1012}
{"v": 1	"t": 1207004	"P": 1784.0	"F": 1003}
{"v": 1	"t": 1207024	"P": 1787.0	"F": 1019}
{"v": 1	"t": 1207044	"P": 1790.5	"F": 976}
{"v": 1	"t": 1207065	"P": 1790.5	"F": 913}
{"v": 1	"t": 1207085	"P": 1802.0	"F": 862}
{"v": 1	"t": 1207105	"P": 1806.25	"F": 842}
{"v": 1	"t": 1207126	"P": 1806.0	"F": 924}
{"v": 1	"t": 1207146	"P": 1810.0	"F": 925}
{"v": 1	"t": 1207166	"P": 1813.0	"F": 923}
{"v": 1	"t": 1207187	"P": 1816.0	"F": 866}
{"v": 1	"t": 1207207	"P": 1821.0	"F": 856}
{"v": 1	"t": 1207227	"P": 1819.75	"F": 902}
{"v": 1	"t": 1207248	"P": 1828.25	"F": 910}
{"v": 1	"t": 1207268	"P": 1827.5	"F": 883}
{"v": 1	"t": 1207288	"P": 1828.75	"F": 851}
{"v": 1	"t": 1207309	"P": 1835.25	"F": 826}
{"v": 1	"t": 1207329	"P": 1835.75	"F": 852}
{"v": 1	"t": 1207350	"P": 1833.25	"F": 829}
{"v": 1	"t": 1207370	"P": 1842.0	"F": 856}
{"v": 1	"t": 1207390	"P": 1843.5	"F": 887}
{"v": 1	"t": 1207411	"P": 1842.5	"F": 935}
{"v": 1	"t": 1207431	"P": 1841.0	"F": 898}
{"v": 1	"t": 1207451	"P": 1847.75	"F": 930}
{"v": 1	"t": 1207471	"P": 1849.0	"F": 849}
{"v": 1	"t": 1207492	"P": 1849.75	"F": 906}
{"v": 1	"t": 1207512	"P": 1852.0	"F": 952}
{"v": 1	"t": 1207532	"P": 1854.5	"F": 1019	"C": 45.375	"D": 3250	"sn": 54091929832280	"file": "/data/device_log/data0000.out"}
{"v": 1	"t": 1207553	"P": 1859.25	"F": 1008}
{"v": 1	"t": 1207573	"P": 1856.0	"F": 970}
{"v": 1	"t": 1207593	"P": 1857.25	"F": 956}
{"v": 1	"t": 1207614	"P": 1862.5	"F": 953}
{"v": 1	"t": 1207634	"P": 1864.25	"F": 957}
{"v": 1	"t": 1207654	"P": 1861.5	"F": 936}
{"v": 1	"t": 1207674	"P": 1861.0	"F": 896}
{"v": 1	"t": 1207695	"P": 1862.25	"F": 854}
{"v": 1	"t": 1207715	"P": 1869.0	"F": 890}
{"v": 1	"t": 1207735	"P": 1866.0	"F": 912}
{"v": 1	"t": 1207756	"P": 1866.0	"F": 905}
{"v": 1	"t": 1207776	"P": 1864.75	"F": 854}
{"v": 1	"t": 1207796	"P": 1868.75	"F": 823}
{"v": 1	"t": 1207817	"P": 1865.5	"F": 795}
{"v": 1	"t": 1207837	"P": 1866.25	"F": 806}
{"v": 1	"t": 1207858	"P": 1870.25	"F": 857}
{"v": 1	"t": 1207878	"P": 1870.5	"F": 884}
{"v": 1	"t": 1207898	"P": 1867.75	"F": 889}
{"v": 1	"t": 1207919	"P": 1868.0	"F": 780}
{"v": 1	"t": 1207939	"P": 1868.75	"F": 679}
{"v": 1	"t": 1207959	"P": 1869.0	"F": 699}
{"v": 1	"t": 1207979	"P": 1867.0	"F": 756}
{"v": 1	"t": 1208000	"P": 1872.75	"F": 808}
{"v": 1	"t": 1208020	"P": 1876.0	"F": 901}
{"v": 1	"t": 1208040	"P": 1873.25	"F": 908}
{"v": 1	"t": 1208061	"P": 1874.0	"F": 882}
{"v": 1	"t": 1208081	"P": 1872.75	"F": 830}
{"v": 1	"t": 1208101	"P": 1877.75	"F": 822}
{"v": 1	"t": 1208122	"P": 1873.25	"F": 766}
{"v": 1	"t": 1208142	"P": 1871.0	"F": 734}
{"v": 1	"t": 1208162	"P": 1868.5	"F": 700}
{"v": 1	"t": 1208182	"P": 1870.0	"F": 655}
{"v": 1	"t": 1208203	"P": 1867.0	"F": 540}
{"v": 1	"t": 1208223	"P": 1855.75	"F": 384}
{"v": 1	"t": 1208243	"P": 1841.5	"F": 158}
{"v": 1	"t": 1208264	"P": 1813.0	"F": -253}
{"v": 1	"t": 1208284	"P": 1788.25	"F": -1049}
{"v": 1	"t": 1208304	"P": 1761.5	"F": -1787}
{"v": 1	"t": 1208325	"P": 1733.75	"F": -2552}
{"v": 1	"t": 1208345	"P": 1713.75	"F": -2882}
{"v": 1	"t": 1208365	"P": 1699.0	"F": -3116}
{"v": 1	"t": 1208386	"P": 1676.5	"F": -3505}
{"v": 1	"t": 1208406	"P": 1661.75	"F": -3655}
{"v": 1	"t": 1208427	"P": 1652.5	"F": -3810}
{"v": 1	"t": 1208447	"P": 1629.5	"F": -3913}
{"v": 1	"t": 1208467	"P": 1618.75	"F": -4182}
{"v": 1	"t": 1208487	"P": 1610.5	"F": -4014}
{"v": 1	"t": 1208508	"P": 1604.0	"F": -3921}
{"v": 1	"t": 1208528	"P": 1594.5	"F": -3579}
{"v": 1	"t": 1208548	"P": 1583.5	"F": -3276	"C": 45.345	"D": 3250	"sn": 54091929832280	"file": "/data/device_log/data0000.out"}
{"v": 1	"t": 1208569	"P": 1583.25	"F": -3063}
{"v": 1	"t": 1208589	"P": 1583.0	"F": -2780}
{"v": 1	"t": 1208609	"P": 1578.25	"F": -2547}
{"v": 1	"t": 1208630	"P": 1574.25	"F": -2266}
{"v": 1	"t": 1208650	"P": 1576.0	"F": -2062}
{"v": 1	"t": 1208670	"P": 1581.25	"F": -1825}
{"v": 1	"t": 1208690	"P": 1582.5	"F": -1491}
{"v": 1	"t": 1208711	"P": 1586.5	"F": -1324}
{"v": 1	"t": 1208731	"P": 1590.25	"F": -1071}
{"v": 1	"t": 1208751	"P": 1604.5	"F": -761}
{"v": 1	"t": 1208772	"P": 1616.25	"F": -487}
{"v": 1	"t": 1208792	"P": 1633.5	"F": -153}
{"v": 1	"t": 1208812	"P": 1653.0	"F": 149}
{"v": 1	"t": 1208832	"P": 1668.5	"F": 366}
{"v": 1	"t": 1208853	"P": 1672.75	"F": 428}
{"v": 1	"t": 1208873	"P": 1680.0	"F": 335}
{"v": 1	"t": 1208893	"P": 1691.5	"F": 311}
{"v": 1	"t": 1208914	"P": 1705.25	"F": 349}
{"v": 1	"t": 1208934	"P": 1713.75	"F": 412}
{"v": 1	"t": 1208955	"P": 1719.25	"F": 467}
{"v": 1	"t": 1208975	"P": 1727.0	"F": 555}
{"v": 1	"t": 1208995	"P": 1735.75	"F": 675}
{"v": 1	"t": 1209016	"P": 1740.5	"F": 774}
{"v": 1	"t": 1209036	"P": 1749.75	"F": 796}
{"v": 1	"t": 1209057	"P": 1751.75	"F": 720}
{"v": 1	"t": 1209077	"P": 1756.75	"F": 707}
{"v": 1	"t": 1209098	"P": 1763.0	"F": 706}
{"v": 1	"t": 1209118	"P": 1765.5	"F": 684}
{"v": 1	"t": 1209139	"P": 1774.0	"F": 702}
{"v": 1	"t": 1209159	"P": 1779.0	"F": 720}
{"v": 1	"t": 1209180	"P": 1778.5	"F": 684}
{"v": 1	"t": 1209200	"P": 1785.25	"F": 683}
{"v": 1	"t": 1209220	"P": 1789.5	"F": 688}
{"v": 1	"t": 1209240	"P": 1791.5	"F": 645}
{"v": 1	"t": 1209261	"P": 1793.0	"F": 593}
{"v": 1	"t": 1209281	"P": 1793.0	"F": 541}
{"v": 1	"t": 1209301	"P": 1800.5	"F": 565}
{"v": 1	"t": 1209322	"P": 1803.0	"F": 562}
{"v": 1	"t": 1209342	"P": 1800.0	"F": 540}
{"v": 1	"t": 1209362	"P": 1799.25	"F": 518}
{"v": 1	"t": 1209382	"P": 1806.5	"F": 476}
{"v": 1	"t": 1209403	"P": 1813.5	"F": 500}
{"v": 1	"t": 1209423	"P": 1807.75	"F": 566}
{"v": 1	"t": 1209443	"P": 1810.0	"F": 592}
{"v": 1	"t": 1209464	"P": 1814.75	"F": 602}
{"v": 1	"t": 1209484	"P": 1817.0	"F": 556}
{"v": 1	"t": 1209504	"P": 1815.5	"F": 538}
{"v": 1	"t": 1209525	"P": 1814.75	"F": 533}
{"v": 1	"t": 1209545	"P": 1818.5	"F": 518}
{"v": 1	"t": 1209565	"P": 1822.75	"F": 504	"C": 45.37	"D": 3250	"sn": 54091929832280	"file": "/data/device_log/data0000.out"}
{"v": 1	"t": 1209586	"P": 1819.5	"F": 516}
{"v": 1	"t": 1209606	"P": 1818.25	"F": 522}
{"v": 1	"t": 1209626	"P": 1822.0	"F": 476}
{"v": 1	"t": 1209646	"P": 1823.0	"F": 437}
{"v": 1	"t": 1209667	"P": 1820.25	"F": 418}
{"v": 1	"t": 1209687	"P": 1821.25	"F": 416}
{"v": 1	"t": 1209708	"P": 1823.75	"F": 405}
{"v": 1	"t": 1209728	"P": 1819.75	"F": 412}
{"v": 1	"t": 1209749	"P": 1820.75	"F": 419}
{"v": 1	"t": 1209769	"P": 1827.75	"F": 448}
{"v": 1	"t": 1209789	"P": 1826.75	"F": 463}
{"v": 1	"t": 1209809	"P": 1822.5	"F": 479}
{"v": 1	"t": 1209830	"P": 1824.25	"F": 442}
{"v": 1	"t": 1209850	"P": 1826.75	"F": 412}
{"v": 1	"t": 1209870	"P": 1824.25	"F": 381}
{"v": 1	"t": 1209891	"P": 1822.5	"F": 357}
{"v": 1	"t": 1209911	"P": 1821.5	"F": 371}
{"v": 1	"t": 1209931	"P": 1824.0	"F": 389}
{"v": 1	"t": 1209952	"P": 1828.0	"F": 388}
{"v": 1	"t": 1209972	"P": 1824.5	"F": 407}
{"v": 1	"t": 1209992	"P": 1820.25	"F": 390}
{"v": 1	"t": 1210012	"P": 1823.25	"F": 381}
{"v": 1	"t": 1210033	"P": 1824.75	"F": 367}
{"v": 1	"t": 1210053	"P": 1821.5	"F": 298}
{"v": 1	"t": 1210073	"P": 1815.5	"F": 230}
{"v": 1	"t": 1210094	"P": 1813.25	"F": 150}
{"v": 1	"t": 1210114	"P": 1808.25	"F": 63}
{"v": 1	"t": 1210134	"P": 1792.75	"F": -54}
{"v": 1	"t": 1210155	"P": 1775.0	"F": -332}
{"v": 1	"t": 1210175	"P": 1759.5	"F": -721}
{"v": 1	"t": 1210195	"P": 1742.5	"F": -1112}
{"v": 1	"t": 1210215	"P": 1716.75	"F": -1643}
{"v": 1	"t": 1210236	"P": 1692.0	"F": -2176}
{"v": 1	"t": 1210256	"P": 1682.5	"F": -2323}
{"v": 1	"t": 1210277	"P": 1667.0	"F": -2375}
{"v": 1	"t": 1210297	"P": 1649.75	"F": -2402}
{"v": 1	"t": 1210317	"P": 1646.25	"F": -2457}
{"v": 1	"t": 1210338	"P": 1641.5	"F": -2437}
{"v": 1	"t": 1210358	"P": 1634.0	"F": -2319}
{"v": 1	"t": 1210378	"P": 1633.0	"F": -2200}
{"v": 1	"t": 1210399	"P": 1631.0	"F": -2139}
{"v": 1	"t": 1210419	"P": 1628.0	"F": -1863}
{"v": 1	"t": 1210439	"P": 1622.75	"F": -1712}
{"v": 1	"t": 1210459	"P": 1619.5	"F": -1517}
{"v": 1	"t": 1210480	"P": 1615.5	"F": -1307}
{"v": 1	"t": 1210500	"P": 1620.0	"F": -1131}
{"v": 1	"t": 1210520	"P": 1618.25	"F": -986}
{"v": 1	"t": 1210541	"P": 1616.5	"F": -890}
{"v": 1	"t": 1210561	"P": 1618.75	"F": -720}
{"v": 1	"t": 1210581	"P": 1626.25	"F": -608	"C": 45.35	"D": 3250	"sn": 54091929832280	"file": "/data/device_log/data0000.out"}
{"v": 1	"t": 1210602	"P": 1628.75	"F": -535}
{"v": 1	"t": 1210622	"P": 1635.0	"F": -398}
{"v": 1	"t": 1210642	"P": 1641.0	"F": -261}
{"v": 1	"t": 1210662	"P": 1650.5	"F": -157}
{"v": 1	"t": 1210683	"P": 1659.5	"F": -70}
{"v": 1	"t": 1210703	"P": 1666.0	"F": 17}
{"v": 1	"t": 1210723	"P": 1672.75	"F": 105}
{"v": 1	"t": 1210744	"P": 1681.75	"F": 169}
{"v": 1	"t": 1210764	"P": 1686.0	"F": 151}
{"v": 1	"t": 1210784	"P": 1695.0	"F": 140}
{"v": 1	"t": 1210805	"P": 1701.25	"F": 183}
{"v": 1	"t": 1210825	"P": 1712.25	"F": 227}
{"v": 1	"t": 1210846	"P": 1714.0	"F": 251}
{"v": 1	"t": 1210866	"P": 1718.75	"F": 224}
{"v": 1	"t": 1210886	"P": 1725.5	"F": 182}
{"v": 1	"t": 1210907	"P": 1729.75	"F": 166}
{"v": 1	"t": 1210927	"P": 1733.0	"F": 191}
{"v": 1	"t": 1210947	"P": 1739.25	"F": 227}
{"v": 1	"t": 1210967	"P": 1748.0	"F": 277}
{"v": 1	"t": 1210988	"P": 1751.25	"F": 358}
{"v": 1	"t": 1211008	"P": 1754.25	"F": 408}
{"v": 1	"t": 1211028	"P": 1756.75	"F": 415}
{"v": 1	"t": 1211049	"P": 1759.5	"F": 425}
{"v": 1	"t": 1211069	"P": 1762.5	"F": 434}
{"v": 1	"t": 1211089	"P": 1766.25	"F": 421}
{"v": 1	"t": 1211110	"P": 1764.5	"F": 387}
{"v": 1	"t": 1211130	"P": 1766.75	"F": 360}
{"v": 1	"t": 1211150	"P": 1775.75	"F": 339}
{"v": 1	"t": 1211170	"P": 1778.5	"F": 358}
{"v": 1	"t": 1211191	"P": 1775.75	"F": 377}
{"v": 1	"t": 1211211	"P": 1776.5	"F": 352}
{"v": 1	"t": 1211231	"P": 1781.75	"F": 293}
{"v": 1	"t": 1211252	"P": 1782.5	"F": 263}
{"v": 1	"t": 1211272	"P": 1781.0	"F": 281}
{"v": 1	"t": 1211292	"P": 1786.0	"F": 310}
{"v": 1	"t": 1211313	"P": 1790.0	"F": 337}
{"v": 1	"t": 1211333	"P": 1789.25	"F": 351}
{"v": 1	"t": 1211353	"P": 1787.75	"F": 332}
{"v": 1	"t": 1211374	"P": 1792.5	"F": 301}
{"v": 1	"t": 1211394	"P": 1788.0	"F": 289}
{"v": 1	"t": 1211415	"P": 1789.25	"F": 283}
{"v": 1	"t": 1211435	"P": 1793.75	"F": 264}
{"v": 1	"t": 1211455	"P": 1789.25	"F": 253}
{"v": 1	"t": 1211476	"P": 1792.0	"F": 215}
{"v": 1	"t": 1211496	"P": 1791.5	"F": 202}
{"v": 1	"t": 1211516	"P": 1794.0	"F": 219}
{"v": 1	"t": 1211536	"P": 1796.75	"F": 225}
{"v": 1	"t": 1211557	"P": 1792.75	"F": 227}
{"v": 1	"t": 1211577	"P": 1791.25	"F": 225}
{"v": 1	"t": 1211597	"P": 1796.0	"F": 241	"C": 45.335	"D": 3250	"sn": 54091929832280	"file": "/data/device_log/data0000.out"}
{"v": 1	"t": 1211618	"P": 1799.75	"F": 274}
{"v": 1	"t": 1211638	"P": 1795.5	"F": 287}
{"v": 1	"t": 1211658	"P": 1795.25	"F": 291}
{"v": 1	"t": 1211679	"P": 1796.0	"F": 269}
{"v": 1	"t": 1211699	"P": 1801.0	"F": 270}
{"v": 1	"t": 1211719	"P": 1802.0	"F": 282}
{"v": 1	"t": 1211739	"P": 1801.0	"F": 311}
{"v": 1	"t": 1211760	"P": 1802.25	"F": 363}
{"v": 1	"t": 1211780	"P": 1804.75	"F": 389}
{"v": 1	"t": 1211800	"P": 1803.0	"F": 367}
{"v": 1	"t": 1211821	"P": 1802.0	"F": 336}
{"v": 1	"t": 1211841	"P": 1803.0	"F": 336}
{"v": 1	"t": 1211861	"P": 1808.5	"F": 364}
{"v": 1	"t": 1211882	"P": 1809.5	"F": 375}
{"v": 1	"t": 1211902	"P": 1806.5	"F": 363}
{"v": 1	"t": 1211923	"P": 1810.0	"F": 332}
{"v": 1	"t": 1211943	"P": 1809.25	"F": 327}
{"v": 1	"t": 1211964	"P": 1810.25	"F": 331}
{"v": 1	"t": 1211984	"P": 1808.0	"F": 286}
{"v": 1	"t": 1212004	"P": 1805.5	"F": 256}
{"v": 1	"t": 1212025	"P": 1799.5	"F": 178}
{"v": 1	"t": 1212045	"P": 1796.75	"F": 68}
{"v": 1	"t": 1212065	"P": 1781.5	"F": -73}
{"v": 1	"t": 1212086	"P": 1764.0	"F": -402}
{"v": 1	"t": 1212106	"P": 1743.0	"F": -891}
{"v": 1	"t": 1212126	"P": 1726.5	"F": -1440}
{"v": 1	"t": 1212147	"P": 1700.75	"F": -1897}
{"v": 1	"t": 1212167	"P": 1683.25	"F": -2255}
{"v": 1	"t": 1212187	"P": 1666.5	"F": -2262}
{"v": 1	"t": 1212207	"P": 1654.75	"F": -2345}
{"v": 1	"t": 1212228	"P": 1642.25	"F": -2497}
{"v": 1	"t": 1212248	"P": 1629.75	"F": -2624}
{"v": 1	"t": 1212268	"P": 1618.5	"F": -2709}
{"v": 1	"t": 1212289	"P": 1615.5	"F": -2760}
{"v": 1	"t": 1212309	"P": 1615.0	"F": -2817}
{"v": 1	"t": 1212329	"P": 1604.0	"F": -2712}
{"v": 1	"t": 1212350	"P": 1593.0	"F": -2516}
{"v": 1	"t": 1212370	"P": 1587.75	"F": -2358}
{"v": 1	"t": 1212390	"P": 1586.25	"F": -2271}
{"v": 1	"t": 1212410	"P": 1581.5	"F": -2083}
{"v": 1	"t": 1212431	"P": 1575.75	"F": -2016}
{"v": 1	"t": 1212452	"P": 1580.5	"F": -1890}
{"v": 1	"t": 1212472	"P": 1584.25	"F": -1624}
{"v": 1	"t": 1212492	"P": 1583.75	"F": -1390}
{"v": 1	"t": 1212512	"P": 1593.25	"F": -1173}
{"v": 1	"t": 1212533	"P": 1598.25	"F": -916}
{"v": 1	"t": 1212553	"P": 1603.5	"F": -745}
{"v": 1	"t": 1212574	"P": 1615.0	"F": -557}
{"v": 1	"t": 1212594	"P": 1624.5	"F": -348}
{"v": 1	"t": 1212615	"P": 1629.5	"F": -209	"C": 45.35	"D": 3250	"sn": 54091929832280	"file": "/data/device_log/data0000.out"}
{"v": 1	"t": 1212635	"P": 1636.25	"F": -184}
{"v": 1	"t": 1212656	"P": 1632.25	"F": -279}
{"v": 1	"t": 1212676	"P": 1633.5	"F": -402}
{"v": 1	"t": 1212696	"P": 1642.5	"F": -425}
{"v": 1	"t": 1212717	"P": 1647.0	"F": -319}
{"v": 1	"t": 1212737	"P": 1663.25	"F": -72}
{"v": 1	"t": 1212757	"P": 1679.0	"F": 210}
{"v": 1	"t": 1212777	"P": 1691.5	"F": 484}
{"v": 1	"t": 1212798	"P": 1699.5	"F": 614}
{"v": 1	"t": 1212818	"P": 1707.75	"F": 650}
{"v": 1	"t": 1212838	"P": 1719.25	"F": 722}
{"v": 1	"t": 1212859	"P": 1725.75	"F": 750}
{"v": 1	"t": 1212879	"P": 1729.25	"F": 750}
{"v": 1	"t": 1212899	"P": 1737.25	"F": 741}
{"v": 1	"t": 1212920	"P": 1744.75	"F": 741}
{"v": 1	"t": 1212940	"P": 1751.75	"F": 804}
{"v": 1	"t": 1212960	"P": 1757.0	"F": 776}
{"v": 1	"t": 1212980	"P": 1760.75	"F": 685}
{"v": 1	"t": 1213001	"P": 1762.0	"F": 633}
{"v": 1	"t": 1213021	"P": 1769.75	"F": 629}
{"v": 1	"t": 1213041	"P": 1778.75	"F": 687}
{"v": 1	"t": 1213062	"P": 1780.5	"F": 737}
{"v": 1	"t": 1213082	"P": 1781.0	"F": 728}
{"v": 1	"t": 1213102	"P": 1786.0	"F": 723}
{"v": 1	"t": 1213123	"P": 1798.5	"F": 793}
{"v": 1	"t": 1213143	"P": 1800.5	"F": 899}
{"v": 1	"t": 1213163	"P": 1799.0	"F": 922}
{"v": 1	"t": 1213184	"P": 1803.5	"F": 820}
{"v": 1	"t": 1213204	"P": 1807.0	"F": 778}
{"v": 1	"t": 1213225	"P": 1807.0	"F": 723}
{"v": 1	"t": 1213245	"P": 1813.0	"F": 741}
{"v": 1	"t": 1213265	"P": 1815.5	"F": 743}
{"v": 1	"t": 1213285	"P": 1814.75	"F": 737}
{"v": 1	"t": 1213306	"P": 1812.0	"F": 608}
{"v": 1	"t": 1213326	"P": 1813.0	"F": 505}
{"v": 1	"t": 1213346	"P": 1819.5	"F": 396}
{"v": 1	"t": 1213367	"P": 1816.5	"F": 390}
{"v": 1	"t": 1213387	"P": 1815.25	"F": 397}
{"v": 1	"t": 1213407	"P": 1817.5	"F": 409}
{"v": 1	"t": 1213428	"P": 1819.5	"F": 417}
{"v": 1	"t": 1213448	"P": 1818.5	"F": 402}
{"v": 1	"t": 1213468	"P": 1816.5	"F": 375}
{"v": 1	"t": 1213488	"P": 1817.0	"F": 395}
{"v": 1	"t": 1213509	"P": 1823.75	"F": 464}
{"v": 1	"t": 1213529	"P": 1823.0	"F": 512}
{"v": 1	"t": 1213549	"P": 1822.0	"F": 518}
{"v": 1	"t": 1213570	"P": 1821.5	"F": 518}
{"v": 1	"t": 1213590	"P": 1827.75	"F": 520}
{"v": 1	"t": 1213610	"P": 1828.75	"F": 531}
{"v": 1	"t": 1213631	"P": 1828.0	"F": 582	"C": 45.345	"D": 3250	"sn": 54091929832280	"file": "/data/device_log/data0000.out"}
{"v": 1	"t": 1213651	"P": 1827.75	"F": 638}
{"v": 1	"t": 1213671	"P": 1831.5	"F": 620}
{"v": 1	"t": 1213691	"P": 1829.75	"F": 561}
{"v": 1	"t": 1213712	"P": 1830.0	"F": 516}
{"v": 1	"t": 1213732	"P": 1829.75	"F": 512}
{"v": 1	"t": 1213753	"P": 1834.5	"F": 503}
{"v": 1	"t": 1213773	"P": 1830.5	"F": 527}
{"v": 1	"t": 1213794	"P": 1832.0	"F": 501}
{"v": 1	"t": 1213814	"P": 1834.25	"F": 496}
{"v": 1	"t": 1213834	"P": 1832.5	"F": 470}
{"v": 1	"t": 1213854	"P": 1826.75	"F": 403}
{"v": 1	"t": 1213875	"P": 1826.25	"F": 369}
{"v": 1	"t": 1213895	"P": 1829.25	"F": 328}
{"v": 1	"t": 1213915	"P": 1826.5	"F": 291}
{"v": 1	"t": 1213936	"P": 1822.0	"F": 282}
{"v": 1	"t": 1213956	"P": 1821.0	"F": 243}
{"v": 1	"t": 1213976	"P": 1820.0	"F": 209}
{"v": 1	"t": 1213996	"P": 1818.5	"F": 177}
{"v": 1	"t": 1214017	"P": 1814.75	"F": 166}
{"v": 1	"t": 1214037	"P": 1810.25	"F": 168}
{"v": 1	"t": 1214057	"P": 1809.5	"F": 173}
{"v": 1	"t": 1214078	"P": 1808.25	"F": 159}
{"v": 1	"t": 1214098	"P": 1801.5	"F": 85}
{"v": 1	"t": 1214118	"P": 1790.0	"F": -7}
{"v": 1	"t": 1214138	"P": 1776.25	"F": -188}
{"v": 1	"t": 1214159	"P": 1767.25	"F": -508}
{"v": 1	"t": 1214179	"P": 1746.5	"F": -903}
{"v": 1	"t": 1214199	"P": 1723.0	"F": -1326}
{"v": 1	"t": 1214220	"P": 1702.25	"F": -1756}
{"v": 1	"t": 1214240	"P": 1692.75	"F": -1916}
{"v": 1	"t": 1214260	"P": 1678.75	"F": -1960}
{"v": 1	"t": 1214281	"P": 1671.25	"F": -2007}
{"v": 1	"t": 1214301	"P": 1664.5	"F": -1998}
{"v": 1	"t": 1214322	"P": 1660.0	"F": -2026}
{"v": 1	"t": 1214342	"P": 1650.5	"F": -2090}
{"v": 1	"t": 1214362	"P": 1643.5	"F": -1994}
{"v": 1	"t": 1214383	"P": 1641.25	"F": -1848}
{"v": 1	"t": 1214403	"P": 1633.5	"F": -1857}
{"v": 1	"t": 1214423	"P": 1624.5	"F": -1750}
{"v": 1	"t": 1214444	"P": 1619.25	"F": -1686}
{"v": 1	"t": 1214464	"P": 1616.75	"F": -1579}
{"v": 1	"t": 1214484	"P": 1615.0	"F": -1476}
{"v": 1	"t": 1214504	"P": 1612.25	"F": -1456}
{"v": 1	"t": 1214525	"P": 1611.0	"F": -1332}
{"v": 1	"t": 1214545	"P": 1617.75	"F": -1256}
{"v": 1	"t": 1214565	"P": 1616.5	"F": -1091}
{"v": 1	"t": 1214586	"P": 1613.75	"F": -937}
{"v": 1	"t": 1214606	"P": 1614.5	"F": -820}
{"v": 1	"t": 1214626	"P": 1625.25	"F": -686}
{"v": 1	"t": 1214647	"P": 1631.75	"F": -458	"C": 45.355	"D": 3250	"sn": 54091929832280	"file": "/data/device_log/data0000.out"}
{"v": 1	"t": 1214667	"P": 1636.0	"F": -264}
{"v": 1	"t": 1214687	"P": 1647.5	"F": -108}
{"v": 1	"t": 1214707	"P": 1665.25	"F": 43}
{"v": 1	"t": 1214728	"P": 1679.75	"F": 232}
{"v": 1	"t": 1214748	"P": 1682.75	"F": 364}
{"v": 1	"t": 1214768	"P": 1690.5	"F": 405}
{"v": 1	"t": 1214789	"P": 1704.25	"F": 459}
{"v": 1	"t": 1214809	"P": 1720.75	"F": 565}
{"v": 1	"t": 1214829	"P": 1728.0	"F": 685}
{"v": 1	"t": 1214850	"P": 1735.25	"F": 743}
{"v": 1	"t": 1214870	"P": 1749.0	"F": 816}
{"v": 1	"t": 1214891	"P": 1748.5	"F": 901}
{"v": 1	"t": 1214911	"P": 1752.75	"F": 910}
{"v": 1	"t": 1214931	"P": 1764.75	"F": 853}
{"v": 1	"t": 1214952	"P": 1763.0	"F": 768}
{"v": 1	"t": 1214972	"P": 1767.0	"F": 712}
{"v": 1	"t": 1214992	"P": 1776.0	"F": 646}
{"v": 1	"t": 1215012	"P": 1780.5	"F": 678}
{"v": 1	"t": 1215033	"P": 1782.25	"F": 680}
{"v": 1	"t": 1215053	"P": 1783.0	"F": 635}
{"v": 1	"t": 1215073	"P": 1782.5	"F": 597}
{"v": 1	"t": 1215094	"P": 1789.75	"F": 528}
{"v": 1	"t": 1215114	"P": 1793.5	"F": 509}
{"v": 1	"t": 1215134	"P": 1795.25	"F": 508}
{"v": 1	"t": 1215155	"P": 1798.5	"F": 522}
{"v": 1	"t": 1215175	"P": 1803.25	"F": 588}
{"v": 1	"t": 1215195	"P": 1803.75	"F": 601}
{"v": 1	"t": 1215216	"P": 1802.0	"F": 559}
{"v": 1	"t": 1215236	"P": 1799.75	"F": 486}
{"v": 1	"t": 1215256	"P": 1804.0	"F": 425}
{"v": 1	"t": 1215276	"P": 1808.75	"F": 422}
{"v": 1	"t": 1215297	"P": 1809.5	"F": 455}
{"v": 1	"t": 1215317	"P": 1809.75	"F": 480}
{"v": 1	"t": 1215337	"P": 1807.5	"F": 454}
{"v": 1	"t": 1215358	"P": 1812.75	"F": 421}
{"v": 1	"t": 1215378	"P": 1811.75	"F": 390}
{"v": 1	"t": 1215398	"P": 1809.25	"F": 409}
{"v": 1	"t": 1215419	"P": 1814.0	"F": 447}
{"v": 1	"t": 1215439	"P": 1813.5	"F": 438}
{"v": 1	"t": 1215460	"P": 1814.0	"F": 428}
{"v": 1	"t": 1215480	"P": 1816.75	"F": 371}
{"v": 1	"t": 1215500	"P": 1817.25	"F": 354}
{"v": 1	"t": 1215521	"P": 1817.0	"F": 382}
{"v": 1	"t": 1215541	"P": 1815.75	"F": 421}
{"v": 1	"t": 1215561	"P": 1818.5	"F": 442}
{"v": 1	"t": 1215581	"P": 1820.25	"F": 443}
{"v": 1	"t": 1215602	"P": 1818.25	"F": 401}
{"v": 1	"t": 1215622	"P": 1817.5	"F": 402}
{"v": 1	"t": 1215642	"P": 1821.25	"F": 401}
{"v": 1	"t": 1215663	"P": 1824.0	"F": 392	"C": 45.315	"D": 3250	"sn": 54091929832280	"file": "/data/device_log/data0000.out"}
{"v": 1	"t": 1215683	"P": 1822.25	"F": 403}
{"v": 1	"t": 1215703	"P": 1818.5	"F": 416}
{"v": 1	"t": 1215724	"P": 1819.75	"F": 391}
{"v": 1	"t": 1215744	"P": 1822.25	"F": 334}
{"v": 1	"t": 1215764	"P": 1818.5	"F": 285}
{"v": 1	"t": 1215784	"P": 1816.5	"F": 267}
{"v": 1	"t": 1215805	"P": 1815.5	"F": 257}
{"v": 1	"t": 1215825	"P": 1817.0	"F": 223}
{"v": 1	"t": 1215845	"P": 1813.25	"F": 189}
{"v": 1	"t": 1215866	"P": 1808.75	"F": 179}
{"v": 1	"t": 1215886	"P": 1806.0	"F": 168}
{"v": 1	"t": 1215906	"P": 1808.5	"F": 149}
{"v": 1	"t": 1215927	"P": 1804.5	"F": 126}
{"v": 1	"t": 1215947	"P": 1801.25	"F": 108}
{"v": 1	"t": 1215967	"P": 1798.5	"F": 95}
{"v": 1	"t": 1215988	"P": 1793.0	"F": 38}
{"v": 1	"t": 1216008	"P": 1777.0	"F": -83}
{"v": 1	"t": 1216029	"P": 1764.5	"F": -366}
{"v": 1	"t": 1216049	"P": 1749.5	"F": -720}
{"v": 1	"t": 1216070	"P": 1731.25	"F": -1010}
{"v": 1	"t": 1216090	"P": 1722.75	"F": -1195}
{"v": 1	"t": 1216111	"P": 1704.25	"F": -1369}
{"v": 1	"t": 1216131	"P": 1697.0	"F": -1369}
{"v": 1	"t": 1216152	"P": 1685.5	"F": -1406}
{"v": 1	"t": 1216172	"P": 1670.75	"F": -1489}
{"v": 1	"t": 1216193	"P": 1666.5	"F": -1491}
{"v": 1	"t": 1216213	"P": 1662.0	"F": -1577}
{"v": 1	"t": 1216233	"P": 1652.75	"F": -1666}
{"v": 1	"t": 1216253	"P": 1645.5	"F": -1748}
{"v": 1	"t": 1216274	"P": 1644.5	"F": -1909}
{"v": 1	"t": 1216294	"P": 1636.5	"F": -1855}
{"v": 1	"t": 1216314	"P": 1630.5	"F": -1835}
{"v": 1	"t": 1216335	"P": 1619.75	"F": -1695}
{"v": 1	"t": 1216355	"P": 1622.5	"F": -1631}
{"v": 1	"t": 1216375	"P": 1620.5	"F": -1453}
{"v": 1	"t": 1216396	"P": 1616.75	"F": -1281}
{"v": 1	"t": 1216416	"P": 1617.0	"F": -1120}
{"v": 1	"t": 1216436	"P": 1624.5	"F": -860}
{"v": 1	"t": 1216456	"P": 1628.25	"F": -696}
{"v": 1	"t": 1216477	"P": 1632.75	"F": -601}
{"v": 1	"t": 1216497	"P": 1634.5	"F": -516}
{"v": 1	"t": 1216517	"P": 1643.25	"F": -358}
{"v": 1	"t": 1216538	"P": 1654.75	"F": -207}
{"v": 1	"t": 1216558	"P": 1662.0	"F": -53}
{"v": 1	"t": 1216578	"P": 1671.0	"F": 58}
{"v": 1	"t": 1216599	"P": 1677.75	"F": 185}
{"v": 1	"t": 1216619	"P": 1687.5	"F": 221}
{"v": 1	"t": 1216639	"P": 1691.5	"F": 207}
{"v": 1	"t": 1216659	"P": 1698.5	"F": 206}
{"v": 1	"t": 1216680	"P": 1710.75	"F": 222	"C": 45.335	"D": 3250	"sn": 54091929832280	"file": "/data/device_log/data0000.out"}
{"v": 1	"t": 1216700	"P": 1722.5	"F": 303}
{"v": 1	"t": 1216721	"P": 1725.5	"F": 375}
{"v": 1	"t": 1216741	"P": 1730.0	"F": 393}
{"v": 1	"t": 1216761	"P": 1737.0	"F": 355}
{"v": 1	"t": 1216782	"P": 1741.0	"F": 317}
{"v": 1	"t": 1216802	"P": 1741.25	"F": 336}
{"v": 1	"t": 1216822	"P": 1746.25	"F": 400}
{"v": 1	"t": 1216843	"P": 1755.25	"F": 427}
{"v": 1	"t": 1216863	"P": 1752.75	"F": 385}
{"v": 1	"t": 1216883	"P": 1756.25	"F": 361}
{"v": 1	"t": 1216903	"P": 1762.75	"F": 369}
{"v": 1	"t": 1216924	"P": 1768.75	"F": 404}
{"v": 1	"t": 1216944	"P": 1769.25	"F": 460}
{"v": 1	"t": 1216964	"P": 1769.75	"F": 470}
{"v": 1	"t": 1216985	"P": 1772.0	"F": 422}
{"v": 1	"t": 1217005	"P": 1777.5	"F": 401}
{"v": 1	"t": 1217025	"P": 1779.25	"F": 382}
{"v": 1	"t": 1217046	"P": 1777.25	"F": 340}
{"v": 1	"t": 1217066	"P": 1782.0	"F": 319}
{"v": 1	"t": 1217086	"P": 1787.75	"F": 323}
{"v": 1	"t": 1217107	"P": 1784.5	"F": 338}
{"v": 1	"t": 1217127	"P": 1787.25	"F": 350}
{"v": 1	"t": 1217147	"P": 1791.25	"F": 408}
{"v": 1	"t": 1217168	"P": 1795.25	"F": 422}
{"v": 1	"t": 1217188	"P": 1791.75	"F": 387}
{"v": 1	"t": 1217208	"P": 1792.0	"F": 332}
{"v": 1	"t": 1217228	"P": 1791.25	"F": 298}
{"v": 1	"t": 1217249	"P": 1794.5	"F": 279}
{"v": 1	"t": 1217269	"P": 1793.75	"F": 250}
{"v": 1	"t": 1217290	"P": 1791.25	"F": 228}
{"v": 1	"t": 1217310	"P": 1797.0	"F": 219}
{"v": 1	"t": 1217330	"P": 1793.5	"F": 204}
{"v": 1	"t": 1217351	"P": 1790.5	"F": 171}
{"v": 1	"t": 1217371	"P": 1790.0	"F": 149}
{"v": 1	"t": 1217391	"P": 1793.5	"F": 154}
{"v": 1	"t": 1217412	"P": 1791.75	"F": 141}
{"v": 1	"t": 1217432	"P": 1786.25	"F": 119}
{"v": 1	"t": 1217452	"P": 1784.0	"F": 76}
{"v": 1	"t": 1217472	"P": 1785.5	"F": 42}
{"v": 1	"t": 1217493	"P": 1785.75	"F": 43}
{"v": 1	"t": 1217513	"P": 1782.5	"F": 53}
{"v": 1	"t": 1217533	"P": 1777.75	"F": 62}
{"v": 1	"t": 1217554	"P": 1774.25	"F": 14}
{"v": 1	"t": 1217574	"P": 1768.5	"F": -63}
{"v": 1	"t": 1217594	"P": 1759.0	"F": -160}
{"v": 1	"t": 1217615	"P": 1751.25	"F": -255}
{"v": 1	"t": 1217635	"P": 1741.75	"F": -365}
{"v": 1	"t": 1217655	"P": 1733.5	"F": -520}
{"v": 1	"t": 1217675	"P": 1720.0	"F": -693}
{"v": 1	"t": 1217696	"P": 1702.5	"F": -919	"C": 45.325	"D": 3250	"sn": 54091929832280	"file": "/data/device_log/data0000.out"}
{"v": 1	"t": 1217716	"P": 1695.0	"F": -1066}
{"v": 1	"t": 1217736	"P": 1685.5	"F": -1136}
{"v": 1	"t": 1217757	"P": 1671.75	"F": -1308}
{"v": 1	"t": 1217777	"P": 1655.0	"F": -1531}
{"v": 1	"t": 1217797	"P": 1644.5	"F": -1762}
{"v": 1	"t": 1217818	"P": 1636.5	"F": -1916}
{"v": 1	"t": 1217838	"P": 1621.5	"F": -2069}
{"v": 1	"t": 1217859	"P": 1616.25	"F": -2284}
{"v": 1	"t": 1217879	"P": 1619.0	"F": -2397}
{"v": 1	"t": 1217899	"P": 1609.75	"F": -2385}
{"v": 1	"t": 1217919	"P": 1602.0	"F": -2291}
{"v": 1	"t": 1217940	"P": 1596.25	"F": -2098}
{"v": 1	"t": 1217960	"P": 1595.25	"F": -1992}
{"v": 1	"t": 1217980	"P": 1591.0	"F": -1832}
{"v": 1	"t": 1218001	"P": 1584.75	"F": -1861}
{"v": 1	"t": 1218021	"P": 1584.0	"F": -1704}
{"v": 1	"t": 1218041	"P": 1583.75	"F": -1608}
{"v": 1	"t": 1218062	"P": 1581.25	"F": -1588}
{"v": 1	"t": 1218082	"P": 1577.75	"F": -1530}
{"v": 1	"t": 1218102	"P": 1576.5	"F": -1448}
{"v": 1	"t": 1218122	"P": 1583.0	"F": -1374}
{"v": 1	"t": 1218143	"P": 1588.5	"F": -1253}
{"v": 1	"t": 1218163	"P": 1590.0	"F": -1135}
{"v": 1	"t": 1218183	"P": 1590.0	"F": -949}
{"v": 1	"t": 1218204	"P": 1600.75	"F": -922}
{"v": 1	"t": 1218224	"P": 1602.5	"F": -879}
{"v": 1	"t": 1218244	"P": 1594.0	"F": -1019}
{"v": 1	"t": 1218265	"P": 1585.0	"F": -1257}
{"v": 1	"t": 1218285	"P": 1585.75	"F": -1467}
{"v": 1	"t": 1218305	"P": 1583.5	"F": -1469}
{"v": 1	"t": 1218326	"P": 1585.75	"F": -1302}
{"v": 1	"t": 1218346	"P": 1592.0	"F": -1077}
{"v": 1	"t": 1218366	"P": 1598.0	"F": -779}
{"v": 1	"t": 1218387	"P": 1604.5	"F": -652}
{"v": 1	"t": 1218407	"P": 1609.25	"F": -615}
{"v": 1	"t": 1218428	"P": 1617.25	"F": -510}
{"v": 1	"t": 1218448	"P": 1620.25	"F": -420}
{"v": 1	"t": 1218468	"P": 1619.0	"F": -471}
{"v": 1	"t": 1218488	"P": 1616.0	"F": -581}
{"v": 1	"t": 1218509	"P": 1618.5	"F": -671}
{"v": 1	"t": 1218529	"P": 1618.75	"F": -745}
{"v": 1	"t": 1218549	"P": 1619.25	"F": -736}
{"v": 1	"t": 1218570	"P": 1626.0	"F": -543}
{"v": 1	"t": 1218590	"P": 1640.5	"F": -263}
{"v": 1	"t": 1218610	"P": 1655.25	"F": -58}
{"v": 1	"t": 1218630	"P": 1661.5	"F": 53}
{"v": 1	"t": 1218651	"P": 1669.0	"F": 154}
{"v": 1	"t": 1218671	"P": 1677.25	"F": 211}
{"v": 1	"t": 1218691	"P": 1687.75	"F": 228}
{"v": 1	"t": 1218712	"P": 1698.0	"F": 249	"C": 45.325	"D": 3250	"sn": 54091929832280	"file": "/data/device_log/data0000.out"}
{"v": 1	"t": 1218732	"P": 1702.75	"F": 304}
{"v": 1	"t": 1218752	"P": 1711.0	"F": 368}
{"v": 1	"t": 1218773	"P": 1725.5	"F": 410}
{"v": 1	"t": 1218793	"P": 1729.75	"F": 505}
{"v": 1	"t": 1218813	"P": 1734.25	"F": 669}
{"v": 1	"t": 1218833	"P": 1742.75	"F": 838}
{"v": 1	"t": 1218854	"P": 1752.75	"F": 866}
{"v": 1	"t": 1218874	"P": 1751.75	"F": 830}
{"v": 1	"t": 1218894	"P": 1757.5	"F": 688}
{"v": 1	"t": 1218915	"P": 1760.75	"F": 642}
{"v": 1	"t": 1218935	"P": 1767.25	"F": 628}
{"v": 1	"t": 1218956	"P": 1765.0	"F": 539}
{"v": 1	"t": 1218976	"P": 1768.75	"F": 479}
{"v": 1	"t": 1218996	"P": 1774.25	"F": 423}
{"v": 1	"t": 1219017	"P": 1776.0	"F": 426}
{"v": 1	"t": 1219037	"P": 1777.0	"F": 409}
{"v": 1	"t": 1219057	"P": 1777.0	"F": 370}
{"v": 1	"t": 1219078	"P": 1780.5	"F": 299}
{"v": 1	"t": 1219098	"P": 1784.25	"F": 296}
{"v": 1	"t": 1219118	"P": 1783.5	"F": 331}
{"v": 1	"t": 1219139	"P": 1783.75	"F": 326}
{"v": 1	"t": 1219159	"P": 1784.25	"F": 264}
{"v": 1	"t": 1219179	"P": 1786.25	"F": 215}
{"v": 1	"t": 1219199	"P": 1785.75	"F": 222}
{"v": 1	"t": 1219220	"P": 1785.75	"F": 243}
{"v": 1	"t": 1219240	"P": 1789.0	"F": 253}
{"v": 1	"t": 1219260	"P": 1788.5	"F": 227}
{"v": 1	"t": 1219281	"P": 1788.5	"F": 220}
{"v": 1	"t": 1219301	"P": 1784.75	"F": 201}
{"v": 1	"t": 1219321	"P": 1784.0	"F": 149}
{"v": 1	"t": 1219342	"P": 1782.5	"F": 85}
{"v": 1	"t": 1219362	"P": 1778.75	"F": 41}
{"v": 1	"t": 1219382	"P": 1773.25	"F": 18}
{"v": 1	"t": 1219402	"P": 1777.75	"F": 10}
{"v": 1	"t": 1219423	"P": 1777.0	"F": 22}
{"v": 1	"t": 1219443	"P": 1773.0	"F": 56}
{"v": 1	"t": 1219463	"P": 1768.75	"F": 63}
{"v": 1	"t": 1219484	"P": 1768.5	"F": 23}
{"v": 1	"t": 1219504	"P": 1765.0	"F": -1}
{"v": 1	"t": 1219525	"P": 1759.0	"F": -40}
{"v": 1	"t": 1219545	"P": 1756.5	"F": -107}
{"v": 1	"t": 1219566	"P": 1745.5	"F": -184}
{"v": 1	"t": 1219586	"P": 1739.75	"F": -279}
{"v": 1	"t": 1219607	"P": 1730.75	"F": -411}
{"v": 1	"t": 1219627	"P": 1717.25	"F": -567}
{"v": 1	"t": 1219648	"P": 1712.5	"F": -727}
{"v": 1	"t": 1219668	"P": 1702.0	"F": -843}
{"v": 1	"t": 1219688	"P": 1690.25	"F": -885}
{"v": 1	"t": 1219709	"P": 1688.25	"F": -868}
{"v": 1	"t": 1219729	"P": 1681.0	"F": -872	"C": 45.32	"D": 3250	"sn": 54091929832280	"file": "/data/device_log/data0000.out"}
{"v": 1	"t": 1219749	"P": 1673.0	"F": -841}
{"v": 1	"t": 1219770	"P": 1663.5	"F": -878}
{"v": 1	"t": 1219790	"P": 1663.25	"F": -967}
{"v": 1	"t": 1219810	"P": 1651.75	"F": -1065}
{"v": 1	"t": 1219831	"P": 1639.5	"F": -1259}
{"v": 1	"t": 1219851	"P": 1629.0	"F": -1350}
{"v": 1	"t": 1219871	"P": 1636.0	"F": -1447}
{"v": 1	"t": 1219892	"P": 1631.5	"F": -1557}
{"v": 1	"t": 1219912	"P": 1626.75	"F": -1536}
{"v": 1	"t": 1219932	"P": 1625.0	"F": -1418}
{"v": 1	"t": 1219952	"P": 1626.75	"F": -1273}
{"v": 1	"t": 1219973	"P": 1627.75	"F": -1091}
{"v": 1	"t": 1219993	"P": 1622.75	"F": -979}
{"v": 1	"t": 1220013	"P": 1621.0	"F": -896}
{"v": 1	"t": 1220034	"P": 1619.5	"F": -894}
{"v": 1	"t": 1220054	"P": 1610.0	"F": -1037}
{"v": 1	"t": 1220074	"P": 1598.0	"F": -1348}
{"v": 1	"t": 1220095	"P": 1588.75	"F": -1513}
{"v": 1	"t": 1220115	"P": 1584.0	"F": -1774}
{"v": 1	"t": 1220135	"P": 1579.75	"F": -1986}
{"v": 1	"t": 1220156	"P": 1577.75	"F": -1880}
{"v": 1	"t": 1220176	"P": 1576.5	"F": -1706}
{"v": 1	"t": 1220196	"P": 1586.25	"F": -1354}
{"v": 1	"t": 1220217	"P": 1593.75	"F": -1110}
{"v": 1	"t": 1220237	"P": 1594.5	"F": -949}
{"v": 1	"t": 1220258	"P": 1603.5	"F": -876}
{"v": 1	"t": 1220278	"P": 1597.75	"F": -968}
{"v": 1	"t": 1220298	"P": 1570.5	"F": -1550}
{"v": 1	"t": 1220319	"P": 1542.5	"F": -2637}
{"v": 1	"t": 1220339	"P": 1517.5	"F": -3757}
{"v": 1	"t": 1220359	"P": 1514.5	"F": -4455}
{"v": 1	"t": 1220379	"P": 1503.5	"F": -4550}
{"v": 1	"t": 1220400	"P": 1502.25	"F": -4637}
{"v": 1	"t": 1220420	"P": 1498.5	"F": -4560}
{"v": 1	"t": 1220440	"P": 1492.75	"F": -4724}
{"v": 1	"t": 1220461	"P": 1485.75	"F": -4828}
{"v": 1	"t": 1220481	"P": 1484.75	"F": -4841}
{"v": 1	"t": 1220501	"P": 1489.5	"F": -4600}
{"v": 1	"t": 1220522	"P": 1479.25	"F": -4528}
{"v": 1	"t": 1220542	"P": 1477.0	"F": -4625}
{"v": 1	"t": 1220562	"P": 1473.25	"F": -4558}
{"v": 1	"t": 1220582	"P": 1475.0	"F": -4577}
{"v": 1	"t": 1220603	"P": 1471.75	"F": -4411}
{"v": 1	"t": 1220623	"P": 1468.5	"F": -4314}
{"v": 1	"t": 1220643	"P": 1465.75	"F": -4483}
{"v": 1	"t": 1220664	"P": 1471.75	"F": -4509}
{"v": 1	"t": 1220684	"P": 1474.25	"F": -4586}
{"v": 1	"t": 1220704	"P": 1473.5	"F": -4614}
{"v": 1	"t": 1220725	"P": 1472.25	"F": -4607}
{"v": 1	"t": 1220745	"P": 1477.75	"F": -4442	"C": 45.35	"D": 3250	"sn": 54091929832280	"file": "/data/device_log/data0000.out"}
{"v": 1	"t": 1220765	"P": 1480.5	"F": -4663}
{"v": 1	"t": 1220786	"P": 1471.0	"F": -4553}
{"v": 1	"t": 1220806	"P": 1469.75	"F": -4553}
{"v": 1	"t": 1220826	"P": 1472.0	"F": -4347}
{"v": 1	"t": 1220847	"P": 1472.0	"F": -4340}
{"v": 1	"t": 1220867	"P": 1467.5	"F": -4516}
{"v": 1	"t": 1220887	"P": 1472.5	"F": -4650}
{"v": 1	"t": 1220908	"P": 1473.5	"F": -4614}
{"v": 1	"t": 1220928	"P": 1473.25	"F": -4607}
{"v": 1	"t": 1220948	"P": 1469.0	"F": -4630}
{"v": 1	"t": 1220969	"P": 1470.5	"F": -4357}
{"v": 1	"t": 1220989	"P": 1474.75	"F": -4352}
{"v": 1	"t": 1221009	"P": 1467.25	"F": -4698}
{"v": 1	"t": 1221029	"P": 1468.5	"F": -4346}
{"v": 1	"t": 1221050	"P": 1472.25	"F": -4460}
{"v": 1	"t": 1221070	"P": 1467.5	"F": -4403}
{"v": 1	"t": 1221090	"P": 1469.5	"F": -4321}
{"v": 1	"t": 1221111	"P": 1467.0	"F": -4298}
{"v": 1	"t": 1221131	"P": 1463.25	"F": -4242}
{"v": 1	"t": 1221151	"P": 1469.75	"F": -4242}
{"v": 1	"t": 1221172	"P": 1476.0	"F": -4155}
{"v": 1	"t": 1221192	"P": 1465.5	"F": -4133}
{"v": 1	"t": 1221212	"P": 1469.75	"F": -4406}
{"v": 1	"t": 1221233	"P": 1476.75	"F": -4409}
{"v": 1	"t": 1221253	"P": 1473.75	"F": -4599}
{"v": 1	"t": 1221273	"P": 1468.5	"F": -4363}
{"v": 1	"t": 1221293	"P": 1472.25	"F": -4550}
{"v": 1	"t": 1221314	"P": 1473.25	"F": -4566}
{"v": 1	"t": 1221334	"P": 1468.25	"F": -4617}
{"v": 1	"t": 1221355	"P": 1473.25	"F": -4554}
{"v": 1	"t": 1221375	"P": 1470.75	"F": -4395}
{"v": 1	"t": 1221395	"P": 1476.5	"F": -4430}
{"v": 1	"t": 1221415	"P": 1473.25	"F": -4376}
{"v": 1	"t": 1221436	"P": 1472.0	"F": -4250}
{"v": 1	"t": 1221456	"P": 1472.5	"F": -4365}
{"v": 1	"t": 1221476	"P": 1469.25	"F": -4235}
{"v": 1	"t": 1221497	"P": 1476.25	"F": -4490}
{"v": 1	"t": 1221517	"P": 1477.25	"F": -4332}
{"v": 1	"t": 1221537	"P": 1472.25	"F": -4347}
{"v": 1	"t": 1221557	"P": 1478.0	"F": -4376}
{"v": 1	"t": 1221578	"P": 1478.0	"F": -4464}
{"v": 1	"t": 1221598	"P": 1480.0	"F": -4439}
{"v": 1	"t": 1221618	"P": 1478.0	"F": -4446}
{"v": 1	"t": 1221639	"P": 1476.25	"F": -4573}
{"v": 1	"t": 1221659	"P": 1476.5	"F": -4404}
{"v": 1	"t": 1221679	"P": 1474.5	"F": -4330}
{"v": 1	"t": 1221699	"P": 1474.75	"F": -4182}
{"v": 1	"t": 1221720	"P": 1475.5	"F": -4358}
{"v": 1	"t": 1221740	"P": 1475.5	"F": -4468}
{"v": 1	"t": 1221760	"P": 1471.75	"F": -4080	"C": 45.345	"D": 3250	"sn": 54091929832280	"file": "/data/device_log/data0000.out"}
{"v": 1	"t": 1221781	"P": 1469.25	"F": -4139}
{"v": 1	"t": 1221801	"P": 1470.25	"F": -4171}
{"v": 1	"t": 1221821	"P": 1473.75	"F": -4264}
{"v": 1	"t": 1221842	"P": 1475.75	"F": -4309}
{"v": 1	"t": 1221862	"P": 1467.5	"F": -4229}
{"v": 1	"t": 1221882	"P": 1473.25	"F": -4292}
{"v": 1	"t": 1221903	"P": 1473.5	"F": -4313}
{"v": 1	"t": 1221923	"P": 1464.0	"F": -4264}
{"v": 1	"t": 1221944	"P": 1472.0	"F": -4175}
{"v": 1	"t": 1221964	"P": 1472.0	"F": -4092}
{"v": 1	"t": 1221984	"P": 1469.75	"F": -4207}
{"v": 1	"t": 1222005	"P": 1468.75	"F": -4246}
{"v": 1	"t": 1222025	"P": 1468.25	"F": -4137}
{"v": 1	"t": 1222045	"P": 1465.75	"F": -4061}
{"v": 1	"t": 1222066	"P": 1466.5	"F": -4513}
{"v": 1	"t": 1222086	"P": 1466.0	"F": -4284}
{"v": 1	"t": 1222107	"P": 1468.25	"F": -4179}
{"v": 1	"t": 1222127	"P": 1470.75	"F": -4254}
{"v": 1	"t": 1222147	"P": 1465.5	"F": -4177}
{"v": 1	"t": 1222168	"P": 1467.75	"F": -4241}
{"v": 1	"t": 1222188	"P": 1470.75	"F": -4343}
{"v": 1	"t": 1222208	"P": 1471.25	"F": -4163}
{"v": 1	"t": 1222229	"P": 1477.0	"F": -4313}
{"v": 1	"t": 1222249	"P": 1470.25	"F": -4228}
{"v": 1	"t": 1222270	"P": 1471.5	"F": -4287}
{"v": 1	"t": 1222290	"P": 1470.0	"F": -4247}
{"v": 1	"t": 1222310	"P": 1477.25	"F": -4183}
{"v": 1	"t": 1222331	"P": 1471.25	"F": -4304}
{"v": 1	"t": 1222351	"P": 1473.0	"F": -4414}
{"v": 1	"t": 1222371	"P": 1471.25	"F": -4246}
{"v": 1	"t": 1222392	"P": 1475.25	"F": -4325}
{"v": 1	"t": 1222412	"P": 1469.5	"F": -4246}
{"v": 1	"t": 1222433	"P": 1472.5	"F": -4266}
{"v": 1	"t": 1222453	"P": 1473.25	"F": -4168}
{"v": 1	"t": 1222473	"P": 1470.5	"F": -4250}
{"v": 1	"t": 1222494	"P": 1474.25	"F": -4350}
{"v": 1	"t": 1222514	"P": 1476.75	"F": -4402}
{"v": 1	"t": 1222535	"P": 1472.25	"F": -4281}
{"v": 1	"t": 1222555	"P": 1470.0	"F": -4192}
{"v": 1	"t": 1222575	"P": 1474.25	"F": -4142}
{"v": 1	"t": 1222596	"P": 1470.75	"F": -4302}
{"v": 1	"t": 1222616	"P": 1474.5	"F": -4290}
{"v": 1	"t": 1222636	"P": 1477.5	"F": -4352}
{"v": 1	"t": 1222657	"P": 1476.25	"F": -4150}
{"v": 1	"t": 1222677	"P": 1471.25	"F": -4259}
{"v": 1	"t": 1222697	"P": 1477.75	"F": -4437}
{"v": 1	"t": 1222718	"P": 1479.0	"F": -4277}
{"v": 1	"t": 1222738	"P": 1471.75	"F": -4423}
{"v": 1	"t": 1222759	"P": 1471.75	"F": -4330}
{"v": 1	"t": 1222779	"P": 1477.75	"F": -4318	"C": 45.295	"D": 3250	"sn": 54091929832280	"file": "/data/device_log/data0000.out"}
{"v": 1	"t": 1222799	"P": 1472.5	"F": -4246}
{"v": 1	"t": 1222820	"P": 1471.25	"F": -4287}
{"v": 1	"t": 1222840	"P": 1472.5	"F": -4310}
{"v": 1	"t": 1222860	"P": 1479.75	"F": -4246}
{"v": 1	"t": 1222881	"P": 1472.25	"F": -4483}
{"v": 1	"t": 1222901	"P": 1474.75	"F": -4556}
{"v": 1	"t": 1222921	"P": 1477.5	"F": -4290}
{"v": 1	"t": 1222942	"P": 1477.5	"F": -4273}
{"v": 1	"t": 1222962	"P": 1473.5	"F": -4394}
{"v": 1	"t": 1222983	"P": 1482.0	"F": -4402}
{"v": 1	"t": 1223003	"P": 1470.75	"F": -4581}
{"v": 1	"t": 1223023	"P": 1471.25	"F": -4402}
{"v": 1	"t": 1223044	"P": 1478.5	"F": -4191}
{"v": 1	"t": 1223064	"P": 1477.25	"F": -4264}
{"v": 1	"t": 1223085	"P": 1472.75	"F": -4213}
{"v": 1	"t": 1223105	"P": 1473.75	"F": -4195}
{"v": 1	"t": 1223125	"P": 1477.0	"F": -4305}
{"v": 1	"t": 1223146	"P": 1473.0	"F": -4282}
{"v": 1	"t": 1223166	"P": 1478.25	"F": -4248}
{"v": 1	"t": 1223187	"P": 1474.0	"F": -4151}
{"v": 1	"t": 1223207	"P": 1475.25	"F": -4375}
{"v": 1	"t": 1223227	"P": 1474.25	"F": -4409}
{"v": 1	"t": 1223248	"P": 1478.25	"F": -4354}
{"v": 1	"t": 1223268	"P": 1476.0	"F": -4623}
{"v": 1	"t": 1223289	"P": 1472.5	"F": -4632}
{"v": 1	"t": 1223309	"P": 1475.25	"F": -4558}
{"v": 1	"t": 1223329	"P": 1470.0	"F": -4496}
{"v": 1	"t": 1223350	"P": 1469.25	"F": -4483}
{"v": 1	"t": 1223370	"P": 1473.0	"F": -4394}
{"v": 1	"t": 1223391	"P": 1475.75	"F": -4367}
{"v": 1	"t": 1223411	"P": 1467.75	"F": -4266}
{"v": 1	"t": 1223431	"P": 1473.5	"F": -4313}
{"v": 1	"t": 1223452	"P": 1472.75	"F": -4272}
{"v": 1	"t": 1223472	"P": 1466.5	"F": -4176}
{"v": 1	"t": 1223493	"P": 1476.75	"F": -4241}
{"v": 1	"t": 1223513	"P": 1475.5	"F": -4402}
{"v": 1	"t": 1223533	"P": 1468.5	"F": -4428}
{"v": 1	"t": 1223554	"P": 1475.75	"F": -4569}
{"v": 1	"t": 1223574	"P": 1476.75	"F": -4417}
{"v": 1	"t": 1223594	"P": 1469.25	"F": -4464}
{"v": 1	"t": 1223615	"P": 1469.5	"F": -4468}
{"v": 1	"t": 1223635	"P": 1478.25	"F": -4308}
{"v": 1	"t": 1223656	"P": 1476.75	"F": -4330}
{"v": 1	"t": 1223676	"P": 1475.75	"F": -4549}
{"v": 1	"t": 1223696	"P": 1476.5	"F": -4127}
{"v": 1	"t": 1223717	"P": 1475.0	"F": -4094}
{"v": 1	"t": 1223737	"P": 1473.5	"F": -4307}
{"v": 1	"t": 1223757	"P": 1474.75	"F": -4323}
{"v": 1	"t": 1223778	"P": 1479.0	"F": -4223}
{"v": 1	"t": 1223798	"P": 1468.75	"F": -4234	"C": 45.31	"D": 3250	"sn": 54091929832280	"file": "/data/device_log/data0000.out"}
{"v": 1	"t": 1223818	"P": 1468.0	"F": -4420}
{"v": 1	"t": 1223839	"P": 1475.75	"F": -4378}
{"v": 1	"t": 1223859	"P": 1472.5	"F": -4273}
{"v": 1	"t": 1223880	"P": 1472.25	"F": -4163}
{"v": 1	"t": 1223900	"P": 1478.0	"F": -4365}
{"v": 1	"t": 1223920	"P": 1478.0	"F": -4277}
{"v": 1	"t": 1223941	"P": 1478.25	"F": -4355}
{"v": 1	"t": 1223961	"P": 1473.0	"F": -4284}
{"v": 1	"t": 1223982	"P": 1477.25	"F": -4225}
{"v": 1	"t": 1224002	"P": 1471.75	"F": -4332}
{"v": 1	"t": 1224022	"P": 1471.75	"F": -4422}
{"v": 1	"t": 1224043	"P": 1474.75	"F": -4391}
{"v": 1	"t": 1224063	"P": 1473.0	"F": -4282}
{"v": 1	"t": 1224083	"P": 1470.25	"F": -4293}
{"v": 1	"t": 1224104	"P": 1481.5	"F": -4382}
{"v": 1	"t": 1224124	"P": 1478.25	"F": -4405}
{"v": 1	"t": 1224145	"P": 1471.75	"F": -4319}
{"v": 1	"t": 1224165	"P": 1472.75	"F": -4446}
{"v": 1	"t": 1224185	"P": 1477.75	"F": -4522}
{"v": 1	"t": 1224206	"P": 1470.75	"F": -4371}
{"v": 1	"t": 1224226	"P": 1474.75	"F": -4226}
{"v": 1	"t": 1224246	"P": 1473.5	"F": -4455}
{"v": 1	"t": 1224267	"P": 1472.5	"F": -4396}
{"v": 1	"t": 1224287	"P": 1470.0	"F": -4530}
{"v": 1	"t": 1224308	"P": 1472.5	"F": -4491}
{"v": 1	"t": 1224328	"P": 1477.0	"F": -4539}
{"v": 1	"t": 1224348	"P": 1469.0	"F": -4469}
{"v": 1	"t": 1224369	"P": 1473.0	"F": -4623}
{"v": 1	"t": 1224389	"P": 1474.75	"F": -4627}
{"v": 1	"t": 1224409	"P": 1471.0	"F": -4381}
{"v": 1	"t": 1224430	"P": 1472.5	"F": -4357}
{"v": 1	"t": 1224450	"P": 1476.75	"F": -4248}
{"v": 1	"t": 1224470	"P": 1476.25	"F": -4464}
{"v": 1	"t": 1224491	"P": 1470.0	"F": -4339}
{"v": 1	"t": 1224511	"P": 1475.5	"F": -4514}
{"v": 1	"t": 1224532	"P": 1474.75	"F": -4632}
{"v": 1	"t": 1224552	"P": 1472.5	"F": -4586}
{"v": 1	"t": 1224572	"P": 1472.0	"F": -4329}
{"v": 1	"t": 1224593	"P": 1475.5	"F": -4448}
{"v": 1	"t": 1224613	"P": 1472.25	"F": -4589}
{"v": 1	"t": 1224634	"P": 1472.25	"F": -4401}
{"v": 1	"t": 1224654	"P": 1475.0	"F": -4373}
{"v": 1	"t": 1224674	"P": 1473.0	"F": -4302}
{"v": 1	"t": 1224695	"P": 1471.25	"F": -4337}
{"v": 1	"t": 1224715	"P": 1477.25	"F": -4453}
{"v": 1	"t": 1224736	"P": 1473.5	"F": -4191}
{"v": 1	"t": 1224756	"P": 1471.0	"F": -4139}
{"v": 1	"t": 1224776	"P": 1479.25	"F": -4456}
{"v": 1	"t": 1224797	"P": 1478.25	"F": -4344}
{"v": 1	"t": 1224817	"P": 1473.5	"F": -4372	"C": 45.28	"D": 3250	"sn": 54091929832280	"file": "/data/device_log/data0000.out"}
{"v": 1	"t": 1224837	"P": 1477.5	"F": -4349}
{"v": 1	"t": 1224858	"P": 1472.25	"F": -4493}
{"v": 1	"t": 1224878	"P": 1478.75	"F": -4399}
{"v": 1	"t": 1224898	"P": 1470.75	"F": -4296}
{"v": 1	"t": 1224919	"P": 1476.0	"F": -4334}
{"v": 1	"t": 1224939	"P": 1477.25	"F": -4529}
{"v": 1	"t": 1224960	"P": 1474.0	"F": -4311}
{"v": 1	"t": 1224980	"P": 1471.25	"F": -4333}
{"v": 1	"t": 1225000	"P": 1471.25	"F": -4315}
{"v": 1	"t": 1225021	"P": 1474.0	"F": -4455}
{"v": 1	"t": 1225041	"P": 1472.75	"F": -4271}
{"v": 1	"t": 1225061	"P": 1472.5	"F": -4406}
{"v": 1	"t": 1225082	"P": 1475.75	"F": -4461}
{"v": 1	"t": 1225102	"P": 1467.0	"F": -4578}
{"v": 1	"t": 1225122	"P": 1476.0	"F": -4410}
{"v": 1	"t": 1225143	"P": 1472.75	"F": -4378}
{"v": 1	"t": 1225163	"P": 1474.25	"F": -4282}
{"v": 1	"t": 1225184	"P": 1470.0	"F": -4430}
{"v": 1	"t": 1225204	"P": 1472.75	"F": -4454}
{"v": 1	"t": 1225224	"P": 1470.75	"F": -4579}
{"v": 1	"t": 1225245	"P": 1466.5	"F": -4535}
{"v": 1	"t": 1225265	"P": 1473.75	"F": -4352}
{"v": 1	"t": 1225286	"P": 1466.75	"F": -4387}
{"v": 1	"t": 1225306	"P": 1466.25	"F": -4320}
{"v": 1	"t": 1225326	"P": 1472.25	"F": -4469}
{"v": 1	"t": 1225347	"P": 1469.75	"F": -4462}
{"v": 1	"t": 1225367	"P": 1470.25	"F": -4250}
{"v": 1	"t": 1225388	"P": 1475.5	"F": -4424}
{"v": 1	"t": 1225408	"P": 1471.25	"F": -4466}
{"v": 1	"t": 1225428	"P": 1467.0	"F": -4535}
{"v": 1	"t": 1225449	"P": 1475.25	"F": -4579}
{"v": 1	"t": 1225469	"P": 1475.75	"F": -4480}
{"v": 1	"t": 1225489	"P": 1470.25	"F": -4588}
{"v": 1	"t": 1225510	"P": 1472.0	"F": -4448}
{"v": 1	"t": 1225530	"P": 1474.25	"F": -4445}
{"v": 1	"t": 1225550	"P": 1473.75	"F": -4229}
{"v": 1	"t": 1225571	"P": 1470.75	"F": -4208}
{"v": 1	"t": 1225591	"P": 1475.75	"F": -4470}
{"v": 1	"t": 1225612	"P": 1475.0	"F": -4621}
{"v": 1	"t": 1225632	"P": 1471.5	"F": -4382}
{"v": 1	"t": 1225652	"P": 1475.75	"F": -4511}
{"v": 1	"t": 1225673	"P": 1476.5	"F": -4400}
{"v": 1	"t": 1225693	"P": 1474.75	"F": -4457}
{"v": 1	"t": 1225713	"P": 1468.25	"F": -4382}
{"v": 1	"t": 1225734	"P": 1470.5	"F": -4476}
{"v": 1	"t": 1225754	"P": 1478.75	"F": -4397}
{"v": 1	"t": 1225774	"P": 1473.25	"F": -4402}
{"v": 1	"t": 1225795	"P": 1473.0	"F": -4545}
{"v": 1	"t": 1225815	"P": 1469.5	"F": -4454}
{"v": 1	"t": 1225836	"P": 1474.75	"F": -4299	"C": 45.305	"D": 3250	"sn": 54091929832280	"file": "/data/device_log/data0000.out"}
{"v": 1	"t": 1225856	"P": 1474.5	"F": -4452}
{"v": 1	"t": 1225876	"P": 1473.75	"F": -4548}
{"v": 1	"t": 1225897	"P": 1472.5	"F": -4454}
{"v": 1	"t": 1225917	"P": 1469.0	"F": -4438}
{"v": 1	"t": 1225938	"P": 1474.5	"F": -4641}
{"v": 1	"t": 1225958	"P": 1473.75	"F": -4590}
{"v": 1	"t": 1225978	"P": 1468.75	"F": -4658}
{"v": 1	"t": 1225999	"P": 1473.5	"F": -4603}
{"v": 1	"t": 1226019	"P": 1474.5	"F": -4336}
{"v": 1	"t": 1226039	"P": 1474.0	"F": -4494}
{"v": 1	"t": 1226060	"P": 1470.25	"F": -4434}
{"v": 1	"t": 1226080	"P": 1476.25	"F": -4347}
{"v": 1	"t": 1226101	"P": 1467.0	"F": -4304}
{"v": 1	"t": 1226121	"P": 1469.25	"F": -4434}
{"v": 1	"t": 1226141	"P": 1476.75	"F": -4367}
{"v": 1	"t": 1226162	"P": 1472.75	"F": -4206}
{"v": 1	"t": 1226182	"P": 1470.0	"F": -4299}
{"v": 1	"t": 1226202	"P": 1469.5	"F": -4383}
{"v": 1	"t": 1226223	"P": 1475.75	"F": -4313}
{"v": 1	"t": 1226243	"P": 1471.75	"F": -4520}
{"v": 1	"t": 1226264	"P": 1470.0	"F": -4635}
{"v": 1	"t": 1226284	"P": 1477.5	"F": -4569}
{"v": 1	"t": 1226304	"P": 1471.5	"F": -4500}
{"v": 1	"t": 1226325	"P": 1467.75	"F": -4330}
{"v": 1	"t": 1226345	"P": 1472.5	"F": -4275}
{"v": 1	"t": 1226365	"P": 1473.25	"F": -4471}
{"v": 1	"t": 1226386	"P": 1470.75	"F": -4281}
{"v": 1	"t": 1226406	"P": 1476.5	"F": -4624}
{"v": 1	"t": 1226426	"P": 1471.75	"F": -4401}
{"v": 1	"t": 1226447	"P": 1472.0	"F": -4500}
{"v": 1	"t": 1226467	"P": 1470.0	"F": -4442}
{"v": 1	"t": 1226488	"P": 1475.0	"F": -4441}
{"v": 1	"t": 1226508	"P": 1474.75	"F": -4411}
{"v": 1	"t": 1226528	"P": 1466.75	"F": -4465}
{"v": 1	"t": 1226549	"P": 1476.0	"F": -4417}
{"v": 1	"t": 1226569	"P": 1478.75	"F": -4457}
{"v": 1	"t": 1226589	"P": 1470.25	"F": -4109}
{"v": 1	"t": 1226610	"P": 1474.5	"F": -4581}
{"v": 1	"t": 1226630	"P": 1474.75	"F": -4443}
{"v": 1	"t": 1226651	"P": 1471.25	"F": -4410}
{"v": 1	"t": 1226671	"P": 1469.0	"F": -4402}
{"v": 1	"t": 1226691	"P": 1480.25	"F": -4419}
{"v": 1	"t": 1226712	"P": 1475.25	"F": -4535}
{"v": 1	"t": 1226732	"P": 1469.0	"F": -4448}
{"v": 1	"t": 1226753	"P": 1473.75	"F": -4391}
{"v": 1	"t": 1226773	"P": 1471.5	"F": -4366}
{"v": 1	"t": 1226793	"P": 1473.0	"F": -4432}
{"v": 1	"t": 1226814	"P": 1470.5	"F": -4490}
{"v": 1	"t": 1226834	"P": 1475.5	"F": -4572}
{"v": 1	"t": 1226855	"P": 1468.5	"F": -4563	"C": 45.29	"D": 3250	"sn": 54091929832280	"file": "/data/device_log/data0000.out"}
{"v": 1	"t": 1226875	"P": 1476.5	"F": -4394}
{"v": 1	"t": 1226896	"P": 1477.25	"F": -4510}
{"v": 1	"t": 1226916	"P": 1478.25	"F": -4471}
{"v": 1	"t": 1226936	"P": 1473.0	"F": -4314}
{"v": 1	"t": 1226957	"P": 1475.25	"F": -4234}
{"v": 1	"t": 1226977	"P": 1472.5	"F": -4231}
{"v": 1	"t": 1226998	"P": 1480.5	"F": -4430}
{"v": 1	"t": 1227018	"P": 1477.25	"F": -4575}
{"v": 1	"t": 1227038	"P": 1470.25	"F": -4384}
{"v": 1	"t": 1227059	"P": 1469.75	"F": -4683}
{"v": 1	"t": 1227079	"P": 1473.75	"F": -4272}
{"v": 1	"t": 1227099	"P": 1474.5	"F": -4335}
{"v": 1	"t": 1227120	"P": 1470.5	"F": -4559}
{"v": 1	"t": 1227140	"P": 1476.0	"F": -4350}
{"v": 1	"t": 1227161	"P": 1475.25	"F": -4380}
{"v": 1	"t": 1227181	"P": 1468.5	"F": -4408}
{"v": 1	"t": 1227201	"P": 1474.5	"F": -4612}
{"v": 1	"t": 1227222	"P": 1473.5	"F": -4357}
{"v": 1	"t": 1227242	"P": 1466.75	"F": -4196}
{"v": 1	"t": 1227262	"P": 1476.0	"F": -4344}
{"v": 1	"t": 1227283	"P": 1474.0	"F": -4435}
{"v": 1	"t": 1227303	"P": 1471.0	"F": -4307}
{"v": 1	"t": 1227324	"P": 1473.5	"F": -4547}
{"v": 1	"t": 1227344	"P": 1472.25	"F": -4511}
{"v": 1	"t": 1227364	"P": 1469.5	"F": -4581}
{"v": 1	"t": 1227385	"P": 1477.5	"F": -4625}
{"v": 1	"t": 1227405	"P": 1479.0	"F": -4336}
{"v": 1	"t": 1227425	"P": 1473.25	"F": -4322}
{"v": 1	"t": 1227446	"P": 1472.5	"F": -4313}
{"v": 1	"t": 1227466	"P": 1473.0	"F": -4254}
{"v": 1	"t": 1227486	"P": 1474.5	"F": -4346}
{"v": 1	"t": 1227507	"P": 1471.0	"F": -4217}
{"v": 1	"t": 1227527	"P": 1468.0	"F": -4220}
{"v": 1	"t": 1227548	"P": 1474.0	"F": -4377}
{"v": 1	"t": 1227568	"P": 1473.0	"F": -4384}
{"v": 1	"t": 1227588	"P": 1471.5	"F": -4499}
{"v": 1	"t": 1227609	"P": 1463.75	"F": -4321}
{"v": 1	"t": 1227629	"P": 1454.5	"F": -4264}
{"v": 1	"t": 1227649	"P": 1438.0	"F": -4207}
{"v": 1	"t": 1227670	"P": 1425.25	"F": -4218}
{"v": 1	"t": 1227690	"P": 1412.25	"F": -4035}
{"v": 1	"t": 1227711	"P": 1390.75	"F": -3817}
{"v": 1	"t": 1227731	"P": 1375.75	"F": -3522}
{"v": 1	"t": 1227751	"P": 1359.25	"F": -3397}
{"v": 1	"t": 1227772	"P": 1340.25	"F": -3292}
{"v": 1	"t": 1227792	"P": 1318.5	"F": -3226}
{"v": 1	"t": 1227812	"P": 1300.0	"F": -3057}
{"v": 1	"t": 1227833	"P": 1285.25	"F": -2982}
{"v": 1	"t": 1227853	"P": 1266.5	"F": -2737}
{"v": 1	"t": 1227874	"P": 1251.75	"F": -2512	"C": 45.265	"D": 3250	"sn": 54091929832280	"file": "/data/device_log/data0000.out"}
{"v": 1	"t": 1227894	"P": 1243.75	"F": -2309}
{"v": 1	"t": 1227914	"P": 1224.5	"F": -2238}
{"v": 1	"t": 1227935	"P": 1211.0	"F": -2143}
{"v": 1	"t": 1227955	"P": 1203.0	"F": -2189}
{"v": 1	"t": 1227975	"P": 1189.0	"F": -2038}
{"v": 1	"t": 1227996	"P": 1175.75	"F": -1931}
{"v": 1	"t": 1228016	"P": 1167.25	"F": -1879}
{"v": 1	"t": 1228036	"P": 1161.5	"F": -1759}
{"v": 1	"t": 1228057	"P": 1149.0	"F": -1616}
{"v": 1	"t": 1228077	"P": 1137.5	"F": -1573}
{"v": 1	"t": 1228098	"P": 1135.0	"F": -1505}
{"v": 1	"t": 1228118	"P": 1124.75	"F": -1481}
{"v": 1	"t": 1228138	"P": 1115.25	"F": -1367}
{"v": 1	"t": 1228159	"P": 1112.5	"F": -1333}
{"v": 1	"t": 1228179	"P": 1107.0	"F": -1221}
{"v": 1	"t": 1228199	"P": 1099.0	"F": -1189}
{"v": 1	"t": 1228220	"P": 1096.5	"F": -1094}
{"v": 1	"t": 1228240	"P": 1097.0	"F": -1154}
{"v": 1	"t": 1228261	"P": 1090.5	"F": -1062}
{"v": 1	"t": 1228281	"P": 1085.5	"F": -995}
{"v": 1	"t": 1228301	"P": 1085.75	"F": -1006}
{"v": 1	"t": 1228322	"P": 1078.75	"F": -946}
{"v": 1	"t": 1228342	"P": 1077.0	"F": -909}
{"v": 1	"t": 1228363	"P": 1080.0	"F": -916}
{"v": 1	"t": 1228383	"P": 1072.0	"F": -869}
{"v": 1	"t": 1228403	"P": 1067.5	"F": -881}
{"v": 1	"t": 1228424	"P": 1068.75	"F": -842}
{"v": 1	"t": 1228444	"P": 1066.25	"F": -821}
{"v": 1	"t": 1228464	"P": 1062.0	"F": -807}
{"v": 1	"t": 1228485	"P": 1060.25	"F": -780}
{"v": 1	"t": 1228505	"P": 1062.5	"F": -768}
{"v": 1	"t": 1228526	"P": 1060.25	"F": -763}
{"v": 1	"t": 1228546	"P": 1055.25	"F": -756}
{"v": 1	"t": 1228566	"P": 1056.25	"F": -747}
{"v": 1	"t": 1228587	"P": 1054.25	"F": -689}
{"v": 1	"t": 1228607	"P": 1050.75	"F": -679}
{"v": 1	"t": 1228627	"P": 1049.75	"F": -678}
{"v": 1	"t": 1228648	"P": 1051.5	"F": -646}
{"v": 1	"t": 1228668	"P": 1046.75	"F": -626}
{"v": 1	"t": 1228688	"P": 1043.5	"F": -618}
{"v": 1	"t": 1228709	"P": 1048.25	"F": -608}
{"v": 1	"t": 1228729	"P": 1045.5	"F": -597}
{"v": 1	"t": 1228750	"P": 1041.25	"F": -576}
{"v": 1	"t": 1228770	"P": 1042.5	"F": -528}
{"v": 1	"t": 1228790	"P": 1043.25	"F": -548}
{"v": 1	"t": 1228811	"P": 1038.75	"F": -524}
{"v": 1	"t": 1228831	"P": 1038.0	"F": -516}
{"v": 1	"t": 1228851	"P": 1040.25	"F": -521}
{"v": 1	"t": 1228872	"P": 1037.0	"F": -505}
{"v": 1	"t": 1228892	"P": 1032.75	"F": -512	"C": 45.28	"D": 3250	"sn": 54091929832280	"file": "/data/device_log/data0000.out"}
{"v": 1	"t": 1228913	"P": 1038.0	"F": -465}
{"v": 1	"t": 1228933	"P": 1035.75	"F": -468}
{"v": 1	"t": 1228953	"P": 1031.75	"F": -458}
{"v": 1	"t": 1228974	"P": 1036.25	"F": -445}
{"v": 1	"t": 1228994	"P": 1035.75	"F": -453}
{"v": 1	"t": 1229014	"P": 1032.0	"F": -425}
{"v": 1	"t": 1229035	"P": 1031.75	"F": -439}
{"v": 1	"t": 1229055	"P": 1035.5	"F": -468}
{"v": 1	"t": 1229076	"P": 1031.75	"F": -420}
{"v": 1	"t": 1229096	"P": 1029.5	"F": -430}
{"v": 1	"t": 1229116	"P": 1034.0	"F": -431}
{"v": 1	"t": 1229137	"P": 1032.75	"F": -428}
{"v": 1	"t": 1229157	"P": 1029.75	"F": -417}
{"v": 1	"t": 1229177	"P": 1032.75	"F": -427}
{"v": 1	"t": 1229198	"P": 1032.0	"F": -443}
{"v": 1	"t": 1229218	"P": 1029.0	"F": -431}
{"v": 1	"t": 1229238	"P": 1026.75	"F": -420}
{"v": 1	"t": 1229259	"P": 1031.25	"F": -415}
{"v": 1	"t": 1229279	"P": 1026.75	"F": -390}
{"v": 1	"t": 1229300	"P": 1023.75	"F": -400}
{"v": 1	"t": 1229320	"P": 1029.0	"F": -391}
{"v": 1	"t": 1229340	"P": 1030.25	"F": -388}
{"v": 1	"t": 1229361	"P": 1027.0	"F": -372}
{"v": 1	"t": 1229381	"P": 1027.0	"F": -375}
{"v": 1	"t": 1229401	"P": 1030.5	"F": -367}
{"v": 1	"t": 1229422	"P": 1026.0	"F": -368}
{"v": 1	"t": 1229442	"P": 1023.75	"F": -360}
{"v": 1	"t": 1229463	"P": 1028.25	"F": -358}
{"v": 1	"t": 1229483	"P": 1026.0	"F": -347}
{"v": 1	"t": 1229503	"P": 1023.75	"F": -357}
{"v": 1	"t": 1229524	"P": 1025.75	"F": -349}
{"v": 1	"t": 1229544	"P": 1027.25	"F": -341}
{"v": 1	"t": 1229565	"P": 1023.0	"F": -330}
{"v": 1	"t": 1229585	"P": 1025.0	"F": -328}
{"v": 1	"t": 1229605	"P": 1027.0	"F": -329}
{"v": 1	"t": 1229626	"P": 1021.5	"F": -320}
{"v": 1	"t": 1229646	"P": 1021.0	"F": -307}
{"v": 1	"t": 1229666	"P": 1025.75	"F": -310}
{"v": 1	"t": 1229687	"P": 1022.5	"F": -315}
{"v": 1	"t": 1229707	"P": 1018.75	"F": -314}
{"v": 1	"t": 1229728	"P": 1024.0	"F": -299}
{"v": 1	"t": 1229748	"P": 1022.25	"F": -280}
{"v": 1	"t": 1229768	"P": 1020.0	"F": -278}
{"v": 1	"t": 1229789	"P": 1022.75	"F": -282}
{"v": 1	"t": 1229809	"P": 1023.25	"F": -279}
{"v": 1	"t": 1229829	"P": 1021.5	"F": -278}
{"v": 1	"t": 1229850	"P": 1019.0	"F": -285}
{"v": 1	"t": 1229870	"P": 1023.5	"F": -287}
{"v": 1	"t": 1229890	"P": 1021.5	"F": -297}
{"v": 1	"t": 1229911	"P": 1017.75	"F": -288	"C": 45.305	"D": 3250	"sn": 54091929832280	"file": "/data/device_log/data0000.out"}
{"v": 1	"t": 1229931	"P": 1020.75	"F": -283}
{"v": 1	"t": 1229952	"P": 1024.0	"F": -283}
{"v": 1	"t": 1229972	"P": 1019.0	"F": -280}
{"v": 1	"t": 1229992	"P": 1016.5	"F": -275}
{"v": 1	"t": 1230013	"P": 1024.5	"F": -269}
{"v": 1	"t": 1230033	"P": 1020.25	"F": -271}
{"v": 1	"t": 1230053	"P": 1018.0	"F": -274}
{"v": 1	"t": 1230074	"P": 1021.0	"F": -280}
{"v": 1	"t": 1230094	"P": 1022.0	"F": -279}
{"v": 1	"t": 1230114	"P": 1017.0	"F": -271}
{"v": 1	"t": 1230135	"P": 1019.75	"F": -262}
{"v": 1	"t": 1230155	"P": 1023.75	"F": -271}
{"v": 1	"t": 1230176	"P": 1018.5	"F": -266}
{"v": 1	"t": 1230196	"P": 1017.0	"F": -258}
{"v": 1	"t": 1230216	"P": 1022.5	"F": -260}
{"v": 1	"t": 1230237	"P": 1019.25	"F": -264}
{"v": 1	"t": 1230257	"P": 1015.75	"F": -257}
{"v": 1	"t": 1230278	"P": 1022.0	"F": -255}
{"v": 1	"t": 1230298	"P": 1018.75	"F": -253}
{"v": 1	"t": 1230318	"P": 1017.25	"F": -256}
{"v": 1	"t": 1230339	"P": 1020.0	"F": -262}
{"v": 1	"t": 1230359	"P": 1018.75	"F": -257}
{"v": 1	"t": 1230380	"P": 1016.75	"F": -254}
{"v": 1	"t": 1230400	"P": 1021.5	"F": -245}
{"v": 1	"t": 1230421	"P": 1016.25	"F": -249}
{"v": 1	"t": 1230441	"P": 1017.75	"F": -249}
{"v": 1	"t": 1230461	"P": 1022.5	"F": -248}
{"v": 1	"t": 1230482	"P": 1019.5	"F": -241}
{"v": 1	"t": 1230502	"P": 1016.75	"F": -244}
{"v": 1	"t": 1230523	"P": 1020.75	"F": -241}
{"v": 1	"t": 1230543	"P": 1020.75	"F": -239}
{"v": 1	"t": 1230563	"P": 1015.75	"F": -247}
{"v": 1	"t": 1230584	"P": 1018.25	"F": -244}
{"v": 1	"t": 1230604	"P": 1019.75	"F": -245}
{"v": 1	"t": 1230624	"P": 1017.75	"F": -248}
{"v": 1	"t": 1230645	"P": 1016.25	"F": -245}
{"v": 1	"t": 1230665	"P": 1021.75	"F": -243}
{"v": 1	"t": 1230685	"P": 1020.5	"F": -250}
{"v": 1	"t": 1230706	"P": 1016.75	"F": -247}
{"v": 1	"t": 1230726	"P": 1020.25	"F": -247}
{"v": 1	"t": 1230747	"P": 1021.75	"F": -254}
{"v": 1	"t": 1230767	"P": 1016.5	"F": -263}
{"v": 1	"t": 1230787	"P": 1017.25	"F": -264}
{"v": 1	"t": 1230808	"P": 1022.25	"F": -251}
{"v": 1	"t": 1230828	"P": 1018.25	"F": -250}
{"v": 1	"t": 1230848	"P": 1015.5	"F": -250}
{"v": 1	"t": 1230869	"P": 1019.0	"F": -239}
{"v": 1	"t": 1230889	"P": 1019.5	"F": -237}
{"v": 1	"t": 1230909	"P": 1015.25	"F": -243}
{"v": 1	"t": 1230930	"P": 1016.75	"F": -241	"C": 45.27	"D": 3250	"sn": 54091929832280	"file": "/data/device_log/data0000.out"}
{"v": 1	"t": 1230950	"P": 1019.0	"F": -226}
{"v": 1	"t": 1230971	"P": 1015.25	"F": -218}
{"v": 1	"t": 1230991	"P": 1015.0	"F": -216}
{"v": 1	"t": 1231011	"P": 1018.25	"F": -215}
{"v": 1	"t": 1231032	"P": 1015.5	"F": -217}
{"v": 1	"t": 1231052	"P": 1013.0	"F": -216}
{"v": 1	"t": 1231073	"P": 1020.75	"F": -218}
{"v": 1	"t": 1231093	"P": 1017.25	"F": -207}
{"v": 1	"t": 1231113	"P": 1014.0	"F": -207}
{"v": 1	"t": 1231134	"P": 1017.0	"F": -212}
{"v": 1	"t": 1231154	"P": 1015.75	"F": -210}
{"v": 1	"t": 1231175	"P": 1011.75	"F": -201}
{"v": 1	"t": 1231195	"P": 1016.5	"F": -203}
{"v": 1	"t": 1231215	"P": 1016.25	"F": -201}
{"v": 1	"t": 1231236	"P": 1013.25	"F": -199}
{"v": 1	"t": 1231256	"P": 1012.5	"F": -189}
{"v": 1	"t": 1231276	"P": 1018.5	"F": -191}
{"v": 1	"t": 1231297	"P": 1015.0	"F": -195}
{"v": 1	"t": 1231317	"P": 1012.0	"F": -198}
{"v": 1	"t": 1231338	"P": 1017.5	"F": -199}
{"v": 1	"t": 1231358	"P": 1017.0	"F": -191}
{"v": 1	"t": 1231378	"P": 1013.25	"F": -192}
{"v": 1	"t": 1231399	"P": 1013.25	"F": -191}
{"v": 1	"t": 1231419	"P": 1017.25	"F": -190}
{"v": 1	"t": 1231439	"P": 1013.75	"F": -183}
{"v": 1	"t": 1231460	"P": 1013.25	"F": -184}
{"v": 1	"t": 1231480	"P": 1015.25	"F": -183}
{"v": 1	"t": 1231500	"P": 1014.25	"F": -184}
{"v": 1	"t": 1231521	"P": 1011.0	"F": -181}
{"v": 1	"t": 1231541	"P": 1014.5	"F": -181}
{"v": 1	"t": 1231562	"P": 1015.5	"F": -174}
{"v": 1	"t": 1231582	"P": 1012.0	"F": -170}
{"v": 1	"t": 1231602	"P": 1012.25	"F": -170}
{"v": 1	"t": 1231623	"P": 1014.0	"F": -171}
{"v": 1	"t": 1231643	"P": 1012.0	"F": -169}
{"v": 1	"t": 1231663	"P": 1011.0	"F": -164}
{"v": 1	"t": 1231684	"P": 1014.25	"F": -161}
{"v": 1	"t": 1231704	"P": 1013.75	"F": -160}
{"v": 1	"t": 1231725	"P": 1011.0	"F": -160}
{"v": 1	"t": 1231745	"P": 1015.25	"F": -157}
{"v": 1	"t": 1231765	"P": 1014.5	"F": -156}
{"v": 1	"t": 1231786	"P": 1010.5	"F": -158}
{"v": 1	"t": 1231806	"P": 1013.25	"F": -160}
{"v": 1	"t": 1231827	"P": 1016.5	"F": -164}
{"v": 1	"t": 1231847	"P": 1010.75	"F": -163}
{"v": 1	"t": 1231867	"P": 1008.75	"F": -153}
{"v": 1	"t": 1231888	"P": 1015.25	"F": -153}
{"v": 1	"t": 1231908	"P": 1012.25	"F": -157}
{"v": 1	"t": 1231928	"P": 1008.5	"F": -158}
{"v": 1	"t": 1231949	"P": 1014.0	"F": -153	"C": 45.285	"D": 3250	"sn": 54091929832280	"file": "/data/device_log/data0000.out"}
{"v": 1	"t": 1231969	"P": 1014.75	"F": -154}
{"v": 1	"t": 1231989	"P": 1009.0	"F": -156}
{"v": 1	"t": 1232010	"P": 1011.25	"F": -157}
{"v": 1	"t": 1232030	"P": 1016.5	"F": -157}
{"v": 1	"t": 1232051	"P": 1010.75	"F": -151}
{"v": 1	"t": 1232071	"P": 1009.25	"F": -147}
{"v": 1	"t": 1232091	"P": 1016.0	"F": -144}
{"v": 1	"t": 1232112	"P": 1013.5	"F": -145}
{"v": 1	"t": 1232132	"P": 1008.75	"F": -150}
{"v": 1	"t": 1232152	"P": 1012.5	"F": -150}
{"v": 1	"t": 1232173	"P": 1015.0	"F": -153}
{"v": 1	"t": 1232193	"P": 1010.25	"F": -155}
{"v": 1	"t": 1232214	"P": 1010.25	"F": -152}
{"v": 1	"t": 1232234	"P": 1015.5	"F": -151}
{"v": 1	"t": 1232254	"P": 1013.0	"F": -152}
{"v": 1	"t": 1232275	"P": 1011.25	"F": -149}
{"v": 1	"t": 1232295	"P": 1014.0	"F": -148}
{"v": 1	"t": 1232315	"P": 1015.25	"F": -147}
{"v": 1	"t": 1232336	"P": 1009.25	"F": -143}
{"v": 1	"t": 1232356	"P": 1010.25	"F": -140}
{"v": 1	"t": 1232376	"P": 1015.5	"F": -144}
{"v": 1	"t": 1232397	"P": 1010.25	"F": -147}
{"v": 1	"t": 1232417	"P": 1008.0	"F": -144}
{"v": 1	"t": 1232438	"P": 1014.0	"F": -142}
{"v": 1	"t": 1232458	"P": 1009.25	"F": -143}
{"v": 1	"t": 1232478	"P": 1008.0	"F": -145}
{"v": 1	"t": 1232499	"P": 1014.75	"F": -142}
{"v": 1	"t": 1232519	"P": 1014.0	"F": -139}
{"v": 1	"t": 1232539	"P": 1008.5	"F": -138}
{"v": 1	"t": 1232560	"P": 1011.75	"F": -140}
{"v": 1	"t": 1232580	"P": 1015.0	"F": -141}
{"v": 1	"t": 1232601	"P": 1008.75	"F": -137}
{"v": 1	"t": 1232621	"P": 1008.75	"F": -136}
{"v": 1	"t": 1232641	"P": 1013.25	"F": -138}
{"v": 1	"t": 1232662	"P": 1013.0	"F": -137}
{"v": 1	"t": 1232682	"P": 1010.0	"F": -138}
{"v": 1	"t": 1232702	"P": 1012.0	"F": -140}
{"v": 1	"t": 1232723	"P": 1012.5	"F": -137}
{"v": 1	"t": 1232743	"P": 1009.25	"F": -137}
{"v": 1	"t": 1232764	"P": 1010.25	"F": -135}
{"v": 1	"t": 1232784	"P": 1013.75	"F": -133}
{"v": 1	"t": 1232804	"P": 1008.75	"F": -132}
{"v": 1	"t": 1232825	"P": 1007.25	"F": -132}
{"v": 1	"t": 1232845	"P": 1012.25	"F": -132}
{"v": 1	"t": 1232865	"P": 1014.0	"F": -133}
{"v": 1	"t": 1232886	"P": 1009.25	"F": -133}
{"v": 1	"t": 1232906	"P": 1009.25	"F": -129}
{"v": 1	"t": 1232926	"P": 1012.5	"F": -128}
{"v": 1	"t": 1232947	"P": 1010.75	"F": -130}
{"v": 1	"t": 1232967	"P": 1007.75	"F": -128	"C": 45.255	"D": 3250	"sn": 54091929832280	"file": "/data/device_log/data0000.out"}
{"v": 1	"t": 1232988	"P": 1012.25	"F": -127}
{"v": 1	"t": 1233008	"P": 1011.75	"F": -128}
{"v": 1	"t": 1233028	"P": 1008.25	"F": -128}
{"v": 1	"t": 1233049	"P": 1014.0	"F": -125}
{"v": 1	"t": 1233069	"P": 1011.75	"F": -122}
{"v": 1	"t": 1233090	"P": 1008.0	"F": -120}
{"v": 1	"t": 1233110	"P": 1011.25	"F": -119}
{"v": 1	"t": 1233130	"P": 1010.25	"F": -116}
{"v": 1	"t": 1233151	"P": 1008.5	"F": -115}
{"v": 1	"t": 1233171	"P": 1009.25	"F": -113}
{"v": 1	"t": 1233191	"P": 1011.75	"F": -111}
{"v": 1	"t": 1233212	"P": 1007.75	"F": -111}
{"v": 1	"t": 1233232	"P": 1006.75	"F": -110}
{"v": 1	"t": 1233253	"P": 1013.0	"F": -109}
{"v": 1	"t": 1233273	"P": 1010.25	"F": -109}
{"v": 1	"t": 1233293	"P": 1006.25	"F": -109}
{"v": 1	"t": 1233314	"P": 1010.25	"F": -109}
{"v": 1	"t": 1233334	"P": 1011.25	"F": -109}
{"v": 1	"t": 1233354	"P": 1009.0	"F": -109}
{"v": 1	"t": 1233375	"P": 1008.25	"F": -108}
{"v": 1	"t": 1233395	"P": 1013.25	"F": -108}
{"v": 1	"t": 1233416	"P": 1008.25	"F": -107}
{"v": 1	"t": 1233436	"P": 1007.0	"F": -108}
{"v": 1	"t": 1233456	"P": 1010.75	"F": -107}
{"v": 1	"t": 1233477	"P": 1010.25	"F": -107}
{"v": 1	"t": 1233497	"P": 1008.0	"F": -104}
{"v": 1	"t": 1233517	"P": 1010.0	"F": -103}
{"v": 1	"t": 1233538	"P": 1010.75	"F": -101}
{"v": 1	"t": 1233558	"P": 1008.75	"F": -100}
{"v": 1	"t": 1233578	"P": 1007.25	"F": -97}
{"v": 1	"t": 1233599	"P": 1010.5	"F": -96}
{"v": 1	"t": 1233619	"P": 1010.0	"F": -93}
{"v": 1	"t": 1233640	"P": 1006.25	"F": -92}
{"v": 1	"t": 1233660	"P": 1012.25	"F": -91}
{"v": 1	"t": 1233680	"P": 1010.5	"F": -94}
{"v": 1	"t": 1233701	"P": 1007.0	"F": -97}
{"v": 1	"t": 1233721	"P": 1014.25	"F": -99}
{"v": 1	"t": 1233742	"P": 1012.25	"F": -101}
{"v": 1	"t": 1233762	"P": 1007.75	"F": -101}
{"v": 1	"t": 1233782	"P": 1007.5	"F": -101}
{"v": 1	"t": 1233803	"P": 1010.5	"F": -98}
{"v": 1	"t": 1233823	"P": 1007.0	"F": -94}
{"v": 1	"t": 1233844	"P": 1006.5	"F": -93}
{"v": 1	"t": 1233864	"P": 1011.75	"F": -93}
{"v": 1	"t": 1233884	"P": 1007.25	"F": -92}
{"v": 1	"t": 1233905	"P": 1007.25	"F": -91}
{"v": 1	"t": 1233925	"P": 1013.5	"F": -91}
{"v": 1	"t": 1233946	"P": 1010.5	"F": -92}
{"v": 1	"t": 1233966	"P": 1006.75	"F": -93}
{"v": 1	"t": 1233986	"P": 1011.0	"F": -93	"C": 45.295	"D": 3250	"sn": 54091929832280	"file": "/data/device_log/data0000.out"}
{"v": 1	"t": 1234007	"P": 1008.75	"F": -94}
{"v": 1	"t": 1234027	"P": 1006.5	"F": -94}
{"v": 1	"t": 1234048	"P": 1011.0	"F": -94}
{"v": 1	"t": 1234068	"P": 1010.25	"F": -94}
{"v": 1	"t": 1234088	"P": 1007.0	"F": -96}
{"v": 1	"t": 1234109	"P": 1009.75	"F": -97}
{"v": 1	"t": 1234129	"P": 1012.25	"F": -98}
{"v": 1	"t": 1234149	"P": 1008.5	"F": -99}
{"v": 1	"t": 1234170	"P": 1008.5	"F": -100}
{"v": 1	"t": 1234190	"P": 1010.5	"F": -102}
{"v": 1	"t": 1234211	"P": 1010.5	"F": -103}
{"v": 1	"t": 1234231	"P": 1007.75	"F": -103}
{"v": 1	"t": 1234251	"P": 1013.0	"F": -103}
{"v": 1	"t": 1234272	"P": 1010.75	"F": -104}
{"v": 1	"t": 1234292	"P": 1005.5	"F": -105}
{"v": 1	"t": 1234312	"P": 1011.0	"F": -104}
{"v": 1	"t": 1234333	"P": 1010.0	"F": -103}
{"v": 1	"t": 1234353	"P": 1007.25	"F": -103}
{"v": 1	"t": 1234374	"P": 1007.25	"F": -104}
{"v": 1	"t": 1234394	"P": 1014.5	"F": -107}
{"v": 1	"t": 1234414	"P": 1012.0	"F": -111}
{"v": 1	"t": 1234435	"P": 1006.5	"F": -117}
{"v": 1	"t": 1234455	"P": 1011.25	"F": -123}
{"v": 1	"t": 1234475	"P": 1009.75	"F": -128}
{"v": 1	"t": 1234496	"P": 1008.0	"F": -133}
{"v": 1	"t": 1234516	"P": 1008.0	"F": -136}
{"v": 1	"t": 1234536	"P": 1013.5	"F": -134}
{"v": 1	"t": 1234557	"P": 1010.0	"F": -133}
{"v": 1	"t": 1234577	"P": 1009.0	"F": -129}
{"v": 1	"t": 1234598	"P": 1012.0	"F": -127}
{"v": 1	"t": 1234618	"P": 1012.0	"F": -124}
{"v": 1	"t": 1234638	"P": 1008.0	"F": -121}
{"v": 1	"t": 1234659	"P": 1009.75	"F": -121}
{"v": 1	"t": 1234679	"P": 1011.75	"F": -121}
{"v": 1	"t": 1234699	"P": 1010.5	"F": -122}
{"v": 1	"t": 1234720	"P": 1007.75	"F": -122}
{"v": 1	"t": 1234740	"P": 1011.5	"F": -121}
{"v": 1	"t": 1234760	"P": 1010.25	"F": -121}
{"v": 1	"t": 1234781	"P": 1008.25	"F": -120}
{"v": 1	"t": 1234801	"P": 1013.0	"F": -121}
{"v": 1	"t": 1234822	"P": 1010.75	"F": -119}
{"v": 1	"t": 1234842	"P": 1007.0	"F": -120}
{"v": 1	"t": 1234862	"P": 1013.25	"F": -120}
{"v": 1	"t": 1234883	"P": 1011.25	"F": -118}
{"v": 1	"t": 1234903	"P": 1008.25	"F": -120}
{"v": 1	"t": 1234924	"P": 1010.25	"F": -120}
{"v": 1	"t": 1234944	"P": 1014.0	"F": -119}
{"v": 1	"t": 1234964	"P": 1008.75	"F": -119}
{"v": 1	"t": 1234985	"P": 1008.25	"F": -118}
{"v": 1	"t": 1235005	"P": 1012.5	"F": -117	"C": 45.285	"D": 3250	"sn": 54091929832280	"file": "/data/device_log/data0000.out"}
{"v": 1	"t": 1235025	"P": 1008.75	"F": -116}
{"v": 1	"t": 1235046	"P": 1007.5	"F": -116}
{"v": 1	"t": 1235066	"P": 1012.5	"F": -117}
{"v": 1	"t": 1235087	"P": 1010.75	"F": -118}
{"v": 1	"t": 1235107	"P": 1009.5	"F": -119}
{"v": 1	"t": 1235127	"P": 1007.25	"F": -119}
{"v": 1	"t": 1235148	"P": 1013.5	"F": -119}
{"v": 1	"t": 1235168	"P": 1009.5	"F": -118}
{"v": 1	"t": 1235188	"P": 1008.0	"F": -119}
{"v": 1	"t": 1235209	"P": 1012.25	"F": -120}
{"v": 1	"t": 1235229	"P": 1011.25	"F": -126}
{"v": 1	"t": 1235250	"P": 1008.0	"F": -127}
{"v": 1	"t": 1235270	"P": 1011.0	"F": -126}
{"v": 1	"t": 1235290	"P": 1014.0	"F": -124}
{"v": 1	"t": 1235311	"P": 1010.75	"F": -122}
{"v": 1	"t": 1235331	"P": 1008.0	"F": -118}
{"v": 1	"t": 1235351	"P": 1013.25	"F": -115}
{"v": 1	"t": 1235372	"P": 1011.5	"F": -112}
{"v": 1	"t": 1235392	"P": 1007.5	"F": -110}
{"v": 1	"t": 1235412	"P": 1012.0	"F": -109}
{"v": 1	"t": 1235433	"P": 1012.0	"F": -108}
{"v": 1	"t": 1235453	"P": 1007.5	"F": -108}
{"v": 1	"t": 1235474	"P": 1007.5	"F": -107}
{"v": 1	"t": 1235494	"P": 1011.25	"F": -105}
{"v": 1	"t": 1235514	"P": 1009.0	"F": -103}
{"v": 1	"t": 1235534	"P": 1007.5	"F": -104}
{"v": 1	"t": 1235555	"P": 1007.0	"F": -104}
{"v": 1	"t": 1235575	"P": 1012.25	"F": -105}
{"v": 1	"t": 1235595	"P": 1009.25	"F": -104}
{"v": 1	"t": 1235616	"P": 1008.0	"F": -104}
{"v": 1	"t": 1235636	"P": 1006.75	"F": -103}
{"v": 1	"t": 1235656	"P": 1010.5	"F": -101}
{"v": 1	"t": 1235677	"P": 1010.0	"F": -99}
{"v": 1	"t": 1235697	"P": 1008.0	"F": -97}
{"v": 1	"t": 1235717	"P": 1006.25	"F": -95}
{"v": 1	"t": 1235737	"P": 1007.0	"F": -95}
{"v": 1	"t": 1235758	"P": 1012.25	"F": -93}
{"v": 1	"t": 1235778	"P": 1008.75	"F": -92}
{"v": 1	"t": 1235798	"P": 1005.25	"F": -90}
{"v": 1	"t": 1235818	"P": 1007.25	"F": -89}
{"v": 1	"t": 1235839	"P": 1011.75	"F": -87}
{"v": 1	"t": 1235859	"P": 1008.75	"F": -85}
{"v": 1	"t": 1235879	"P": 1007.5	"F": -85}
{"v": 1	"t": 1235900	"P": 1006.0	"F": -84}
{"v": 1	"t": 1235920	"P": 1009.75	"F": -84}
{"v": 1	"t": 1235940	"P": 1010.0	"F": -83}
{"v": 1	"t": 1235961	"P": 1008.25	"F": -82}
{"v": 1	"t": 1235981	"P": 999.5	"F": -82}
{"v": 1	"t": 1236001	"P": 1011.25	"F": -83}
{"v": 1	"t": 1236021	"P": 1010.5	"F": -83	"C": 45.295	"D": 3250	"sn": 54091929832280	"file": "/data/device_log/data0000.out"}
{"v": 1	"t": 1236042	"P": 1007.0	"F": -83}
{"v": 1	"t": 1236062	"P": 1006.25	"F": -81}
{"v": 1	"t": 1236082	"P": 1009.0	"F": -80}
{"v": 1	"t": 1236103	"P": 1008.75	"F": -79}
{"v": 1	"t": 1236123	"P": 1006.25	"F": -77}
{"v": 1	"t": 1236143	"P": 1004.0	"F": -74}
{"v": 1	"t": 1236164	"P": 1007.5	"F": -72}
{"v": 1	"t": 1236184	"P": 1010.5	"F": -69}
{"v": 1	"t": 1236204	"P": 1005.25	"F": -67}
{"v": 1	"t": 1236225	"P": 1004.5	"F": -66}
{"v": 1	"t": 1236245	"P": 1007.5	"F": -70}
{"v": 1	"t": 1236265	"P": 1009.5	"F": -75}
{"v": 1	"t": 1236285	"P": 1007.5	"F": -77}
{"v": 1	"t": 1236306	"P": 1004.5	"F": -76}
{"v": 1	"t": 1236326	"P": 1004.25	"F": -73}
{"v": 1	"t": 1236346	"P": 1009.0	"F": -70}
{"v": 1	"t": 1236367	"P": 1007.5	"F": -68}
{"v": 1	"t": 1236387	"P": 1006.75	"F": -67}
{"v": 1	"t": 1236407	"P": 1005.0	"F": -68}
{"v": 1	"t": 1236427	"P": 1009.5	"F": -69}
{"v": 1	"t": 1236448	"P": 1008.75	"F": -68}
{"v": 1	"t": 1236468	"P": 1006.25	"F": -67}
{"v": 1	"t": 1236488	"P": 1004.25	"F": -65}
{"v": 1	"t": 1236509	"P": 1008.0	"F": -64}
{"v": 1	"t": 1236529	"P": 1009.75	"F": -63}
{"v": 1	"t": 1236549	"P": 1007.5	"F": -63}
{"v": 1	"t": 1236569	"P": 1005.75	"F": -63}
{"v": 1	"t": 1236590	"P": 1007.25	"F": -62}
{"v": 1	"t": 1236610	"P": 1011.0	"F": -61}
{"v": 1	"t": 1236630	"P": 1009.25	"F": -62}
{"v": 1	"t": 1236651	"P": 1007.0	"F": -63}
{"v": 1	"t": 1236671	"P": 1003.5	"F": -65}
{"v": 1	"t": 1236691	"P": 1010.75	"F": -67}
{"v": 1	"t": 1236712	"P": 1008.5	"F": -67}
{"v": 1	"t": 1236732	"P": 1005.75	"F": -66}
{"v": 1	"t": 1236752	"P": 1002.25	"F": -65}
{"v": 1	"t": 1236772	"P": 1011.5	"F": -63}
{"v": 1	"t": 1236793	"P": 1008.75	"F": -63}
{"v": 1	"t": 1236813	"P": 1006.25	"F": -67}
{"v": 1	"t": 1236833	"P": 1006.5	"F": -69}
{"v": 1	"t": 1236854	"P": 1008.0	"F": -71}
{"v": 1	"t": 1236874	"P": 1010.75	"F": -72}
{"v": 1	"t": 1236894	"P": 1007.0	"F": -71}
{"v": 1	"t": 1236915	"P": 1003.25	"F": -69}
{"v": 1	"t": 1236935	"P": 1005.5	"F": -66}
{"v": 1	"t": 1236955	"P": 1010.75	"F": -63}
{"v": 1	"t": 1236975	"P": 1007.25	"F": -61}
{"v": 1	"t": 1236996	"P": 1002.25	"F": -61}
{"v": 1	"t": 1237016	"P": 1005.75	"F": -62}
{"v": 1	"t": 1237036	"P": 1010.75	"F": -63	"C": 45.295	"D": 3250	"sn": 54091929832280	"file": "/data/device_log/data0000.out"}
{"v": 1	"t": 1237057	"P": 1008.0	"F": -65}
{"v": 1	"t": 1237077	"P": 1003.5	"F": -64}
{"v": 1	"t": 1237097	"P": 1006.0	"F": -64}
{"v": 1	"t": 1237117	"P": 1010.75	"F": -64}
{"v": 1	"t": 1237138	"P": 1010.75	"F": -63}
{"v": 1	"t": 1237158	"P": 1007.25	"F": -63}
{"v": 1	"t": 1237178	"P": 1004.0	"F": -63}
{"v": 1	"t": 1237199	"P": 1008.25	"F": -62}
{"v": 1	"t": 1237219	"P": 1009.25	"F": -60}
{"v": 1	"t": 1237239	"P": 1005.75	"F": -59}
{"v": 1	"t": 1237260	"P": 1002.75	"F": -60}
{"v": 1	"t": 1237280	"P": 1005.75	"F": -61}
{"v": 1	"t": 1237300	"P": 1011.25	"F": -64}
{"v": 1	"t": 1237320	"P": 1008.25	"F": -66}
{"v": 1	"t": 1237341	"P": 1006.25	"F": -66}
{"v": 1	"t": 1237361	"P": 1005.25	"F": -66}
{"v": 1	"t": 1237381	"P": 1009.75	"F": -65}
{"v": 1	"t": 1237402	"P": 1009.25	"F": -64}
{"v": 1	"t": 1237422	"P": 1006.25	"F": -63}
{"v": 1	"t": 1237442	"P": 1006.5	"F": -61}
{"v": 1	"t": 1237463	"P": 1008.25	"F": -59}
{"v": 1	"t": 1237483	"P": 1005.5	"F": -59}
{"v": 1	"t": 1237503	"P": 1004.75	"F": -59}
{"v": 1	"t": 1237524	"P": 1008.25	"F": -60}
{"v": 1	"t": 1237544	"P": 1008.5	"F": -62}
{"v": 1	"t": 1237564	"P": 1005.75	"F": -62}
{"v": 1	"t": 1237585	"P": 1004.75	"F": -61}
{"v": 1	"t": 1237605	"P": 1007.75	"F": -59}
{"v": 1	"t": 1237625	"P": 1010.5	"F": -57}
{"v": 1	"t": 1237645	"P": 1008.5	"F": -56}
{"v": 1	"t": 1237666	"P": 1004.25	"F": -57}
{"v": 1	"t": 1237686	"P": 1005.25	"F": -60}
{"v": 1	"t": 1237706	"P": 1010.5	"F": -64}
{"v": 1	"t": 1237727	"P": 1008.75	"F": -66}
{"v": 1	"t": 1237747	"P": 1006.5	"F": -68}
{"v": 1	"t": 1237767	"P": 1005.75	"F": -69}
{"v": 1	"t": 1237787	"P": 1008.75	"F": -68}
{"v": 1	"t": 1237808	"P": 1009.5	"F": -66}
{"v": 1	"t": 1237828	"P": 1005.75	"F": -65}
{"v": 1	"t": 1237848	"P": 1005.75	"F": -63}
{"v": 1	"t": 1237869	"P": 1007.25	"F": -63}
{"v": 1	"t": 1237889	"P": 1010.75	"F": -64}
{"v": 1	"t": 1237909	"P": 1007.75	"F": -64}
{"v": 1	"t": 1237929	"P": 1007.25	"F": -64}
{"v": 1	"t": 1237950	"P": 1005.0	"F": -64}
{"v": 1	"t": 1237970	"P": 1011.0	"F": -63}
{"v": 1	"t": 1237990	"P": 1008.5	"F": -63}
{"v": 1	"t": 1238011	"P": 1006.75	"F": -62}
{"v": 1	"t": 1238031	"P": 1003.0	"F": -62}
{"v": 1	"t": 1238051	"P": 1011.0	"F": -62	"C": 45.285	"D": 3250	"sn": 54091929832280	"file": "/data/device_log/data0000.out"}
{"v": 1	"t": 1238072	"P": 1009.25	"F": -62}
{"v": 1	"t": 1238092	"P": 1006.5	"F": -61}
{"v": 1	"t": 1238112	"P": 1005.25	"F": -61}
{"v": 1	"t": 1238132	"P": 1010.0	"F": -60}
{"v": 1	"t": 1238153	"P": 1009.25	"F": -60}
{"v": 1	"t": 1238173	"P": 1006.75	"F": -58}
{"v": 1	"t": 1238193	"P": 1004.5	"F": -56}
{"v": 1	"t": 1238214	"P": 1010.0	"F": -55}
{"v": 1	"t": 1238234	"P": 1010.0	"F": -54}
{"v": 1	"t": 1238254	"P": 1005.75	"F": -54}
{"v": 1	"t": 1238275	"P": 1005.25	"F": -55}
{"v": 1	"t": 1238295	"P": 1010.25	"F": -58}
{"v": 1	"t": 1238315	"P": 1009.75	"F": -61}
{"v": 1	"t": 1238336	"P": 1006.25	"F": -63}
{"v": 1	"t": 1238356	"P": 1004.0	"F": -62}
{"v": 1	"t": 1238376	"P": 1006.0	"F": -59}
{"v": 1	"t": 1238396	"P": 1011.0	"F": -58}
{"v": 1	"t": 1238417	"P": 1008.0	"F": -57}
{"v": 1	"t": 1238437	"P": 1005.25	"F": -57}
{"v": 1	"t": 1238457	"P": 1005.75	"F": -58}
{"v": 1	"t": 1238478	"P": 1010.25	"F": -59}
{"v": 1	"t": 1238498	"P": 1009.0	"F": -60}
{"v": 1	"t": 1238518	"P": 1006.25	"F": -60}
{"v": 1	"t": 1238538	"P": 1003.5	"F": -57}
{"v": 1	"t": 1238559	"P": 1010.25	"F": -56}
{"v": 1	"t": 1238579	"P": 1010.5	"F": -54}
{"v": 1	"t": 1238599	"P": 1006.5	"F": -54}
{"v": 1	"t": 1238620	"P": 1003.75	"F": -55}
{"v": 1	"t": 1238640	"P": 1006.25	"F": -55}
{"v": 1	"t": 1238660	"P": 1010.5	"F": -55}
{"v": 1	"t": 1238680	"P": 1007.5	"F": -55}
{"v": 1	"t": 1238701	"P": 1005.25	"F": -55}
{"v": 1	"t": 1238721	"P": 1003.0	"F": -57}
{"v": 1	"t": 1238741	"P": 1008.75	"F": -57}
{"v": 1	"t": 1238762	"P": 1009.0	"F": -58}
{"v": 1	"t": 1238782	"P": 1007.0	"F": -61}
{"v": 1	"t": 1238802	"P": 1003.25	"F": -62}
{"v": 1	"t": 1238822	"P": 1010.25	"F": -61}
{"v": 1	"t": 1238843	"P": 1006.5	"F": -59}
{"v": 1	"t": 1238863	"P": 1006.75	"F": -57}
{"v": 1	"t": 1238883	"P": 1002.5	"F": -55}
{"v": 1	"t": 1238904	"P": 1008.0	"F": -52}
{"v": 1	"t": 1238924	"P": 1010.0	"F": -50}
{"v": 1	"t": 1238944	"P": 1006.0	"F": -49}
{"v": 1	"t": 1238965	"P": 1005.25	"F": -47}
{"v": 1	"t": 1238985	"P": 1006.75	"F": -46}
{"v": 1	"t": 1239005	"P": 1010.25	"F": -46}
{"v": 1	"t": 1239025	"P": 1006.75	"F": -46}
{"v": 1	"t": 1239046	"P": 1003.25	"F": -46}
{"v": 1	"t": 1239066	"P": 1005.5	"F": -47	"C": 45.29	"D": 3250	"sn": 54091929832280	"file": "/data/device_log/data0000.out"}
{"v": 1	"t": 1239086	"P": 1009.0	"F": -48}
{"v": 1	"t": 1239107	"P": 1007.5	"F": -50}
{"v": 1	"t": 1239127	"P": 1005.25	"F": -53}
{"v": 1	"t": 1239147	"P": 1005.5	"F": -57}
{"v": 1	"t": 1239168	"P": 1009.75	"F": -58}
{"v": 1	"t": 1239188	"P": 1009.0	"F": -56}
{"v": 1	"t": 1239208	"P": 1006.75	"F": -54}
{"v": 1	"t": 1239228	"P": 1005.25	"F": -52}
{"v": 1	"t": 1239249	"P": 1008.75	"F": -50}
{"v": 1	"t": 1239269	"P": 1009.75	"F": -48}
{"v": 1	"t": 1239289	"P": 1007.25	"F": -47}
{"v": 1	"t": 1239309	"P": 1003.0	"F": -46}
{"v": 1	"t": 1239330	"P": 1003.0	"F": -45}
{"v": 1	"t": 1239350	"P": 1009.25	"F": -44}
{"v": 1	"t": 1239370	"P": 1006.5	"F": -43}
{"v": 1	"t": 1239391	"P": 1004.75	"F": -42}
{"v": 1	"t": 1239411	"P": 1004.25	"F": -41}
{"v": 1	"t": 1239431	"P": 1007.25	"F": -40}
{"v": 1	"t": 1239452	"P": 1008.75	"F": -40}
{"v": 1	"t": 1239472	"P": 1003.75	"F": -39}
{"v": 1	"t": 1239492	"P": 1003.25	"F": -39}
{"v": 1	"t": 1239512	"P": 1009.25	"F": -39}
{"v": 1	"t": 1239533	"P": 1009.25	"F": -39}
{"v": 1	"t": 1239553	"P": 1006.75	"F": -39}
{"v": 1	"t": 1239573	"P": 1004.75	"F": -39}
{"v": 1	"t": 1239594	"P": 1006.75	"F": -38}
{"v": 1	"t": 1239614	"P": 1008.75	"F": -38}
{"v": 1	"t": 1239634	"P": 1005.5	"F": -37}
{"v": 1	"t": 1239655	"P": 1003.75	"F": -35}
{"v": 1	"t": 1239675	"P": 1005.5	"F": -34}
{"v": 1	"t": 1239695	"P": 1009.5	"F": -33}
{"v": 1	"t": 1239715	"P": 1005.25	"F": -32}
{"v": 1	"t": 1239736	"P": 1003.75	"F": -32}
{"v": 1	"t": 1239756	"P": 1005.0	"F": -32}
{"v": 1	"t": 1239776	"P": 1008.5	"F": -32}
{"v": 1	"t": 1239797	"P": 1006.25	"F": -32}
{"v": 1	"t": 1239817	"P": 1002.75	"F": -31}
{"v": 1	"t": 1239837	"P": 1003.5	"F": -31}
{"v": 1	"t": 1239857	"P": 1007.75	"F": -30}
{"v": 1	"t": 1239878	"P": 1007.75	"F": -30}
{"v": 1	"t": 1239898	"P": 1003.5	"F": -30}
{"v": 1	"t": 1239918	"P": 1002.0	"F": -29}
{"v": 1	"t": 1239939	"P": 1006.25	"F": -29}
{"v": 1	"t": 1239959	"P": 1011.25	"F": -29}
{"v": 1	"t": 1239979	"P": 1005.0	"F": -30}
{"v": 1	"t": 1239999	"P": 1003.25	"F": -30}
{"v": 1	"t": 1240020	"P": 1005.5	"F": -30}
{"v": 1	"t": 1240040	"P": 1008.5	"F": -30}
{"v": 1	"t": 1240060	"P": 1008.5	"F": -29}
{"v": 1	"t": 1240081	"P": 1004.75	"F": -28	"C": 45.25	"D": 3250	"sn": 54091929832280	"file": "/data/device_log/data0000.out"}
{"v": 1	"t": 1240101	"P": 1001.5	"F": -28}
{"v": 1	"t": 1240121	"P": 1009.25	"F": -29}
{"v": 1	"t": 1240141	"P": 1007.25	"F": -29}
{"v": 1	"t": 1240162	"P": 1003.5	"F": -29}
{"v": 1	"t": 1240182	"P": 1002.75	"F": -30}
{"v": 1	"t": 1240202	"P": 1005.5	"F": -29}
{"v": 1	"t": 1240223	"P": 1009.5	"F": -30}
{"v": 1	"t": 1240243	"P": 1006.25	"F": -29}
{"v": 1	"t": 1240263	"P": 1004.0	"F": -30}
{"v": 1	"t": 1240284	"P": 1004.0	"F": -30}
{"v": 1	"t": 1240304	"P": 1009.25	"F": -30}
{"v": 1	"t": 1240324	"P": 1005.0	"F": -30}
{"v": 1	"t": 1240344	"P": 1003.0	"F": -29}
{"v": 1	"t": 1240365	"P": 1004.75	"F": -28}
{"v": 1	"t": 1240385	"P": 1009.75	"F": -28}
{"v": 1	"t": 1240405	"P": 1008.0	"F": -28}
{"v": 1	"t": 1240426	"P": 1004.25	"F": -28}
{"v": 1	"t": 1240446	"P": 1003.5	"F": -28}
{"v": 1	"t": 1240466	"P": 1008.25	"F": -28}
{"v": 1	"t": 1240487	"P": 1008.0	"F": -27}
{"v": 1	"t": 1240507	"P": 1002.25	"F": -27}
{"v": 1	"t": 1240528	"P": 1008.25	"F": -27}
{"v": 1	"t": 1240548	"P": 1007.0	"F": -27}
{"v": 1	"t": 1240568	"P": 1003.25	"F": -28}
{"v": 1	"t": 1240589	"P": 1004.75	"F": -28}
{"v": 1	"t": 1240609	"P": 1008.75	"F": -28}
{"v": 1	"t": 1240629	"P": 1006.75	"F": -27}
{"v": 1	"t": 1240649	"P": 1004.5	"F": -27}
{"v": 1	"t": 1240670	"P": 1003.5	"F": -26}
{"v": 1	"t": 1240690	"P": 1008.25	"F": -27}
{"v": 1	"t": 1240710	"P": 1008.75	"F": -27}
{"v": 1	"t": 1240731	"P": 1005.5	"F": -27}
{"v": 1	"t": 1240751	"P": 1003.0	"F": -27}
{"v": 1	"t": 1240771	"P": 1003.25	"F": -27}
{"v": 1	"t": 1240791	"P": 1007.75	"F": -26}
{"v": 1	"t": 1240812	"P": 1007.0	"F": -25}
{"v": 1	"t": 1240832	"P": 1004.25	"F": -24}
{"v": 1	"t": 1240852	"P": 1003.25	"F": -24}
{"v": 1	"t": 1240873	"P": 1010.0	"F": -24}
{"v": 1	"t": 1240893	"P": 1007.75	"F": -24}
{"v": 1	"t": 1240913	"P": 1003.25	"F": -24}
{"v": 1	"t": 1240933	"P": 1001.75	"F": -24}
{"v": 1	"t": 1240954	"P": 1008.25	"F": -24}
{"v": 1	"t": 1240974	"P": 1007.25	"F": -24}
{"v": 1	"t": 1240994	"P": 1004.0	"F": -25}
{"v": 1	"t": 1241015	"P": 1003.75	"F": -25}
{"v": 1	"t": 1241035	"P": 1005.25	"F": -26}
{"v": 1	"t": 1241055	"P": 1008.0	"F": -25}
{"v": 1	"t": 1241076	"P": 1004.0	"F": -25}
{"v": 1	"t": 1241096	"P": 1006.0	"F": -24	"C": 45.275	"D": 3250	"sn": 54091929832280	"file": "/data/device_log/data0000.out"}
{"v": 1	"t": 1241116	"P": 1011.0	"F": -24}
{"v": 1	"t": 1241137	"P": 1006.5	"F": -24}
{"v": 1	"t": 1241157	"P": 1002.25	"F": -24}
{"v": 1	"t": 1241178	"P": 1008.0	"F": -24}
{"v": 1	"t": 1241198	"P": 1005.75	"F": -24}
{"v": 1	"t": 1241218	"P": 1002.75	"F": -24}
{"v": 1	"t": 1241239	"P": 1004.75	"F": -24}
{"v": 1	"t": 1241259	"P": 1009.5	"F": -24}
{"v": 1	"t": 1241279	"P": 1004.5	"F": -23}
{"v": 1	"t": 1241300	"P": 1003.0	"F": -23}
{"v": 1	"t": 1241320	"P": 1008.0	"F": -23}
{"v": 1	"t": 1241341	"P": 1007.75	"F": -23}
{"v": 1	"t": 1241362	"P": 1005.75	"F": -22}
{"v": 1	"t": 1241382	"P": 1003.0	"F": -22}
{"v": 1	"t": 1241402	"P": 1006.5	"F": -22}
{"v": 1	"t": 1241423	"P": 1007.5	"F": -21}
{"v": 1	"t": 1241443	"P": 1006.0	"F": -21}
{"v": 1	"t": 1241463	"P": 1002.0	"F": -21}
{"v": 1	"t": 1241484	"P": 1006.75	"F": -21}
{"v": 1	"t": 1241504	"P": 1008.25	"F": -21}
{"v": 1	"t": 1241524	"P": 1004.25	"F": -21}
{"v": 1	"t": 1241545	"P": 1004.5	"F": -21}
{"v": 1	"t": 1241565	"P": 1005.25	"F": -21}
{"v": 1	"t": 1241585	"P": 1007.75	"F": -21}
{"v": 1	"t": 1241605	"P": 1005.5	"F": -21}
{"v": 1	"t": 1241626	"P": 1001.25	"F": -21}
{"v": 1	"t": 1241646	"P": 1002.75	"F": -21}
{"v": 1	"t": 1241666	"P": 1007.25	"F": -21}
{"v": 1	"t": 1241687	"P": 1004.75	"F": -21}
{"v": 1	"t": 1241707	"P": 1003.5	"F": -21}
{"v": 1	"t": 1241727	"P": 1005.0	"F": -21}
{"v": 1	"t": 1241748	"P": 1009.5	"F": -21}
{"v": 1	"t": 1241768	"P": 1006.25	"F": -21}
{"v": 1	"t": 1241788	"P": 1003.0	"F": -21}
{"v": 1	"t": 1241809	"P": 1006.25	"F": -21}
{"v": 1	"t": 1241829	"P": 1008.5	"F": -20}
{"v": 1	"t": 1241849	"P": 1003.5	"F": -20}
{"v": 1	"t": 1241870	"P": 1002.75	"F": -19}
{"v": 1	"t": 1241890	"P": 1005.0	"F": -19}
{"v": 1	"t": 1241910	"P": 1010.75	"F": -19}
{"v": 1	"t": 1241930	"P": 1007.0	"F": -18}
{"v": 1	"t": 1241951	"P": 1003.0	"F": -17}
{"v": 1	"t": 1241971	"P": 1002.0	"F": -15}
{"v": 1	"t": 1241991	"P": 1008.75	"F": -14}
{"v": 1	"t": 1242012	"P": 1007.25	"F": -13}
{"v": 1	"t": 1242032	"P": 1004.5	"F": -15}
{"v": 1	"t": 1242052	"P": 1003.0	"F": -18}
{"v": 1	"t": 1242072	"P": 1007.25	"F": -20}
{"v": 1	"t": 1242093	"P": 1006.25	"F": -21}
{"v": 1	"t": 1242113	"P": 1004.5	"F": -22	"C": 45.255	"D": 3250	"sn": 54091929832280	"file": "/data/device_log/data0000.out"}
{"v": 1	"t": 1242133	"P": 1001.0	"F": -22}
{"v": 1	"t": 1242154	"P": 1006.75	"F": -23}
{"v": 1	"t": 1242174	"P": 1007.75	"F": -24}
{"v": 1	"t": 1242194	"P": 1005.5	"F": -23}
{"v": 1	"t": 1242215	"P": 1002.5	"F": -23}
{"v": 1	"t": 1242235	"P": 1004.0	"F": -23}
{"v": 1	"t": 1242255	"P": 1007.25	"F": -22}
{"v": 1	"t": 1242275	"P": 1008.0	"F": -22}
{"v": 1	"t": 1242296	"P": 1002.5	"F": -21}
{"v": 1	"t": 1242316	"P": 1003.25	"F": -21}
{"v": 1	"t": 1242336	"P": 1007.0	"F": -21}
{"v": 1	"t": 1242357	"P": 1006.0	"F": -21}
{"v": 1	"t": 1242377	"P": 1004.75	"F": -20}
{"v": 1	"t": 1242397	"P": 1003.75	"F": -20}
{"v": 1	"t": 1242418	"P": 1008.0	"F": -20}
{"v": 1	"t": 1242438	"P": 1008.0	"F": -20}
{"v": 1	"t": 1242458	"P": 1002.25	"F": -20}
{"v": 1	"t": 1242478	"P": 1002.5	"F": -19}
{"v": 1	"t": 1242499	"P": 1006.0	"F": -19}
{"v": 1	"t": 1242519	"P": 1006.75	"F": -18}
{"v": 1	"t": 1242539	"P": 1004.25	"F": -17}
{"v": 1	"t": 1242560	"P": 1002.25	"F": -16}
{"v": 1	"t": 1242580	"P": 1007.0	"F": -16}
{"v": 1	"t": 1242600	"P": 1007.75	"F": -16}
{"v": 1	"t": 1242621	"P": 1004.0	"F": -16}
{"v": 1	"t": 1242641	"P": 1003.25	"F": -16}
{"v": 1	"t": 1242661	"P": 1005.75	"F": -16}
{"v": 1	"t": 1242681	"P": 1008.0	"F": -17}
{"v": 1	"t": 1242702	"P": 1005.25	"F": -16}
{"v": 1	"t": 1242722	"P": 1004.0	"F": -16}
{"v": 1	"t": 1242742	"P": 1003.5	"F": -16}
{"v": 1	"t": 1242763	"P": 1007.5	"F": -16}
{"v": 1	"t": 1242783	"P": 1005.5	"F": -16}
{"v": 1	"t": 1242803	"P": 1004.0	"F": -16}
{"v": 1	"t": 1242823	"P": 1001.0	"F": -16}
{"v": 1	"t": 1242844	"P": 1006.5	"F": -16}
{"v": 1	"t": 1242864	"P": 1006.5	"F": -16}
{"v": 1	"t": 1242884	"P": 1004.25	"F": -16}
{"v": 1	"t": 1242905	"P": 1001.0	"F": -16}
{"v": 1	"t": 1242925	"P": 1005.25	"F": -16}
{"v": 1	"t": 1242945	"P": 1008.75	"F": -15}
{"v": 1	"t": 1242965	"P": 1004.0	"F": -15}
{"v": 1	"t": 1242986	"P": 1003.0	"F": -14}
{"v": 1	"t": 1243006	"P": 1002.25	"F": -15}
{"v": 1	"t": 1243026	"P": 1006.75	"F": -14}
{"v": 1	"t": 1243047	"P": 1008.75	"F": -14}
{"v": 1	"t": 1243067	"P": 1003.25	"F": -14}
{"v": 1	"t": 1243087	"P": 1002.25	"F": -14}
{"v": 1	"t": 1243107	"P": 1005.5	"F": -14}
{"v": 1	"t": 1243128	"P": 1007.5	"F": -14	"C": 45.275	"D": 3250	"sn": 54091929832280	"file": "/data/device_log/data0000.out"}
{"v": 1	"t": 1243148	"P": 1005.0	"F": -14}
{"v": 1	"t": 1243168	"P": 1004.0	"F": -14}
{"v": 1	"t": 1243189	"P": 1005.0	"F": -14}
{"v": 1	"t": 1243209	"P": 1008.25	"F": -14}
{"v": 1	"t": 1243229	"P": 1005.5	"F": -14}
{"v": 1	"t": 1243250	"P": 1002.75	"F": -14}
{"v": 1	"t": 1243270	"P": 1005.5	"F": -14}
{"v": 1	"t": 1243290	"P": 1008.5	"F": -13}
{"v": 1	"t": 1243310	"P": 1004.25	"F": -13}
{"v": 1	"t": 1243331	"P": 1003.25	"F": -13}
{"v": 1	"t": 1243351	"P": 1003.0	"F": -13}
{"v": 1	"t": 1243371	"P": 1008.75	"F": -13}
{"v": 1	"t": 1243392	"P": 1006.5	"F": -14}
{"v": 1	"t": 1243412	"P": 1004.5	"F": -13}
{"v": 1	"t": 1243432	"P": 1002.25	"F": -13}
{"v": 1	"t": 1243452	"P": 1008.0	"F": -13}
{"v": 1	"t": 1243473	"P": 1007.0	"F": -13}
{"v": 1	"t": 1243493	"P": 1004.5	"F": -13}
{"v": 1	"t": 1243513	"P": 1002.25	"F": -12}
{"v": 1	"t": 1243534	"P": 1006.0	"F": -11}
{"v": 1	"t": 1243554	"P": 1008.5	"F": -11}
{"v": 1	"t": 1243574	"P": 1004.75	"F": -10}
{"v": 1	"t": 1243595	"P": 1001.5	"F": -10}
{"v": 1	"t": 1243615	"P": 1004.0	"F": -11}
{"v": 1	"t": 1243635	"P": 1009.25	"F": -11}
{"v": 1	"t": 1243655	"P": 1006.75	"F": -12}
{"v": 1	"t": 1243676	"P": 1003.5	"F": -12}
{"v": 1	"t": 1243696	"P": 1004.25	"F": -12}
{"v": 1	"t": 1243716	"P": 1009.25	"F": -12}
{"v": 1	"t": 1243737	"P": 1007.75	"F": -12}
{"v": 1	"t": 1243757	"P": 1004.5	"F": -13}
{"v": 1	"t": 1243777	"P": 1003.0	"F": -13}
{"v": 1	"t": 1243797	"P": 1006.0	"F": -13}
{"v": 1	"t": 1243818	"P": 1007.75	"F": -13}
{"v": 1	"t": 1243838	"P": 1006.5	"F": -13}
{"v": 1	"t": 1243858	"P": 1002.0	"F": -13}
{"v": 1	"t": 1243879	"P": 1004.5	"F": -13}
{"v": 1	"t": 1243899	"P": 1009.25	"F": -13}
{"v": 1	"t": 1243919	"P": 1004.25	"F": -13}
{"v": 1	"t": 1243939	"P": 1002.75	"F": -14}
{"v": 1	"t": 1243960	"P": 1004.75	"F": -14}
{"v": 1	"t": 1243980	"P": 1007.75	"F": -15}
{"v": 1	"t": 1244000	"P": 1005.0	"F": -15}
{"v": 1	"t": 1244021	"P": 1004.25	"F": -15}
{"v": 1	"t": 1244041	"P": 1007.5	"F": -14}
{"v": 1	"t": 1244062	"P": 1007.25	"F": -13}
{"v": 1	"t": 1244082	"P": 1004.0	"F": -13}
{"v": 1	"t": 1244102	"P": 1003.5	"F": -13}
{"v": 1	"t": 1244123	"P": 1009.0	"F": -13}
{"v": 1	"t": 1244143	"P": 1006.25	"F": -13	"C": 45.25	"D": 3250	"sn": 54091929832280	"file": "/data/device_log/data0000.out"}
{"v": 1	"t": 1244163	"P": 1003.0	"F": -13}
{"v": 1	"t": 1244183	"P": 1002.5	"F": -13}
{"v": 1	"t": 1244204	"P": 1009.0	"F": -13}
{"v": 1	"t": 1244224	"P": 1005.25	"F": -14}
{"v": 1	"t": 1244245	"P": 1002.5	"F": -15}
{"v": 1	"t": 1244265	"P": 1007.75	"F": -15}
{"v": 1	"t": 1244285	"P": 1007.25	"F": -14}
{"v": 1	"t": 1244306	"P": 1005.5	"F": -13}
{"v": 1	"t": 1244326	"P": 1003.5	"F": -13}
{"v": 1	"t": 1244346	"P": 1009.0	"F": -14}
{"v": 1	"t": 1244367	"P": 1007.75	"F": -15}
{"v": 1	"t": 1244387	"P": 1004.5	"F": -15}
{"v": 1	"t": 1244407	"P": 1001.5	"F": -14}
{"v": 1	"t": 1244427	"P": 1007.75	"F": -13}
{"v": 1	"t": 1244448	"P": 1009.0	"F": -12}
{"v": 1	"t": 1244468	"P": 1006.25	"F": -12}
{"v": 1	"t": 1244488	"P": 1002.75	"F": -11}
{"v": 1	"t": 1244509	"P": 1005.75	"F": -11}
{"v": 1	"t": 1244529	"P": 1009.0	"F": -11}
{"v": 1	"t": 1244549	"P": 1006.25	"F": -11}
{"v": 1	"t": 1244570	"P": 1002.75	"F": -11}
{"v": 1	"t": 1244590	"P": 1004.25	"F": -11}
{"v": 1	"t": 1244610	"P": 1010.0	"F": -11}
{"v": 1	"t": 1244630	"P": 1007.75	"F": -12}
{"v": 1	"t": 1244651	"P": 1005.25	"F": -15}
{"v": 1	"t": 1244671	"P": 1005.25	"F": -16}
{"v": 1	"t": 1244691	"P": 1008.75	"F": -17}
{"v": 1	"t": 1244712	"P": 1007.25	"F": -18}
{"v": 1	"t": 1244732	"P": 1004.5	"F": -18}
{"v": 1	"t": 1244752	"P": 1001.25	"F": -18}
{"v": 1	"t": 1244772	"P": 1008.0	"F": -16}
{"v": 1	"t": 1244793	"P": 1008.0	"F": -15}
{"v": 1	"t": 1244813	"P": 1003.5	"F": -15}
{"v": 1	"t": 1244833	"P": 1003.5	"F": -16}
{"v": 1	"t": 1244854	"P": 1004.25	"F": -16}
{"v": 1	"t": 1244874	"P": 1009.5	"F": -17}
{"v": 1	"t": 1244894	"P": 1007.75	"F": -17}
{"v": 1	"t": 1244914	"P": 1002.75	"F": -16}
{"v": 1	"t": 1244935	"P": 1004.0	"F": -14}
{"v": 1	"t": 1244955	"P": 1008.75	"F": -14}
{"v": 1	"t": 1244975	"P": 1007.0	"F": -14}
{"v": 1	"t": 1244996	"P": 1004.0	"F": -15}
{"v": 1	"t": 1245016	"P": 1003.25	"F": -14}
{"v": 1	"t": 1245036	"P": 1006.0	"F": -13}
{"v": 1	"t": 1245056	"P": 1008.5	"F": -13}
{"v": 1	"t": 1245077	"P": 1003.75	"F": -13}
{"v": 1	"t": 1245097	"P": 1002.25	"F": -13}
{"v": 1	"t": 1245117	"P": 1004.5	"F": -15}
{"v": 1	"t": 1245138	"P": 1008.25	"F": -16}
{"v": 1	"t": 1245158	"P": 1005.25	"F": -17	"C": 45.265	"D": 3250	"sn": 54091929832280	"file": "/data/device_log/data0000.out"}
{"v": 1	"t": 1245178	"P": 1003.5	"F": -16}
{"v": 1	"t": 1245199	"P": 1005.25	"F": -15}
{"v": 1	"t": 1245219	"P": 1006.75	"F": -14}
{"v": 1	"t": 1245239	"P": 1004.25	"F": -14}
{"v": 1	"t": 1245259	"P": 1001.5	"F": -14}
{"v": 1	"t": 1245280	"P": 1004.0	"F": -15}
{"v": 1	"t": 1245300	"P": 1007.75	"F": -16}
{"v": 1	"t": 1245320	"P": 1007.5	"F": -15}
{"v": 1	"t": 1245341	"P": 1004.5	"F": -15}
{"v": 1	"t": 1245361	"P": 1004.0	"F": -14}
{"v": 1	"t": 1245381	"P": 1008.25	"F": -14}
{"v": 1	"t": 1245402	"P": 1006.75	"F": -14}
{"v": 1	"t": 1245422	"P": 1003.25	"F": -13}
{"v": 1	"t": 1245442	"P": 1001.5	"F": -13}
{"v": 1	"t": 1245462	"P": 1005.0	"F": -13}
{"v": 1	"t": 1245483	"P": 1005.25	"F": -14}
{"v": 1	"t": 1245503	"P": 1003.75	"F": -14}
{"v": 1	"t": 1245523	"P": 1001.25	"F": -14}
{"v": 1	"t": 1245544	"P": 1004.75	"F": -14}
{"v": 1	"t": 1245564	"P": 1007.0	"F": -14}
{"v": 1	"t": 1245584	"P": 1004.5	"F": -13}
{"v": 1	"t": 1245605	"P": 1003.25	"F": -13}
{"v": 1	"t": 1245625	"P": 1005.0	"F": -12}
{"v": 1	"t": 1245645	"P": 1010.0	"F": -12}
{"v": 1	"t": 1245665	"P": 1004.0	"F": -12}
{"v": 1	"t": 1245686	"P": 1000.25	"F": -12}
{"v": 1	"t": 1245706	"P": 1002.25	"F": -11}
{"v": 1	"t": 1245726	"P": 1007.5	"F": -10}
{"v": 1	"t": 1245747	"P": 1008.25	"F": -11}
{"v": 1	"t": 1245767	"P": 1004.0	"F": -11}
{"v": 1	"t": 1245787	"P": 1001.25	"F": -10}
{"v": 1	"t": 1245807	"P": 1005.5	"F": -10}
{"v": 1	"t": 1245828	"P": 1007.75	"F": -10}
{"v": 1	"t": 1245848	"P": 1005.75	"F": -11}
{"v": 1	"t": 1245868	"P": 1003.25	"F": -12}
{"v": 1	"t": 1245889	"P": 1004.75	"F": -14}
{"v": 1	"t": 1245909	"P": 1006.75	"F": -16}
{"v": 1	"t": 1245929	"P": 1004.75	"F": -17}
{"v": 1	"t": 1245949	"P": 1003.75	"F": -18}
{"v": 1	"t": 1245970	"P": 1003.5	"F": -17}
{"v": 1	"t": 1245990	"P": 1008.75	"F": -17}
{"v": 1	"t": 1246010	"P": 1005.5	"F": -17}
{"v": 1	"t": 1246031	"P": 1004.0	"F": -17}
{"v": 1	"t": 1246051	"P": 1003.75	"F": -17}
{"v": 1	"t": 1246071	"P": 1007.25	"F": -16}
{"v": 1	"t": 1246092	"P": 1007.0	"F": -15}
{"v": 1	"t": 1246112	"P": 1004.0	"F": -15}
{"v": 1	"t": 1246132	"P": 1002.75	"F": -16}
{"v": 1	"t": 1246152	"P": 1006.75	"F": -16}
{"v": 1	"t": 1246173	"P": 1008.75	"F": -16	"C": 45.275	"D": 3250	"sn": 54091929832280	"file": "/data/device_log/data0000.out"}
{"v": 1	"t": 1246193	"P": 1006.25	"F": -16}
{"v": 1	"t": 1246213	"P": 1002.25	"F": -16}
{"v": 1	"t": 1246234	"P": 1007.0	"F": -16}
{"v": 1	"t": 1246254	"P": 1007.0	"F": -16}
{"v": 1	"t": 1246274	"P": 1006.0	"F": -17}
{"v": 1	"t": 1246295	"P": 1003.5	"F": -17}
{"v": 1	"t": 1246315	"P": 1006.25	"F": -18}
{"v": 1	"t": 1246335	"P": 1007.25	"F": -18}
{"v": 1	"t": 1246355	"P": 1006.25	"F": -19}
{"v": 1	"t": 1246376	"P": 1003.75	"F": -19}
{"v": 1	"t": 1246396	"P": 1004.25	"F": -20}
{"v": 1	"t": 1246416	"P": 1009.5	"F": -20}
{"v": 1	"t": 1246437	"P": 1007.0	"F": -21}
{"v": 1	"t": 1246457	"P": 1004.75	"F": -21}
{"v": 1	"t": 1246477	"P": 1002.0	"F": -21}
{"v": 1	"t": 1246497	"P": 1006.25	"F": -20}
{"v": 1	"t": 1246518	"P": 1009.0	"F": -19}
{"v": 1	"t": 1246538	"P": 1006.0	"F": -18}
{"v": 1	"t": 1246558	"P": 1001.75	"F": -19}
{"v": 1	"t": 1246579	"P": 1004.0	"F": -19}
{"v": 1	"t": 1246599	"P": 1008.75	"F": -19}
{"v": 1	"t": 1246619	"P": 1006.25	"F": -20}
{"v": 1	"t": 1246639	"P": 1002.0	"F": -19}
{"v": 1	"t": 1246660	"P": 1003.75	"F": -19}
{"v": 1	"t": 1246680	"P": 1009.5	"F": -19}
{"v": 1	"t": 1246700	"P": 1006.0	"F": -18}
{"v": 1	"t": 1246721	"P": 1004.25	"F": -18}
{"v": 1	"t": 1246741	"P": 1004.5	"F": -18}
{"v": 1	"t": 1246761	"P": 1009.75	"F": -17}
{"v": 1	"t": 1246782	"P": 1005.5	"F": -16}
{"v": 1	"t": 1246802	"P": 1003.25	"F": -16}
{"v": 1	"t": 1246822	"P": 1004.0	"F": -15}
{"v": 1	"t": 1246843	"P": 1008.0	"F": -15}
{"v": 1	"t": 1246863	"P": 1007.75	"F": -14}
{"v": 1	"t": 1246883	"P": 1003.75	"F": -14}
{"v": 1	"t": 1246903	"P": 1003.5	"F": -14}
{"v": 1	"t": 1246924	"P": 1008.5	"F": -14}
{"v": 1	"t": 1246944	"P": 1009.25	"F": -14}
{"v": 1	"t": 1246964	"P": 1005.25	"F": -14}
{"v": 1	"t": 1246985	"P": 1001.25	"F": -14}
{"v": 1	"t": 1247005	"P": 1005.5	"F": -14}
{"v": 1	"t": 1247025	"P": 1009.0	"F": -13}
{"v": 1	"t": 1247045	"P": 1006.5	"F": -14}
{"v": 1	"t": 1247066	"P": 1004.75	"F": -14}
{"v": 1	"t": 1247086	"P": 1006.0	"F": -14}
{"v": 1	"t": 1247106	"P": 1009.5	"F": -15}
{"v": 1	"t": 1247127	"P": 1007.0	"F": -14}
{"v": 1	"t": 1247147	"P": 1004.0	"F": -14}
{"v": 1	"t": 1247167	"P": 1002.0	"F": -13}
{"v": 1	"t": 1247187	"P": 1008.75	"F": -14	"C": 45.27	"D": 3250	"sn": 54091929832280	"file": "/data/device_log/data0000.out"}
{"v": 1	"t": 1247208	"P": 1007.5	"F": -14}
{"v": 1	"t": 1247228	"P": 1006.75	"F": -13}
{"v": 1	"t": 1247248	"P": 1003.5	"F": -13}
{"v": 1	"t": 1247269	"P": 1006.0	"F": -12}
{"v": 1	"t": 1247289	"P": 1010.0	"F": -12}
{"v": 1	"t": 1247309	"P": 1005.75	"F": -13}
{"v": 1	"t": 1247329	"P": 1003.0	"F": -13}
{"v": 1	"t": 1247350	"P": 1004.25	"F": -13}
{"v": 1	"t": 1247370	"P": 1010.25	"F": -14}
{"v": 1	"t": 1247390	"P": 1006.0	"F": -14}
{"v": 1	"t": 1247411	"P": 1005.25	"F": -13}
{"v": 1	"t": 1247431	"P": 1004.0	"F": -13}
{"v": 1	"t": 1247451	"P": 1007.75	"F": -13}
{"v": 1	"t": 1247472	"P": 1008.5	"F": -13}
{"v": 1	"t": 1247492	"P": 1005.25	"F": -13}
{"v": 1	"t": 1247512	"P": 1002.0	"F": -13}
{"v": 1	"t": 1247532	"P": 1009.0	"F": -12}
{"v": 1	"t": 1247553	"P": 1005.5	"F": -11}
{"v": 1	"t": 1247574	"P": 1005.75	"F": -11}
{"v": 1	"t": 1247594	"P": 1008.25	"F": -12}
{"v": 1	"t": 1247614	"P": 1007.0	"F": -12}
{"v": 1	"t": 1247635	"P": 1006.25	"F": -12}
{"v": 1	"t": 1247655	"P": 1005.25	"F": -12}
{"v": 1	"t": 1247675	"P": 1009.0	"F": -12}
{"v": 1	"t": 1247695	"P": 1007.75	"F": -12}
{"v": 1	"t": 1247716	"P": 1004.75	"F": -12}
{"v": 1	"t": 1247736	"P": 1005.75	"F": -12}
{"v": 1	"t": 1247756	"P": 1009.25	"F": -13}
{"v": 1	"t": 1247777	"P": 1006.25	"F": -13}
{"v": 1	"t": 1247797	"P": 1004.75	"F": -14}
{"v": 1	"t": 1247817	"P": 1003.25	"F": -14}
{"v": 1	"t": 1247837	"P": 1008.0	"F": -14}
{"v": 1	"t": 1247858	"P": 1009.75	"F": -14}
{"v": 1	"t": 1247878	"P": 1005.25	"F": -14}
{"v": 1	"t": 1247898	"P": 1002.0	"F": -14}
{"v": 1	"t": 1247919	"P": 1004.0	"F": -14}
{"v": 1	"t": 1247939	"P": 1009.25	"F": -14}
{"v": 1	"t": 1247959	"P": 1007.25	"F": -14}
{"v": 1	"t": 1247979	"P": 1003.25	"F": -13}
{"v": 1	"t": 1248000	"P": 1003.75	"F": -13}
{"v": 1	"t": 1248020	"P": 1008.5	"F": -13}
{"v": 1	"t": 1248040	"P": 1008.0	"F": -13}
{"v": 1	"t": 1248061	"P": 1004.75	"F": -13}
{"v": 1	"t": 1248081	"P": 999.0	"F": -12}
{"v": 1	"t": 1248101	"P": 1006.5	"F": -12}
{"v": 1	"t": 1248122	"P": 1007.75	"F": -13}
{"v": 1	"t": 1248142	"P": 1005.5	"F": -14}
{"v": 1	"t": 1248162	"P": 1002.0	"F": -15}
{"v": 1	"t": 1248182	"P": 1007.25	"F": -16}
{"v": 1	"t": 1248203	"P": 1008.75	"F": -17	"C": 45.255	"D": 3250	"sn": 54091929832280	"file": "/data/device_log/data0000.out"}
{"v": 1	"t": 1248223	"P": 1005.75	"F": -17}
{"v": 1	"t": 1248243	"P": 1004.25	"F": -16}
{"v": 1	"t": 1248264	"P": 1009.5	"F": -15}
{"v": 1	"t": 1248284	"P": 1006.25	"F": -16}
{"v": 1	"t": 1248304	"P": 1006.75	"F": -15}
{"v": 1	"t": 1248325	"P": 1001.0	"F": -15}
{"v": 1	"t": 1248345	"P": 1007.0	"F": -14}
{"v": 1	"t": 1248365	"P": 1008.25	"F": -13}
{"v": 1	"t": 1248386	"P": 1003.75	"F": -13}
{"v": 1	"t": 1248406	"P": 1004.25	"F": -12}
{"v": 1	"t": 1248426	"P": 1005.0	"F": -12}
{"v": 1	"t": 1248446	"P": 1009.0	"F": -12}
{"v": 1	"t": 1248467	"P": 1004.25	"F": -12}
{"v": 1	"t": 1248487	"P": 1004.25	"F": -12}
{"v": 1	"t": 1248507	"P": 1002.25	"F": -12}
{"v": 1	"t": 1248527	"P": 1006.75	"F": -12}
{"v": 1	"t": 1248548	"P": 1005.75	"F": -12}
{"v": 1	"t": 1248568	"P": 1003.25	"F": -13}
{"v": 1	"t": 1248588	"P": 1002.75	"F": -13}
{"v": 1	"t": 1248609	"P": 1007.75	"F": -13}
{"v": 1	"t": 1248629	"P": 1008.25	"F": -13}
{"v": 1	"t": 1248649	"P": 1008.25	"F": -13}
{"v": 1	"t": 1248670	"P": 1003.0	"F": -13}
{"v": 1	"t": 1248690	"P": 1003.0	"F": -13}
{"v": 1	"t": 1248710	"P": 1009.0	"F": -13}
{"v": 1	"t": 1248730	"P": 1007.0	"F": -13}
{"v": 1	"t": 1248751	"P": 1001.5	"F": -14}
{"v": 1	"t": 1248771	"P": 1001.75	"F": -14}
{"v": 1	"t": 1248791	"P": 1008.75	"F": -15}
{"v": 1	"t": 1248812	"P": 1005.75	"F": -15}
{"v": 1	"t": 1248832	"P": 1004.75	"F": -15}
{"v": 1	"t": 1248852	"P": 1002.75	"F": -15}
{"v": 1	"t": 1248872	"P": 1006.75	"F": -15}
{"v": 1	"t": 1248893	"P": 1008.5	"F": -16}
{"v": 1	"t": 1248913	"P": 1005.0	"F": -16}
{"v": 1	"t": 1248933	"P": 1002.75	"F": -16}
{"v": 1	"t": 1248954	"P": 1006.25	"F": -15}
{"v": 1	"t": 1248974	"P": 1007.75	"F": -14}
{"v": 1	"t": 1248994	"P": 1006.0	"F": -14}
{"v": 1	"t": 1249015	"P": 1001.75	"F": -14}
{"v": 1	"t": 1249035	"P": 1006.0	"F": -14}
{"v": 1	"t": 1249055	"P": 1006.25	"F": -15}
{"v": 1	"t": 1249075	"P": 1005.25	"F": -15}
{"v": 1	"t": 1249096	"P": 1002.25	"F": -15}
{"v": 1	"t": 1249116	"P": 1005.0	"F": -15}
{"v": 1	"t": 1249136	"P": 1007.75	"F": -14}
{"v": 1	"t": 1249157	"P": 1006.0	"F": -15}
{"v": 1	"t": 1249177	"P": 1003.25	"F": -15}
{"v": 1	"t": 1249197	"P": 1002.0	"F": -15}
{"v": 1	"t": 1249218	"P": 1006.0	"F": -14	"C": 45.265	"D": 3250	"sn": 54091929832280	"file": "/data/device_log/data0000.out"}
{"v": 1	"t": 1249238	"P": 1006.25	"F": -14}
{"v": 1	"t": 1249258	"P": 1002.5	"F": -14}
{"v": 1	"t": 1249278	"P": 1002.75	"F": -14}
{"v": 1	"t": 1249299	"P": 1008.5	"F": -14}
{"v": 1	"t": 1249319	"P": 1009.25	"F": -14}
{"v": 1	"t": 1249339	"P": 1006.0	"F": -13}
{"v": 1	"t": 1249360	"P": 1002.5	"F": -13}
{"v": 1	"t": 1249380	"P": 1004.75	"F": -13}
{"v": 1	"t": 1249400	"P": 1008.25	"F": -14}
{"v": 1	"t": 1249420	"P": 1006.0	"F": -14}
{"v": 1	"t": 1249441	"P": 1003.25	"F": -14}
{"v": 1	"t": 1249461	"P": 1003.5	"F": -14}
{"v": 1	"t": 1249481	"P": 1008.5	"F": -14}
{"v": 1	"t": 1249502	"P": 1007.25	"F": -14}
{"v": 1	"t": 1249522	"P": 1004.75	"F": -15}
{"v": 1	"t": 1249542	"P": 1002.75	"F": -16}
{"v": 1	"t": 1249562	"P": 1007.75	"F": -17}
{"v": 1	"t": 1249583	"P": 1007.0	"F": -19}
{"v": 1	"t": 1249603	"P": 1005.25	"F": -21}
{"v": 1	"t": 1249623	"P": 1003.75	"F": -22}
{"v": 1	"t": 1249644	"P": 1007.25	"F": -22}
{"v": 1	"t": 1249664	"P": 1007.0	"F": -23}
{"v": 1	"t": 1249684	"P": 1005.75	"F": -23}
{"v": 1	"t": 1249705	"P": 1001.75	"F": -23}
{"v": 1	"t": 1249725	"P": 1006.75	"F": -23}
{"v": 1	"t": 1249745	"P": 1008.75	"F": -22}
{"v": 1	"t": 1249765	"P": 1006.0	"F": -22}
{"v": 1	"t": 1249786	"P": 1002.5	"F": -21}
{"v": 1	"t": 1249806	"P": 1004.5	"F": -21}
{"v": 1	"t": 1249826	"P": 1008.25	"F": -21}
{"v": 1	"t": 1249847	"P": 1007.25	"F": -21}
{"v": 1	"t": 1249867	"P": 1004.0	"F": -20}
{"v": 1	"t": 1249887	"P": 1004.5	"F": -19}
{"v": 1	"t": 1249907	"P": 1007.75	"F": -19}
{"v": 1	"t": 1249928	"P": 1007.75	"F": -18}
{"v": 1	"t": 1249948	"P": 1004.0	"F": -18}
{"v": 1	"t": 1249968	"P": 1003.0	"F": -17}
{"v": 1	"t": 1249989	"P": 1005.0	"F": -17}
{"v": 1	"t": 1250009	"P": 1010.25	"F": -16}
{"v": 1	"t": 1250029	"P": 1007.25	"F": -16}
{"v": 1	"t": 1250049	"P": 1004.25	"F": -15}
{"v": 1	"t": 1250070	"P": 1005.5	"F": -15}
{"v": 1	"t": 1250090	"P": 1008.25	"F": -15}
{"v": 1	"t": 1250110	"P": 1007.75	"F": -15}
{"v": 1	"t": 1250131	"P": 1004.5	"F": -14}
{"v": 1	"t": 1250151	"P": 1003.0	"F": -14}
{"v": 1	"t": 1250171	"P": 1008.5	"F": -14}
{"v": 1	"t": 1250192	"P": 1008.75	"F": -13}
{"v": 1	"t": 1250212	"P": 1003.25	"F": -14}
{"v": 1	"t": 1250232	"P": 1003.0	"F": -14	"C": 45.265	"D": 3250	"sn": 54091929832280	"file": "/data/device_log/data0000.out"}
{"v": 1	"t": 1250253	"P": 1006.0	"F": -14}
{"v": 1	"t": 1250273	"P": 1006.25	"F": -13}
{"v": 1	"t": 1250293	"P": 1005.0	"F": -13}
{"v": 1	"t": 1250313	"P": 1002.75	"F": -12}
{"v": 1	"t": 1250334	"P": 1007.25	"F": -12}
{"v": 1	"t": 1250354	"P": 1009.0	"F": -12}
{"v": 1	"t": 1250374	"P": 1005.75	"F": -12}
{"v": 1	"t": 1250395	"P": 1000.75	"F": -13}
{"v": 1	"t": 1250415	"P": 1006.0	"F": -13}
{"v": 1	"t": 1250435	"P": 1008.5	"F": -13}
{"v": 1	"t": 1250455	"P": 1005.75	"F": -13}
{"v": 1	"t": 1250476	"P": 1002.75	"F": -13}
{"v": 1	"t": 1250496	"P": 1004.0	"F": -13}
{"v": 1	"t": 1250516	"P": 1008.75	"F": -13}
{"v": 1	"t": 1250537	"P": 1006.75	"F": -12}
{"v": 1	"t": 1250557	"P": 1003.75	"F": -12}
{"v": 1	"t": 1250577	"P": 1002.5	"F": -13}
{"v": 1	"t": 1250598	"P": 1005.0	"F": -13}
{"v": 1	"t": 1250618	"P": 1006.25	"F": -13}
{"v": 1	"t": 1250638	"P": 1004.75	"F": -12}
{"v": 1	"t": 1250658	"P": 1002.75	"F": -12}
{"v": 1	"t": 1250679	"P": 1005.75	"F": -12}
{"v": 1	"t": 1250699	"P": 1008.25	"F": -12}
{"v": 1	"t": 1250719	"P": 1005.0	"F": -13}
{"v": 1	"t": 1250739	"P": 1001.75	"F": -14}
{"v": 1	"t": 1250760	"P": 1001.0	"F": -14}
{"v": 1	"t": 1250780	"P": 1008.75	"F": -14}
{"v": 1	"t": 1250800	"P": 1007.5	"F": -14}
{"v": 1	"t": 1250821	"P": 1004.25	"F": -14}
{"v": 1	"t": 1250841	"P": 1003.0	"F": -14}
{"v": 1	"t": 1250861	"P": 1007.0	"F": -13}
{"v": 1	"t": 1250882	"P": 1007.0	"F": -13}
{"v": 1	"t": 1250902	"P": 1003.5	"F": -13}
{"v": 1	"t": 1250922	"P": 1001.5	"F": -14}
{"v": 1	"t": 1250943	"P": 1007.75	"F": -14}
{"v": 1	"t": 1250963	"P": 1006.5	"F": -14}
{"v": 1	"t": 1250983	"P": 1004.75	"F": -14}
{"v": 1	"t": 1251003	"P": 1003.75	"F": -13}
{"v": 1	"t": 1251024	"P": 1008.5	"F": -13}
{"v": 1	"t": 1251044	"P": 1007.0	"F": -13}
{"v": 1	"t": 1251064	"P": 1005.75	"F": -13}
{"v": 1	"t": 1251085	"P": 1002.75	"F": -13}
{"v": 1	"t": 1251105	"P": 1008.25	"F": -13}
{"v": 1	"t": 1251125	"P": 1008.25	"F": -12}
{"v": 1	"t": 1251146	"P": 1003.75	"F": -12}
{"v": 1	"t": 1251166	"P": 1002.5	"F": -12}
{"v": 1	"t": 1251186	"P": 1006.5	"F": -12}
{"v": 1	"t": 1251207	"P": 1007.0	"F": -12}
{"v": 1	"t": 1251227	"P": 1002.75	"F": -12}
{"v": 1	"t": 1251247	"P": 1002.5	"F": -12	"C": 45.24	"D": 3250	"sn": 54091929832280	"file": "/data/device_log/data0000.out"}
{"v": 1	"t": 1251268	"P": 1007.25	"F": -11}
{"v": 1	"t": 1251288	"P": 1005.5	"F": -11}
{"v": 1	"t": 1251308	"P": 1003.25	"F": -11}
{"v": 1	"t": 1251329	"P": 1002.75	"F": -11}
{"v": 1	"t": 1251349	"P": 1010.25	"F": -11}
{"v": 1	"t": 1251369	"P": 1003.25	"F": -11}
{"v": 1	"t": 1251390	"P": 1003.5	"F": -11}
{"v": 1	"t": 1251410	"P": 1007.25	"F": -10}
{"v": 1	"t": 1251430	"P": 1008.5	"F": -10}
{"v": 1	"t": 1251451	"P": 1004.0	"F": -10}
{"v": 1	"t": 1251471	"P": 1001.5	"F": -10}
{"v": 1	"t": 1251491	"P": 1007.0	"F": -10}
{"v": 1	"t": 1251511	"P": 1006.0	"F": -10}
{"v": 1	"t": 1251532	"P": 1005.5	"F": -10}
{"v": 1	"t": 1251552	"P": 1003.0	"F": -10}
{"v": 1	"t": 1251572	"P": 1006.75	"F": -10}
{"v": 1	"t": 1251593	"P": 1007.25	"F": -10}
{"v": 1	"t": 1251613	"P": 1005.0	"F": -10}
{"v": 1	"t": 1251633	"P": 1004.5	"F": -10}
{"v": 1	"t": 1251654	"P": 1006.75	"F": -10}
{"v": 1	"t": 1251674	"P": 1007.5	"F": -10}
{"v": 1	"t": 1251694	"P": 1006.0	"F": -10}
{"v": 1	"t": 1251714	"P": 1003.0	"F": -10}
{"v": 1	"t": 1251735	"P": 1003.25	"F": -10}
{"v": 1	"t": 1251755	"P": 1009.5	"F": -10}
{"v": 1	"t": 1251775	"P": 1005.75	"F": -10}
{"v": 1	"t": 1251796	"P": 1004.0	"F": -11}
{"v": 1	"t": 1251816	"P": 1001.5	"F": -11}
{"v": 1	"t": 1251836	"P": 1006.5	"F": -11}
{"v": 1	"t": 1251856	"P": 1005.75	"F": -11}
{"v": 1	"t": 1251877	"P": 1004.25	"F": -10}
{"v": 1	"t": 1251897	"P": 1001.75	"F": -11}
{"v": 1	"t": 1251917	"P": 1005.25	"F": -11}
{"v": 1	"t": 1251938	"P": 1008.5	"F": -11}
{"v": 1	"t": 1251958	"P": 1008.25	"F": -12}
{"v": 1	"t": 1251978	"P": 1002.75	"F": -11}
{"v": 1	"t": 1251998	"P": 1001.25	"F": -11}
{"v": 1	"t": 1252019	"P": 1007.0	"F": -11}
{"v": 1	"t": 1252039	"P": 1007.75	"F": -11}
{"v": 1	"t": 1252059	"P": 1006.5	"F": -11}
{"v": 1	"t": 1252080	"P": 1001.75	"F": -12}
{"v": 1	"t": 1252100	"P": 1009.0	"F": -12}
{"v": 1	"t": 1252120	"P": 1006.0	"F": -12}
{"v": 1	"t": 1252141	"P": 1004.5	"F": -12}
{"v": 1	"t": 1252161	"P": 1002.0	"F": -11}
{"v": 1	"t": 1252181	"P": 1005.0	"F": -11}
{"v": 1	"t": 1252201	"P": 1008.0	"F": -11}
{"v": 1	"t": 1252222	"P": 1003.5	"F": -11}
{"v": 1	"t": 1252242	"P": 1001.75	"F": -11}
{"v": 1	"t": 1252262	"P": 1005.0	"F": -11	"C": 45.235	"D": 3250	"sn": 54091929832280	"file": "/data/device_log/data0000.out"}
{"v": 1	"t": 1252283	"P": 1007.0	"F": -11}
{"v": 1	"t": 1252303	"P": 1003.75	"F": -11}
{"v": 1	"t": 1252323	"P": 1001.25	"F": -11}
{"v": 1	"t": 1252344	"P": 1004.0	"F": -11}
{"v": 1	"t": 1252364	"P": 1006.5	"F": -11}
{"v": 1	"t": 1252384	"P": 1006.0	"F": -12}
{"v": 1	"t": 1252404	"P": 1002.25	"F": -12}
{"v": 1	"t": 1252425	"P": 1001.75	"F": -12}
{"v": 1	"t": 1252445	"P": 1009.0	"F": -13}
{"v": 1	"t": 1252465	"P": 1006.75	"F": -11}
{"v": 1	"t": 1252486	"P": 1003.25	"F": -12}
{"v": 1	"t": 1252506	"P": 1001.5	"F": -12}
{"v": 1	"t": 1252526	"P": 1007.25	"F": -12}
{"v": 1	"t": 1252546	"P": 1008.25	"F": -12}
{"v": 1	"t": 1252567	"P": 1004.5	"F": -12}
{"v": 1	"t": 1252587	"P": 1000.5	"F": -12}
{"v": 1	"t": 1252607	"P": 1004.0	"F": -13}
{"v": 1	"t": 1252628	"P": 1008.5	"F": -13}
{"v": 1	"t": 1252648	"P": 1006.0	"F": -13}
{"v": 1	"t": 1252668	"P": 1002.75	"F": -12}
{"v": 1	"t": 1252688	"P": 1004.25	"F": -12}
{"v": 1	"t": 1252709	"P": 1007.0	"F": -12}
{"v": 1	"t": 1252729	"P": 1008.25	"F": -12}
{"v": 1	"t": 1252749	"P": 1006.25	"F": -13}
{"v": 1	"t": 1252770	"P": 1000.0	"F": -13}
{"v": 1	"t": 1252790	"P": 1005.0	"F": -14}
{"v": 1	"t": 1252810	"P": 1007.0	"F": -12}
{"v": 1	"t": 1252830	"P": 1002.75	"F": -12}
{"v": 1	"t": 1252851	"P": 1002.25	"F": -11}
{"v": 1	"t": 1252871	"P": 1003.75	"F": -11}
{"v": 1	"t": 1252891	"P": 1007.0	"F": -11}
{"v": 1	"t": 1252912	"P": 1007.0	"F": -11}
{"v": 1	"t": 1252932	"P": 1001.25	"F": -11}
{"v": 1	"t": 1252952	"P": 1004.25	"F": -11}
{"v": 1	"t": 1252973	"P": 1007.0	"F": -10}
{"v": 1	"t": 1252993	"P": 1005.25	"F": -10}
{"v": 1	"t": 1253013	"P": 1004.0	"F": -10}
{"v": 1	"t": 1253034	"P": 1003.75	"F": -9}
{"v": 1	"t": 1253054	"P": 1007.0	"F": -9}
{"v": 1	"t": 1253074	"P": 1006.5	"F": -9}
{"v": 1	"t": 1253094	"P": 1002.25	"F": -9}
{"v": 1	"t": 1253115	"P": 1002.5	"F": -9}
{"v": 1	"t": 1253135	"P": 1007.25	"F": -8}
{"v": 1	"t": 1253155	"P": 1006.0	"F": -8}
{"v": 1	"t": 1253176	"P": 1004.25	"F": -8}
{"v": 1	"t": 1253196	"P": 1002.5	"F": -8}
{"v": 1	"t": 1253216	"P": 1007.0	"F": -8}
{"v": 1	"t": 1253236	"P": 1005.5	"F": -8}
{"v": 1	"t": 1253257	"P": 1004.25	"F": -8}
{"v": 1	"t": 1253277	"P": 1001.25	"F": -7	"C": 45.245	"D": 3250	"sn": 54091929832280	"file": "/data/device_log/data0000.out"}
{"v": 1	"t": 1253297	"P": 1003.75	"F": -7}
{"v": 1	"t": 1253318	"P": 1007.0	"F": -7}
{"v": 1	"t": 1253338	"P": 1004.75	"F": -7}
{"v": 1	"t": 1253358	"P": 1001.75	"F": -7}
{"v": 1	"t": 1253379	"P": 1004.75	"F": -7}
{"v": 1	"t": 1253399	"P": 1008.25	"F": -7}
{"v": 1	"t": 1253419	"P": 1007.0	"F": -7}
{"v": 1	"t": 1253439	"P": 1003.5	"F": -7}
{"v": 1	"t": 1253460	"P": 1001.5	"F": -6}
{"v": 1	"t": 1253480	"P": 1007.75	"F": -6}
{"v": 1	"t": 1253500	"P": 1005.25	"F": -6}
{"v": 1	"t": 1253521	"P": 1003.75	"F": -6}
{"v": 1	"t": 1253541	"P": 1002.25	"F": -6}
{"v": 1	"t": 1253561	"P": 1004.0	"F": -6}
{"v": 1	"t": 1253581	"P": 1007.75	"F": -6}
{"v": 1	"t": 1253602	"P": 1005.5	"F": -6}
{"v": 1	"t": 1253622	"P": 1001.0	"F": -6}
{"v": 1	"t": 1253642	"P": 1008.5	"F": -6}
{"v": 1	"t": 1253663	"P": 1008.25	"F": -7}
{"v": 1	"t": 1253683	"P": 1003.5	"F": -8}
{"v": 1	"t": 1253703	"P": 1001.5	"F": -7}
{"v": 1	"t": 1253724	"P": 1006.0	"F": -7}
{"v": 1	"t": 1253744	"P": 1007.75	"F": -7}
{"v": 1	"t": 1253764	"P": 1005.75	"F": -7}
{"v": 1	"t": 1253784	"P": 1003.5	"F": -8}
{"v": 1	"t": 1253805	"P": 1004.25	"F": -8}
{"v": 1	"t": 1253825	"P": 1009.5	"F": -8}
{"v": 1	"t": 1253845	"P": 1006.75	"F": -7}
{"v": 1	"t": 1253866	"P": 1002.5	"F": -7}
{"v": 1	"t": 1253886	"P": 1000.75	"F": -7}
{"v": 1	"t": 1253906	"P": 1006.0	"F": -6}
{"v": 1	"t": 1253926	"P": 1007.75	"F": -6}
{"v": 1	"t": 1253947	"P": 1004.75	"F": -6}
{"v": 1	"t": 1253967	"P": 1001.5	"F": -6}
{"v": 1	"t": 1253987	"P": 1005.5	"F": -7}
{"v": 1	"t": 1254008	"P": 1007.25	"F": -7}
{"v": 1	"t": 1254028	"P": 1005.75	"F": -7}
{"v": 1	"t": 1254048	"P": 1003.25	"F": -7}
{"v": 1	"t": 1254069	"P": 1002.25	"F": -7}
{"v": 1	"t": 1254089	"P": 1006.75	"F": -7}
{"v": 1	"t": 1254109	"P": 1006.75	"F": -7}
{"v": 1	"t": 1254129	"P": 1002.75	"F": -7}
{"v": 1	"t": 1254150	"P": 1002.25	"F": -6}
{"v": 1	"t": 1254170	"P": 1006.5	"F": -7}
{"v": 1	"t": 1254190	"P": 1006.0	"F": -7}
{"v": 1	"t": 1254211	"P": 1006.25	"F": -7}
{"v": 1	"t": 1254231	"P": 1003.25	"F": -6}
{"v": 1	"t": 1254251	"P": 1006.5	"F": -7}
{"v": 1	"t": 1254272	"P": 1006.75	"F": -6}
{"v": 1	"t": 1254292	"P": 1005.75	"F": -7	"C": 45.23	"D": 3250	"sn": 54091929832280	"file": "/data/device_log/data0000.out"}
{"v": 1	"t": 1254312	"P": 1001.0	"F": -7}
{"v": 1	"t": 1254332	"P": 1007.75	"F": -6}
{"v": 1	"t": 1254353	"P": 1006.5	"F": -6}
{"v": 1	"t": 1254373	"P": 1003.75	"F": -6}
{"v": 1	"t": 1254393	"P": 1002.25	"F": -5}
{"v": 1	"t": 1254414	"P": 1005.75	"F": -6}
{"v": 1	"t": 1254434	"P": 1006.0	"F": -6}
{"v": 1	"t": 1254454	"P": 1005.75	"F": -6}
{"v": 1	"t": 1254474	"P": 1003.25	"F": -5}
{"v": 1	"t": 1254495	"P": 1002.75	"F": -6}
{"v": 1	"t": 1254515	"P": 1009.0	"F": -6}
{"v": 1	"t": 1254535	"P": 1007.0	"F": -5}
{"v": 1	"t": 1254556	"P": 1002.5	"F": -6}
{"v": 1	"t": 1254576	"P": 1000.75	"F": -7}
{"v": 1	"t": 1254596	"P": 1005.75	"F": -7}
{"v": 1	"t": 1254617	"P": 1007.0	"F": -8}
{"v": 1	"t": 1254637	"P": 1004.5	"F": -8}
{"v": 1	"t": 1254657	"P": 1001.75	"F": -7}
{"v": 1	"t": 1254677	"P": 1004.25	"F": -7}
{"v": 1	"t": 1254698	"P": 1009.0	"F": -6}
{"v": 1	"t": 1254718	"P": 1004.75	"F": -6}
{"v": 1	"t": 1254738	"P": 1002.75	"F": -6}
{"v": 1	"t": 1254758	"P": 1003.25	"F": -6}
{"v": 1	"t": 1254779	"P": 1008.25	"F": -6}
{"v": 1	"t": 1254799	"P": 1007.25	"F": -6}
{"v": 1	"t": 1254819	"P": 1005.5	"F": -6}
{"v": 1	"t": 1254840	"P": 1001.0	"F": -6}
{"v": 1	"t": 1254860	"P": 1006.75	"F": -5}
{"v": 1	"t": 1254880	"P": 1007.25	"F": -5}
{"v": 1	"t": 1254901	"P": 1004.5	"F": -5}
{"v": 1	"t": 1254921	"P": 1002.25	"F": -5}
{"v": 1	"t": 1254941	"P": 1007.25	"F": -5}
{"v": 1	"t": 1254961	"P": 1006.25	"F": -5}
{"v": 1	"t": 1254982	"P": 1005.25	"F": -6}
{"v": 1	"t": 1255002	"P": 1003.0	"F": -5}
{"v": 1	"t": 1255022	"P": 1005.5	"F": -6}
{"v": 1	"t": 1255043	"P": 1006.5	"F": -6}
{"v": 1	"t": 1255063	"P": 1004.5	"F": -6}
{"v": 1	"t": 1255083	"P": 1002.0	"F": -6}
{"v": 1	"t": 1255104	"P": 1006.25	"F": -7}
{"v": 1	"t": 1255124	"P": 1007.25	"F": -6}
{"v": 1	"t": 1255144	"P": 1004.0	"F": -6}
{"v": 1	"t": 1255165	"P": 1000.75	"F": -5}
{"v": 1	"t": 1255185	"P": 1007.25	"F": -5}
{"v": 1	"t": 1255205	"P": 1005.75	"F": -6}
{"v": 1	"t": 1255226	"P": 1003.5	"F": -6}
{"v": 1	"t": 1255246	"P": 1003.5	"F": -6}
{"v": 1	"t": 1255266	"P": 1006.75	"F": -5}
{"v": 1	"t": 1255287	"P": 1007.5	"F": -6}
{"v": 1	"t": 1255307	"P": 1003.25	"F": -5	"C": 45.265	"D": 3250	"sn": 54091929832280	"file": "/data/device_log/data0000.out"}
{"v": 1	"t": 1255327	"P": 1001.75	"F": -6}
{"v": 1	"t": 1255348	"P": 1005.75	"F": -5}
{"v": 1	"t": 1255368	"P": 1006.25	"F": -5}
{"v": 1	"t": 1255388	"P": 1001.5	"F": -5}
{"v": 1	"t": 1255409	"P": 1004.25	"F": -5}
{"v": 1	"t": 1255429	"P": 1008.0	"F": -5}
{"v": 1	"t": 1255449	"P": 1004.25	"F": -5}
{"v": 1	"t": 1255469	"P": 1003.5	"F": -6}
{"v": 1	"t": 1255490	"P": 1004.25	"F": -5}
{"v": 1	"t": 1255510	"P": 1008.25	"F": -6}
{"v": 1	"t": 1255530	"P": 1005.75	"F": -5}
{"v": 1	"t": 1255551	"P": 1001.0	"F": -5}
{"v": 1	"t": 1255571	"P": 1003.75	"F": -5}
{"v": 1	"t": 1255591	"P": 1008.25	"F": -5}
{"v": 1	"t": 1255612	"P": 1005.5	"F": -5}
{"v": 1	"t": 1255632	"P": 1002.25	"F": -5}
{"v": 1	"t": 1255652	"P": 1004.25	"F": -5}
{"v": 1	"t": 1255673	"P": 1008.0	"F": -5}
{"v": 1	"t": 1255693	"P": 1004.25	"F": -5}
{"v": 1	"t": 1255713	"P": 1001.5	"F": -5}
{"v": 1	"t": 1255733	"P": 1001.75	"F": -5}
{"v": 1	"t": 1255754	"P": 1008.25	"F": -5}
{"v": 1	"t": 1255774	"P": 1008.0	"F": -5}
{"v": 1	"t": 1255794	"P": 1003.5	"F": -5}
{"v": 1	"t": 1255815	"P": 1002.75	"F": -5}
{"v": 1	"t": 1255835	"P": 1006.25	"F": -5}
{"v": 1	"t": 1255855	"P": 1007.25	"F": -5}
{"v": 1	"t": 1255875	"P": 1004.25	"F": -5}
{"v": 1	"t": 1255896	"P": 1002.5	"F": -5}
{"v": 1	"t": 1255916	"P": 1004.0	"F": -5}
{"v": 1	"t": 1255936	"P": 1007.25	"F": -5}
{"v": 1	"t": 1255957	"P": 1006.0	"F": -6}
{"v": 1	"t": 1255977	"P": 1003.5	"F": -5}
{"v": 1	"t": 1255997	"P": 1001.75	"F": -5}
{"v": 1	"t": 1256017	"P": 1007.75	"F": -5}
{"v": 1	"t": 1256038	"P": 1006.5	"F": -4}
{"v": 1	"t": 1256058	"P": 1005.5	"F": -5}
{"v": 1	"t": 1256078	"P": 1001.5	"F": -5}
{"v": 1	"t": 1256099	"P": 1005.25	"F": -5}
{"v": 1	"t": 1256119	"P": 1008.75	"F": -5}
{"v": 1	"t": 1256139	"P": 1005.0	"F": -5}
{"v": 1	"t": 1256160	"P": 1002.0	"F": -5}
{"v": 1	"t": 1256180	"P": 1006.0	"F": -5}
{"v": 1	"t": 1256200	"P": 1008.5	"F": -5}
{"v": 1	"t": 1256220	"P": 1005.75	"F": -5}
{"v": 1	"t": 1256241	"P": 1003.0	"F": -5}
{"v": 1	"t": 1256261	"P": 1004.5	"F": -5}
{"v": 1	"t": 1256281	"P": 1006.75	"F": -5}
{"v": 1	"t": 1256302	"P": 1004.5	"F": -5}
{"v": 1	"t": 1256322	"P": 1000.25	"F": -4	"C": 45.21	"D": 3250	"sn": 54091929832280	"file": "/data/device_log/data0000.out"}
{"v": 1	"t": 1256342	"P": 1003.75	"F": -5}
{"v": 1	"t": 1256363	"P": 1008.25	"F": -5}
{"v": 1	"t": 1256383	"P": 1005.5	"F": -5}
{"v": 1	"t": 1256403	"P": 1001.75	"F": -5}
{"v": 1	"t": 1256423	"P": 1002.25	"F": -5}
{"v": 1	"t": 1256444	"P": 1006.25	"F": -5}
{"v": 1	"t": 1256464	"P": 1005.5	"F": -5}
{"v": 1	"t": 1256484	"P": 1003.0	"F": -5}
{"v": 1	"t": 1256505	"P": 1002.0	"F": -5}
{"v": 1	"t": 1256525	"P": 1005.0	"F": -5}
{"v": 1	"t": 1256545	"P": 1009.25	"F": -5}
{"v": 1	"t": 1256565	"P": 1005.0	"F": -4}
{"v": 1	"t": 1256586	"P": 1002.75	"F": -4}
{"v": 1	"t": 1256606	"P": 1004.0	"F": -4}
{"v": 1	"t": 1256626	"P": 1007.75	"F": -5}
{"v": 1	"t": 1256647	"P": 1006.0	"F": -5}
{"v": 1	"t": 1256667	"P": 1002.25	"F": -4}
{"v": 1	"t": 1256687	"P": 1002.75	"F": -4}
{"v": 1	"t": 1256707	"P": 1006.0	"F": -4}
{"v": 1	"t": 1256728	"P": 1006.5	"F": -4}
{"v": 1	"t": 1256748	"P": 1004.75	"F": -5}
{"v": 1	"t": 1256768	"P": 1001.0	"F": -5}
{"v": 1	"t": 1256789	"P": 1002.75	"F": -5}
{"v": 1	"t": 1256809	"P": 1008.0	"F": -5}
{"v": 1	"t": 1256829	"P": 1005.75	"F": -5}
{"v": 1	"t": 1256849	"P": 1002.25	"F": -5}
{"v": 1	"t": 1256870	"P": 1004.25	"F": -5}
{"v": 1	"t": 1256890	"P": 1006.75	"F": -6}
{"v": 1	"t": 1256910	"P": 1005.75	"F": -6}
{"v": 1	"t": 1256931	"P": 1001.75	"F": -6}
{"v": 1	"t": 1256951	"P": 1003.25	"F": -6}
{"v": 1	"t": 1256971	"P": 1007.5	"F": -6}
{"v": 1	"t": 1256992	"P": 1004.0	"F": -6}
{"v": 1	"t": 1257012	"P": 1003.75	"F": -5}
{"v": 1	"t": 1257032	"P": 1005.25	"F": -6}
{"v": 1	"t": 1257053	"P": 1007.0	"F": -6}
{"v": 1	"t": 1257073	"P": 1006.5	"F": -6}
{"v": 1	"t": 1257093	"P": 1002.25	"F": -6}
{"v": 1	"t": 1257113	"P": 1003.0	"F": -5}
{"v": 1	"t": 1257134	"P": 1009.5	"F": -6}
{"v": 1	"t": 1257154	"P": 1007.0	"F": -6}
{"v": 1	"t": 1257174	"P": 1003.5	"F": -6}
{"v": 1	"t": 1257195	"P": 1003.5	"F": -6}
{"v": 1	"t": 1257215	"P": 1006.0	"F": -6}
{"v": 1	"t": 1257235	"P": 1008.25	"F": -5}
{"v": 1	"t": 1257255	"P": 1003.25	"F": -5}
{"v": 1	"t": 1257276	"P": 1001.5	"F": -5}
{"v": 1	"t": 1257296	"P": 1003.5	"F": -5}
{"v": 1	"t": 1257316	"P": 1007.25	"F": -5}
{"v": 1	"t": 1257337	"P": 1005.75	"F": -5	"C": 45.205	"D": 3250	"sn": 54091929832280	"file": "/data/device_log/data0000.out"}
{"v": 1	"t": 1257357	"P": 1003.25	"F": -5}
{"v": 1	"t": 1257377	"P": 1002.5	"F": -5}
{"v": 1	"t": 1257397	"P": 1006.5	"F": -5}
{"v": 1	"t": 1257418	"P": 1007.75	"F": -5}
{"v": 1	"t": 1257438	"P": 1003.75	"F": -5}
{"v": 1	"t": 1257458	"P": 1002.75	"F": -4}
{"v": 1	"t": 1257479	"P": 1005.25	"F": -4}
{"v": 1	"t": 1257499	"P": 1008.5	"F": -4}
{"v": 1	"t": 1257519	"P": 1004.25	"F": -4}
{"v": 1	"t": 1257539	"P": 1002.5	"F": -5}
{"v": 1	"t": 1257560	"P": 1001.75	"F": -5}
{"v": 1	"t": 1257580	"P": 1009.25	"F": -5}
{"v": 1	"t": 1257600	"P": 1006.5	"F": -5}
{"v": 1	"t": 1257621	"P": 1001.75	"F": -5}
{"v": 1	"t": 1257641	"P": 1004.5	"F": -5}
{"v": 1	"t": 1257661	"P": 1009.0	"F": -5}
{"v": 1	"t": 1257682	"P": 1004.5	"F": -5}
{"v": 1	"t": 1257702	"P": 1004.0	"F": -5}
{"v": 1	"t": 1257722	"P": 1003.5	"F": -5}
{"v": 1	"t": 1257743	"P": 1005.75	"F": -5}
{"v": 1	"t": 1257763	"P": 1004.75	"F": -4}
{"v": 1	"t": 1257783	"P": 1003.25	"F": -4}
{"v": 1	"t": 1257803	"P": 1001.25	"F": -4}
{"v": 1	"t": 1257824	"P": 1007.75	"F": -4}
{"v": 1	"t": 1257844	"P": 1008.25	"F": -4}
{"v": 1	"t": 1257864	"P": 1005.0	"F": -4}
{"v": 1	"t": 1257885	"P": 1000.75	"F": -4}
{"v": 1	"t": 1257905	"P": 1005.5	"F": -4}
{"v": 1	"t": 1257925	"P": 1008.25	"F": -4}
{"v": 1	"t": 1257945	"P": 1006.0	"F": -5}
{"v": 1	"t": 1257966	"P": 1001.75	"F": -5}
{"v": 1	"t": 1257986	"P": 1002.75	"F": -5}
{"v": 1	"t": 1258006	"P": 1007.0	"F": -5}
{"v": 1	"t": 1258027	"P": 1006.5	"F": -5}
{"v": 1	"t": 1258047	"P": 1002.5	"F": -5}
{"v": 1	"t": 1258067	"P": 1002.5	"F": -5}
{"v": 1	"t": 1258087	"P": 1007.0	"F": -5}
{"v": 1	"t": 1258108	"P": 1006.0	"F": -5}
{"v": 1	"t": 1258128	"P": 1005.5	"F": -5}
{"v": 1	"t": 1258148	"P": 1001.25	"F": -4}
{"v": 1	"t": 1258169	"P": 1005.25	"F": -4}
{"v": 1	"t": 1258189	"P": 1006.5	"F": -4}
{"v": 1	"t": 1258209	"P": 1005.5	"F": -4}
{"v": 1	"t": 1258230	"P": 1003.5	"F": -4}
{"v": 1	"t": 1258250	"P": 1004.0	"F": -4}
{"v": 1	"t": 1258270	"P": 1005.75	"F": -5}
{"v": 1	"t": 1258290	"P": 1005.0	"F": -5}
{"v": 1	"t": 1258311	"P": 1001.75	"F": -5}
{"v": 1	"t": 1258331	"P": 1003.5	"F": -5}
{"v": 1	"t": 1258351	"P": 1005.25	"F": -5	"C": 45.235	"D": 3250	"sn": 54091929832280	"file": "/data/device_log/data0000.out"}
{"v": 1	"t": 1258372	"P": 1007.0	"F": -5}
{"v": 1	"t": 1258392	"P": 1000.5	"F": -5}
{"v": 1	"t": 1258412	"P": 1002.5	"F": -5}
{"v": 1	"t": 1258433	"P": 1006.25	"F": -5}
{"v": 1	"t": 1258453	"P": 1005.75	"F": -5}
{"v": 1	"t": 1258473	"P": 1002.75	"F": -6}
{"v": 1	"t": 1258493	"P": 1001.5	"F": -5}
{"v": 1	"t": 1258514	"P": 1005.75	"F": -5}
{"v": 1	"t": 1258534	"P": 1007.25	"F": -5}
{"v": 1	"t": 1258554	"P": 1003.75	"F": -5}
{"v": 1	"t": 1258575	"P": 1002.0	"F": -5}
{"v": 1	"t": 1258595	"P": 1004.75	"F": -5}
{"v": 1	"t": 1258615	"P": 1008.25	"F": -5}
{"v": 1	"t": 1258635	"P": 1004.25	"F": -5}
{"v": 1	"t": 1258656	"P": 1001.0	"F": -4}
{"v": 1	"t": 1258676	"P": 1002.25	"F": -5}
{"v": 1	"t": 1258696	"P": 1005.75	"F": -5}
{"v": 1	"t": 1258717	"P": 1004.75	"F": -5}
{"v": 1	"t": 1258737	"P": 1004.5	"F": -5}
{"v": 1	"t": 1258757	"P": 1001.75	"F": -5}
{"v": 1	"t": 1258777	"P": 1006.0	"F": -5}
{"v": 1	"t": 1258798	"P": 1007.0	"F": -5}
{"v": 1	"t": 1258818	"P": 1004.75	"F": -5}
{"v": 1	"t": 1258838	"P": 1000.75	"F": -5}
{"v": 1	"t": 1258859	"P": 1004.75	"F": -5}
{"v": 1	"t": 1258879	"P": 1006.0	"F": -5}
{"v": 1	"t": 1258899	"P": 1004.25	"F": -5}
{"v": 1	"t": 1258919	"P": 1002.25	"F": -5}
{"v": 1	"t": 1258940	"P": 1004.0	"F": -5}
{"v": 1	"t": 1258960	"P": 1009.0	"F": -4}
{"v": 1	"t": 1258980	"P": 1006.5	"F": -4}
{"v": 1	"t": 1259001	"P": 1001.75	"F": -4}
{"v": 1	"t": 1259021	"P": 1003.25	"F": -4}
{"v": 1	"t": 1259041	"P": 1007.25	"F": -4}
{"v": 1	"t": 1259062	"P": 1005.5	"F": -4}
{"v": 1	"t": 1259082	"P": 1002.5	"F": -4}
{"v": 1	"t": 1259102	"P": 1004.0	"F": -4}
{"v": 1	"t": 1259123	"P": 1006.25	"F": -4}
{"v": 1	"t": 1259143	"P": 1004.25	"F": -4}
{"v": 1	"t": 1259163	"P": 1001.25	"F": -4}
{"v": 1	"t": 1259184	"P": 1007.5	"F": -4}
{"v": 1	"t": 1259204	"P": 1007.5	"F": -4}
{"v": 1	"t": 1259224	"P": 1004.5	"F": -4}
{"v": 1	"t": 1259245	"P": 1001.75	"F": -4}
{"v": 1	"t": 1259265	"P": 1005.25	"F": -4}
{"v": 1	"t": 1259285	"P": 1007.5	"F": -4}
{"v": 1	"t": 1259306	"P": 1003.5	"F": -4}
{"v": 1	"t": 1259326	"P": 1002.5	"F": -3}
{"v": 1	"t": 1259346	"P": 1005.75	"F": -4}
{"v": 1	"t": 1259367	"P": 1004.75	"F": -4	"C": 45.23	"D": 3250	"sn": 54091929832280	"file": "/data/device_log/data0000.out"}
{"v": 1	"t": 1259387	"P": 1004.0	"F": -4}
{"v": 1	"t": 1259407	"P": 1003.25	"F": -4}
{"v": 1	"t": 1259428	"P": 1010.75	"F": -4}
{"v": 1	"t": 1259448	"P": 1005.0	"F": -3}
{"v": 1	"t": 1259468	"P": 1001.75	"F": -4}
{"v": 1	"t": 1259488	"P": 1002.0	"F": -4}
{"v": 1	"t": 1259509	"P": 1006.5	"F": -4}
{"v": 1	"t": 1259529	"P": 1007.5	"F": -4}
{"v": 1	"t": 1259549	"P": 1005.75	"F": -4}
{"v": 1	"t": 1259570	"P": 1001.5	"F": -4}
{"v": 1	"t": 1259590	"P": 1006.0	"F": -4}
{"v": 1	"t": 1259610	"P": 1008.5	"F": -4}
{"v": 1	"t": 1259631	"P": 1003.5	"F": -4}
{"v": 1	"t": 1259651	"P": 1001.25	"F": -4}
{"v": 1	"t": 1259671	"P": 1005.5	"F": -4}
{"v": 1	"t": 1259691	"P": 1007.75	"F": -4}
{"v": 1	"t": 1259712	"P": 1004.5	"F": -4}
{"v": 1	"t": 1259732	"P": 1000.5	"F": -4}
{"v": 1	"t": 1259752	"P": 1002.25	"F": -4}
{"v": 1	"t": 1259773	"P": 1007.75	"F": -4}
{"v": 1	"t": 1259793	"P": 1004.25	"F": -4}
{"v": 1	"t": 1259813	"P": 1003.25	"F": -4}
{"v": 1	"t": 1259833	"P": 1003.75	"F": -4}
{"v": 1	"t": 1259854	"P": 1008.75	"F": -4}
{"v": 1	"t": 1259874	"P": 1007.5	"F": -4}
{"v": 1	"t": 1259894	"P": 1003.75	"F": -4}
{"v": 1	"t": 1259915	"P": 1002.75	"F": -4}
{"v": 1	"t": 1259935	"P": 1006.25	"F": -4}
{"v": 1	"t": 1259955	"P": 1006.75	"F": -4}
{"v": 1	"t": 1259975	"P": 1004.75	"F": -4}
{"v": 1	"t": 1259996	"P": 1002.0	"F": -4}
{"v": 1	"t": 1260016	"P": 1003.0	"F": -4}
{"v": 1	"t": 1260036	"P": 1007.75	"F": -4}
{"v": 1	"t": 1260057	"P": 1004.75	"F": -4}
{"v": 1	"t": 1260077	"P": 1002.5	"F": -4}
{"v": 1	"t": 1260097	"P": 1002.5	"F": -4}
{"v": 1	"t": 1260117	"P": 1006.0	"F": -4}
{"v": 1	"t": 1260138	"P": 1007.5	"F": -4}
{"v": 1	"t": 1260158	"P": 1003.75	"F": -4}
{"v": 1	"t": 1260178	"P": 1002.5	"F": -4}
{"v": 1	"t": 1260199	"P": 1005.75	"F": -4}
{"v": 1	"t": 1260219	"P": 1005.25	"F": -4}
{"v": 1	"t": 1260239	"P": 1005.25	"F": -4}
{"v": 1	"t": 1260260	"P": 1000.5	"F": -4}
{"v": 1	"t": 1260280	"P": 1003.0	"F": -4}
{"v": 1	"t": 1260300	"P": 1006.5	"F": -4}
{"v": 1	"t": 1260321	"P": 1004.25	"F": -5}
{"v": 1	"t": 1260341	"P": 1002.75	"F": -5}
{"v": 1	"t": 1260361	"P": 1005.5	"F": -5}
{"v": 1	"t": 1260381	"P": 1007.5	"F": -5	"C": 45.205	"D": 3250	"sn": 54091929832280	"file": "/data/device_log/data0000.out"}
{"v": 1	"t": 1260402	"P": 1005.5	"F": -5}
{"v": 1	"t": 1260422	"P": 1001.0	"F": -5}
{"v": 1	"t": 1260442	"P": 1004.75	"F": -4}
{"v": 1	"t": 1260463	"P": 1008.75	"F": -4}
{"v": 1	"t": 1260483	"P": 1004.75	"F": -4}
{"v": 1	"t": 1260503	"P": 1002.0	"F": -5}
{"v": 1	"t": 1260523	"P": 1002.5	"F": -5}
{"v": 1	"t": 1260544	"P": 1006.0	"F": -5}
{"v": 1	"t": 1260564	"P": 1006.25	"F": -5}
{"v": 1	"t": 1260584	"P": 1003.25	"F": -5}
{"v": 1	"t": 1260605	"P": 1001.25	"F": -5}
{"v": 1	"t": 1260625	"P": 1006.75	"F": -5}
{"v": 1	"t": 1260645	"P": 1008.0	"F": -4}
{"v": 1	"t": 1260665	"P": 1005.0	"F": -4}
{"v": 1	"t": 1260686	"P": 1002.25	"F": -5}
{"v": 1	"t": 1260706	"P": 1002.75	"F": -4}
{"v": 1	"t": 1260726	"P": 1007.75	"F": -5}
{"v": 1	"t": 1260747	"P": 1005.0	"F": -5}
{"v": 1	"t": 1260767	"P": 1002.75	"F": -5}
{"v": 1	"t": 1260787	"P": 1001.5	"F": -5}
{"v": 1	"t": 1260807	"P": 1005.75	"F": -5}
{"v": 1	"t": 1260828	"P": 1006.25	"F": -5}
{"v": 1	"t": 1260848	"P": 1006.0	"F": -4}
{"v": 1	"t": 1260868	"P": 1002.75	"F": -4}
{"v": 1	"t": 1260889	"P": 1006.25	"F": -5}
{"v": 1	"t": 1260909	"P": 1007.75	"F": -5}
{"v": 1	"t": 1260929	"P": 1004.25	"F": -5}
{"v": 1	"t": 1260950	"P": 1001.25	"F": -5}
{"v": 1	"t": 1260970	"P": 1003.25	"F": -5}
{"v": 1	"t": 1260990	"P": 1007.5	"F": -6}
{"v": 1	"t": 1261010	"P": 1005.0	"F": -6}
{"v": 1	"t": 1261031	"P": 1003.0	"F": -7}
{"v": 1	"t": 1261051	"P": 1005.25	"F": -7}
{"v": 1	"t": 1261071	"P": 1008.0	"F": -8}
{"v": 1	"t": 1261092	"P": 1006.5	"F": -10}
{"v": 1	"t": 1261112	"P": 1002.5	"F": -10}
{"v": 1	"t": 1261132	"P": 1003.0	"F": -11}
{"v": 1	"t": 1261152	"P": 1007.0	"F": -11}
{"v": 1	"t": 1261173	"P": 1006.0	"F": -11}
{"v": 1	"t": 1261193	"P": 1005.25	"F": -11}
{"v": 1	"t": 1261213	"P": 1002.0	"F": -11}
{"v": 1	"t": 1261234	"P": 1005.75	"F": -11}
{"v": 1	"t": 1261254	"P": 1007.75	"F": -11}
{"v": 1	"t": 1261274	"P": 1005.25	"F": -10}
{"v": 1	"t": 1261295	"P": 1002.25	"F": -10}
{"v": 1	"t": 1261315	"P": 1004.5	"F": -10}
{"v": 1	"t": 1261335	"P": 1008.0	"F": -9}
{"v": 1	"t": 1261355	"P": 1006.5	"F": -10}
{"v": 1	"t": 1261376	"P": 1003.25	"F": -10}
{"v": 1	"t": 1261396	"P": 1002.0	"F": -10	"C": 45.21	"D": 3250	"sn": 54091929832280	"file": "/data/device_log/data0000.out"}
{"v": 1	"t": 1261416	"P": 1008.5	"F": -9}
{"v": 1	"t": 1261437	"P": 1007.25	"F": -9}
{"v": 1	"t": 1261457	"P": 1003.25	"F": -8}
{"v": 1	"t": 1261477	"P": 1000.75	"F": -8}
{"v": 1	"t": 1261497	"P": 1005.75	"F": -8}
{"v": 1	"t": 1261518	"P": 1008.5	"F": -7}
{"v": 1	"t": 1261538	"P": 1002.75	"F": -7}
{"v": 1	"t": 1261558	"P": 1000.5	"F": -8}
{"v": 1	"t": 1261579	"P": 1003.5	"F": -8}
{"v": 1	"t": 1261599	"P": 1006.25	"F": -8}
{"v": 1	"t": 1261619	"P": 1006.0	"F": -8}
{"v": 1	"t": 1261640	"P": 1002.25	"F": -8}
{"v": 1	"t": 1261660	"P": 1005.75	"F": -8}
{"v": 1	"t": 1261680	"P": 1007.25	"F": -7}
{"v": 1	"t": 1261700	"P": 1006.5	"F": -7}
{"v": 1	"t": 1261721	"P": 1001.5	"F": -7}
{"v": 1	"t": 1261741	"P": 1003.0	"F": -7}
{"v": 1	"t": 1261761	"P": 1006.75	"F": -7}
{"v": 1	"t": 1261782	"P": 1006.0	"F": -7}
{"v": 1	"t": 1261802	"P": 1002.75	"F": -7}
{"v": 1	"t": 1261822	"P": 1001.5	"F": -8}
{"v": 1	"t": 1261842	"P": 1005.0	"F": -8}
{"v": 1	"t": 1261863	"P": 1006.25	"F": -8}
{"v": 1	"t": 1261883	"P": 1004.25	"F": -8}
{"v": 1	"t": 1261903	"P": 1002.75	"F": -8}
{"v": 1	"t": 1261924	"P": 1003.75	"F": -7}
{"v": 1	"t": 1261944	"P": 1008.5	"F": -7}
{"v": 1	"t": 1261964	"P": 1004.75	"F": -8}
{"v": 1	"t": 1261984	"P": 1002.25	"F": -8}
{"v": 1	"t": 1262005	"P": 1002.75	"F": -9}
{"v": 1	"t": 1262025	"P": 1007.25	"F": -9}
{"v": 1	"t": 1262045	"P": 1007.0	"F": -10}
{"v": 1	"t": 1262066	"P": 1002.75	"F": -10}
{"v": 1	"t": 1262086	"P": 1002.0	"F": -10}
{"v": 1	"t": 1262106	"P": 1005.75	"F": -10}
{"v": 1	"t": 1262126	"P": 1008.5	"F": -10}
{"v": 1	"t": 1262147	"P": 1003.25	"F": -10}
{"v": 1	"t": 1262167	"P": 1003.0	"F": -10}
{"v": 1	"t": 1262187	"P": 1003.5	"F": -11}
{"v": 1	"t": 1262208	"P": 1007.75	"F": -11}
{"v": 1	"t": 1262228	"P": 1005.25	"F": -11}
{"v": 1	"t": 1262248	"P": 1000.5	"F": -12}
{"v": 1	"t": 1262268	"P": 1002.5	"F": -12}
{"v": 1	"t": 1262289	"P": 1007.75	"F": -12}
{"v": 1	"t": 1262309	"P": 1006.75	"F": -13}
{"v": 1	"t": 1262329	"P": 1005.5	"F": -13}
{"v": 1	"t": 1262350	"P": 1002.75	"F": -13}
{"v": 1	"t": 1262370	"P": 1009.0	"F": -13}
{"v": 1	"t": 1262390	"P": 1006.0	"F": -13}
{"v": 1	"t": 1262411	"P": 1005.0	"F": -13	"C": 45.235	"D": 3250	"sn": 54091929832280	"file": "/data/device_log/data0000.out"}
{"v": 1	"t": 1262431	"P": 1000.75	"F": -13}
{"v": 1	"t": 1262451	"P": 1006.0	"F": -12}
{"v": 1	"t": 1262471	"P": 1005.0	"F": -12}
{"v": 1	"t": 1262492	"P": 1004.5	"F": -11}
{"v": 1	"t": 1262512	"P": 1002.0	"F": -11}
{"v": 1	"t": 1262532	"P": 1005.75	"F": -11}
{"v": 1	"t": 1262553	"P": 1009.25	"F": -11}
{"v": 1	"t": 1262573	"P": 1004.5	"F": -11}
{"v": 1	"t": 1262593	"P": 1002.75	"F": -11}
{"v": 1	"t": 1262613	"P": 1003.5	"F": -10}
{"v": 1	"t": 1262634	"P": 1007.75	"F": -10}
{"v": 1	"t": 1262654	"P": 1006.25	"F": -9}
{"v": 1	"t": 1262674	"P": 1003.5	"F": -9}
{"v": 1	"t": 1262695	"P": 1001.25	"F": -9}
{"v": 1	"t": 1262715	"P": 1007.25	"F": -8}
{"v": 1	"t": 1262735	"P": 1007.0	"F": -8}
{"v": 1	"t": 1262756	"P": 1003.0	"F": -8}
{"v": 1	"t": 1262776	"P": 1002.5	"F": -8}
{"v": 1	"t": 1262796	"P": 1005.5	"F": -8}
{"v": 1	"t": 1262816	"P": 1006.5	"F": -8}
{"v": 1	"t": 1262837	"P": 1004.25	"F": -8}
{"v": 1	"t": 1262857	"P": 1003.5	"F": -8}
{"v": 1	"t": 1262877	"P": 1003.0	"F": -8}
{"v": 1	"t": 1262897	"P": 1007.25	"F": -8}
{"v": 1	"t": 1262918	"P": 1007.75	"F": -7}
{"v": 1	"t": 1262938	"P": 1002.25	"F": -7}
{"v": 1	"t": 1262958	"P": 1002.0	"F": -7}
{"v": 1	"t": 1262979	"P": 1005.25	"F": -7}
{"v": 1	"t": 1262999	"P": 1007.5	"F": -7}
{"v": 1	"t": 1263019	"P": 1002.25	"F": -7}
{"v": 1	"t": 1263040	"P": 1001.25	"F": -7}
{"v": 1	"t": 1263060	"P": 1006.5	"F": -7}
{"v": 1	"t": 1263080	"P": 1007.25	"F": -7}
{"v": 1	"t": 1263101	"P": 1003.75	"F": -7}
{"v": 1	"t": 1263121	"P": 1002.75	"F": -7}
{"v": 1	"t": 1263141	"P": 1006.5	"F": -7}
{"v": 1	"t": 1263162	"P": 1006.75	"F": -7}
{"v": 1	"t": 1263182	"P": 1004.25	"F": -7}
{"v": 1	"t": 1263202	"P": 1002.0	"F": -7}
{"v": 1	"t": 1263222	"P": 1007.5	"F": -7}
{"v": 1	"t": 1263243	"P": 1005.75	"F": -8}
{"v": 1	"t": 1263263	"P": 1003.0	"F": -8}
{"v": 1	"t": 1263283	"P": 1003.25	"F": -8}
{"v": 1	"t": 1263304	"P": 1008.5	"F": -8}
{"v": 1	"t": 1263324	"P": 1006.75	"F": -7}
{"v": 1	"t": 1263344	"P": 1001.75	"F": -7}
{"v": 1	"t": 1263365	"P": 1002.0	"F": -7}
{"v": 1	"t": 1263385	"P": 1008.0	"F": -7}
{"v": 1	"t": 1263405	"P": 1007.0	"F": -8}
{"v": 1	"t": 1263426	"P": 1001.5	"F": -8	"C": 45.25	"D": 3250	"sn": 54091929832280	"file": "/data/device_log/data0000.out"}
{"v": 1	"t": 1263446	"P": 1002.25	"F": -8}
{"v": 1	"t": 1263466	"P": 1006.75	"F": -8}
{"v": 1	"t": 1263487	"P": 1004.75	"F": -9}
{"v": 1	"t": 1263507	"P": 1003.25	"F": -8}
{"v": 1	"t": 1263527	"P": 1002.0	"F": -9}
{"v": 1	"t": 1263548	"P": 1007.25	"F": -8}
{"v": 1	"t": 1263568	"P": 1004.75	"F": -8}
{"v": 1	"t": 1263588	"P": 1001.0	"F": -8}
{"v": 1	"t": 1263608	"P": 1003.25	"F": -8}
{"v": 1	"t": 1263629	"P": 1008.0	"F": -8}
{"v": 1	"t": 1263649	"P": 1006.25	"F": -8}
{"v": 1	"t": 1263669	"P": 1002.25	"F": -8}
{"v": 1	"t": 1263690	"P": 1002.0	"F": -7}
{"v": 1	"t": 1263710	"P": 1009.75	"F": -7}
{"v": 1	"t": 1263730	"P": 1007.25	"F": -7}
{"v": 1	"t": 1263751	"P": 1003.25	"F": -7}
{"v": 1	"t": 1263771	"P": 1002.0	"F": -7}
{"v": 1	"t": 1263791	"P": 1007.25	"F": -7}
{"v": 1	"t": 1263811	"P": 1007.5	"F": -7}
{"v": 1	"t": 1263832	"P": 1003.75	"F": -7}
{"v": 1	"t": 1263852	"P": 1002.5	"F": -6}
{"v": 1	"t": 1263872	"P": 1003.75	"F": -6}
{"v": 1	"t": 1263893	"P": 1007.5	"F": -6}
{"v": 1	"t": 1263913	"P": 1005.5	"F": -6}
{"v": 1	"t": 1263933	"P": 1003.5	"F": -6}
{"v": 1	"t": 1263953	"P": 1004.5	"F": -6}
{"v": 1	"t": 1263974	"P": 1007.25	"F": -6}
{"v": 1	"t": 1263994	"P": 1005.5	"F": -6}
{"v": 1	"t": 1264014	"P": 1002.5	"F": -6}
{"v": 1	"t": 1264035	"P": 1002.5	"F": -6}
{"v": 1	"t": 1264055	"P": 1006.75	"F": -6}
{"v": 1	"t": 1264075	"P": 1007.0	"F": -6}
{"v": 1	"t": 1264095	"P": 1004.5	"F": -6}
{"v": 1	"t": 1264116	"P": 1001.0	"F": -6}
{"v": 1	"t": 1264136	"P": 1002.75	"F": -6}
{"v": 1	"t": 1264156	"P": 1008.0	"F": -6}
{"v": 1	"t": 1264177	"P": 1005.25	"F": -6}
{"v": 1	"t": 1264197	"P": 1001.0	"F": -5}
{"v": 1	"t": 1264217	"P": 1003.25	"F": -5}
{"v": 1	"t": 1264238	"P": 1006.75	"F": -5}
{"v": 1	"t": 1264258	"P": 1007.0	"F": -5}
{"v": 1	"t": 1264278	"P": 1002.75	"F": -6}
{"v": 1	"t": 1264298	"P": 1003.0	"F": -6}
{"v": 1	"t": 1264319	"P": 1007.25	"F": -6}
{"v": 1	"t": 1264339	"P": 1005.75	"F": -5}
{"v": 1	"t": 1264359	"P": 1003.0	"F": -5}
{"v": 1	"t": 1264380	"P": 1002.5	"F": -5}
{"v": 1	"t": 1264400	"P": 1006.75	"F": -5}
{"v": 1	"t": 1264420	"P": 1006.5	"F": -5}
{"v": 1	"t": 1264441	"P": 1005.0	"F": -5	"C": 45.195	"D": 3250	"sn": 54091929832280	"file": "/data/device_log/data0000.out"}
{"v": 1	"t": 1264461	"P": 1002.75	"F": -5}
{"v": 1	"t": 1264481	"P": 1005.25	"F": -5}
{"v": 1	"t": 1264501	"P": 1006.0	"F": -4}
{"v": 1	"t": 1264522	"P": 1005.25	"F": -5}
{"v": 1	"t": 1264542	"P": 1002.25	"F": -5}
{"v": 1	"t": 1264562	"P": 1002.5	"F": -5}
{"v": 1	"t": 1264583	"P": 1009.25	"F": -5}
{"v": 1	"t": 1264603	"P": 1006.5	"F": -5}
{"v": 1	"t": 1264623	"P": 1002.5	"F": -5}
{"v": 1	"t": 1264643	"P": 1003.25	"F": -5}
{"v": 1	"t": 1264664	"P": 1008.5	"F": -5}
{"v": 1	"t": 1264684	"P": 1007.5	"F": -4}
{"v": 1	"t": 1264704	"P": 1003.5	"F": -4}
{"v": 1	"t": 1264725	"P": 1002.25	"F": -4}
{"v": 1	"t": 1264745	"P": 1007.0	"F": -4}
{"v": 1	"t": 1264765	"P": 1007.25	"F": -5}
{"v": 1	"t": 1264785	"P": 1003.25	"F": -5}
{"v": 1	"t": 1264806	"P": 1001.25	"F": -5}
{"v": 1	"t": 1264826	"P": 1004.0	"F": -5}
{"v": 1	"t": 1264846	"P": 1007.75	"F": -5}
{"v": 1	"t": 1264867	"P": 1004.25	"F": -5}
{"v": 1	"t": 1264887	"P": 1004.5	"F": -5}
{"v": 1	"t": 1264907	"P": 1004.25	"F": -5}
{"v": 1	"t": 1264927	"P": 1007.0	"F": -5}
{"v": 1	"t": 1264948	"P": 1006.5	"F": -5}
{"v": 1	"t": 1264968	"P": 1003.5	"F": -5}
{"v": 1	"t": 1264988	"P": 1001.5	"F": -5}
{"v": 1	"t": 1265009	"P": 1007.25	"F": -6}
{"v": 1	"t": 1265029	"P": 1005.25	"F": -6}
{"v": 1	"t": 1265049	"P": 1004.75	"F": -6}
{"v": 1	"t": 1265070	"P": 1002.5	"F": -5}
{"v": 1	"t": 1265090	"P": 1007.0	"F": -5}
{"v": 1	"t": 1265110	"P": 1004.0	"F": -5}
{"v": 1	"t": 1265131	"P": 1002.75	"F": -4}
{"v": 1	"t": 1265151	"P": 1000.25	"F": -4}
{"v": 1	"t": 1265171	"P": 1006.25	"F": -4}
{"v": 1	"t": 1265191	"P": 1005.25	"F": -5}
{"v": 1	"t": 1265212	"P": 1005.0	"F": -5}
{"v": 1	"t": 1265232	"P": 1002.5	"F": -5}
{"v": 1	"t": 1265252	"P": 1004.5	"F": -5}
{"v": 1	"t": 1265273	"P": 1007.75	"F": -5}
{"v": 1	"t": 1265293	"P": 1004.0	"F": -5}
{"v": 1	"t": 1265313	"P": 1002.5	"F": -5}
{"v": 1	"t": 1265333	"P": 1001.0	"F": -5}
{"v": 1	"t": 1265354	"P": 1007.25	"F": -5}
{"v": 1	"t": 1265374	"P": 1005.0	"F": -5}
{"v": 1	"t": 1265394	"P": 1002.75	"F": -5}
{"v": 1	"t": 1265415	"P": 1001.75	"F": -5}
{"v": 1	"t": 1265435	"P": 1007.25	"F": -6}
{"v": 1	"t": 1265455	"P": 1008.5	"F": -6	"C": 45.21	"D": 3250	"sn": 54091929832280	"file": "/data/device_log/data0000.out"}
{"v": 1	"t": 1265476	"P": 1005.0	"F": -6}
{"v": 1	"t": 1265496	"P": 1002.5	"F": -6}
{"v": 1	"t": 1265516	"P": 1003.0	"F": -6}
{"v": 1	"t": 1265536	"P": 1007.75	"F": -6}
{"v": 1	"t": 1265557	"P": 1005.75	"F": -6}
{"v": 1	"t": 1265577	"P": 1002.5	"F": -6}
{"v": 1	"t": 1265597	"P": 1004.0	"F": -6}
{"v": 1	"t": 1265618	"P": 1007.5	"F": -6}
{"v": 1	"t": 1265638	"P": 1006.25	"F": -6}
{"v": 1	"t": 1265658	"P": 1003.25	"F": -5}
{"v": 1	"t": 1265679	"P": 1004.75	"F": -6}
{"v": 1	"t": 1265699	"P": 1008.5	"F": -5}
{"v": 1	"t": 1265719	"P": 1005.0	"F": -5}
{"v": 1	"t": 1265739	"P": 1003.0	"F": -5}
{"v": 1	"t": 1265760	"P": 1002.5	"F": -5}
{"v": 1	"t": 1265780	"P": 1008.5	"F": -5}
{"v": 1	"t": 1265800	"P": 1005.25	"F": -5}
{"v": 1	"t": 1265821	"P": 1003.5	"F": -5}
{"v": 1	"t": 1265841	"P": 1002.0	"F": -5}
{"v": 1	"t": 1265861	"P": 1007.5	"F": -5}
{"v": 1	"t": 1265881	"P": 1007.5	"F": -5}
{"v": 1	"t": 1265902	"P": 1005.5	"F": -4}
{"v": 1	"t": 1265922	"P": 1002.25	"F": -4}
{"v": 1	"t": 1265942	"P": 1004.0	"F": -4}
{"v": 1	"t": 1265963	"P": 1009.5	"F": -5}
{"v": 1	"t": 1265983	"P": 1006.25	"F": -5}
{"v": 1	"t": 1266003	"P": 1000.75	"F": -5}
{"v": 1	"t": 1266023	"P": 1001.25	"F": -5}
{"v": 1	"t": 1266044	"P": 1005.75	"F": -5}
{"v": 1	"t": 1266064	"P": 1007.5	"F": -5}
{"v": 1	"t": 1266084	"P": 1003.0	"F": -5}
{"v": 1	"t": 1266105	"P": 1001.25	"F": -5}
{"v": 1	"t": 1266125	"P": 1003.25	"F": -5}
{"v": 1	"t": 1266145	"P": 1007.75	"F": -5}
{"v": 1	"t": 1266165	"P": 1003.75	"F": -5}
{"v": 1	"t": 1266186	"P": 1001.0	"F": -5}
{"v": 1	"t": 1266206	"P": 1004.75	"F": -6}
{"v": 1	"t": 1266226	"P": 1007.5	"F": -6}
{"v": 1	"t": 1266247	"P": 1004.25	"F": -5}
{"v": 1	"t": 1266267	"P": 1002.75	"F": -5}
{"v": 1	"t": 1266287	"P": 1004.0	"F": -5}
{"v": 1	"t": 1266308	"P": 1008.25	"F": -5}
{"v": 1	"t": 1266328	"P": 1004.75	"F": -5}
{"v": 1	"t": 1266348	"P": 1002.75	"F": -4}
{"v": 1	"t": 1266368	"P": 1003.25	"F": -5}
{"v": 1	"t": 1266389	"P": 1008.0	"F": -5}
{"v": 1	"t": 1266409	"P": 1005.0	"F": -5}
{"v": 1	"t": 1266429	"P": 1002.5	"F": -6}
{"v": 1	"t": 1266450	"P": 1001.0	"F": -6}
{"v": 1	"t": 1266470	"P": 1007.25	"F": -6	"C": 45.215	"D": 3250	"sn": 54091929832280	"file": "/data/device_log/data0000.out"}
{"v": 1	"t": 1266490	"P": 1007.0	"F": -6}
{"v": 1	"t": 1266511	"P": 1004.75	"F": -5}
{"v": 1	"t": 1266531	"P": 1002.75	"F": -5}
{"v": 1	"t": 1266551	"P": 1006.75	"F": -5}
{"v": 1	"t": 1266571	"P": 1009.0	"F": -5}
{"v": 1	"t": 1266592	"P": 1006.5	"F": -5}
{"v": 1	"t": 1266612	"P": 1001.75	"F": -5}
{"v": 1	"t": 1266632	"P": 1004.75	"F": -5}
{"v": 1	"t": 1266653	"P": 1008.0	"F": -5}
{"v": 1	"t": 1266673	"P": 1005.25	"F": -5}
{"v": 1	"t": 1266693	"P": 1001.75	"F": -5}
{"v": 1	"t": 1266714	"P": 1006.25	"F": -5}
{"v": 1	"t": 1266734	"P": 1007.0	"F": -5}
{"v": 1	"t": 1266754	"P": 1006.5	"F": -5}
{"v": 1	"t": 1266774	"P": 1002.5	"F": -5}
{"v": 1	"t": 1266795	"P": 999.75	"F": -5}
{"v": 1	"t": 1266815	"P": 1005.5	"F": -5}
{"v": 1	"t": 1266835	"P": 1004.5	"F": -5}
{"v": 1	"t": 1266856	"P": 1003.25	"F": -5}
{"v": 1	"t": 1266876	"P": 1001.75	"F": -5}
{"v": 1	"t": 1266896	"P": 1005.5	"F": -5}
{"v": 1	"t": 1266916	"P": 1009.0	"F": -5}
{"v": 1	"t": 1266937	"P": 1004.0	"F": -5}
{"v": 1	"t": 1266957	"P": 1002.25	"F": -5}
{"v": 1	"t": 1266977	"P": 1003.25	"F": -5}
{"v": 1	"t": 1266998	"P": 1008.75	"F": -5}
{"v": 1	"t": 1267018	"P": 1004.0	"F": -5}
{"v": 1	"t": 1267038	"P": 1004.0	"F": -5}
{"v": 1	"t": 1267059	"P": 1002.5	"F": -5}
{"v": 1	"t": 1267079	"P": 1008.5	"F": -5}
{"v": 1	"t": 1267099	"P": 1007.0	"F": -5}
{"v": 1	"t": 1267119	"P": 1003.75	"F": -6}
{"v": 1	"t": 1267140	"P": 1001.25	"F": -6}
{"v": 1	"t": 1267160	"P": 1008.0	"F": -6}
{"v": 1	"t": 1267180	"P": 1006.5	"F": -6}
{"v": 1	"t": 1267201	"P": 1002.0	"F": -6}
{"v": 1	"t": 1267221	"P": 1004.5	"F": -6}
{"v": 1	"t": 1267241	"P": 1008.25	"F": -6}
{"v": 1	"t": 1267262	"P": 1005.25	"F": -6}
{"v": 1	"t": 1267282	"P": 1000.75	"F": -6}
{"v": 1	"t": 1267302	"P": 1003.75	"F": -6}
{"v": 1	"t": 1267323	"P": 1007.25	"F": -6}
{"v": 1	"t": 1267343	"P": 1004.25	"F": -6}
{"v": 1	"t": 1267363	"P": 1001.75	"F": -6}
{"v": 1	"t": 1267384	"P": 1005.75	"F": -6}
{"v": 1	"t": 1267404	"P": 1006.5	"F": -6}
{"v": 1	"t": 1267424	"P": 1003.5	"F": -6}
{"v": 1	"t": 1267445	"P": 1003.25	"F": -6}
{"v": 1	"t": 1267465	"P": 1007.0	"F": -6}
{"v": 1	"t": 1267485	"P": 1008.5	"F": -6	"C": 45.255	"D": 3250	"sn": 54091929832280	"file": "/data/device_log/data0000.out"}
{"v": 1	"t": 1267506	"P": 1003.5	"F": -6}
{"v": 1	"t": 1267526	"P": 1000.75	"F": -6}
{"v": 1	"t": 1267546	"P": 1006.25	"F": -6}
{"v": 1	"t": 1267566	"P": 1006.5	"F": -7}
{"v": 1	"t": 1267587	"P": 1005.25	"F": -7}
{"v": 1	"t": 1267607	"P": 1001.75	"F": -7}
{"v": 1	"t": 1267627	"P": 1004.5	"F": -7}
{"v": 1	"t": 1267648	"P": 1008.0	"F": -7}
{"v": 1	"t": 1267668	"P": 1004.25	"F": -7}
{"v": 1	"t": 1267688	"P": 1003.0	"F": -7}
{"v": 1	"t": 1267708	"P": 1003.75	"F": -7}
{"v": 1	"t": 1267729	"P": 1007.75	"F": -7}
{"v": 1	"t": 1267749	"P": 1006.75	"F": -7}
{"v": 1	"t": 1267769	"P": 1003.5	"F": -7}
{"v": 1	"t": 1267790	"P": 1002.0	"F": -7}
{"v": 1	"t": 1267810	"P": 1005.5	"F": -7}
{"v": 1	"t": 1267830	"P": 1007.5	"F": -7}
{"v": 1	"t": 1267850	"P": 1004.5	"F": -7}
{"v": 1	"t": 1267871	"P": 1003.25	"F": -7}
{"v": 1	"t": 1267891	"P": 1004.0	"F": -7}
{"v": 1	"t": 1267911	"P": 1008.0	"F": -7}
{"v": 1	"t": 1267932	"P": 1005.5	"F": -7}
{"v": 1	"t": 1267952	"P": 1003.0	"F": -7}
{"v": 1	"t": 1267972	"P": 1001.5	"F": -7}
{"v": 1	"t": 1267993	"P": 1006.75	"F": -7}
{"v": 1	"t": 1268013	"P": 1007.0	"F": -7}
{"v": 1	"t": 1268033	"P": 1003.0	"F": -7}
{"v": 1	"t": 1268053	"P": 1003.75	"F": -7}
{"v": 1	"t": 1268074	"P": 1007.5	"F": -7}
{"v": 1	"t": 1268094	"P": 1009.25	"F": -7}
{"v": 1	"t": 1268114	"P": 1004.25	"F": -7}
{"v": 1	"t": 1268135	"P": 1001.25	"F": -7}
{"v": 1	"t": 1268155	"P": 1006.0	"F": -7}
{"v": 1	"t": 1268175	"P": 1007.5	"F": -7}
{"v": 1	"t": 1268196	"P": 1002.75	"F": -7}
{"v": 1	"t": 1268216	"P": 1001.5	"F": -7}
{"v": 1	"t": 1268236	"P": 1006.25	"F": -8}
{"v": 1	"t": 1268256	"P": 1008.25	"F": -8}
{"v": 1	"t": 1268277	"P": 1005.5	"F": -8}
{"v": 1	"t": 1268297	"P": 1003.5	"F": -8}
{"v": 1	"t": 1268317	"P": 1004.75	"F": -7}
{"v": 1	"t": 1268338	"P": 1008.75	"F": -7}
{"v": 1	"t": 1268358	"P": 1006.25	"F": -7}
{"v": 1	"t": 1268378	"P": 1004.75	"F": -7}
{"v": 1	"t": 1268398	"P": 1000.25	"F": -7}
{"v": 1	"t": 1268419	"P": 1008.5	"F": -7}
{"v": 1	"t": 1268439	"P": 1006.25	"F": -7}
{"v": 1	"t": 1268459	"P": 1004.25	"F": -7}
{"v": 1	"t": 1268480	"P": 1002.5	"F": -7}
{"v": 1	"t": 1268500	"P": 1006.75	"F": -7	"C": 45.23	"D": 3250	"sn": 54091929832280	"file": "/data/device_log/data0000.out"}
{"v": 1	"t": 1268520	"P": 1006.75	"F": -7}
{"v": 1	"t": 1268541	"P": 1003.75	"F": -7}
{"v": 1	"t": 1268561	"P": 1003.25	"F": -7}
{"v": 1	"t": 1268581	"P": 1005.0	"F": -7}
{"v": 1	"t": 1268601	"P": 1007.5	"F": -7}
{"v": 1	"t": 1268622	"P": 1006.25	"F": -7}
{"v": 1	"t": 1268642	"P": 1002.25	"F": -6}
{"v": 1	"t": 1268662	"P": 1002.0	"F": -6}
{"v": 1	"t": 1268683	"P": 1008.25	"F": -6}
{"v": 1	"t": 1268703	"P": 1006.0	"F": -6}
{"v": 1	"t": 1268723	"P": 1002.75	"F": -6}
{"v": 1	"t": 1268743	"P": 1003.5	"F": -6}
{"v": 1	"t": 1268764	"P": 1008.0	"F": -7}
{"v": 1	"t": 1268784	"P": 1007.25	"F": -6}
{"v": 1	"t": 1268804	"P": 1003.5	"F": -6}
{"v": 1	"t": 1268825	"P": 1001.75	"F": -6}
{"v": 1	"t": 1268845	"P": 1007.0	"F": -6}
{"v": 1	"t": 1268865	"P": 1005.5	"F": -6}
{"v": 1	"t": 1268886	"P": 1002.75	"F": -6}
{"v": 1	"t": 1268906	"P": 1003.25	"F": -6}
{"v": 1	"t": 1268926	"P": 1007.75	"F": -6}
{"v": 1	"t": 1268947	"P": 1005.5	"F": -6}
{"v": 1	"t": 1268967	"P": 1003.5	"F": -6}
{"v": 1	"t": 1268987	"P": 1001.5	"F": -6}
{"v": 1	"t": 1269007	"P": 1005.75	"F": -6}
{"v": 1	"t": 1269028	"P": 1006.75	"F": -6}
{"v": 1	"t": 1269048	"P": 1005.0	"F": -6}
{"v": 1	"t": 1269068	"P": 1000.75	"F": -6}
{"v": 1	"t": 1269089	"P": 1004.25	"F": -6}
{"v": 1	"t": 1269109	"P": 1008.0	"F": -6}
{"v": 1	"t": 1269129	"P": 1003.5	"F": -6}
{"v": 1	"t": 1269149	"P": 1002.75	"F": -6}
{"v": 1	"t": 1269170	"P": 1002.0	"F": -5}
{"v": 1	"t": 1269190	"P": 1008.0	"F": -6}
{"v": 1	"t": 1269210	"P": 1004.75	"F": -5}
{"v": 1	"t": 1269231	"P": 1002.5	"F": -5}
{"v": 1	"t": 1269251	"P": 1001.0	"F": -6}
{"v": 1	"t": 1269271	"P": 1003.75	"F": -5}
{"v": 1	"t": 1269291	"P": 1008.5	"F": -5}
{"v": 1	"t": 1269312	"P": 1003.25	"F": -5}
{"v": 1	"t": 1269332	"P": 1001.0	"F": -5}
{"v": 1	"t": 1269352	"P": 1004.5	"F": -5}
{"v": 1	"t": 1269373	"P": 1007.5	"F": -5}
{"v": 1	"t": 1269393	"P": 1004.5	"F": -5}
{"v": 1	"t": 1269413	"P": 1002.25	"F": -5}
{"v": 1	"t": 1269433	"P": 1003.75	"F": -5}
{"v": 1	"t": 1269454	"P": 1008.0	"F": -5}
{"v": 1	"t": 1269474	"P": 1004.5	"F": -5}
{"v": 1	"t": 1269494	"P": 1002.5	"F": -5}
{"v": 1	"t": 1269515	"P": 1001.5	"F": -4	"C": 45.195	"D": 3250	"sn": 54091929832280	"file": "/data/device_log/data0000.out"}
{"v": 1	"t": 1269535	"P": 1006.5	"F": -4}
{"v": 1	"t": 1269555	"P": 1006.5	"F": -4}
{"v": 1	"t": 1269576	"P": 1002.25	"F": -4}
{"v": 1	"t": 1269596	"P": 1002.5	"F": -4}
{"v": 1	"t": 1269616	"P": 1007.25	"F": -4}
{"v": 1	"t": 1269636	"P": 1005.5	"F": -4}
{"v": 1	"t": 1269657	"P": 1002.5	"F": -4}
{"v": 1	"t": 1269677	"P": 1000.25	"F": -4}
{"v": 1	"t": 1269697	"P": 1004.75	"F": -4}
{"v": 1	"t": 1269718	"P": 1007.75	"F": -4}
{"v": 1	"t": 1269738	"P": 1005.75	"F": -4}
{"v": 1	"t": 1269758	"P": 1002.25	"F": -4}
{"v": 1	"t": 1269779	"P": 1003.0	"F": -4}
{"v": 1	"t": 1269799	"P": 1008.25	"F": -4}
{"v": 1	"t": 1269819	"P": 1007.0	"F": -4}
{"v": 1	"t": 1269839	"P": 1002.25	"F": -4}
{"v": 1	"t": 1269860	"P": 1001.25	"F": -4}
{"v": 1	"t": 1269880	"P": 1006.25	"F": -4}
{"v": 1	"t": 1269900	"P": 1005.25	"F": -4}
{"v": 1	"t": 1269921	"P": 1005.25	"F": -4}
{"v": 1	"t": 1269941	"P": 1001.5	"F": -4}
{"v": 1	"t": 1269961	"P": 1006.5	"F": -4}
{"v": 1	"t": 1269981	"P": 1006.0	"F": -4}
{"v": 1	"t": 1270002	"P": 1006.25	"F": -4}
{"v": 1	"t": 1270022	"P": 1000.75	"F": -5}
{"v": 1	"t": 1270042	"P": 1002.0	"F": -4}
{"v": 1	"t": 1270063	"P": 1007.0	"F": -5}
{"v": 1	"t": 1270083	"P": 1006.0	"F": -4}
{"v": 1	"t": 1270103	"P": 1001.0	"F": -4}
{"v": 1	"t": 1270123	"P": 1000.0	"F": -4}
{"v": 1	"t": 1270144	"P": 1006.0	"F": -4}
{"v": 1	"t": 1270164	"P": 1006.0	"F": -4}
{"v": 1	"t": 1270184	"P": 1002.5	"F": -4}
{"v": 1	"t": 1270205	"P": 1001.0	"F": -4}
{"v": 1	"t": 1270225	"P": 1006.75	"F": -4}
{"v": 1	"t": 1270245	"P": 1008.0	"F": -4}
{"v": 1	"t": 1270266	"P": 1002.75	"F": -3}
{"v": 1	"t": 1270286	"P": 1003.25	"F": -3}
{"v": 1	"t": 1270306	"P": 1006.0	"F": -3}
{"v": 1	"t": 1270326	"P": 1007.5	"F": -3}
{"v": 1	"t": 1270347	"P": 1002.0	"F": -3}
{"v": 1	"t": 1270367	"P": 1000.75	"F": -4}
{"v": 1	"t": 1270387	"P": 1004.75	"F": -4}
{"v": 1	"t": 1270408	"P": 1007.75	"F": -4}
{"v": 1	"t": 1270428	"P": 1004.75	"F": -3}
{"v": 1	"t": 1270448	"P": 1003.0	"F": -3}
{"v": 1	"t": 1270469	"P": 1002.5	"F": -3}
{"v": 1	"t": 1270489	"P": 1009.0	"F": -3}
{"v": 1	"t": 1270509	"P": 1005.25	"F": -3}
{"v": 1	"t": 1270529	"P": 1004.5	"F": -3	"C": 45.2	"D": 3250	"sn": 54091929832280	"file": "/data/device_log/data0000.out"}
{"v": 1	"t": 1270550	"P": 1002.5	"F": -3}
{"v": 1	"t": 1270570	"P": 1001.25	"F": -3}
{"v": 1	"t": 1270590	"P": 1004.25	"F": -3}
{"v": 1	"t": 1270611	"P": 1005.0	"F": -3}
{"v": 1	"t": 1270631	"P": 1002.0	"F": -3}
{"v": 1	"t": 1270651	"P": 1006.5	"F": -3}
{"v": 1	"t": 1270671	"P": 1007.5	"F": -3}
{"v": 1	"t": 1270692	"P": 1003.75	"F": -3}
{"v": 1	"t": 1270712	"P": 1002.25	"F": -4}
{"v": 1	"t": 1270732	"P": 1003.75	"F": -4}
{"v": 1	"t": 1270753	"P": 1007.5	"F": -3}
{"v": 1	"t": 1270773	"P": 1005.25	"F": -3}
{"v": 1	"t": 1270793	"P": 1000.75	"F": -4}
{"v": 1	"t": 1270813	"P": 1003.0	"F": -4}
{"v": 1	"t": 1270834	"P": 1008.0	"F": -4}
{"v": 1	"t": 1270854	"P": 1005.5	"F": -4}
{"v": 1	"t": 1270874	"P": 1003.5	"F": -4}
{"v": 1	"t": 1270895	"P": 1001.25	"F": -4}
{"v": 1	"t": 1270915	"P": 1005.5	"F": -4}
{"v": 1	"t": 1270935	"P": 1007.0	"F": -4}
{"v": 1	"t": 1270956	"P": 1002.0	"F": -4}
{"v": 1	"t": 1270976	"P": 1001.0	"F": -4}
{"v": 1	"t": 1270996	"P": 1006.25	"F": -4}
{"v": 1	"t": 1271017	"P": 1006.25	"F": -4}
{"v": 1	"t": 1271037	"P": 1002.75	"F": -4}
{"v": 1	"t": 1271057	"P": 1002.0	"F": -4}
{"v": 1	"t": 1271077	"P": 1006.0	"F": -4}
{"v": 1	"t": 1271098	"P": 1007.75	"F": -4}
{"v": 1	"t": 1271118	"P": 1004.5	"F": -4}
{"v": 1	"t": 1271138	"P": 1000.5	"F": -3}
{"v": 1	"t": 1271159	"P": 1006.25	"F": -3}
{"v": 1	"t": 1271179	"P": 1005.25	"F": -3}
{"v": 1	"t": 1271200	"P": 1001.75	"F": -3}
{"v": 1	"t": 1271220	"P": 1002.75	"F": -3}
{"v": 1	"t": 1271240	"P": 1009.0	"F": -3}
{"v": 1	"t": 1271260	"P": 1004.0	"F": -4}
{"v": 1	"t": 1271281	"P": 1001.5	"F": -4}
{"v": 1	"t": 1271301	"P": 1004.0	"F": -4}
{"v": 1	"t": 1271321	"P": 1008.25	"F": -4}
{"v": 1	"t": 1271342	"P": 1004.25	"F": -4}
{"v": 1	"t": 1271362	"P": 1002.0	"F": -4}
{"v": 1	"t": 1271382	"P": 1005.5	"F": -4}
{"v": 1	"t": 1271403	"P": 1005.75	"F": -4}
{"v": 1	"t": 1271423	"P": 1003.25	"F": -4}
{"v": 1	"t": 1271443	"P": 1001.25	"F": -4}
{"v": 1	"t": 1271464	"P": 1005.5	"F": -4}
{"v": 1	"t": 1271484	"P": 1005.5	"F": -4}
{"v": 1	"t": 1271504	"P": 1004.5	"F": -4}
{"v": 1	"t": 1271525	"P": 1002.0	"F": -4}
{"v": 1	"t": 1271545	"P": 1005.0	"F": -4	"C": 45.19	"D": 3250	"sn": 54091929832280	"file": "/data/device_log/data0000.out"}
{"v": 1	"t": 1271565	"P": 1007.5	"F": -4}
{"v": 1	"t": 1271586	"P": 1004.0	"F": -4}
{"v": 1	"t": 1271606	"P": 1000.75	"F": -4}
{"v": 1	"t": 1271626	"P": 1004.0	"F": -4}
{"v": 1	"t": 1271646	"P": 1008.25	"F": -3}
{"v": 1	"t": 1271667	"P": 1003.75	"F": -4}
{"v": 1	"t": 1271687	"P": 1002.5	"F": -4}
{"v": 1	"t": 1271707	"P": 1003.0	"F": -4}
{"v": 1	"t": 1271728	"P": 1007.75	"F": -4}
{"v": 1	"t": 1271748	"P": 1004.0	"F": -4}
{"v": 1	"t": 1271768	"P": 1002.0	"F": -4}
{"v": 1	"t": 1271788	"P": 1001.75	"F": -4}
{"v": 1	"t": 1271809	"P": 1007.5	"F": -4}
{"v": 1	"t": 1271829	"P": 1006.75	"F": -4}
{"v": 1	"t": 1271849	"P": 1003.75	"F": -4}
{"v": 1	"t": 1271870	"P": 1000.5	"F": -4}
{"v": 1	"t": 1271890	"P": 1005.75	"F": -4}
{"v": 1	"t": 1271910	"P": 1006.5	"F": -4}
{"v": 1	"t": 1271930	"P": 1002.25	"F": -4}
{"v": 1	"t": 1271951	"P": 1000.75	"F": -4}
{"v": 1	"t": 1271971	"P": 1005.0	"F": -4}
{"v": 1	"t": 1271991	"P": 1008.75	"F": -4}
{"v": 1	"t": 1272012	"P": 1006.0	"F": -3}
{"v": 1	"t": 1272032	"P": 1003.5	"F": -3}
{"v": 1	"t": 1272052	"P": 1001.75	"F": -3}
{"v": 1	"t": 1272073	"P": 1006.75	"F": -3}
{"v": 1	"t": 1272093	"P": 1005.5	"F": -3}
{"v": 1	"t": 1272113	"P": 1002.25	"F": -3}
{"v": 1	"t": 1272133	"P": 1001.75	"F": -4}
{"v": 1	"t": 1272154	"P": 1007.5	"F": -4}
{"v": 1	"t": 1272174	"P": 1005.0	"F": -4}
{"v": 1	"t": 1272194	"P": 1003.0	"F": -4}
{"v": 1	"t": 1272215	"P": 1002.25	"F": -4}
{"v": 1	"t": 1272235	"P": 1007.75	"F": -4}
{"v": 1	"t": 1272255	"P": 1005.0	"F": -4}
{"v": 1	"t": 1272276	"P": 1000.75	"F": -4}
{"v": 1	"t": 1272296	"P": 1002.0	"F": -4}
{"v": 1	"t": 1272316	"P": 1006.0	"F": -4}
{"v": 1	"t": 1272337	"P": 1008.5	"F": -4}
{"v": 1	"t": 1272357	"P": 1002.75	"F": -3}
{"v": 1	"t": 1272377	"P": 1002.75	"F": -3}
{"v": 1	"t": 1272397	"P": 1004.75	"F": -4}
{"v": 1	"t": 1272418	"P": 1007.0	"F": -4}
{"v": 1	"t": 1272438	"P": 1004.25	"F": -4}
{"v": 1	"t": 1272458	"P": 1002.75	"F": -4}
{"v": 1	"t": 1272478	"P": 1001.75	"F": -5}
{"v": 1	"t": 1272499	"P": 1007.75	"F": -5}
{"v": 1	"t": 1272519	"P": 1007.0	"F": -5}
{"v": 1	"t": 1272539	"P": 1003.75	"F": -5}
{"v": 1	"t": 1272560	"P": 1001.5	"F": -5	"C": 45.195	"D": 3250	"sn": 54091929832280	"file": "/data/device_log/data0000.out"}
{"v": 1	"t": 1272580	"P": 1005.0	"F": -4}
{"v": 1	"t": 1272600	"P": 1004.5	"F": -4}
{"v": 1	"t": 1272621	"P": 1004.0	"F": -4}
{"v": 1	"t": 1272641	"P": 1001.0	"F": -4}
{"v": 1	"t": 1272661	"P": 1001.5	"F": -5}
{"v": 1	"t": 1272681	"P": 1006.25	"F": -5}
{"v": 1	"t": 1272702	"P": 1005.5	"F": -5}
{"v": 1	"t": 1272722	"P": 1003.0	"F": -5}
{"v": 1	"t": 1272742	"P": 1002.0	"F": -5}
{"v": 1	"t": 1272763	"P": 1006.75	"F": -5}
{"v": 1	"t": 1272783	"P": 1004.5	"F": -4}
{"v": 1	"t": 1272803	"P": 1002.75	"F": -5}
{"v": 1	"t": 1272823	"P": 1002.25	"F": -6}
{"v": 1	"t": 1272844	"P": 1006.5	"F": -6}
{"v": 1	"t": 1272864	"P": 1005.75	"F": -7}
{"v": 1	"t": 1272884	"P": 1003.5	"F": -6}
{"v": 1	"t": 1272905	"P": 1002.25	"F": -6}
{"v": 1	"t": 1272925	"P": 1006.5	"F": -5}
{"v": 1	"t": 1272945	"P": 1005.25	"F": -5}
{"v": 1	"t": 1272966	"P": 1003.25	"F": -5}
{"v": 1	"t": 1272986	"P": 1002.25	"F": -4}
{"v": 1	"t": 1273006	"P": 1007.25	"F": -4}
{"v": 1	"t": 1273026	"P": 1006.75	"F": -4}
{"v": 1	"t": 1273047	"P": 1004.25	"F": -4}
{"v": 1	"t": 1273067	"P": 1000.25	"F": -4}
{"v": 1	"t": 1273087	"P": 1004.0	"F": -4}
{"v": 1	"t": 1273108	"P": 1007.5	"F": -4}
{"v": 1	"t": 1273128	"P": 1005.5	"F": -4}
{"v": 1	"t": 1273148	"P": 1003.75	"F": -3}
{"v": 1	"t": 1273168	"P": 1003.0	"F": -4}
{"v": 1	"t": 1273189	"P": 1007.0	"F": -4}
{"v": 1	"t": 1273209	"P": 1006.0	"F": -4}
{"v": 1	"t": 1273229	"P": 1004.5	"F": -4}
{"v": 1	"t": 1273250	"P": 1002.0	"F": -4}
{"v": 1	"t": 1273270	"P": 1005.5	"F": -4}
{"v": 1	"t": 1273290	"P": 1006.5	"F": -4}
{"v": 1	"t": 1273311	"P": 1004.75	"F": -4}
{"v": 1	"t": 1273331	"P": 1002.25	"F": -4}
{"v": 1	"t": 1273351	"P": 1003.5	"F": -4}
{"v": 1	"t": 1273371	"P": 1008.5	"F": -4}
{"v": 1	"t": 1273392	"P": 1006.75	"F": -4}
{"v": 1	"t": 1273412	"P": 1002.5	"F": -4}
{"v": 1	"t": 1273432	"P": 1004.5	"F": -4}
{"v": 1	"t": 1273453	"P": 1008.0	"F": -4}
{"v": 1	"t": 1273473	"P": 1004.25	"F": -4}
{"v": 1	"t": 1273493	"P": 1001.25	"F": -4}
{"v": 1	"t": 1273514	"P": 1002.5	"F": -4}
{"v": 1	"t": 1273534	"P": 1008.0	"F": -4}
{"v": 1	"t": 1273554	"P": 1006.0	"F": -4}
{"v": 1	"t": 1273574	"P": 1002.75	"F": -4	"C": 45.205	"D": 3250	"sn": 54091929832280	"file": "/data/device_log/data0000.out"}
{"v": 1	"t": 1273595	"P": 1001.75	"F": -4}
{"v": 1	"t": 1273615	"P": 1006.25	"F": -3}
{"v": 1	"t": 1273635	"P": 1004.75	"F": -3}
{"v": 1	"t": 1273656	"P": 1001.75	"F": -4}
{"v": 1	"t": 1273676	"P": 1003.0	"F": -4}
{"v": 1	"t": 1273696	"P": 1008.75	"F": -4}
{"v": 1	"t": 1273717	"P": 1004.75	"F": -4}
{"v": 1	"t": 1273737	"P": 1000.75	"F": -4}
{"v": 1	"t": 1273757	"P": 1002.25	"F": -4}
{"v": 1	"t": 1273777	"P": 1006.25	"F": -5}
{"v": 1	"t": 1273798	"P": 1007.5	"F": -4}
{"v": 1	"t": 1273818	"P": 1004.0	"F": -4}
{"v": 1	"t": 1273838	"P": 1001.75	"F": -4}
{"v": 1	"t": 1273859	"P": 1005.25	"F": -4}
{"v": 1	"t": 1273879	"P": 1007.0	"F": -4}
{"v": 1	"t": 1273899	"P": 1003.75	"F": -4}
{"v": 1	"t": 1273919	"P": 1003.0	"F": -4}
{"v": 1	"t": 1273940	"P": 1002.5	"F": -4}
{"v": 1	"t": 1273960	"P": 1006.5	"F": -3}
{"v": 1	"t": 1273980	"P": 1007.5	"F": -3}
{"v": 1	"t": 1274001	"P": 1003.75	"F": -3}
{"v": 1	"t": 1274021	"P": 1001.75	"F": -3}
{"v": 1	"t": 1274041	"P": 1006.75	"F": -3}
{"v": 1	"t": 1274061	"P": 1005.75	"F": -3}
{"v": 1	"t": 1274082	"P": 1004.0	"F": -3}
{"v": 1	"t": 1274102	"P": 1001.75	"F": -3}
{"v": 1	"t": 1274122	"P": 1005.5	"F": -4}
{"v": 1	"t": 1274143	"P": 1006.25	"F": -4}
{"v": 1	"t": 1274163	"P": 1004.25	"F": -4}
{"v": 1	"t": 1274183	"P": 1002.75	"F": -4}
{"v": 1	"t": 1274204	"P": 1004.5	"F": -3}
{"v": 1	"t": 1274224	"P": 1007.75	"F": -3}
{"v": 1	"t": 1274244	"P": 1005.5	"F": -3}
{"v": 1	"t": 1274264	"P": 1001.0	"F": -4}
{"v": 1	"t": 1274285	"P": 1003.25	"F": -4}
{"v": 1	"t": 1274305	"P": 1008.0	"F": -4}
{"v": 1	"t": 1274325	"P": 1005.5	"F": -4}
{"v": 1	"t": 1274346	"P": 1002.75	"F": -4}
{"v": 1	"t": 1274366	"P": 1001.5	"F": -4}
{"v": 1	"t": 1274386	"P": 1005.25	"F": -3}
{"v": 1	"t": 1274407	"P": 1007.0	"F": -3}
{"v": 1	"t": 1274427	"P": 1003.75	"F": -3}
{"v": 1	"t": 1274447	"P": 1001.75	"F": -3}
{"v": 1	"t": 1274467	"P": 1005.5	"F": -3}
{"v": 1	"t": 1274488	"P": 1006.5	"F": -3}
{"v": 1	"t": 1274508	"P": 1003.0	"F": -3}
{"v": 1	"t": 1274528	"P": 1000.0	"F": -3}
{"v": 1	"t": 1274549	"P": 1003.75	"F": -3}
{"v": 1	"t": 1274569	"P": 1007.0	"F": -3}
{"v": 1	"t": 1274589	"P": 1006.0	"F": -3	"C": 45.18	"D": 3250	"sn": 54091929832280	"file": "/data/device_log/data0000.out"}
{"v": 1	"t": 1274609	"P": 1002.75	"F": -3}
{"v": 1	"t": 1274630	"P": 1003.75	"F": -3}
{"v": 1	"t": 1274650	"P": 1007.5	"F": -3}
{"v": 1	"t": 1274670	"P": 1005.75	"F": -3}
{"v": 1	"t": 1274691	"P": 1004.5	"F": -3}
{"v": 1	"t": 1274711	"P": 1002.5	"F": -3}
{"v": 1	"t": 1274731	"P": 1008.0	"F": -3}
{"v": 1	"t": 1274752	"P": 1006.0	"F": -3}
{"v": 1	"t": 1274772	"P": 1003.75	"F": -3}
{"v": 1	"t": 1274792	"P": 1003.25	"F": -3}
{"v": 1	"t": 1274812	"P": 1008.0	"F": -4}
{"v": 1	"t": 1274833	"P": 1007.5	"F": -3}
{"v": 1	"t": 1274853	"P": 1001.75	"F": -3}
{"v": 1	"t": 1274873	"P": 1000.75	"F": -3}
{"v": 1	"t": 1274894	"P": 1004.0	"F": -3}
{"v": 1	"t": 1274914	"P": 1007.5	"F": -3}
{"v": 1	"t": 1274934	"P": 1006.0	"F": -3}
{"v": 1	"t": 1274955	"P": 1001.75	"F": -3}
{"v": 1	"t": 1274975	"P": 1003.0	"F": -3}
{"v": 1	"t": 1274995	"P": 1007.5	"F": -3}
{"v": 1	"t": 1275015	"P": 1004.75	"F": -3}
{"v": 1	"t": 1275036	"P": 1002.0	"F": -3}
{"v": 1	"t": 1275056	"P": 1003.25	"F": -3}
{"v": 1	"t": 1275076	"P": 1007.0	"F": -3}
{"v": 1	"t": 1275097	"P": 1004.75	"F": -3}
{"v": 1	"t": 1275117	"P": 1000.5	"F": -3}
{"v": 1	"t": 1275137	"P": 1002.75	"F": -3}
{"v": 1	"t": 1275158	"P": 1007.75	"F": -3}
{"v": 1	"t": 1275178	"P": 1005.0	"F": -3}
{"v": 1	"t": 1275198	"P": 1001.75	"F": -3}
{"v": 1	"t": 1275219	"P": 1005.5	"F": -3}
{"v": 1	"t": 1275239	"P": 1008.0	"F": -3}
{"v": 1	"t": 1275259	"P": 1002.75	"F": -3}
{"v": 1	"t": 1275280	"P": 1002.5	"F": -3}
{"v": 1	"t": 1275300	"P": 1008.25	"F": -3}
{"v": 1	"t": 1275320	"P": 1004.75	"F": -3}
{"v": 1	"t": 1275341	"P": 1003.25	"F": -3}
{"v": 1	"t": 1275361	"P": 1001.25	"F": -3}
{"v": 1	"t": 1275381	"P": 1008.0	"F": -3}
{"v": 1	"t": 1275402	"P": 1006.5	"F": -3}
{"v": 1	"t": 1275422	"P": 1002.25	"F": -3}
{"v": 1	"t": 1275442	"P": 1005.5	"F": -3}
{"v": 1	"t": 1275463	"P": 1008.0	"F": -3}
{"v": 1	"t": 1275483	"P": 1003.75	"F": -3}
{"v": 1	"t": 1275503	"P": 1002.5	"F": -3}
{"v": 1	"t": 1275524	"P": 1004.75	"F": -3}
{"v": 1	"t": 1275544	"P": 1007.5	"F": -3}
{"v": 1	"t": 1275564	"P": 1004.0	"F": -3}
{"v": 1	"t": 1275584	"P": 1001.5	"F": -3}
{"v": 1	"t": 1275605	"P": 1001.75	"F": -3	"C": 45.2	"D": 3250	"sn": 54091929832280	"file": "/data/device_log/data0000.out"}
{"v": 1	"t": 1275625	"P": 1008.25	"F": -3}
{"v": 1	"t": 1275645	"P": 1004.75	"F": -3}
{"v": 1	"t": 1275666	"P": 1001.5	"F": -3}
{"v": 1	"t": 1275686	"P": 1003.75	"F": -3}
{"v": 1	"t": 1275706	"P": 1007.75	"F": -2}
{"v": 1	"t": 1275727	"P": 1005.0	"F": -2}
{"v": 1	"t": 1275747	"P": 1003.0	"F": -2}
{"v": 1	"t": 1275767	"P": 1000.5	"F": -2}
{"v": 1	"t": 1275787	"P": 1007.25	"F": -2}
{"v": 1	"t": 1275808	"P": 1005.0	"F": -2}
{"v": 1	"t": 1275828	"P": 1006.25	"F": -2}
{"v": 1	"t": 1275848	"P": 1004.0	"F": -2}
{"v": 1	"t": 1275869	"P": 1004.75	"F": -2}
{"v": 1	"t": 1275889	"P": 1007.5	"F": -2}
{"v": 1	"t": 1275909	"P": 1005.25	"F": -3}
{"v": 1	"t": 1275929	"P": 1002.5	"F": -3}
{"v": 1	"t": 1275950	"P": 1001.5	"F": -3}
{"v": 1	"t": 1275970	"P": 1008.0	"F": -2}
{"v": 1	"t": 1275990	"P": 1005.0	"F": -2}
{"v": 1	"t": 1276011	"P": 1001.75	"F": -2}
{"v": 1	"t": 1276031	"P": 1000.75	"F": -2}
{"v": 1	"t": 1276051	"P": 1006.5	"F": -2}
{"v": 1	"t": 1276072	"P": 1007.75	"F": -3}
{"v": 1	"t": 1276092	"P": 1004.0	"F": -2}
{"v": 1	"t": 1276112	"P": 1000.75	"F": -2}
{"v": 1	"t": 1276132	"P": 1004.75	"F": -3}
{"v": 1	"t": 1276153	"P": 1008.0	"F": -3}
{"v": 1	"t": 1276173	"P": 1005.75	"F": -3}
{"v": 1	"t": 1276193	"P": 1002.25	"F": -3}
{"v": 1	"t": 1276214	"P": 1002.5	"F": -2}
{"v": 1	"t": 1276234	"P": 1006.75	"F": -2}
{"v": 1	"t": 1276254	"P": 1003.25	"F": -2}
{"v": 1	"t": 1276275	"P": 1001.25	"F": -2}
{"v": 1	"t": 1276295	"P": 1006.25	"F": -3}
{"v": 1	"t": 1276315	"P": 1009.0	"F": -3}
{"v": 1	"t": 1276335	"P": 1004.5	"F": -3}
{"v": 1	"t": 1276356	"P": 1000.75	"F": -3}
{"v": 1	"t": 1276376	"P": 1002.25	"F": -3}
{"v": 1	"t": 1276396	"P": 1008.25	"F": -2}
{"v": 1	"t": 1276417	"P": 1005.0	"F": -3}
{"v": 1	"t": 1276437	"P": 1003.5	"F": -2}
{"v": 1	"t": 1276457	"P": 1004.5	"F": -3}
{"v": 1	"t": 1276478	"P": 1007.75	"F": -3}
{"v": 1	"t": 1276498	"P": 1006.75	"F": -3}
{"v": 1	"t": 1276518	"P": 1002.75	"F": -3}
{"v": 1	"t": 1276538	"P": 1002.25	"F": -3}
{"v": 1	"t": 1276559	"P": 1005.0	"F": -3}
{"v": 1	"t": 1276579	"P": 1006.5	"F": -3}
{"v": 1	"t": 1276599	"P": 1004.0	"F": -4}
{"v": 1	"t": 1276620	"P": 1002.0	"F": -4	"C": 45.2	"D": 3250	"sn": 54091929832280	"file": "/data/device_log/data0000.out"}
{"v": 1	"t": 1276640	"P": 1002.5	"F": -4}
{"v": 1	"t": 1276660	"P": 1006.75	"F": -4}
{"v": 1	"t": 1276680	"P": 1005.75	"F": -4}
{"v": 1	"t": 1276701	"P": 1003.0	"F": -5}
{"v": 1	"t": 1276721	"P": 1002.5	"F": -5}
{"v": 1	"t": 1276741	"P": 1008.5	"F": -5}
{"v": 1	"t": 1276762	"P": 1006.25	"F": -4}
{"v": 1	"t": 1276782	"P": 1003.0	"F": -3}
{"v": 1	"t": 1276802	"P": 1002.5	"F": -3}
{"v": 1	"t": 1276822	"P": 1006.0	"F": -3}
{"v": 1	"t": 1276843	"P": 1008.0	"F": -3}
{"v": 1	"t": 1276863	"P": 1005.5	"F": -3}
{"v": 1	"t": 1276883	"P": 1001.5	"F": -4}
{"v": 1	"t": 1276904	"P": 1004.0	"F": -4}
{"v": 1	"t": 1276924	"P": 1007.5	"F": -4}
{"v": 1	"t": 1276944	"P": 1005.25	"F": -4}
{"v": 1	"t": 1276965	"P": 1002.5	"F": -5}
{"v": 1	"t": 1276985	"P": 1002.5	"F": -5}
{"v": 1	"t": 1277005	"P": 1008.5	"F": -4}
{"v": 1	"t": 1277025	"P": 1004.5	"F": -4}
{"v": 1	"t": 1277046	"P": 1003.0	"F": -4}
{"v": 1	"t": 1277066	"P": 1003.5	"F": -5}
{"v": 1	"t": 1277086	"P": 1007.75	"F": -5}
{"v": 1	"t": 1277107	"P": 1006.25	"F": -5}
{"v": 1	"t": 1277127	"P": 1002.25	"F": -5}
{"v": 1	"t": 1277147	"P": 1003.75	"F": -4}
{"v": 1	"t": 1277168	"P": 1009.75	"F": -4}
{"v": 1	"t": 1277188	"P": 1005.0	"F": -4}
{"v": 1	"t": 1277208	"P": 1002.75	"F": -5}
{"v": 1	"t": 1277228	"P": 1002.0	"F": -5}
{"v": 1	"t": 1277249	"P": 1006.25	"F": -5}
{"v": 1	"t": 1277269	"P": 1007.5	"F": -5}
{"v": 1	"t": 1277289	"P": 1003.75	"F": -5}
{"v": 1	"t": 1277310	"P": 1001.25	"F": -5}
{"v": 1	"t": 1277330	"P": 1005.75	"F": -4}
{"v": 1	"t": 1277350	"P": 1007.25	"F": -4}
{"v": 1	"t": 1277370	"P": 1005.0	"F": -5}
{"v": 1	"t": 1277391	"P": 1001.75	"F": -5}
{"v": 1	"t": 1277411	"P": 1003.75	"F": -5}
{"v": 1	"t": 1277431	"P": 1008.75	"F": -5}
{"v": 1	"t": 1277452	"P": 1005.0	"F": -5}
{"v": 1	"t": 1277472	"P": 1002.5	"F": -5}
{"v": 1	"t": 1277492	"P": 1003.0	"F": -5}
{"v": 1	"t": 1277512	"P": 1007.5	"F": -5}
{"v": 1	"t": 1277533	"P": 1005.75	"F": -5}
{"v": 1	"t": 1277553	"P": 1002.25	"F": -5}
{"v": 1	"t": 1277573	"P": 1002.75	"F": -5}
{"v": 1	"t": 1277594	"P": 1004.5	"F": -5}
{"v": 1	"t": 1277614	"P": 1006.5	"F": -5}
{"v": 1	"t": 1277634	"P": 1004.0	"F": -4	"C": 45.19	"D": 3250	"sn": 54091929832280	"file": "/data/device_log/data0000.out"}
{"v": 1	"t": 1277655	"P": 1002.75	"F": -4}
{"v": 1	"t": 1277675	"P": 1005.75	"F": -4}
{"v": 1	"t": 1277695	"P": 1006.5	"F": -4}
{"v": 1	"t": 1277716	"P": 1003.25	"F": -4}
{"v": 1	"t": 1277736	"P": 1000.75	"F": -5}
{"v": 1	"t": 1277756	"P": 1008.25	"F": -5}
{"v": 1	"t": 1277776	"P": 1007.25	"F": -5}
{"v": 1	"t": 1277797	"P": 1004.5	"F": -4}
{"v": 1	"t": 1277817	"P": 1000.0	"F": -4}
{"v": 1	"t": 1277837	"P": 1004.75	"F": -4}
{"v": 1	"t": 1277858	"P": 1006.75	"F": -4}
{"v": 1	"t": 1277878	"P": 1004.5	"F": -4}
{"v": 1	"t": 1277898	"P": 1001.0	"F": -3}
{"v": 1	"t": 1277918	"P": 1001.75	"F": -3}
{"v": 1	"t": 1277939	"P": 1008.0	"F": -4}
{"v": 1	"t": 1277959	"P": 1008.25	"F": -4}
{"v": 1	"t": 1277979	"P": 1004.25	"F": -4}
{"v": 1	"t": 1278000	"P": 1002.0	"F": -4}
{"v": 1	"t": 1278020	"P": 1004.75	"F": -3}
{"v": 1	"t": 1278040	"P": 1006.0	"F": -3}
{"v": 1	"t": 1278060	"P": 1002.75	"F": -3}
{"v": 1	"t": 1278081	"P": 1001.0	"F": -3}
{"v": 1	"t": 1278101	"P": 1003.5	"F": -4}
{"v": 1	"t": 1278121	"P": 1008.75	"F": -4}
{"v": 1	"t": 1278142	"P": 1004.0	"F": -4}
{"v": 1	"t": 1278162	"P": 1002.0	"F": -4}
{"v": 1	"t": 1278182	"P": 1003.25	"F": -4}
{"v": 1	"t": 1278203	"P": 1007.0	"F": -5}
{"v": 1	"t": 1278223	"P": 1007.25	"F": -5}
{"v": 1	"t": 1278243	"P": 1001.25	"F": -5}
{"v": 1	"t": 1278263	"P": 1001.0	"F": -5}
{"v": 1	"t": 1278284	"P": 1008.75	"F": -4}
{"v": 1	"t": 1278304	"P": 1004.0	"F": -4}
{"v": 1	"t": 1278324	"P": 1003.5	"F": -4}
{"v": 1	"t": 1278345	"P": 1002.0	"F": -4}
{"v": 1	"t": 1278365	"P": 1005.5	"F": -4}
{"v": 1	"t": 1278385	"P": 1007.0	"F": -4}
{"v": 1	"t": 1278406	"P": 1002.75	"F": -5}
{"v": 1	"t": 1278426	"P": 1000.5	"F": -6}
{"v": 1	"t": 1278446	"P": 1008.25	"F": -13}
{"v": 1	"t": 1278466	"P": 1011.25	"F": -38}
{"v": 1	"t": 1278487	"P": 1011.25	"F": -97}
{"v": 1	"t": 1278507	"P": 1015.75	"F": -181}
{"v": 1	"t": 1278527	"P": 1022.0	"F": -261}
{"v": 1	"t": 1278548	"P": 1028.75	"F": -312}
{"v": 1	"t": 1278568	"P": 1021.25	"F": -315}
{"v": 1	"t": 1278588	"P": 1017.75	"F": -280}
{"v": 1	"t": 1278608	"P": 1014.0	"F": -235}
{"v": 1	"t": 1278629	"P": 1017.25	"F": -198}
{"v": 1	"t": 1278649	"P": 1014.75	"F": -181	"C": 45.2	"D": 3250	"sn": 54091929832280	"file": "/data/device_log/data0000.out"}
{"v": 1	"t": 1278669	"P": 1011.5	"F": -182}
{"v": 1	"t": 1278690	"P": 1012.5	"F": -190}
{"v": 1	"t": 1278710	"P": 1018.0	"F": -198}
{"v": 1	"t": 1278730	"P": 1017.0	"F": -200}
{"v": 1	"t": 1278751	"P": 1013.0	"F": -194}
{"v": 1	"t": 1278771	"P": 1010.0	"F": -190}
{"v": 1	"t": 1278791	"P": 1013.75	"F": -188}
{"v": 1	"t": 1278811	"P": 1017.5	"F": -179}
{"v": 1	"t": 1278832	"P": 1012.5	"F": -174}
{"v": 1	"t": 1278852	"P": 1010.25	"F": -179}
{"v": 1	"t": 1278872	"P": 1011.5	"F": -172}
{"v": 1	"t": 1278893	"P": 1015.25	"F": -171}
{"v": 1	"t": 1278913	"P": 1013.0	"F": -169}
{"v": 1	"t": 1278933	"P": 1010.0	"F": -167}
{"v": 1	"t": 1278953	"P": 1009.75	"F": -166}
{"v": 1	"t": 1278974	"P": 1016.25	"F": -164}
{"v": 1	"t": 1278994	"P": 1012.0	"F": -164}
{"v": 1	"t": 1279014	"P": 1011.25	"F": -163}
{"v": 1	"t": 1279035	"P": 1009.25	"F": -160}
{"v": 1	"t": 1279055	"P": 1015.25	"F": -159}
{"v": 1	"t": 1279075	"P": 1012.75	"F": -155}
{"v": 1	"t": 1279096	"P": 1010.5	"F": -154}
{"v": 1	"t": 1279116	"P": 1008.25	"F": -151}
{"v": 1	"t": 1279136	"P": 1015.5	"F": -152}
{"v": 1	"t": 1279157	"P": 1013.25	"F": -153}
{"v": 1	"t": 1279177	"P": 1010.5	"F": -154}
{"v": 1	"t": 1279197	"P": 1009.25	"F": -154}
{"v": 1	"t": 1279218	"P": 1013.0	"F": -153}
{"v": 1	"t": 1279238	"P": 1011.5	"F": -151}
{"v": 1	"t": 1279258	"P": 1008.75	"F": -151}
{"v": 1	"t": 1279279	"P": 1010.25	"F": -150}
{"v": 1	"t": 1279299	"P": 1016.75	"F": -150}
{"v": 1	"t": 1279319	"P": 1011.5	"F": -148}
{"v": 1	"t": 1279339	"P": 1009.75	"F": -145}
{"v": 1	"t": 1279360	"P": 1008.0	"F": -144}
{"v": 1	"t": 1279380	"P": 1015.0	"F": -142}
{"v": 1	"t": 1279400	"P": 1014.25	"F": -141}
{"v": 1	"t": 1279421	"P": 1007.5	"F": -139}
{"v": 1	"t": 1279441	"P": 1011.0	"F": -138}
{"v": 1	"t": 1279461	"P": 1012.5	"F": -136}
{"v": 1	"t": 1279482	"P": 1009.75	"F": -134}
{"v": 1	"t": 1279502	"P": 1007.5	"F": -131}
{"v": 1	"t": 1279522	"P": 1010.25	"F": -127}
{"v": 1	"t": 1279543	"P": 1014.0	"F": -124}
{"v": 1	"t": 1279563	"P": 1011.75	"F": -121}
{"v": 1	"t": 1279583	"P": 1006.25	"F": -118}
{"v": 1	"t": 1279604	"P": 1007.75	"F": -116}
{"v": 1	"t": 1279624	"P": 1013.0	"F": -115}
{"v": 1	"t": 1279644	"P": 1011.5	"F": -116}
{"v": 1	"t": 1279664	"P": 1008.0	"F": -119	"C": 45.15	"D": 3250	"sn": 54091929832280	"file": "/data/device_log/data0000.out"}
{"v": 1	"t": 1279685	"P": 1008.25	"F": -122}
{"v": 1	"t": 1279705	"P": 1011.75	"F": -123}
{"v": 1	"t": 1279725	"P": 1011.25	"F": -122}
{"v": 1	"t": 1279746	"P": 1007.5	"F": -119}
{"v": 1	"t": 1279766	"P": 1006.75	"F": -116}
{"v": 1	"t": 1279786	"P": 1013.5	"F": -112}
{"v": 1	"t": 1279807	"P": 1010.5	"F": -110}
{"v": 1	"t": 1279827	"P": 1008.75	"F": -108}
{"v": 1	"t": 1279847	"P": 1007.75	"F": -107}
{"v": 1	"t": 1279867	"P": 1010.0	"F": -108}
{"v": 1	"t": 1279888	"P": 1012.5	"F": -108}
{"v": 1	"t": 1279908	"P": 1009.0	"F": -108}
{"v": 1	"t": 1279928	"P": 1007.75	"F": -106}
{"v": 1	"t": 1279949	"P": 1007.25	"F": -104}
{"v": 1	"t": 1279969	"P": 1011.0	"F": -102}
{"v": 1	"t": 1279989	"P": 1011.5	"F": -100}
{"v": 1	"t": 1280009	"P": 1007.75	"F": -99}
{"v": 1	"t": 1280030	"P": 1005.0	"F": -97}
{"v": 1	"t": 1280050	"P": 1010.25	"F": -96}
{"v": 1	"t": 1280070	"P": 1012.0	"F": -96}
{"v": 1	"t": 1280091	"P": 1008.25	"F": -95}
{"v": 1	"t": 1280111	"P": 1006.25	"F": -95}
{"v": 1	"t": 1280131	"P": 1009.75	"F": -93}
{"v": 1	"t": 1280151	"P": 1010.75	"F": -91}
{"v": 1	"t": 1280172	"P": 1006.25	"F": -88}
{"v": 1	"t": 1280192	"P": 1005.75	"F": -86}
{"v": 1	"t": 1280212	"P": 1008.25	"F": -85}
{"v": 1	"t": 1280233	"P": 1009.0	"F": -85}
{"v": 1	"t": 1280253	"P": 1009.25	"F": -88}
{"v": 1	"t": 1280273	"P": 1006.25	"F": -91}
{"v": 1	"t": 1280294	"P": 1008.0	"F": -94}
{"v": 1	"t": 1280314	"P": 1010.75	"F": -95}
{"v": 1	"t": 1280334	"P": 1008.0	"F": -95}
{"v": 1	"t": 1280354	"P": 1007.0	"F": -94}
{"v": 1	"t": 1280375	"P": 1007.0	"F": -93}
{"v": 1	"t": 1280395	"P": 1013.0	"F": -91}
{"v": 1	"t": 1280415	"P": 1007.75	"F": -89}
{"v": 1	"t": 1280436	"P": 1006.75	"F": -87}
{"v": 1	"t": 1280456	"P": 1005.25	"F": -85}
{"v": 1	"t": 1280476	"P": 1009.0	"F": -85}
{"v": 1	"t": 1280497	"P": 1010.0	"F": -84}
{"v": 1	"t": 1280517	"P": 1008.0	"F": -84}
{"v": 1	"t": 1280537	"P": 1006.25	"F": -85}
{"v": 1	"t": 1280557	"P": 1009.5	"F": -86}
{"v": 1	"t": 1280578	"P": 1010.5	"F": -85}
{"v": 1	"t": 1280598	"P": 1007.25	"F": -84}
{"v": 1	"t": 1280618	"P": 1005.0	"F": -82}
{"v": 1	"t": 1280639	"P": 1006.0	"F": -79}
{"v": 1	"t": 1280659	"P": 1012.25	"F": -78}
{"v": 1	"t": 1280679	"P": 1006.0	"F": -77	"C": 45.185	"D": 3250	"sn": 54091929832280	"file": "/data/device_log/data0000.out"}
{"v": 1	"t": 1280699	"P": 1005.5	"F": -78}
{"v": 1	"t": 1280720	"P": 1006.75	"F": -79}
{"v": 1	"t": 1280740	"P": 1011.5	"F": -81}
{"v": 1	"t": 1280760	"P": 1010.75	"F": -81}
{"v": 1	"t": 1280781	"P": 1007.0	"F": -80}
{"v": 1	"t": 1280801	"P": 1004.25	"F": -78}
{"v": 1	"t": 1280821	"P": 1008.25	"F": -76}
{"v": 1	"t": 1280841	"P": 1009.75	"F": -74}
{"v": 1	"t": 1280862	"P": 1006.25	"F": -73}
{"v": 1	"t": 1280882	"P": 1005.75	"F": -73}
{"v": 1	"t": 1280902	"P": 1006.75	"F": -74}
{"v": 1	"t": 1280923	"P": 1011.25	"F": -77}
{"v": 1	"t": 1280943	"P": 1006.75	"F": -79}
{"v": 1	"t": 1280963	"P": 1003.75	"F": -78}
{"v": 1	"t": 1280984	"P": 1005.5	"F": -77}
{"v": 1	"t": 1281004	"P": 1011.25	"F": -75}
{"v": 1	"t": 1281024	"P": 1008.0	"F": -74}
{"v": 1	"t": 1281044	"P": 1004.75	"F": -72}
{"v": 1	"t": 1281065	"P": 1006.25	"F": -71}
{"v": 1	"t": 1281085	"P": 1011.5	"F": -70}
{"v": 1	"t": 1281105	"P": 1007.5	"F": -69}
{"v": 1	"t": 1281126	"P": 1005.75	"F": -68}
{"v": 1	"t": 1281146	"P": 1007.5	"F": -68}
{"v": 1	"t": 1281166	"P": 1009.5	"F": -68}
{"v": 1	"t": 1281187	"P": 1009.0	"F": -70}
{"v": 1	"t": 1281207	"P": 1006.25	"F": -73}
{"v": 1	"t": 1281227	"P": 1007.5	"F": -76}
{"v": 1	"t": 1281248	"P": 1013.0	"F": -77}
{"v": 1	"t": 1281268	"P": 1009.0	"F": -77}
{"v": 1	"t": 1281288	"P": 1005.0	"F": -76}
{"v": 1	"t": 1281308	"P": 1005.5	"F": -74}
{"v": 1	"t": 1281329	"P": 1009.0	"F": -72}
{"v": 1	"t": 1281349	"P": 1008.25	"F": -70}
{"v": 1	"t": 1281369	"P": 1007.75	"F": -69}
{"v": 1	"t": 1281390	"P": 1005.5	"F": -69}
{"v": 1	"t": 1281410	"P": 1008.25	"F": -69}
{"v": 1	"t": 1281430	"P": 1010.5	"F": -70}
{"v": 1	"t": 1281450	"P": 1007.75	"F": -70}
{"v": 1	"t": 1281471	"P": 1005.75	"F": -69}
{"v": 1	"t": 1281491	"P": 1007.5	"F": -67}
{"v": 1	"t": 1281511	"P": 1009.25	"F": -66}
{"v": 1	"t": 1281532	"P": 1009.25	"F": -65}
{"v": 1	"t": 1281552	"P": 1005.25	"F": -65}
{"v": 1	"t": 1281572	"P": 1004.75	"F": -65}
{"v": 1	"t": 1281593	"P": 1010.0	"F": -67}
{"v": 1	"t": 1281613	"P": 1008.0	"F": -67}
{"v": 1	"t": 1281633	"P": 1004.5	"F": -68}
{"v": 1	"t": 1281653	"P": 1004.75	"F": -67}
{"v": 1	"t": 1281674	"P": 1009.25	"F": -65}
{"v": 1	"t": 1281694	"P": 1009.5	"F": -64	"C": 45.19	"D": 3250	"sn": 54091929832280	"file": "/data/device_log/data0000.out"}
{"v": 1	"t": 1281714	"P": 1005.25	"F": -64}
{"v": 1	"t": 1281735	"P": 1005.0	"F": -60}
{"v": 1	"t": 1281755	"P": 1009.0	"F": -60}
{"v": 1	"t": 1281775	"P": 1007.75	"F": -59}
{"v": 1	"t": 1281796	"P": 1002.5	"F": -59}
{"v": 1	"t": 1281816	"P": 1002.5	"F": -60}
{"v": 1	"t": 1281836	"P": 1008.5	"F": -61}
{"v": 1	"t": 1281856	"P": 1010.5	"F": -60}
{"v": 1	"t": 1281877	"P": 1006.5	"F": -59}
{"v": 1	"t": 1281897	"P": 1006.25	"F": -58}
{"v": 1	"t": 1281917	"P": 1006.25	"F": -58}
{"v": 1	"t": 1281938	"P": 1009.0	"F": -57}
{"v": 1	"t": 1281958	"P": 1007.0	"F": -56}
{"v": 1	"t": 1281978	"P": 1003.75	"F": -55}
{"v": 1	"t": 1281998	"P": 1004.0	"F": -53}
{"v": 1	"t": 1282019	"P": 1007.0	"F": -52}
{"v": 1	"t": 1282039	"P": 1007.25	"F": -51}
{"v": 1	"t": 1282059	"P": 1007.5	"F": -51}
{"v": 1	"t": 1282080	"P": 1003.5	"F": -50}
{"v": 1	"t": 1282100	"P": 1006.0	"F": -49}
{"v": 1	"t": 1282120	"P": 1008.5	"F": -50}
{"v": 1	"t": 1282140	"P": 1005.25	"F": -52}
{"v": 1	"t": 1282161	"P": 1003.5	"F": -57}
{"v": 1	"t": 1282181	"P": 1006.75	"F": -62}
{"v": 1	"t": 1282201	"P": 1010.0	"F": -63}
{"v": 1	"t": 1282222	"P": 1007.5	"F": -62}
{"v": 1	"t": 1282242	"P": 1005.5	"F": -60}
{"v": 1	"t": 1282262	"P": 1003.25	"F": -58}
{"v": 1	"t": 1282283	"P": 1009.25	"F": -55}
{"v": 1	"t": 1282303	"P": 1007.25	"F": -54}
{"v": 1	"t": 1282323	"P": 1003.5	"F": -53}
{"v": 1	"t": 1282344	"P": 1005.25	"F": -51}
{"v": 1	"t": 1282364	"P": 1009.25	"F": -51}
{"v": 1	"t": 1282384	"P": 1007.0	"F": -51}
{"v": 1	"t": 1282404	"P": 1003.75	"F": -52}
{"v": 1	"t": 1282425	"P": 1004.5	"F": -53}
{"v": 1	"t": 1282445	"P": 1010.0	"F": -55}
{"v": 1	"t": 1282465	"P": 1009.0	"F": -57}
{"v": 1	"t": 1282486	"P": 1006.5	"F": -58}
{"v": 1	"t": 1282506	"P": 1003.5	"F": -58}
{"v": 1	"t": 1282526	"P": 1009.0	"F": -56}
{"v": 1	"t": 1282546	"P": 1009.5	"F": -54}
{"v": 1	"t": 1282567	"P": 1006.75	"F": -53}
{"v": 1	"t": 1282587	"P": 1005.0	"F": -52}
{"v": 1	"t": 1282607	"P": 1007.0	"F": -52}
{"v": 1	"t": 1282628	"P": 1009.75	"F": -54}
{"v": 1	"t": 1282648	"P": 1007.5	"F": -55}
{"v": 1	"t": 1282668	"P": 1004.5	"F": -57}
{"v": 1	"t": 1282689	"P": 1004.0	"F": -57}
{"v": 1	"t": 1282709	"P": 1009.75	"F": -55	"C": 45.19	"D": 3250	"sn": 54091929832280	"file": "/data/device_log/data0000.out"}
{"v": 1	"t": 1282729	"P": 1007.75	"F": -54}
{"v": 1	"t": 1282749	"P": 1004.5	"F": -52}
{"v": 1	"t": 1282770	"P": 1003.25	"F": -51}
{"v": 1	"t": 1282790	"P": 1008.25	"F": -50}
{"v": 1	"t": 1282810	"P": 1009.0	"F": -49}
{"v": 1	"t": 1282831	"P": 1006.25	"F": -48}
{"v": 1	"t": 1282851	"P": 1003.25	"F": -48}
{"v": 1	"t": 1282871	"P": 1007.0	"F": -48}
{"v": 1	"t": 1282891	"P": 1008.25	"F": -49}
{"v": 1	"t": 1282912	"P": 1005.75	"F": -52}
{"v": 1	"t": 1282932	"P": 1005.25	"F": -54}
{"v": 1	"t": 1282952	"P": 1007.0	"F": -54}
{"v": 1	"t": 1282973	"P": 1009.5	"F": -53}
{"v": 1	"t": 1282993	"P": 1006.25	"F": -52}
{"v": 1	"t": 1283013	"P": 1004.75	"F": -50}
{"v": 1	"t": 1283034	"P": 1005.5	"F": -49}
{"v": 1	"t": 1283054	"P": 1008.25	"F": -49}
{"v": 1	"t": 1283074	"P": 1007.75	"F": -50}
{"v": 1	"t": 1283094	"P": 1003.0	"F": -53}
{"v": 1	"t": 1283115	"P": 1005.75	"F": -55}
{"v": 1	"t": 1283135	"P": 1009.75	"F": -56}
{"v": 1	"t": 1283155	"P": 1007.5	"F": -55}
{"v": 1	"t": 1283176	"P": 1002.5	"F": -54}
{"v": 1	"t": 1283196	"P": 1004.75	"F": -52}
{"v": 1	"t": 1283216	"P": 1009.5	"F": -50}
{"v": 1	"t": 1283237	"P": 1006.5	"F": -49}
{"v": 1	"t": 1283257	"P": 1004.75	"F": -49}
{"v": 1	"t": 1283277	"P": 1006.25	"F": -50}
{"v": 1	"t": 1283298	"P": 1009.5	"F": -52}
{"v": 1	"t": 1283318	"P": 1005.75	"F": -52}
{"v": 1	"t": 1283338	"P": 1003.5	"F": -51}
{"v": 1	"t": 1283359	"P": 1005.75	"F": -49}
{"v": 1	"t": 1283379	"P": 1009.5	"F": -48}
{"v": 1	"t": 1283399	"P": 1003.75	"F": -47}
{"v": 1	"t": 1283420	"P": 1003.75	"F": -47}
{"v": 1	"t": 1283440	"P": 1008.0	"F": -47}
{"v": 1	"t": 1283460	"P": 1008.75	"F": -47}
{"v": 1	"t": 1283481	"P": 1004.25	"F": -47}
{"v": 1	"t": 1283501	"P": 1003.75	"F": -46}
{"v": 1	"t": 1283521	"P": 1008.5	"F": -45}
{"v": 1	"t": 1283542	"P": 1007.5	"F": -45}
{"v": 1	"t": 1283562	"P": 1003.25	"F": -44}
{"v": 1	"t": 1283582	"P": 1002.0	"F": -44}
{"v": 1	"t": 1283602	"P": 1008.5	"F": -44}
{"v": 1	"t": 1283623	"P": 1006.0	"F": -45}
{"v": 1	"t": 1283643	"P": 1004.25	"F": -46}
{"v": 1	"t": 1283663	"P": 1003.5	"F": -48}
{"v": 1	"t": 1283684	"P": 1008.0	"F": -49}
{"v": 1	"t": 1283704	"P": 1007.5	"F": -49}
{"v": 1	"t": 1283724	"P": 1002.75	"F": -48	"C": 45.17	"D": 3250	"sn": 54091929832280	"file": "/data/device_log/data0000.out"}
{"v": 1	"t": 1283745	"P": 1005.0	"F": -47}
{"v": 1	"t": 1283765	"P": 1008.5	"F": -46}
{"v": 1	"t": 1283785	"P": 1007.25	"F": -45}
{"v": 1	"t": 1283805	"P": 1005.0	"F": -44}
{"v": 1	"t": 1283826	"P": 1002.25	"F": -44}
{"v": 1	"t": 1283846	"P": 1005.75	"F": -44}
{"v": 1	"t": 1283866	"P": 1008.75	"F": -45}
{"v": 1	"t": 1283887	"P": 1007.5	"F": -46}
{"v": 1	"t": 1283907	"P": 1003.75	"F": -49}
{"v": 1	"t": 1283927	"P": 1002.0	"F": -50}
{"v": 1	"t": 1283947	"P": 1008.25	"F": -50}
{"v": 1	"t": 1283968	"P": 1008.5	"F": -49}
{"v": 1	"t": 1283988	"P": 1005.75	"F": -48}
{"v": 1	"t": 1284008	"P": 1002.75	"F": -47}
{"v": 1	"t": 1284029	"P": 1006.0	"F": -46}
{"v": 1	"t": 1284049	"P": 1008.75	"F": -45}
{"v": 1	"t": 1284069	"P": 1006.25	"F": -45}
{"v": 1	"t": 1284089	"P": 1003.5	"F": -45}
{"v": 1	"t": 1284110	"P": 1004.5	"F": -46}
{"v": 1	"t": 1284130	"P": 1009.75	"F": -47}
{"v": 1	"t": 1284150	"P": 1007.0	"F": -48}
{"v": 1	"t": 1284171	"P": 1006.25	"F": -48}
{"v": 1	"t": 1284191	"P": 1005.0	"F": -48}
{"v": 1	"t": 1284211	"P": 1009.0	"F": -47}
{"v": 1	"t": 1284232	"P": 1007.25	"F": -46}
{"v": 1	"t": 1284252	"P": 1002.75	"F": -44}
{"v": 1	"t": 1284272	"P": 1002.0	"F": -44}
{"v": 1	"t": 1284292	"P": 1009.25	"F": -43}
{"v": 1	"t": 1284313	"P": 1009.25	"F": -42}
{"v": 1	"t": 1284333	"P": 1004.5	"F": -41}
{"v": 1	"t": 1284353	"P": 1003.5	"F": -41}
{"v": 1	"t": 1284374	"P": 1008.0	"F": -41}
{"v": 1	"t": 1284394	"P": 1007.75	"F": -40}
{"v": 1	"t": 1284414	"P": 1005.75	"F": -39}
{"v": 1	"t": 1284435	"P": 1003.0	"F": -39}
{"v": 1	"t": 1284455	"P": 1005.0	"F": -39}
{"v": 1	"t": 1284475	"P": 1009.5	"F": -39}
{"v": 1	"t": 1284495	"P": 1006.75	"F": -40}
{"v": 1	"t": 1284516	"P": 1001.0	"F": -42}
{"v": 1	"t": 1284536	"P": 1005.0	"F": -45}
{"v": 1	"t": 1284556	"P": 1010.75	"F": -47}
{"v": 1	"t": 1284577	"P": 1007.75	"F": -50}
{"v": 1	"t": 1284597	"P": 1004.75	"F": -51}
{"v": 1	"t": 1284617	"P": 1004.25	"F": -51}
{"v": 1	"t": 1284638	"P": 1009.75	"F": -50}
{"v": 1	"t": 1284658	"P": 1008.0	"F": -49}
{"v": 1	"t": 1284678	"P": 1003.5	"F": -47}
{"v": 1	"t": 1284698	"P": 1003.75	"F": -46}
{"v": 1	"t": 1284719	"P": 1008.25	"F": -45}
{"v": 1	"t": 1284739	"P": 1009.0	"F": -45	"C": 45.185	"D": 3250	"sn": 54091929832280	"file": "/data/device_log/data0000.out"}
{"v": 1	"t": 1284759	"P": 1005.75	"F": -45}
{"v": 1	"t": 1284780	"P": 1005.5	"F": -45}
{"v": 1	"t": 1284800	"P": 1007.5	"F": -45}
{"v": 1	"t": 1284820	"P": 1009.25	"F": -45}
{"v": 1	"t": 1284841	"P": 1005.75	"F": -45}
{"v": 1	"t": 1284861	"P": 1002.25	"F": -45}
{"v": 1	"t": 1284881	"P": 1004.5	"F": -46}
{"v": 1	"t": 1284901	"P": 1009.5	"F": -48}
{"v": 1	"t": 1284922	"P": 1006.25	"F": -50}
{"v": 1	"t": 1284942	"P": 1004.5	"F": -53}
{"v": 1	"t": 1284962	"P": 1004.25	"F": -54}
{"v": 1	"t": 1284983	"P": 1009.25	"F": -54}
{"v": 1	"t": 1285003	"P": 1007.0	"F": -53}
{"v": 1	"t": 1285023	"P": 1003.75	"F": -52}
{"v": 1	"t": 1285043	"P": 1001.75	"F": -50}
{"v": 1	"t": 1285064	"P": 1006.75	"F": -49}
{"v": 1	"t": 1285084	"P": 1007.75	"F": -48}
{"v": 1	"t": 1285104	"P": 1003.75	"F": -48}
{"v": 1	"t": 1285125	"P": 1003.5	"F": -47}
{"v": 1	"t": 1285145	"P": 1009.0	"F": -46}
{"v": 1	"t": 1285165	"P": 1007.5	"F": -46}
{"v": 1	"t": 1285186	"P": 1004.5	"F": -45}
{"v": 1	"t": 1285206	"P": 997.0	"F": -44}
{"v": 1	"t": 1285226	"P": 1008.25	"F": -44}
{"v": 1	"t": 1285246	"P": 1008.25	"F": -43}
{"v": 1	"t": 1285267	"P": 1005.25	"F": -43}
{"v": 1	"t": 1285287	"P": 1001.5	"F": -42}
{"v": 1	"t": 1285307	"P": 1005.5	"F": -42}
{"v": 1	"t": 1285328	"P": 1007.25	"F": -42}
{"v": 1	"t": 1285348	"P": 1006.5	"F": -43}
{"v": 1	"t": 1285368	"P": 1003.25	"F": -45}
{"v": 1	"t": 1285389	"P": 1004.25	"F": -50}
{"v": 1	"t": 1285409	"P": 1009.0	"F": -57}
{"v": 1	"t": 1285429	"P": 1009.25	"F": -62}
{"v": 1	"t": 1285449	"P": 1005.0	"F": -64}
{"v": 1	"t": 1285470	"P": 1004.75	"F": -65}
{"v": 1	"t": 1285490	"P": 1009.25	"F": -63}
{"v": 1	"t": 1285510	"P": 1008.5	"F": -61}
{"v": 1	"t": 1285531	"P": 1005.5	"F": -58}
{"v": 1	"t": 1285551	"P": 1003.25	"F": -57}
{"v": 1	"t": 1285571	"P": 1004.75	"F": -55}
{"v": 1	"t": 1285591	"P": 1008.75	"F": -54}
{"v": 1	"t": 1285612	"P": 1006.75	"F": -54}
{"v": 1	"t": 1285632	"P": 1004.0	"F": -53}
{"v": 1	"t": 1285652	"P": 1004.5	"F": -53}
{"v": 1	"t": 1285673	"P": 1009.5	"F": -52}
{"v": 1	"t": 1285693	"P": 1006.0	"F": -51}
{"v": 1	"t": 1285713	"P": 1003.5	"F": -50}
{"v": 1	"t": 1285733	"P": 1005.5	"F": -50}
{"v": 1	"t": 1285754	"P": 1010.25	"F": -51	"C": 45.19	"D": 3250	"sn": 54091929832280	"file": "/data/device_log/data0000.out"}
{"v": 1	"t": 1285774	"P": 1008.0	"F": -53}
{"v": 1	"t": 1285794	"P": 1005.75	"F": -56}
{"v": 1	"t": 1285815	"P": 1003.75	"F": -57}
{"v": 1	"t": 1285835	"P": 1008.0	"F": -56}
{"v": 1	"t": 1285855	"P": 1009.25	"F": -55}
{"v": 1	"t": 1285876	"P": 1004.75	"F": -53}
{"v": 1	"t": 1285896	"P": 1004.0	"F": -51}
{"v": 1	"t": 1285916	"P": 1007.0	"F": -49}
{"v": 1	"t": 1285936	"P": 1009.0	"F": -48}
{"v": 1	"t": 1285957	"P": 1005.75	"F": -49}
{"v": 1	"t": 1285977	"P": 1002.75	"F": -50}
{"v": 1	"t": 1285997	"P": 1006.75	"F": -51}
{"v": 1	"t": 1286018	"P": 1009.0	"F": -51}
{"v": 1	"t": 1286038	"P": 1007.25	"F": -51}
{"v": 1	"t": 1286058	"P": 1004.25	"F": -50}
{"v": 1	"t": 1286079	"P": 1004.75	"F": -49}
{"v": 1	"t": 1286099	"P": 1008.5	"F": -48}
{"v": 1	"t": 1286119	"P": 1006.25	"F": -48}
{"v": 1	"t": 1286139	"P": 1004.75	"F": -47}
{"v": 1	"t": 1286160	"P": 1003.75	"F": -48}
{"v": 1	"t": 1286180	"P": 1009.25	"F": -50}
{"v": 1	"t": 1286200	"P": 1007.25	"F": -51}
{"v": 1	"t": 1286221	"P": 1007.25	"F": -51}
{"v": 1	"t": 1286241	"P": 1004.25	"F": -50}
{"v": 1	"t": 1286261	"P": 1008.0	"F": -49}
{"v": 1	"t": 1286281	"P": 1010.0	"F": -48}
{"v": 1	"t": 1286302	"P": 1005.0	"F": -46}
{"v": 1	"t": 1286322	"P": 1004.25	"F": -46}
{"v": 1	"t": 1286342	"P": 1006.0	"F": -45}
{"v": 1	"t": 1286363	"P": 1009.5	"F": -46}
{"v": 1	"t": 1286383	"P": 1007.0	"F": -49}
{"v": 1	"t": 1286403	"P": 1003.25	"F": -52}
{"v": 1	"t": 1286423	"P": 1004.0	"F": -53}
{"v": 1	"t": 1286444	"P": 1006.5	"F": -52}
{"v": 1	"t": 1286464	"P": 1006.5	"F": -52}
{"v": 1	"t": 1286484	"P": 1004.5	"F": -50}
{"v": 1	"t": 1286505	"P": 1003.25	"F": -49}
{"v": 1	"t": 1286525	"P": 1005.75	"F": -47}
{"v": 1	"t": 1286545	"P": 1008.0	"F": -46}
{"v": 1	"t": 1286566	"P": 1004.75	"F": -45}
{"v": 1	"t": 1286586	"P": 1003.0	"F": -45}
{"v": 1	"t": 1286606	"P": 1005.0	"F": -45}
{"v": 1	"t": 1286626	"P": 1009.0	"F": -45}
{"v": 1	"t": 1286647	"P": 1006.75	"F": -45}
{"v": 1	"t": 1286667	"P": 1004.75	"F": -46}
{"v": 1	"t": 1286687	"P": 1005.75	"F": -46}
{"v": 1	"t": 1286708	"P": 1006.75	"F": -46}
{"v": 1	"t": 1286729	"P": 1005.5	"F": -47}
{"v": 1	"t": 1286749	"P": 1010.0	"F": -50}
{"v": 1	"t": 1286769	"P": 1006.0	"F": -54	"C": 45.205	"D": 3250	"sn": 54091929832280	"file": "/data/device_log/data0000.out"}
{"v": 1	"t": 1286789	"P": 1003.75	"F": -55}
{"v": 1	"t": 1286810	"P": 1004.0	"F": -54}
{"v": 1	"t": 1286830	"P": 1009.5	"F": -53}
{"v": 1	"t": 1286850	"P": 1008.25	"F": -52}
{"v": 1	"t": 1286871	"P": 1005.25	"F": -51}
{"v": 1	"t": 1286891	"P": 1003.0	"F": -51}
{"v": 1	"t": 1286911	"P": 1007.25	"F": -51}
{"v": 1	"t": 1286931	"P": 1010.75	"F": -52}
{"v": 1	"t": 1286952	"P": 1006.25	"F": -53}
{"v": 1	"t": 1286972	"P": 1003.75	"F": -56}
{"v": 1	"t": 1286992	"P": 1007.5	"F": -58}
{"v": 1	"t": 1287013	"P": 1011.0	"F": -59}
{"v": 1	"t": 1287033	"P": 1009.25	"F": -58}
{"v": 1	"t": 1287053	"P": 1004.25	"F": -57}
{"v": 1	"t": 1287074	"P": 1006.0	"F": -55}
{"v": 1	"t": 1287094	"P": 1011.5	"F": -54}
{"v": 1	"t": 1287114	"P": 1007.75	"F": -52}
{"v": 1	"t": 1287134	"P": 1005.25	"F": -51}
{"v": 1	"t": 1287155	"P": 1005.25	"F": -50}
{"v": 1	"t": 1287175	"P": 1010.5	"F": -50}
{"v": 1	"t": 1287195	"P": 1008.25	"F": -50}
{"v": 1	"t": 1287216	"P": 1006.0	"F": -50}
{"v": 1	"t": 1287236	"P": 1005.25	"F": -51}
{"v": 1	"t": 1287256	"P": 1007.0	"F": -52}
{"v": 1	"t": 1287276	"P": 1010.0	"F": -52}
{"v": 1	"t": 1287297	"P": 1007.0	"F": -52}
{"v": 1	"t": 1287317	"P": 1004.25	"F": -53}
{"v": 1	"t": 1287337	"P": 1006.0	"F": -55}
{"v": 1	"t": 1287358	"P": 1009.25	"F": -57}
{"v": 1	"t": 1287378	"P": 1008.5	"F": -57}
{"v": 1	"t": 1287398	"P": 1005.0	"F": -57}
{"v": 1	"t": 1287419	"P": 1005.5	"F": -56}
{"v": 1	"t": 1287439	"P": 1009.75	"F": -55}
{"v": 1	"t": 1287459	"P": 1007.0	"F": -53}
{"v": 1	"t": 1287479	"P": 1005.5	"F": -51}
{"v": 1	"t": 1287500	"P": 1005.0	"F": -50}
{"v": 1	"t": 1287520	"P": 1010.0	"F": -49}
{"v": 1	"t": 1287540	"P": 1008.75	"F": -48}
{"v": 1	"t": 1287561	"P": 1005.5	"F": -48}
{"v": 1	"t": 1287581	"P": 1004.5	"F": -47}
{"v": 1	"t": 1287601	"P": 1008.25	"F": -47}
{"v": 1	"t": 1287621	"P": 1010.25	"F": -48}
{"v": 1	"t": 1287642	"P": 1005.0	"F": -49}
{"v": 1	"t": 1287662	"P": 1003.75	"F": -49}
{"v": 1	"t": 1287682	"P": 1006.75	"F": -49}
{"v": 1	"t": 1287703	"P": 1010.5	"F": -49}
{"v": 1	"t": 1287723	"P": 1006.5	"F": -49}
{"v": 1	"t": 1287743	"P": 1005.25	"F": -51}
{"v": 1	"t": 1287764	"P": 1006.25	"F": -53}
{"v": 1	"t": 1287784	"P": 1008.75	"F": -53	"C": 45.19	"D": 3250	"sn": 54091929832280	"file": "/data/device_log/data0000.out"}
{"v": 1	"t": 1287804	"P": 1007.75	"F": -52}
{"v": 1	"t": 1287824	"P": 1006.25	"F": -51}
{"v": 1	"t": 1287845	"P": 1002.75	"F": -50}
{"v": 1	"t": 1287865	"P": 1009.75	"F": -49}
{"v": 1	"t": 1287885	"P": 1009.25	"F": -48}
{"v": 1	"t": 1287906	"P": 1006.0	"F": -48}
{"v": 1	"t": 1287926	"P": 1005.25	"F": -48}
{"v": 1	"t": 1287946	"P": 1007.25	"F": -49}
{"v": 1	"t": 1287966	"P": 1009.5	"F": -51}
{"v": 1	"t": 1287987	"P": 1007.25	"F": -54}
{"v": 1	"t": 1288007	"P": 1002.5	"F": -57}
{"v": 1	"t": 1288027	"P": 1006.0	"F": -58}
{"v": 1	"t": 1288048	"P": 1009.75	"F": -57}
{"v": 1	"t": 1288068	"P": 1006.0	"F": -56}
{"v": 1	"t": 1288088	"P": 1006.0	"F": -54}
{"v": 1	"t": 1288108	"P": 1004.5	"F": -53}
{"v": 1	"t": 1288129	"P": 1009.25	"F": -51}
{"v": 1	"t": 1288149	"P": 1009.0	"F": -50}
{"v": 1	"t": 1288169	"P": 1006.25	"F": -50}
{"v": 1	"t": 1288190	"P": 1006.0	"F": -50}
{"v": 1	"t": 1288210	"P": 1011.25	"F": -51}
{"v": 1	"t": 1288230	"P": 1009.0	"F": -51}
{"v": 1	"t": 1288251	"P": 1005.0	"F": -50}
{"v": 1	"t": 1288271	"P": 1004.75	"F": -50}
{"v": 1	"t": 1288291	"P": 1009.5	"F": -49}
{"v": 1	"t": 1288311	"P": 1009.5	"F": -48}
{"v": 1	"t": 1288332	"P": 1006.25	"F": -48}
{"v": 1	"t": 1288352	"P": 1004.5	"F": -50}
{"v": 1	"t": 1288372	"P": 1007.75	"F": -52}
{"v": 1	"t": 1288393	"P": 1010.75	"F": -55}
{"v": 1	"t": 1288413	"P": 1007.25	"F": -57}
{"v": 1	"t": 1288433	"P": 1004.75	"F": -57}
{"v": 1	"t": 1288454	"P": 1005.5	"F": -57}
{"v": 1	"t": 1288474	"P": 1010.0	"F": -57}
{"v": 1	"t": 1288494	"P": 1008.0	"F": -58}
{"v": 1	"t": 1288514	"P": 1006.25	"F": -59}
{"v": 1	"t": 1288535	"P": 1004.75	"F": -60}
{"v": 1	"t": 1288555	"P": 1011.5	"F": -62}
{"v": 1	"t": 1288575	"P": 1010.0	"F": -64}
{"v": 1	"t": 1288596	"P": 1006.25	"F": -65}
{"v": 1	"t": 1288616	"P": 1005.75	"F": -64}
{"v": 1	"t": 1288636	"P": 1008.5	"F": -62}
{"v": 1	"t": 1288656	"P": 1009.5	"F": -59}
{"v": 1	"t": 1288677	"P": 1008.0	"F": -58}
{"v": 1	"t": 1288697	"P": 1003.0	"F": -57}
{"v": 1	"t": 1288717	"P": 1006.25	"F": -54}
{"v": 1	"t": 1288738	"P": 1010.5	"F": -55}
{"v": 1	"t": 1288758	"P": 1008.0	"F": -55}
{"v": 1	"t": 1288778	"P": 1005.25	"F": -56}
{"v": 1	"t": 1288799	"P": 1005.5	"F": -55	"C": 45.165	"D": 3250	"sn": 54091929832280	"file": "/data/device_log/data0000.out"}
{"v": 1	"t": 1288819	"P": 1011.0	"F": -57}
{"v": 1	"t": 1288839	"P": 1007.5	"F": -60}
{"v": 1	"t": 1288859	"P": 1005.25	"F": -62}
{"v": 1	"t": 1288880	"P": 1006.75	"F": -64}
{"v": 1	"t": 1288900	"P": 1011.5	"F": -63}
{"v": 1	"t": 1288920	"P": 1009.75	"F": -63}
{"v": 1	"t": 1288941	"P": 1005.75	"F": -62}
{"v": 1	"t": 1288961	"P": 1004.75	"F": -62}
{"v": 1	"t": 1288981	"P": 1007.75	"F": -63}
{"v": 1	"t": 1289001	"P": 1010.5	"F": -66}
{"v": 1	"t": 1289022	"P": 1008.0	"F": -68}
{"v": 1	"t": 1289042	"P": 1006.25	"F": -68}
{"v": 1	"t": 1289062	"P": 1005.75	"F": -66}
{"v": 1	"t": 1289083	"P": 1010.5	"F": -64}
{"v": 1	"t": 1289103	"P": 1009.25	"F": -61}
{"v": 1	"t": 1289123	"P": 1006.25	"F": -59}
{"v": 1	"t": 1289143	"P": 1005.0	"F": -58}
{"v": 1	"t": 1289164	"P": 1009.25	"F": -58}
{"v": 1	"t": 1289184	"P": 1009.0	"F": -61}
{"v": 1	"t": 1289204	"P": 1008.0	"F": -64}
{"v": 1	"t": 1289225	"P": 1006.5	"F": -67}
{"v": 1	"t": 1289245	"P": 1008.5	"F": -68}
{"v": 1	"t": 1289265	"P": 1010.0	"F": -67}
{"v": 1	"t": 1289286	"P": 1006.5	"F": -65}
{"v": 1	"t": 1289306	"P": 1006.25	"F": -64}
{"v": 1	"t": 1289326	"P": 1009.5	"F": -62}
{"v": 1	"t": 1289347	"P": 1006.5	"F": -63}
{"v": 1	"t": 1289367	"P": 1005.0	"F": -65}
{"v": 1	"t": 1289388	"P": 1009.75	"F": -65}
{"v": 1	"t": 1289408	"P": 1007.25	"F": -63}
{"v": 1	"t": 1289428	"P": 1004.75	"F": -60}
{"v": 1	"t": 1289449	"P": 1008.25	"F": -59}
{"v": 1	"t": 1289469	"P": 1010.0	"F": -59}
{"v": 1	"t": 1289489	"P": 1004.75	"F": -58}
{"v": 1	"t": 1289510	"P": 1005.0	"F": -56}
{"v": 1	"t": 1289530	"P": 1009.0	"F": -55}
{"v": 1	"t": 1289550	"P": 1007.25	"F": -55}
{"v": 1	"t": 1289571	"P": 1003.5	"F": -56}
{"v": 1	"t": 1289591	"P": 1008.5	"F": -58}
{"v": 1	"t": 1289612	"P": 1010.5	"F": -58}
{"v": 1	"t": 1289632	"P": 1006.0	"F": -59}
{"v": 1	"t": 1289652	"P": 1003.75	"F": -59}
{"v": 1	"t": 1289673	"P": 1011.75	"F": -58}
{"v": 1	"t": 1289693	"P": 1009.75	"F": -57}
{"v": 1	"t": 1289713	"P": 1005.0	"F": -57}
{"v": 1	"t": 1289734	"P": 1007.25	"F": -58}
{"v": 1	"t": 1289754	"P": 1009.25	"F": -59}
{"v": 1	"t": 1289774	"P": 1005.5	"F": -60}
{"v": 1	"t": 1289795	"P": 1008.0	"F": -62}
{"v": 1	"t": 1289815	"P": 1009.5	"F": -63	"C": 45.17	"D": 3250	"sn": 54091929832280	"file": "/data/device_log/data0000.out"}
{"v": 1	"t": 1289836	"P": 1006.25	"F": -63}
{"v": 1	"t": 1289856	"P": 1006.5	"F": -61}
{"v": 1	"t": 1289876	"P": 1008.75	"F": -60}
{"v": 1	"t": 1289897	"P": 1006.5	"F": -59}
{"v": 1	"t": 1289917	"P": 1005.75	"F": -58}
{"v": 1	"t": 1289938	"P": 1009.25	"F": -58}
{"v": 1	"t": 1289958	"P": 1006.0	"F": -58}
{"v": 1	"t": 1289979	"P": 1007.75	"F": -58}
{"v": 1	"t": 1289999	"P": 1011.0	"F": -62}
{"v": 1	"t": 1290019	"P": 1006.5	"F": -64}
{"v": 1	"t": 1290040	"P": 1006.25	"F": -65}
{"v": 1	"t": 1290060	"P": 1008.5	"F": -65}
{"v": 1	"t": 1290081	"P": 1007.75	"F": -65}
{"v": 1	"t": 1290101	"P": 1005.5	"F": -65}
{"v": 1	"t": 1290121	"P": 1007.5	"F": -64}
{"v": 1	"t": 1290142	"P": 1009.25	"F": -63}
{"v": 1	"t": 1290162	"P": 1005.0	"F": -59}
{"v": 1	"t": 1290182	"P": 1005.0	"F": -58}
{"v": 1	"t": 1290203	"P": 1008.75	"F": -57}
{"v": 1	"t": 1290223	"P": 1006.75	"F": -54}
{"v": 1	"t": 1290243	"P": 1003.0	"F": -53}
{"v": 1	"t": 1290264	"P": 1007.25	"F": -54}
{"v": 1	"t": 1290284	"P": 1009.0	"F": -55}
{"v": 1	"t": 1290304	"P": 1006.25	"F": -54}
{"v": 1	"t": 1290325	"P": 1007.25	"F": -51}
{"v": 1	"t": 1290345	"P": 1009.75	"F": -49}
{"v": 1	"t": 1290366	"P": 1004.75	"F": -48}
{"v": 1	"t": 1290386	"P": 1005.75	"F": -47}
{"v": 1	"t": 1290406	"P": 1010.25	"F": -47}
{"v": 1	"t": 1290427	"P": 1007.75	"F": -45}
{"v": 1	"t": 1290447	"P": 1005.75	"F": -48}
{"v": 1	"t": 1290467	"P": 1004.5	"F": -49}
{"v": 1	"t": 1290488	"P": 1011.0	"F": -51}
{"v": 1	"t": 1290508	"P": 1005.5	"F": -54}
{"v": 1	"t": 1290528	"P": 1005.0	"F": -56}
{"v": 1	"t": 1290549	"P": 1012.25	"F": -57}
{"v": 1	"t": 1290569	"P": 1007.75	"F": -58}
{"v": 1	"t": 1290590	"P": 1004.5	"F": -56}
{"v": 1	"t": 1290610	"P": 1009.5	"F": -54}
{"v": 1	"t": 1290630	"P": 1008.5	"F": -53}
{"v": 1	"t": 1290651	"P": 1004.75	"F": -51}
{"v": 1	"t": 1290671	"P": 1008.25	"F": -50}
{"v": 1	"t": 1290692	"P": 1008.5	"F": -50}
{"v": 1	"t": 1290712	"P": 1005.25	"F": -50}
{"v": 1	"t": 1290732	"P": 1005.0	"F": -53}
{"v": 1	"t": 1290753	"P": 1009.0	"F": -55}
{"v": 1	"t": 1290773	"P": 1006.75	"F": -58}
{"v": 1	"t": 1290794	"P": 1007.25	"F": -59}
{"v": 1	"t": 1290814	"P": 1011.75	"F": -61}
{"v": 1	"t": 1290834	"P": 1009.25	"F": -61	"C": 45.16	"D": 3250	"sn": 54091929832280	"file": "/data/device_log/data0000.out"}
{"v": 1	"t": 1290855	"P": 1005.0	"F": -58}
{"v": 1	"t": 1290875	"P": 1008.0	"F": -58}
{"v": 1	"t": 1290895	"P": 1011.25	"F": -57}
{"v": 1	"t": 1290916	"P": 1004.5	"F": -57}
{"v": 1	"t": 1290936	"P": 1005.5	"F": -57}
{"v": 1	"t": 1290957	"P": 1011.75	"F": -55}
{"v": 1	"t": 1290977	"P": 1006.75	"F": -53}
{"v": 1	"t": 1290997	"P": 1004.75	"F": -52}
{"v": 1	"t": 1291018	"P": 1011.25	"F": -51}
{"v": 1	"t": 1291038	"P": 1008.0	"F": -52}
{"v": 1	"t": 1291058	"P": 1006.75	"F": -55}
{"v": 1	"t": 1291079	"P": 1009.75	"F": -58}
{"v": 1	"t": 1291099	"P": 1010.0	"F": -62}
{"v": 1	"t": 1291120	"P": 1007.0	"F": -62}
{"v": 1	"t": 1291140	"P": 1007.75	"F": -61}
{"v": 1	"t": 1291160	"P": 1011.75	"F": -60}
{"v": 1	"t": 1291181	"P": 1007.25	"F": -58}
{"v": 1	"t": 1291201	"P": 1007.5	"F": -57}
{"v": 1	"t": 1291221	"P": 1010.75	"F": -57}
{"v": 1	"t": 1291242	"P": 1006.5	"F": -58}
{"v": 1	"t": 1291262	"P": 1005.75	"F": -60}
{"v": 1	"t": 1291283	"P": 1011.5	"F": -62}
{"v": 1	"t": 1291303	"P": 1007.75	"F": -63}
{"v": 1	"t": 1291323	"P": 1006.5	"F": -64}
{"v": 1	"t": 1291344	"P": 1011.75	"F": -63}
{"v": 1	"t": 1291364	"P": 1008.75	"F": -62}
{"v": 1	"t": 1291384	"P": 1007.75	"F": -62}
{"v": 1	"t": 1291405	"P": 1008.75	"F": -61}
{"v": 1	"t": 1291425	"P": 1010.75	"F": -62}
{"v": 1	"t": 1291446	"P": 1008.25	"F": -62}
{"v": 1	"t": 1291466	"P": 1007.0	"F": -63}
{"v": 1	"t": 1291486	"P": 1009.5	"F": -63}
{"v": 1	"t": 1291507	"P": 1009.0	"F": -63}
{"v": 1	"t": 1291527	"P": 1004.0	"F": -62}
{"v": 1	"t": 1291547	"P": 1008.75	"F": -60}
{"v": 1	"t": 1291568	"P": 1010.0	"F": -58}
{"v": 1	"t": 1291588	"P": 1008.0	"F": -57}
{"v": 1	"t": 1291608	"P": 1004.5	"F": -57}
{"v": 1	"t": 1291629	"P": 1011.25	"F": -60}
{"v": 1	"t": 1291649	"P": 1008.75	"F": -63}
{"v": 1	"t": 1291670	"P": 1006.5	"F": -65}
{"v": 1	"t": 1291690	"P": 1010.5	"F": -65}
{"v": 1	"t": 1291710	"P": 1010.25	"F": -65}
{"v": 1	"t": 1291731	"P": 1007.0	"F": -64}
{"v": 1	"t": 1291751	"P": 1005.0	"F": -62}
{"v": 1	"t": 1291771	"P": 1011.0	"F": -61}
{"v": 1	"t": 1291792	"P": 1008.25	"F": -60}
{"v": 1	"t": 1291813	"P": 1006.75	"F": -60}
{"v": 1	"t": 1291833	"P": 1010.0	"F": -61}
{"v": 1	"t": 1291853	"P": 1006.5	"F": -63	"C": 45.17	"D": 3250	"sn": 54091929832280	"file": "/data/device_log/data0000.out"}
{"v": 1	"t": 1291874	"P": 1010.5	"F": -65}
{"v": 1	"t": 1291894	"P": 1009.75	"F": -67}
{"v": 1	"t": 1291915	"P": 1005.75	"F": -69}
{"v": 1	"t": 1291935	"P": 1008.75	"F": -69}
{"v": 1	"t": 1291955	"P": 1008.5	"F": -69}
{"v": 1	"t": 1291976	"P": 1005.75	"F": -68}
{"v": 1	"t": 1291996	"P": 1010.0	"F": -67}
{"v": 1	"t": 1292016	"P": 1011.5	"F": -66}
{"v": 1	"t": 1292037	"P": 1008.5	"F": -65}
{"v": 1	"t": 1292057	"P": 1006.75	"F": -64}
{"v": 1	"t": 1292078	"P": 1009.5	"F": -62}
{"v": 1	"t": 1292098	"P": 1008.5	"F": -60}
{"v": 1	"t": 1292118	"P": 1005.5	"F": -59}
{"v": 1	"t": 1292139	"P": 1008.5	"F": -59}
{"v": 1	"t": 1292159	"P": 1009.0	"F": -60}
{"v": 1	"t": 1292179	"P": 1005.0	"F": -65}
{"v": 1	"t": 1292200	"P": 1007.5	"F": -71}
{"v": 1	"t": 1292220	"P": 1012.5	"F": -75}
{"v": 1	"t": 1292241	"P": 1007.25	"F": -75}
{"v": 1	"t": 1292261	"P": 1006.25	"F": -74}
{"v": 1	"t": 1292281	"P": 1010.0	"F": -72}
{"v": 1	"t": 1292302	"P": 1009.25	"F": -70}
{"v": 1	"t": 1292322	"P": 1006.0	"F": -70}
{"v": 1	"t": 1292342	"P": 1007.5	"F": -70}
{"v": 1	"t": 1292363	"P": 1011.5	"F": -72}
{"v": 1	"t": 1292383	"P": 1007.75	"F": -72}
{"v": 1	"t": 1292404	"P": 1008.5	"F": -72}
{"v": 1	"t": 1292424	"P": 1012.5	"F": -72}
{"v": 1	"t": 1292444	"P": 1008.0	"F": -71}
{"v": 1	"t": 1292465	"P": 1006.5	"F": -69}
{"v": 1	"t": 1292485	"P": 1009.25	"F": -69}
{"v": 1	"t": 1292505	"P": 1010.75	"F": -68}
{"v": 1	"t": 1292526	"P": 1005.25	"F": -69}
{"v": 1	"t": 1292546	"P": 1010.0	"F": -70}
{"v": 1	"t": 1292567	"P": 1013.5	"F": -72}
{"v": 1	"t": 1292587	"P": 1007.25	"F": -73}
{"v": 1	"t": 1292607	"P": 1007.5	"F": -72}
{"v": 1	"t": 1292627	"P": 1010.0	"F": -72}
{"v": 1	"t": 1292648	"P": 1010.5	"F": -73}
{"v": 1	"t": 1292668	"P": 1010.5	"F": -73}
{"v": 1	"t": 1292688	"P": 1005.5	"F": -75}
{"v": 1	"t": 1292709	"P": 1008.5	"F": -76}
{"v": 1	"t": 1292729	"P": 1011.75	"F": -78}
{"v": 1	"t": 1292749	"P": 1008.5	"F": -78}
{"v": 1	"t": 1292770	"P": 1007.5	"F": -77}
{"v": 1	"t": 1292790	"P": 1009.5	"F": -76}
{"v": 1	"t": 1292810	"P": 1011.25	"F": -75}
{"v": 1	"t": 1292830	"P": 1009.5	"F": -75}
{"v": 1	"t": 1292851	"P": 1007.0	"F": -77}
{"v": 1	"t": 1292871	"P": 1007.5	"F": -82	"C": 45.175	"D": 3250	"sn": 54091929832280	"file": "/data/device_log/data0000.out"}
{"v": 1	"t": 1292891	"P": 1011.5	"F": -86}
{"v": 1	"t": 1292912	"P": 1010.5	"F": -87}
{"v": 1	"t": 1292932	"P": 1008.75	"F": -87}
{"v": 1	"t": 1292952	"P": 1008.5	"F": -88}
{"v": 1	"t": 1292973	"P": 1013.75	"F": -89}
{"v": 1	"t": 1292993	"P": 1011.25	"F": -94}
{"v": 1	"t": 1293013	"P": 1009.5	"F": -101}
{"v": 1	"t": 1293033	"P": 1008.0	"F": -104}
{"v": 1	"t": 1293054	"P": 1014.5	"F": -107}
{"v": 1	"t": 1293074	"P": 1011.0	"F": -109}
{"v": 1	"t": 1293095	"P": 1009.0	"F": -112}
{"v": 1	"t": 1293115	"P": 1013.25	"F": -113}
{"v": 1	"t": 1293136	"P": 1010.75	"F": -111}
{"v": 1	"t": 1293156	"P": 1009.25	"F": -110}
{"v": 1	"t": 1293177	"P": 1011.75	"F": -108}
{"v": 1	"t": 1293197	"P": 1010.25	"F": -106}
{"v": 1	"t": 1293217	"P": 1007.75	"F": -105}
{"v": 1	"t": 1293238	"P": 1012.25	"F": -105}
{"v": 1	"t": 1293258	"P": 1008.25	"F": -106}
{"v": 1	"t": 1293278	"P": 1009.5	"F": -108}
{"v": 1	"t": 1293299	"P": 1013.25	"F": -109}
{"v": 1	"t": 1293319	"P": 1010.5	"F": -108}
{"v": 1	"t": 1293340	"P": 1009.0	"F": -108}
{"v": 1	"t": 1293360	"P": 1010.25	"F": -107}
{"v": 1	"t": 1293380	"P": 1012.75	"F": -106}
{"v": 1	"t": 1293401	"P": 1008.75	"F": -103}
{"v": 1	"t": 1293421	"P": 1009.0	"F": -101}
{"v": 1	"t": 1293441	"P": 1012.25	"F": -100}
{"v": 1	"t": 1293462	"P": 1010.0	"F": -98}
{"v": 1	"t": 1293482	"P": 1008.0	"F": -99}
{"v": 1	"t": 1293502	"P": 1010.75	"F": -99}
{"v": 1	"t": 1293523	"P": 1013.25	"F": -101}
{"v": 1	"t": 1293543	"P": 1009.75	"F": -104}
{"v": 1	"t": 1293564	"P": 1007.75	"F": -106}
{"v": 1	"t": 1293584	"P": 1013.75	"F": -107}
{"v": 1	"t": 1293604	"P": 1009.75	"F": -107}
{"v": 1	"t": 1293625	"P": 1006.25	"F": -106}
{"v": 1	"t": 1293645	"P": 1011.5	"F": -105}
{"v": 1	"t": 1293665	"P": 1012.5	"F": -103}
{"v": 1	"t": 1293686	"P": 1009.25	"F": -102}
{"v": 1	"t": 1293706	"P": 1008.0	"F": -104}
{"v": 1	"t": 1293726	"P": 1014.25	"F": -105}
{"v": 1	"t": 1293747	"P": 1010.25	"F": -105}
{"v": 1	"t": 1293767	"P": 1007.0	"F": -103}
{"v": 1	"t": 1293788	"P": 1013.75	"F": -102}
{"v": 1	"t": 1293808	"P": 1010.75	"F": -102}
{"v": 1	"t": 1293828	"P": 1008.0	"F": -103}
{"v": 1	"t": 1293849	"P": 1013.0	"F": -102}
{"v": 1	"t": 1293869	"P": 1012.0	"F": -101}
{"v": 1	"t": 1293889	"P": 1009.0	"F": -99	"C": 45.16	"D": 3250	"sn": 54091929832280	"file": "/data/device_log/data0000.out"}
{"v": 1	"t": 1293910	"P": 1009.75	"F": -98}
{"v": 1	"t": 1293930	"P": 1012.5	"F": -98}
{"v": 1	"t": 1293951	"P": 1008.25	"F": -98}
{"v": 1	"t": 1293971	"P": 1008.0	"F": -99}
{"v": 1	"t": 1293991	"P": 1010.0	"F": -98}
{"v": 1	"t": 1294012	"P": 1011.0	"F": -97}
{"v": 1	"t": 1294032	"P": 1008.0	"F": -96}
{"v": 1	"t": 1294052	"P": 1010.25	"F": -96}
{"v": 1	"t": 1294073	"P": 1013.5	"F": -97}
{"v": 1	"t": 1294093	"P": 1010.0	"F": -97}
{"v": 1	"t": 1294113	"P": 1006.5	"F": -98}
{"v": 1	"t": 1294134	"P": 1011.75	"F": -97}
{"v": 1	"t": 1294154	"P": 1011.75	"F": -96}
{"v": 1	"t": 1294175	"P": 1007.75	"F": -96}
{"v": 1	"t": 1294195	"P": 1009.25	"F": -96}
{"v": 1	"t": 1294215	"P": 1012.75	"F": -94}
{"v": 1	"t": 1294236	"P": 1007.5	"F": -93}
{"v": 1	"t": 1294256	"P": 1007.25	"F": -91}
{"v": 1	"t": 1294276	"P": 1011.0	"F": -89}
{"v": 1	"t": 1294297	"P": 1011.5	"F": -89}
{"v": 1	"t": 1294317	"P": 1008.75	"F": -88}
{"v": 1	"t": 1294337	"P": 1009.0	"F": -87}
{"v": 1	"t": 1294358	"P": 1011.5	"F": -88}
{"v": 1	"t": 1294378	"P": 1010.25	"F": -89}
{"v": 1	"t": 1294399	"P": 1009.5	"F": -92}
{"v": 1	"t": 1294419	"P": 1010.5	"F": -92}
{"v": 1	"t": 1294440	"P": 1008.0	"F": -91}
{"v": 1	"t": 1294460	"P": 1011.0	"F": -89}
{"v": 1	"t": 1294480	"P": 1012.0	"F": -87}
{"v": 1	"t": 1294501	"P": 1008.0	"F": -86}
{"v": 1	"t": 1294521	"P": 1008.0	"F": -86}
{"v": 1	"t": 1294541	"P": 1009.75	"F": -88}
{"v": 1	"t": 1294562	"P": 1010.0	"F": -89}
{"v": 1	"t": 1294582	"P": 1005.0	"F": -88}
{"v": 1	"t": 1294603	"P": 1010.5	"F": -87}
{"v": 1	"t": 1294623	"P": 1011.0	"F": -86}
{"v": 1	"t": 1294643	"P": 1004.75	"F": -84}
{"v": 1	"t": 1294664	"P": 1009.0	"F": -82}
{"v": 1	"t": 1294684	"P": 1013.25	"F": -80}
{"v": 1	"t": 1294704	"P": 1008.5	"F": -78}
{"v": 1	"t": 1294725	"P": 1006.75	"F": -77}
{"v": 1	"t": 1294745	"P": 1011.75	"F": -77}
{"v": 1	"t": 1294765	"P": 1010.5	"F": -78}
{"v": 1	"t": 1294786	"P": 1008.25	"F": -79}
{"v": 1	"t": 1294806	"P": 1008.5	"F": -79}
{"v": 1	"t": 1294827	"P": 1013.0	"F": -79}
{"v": 1	"t": 1294847	"P": 1007.5	"F": -81}
{"v": 1	"t": 1294867	"P": 1006.25	"F": -81}
{"v": 1	"t": 1294888	"P": 1010.5	"F": -79}
{"v": 1	"t": 1294908	"P": 1009.0	"F": -77	"C": 45.165	"D": 3250	"sn": 54091929832280	"file": "/data/device_log/data0000.out"}
{"v": 1	"t": 1294928	"P": 1007.25	"F": -75}
{"v": 1	"t": 1294949	"P": 1010.5	"F": -74}
{"v": 1	"t": 1294969	"P": 1008.25	"F": -72}
{"v": 1	"t": 1294990	"P": 1007.0	"F": -71}
{"v": 1	"t": 1295010	"P": 1011.0	"F": -73}
{"v": 1	"t": 1295030	"P": 1010.75	"F": -75}
{"v": 1	"t": 1295051	"P": 1007.75	"F": -77}
{"v": 1	"t": 1295071	"P": 1009.0	"F": -78}
{"v": 1	"t": 1295092	"P": 1011.0	"F": -78}
{"v": 1	"t": 1295112	"P": 1009.0	"F": -77}
{"v": 1	"t": 1295132	"P": 1009.25	"F": -75}
{"v": 1	"t": 1295153	"P": 1013.25	"F": -73}
{"v": 1	"t": 1295173	"P": 1007.75	"F": -71}
{"v": 1	"t": 1295193	"P": 1008.25	"F": -70}
{"v": 1	"t": 1295214	"P": 1012.0	"F": -71}
{"v": 1	"t": 1295234	"P": 1010.75	"F": -71}
{"v": 1	"t": 1295255	"P": 1008.0	"F": -71}
{"v": 1	"t": 1295275	"P": 1009.5	"F": -71}
{"v": 1	"t": 1295295	"P": 1011.5	"F": -71}
{"v": 1	"t": 1295316	"P": 1007.0	"F": -71}
{"v": 1	"t": 1295336	"P": 1006.5	"F": -69}
{"v": 1	"t": 1295356	"P": 1010.0	"F": -67}
{"v": 1	"t": 1295377	"P": 1010.0	"F": -67}
{"v": 1	"t": 1295397	"P": 1006.0	"F": -67}
{"v": 1	"t": 1295417	"P": 1010.5	"F": -67}
{"v": 1	"t": 1295438	"P": 1012.75	"F": -68}
{"v": 1	"t": 1295458	"P": 1008.5	"F": -68}
{"v": 1	"t": 1295479	"P": 1007.25	"F": -69}
{"v": 1	"t": 1295499	"P": 1013.0	"F": -68}
{"v": 1	"t": 1295519	"P": 1007.75	"F": -67}
{"v": 1	"t": 1295540	"P": 1007.25	"F": -65}
{"v": 1	"t": 1295560	"P": 1009.5	"F": -64}
{"v": 1	"t": 1295580	"P": 1009.75	"F": -63}
{"v": 1	"t": 1295601	"P": 1008.0	"F": -62}
{"v": 1	"t": 1295621	"P": 1007.0	"F": -60}
{"v": 1	"t": 1295641	"P": 1013.5	"F": -61}
{"v": 1	"t": 1295662	"P": 1006.25	"F": -63}
{"v": 1	"t": 1295682	"P": 1008.0	"F": -63}
{"v": 1	"t": 1295703	"P": 1011.5	"F": -61}
{"v": 1	"t": 1295723	"P": 1007.5	"F": -59}
{"v": 1	"t": 1295743	"P": 1005.75	"F": -58}
{"v": 1	"t": 1295764	"P": 1012.0	"F": -60}
{"v": 1	"t": 1295784	"P": 1008.5	"F": -62}
{"v": 1	"t": 1295804	"P": 1006.5	"F": -62}
{"v": 1	"t": 1295825	"P": 1007.5	"F": -63}
{"v": 1	"t": 1295845	"P": 1012.0	"F": -62}
{"v": 1	"t": 1295866	"P": 1009.0	"F": -61}
{"v": 1	"t": 1295886	"P": 1005.25	"F": -59}
{"v": 1	"t": 1295906	"P": 1011.0	"F": -57}
{"v": 1	"t": 1295927	"P": 1009.75	"F": -56	"C": 45.125	"D": 3250	"sn": 54091929832280	"file": "/data/device_log/data0000.out"}
{"v": 1	"t": 1295947	"P": 1004.5	"F": -56}
{"v": 1	"t": 1295967	"P": 1008.0	"F": -54}
{"v": 1	"t": 1295988	"P": 1011.75	"F": -52}
{"v": 1	"t": 1296008	"P": 1007.25	"F": -50}
{"v": 1	"t": 1296028	"P": 1005.25	"F": -50}
{"v": 1	"t": 1296049	"P": 1011.0	"F": -50}
{"v": 1	"t": 1296069	"P": 1010.0	"F": -50}
{"v": 1	"t": 1296090	"P": 1004.5	"F": -51}
{"v": 1	"t": 1296110	"P": 1008.25	"F": -54}
{"v": 1	"t": 1296130	"P": 1011.25	"F": -56}
{"v": 1	"t": 1296151	"P": 1008.25	"F": -56}
{"v": 1	"t": 1296171	"P": 1006.25	"F": -54}
{"v": 1	"t": 1296191	"P": 1010.5	"F": -53}
{"v": 1	"t": 1296212	"P": 1008.75	"F": -52}
{"v": 1	"t": 1296232	"P": 1003.5	"F": -50}
{"v": 1	"t": 1296252	"P": 1008.0	"F": -49}
{"v": 1	"t": 1296273	"P": 1009.25	"F": -48}
{"v": 1	"t": 1296293	"P": 1004.75	"F": -47}
{"v": 1	"t": 1296314	"P": 1007.5	"F": -50}
{"v": 1	"t": 1296334	"P": 1010.0	"F": -52}
{"v": 1	"t": 1296354	"P": 1005.25	"F": -53}
{"v": 1	"t": 1296375	"P": 1007.25	"F": -51}
{"v": 1	"t": 1296395	"P": 1009.75	"F": -50}
{"v": 1	"t": 1296416	"P": 1004.0	"F": -48}
{"v": 1	"t": 1296436	"P": 1004.5	"F": -46}
{"v": 1	"t": 1296456	"P": 1009.5	"F": -44}
{"v": 1	"t": 1296477	"P": 1007.25	"F": -43}
{"v": 1	"t": 1296497	"P": 1002.5	"F": -42}
{"v": 1	"t": 1296518	"P": 1009.75	"F": -43}
{"v": 1	"t": 1296538	"P": 1007.25	"F": -45}
{"v": 1	"t": 1296558	"P": 1005.75	"F": -47}
{"v": 1	"t": 1296579	"P": 1011.5	"F": -48}
{"v": 1	"t": 1296599	"P": 1006.5	"F": -49}
{"v": 1	"t": 1296620	"P": 1004.75	"F": -49}
{"v": 1	"t": 1296640	"P": 1010.75	"F": -49}
{"v": 1	"t": 1296660	"P": 1008.5	"F": -50}
{"v": 1	"t": 1296681	"P": 1003.75	"F": -51}
{"v": 1	"t": 1296701	"P": 1010.0	"F": -51}
{"v": 1	"t": 1296722	"P": 1007.75	"F": -49}
{"v": 1	"t": 1296742	"P": 1005.25	"F": -48}
{"v": 1	"t": 1296762	"P": 1007.0	"F": -46}
{"v": 1	"t": 1296783	"P": 1010.5	"F": -45}
{"v": 1	"t": 1296803	"P": 1006.5	"F": -43}
{"v": 1	"t": 1296823	"P": 1005.0	"F": -42}
{"v": 1	"t": 1296844	"P": 1010.25	"F": -40}
{"v": 1	"t": 1296864	"P": 1007.75	"F": -39}
{"v": 1	"t": 1296885	"P": 1003.5	"F": -39}
{"v": 1	"t": 1296905	"P": 1009.0	"F": -40}
{"v": 1	"t": 1296925	"P": 1009.25	"F": -41}
{"v": 1	"t": 1296946	"P": 1004.0	"F": -41	"C": 45.17	"D": 3250	"sn": 54091929832280	"file": "/data/device_log/data0000.out"}
{"v": 1	"t": 1296966	"P": 1005.75	"F": -41}
{"v": 1	"t": 1296986	"P": 1009.75	"F": -40}
{"v": 1	"t": 1297007	"P": 1007.5	"F": -39}
{"v": 1	"t": 1297027	"P": 1004.25	"F": -38}
{"v": 1	"t": 1297048	"P": 1009.5	"F": -38}
{"v": 1	"t": 1297068	"P": 1005.25	"F": -39}
{"v": 1	"t": 1297088	"P": 1002.25	"F": -39}
{"v": 1	"t": 1297109	"P": 1007.5	"F": -40}
{"v": 1	"t": 1297129	"P": 1008.75	"F": -40}
{"v": 1	"t": 1297149	"P": 1005.5	"F": -39}
{"v": 1	"t": 1297170	"P": 1005.0	"F": -38}
{"v": 1	"t": 1297190	"P": 1009.25	"F": -37}
{"v": 1	"t": 1297211	"P": 1008.25	"F": -37}
{"v": 1	"t": 1297231	"P": 1004.5	"F": -39}
{"v": 1	"t": 1297251	"P": 1009.75	"F": -41}
{"v": 1	"t": 1297272	"P": 1008.75	"F": -42}
{"v": 1	"t": 1297292	"P": 1004.0	"F": -41}
{"v": 1	"t": 1297312	"P": 1006.25	"F": -40}
{"v": 1	"t": 1297333	"P": 1010.0	"F": -38}
{"v": 1	"t": 1297353	"P": 1004.5	"F": -36}
{"v": 1	"t": 1297374	"P": 1009.0	"F": -35}
{"v": 1	"t": 1297394	"P": 1008.25	"F": -36}
{"v": 1	"t": 1297414	"P": 1005.5	"F": -37}
{"v": 1	"t": 1297435	"P": 1004.5	"F": -39}
{"v": 1	"t": 1297455	"P": 1009.5	"F": -40}
{"v": 1	"t": 1297475	"P": 1006.5	"F": -39}
{"v": 1	"t": 1297496	"P": 1003.75	"F": -38}
{"v": 1	"t": 1297516	"P": 1009.0	"F": -36}
{"v": 1	"t": 1297537	"P": 1010.0	"F": -35}
{"v": 1	"t": 1297557	"P": 1004.0	"F": -33}
{"v": 1	"t": 1297577	"P": 1006.75	"F": -32}
{"v": 1	"t": 1297598	"P": 1011.5	"F": -32}
{"v": 1	"t": 1297618	"P": 1007.5	"F": -32}
{"v": 1	"t": 1297638	"P": 1003.25	"F": -34}
{"v": 1	"t": 1297659	"P": 1009.0	"F": -34}
{"v": 1	"t": 1297679	"P": 1009.0	"F": -33}
{"v": 1	"t": 1297700	"P": 1004.0	"F": -32}
{"v": 1	"t": 1297720	"P": 1006.5	"F": -31}
{"v": 1	"t": 1297740	"P": 1008.0	"F": -29}
{"v": 1	"t": 1297761	"P": 1005.25	"F": -28}
{"v": 1	"t": 1297781	"P": 1002.25	"F": -27}
{"v": 1	"t": 1297801	"P": 1009.5	"F": -26}
{"v": 1	"t": 1297822	"P": 1006.25	"F": -26}
{"v": 1	"t": 1297842	"P": 1003.75	"F": -25}
{"v": 1	"t": 1297862	"P": 1007.0	"F": -25}
{"v": 1	"t": 1297883	"P": 1008.5	"F": -24}
{"v": 1	"t": 1297903	"P": 1004.5	"F": -25}
{"v": 1	"t": 1297924	"P": 1004.75	"F": -27}
{"v": 1	"t": 1297944	"P": 1009.75	"F": -28}
{"v": 1	"t": 1297964	"P": 1006.0	"F": -29	"C": 45.15	"D": 3250	"sn": 54091929832280	"file": "/data/device_log/data0000.out"}
{"v": 1	"t": 1297985	"P": 1004.25	"F": -30}
{"v": 1	"t": 1298005	"P": 1009.5	"F": -29}
{"v": 1	"t": 1298026	"P": 1005.5	"F": -30}
{"v": 1	"t": 1298046	"P": 1004.25	"F": -35}
{"v": 1	"t": 1298066	"P": 1011.25	"F": -39}
{"v": 1	"t": 1298087	"P": 1008.25	"F": -41}
{"v": 1	"t": 1298107	"P": 1006.0	"F": -42}
{"v": 1	"t": 1298127	"P": 1007.75	"F": -41}
{"v": 1	"t": 1298148	"P": 1009.25	"F": -40}
{"v": 1	"t": 1298168	"P": 1004.5	"F": -38}
{"v": 1	"t": 1298189	"P": 999.0	"F": -36}
{"v": 1	"t": 1298209	"P": 1009.0	"F": -36}
{"v": 1	"t": 1298229	"P": 1007.0	"F": -35}
{"v": 1	"t": 1298250	"P": 1005.0	"F": -39}
{"v": 1	"t": 1298270	"P": 1010.0	"F": -42}
{"v": 1	"t": 1298290	"P": 1008.5	"F": -45}
{"v": 1	"t": 1298311	"P": 1006.75	"F": -49}
{"v": 1	"t": 1298331	"P": 1006.25	"F": -53}
{"v": 1	"t": 1298351	"P": 1011.5	"F": -56}
{"v": 1	"t": 1298372	"P": 1007.75	"F": -59}
{"v": 1	"t": 1298392	"P": 1005.5	"F": -58}
{"v": 1	"t": 1298413	"P": 1010.5	"F": -55}
{"v": 1	"t": 1298433	"P": 1009.0	"F": -47}
{"v": 1	"t": 1298453	"P": 1004.5	"F": -42}
{"v": 1	"t": 1298474	"P": 1006.0	"F": -37}
{"v": 1	"t": 1298494	"P": 1010.5	"F": -33}
{"v": 1	"t": 1298514	"P": 1005.75	"F": -33}
{"v": 1	"t": 1298535	"P": 1004.75	"F": -37}
{"v": 1	"t": 1298555	"P": 1009.5	"F": -39}
{"v": 1	"t": 1298576	"P": 1006.75	"F": -39}
{"v": 1	"t": 1298596	"P": 1004.25	"F": -37}
{"v": 1	"t": 1298616	"P": 1010.25	"F": -35}
{"v": 1	"t": 1298637	"P": 1008.5	"F": -34}
{"v": 1	"t": 1298657	"P": 1005.0	"F": -34}
{"v": 1	"t": 1298678	"P": 1009.5	"F": -34}
{"v": 1	"t": 1298698	"P": 1005.75	"F": -34}
{"v": 1	"t": 1298718	"P": 1004.5	"F": -32}
{"v": 1	"t": 1298739	"P": 1006.5	"F": -31}
{"v": 1	"t": 1298759	"P": 1009.5	"F": -31}
{"v": 1	"t": 1298779	"P": 1007.5	"F": -31}
{"v": 1	"t": 1298800	"P": 1005.25	"F": -33}
{"v": 1	"t": 1298820	"P": 1009.5	"F": -31}
{"v": 1	"t": 1298841	"P": 1007.5	"F": -35}
{"v": 1	"t": 1298861	"P": 1004.75	"F": -36}
{"v": 1	"t": 1298881	"P": 1007.25	"F": -38}
{"v": 1	"t": 1298902	"P": 1008.5	"F": -38}
{"v": 1	"t": 1298922	"P": 1006.75	"F": -37}
{"v": 1	"t": 1298942	"P": 1004.75	"F": -34}
{"v": 1	"t": 1298963	"P": 1009.0	"F": -32}
{"v": 1	"t": 1298983	"P": 1007.0	"F": -30	"C": 45.155	"D": 3250	"sn": 54091929832280	"file": "/data/device_log/data0000.out"}
{"v": 1	"t": 1299003	"P": 1004.75	"F": -31}
{"v": 1	"t": 1299024	"P": 1009.0	"F": -29}
{"v": 1	"t": 1299044	"P": 1007.0	"F": -31}
{"v": 1	"t": 1299064	"P": 1005.5	"F": -28}
{"v": 1	"t": 1299085	"P": 1005.5	"F": -28}
{"v": 1	"t": 1299105	"P": 1011.0	"F": -29}
{"v": 1	"t": 1299125	"P": 1007.75	"F": -31}
{"v": 1	"t": 1299146	"P": 1003.75	"F": -31}
{"v": 1	"t": 1299166	"P": 1007.75	"F": -31}
{"v": 1	"t": 1299187	"P": 1010.0	"F": -32}
{"v": 1	"t": 1299207	"P": 1006.25	"F": -33}
{"v": 1	"t": 1299227	"P": 1004.5	"F": -33}
{"v": 1	"t": 1299248	"P": 1011.0	"F": -33}
{"v": 1	"t": 1299268	"P": 1005.25	"F": -34}
{"v": 1	"t": 1299288	"P": 1004.0	"F": -34}
{"v": 1	"t": 1299309	"P": 1009.25	"F": -38}
{"v": 1	"t": 1299329	"P": 1009.25	"F": -41}
{"v": 1	"t": 1299350	"P": 1006.0	"F": -48}
{"v": 1	"t": 1299370	"P": 1011.75	"F": -54}
{"v": 1	"t": 1299390	"P": 1009.75	"F": -55}
{"v": 1	"t": 1299411	"P": 1007.75	"F": -54}
{"v": 1	"t": 1299431	"P": 1010.0	"F": -59}
{"v": 1	"t": 1299452	"P": 1010.0	"F": -65}
{"v": 1	"t": 1299472	"P": 1006.0	"F": -71}
{"v": 1	"t": 1299492	"P": 1006.75	"F": -70}
{"v": 1	"t": 1299513	"P": 1009.5	"F": -68}
{"v": 1	"t": 1299533	"P": 1009.5	"F": -63}
{"v": 1	"t": 1299553	"P": 1005.75	"F": -59}
{"v": 1	"t": 1299574	"P": 1011.25	"F": -60}
{"v": 1	"t": 1299594	"P": 1009.25	"F": -62}
{"v": 1	"t": 1299614	"P": 1006.25	"F": -65}
{"v": 1	"t": 1299635	"P": 1006.75	"F": -64}
{"v": 1	"t": 1299655	"P": 1012.0	"F": -66}
{"v": 1	"t": 1299676	"P": 1007.75	"F": -63}
{"v": 1	"t": 1299696	"P": 1005.0	"F": -64}
{"v": 1	"t": 1299716	"P": 1011.0	"F": -62}
{"v": 1	"t": 1299737	"P": 1010.0	"F": -64}
{"v": 1	"t": 1299757	"P": 1006.75	"F": -61}
{"v": 1	"t": 1299777	"P": 1008.25	"F": -63}
{"v": 1	"t": 1299798	"P": 1012.75	"F": -63}
{"v": 1	"t": 1299818	"P": 1007.0	"F": -67}
{"v": 1	"t": 1299838	"P": 1005.5	"F": -72}
{"v": 1	"t": 1299859	"P": 1010.5	"F": -78}
{"v": 1	"t": 1299879	"P": 1009.25	"F": -72}
{"v": 1	"t": 1299900	"P": 1007.5	"F": -71}
{"v": 1	"t": 1299920	"P": 1009.75	"F": -67}
{"v": 1	"t": 1299940	"P": 1007.75	"F": -57}
{"v": 1	"t": 1299961	"P": 1005.75	"F": -48}
{"v": 1	"t": 1299981	"P": 1006.0	"F": -48}
{"v": 1	"t": 1300001	"P": 1010.75	"F": -51	"C": 45.19	"D": 3250	"sn": 54091929832280	"file": "/data/device_log/data0000.out"}
{"v": 1	"t": 1300022	"P": 1008.0	"F": -60}
{"v": 1	"t": 1300042	"P": 1006.25	"F": -67}
{"v": 1	"t": 1300063	"P": 1012.0	"F": -69}
{"v": 1	"t": 1300083	"P": 1006.5	"F": -68}
{"v": 1	"t": 1300103	"P": 1004.75	"F": -65}
{"v": 1	"t": 1300124	"P": 1013.25	"F": -39}
{"v": 1	"t": 1300144	"P": 1007.25	"F": -47}
{"v": 1	"t": 1300165	"P": 1003.0	"F": -49}
{"v": 1	"t": 1300185	"P": 1009.75	"F": -58}
{"v": 1	"t": 1300205	"P": 1010.5	"F": -61}
{"v": 1	"t": 1300226	"P": 1006.5	"F": -57}
{"v": 1	"t": 1300246	"P": 1007.0	"F": -56}
{"v": 1	"t": 1300267	"P": 1007.75	"F": -51}
{"v": 1	"t": 1300287	"P": 1004.25	"F": -45}
{"v": 1	"t": 1300307	"P": 1006.75	"F": -45}
{"v": 1	"t": 1300328	"P": 1008.25	"F": -45}
{"v": 1	"t": 1300348	"P": 1006.75	"F": -47}
{"v": 1	"t": 1300369	"P": 1007.25	"F": -44}
{"v": 1	"t": 1300389	"P": 1010.25	"F": -40}
{"v": 1	"t": 1300409	"P": 1005.5	"F": -43}
{"v": 1	"t": 1300430	"P": 1004.75	"F": -46}
{"v": 1	"t": 1300450	"P": 1008.25	"F": -51}
{"v": 1	"t": 1300471	"P": 1007.0	"F": -52}
{"v": 1	"t": 1300491	"P": 1004.5	"F": -45}
{"v": 1	"t": 1300511	"P": 1008.0	"F": -49}
{"v": 1	"t": 1300532	"P": 1010.75	"F": -49}
{"v": 1	"t": 1300552	"P": 1006.25	"F": -50}
{"v": 1	"t": 1300572	"P": 1009.25	"F": -49}
{"v": 1	"t": 1300593	"P": 1007.75	"F": -45}
{"v": 1	"t": 1300613	"P": 1003.75	"F": -46}
{"v": 1	"t": 1300634	"P": 1006.0	"F": -43}
{"v": 1	"t": 1300654	"P": 1008.25	"F": -42}
{"v": 1	"t": 1300674	"P": 1006.5	"F": -41}
{"v": 1	"t": 1300695	"P": 1004.75	"F": -39}
{"v": 1	"t": 1300715	"P": 1010.75	"F": -35}
{"v": 1	"t": 1300735	"P": 1010.25	"F": -39}
{"v": 1	"t": 1300756	"P": 1002.25	"F": -43}
{"v": 1	"t": 1300776	"P": 1009.75	"F": -30}
{"v": 1	"t": 1300796	"P": 1010.5	"F": -24}
{"v": 1	"t": 1300817	"P": 1003.25	"F": -29}
{"v": 1	"t": 1300837	"P": 1005.25	"F": -28}
{"v": 1	"t": 1300858	"P": 1011.5	"F": -31}
{"v": 1	"t": 1300878	"P": 1007.75	"F": -40}
{"v": 1	"t": 1300898	"P": 1004.5	"F": -43}
{"v": 1	"t": 1300919	"P": 1004.5	"F": -44}
{"v": 1	"t": 1300939	"P": 1005.5	"F": -42}
{"v": 1	"t": 1300959	"P": 1002.25	"F": -42}
{"v": 1	"t": 1300980	"P": 1003.25	"F": -46}
{"v": 1	"t": 1301000	"P": 1007.0	"F": -53}
{"v": 1	"t": 1301020	"P": 1006.25	"F": -46	"C": 45.17	"D": 3250	"sn": 54091929832280	"file": "/data/device_log/data0000.out"}
{"v": 1	"t": 1301041	"P": 1002.5	"F": -36}
{"v": 1	"t": 1301061	"P": 1007.75	"F": -31}
{"v": 1	"t": 1301082	"P": 1006.75	"F": -27}
{"v": 1	"t": 1301102	"P": 1007.75	"F": -27}
{"v": 1	"t": 1301122	"P": 1006.25	"F": -10}
{"v": 1	"t": 1301143	"P": 1008.0	"F": -7}
{"v": 1	"t": 1301163	"P": 1000.75	"F": -11}
{"v": 1	"t": 1301184	"P": 1002.5	"F": -23}
{"v": 1	"t": 1301204	"P": 1007.0	"F": -39}
{"v": 1	"t": 1301224	"P": 1005.25	"F": -49}
{"v": 1	"t": 1301245	"P": 1004.5	"F": -48}
{"v": 1	"t": 1301265	"P": 1011.25	"F": -42}
{"v": 1	"t": 1301285	"P": 1010.0	"F": -42}
{"v": 1	"t": 1301306	"P": 1004.0	"F": -44}
{"v": 1	"t": 1301326	"P": 1008.5	"F": -45}
{"v": 1	"t": 1301347	"P": 1008.25	"F": -45}
{"v": 1	"t": 1301367	"P": 1002.25	"F": -34}
{"v": 1	"t": 1301387	"P": 1001.25	"F": -28}
{"v": 1	"t": 1301408	"P": 1005.25	"F": -24}
{"v": 1	"t": 1301428	"P": 1005.5	"F": -20}
{"v": 1	"t": 1301448	"P": 1003.75	"F": -16}
{"v": 1	"t": 1301469	"P": 1008.5	"F": -15}
{"v": 1	"t": 1301489	"P": 1007.0	"F": -18}
{"v": 1	"t": 1301509	"P": 1004.5	"F": -21}
{"v": 1	"t": 1301530	"P": 1005.0	"F": -24}
{"v": 1	"t": 1301550	"P": 1008.75	"F": -27}
{"v": 1	"t": 1301571	"P": 1006.5	"F": -29}
{"v": 1	"t": 1301591	"P": 1003.5	"F": -29}
{"v": 1	"t": 1301611	"P": 1008.75	"F": -31}
{"v": 1	"t": 1301632	"P": 1006.75	"F": -33}
{"v": 1	"t": 1301652	"P": 1005.0	"F": -33}
{"v": 1	"t": 1301672	"P": 1008.75	"F": -26}
{"v": 1	"t": 1301693	"P": 1010.25	"F": -20}
{"v": 1	"t": 1301713	"P": 1003.5	"F": -18}
{"v": 1	"t": 1301734	"P": 1006.75	"F": -20}
{"v": 1	"t": 1301754	"P": 1008.75	"F": -21}
{"v": 1	"t": 1301774	"P": 1003.75	"F": -22}
{"v": 1	"t": 1301795	"P": 1003.75	"F": -22}
{"v": 1	"t": 1301815	"P": 1009.5	"F": -23}
{"v": 1	"t": 1301835	"P": 1005.5	"F": -23}
{"v": 1	"t": 1301856	"P": 1001.75	"F": -22}
{"v": 1	"t": 1301876	"P": 1009.25	"F": -20}
{"v": 1	"t": 1301897	"P": 1009.0	"F": -16}
{"v": 1	"t": 1301917	"P": 1003.25	"F": -15}
{"v": 1	"t": 1301937	"P": 1005.0	"F": -12}
{"v": 1	"t": 1301958	"P": 1009.5	"F": -6}
{"v": 1	"t": 1301978	"P": 1003.5	"F": -6}
{"v": 1	"t": 1301998	"P": 1001.75	"F": 0}
{"v": 1	"t": 1302019	"P": 1006.75	"F": 3}
{"v": 1	"t": 1302039	"P": 1008.0	"F": 5	"C": 45.17	"D": 3250	"sn": 54091929832280	"file": "/data/device_log/data0000.out"}
{"v": 1	"t": 1302059	"P": 1002.5	"F": 5}
{"v": 1	"t": 1302080	"P": 1005.0	"F": 3}
{"v": 1	"t": 1302100	"P": 1009.75	"F": 2}
{"v": 1	"t": 1302121	"P": 1005.75	"F": 0}
{"v": 1	"t": 1302141	"P": 1002.25	"F": -1}
{"v": 1	"t": 1302161	"P": 1007.75	"F": -1}
{"v": 1	"t": 1302182	"P": 1007.5	"F": 1}
{"v": 1	"t": 1302202	"P": 1004.25	"F": 5}
{"v": 1	"t": 1302222	"P": 1005.0	"F": 8}
{"v": 1	"t": 1302243	"P": 1009.5	"F": 12}
{"v": 1	"t": 1302263	"P": 1004.75	"F": 14}
{"v": 1	"t": 1302283	"P": 1005.25	"F": 15}
{"v": 1	"t": 1302304	"P": 1010.0	"F": 16}
{"v": 1	"t": 1302324	"P": 1006.25	"F": 16}
{"v": 1	"t": 1302345	"P": 1003.5	"F": 15}
{"v": 1	"t": 1302365	"P": 1009.5	"F": 15}
{"v": 1	"t": 1302385	"P": 1008.25	"F": 13}
{"v": 1	"t": 1302406	"P": 1004.0	"F": 12}
{"v": 1	"t": 1302426	"P": 1006.25	"F": 10}
{"v": 1	"t": 1302447	"P": 1009.5	"F": 10}
{"v": 1	"t": 1302467	"P": 1006.5	"F": 9}
{"v": 1	"t": 1302487	"P": 1005.0	"F": 8}
{"v": 1	"t": 1302508	"P": 1010.75	"F": 6}
{"v": 1	"t": 1302528	"P": 1007.75	"F": 4}
{"v": 1	"t": 1302548	"P": 1007.75	"F": 3}
{"v": 1	"t": 1302569	"P": 1011.5	"F": 1}
{"v": 1	"t": 1302589	"P": 1009.5	"F": 0}
{"v": 1	"t": 1302609	"P": 1005.5	"F": -1}
{"v": 1	"t": 1302630	"P": 1007.25	"F": -1}
{"v": 1	"t": 1302650	"P": 1011.75	"F": 0}
{"v": 1	"t": 1302671	"P": 1005.5	"F": 1}
{"v": 1	"t": 1302691	"P": 1004.0	"F": 0}
{"v": 1	"t": 1302711	"P": 1008.5	"F": -2}
{"v": 1	"t": 1302732	"P": 1008.0	"F": -1}
{"v": 1	"t": 1302752	"P": 1005.0	"F": 1}
{"v": 1	"t": 1302772	"P": 1007.25	"F": 4}
{"v": 1	"t": 1302793	"P": 1009.75	"F": 5}
{"v": 1	"t": 1302813	"P": 1006.75	"F": 2}
{"v": 1	"t": 1302834	"P": 1006.25	"F": 1}
{"v": 1	"t": 1302854	"P": 1012.0	"F": 1}
{"v": 1	"t": 1302874	"P": 1006.75	"F": 2}
{"v": 1	"t": 1302895	"P": 1007.25	"F": 0}
{"v": 1	"t": 1302915	"P": 1010.75	"F": -3}
{"v": 1	"t": 1302935	"P": 1011.75	"F": -5}
{"v": 1	"t": 1302956	"P": 1005.75	"F": -5}
{"v": 1	"t": 1302976	"P": 1006.75	"F": -5}
{"v": 1	"t": 1302997	"P": 1006.75	"F": -3}
{"v": 1	"t": 1303017	"P": 1001.0	"F": -1}
{"v": 1	"t": 1303037	"P": 1005.0	"F": 0}
{"v": 1	"t": 1303058	"P": 1009.5	"F": -1	"C": 45.205	"D": 3250	"sn": 54091929832280	"file": "/data/device_log/data0000.out"}
{"v": 1	"t": 1303078	"P": 1007.0	"F": -2}
{"v": 1	"t": 1303099	"P": 1002.25	"F": -1}
{"v": 1	"t": 1303119	"P": 1010.5	"F": 0}
{"v": 1	"t": 1303139	"P": 1006.25	"F": 3}
{"v": 1	"t": 1303160	"P": 1001.0	"F": 2}
{"v": 1	"t": 1303180	"P": 1005.75	"F": -6}
{"v": 1	"t": 1303200	"P": 1010.0	"F": -11}
{"v": 1	"t": 1303221	"P": 1004.0	"F": -15}
{"v": 1	"t": 1303241	"P": 1006.0	"F": -12}
{"v": 1	"t": 1303261	"P": 1008.25	"F": -11}
{"v": 1	"t": 1303282	"P": 1006.75	"F": -6}
{"v": 1	"t": 1303302	"P": 1002.75	"F": -6}
{"v": 1	"t": 1303323	"P": 1007.5	"F": -6}
{"v": 1	"t": 1303343	"P": 1005.0	"F": -2}
{"v": 1	"t": 1303363	"P": 1003.25	"F": 2}
{"v": 1	"t": 1303384	"P": 1002.25	"F": 4}
{"v": 1	"t": 1303404	"P": 1007.75	"F": 6}
{"v": 1	"t": 1303424	"P": 1003.0	"F": 13}
{"v": 1	"t": 1303445	"P": 1000.5	"F": 12}
{"v": 1	"t": 1303465	"P": 1006.25	"F": 2}
{"v": 1	"t": 1303485	"P": 1003.25	"F": 4}
{"v": 1	"t": 1303506	"P": 999.5	"F": 10}
{"v": 1	"t": 1303526	"P": 1000.5	"F": 14}
{"v": 1	"t": 1303547	"P": 1003.25	"F": 15}
{"v": 1	"t": 1303567	"P": 998.0	"F": 14}
{"v": 1	"t": 1303587	"P": 999.0	"F": 10}
{"v": 1	"t": 1303608	"P": 1000.25	"F": 10}
{"v": 1	"t": 1303628	"P": 996.0	"F": 17}
{"v": 1	"t": 1303649	"P": 997.25	"F": 18}
{"v": 1	"t": 1303669	"P": 1000.0	"F": 13}
{"v": 1	"t": 1303689	"P": 995.75	"F": 8}
{"v": 1	"t": 1303710	"P": 996.5	"F": 9}
{"v": 1	"t": 1303730	"P": 999.25	"F": 9}
{"v": 1	"t": 1303751	"P": 993.5	"F": 11}
{"v": 1	"t": 1303771	"P": 995.0	"F": 10}
{"v": 1	"t": 1303792	"P": 1000.25	"F": 9}
{"v": 1	"t": 1303812	"P": 995.25	"F": 6}
{"v": 1	"t": 1303832	"P": 995.0	"F": 5}
{"v": 1	"t": 1303852	"P": 999.0	"F": 5}
{"v": 1	"t": 1303873	"P": 1000.0	"F": 6}
{"v": 1	"t": 1303893	"P": 996.25	"F": 5}
{"v": 1	"t": 1303913	"P": 995.75	"F": 3}
{"v": 1	"t": 1303934	"P": 996.5	"F": -1}
{"v": 1	"t": 1303954	"P": 1002.5	"F": -3}
{"v": 1	"t": 1303974	"P": 999.0	"F": -2}
{"v": 1	"t": 1303994	"P": 994.75	"F": -2}
{"v": 1	"t": 1304015	"P": 996.75	"F": -3}
{"v": 1	"t": 1304035	"P": 1001.25	"F": -5}
{"v": 1	"t": 1304055	"P": 999.5	"F": -6}
{"v": 1	"t": 1304076	"P": 996.5	"F": -7	"C": 45.17	"D": 3250	"sn": 54091929832280	"file": "/data/device_log/data0000.out"}
{"v": 1	"t": 1304096	"P": 995.0	"F": -8}
{"v": 1	"t": 1304116	"P": 997.75	"F": -6}
{"v": 1	"t": 1304137	"P": 999.75	"F": -7}
{"v": 1	"t": 1304157	"P": 996.25	"F": -6}
{"v": 1	"t": 1304177	"P": 991.75	"F": -6}
{"v": 1	"t": 1304197	"P": 995.5	"F": -4}
{"v": 1	"t": 1304218	"P": 998.25	"F": 2}
{"v": 1	"t": 1304238	"P": 995.25	"F": 0}
{"v": 1	"t": 1304258	"P": 991.0	"F": 1}
{"v": 1	"t": 1304278	"P": 992.5	"F": 4}
{"v": 1	"t": 1304299	"P": 996.75	"F": 4}
{"v": 1	"t": 1304319	"P": 996.5	"F": 6}
{"v": 1	"t": 1304339	"P": 993.0	"F": 6}
{"v": 1	"t": 1304360	"P": 990.75	"F": 5}
{"v": 1	"t": 1304380	"P": 996.0	"F": 9}
{"v": 1	"t": 1304400	"P": 995.5	"F": 9}
{"v": 1	"t": 1304421	"P": 993.25	"F": 7}
{"v": 1	"t": 1304441	"P": 990.75	"F": 8}
{"v": 1	"t": 1304461	"P": 997.0	"F": 9}
{"v": 1	"t": 1304482	"P": 999.5	"F": 9}
{"v": 1	"t": 1304502	"P": 994.75	"F": 8}
{"v": 1	"t": 1304522	"P": 992.5	"F": 7}
{"v": 1	"t": 1304542	"P": 998.25	"F": 6}
{"v": 1	"t": 1304563	"P": 998.0	"F": 5}
{"v": 1	"t": 1304583	"P": 997.0	"F": 3}
{"v": 1	"t": 1304603	"P": 994.5	"F": 4}
{"v": 1	"t": 1304624	"P": 997.25	"F": 5}
{"v": 1	"t": 1304644	"P": 1002.25	"F": 5}
{"v": 1	"t": 1304664	"P": 996.5	"F": 3}
{"v": 1	"t": 1304684	"P": 995.25	"F": 5}
{"v": 1	"t": 1304705	"P": 996.0	"F": 8}
{"v": 1	"t": 1304725	"P": 999.25	"F": 7}
{"v": 1	"t": 1304745	"P": 995.75	"F": 4}
{"v": 1	"t": 1304766	"P": 994.0	"F": 6}
{"v": 1	"t": 1304786	"P": 981.25	"F": 11}
{"v": 1	"t": 1304806	"P": 987.75	"F": 5}
{"v": 1	"t": 1304827	"P": 995.75	"F": 5}
{"v": 1	"t": 1304847	"P": 999.75	"F": 6}
{"v": 1	"t": 1304867	"P": 992.25	"F": 2}
{"v": 1	"t": 1304887	"P": 999.25	"F": 4}
{"v": 1	"t": 1304908	"P": 999.25	"F": 0}
{"v": 1	"t": 1304928	"P": 994.25	"F": 7}
{"v": 1	"t": 1304948	"P": 993.75	"F": 11}
{"v": 1	"t": 1304968	"P": 995.5	"F": 13}
{"v": 1	"t": 1304989	"P": 1003.75	"F": 11}
{"v": 1	"t": 1305009	"P": 999.0	"F": 11}
{"v": 1	"t": 1305029	"P": 998.75	"F": 13}
{"v": 1	"t": 1305050	"P": 968.75	"F": 11}
{"v": 1	"t": 1305070	"P": 994.25	"F": 1}
{"v": 1	"t": 1305090	"P": 999.75	"F": 1	"C": 45.195	"D": 3250	"sn": 54091929832280	"file": "/data/device_log/data0000.out"}
{"v": 1	"t": 1305111	"P": 993.5	"F": 3}
{"v": 1	"t": 1305131	"P": 997.75	"F": 1}
{"v": 1	"t": 1305151	"P": 999.25	"F": 0}
{"v": 1	"t": 1305172	"P": 996.75	"F": -1}
{"v": 1	"t": 1305192	"P": 994.0	"F": -2}
{"v": 1	"t": 1305212	"P": 993.5	"F": -4}
{"v": 1	"t": 1305232	"P": 999.0	"F": -4}
{"v": 1	"t": 1305253	"P": 996.75	"F": -4}
{"v": 1	"t": 1305273	"P": 995.75	"F": -3}
{"v": 1	"t": 1305293	"P": 993.25	"F": -1}
{"v": 1	"t": 1305314	"P": 998.5	"F": -1}
{"v": 1	"t": 1305334	"P": 1000.5	"F": 0}
{"v": 1	"t": 1305354	"P": 996.25	"F": -1}
{"v": 1	"t": 1305375	"P": 994.25	"F": 0}
{"v": 1	"t": 1305395	"P": 997.0	"F": -1}
{"v": 1	"t": 1305415	"P": 1000.75	"F": -1}
{"v": 1	"t": 1305435	"P": 998.25	"F": 0}
{"v": 1	"t": 1305456	"P": 995.25	"F": 1}
{"v": 1	"t": 1305476	"P": 993.5	"F": -1}
{"v": 1	"t": 1305496	"P": 1001.0	"F": 0}
{"v": 1	"t": 1305517	"P": 999.25	"F": 0}
{"v": 1	"t": 1305537	"P": 997.0	"F": 0}
{"v": 1	"t": 1305557	"P": 994.25	"F": 0}
{"v": 1	"t": 1305577	"P": 997.25	"F": 1}
{"v": 1	"t": 1305598	"P": 1001.0	"F": 1}
{"v": 1	"t": 1305618	"P": 996.5	"F": 1}
{"v": 1	"t": 1305638	"P": 994.25	"F": 1}
{"v": 1	"t": 1305659	"P": 994.75	"F": 1}
{"v": 1	"t": 1305679	"P": 1000.25	"F": 1}
{"v": 1	"t": 1305699	"P": 998.75	"F": 1}
{"v": 1	"t": 1305719	"P": 994.75	"F": 1}
{"v": 1	"t": 1305740	"P": 995.5	"F": 1}
{"v": 1	"t": 1305760	"P": 1001.25	"F": 1}
{"v": 1	"t": 1305780	"P": 998.75	"F": 1}
{"v": 1	"t": 1305801	"P": 995.5	"F": 1}
{"v": 1	"t": 1305821	"P": 995.5	"F": 1}
{"v": 1	"t": 1305841	"P": 999.25	"F": 1}
{"v": 1	"t": 1305862	"P": 997.5	"F": 1}
{"v": 1	"t": 1305882	"P": 995.25	"F": 1}
{"v": 1	"t": 1305902	"P": 995.0	"F": 1}
{"v": 1	"t": 1305922	"P": 998.75	"F": 1}
{"v": 1	"t": 1305943	"P": 998.5	"F": 1}
{"v": 1	"t": 1305963	"P": 995.75	"F": 1}
{"v": 1	"t": 1305983	"P": 992.0	"F": 1}
{"v": 1	"t": 1306004	"P": 998.0	"F": 1}
{"v": 1	"t": 1306024	"P": 999.25	"F": 1}
{"v": 1	"t": 1306044	"P": 997.5	"F": 1}
{"v": 1	"t": 1306064	"P": 993.25	"F": 1}
{"v": 1	"t": 1306085	"P": 994.0	"F": 1}
{"v": 1	"t": 1306105	"P": 1002.0	"F": 1	"C": 45.14	"D": 3250	"sn": 54091929832280	"file": "/data/device_log/data0000.out"}
{"v": 1	"t": 1306125	"P": 997.0	"F": 1}
{"v": 1	"t": 1306146	"P": 994.25	"F": 1}
{"v": 1	"t": 1306166	"P": 993.25	"F": 1}
{"v": 1	"t": 1306186	"P": 998.75	"F": 1}
{"v": 1	"t": 1306207	"P": 999.75	"F": 1}
{"v": 1	"t": 1306227	"P": 994.75	"F": 1}
{"v": 1	"t": 1306247	"P": 994.0	"F": 1}
{"v": 1	"t": 1306267	"P": 997.0	"F": 1}
{"v": 1	"t": 1306288	"P": 1001.25	"F": 1}
{"v": 1	"t": 1306308	"P": 998.25	"F": 1}
{"v": 1	"t": 1306328	"P": 994.0	"F": 1}
{"v": 1	"t": 1306349	"P": 997.0	"F": 1}
{"v": 1	"t": 1306369	"P": 1000.0	"F": 1}
{"v": 1	"t": 1306389	"P": 997.25	"F": 1}
{"v": 1	"t": 1306409	"P": 993.75	"F": 1}
{"v": 1	"t": 1306430	"P": 994.0	"F": 1}
{"v": 1	"t": 1306450	"P": 1001.25	"F": 1}
{"v": 1	"t": 1306470	"P": 997.25	"F": 1}
{"v": 1	"t": 1306491	"P": 993.5	"F": 1}
{"v": 1	"t": 1306511	"P": 996.75	"F": 1}
{"v": 1	"t": 1306531	"P": 999.0	"F": 1}
{"v": 1	"t": 1306552	"P": 997.25	"F": 1}
{"v": 1	"t": 1306572	"P": 996.5	"F": 1}
{"v": 1	"t": 1306592	"P": 993.75	"F": 1}
{"v": 1	"t": 1306613	"P": 1000.75	"F": 1}
{"v": 1	"t": 1306633	"P": 998.25	"F": 1}
{"v": 1	"t": 1306653	"P": 995.75	"F": 1}
{"v": 1	"t": 1306673	"P": 993.25	"F": 1}
{"v": 1	"t": 1306694	"P": 997.25	"F": 1}
{"v": 1	"t": 1306714	"P": 998.5	"F": 1}
{"v": 1	"t": 1306734	"P": 996.0	"F": 1}
{"v": 1	"t": 1306755	"P": 994.0	"F": 1}
{"v": 1	"t": 1306775	"P": 996.5	"F": 1}
{"v": 1	"t": 1306795	"P": 999.25	"F": 1}
{"v": 1	"t": 1306815	"P": 997.75	"F": 1}
{"v": 1	"t": 1306836	"P": 995.5	"F": 1}
{"v": 1	"t": 1306856	"P": 995.5	"F": 1}
{"v": 1	"t": 1306876	"P": 1000.25	"F": 1}
{"v": 1	"t": 1306897	"P": 996.75	"F": 1}
{"v": 1	"t": 1306917	"P": 994.5	"F": 1}
{"v": 1	"t": 1306937	"P": 994.0	"F": 1}
{"v": 1	"t": 1306957	"P": 997.5	"F": 1}
{"v": 1	"t": 1306978	"P": 999.75	"F": 1}
{"v": 1	"t": 1306998	"P": 996.0	"F": 1}
{"v": 1	"t": 1307018	"P": 995.5	"F": 2}
{"v": 1	"t": 1307039	"P": 995.0	"F": 1}
{"v": 1	"t": 1307059	"P": 1000.25	"F": 1}
{"v": 1	"t": 1307079	"P": 996.5	"F": 1}
{"v": 1	"t": 1307099	"P": 996.0	"F": 1}
{"v": 1	"t": 1307120	"P": 995.75	"F": 1	"C": 45.135	"D": 3250	"sn": 54091929832280	"file": "/data/device_log/data0000.out"}
{"v": 1	"t": 1307140	"P": 998.75	"F": 1}
{"v": 1	"t": 1307160	"P": 997.75	"F": 1}
{"v": 1	"t": 1307181	"P": 995.75	"F": 1}
{"v": 1	"t": 1307201	"P": 998.25	"F": 2}
{"v": 1	"t": 1307222	"P": 998.5	"F": 1}
{"v": 1	"t": 1307242	"P": 993.25	"F": 1}
{"v": 1	"t": 1307263	"P": 998.25	"F": 1}
{"v": 1	"t": 1307283	"P": 999.75	"F": 1}
{"v": 1	"t": 1307303	"P": 994.25	"F": 1}
{"v": 1	"t": 1307324	"P": 998.5	"F": 1}
{"v": 1	"t": 1307344	"P": 998.0	"F": 1}
{"v": 1	"t": 1307365	"P": 995.25	"F": 1}
{"v": 1	"t": 1307385	"P": 996.5	"F": 1}
{"v": 1	"t": 1307405	"P": 1000.75	"F": 1}
{"v": 1	"t": 1307426	"P": 996.75	"F": 1}
{"v": 1	"t": 1307446	"P": 996.0	"F": 1}
{"v": 1	"t": 1307466	"P": 1000.75	"F": 1}
{"v": 1	"t": 1307487	"P": 997.25	"F": 1}
{"v": 1	"t": 1307507	"P": 996.25	"F": 2}
{"v": 1	"t": 1307527	"P": 997.5	"F": 1}
{"v": 1	"t": 1307548	"P": 998.25	"F": 1}
{"v": 1	"t": 1307568	"P": 995.75	"F": 1}
{"v": 1	"t": 1307588	"P": 994.25	"F": 1}
{"v": 1	"t": 1307609	"P": 999.25	"F": 1}
{"v": 1	"t": 1307629	"P": 996.5	"F": 1}
{"v": 1	"t": 1307650	"P": 993.75	"F": 1}
{"v": 1	"t": 1307670	"P": 1000.25	"F": 2}
{"v": 1	"t": 1307690	"P": 998.5	"F": 1}
{"v": 1	"t": 1307711	"P": 995.75	"F": 1}
{"v": 1	"t": 1307731	"P": 994.25	"F": 1}
{"v": 1	"t": 1307751	"P": 999.0	"F": 1}
{"v": 1	"t": 1307772	"P": 996.25	"F": 1}
{"v": 1	"t": 1307792	"P": 994.0	"F": 1}
{"v": 1	"t": 1307812	"P": 998.75	"F": 1}
{"v": 1	"t": 1307833	"P": 998.75	"F": 1}
{"v": 1	"t": 1307853	"P": 995.5	"F": 1}
{"v": 1	"t": 1307874	"P": 996.0	"F": 1}
{"v": 1	"t": 1307894	"P": 1001.0	"F": 1}
{"v": 1	"t": 1307915	"P": 995.5	"F": 1}
{"v": 1	"t": 1307935	"P": 995.75	"F": 1}
{"v": 1	"t": 1307955	"P": 1000.5	"F": 1}
{"v": 1	"t": 1307976	"P": 996.75	"F": 1}
{"v": 1	"t": 1307996	"P": 994.0	"F": 1}
{"v": 1	"t": 1308016	"P": 998.75	"F": 1}
{"v": 1	"t": 1308037	"P": 998.25	"F": 2}
{"v": 1	"t": 1308057	"P": 993.75	"F": 1}
{"v": 1	"t": 1308077	"P": 997.75	"F": 1}
{"v": 1	"t": 1308098	"P": 1000.5	"F": 1}
{"v": 1	"t": 1308118	"P": 998.25	"F": 2}
{"v": 1	"t": 1308138	"P": 993.5	"F": 1	"C": 45.15	"D": 3250	"sn": 54091929832280	"file": "/data/device_log/data0000.out"}
{"v": 1	"t": 1308159	"P": 999.25	"F": 1}
{"v": 1	"t": 1308179	"P": 998.5	"F": 1}
{"v": 1	"t": 1308200	"P": 995.25	"F": 1}
{"v": 1	"t": 1308220	"P": 997.75	"F": 1}
{"v": 1	"t": 1308240	"P": 1001.25	"F": 1}
{"v": 1	"t": 1308261	"P": 996.0	"F": 1}
{"v": 1	"t": 1308281	"P": 994.75	"F": 1}
{"v": 1	"t": 1308301	"P": 999.0	"F": 1}
{"v": 1	"t": 1308322	"P": 997.5	"F": 1}
{"v": 1	"t": 1308342	"P": 995.0	"F": 1}
{"v": 1	"t": 1308362	"P": 999.0	"F": 1}
{"v": 1	"t": 1308383	"P": 999.5	"F": 1}
{"v": 1	"t": 1308403	"P": 995.0	"F": 1}
{"v": 1	"t": 1308423	"P": 996.25	"F": 2}
{"v": 1	"t": 1308444	"P": 999.25	"F": 1}
{"v": 1	"t": 1308465	"P": 998.75	"F": 1}
{"v": 1	"t": 1308485	"P": 993.0	"F": 1}
{"v": 1	"t": 1308505	"P": 999.0	"F": 1}
{"v": 1	"t": 1308525	"P": 999.25	"F": 1}
{"v": 1	"t": 1308546	"P": 995.0	"F": 1}
{"v": 1	"t": 1308566	"P": 997.0	"F": 1}
{"v": 1	"t": 1308587	"P": 996.5	"F": 1}
{"v": 1	"t": 1308607	"P": 993.75	"F": 1}
{"v": 1	"t": 1308627	"P": 996.0	"F": 1}
{"v": 1	"t": 1308648	"P": 999.0	"F": 1}
{"v": 1	"t": 1308668	"P": 997.5	"F": 1}
{"v": 1	"t": 1308688	"P": 993.5	"F": 1}
{"v": 1	"t": 1308709	"P": 999.5	"F": 1}
{"v": 1	"t": 1308729	"P": 998.0	"F": 1}
{"v": 1	"t": 1308750	"P": 995.0	"F": 1}
{"v": 1	"t": 1308770	"P": 997.25	"F": 1}
{"v": 1	"t": 1308790	"P": 999.5	"F": 1}
{"v": 1	"t": 1308811	"P": 996.0	"F": 1}
{"v": 1	"t": 1308831	"P": 996.75	"F": 1}
{"v": 1	"t": 1308851	"P": 999.5	"F": 1}
{"v": 1	"t": 1308872	"P": 998.25	"F": 1}
{"v": 1	"t": 1308892	"P": 993.75	"F": 1}
{"v": 1	"t": 1308912	"P": 999.75	"F": 1}
{"v": 1	"t": 1308933	"P": 999.75	"F": 1}
{"v": 1	"t": 1308953	"P": 997.0	"F": 1}
{"v": 1	"t": 1308973	"P": 995.5	"F": 1}
{"v": 1	"t": 1308994	"P": 1000.0	"F": 1}
{"v": 1	"t": 1309014	"P": 996.25	"F": 1}
{"v": 1	"t": 1309035	"P": 995.25	"F": 1}
{"v": 1	"t": 1309055	"P": 999.25	"F": 1}
{"v": 1	"t": 1309075	"P": 1000.0	"F": 1}
{"v": 1	"t": 1309096	"P": 995.5	"F": 1}
{"v": 1	"t": 1309116	"P": 994.5	"F": 1}
{"v": 1	"t": 1309136	"P": 1000.5	"F": 1}
{"v": 1	"t": 1309157	"P": 996.25	"F": 1	"C": 45.19	"D": 3250	"sn": 54091929832280	"file": "/data/device_log/data0000.out"}
{"v": 1	"t": 1309177	"P": 994.0	"F": 1}
{"v": 1	"t": 1309198	"P": 999.25	"F": 1}
{"v": 1	"t": 1309218	"P": 997.5	"F": 1}
{"v": 1	"t": 1309238	"P": 992.5	"F": 1}
{"v": 1	"t": 1309259	"P": 999.75	"F": 1}
{"v": 1	"t": 1309279	"P": 998.25	"F": 1}
{"v": 1	"t": 1309300	"P": 995.75	"F": 1}
{"v": 1	"t": 1309320	"P": 997.75	"F": 1}
{"v": 1	"t": 1309340	"P": 998.75	"F": 1}
{"v": 1	"t": 1309361	"P": 997.25	"F": 1}
{"v": 1	"t": 1309381	"P": 994.25	"F": 1}
{"v": 1	"t": 1309401	"P": 999.5	"F": 1}
{"v": 1	"t": 1309422	"P": 998.25	"F": 1}
{"v": 1	"t": 1309442	"P": 993.5	"F": 1}
{"v": 1	"t": 1309462	"P": 996.0	"F": 1}
{"v": 1	"t": 1309483	"P": 999.25	"F": 1}
{"v": 1	"t": 1309503	"P": 997.5	"F": 1}
{"v": 1	"t": 1309523	"P": 994.5	"F": 1}
{"v": 1	"t": 1309544	"P": 1001.0	"F": 1}
{"v": 1	"t": 1309564	"P": 998.5	"F": 1}
{"v": 1	"t": 1309585	"P": 993.75	"F": 1}
{"v": 1	"t": 1309605	"P": 996.25	"F": 1}
{"v": 1	"t": 1309625	"P": 998.75	"F": 1}
{"v": 1	"t": 1309646	"P": 995.25	"F": 1}
{"v": 1	"t": 1309666	"P": 993.75	"F": 1}
{"v": 1	"t": 1309686	"P": 1000.0	"F": 1}
{"v": 1	"t": 1309707	"P": 997.25	"F": 1}
{"v": 1	"t": 1309727	"P": 992.25	"F": 1}
{"v": 1	"t": 1309747	"P": 997.5	"F": 1}
{"v": 1	"t": 1309768	"P": 997.75	"F": 1}
{"v": 1	"t": 1309788	"P": 994.75	"F": 1}
{"v": 1	"t": 1309809	"P": 996.75	"F": 1}
{"v": 1	"t": 1309829	"P": 998.25	"F": 1}
{"v": 1	"t": 1309849	"P": 994.5	"F": 1}
{"v": 1	"t": 1309870	"P": 994.5	"F": 1}
{"v": 1	"t": 1309890	"P": 1001.25	"F": 1}
{"v": 1	"t": 1309911	"P": 996.75	"F": 1}
{"v": 1	"t": 1309931	"P": 994.0	"F": 1}
{"v": 1	"t": 1309951	"P": 999.25	"F": 1}
{"v": 1	"t": 1309972	"P": 998.5	"F": 1}
{"v": 1	"t": 1309992	"P": 994.75	"F": 1}
{"v": 1	"t": 1310012	"P": 997.0	"F": 1}
{"v": 1	"t": 1310033	"P": 1000.5	"F": 1}
{"v": 1	"t": 1310053	"P": 997.0	"F": 1}
{"v": 1	"t": 1310073	"P": 994.25	"F": 1}
{"v": 1	"t": 1310094	"P": 1000.25	"F": 1}
{"v": 1	"t": 1310114	"P": 997.75	"F": 1}
{"v": 1	"t": 1310134	"P": 994.75	"F": 1}
{"v": 1	"t": 1310155	"P": 996.5	"F": 1}
{"v": 1	"t": 1310175	"P": 1001.0	"F": 2	"C": 45.17	"D": 3250	"sn": 54091929832280	"file": "/data/device_log/data0000.out"}
{"v": 1	"t": 1310196	"P": 997.5	"F": 1}
{"v": 1	"t": 1310216	"P": 994.75	"F": 1}
{"v": 1	"t": 1310236	"P": 999.0	"F": 1}
{"v": 1	"t": 1310257	"P": 998.5	"F": 2}
{"v": 1	"t": 1310277	"P": 994.5	"F": 1}
{"v": 1	"t": 1310297	"P": 997.75	"F": 1}
{"v": 1	"t": 1310318	"P": 1001.0	"F": 1}
{"v": 1	"t": 1310338	"P": 996.0	"F": 1}
{"v": 1	"t": 1310359	"P": 996.25	"F": 1}
{"v": 1	"t": 1310379	"P": 999.5	"F": 2}
{"v": 1	"t": 1310399	"P": 996.5	"F": 2}
{"v": 1	"t": 1310420	"P": 993.5	"F": 1}
{"v": 1	"t": 1310440	"P": 999.25	"F": 1}
{"v": 1	"t": 1310461	"P": 998.0	"F": 1}
{"v": 1	"t": 1310481	"P": 995.25	"F": 1}
{"v": 1	"t": 1310501	"P": 997.25	"F": 1}
{"v": 1	"t": 1310522	"P": 998.0	"F": 1}
{"v": 1	"t": 1310542	"P": 995.0	"F": 2}
{"v": 1	"t": 1310563	"P": 999.5	"F": 1}
{"v": 1	"t": 1310583	"P": 998.0	"F": 1}
{"v": 1	"t": 1310603	"P": 995.0	"F": 1}
{"v": 1	"t": 1310624	"P": 998.25	"F": 1}
{"v": 1	"t": 1310644	"P": 998.0	"F": 1}
{"v": 1	"t": 1310664	"P": 995.0	"F": 1}
{"v": 1	"t": 1310685	"P": 997.0	"F": 1}
{"v": 1	"t": 1310705	"P": 1000.5	"F": 1}
{"v": 1	"t": 1310726	"P": 995.75	"F": 1}
{"v": 1	"t": 1310746	"P": 996.0	"F": 1}
{"v": 1	"t": 1310766	"P": 999.0	"F": 1}
{"v": 1	"t": 1310787	"P": 996.5	"F": 1}
{"v": 1	"t": 1310807	"P": 994.5	"F": 1}
{"v": 1	"t": 1310828	"P": 998.75	"F": 1}
{"v": 1	"t": 1310848	"P": 997.5	"F": 1}
{"v": 1	"t": 1310868	"P": 994.25	"F": 1}
{"v": 1	"t": 1310889	"P": 1000.0	"F": 1}
{"v": 1	"t": 1310909	"P": 998.25	"F": 1}
{"v": 1	"t": 1310929	"P": 995.0	"F": 1}
{"v": 1	"t": 1310950	"P": 995.25	"F": 1}
{"v": 1	"t": 1310970	"P": 1000.0	"F": 1}
{"v": 1	"t": 1310991	"P": 995.25	"F": 1}
{"v": 1	"t": 1311011	"P": 995.5	"F": 1}
{"v": 1	"t": 1311031	"P": 998.5	"F": 1}
{"v": 1	"t": 1311052	"P": 998.75	"F": 1}
{"v": 1	"t": 1311072	"P": 994.0	"F": 1}
{"v": 1	"t": 1311092	"P": 996.5	"F": 1}
{"v": 1	"t": 1311113	"P": 1002.5	"F": 1}
{"v": 1	"t": 1311133	"P": 996.5	"F": 1}
{"v": 1	"t": 1311153	"P": 994.5	"F": 1}
{"v": 1	"t": 1311174	"P": 1000.0	"F": 1}
{"v": 1	"t": 1311194	"P": 998.0	"F": 1	"C": 45.14	"D": 3250	"sn": 54091929832280	"file": "/data/device_log/data0000.out"}
{"v": 1	"t": 1311215	"P": 995.0	"F": 1}
{"v": 1	"t": 1311235	"P": 997.0	"F": 1}
{"v": 1	"t": 1311255	"P": 1002.0	"F": 1}
{"v": 1	"t": 1311276	"P": 997.5	"F": 1}
{"v": 1	"t": 1311296	"P": 995.5	"F": 1}
{"v": 1	"t": 1311316	"P": 1000.5	"F": 1}
{"v": 1	"t": 1311337	"P": 997.75	"F": 1}
{"v": 1	"t": 1311357	"P": 995.5	"F": 2}
{"v": 1	"t": 1311378	"P": 999.25	"F": 1}
{"v": 1	"t": 1311398	"P": 999.25	"F": 1}
{"v": 1	"t": 1311418	"P": 993.75	"F": 1}
{"v": 1	"t": 1311439	"P": 1000.0	"F": 1}
{"v": 1	"t": 1311459	"P": 998.75	"F": 1}
{"v": 1	"t": 1311479	"P": 995.75	"F": 1}
{"v": 1	"t": 1311500	"P": 996.5	"F": 2}
{"v": 1	"t": 1311520	"P": 1000.75	"F": 1}
{"v": 1	"t": 1311541	"P": 996.75	"F": 1}
{"v": 1	"t": 1311561	"P": 993.25	"F": 1}
{"v": 1	"t": 1311581	"P": 998.75	"F": 1}
{"v": 1	"t": 1311602	"P": 999.5	"F": 1}
{"v": 1	"t": 1311622	"P": 994.75	"F": 1}
{"v": 1	"t": 1311642	"P": 996.5	"F": 1}
{"v": 1	"t": 1311663	"P": 1002.0	"F": 1}
{"v": 1	"t": 1311683	"P": 997.0	"F": 1}
{"v": 1	"t": 1311703	"P": 996.0	"F": 1}
{"v": 1	"t": 1311724	"P": 1000.0	"F": 1}
{"v": 1	"t": 1311744	"P": 998.0	"F": 1}
{"v": 1	"t": 1311764	"P": 994.25	"F": 1}
{"v": 1	"t": 1311785	"P": 997.25	"F": 1}
{"v": 1	"t": 1311805	"P": 1000.0	"F": 1}
{"v": 1	"t": 1311826	"P": 997.75	"F": 1}
{"v": 1	"t": 1311846	"P": 995.25	"F": 1}
{"v": 1	"t": 1311866	"P": 1000.0	"F": 1}
{"v": 1	"t": 1311887	"P": 998.0	"F": 1}
{"v": 1	"t": 1311907	"P": 995.75	"F": 1}
{"v": 1	"t": 1311927	"P": 997.5	"F": 1}
{"v": 1	"t": 1311948	"P": 1001.5	"F": 1}
{"v": 1	"t": 1311968	"P": 996.5	"F": 1}
{"v": 1	"t": 1311989	"P": 996.25	"F": 1}
{"v": 1	"t": 1312009	"P": 1000.0	"F": 1}
{"v": 1	"t": 1312029	"P": 996.5	"F": 1}
{"v": 1	"t": 1312050	"P": 995.25	"F": 1}
{"v": 1	"t": 1312070	"P": 1001.25	"F": 1}
{"v": 1	"t": 1312091	"P": 998.25	"F": 1}
{"v": 1	"t": 1312111	"P": 993.75	"F": 1}
{"v": 1	"t": 1312131	"P": 999.75	"F": 1}
{"v": 1	"t": 1312152	"P": 999.75	"F": 1}
{"v": 1	"t": 1312172	"P": 995.5	"F": 1}
{"v": 1	"t": 1312192	"P": 997.0	"F": 1}
{"v": 1	"t": 1312213	"P": 1000.75	"F": 1	"C": 45.15	"D": 3250	"sn": 54091929832280	"file": "/data/device_log/data0000.out"}
{"v": 1	"t": 1312233	"P": 995.75	"F": 1}
{"v": 1	"t": 1312253	"P": 993.5	"F": 1}
{"v": 1	"t": 1312274	"P": 1000.0	"F": 1}
{"v": 1	"t": 1312294	"P": 998.25	"F": 1}
{"v": 1	"t": 1312315	"P": 994.5	"F": 1}
{"v": 1	"t": 1312335	"P": 996.25	"F": 1}
{"v": 1	"t": 1312355	"P": 1000.0	"F": 1}
{"v": 1	"t": 1312376	"P": 997.5	"F": 1}
{"v": 1	"t": 1312396	"P": 995.0	"F": 2}
{"v": 1	"t": 1312416	"P": 999.5	"F": 1}
{"v": 1	"t": 1312437	"P": 997.5	"F": 1}
{"v": 1	"t": 1312457	"P": 996.0	"F": 1}
{"v": 1	"t": 1312477	"P": 998.0	"F": 1}
{"v": 1	"t": 1312498	"P": 1000.0	"F": 1}
{"v": 1	"t": 1312518	"P": 995.5	"F": 1}
{"v": 1	"t": 1312538	"P": 997.25	"F": 1}
{"v": 1	"t": 1312559	"P": 999.25	"F": 1}
{"v": 1	"t": 1312579	"P": 997.0	"F": 1}
{"v": 1	"t": 1312600	"P": 994.5	"F": 1}
{"v": 1	"t": 1312620	"P": 1000.0	"F": 1}
{"v": 1	"t": 1312640	"P": 999.25	"F": 1}
{"v": 1	"t": 1312661	"P": 997.0	"F": 1}
{"v": 1	"t": 1312681	"P": 997.0	"F": 1}
{"v": 1	"t": 1312702	"P": 1000.0	"F": 1}
{"v": 1	"t": 1312722	"P": 995.25	"F": 1}
{"v": 1	"t": 1312742	"P": 995.5	"F": 1}
{"v": 1	"t": 1312763	"P": 1001.0	"F": 1}
{"v": 1	"t": 1312783	"P": 998.5	"F": 1}
{"v": 1	"t": 1312803	"P": 994.5	"F": 1}
{"v": 1	"t": 1312824	"P": 999.75	"F": 1}
{"v": 1	"t": 1312844	"P": 998.75	"F": 1}
{"v": 1	"t": 1312864	"P": 995.25	"F": 1}
{"v": 1	"t": 1312885	"P": 997.25	"F": 1}
{"v": 1	"t": 1312905	"P": 1001.25	"F": 1}
{"v": 1	"t": 1312926	"P": 997.5	"F": 1}
{"v": 1	"t": 1312946	"P": 994.5	"F": 1}
{"v": 1	"t": 1312966	"P": 992.5	"F": 1}
{"v": 1	"t": 1312987	"P": 999.25	"F": 1}
{"v": 1	"t": 1313007	"P": 996.0	"F": 1}
{"v": 1	"t": 1313027	"P": 996.0	"F": 1}
{"v": 1	"t": 1313048	"P": 1000.25	"F": 1}
{"v": 1	"t": 1313068	"P": 996.25	"F": 2}
{"v": 1	"t": 1313088	"P": 995.25	"F": 1}
{"v": 1	"t": 1313109	"P": 999.25	"F": 1}
{"v": 1	"t": 1313129	"P": 999.75	"F": 1}
{"v": 1	"t": 1313150	"P": 995.5	"F": 1}
{"v": 1	"t": 1313170	"P": 997.25	"F": 1}
{"v": 1	"t": 1313190	"P": 1001.0	"F": 1}
{"v": 1	"t": 1313211	"P": 996.75	"F": 1}
{"v": 1	"t": 1313231	"P": 995.25	"F": 1	"C": 45.15	"D": 3250	"sn": 54091929832280	"file": "/data/device_log/data0000.out"}
{"v": 1	"t": 1313251	"P": 999.75	"F": 1}
{"v": 1	"t": 1313272	"P": 996.75	"F": 1}
{"v": 1	"t": 1313292	"P": 994.0	"F": 1}
{"v": 1	"t": 1313313	"P": 998.75	"F": 1}
{"v": 1	"t": 1313333	"P": 998.75	"F": 1}
{"v": 1	"t": 1313353	"P": 995.75	"F": 1}
{"v": 1	"t": 1313374	"P": 999.25	"F": 1}
{"v": 1	"t": 1313394	"P": 999.25	"F": 1}
{"v": 1	"t": 1313414	"P": 995.75	"F": 1}
{"v": 1	"t": 1313435	"P": 997.0	"F": 1}
{"v": 1	"t": 1313455	"P": 999.25	"F": 1}
{"v": 1	"t": 1313476	"P": 995.75	"F": 1}
{"v": 1	"t": 1313496	"P": 995.0	"F": 1}
{"v": 1	"t": 1313516	"P": 1001.25	"F": 1}
{"v": 1	"t": 1313537	"P": 998.5	"F": 1}
{"v": 1	"t": 1313557	"P": 992.75	"F": 1}
{"v": 1	"t": 1313577	"P": 997.5	"F": 1}
{"v": 1	"t": 1313598	"P": 1001.25	"F": 1}
{"v": 1	"t": 1313618	"P": 995.75	"F": 1}
{"v": 1	"t": 1313638	"P": 993.25	"F": 1}
{"v": 1	"t": 1313659	"P": 1000.25	"F": 1}
{"v": 1	"t": 1313679	"P": 999.5	"F": 1}
{"v": 1	"t": 1313700	"P": 994.75	"F": 1}
{"v": 1	"t": 1313720	"P": 998.25	"F": 1}
{"v": 1	"t": 1313740	"P": 999.25	"F": 1}
{"v": 1	"t": 1313761	"P": 996.75	"F": 1}
{"v": 1	"t": 1313781	"P": 996.5	"F": 1}
{"v": 1	"t": 1313801	"P": 1000.25	"F": 1}
{"v": 1	"t": 1313822	"P": 998.0	"F": 1}
{"v": 1	"t": 1313842	"P": 995.25	"F": 1}
{"v": 1	"t": 1313862	"P": 998.5	"F": 1}
{"v": 1	"t": 1313883	"P": 998.75	"F": 1}
{"v": 1	"t": 1313903	"P": 996.0	"F": 1}
{"v": 1	"t": 1313924	"P": 997.5	"F": 1}
{"v": 1	"t": 1313944	"P": 1000.75	"F": 1}
{"v": 1	"t": 1313964	"P": 995.75	"F": 1}
{"v": 1	"t": 1313985	"P": 996.0	"F": 1}
{"v": 1	"t": 1314005	"P": 1001.0	"F": 1}
{"v": 1	"t": 1314026	"P": 996.5	"F": 1}
{"v": 1	"t": 1314046	"P": 994.25	"F": 1}
{"v": 1	"t": 1314066	"P": 998.75	"F": 1}
{"v": 1	"t": 1314087	"P": 997.5	"F": 1}
{"v": 1	"t": 1314107	"P": 994.0	"F": 1}
{"v": 1	"t": 1314127	"P": 999.5	"F": 1}
{"v": 1	"t": 1314148	"P": 999.5	"F": 1}
{"v": 1	"t": 1314168	"P": 994.75	"F": 1}
{"v": 1	"t": 1314189	"P": 999.25	"F": 1}
{"v": 1	"t": 1314209	"P": 997.75	"F": 1}
{"v": 1	"t": 1314230	"P": 995.5	"F": 1}
{"v": 1	"t": 1314250	"P": 996.25	"F": 2	"C": 45.135	"D": 3250	"sn": 54091929832280	"file": "/data/device_log/data0000.out"}
{"v": 1	"t": 1314270	"P": 1000.5	"F": 2}
{"v": 1	"t": 1314291	"P": 996.25	"F": 1}
{"v": 1	"t": 1314311	"P": 995.25	"F": 1}
{"v": 1	"t": 1314332	"P": 1000.0	"F": 1}
{"v": 1	"t": 1314352	"P": 995.5	"F": 1}
{"v": 1	"t": 1314372	"P": 999.0	"F": 1}
{"v": 1	"t": 1314393	"P": 1001.25	"F": 1}
{"v": 1	"t": 1314413	"P": 996.25	"F": 1}
{"v": 1	"t": 1314434	"P": 996.5	"F": 1}
{"v": 1	"t": 1314454	"P": 1002.0	"F": 1}
{"v": 1	"t": 1314474	"P": 995.5	"F": 1}
{"v": 1	"t": 1314495	"P": 995.25	"F": 1}
{"v": 1	"t": 1314515	"P": 1000.5	"F": 1}
{"v": 1	"t": 1314535	"P": 998.5	"F": 1}
{"v": 1	"t": 1314556	"P": 995.5	"F": 1}
{"v": 1	"t": 1314576	"P": 996.75	"F": 1}
{"v": 1	"t": 1314597	"P": 999.25	"F": 1}
{"v": 1	"t": 1314617	"P": 993.75	"F": 1}
{"v": 1	"t": 1314637	"P": 994.25	"F": 1}
{"v": 1	"t": 1314658	"P": 1002.5	"F": 1}
{"v": 1	"t": 1314678	"P": 998.0	"F": 1}
{"v": 1	"t": 1314698	"P": 995.25	"F": 1}
{"v": 1	"t": 1314719	"P": 999.25	"F": 1}
{"v": 1	"t": 1314739	"P": 998.75	"F": 1}
{"v": 1	"t": 1314759	"P": 996.5	"F": 1}
{"v": 1	"t": 1314780	"P": 998.0	"F": 1}
{"v": 1	"t": 1314800	"P": 1000.75	"F": 1}
{"v": 1	"t": 1314821	"P": 997.25	"F": 1}
{"v": 1	"t": 1314841	"P": 995.0	"F": 1}
{"v": 1	"t": 1314861	"P": 1002.0	"F": 1}
{"v": 1	"t": 1314882	"P": 997.5	"F": 1}
{"v": 1	"t": 1314902	"P": 995.25	"F": 1}
{"v": 1	"t": 1314922	"P": 997.75	"F": 1}
{"v": 1	"t": 1314943	"P": 1000.75	"F": 1}
{"v": 1	"t": 1314963	"P": 996.25	"F": 1}
{"v": 1	"t": 1314984	"P": 997.75	"F": 1}
{"v": 1	"t": 1315004	"P": 1000.0	"F": 1}
{"v": 1	"t": 1315024	"P": 997.25	"F": 1}
{"v": 1	"t": 1315045	"P": 996.0	"F": 1}
{"v": 1	"t": 1315065	"P": 999.25	"F": 1}
{"v": 1	"t": 1315085	"P": 998.75	"F": 1}
{"v": 1	"t": 1315106	"P": 994.75	"F": 1}
{"v": 1	"t": 1315126	"P": 998.25	"F": 1}
{"v": 1	"t": 1315147	"P": 999.0	"F": 1}
{"v": 1	"t": 1315167	"P": 996.25	"F": 1}
{"v": 1	"t": 1315187	"P": 997.5	"F": 1}
{"v": 1	"t": 1315208	"P": 1001.25	"F": 1}
{"v": 1	"t": 1315228	"P": 994.5	"F": 1}
{"v": 1	"t": 1315248	"P": 996.75	"F": 1}
{"v": 1	"t": 1315269	"P": 1000.25	"F": 1	"C": 45.15	"D": 3250	"sn": 54091929832280	"file": "/data/device_log/data0000.out"}
{"v": 1	"t": 1315289	"P": 998.75	"F": 1}
{"v": 1	"t": 1315310	"P": 994.75	"F": 1}
{"v": 1	"t": 1315330	"P": 999.5	"F": 1}
{"v": 1	"t": 1315350	"P": 998.0	"F": 1}
{"v": 1	"t": 1315371	"P": 996.5	"F": 1}
{"v": 1	"t": 1315391	"P": 994.75	"F": 1}
{"v": 1	"t": 1315411	"P": 1000.25	"F": 1}
{"v": 1	"t": 1315432	"P": 999.0	"F": 1}
{"v": 1	"t": 1315452	"P": 997.0	"F": 1}
{"v": 1	"t": 1315472	"P": 998.5	"F": 1}
{"v": 1	"t": 1315493	"P": 999.75	"F": 1}
{"v": 1	"t": 1315513	"P": 994.25	"F": 1}
{"v": 1	"t": 1315534	"P": 996.5	"F": 1}
{"v": 1	"t": 1315554	"P": 1000.5	"F": 1}
{"v": 1	"t": 1315574	"P": 997.5	"F": 2}
{"v": 1	"t": 1315595	"P": 995.25	"F": 1}
{"v": 1	"t": 1315615	"P": 1001.25	"F": 1}
{"v": 1	"t": 1315635	"P": 999.75	"F": 1}
{"v": 1	"t": 1315656	"P": 995.5	"F": 1}
{"v": 1	"t": 1315676	"P": 997.25	"F": 1}
{"v": 1	"t": 1315696	"P": 1001.75	"F": 1}
{"v": 1	"t": 1315717	"P": 997.25	"F": 1}
{"v": 1	"t": 1315737	"P": 995.0	"F": 1}
{"v": 1	"t": 1315758	"P": 1002.5	"F": 1}
{"v": 1	"t": 1315778	"P": 999.25	"F": 1}
{"v": 1	"t": 1315798	"P": 995.5	"F": 1}
{"v": 1	"t": 1315819	"P": 997.75	"F": 1}
{"v": 1	"t": 1315839	"P": 998.5	"F": 1}
{"v": 1	"t": 1315860	"P": 995.25	"F": 1}
{"v": 1	"t": 1315880	"P": 997.5	"F": 1}
{"v": 1	"t": 1315900	"P": 998.75	"F": 1}
{"v": 1	"t": 1315921	"P": 995.25	"F": 1}
{"v": 1	"t": 1315941	"P": 996.25	"F": 1}
{"v": 1	"t": 1315961	"P": 1001.5	"F": 2}
{"v": 1	"t": 1315982	"P": 997.75	"F": 1}
{"v": 1	"t": 1316002	"P": 995.75	"F": 1}
{"v": 1	"t": 1316023	"P": 998.5	"F": 1}
{"v": 1	"t": 1316043	"P": 998.0	"F": 1}
{"v": 1	"t": 1316063	"P": 996.5	"F": 1}
{"v": 1	"t": 1316084	"P": 995.0	"F": 1}
{"v": 1	"t": 1316104	"P": 1001.5	"F": 1}
{"v": 1	"t": 1316124	"P": 996.25	"F": 1}
{"v": 1	"t": 1316145	"P": 994.5	"F": 1}
{"v": 1	"t": 1316165	"P": 998.5	"F": 1}
{"v": 1	"t": 1316185	"P": 997.25	"F": 1}
{"v": 1	"t": 1316206	"P": 995.5	"F": 1}
{"v": 1	"t": 1316226	"P": 998.0	"F": 1}
{"v": 1	"t": 1316247	"P": 999.25	"F": 1}
{"v": 1	"t": 1316267	"P": 996.25	"F": 2}
{"v": 1	"t": 1316287	"P": 996.0	"F": 1	"C": 45.17	"D": 3250	"sn": 54091929832280	"file": "/data/device_log/data0000.out"}
{"v": 1	"t": 1316308	"P": 1000.5	"F": 1}
{"v": 1	"t": 1316328	"P": 998.25	"F": 1}
{"v": 1	"t": 1316348	"P": 995.5	"F": 1}
{"v": 1	"t": 1316369	"P": 999.5	"F": 2}
{"v": 1	"t": 1316389	"P": 996.0	"F": 1}
{"v": 1	"t": 1316410	"P": 994.25	"F": 1}
{"v": 1	"t": 1316430	"P": 999.25	"F": 1}
{"v": 1	"t": 1316450	"P": 995.25	"F": 1}
{"v": 1	"t": 1316471	"P": 995.5	"F": 1}
{"v": 1	"t": 1316491	"P": 1000.5	"F": 2}
{"v": 1	"t": 1316512	"P": 1000.0	"F": 1}
{"v": 1	"t": 1316532	"P": 997.25	"F": 1}
{"v": 1	"t": 1316552	"P": 997.75	"F": 2}
{"v": 1	"t": 1316573	"P": 1001.75	"F": 1}
{"v": 1	"t": 1316593	"P": 997.0	"F": 1}
{"v": 1	"t": 1316613	"P": 995.5	"F": 1}
{"v": 1	"t": 1316634	"P": 999.25	"F": 1}
{"v": 1	"t": 1316654	"P": 998.0	"F": 1}
{"v": 1	"t": 1316675	"P": 994.0	"F": 1}
{"v": 1	"t": 1316695	"P": 995.5	"F": 1}
{"v": 1	"t": 1316715	"P": 999.5	"F": 1}
{"v": 1	"t": 1316736	"P": 996.75	"F": 1}
{"v": 1	"t": 1316756	"P": 993.5	"F": 1}
{"v": 1	"t": 1316776	"P": 1000.5	"F": 1}
{"v": 1	"t": 1316797	"P": 997.25	"F": 1}
{"v": 1	"t": 1316817	"P": 993.25	"F": 1}
{"v": 1	"t": 1316837	"P": 999.25	"F": 1}
{"v": 1	"t": 1316858	"P": 998.25	"F": 1}
{"v": 1	"t": 1316878	"P": 995.75	"F": 1}
{"v": 1	"t": 1316899	"P": 996.0	"F": 1}
{"v": 1	"t": 1316919	"P": 1000.0	"F": 1}
{"v": 1	"t": 1316939	"P": 997.25	"F": 1}
{"v": 1	"t": 1316960	"P": 995.25	"F": 1}
{"v": 1	"t": 1316980	"P": 998.75	"F": 2}
{"v": 1	"t": 1317000	"P": 999.25	"F": 2}
{"v": 1	"t": 1317021	"P": 997.0	"F": 1}
{"v": 1	"t": 1317041	"P": 997.75	"F": 1}
{"v": 1	"t": 1317062	"P": 999.5	"F": 1}
{"v": 1	"t": 1317082	"P": 995.25	"F": 1}
{"v": 1	"t": 1317102	"P": 994.75	"F": 1}
{"v": 1	"t": 1317123	"P": 1000.0	"F": 1}
{"v": 1	"t": 1317143	"P": 996.25	"F": 1}
{"v": 1	"t": 1317164	"P": 996.5	"F": 1}
{"v": 1	"t": 1317184	"P": 1000.0	"F": 1}
{"v": 1	"t": 1317204	"P": 995.0	"F": 1}
{"v": 1	"t": 1317225	"P": 995.75	"F": 1}
{"v": 1	"t": 1317245	"P": 999.75	"F": 1}
{"v": 1	"t": 1317265	"P": 998.0	"F": 1}
{"v": 1	"t": 1317286	"P": 994.75	"F": 2}
{"v": 1	"t": 1317306	"P": 996.25	"F": 1	"C": 45.125	"D": 3250	"sn": 54091929832280	"file": "/data/device_log/data0000.out"}
{"v": 1	"t": 1317327	"P": 998.75	"F": 1}
{"v": 1	"t": 1317347	"P": 996.25	"F": 1}
{"v": 1	"t": 1317367	"P": 994.5	"F": 1}
{"v": 1	"t": 1317388	"P": 999.0	"F": 1}
{"v": 1	"t": 1317408	"P": 999.5	"F": 1}
{"v": 1	"t": 1317428	"P": 996.25	"F": 1}
{"v": 1	"t": 1317449	"P": 998.0	"F": 1}
{"v": 1	"t": 1317469	"P": 999.25	"F": 2}
{"v": 1	"t": 1317489	"P": 996.75	"F": 1}
{"v": 1	"t": 1317510	"P": 996.75	"F": 1}
{"v": 1	"t": 1317530	"P": 1002.25	"F": 1}
{"v": 1	"t": 1317550	"P": 998.25	"F": 1}
{"v": 1	"t": 1317571	"P": 996.25	"F": 1}
{"v": 1	"t": 1317591	"P": 997.75	"F": 1}
{"v": 1	"t": 1317612	"P": 999.25	"F": 1}
{"v": 1	"t": 1317632	"P": 995.5	"F": 1}
{"v": 1	"t": 1317652	"P": 996.5	"F": 1}
{"v": 1	"t": 1317673	"P": 999.5	"F": 1}
{"v": 1	"t": 1317693	"P": 996.5	"F": 1}
{"v": 1	"t": 1317714	"P": 996.75	"F": 1}
{"v": 1	"t": 1317734	"P": 1000.25	"F": 2}
{"v": 1	"t": 1317754	"P": 996.5	"F": 1}
{"v": 1	"t": 1317775	"P": 995.5	"F": 1}
{"v": 1	"t": 1317795	"P": 1000.0	"F": 1}
{"v": 1	"t": 1317815	"P": 998.0	"F": 1}
{"v": 1	"t": 1317836	"P": 995.75	"F": 1}
{"v": 1	"t": 1317856	"P": 1001.0	"F": 1}
{"v": 1	"t": 1317877	"P": 997.0	"F": 1}
{"v": 1	"t": 1317897	"P": 994.0	"F": 1}
{"v": 1	"t": 1317918	"P": 1000.25	"F": 1}
{"v": 1	"t": 1317938	"P": 998.5	"F": 1}
{"v": 1	"t": 1317958	"P": 994.75	"F": 1}
{"v": 1	"t": 1317979	"P": 997.5	"F": 1}
{"v": 1	"t": 1317999	"P": 1002.25	"F": 1}
{"v": 1	"t": 1318019	"P": 997.0	"F": 1}
{"v": 1	"t": 1318040	"P": 995.25	"F": 1}
{"v": 1	"t": 1318060	"P": 999.0	"F": 1}
{"v": 1	"t": 1318080	"P": 998.25	"F": 1}
{"v": 1	"t": 1318101	"P": 995.0	"F": 1}
{"v": 1	"t": 1318121	"P": 996.75	"F": 1}
{"v": 1	"t": 1318142	"P": 999.5	"F": 1}
{"v": 1	"t": 1318162	"P": 995.25	"F": 1}
{"v": 1	"t": 1318182	"P": 994.5	"F": 1}
{"v": 1	"t": 1318203	"P": 999.75	"F": 1}
{"v": 1	"t": 1318223	"P": 997.0	"F": 1}
{"v": 1	"t": 1318243	"P": 994.0	"F": 1}
{"v": 1	"t": 1318264	"P": 999.5	"F": 1}
{"v": 1	"t": 1318284	"P": 997.75	"F": 1}
{"v": 1	"t": 1318304	"P": 996.0	"F": 1}
{"v": 1	"t": 1318325	"P": 996.75	"F": 1	"C": 45.145	"D": 3250	"sn": 54091929832280	"file": "/data/device_log/data0000.out"}
{"v": 1	"t": 1318345	"P": 1001.0	"F": 1}
{"v": 1	"t": 1318366	"P": 996.25	"F": 1}
{"v": 1	"t": 1318386	"P": 996.0	"F": 2}
{"v": 1	"t": 1318406	"P": 999.5	"F": 1}
{"v": 1	"t": 1318427	"P": 995.25	"F": 1}
{"v": 1	"t": 1318447	"P": 994.0	"F": 1}
{"v": 1	"t": 1318468	"P": 1000.25	"F": 1}
{"v": 1	"t": 1318488	"P": 998.75	"F": 1}
{"v": 1	"t": 1318508	"P": 996.0	"F": 1}
{"v": 1	"t": 1318529	"P": 997.5	"F": 1}
{"v": 1	"t": 1318549	"P": 1000.25	"F": 1}
{"v": 1	"t": 1318569	"P": 996.0	"F": 1}
{"v": 1	"t": 1318590	"P": 995.75	"F": 1}
{"v": 1	"t": 1318610	"P": 1000.75	"F": 1}
{"v": 1	"t": 1318630	"P": 998.25	"F": 1}
{"v": 1	"t": 1318651	"P": 995.75	"F": 1}
{"v": 1	"t": 1318671	"P": 996.75	"F": 1}
{"v": 1	"t": 1318691	"P": 999.5	"F": 1}
{"v": 1	"t": 1318712	"P": 995.5	"F": 1}
{"v": 1	"t": 1318732	"P": 995.25	"F": 1}
{"v": 1	"t": 1318753	"P": 1000.25	"F": 1}
{"v": 1	"t": 1318773	"P": 999.75	"F": 1}
{"v": 1	"t": 1318793	"P": 994.5	"F": 1}
{"v": 1	"t": 1318814	"P": 997.5	"F": 1}
{"v": 1	"t": 1318834	"P": 1001.0	"F": 1}
{"v": 1	"t": 1318854	"P": 996.25	"F": 1}
{"v": 1	"t": 1318875	"P": 996.0	"F": 1}
{"v": 1	"t": 1318895	"P": 999.5	"F": 1}
{"v": 1	"t": 1318916	"P": 997.25	"F": 1}
{"v": 1	"t": 1318936	"P": 994.75	"F": 1}
{"v": 1	"t": 1318956	"P": 1000.25	"F": 1}
{"v": 1	"t": 1318977	"P": 998.25	"F": 1}
{"v": 1	"t": 1318997	"P": 996.0	"F": 1}
{"v": 1	"t": 1319017	"P": 998.75	"F": 1}
{"v": 1	"t": 1319038	"P": 1000.0	"F": 1}
{"v": 1	"t": 1319058	"P": 995.5	"F": 1}
{"v": 1	"t": 1319079	"P": 996.25	"F": 1}
{"v": 1	"t": 1319099	"P": 1000.5	"F": 1}
{"v": 1	"t": 1319119	"P": 994.75	"F": 1}
{"v": 1	"t": 1319140	"P": 996.75	"F": 1}
{"v": 1	"t": 1319160	"P": 1000.75	"F": 1}
{"v": 1	"t": 1319181	"P": 997.0	"F": 2}
{"v": 1	"t": 1319201	"P": 992.75	"F": 1}
{"v": 1	"t": 1319221	"P": 999.25	"F": 1}
{"v": 1	"t": 1319242	"P": 997.0	"F": 1}
{"v": 1	"t": 1319262	"P": 996.25	"F": 1}
{"v": 1	"t": 1319282	"P": 996.5	"F": 1}
{"v": 1	"t": 1319303	"P": 999.5	"F": 1}
{"v": 1	"t": 1319323	"P": 997.5	"F": 1}
{"v": 1	"t": 1319343	"P": 993.5	"F": 1	"C": 45.19	"D": 3250	"sn": 54091929832280	"file": "/data/device_log/data0000.out"}
{"v": 1	"t": 1319364	"P": 1000.5	"F": 1}
{"v": 1	"t": 1319384	"P": 996.5	"F": 1}
{"v": 1	"t": 1319405	"P": 993.75	"F": 1}
{"v": 1	"t": 1319425	"P": 998.5	"F": 1}
{"v": 1	"t": 1319445	"P": 997.75	"F": 1}
{"v": 1	"t": 1319466	"P": 996.25	"F": 1}
{"v": 1	"t": 1319486	"P": 994.0	"F": 1}
{"v": 1	"t": 1319506	"P": 1001.0	"F": 1}
{"v": 1	"t": 1319527	"P": 994.25	"F": 1}
{"v": 1	"t": 1319547	"P": 993.25	"F": 1}
{"v": 1	"t": 1319568	"P": 1000.75	"F": 1}
{"v": 1	"t": 1319588	"P": 999.75	"F": 2}
{"v": 1	"t": 1319608	"P": 994.75	"F": 1}
{"v": 1	"t": 1319629	"P": 996.25	"F": 1}
{"v": 1	"t": 1319649	"P": 1001.0	"F": 2}
{"v": 1	"t": 1319669	"P": 998.5	"F": 1}
{"v": 1	"t": 1319690	"P": 996.0	"F": 1}
{"v": 1	"t": 1319710	"P": 999.5	"F": 1}
{"v": 1	"t": 1319731	"P": 998.5	"F": 1}
{"v": 1	"t": 1319751	"P": 995.25	"F": 1}
{"v": 1	"t": 1319771	"P": 1000.75	"F": 2}
{"v": 1	"t": 1319792	"P": 997.75	"F": 1}
{"v": 1	"t": 1319812	"P": 996.75	"F": 2}
{"v": 1	"t": 1319833	"P": 1000.25	"F": 2}
{"v": 1	"t": 1319853	"P": 998.75	"F": 2}
{"v": 1	"t": 1319873	"P": 994.25	"F": 1}
{"v": 1	"t": 1319894	"P": 997.75	"F": 1}
{"v": 1	"t": 1319914	"P": 1001.0	"F": 2}
{"v": 1	"t": 1319934	"P": 998.0	"F": 1}
{"v": 1	"t": 1319955	"P": 995.75	"F": 2}
{"v": 1	"t": 1319975	"P": 1001.5	"F": 2}
{"v": 1	"t": 1319995	"P": 998.25	"F": 1}
{"v": 1	"t": 1320016	"P": 992.0	"F": 1}
{"v": 1	"t": 1320036	"P": 999.0	"F": 2}
{"v": 1	"t": 1320057	"P": 1000.5	"F": 2}
{"v": 1	"t": 1320077	"P": 997.0	"F": 2}
{"v": 1	"t": 1320097	"P": 996.25	"F": 1}
{"v": 1	"t": 1320118	"P": 999.75	"F": 1}
{"v": 1	"t": 1320138	"P": 997.75	"F": 1}
{"v": 1	"t": 1320158	"P": 996.0	"F": 1}
{"v": 1	"t": 1320179	"P": 999.75	"F": 1}
{"v": 1	"t": 1320199	"P": 999.5	"F": 1}
{"v": 1	"t": 1320220	"P": 995.75	"F": 1}
{"v": 1	"t": 1320240	"P": 997.75	"F": 1}
{"v": 1	"t": 1320260	"P": 1000.5	"F": 1}
{"v": 1	"t": 1320281	"P": 994.75	"F": 1}
{"v": 1	"t": 1320301	"P": 994.75	"F": 1}
{"v": 1	"t": 1320321	"P": 1000.0	"F": 1}
{"v": 1	"t": 1320342	"P": 998.25	"F": 1}
{"v": 1	"t": 1320362	"P": 992.5	"F": 1	"C": 45.155	"D": 3250	"sn": 54091929832280	"file": "/data/device_log/data0000.out"}
{"v": 1	"t": 1320382	"P": 997.25	"F": 1}
{"v": 1	"t": 1320403	"P": 999.5	"F": 1}
{"v": 1	"t": 1320423	"P": 994.5	"F": 1}
{"v": 1	"t": 1320444	"P": 997.5	"F": 1}
{"v": 1	"t": 1320464	"P": 999.25	"F": 1}
{"v": 1	"t": 1320484	"P": 996.75	"F": 1}
{"v": 1	"t": 1320505	"P": 995.75	"F": 1}
{"v": 1	"t": 1320525	"P": 1001.5	"F": 1}
{"v": 1	"t": 1320546	"P": 997.25	"F": 1}
{"v": 1	"t": 1320566	"P": 994.5	"F": 1}
{"v": 1	"t": 1320586	"P": 999.75	"F": 1}
{"v": 1	"t": 1320607	"P": 999.75	"F": 1}
{"v": 1	"t": 1320627	"P": 994.75	"F": 1}
{"v": 1	"t": 1320647	"P": 995.75	"F": 1}
{"v": 1	"t": 1320668	"P": 998.75	"F": 1}
{"v": 1	"t": 1320688	"P": 995.25	"F": 1}
{"v": 1	"t": 1320709	"P": 994.75	"F": 1}
{"v": 1	"t": 1320729	"P": 1001.75	"F": 1}
{"v": 1	"t": 1320749	"P": 997.5	"F": 1}
{"v": 1	"t": 1320770	"P": 993.5	"F": 1}
{"v": 1	"t": 1320790	"P": 997.0	"F": 1}
{"v": 1	"t": 1320810	"P": 999.0	"F": 0}
{"v": 1	"t": 1320831	"P": 994.75	"F": 1}
{"v": 1	"t": 1320851	"P": 996.0	"F": 1}
{"v": 1	"t": 1320871	"P": 1001.5	"F": 1}
{"v": 1	"t": 1320892	"P": 995.75	"F": 1}
{"v": 1	"t": 1320912	"P": 995.25	"F": 1}
{"v": 1	"t": 1320933	"P": 999.25	"F": 1}
{"v": 1	"t": 1320953	"P": 998.0	"F": 1}
{"v": 1	"t": 1320973	"P": 995.25	"F": 1}
{"v": 1	"t": 1320994	"P": 998.25	"F": 1}
{"v": 1	"t": 1321014	"P": 1000.0	"F": 1}
{"v": 1	"t": 1321034	"P": 994.75	"F": 1}
{"v": 1	"t": 1321055	"P": 995.5	"F": 1}
{"v": 1	"t": 1321075	"P": 999.5	"F": 1}
{"v": 1	"t": 1321096	"P": 995.75	"F": 1}
{"v": 1	"t": 1321116	"P": 996.5	"F": 1}
{"v": 1	"t": 1321136	"P": 1001.75	"F": 1}
{"v": 1	"t": 1321157	"P": 999.0	"F": 1}
{"v": 1	"t": 1321177	"P": 995.75	"F": 1}
{"v": 1	"t": 1321198	"P": 999.75	"F": 1}
{"v": 1	"t": 1321218	"P": 997.75	"F": 1}
{"v": 1	"t": 1321238	"P": 996.5	"F": 1}
{"v": 1	"t": 1321259	"P": 997.75	"F": 1}
{"v": 1	"t": 1321279	"P": 999.5	"F": 1}
{"v": 1	"t": 1321300	"P": 996.25	"F": 1}
{"v": 1	"t": 1321320	"P": 999.5	"F": 1}
{"v": 1	"t": 1321340	"P": 997.75	"F": 1}
{"v": 1	"t": 1321361	"P": 994.25	"F": 1}
{"v": 1	"t": 1321381	"P": 997.75	"F": 1	"C": 45.13	"D": 3250	"sn": 54091929832280	"file": "/data/device_log/data0000.out"}
{"v": 1	"t": 1321402	"P": 998.0	"F": 1}
{"v": 1	"t": 1321422	"P": 994.5	"F": 1}
{"v": 1	"t": 1321443	"P": 999.5	"F": 1}
{"v": 1	"t": 1321463	"P": 997.25	"F": 1}
{"v": 1	"t": 1321483	"P": 994.75	"F": 1}
{"v": 1	"t": 1321504	"P": 996.5	"F": 1}
{"v": 1	"t": 1321524	"P": 998.75	"F": 1}
{"v": 1	"t": 1321544	"P": 995.25	"F": 1}
{"v": 1	"t": 1321565	"P": 995.75	"F": 1}
{"v": 1	"t": 1321585	"P": 999.75	"F": 1}
{"v": 1	"t": 1321606	"P": 997.5	"F": 1}
{"v": 1	"t": 1321626	"P": 996.25	"F": 1}
{"v": 1	"t": 1321646	"P": 999.5	"F": 1}
{"v": 1	"t": 1321667	"P": 999.0	"F": 1}
{"v": 1	"t": 1321687	"P": 995.0	"F": 1}
{"v": 1	"t": 1321707	"P": 998.25	"F": 1}
{"v": 1	"t": 1321728	"P": 996.75	"F": 1}
{"v": 1	"t": 1321748	"P": 996.25	"F": 1}
{"v": 1	"t": 1321769	"P": 994.75	"F": 1}
{"v": 1	"t": 1321789	"P": 999.75	"F": 1}
{"v": 1	"t": 1321809	"P": 997.5	"F": 1}
{"v": 1	"t": 1321830	"P": 995.0	"F": 1}
{"v": 1	"t": 1321850	"P": 999.25	"F": 1}
{"v": 1	"t": 1321870	"P": 999.75	"F": 1}
{"v": 1	"t": 1321891	"P": 996.0	"F": 1}
{"v": 1	"t": 1321911	"P": 995.5	"F": 1}
{"v": 1	"t": 1321931	"P": 999.5	"F": 1}
{"v": 1	"t": 1321952	"P": 995.5	"F": 1}
{"v": 1	"t": 1321972	"P": 995.25	"F": 1}
{"v": 1	"t": 1321993	"P": 999.75	"F": 1}
{"v": 1	"t": 1322013	"P": 998.25	"F": 1}
{"v": 1	"t": 1322033	"P": 995.75	"F": 1}
{"v": 1	"t": 1322054	"P": 998.75	"F": 1}
{"v": 1	"t": 1322074	"P": 1000.75	"F": 1}
{"v": 1	"t": 1322094	"P": 996.5	"F": 1}
{"v": 1	"t": 1322115	"P": 993.5	"F": 1}
{"v": 1	"t": 1322135	"P": 1001.0	"F": 1}
{"v": 1	"t": 1322156	"P": 996.75	"F": 1}
{"v": 1	"t": 1322176	"P": 995.75	"F": 1}
{"v": 1	"t": 1322196	"P": 1000.5	"F": 1}
{"v": 1	"t": 1322217	"P": 997.5	"F": 1}
{"v": 1	"t": 1322237	"P": 993.25	"F": 1}
{"v": 1	"t": 1322257	"P": 997.5	"F": 1}
{"v": 1	"t": 1322278	"P": 999.0	"F": 1}
{"v": 1	"t": 1322298	"P": 995.5	"F": 1}
{"v": 1	"t": 1322319	"P": 998.25	"F": 1}
{"v": 1	"t": 1322339	"P": 1000.5	"F": 1}
{"v": 1	"t": 1322359	"P": 996.0	"F": 1}
{"v": 1	"t": 1322380	"P": 995.0	"F": 1}
{"v": 1	"t": 1322400	"P": 1001.25	"F": 1	"C": 45.14	"D": 3250	"sn": 54091929832280	"file": "/data/device_log/data0000.out"}
{"v": 1	"t": 1322420	"P": 998.5	"F": 1}
{"v": 1	"t": 1322441	"P": 993.75	"F": 1}
{"v": 1	"t": 1322461	"P": 998.25	"F": 1}
{"v": 1	"t": 1322482	"P": 999.5	"F": 1}
{"v": 1	"t": 1322502	"P": 996.75	"F": 1}
{"v": 1	"t": 1322522	"P": 995.5	"F": 1}
{"v": 1	"t": 1322543	"P": 1001.5	"F": 1}
{"v": 1	"t": 1322563	"P": 998.75	"F": 1}
{"v": 1	"t": 1322583	"P": 995.5	"F": 1}
{"v": 1	"t": 1322604	"P": 1000.75	"F": 1}
{"v": 1	"t": 1322624	"P": 999.5	"F": 1}
{"v": 1	"t": 1322644	"P": 996.5	"F": 1}
{"v": 1	"t": 1322665	"P": 995.0	"F": 1}
{"v": 1	"t": 1322685	"P": 1000.5	"F": 1}
{"v": 1	"t": 1322706	"P": 997.25	"F": 1}
{"v": 1	"t": 1322726	"P": 994.5	"F": 1}
{"v": 1	"t": 1322746	"P": 998.75	"F": 1}
{"v": 1	"t": 1322767	"P": 997.0	"F": 1}
{"v": 1	"t": 1322787	"P": 995.0	"F": 1}
{"v": 1	"t": 1322807	"P": 998.5	"F": 1}
{"v": 1	"t": 1322828	"P": 998.5	"F": 1}
{"v": 1	"t": 1322848	"P": 995.0	"F": 1}
{"v": 1	"t": 1322869	"P": 996.5	"F": 1}
{"v": 1	"t": 1322889	"P": 999.25	"F": 1}
{"v": 1	"t": 1322909	"P": 996.75	"F": 1}
{"v": 1	"t": 1322930	"P": 994.5	"F": 1}
{"v": 1	"t": 1322950	"P": 998.75	"F": 1}
{"v": 1	"t": 1322971	"P": 998.0	"F": 1}
{"v": 1	"t": 1322991	"P": 994.5	"F": 1}
{"v": 1	"t": 1323011	"P": 1001.0	"F": 1}
{"v": 1	"t": 1323032	"P": 997.75	"F": 1}
{"v": 1	"t": 1323052	"P": 995.75	"F": 1}
{"v": 1	"t": 1323072	"P": 995.5	"F": 1}
{"v": 1	"t": 1323093	"P": 1000.5	"F": 1}
{"v": 1	"t": 1323113	"P": 998.0	"F": 1}
{"v": 1	"t": 1323133	"P": 996.0	"F": 1}
{"v": 1	"t": 1323154	"P": 999.75	"F": 1}
{"v": 1	"t": 1323174	"P": 997.0	"F": 1}
{"v": 1	"t": 1323195	"P": 995.0	"F": 1}
{"v": 1	"t": 1323215	"P": 999.75	"F": 1}
{"v": 1	"t": 1323235	"P": 1000.5	"F": 1}
{"v": 1	"t": 1323256	"P": 996.0	"F": 1}
{"v": 1	"t": 1323276	"P": 996.0	"F": 1}
{"v": 1	"t": 1323296	"P": 1001.25	"F": 1}
{"v": 1	"t": 1323317	"P": 998.25	"F": 1}
{"v": 1	"t": 1323337	"P": 994.5	"F": 1}
{"v": 1	"t": 1323357	"P": 1000.25	"F": 1}
{"v": 1	"t": 1323378	"P": 1000.5	"F": 1}
{"v": 1	"t": 1323398	"P": 996.75	"F": 1}
{"v": 1	"t": 1323419	"P": 998.25	"F": 1	"C": 45.13	"D": 3250	"sn": 54091929832280	"file": "/data/device_log/data0000.out"}
{"v": 1	"t": 1323439	"P": 1001.75	"F": 1}
{"v": 1	"t": 1323459	"P": 995.25	"F": 1}
{"v": 1	"t": 1323480	"P": 997.5	"F": 1}
{"v": 1	"t": 1323500	"P": 1000.25	"F": 1}
{"v": 1	"t": 1323521	"P": 995.5	"F": 1}
{"v": 1	"t": 1323541	"P": 995.0	"F": 1}
{"v": 1	"t": 1323561	"P": 1003.0	"F": 1}
{"v": 1	"t": 1323582	"P": 996.25	"F": 1}
{"v": 1	"t": 1323602	"P": 994.5	"F": 1}
{"v": 1	"t": 1323622	"P": 999.5	"F": 1}
{"v": 1	"t": 1323643	"P": 1000.25	"F": 1}
{"v": 1	"t": 1323663	"P": 997.25	"F": 1}
{"v": 1	"t": 1323684	"P": 997.0	"F": 1}
{"v": 1	"t": 1323704	"P": 999.5	"F": 1}
{"v": 1	"t": 1323724	"P": 997.25	"F": 1}
{"v": 1	"t": 1323745	"P": 995.0	"F": 1}
{"v": 1	"t": 1323765	"P": 1001.25	"F": 1}
{"v": 1	"t": 1323785	"P": 998.75	"F": 1}
{"v": 1	"t": 1323806	"P": 996.25	"F": 1}
{"v": 1	"t": 1323826	"P": 997.75	"F": 1}
{"v": 1	"t": 1323846	"P": 999.75	"F": 2}
{"v": 1	"t": 1323867	"P": 994.5	"F": 1}
{"v": 1	"t": 1323887	"P": 995.0	"F": 1}
{"v": 1	"t": 1323908	"P": 1001.5	"F": 1}
{"v": 1	"t": 1323928	"P": 997.75	"F": 1}
{"v": 1	"t": 1323948	"P": 997.25	"F": 1}
{"v": 1	"t": 1323969	"P": 999.5	"F": 1}
{"v": 1	"t": 1323989	"P": 1000.75	"F": 1}
{"v": 1	"t": 1324009	"P": 995.5	"F": 1}
{"v": 1	"t": 1324030	"P": 996.25	"F": 1}
{"v": 1	"t": 1324050	"P": 1000.75	"F": 1}
{"v": 1	"t": 1324071	"P": 998.5	"F": 1}
{"v": 1	"t": 1324091	"P": 996.5	"F": 1}
{"v": 1	"t": 1324111	"P": 998.5	"F": 1}
{"v": 1	"t": 1324132	"P": 998.5	"F": 1}
{"v": 1	"t": 1324152	"P": 995.75	"F": 1}
{"v": 1	"t": 1324173	"P": 1000.25	"F": 1}
{"v": 1	"t": 1324193	"P": 997.75	"F": 1}
{"v": 1	"t": 1324213	"P": 994.25	"F": 1}
{"v": 1	"t": 1324234	"P": 998.75	"F": 1}
{"v": 1	"t": 1324254	"P": 999.25	"F": 2}
{"v": 1	"t": 1324274	"P": 997.75	"F": 1}
{"v": 1	"t": 1324295	"P": 995.75	"F": 1}
{"v": 1	"t": 1324315	"P": 999.75	"F": 1}
{"v": 1	"t": 1324335	"P": 998.0	"F": 1}
{"v": 1	"t": 1324356	"P": 995.25	"F": 1}
{"v": 1	"t": 1324376	"P": 999.25	"F": 1}
{"v": 1	"t": 1324397	"P": 998.25	"F": 1}
{"v": 1	"t": 1324417	"P": 996.0	"F": 1}
{"v": 1	"t": 1324437	"P": 995.0	"F": 1	"C": 45.13	"D": 3250	"sn": 54091929832280	"file": "/data/device_log/data0000.out"}
{"v": 1	"t": 1324458	"P": 1000.25	"F": 1}
{"v": 1	"t": 1324478	"P": 998.0	"F": 1}
{"v": 1	"t": 1324498	"P": 996.0	"F": 1}
{"v": 1	"t": 1324519	"P": 1000.0	"F": 1}
{"v": 1	"t": 1324539	"P": 999.0	"F": 1}
{"v": 1	"t": 1324560	"P": 995.25	"F": 1}
{"v": 1	"t": 1324580	"P": 997.0	"F": 1}
{"v": 1	"t": 1324600	"P": 1000.25	"F": 1}
{"v": 1	"t": 1324621	"P": 996.5	"F": 1}
{"v": 1	"t": 1324641	"P": 996.0	"F": 1}
{"v": 1	"t": 1324661	"P": 999.25	"F": 1}
{"v": 1	"t": 1324682	"P": 998.75	"F": 1}
{"v": 1	"t": 1324702	"P": 994.5	"F": 1}
{"v": 1	"t": 1324722	"P": 1000.5	"F": 1}
{"v": 1	"t": 1324743	"P": 998.5	"F": 1}
{"v": 1	"t": 1324763	"P": 994.75	"F": 1}
{"v": 1	"t": 1324784	"P": 998.0	"F": 1}
{"v": 1	"t": 1324804	"P": 1000.75	"F": 1}
{"v": 1	"t": 1324824	"P": 995.75	"F": 1}
{"v": 1	"t": 1324845	"P": 996.75	"F": 1}
{"v": 1	"t": 1324865	"P": 998.75	"F": 1}
{"v": 1	"t": 1324886	"P": 995.5	"F": 1}
{"v": 1	"t": 1324906	"P": 1000.0	"F": 1}
{"v": 1	"t": 1324927	"P": 997.0	"F": 1}
{"v": 1	"t": 1324947	"P": 997.0	"F": 1}
{"v": 1	"t": 1324967	"P": 995.75	"F": 1}
{"v": 1	"t": 1324988	"P": 1000.0	"F": 1}
{"v": 1	"t": 1325008	"P": 999.0	"F": 1}
{"v": 1	"t": 1325028	"P": 995.75	"F": 1}
{"v": 1	"t": 1325049	"P": 1000.5	"F": 1}
{"v": 1	"t": 1325069	"P": 998.25	"F": 1}
{"v": 1	"t": 1325090	"P": 996.0	"F": 1}
{"v": 1	"t": 1325110	"P": 996.25	"F": 1}
{"v": 1	"t": 1325130	"P": 999.25	"F": 1}
{"v": 1	"t": 1325151	"P": 996.75	"F": 1}
{"v": 1	"t": 1325171	"P": 997.25	"F": 1}
{"v": 1	"t": 1325191	"P": 1000.0	"F": 1}
{"v": 1	"t": 1325212	"P": 999.5	"F": 1}
{"v": 1	"t": 1325232	"P": 995.25	"F": 1}
{"v": 1	"t": 1325252	"P": 997.75	"F": 1}
{"v": 1	"t": 1325273	"P": 1000.5	"F": 1}
{"v": 1	"t": 1325293	"P": 996.75	"F": 1}
{"v": 1	"t": 1325313	"P": 994.0	"F": 1}
{"v": 1	"t": 1325334	"P": 1000.5	"F": 1}
{"v": 1	"t": 1325354	"P": 998.0	"F": 1}
{"v": 1	"t": 1325375	"P": 997.0	"F": 1}
{"v": 1	"t": 1325395	"P": 997.75	"F": 1}
{"v": 1	"t": 1325415	"P": 999.25	"F": 1}
{"v": 1	"t": 1325436	"P": 997.5	"F": 1}
{"v": 1	"t": 1325456	"P": 995.0	"F": 1	"C": 45.155	"D": 3250	"sn": 54091929832280	"file": "/data/device_log/data0000.out"}
{"v": 1	"t": 1325476	"P": 999.75	"F": 1}
{"v": 1	"t": 1325497	"P": 999.25	"F": 1}
{"v": 1	"t": 1325517	"P": 998.0	"F": 1}
{"v": 1	"t": 1325537	"P": 993.5	"F": 1}
{"v": 1	"t": 1325557	"P": 998.0	"F": 1}
{"v": 1	"t": 1325578	"P": 1002.25	"F": 1}
{"v": 1	"t": 1325598	"P": 998.5	"F": 1}
{"v": 1	"t": 1325618	"P": 995.0	"F": 1}
{"v": 1	"t": 1325639	"P": 999.75	"F": 1}
{"v": 1	"t": 1325659	"P": 999.0	"F": 1}
{"v": 1	"t": 1325679	"P": 999.25	"F": 1}
{"v": 1	"t": 1325699	"P": 995.25	"F": 1}
{"v": 1	"t": 1325720	"P": 996.5	"F": 1}
{"v": 1	"t": 1325740	"P": 1002.75	"F": 1}
{"v": 1	"t": 1325760	"P": 1000.25	"F": 1}
{"v": 1	"t": 1325781	"P": 996.0	"F": 1}
{"v": 1	"t": 1325801	"P": 994.0	"F": 1}
{"v": 1	"t": 1325821	"P": 999.75	"F": 1}
{"v": 1	"t": 1325842	"P": 1000.75	"F": 1}
{"v": 1	"t": 1325862	"P": 997.25	"F": 1}
{"v": 1	"t": 1325882	"P": 996.5	"F": 1}
{"v": 1	"t": 1325902	"P": 999.0	"F": 1}
{"v": 1	"t": 1325923	"P": 1001.75	"F": 1}
{"v": 1	"t": 1325943	"P": 996.25	"F": 1}
{"v": 1	"t": 1325963	"P": 994.75	"F": 1}
{"v": 1	"t": 1325984	"P": 996.25	"F": 2}
{"v": 1	"t": 1326004	"P": 1001.0	"F": 1}
{"v": 1	"t": 1326024	"P": 1000.75	"F": 1}
{"v": 1	"t": 1326044	"P": 994.5	"F": 2}
{"v": 1	"t": 1326065	"P": 996.0	"F": 1}
{"v": 1	"t": 1326085	"P": 1001.25	"F": 1}
{"v": 1	"t": 1326105	"P": 998.75	"F": 2}
{"v": 1	"t": 1326126	"P": 996.5	"F": 1}
{"v": 1	"t": 1326146	"P": 994.75	"F": 1}
{"v": 1	"t": 1326166	"P": 1000.5	"F": 1}
{"v": 1	"t": 1326187	"P": 1000.0	"F": 1}
{"v": 1	"t": 1326207	"P": 996.75	"F": 1}
{"v": 1	"t": 1326227	"P": 992.75	"F": 1}
{"v": 1	"t": 1326247	"P": 998.0	"F": 1}
{"v": 1	"t": 1326268	"P": 1000.5	"F": 1}
{"v": 1	"t": 1326288	"P": 997.75	"F": 1}
{"v": 1	"t": 1326308	"P": 994.25	"F": 1}
{"v": 1	"t": 1326329	"P": 998.0	"F": 1}
{"v": 1	"t": 1326349	"P": 1001.5	"F": 1}
{"v": 1	"t": 1326369	"P": 994.5	"F": 1}
{"v": 1	"t": 1326390	"P": 997.0	"F": 1}
{"v": 1	"t": 1326410	"P": 995.5	"F": 1}
{"v": 1	"t": 1326430	"P": 1000.5	"F": 1}
{"v": 1	"t": 1326450	"P": 996.75	"F": 1}
{"v": 1	"t": 1326471	"P": 994.75	"F": 1	"C": 45.135	"D": 3250	"sn": 54091929832280	"file": "/data/device_log/data0000.out"}
{"v": 1	"t": 1326491	"P": 996.0	"F": 1}
{"v": 1	"t": 1326511	"P": 1000.0	"F": 1}
{"v": 1	"t": 1326532	"P": 999.0	"F": 1}
{"v": 1	"t": 1326552	"P": 994.75	"F": 1}
{"v": 1	"t": 1326572	"P": 995.5	"F": 1}
{"v": 1	"t": 1326592	"P": 1000.25	"F": 1}
{"v": 1	"t": 1326613	"P": 1001.0	"F": 1}
{"v": 1	"t": 1326633	"P": 997.0	"F": 1}
{"v": 1	"t": 1326653	"P": 994.75	"F": 1}
{"v": 1	"t": 1326674	"P": 997.25	"F": 1}
{"v": 1	"t": 1326694	"P": 1004.0	"F": 1}
{"v": 1	"t": 1326714	"P": 996.75	"F": 1}
{"v": 1	"t": 1326734	"P": 996.75	"F": 1}
{"v": 1	"t": 1326755	"P": 996.25	"F": 1}
{"v": 1	"t": 1326775	"P": 1000.5	"F": 1}
{"v": 1	"t": 1326795	"P": 999.25	"F": 1}
{"v": 1	"t": 1326816	"P": 996.0	"F": 1}
{"v": 1	"t": 1326836	"P": 994.75	"F": 1}
{"v": 1	"t": 1326856	"P": 999.25	"F": 1}
{"v": 1	"t": 1326876	"P": 1000.5	"F": 1}
{"v": 1	"t": 1326897	"P": 997.75	"F": 1}
{"v": 1	"t": 1326917	"P": 993.25	"F": 1}
{"v": 1	"t": 1326937	"P": 999.75	"F": 1}
{"v": 1	"t": 1326958	"P": 1000.0	"F": 1}
{"v": 1	"t": 1326978	"P": 996.75	"F": 1}
{"v": 1	"t": 1326998	"P": 993.25	"F": 1}
{"v": 1	"t": 1327019	"P": 998.5	"F": 1}
{"v": 1	"t": 1327039	"P": 1002.25	"F": 1}
{"v": 1	"t": 1327059	"P": 999.0	"F": 1}
{"v": 1	"t": 1327079	"P": 996.25	"F": 1}
{"v": 1	"t": 1327100	"P": 996.75	"F": 1}
{"v": 1	"t": 1327120	"P": 1000.75	"F": 1}
{"v": 1	"t": 1327140	"P": 999.5	"F": 1}
{"v": 1	"t": 1327161	"P": 997.75	"F": 1}
{"v": 1	"t": 1327181	"P": 996.0	"F": 1}
{"v": 1	"t": 1327201	"P": 1001.5	"F": 1}
{"v": 1	"t": 1327222	"P": 999.25	"F": 1}
{"v": 1	"t": 1327242	"P": 995.0	"F": 1}
{"v": 1	"t": 1327262	"P": 994.5	"F": 1}
{"v": 1	"t": 1327282	"P": 1000.0	"F": 1}
{"v": 1	"t": 1327303	"P": 1000.0	"F": 1}
{"v": 1	"t": 1327323	"P": 996.5	"F": 1}
{"v": 1	"t": 1327343	"P": 995.0	"F": 1}
{"v": 1	"t": 1327364	"P": 997.75	"F": 1}
{"v": 1	"t": 1327384	"P": 999.5	"F": 1}
{"v": 1	"t": 1327404	"P": 1000.0	"F": 1}
{"v": 1	"t": 1327424	"P": 996.0	"F": 1}
{"v": 1	"t": 1327445	"P": 996.25	"F": 1}
{"v": 1	"t": 1327465	"P": 1003.75	"F": 1}
{"v": 1	"t": 1327485	"P": 999.5	"F": 1	"C": 45.115	"D": 3250	"sn": 54091929832280	"file": "/data/device_log/data0000.out"}
{"v": 1	"t": 1327506	"P": 996.5	"F": 1}
{"v": 1	"t": 1327526	"P": 995.75	"F": 1}
{"v": 1	"t": 1327546	"P": 1002.75	"F": 1}
{"v": 1	"t": 1327567	"P": 999.75	"F": 1}
{"v": 1	"t": 1327587	"P": 995.5	"F": 1}
{"v": 1	"t": 1327607	"P": 995.75	"F": 1}
{"v": 1	"t": 1327628	"P": 1001.5	"F": 1}
{"v": 1	"t": 1327648	"P": 999.75	"F": 1}
{"v": 1	"t": 1327668	"P": 995.75	"F": 1}
{"v": 1	"t": 1327688	"P": 993.5	"F": 1}
{"v": 1	"t": 1327709	"P": 1000.25	"F": 1}
{"v": 1	"t": 1327729	"P": 999.0	"F": 1}
{"v": 1	"t": 1327749	"P": 998.25	"F": 1}
{"v": 1	"t": 1327770	"P": 993.75	"F": 1}
{"v": 1	"t": 1327790	"P": 996.75	"F": 1}
{"v": 1	"t": 1327810	"P": 1001.25	"F": 1}
{"v": 1	"t": 1327830	"P": 998.25	"F": 1}
{"v": 1	"t": 1327851	"P": 994.75	"F": 1}
{"v": 1	"t": 1327871	"P": 995.5	"F": 1}
{"v": 1	"t": 1327891	"P": 1000.0	"F": 1}
{"v": 1	"t": 1327912	"P": 998.75	"F": 1}
{"v": 1	"t": 1327932	"P": 996.5	"F": 1}
{"v": 1	"t": 1327952	"P": 995.0	"F": 1}
{"v": 1	"t": 1327972	"P": 999.25	"F": 1}
{"v": 1	"t": 1327993	"P": 999.75	"F": 1}
{"v": 1	"t": 1328013	"P": 995.75	"F": 1}
{"v": 1	"t": 1328033	"P": 993.75	"F": 1}
{"v": 1	"t": 1328054	"P": 997.75	"F": 1}
{"v": 1	"t": 1328074	"P": 999.75	"F": 1}
{"v": 1	"t": 1328094	"P": 996.75	"F": 1}
{"v": 1	"t": 1328114	"P": 996.25	"F": 1}
{"v": 1	"t": 1328135	"P": 996.0	"F": 1}
{"v": 1	"t": 1328155	"P": 1001.25	"F": 1}
{"v": 1	"t": 1328175	"P": 997.0	"F": 1}
{"v": 1	"t": 1328196	"P": 995.5	"F": 1}
{"v": 1	"t": 1328216	"P": 995.0	"F": 1}
{"v": 1	"t": 1328236	"P": 999.5	"F": 1}
{"v": 1	"t": 1328257	"P": 998.5	"F": 1}
{"v": 1	"t": 1328277	"P": 996.25	"F": 1}
{"v": 1	"t": 1328297	"P": 995.25	"F": 1}
{"v": 1	"t": 1328318	"P": 1001.75	"F": 1}
{"v": 1	"t": 1328338	"P": 999.0	"F": 1}
{"v": 1	"t": 1328358	"P": 998.25	"F": 1}
{"v": 1	"t": 1328378	"P": 996.0	"F": 1}
{"v": 1	"t": 1328399	"P": 998.5	"F": 1}
{"v": 1	"t": 1328419	"P": 999.0	"F": 1}
{"v": 1	"t": 1328439	"P": 996.5	"F": 1}
{"v": 1	"t": 1328460	"P": 995.25	"F": 1}
{"v": 1	"t": 1328480	"P": 1001.5	"F": 1}
{"v": 1	"t": 1328500	"P": 996.75	"F": 1	"C": 45.125	"D": 3250	"sn": 54091929832280	"file": "/data/device_log/data0000.out"}
{"v": 1	"t": 1328521	"P": 995.25	"F": 1}
{"v": 1	"t": 1328541	"P": 996.75	"F": 1}
{"v": 1	"t": 1328561	"P": 1000.0	"F": 1}
{"v": 1	"t": 1328582	"P": 997.0	"F": 1}
{"v": 1	"t": 1328602	"P": 994.25	"F": 1}
{"v": 1	"t": 1328622	"P": 997.75	"F": 1}
{"v": 1	"t": 1328643	"P": 999.5	"F": 1}
{"v": 1	"t": 1328663	"P": 997.0	"F": 1}
{"v": 1	"t": 1328683	"P": 992.5	"F": 1}
{"v": 1	"t": 1328704	"P": 999.5	"F": 1}
{"v": 1	"t": 1328724	"P": 1000.75	"F": 1}
{"v": 1	"t": 1328744	"P": 997.0	"F": 1}
{"v": 1	"t": 1328765	"P": 994.75	"F": 1}
{"v": 1	"t": 1328785	"P": 1000.5	"F": 1}
{"v": 1	"t": 1328805	"P": 999.25	"F": 1}
{"v": 1	"t": 1328826	"P": 994.5	"F": 1}
{"v": 1	"t": 1328846	"P": 995.75	"F": 1}
{"v": 1	"t": 1328866	"P": 999.75	"F": 1}
{"v": 1	"t": 1328886	"P": 999.75	"F": 1}
{"v": 1	"t": 1328907	"P": 996.75	"F": 1}
{"v": 1	"t": 1328927	"P": 992.5	"F": 1}
{"v": 1	"t": 1328947	"P": 997.0	"F": 1}
{"v": 1	"t": 1328968	"P": 1001.0	"F": 1}
{"v": 1	"t": 1328988	"P": 998.5	"F": 1}
{"v": 1	"t": 1329008	"P": 995.75	"F": 1}
{"v": 1	"t": 1329029	"P": 995.5	"F": 1}
{"v": 1	"t": 1329049	"P": 999.5	"F": 1}
{"v": 1	"t": 1329069	"P": 999.5	"F": 1}
{"v": 1	"t": 1329089	"P": 996.5	"F": 1}
{"v": 1	"t": 1329110	"P": 995.25	"F": 1}
{"v": 1	"t": 1329130	"P": 997.0	"F": 1}
{"v": 1	"t": 1329150	"P": 1000.5	"F": 1}
{"v": 1	"t": 1329171	"P": 995.0	"F": 1}
{"v": 1	"t": 1329191	"P": 992.0	"F": 1}
{"v": 1	"t": 1329211	"P": 997.0	"F": 1}
{"v": 1	"t": 1329231	"P": 1000.5	"F": 1}
{"v": 1	"t": 1329252	"P": 998.25	"F": 1}
{"v": 1	"t": 1329272	"P": 995.5	"F": 1}
{"v": 1	"t": 1329292	"P": 997.0	"F": 1}
{"v": 1	"t": 1329313	"P": 1001.75	"F": 1}
{"v": 1	"t": 1329333	"P": 999.0	"F": 1}
{"v": 1	"t": 1329353	"P": 993.0	"F": 2}
{"v": 1	"t": 1329373	"P": 996.0	"F": 1}
{"v": 1	"t": 1329394	"P": 999.5	"F": 2}
{"v": 1	"t": 1329414	"P": 1000.75	"F": 1}
{"v": 1	"t": 1329434	"P": 996.25	"F": 1}
{"v": 1	"t": 1329455	"P": 995.25	"F": 2}
{"v": 1	"t": 1329475	"P": 999.0	"F": 1}
{"v": 1	"t": 1329495	"P": 1002.75	"F": 1}
{"v": 1	"t": 1329516	"P": 996.0	"F": 1	"C": 45.14	"D": 3250	"sn": 54091929832280	"file": "/data/device_log/data0000.out"}
{"v": 1	"t": 1329536	"P": 994.0	"F": 1}
{"v": 1	"t": 1329556	"P": 998.5	"F": 1}
{"v": 1	"t": 1329576	"P": 999.5	"F": 1}
{"v": 1	"t": 1329597	"P": 998.0	"F": 1}
{"v": 1	"t": 1329617	"P": 995.75	"F": 1}
{"v": 1	"t": 1329637	"P": 998.0	"F": 1}
{"v": 1	"t": 1329658	"P": 1002.0	"F": 1}
{"v": 1	"t": 1329678	"P": 997.75	"F": 1}
{"v": 1	"t": 1329698	"P": 995.5	"F": 1}
{"v": 1	"t": 1329719	"P": 996.5	"F": 1}
{"v": 1	"t": 1329739	"P": 1000.5	"F": 1}
{"v": 1	"t": 1329759	"P": 998.75	"F": 1}
{"v": 1	"t": 1329779	"P": 996.0	"F": 1}
{"v": 1	"t": 1329800	"P": 995.0	"F": 1}
{"v": 1	"t": 1329820	"P": 1000.5	"F": 2}
{"v": 1	"t": 1329840	"P": 999.25	"F": 1}
{"v": 1	"t": 1329861	"P": 994.75	"F": 1}
{"v": 1	"t": 1329881	"P": 995.25	"F": 1}
{"v": 1	"t": 1329901	"P": 999.0	"F": 1}
{"v": 1	"t": 1329921	"P": 1000.0	"F": 1}
{"v": 1	"t": 1329942	"P": 998.75	"F": 2}
{"v": 1	"t": 1329962	"P": 995.0	"F": 2}
{"v": 1	"t": 1329982	"P": 997.75	"F": 2}
{"v": 1	"t": 1330003	"P": 1002.5	"F": 1}
{"v": 1	"t": 1330023	"P": 997.75	"F": 1}
{"v": 1	"t": 1330043	"P": 994.75	"F": 2}
{"v": 1	"t": 1330063	"P": 995.5	"F": 1}
{"v": 1	"t": 1330084	"P": 999.75	"F": 1}
{"v": 1	"t": 1330104	"P": 998.75	"F": 1}
{"v": 1	"t": 1330124	"P": 998.25	"F": 1}
{"v": 1	"t": 1330145	"P": 994.25	"F": 1}
{"v": 1	"t": 1330165	"P": 999.0	"F": 1}
{"v": 1	"t": 1330185	"P": 1001.0	"F": 1}
{"v": 1	"t": 1330206	"P": 997.75	"F": 2}
{"v": 1	"t": 1330226	"P": 994.0	"F": 1}
{"v": 1	"t": 1330246	"P": 997.75	"F": 1}
{"v": 1	"t": 1330266	"P": 1001.5	"F": 2}
{"v": 1	"t": 1330287	"P": 998.25	"F": 2}
{"v": 1	"t": 1330307	"P": 995.25	"F": 1}
{"v": 1	"t": 1330327	"P": 997.0	"F": 1}
{"v": 1	"t": 1330348	"P": 1002.0	"F": 1}
{"v": 1	"t": 1330368	"P": 998.0	"F": 1}
{"v": 1	"t": 1330388	"P": 995.0	"F": 1}
{"v": 1	"t": 1330408	"P": 996.25	"F": 1}
{"v": 1	"t": 1330429	"P": 1001.25	"F": 1}
{"v": 1	"t": 1330449	"P": 1000.5	"F": 1}
{"v": 1	"t": 1330469	"P": 997.0	"F": 1}
{"v": 1	"t": 1330490	"P": 995.5	"F": 1}
{"v": 1	"t": 1330510	"P": 999.5	"F": 1}
{"v": 1	"t": 1330530	"P": 999.75	"F": 1	"C": 45.095	"D": 3250	"sn": 54091929832280	"file": "/data/device_log/data0000.out"}
{"v": 1	"t": 1330551	"P": 995.75	"F": 1}
{"v": 1	"t": 1330571	"P": 996.0	"F": 1}
{"v": 1	"t": 1330591	"P": 1000.5	"F": 1}
{"v": 1	"t": 1330611	"P": 1001.5	"F": 1}
{"v": 1	"t": 1330632	"P": 998.5	"F": 1}
{"v": 1	"t": 1330652	"P": 993.75	"F": 1}
{"v": 1	"t": 1330672	"P": 997.75	"F": 1}
{"v": 1	"t": 1330693	"P": 1003.5	"F": 1}
{"v": 1	"t": 1330713	"P": 998.75	"F": 1}
{"v": 1	"t": 1330733	"P": 994.75	"F": 1}
{"v": 1	"t": 1330753	"P": 996.25	"F": 1}
{"v": 1	"t": 1330774	"P": 999.75	"F": 1}
{"v": 1	"t": 1330794	"P": 1000.25	"F": 1}
{"v": 1	"t": 1330814	"P": 996.0	"F": 1}
{"v": 1	"t": 1330835	"P": 994.25	"F": 1}
{"v": 1	"t": 1330855	"P": 1000.5	"F": 1}
{"v": 1	"t": 1330875	"P": 999.5	"F": 1}
{"v": 1	"t": 1330896	"P": 997.25	"F": 1}
{"v": 1	"t": 1330916	"P": 997.0	"F": 1}
{"v": 1	"t": 1330936	"P": 996.0	"F": 1}
{"v": 1	"t": 1330956	"P": 1001.0	"F": 1}
{"v": 1	"t": 1330977	"P": 997.25	"F": 1}
{"v": 1	"t": 1330997	"P": 995.0	"F": 1}
{"v": 1	"t": 1331017	"P": 996.0	"F": 1}
{"v": 1	"t": 1331038	"P": 1002.0	"F": 1}
{"v": 1	"t": 1331058	"P": 997.5	"F": 1}
{"v": 1	"t": 1331078	"P": 996.0	"F": 1}
{"v": 1	"t": 1331099	"P": 995.75	"F": 1}
{"v": 1	"t": 1331119	"P": 1001.5	"F": 1}
{"v": 1	"t": 1331139	"P": 997.5	"F": 1}
{"v": 1	"t": 1331160	"P": 994.75	"F": 1}
{"v": 1	"t": 1331180	"P": 997.0	"F": 1}
{"v": 1	"t": 1331200	"P": 1000.0	"F": 1}
{"v": 1	"t": 1331220	"P": 998.5	"F": 1}
{"v": 1	"t": 1331241	"P": 997.0	"F": 1}
{"v": 1	"t": 1331261	"P": 995.0	"F": 1}
{"v": 1	"t": 1331281	"P": 1000.5	"F": 1}
{"v": 1	"t": 1331302	"P": 1000.75	"F": 1}
{"v": 1	"t": 1331322	"P": 998.25	"F": 1}
{"v": 1	"t": 1331342	"P": 993.75	"F": 1}
{"v": 1	"t": 1331362	"P": 1000.5	"F": 1}
{"v": 1	"t": 1331383	"P": 1000.5	"F": 1}
{"v": 1	"t": 1331403	"P": 996.5	"F": 1}
{"v": 1	"t": 1331423	"P": 995.75	"F": 1}
{"v": 1	"t": 1331444	"P": 996.25	"F": 1}
{"v": 1	"t": 1331464	"P": 999.75	"F": 1}
{"v": 1	"t": 1331484	"P": 998.0	"F": 1}
{"v": 1	"t": 1331504	"P": 995.25	"F": 1}
{"v": 1	"t": 1331525	"P": 996.25	"F": 1}
{"v": 1	"t": 1331545	"P": 1000.75	"F": 1	"C": 45.14	"D": 3250	"sn": 54091929832280	"file": "/data/device_log/data0000.out"}
{"v": 1	"t": 1331565	"P": 997.75	"F": 1}
{"v": 1	"t": 1331586	"P": 997.5	"F": 1}
{"v": 1	"t": 1331606	"P": 995.25	"F": 1}
{"v": 1	"t": 1331626	"P": 999.0	"F": 1}
{"v": 1	"t": 1331646	"P": 1001.0	"F": 1}
{"v": 1	"t": 1331667	"P": 996.5	"F": 1}
{"v": 1	"t": 1331687	"P": 996.75	"F": 1}
{"v": 1	"t": 1331707	"P": 996.5	"F": 1}
{"v": 1	"t": 1331728	"P": 1000.0	"F": 1}
{"v": 1	"t": 1331748	"P": 997.25	"F": 1}
{"v": 1	"t": 1331768	"P": 994.75	"F": 1}
{"v": 1	"t": 1331789	"P": 997.75	"F": 1}
{"v": 1	"t": 1331809	"P": 999.5	"F": 1}
{"v": 1	"t": 1331829	"P": 997.5	"F": 1}
{"v": 1	"t": 1331849	"P": 993.5	"F": 1}
{"v": 1	"t": 1331870	"P": 994.5	"F": 1}
{"v": 1	"t": 1331890	"P": 1002.0	"F": 1}
{"v": 1	"t": 1331910	"P": 997.75	"F": 1}
{"v": 1	"t": 1331931	"P": 997.5	"F": 1}
{"v": 1	"t": 1331951	"P": 996.0	"F": 1}
{"v": 1	"t": 1331971	"P": 1001.25	"F": 1}
{"v": 1	"t": 1331992	"P": 1000.25	"F": 1}
{"v": 1	"t": 1332012	"P": 997.0	"F": 1}
{"v": 1	"t": 1332032	"P": 994.0	"F": 1}
{"v": 1	"t": 1332052	"P": 998.25	"F": 1}
{"v": 1	"t": 1332073	"P": 1001.75	"F": 1}
{"v": 1	"t": 1332093	"P": 997.5	"F": 1}
{"v": 1	"t": 1332113	"P": 996.25	"F": 1}
{"v": 1	"t": 1332134	"P": 995.75	"F": 1}
{"v": 1	"t": 1332154	"P": 1002.0	"F": 1}
{"v": 1	"t": 1332174	"P": 998.5	"F": 1}
{"v": 1	"t": 1332194	"P": 996.25	"F": 1}
{"v": 1	"t": 1332215	"P": 998.0	"F": 1}
{"v": 1	"t": 1332235	"P": 999.5	"F": 1}
{"v": 1	"t": 1332255	"P": 998.0	"F": 2}
{"v": 1	"t": 1332276	"P": 996.25	"F": 1}
{"v": 1	"t": 1332296	"P": 994.75	"F": 1}
{"v": 1	"t": 1332316	"P": 999.0	"F": 1}
{"v": 1	"t": 1332336	"P": 1001.5	"F": 1}
{"v": 1	"t": 1332357	"P": 996.75	"F": 1}
{"v": 1	"t": 1332377	"P": 995.25	"F": 2}
{"v": 1	"t": 1332397	"P": 997.25	"F": 1}
{"v": 1	"t": 1332418	"P": 1000.5	"F": 2}
{"v": 1	"t": 1332438	"P": 999.0	"F": 2}
{"v": 1	"t": 1332458	"P": 995.25	"F": 2}
{"v": 1	"t": 1332479	"P": 997.25	"F": 2}
{"v": 1	"t": 1332499	"P": 1001.75	"F": 2}
{"v": 1	"t": 1332519	"P": 997.0	"F": 2}
{"v": 1	"t": 1332540	"P": 996.75	"F": 2}
{"v": 1	"t": 1332560	"P": 996.0	"F": 2	"C": 45.17	"D": 3250	"sn": 54091929832280	"file": "/data/device_log/data0000.out"}
{"v": 1	"t": 1332580	"P": 1000.0	"F": 2}
{"v": 1	"t": 1332600	"P": 999.75	"F": 2}
{"v": 1	"t": 1332621	"P": 995.0	"F": 2}
{"v": 1	"t": 1332641	"P": 996.5	"F": 1}
{"v": 1	"t": 1332661	"P": 1001.5	"F": 1}
{"v": 1	"t": 1332682	"P": 997.25	"F": 1}
{"v": 1	"t": 1332702	"P": 994.25	"F": 2}
{"v": 1	"t": 1332722	"P": 998.5	"F": 2}
{"v": 1	"t": 1332743	"P": 1000.25	"F": 1}
{"v": 1	"t": 1332763	"P": 995.25	"F": 2}
{"v": 1	"t": 1332783	"P": 994.75	"F": 1}
{"v": 1	"t": 1332804	"P": 999.0	"F": 1}
{"v": 1	"t": 1332824	"P": 1000.25	"F": 2}
{"v": 1	"t": 1332844	"P": 996.5	"F": 2}
{"v": 1	"t": 1332865	"P": 996.75	"F": 1}
{"v": 1	"t": 1332885	"P": 999.5	"F": 1}
{"v": 1	"t": 1332905	"P": 998.25	"F": 2}
{"v": 1	"t": 1332926	"P": 995.0	"F": 1}
{"v": 1	"t": 1332946	"P": 996.0	"F": 2}
{"v": 1	"t": 1332966	"P": 1001.0	"F": 2}
{"v": 1	"t": 1332987	"P": 999.25	"F": 1}
{"v": 1	"t": 1333007	"P": 993.75	"F": 1}
{"v": 1	"t": 1333027	"P": 996.25	"F": 1}
{"v": 1	"t": 1333047	"P": 1002.0	"F": 1}
{"v": 1	"t": 1333068	"P": 998.5	"F": 1}
{"v": 1	"t": 1333088	"P": 995.5	"F": 1}
{"v": 1	"t": 1333108	"P": 996.0	"F": 1}
{"v": 1	"t": 1333129	"P": 998.75	"F": 1}
{"v": 1	"t": 1333149	"P": 999.25	"F": 1}
{"v": 1	"t": 1333169	"P": 997.75	"F": 1}
{"v": 1	"t": 1333189	"P": 996.0	"F": 1}
{"v": 1	"t": 1333210	"P": 995.75	"F": 1}
{"v": 1	"t": 1333230	"P": 1001.75	"F": 1}
{"v": 1	"t": 1333250	"P": 998.75	"F": 1}
{"v": 1	"t": 1333271	"P": 997.75	"F": 1}
{"v": 1	"t": 1333291	"P": 996.0	"F": 1}
{"v": 1	"t": 1333311	"P": 998.5	"F": 1}
{"v": 1	"t": 1333331	"P": 1000.75	"F": 1}
{"v": 1	"t": 1333352	"P": 998.25	"F": 1}
{"v": 1	"t": 1333372	"P": 994.25	"F": 1}
{"v": 1	"t": 1333392	"P": 998.5	"F": 1}
{"v": 1	"t": 1333413	"P": 1001.0	"F": 1}
{"v": 1	"t": 1333433	"P": 997.5	"F": 1}
{"v": 1	"t": 1333454	"P": 997.5	"F": 1}
{"v": 1	"t": 1333474	"P": 999.5	"F": 1}
{"v": 1	"t": 1333494	"P": 996.0	"F": 1}
{"v": 1	"t": 1333515	"P": 996.25	"F": 1}
{"v": 1	"t": 1333535	"P": 1001.0	"F": 1}
{"v": 1	"t": 1333556	"P": 997.5	"F": 1}
{"v": 1	"t": 1333576	"P": 996.25	"F": 1	"C": 45.15	"D": 3250	"sn": 54091929832280	"file": "/data/device_log/data0000.out"}
{"v": 1	"t": 1333596	"P": 1002.0	"F": 1}
{"v": 1	"t": 1333617	"P": 1000.0	"F": 1}
{"v": 1	"t": 1333637	"P": 995.25	"F": 1}
{"v": 1	"t": 1333657	"P": 998.75	"F": 1}
{"v": 1	"t": 1333678	"P": 1000.5	"F": 1}
{"v": 1	"t": 1333698	"P": 995.5	"F": 1}
{"v": 1	"t": 1333718	"P": 994.5	"F": 1}
{"v": 1	"t": 1333739	"P": 1001.0	"F": 1}
{"v": 1	"t": 1333759	"P": 998.5	"F": 1}
{"v": 1	"t": 1333780	"P": 995.25	"F": 1}
{"v": 1	"t": 1333800	"P": 998.0	"F": 1}
{"v": 1	"t": 1333820	"P": 999.5	"F": 1}
{"v": 1	"t": 1333841	"P": 996.25	"F": 1}
{"v": 1	"t": 1333861	"P": 995.5	"F": 1}
{"v": 1	"t": 1333881	"P": 1000.25	"F": 2}
{"v": 1	"t": 1333902	"P": 997.5	"F": 2}
{"v": 1	"t": 1333922	"P": 993.75	"F": 2}
{"v": 1	"t": 1333943	"P": 998.25	"F": 1}
{"v": 1	"t": 1333963	"P": 998.25	"F": 2}
{"v": 1	"t": 1333983	"P": 995.5	"F": 2}
{"v": 1	"t": 1334004	"P": 997.5	"F": 2}
{"v": 1	"t": 1334024	"P": 999.5	"F": 2}
{"v": 1	"t": 1334044	"P": 996.0	"F": 2}
{"v": 1	"t": 1334065	"P": 994.75	"F": 2}
{"v": 1	"t": 1334085	"P": 999.75	"F": 2}
{"v": 1	"t": 1334106	"P": 997.0	"F": 2}
{"v": 1	"t": 1334126	"P": 995.5	"F": 2}
{"v": 1	"t": 1334146	"P": 1000.0	"F": 2}
{"v": 1	"t": 1334167	"P": 998.25	"F": 2}
{"v": 1	"t": 1334187	"P": 993.25	"F": 2}
{"v": 1	"t": 1334207	"P": 999.25	"F": 2}
{"v": 1	"t": 1334228	"P": 1001.0	"F": 2}
{"v": 1	"t": 1334248	"P": 995.5	"F": 1}
{"v": 1	"t": 1334269	"P": 996.5	"F": 2}
{"v": 1	"t": 1334289	"P": 1000.5	"F": 1}
{"v": 1	"t": 1334309	"P": 996.75	"F": 1}
{"v": 1	"t": 1334330	"P": 995.25	"F": 1}
{"v": 1	"t": 1334350	"P": 999.75	"F": 1}
{"v": 1	"t": 1334370	"P": 999.25	"F": 1}
{"v": 1	"t": 1334391	"P": 994.75	"F": 1}
{"v": 1	"t": 1334411	"P": 997.0	"F": 1}
{"v": 1	"t": 1334432	"P": 999.5	"F": 1}
{"v": 1	"t": 1334452	"P": 998.25	"F": 1}
{"v": 1	"t": 1334472	"P": 996.5	"F": 1}
{"v": 1	"t": 1334493	"P": 1000.75	"F": 1}
{"v": 1	"t": 1334513	"P": 997.5	"F": 1}
{"v": 1	"t": 1334533	"P": 995.25	"F": 1}
{"v": 1	"t": 1334554	"P": 1000.0	"F": 1}
{"v": 1	"t": 1334574	"P": 998.5	"F": 1}
{"v": 1	"t": 1334594	"P": 996.25	"F": 1	"C": 45.1	"D": 3250	"sn": 54091929832280	"file": "/data/device_log/data0000.out"}
{"v": 1	"t": 1334625	"P": 998.75	"F": 1}
{"v": 1	"t": 1334646	"P": 996.0	"F": 1}
{"v": 1	"t": 1334666	"P": 999.0	"F": 1}
{"v": 1	"t": 1334687	"P": 998.5	"F": 1}
{"v": 1	"t": 1334707	"P": 992.75	"F": 2}
{"v": 1	"t": 1334728	"P": 999.25	"F": 2}
{"v": 1	"t": 1334748	"P": 998.5	"F": 2}
{"v": 1	"t": 1334768	"P": 994.0	"F": 2}
{"v": 1	"t": 1334789	"P": 998.25	"F": 2}
{"v": 1	"t": 1334809	"P": 998.75	"F": 2}
{"v": 1	"t": 1334829	"P": 997.0	"F": 2}
{"v": 1	"t": 1334850	"P": 995.0	"F": 2}
{"v": 1	"t": 1334870	"P": 1001.5	"F": 2}
{"v": 1	"t": 1334891	"P": 998.0	"F": 2}
{"v": 1	"t": 1334911	"P": 994.75	"F": 2}
{"v": 1	"t": 1334931	"P": 999.25	"F": 2}
{"v": 1	"t": 1334952	"P": 1000.0	"F": 2}
{"v": 1	"t": 1334972	"P": 996.0	"F": 2}
{"v": 1	"t": 1334992	"P": 997.25	"F": 2}
{"v": 1	"t": 1335013	"P": 999.75	"F": 2}
{"v": 1	"t": 1335033	"P": 996.75	"F": 2}
{"v": 1	"t": 1335053	"P": 994.25	"F": 3}
{"v": 1	"t": 1335074	"P": 998.75	"F": 3}
{"v": 1	"t": 1335094	"P": 998.75	"F": 2}
{"v": 1	"t": 1335115	"P": 996.0	"F": 2}
{"v": 1	"t": 1335135	"P": 998.5	"F": 2}
{"v": 1	"t": 1335155	"P": 1000.5	"F": 2}
{"v": 1	"t": 1335176	"P": 997.25	"F": 2}
{"v": 1	"t": 1335196	"P": 994.0	"F": 1}
{"v": 1	"t": 1335216	"P": 1001.75	"F": 1}
{"v": 1	"t": 1335237	"P": 997.75	"F": 1}
{"v": 1	"t": 1335257	"P": 995.25	"F": 1}
{"v": 1	"t": 1335277	"P": 998.75	"F": 1}
{"v": 1	"t": 1335298	"P": 998.0	"F": 1}
{"v": 1	"t": 1335318	"P": 994.75	"F": 1}
{"v": 1	"t": 1335339	"P": 997.75	"F": 1}
{"v": 1	"t": 1335359	"P": 1001.0	"F": 1}
{"v": 1	"t": 1335379	"P": 996.0	"F": 1}
{"v": 1	"t": 1335400	"P": 996.5	"F": 1}
{"v": 1	"t": 1335420	"P": 999.25	"F": 1}
{"v": 1	"t": 1335441	"P": 997.25	"F": 1}
{"v": 1	"t": 1335461	"P": 995.25	"F": 1}
{"v": 1	"t": 1335481	"P": 1000.75	"F": 1}
{"v": 1	"t": 1335502	"P": 998.5	"F": 1}
{"v": 1	"t": 1335522	"P": 995.25	"F": 1}
{"v": 1	"t": 1335542	"P": 998.75	"F": 1}
{"v": 1	"t": 1335563	"P": 999.75	"F": 1}
{"v": 1	"t": 1335583	"P": 996.0	"F": 1}
{"v": 1	"t": 1335604	"P": 997.0	"F": 1}
{"v": 1	"t": 1335624	"P": 1001.0	"F": 1	"C": 45.125	"D": 3250	"sn": 54091929832280	"file": "/data/device_log/data0000.out"}
{"v": 1	"t": 1335644	"P": 997.75	"F": 1}
{"v": 1	"t": 1335665	"P": 995.75	"F": 1}
{"v": 1	"t": 1335685	"P": 1000.75	"F": 1}
{"v": 1	"t": 1335705	"P": 998.5	"F": 1}
{"v": 1	"t": 1335726	"P": 996.0	"F": 1}
{"v": 1	"t": 1335746	"P": 996.75	"F": 1}
{"v": 1	"t": 1335767	"P": 1002.0	"F": 1}
{"v": 1	"t": 1335787	"P": 996.5	"F": 1}
{"v": 1	"t": 1335807	"P": 996.5	"F": 1}
{"v": 1	"t": 1335828	"P": 1000.0	"F": 1}
{"v": 1	"t": 1335848	"P": 998.25	"F": 1}
{"v": 1	"t": 1335868	"P": 996.25	"F": 2}
{"v": 1	"t": 1335889	"P": 998.25	"F": 1}
{"v": 1	"t": 1335909	"P": 996.25	"F": 2}
{"v": 1	"t": 1335929	"P": 996.25	"F": 2}
{"v": 1	"t": 1335950	"P": 995.75	"F": 2}
{"v": 1	"t": 1335970	"P": 1000.75	"F": 2}
{"v": 1	"t": 1335991	"P": 999.0	"F": 2}
{"v": 1	"t": 1336011	"P": 994.75	"F": 2}
{"v": 1	"t": 1336031	"P": 1000.75	"F": 2}
{"v": 1	"t": 1336052	"P": 999.5	"F": 1}
{"v": 1	"t": 1336072	"P": 993.75	"F": 1}
{"v": 1	"t": 1336093	"P": 998.75	"F": 1}
{"v": 1	"t": 1336113	"P": 1000.75	"F": 1}
{"v": 1	"t": 1336133	"P": 996.25	"F": 1}
{"v": 1	"t": 1336154	"P": 998.25	"F": 1}
{"v": 1	"t": 1336174	"P": 998.25	"F": 1}
{"v": 1	"t": 1336195	"P": 994.25	"F": 1}
{"v": 1	"t": 1336215	"P": 999.5	"F": 1}
{"v": 1	"t": 1336235	"P": 998.5	"F": 1}
{"v": 1	"t": 1336256	"P": 995.75	"F": 1}
{"v": 1	"t": 1336276	"P": 996.5	"F": 1}
{"v": 1	"t": 1336297	"P": 998.75	"F": 1}
{"v": 1	"t": 1336317	"P": 995.5	"F": 1}
{"v": 1	"t": 1336337	"P": 1000.25	"F": 1}
{"v": 1	"t": 1336358	"P": 1000.25	"F": 1}
{"v": 1	"t": 1336378	"P": 997.0	"F": 1}
{"v": 1	"t": 1336399	"P": 996.75	"F": 1}
{"v": 1	"t": 1336419	"P": 1000.5	"F": 1}
{"v": 1	"t": 1336439	"P": 998.25	"F": 1}
{"v": 1	"t": 1336460	"P": 998.0	"F": 1}
{"v": 1	"t": 1336480	"P": 1002.25	"F": 1}
{"v": 1	"t": 1336501	"P": 996.75	"F": 2}
{"v": 1	"t": 1336521	"P": 995.75	"F": 1}
{"v": 1	"t": 1336541	"P": 1000.5	"F": 2}
{"v": 1	"t": 1336562	"P": 999.75	"F": 2}
{"v": 1	"t": 1336582	"P": 994.5	"F": 2}
{"v": 1	"t": 1336602	"P": 999.25	"F": 2}
{"v": 1	"t": 1336623	"P": 998.25	"F": 2}
{"v": 1	"t": 1336643	"P": 995.0	"F": 2	"C": 45.13	"D": 3250	"sn": 54091929832280	"file": "/data/device_log/data0000.out"}
{"v": 1	"t": 1336664	"P": 995.0	"F": 1}
{"v": 1	"t": 1336684	"P": 1002.5	"F": 1}
{"v": 1	"t": 1336704	"P": 999.0	"F": 1}
{"v": 1	"t": 1336725	"P": 995.0	"F": 1}
{"v": 1	"t": 1336745	"P": 1000.25	"F": 1}
{"v": 1	"t": 1336765	"P": 999.0	"F": 1}
{"v": 1	"t": 1336786	"P": 996.5	"F": 1}
{"v": 1	"t": 1336806	"P": 997.0	"F": 1}
{"v": 1	"t": 1336826	"P": 1001.5	"F": 1}
{"v": 1	"t": 1336847	"P": 995.5	"F": 1}
{"v": 1	"t": 1336867	"P": 996.25	"F": 1}
{"v": 1	"t": 1336888	"P": 999.5	"F": 1}
{"v": 1	"t": 1336908	"P": 996.75	"F": 1}
{"v": 1	"t": 1336928	"P": 995.0	"F": 1}
{"v": 1	"t": 1336949	"P": 997.5	"F": 1}
{"v": 1	"t": 1336969	"P": 999.5	"F": 1}
{"v": 1	"t": 1336989	"P": 995.75	"F": 1}
{"v": 1	"t": 1337010	"P": 998.0	"F": 1}
{"v": 1	"t": 1337031	"P": 997.0	"F": 1}
{"v": 1	"t": 1337051	"P": 996.25	"F": 1}
{"v": 1	"t": 1337071	"P": 1000.75	"F": 1}
{"v": 1	"t": 1337092	"P": 996.5	"F": 1}
{"v": 1	"t": 1337112	"P": 994.0	"F": 1}
{"v": 1	"t": 1337133	"P": 1000.75	"F": 1}
{"v": 1	"t": 1337153	"P": 997.75	"F": 1}
{"v": 1	"t": 1337173	"P": 995.75	"F": 1}
{"v": 1	"t": 1337194	"P": 999.5	"F": 1}
{"v": 1	"t": 1337214	"P": 999.75	"F": 1}
{"v": 1	"t": 1337234	"P": 995.75	"F": 1}
{"v": 1	"t": 1337255	"P": 998.0	"F": 1}
{"v": 1	"t": 1337275	"P": 1000.5	"F": 1}
{"v": 1	"t": 1337296	"P": 997.0	"F": 1}
{"v": 1	"t": 1337316	"P": 994.5	"F": 1}
{"v": 1	"t": 1337336	"P": 1002.0	"F": 1}
{"v": 1	"t": 1337357	"P": 998.75	"F": 1}
{"v": 1	"t": 1337377	"P": 994.25	"F": 1}
{"v": 1	"t": 1337397	"P": 996.25	"F": 1}
{"v": 1	"t": 1337418	"P": 1001.0	"F": 1}
{"v": 1	"t": 1337438	"P": 996.0	"F": 1}
{"v": 1	"t": 1337458	"P": 995.0	"F": 1}
{"v": 1	"t": 1337479	"P": 999.25	"F": 1}
{"v": 1	"t": 1337499	"P": 998.25	"F": 1}
{"v": 1	"t": 1337520	"P": 995.0	"F": 1}
{"v": 1	"t": 1337540	"P": 999.0	"F": 1}
{"v": 1	"t": 1337560	"P": 1000.75	"F": 1}
{"v": 1	"t": 1337581	"P": 995.5	"F": 1}
{"v": 1	"t": 1337601	"P": 996.0	"F": 1}
{"v": 1	"t": 1337621	"P": 1002.5	"F": 1}
{"v": 1	"t": 1337642	"P": 997.75	"F": 1}
{"v": 1	"t": 1337662	"P": 995.75	"F": 1	"C": 45.12	"D": 3250	"sn": 54091929832280	"file": "/data/device_log/data0000.out"}
{"v": 1	"t": 1337683	"P": 999.25	"F": 1}
{"v": 1	"t": 1337703	"P": 998.0	"F": 2}
{"v": 1	"t": 1337723	"P": 995.75	"F": 1}
{"v": 1	"t": 1337744	"P": 998.75	"F": 2}
{"v": 1	"t": 1337764	"P": 999.75	"F": 2}
{"v": 1	"t": 1337784	"P": 995.75	"F": 2}
{"v": 1	"t": 1337805	"P": 997.0	"F": 1}
{"v": 1	"t": 1337825	"P": 1000.0	"F": 2}
{"v": 1	"t": 1337846	"P": 996.5	"F": 2}
{"v": 1	"t": 1337866	"P": 996.75	"F": 2}
{"v": 1	"t": 1337886	"P": 1001.25	"F": 2}
{"v": 1	"t": 1337907	"P": 998.75	"F": 2}
{"v": 1	"t": 1337927	"P": 995.5	"F": 2}
{"v": 1	"t": 1337947	"P": 998.25	"F": 1}
{"v": 1	"t": 1337968	"P": 1000.25	"F": 2}
{"v": 1	"t": 1337988	"P": 996.5	"F": 2}
{"v": 1	"t": 1338009	"P": 996.25	"F": 2}
{"v": 1	"t": 1338029	"P": 1000.5	"F": 2}
{"v": 1	"t": 1338049	"P": 997.75	"F": 2}
{"v": 1	"t": 1338070	"P": 994.5	"F": 2}
{"v": 1	"t": 1338090	"P": 999.0	"F": 2}
{"v": 1	"t": 1338110	"P": 999.5	"F": 2}
{"v": 1	"t": 1338131	"P": 995.75	"F": 2}
{"v": 1	"t": 1338151	"P": 995.75	"F": 2}
{"v": 1	"t": 1338171	"P": 1000.75	"F": 2}
{"v": 1	"t": 1338192	"P": 998.75	"F": 2}
{"v": 1	"t": 1338212	"P": 996.25	"F": 1}
{"v": 1	"t": 1338233	"P": 1001.0	"F": 1}
{"v": 1	"t": 1338253	"P": 998.25	"F": 1}
{"v": 1	"t": 1338273	"P": 993.5	"F": 1}
{"v": 1	"t": 1338294	"P": 996.0	"F": 1}
{"v": 1	"t": 1338314	"P": 1002.25	"F": 2}
{"v": 1	"t": 1338334	"P": 997.0	"F": 1}
{"v": 1	"t": 1338355	"P": 995.25	"F": 1}
{"v": 1	"t": 1338375	"P": 1000.0	"F": 1}
{"v": 1	"t": 1338396	"P": 996.25	"F": 1}
{"v": 1	"t": 1338416	"P": 994.0	"F": 1}
{"v": 1	"t": 1338436	"P": 999.5	"F": 1}
{"v": 1	"t": 1338457	"P": 997.75	"F": 1}
{"v": 1	"t": 1338477	"P": 994.75	"F": 1}
{"v": 1	"t": 1338497	"P": 999.5	"F": 1}
{"v": 1	"t": 1338518	"P": 1000.0	"F": 1}
{"v": 1	"t": 1338538	"P": 994.75	"F": 1}
{"v": 1	"t": 1338559	"P": 995.75	"F": 1}
{"v": 1	"t": 1338579	"P": 1001.5	"F": 1}
{"v": 1	"t": 1338599	"P": 996.75	"F": 1}
{"v": 1	"t": 1338620	"P": 995.75	"F": 1}
{"v": 1	"t": 1338640	"P": 999.25	"F": 1}
{"v": 1	"t": 1338660	"P": 998.5	"F": 1}
{"v": 1	"t": 1338681	"P": 995.5	"F": 1	"C": 45.09	"D": 3250	"sn": 54091929832280	"file": "/data/device_log/data0000.out"}
{"v": 1	"t": 1338701	"P": 995.75	"F": 1}
{"v": 1	"t": 1338722	"P": 1001.5	"F": 1}
{"v": 1	"t": 1338742	"P": 997.25	"F": 1}
{"v": 1	"t": 1338762	"P": 996.25	"F": 1}
{"v": 1	"t": 1338783	"P": 1001.25	"F": 1}
{"v": 1	"t": 1338803	"P": 999.25	"F": 1}
{"v": 1	"t": 1338823	"P": 995.25	"F": 1}
{"v": 1	"t": 1338844	"P": 997.75	"F": 1}
{"v": 1	"t": 1338864	"P": 1000.0	"F": 1}
{"v": 1	"t": 1338884	"P": 996.25	"F": 1}
{"v": 1	"t": 1338905	"P": 994.5	"F": 1}
{"v": 1	"t": 1338925	"P": 1000.0	"F": 1}
{"v": 1	"t": 1338946	"P": 997.5	"F": 1}
{"v": 1	"t": 1338966	"P": 995.0	"F": 1}
{"v": 1	"t": 1338986	"P": 999.75	"F": 1}
{"v": 1	"t": 1339007	"P": 998.5	"F": 1}
{"v": 1	"t": 1339027	"P": 996.5	"F": 1}
{"v": 1	"t": 1339048	"P": 998.75	"F": 1}
{"v": 1	"t": 1339068	"P": 998.5	"F": 1}
{"v": 1	"t": 1339088	"P": 993.5	"F": 1}
{"v": 1	"t": 1339109	"P": 998.25	"F": 1}
{"v": 1	"t": 1339129	"P": 999.75	"F": 1}
{"v": 1	"t": 1339149	"P": 995.5	"F": 1}
{"v": 1	"t": 1339170	"P": 998.0	"F": 1}
{"v": 1	"t": 1339190	"P": 1001.75	"F": 1}
{"v": 1	"t": 1339211	"P": 998.0	"F": 1}
{"v": 1	"t": 1339231	"P": 996.5	"F": 1}
{"v": 1	"t": 1339251	"P": 1001.25	"F": 1}
{"v": 1	"t": 1339272	"P": 998.0	"F": 2}
{"v": 1	"t": 1339292	"P": 993.75	"F": 2}
{"v": 1	"t": 1339312	"P": 999.0	"F": 1}
{"v": 1	"t": 1339333	"P": 1000.0	"F": 1}
{"v": 1	"t": 1339353	"P": 997.0	"F": 1}
{"v": 1	"t": 1339373	"P": 996.75	"F": 1}
{"v": 1	"t": 1339394	"P": 1000.75	"F": 1}
{"v": 1	"t": 1339414	"P": 997.5	"F": 1}
{"v": 1	"t": 1339435	"P": 994.5	"F": 1}
{"v": 1	"t": 1339455	"P": 999.25	"F": 1}
{"v": 1	"t": 1339475	"P": 1001.0	"F": 1}
{"v": 1	"t": 1339496	"P": 996.5	"F": 1}
{"v": 1	"t": 1339516	"P": 997.25	"F": 1}
{"v": 1	"t": 1339536	"P": 1001.75	"F": 1}
{"v": 1	"t": 1339557	"P": 997.0	"F": 1}
{"v": 1	"t": 1339577	"P": 995.0	"F": 1}
{"v": 1	"t": 1339598	"P": 1000.25	"F": 1}
{"v": 1	"t": 1339618	"P": 1000.0	"F": 1}
{"v": 1	"t": 1339638	"P": 997.0	"F": 1}
{"v": 1	"t": 1339659	"P": 996.75	"F": 1}
{"v": 1	"t": 1339679	"P": 998.0	"F": 1}
{"v": 1	"t": 1339700	"P": 995.0	"F": 1	"C": 45.125	"D": 3250	"sn": 54091929832280	"file": "/data/device_log/data0000.out"}
{"v": 1	"t": 1339720	"P": 1000.25	"F": 1}
{"v": 1	"t": 1339740	"P": 999.75	"F": 1}
{"v": 1	"t": 1339761	"P": 996.5	"F": 1}
{"v": 1	"t": 1339781	"P": 995.25	"F": 1}
{"v": 1	"t": 1339801	"P": 1000.5	"F": 1}
{"v": 1	"t": 1339822	"P": 995.0	"F": 1}
{"v": 1	"t": 1339842	"P": 994.75	"F": 1}
{"v": 1	"t": 1339863	"P": 1001.75	"F": 0}
{"v": 1	"t": 1339883	"P": 997.0	"F": 1}
{"v": 1	"t": 1339903	"P": 995.25	"F": 0}
{"v": 1	"t": 1339924	"P": 1000.0	"F": 0}
{"v": 1	"t": 1339944	"P": 997.5	"F": 0}
{"v": 1	"t": 1339965	"P": 996.75	"F": 0}
{"v": 1	"t": 1339985	"P": 1000.25	"F": 0}
{"v": 1	"t": 1340006	"P": 998.25	"F": 0}
{"v": 1	"t": 1340026	"P": 996.5	"F": 0}
{"v": 1	"t": 1340046	"P": 1000.75	"F": 0}
{"v": 1	"t": 1340067	"P": 998.25	"F": 0}
{"v": 1	"t": 1340087	"P": 996.0	"F": 1}
{"v": 1	"t": 1340107	"P": 999.75	"F": 1}
{"v": 1	"t": 1340128	"P": 1001.25	"F": 1}
{"v": 1	"t": 1340148	"P": 996.25	"F": 1}
{"v": 1	"t": 1340169	"P": 997.5	"F": 1}
{"v": 1	"t": 1340189	"P": 1001.25	"F": 1}
{"v": 1	"t": 1340209	"P": 997.5	"F": 1}
{"v": 1	"t": 1340230	"P": 995.0	"F": 1}
{"v": 1	"t": 1340250	"P": 999.5	"F": 1}
{"v": 1	"t": 1340270	"P": 999.0	"F": 1}
{"v": 1	"t": 1340291	"P": 996.5	"F": 1}
{"v": 1	"t": 1340311	"P": 996.5	"F": 2}
{"v": 1	"t": 1340331	"P": 1000.25	"F": 2}
{"v": 1	"t": 1340352	"P": 997.0	"F": 2}
{"v": 1	"t": 1340372	"P": 996.25	"F": 2}
{"v": 1	"t": 1340393	"P": 999.0	"F": 1}
{"v": 1	"t": 1340413	"P": 1000.25	"F": 2}
{"v": 1	"t": 1340433	"P": 996.0	"F": 1}
{"v": 1	"t": 1340454	"P": 996.75	"F": 2}
{"v": 1	"t": 1340474	"P": 999.0	"F": 1}
{"v": 1	"t": 1340494	"P": 995.5	"F": 2}
{"v": 1	"t": 1340515	"P": 997.75	"F": 1}
{"v": 1	"t": 1340535	"P": 1001.25	"F": 1}
{"v": 1	"t": 1340556	"P": 997.5	"F": 1}
{"v": 1	"t": 1340576	"P": 995.0	"F": 1}
{"v": 1	"t": 1340596	"P": 1001.0	"F": 2}
{"v": 1	"t": 1340617	"P": 998.0	"F": 1}
{"v": 1	"t": 1340637	"P": 995.0	"F": 1}
{"v": 1	"t": 1340657	"P": 999.25	"F": 1}
{"v": 1	"t": 1340678	"P": 999.75	"F": 1}
{"v": 1	"t": 1340698	"P": 996.0	"F": 1}
{"v": 1	"t": 1340719	"P": 995.25	"F": 1	"C": 45.14	"D": 3250	"sn": 54091929832280	"file": "/data/device_log/data0000.out"}
{"v": 1	"t": 1340739	"P": 1001.0	"F": 1}
{"v": 1	"t": 1340759	"P": 996.5	"F": 1}
{"v": 1	"t": 1340780	"P": 995.0	"F": 1}
{"v": 1	"t": 1340800	"P": 1000.0	"F": 1}
{"v": 1	"t": 1340820	"P": 998.0	"F": 1}
{"v": 1	"t": 1340841	"P": 996.5	"F": 1}
{"v": 1	"t": 1340861	"P": 997.75	"F": 1}
{"v": 1	"t": 1340881	"P": 1001.0	"F": 1}
{"v": 1	"t": 1340902	"P": 995.75	"F": 1}
{"v": 1	"t": 1340922	"P": 995.75	"F": 1}
{"v": 1	"t": 1340943	"P": 1001.25	"F": 1}
{"v": 1	"t": 1340963	"P": 997.0	"F": 1}
{"v": 1	"t": 1340983	"P": 994.5	"F": 1}
{"v": 1	"t": 1341004	"P": 997.5	"F": 1}
{"v": 1	"t": 1341024	"P": 1001.0	"F": 1}
{"v": 1	"t": 1341044	"P": 996.75	"F": 1}
{"v": 1	"t": 1341065	"P": 996.0	"F": 1}
{"v": 1	"t": 1341085	"P": 1002.75	"F": 1}
{"v": 1	"t": 1341106	"P": 997.25	"F": 1}
{"v": 1	"t": 1341126	"P": 995.25	"F": 1}
{"v": 1	"t": 1341146	"P": 1002.25	"F": 1}
{"v": 1	"t": 1341167	"P": 996.75	"F": 2}
{"v": 1	"t": 1341187	"P": 993.75	"F": 1}
{"v": 1	"t": 1341208	"P": 1000.0	"F": 1}
{"v": 1	"t": 1341228	"P": 998.25	"F": 1}
{"v": 1	"t": 1341248	"P": 994.75	"F": 1}
{"v": 1	"t": 1341269	"P": 997.5	"F": 1}
{"v": 1	"t": 1341289	"P": 998.75	"F": 1}
{"v": 1	"t": 1341309	"P": 995.25	"F": 1}
{"v": 1	"t": 1341330	"P": 994.5	"F": 1}
{"v": 1	"t": 1341350	"P": 1001.75	"F": 1}
{"v": 1	"t": 1341370	"P": 997.5	"F": 1}
{"v": 1	"t": 1341391	"P": 994.5	"F": 1}
{"v": 1	"t": 1341411	"P": 999.25	"F": 1}
{"v": 1	"t": 1341432	"P": 1000.0	"F": 1}
{"v": 1	"t": 1341452	"P": 996.0	"F": 1}
{"v": 1	"t": 1341472	"P": 995.5	"F": 1}
{"v": 1	"t": 1341493	"P": 1003.25	"F": 1}
{"v": 1	"t": 1341513	"P": 998.75	"F": 1}
{"v": 1	"t": 1341533	"P": 995.25	"F": 1}
{"v": 1	"t": 1341554	"P": 998.75	"F": 1}
{"v": 1	"t": 1341574	"P": 998.75	"F": 1}
{"v": 1	"t": 1341594	"P": 996.25	"F": 1}
{"v": 1	"t": 1341615	"P": 996.25	"F": 1}
{"v": 1	"t": 1341635	"P": 1000.75	"F": 1}
{"v": 1	"t": 1341656	"P": 997.75	"F": 1}
{"v": 1	"t": 1341676	"P": 996.0	"F": 1}
{"v": 1	"t": 1341696	"P": 1000.0	"F": 1}
{"v": 1	"t": 1341717	"P": 998.0	"F": 1}
{"v": 1	"t": 1341737	"P": 996.0	"F": 1	"C": 45.11	"D": 3250	"sn": 54091929832280	"file": "/data/device_log/data0000.out"}
{"v": 1	"t": 1341757	"P": 996.75	"F": 1}
{"v": 1	"t": 1341778	"P": 1000.5	"F": 1}
{"v": 1	"t": 1341798	"P": 995.25	"F": 1}
{"v": 1	"t": 1341819	"P": 997.75	"F": 1}
{"v": 1	"t": 1341839	"P": 1000.25	"F": 1}
{"v": 1	"t": 1341859	"P": 996.5	"F": 1}
{"v": 1	"t": 1341880	"P": 995.25	"F": 1}
{"v": 1	"t": 1341900	"P": 1001.5	"F": 1}
{"v": 1	"t": 1341921	"P": 998.75	"F": 1}
{"v": 1	"t": 1341941	"P": 993.5	"F": 1}
{"v": 1	"t": 1341961	"P": 1000.5	"F": 1}
{"v": 1	"t": 1341982	"P": 999.75	"F": 1}
{"v": 1	"t": 1342002	"P": 996.25	"F": 1}
{"v": 1	"t": 1342022	"P": 997.25	"F": 1}
{"v": 1	"t": 1342043	"P": 1001.0	"F": 1}
{"v": 1	"t": 1342063	"P": 998.0	"F": 1}
{"v": 1	"t": 1342083	"P": 994.75	"F": 1}
{"v": 1	"t": 1342104	"P": 999.75	"F": 1}
{"v": 1	"t": 1342124	"P": 997.75	"F": 1}
{"v": 1	"t": 1342145	"P": 994.75	"F": 1}
{"v": 1	"t": 1342165	"P": 997.0	"F": 1}
{"v": 1	"t": 1342185	"P": 1000.75	"F": 1}
{"v": 1	"t": 1342206	"P": 994.0	"F": 1}
{"v": 1	"t": 1342226	"P": 995.25	"F": 1}
{"v": 1	"t": 1342246	"P": 1001.5	"F": 1}
{"v": 1	"t": 1342267	"P": 996.5	"F": 1}
{"v": 1	"t": 1342287	"P": 995.0	"F": 1}
{"v": 1	"t": 1342307	"P": 998.0	"F": 1}
{"v": 1	"t": 1342328	"P": 999.25	"F": 1}
{"v": 1	"t": 1342348	"P": 995.0	"F": 1}
{"v": 1	"t": 1342369	"P": 994.5	"F": 1}
{"v": 1	"t": 1342389	"P": 1000.25	"F": 1}
{"v": 1	"t": 1342409	"P": 998.0	"F": 1}
{"v": 1	"t": 1342430	"P": 996.75	"F": 1}
{"v": 1	"t": 1342450	"P": 1000.0	"F": 1}
{"v": 1	"t": 1342471	"P": 997.0	"F": 1}
{"v": 1	"t": 1342491	"P": 996.0	"F": 1}
{"v": 1	"t": 1342511	"P": 1000.5	"F": 1}
{"v": 1	"t": 1342532	"P": 998.75	"F": 1}
{"v": 1	"t": 1342552	"P": 996.25	"F": 1}
{"v": 1	"t": 1342573	"P": 1001.0	"F": 1}
{"v": 1	"t": 1342593	"P": 1000.0	"F": 1}
{"v": 1	"t": 1342613	"P": 996.5	"F": 1}
{"v": 1	"t": 1342634	"P": 996.0	"F": 1}
{"v": 1	"t": 1342654	"P": 1000.75	"F": 1}
{"v": 1	"t": 1342674	"P": 996.0	"F": 1}
{"v": 1	"t": 1342695	"P": 995.5	"F": 1}
{"v": 1	"t": 1342715	"P": 1001.0	"F": 1}
{"v": 1	"t": 1342735	"P": 996.5	"F": 1}
{"v": 1	"t": 1342756	"P": 994.25	"F": 2	"C": 45.135	"D": 3250	"sn": 54091929832280	"file": "/data/device_log/data0000.out"}
{"v": 1	"t": 1342776	"P": 999.75	"F": 1}
{"v": 1	"t": 1342797	"P": 999.5	"F": 1}
{"v": 1	"t": 1342817	"P": 996.25	"F": 1}
{"v": 1	"t": 1342837	"P": 997.25	"F": 1}
{"v": 1	"t": 1342858	"P": 1002.25	"F": 1}
{"v": 1	"t": 1342878	"P": 996.5	"F": 2}
{"v": 1	"t": 1342898	"P": 994.75	"F": 1}
{"v": 1	"t": 1342919	"P": 999.5	"F": 1}
{"v": 1	"t": 1342939	"P": 997.5	"F": 1}
{"v": 1	"t": 1342960	"P": 994.0	"F": 2}
{"v": 1	"t": 1342980	"P": 997.75	"F": 2}
{"v": 1	"t": 1343000	"P": 1001.0	"F": 2}
{"v": 1	"t": 1343021	"P": 995.5	"F": 1}
{"v": 1	"t": 1343041	"P": 994.5	"F": 1}
{"v": 1	"t": 1343061	"P": 1003.5	"F": 1}
{"v": 1	"t": 1343082	"P": 998.5	"F": 1}
{"v": 1	"t": 1343102	"P": 996.0	"F": 1}
{"v": 1	"t": 1343123	"P": 1001.0	"F": 2}
{"v": 1	"t": 1343143	"P": 999.0	"F": 1}
{"v": 1	"t": 1343163	"P": 993.5	"F": 2}
{"v": 1	"t": 1343184	"P": 998.25	"F": 1}
{"v": 1	"t": 1343204	"P": 999.5	"F": 1}
{"v": 1	"t": 1343224	"P": 992.75	"F": 1}
{"v": 1	"t": 1343245	"P": 997.25	"F": 2}
{"v": 1	"t": 1343265	"P": 1000.5	"F": 1}
{"v": 1	"t": 1343286	"P": 996.0	"F": 1}
{"v": 1	"t": 1343306	"P": 995.0	"F": 1}
{"v": 1	"t": 1343327	"P": 999.5	"F": 1}
{"v": 1	"t": 1343347	"P": 996.75	"F": 1}
{"v": 1	"t": 1343367	"P": 995.5	"F": 2}
{"v": 1	"t": 1343388	"P": 999.75	"F": 1}
{"v": 1	"t": 1343408	"P": 997.0	"F": 1}
{"v": 1	"t": 1343428	"P": 994.5	"F": 1}
{"v": 1	"t": 1343449	"P": 1001.5	"F": 1}
{"v": 1	"t": 1343469	"P": 998.0	"F": 1}
{"v": 1	"t": 1343490	"P": 994.75	"F": 1}
{"v": 1	"t": 1343510	"P": 1000.5	"F": 1}
{"v": 1	"t": 1343530	"P": 997.5	"F": 1}
{"v": 1	"t": 1343551	"P": 995.5	"F": 1}
{"v": 1	"t": 1343571	"P": 998.0	"F": 1}
{"v": 1	"t": 1343592	"P": 1000.5	"F": 1}
{"v": 1	"t": 1343612	"P": 996.5	"F": 1}
{"v": 1	"t": 1343632	"P": 997.5	"F": 1}
{"v": 1	"t": 1343653	"P": 1000.25	"F": 1}
{"v": 1	"t": 1343673	"P": 997.25	"F": 1}
{"v": 1	"t": 1343694	"P": 995.75	"F": 1}
{"v": 1	"t": 1343714	"P": 1000.5	"F": 1}
{"v": 1	"t": 1343734	"P": 996.5	"F": 1}
{"v": 1	"t": 1343755	"P": 995.75	"F": 1}
{"v": 1	"t": 1343775	"P": 999.75	"F": 1	"C": 45.1	"D": 3250	"sn": 54091929832280	"file": "/data/device_log/data0000.out"}
{"v": 1	"t": 1343795	"P": 999.75	"F": 1}
{"v": 1	"t": 1343816	"P": 996.5	"F": 1}
{"v": 1	"t": 1343836	"P": 996.5	"F": 1}
{"v": 1	"t": 1343856	"P": 1000.25	"F": 1}
{"v": 1	"t": 1343877	"P": 996.5	"F": 1}
{"v": 1	"t": 1343897	"P": 994.25	"F": 1}
{"v": 1	"t": 1343918	"P": 1000.0	"F": 1}
{"v": 1	"t": 1343938	"P": 998.75	"F": 1}
{"v": 1	"t": 1343958	"P": 995.75	"F": 1}
{"v": 1	"t": 1343979	"P": 997.75	"F": 1}
{"v": 1	"t": 1343999	"P": 1001.0	"F": 2}
{"v": 1	"t": 1344019	"P": 996.0	"F": 1}
{"v": 1	"t": 1344040	"P": 996.0	"F": 1}
{"v": 1	"t": 1344060	"P": 1000.5	"F": 1}
{"v": 1	"t": 1344080	"P": 996.0	"F": 1}
{"v": 1	"t": 1344101	"P": 994.75	"F": 1}
{"v": 1	"t": 1344121	"P": 999.0	"F": 1}
{"v": 1	"t": 1344142	"P": 1000.0	"F": 1}
{"v": 1	"t": 1344162	"P": 997.0	"F": 1}
{"v": 1	"t": 1344182	"P": 997.5	"F": 1}
{"v": 1	"t": 1344203	"P": 999.5	"F": 1}
{"v": 1	"t": 1344223	"P": 996.25	"F": 1}
{"v": 1	"t": 1344244	"P": 996.25	"F": 1}
{"v": 1	"t": 1344264	"P": 1000.75	"F": 1}
{"v": 1	"t": 1344284	"P": 997.5	"F": 1}
{"v": 1	"t": 1344305	"P": 994.5	"F": 1}
{"v": 1	"t": 1344325	"P": 1000.0	"F": 1}
{"v": 1	"t": 1344345	"P": 999.0	"F": 1}
{"v": 1	"t": 1344366	"P": 994.0	"F": 1}
{"v": 1	"t": 1344386	"P": 999.25	"F": 1}
{"v": 1	"t": 1344407	"P": 1000.5	"F": 1}
{"v": 1	"t": 1344427	"P": 997.5	"F": 1}
{"v": 1	"t": 1344447	"P": 995.0	"F": 1}
{"v": 1	"t": 1344468	"P": 999.5	"F": 1}
{"v": 1	"t": 1344488	"P": 999.5	"F": 1}
{"v": 1	"t": 1344508	"P": 996.75	"F": 1}
{"v": 1	"t": 1344529	"P": 1000.0	"F": 2}
{"v": 1	"t": 1344549	"P": 999.25	"F": 0}
{"v": 1	"t": 1344569	"P": 995.0	"F": 0}
{"v": 1	"t": 1344590	"P": 995.5	"F": -1}
{"v": 1	"t": 1344610	"P": 1002.25	"F": -1}
{"v": 1	"t": 1344631	"P": 996.75	"F": -1}
{"v": 1	"t": 1344651	"P": 995.0	"F": 1}
{"v": 1	"t": 1344671	"P": 1001.25	"F": 2}
{"v": 1	"t": 1344692	"P": 1001.0	"F": 1}
{"v": 1	"t": 1344712	"P": 995.25	"F": -1}
{"v": 1	"t": 1344732	"P": 997.75	"F": 1}
{"v": 1	"t": 1344753	"P": 1001.0	"F": -1}
{"v": 1	"t": 1344773	"P": 998.0	"F": 0}
{"v": 1	"t": 1344794	"P": 998.5	"F": 0	"C": 45.075	"D": 3250	"sn": 54091929832280	"file": "/data/device_log/data0000.out"}
{"v": 1	"t": 1344814	"P": 1003.25	"F": 0}
{"v": 1	"t": 1344834	"P": 999.5	"F": 0}
{"v": 1	"t": 1344855	"P": 995.5	"F": 0}
{"v": 1	"t": 1344875	"P": 1002.75	"F": 1}
{"v": 1	"t": 1344895	"P": 1001.0	"F": 0}
{"v": 1	"t": 1344916	"P": 999.0	"F": 1}
{"v": 1	"t": 1344936	"P": 999.0	"F": 0}
{"v": 1	"t": 1344957	"P": 1003.25	"F": 1}
{"v": 1	"t": 1344977	"P": 1002.5	"F": -2}
{"v": 1	"t": 1344997	"P": 1001.0	"F": -3}
{"v": 1	"t": 1345018	"P": 1003.5	"F": -1}
{"v": 1	"t": 1345038	"P": 1002.0	"F": 0}
{"v": 1	"t": 1345058	"P": 999.5	"F": -1}
{"v": 1	"t": 1345079	"P": 1003.5	"F": 0}
{"v": 1	"t": 1345099	"P": 1001.75	"F": 0}
{"v": 1	"t": 1345120	"P": 1000.75	"F": 1}
{"v": 1	"t": 1345140	"P": 1001.0	"F": 0}
{"v": 1	"t": 1345160	"P": 1005.25	"F": 0}
{"v": 1	"t": 1345181	"P": 1002.5	"F": 1}
{"v": 1	"t": 1345201	"P": 999.0	"F": 1}
{"v": 1	"t": 1345221	"P": 1003.25	"F": 1}
{"v": 1	"t": 1345242	"P": 1004.25	"F": 1}
{"v": 1	"t": 1345262	"P": 998.25	"F": 1}
{"v": 1	"t": 1345282	"P": 1002.0	"F": 1}
{"v": 1	"t": 1345303	"P": 1004.75	"F": 0}
{"v": 1	"t": 1345323	"P": 999.0	"F": 1}
{"v": 1	"t": 1345344	"P": 1000.75	"F": 1}
{"v": 1	"t": 1345364	"P": 1005.5	"F": 1}
{"v": 1	"t": 1345384	"P": 1000.0	"F": 1}
{"v": 1	"t": 1345405	"P": 1000.25	"F": 1}
{"v": 1	"t": 1345425	"P": 1004.0	"F": 1}
{"v": 1	"t": 1345445	"P": 1003.5	"F": 1}
{"v": 1	"t": 1345466	"P": 1001.25	"F": 1}
{"v": 1	"t": 1345486	"P": 1001.25	"F": 1}
{"v": 1	"t": 1345507	"P": 1001.75	"F": 1}
{"v": 1	"t": 1345527	"P": 1000.25	"F": 1}
{"v": 1	"t": 1345547	"P": 1002.25	"F": 1}
{"v": 1	"t": 1345568	"P": 1006.25	"F": 1}
{"v": 1	"t": 1345588	"P": 1002.75	"F": 1}
{"v": 1	"t": 1345609	"P": 1000.75	"F": 1}
{"v": 1	"t": 1345629	"P": 1005.25	"F": 1}
{"v": 1	"t": 1345649	"P": 1002.25	"F": 1}
{"v": 1	"t": 1345670	"P": 998.0	"F": 1}
{"v": 1	"t": 1345690	"P": 1005.5	"F": 1}
{"v": 1	"t": 1345710	"P": 1003.0	"F": 1}
{"v": 1	"t": 1345731	"P": 1001.0	"F": 1}
{"v": 1	"t": 1345751	"P": 999.25	"F": 2}
{"v": 1	"t": 1345771	"P": 1004.75	"F": 1}
{"v": 1	"t": 1345792	"P": 1000.75	"F": 1}
{"v": 1	"t": 1345812	"P": 999.0	"F": 1	"C": 45.1	"D": 3250	"sn": 54091929832280	"file": "/data/device_log/data0000.out"}
{"v": 1	"t": 1345833	"P": 1005.5	"F": 1}
{"v": 1	"t": 1345853	"P": 1004.0	"F": 1}
{"v": 1	"t": 1345873	"P": 998.0	"F": 1}
{"v": 1	"t": 1345894	"P": 1003.0	"F": 1}
{"v": 1	"t": 1345914	"P": 1004.75	"F": 1}
{"v": 1	"t": 1345934	"P": 1002.0	"F": 1}
{"v": 1	"t": 1345955	"P": 1001.25	"F": 1}
{"v": 1	"t": 1345975	"P": 1003.75	"F": 1}
{"v": 1	"t": 1345996	"P": 1002.0	"F": 1}
{"v": 1	"t": 1346016	"P": 999.5	"F": 1}
{"v": 1	"t": 1346036	"P": 1003.75	"F": 1}
{"v": 1	"t": 1346057	"P": 1001.5	"F": 1}
{"v": 1	"t": 1346077	"P": 1000.5	"F": 2}
{"v": 1	"t": 1346098	"P": 1001.25	"F": 1}
{"v": 1	"t": 1346118	"P": 1004.25	"F": 1}
{"v": 1	"t": 1346138	"P": 1000.75	"F": 1}
{"v": 1	"t": 1346159	"P": 999.25	"F": 0}
{"v": 1	"t": 1346179	"P": 1005.25	"F": 1}
{"v": 1	"t": 1346199	"P": 1003.25	"F": 1}
{"v": 1	"t": 1346220	"P": 997.5	"F": 1}
{"v": 1	"t": 1346240	"P": 1005.25	"F": 1}
{"v": 1	"t": 1346260	"P": 1002.75	"F": 0}
{"v": 1	"t": 1346281	"P": 998.5	"F": 1}
{"v": 1	"t": 1346301	"P": 1002.75	"F": 2}
{"v": 1	"t": 1346322	"P": 1004.75	"F": 1}
{"v": 1	"t": 1346342	"P": 1000.0	"F": 1}
{"v": 1	"t": 1346362	"P": 1000.0	"F": 1}
{"v": 1	"t": 1346383	"P": 1007.5	"F": 1}
{"v": 1	"t": 1346403	"P": 1000.75	"F": 1}
{"v": 1	"t": 1346423	"P": 1000.0	"F": 1}
{"v": 1	"t": 1346444	"P": 1003.25	"F": 1}
{"v": 1	"t": 1346464	"P": 1005.0	"F": 1}
{"v": 1	"t": 1346484	"P": 1001.0	"F": 1}
{"v": 1	"t": 1346505	"P": 1001.75	"F": 1}
{"v": 1	"t": 1346525	"P": 1003.75	"F": 1}
{"v": 1	"t": 1346545	"P": 1002.5	"F": 1}
{"v": 1	"t": 1346566	"P": 1000.25	"F": 1}
{"v": 1	"t": 1346586	"P": 1003.25	"F": 1}
{"v": 1	"t": 1346607	"P": 1004.5	"F": 1}
{"v": 1	"t": 1346627	"P": 999.75	"F": 1}
{"v": 1	"t": 1346647	"P": 1000.25	"F": 1}
{"v": 1	"t": 1346668	"P": 1005.75	"F": 1}
{"v": 1	"t": 1346688	"P": 1002.5	"F": 1}
{"v": 1	"t": 1346708	"P": 1000.5	"F": 1}
{"v": 1	"t": 1346729	"P": 1004.5	"F": 1}
{"v": 1	"t": 1346749	"P": 1001.75	"F": 0}
{"v": 1	"t": 1346770	"P": 1001.5	"F": 1}
{"v": 1	"t": 1346790	"P": 1003.0	"F": 1}
{"v": 1	"t": 1346810	"P": 1005.75	"F": 1}
{"v": 1	"t": 1346831	"P": 1001.0	"F": 1	"C": 45.14	"D": 3250	"sn": 54091929832280	"file": "/data/device_log/data0000.out"}
{"v": 1	"t": 1346851	"P": 1001.5	"F": 1}
{"v": 1	"t": 1346872	"P": 1004.75	"F": 1}
{"v": 1	"t": 1346892	"P": 1001.25	"F": 1}
{"v": 1	"t": 1346912	"P": 1000.5	"F": 1}
{"v": 1	"t": 1346933	"P": 1004.75	"F": 1}
{"v": 1	"t": 1346953	"P": 999.5	"F": 1}
{"v": 1	"t": 1346974	"P": 1002.0	"F": 1}
{"v": 1	"t": 1346994	"P": 1006.0	"F": 1}
{"v": 1	"t": 1347014	"P": 998.5	"F": 1}
{"v": 1	"t": 1347035	"P": 1002.0	"F": 1}
{"v": 1	"t": 1347055	"P": 1003.25	"F": 1}
{"v": 1	"t": 1347075	"P": 1005.0	"F": 1}
{"v": 1	"t": 1347096	"P": 1001.5	"F": 1}
{"v": 1	"t": 1347116	"P": 998.5	"F": 1}
{"v": 1	"t": 1347136	"P": 1000.0	"F": 1}
{"v": 1	"t": 1347156	"P": 1006.25	"F": 2}
{"v": 1	"t": 1347177	"P": 1003.0	"F": 1}
{"v": 1	"t": 1347197	"P": 999.5	"F": 1}
{"v": 1	"t": 1347217	"P": 1002.5	"F": 1}
{"v": 1	"t": 1347238	"P": 1005.75	"F": 0}
{"v": 1	"t": 1347258	"P": 1001.75	"F": 1}
{"v": 1	"t": 1347278	"P": 998.75	"F": 1}
{"v": 1	"t": 1347298	"P": 1001.0	"F": 0}
{"v": 1	"t": 1347319	"P": 1006.5	"F": -1}
{"v": 1	"t": 1347339	"P": 1004.75	"F": -1}
{"v": 1	"t": 1347359	"P": 999.75	"F": -1}
{"v": 1	"t": 1347380	"P": 1001.25	"F": -1}
{"v": 1	"t": 1347400	"P": 1002.25	"F": -1}
{"v": 1	"t": 1347420	"P": 1006.5	"F": -1}
{"v": 1	"t": 1347441	"P": 1003.25	"F": -1}
{"v": 1	"t": 1347461	"P": 999.75	"F": 0}
{"v": 1	"t": 1347481	"P": 1002.0	"F": 0}
{"v": 1	"t": 1347501	"P": 1004.5	"F": 0}
{"v": 1	"t": 1347522	"P": 1002.0	"F": 0}
{"v": 1	"t": 1347542	"P": 1001.0	"F": 0}
{"v": 1	"t": 1347562	"P": 1000.75	"F": 0}
{"v": 1	"t": 1347583	"P": 1004.25	"F": 1}
{"v": 1	"t": 1347603	"P": 1001.5	"F": 1}
{"v": 1	"t": 1347623	"P": 1000.25	"F": 1}
{"v": 1	"t": 1347644	"P": 1000.75	"F": 1}
{"v": 1	"t": 1347664	"P": 1006.25	"F": 1}
{"v": 1	"t": 1347684	"P": 1003.5	"F": 1}
{"v": 1	"t": 1347704	"P": 1000.25	"F": 1}
{"v": 1	"t": 1347725	"P": 1001.0	"F": 1}
{"v": 1	"t": 1347745	"P": 1005.0	"F": 2}
{"v": 1	"t": 1347765	"P": 1003.25	"F": 1}
{"v": 1	"t": 1347786	"P": 1001.75	"F": 1}
{"v": 1	"t": 1347806	"P": 999.75	"F": 2}
{"v": 1	"t": 1347826	"P": 1004.75	"F": 2}
{"v": 1	"t": 1347847	"P": 1005.25	"F": 2	"C": 45.105	"D": 3250	"sn": 54091929832280	"file": "/data/device_log/data0000.out"}
{"v": 1	"t": 1347867	"P": 1000.25	"F": 1}
{"v": 1	"t": 1347887	"P": 1000.0	"F": 1}
{"v": 1	"t": 1347907	"P": 1004.5	"F": 2}
{"v": 1	"t": 1347928	"P": 1006.25	"F": 1}
{"v": 1	"t": 1347948	"P": 1001.75	"F": 1}
{"v": 1	"t": 1347968	"P": 999.0	"F": 2}
{"v": 1	"t": 1347989	"P": 1000.5	"F": 2}
{"v": 1	"t": 1348009	"P": 1007.0	"F": 1}
{"v": 1	"t": 1348029	"P": 1004.0	"F": 1}
{"v": 1	"t": 1348049	"P": 1000.0	"F": 2}
{"v": 1	"t": 1348070	"P": 1000.75	"F": 2}
{"v": 1	"t": 1348090	"P": 1005.0	"F": 1}
{"v": 1	"t": 1348110	"P": 1003.25	"F": 2}
{"v": 1	"t": 1348131	"P": 1000.0	"F": 1}
{"v": 1	"t": 1348151	"P": 999.0	"F": 1}
{"v": 1	"t": 1348171	"P": 1004.75	"F": 1}
{"v": 1	"t": 1348192	"P": 1004.25	"F": 1}
{"v": 1	"t": 1348212	"P": 1001.0	"F": 1}
{"v": 1	"t": 1348232	"P": 998.25	"F": 1}
{"v": 1	"t": 1348252	"P": 1003.0	"F": 1}
{"v": 1	"t": 1348273	"P": 1004.75	"F": 1}
{"v": 1	"t": 1348293	"P": 1002.75	"F": 1}
{"v": 1	"t": 1348313	"P": 998.25	"F": 1}
{"v": 1	"t": 1348334	"P": 1003.25	"F": 1}
{"v": 1	"t": 1348354	"P": 1005.25	"F": 1}
{"v": 1	"t": 1348374	"P": 1002.5	"F": 1}
{"v": 1	"t": 1348395	"P": 998.75	"F": 1}
{"v": 1	"t": 1348415	"P": 1003.75	"F": 1}
{"v": 1	"t": 1348435	"P": 1006.0	"F": 1}
{"v": 1	"t": 1348455	"P": 1001.5	"F": 1}
{"v": 1	"t": 1348476	"P": 998.0	"F": 1}
{"v": 1	"t": 1348496	"P": 1001.5	"F": 1}
{"v": 1	"t": 1348516	"P": 1005.25	"F": 1}
{"v": 1	"t": 1348537	"P": 1003.0	"F": 1}
{"v": 1	"t": 1348557	"P": 1000.0	"F": 1}
{"v": 1	"t": 1348577	"P": 999.75	"F": 1}
{"v": 1	"t": 1348597	"P": 1004.5	"F": 1}
{"v": 1	"t": 1348618	"P": 1004.0	"F": 1}
{"v": 1	"t": 1348638	"P": 1001.5	"F": 1}
{"v": 1	"t": 1348658	"P": 997.75	"F": 1}
{"v": 1	"t": 1348679	"P": 1001.75	"F": 1}
{"v": 1	"t": 1348699	"P": 1005.0	"F": 1}
{"v": 1	"t": 1348719	"P": 1003.25	"F": 1}
{"v": 1	"t": 1348739	"P": 999.75	"F": 1}
{"v": 1	"t": 1348760	"P": 999.75	"F": 1}
{"v": 1	"t": 1348780	"P": 1004.75	"F": 1}
{"v": 1	"t": 1348800	"P": 1004.5	"F": 1}
{"v": 1	"t": 1348821	"P": 1000.5	"F": 1}
{"v": 1	"t": 1348841	"P": 1000.75	"F": 1}
{"v": 1	"t": 1348861	"P": 1003.5	"F": 1	"C": 45.11	"D": 3250	"sn": 54091929832280	"file": "/data/device_log/data0000.out"}
{"v": 1	"t": 1348882	"P": 1003.5	"F": 1}
{"v": 1	"t": 1348902	"P": 1000.25	"F": 1}
{"v": 1	"t": 1348922	"P": 997.5	"F": 1}
{"v": 1	"t": 1348942	"P": 1003.5	"F": 1}
{"v": 1	"t": 1348963	"P": 1006.5	"F": 1}
{"v": 1	"t": 1348983	"P": 1001.25	"F": 1}
{"v": 1	"t": 1349003	"P": 999.0	"F": 1}
{"v": 1	"t": 1349024	"P": 1004.75	"F": 1}
{"v": 1	"t": 1349044	"P": 1004.0	"F": 1}
{"v": 1	"t": 1349064	"P": 1003.0	"F": 1}
{"v": 1	"t": 1349085	"P": 998.75	"F": 1}
{"v": 1	"t": 1349105	"P": 1003.5	"F": 1}
{"v": 1	"t": 1349125	"P": 1005.5	"F": 1}
{"v": 1	"t": 1349145	"P": 1002.0	"F": 1}
{"v": 1	"t": 1349166	"P": 998.0	"F": 1}
{"v": 1	"t": 1349186	"P": 1001.25	"F": 1}
{"v": 1	"t": 1349206	"P": 1005.25	"F": 1}
{"v": 1	"t": 1349227	"P": 1003.75	"F": 1}
{"v": 1	"t": 1349247	"P": 1000.75	"F": 2}
{"v": 1	"t": 1349267	"P": 1001.25	"F": 2}
{"v": 1	"t": 1349287	"P": 1005.25	"F": 2}
{"v": 1	"t": 1349308	"P": 1003.5	"F": 2}
{"v": 1	"t": 1349328	"P": 1001.5	"F": 2}
{"v": 1	"t": 1349348	"P": 999.5	"F": 2}
{"v": 1	"t": 1349369	"P": 1002.5	"F": 2}
{"v": 1	"t": 1349389	"P": 1005.75	"F": 2}
{"v": 1	"t": 1349409	"P": 1001.75	"F": 2}
{"v": 1	"t": 1349429	"P": 999.5	"F": 2}
{"v": 1	"t": 1349450	"P": 1001.0	"F": 2}
{"v": 1	"t": 1349470	"P": 1005.75	"F": 2}
{"v": 1	"t": 1349490	"P": 1003.5	"F": 2}
{"v": 1	"t": 1349511	"P": 1001.5	"F": 2}
{"v": 1	"t": 1349531	"P": 998.0	"F": 1}
{"v": 1	"t": 1349551	"P": 1006.0	"F": 1}
{"v": 1	"t": 1349572	"P": 1004.5	"F": 1}
{"v": 1	"t": 1349592	"P": 1002.0	"F": 1}
{"v": 1	"t": 1349612	"P": 998.75	"F": 1}
{"v": 1	"t": 1349633	"P": 1002.5	"F": 1}
{"v": 1	"t": 1349653	"P": 1002.25	"F": 1}
{"v": 1	"t": 1349673	"P": 999.0	"F": 1}
{"v": 1	"t": 1349693	"P": 1001.0	"F": 1}
{"v": 1	"t": 1349714	"P": 1004.25	"F": 1}
{"v": 1	"t": 1349734	"P": 1003.5	"F": 1}
{"v": 1	"t": 1349754	"P": 1000.25	"F": 1}
{"v": 1	"t": 1349775	"P": 998.25	"F": 1}
{"v": 1	"t": 1349795	"P": 1005.25	"F": 1}
{"v": 1	"t": 1349815	"P": 1003.25	"F": 1}
{"v": 1	"t": 1349836	"P": 1001.75	"F": 1}
{"v": 1	"t": 1349856	"P": 999.75	"F": 1}
{"v": 1	"t": 1349876	"P": 1001.5	"F": 1	"C": 45.115	"D": 3250	"sn": 54091929832280	"file": "/data/device_log/data0000.out"}
{"v": 1	"t": 1349896	"P": 1005.75	"F": 1}
{"v": 1	"t": 1349917	"P": 1003.0	"F": 1}
{"v": 1	"t": 1349937	"P": 1001.0	"F": 1}
{"v": 1	"t": 1349957	"P": 1001.25	"F": 1}
{"v": 1	"t": 1349978	"P": 1005.75	"F": 1}
{"v": 1	"t": 1349998	"P": 1003.0	"F": 1}
{"v": 1	"t": 1350018	"P": 1001.0	"F": 1}
{"v": 1	"t": 1350038	"P": 999.0	"F": 1}
{"v": 1	"t": 1350059	"P": 1004.75	"F": 1}
{"v": 1	"t": 1350079	"P": 1001.25	"F": 1}
{"v": 1	"t": 1350099	"P": 1001.75	"F": 1}
{"v": 1	"t": 1350120	"P": 999.25	"F": 1}
{"v": 1	"t": 1350140	"P": 1004.75	"F": 1}
{"v": 1	"t": 1350160	"P": 1005.25	"F": 1}
{"v": 1	"t": 1350181	"P": 1001.75	"F": 1}
{"v": 1	"t": 1350201	"P": 999.25	"F": 1}
{"v": 1	"t": 1350221	"P": 1002.0	"F": 1}
{"v": 1	"t": 1350241	"P": 1003.75	"F": 1}
{"v": 1	"t": 1350262	"P": 1002.0	"F": 1}
{"v": 1	"t": 1350282	"P": 998.75	"F": 1}
{"v": 1	"t": 1350302	"P": 1000.25	"F": 1}
{"v": 1	"t": 1350323	"P": 1006.5	"F": 1}
{"v": 1	"t": 1350343	"P": 1001.5	"F": 1}
{"v": 1	"t": 1350363	"P": 999.75	"F": 1}
{"v": 1	"t": 1350384	"P": 1002.5	"F": 1}
{"v": 1	"t": 1350404	"P": 1004.5	"F": 1}
{"v": 1	"t": 1350424	"P": 1003.0	"F": 1}
{"v": 1	"t": 1350444	"P": 998.75	"F": 1}
{"v": 1	"t": 1350465	"P": 999.75	"F": 1}
{"v": 1	"t": 1350485	"P": 1004.5	"F": 1}
{"v": 1	"t": 1350505	"P": 1002.75	"F": 1}
{"v": 1	"t": 1350526	"P": 999.25	"F": 1}
{"v": 1	"t": 1350546	"P": 1004.5	"F": 1}
{"v": 1	"t": 1350567	"P": 1004.25	"F": 1}
{"v": 1	"t": 1350587	"P": 1000.25	"F": 1}
{"v": 1	"t": 1350607	"P": 1001.5	"F": 1}
{"v": 1	"t": 1350628	"P": 1005.0	"F": 1}
{"v": 1	"t": 1350648	"P": 1002.75	"F": 1}
{"v": 1	"t": 1350668	"P": 1000.5	"F": 1}
{"v": 1	"t": 1350688	"P": 998.5	"F": 1}
{"v": 1	"t": 1350709	"P": 1005.75	"F": 1}
{"v": 1	"t": 1350729	"P": 1003.25	"F": 1}
{"v": 1	"t": 1350750	"P": 1001.0	"F": 1}
{"v": 1	"t": 1350770	"P": 1002.0	"F": 1}
{"v": 1	"t": 1350790	"P": 1005.25	"F": 1}
{"v": 1	"t": 1350810	"P": 1003.5	"F": 1}
{"v": 1	"t": 1350831	"P": 999.75	"F": 1}
{"v": 1	"t": 1350851	"P": 1000.5	"F": 1}
{"v": 1	"t": 1350871	"P": 1006.25	"F": 1}
{"v": 1	"t": 1350892	"P": 1003.5	"F": 1	"C": 45.135	"D": 3250	"sn": 54091929832280	"file": "/data/device_log/data0000.out"}
{"v": 1	"t": 1350912	"P": 999.0	"F": 1}
{"v": 1	"t": 1350932	"P": 1001.75	"F": 1}
{"v": 1	"t": 1350953	"P": 1005.75	"F": 1}
{"v": 1	"t": 1350973	"P": 1003.5	"F": 1}
{"v": 1	"t": 1350993	"P": 1000.0	"F": 1}
{"v": 1	"t": 1351014	"P": 1000.25	"F": 1}
{"v": 1	"t": 1351034	"P": 1005.25	"F": 1}
{"v": 1	"t": 1351054	"P": 1004.0	"F": 1}
{"v": 1	"t": 1351074	"P": 1000.5	"F": 1}
{"v": 1	"t": 1351095	"P": 1000.5	"F": 1}
{"v": 1	"t": 1351115	"P": 1006.0	"F": 1}
{"v": 1	"t": 1351135	"P": 1005.25	"F": 1}
{"v": 1	"t": 1351156	"P": 1000.75	"F": 1}
{"v": 1	"t": 1351176	"P": 1001.0	"F": 1}
{"v": 1	"t": 1351196	"P": 1002.0	"F": 1}
{"v": 1	"t": 1351216	"P": 1007.0	"F": 1}
{"v": 1	"t": 1351237	"P": 1002.25	"F": 1}
{"v": 1	"t": 1351257	"P": 998.75	"F": 1}
{"v": 1	"t": 1351277	"P": 1001.25	"F": 1}
{"v": 1	"t": 1351298	"P": 1006.0	"F": 1}
{"v": 1	"t": 1351318	"P": 1001.0	"F": 1}
{"v": 1	"t": 1351338	"P": 998.5	"F": 1}
{"v": 1	"t": 1351358	"P": 1000.25	"F": 1}
{"v": 1	"t": 1351379	"P": 1005.75	"F": 1}
{"v": 1	"t": 1351399	"P": 1002.5	"F": 1}
{"v": 1	"t": 1351419	"P": 1001.75	"F": 1}
{"v": 1	"t": 1351440	"P": 998.25	"F": 1}
{"v": 1	"t": 1351460	"P": 1002.25	"F": 1}
{"v": 1	"t": 1351480	"P": 1004.75	"F": 1}
{"v": 1	"t": 1351501	"P": 1000.5	"F": 1}
{"v": 1	"t": 1351521	"P": 998.75	"F": 1}
{"v": 1	"t": 1351541	"P": 1001.75	"F": 1}
{"v": 1	"t": 1351561	"P": 1004.0	"F": 1}
{"v": 1	"t": 1351582	"P": 1001.75	"F": 1}
{"v": 1	"t": 1351602	"P": 999.5	"F": 1}
{"v": 1	"t": 1351622	"P": 1002.75	"F": 1}
{"v": 1	"t": 1351643	"P": 1002.5	"F": 1}
{"v": 1	"t": 1351663	"P": 1001.5	"F": 1}
{"v": 1	"t": 1351683	"P": 998.0	"F": 1}
{"v": 1	"t": 1351704	"P": 1000.75	"F": 1}
{"v": 1	"t": 1351724	"P": 1006.5	"F": 1}
{"v": 1	"t": 1351744	"P": 1000.75	"F": 1}
{"v": 1	"t": 1351764	"P": 1000.0	"F": 1}
{"v": 1	"t": 1351785	"P": 1001.25	"F": 1}
{"v": 1	"t": 1351805	"P": 1005.0	"F": 1}
{"v": 1	"t": 1351825	"P": 1003.0	"F": 1}
{"v": 1	"t": 1351846	"P": 1000.75	"F": 1}
{"v": 1	"t": 1351866	"P": 1000.25	"F": 1}
{"v": 1	"t": 1351886	"P": 1003.0	"F": 1}
{"v": 1	"t": 1351906	"P": 1004.25	"F": 1	"C": 45.11	"D": 3250	"sn": 54091929832280	"file": "/data/device_log/data0000.out"}
{"v": 1	"t": 1351927	"P": 1001.5	"F": 1}
{"v": 1	"t": 1351947	"P": 1000.0	"F": 1}
{"v": 1	"t": 1351967	"P": 1002.0	"F": 1}
{"v": 1	"t": 1351988	"P": 1007.0	"F": 1}
{"v": 1	"t": 1352008	"P": 1000.0	"F": 1}
{"v": 1	"t": 1352028	"P": 997.5	"F": 1}
{"v": 1	"t": 1352049	"P": 1001.25	"F": 1}
{"v": 1	"t": 1352069	"P": 1006.0	"F": 1}
{"v": 1	"t": 1352089	"P": 1001.75	"F": 1}
{"v": 1	"t": 1352109	"P": 1000.5	"F": 1}
{"v": 1	"t": 1352130	"P": 999.5	"F": 1}
{"v": 1	"t": 1352150	"P": 1004.75	"F": 1}
{"v": 1	"t": 1352170	"P": 1004.0	"F": 1}
{"v": 1	"t": 1352191	"P": 999.5	"F": 1}
{"v": 1	"t": 1352211	"P": 998.75	"F": 1}
{"v": 1	"t": 1352231	"P": 1004.5	"F": 1}
{"v": 1	"t": 1352252	"P": 1004.25	"F": 1}
{"v": 1	"t": 1352272	"P": 1000.0	"F": 1}
{"v": 1	"t": 1352292	"P": 998.75	"F": 1}
{"v": 1	"t": 1352312	"P": 1003.75	"F": 1}
{"v": 1	"t": 1352333	"P": 1003.5	"F": 1}
{"v": 1	"t": 1352353	"P": 1002.75	"F": 1}
{"v": 1	"t": 1352373	"P": 999.0	"F": 1}
{"v": 1	"t": 1352394	"P": 1003.5	"F": 1}
{"v": 1	"t": 1352414	"P": 1004.25	"F": 1}
{"v": 1	"t": 1352434	"P": 1001.0	"F": 1}
{"v": 1	"t": 1352455	"P": 999.0	"F": 1}
{"v": 1	"t": 1352475	"P": 1002.25	"F": 1}
{"v": 1	"t": 1352495	"P": 1005.0	"F": 1}
{"v": 1	"t": 1352515	"P": 1001.75	"F": 1}
{"v": 1	"t": 1352536	"P": 1000.25	"F": 1}
{"v": 1	"t": 1352556	"P": 999.5	"F": 1}
{"v": 1	"t": 1352576	"P": 1005.25	"F": 1}
{"v": 1	"t": 1352597	"P": 1002.75	"F": 1}
{"v": 1	"t": 1352617	"P": 1002.75	"F": 1}
{"v": 1	"t": 1352637	"P": 999.0	"F": 1}
{"v": 1	"t": 1352657	"P": 1003.5	"F": 1}
{"v": 1	"t": 1352678	"P": 1004.75	"F": 1}
{"v": 1	"t": 1352698	"P": 1001.75	"F": 1}
{"v": 1	"t": 1352718	"P": 1001.25	"F": 1}
{"v": 1	"t": 1352739	"P": 1001.75	"F": 1}
{"v": 1	"t": 1352759	"P": 1004.75	"F": 1}
{"v": 1	"t": 1352779	"P": 1001.75	"F": 1}
{"v": 1	"t": 1352799	"P": 997.5	"F": 1}
{"v": 1	"t": 1352820	"P": 1001.25	"F": 1}
{"v": 1	"t": 1352840	"P": 1004.75	"F": 1}
{"v": 1	"t": 1352860	"P": 1004.25	"F": 1}
{"v": 1	"t": 1352881	"P": 1000.25	"F": 1}
{"v": 1	"t": 1352901	"P": 998.75	"F": 1}
{"v": 1	"t": 1352921	"P": 1004.5	"F": 1	"C": 45.09	"D": 3250	"sn": 54091929832280	"file": "/data/device_log/data0000.out"}
{"v": 1	"t": 1352942	"P": 1005.25	"F": 1}
{"v": 1	"t": 1352962	"P": 1000.25	"F": 1}
{"v": 1	"t": 1352982	"P": 998.5	"F": 1}
{"v": 1	"t": 1353003	"P": 1003.25	"F": 1}
{"v": 1	"t": 1353023	"P": 1001.5	"F": 2}
{"v": 1	"t": 1353043	"P": 999.75	"F": 1}
{"v": 1	"t": 1353063	"P": 999.5	"F": 1}
{"v": 1	"t": 1353084	"P": 1004.5	"F": 1}
{"v": 1	"t": 1353104	"P": 1006.75	"F": 1}
{"v": 1	"t": 1353124	"P": 1000.75	"F": 1}
{"v": 1	"t": 1353145	"P": 998.75	"F": 1}
{"v": 1	"t": 1353165	"P": 999.75	"F": 1}
{"v": 1	"t": 1353185	"P": 1006.0	"F": 1}
{"v": 1	"t": 1353205	"P": 1003.75	"F": 1}
{"v": 1	"t": 1353226	"P": 1000.75	"F": 1}
{"v": 1	"t": 1353246	"P": 1000.5	"F": 1}
{"v": 1	"t": 1353266	"P": 1003.75	"F": 1}
{"v": 1	"t": 1353287	"P": 1002.25	"F": 1}
{"v": 1	"t": 1353307	"P": 1000.75	"F": 1}
{"v": 1	"t": 1353327	"P": 999.25	"F": 1}
{"v": 1	"t": 1353347	"P": 1003.25	"F": 1}
{"v": 1	"t": 1353368	"P": 1005.0	"F": 1}
{"v": 1	"t": 1353388	"P": 1002.25	"F": 1}
{"v": 1	"t": 1353408	"P": 999.0	"F": 1}
{"v": 1	"t": 1353429	"P": 1000.0	"F": 1}
{"v": 1	"t": 1353449	"P": 1004.25	"F": 1}
{"v": 1	"t": 1353469	"P": 1004.75	"F": 1}
{"v": 1	"t": 1353489	"P": 1000.25	"F": 1}
{"v": 1	"t": 1353510	"P": 998.5	"F": 1}
{"v": 1	"t": 1353530	"P": 1004.0	"F": 1}
{"v": 1	"t": 1353550	"P": 1003.75	"F": 1}
{"v": 1	"t": 1353571	"P": 1000.0	"F": 1}
{"v": 1	"t": 1353591	"P": 999.0	"F": 1}
{"v": 1	"t": 1353611	"P": 1003.0	"F": 1}
{"v": 1	"t": 1353632	"P": 1004.75	"F": 1}
{"v": 1	"t": 1353652	"P": 1000.0	"F": 1}
{"v": 1	"t": 1353672	"P": 999.0	"F": 2}
{"v": 1	"t": 1353692	"P": 1005.5	"F": 1}
{"v": 1	"t": 1353713	"P": 1004.5	"F": 1}
{"v": 1	"t": 1353733	"P": 1001.75	"F": 1}
{"v": 1	"t": 1353753	"P": 999.0	"F": 1}
{"v": 1	"t": 1353774	"P": 1001.5	"F": 1}
{"v": 1	"t": 1353794	"P": 1007.25	"F": 1}
{"v": 1	"t": 1353814	"P": 1002.75	"F": 1}
{"v": 1	"t": 1353835	"P": 998.75	"F": 2}
{"v": 1	"t": 1353855	"P": 1003.0	"F": 1}
{"v": 1	"t": 1353875	"P": 1005.75	"F": 1}
{"v": 1	"t": 1353895	"P": 1003.5	"F": 1}
{"v": 1	"t": 1353916	"P": 1001.0	"F": 2}
{"v": 1	"t": 1353936	"P": 999.0	"F": 1	"C": 45.115	"D": 3250	"sn": 54091929832280	"file": "/data/device_log/data0000.out"}
{"v": 1	"t": 1353956	"P": 1003.75	"F": 1}
{"v": 1	"t": 1353977	"P": 1002.75	"F": 2}
{"v": 1	"t": 1353997	"P": 1001.5	"F": 1}
{"v": 1	"t": 1354017	"P": 999.5	"F": 1}
{"v": 1	"t": 1354037	"P": 1003.25	"F": 1}
{"v": 1	"t": 1354058	"P": 1006.25	"F": 1}
{"v": 1	"t": 1354078	"P": 1002.25	"F": 1}
{"v": 1	"t": 1354098	"P": 999.5	"F": 1}
{"v": 1	"t": 1354119	"P": 1001.75	"F": 1}
{"v": 1	"t": 1354139	"P": 1005.25	"F": 2}
{"v": 1	"t": 1354159	"P": 1005.0	"F": 2}
{"v": 1	"t": 1354179	"P": 1000.75	"F": 1}
{"v": 1	"t": 1354200	"P": 999.25	"F": 1}
{"v": 1	"t": 1354220	"P": 1004.0	"F": 2}
{"v": 1	"t": 1354240	"P": 1005.25	"F": 1}
{"v": 1	"t": 1354261	"P": 999.75	"F": 1}
{"v": 1	"t": 1354281	"P": 998.5	"F": 2}
{"v": 1	"t": 1354301	"P": 1002.5	"F": 1}
{"v": 1	"t": 1354321	"P": 1004.5	"F": 1}
{"v": 1	"t": 1354342	"P": 1001.5	"F": 1}
{"v": 1	"t": 1354362	"P": 999.25	"F": 1}
{"v": 1	"t": 1354382	"P": 1004.0	"F": 1}
{"v": 1	"t": 1354403	"P": 1004.25	"F": 1}
{"v": 1	"t": 1354423	"P": 1001.5	"F": 1}
{"v": 1	"t": 1354443	"P": 998.75	"F": 2}
{"v": 1	"t": 1354464	"P": 1003.5	"F": 2}
{"v": 1	"t": 1354484	"P": 1004.75	"F": 1}
{"v": 1	"t": 1354504	"P": 1001.0	"F": 1}
{"v": 1	"t": 1354525	"P": 998.75	"F": 1}
{"v": 1	"t": 1354545	"P": 1004.0	"F": 1}
{"v": 1	"t": 1354565	"P": 1004.25	"F": 1}
{"v": 1	"t": 1354586	"P": 1001.5	"F": 1}
{"v": 1	"t": 1354606	"P": 999.25	"F": 1}
{"v": 1	"t": 1354626	"P": 1003.25	"F": 1}
{"v": 1	"t": 1354647	"P": 1005.25	"F": 1}
{"v": 1	"t": 1354667	"P": 1001.0	"F": 1}
{"v": 1	"t": 1354687	"P": 1000.25	"F": 1}
{"v": 1	"t": 1354707	"P": 1004.0	"F": 1}
{"v": 1	"t": 1354728	"P": 1006.25	"F": 1}
{"v": 1	"t": 1354748	"P": 1002.0	"F": 1}
{"v": 1	"t": 1354768	"P": 998.5	"F": 1}
{"v": 1	"t": 1354789	"P": 1002.25	"F": 1}
{"v": 1	"t": 1354809	"P": 1004.5	"F": 1}
{"v": 1	"t": 1354829	"P": 1001.25	"F": 1}
{"v": 1	"t": 1354850	"P": 999.25	"F": 1}
{"v": 1	"t": 1354870	"P": 1003.25	"F": 1}
{"v": 1	"t": 1354890	"P": 1004.0	"F": 1}
{"v": 1	"t": 1354911	"P": 1000.0	"F": 1}
{"v": 1	"t": 1354931	"P": 998.75	"F": 1}
{"v": 1	"t": 1354951	"P": 1002.25	"F": 1	"C": 45.15	"D": 3250	"sn": 54091929832280	"file": "/data/device_log/data0000.out"}
{"v": 1	"t": 1354972	"P": 1003.25	"F": 1}
{"v": 1	"t": 1354992	"P": 1001.25	"F": 1}
{"v": 1	"t": 1355012	"P": 998.5	"F": 1}
{"v": 1	"t": 1355032	"P": 1005.5	"F": 1}
{"v": 1	"t": 1355053	"P": 1005.0	"F": 1}
{"v": 1	"t": 1355073	"P": 999.5	"F": 1}
{"v": 1	"t": 1355093	"P": 997.75	"F": 1}
{"v": 1	"t": 1355114	"P": 1003.75	"F": 1}
{"v": 1	"t": 1355134	"P": 1006.0	"F": 1}
{"v": 1	"t": 1355154	"P": 1002.25	"F": 1}
{"v": 1	"t": 1355174	"P": 1000.75	"F": 1}
{"v": 1	"t": 1355195	"P": 1001.5	"F": 1}
{"v": 1	"t": 1355215	"P": 1005.75	"F": 1}
{"v": 1	"t": 1355235	"P": 1004.25	"F": 1}
{"v": 1	"t": 1355256	"P": 999.75	"F": 1}
{"v": 1	"t": 1355276	"P": 999.0	"F": 1}
{"v": 1	"t": 1355296	"P": 1004.25	"F": 1}
{"v": 1	"t": 1355316	"P": 1005.0	"F": 1}
{"v": 1	"t": 1355337	"P": 1003.5	"F": 1}
{"v": 1	"t": 1355357	"P": 999.0	"F": 1}
{"v": 1	"t": 1355377	"P": 1000.0	"F": 1}
{"v": 1	"t": 1355398	"P": 1006.5	"F": 1}
{"v": 1	"t": 1355418	"P": 1003.75	"F": 1}
{"v": 1	"t": 1355438	"P": 999.5	"F": 1}
{"v": 1	"t": 1355458	"P": 1000.75	"F": 1}
{"v": 1	"t": 1355479	"P": 1006.5	"F": 1}
{"v": 1	"t": 1355499	"P": 1004.0	"F": 1}
{"v": 1	"t": 1355519	"P": 1000.25	"F": 1}
{"v": 1	"t": 1355540	"P": 1000.0	"F": 1}
{"v": 1	"t": 1355560	"P": 1003.5	"F": 1}
{"v": 1	"t": 1355580	"P": 1003.75	"F": 1}
{"v": 1	"t": 1355601	"P": 1000.75	"F": 1}
{"v": 1	"t": 1355621	"P": 999.0	"F": 2}
{"v": 1	"t": 1355641	"P": 1004.5	"F": 1}
{"v": 1	"t": 1355662	"P": 1003.5	"F": 1}
{"v": 1	"t": 1355682	"P": 1000.25	"F": 1}
{"v": 1	"t": 1355702	"P": 998.75	"F": 1}
{"v": 1	"t": 1355722	"P": 1003.75	"F": 1}
{"v": 1	"t": 1355743	"P": 1003.75	"F": 2}
{"v": 1	"t": 1355763	"P": 1002.25	"F": 2}
{"v": 1	"t": 1355783	"P": 1000.0	"F": 2}
{"v": 1	"t": 1355804	"P": 1001.25	"F": 2}
{"v": 1	"t": 1355824	"P": 1005.0	"F": 1}
{"v": 1	"t": 1355844	"P": 1002.0	"F": 1}
{"v": 1	"t": 1355864	"P": 1000.5	"F": 1}
{"v": 1	"t": 1355885	"P": 1001.75	"F": 1}
{"v": 1	"t": 1355905	"P": 1004.75	"F": 0}
{"v": 1	"t": 1355925	"P": 1003.0	"F": 0}
{"v": 1	"t": 1355946	"P": 1000.5	"F": 0}
{"v": 1	"t": 1355966	"P": 998.5	"F": 1	"C": 45.1	"D": 3250	"sn": 54091929832280	"file": "/data/device_log/data0000.out"}
{"v": 1	"t": 1355986	"P": 1003.75	"F": 1}
{"v": 1	"t": 1356007	"P": 1005.5	"F": 1}
{"v": 1	"t": 1356027	"P": 1001.25	"F": 1}
{"v": 1	"t": 1356047	"P": 998.75	"F": 1}
{"v": 1	"t": 1356067	"P": 1002.25	"F": 1}
{"v": 1	"t": 1356088	"P": 1006.0	"F": 1}
{"v": 1	"t": 1356108	"P": 1003.0	"F": 1}
{"v": 1	"t": 1356128	"P": 1000.25	"F": 1}
{"v": 1	"t": 1356149	"P": 1002.25	"F": 1}
{"v": 1	"t": 1356169	"P": 1007.25	"F": 1}
{"v": 1	"t": 1356189	"P": 1002.75	"F": 1}
{"v": 1	"t": 1356209	"P": 1000.0	"F": 1}
{"v": 1	"t": 1356230	"P": 999.0	"F": 1}
{"v": 1	"t": 1356250	"P": 1004.25	"F": 1}
{"v": 1	"t": 1356270	"P": 1003.5	"F": 1}
{"v": 1	"t": 1356291	"P": 1002.0	"F": 1}
{"v": 1	"t": 1356311	"P": 1000.75	"F": 1}
{"v": 1	"t": 1356331	"P": 1006.0	"F": 1}
{"v": 1	"t": 1356352	"P": 1005.0	"F": 1}
{"v": 1	"t": 1356372	"P": 999.0	"F": 1}
{"v": 1	"t": 1356392	"P": 1000.25	"F": 1}
{"v": 1	"t": 1356413	"P": 1006.25	"F": 1}
{"v": 1	"t": 1356433	"P": 1004.25	"F": 1}
{"v": 1	"t": 1356453	"P": 1000.5	"F": 1}
{"v": 1	"t": 1356473	"P": 1001.75	"F": 2}
{"v": 1	"t": 1356494	"P": 1004.75	"F": 2}
{"v": 1	"t": 1356514	"P": 1003.5	"F": 2}
{"v": 1	"t": 1356534	"P": 1000.5	"F": 1}
{"v": 1	"t": 1356555	"P": 999.25	"F": 1}
{"v": 1	"t": 1356575	"P": 1003.25	"F": 1}
{"v": 1	"t": 1356595	"P": 1004.75	"F": 1}
{"v": 1	"t": 1356615	"P": 1002.0	"F": 1}
{"v": 1	"t": 1356636	"P": 1000.5	"F": 1}
{"v": 1	"t": 1356656	"P": 1004.25	"F": 1}
{"v": 1	"t": 1356676	"P": 1005.0	"F": 2}
{"v": 1	"t": 1356697	"P": 1004.0	"F": 1}
{"v": 1	"t": 1356717	"P": 1000.75	"F": 1}
{"v": 1	"t": 1356737	"P": 1000.5	"F": 2}
{"v": 1	"t": 1356757	"P": 1003.0	"F": 1}
{"v": 1	"t": 1356778	"P": 1004.25	"F": 1}
{"v": 1	"t": 1356798	"P": 1003.0	"F": 1}
{"v": 1	"t": 1356818	"P": 999.5	"F": 1}
{"v": 1	"t": 1356839	"P": 1002.0	"F": 1}
{"v": 1	"t": 1356859	"P": 1005.75	"F": 1}
{"v": 1	"t": 1356879	"P": 1002.75	"F": 1}
{"v": 1	"t": 1356899	"P": 1002.0	"F": 1}
{"v": 1	"t": 1356920	"P": 1002.5	"F": 1}
{"v": 1	"t": 1356940	"P": 1004.5	"F": 1}
{"v": 1	"t": 1356960	"P": 1004.5	"F": 1}
{"v": 1	"t": 1356981	"P": 1000.0	"F": 1	"C": 45.135	"D": 3250	"sn": 54091929832280	"file": "/data/device_log/data0000.out"}
{"v": 1	"t": 1357001	"P": 1000.5	"F": 1}
{"v": 1	"t": 1357021	"P": 1005.25	"F": 1}
{"v": 1	"t": 1357042	"P": 1004.5	"F": 1}
{"v": 1	"t": 1357062	"P": 1000.25	"F": 2}
{"v": 1	"t": 1357082	"P": 1000.75	"F": 1}
{"v": 1	"t": 1357103	"P": 1003.5	"F": 1}
{"v": 1	"t": 1357123	"P": 1003.5	"F": 1}
{"v": 1	"t": 1357143	"P": 1000.75	"F": 2}
{"v": 1	"t": 1357163	"P": 999.0	"F": 1}
{"v": 1	"t": 1357184	"P": 1004.75	"F": 1}
{"v": 1	"t": 1357204	"P": 1006.25	"F": 1}
{"v": 1	"t": 1357224	"P": 1000.25	"F": 1}
{"v": 1	"t": 1357245	"P": 999.75	"F": 1}
{"v": 1	"t": 1357265	"P": 1002.25	"F": 1}
{"v": 1	"t": 1357285	"P": 1005.0	"F": 1}
{"v": 1	"t": 1357305	"P": 1001.5	"F": 1}
{"v": 1	"t": 1357326	"P": 1000.75	"F": 1}
{"v": 1	"t": 1357346	"P": 1000.75	"F": 1}
{"v": 1	"t": 1357366	"P": 1006.25	"F": 1}
{"v": 1	"t": 1357387	"P": 1003.5	"F": 1}
{"v": 1	"t": 1357407	"P": 999.75	"F": 1}
{"v": 1	"t": 1357427	"P": 997.25	"F": 1}
{"v": 1	"t": 1357447	"P": 1004.5	"F": 1}
{"v": 1	"t": 1357468	"P": 1005.5	"F": 1}
{"v": 1	"t": 1357488	"P": 1000.75	"F": 1}
{"v": 1	"t": 1357508	"P": 999.5	"F": 1}
{"v": 1	"t": 1357529	"P": 1000.25	"F": 1}
{"v": 1	"t": 1357549	"P": 1005.0	"F": 1}
{"v": 1	"t": 1357569	"P": 1002.5	"F": 1}
{"v": 1	"t": 1357589	"P": 1002.0	"F": 1}
{"v": 1	"t": 1357610	"P": 1000.25	"F": 1}
{"v": 1	"t": 1357630	"P": 1005.75	"F": 1}
{"v": 1	"t": 1357650	"P": 1004.25	"F": 1}
{"v": 1	"t": 1357671	"P": 1001.75	"F": 1}
{"v": 1	"t": 1357691	"P": 998.5	"F": 1}
{"v": 1	"t": 1357711	"P": 1004.5	"F": 1}
{"v": 1	"t": 1357732	"P": 1004.0	"F": 1}
{"v": 1	"t": 1357752	"P": 997.25	"F": 1}
{"v": 1	"t": 1357772	"P": 1000.75	"F": 1}
{"v": 1	"t": 1357793	"P": 1005.75	"F": 1}
{"v": 1	"t": 1357813	"P": 1005.25	"F": 1}
{"v": 1	"t": 1357833	"P": 1001.0	"F": 1}
{"v": 1	"t": 1357853	"P": 999.0	"F": 1}
{"v": 1	"t": 1357874	"P": 1004.0	"F": 1}
{"v": 1	"t": 1357894	"P": 1003.25	"F": 2}
{"v": 1	"t": 1357914	"P": 999.5	"F": 1}
{"v": 1	"t": 1357935	"P": 998.25	"F": 1}
{"v": 1	"t": 1357955	"P": 1002.75	"F": 1}
{"v": 1	"t": 1357975	"P": 1005.75	"F": 1}
{"v": 1	"t": 1357995	"P": 1001.5	"F": 1	"C": 45.11	"D": 3250	"sn": 54091929832280	"file": "/data/device_log/data0000.out"}
{"v": 1	"t": 1358016	"P": 998.25	"F": 1}
{"v": 1	"t": 1358036	"P": 1001.75	"F": 1}
{"v": 1	"t": 1358056	"P": 1004.25	"F": 1}
{"v": 1	"t": 1358077	"P": 1002.25	"F": 1}
{"v": 1	"t": 1358097	"P": 998.0	"F": 1}
{"v": 1	"t": 1358117	"P": 1000.75	"F": 1}
{"v": 1	"t": 1358138	"P": 1005.5	"F": 1}
{"v": 1	"t": 1358158	"P": 1003.25	"F": 1}
{"v": 1	"t": 1358178	"P": 1000.75	"F": 2}
{"v": 1	"t": 1358198	"P": 999.5	"F": 2}
{"v": 1	"t": 1358219	"P": 1004.25	"F": 1}
{"v": 1	"t": 1358239	"P": 1004.5	"F": 1}
{"v": 1	"t": 1358259	"P": 1000.5	"F": 1}
{"v": 1	"t": 1358280	"P": 1001.25	"F": 1}
{"v": 1	"t": 1358300	"P": 1002.5	"F": 1}
{"v": 1	"t": 1358320	"P": 1006.25	"F": 1}
{"v": 1	"t": 1358341	"P": 1002.25	"F": 1}
{"v": 1	"t": 1358361	"P": 999.25	"F": 1}
{"v": 1	"t": 1358381	"P": 1001.5	"F": 1}
{"v": 1	"t": 1358401	"P": 1004.0	"F": 1}
{"v": 1	"t": 1358422	"P": 1002.25	"F": 1}
{"v": 1	"t": 1358442	"P": 1000.25	"F": 1}
{"v": 1	"t": 1358462	"P": 1003.0	"F": 1}
{"v": 1	"t": 1358483	"P": 1004.75	"F": 1}
{"v": 1	"t": 1358503	"P": 1002.25	"F": 1}
{"v": 1	"t": 1358523	"P": 998.0	"F": 1}
{"v": 1	"t": 1358544	"P": 1002.5	"F": 1}
{"v": 1	"t": 1358564	"P": 1005.5	"F": 1}
{"v": 1	"t": 1358584	"P": 1002.0	"F": 1}
{"v": 1	"t": 1358605	"P": 998.0	"F": 1}
{"v": 1	"t": 1358625	"P": 1003.75	"F": 1}
{"v": 1	"t": 1358645	"P": 1003.5	"F": 1}
{"v": 1	"t": 1358666	"P": 1000.75	"F": 1}
{"v": 1	"t": 1358686	"P": 999.0	"F": 1}
{"v": 1	"t": 1358706	"P": 1005.25	"F": 1}
{"v": 1	"t": 1358727	"P": 1004.0	"F": 1}
{"v": 1	"t": 1358747	"P": 1000.0	"F": 1}
{"v": 1	"t": 1358767	"P": 1001.0	"F": 1}
{"v": 1	"t": 1358788	"P": 1005.75	"F": 1}
{"v": 1	"t": 1358808	"P": 1003.0	"F": 1}
{"v": 1	"t": 1358828	"P": 999.25	"F": 1}
{"v": 1	"t": 1358849	"P": 1001.0	"F": 1}
{"v": 1	"t": 1358869	"P": 1006.25	"F": 1}
{"v": 1	"t": 1358889	"P": 1003.0	"F": 1}
{"v": 1	"t": 1358909	"P": 999.0	"F": 1}
{"v": 1	"t": 1358930	"P": 1000.25	"F": 1}
{"v": 1	"t": 1358950	"P": 1004.0	"F": 1}
{"v": 1	"t": 1358970	"P": 1002.25	"F": 1}
{"v": 1	"t": 1358991	"P": 999.5	"F": 1}
{"v": 1	"t": 1359011	"P": 1001.5	"F": 1	"C": 45.13	"D": 3250	"sn": 54091929832280	"file": "/data/device_log/data0000.out"}
{"v": 1	"t": 1359031	"P": 1005.5	"F": 1}
{"v": 1	"t": 1359052	"P": 1003.0	"F": 1}
{"v": 1	"t": 1359072	"P": 1000.25	"F": 1}
{"v": 1	"t": 1359092	"P": 999.75	"F": 1}
{"v": 1	"t": 1359113	"P": 1005.5	"F": 1}
{"v": 1	"t": 1359133	"P": 1003.75	"F": 1}
{"v": 1	"t": 1359153	"P": 1000.0	"F": 1}
{"v": 1	"t": 1359173	"P": 999.75	"F": 2}
{"v": 1	"t": 1359194	"P": 1003.25	"F": 1}
{"v": 1	"t": 1359214	"P": 1005.25	"F": 1}
{"v": 1	"t": 1359234	"P": 1002.75	"F": 2}
{"v": 1	"t": 1359255	"P": 998.75	"F": 1}
{"v": 1	"t": 1359275	"P": 1002.75	"F": 1}
{"v": 1	"t": 1359295	"P": 1004.5	"F": 2}
{"v": 1	"t": 1359315	"P": 1000.25	"F": 1}
{"v": 1	"t": 1359336	"P": 999.25	"F": 2}
{"v": 1	"t": 1359356	"P": 1001.0	"F": 1}
{"v": 1	"t": 1359376	"P": 1007.0	"F": 2}
{"v": 1	"t": 1359397	"P": 1002.75	"F": 1}
{"v": 1	"t": 1359417	"P": 999.5	"F": 1}
{"v": 1	"t": 1359437	"P": 999.75	"F": 1}
{"v": 1	"t": 1359457	"P": 1003.75	"F": 1}
{"v": 1	"t": 1359478	"P": 1005.5	"F": 1}
{"v": 1	"t": 1359498	"P": 1003.25	"F": 1}
{"v": 1	"t": 1359518	"P": 998.75	"F": 1}
{"v": 1	"t": 1359539	"P": 1002.25	"F": 1}
{"v": 1	"t": 1359559	"P": 1006.25	"F": 1}
{"v": 1	"t": 1359579	"P": 1003.0	"F": 1}
{"v": 1	"t": 1359599	"P": 999.0	"F": 1}
{"v": 1	"t": 1359620	"P": 999.5	"F": 1}
{"v": 1	"t": 1359640	"P": 1005.5	"F": 1}
{"v": 1	"t": 1359660	"P": 1003.5	"F": 1}
{"v": 1	"t": 1359681	"P": 1000.5	"F": 1}
{"v": 1	"t": 1359701	"P": 1000.75	"F": 1}
{"v": 1	"t": 1359721	"P": 1005.5	"F": 1}
{"v": 1	"t": 1359742	"P": 1001.5	"F": 1}
{"v": 1	"t": 1359762	"P": 1000.5	"F": 1}
{"v": 1	"t": 1359782	"P": 998.75	"F": 1}
{"v": 1	"t": 1359803	"P": 1007.0	"F": 1}
{"v": 1	"t": 1359823	"P": 1004.5	"F": 1}
{"v": 1	"t": 1359843	"P": 1001.75	"F": 1}
{"v": 1	"t": 1359863	"P": 999.75	"F": 1}
{"v": 1	"t": 1359884	"P": 1005.0	"F": 1}
{"v": 1	"t": 1359904	"P": 1005.25	"F": 1}
{"v": 1	"t": 1359924	"P": 999.75	"F": 1}
{"v": 1	"t": 1359945	"P": 997.75	"F": 1}
{"v": 1	"t": 1359965	"P": 1002.75	"F": 1}
{"v": 1	"t": 1359985	"P": 1003.5	"F": 1}
{"v": 1	"t": 1360005	"P": 1003.5	"F": 1}
{"v": 1	"t": 1360026	"P": 997.75	"F": 1	"C": 45.115	"D": 3250	"sn": 54091929832280	"file": "/data/device_log/data0000.out"}
{"v": 1	"t": 1360046	"P": 1001.75	"F": 1}
{"v": 1	"t": 1360066	"P": 1004.0	"F": 1}
{"v": 1	"t": 1360087	"P": 1001.75	"F": 1}
{"v": 1	"t": 1360107	"P": 999.0	"F": 1}
{"v": 1	"t": 1360127	"P": 1000.75	"F": 1}
{"v": 1	"t": 1360147	"P": 1003.0	"F": 1}
{"v": 1	"t": 1360168	"P": 1003.75	"F": 1}
{"v": 1	"t": 1360188	"P": 1001.25	"F": 1}
{"v": 1	"t": 1360208	"P": 1000.5	"F": 1}
{"v": 1	"t": 1360229	"P": 1002.25	"F": 1}
{"v": 1	"t": 1360249	"P": 1002.75	"F": 1}
{"v": 1	"t": 1360269	"P": 1002.0	"F": 1}
{"v": 1	"t": 1360289	"P": 998.25	"F": 1}
{"v": 1	"t": 1360310	"P": 1001.5	"F": 2}
{"v": 1	"t": 1360330	"P": 1005.0	"F": 1}
{"v": 1	"t": 1360350	"P": 1000.0	"F": 1}
{"v": 1	"t": 1360371	"P": 998.5	"F": 2}
{"v": 1	"t": 1360391	"P": 1001.5	"F": 2}
{"v": 1	"t": 1360411	"P": 1005.75	"F": 2}
{"v": 1	"t": 1360432	"P": 1003.75	"F": 2}
{"v": 1	"t": 1360452	"P": 1000.75	"F": 1}
{"v": 1	"t": 1360472	"P": 1000.75	"F": 2}
{"v": 1	"t": 1360493	"P": 1006.5	"F": 2}
{"v": 1	"t": 1360513	"P": 1003.0	"F": 2}
{"v": 1	"t": 1360533	"P": 1002.0	"F": 2}
{"v": 1	"t": 1360553	"P": 999.5	"F": 1}
{"v": 1	"t": 1360574	"P": 1003.25	"F": 1}
{"v": 1	"t": 1360594	"P": 1004.25	"F": 2}
{"v": 1	"t": 1360614	"P": 1000.0	"F": 1}
{"v": 1	"t": 1360635	"P": 998.75	"F": 1}
{"v": 1	"t": 1360655	"P": 1003.25	"F": 1}
{"v": 1	"t": 1360675	"P": 1005.5	"F": 1}
{"v": 1	"t": 1360695	"P": 1002.25	"F": 1}
{"v": 1	"t": 1360716	"P": 999.5	"F": 2}
{"v": 1	"t": 1360736	"P": 1001.0	"F": 2}
{"v": 1	"t": 1360756	"P": 1005.0	"F": 2}
{"v": 1	"t": 1360777	"P": 1002.25	"F": 1}
{"v": 1	"t": 1360797	"P": 1000.25	"F": 1}
{"v": 1	"t": 1360817	"P": 997.5	"F": 1}
{"v": 1	"t": 1360837	"P": 1003.75	"F": 1}
{"v": 1	"t": 1360858	"P": 1004.5	"F": 1}
{"v": 1	"t": 1360878	"P": 1000.5	"F": 1}
{"v": 1	"t": 1360898	"P": 997.75	"F": 1}
{"v": 1	"t": 1360919	"P": 1002.0	"F": 1}
{"v": 1	"t": 1360939	"P": 1004.25	"F": 1}
{"v": 1	"t": 1360959	"P": 1002.5	"F": 1}
{"v": 1	"t": 1360979	"P": 1000.5	"F": 1}
{"v": 1	"t": 1361000	"P": 1000.5	"F": 1}
{"v": 1	"t": 1361020	"P": 1005.75	"F": 1}
{"v": 1	"t": 1361040	"P": 1002.75	"F": 1	"C": 45.115	"D": 3250	"sn": 54091929832280	"file": "/data/device_log/data0000.out"}
{"v": 1	"t": 1361061	"P": 1001.5	"F": 1}
{"v": 1	"t": 1361081	"P": 998.75	"F": 1}
{"v": 1	"t": 1361101	"P": 1004.75	"F": 1}
{"v": 1	"t": 1361122	"P": 1004.75	"F": 1}
{"v": 1	"t": 1361142	"P": 1000.0	"F": 1}
{"v": 1	"t": 1361162	"P": 999.25	"F": 1}
{"v": 1	"t": 1361182	"P": 1004.0	"F": 1}
{"v": 1	"t": 1361203	"P": 1004.25	"F": 1}
{"v": 1	"t": 1361223	"P": 1000.75	"F": 1}
{"v": 1	"t": 1361243	"P": 1000.75	"F": 1}
{"v": 1	"t": 1361264	"P": 1003.75	"F": 1}
{"v": 1	"t": 1361284	"P": 1003.5	"F": 2}
{"v": 1	"t": 1361304	"P": 1001.5	"F": 2}
{"v": 1	"t": 1361325	"P": 998.75	"F": 1}
{"v": 1	"t": 1361345	"P": 1003.0	"F": 1}
{"v": 1	"t": 1361365	"P": 1004.75	"F": 1}
{"v": 1	"t": 1361385	"P": 1002.0	"F": 1}
{"v": 1	"t": 1361406	"P": 998.5	"F": 1}
{"v": 1	"t": 1361426	"P": 1000.5	"F": 1}
{"v": 1	"t": 1361446	"P": 1005.5	"F": 1}
{"v": 1	"t": 1361467	"P": 1003.5	"F": 1}
{"v": 1	"t": 1361487	"P": 1000.0	"F": 1}
{"v": 1	"t": 1361507	"P": 999.25	"F": 1}
{"v": 1	"t": 1361527	"P": 1004.5	"F": 1}
{"v": 1	"t": 1361548	"P": 1004.0	"F": 1}
{"v": 1	"t": 1361568	"P": 1002.5	"F": 1}
{"v": 1	"t": 1361588	"P": 999.0	"F": 1}
{"v": 1	"t": 1361609	"P": 1003.25	"F": 2}
{"v": 1	"t": 1361629	"P": 1006.75	"F": 2}
{"v": 1	"t": 1361649	"P": 1002.75	"F": 1}
{"v": 1	"t": 1361669	"P": 1000.0	"F": 2}
{"v": 1	"t": 1361690	"P": 1000.0	"F": 1}
{"v": 1	"t": 1361710	"P": 1005.75	"F": 2}
{"v": 1	"t": 1361730	"P": 1005.5	"F": 1}
{"v": 1	"t": 1361751	"P": 999.75	"F": 1}
{"v": 1	"t": 1361771	"P": 999.25	"F": 1}
{"v": 1	"t": 1361791	"P": 1003.5	"F": 2}
{"v": 1	"t": 1361812	"P": 1004.25	"F": 1}
{"v": 1	"t": 1361832	"P": 998.75	"F": 2}
{"v": 1	"t": 1361852	"P": 999.0	"F": 1}
{"v": 1	"t": 1361872	"P": 1004.0	"F": 2}
{"v": 1	"t": 1361893	"P": 1004.75	"F": 2}
{"v": 1	"t": 1361913	"P": 1002.25	"F": 1}
{"v": 1	"t": 1361933	"P": 999.5	"F": 1}
{"v": 1	"t": 1361954	"P": 1004.75	"F": 2}
{"v": 1	"t": 1361974	"P": 1003.25	"F": 1}
{"v": 1	"t": 1361994	"P": 1000.5	"F": 1}
{"v": 1	"t": 1362015	"P": 998.5	"F": 1}
{"v": 1	"t": 1362035	"P": 1002.75	"F": 1}
{"v": 1	"t": 1362056	"P": 1002.75	"F": 1	"C": 45.11	"D": 3250	"sn": 54091929832280	"file": "/data/device_log/data0000.out"}
{"v": 1	"t": 1362076	"P": 1000.5	"F": 1}
{"v": 1	"t": 1362096	"P": 1005.25	"F": 1}
{"v": 1	"t": 1362117	"P": 1003.25	"F": 1}
{"v": 1	"t": 1362137	"P": 999.25	"F": 1}
{"v": 1	"t": 1362157	"P": 1000.25	"F": 0}
{"v": 1	"t": 1362177	"P": 1004.25	"F": 1}
{"v": 1	"t": 1362198	"P": 1003.75	"F": 0}
{"v": 1	"t": 1362218	"P": 1001.5	"F": 0}
{"v": 1	"t": 1362238	"P": 998.75	"F": 0}
{"v": 1	"t": 1362259	"P": 1003.25	"F": 0}
{"v": 1	"t": 1362279	"P": 1004.25	"F": 0}
{"v": 1	"t": 1362299	"P": 1001.75	"F": 0}
{"v": 1	"t": 1362319	"P": 1000.75	"F": 0}
{"v": 1	"t": 1362340	"P": 998.0	"F": 1}
{"v": 1	"t": 1362360	"P": 1005.75	"F": 1}
{"v": 1	"t": 1362380	"P": 1002.5	"F": 1}
{"v": 1	"t": 1362401	"P": 998.25	"F": 1}
{"v": 1	"t": 1362421	"P": 998.25	"F": 1}
{"v": 1	"t": 1362441	"P": 1003.5	"F": 2}
{"v": 1	"t": 1362462	"P": 1003.75	"F": 2}
{"v": 1	"t": 1362482	"P": 1001.25	"F": 2}
{"v": 1	"t": 1362502	"P": 993.75	"F": 3}
{"v": 1	"t": 1362522	"P": 1002.5	"F": 3}
{"v": 1	"t": 1362543	"P": 1004.0	"F": 3}
{"v": 1	"t": 1362563	"P": 1000.5	"F": 3}
{"v": 1	"t": 1362583	"P": 999.75	"F": 3}
{"v": 1	"t": 1362604	"P": 1002.5	"F": 3}
{"v": 1	"t": 1362624	"P": 1006.75	"F": 4}
{"v": 1	"t": 1362644	"P": 1000.25	"F": 3}
{"v": 1	"t": 1362665	"P": 999.0	"F": 4}
{"v": 1	"t": 1362685	"P": 1001.0	"F": 3}
{"v": 1	"t": 1362705	"P": 1005.0	"F": 3}
{"v": 1	"t": 1362725	"P": 1003.25	"F": 3}
{"v": 1	"t": 1362746	"P": 999.5	"F": 3}
{"v": 1	"t": 1362766	"P": 1002.0	"F": 2}
{"v": 1	"t": 1362786	"P": 1006.0	"F": 3}
{"v": 1	"t": 1362807	"P": 1001.0	"F": 2}
{"v": 1	"t": 1362827	"P": 999.5	"F": 1}
{"v": 1	"t": 1362847	"P": 999.25	"F": 1}
{"v": 1	"t": 1362867	"P": 1001.0	"F": 1}
{"v": 1	"t": 1362888	"P": 1003.5	"F": 0}
{"v": 1	"t": 1362908	"P": 1001.75	"F": 0}
{"v": 1	"t": 1362928	"P": 998.5	"F": 0}
{"v": 1	"t": 1362949	"P": 1000.5	"F": 0}
{"v": 1	"t": 1362969	"P": 1004.75	"F": 0}
{"v": 1	"t": 1362989	"P": 1002.5	"F": 0}
{"v": 1	"t": 1363009	"P": 999.75	"F": 0}
{"v": 1	"t": 1363030	"P": 1000.0	"F": 0}
{"v": 1	"t": 1363050	"P": 1005.75	"F": 0}
{"v": 1	"t": 1363070	"P": 1002.75	"F": 1	"C": 45.13	"D": 3250	"sn": 54091929832280	"file": "/data/device_log/data0000.out"}
{"v": 1	"t": 1363091	"P": 999.0	"F": 1}
{"v": 1	"t": 1363111	"P": 1001.0	"F": 1}
{"v": 1	"t": 1363131	"P": 1005.0	"F": 1}
{"v": 1	"t": 1363152	"P": 1004.25	"F": 1}
{"v": 1	"t": 1363172	"P": 1000.5	"F": 1}
{"v": 1	"t": 1363192	"P": 999.5	"F": 1}
{"v": 1	"t": 1363212	"P": 1004.25	"F": 1}
{"v": 1	"t": 1363233	"P": 1005.5	"F": 2}
{"v": 1	"t": 1363253	"P": 1003.5	"F": 1}
{"v": 1	"t": 1363273	"P": 1000.25	"F": 1}
{"v": 1	"t": 1363294	"P": 1001.0	"F": 1}
{"v": 1	"t": 1363314	"P": 1004.0	"F": 2}
{"v": 1	"t": 1363334	"P": 1002.25	"F": 2}
{"v": 1	"t": 1363355	"P": 998.5	"F": 1}
{"v": 1	"t": 1363375	"P": 1001.25	"F": 2}
{"v": 1	"t": 1363395	"P": 1006.25	"F": 2}
{"v": 1	"t": 1363415	"P": 1002.5	"F": 2}
{"v": 1	"t": 1363436	"P": 1000.0	"F": 2}
{"v": 1	"t": 1363456	"P": 1000.0	"F": 2}
{"v": 1	"t": 1363476	"P": 1006.5	"F": 2}
{"v": 1	"t": 1363497	"P": 1004.75	"F": 2}
{"v": 1	"t": 1363517	"P": 999.0	"F": 2}
{"v": 1	"t": 1363537	"P": 1000.0	"F": 2}
{"v": 1	"t": 1363557	"P": 1003.25	"F": 2}
{"v": 1	"t": 1363578	"P": 1004.25	"F": 2}
{"v": 1	"t": 1363598	"P": 1001.75	"F": 2}
{"v": 1	"t": 1363618	"P": 1000.25	"F": 2}
{"v": 1	"t": 1363639	"P": 1003.75	"F": 2}
{"v": 1	"t": 1363659	"P": 1006.5	"F": 2}
{"v": 1	"t": 1363679	"P": 1002.0	"F": 2}
{"v": 1	"t": 1363699	"P": 999.75	"F": 2}
{"v": 1	"t": 1363720	"P": 1001.5	"F": 2}
{"v": 1	"t": 1363740	"P": 1006.0	"F": 2}
{"v": 1	"t": 1363760	"P": 1005.0	"F": 2}
{"v": 1	"t": 1363781	"P": 1001.0	"F": 2}
{"v": 1	"t": 1363801	"P": 999.5	"F": 2}
{"v": 1	"t": 1363821	"P": 1004.25	"F": 2}
{"v": 1	"t": 1363841	"P": 1003.75	"F": 2}
{"v": 1	"t": 1363862	"P": 1001.0	"F": 2}
{"v": 1	"t": 1363882	"P": 999.75	"F": 2}
{"v": 1	"t": 1363902	"P": 1000.5	"F": 2}
{"v": 1	"t": 1363923	"P": 1005.5	"F": 1}
{"v": 1	"t": 1363943	"P": 1002.75	"F": 2}
{"v": 1	"t": 1363963	"P": 999.25	"F": 2}
{"v": 1	"t": 1363984	"P": 1000.25	"F": 1}
{"v": 1	"t": 1364004	"P": 1003.25	"F": 1}
{"v": 1	"t": 1364024	"P": 1001.5	"F": 1}
{"v": 1	"t": 1364044	"P": 999.25	"F": 2}
{"v": 1	"t": 1364065	"P": 1001.75	"F": 1}
{"v": 1	"t": 1364085	"P": 1005.0	"F": 1	"C": 45.095	"D": 3250	"sn": 54091929832280	"file": "/data/device_log/data0000.out"}
{"v": 1	"t": 1364105	"P": 1002.75	"F": 1}
{"v": 1	"t": 1364126	"P": 999.75	"F": 1}
{"v": 1	"t": 1364146	"P": 1001.0	"F": 1}
{"v": 1	"t": 1364166	"P": 1006.5	"F": 1}
{"v": 1	"t": 1364187	"P": 1002.75	"F": 1}
{"v": 1	"t": 1364207	"P": 1001.75	"F": 1}
{"v": 1	"t": 1364227	"P": 998.5	"F": 2}
{"v": 1	"t": 1364247	"P": 1003.75	"F": 1}
{"v": 1	"t": 1364268	"P": 1004.25	"F": 1}
{"v": 1	"t": 1364288	"P": 1000.75	"F": 1}
{"v": 1	"t": 1364308	"P": 998.75	"F": 2}
{"v": 1	"t": 1364329	"P": 1003.5	"F": 1}
{"v": 1	"t": 1364349	"P": 1005.75	"F": 1}
{"v": 1	"t": 1364369	"P": 1003.0	"F": 1}
{"v": 1	"t": 1364389	"P": 997.25	"F": 2}
{"v": 1	"t": 1364410	"P": 999.75	"F": 1}
{"v": 1	"t": 1364430	"P": 1005.25	"F": 1}
{"v": 1	"t": 1364450	"P": 1002.75	"F": 1}
{"v": 1	"t": 1364471	"P": 999.25	"F": 2}
{"v": 1	"t": 1364491	"P": 998.0	"F": 2}
{"v": 1	"t": 1364511	"P": 1004.0	"F": 2}
{"v": 1	"t": 1364531	"P": 1003.75	"F": 1}
{"v": 1	"t": 1364552	"P": 1000.0	"F": 2}
{"v": 1	"t": 1364572	"P": 1000.0	"F": 1}
{"v": 1	"t": 1364592	"P": 1002.75	"F": 2}
{"v": 1	"t": 1364613	"P": 1002.75	"F": 2}
{"v": 1	"t": 1364633	"P": 1000.5	"F": 1}
{"v": 1	"t": 1364654	"P": 1000.75	"F": 2}
{"v": 1	"t": 1364674	"P": 1004.25	"F": 2}
{"v": 1	"t": 1364694	"P": 1002.75	"F": 2}
{"v": 1	"t": 1364715	"P": 999.5	"F": 1}
{"v": 1	"t": 1364735	"P": 1003.75	"F": 2}
{"v": 1	"t": 1364755	"P": 1003.5	"F": 1}
{"v": 1	"t": 1364776	"P": 999.5	"F": 1}
{"v": 1	"t": 1364796	"P": 1000.75	"F": 1}
{"v": 1	"t": 1364817	"P": 1005.0	"F": 2}
{"v": 1	"t": 1364837	"P": 1001.25	"F": 1}
{"v": 1	"t": 1364857	"P": 999.75	"F": 1}
{"v": 1	"t": 1364878	"P": 1005.75	"F": 1}
{"v": 1	"t": 1364898	"P": 1001.25	"F": 1}
{"v": 1	"t": 1364918	"P": 1000.0	"F": 1}
{"v": 1	"t": 1364939	"P": 1002.5	"F": 2}
{"v": 1	"t": 1364959	"P": 1003.5	"F": 1}
{"v": 1	"t": 1364979	"P": 999.25	"F": 2}
{"v": 1	"t": 1365000	"P": 1000.5	"F": 1}
{"v": 1	"t": 1365020	"P": 1005.25	"F": 1}
{"v": 1	"t": 1365040	"P": 1003.25	"F": 1}
{"v": 1	"t": 1365061	"P": 998.75	"F": 1}
{"v": 1	"t": 1365081	"P": 1004.0	"F": 1}
{"v": 1	"t": 1365102	"P": 1003.75	"F": 1	"C": 45.11	"D": 3250	"sn": 54091929832280	"file": "/data/device_log/data0000.out"}
{"v": 1	"t": 1365122	"P": 1001.25	"F": 1}
{"v": 1	"t": 1365142	"P": 1001.5	"F": 1}
{"v": 1	"t": 1365163	"P": 1005.5	"F": 2}
{"v": 1	"t": 1365183	"P": 1000.0	"F": 2}
{"v": 1	"t": 1365203	"P": 999.75	"F": 2}
{"v": 1	"t": 1365224	"P": 1005.5	"F": 2}
{"v": 1	"t": 1365244	"P": 1003.75	"F": 2}
{"v": 1	"t": 1365265	"P": 999.75	"F": 2}
{"v": 1	"t": 1365285	"P": 1004.25	"F": 2}
{"v": 1	"t": 1365306	"P": 1000.5	"F": 2}
{"v": 1	"t": 1365326	"P": 998.5	"F": 2}
{"v": 1	"t": 1365346	"P": 1004.75	"F": 2}
{"v": 1	"t": 1365367	"P": 1000.25	"F": 1}
{"v": 1	"t": 1365387	"P": 998.25	"F": 1}
{"v": 1	"t": 1365408	"P": 1004.5	"F": 1}
{"v": 1	"t": 1365428	"P": 1001.75	"F": 2}
{"v": 1	"t": 1365448	"P": 1000.25	"F": 2}
{"v": 1	"t": 1365469	"P": 1001.25	"F": 2}
{"v": 1	"t": 1365489	"P": 1004.25	"F": 2}
{"v": 1	"t": 1365509	"P": 1001.75	"F": 2}
{"v": 1	"t": 1365530	"P": 999.0	"F": 0}
{"v": 1	"t": 1365550	"P": 1005.5	"F": 0}
{"v": 1	"t": 1365571	"P": 1003.25	"F": 1}
{"v": 1	"t": 1365591	"P": 998.0	"F": 1}
{"v": 1	"t": 1365611	"P": 1003.0	"F": 1}
{"v": 1	"t": 1365632	"P": 1002.75	"F": 1}
{"v": 1	"t": 1365652	"P": 999.0	"F": 1}
{"v": 1	"t": 1365672	"P": 1002.0	"F": 1}
{"v": 1	"t": 1365693	"P": 1006.25	"F": 1}
{"v": 1	"t": 1365713	"P": 1000.25	"F": 2}
{"v": 1	"t": 1365733	"P": 1000.75	"F": 2}
{"v": 1	"t": 1365754	"P": 1001.75	"F": 2}
{"v": 1	"t": 1365774	"P": 1002.0	"F": 2}
{"v": 1	"t": 1365794	"P": 1000.5	"F": 2}
{"v": 1	"t": 1365815	"P": 1002.25	"F": 2}
{"v": 1	"t": 1365835	"P": 1005.0	"F": 1}
{"v": 1	"t": 1365856	"P": 1000.75	"F": 1}
{"v": 1	"t": 1365876	"P": 999.75	"F": 1}
{"v": 1	"t": 1365896	"P": 1005.75	"F": 2}
{"v": 1	"t": 1365917	"P": 1004.25	"F": 1}
{"v": 1	"t": 1365937	"P": 998.75	"F": 2}
{"v": 1	"t": 1365957	"P": 1001.25	"F": 2}
{"v": 1	"t": 1365978	"P": 1003.25	"F": 2}
{"v": 1	"t": 1365998	"P": 1000.75	"F": 1}
{"v": 1	"t": 1366019	"P": 1001.0	"F": 1}
{"v": 1	"t": 1366039	"P": 1004.5	"F": 1}
{"v": 1	"t": 1366059	"P": 1001.25	"F": 2}
{"v": 1	"t": 1366080	"P": 999.0	"F": 2}
{"v": 1	"t": 1366100	"P": 1003.5	"F": 2}
{"v": 1	"t": 1366120	"P": 1003.75	"F": 2	"C": 45.125	"D": 3250	"sn": 54091929832280	"file": "/data/device_log/data0000.out"}
{"v": 1	"t": 1366141	"P": 999.5	"F": 3}
{"v": 1	"t": 1366161	"P": 1001.5	"F": 2}
{"v": 1	"t": 1366181	"P": 1004.75	"F": 2}
{"v": 1	"t": 1366202	"P": 1001.0	"F": 1}
{"v": 1	"t": 1366222	"P": 999.5	"F": 0}
{"v": 1	"t": 1366243	"P": 1004.0	"F": 1}
{"v": 1	"t": 1366263	"P": 1002.0	"F": 1}
{"v": 1	"t": 1366283	"P": 999.5	"F": 2}
{"v": 1	"t": 1366304	"P": 1000.75	"F": 1}
{"v": 1	"t": 1366324	"P": 1005.75	"F": 1}
{"v": 1	"t": 1366344	"P": 1000.5	"F": 1}
{"v": 1	"t": 1366365	"P": 998.75	"F": 1}
{"v": 1	"t": 1366385	"P": 1004.25	"F": 1}
{"v": 1	"t": 1366405	"P": 1001.0	"F": 1}
{"v": 1	"t": 1366426	"P": 999.0	"F": 1}
{"v": 1	"t": 1366446	"P": 1001.75	"F": 1}
{"v": 1	"t": 1366467	"P": 1004.25	"F": 1}
{"v": 1	"t": 1366487	"P": 1001.75	"F": 1}
{"v": 1	"t": 1366507	"P": 1000.75	"F": 1}
{"v": 1	"t": 1366528	"P": 1004.5	"F": 1}
{"v": 1	"t": 1366548	"P": 1001.75	"F": 1}
{"v": 1	"t": 1366568	"P": 999.5	"F": 1}
{"v": 1	"t": 1366589	"P": 1004.0	"F": 2}
{"v": 1	"t": 1366609	"P": 1002.5	"F": 2}
{"v": 1	"t": 1366629	"P": 1001.25	"F": 2}
{"v": 1	"t": 1366650	"P": 999.75	"F": 1}
{"v": 1	"t": 1366670	"P": 1005.75	"F": 1}
{"v": 1	"t": 1366691	"P": 1000.75	"F": 1}
{"v": 1	"t": 1366711	"P": 1000.5	"F": 1}
{"v": 1	"t": 1366731	"P": 1003.75	"F": 1}
{"v": 1	"t": 1366752	"P": 1002.5	"F": 1}
{"v": 1	"t": 1366772	"P": 999.5	"F": 1}
{"v": 1	"t": 1366792	"P": 1001.5	"F": 1}
{"v": 1	"t": 1366813	"P": 1003.25	"F": 1}
{"v": 1	"t": 1366833	"P": 1002.5	"F": 2}
{"v": 1	"t": 1366853	"P": 999.25	"F": 2}
{"v": 1	"t": 1366874	"P": 1005.25	"F": 2}
{"v": 1	"t": 1366894	"P": 1003.75	"F": 1}
{"v": 1	"t": 1366915	"P": 1000.25	"F": 2}
{"v": 1	"t": 1366935	"P": 1001.25	"F": 1}
{"v": 1	"t": 1366955	"P": 1005.0	"F": 1}
{"v": 1	"t": 1366976	"P": 1001.0	"F": 1}
{"v": 1	"t": 1366996	"P": 1001.25	"F": 1}
{"v": 1	"t": 1367016	"P": 1005.5	"F": 1}
{"v": 1	"t": 1367037	"P": 1003.5	"F": 1}
{"v": 1	"t": 1367057	"P": 999.5	"F": 1}
{"v": 1	"t": 1367077	"P": 1003.25	"F": 1}
{"v": 1	"t": 1367098	"P": 1004.25	"F": 1}
{"v": 1	"t": 1367118	"P": 998.75	"F": 1}
{"v": 1	"t": 1367139	"P": 1000.0	"F": 1	"C": 45.14	"D": 3250	"sn": 54091929832280	"file": "/data/device_log/data0000.out"}
{"v": 1	"t": 1367159	"P": 1006.25	"F": 1}
{"v": 1	"t": 1367179	"P": 1002.5	"F": 1}
{"v": 1	"t": 1367200	"P": 998.75	"F": 1}
{"v": 1	"t": 1367220	"P": 1003.0	"F": 1}
{"v": 1	"t": 1367240	"P": 1002.5	"F": 1}
{"v": 1	"t": 1367261	"P": 1001.25	"F": 1}
{"v": 1	"t": 1367281	"P": 1001.0	"F": 1}
{"v": 1	"t": 1367301	"P": 1006.0	"F": 1}
{"v": 1	"t": 1367322	"P": 1002.75	"F": 3}
{"v": 1	"t": 1367342	"P": 999.0	"F": 2}
{"v": 1	"t": 1367363	"P": 1005.25	"F": 1}
{"v": 1	"t": 1367383	"P": 1003.0	"F": 1}
{"v": 1	"t": 1367403	"P": 1000.5	"F": 1}
{"v": 1	"t": 1367424	"P": 1000.75	"F": 1}
{"v": 1	"t": 1367444	"P": 1004.5	"F": 1}
{"v": 1	"t": 1367464	"P": 1001.25	"F": 1}
{"v": 1	"t": 1367485	"P": 1000.0	"F": 1}
{"v": 1	"t": 1367505	"P": 1004.0	"F": 1}
{"v": 1	"t": 1367525	"P": 1000.5	"F": 1}
{"v": 1	"t": 1367546	"P": 999.25	"F": 1}
{"v": 1	"t": 1367566	"P": 1000.0	"F": 0}
{"v": 1	"t": 1367586	"P": 1006.25	"F": 2}
{"v": 1	"t": 1367607	"P": 1000.5	"F": 1}
{"v": 1	"t": 1367627	"P": 1001.5	"F": 1}
{"v": 1	"t": 1367648	"P": 1003.25	"F": 1}
{"v": 1	"t": 1367668	"P": 1000.75	"F": 1}
{"v": 1	"t": 1367688	"P": 999.0	"F": 1}
{"v": 1	"t": 1367709	"P": 1003.75	"F": 1}
{"v": 1	"t": 1367729	"P": 1004.75	"F": 2}
{"v": 1	"t": 1367749	"P": 1002.0	"F": 2}
{"v": 1	"t": 1367769	"P": 999.25	"F": 1}
{"v": 1	"t": 1367790	"P": 1000.75	"F": 2}
{"v": 1	"t": 1367810	"P": 1004.5	"F": 2}
{"v": 1	"t": 1367830	"P": 1003.25	"F": 2}
{"v": 1	"t": 1367851	"P": 999.75	"F": 1}
{"v": 1	"t": 1367871	"P": 997.25	"F": 2}
{"v": 1	"t": 1367891	"P": 1002.25	"F": 2}
{"v": 1	"t": 1367911	"P": 1005.75	"F": 2}
{"v": 1	"t": 1367932	"P": 1000.5	"F": 2}
{"v": 1	"t": 1367952	"P": 1000.75	"F": 2}
{"v": 1	"t": 1367972	"P": 999.0	"F": 2}
{"v": 1	"t": 1367992	"P": 1005.0	"F": 2}
{"v": 1	"t": 1368013	"P": 1004.0	"F": 2}
{"v": 1	"t": 1368033	"P": 1000.5	"F": 1}
{"v": 1	"t": 1368053	"P": 997.75	"F": 1}
{"v": 1	"t": 1368074	"P": 1001.75	"F": 1}
{"v": 1	"t": 1368094	"P": 1006.0	"F": 1}
{"v": 1	"t": 1368114	"P": 1002.75	"F": 1}
{"v": 1	"t": 1368134	"P": 999.25	"F": 1}
{"v": 1	"t": 1368155	"P": 1000.75	"F": 2	"C": 45.125	"D": 3250	"sn": 54091929832280	"file": "/data/device_log/data0000.out"}
{"v": 1	"t": 1368175	"P": 1006.0	"F": 2}
{"v": 1	"t": 1368196	"P": 1001.0	"F": 1}
{"v": 1	"t": 1368216	"P": 1002.0	"F": 1}
{"v": 1	"t": 1368236	"P": 1004.5	"F": 1}
{"v": 1	"t": 1368257	"P": 1002.75	"F": 1}
{"v": 1	"t": 1368277	"P": 1000.0	"F": 2}
{"v": 1	"t": 1368297	"P": 1002.75	"F": 2}
{"v": 1	"t": 1368318	"P": 1004.75	"F": 2}
{"v": 1	"t": 1368338	"P": 1002.0	"F": 1}
{"v": 1	"t": 1368358	"P": 999.75	"F": 1}
{"v": 1	"t": 1368378	"P": 1000.25	"F": 1}
{"v": 1	"t": 1368399	"P": 1004.25	"F": 1}
{"v": 1	"t": 1368419	"P": 1001.75	"F": 1}
{"v": 1	"t": 1368439	"P": 1000.5	"F": 1}
{"v": 1	"t": 1368460	"P": 999.5	"F": 0}
{"v": 1	"t": 1368480	"P": 1003.75	"F": 2}
{"v": 1	"t": 1368500	"P": 1005.75	"F": 2}
{"v": 1	"t": 1368520	"P": 1002.75	"F": 2}
{"v": 1	"t": 1368541	"P": 1000.5	"F": 2}
{"v": 1	"t": 1368561	"P": 1001.25	"F": 3}
{"v": 1	"t": 1368581	"P": 1005.25	"F": 2}
{"v": 1	"t": 1368602	"P": 1003.5	"F": 1}
{"v": 1	"t": 1368622	"P": 1001.0	"F": 2}
{"v": 1	"t": 1368642	"P": 999.5	"F": 3}
{"v": 1	"t": 1368662	"P": 1003.5	"F": 3}
{"v": 1	"t": 1368683	"P": 1004.25	"F": 2}
{"v": 1	"t": 1368703	"P": 1001.25	"F": 2}
{"v": 1	"t": 1368723	"P": 999.0	"F": 2}
{"v": 1	"t": 1368744	"P": 1004.0	"F": 3}
{"v": 1	"t": 1368764	"P": 999.25	"F": 3}
{"v": 1	"t": 1368785	"P": 999.0	"F": 2}
{"v": 1	"t": 1368805	"P": 999.25	"F": 1}
{"v": 1	"t": 1368826	"P": 996.75	"F": 0}
{"v": 1	"t": 1368846	"P": 1000.75	"F": 0}
{"v": 1	"t": 1368867	"P": 999.5	"F": 1}
{"v": 1	"t": 1368887	"P": 998.25	"F": -1}
{"v": 1	"t": 1368908	"P": 1001.25	"F": -1}
{"v": 1	"t": 1368928	"P": 998.75	"F": 0}
{"v": 1	"t": 1368948	"P": 996.75	"F": 0}
{"v": 1	"t": 1368969	"P": 1000.25	"F": 1}
{"v": 1	"t": 1368989	"P": 1005.75	"F": 1}
{"v": 1	"t": 1369009	"P": 1001.5	"F": -1}
{"v": 1	"t": 1369029	"P": 999.75	"F": 1}
{"v": 1	"t": 1369050	"P": 1001.0	"F": 1}
{"v": 1	"t": 1369070	"P": 1005.0	"F": 5}
{"v": 1	"t": 1369090	"P": 1004.0	"F": 4}
{"v": 1	"t": 1369111	"P": 1000.25	"F": 3}
{"v": 1	"t": 1369131	"P": 999.0	"F": 1}
{"v": 1	"t": 1369151	"P": 1002.25	"F": 2}
{"v": 1	"t": 1369171	"P": 1005.25	"F": 2	"C": 45.105	"D": 3250	"sn": 54091929832280	"file": "/data/device_log/data0000.out"}
{"v": 1	"t": 1369192	"P": 1003.0	"F": 1}
{"v": 1	"t": 1369212	"P": 1001.75	"F": 0}
{"v": 1	"t": 1369232	"P": 999.25	"F": 1}
{"v": 1	"t": 1369252	"P": 1005.0	"F": 1}
{"v": 1	"t": 1369273	"P": 1004.0	"F": -2}
{"v": 1	"t": 1369293	"P": 999.25	"F": -3}
{"v": 1	"t": 1369313	"P": 998.5	"F": -2}
{"v": 1	"t": 1369334	"P": 1001.25	"F": -1}
{"v": 1	"t": 1369354	"P": 1004.5	"F": 0}
{"v": 1	"t": 1369374	"P": 1002.5	"F": 0}
{"v": 1	"t": 1369394	"P": 998.0	"F": 0}
{"v": 1	"t": 1369415	"P": 999.75	"F": 1}
{"v": 1	"t": 1369435	"P": 1004.0	"F": 2}
{"v": 1	"t": 1369456	"P": 1002.0	"F": 1}
{"v": 1	"t": 1369476	"P": 1000.0	"F": 0}
{"v": 1	"t": 1369496	"P": 1006.25	"F": 0}
{"v": 1	"t": 1369517	"P": 1002.5	"F": 0}
{"v": 1	"t": 1369537	"P": 1000.75	"F": 0}
{"v": 1	"t": 1369557	"P": 1001.0	"F": 0}
{"v": 1	"t": 1369577	"P": 1005.75	"F": -1}
{"v": 1	"t": 1369598	"P": 1005.25	"F": -2}
{"v": 1	"t": 1369618	"P": 1003.5	"F": -6}
{"v": 1	"t": 1369638	"P": 1000.5	"F": -3}
{"v": 1	"t": 1369659	"P": 1002.25	"F": -2}
{"v": 1	"t": 1369679	"P": 1007.5	"F": 0}
{"v": 1	"t": 1369699	"P": 1003.75	"F": -1}
{"v": 1	"t": 1369719	"P": 999.5	"F": 0}
{"v": 1	"t": 1369740	"P": 999.5	"F": -3}
{"v": 1	"t": 1369760	"P": 1004.0	"F": -2}
{"v": 1	"t": 1369780	"P": 1005.5	"F": -4}
{"v": 1	"t": 1369801	"P": 1004.0	"F": -8}
{"v": 1	"t": 1369821	"P": 998.25	"F": -14}
{"v": 1	"t": 1369841	"P": 1001.5	"F": -21}
{"v": 1	"t": 1369861	"P": 1004.5	"F": -27}
{"v": 1	"t": 1369882	"P": 1003.0	"F": -32}
{"v": 1	"t": 1369902	"P": 1002.75	"F": -27}
{"v": 1	"t": 1369922	"P": 1000.25	"F": -23}
{"v": 1	"t": 1369942	"P": 1004.75	"F": -23}
{"v": 1	"t": 1369963	"P": 1004.75	"F": -24}
{"v": 1	"t": 1369983	"P": 1003.5	"F": -17}
{"v": 1	"t": 1370004	"P": 1001.25	"F": -10}
{"v": 1	"t": 1370024	"P": 1006.75	"F": -12}
{"v": 1	"t": 1370044	"P": 1002.75	"F": -8}
{"v": 1	"t": 1370065	"P": 1000.5	"F": -8}
{"v": 1	"t": 1370085	"P": 1006.75	"F": -9}
{"v": 1	"t": 1370105	"P": 1003.25	"F": -15}
{"v": 1	"t": 1370126	"P": 1000.5	"F": -15}
{"v": 1	"t": 1370146	"P": 998.75	"F": -13}
{"v": 1	"t": 1370166	"P": 1007.0	"F": -8}
{"v": 1	"t": 1370186	"P": 1006.0	"F": -4	"C": 45.105	"D": 3250	"sn": 54091929832280	"file": "/data/device_log/data0000.out"}
{"v": 1	"t": 1370207	"P": 1003.0	"F": -3}
{"v": 1	"t": 1370227	"P": 1002.25	"F": -2}
{"v": 1	"t": 1370247	"P": 1000.0	"F": -3}
{"v": 1	"t": 1370268	"P": 1006.25	"F": -1}
{"v": 1	"t": 1370288	"P": 1006.0	"F": -2}
{"v": 1	"t": 1370308	"P": 1002.5	"F": -2}
{"v": 1	"t": 1370328	"P": 999.75	"F": -2}
{"v": 1	"t": 1370349	"P": 1003.5	"F": -3}
{"v": 1	"t": 1370369	"P": 1006.25	"F": -3}
{"v": 1	"t": 1370389	"P": 1004.0	"F": -3}
{"v": 1	"t": 1370409	"P": 1000.0	"F": -2}
{"v": 1	"t": 1370430	"P": 1000.75	"F": -2}
{"v": 1	"t": 1370450	"P": 1006.75	"F": -1}
{"v": 1	"t": 1370470	"P": 1004.25	"F": -1}
{"v": 1	"t": 1370491	"P": 1002.5	"F": 0}
{"v": 1	"t": 1370511	"P": 1000.5	"F": -1}
{"v": 1	"t": 1370531	"P": 1001.75	"F": 0}
{"v": 1	"t": 1370552	"P": 1005.25	"F": 0}
{"v": 1	"t": 1370572	"P": 1001.0	"F": 0}
{"v": 1	"t": 1370592	"P": 1004.25	"F": 0}
{"v": 1	"t": 1370613	"P": 1005.75	"F": 0}
{"v": 1	"t": 1370633	"P": 1002.0	"F": 1}
{"v": 1	"t": 1370653	"P": 1001.0	"F": 1}
{"v": 1	"t": 1370674	"P": 1003.5	"F": 1}
{"v": 1	"t": 1370694	"P": 1004.0	"F": 1}
{"v": 1	"t": 1370714	"P": 1003.0	"F": 1}
{"v": 1	"t": 1370734	"P": 1000.75	"F": 1}
{"v": 1	"t": 1370755	"P": 1000.75	"F": 1}
{"v": 1	"t": 1370775	"P": 1005.25	"F": 1}
{"v": 1	"t": 1370795	"P": 1005.5	"F": 1}
{"v": 1	"t": 1370816	"P": 1001.25	"F": 1}
{"v": 1	"t": 1370836	"P": 998.75	"F": 0}
{"v": 1	"t": 1370856	"P": 1003.0	"F": 0}
{"v": 1	"t": 1370876	"P": 1006.25	"F": -2}
{"v": 1	"t": 1370897	"P": 1003.25	"F": 0}
{"v": 1	"t": 1370917	"P": 999.5	"F": -3}
{"v": 1	"t": 1370937	"P": 999.25	"F": -2}
{"v": 1	"t": 1370957	"P": 1006.25	"F": -3}
{"v": 1	"t": 1370978	"P": 1005.5	"F": 2}
{"v": 1	"t": 1370998	"P": 1001.0	"F": 0}
{"v": 1	"t": 1371018	"P": 999.75	"F": 1}
{"v": 1	"t": 1371039	"P": 1000.25	"F": -1}
{"v": 1	"t": 1371059	"P": 1005.0	"F": 3}
{"v": 1	"t": 1371079	"P": 1002.25	"F": -2}
{"v": 1	"t": 1371100	"P": 1000.5	"F": 1}
{"v": 1	"t": 1371120	"P": 1005.0	"F": 3}
{"v": 1	"t": 1371141	"P": 1003.0	"F": 3}
{"v": 1	"t": 1371161	"P": 999.0	"F": 1}
{"v": 1	"t": 1371181	"P": 1003.75	"F": 0}
{"v": 1	"t": 1371201	"P": 1004.0	"F": 1	"C": 45.145	"D": 3250	"sn": 54091929832280	"file": "/data/device_log/data0000.out"}
{"v": 1	"t": 1371222	"P": 1002.5	"F": 5}
{"v": 1	"t": 1371242	"P": 998.75	"F": 0}
{"v": 1	"t": 1371262	"P": 999.75	"F": 1}
{"v": 1	"t": 1371283	"P": 1004.75	"F": 2}
{"v": 1	"t": 1371303	"P": 1003.25	"F": 4}
{"v": 1	"t": 1371323	"P": 1001.0	"F": 0}
{"v": 1	"t": 1371343	"P": 999.0	"F": 2}
{"v": 1	"t": 1371364	"P": 1003.75	"F": 3}
{"v": 1	"t": 1371384	"P": 1005.75	"F": 3}
{"v": 1	"t": 1371404	"P": 1002.25	"F": 6}
{"v": 1	"t": 1371424	"P": 999.5	"F": 1}
{"v": 1	"t": 1371445	"P": 1001.25	"F": -2}
{"v": 1	"t": 1371465	"P": 1005.5	"F": 2}
{"v": 1	"t": 1371485	"P": 1004.0	"F": 2}
{"v": 1	"t": 1371506	"P": 1001.25	"F": 5}
{"v": 1	"t": 1371526	"P": 999.5	"F": 5}
{"v": 1	"t": 1371546	"P": 1002.25	"F": -3}
{"v": 1	"t": 1371566	"P": 1004.0	"F": -4}
{"v": 1	"t": 1371587	"P": 1001.75	"F": 2}
{"v": 1	"t": 1371607	"P": 1000.0	"F": -1}
{"v": 1	"t": 1371627	"P": 998.75	"F": -5}
{"v": 1	"t": 1371648	"P": 1006.25	"F": 3}
{"v": 1	"t": 1371668	"P": 1003.0	"F": 2}
{"v": 1	"t": 1371688	"P": 1000.0	"F": -6}
{"v": 1	"t": 1371709	"P": 1004.5	"F": 1}
{"v": 1	"t": 1371729	"P": 1002.75	"F": 2}
{"v": 1	"t": 1371749	"P": 999.5	"F": -4}
{"v": 1	"t": 1371770	"P": 999.25	"F": 1}
{"v": 1	"t": 1371790	"P": 1005.25	"F": 6}
{"v": 1	"t": 1371810	"P": 1004.0	"F": 2}
{"v": 1	"t": 1371831	"P": 1001.5	"F": 1}
{"v": 1	"t": 1371851	"P": 999.75	"F": 2}
{"v": 1	"t": 1371871	"P": 1002.5	"F": 2}
{"v": 1	"t": 1371891	"P": 1006.75	"F": 1}
{"v": 1	"t": 1371912	"P": 1001.75	"F": 1}
{"v": 1	"t": 1371932	"P": 1001.0	"F": -1}
{"v": 1	"t": 1371952	"P": 999.25	"F": -3}
{"v": 1	"t": 1371973	"P": 1004.5	"F": -3}
{"v": 1	"t": 1371993	"P": 1005.0	"F": -3}
{"v": 1	"t": 1372013	"P": 1002.75	"F": -2}
{"v": 1	"t": 1372033	"P": 998.75	"F": -2}
{"v": 1	"t": 1372054	"P": 1003.5	"F": -1}
{"v": 1	"t": 1372074	"P": 1008.0	"F": 0}
{"v": 1	"t": 1372094	"P": 1003.5	"F": -1}
{"v": 1	"t": 1372114	"P": 1000.0	"F": -1}
{"v": 1	"t": 1372135	"P": 1002.5	"F": -2}
{"v": 1	"t": 1372155	"P": 1007.0	"F": 1}
{"v": 1	"t": 1372175	"P": 1004.0	"F": 0}
{"v": 1	"t": 1372196	"P": 1000.75	"F": 0}
{"v": 1	"t": 1372216	"P": 1001.5	"F": 0	"C": 45.085	"D": 3250	"sn": 54091929832280	"file": "/data/device_log/data0000.out"}
{"v": 1	"t": 1372237	"P": 1004.75	"F": 0}
{"v": 1	"t": 1372257	"P": 1000.0	"F": 1}
{"v": 1	"t": 1372277	"P": 1003.25	"F": 1}
{"v": 1	"t": 1372298	"P": 1005.5	"F": 1}
{"v": 1	"t": 1372318	"P": 1001.75	"F": 1}
{"v": 1	"t": 1372339	"P": 1004.5	"F": 1}
{"v": 1	"t": 1372359	"P": 1003.0	"F": 0}
{"v": 1	"t": 1372380	"P": 1000.5	"F": 1}
{"v": 1	"t": 1372400	"P": 1005.0	"F": 1}
{"v": 1	"t": 1372421	"P": 1001.0	"F": 1}
{"v": 1	"t": 1372441	"P": 999.25	"F": 1}
{"v": 1	"t": 1372461	"P": 1005.25	"F": 1}
{"v": 1	"t": 1372481	"P": 1003.75	"F": 1}
{"v": 1	"t": 1372502	"P": 1002.75	"F": 1}
{"v": 1	"t": 1372522	"P": 999.5	"F": 2}
{"v": 1	"t": 1372542	"P": 1001.75	"F": 1}
{"v": 1	"t": 1372563	"P": 1005.5	"F": 1}
{"v": 1	"t": 1372583	"P": 1003.0	"F": 1}
{"v": 1	"t": 1372603	"P": 1000.25	"F": 1}
{"v": 1	"t": 1372623	"P": 999.75	"F": 1}
{"v": 1	"t": 1372644	"P": 1003.5	"F": 1}
{"v": 1	"t": 1372664	"P": 1006.25	"F": 1}
{"v": 1	"t": 1372684	"P": 1003.75	"F": 1}
{"v": 1	"t": 1372704	"P": 1000.0	"F": 1}
{"v": 1	"t": 1372725	"P": 1001.5	"F": 1}
{"v": 1	"t": 1372745	"P": 1004.75	"F": 1}
{"v": 1	"t": 1372765	"P": 1004.75	"F": 1}
{"v": 1	"t": 1372786	"P": 1002.5	"F": 1}
{"v": 1	"t": 1372806	"P": 1000.5	"F": 1}
{"v": 1	"t": 1372826	"P": 1003.25	"F": 1}
{"v": 1	"t": 1372846	"P": 1005.0	"F": 1}
{"v": 1	"t": 1372867	"P": 1003.0	"F": 1}
{"v": 1	"t": 1372887	"P": 1000.75	"F": 2}
{"v": 1	"t": 1372907	"P": 999.0	"F": 1}
{"v": 1	"t": 1372928	"P": 1005.75	"F": 2}
{"v": 1	"t": 1372948	"P": 1001.5	"F": 2}
{"v": 1	"t": 1372969	"P": 1003.0	"F": 1}
{"v": 1	"t": 1372989	"P": 1005.5	"F": 2}
{"v": 1	"t": 1373009	"P": 1004.25	"F": 1}
{"v": 1	"t": 1373029	"P": 1000.25	"F": 1}
{"v": 1	"t": 1373050	"P": 1001.25	"F": 1}
{"v": 1	"t": 1373070	"P": 1006.0	"F": 2}
{"v": 1	"t": 1373090	"P": 1006.25	"F": 2}
{"v": 1	"t": 1373110	"P": 1003.0	"F": 2}
{"v": 1	"t": 1373131	"P": 1000.0	"F": 1}
{"v": 1	"t": 1373151	"P": 1001.25	"F": 1}
{"v": 1	"t": 1373171	"P": 1005.75	"F": 1}
{"v": 1	"t": 1373192	"P": 1003.5	"F": 2}
{"v": 1	"t": 1373212	"P": 1000.75	"F": 1}
{"v": 1	"t": 1373232	"P": 999.75	"F": 2	"C": 45.11	"D": 3250	"sn": 54091929832280	"file": "/data/device_log/data0000.out"}
{"v": 1	"t": 1373252	"P": 1003.5	"F": 2}
{"v": 1	"t": 1373273	"P": 1005.25	"F": 2}
{"v": 1	"t": 1373293	"P": 1002.75	"F": 1}
{"v": 1	"t": 1373313	"P": 1000.75	"F": 1}
{"v": 1	"t": 1373334	"P": 1001.25	"F": 2}
{"v": 1	"t": 1373354	"P": 1007.25	"F": 1}
{"v": 1	"t": 1373374	"P": 1005.25	"F": 1}
{"v": 1	"t": 1373394	"P": 1000.25	"F": 2}
{"v": 1	"t": 1373415	"P": 999.75	"F": 2}
{"v": 1	"t": 1373435	"P": 1005.5	"F": 1}
{"v": 1	"t": 1373455	"P": 1005.25	"F": 1}
{"v": 1	"t": 1373476	"P": 1002.25	"F": 1}
{"v": 1	"t": 1373496	"P": 1002.5	"F": 1}
{"v": 1	"t": 1373516	"P": 1005.0	"F": 1}
{"v": 1	"t": 1373537	"P": 999.75	"F": 1}
{"v": 1	"t": 1373557	"P": 1001.5	"F": 1}
{"v": 1	"t": 1373578	"P": 1005.5	"F": 1}
{"v": 1	"t": 1373598	"P": 1003.0	"F": 1}
{"v": 1	"t": 1373618	"P": 1001.75	"F": 1}
{"v": 1	"t": 1373638	"P": 1000.0	"F": 1}
{"v": 1	"t": 1373659	"P": 1003.5	"F": 1}
{"v": 1	"t": 1373679	"P": 1005.0	"F": 2}
{"v": 1	"t": 1373699	"P": 1002.25	"F": 1}
{"v": 1	"t": 1373719	"P": 1001.25	"F": 1}
{"v": 1	"t": 1373740	"P": 1001.5	"F": 1}
{"v": 1	"t": 1373760	"P": 1006.25	"F": 1}
{"v": 1	"t": 1373780	"P": 1004.0	"F": 1}
{"v": 1	"t": 1373801	"P": 1001.5	"F": 1}
{"v": 1	"t": 1373821	"P": 1000.25	"F": 1}
{"v": 1	"t": 1373841	"P": 1003.75	"F": 2}
{"v": 1	"t": 1373861	"P": 1004.5	"F": 2}
{"v": 1	"t": 1373882	"P": 1001.75	"F": 1}
{"v": 1	"t": 1373902	"P": 1000.25	"F": 1}
{"v": 1	"t": 1373922	"P": 1000.75	"F": 1}
{"v": 1	"t": 1373942	"P": 1005.25	"F": 1}
{"v": 1	"t": 1373963	"P": 1004.0	"F": 1}
{"v": 1	"t": 1373983	"P": 1003.0	"F": 1}
{"v": 1	"t": 1374003	"P": 997.5	"F": 1}
{"v": 1	"t": 1374024	"P": 1002.75	"F": 1}
{"v": 1	"t": 1374044	"P": 1004.25	"F": 1}
{"v": 1	"t": 1374064	"P": 1000.25	"F": 1}
{"v": 1	"t": 1374085	"P": 1002.75	"F": 1}
{"v": 1	"t": 1374105	"P": 1005.5	"F": 1}
{"v": 1	"t": 1374126	"P": 1002.75	"F": 1}
{"v": 1	"t": 1374146	"P": 1000.25	"F": 1}
{"v": 1	"t": 1374166	"P": 1001.5	"F": 1}
{"v": 1	"t": 1374186	"P": 1008.0	"F": 2}
{"v": 1	"t": 1374207	"P": 1002.0	"F": 1}
{"v": 1	"t": 1374227	"P": 1002.0	"F": 2}
{"v": 1	"t": 1374247	"P": 1001.0	"F": 2	"C": 45.11	"D": 3250	"sn": 54091929832280	"file": "/data/device_log/data0000.out"}
{"v": 1	"t": 1374267	"P": 1006.25	"F": 2}
{"v": 1	"t": 1374288	"P": 1006.5	"F": 2}
{"v": 1	"t": 1374308	"P": 1002.25	"F": 2}
{"v": 1	"t": 1374328	"P": 999.25	"F": 2}
{"v": 1	"t": 1374349	"P": 1000.25	"F": 2}
{"v": 1	"t": 1374369	"P": 1006.5	"F": 1}
{"v": 1	"t": 1374389	"P": 1005.0	"F": 1}
{"v": 1	"t": 1374409	"P": 1000.75	"F": 1}
{"v": 1	"t": 1374430	"P": 1000.25	"F": 2}
{"v": 1	"t": 1374450	"P": 1005.75	"F": 2}
{"v": 1	"t": 1374470	"P": 1005.75	"F": 2}
{"v": 1	"t": 1374490	"P": 1003.5	"F": 2}
{"v": 1	"t": 1374511	"P": 1001.0	"F": 2}
{"v": 1	"t": 1374531	"P": 1002.0	"F": 2}
{"v": 1	"t": 1374551	"P": 1004.25	"F": 2}
{"v": 1	"t": 1374572	"P": 1004.25	"F": 2}
{"v": 1	"t": 1374592	"P": 1000.5	"F": 1}
{"v": 1	"t": 1374612	"P": 1002.5	"F": 2}
{"v": 1	"t": 1374633	"P": 1006.25	"F": 2}
{"v": 1	"t": 1374653	"P": 998.75	"F": 2}
{"v": 1	"t": 1374674	"P": 1000.75	"F": 2}
{"v": 1	"t": 1374694	"P": 1006.75	"F": 1}
{"v": 1	"t": 1374714	"P": 1004.75	"F": 2}
{"v": 1	"t": 1374734	"P": 1003.0	"F": 2}
{"v": 1	"t": 1374755	"P": 999.25	"F": 1}
{"v": 1	"t": 1374775	"P": 1004.75	"F": 2}
{"v": 1	"t": 1374795	"P": 1005.5	"F": 1}
{"v": 1	"t": 1374816	"P": 1002.75	"F": 1}
{"v": 1	"t": 1374836	"P": 1001.75	"F": 1}
{"v": 1	"t": 1374856	"P": 1000.75	"F": 1}
{"v": 1	"t": 1374876	"P": 1006.75	"F": 2}
{"v": 1	"t": 1374897	"P": 1004.5	"F": 2}
{"v": 1	"t": 1374917	"P": 1000.75	"F": 1}
{"v": 1	"t": 1374937	"P": 1000.5	"F": 1}
{"v": 1	"t": 1374957	"P": 1004.0	"F": 1}
{"v": 1	"t": 1374978	"P": 1005.75	"F": 1}
{"v": 1	"t": 1374998	"P": 1003.25	"F": 1}
{"v": 1	"t": 1375018	"P": 1000.75	"F": 1}
{"v": 1	"t": 1375039	"P": 1001.0	"F": 1}
{"v": 1	"t": 1375059	"P": 1005.5	"F": 1}
{"v": 1	"t": 1375079	"P": 1003.25	"F": 1}
{"v": 1	"t": 1375099	"P": 1000.25	"F": 1}
{"v": 1	"t": 1375120	"P": 1001.25	"F": 1}
{"v": 1	"t": 1375140	"P": 1004.5	"F": 1}
{"v": 1	"t": 1375160	"P": 1004.0	"F": 2}
{"v": 1	"t": 1375181	"P": 1001.25	"F": 1}
{"v": 1	"t": 1375201	"P": 1005.75	"F": 1}
{"v": 1	"t": 1375222	"P": 1003.75	"F": 1}
{"v": 1	"t": 1375242	"P": 1001.75	"F": 1}
{"v": 1	"t": 1375262	"P": 1002.25	"F": 1	"C": 45.09	"D": 3250	"sn": 54091929832280	"file": "/data/device_log/data0000.out"}
{"v": 1	"t": 1375282	"P": 1003.75	"F": 1}
{"v": 1	"t": 1375303	"P": 1005.75	"F": 1}
{"v": 1	"t": 1375323	"P": 1001.75	"F": 1}
{"v": 1	"t": 1375343	"P": 998.75	"F": 1}
{"v": 1	"t": 1375364	"P": 1003.25	"F": 1}
{"v": 1	"t": 1375384	"P": 1006.75	"F": 1}
{"v": 1	"t": 1375404	"P": 1003.0	"F": 1}
{"v": 1	"t": 1375424	"P": 1000.0	"F": 1}
{"v": 1	"t": 1375445	"P": 1000.75	"F": 1}
{"v": 1	"t": 1375465	"P": 1006.25	"F": 2}
{"v": 1	"t": 1375485	"P": 1002.0	"F": 1}
{"v": 1	"t": 1375506	"P": 998.5	"F": 1}
{"v": 1	"t": 1375526	"P": 999.5	"F": 1}
{"v": 1	"t": 1375546	"P": 1004.25	"F": 1}
{"v": 1	"t": 1375567	"P": 1006.75	"F": 1}
{"v": 1	"t": 1375587	"P": 1002.0	"F": 1}
{"v": 1	"t": 1375607	"P": 999.5	"F": 1}
{"v": 1	"t": 1375627	"P": 1001.75	"F": 1}
{"v": 1	"t": 1375648	"P": 1005.0	"F": 1}
{"v": 1	"t": 1375668	"P": 1003.75	"F": 2}
{"v": 1	"t": 1375688	"P": 1000.75	"F": 1}
{"v": 1	"t": 1375709	"P": 1001.0	"F": 1}
{"v": 1	"t": 1375729	"P": 1005.0	"F": 1}
{"v": 1	"t": 1375749	"P": 1000.0	"F": 1}
{"v": 1	"t": 1375770	"P": 1002.25	"F": 1}
{"v": 1	"t": 1375790	"P": 1004.5	"F": 1}
{"v": 1	"t": 1375811	"P": 1002.75	"F": 1}
{"v": 1	"t": 1375831	"P": 1004.25	"F": 1}
{"v": 1	"t": 1375852	"P": 1002.0	"F": 1}
{"v": 1	"t": 1375872	"P": 1002.25	"F": 1}
{"v": 1	"t": 1375893	"P": 1004.5	"F": 1}
{"v": 1	"t": 1375913	"P": 999.75	"F": 1}
{"v": 1	"t": 1375933	"P": 1001.0	"F": 1}
{"v": 1	"t": 1375954	"P": 1005.5	"F": 1}
{"v": 1	"t": 1375974	"P": 1004.0	"F": 1}
{"v": 1	"t": 1375994	"P": 1002.0	"F": 1}
{"v": 1	"t": 1376015	"P": 1000.0	"F": 1}
{"v": 1	"t": 1376035	"P": 1001.25	"F": 1}
{"v": 1	"t": 1376055	"P": 1006.25	"F": 1}
{"v": 1	"t": 1376075	"P": 1002.25	"F": 1}
{"v": 1	"t": 1376096	"P": 1001.75	"F": 1}
{"v": 1	"t": 1376116	"P": 1000.5	"F": 1}
{"v": 1	"t": 1376136	"P": 1004.25	"F": 1}
{"v": 1	"t": 1376157	"P": 1004.25	"F": 1}
{"v": 1	"t": 1376177	"P": 1000.75	"F": 1}
{"v": 1	"t": 1376197	"P": 1000.0	"F": 2}
{"v": 1	"t": 1376217	"P": 1003.0	"F": 1}
{"v": 1	"t": 1376238	"P": 1006.5	"F": 1}
{"v": 1	"t": 1376258	"P": 1002.75	"F": 1}
{"v": 1	"t": 1376278	"P": 1001.0	"F": 1	"C": 45.105	"D": 3250	"sn": 54091929832280	"file": "/data/device_log/data0000.out"}
{"v": 1	"t": 1376298	"P": 1000.0	"F": 1}
{"v": 1	"t": 1376319	"P": 1005.25	"F": 1}
{"v": 1	"t": 1376339	"P": 1004.75	"F": 1}
{"v": 1	"t": 1376359	"P": 1001.25	"F": 1}
{"v": 1	"t": 1376380	"P": 998.0	"F": 1}
{"v": 1	"t": 1376400	"P": 1002.5	"F": 1}
{"v": 1	"t": 1376420	"P": 1005.0	"F": 1}
{"v": 1	"t": 1376441	"P": 1001.5	"F": 1}
{"v": 1	"t": 1376461	"P": 1001.25	"F": 1}
{"v": 1	"t": 1376482	"P": 1005.25	"F": 1}
{"v": 1	"t": 1376502	"P": 1000.5	"F": 1}
{"v": 1	"t": 1376522	"P": 1002.5	"F": 1}
{"v": 1	"t": 1376543	"P": 1004.75	"F": 1}
{"v": 1	"t": 1376563	"P": 1002.75	"F": 1}
{"v": 1	"t": 1376583	"P": 1000.25	"F": 1}
{"v": 1	"t": 1376604	"P": 1003.5	"F": 1}
{"v": 1	"t": 1376624	"P": 1005.75	"F": 1}
{"v": 1	"t": 1376644	"P": 999.75	"F": 1}
{"v": 1	"t": 1376665	"P": 1001.0	"F": 1}
{"v": 1	"t": 1376685	"P": 1005.75	"F": 1}
{"v": 1	"t": 1376706	"P": 1002.25	"F": 1}
{"v": 1	"t": 1376726	"P": 1001.25	"F": 1}
{"v": 1	"t": 1376746	"P": 1004.0	"F": 1}
{"v": 1	"t": 1376767	"P": 1005.25	"F": 1}
{"v": 1	"t": 1376787	"P": 1000.25	"F": 1}
{"v": 1	"t": 1376807	"P": 1003.25	"F": 1}
{"v": 1	"t": 1376828	"P": 1005.25	"F": 1}
{"v": 1	"t": 1376848	"P": 1001.5	"F": 1}
{"v": 1	"t": 1376868	"P": 999.0	"F": 1}
{"v": 1	"t": 1376889	"P": 1004.25	"F": 1}
{"v": 1	"t": 1376909	"P": 1001.75	"F": 1}
{"v": 1	"t": 1376930	"P": 999.75	"F": 1}
{"v": 1	"t": 1376950	"P": 1002.5	"F": 1}
{"v": 1	"t": 1376970	"P": 1005.0	"F": 1}
{"v": 1	"t": 1376991	"P": 1000.25	"F": 1}
{"v": 1	"t": 1377011	"P": 1001.0	"F": 1}
{"v": 1	"t": 1377031	"P": 1006.0	"F": 1}
{"v": 1	"t": 1377052	"P": 1003.25	"F": 1}
{"v": 1	"t": 1377072	"P": 1000.75	"F": 1}
{"v": 1	"t": 1377093	"P": 1005.25	"F": 1}
{"v": 1	"t": 1377113	"P": 1001.0	"F": 1}
{"v": 1	"t": 1377134	"P": 1001.0	"F": 1}
{"v": 1	"t": 1377154	"P": 1005.5	"F": 1}
{"v": 1	"t": 1377174	"P": 1003.0	"F": 1}
{"v": 1	"t": 1377195	"P": 1001.5	"F": 1}
{"v": 1	"t": 1377215	"P": 1002.25	"F": 1}
{"v": 1	"t": 1377235	"P": 1004.75	"F": 1}
{"v": 1	"t": 1377256	"P": 1002.0	"F": 1}
{"v": 1	"t": 1377276	"P": 1002.75	"F": 1}
{"v": 1	"t": 1377296	"P": 1007.5	"F": 1	"C": 45.155	"D": 3249	"sn": 54091929832280	"file": "/data/device_log/data0000.out"}
{"v": 1	"t": 1377317	"P": 1001.5	"F": 1}
{"v": 1	"t": 1377337	"P": 1001.0	"F": 2}
{"v": 1	"t": 1377358	"P": 1003.5	"F": 2}
{"v": 1	"t": 1377378	"P": 1003.0	"F": 2}
{"v": 1	"t": 1377398	"P": 1001.75	"F": 2}
{"v": 1	"t": 1377419	"P": 1000.25	"F": 2}
{"v": 1	"t": 1377439	"P": 1005.5	"F": 2}
{"v": 1	"t": 1377459	"P": 1002.5	"F": 2}
{"v": 1	"t": 1377480	"P": 1000.5	"F": 2}
{"v": 1	"t": 1377500	"P": 1004.0	"F": 2}
{"v": 1	"t": 1377520	"P": 1002.5	"F": 2}
{"v": 1	"t": 1377541	"P": 1001.0	"F": 1}
{"v": 1	"t": 1377561	"P": 1003.25	"F": 2}
{"v": 1	"t": 1377582	"P": 1005.75	"F": 2}
{"v": 1	"t": 1377602	"P": 1000.5	"F": 1}
{"v": 1	"t": 1377622	"P": 1001.0	"F": 2}
{"v": 1	"t": 1377643	"P": 1007.0	"F": 2}
{"v": 1	"t": 1377663	"P": 1002.0	"F": 1}
{"v": 1	"t": 1377683	"P": 999.0	"F": 2}
{"v": 1	"t": 1377704	"P": 1005.5	"F": 2}
{"v": 1	"t": 1377724	"P": 1002.0	"F": 2}
{"v": 1	"t": 1377745	"P": 999.0	"F": 1}
{"v": 1	"t": 1377765	"P": 1006.5	"F": 2}
{"v": 1	"t": 1377785	"P": 1002.25	"F": 2}
{"v": 1	"t": 1377806	"P": 1000.0	"F": 2}
{"v": 1	"t": 1377826	"P": 1004.0	"F": 2}
{"v": 1	"t": 1377847	"P": 1007.0	"F": 2}
{"v": 1	"t": 1377867	"P": 1002.25	"F": 1}
{"v": 1	"t": 1377887	"P": 1000.5	"F": 2}
{"v": 1	"t": 1377908	"P": 1006.25	"F": 1}
{"v": 1	"t": 1377928	"P": 1004.25	"F": 1}
{"v": 1	"t": 1377948	"P": 998.5	"F": 1}
{"v": 1	"t": 1377969	"P": 1003.25	"F": 1}
{"v": 1	"t": 1377989	"P": 1006.25	"F": 1}
{"v": 1	"t": 1378009	"P": 1002.0	"F": 1}
{"v": 1	"t": 1378030	"P": 1002.75	"F": 1}
{"v": 1	"t": 1378050	"P": 1005.75	"F": 1}
{"v": 1	"t": 1378071	"P": 1003.25	"F": 1}
{"v": 1	"t": 1378091	"P": 999.25	"F": 1}
{"v": 1	"t": 1378111	"P": 1003.75	"F": 1}
{"v": 1	"t": 1378132	"P": 1004.5	"F": 1}
{"v": 1	"t": 1378152	"P": 1001.0	"F": 1}
{"v": 1	"t": 1378172	"P": 1001.25	"F": 1}
{"v": 1	"t": 1378193	"P": 1006.5	"F": 1}
{"v": 1	"t": 1378213	"P": 1001.75	"F": 1}
{"v": 1	"t": 1378233	"P": 1000.0	"F": 1}
{"v": 1	"t": 1378254	"P": 1005.75	"F": 1}
{"v": 1	"t": 1378274	"P": 1002.5	"F": 1}
{"v": 1	"t": 1378295	"P": 1000.0	"F": 1}
{"v": 1	"t": 1378315	"P": 1003.75	"F": 1	"C": 45.12	"D": 3249	"sn": 54091929832280	"file": "/data/device_log/data0000.out"}
{"v": 1	"t": 1378335	"P": 1004.5	"F": 1}
{"v": 1	"t": 1378356	"P": 1000.0	"F": 1}
{"v": 1	"t": 1378376	"P": 1004.5	"F": 1}
{"v": 1	"t": 1378397	"P": 1005.75	"F": 1}
{"v": 1	"t": 1378417	"P": 1002.25	"F": 1}
{"v": 1	"t": 1378437	"P": 1001.25	"F": 1}
{"v": 1	"t": 1378458	"P": 1006.5	"F": 1}
{"v": 1	"t": 1378478	"P": 1000.75	"F": 1}
{"v": 1	"t": 1378498	"P": 1001.75	"F": 1}
{"v": 1	"t": 1378519	"P": 1005.25	"F": 1}
{"v": 1	"t": 1378539	"P": 1002.25	"F": 1}
{"v": 1	"t": 1378560	"P": 1000.0	"F": 1}
{"v": 1	"t": 1378580	"P": 1001.25	"F": 1}
{"v": 1	"t": 1378600	"P": 1005.0	"F": 1}
{"v": 1	"t": 1378621	"P": 1002.5	"F": 1}
{"v": 1	"t": 1378641	"P": 1001.5	"F": 1}
{"v": 1	"t": 1378661	"P": 1004.5	"F": 1}
{"v": 1	"t": 1378682	"P": 1004.0	"F": 1}
{"v": 1	"t": 1378702	"P": 999.75	"F": 1}
{"v": 1	"t": 1378722	"P": 1004.25	"F": 2}
{"v": 1	"t": 1378743	"P": 1004.5	"F": 2}
{"v": 1	"t": 1378763	"P": 1002.5	"F": 1}
{"v": 1	"t": 1378784	"P": 1001.5	"F": 1}
{"v": 1	"t": 1378804	"P": 1005.25	"F": 1}
{"v": 1	"t": 1378824	"P": 1002.25	"F": 1}
{"v": 1	"t": 1378845	"P": 999.75	"F": 1}
{"v": 1	"t": 1378865	"P": 1005.0	"F": 1}
{"v": 1	"t": 1378885	"P": 1003.75	"F": 1}
{"v": 1	"t": 1378906	"P": 1002.0	"F": 1}
{"v": 1	"t": 1378926	"P": 1001.75	"F": 2}
{"v": 1	"t": 1378947	"P": 1005.0	"F": 1}
{"v": 1	"t": 1378967	"P": 1001.75	"F": 2}
{"v": 1	"t": 1378987	"P": 997.75	"F": 1}
{"v": 1	"t": 1379008	"P": 1006.5	"F": 1}
{"v": 1	"t": 1379028	"P": 1001.25	"F": 1}
{"v": 1	"t": 1379048	"P": 999.5	"F": 1}
{"v": 1	"t": 1379069	"P": 1005.25	"F": 1}
{"v": 1	"t": 1379089	"P": 1002.5	"F": 1}
{"v": 1	"t": 1379110	"P": 1001.5	"F": 1}
{"v": 1	"t": 1379130	"P": 1005.5	"F": 1}
{"v": 1	"t": 1379151	"P": 1001.0	"F": 1}
{"v": 1	"t": 1379171	"P": 1002.75	"F": 1}
{"v": 1	"t": 1379191	"P": 1004.0	"F": 1}
{"v": 1	"t": 1379212	"P": 1004.5	"F": 2}
{"v": 1	"t": 1379232	"P": 1001.0	"F": 2}
{"v": 1	"t": 1379253	"P": 1006.0	"F": 2}
{"v": 1	"t": 1379273	"P": 1002.5	"F": 2}
{"v": 1	"t": 1379293	"P": 1000.5	"F": 2}
{"v": 1	"t": 1379314	"P": 1003.25	"F": 2}
{"v": 1	"t": 1379334	"P": 1005.25	"F": 2	"C": 45.12	"D": 3249	"sn": 54091929832280	"file": "/data/device_log/data0000.out"}
{"v": 1	"t": 1379354	"P": 1000.75	"F": 1}
{"v": 1	"t": 1379375	"P": 1000.5	"F": 1}
{"v": 1	"t": 1379395	"P": 1005.75	"F": 1}
{"v": 1	"t": 1379415	"P": 1003.75	"F": 1}
{"v": 1	"t": 1379436	"P": 999.5	"F": 1}
{"v": 1	"t": 1379456	"P": 1003.0	"F": 1}
{"v": 1	"t": 1379477	"P": 1004.5	"F": 2}
{"v": 1	"t": 1379497	"P": 1001.5	"F": 1}
{"v": 1	"t": 1379517	"P": 1003.0	"F": 2}
{"v": 1	"t": 1379538	"P": 1005.75	"F": 1}
{"v": 1	"t": 1379558	"P": 1003.75	"F": 2}
{"v": 1	"t": 1379578	"P": 1000.0	"F": 2}
{"v": 1	"t": 1379599	"P": 1006.5	"F": 2}
{"v": 1	"t": 1379619	"P": 1005.25	"F": 2}
{"v": 1	"t": 1379640	"P": 999.75	"F": 2}
{"v": 1	"t": 1379660	"P": 1005.0	"F": 2}
{"v": 1	"t": 1379680	"P": 1004.25	"F": 2}
{"v": 1	"t": 1379701	"P": 1001.25	"F": 1}
{"v": 1	"t": 1379721	"P": 1002.5	"F": 1}
{"v": 1	"t": 1379742	"P": 1006.0	"F": 2}
{"v": 1	"t": 1379762	"P": 1000.0	"F": 2}
{"v": 1	"t": 1379782	"P": 1001.25	"F": 1}
{"v": 1	"t": 1379803	"P": 1008.5	"F": 2}
{"v": 1	"t": 1379823	"P": 1002.25	"F": 2}
{"v": 1	"t": 1379843	"P": 1001.25	"F": 1}
{"v": 1	"t": 1379864	"P": 1005.25	"F": 2}
{"v": 1	"t": 1379884	"P": 1004.5	"F": 2}
{"v": 1	"t": 1379905	"P": 1000.0	"F": 2}
{"v": 1	"t": 1379925	"P": 1003.5	"F": 1}
{"v": 1	"t": 1379945	"P": 1006.5	"F": 2}
{"v": 1	"t": 1379966	"P": 1001.25	"F": 1}
{"v": 1	"t": 1379986	"P": 999.25	"F": 2}
{"v": 1	"t": 1380006	"P": 1006.25	"F": 1}
{"v": 1	"t": 1380027	"P": 1002.75	"F": 2}
{"v": 1	"t": 1380047	"P": 1001.5	"F": 1}
{"v": 1	"t": 1380067	"P": 1003.75	"F": 1}
{"v": 1	"t": 1380088	"P": 1005.75	"F": 1}
{"v": 1	"t": 1380108	"P": 1000.75	"F": 1}
{"v": 1	"t": 1380129	"P": 1001.5	"F": 1}
{"v": 1	"t": 1380149	"P": 1006.5	"F": 1}
{"v": 1	"t": 1380169	"P": 1004.0	"F": 2}
{"v": 1	"t": 1380190	"P": 1002.25	"F": 2}
{"v": 1	"t": 1380210	"P": 1004.75	"F": 2}
{"v": 1	"t": 1380230	"P": 1005.75	"F": 2}
{"v": 1	"t": 1380251	"P": 999.75	"F": 2}
{"v": 1	"t": 1380271	"P": 1002.5	"F": 1}
{"v": 1	"t": 1380291	"P": 1005.5	"F": 2}
{"v": 1	"t": 1380312	"P": 1002.5	"F": 1}
{"v": 1	"t": 1380332	"P": 1000.0	"F": 2}
{"v": 1	"t": 1380353	"P": 1006.0	"F": 2	"C": 45.11	"D": 3249	"sn": 54091929832280	"file": "/data/device_log/data0000.out"}
{"v": 1	"t": 1380373	"P": 1003.5	"F": 1}
{"v": 1	"t": 1380393	"P": 1000.75	"F": 2}
{"v": 1	"t": 1380414	"P": 1004.0	"F": 2}
{"v": 1	"t": 1380434	"P": 1005.0	"F": 2}
{"v": 1	"t": 1380455	"P": 1001.0	"F": 1}
{"v": 1	"t": 1380475	"P": 1005.5	"F": 2}
{"v": 1	"t": 1380495	"P": 1004.0	"F": 2}
{"v": 1	"t": 1380516	"P": 1000.25	"F": 2}
{"v": 1	"t": 1380536	"P": 1002.75	"F": 2}
{"v": 1	"t": 1380556	"P": 1006.0	"F": 2}
{"v": 1	"t": 1380577	"P": 1001.5	"F": 2}
{"v": 1	"t": 1380597	"P": 999.0	"F": 2}
{"v": 1	"t": 1380618	"P": 1005.5	"F": 2}
{"v": 1	"t": 1380638	"P": 1003.75	"F": 2}
{"v": 1	"t": 1380658	"P": 1000.25	"F": 2}
{"v": 1	"t": 1380679	"P": 1002.0	"F": 2}
{"v": 1	"t": 1380699	"P": 1006.75	"F": 2}
{"v": 1	"t": 1380719	"P": 1000.75	"F": 2}
{"v": 1	"t": 1380740	"P": 1001.25	"F": 2}
{"v": 1	"t": 1380760	"P": 1005.0	"F": 2}
{"v": 1	"t": 1380780	"P": 1004.0	"F": 1}
{"v": 1	"t": 1380801	"P": 999.75	"F": 2}
{"v": 1	"t": 1380821	"P": 1003.25	"F": 2}
{"v": 1	"t": 1380842	"P": 1006.5	"F": 2}
{"v": 1	"t": 1380862	"P": 1000.5	"F": 2}
{"v": 1	"t": 1380882	"P": 1001.25	"F": 1}
{"v": 1	"t": 1380903	"P": 1004.5	"F": 2}
{"v": 1	"t": 1380923	"P": 1003.75	"F": 2}
{"v": 1	"t": 1380943	"P": 1001.0	"F": 2}
{"v": 1	"t": 1380964	"P": 1004.75	"F": 2}
{"v": 1	"t": 1380984	"P": 1003.75	"F": 2}
{"v": 1	"t": 1381005	"P": 1000.5	"F": 2}
{"v": 1	"t": 1381025	"P": 1002.5	"F": 2}
{"v": 1	"t": 1381045	"P": 1005.75	"F": 2}
{"v": 1	"t": 1381066	"P": 1001.25	"F": 2}
{"v": 1	"t": 1381086	"P": 1001.0	"F": 2}
{"v": 1	"t": 1381106	"P": 1005.5	"F": 2}
{"v": 1	"t": 1381127	"P": 1001.5	"F": 2}
{"v": 1	"t": 1381147	"P": 999.75	"F": 2}
{"v": 1	"t": 1381167	"P": 1001.5	"F": 2}
{"v": 1	"t": 1381188	"P": 1007.0	"F": 2}
{"v": 1	"t": 1381208	"P": 1003.75	"F": 2}
{"v": 1	"t": 1381228	"P": 1000.0	"F": 2}
{"v": 1	"t": 1381249	"P": 1001.0	"F": 2}
{"v": 1	"t": 1381269	"P": 1006.75	"F": 2}
{"v": 1	"t": 1381289	"P": 1003.75	"F": 2}
{"v": 1	"t": 1381309	"P": 1001.75	"F": 2}
{"v": 1	"t": 1381330	"P": 1000.75	"F": 2}
{"v": 1	"t": 1381350	"P": 1005.0	"F": 2}
{"v": 1	"t": 1381370	"P": 1004.75	"F": 2	"C": 45.135	"D": 3249	"sn": 54091929832280	"file": "/data/device_log/data0000.out"}
{"v": 1	"t": 1381391	"P": 1002.0	"F": 1}
{"v": 1	"t": 1381411	"P": 999.5	"F": 2}
{"v": 1	"t": 1381431	"P": 1006.5	"F": 2}
{"v": 1	"t": 1381452	"P": 1004.0	"F": 2}
{"v": 1	"t": 1381472	"P": 1002.5	"F": 2}
{"v": 1	"t": 1381492	"P": 1000.25	"F": 2}
{"v": 1	"t": 1381512	"P": 1005.25	"F": 1}
{"v": 1	"t": 1381533	"P": 1004.25	"F": 2}
{"v": 1	"t": 1381553	"P": 1001.25	"F": 2}
{"v": 1	"t": 1381573	"P": 999.25	"F": 2}
{"v": 1	"t": 1381594	"P": 1004.25	"F": 1}
{"v": 1	"t": 1381614	"P": 1005.25	"F": 2}
{"v": 1	"t": 1381634	"P": 1002.0	"F": 2}
{"v": 1	"t": 1381655	"P": 1000.0	"F": 1}
{"v": 1	"t": 1381675	"P": 1006.5	"F": 1}
{"v": 1	"t": 1381696	"P": 1002.75	"F": 2}
{"v": 1	"t": 1381716	"P": 1002.0	"F": 1}
{"v": 1	"t": 1381736	"P": 1006.75	"F": 1}
{"v": 1	"t": 1381757	"P": 1005.0	"F": 1}
{"v": 1	"t": 1381777	"P": 1001.25	"F": 1}
{"v": 1	"t": 1381797	"P": 998.25	"F": 1}
{"v": 1	"t": 1381817	"P": 1004.25	"F": 1}
{"v": 1	"t": 1381838	"P": 1004.25	"F": 1}
{"v": 1	"t": 1381858	"P": 1003.0	"F": 1}
{"v": 1	"t": 1381878	"P": 1000.0	"F": 1}
{"v": 1	"t": 1381899	"P": 1003.5	"F": 1}
{"v": 1	"t": 1381919	"P": 1007.0	"F": 1}
{"v": 1	"t": 1381939	"P": 1002.75	"F": 1}
{"v": 1	"t": 1381959	"P": 1001.0	"F": 1}
{"v": 1	"t": 1381980	"P": 1002.5	"F": 1}
{"v": 1	"t": 1382000	"P": 1006.0	"F": 1}
{"v": 1	"t": 1382020	"P": 1004.0	"F": 1}
{"v": 1	"t": 1382041	"P": 1000.0	"F": 1}
{"v": 1	"t": 1382061	"P": 1000.5	"F": 1}
{"v": 1	"t": 1382081	"P": 1005.25	"F": 1}
{"v": 1	"t": 1382102	"P": 1003.25	"F": 1}
{"v": 1	"t": 1382122	"P": 999.75	"F": 1}
{"v": 1	"t": 1382142	"P": 1002.75	"F": 1}
{"v": 1	"t": 1382163	"P": 1004.75	"F": 1}
{"v": 1	"t": 1382183	"P": 1004.5	"F": 1}
{"v": 1	"t": 1382203	"P": 1001.75	"F": 1}
{"v": 1	"t": 1382224	"P": 1005.75	"F": 1}
{"v": 1	"t": 1382244	"P": 1003.75	"F": 1}
{"v": 1	"t": 1382265	"P": 999.0	"F": 1}
{"v": 1	"t": 1382285	"P": 1004.75	"F": 1}
{"v": 1	"t": 1382306	"P": 1001.5	"F": 1}
{"v": 1	"t": 1382326	"P": 1000.75	"F": 1}
{"v": 1	"t": 1382347	"P": 1004.5	"F": 1}
{"v": 1	"t": 1382367	"P": 999.25	"F": 1}
{"v": 1	"t": 1382387	"P": 1004.0	"F": 1	"C": 45.095	"D": 3249	"sn": 54091929832280	"file": "/data/device_log/data0000.out"}
{"v": 1	"t": 1382408	"P": 1003.5	"F": 1}
{"v": 1	"t": 1382428	"P": 999.75	"F": 1}
{"v": 1	"t": 1382449	"P": 1004.25	"F": 1}
{"v": 1	"t": 1382469	"P": 1005.75	"F": 1}
{"v": 1	"t": 1382489	"P": 1001.25	"F": 1}
{"v": 1	"t": 1382510	"P": 999.25	"F": 1}
{"v": 1	"t": 1382530	"P": 1002.0	"F": 1}
{"v": 1	"t": 1382550	"P": 1004.25	"F": 2}
{"v": 1	"t": 1382570	"P": 1003.25	"F": 2}
{"v": 1	"t": 1382591	"P": 1000.5	"F": 2}
{"v": 1	"t": 1382611	"P": 1002.0	"F": 2}
{"v": 1	"t": 1382631	"P": 1006.0	"F": 2}
{"v": 1	"t": 1382652	"P": 1003.0	"F": 2}
{"v": 1	"t": 1382672	"P": 1002.0	"F": 2}
{"v": 1	"t": 1382692	"P": 1001.0	"F": 2}
{"v": 1	"t": 1382713	"P": 1007.25	"F": 2}
{"v": 1	"t": 1382733	"P": 1005.5	"F": 2}
{"v": 1	"t": 1382753	"P": 1001.5	"F": 2}
{"v": 1	"t": 1382773	"P": 999.75	"F": 2}
{"v": 1	"t": 1382794	"P": 1005.25	"F": 2}
{"v": 1	"t": 1382814	"P": 1005.25	"F": 2}
{"v": 1	"t": 1382834	"P": 1001.5	"F": 2}
{"v": 1	"t": 1382855	"P": 999.75	"F": 2}
{"v": 1	"t": 1382875	"P": 1005.75	"F": 2}
{"v": 1	"t": 1382895	"P": 1005.0	"F": 2}
{"v": 1	"t": 1382916	"P": 1002.25	"F": 2}
{"v": 1	"t": 1382936	"P": 1000.25	"F": 2}
{"v": 1	"t": 1382956	"P": 1005.75	"F": 2}
{"v": 1	"t": 1382977	"P": 1000.5	"F": 2}
{"v": 1	"t": 1382997	"P": 1001.75	"F": 2}
{"v": 1	"t": 1383018	"P": 1004.75	"F": 2}
{"v": 1	"t": 1383038	"P": 1005.0	"F": 2}
{"v": 1	"t": 1383058	"P": 1000.75	"F": 2}
{"v": 1	"t": 1383078	"P": 1000.0	"F": 2}
{"v": 1	"t": 1383099	"P": 1006.0	"F": 2}
{"v": 1	"t": 1383119	"P": 1006.0	"F": 2}
{"v": 1	"t": 1383139	"P": 1002.75	"F": 2}
{"v": 1	"t": 1383160	"P": 1002.0	"F": 2}
{"v": 1	"t": 1383180	"P": 1005.0	"F": 2}
{"v": 1	"t": 1383200	"P": 1006.0	"F": 2}
{"v": 1	"t": 1383221	"P": 1001.25	"F": 2}
{"v": 1	"t": 1383241	"P": 1000.75	"F": 2}
{"v": 1	"t": 1383261	"P": 1006.25	"F": 2}
{"v": 1	"t": 1383281	"P": 1005.0	"F": 2}
{"v": 1	"t": 1383302	"P": 1002.25	"F": 2}
{"v": 1	"t": 1383322	"P": 1001.75	"F": 2}
{"v": 1	"t": 1383342	"P": 1002.75	"F": 2}
{"v": 1	"t": 1383363	"P": 1006.75	"F": 1}
{"v": 1	"t": 1383383	"P": 1004.5	"F": 2}
{"v": 1	"t": 1383403	"P": 1001.0	"F": 2	"C": 45.11	"D": 3249	"sn": 54091929832280	"file": "/data/device_log/data0000.out"}
{"v": 1	"t": 1383424	"P": 1003.0	"F": 1}
{"v": 1	"t": 1383444	"P": 1006.75	"F": 2}
{"v": 1	"t": 1383464	"P": 1005.5	"F": 1}
{"v": 1	"t": 1383485	"P": 1002.0	"F": 2}
{"v": 1	"t": 1383505	"P": 1004.75	"F": 1}
{"v": 1	"t": 1383526	"P": 1004.75	"F": 2}
{"v": 1	"t": 1383546	"P": 1001.25	"F": 1}
{"v": 1	"t": 1383566	"P": 1004.25	"F": 2}
{"v": 1	"t": 1383586	"P": 1003.0	"F": 2}
{"v": 1	"t": 1383607	"P": 1002.0	"F": 1}
{"v": 1	"t": 1383627	"P": 997.5	"F": 2}
{"v": 1	"t": 1383647	"P": 1003.25	"F": 2}
{"v": 1	"t": 1383668	"P": 1005.5	"F": 2}
{"v": 1	"t": 1383688	"P": 1003.0	"F": 1}
{"v": 1	"t": 1383708	"P": 1001.25	"F": 1}
{"v": 1	"t": 1383729	"P": 1001.75	"F": 1}
{"v": 1	"t": 1383749	"P": 1007.25	"F": 1}
{"v": 1	"t": 1383769	"P": 1003.75	"F": 1}
{"v": 1	"t": 1383789	"P": 1003.5	"F": 1}
{"v": 1	"t": 1383810	"P": 999.5	"F": 2}
{"v": 1	"t": 1383830	"P": 1005.75	"F": 1}
{"v": 1	"t": 1383850	"P": 1003.75	"F": 2}
{"v": 1	"t": 1383871	"P": 1000.25	"F": 2}
{"v": 1	"t": 1383891	"P": 1000.75	"F": 2}
{"v": 1	"t": 1383911	"P": 1005.75	"F": 1}
{"v": 1	"t": 1383932	"P": 1006.25	"F": 2}
{"v": 1	"t": 1383952	"P": 1001.75	"F": 2}
{"v": 1	"t": 1383972	"P": 1001.0	"F": 1}
{"v": 1	"t": 1383992	"P": 1005.5	"F": 2}
{"v": 1	"t": 1384013	"P": 1006.75	"F": 2}
{"v": 1	"t": 1384033	"P": 1004.5	"F": 2}
{"v": 1	"t": 1384054	"P": 1005.5	"F": 2}
{"v": 1	"t": 1384074	"P": 1002.5	"F": 1}
{"v": 1	"t": 1384095	"P": 1001.0	"F": 2}
{"v": 1	"t": 1384115	"P": 1007.75	"F": 1}
{"v": 1	"t": 1384135	"P": 1002.75	"F": 1}
{"v": 1	"t": 1384156	"P": 1002.0	"F": 1}
{"v": 1	"t": 1384176	"P": 1001.0	"F": 1}
{"v": 1	"t": 1384196	"P": 1007.0	"F": 1}
{"v": 1	"t": 1384217	"P": 1002.75	"F": 1}
{"v": 1	"t": 1384237	"P": 1000.75	"F": 1}
{"v": 1	"t": 1384257	"P": 1001.5	"F": 1}
{"v": 1	"t": 1384278	"P": 1006.25	"F": 1}
{"v": 1	"t": 1384298	"P": 1005.25	"F": 1}
{"v": 1	"t": 1384318	"P": 1003.25	"F": 1}
{"v": 1	"t": 1384338	"P": 999.5	"F": 1}
{"v": 1	"t": 1384359	"P": 1004.0	"F": 1}
{"v": 1	"t": 1384379	"P": 1004.75	"F": 1}
{"v": 1	"t": 1384399	"P": 1002.0	"F": 1}
{"v": 1	"t": 1384420	"P": 1001.0	"F": 1	"C": 45.135	"D": 3249	"sn": 54091929832280	"file": "/data/device_log/data0000.out"}
{"v": 1	"t": 1384440	"P": 1002.25	"F": 1}
{"v": 1	"t": 1384460	"P": 1005.5	"F": 1}
{"v": 1	"t": 1384481	"P": 1004.25	"F": 1}
{"v": 1	"t": 1384501	"P": 1000.0	"F": 1}
{"v": 1	"t": 1384521	"P": 1003.25	"F": 1}
{"v": 1	"t": 1384541	"P": 1006.0	"F": 1}
{"v": 1	"t": 1384562	"P": 1001.75	"F": 1}
{"v": 1	"t": 1384582	"P": 1000.25	"F": 1}
{"v": 1	"t": 1384602	"P": 1004.25	"F": 1}
{"v": 1	"t": 1384623	"P": 1006.75	"F": 1}
{"v": 1	"t": 1384643	"P": 1001.0	"F": 1}
{"v": 1	"t": 1384664	"P": 1005.0	"F": 1}
{"v": 1	"t": 1384684	"P": 1005.25	"F": 1}
{"v": 1	"t": 1384704	"P": 1001.5	"F": 1}
{"v": 1	"t": 1384725	"P": 1001.75	"F": 1}
{"v": 1	"t": 1384745	"P": 1006.25	"F": 1}
{"v": 1	"t": 1384765	"P": 1005.75	"F": 1}
{"v": 1	"t": 1384786	"P": 1003.75	"F": 1}
{"v": 1	"t": 1384806	"P": 1001.25	"F": 1}
{"v": 1	"t": 1384826	"P": 1002.25	"F": 1}
{"v": 1	"t": 1384846	"P": 1005.25	"F": 1}
{"v": 1	"t": 1384867	"P": 1004.25	"F": 1}
{"v": 1	"t": 1384887	"P": 1001.0	"F": 1}
{"v": 1	"t": 1384907	"P": 1000.75	"F": 1}
{"v": 1	"t": 1384928	"P": 1008.25	"F": 1}
{"v": 1	"t": 1384948	"P": 1004.5	"F": 1}
{"v": 1	"t": 1384968	"P": 1002.0	"F": 1}
{"v": 1	"t": 1384988	"P": 1001.75	"F": 1}
{"v": 1	"t": 1385009	"P": 1007.0	"F": 1}
{"v": 1	"t": 1385029	"P": 1005.75	"F": 1}
{"v": 1	"t": 1385049	"P": 1003.25	"F": 1}
{"v": 1	"t": 1385070	"P": 1001.0	"F": 2}
{"v": 1	"t": 1385090	"P": 1005.75	"F": 1}
{"v": 1	"t": 1385110	"P": 1005.5	"F": 1}
{"v": 1	"t": 1385131	"P": 1000.25	"F": 1}
{"v": 1	"t": 1385151	"P": 998.5	"F": 1}
{"v": 1	"t": 1385171	"P": 1006.5	"F": 2}
{"v": 1	"t": 1385192	"P": 1003.0	"F": 2}
{"v": 1	"t": 1385212	"P": 1002.25	"F": 2}
{"v": 1	"t": 1385233	"P": 1003.75	"F": 2}
{"v": 1	"t": 1385253	"P": 1001.25	"F": 2}
{"v": 1	"t": 1385273	"P": 1000.25	"F": 2}
{"v": 1	"t": 1385294	"P": 1004.5	"F": 2}
{"v": 1	"t": 1385314	"P": 1005.0	"F": 2}
{"v": 1	"t": 1385334	"P": 1001.0	"F": 2}
{"v": 1	"t": 1385355	"P": 999.25	"F": 1}
{"v": 1	"t": 1385375	"P": 1004.75	"F": 2}
{"v": 1	"t": 1385395	"P": 1006.5	"F": 2}
{"v": 1	"t": 1385416	"P": 1003.0	"F": 2}
{"v": 1	"t": 1385436	"P": 1001.5	"F": 1	"C": 45.15	"D": 3249	"sn": 54091929832280	"file": "/data/device_log/data0000.out"}
{"v": 1	"t": 1385456	"P": 1002.5	"F": 2}
{"v": 1	"t": 1385476	"P": 1006.25	"F": 2}
{"v": 1	"t": 1385497	"P": 1004.75	"F": 2}
{"v": 1	"t": 1385517	"P": 1000.5	"F": 2}
{"v": 1	"t": 1385537	"P": 1001.5	"F": 2}
{"v": 1	"t": 1385558	"P": 1006.75	"F": 2}
{"v": 1	"t": 1385578	"P": 1002.5	"F": 1}
{"v": 1	"t": 1385598	"P": 1002.0	"F": 2}
{"v": 1	"t": 1385618	"P": 999.0	"F": 2}
{"v": 1	"t": 1385639	"P": 1008.75	"F": 2}
{"v": 1	"t": 1385659	"P": 1006.5	"F": 2}
{"v": 1	"t": 1385679	"P": 1001.75	"F": 2}
{"v": 1	"t": 1385700	"P": 1000.75	"F": 2}
{"v": 1	"t": 1385720	"P": 1004.0	"F": 1}
{"v": 1	"t": 1385740	"P": 1006.0	"F": 2}
{"v": 1	"t": 1385761	"P": 1000.5	"F": 2}
{"v": 1	"t": 1385781	"P": 1007.0	"F": 2}
{"v": 1	"t": 1385802	"P": 1003.75	"F": 1}
{"v": 1	"t": 1385822	"P": 1001.75	"F": 1}
{"v": 1	"t": 1385843	"P": 1005.75	"F": 1}
{"v": 1	"t": 1385863	"P": 1001.75	"F": 1}
{"v": 1	"t": 1385884	"P": 1001.5	"F": 2}
{"v": 1	"t": 1385904	"P": 1004.75	"F": 1}
{"v": 1	"t": 1385925	"P": 1000.25	"F": 2}
{"v": 1	"t": 1385945	"P": 1004.75	"F": 2}
{"v": 1	"t": 1385965	"P": 1004.5	"F": 2}
{"v": 1	"t": 1385986	"P": 1000.75	"F": 1}
{"v": 1	"t": 1386006	"P": 1001.5	"F": 1}
{"v": 1	"t": 1386026	"P": 1007.5	"F": 1}
{"v": 1	"t": 1386047	"P": 1005.0	"F": 2}
{"v": 1	"t": 1386067	"P": 1001.75	"F": 2}
{"v": 1	"t": 1386087	"P": 1000.75	"F": 2}
{"v": 1	"t": 1386107	"P": 1006.75	"F": 1}
{"v": 1	"t": 1386128	"P": 1004.75	"F": 2}
{"v": 1	"t": 1386148	"P": 1003.25	"F": 1}
{"v": 1	"t": 1386168	"P": 1000.25	"F": 1}
{"v": 1	"t": 1386189	"P": 1006.25	"F": 2}
{"v": 1	"t": 1386209	"P": 1006.5	"F": 2}
{"v": 1	"t": 1386229	"P": 1005.0	"F": 1}
{"v": 1	"t": 1386250	"P": 999.5	"F": 2}
{"v": 1	"t": 1386270	"P": 1003.75	"F": 1}
{"v": 1	"t": 1386290	"P": 1005.75	"F": 1}
{"v": 1	"t": 1386310	"P": 1004.0	"F": 1}
{"v": 1	"t": 1386331	"P": 1000.5	"F": 2}
{"v": 1	"t": 1386351	"P": 1002.75	"F": 1}
{"v": 1	"t": 1386371	"P": 1006.5	"F": 1}
{"v": 1	"t": 1386392	"P": 1004.25	"F": 1}
{"v": 1	"t": 1386412	"P": 1000.75	"F": 1}
{"v": 1	"t": 1386432	"P": 1001.0	"F": 1}
{"v": 1	"t": 1386453	"P": 1007.0	"F": 1	"C": 45.14	"D": 3249	"sn": 54091929832280	"file": "/data/device_log/data0000.out"}
{"v": 1	"t": 1386473	"P": 1004.25	"F": 2}
{"v": 1	"t": 1386493	"P": 999.75	"F": 1}
{"v": 1	"t": 1386514	"P": 1005.5	"F": 2}
{"v": 1	"t": 1386534	"P": 1004.25	"F": 2}
{"v": 1	"t": 1386555	"P": 1000.75	"F": 1}
{"v": 1	"t": 1386575	"P": 1005.5	"F": 1}
{"v": 1	"t": 1386595	"P": 1005.0	"F": 1}
{"v": 1	"t": 1386616	"P": 1003.5	"F": 1}
{"v": 1	"t": 1386636	"P": 1000.75	"F": 1}
{"v": 1	"t": 1386656	"P": 1004.5	"F": 1}
{"v": 1	"t": 1386677	"P": 1005.0	"F": 1}
{"v": 1	"t": 1386697	"P": 1002.75	"F": 2}
{"v": 1	"t": 1386717	"P": 1000.0	"F": 2}
{"v": 1	"t": 1386737	"P": 1005.25	"F": 2}
{"v": 1	"t": 1386758	"P": 1006.25	"F": 1}
{"v": 1	"t": 1386778	"P": 1002.5	"F": 1}
{"v": 1	"t": 1386798	"P": 1002.25	"F": 1}
{"v": 1	"t": 1386819	"P": 1001.5	"F": 1}
{"v": 1	"t": 1386839	"P": 1007.0	"F": 2}
{"v": 1	"t": 1386859	"P": 1003.5	"F": 2}
{"v": 1	"t": 1386879	"P": 999.0	"F": 1}
{"v": 1	"t": 1386900	"P": 1002.5	"F": 1}
{"v": 1	"t": 1386920	"P": 1007.0	"F": 1}
{"v": 1	"t": 1386940	"P": 1002.75	"F": 1}
{"v": 1	"t": 1386961	"P": 1001.0	"F": 1}
{"v": 1	"t": 1386981	"P": 1001.25	"F": 1}
{"v": 1	"t": 1387001	"P": 1006.0	"F": 1}
{"v": 1	"t": 1387022	"P": 1003.75	"F": 1}
{"v": 1	"t": 1387042	"P": 1001.75	"F": 1}
{"v": 1	"t": 1387062	"P": 1004.75	"F": 1}
{"v": 1	"t": 1387083	"P": 1002.25	"F": 1}
{"v": 1	"t": 1387103	"P": 1000.0	"F": 1}
{"v": 1	"t": 1387124	"P": 1003.25	"F": 1}
{"v": 1	"t": 1387144	"P": 1005.5	"F": 1}
{"v": 1	"t": 1387164	"P": 1002.25	"F": 1}
{"v": 1	"t": 1387185	"P": 1000.25	"F": 1}
{"v": 1	"t": 1387205	"P": 1003.0	"F": 1}
{"v": 1	"t": 1387225	"P": 1003.25	"F": 1}
{"v": 1	"t": 1387245	"P": 1003.0	"F": 1}
{"v": 1	"t": 1387266	"P": 1001.5	"F": 1}
{"v": 1	"t": 1387286	"P": 1003.75	"F": 1}
{"v": 1	"t": 1387306	"P": 1006.25	"F": 1}
{"v": 1	"t": 1387327	"P": 1004.75	"F": 1}
{"v": 1	"t": 1387347	"P": 1001.0	"F": 1}
{"v": 1	"t": 1387367	"P": 1001.0	"F": 1}
{"v": 1	"t": 1387387	"P": 1006.0	"F": 1}
{"v": 1	"t": 1387408	"P": 1004.75	"F": 1}
{"v": 1	"t": 1387428	"P": 1002.75	"F": 1}
{"v": 1	"t": 1387448	"P": 998.75	"F": 1}
{"v": 1	"t": 1387469	"P": 1005.75	"F": 1	"C": 45.13	"D": 3249	"sn": 54091929832280	"file": "/data/device_log/data0000.out"}
{"v": 1	"t": 1387489	"P": 1003.75	"F": 1}
{"v": 1	"t": 1387509	"P": 1002.75	"F": 1}
{"v": 1	"t": 1387530	"P": 1000.25	"F": 1}
{"v": 1	"t": 1387550	"P": 1004.25	"F": 1}
{"v": 1	"t": 1387570	"P": 1006.25	"F": 1}
{"v": 1	"t": 1387591	"P": 1004.0	"F": 1}
{"v": 1	"t": 1387611	"P": 1001.0	"F": 1}
{"v": 1	"t": 1387631	"P": 1007.5	"F": 1}
{"v": 1	"t": 1387652	"P": 1003.75	"F": 1}
{"v": 1	"t": 1387672	"P": 1002.0	"F": 1}
{"v": 1	"t": 1387693	"P": 1006.5	"F": 1}
{"v": 1	"t": 1387713	"P": 1003.0	"F": 1}
{"v": 1	"t": 1387733	"P": 1002.0	"F": 1}
{"v": 1	"t": 1387754	"P": 1001.0	"F": 1}
{"v": 1	"t": 1387774	"P": 1006.0	"F": 2}
{"v": 1	"t": 1387794	"P": 1005.0	"F": 1}
{"v": 1	"t": 1387814	"P": 1000.75	"F": 1}
{"v": 1	"t": 1387835	"P": 1002.25	"F": 1}
{"v": 1	"t": 1387855	"P": 1005.75	"F": 2}
{"v": 1	"t": 1387875	"P": 1003.75	"F": 1}
{"v": 1	"t": 1387896	"P": 1003.25	"F": 1}
{"v": 1	"t": 1387916	"P": 1000.75	"F": 2}
{"v": 1	"t": 1387936	"P": 1005.5	"F": 1}
{"v": 1	"t": 1387956	"P": 1006.25	"F": 1}
{"v": 1	"t": 1387977	"P": 1004.0	"F": 1}
{"v": 1	"t": 1387997	"P": 1001.25	"F": 2}
{"v": 1	"t": 1388017	"P": 1004.25	"F": 1}
{"v": 1	"t": 1388038	"P": 1006.5	"F": 2}
{"v": 1	"t": 1388058	"P": 1003.5	"F": 1}
{"v": 1	"t": 1388078	"P": 1001.0	"F": 2}
{"v": 1	"t": 1388099	"P": 1001.5	"F": 2}
{"v": 1	"t": 1388119	"P": 1006.0	"F": 1}
{"v": 1	"t": 1388139	"P": 1004.5	"F": 2}
{"v": 1	"t": 1388160	"P": 1001.0	"F": 2}
{"v": 1	"t": 1388180	"P": 1004.5	"F": 1}
{"v": 1	"t": 1388200	"P": 1005.25	"F": 2}
{"v": 1	"t": 1388221	"P": 1001.75	"F": 2}
{"v": 1	"t": 1388241	"P": 1006.5	"F": 2}
{"v": 1	"t": 1388262	"P": 1006.75	"F": 1}
{"v": 1	"t": 1388282	"P": 1000.0	"F": 2}
{"v": 1	"t": 1388302	"P": 1000.75	"F": 2}
{"v": 1	"t": 1388322	"P": 1005.25	"F": 1}
{"v": 1	"t": 1388343	"P": 1005.25	"F": 1}
{"v": 1	"t": 1388363	"P": 1002.75	"F": 1}
{"v": 1	"t": 1388383	"P": 999.75	"F": 1}
{"v": 1	"t": 1388404	"P": 1004.0	"F": 1}
{"v": 1	"t": 1388424	"P": 1006.5	"F": 1}
{"v": 1	"t": 1388444	"P": 1003.75	"F": 1}
{"v": 1	"t": 1388465	"P": 1000.25	"F": 1}
{"v": 1	"t": 1388485	"P": 1001.75	"F": 1	"C": 45.115	"D": 3249	"sn": 54091929832280	"file": "/data/device_log/data0000.out"}
{"v": 1	"t": 1388505	"P": 1008.0	"F": 1}
{"v": 1	"t": 1388525	"P": 1003.0	"F": 1}
{"v": 1	"t": 1388546	"P": 1000.0	"F": 1}
{"v": 1	"t": 1388566	"P": 1002.75	"F": 1}
{"v": 1	"t": 1388586	"P": 1006.75	"F": 2}
{"v": 1	"t": 1388607	"P": 1003.25	"F": 2}
{"v": 1	"t": 1388627	"P": 1000.25	"F": 2}
{"v": 1	"t": 1388647	"P": 1002.75	"F": 1}
{"v": 1	"t": 1388668	"P": 1007.0	"F": 2}
{"v": 1	"t": 1388688	"P": 1005.75	"F": 1}
{"v": 1	"t": 1388708	"P": 1000.0	"F": 1}
{"v": 1	"t": 1388728	"P": 1002.0	"F": 1}
{"v": 1	"t": 1388749	"P": 1004.25	"F": 1}
{"v": 1	"t": 1388769	"P": 1003.75	"F": 2}
{"v": 1	"t": 1388790	"P": 1001.75	"F": 1}
{"v": 1	"t": 1388810	"P": 1006.25	"F": 1}
{"v": 1	"t": 1388830	"P": 1004.5	"F": 2}
{"v": 1	"t": 1388851	"P": 1001.25	"F": 1}
{"v": 1	"t": 1388871	"P": 1001.5	"F": 2}
{"v": 1	"t": 1388891	"P": 1005.75	"F": 1}
{"v": 1	"t": 1388912	"P": 1004.5	"F": 1}
{"v": 1	"t": 1388932	"P": 1002.0	"F": 1}
{"v": 1	"t": 1388952	"P": 1000.5	"F": 1}
{"v": 1	"t": 1388972	"P": 1004.0	"F": 1}
{"v": 1	"t": 1388993	"P": 1005.5	"F": 2}
{"v": 1	"t": 1389013	"P": 1001.75	"F": 2}
{"v": 1	"t": 1389033	"P": 1000.0	"F": 1}
{"v": 1	"t": 1389054	"P": 1002.75	"F": 1}
{"v": 1	"t": 1389074	"P": 1008.0	"F": 1}
{"v": 1	"t": 1389094	"P": 1002.25	"F": 1}
{"v": 1	"t": 1389115	"P": 1001.75	"F": 1}
{"v": 1	"t": 1389135	"P": 1002.5	"F": 1}
{"v": 1	"t": 1389155	"P": 1006.25	"F": 1}
{"v": 1	"t": 1389175	"P": 1003.5	"F": 2}
{"v": 1	"t": 1389196	"P": 1001.25	"F": 1}
{"v": 1	"t": 1389216	"P": 1002.5	"F": 2}
{"v": 1	"t": 1389236	"P": 1005.75	"F": 1}
{"v": 1	"t": 1389257	"P": 1006.0	"F": 1}
{"v": 1	"t": 1389277	"P": 1003.5	"F": 1}
{"v": 1	"t": 1389297	"P": 1002.5	"F": 1}
{"v": 1	"t": 1389318	"P": 1006.5	"F": 1}
{"v": 1	"t": 1389338	"P": 1001.25	"F": 2}
{"v": 1	"t": 1389359	"P": 1005.5	"F": 1}
{"v": 1	"t": 1389379	"P": 1006.25	"F": 1}
{"v": 1	"t": 1389400	"P": 999.75	"F": 1}
{"v": 1	"t": 1389420	"P": 1005.5	"F": 1}
{"v": 1	"t": 1389441	"P": 1002.75	"F": 1}
{"v": 1	"t": 1389461	"P": 1000.5	"F": 1}
{"v": 1	"t": 1389481	"P": 1007.0	"F": 1}
{"v": 1	"t": 1389502	"P": 1002.25	"F": 1	"C": 45.11	"D": 3249	"sn": 54091929832280	"file": "/data/device_log/data0000.out"}
{"v": 1	"t": 1389522	"P": 1000.75	"F": 2}
{"v": 1	"t": 1389542	"P": 1005.25	"F": 1}
{"v": 1	"t": 1389563	"P": 1006.75	"F": 1}
{"v": 1	"t": 1389583	"P": 1002.25	"F": 1}
{"v": 1	"t": 1389603	"P": 1002.25	"F": 1}
{"v": 1	"t": 1389624	"P": 1006.0	"F": 1}
{"v": 1	"t": 1389644	"P": 1004.75	"F": 1}
{"v": 1	"t": 1389664	"P": 1002.5	"F": 1}
{"v": 1	"t": 1389685	"P": 1000.5	"F": 1}
{"v": 1	"t": 1389705	"P": 1002.75	"F": 2}
{"v": 1	"t": 1389725	"P": 1004.75	"F": 1}
{"v": 1	"t": 1389745	"P": 1003.75	"F": 1}
{"v": 1	"t": 1389766	"P": 1001.25	"F": 1}
{"v": 1	"t": 1389786	"P": 1002.5	"F": 1}
{"v": 1	"t": 1389806	"P": 1007.0	"F": 1}
{"v": 1	"t": 1389827	"P": 1002.75	"F": 1}
{"v": 1	"t": 1389847	"P": 1001.0	"F": 1}
{"v": 1	"t": 1389867	"P": 1000.25	"F": 1}
{"v": 1	"t": 1389888	"P": 1006.0	"F": 1}
{"v": 1	"t": 1389908	"P": 1003.5	"F": 1}
{"v": 1	"t": 1389928	"P": 1003.0	"F": 1}
{"v": 1	"t": 1389948	"P": 1000.0	"F": 1}
{"v": 1	"t": 1389969	"P": 1005.75	"F": 1}
{"v": 1	"t": 1389989	"P": 1003.5	"F": 1}
{"v": 1	"t": 1390010	"P": 1001.0	"F": 1}
{"v": 1	"t": 1390030	"P": 1004.0	"F": 1}
{"v": 1	"t": 1390050	"P": 1004.75	"F": 1}
{"v": 1	"t": 1390071	"P": 999.75	"F": 1}
{"v": 1	"t": 1390091	"P": 1002.5	"F": 1}
{"v": 1	"t": 1390111	"P": 1006.75	"F": 1}
{"v": 1	"t": 1390132	"P": 1004.75	"F": 1}
{"v": 1	"t": 1390152	"P": 1000.5	"F": 1}
{"v": 1	"t": 1390172	"P": 1002.5	"F": 1}
{"v": 1	"t": 1390193	"P": 1006.5	"F": 1}
{"v": 1	"t": 1390213	"P": 1004.75	"F": 1}
{"v": 1	"t": 1390233	"P": 1000.75	"F": 1}
{"v": 1	"t": 1390253	"P": 1002.0	"F": 1}
{"v": 1	"t": 1390274	"P": 1005.0	"F": 1}
{"v": 1	"t": 1390294	"P": 1005.5	"F": 1}
{"v": 1	"t": 1390314	"P": 1003.25	"F": 1}
{"v": 1	"t": 1390335	"P": 999.0	"F": 1}
{"v": 1	"t": 1390355	"P": 1004.25	"F": 1}
{"v": 1	"t": 1390375	"P": 1005.25	"F": 1}
{"v": 1	"t": 1390396	"P": 1002.75	"F": 1}
{"v": 1	"t": 1390416	"P": 1001.25	"F": 1}
{"v": 1	"t": 1390436	"P": 1003.75	"F": 1}
{"v": 1	"t": 1390456	"P": 1007.5	"F": 1}
{"v": 1	"t": 1390477	"P": 1003.5	"F": 1}
{"v": 1	"t": 1390497	"P": 999.25	"F": 1}
{"v": 1	"t": 1390517	"P": 1000.25	"F": 1	"C": 45.13	"D": 3249	"sn": 54091929832280	"file": "/data/device_log/data0000.out"}
{"v": 1	"t": 1390538	"P": 1005.25	"F": 1}
{"v": 1	"t": 1390558	"P": 1004.25	"F": 1}
{"v": 1	"t": 1390578	"P": 1000.25	"F": 1}
{"v": 1	"t": 1390599	"P": 1005.0	"F": 1}
{"v": 1	"t": 1390619	"P": 1004.0	"F": 1}
{"v": 1	"t": 1390640	"P": 1000.25	"F": 1}
{"v": 1	"t": 1390660	"P": 1004.75	"F": 1}
{"v": 1	"t": 1390680	"P": 1004.5	"F": 1}
{"v": 1	"t": 1390701	"P": 1001.75	"F": 1}
{"v": 1	"t": 1390721	"P": 1000.25	"F": 1}
{"v": 1	"t": 1390741	"P": 1004.75	"F": 1}
{"v": 1	"t": 1390761	"P": 1006.0	"F": 1}
{"v": 1	"t": 1390782	"P": 1002.0	"F": 1}
{"v": 1	"t": 1390802	"P": 1001.0	"F": 1}
{"v": 1	"t": 1390822	"P": 1002.0	"F": 1}
{"v": 1	"t": 1390843	"P": 1006.5	"F": 1}
{"v": 1	"t": 1390863	"P": 1004.5	"F": 1}
{"v": 1	"t": 1390883	"P": 997.25	"F": 1}
{"v": 1	"t": 1390904	"P": 1003.75	"F": 1}
{"v": 1	"t": 1390924	"P": 1006.5	"F": 1}
{"v": 1	"t": 1390944	"P": 1003.5	"F": 1}
{"v": 1	"t": 1390964	"P": 1001.5	"F": 1}
{"v": 1	"t": 1390985	"P": 999.75	"F": 1}
{"v": 1	"t": 1391005	"P": 1006.75	"F": 1}
{"v": 1	"t": 1391025	"P": 1004.75	"F": 2}
{"v": 1	"t": 1391046	"P": 1002.25	"F": 2}
{"v": 1	"t": 1391066	"P": 1002.75	"F": 1}
{"v": 1	"t": 1391086	"P": 1006.25	"F": 2}
{"v": 1	"t": 1391107	"P": 1004.75	"F": 1}
{"v": 1	"t": 1391127	"P": 1000.75	"F": 2}
{"v": 1	"t": 1391147	"P": 1003.25	"F": 2}
{"v": 1	"t": 1391168	"P": 1005.25	"F": 2}
{"v": 1	"t": 1391188	"P": 1002.25	"F": 2}
{"v": 1	"t": 1391208	"P": 999.75	"F": 2}
{"v": 1	"t": 1391229	"P": 1004.5	"F": 2}
{"v": 1	"t": 1391249	"P": 1006.5	"F": 2}
{"v": 1	"t": 1391269	"P": 1003.0	"F": 2}
{"v": 1	"t": 1391290	"P": 1001.0	"F": 2}
{"v": 1	"t": 1391310	"P": 1003.25	"F": 1}
{"v": 1	"t": 1391330	"P": 1007.75	"F": 2}
{"v": 1	"t": 1391350	"P": 1005.25	"F": 2}
{"v": 1	"t": 1391371	"P": 999.75	"F": 2}
{"v": 1	"t": 1391391	"P": 999.25	"F": 2}
{"v": 1	"t": 1391411	"P": 1007.0	"F": 2}
{"v": 1	"t": 1391432	"P": 1005.25	"F": 2}
{"v": 1	"t": 1391452	"P": 1002.5	"F": 2}
{"v": 1	"t": 1391472	"P": 1002.5	"F": 2}
{"v": 1	"t": 1391493	"P": 1006.5	"F": 2}
{"v": 1	"t": 1391513	"P": 1004.0	"F": 2}
{"v": 1	"t": 1391533	"P": 1003.75	"F": 2	"C": 45.135	"D": 3249	"sn": 54091929832280	"file": "/data/device_log/data0000.out"}
{"v": 1	"t": 1391553	"P": 1001.5	"F": 2}
{"v": 1	"t": 1391574	"P": 1006.75	"F": 2}
{"v": 1	"t": 1391594	"P": 1005.25	"F": 2}
{"v": 1	"t": 1391614	"P": 1004.0	"F": 1}
{"v": 1	"t": 1391635	"P": 1000.25	"F": 1}
{"v": 1	"t": 1391655	"P": 1005.5	"F": 2}
{"v": 1	"t": 1391676	"P": 1004.5	"F": 1}
{"v": 1	"t": 1391696	"P": 1001.25	"F": 2}
{"v": 1	"t": 1391716	"P": 1008.25	"F": 1}
{"v": 1	"t": 1391737	"P": 1003.25	"F": 1}
{"v": 1	"t": 1391757	"P": 1001.5	"F": 1}
{"v": 1	"t": 1391777	"P": 999.5	"F": 1}
{"v": 1	"t": 1391798	"P": 1006.75	"F": 1}
{"v": 1	"t": 1391818	"P": 1004.75	"F": 1}
{"v": 1	"t": 1391838	"P": 1001.0	"F": 1}
{"v": 1	"t": 1391858	"P": 999.5	"F": 1}
{"v": 1	"t": 1391879	"P": 1006.75	"F": 1}
{"v": 1	"t": 1391899	"P": 1005.0	"F": 1}
{"v": 1	"t": 1391919	"P": 1002.75	"F": 1}
{"v": 1	"t": 1391940	"P": 1000.5	"F": 2}
{"v": 1	"t": 1391960	"P": 1002.25	"F": 1}
{"v": 1	"t": 1391980	"P": 1007.0	"F": 1}
{"v": 1	"t": 1392001	"P": 1003.0	"F": 1}
{"v": 1	"t": 1392021	"P": 999.75	"F": 1}
{"v": 1	"t": 1392041	"P": 1003.25	"F": 1}
{"v": 1	"t": 1392061	"P": 1007.25	"F": 1}
{"v": 1	"t": 1392082	"P": 1002.25	"F": 1}
{"v": 1	"t": 1392102	"P": 999.75	"F": 1}
{"v": 1	"t": 1392122	"P": 1000.75	"F": 1}
{"v": 1	"t": 1392143	"P": 1007.5	"F": 1}
{"v": 1	"t": 1392163	"P": 1003.25	"F": 1}
{"v": 1	"t": 1392183	"P": 1000.0	"F": 1}
{"v": 1	"t": 1392204	"P": 1001.5	"F": 1}
{"v": 1	"t": 1392224	"P": 1007.75	"F": 1}
{"v": 1	"t": 1392244	"P": 1002.5	"F": 1}
{"v": 1	"t": 1392265	"P": 1003.25	"F": 1}
{"v": 1	"t": 1392285	"P": 1005.75	"F": 1}
{"v": 1	"t": 1392306	"P": 1003.75	"F": 1}
{"v": 1	"t": 1392326	"P": 1001.0	"F": 1}
{"v": 1	"t": 1392346	"P": 1004.5	"F": 1}
{"v": 1	"t": 1392366	"P": 1006.0	"F": 1}
{"v": 1	"t": 1392387	"P": 1002.75	"F": 1}
{"v": 1	"t": 1392407	"P": 998.5	"F": 1}
{"v": 1	"t": 1392427	"P": 1002.25	"F": 1}
{"v": 1	"t": 1392448	"P": 1006.75	"F": 1}
{"v": 1	"t": 1392468	"P": 1006.25	"F": 1}
{"v": 1	"t": 1392488	"P": 1002.25	"F": 1}
{"v": 1	"t": 1392508	"P": 1001.0	"F": 2}
{"v": 1	"t": 1392529	"P": 1005.0	"F": 2}
{"v": 1	"t": 1392549	"P": 1004.75	"F": 1	"C": 45.12	"D": 3249	"sn": 54091929832280	"file": "/data/device_log/data0000.out"}
{"v": 1	"t": 1392569	"P": 1001.5	"F": 2}
{"v": 1	"t": 1392590	"P": 1001.5	"F": 1}
{"v": 1	"t": 1392610	"P": 1005.5	"F": 2}
{"v": 1	"t": 1392630	"P": 1004.75	"F": 2}
{"v": 1	"t": 1392651	"P": 1002.5	"F": 2}
{"v": 1	"t": 1392671	"P": 1000.75	"F": 2}
{"v": 1	"t": 1392691	"P": 1004.75	"F": 1}
{"v": 1	"t": 1392711	"P": 1005.75	"F": 2}
{"v": 1	"t": 1392732	"P": 1003.25	"F": 2}
{"v": 1	"t": 1392752	"P": 998.25	"F": 2}
{"v": 1	"t": 1392772	"P": 1003.25	"F": 2}
{"v": 1	"t": 1392793	"P": 1005.0	"F": 2}
{"v": 1	"t": 1392813	"P": 999.75	"F": 2}
{"v": 1	"t": 1392834	"P": 1005.5	"F": 2}
{"v": 1	"t": 1392854	"P": 1005.0	"F": 2}
{"v": 1	"t": 1392875	"P": 1001.0	"F": 2}
{"v": 1	"t": 1392895	"P": 1006.25	"F": 2}
{"v": 1	"t": 1392916	"P": 1000.25	"F": 2}
{"v": 1	"t": 1392936	"P": 1003.25	"F": 2}
{"v": 1	"t": 1392957	"P": 1004.0	"F": 2}
{"v": 1	"t": 1392977	"P": 1000.0	"F": 2}
{"v": 1	"t": 1392997	"P": 1006.75	"F": 2}
{"v": 1	"t": 1393018	"P": 1004.75	"F": 2}
{"v": 1	"t": 1393038	"P": 1001.5	"F": 2}
{"v": 1	"t": 1393059	"P": 1004.25	"F": 2}
{"v": 1	"t": 1393079	"P": 1007.0	"F": 2}
{"v": 1	"t": 1393099	"P": 1002.75	"F": 2}
{"v": 1	"t": 1393120	"P": 1001.25	"F": 2}
{"v": 1	"t": 1393140	"P": 1002.5	"F": 2}
{"v": 1	"t": 1393160	"P": 1008.0	"F": 2}
{"v": 1	"t": 1393180	"P": 1004.5	"F": 2}
{"v": 1	"t": 1393201	"P": 1000.75	"F": 2}
{"v": 1	"t": 1393221	"P": 1002.75	"F": 1}
{"v": 1	"t": 1393241	"P": 1007.0	"F": 2}
{"v": 1	"t": 1393262	"P": 1005.5	"F": 2}
{"v": 1	"t": 1393282	"P": 999.0	"F": 2}
{"v": 1	"t": 1393302	"P": 1002.0	"F": 2}
{"v": 1	"t": 1393323	"P": 1003.75	"F": 2}
{"v": 1	"t": 1393343	"P": 1004.25	"F": 2}
{"v": 1	"t": 1393363	"P": 1000.0	"F": 2}
{"v": 1	"t": 1393384	"P": 1002.25	"F": 2}
{"v": 1	"t": 1393404	"P": 1005.75	"F": 2}
{"v": 1	"t": 1393424	"P": 1003.25	"F": 2}
{"v": 1	"t": 1393444	"P": 999.5	"F": 2}
{"v": 1	"t": 1393465	"P": 1000.75	"F": 1}
{"v": 1	"t": 1393485	"P": 1005.75	"F": 2}
{"v": 1	"t": 1393505	"P": 1004.75	"F": 3}
{"v": 1	"t": 1393526	"P": 1001.75	"F": 1}
{"v": 1	"t": 1393546	"P": 999.75	"F": 2}
{"v": 1	"t": 1393567	"P": 1004.75	"F": 2	"C": 45.105	"D": 3249	"sn": 54091929832280	"file": "/data/device_log/data0000.out"}
{"v": 1	"t": 1393587	"P": 1002.0	"F": 1}
{"v": 1	"t": 1393607	"P": 1001.75	"F": 1}
{"v": 1	"t": 1393628	"P": 1004.25	"F": 1}
{"v": 1	"t": 1393648	"P": 1004.0	"F": 1}
{"v": 1	"t": 1393668	"P": 1001.5	"F": 1}
{"v": 1	"t": 1393688	"P": 999.5	"F": 1}
{"v": 1	"t": 1393709	"P": 1004.75	"F": 1}
{"v": 1	"t": 1393729	"P": 1004.5	"F": 1}
{"v": 1	"t": 1393749	"P": 1003.25	"F": 1}
{"v": 1	"t": 1393770	"P": 1001.75	"F": 0}
{"v": 1	"t": 1393790	"P": 1003.25	"F": 0}
{"v": 1	"t": 1393810	"P": 1007.0	"F": 0}
{"v": 1	"t": 1393830	"P": 1003.5	"F": 0}
{"v": 1	"t": 1393851	"P": 1000.75	"F": 0}
{"v": 1	"t": 1393871	"P": 1003.5	"F": -1}
{"v": 1	"t": 1393891	"P": 1005.0	"F": -1}
{"v": 1	"t": 1393912	"P": 1003.5	"F": -1}
{"v": 1	"t": 1393932	"P": 1001.0	"F": -1}
{"v": 1	"t": 1393952	"P": 1000.75	"F": 0}
{"v": 1	"t": 1393973	"P": 1006.75	"F": 0}
{"v": 1	"t": 1393993	"P": 1004.25	"F": 0}
{"v": 1	"t": 1394013	"P": 1002.25	"F": 0}
{"v": 1	"t": 1394033	"P": 1000.0	"F": 0}
{"v": 1	"t": 1394054	"P": 1005.5	"F": 1}
{"v": 1	"t": 1394074	"P": 1004.75	"F": 1}
{"v": 1	"t": 1394094	"P": 1002.5	"F": 1}
{"v": 1	"t": 1394115	"P": 1001.25	"F": 1}
{"v": 1	"t": 1394135	"P": 1007.25	"F": 1}
{"v": 1	"t": 1394156	"P": 1002.0	"F": 2}
{"v": 1	"t": 1394176	"P": 1002.75	"F": 2}
{"v": 1	"t": 1394196	"P": 1004.5	"F": 2}
{"v": 1	"t": 1394217	"P": 1003.5	"F": 2}
{"v": 1	"t": 1394237	"P": 1000.75	"F": 2}
{"v": 1	"t": 1394257	"P": 1000.25	"F": 2}
{"v": 1	"t": 1394277	"P": 1005.25	"F": 2}
{"v": 1	"t": 1394298	"P": 1005.5	"F": 2}
{"v": 1	"t": 1394318	"P": 1001.0	"F": 2}
{"v": 1	"t": 1394338	"P": 999.0	"F": 2}
{"v": 1	"t": 1394359	"P": 1004.5	"F": 2}
{"v": 1	"t": 1394379	"P": 1006.75	"F": 2}
{"v": 1	"t": 1394399	"P": 1003.75	"F": 2}
{"v": 1	"t": 1394420	"P": 1000.25	"F": 2}
{"v": 1	"t": 1394440	"P": 1002.25	"F": 2}
{"v": 1	"t": 1394460	"P": 1007.5	"F": 2}
{"v": 1	"t": 1394480	"P": 1005.25	"F": 2}
{"v": 1	"t": 1394501	"P": 1000.75	"F": 2}
{"v": 1	"t": 1394521	"P": 1003.25	"F": 2}
{"v": 1	"t": 1394541	"P": 1006.75	"F": 2}
{"v": 1	"t": 1394562	"P": 1003.5	"F": 2}
{"v": 1	"t": 1394582	"P": 1002.0	"F": 2	"C": 45.12	"D": 3249	"sn": 54091929832280	"file": "/data/device_log/data0000.out"}
{"v": 1	"t": 1394602	"P": 1001.25	"F": 2}
{"v": 1	"t": 1394623	"P": 1007.0	"F": 2}
{"v": 1	"t": 1394643	"P": 1003.25	"F": 2}
{"v": 1	"t": 1394663	"P": 1001.25	"F": 2}
{"v": 1	"t": 1394684	"P": 1006.75	"F": 2}
{"v": 1	"t": 1394704	"P": 1002.0	"F": 2}
{"v": 1	"t": 1394725	"P": 1000.5	"F": 2}
{"v": 1	"t": 1394745	"P": 1003.75	"F": 2}
{"v": 1	"t": 1394765	"P": 1004.5	"F": 2}
{"v": 1	"t": 1394786	"P": 1002.5	"F": 2}
{"v": 1	"t": 1394806	"P": 1000.5	"F": 2}
{"v": 1	"t": 1394826	"P": 1002.25	"F": 2}
{"v": 1	"t": 1394846	"P": 1005.25	"F": 2}
{"v": 1	"t": 1394867	"P": 1003.25	"F": 2}
{"v": 1	"t": 1394887	"P": 1001.0	"F": 2}
{"v": 1	"t": 1394907	"P": 1001.5	"F": 2}
{"v": 1	"t": 1394928	"P": 1005.75	"F": 2}
{"v": 1	"t": 1394948	"P": 1004.25	"F": 2}
{"v": 1	"t": 1394968	"P": 1000.75	"F": 2}
{"v": 1	"t": 1394988	"P": 1000.5	"F": 2}
{"v": 1	"t": 1395009	"P": 1006.5	"F": 2}
{"v": 1	"t": 1395029	"P": 1005.75	"F": 2}
{"v": 1	"t": 1395049	"P": 1001.5	"F": 2}
{"v": 1	"t": 1395070	"P": 1001.75	"F": 2}
{"v": 1	"t": 1395090	"P": 1006.75	"F": 2}
{"v": 1	"t": 1395110	"P": 1005.0	"F": 2}
{"v": 1	"t": 1395131	"P": 1002.25	"F": 2}
{"v": 1	"t": 1395151	"P": 1000.5	"F": 2}
{"v": 1	"t": 1395171	"P": 1005.25	"F": 2}
{"v": 1	"t": 1395192	"P": 1003.25	"F": 2}
{"v": 1	"t": 1395212	"P": 1001.5	"F": 2}
{"v": 1	"t": 1395232	"P": 1001.5	"F": 2}
{"v": 1	"t": 1395253	"P": 1005.0	"F": 2}
{"v": 1	"t": 1395273	"P": 1001.5	"F": 2}
{"v": 1	"t": 1395294	"P": 1004.0	"F": 2}
{"v": 1	"t": 1395314	"P": 1006.5	"F": 2}
{"v": 1	"t": 1395334	"P": 1004.25	"F": 2}
{"v": 1	"t": 1395354	"P": 1001.25	"F": 2}
{"v": 1	"t": 1395375	"P": 1000.0	"F": 2}
{"v": 1	"t": 1395395	"P": 1008.0	"F": 2}
{"v": 1	"t": 1395415	"P": 1003.25	"F": 2}
{"v": 1	"t": 1395436	"P": 1001.25	"F": 2}
{"v": 1	"t": 1395456	"P": 998.75	"F": 2}
{"v": 1	"t": 1395476	"P": 1004.25	"F": 2}
{"v": 1	"t": 1395496	"P": 1006.25	"F": 2}
{"v": 1	"t": 1395517	"P": 1002.25	"F": 2}
{"v": 1	"t": 1395537	"P": 1002.0	"F": 2}
{"v": 1	"t": 1395557	"P": 1003.0	"F": 2}
{"v": 1	"t": 1395578	"P": 1006.25	"F": 2}
{"v": 1	"t": 1395598	"P": 1004.0	"F": 2	"C": 45.115	"D": 3249	"sn": 54091929832280	"file": "/data/device_log/data0000.out"}
{"v": 1	"t": 1395618	"P": 1000.25	"F": 1}
{"v": 1	"t": 1395639	"P": 1002.75	"F": 1}
{"v": 1	"t": 1395659	"P": 1007.25	"F": 1}
{"v": 1	"t": 1395679	"P": 1004.25	"F": 1}
{"v": 1	"t": 1395699	"P": 1002.75	"F": 1}
{"v": 1	"t": 1395720	"P": 999.0	"F": 1}
{"v": 1	"t": 1395740	"P": 1006.5	"F": 1}
{"v": 1	"t": 1395760	"P": 1005.5	"F": 1}
{"v": 1	"t": 1395781	"P": 1003.5	"F": 1}
{"v": 1	"t": 1395801	"P": 1001.25	"F": 1}
{"v": 1	"t": 1395822	"P": 1005.0	"F": 1}
{"v": 1	"t": 1395842	"P": 1002.0	"F": 1}
{"v": 1	"t": 1395862	"P": 1002.0	"F": 1}
{"v": 1	"t": 1395883	"P": 1006.25	"F": 1}
{"v": 1	"t": 1395903	"P": 1004.5	"F": 1}
{"v": 1	"t": 1395923	"P": 1003.25	"F": 1}
{"v": 1	"t": 1395943	"P": 1000.5	"F": 1}
{"v": 1	"t": 1395964	"P": 1006.25	"F": 1}
{"v": 1	"t": 1395984	"P": 1005.0	"F": 1}
{"v": 1	"t": 1396004	"P": 1002.75	"F": 1}
{"v": 1	"t": 1396025	"P": 999.5	"F": 1}
{"v": 1	"t": 1396045	"P": 1004.0	"F": 1}
{"v": 1	"t": 1396065	"P": 1006.0	"F": 1}
{"v": 1	"t": 1396086	"P": 1002.75	"F": 1}
{"v": 1	"t": 1396106	"P": 1000.25	"F": 1}
{"v": 1	"t": 1396126	"P": 1000.75	"F": 1}
{"v": 1	"t": 1396146	"P": 1006.5	"F": 1}
{"v": 1	"t": 1396167	"P": 1002.75	"F": 1}
{"v": 1	"t": 1396187	"P": 1000.75	"F": 1}
{"v": 1	"t": 1396207	"P": 1002.75	"F": 1}
{"v": 1	"t": 1396228	"P": 1006.5	"F": 1}
{"v": 1	"t": 1396248	"P": 1002.75	"F": 1}
{"v": 1	"t": 1396268	"P": 1001.25	"F": 1}
{"v": 1	"t": 1396289	"P": 1002.0	"F": 0}
{"v": 1	"t": 1396309	"P": 1004.25	"F": 1}
{"v": 1	"t": 1396329	"P": 1005.25	"F": 1}
{"v": 1	"t": 1396350	"P": 1002.25	"F": 1}
{"v": 1	"t": 1396370	"P": 1003.75	"F": 1}
{"v": 1	"t": 1396390	"P": 1004.5	"F": 1}
{"v": 1	"t": 1396411	"P": 1002.0	"F": 1}
{"v": 1	"t": 1396431	"P": 1005.75	"F": 2}
{"v": 1	"t": 1396452	"P": 1001.75	"F": 2}
{"v": 1	"t": 1396472	"P": 1003.75	"F": 2}
{"v": 1	"t": 1396493	"P": 1005.75	"F": 2}
{"v": 1	"t": 1396513	"P": 1000.75	"F": 2}
{"v": 1	"t": 1396534	"P": 1003.75	"F": 2}
{"v": 1	"t": 1396554	"P": 1004.75	"F": 2}
{"v": 1	"t": 1396575	"P": 1000.75	"F": 2}
{"v": 1	"t": 1396595	"P": 1004.25	"F": 3}
{"v": 1	"t": 1396615	"P": 1004.75	"F": 2	"C": 45.15	"D": 3249	"sn": 54091929832280	"file": "/data/device_log/data0000.out"}
{"v": 1	"t": 1396635	"P": 1003.75	"F": 2}
{"v": 1	"t": 1396656	"P": 1001.5	"F": 2}
{"v": 1	"t": 1396676	"P": 1001.5	"F": 3}
{"v": 1	"t": 1396696	"P": 1006.25	"F": 3}
{"v": 1	"t": 1396717	"P": 1004.25	"F": 3}
{"v": 1	"t": 1396737	"P": 1000.25	"F": 3}
{"v": 1	"t": 1396757	"P": 1000.5	"F": 3}
{"v": 1	"t": 1396777	"P": 1005.0	"F": 3}
{"v": 1	"t": 1396798	"P": 1005.5	"F": 3}
{"v": 1	"t": 1396818	"P": 1002.25	"F": 2}
{"v": 1	"t": 1396838	"P": 1000.25	"F": 2}
{"v": 1	"t": 1396859	"P": 1003.25	"F": 2}
{"v": 1	"t": 1396879	"P": 1004.5	"F": 2}
{"v": 1	"t": 1396899	"P": 1002.5	"F": 2}
{"v": 1	"t": 1396920	"P": 1000.25	"F": 2}
{"v": 1	"t": 1396940	"P": 1004.25	"F": 1}
{"v": 1	"t": 1396960	"P": 1007.25	"F": 2}
{"v": 1	"t": 1396980	"P": 1002.0	"F": 2}
{"v": 1	"t": 1397001	"P": 1000.5	"F": 1}
{"v": 1	"t": 1397021	"P": 1000.0	"F": 1}
{"v": 1	"t": 1397041	"P": 1008.75	"F": 1}
{"v": 1	"t": 1397062	"P": 1004.75	"F": 1}
{"v": 1	"t": 1397082	"P": 1001.0	"F": 1}
{"v": 1	"t": 1397103	"P": 1005.75	"F": 1}
{"v": 1	"t": 1397123	"P": 1003.5	"F": 1}
{"v": 1	"t": 1397143	"P": 1002.0	"F": 1}
{"v": 1	"t": 1397164	"P": 1005.0	"F": 2}
{"v": 1	"t": 1397184	"P": 1006.5	"F": 1}
{"v": 1	"t": 1397204	"P": 1002.5	"F": 1}
{"v": 1	"t": 1397225	"P": 1000.0	"F": 1}
{"v": 1	"t": 1397245	"P": 1004.0	"F": 1}
{"v": 1	"t": 1397265	"P": 1007.75	"F": 1}
{"v": 1	"t": 1397285	"P": 1003.25	"F": 1}
{"v": 1	"t": 1397306	"P": 1001.0	"F": 1}
{"v": 1	"t": 1397326	"P": 1002.0	"F": 1}
{"v": 1	"t": 1397346	"P": 1008.0	"F": 1}
{"v": 1	"t": 1397367	"P": 1004.0	"F": 1}
{"v": 1	"t": 1397387	"P": 1003.5	"F": 1}
{"v": 1	"t": 1397407	"P": 999.0	"F": 1}
{"v": 1	"t": 1397428	"P": 1006.5	"F": 1}
{"v": 1	"t": 1397448	"P": 1006.0	"F": 0}
{"v": 1	"t": 1397468	"P": 1003.5	"F": 1}
{"v": 1	"t": 1397488	"P": 1000.5	"F": 1}
{"v": 1	"t": 1397509	"P": 1004.0	"F": 1}
{"v": 1	"t": 1397529	"P": 1006.0	"F": 1}
{"v": 1	"t": 1397549	"P": 1003.5	"F": 1}
{"v": 1	"t": 1397570	"P": 1000.75	"F": 2}
{"v": 1	"t": 1397590	"P": 1003.0	"F": 2}
{"v": 1	"t": 1397610	"P": 1005.0	"F": 2}
{"v": 1	"t": 1397631	"P": 1002.25	"F": 2	"C": 45.13	"D": 3249	"sn": 54091929832280	"file": "/data/device_log/data0000.out"}
{"v": 1	"t": 1397651	"P": 1000.75	"F": 1}
{"v": 1	"t": 1397671	"P": 1005.75	"F": 1}
{"v": 1	"t": 1397692	"P": 1003.25	"F": 1}
{"v": 1	"t": 1397712	"P": 1002.0	"F": 1}
{"v": 1	"t": 1397733	"P": 1006.5	"F": 1}
{"v": 1	"t": 1397753	"P": 1005.75	"F": 1}
{"v": 1	"t": 1397773	"P": 1000.25	"F": 1}
{"v": 1	"t": 1397793	"P": 1000.75	"F": 1}
{"v": 1	"t": 1397814	"P": 1005.75	"F": 1}
{"v": 1	"t": 1397834	"P": 1005.0	"F": 1}
{"v": 1	"t": 1397854	"P": 1003.0	"F": 2}
{"v": 1	"t": 1397875	"P": 1002.0	"F": 1}
{"v": 1	"t": 1397895	"P": 1004.0	"F": 1}
{"v": 1	"t": 1397915	"P": 1006.0	"F": 1}
{"v": 1	"t": 1397936	"P": 1003.0	"F": 1}
{"v": 1	"t": 1397956	"P": 998.75	"F": 1}
{"v": 1	"t": 1397976	"P": 1004.25	"F": 1}
{"v": 1	"t": 1397996	"P": 1006.0	"F": 1}
{"v": 1	"t": 1398017	"P": 1003.25	"F": 3}
{"v": 1	"t": 1398037	"P": 1002.75	"F": 1}
{"v": 1	"t": 1398057	"P": 1002.0	"F": 2}
{"v": 1	"t": 1398078	"P": 1007.5	"F": 2}
{"v": 1	"t": 1398098	"P": 1005.25	"F": 1}
{"v": 1	"t": 1398118	"P": 1001.5	"F": 2}
{"v": 1	"t": 1398138	"P": 1001.5	"F": 1}
{"v": 1	"t": 1398159	"P": 1007.25	"F": 1}
{"v": 1	"t": 1398179	"P": 1004.25	"F": 2}
{"v": 1	"t": 1398199	"P": 1003.25	"F": 2}
{"v": 1	"t": 1398220	"P": 1002.0	"F": 1}
{"v": 1	"t": 1398240	"P": 1006.25	"F": 1}
{"v": 1	"t": 1398261	"P": 1002.0	"F": 1}
{"v": 1	"t": 1398281	"P": 1003.0	"F": 1}
{"v": 1	"t": 1398301	"P": 1006.0	"F": 2}
{"v": 1	"t": 1398322	"P": 1003.25	"F": 2}
{"v": 1	"t": 1398342	"P": 1001.0	"F": 1}
{"v": 1	"t": 1398362	"P": 1003.0	"F": 1}
{"v": 1	"t": 1398383	"P": 1008.0	"F": 3}
{"v": 1	"t": 1398403	"P": 1003.0	"F": 1}
{"v": 1	"t": 1398423	"P": 1001.0	"F": 2}
{"v": 1	"t": 1398444	"P": 1002.5	"F": 2}
{"v": 1	"t": 1398464	"P": 1007.75	"F": 2}
{"v": 1	"t": 1398484	"P": 1004.5	"F": 1}
{"v": 1	"t": 1398504	"P": 1003.5	"F": 2}
{"v": 1	"t": 1398525	"P": 1000.75	"F": 2}
{"v": 1	"t": 1398545	"P": 1005.5	"F": 2}
{"v": 1	"t": 1398565	"P": 1004.25	"F": 1}
{"v": 1	"t": 1398586	"P": 1003.0	"F": 2}
{"v": 1	"t": 1398606	"P": 1001.25	"F": 2}
{"v": 1	"t": 1398626	"P": 1005.0	"F": 1}
{"v": 1	"t": 1398647	"P": 1006.0	"F": 2	"C": 45.105	"D": 3249	"sn": 54091929832280	"file": "/data/device_log/data0000.out"}
{"v": 1	"t": 1398667	"P": 1003.0	"F": 2}
{"v": 1	"t": 1398687	"P": 999.75	"F": 2}
{"v": 1	"t": 1398707	"P": 1004.5	"F": 2}
{"v": 1	"t": 1398728	"P": 1006.0	"F": 2}
{"v": 1	"t": 1398748	"P": 1002.25	"F": 2}
{"v": 1	"t": 1398768	"P": 1000.0	"F": 1}
{"v": 1	"t": 1398789	"P": 1003.75	"F": 1}
{"v": 1	"t": 1398809	"P": 1004.5	"F": 1}
{"v": 1	"t": 1398830	"P": 999.75	"F": 1}
{"v": 1	"t": 1398850	"P": 1005.75	"F": 2}
{"v": 1	"t": 1398870	"P": 1005.5	"F": 1}
{"v": 1	"t": 1398891	"P": 1002.5	"F": 2}
{"v": 1	"t": 1398911	"P": 1001.0	"F": 2}
{"v": 1	"t": 1398931	"P": 1003.75	"F": 1}
{"v": 1	"t": 1398951	"P": 1008.5	"F": 2}
{"v": 1	"t": 1398972	"P": 1002.5	"F": 2}
{"v": 1	"t": 1398992	"P": 999.5	"F": 2}
{"v": 1	"t": 1399012	"P": 1003.0	"F": 2}
{"v": 1	"t": 1399033	"P": 1006.75	"F": 2}
{"v": 1	"t": 1399053	"P": 1002.5	"F": 1}
{"v": 1	"t": 1399073	"P": 1000.0	"F": 1}
{"v": 1	"t": 1399094	"P": 1001.0	"F": 1}
{"v": 1	"t": 1399114	"P": 1005.75	"F": 1}
{"v": 1	"t": 1399134	"P": 1004.5	"F": 1}
{"v": 1	"t": 1399154	"P": 1002.0	"F": 2}
{"v": 1	"t": 1399175	"P": 1000.75	"F": 2}
{"v": 1	"t": 1399195	"P": 1006.75	"F": 1}
{"v": 1	"t": 1399215	"P": 1004.75	"F": 1}
{"v": 1	"t": 1399236	"P": 999.5	"F": 1}
{"v": 1	"t": 1399256	"P": 1000.5	"F": 1}
{"v": 1	"t": 1399276	"P": 1006.5	"F": 1}
{"v": 1	"t": 1399297	"P": 1004.5	"F": 1}
{"v": 1	"t": 1399317	"P": 1003.0	"F": 1}
{"v": 1	"t": 1399337	"P": 1001.5	"F": 1}
{"v": 1	"t": 1399358	"P": 1006.75	"F": 1}
{"v": 1	"t": 1399378	"P": 1002.5	"F": 2}
{"v": 1	"t": 1399399	"P": 1002.75	"F": 1}
{"v": 1	"t": 1399419	"P": 1005.75	"F": 1}
{"v": 1	"t": 1399439	"P": 1001.75	"F": 1}
{"v": 1	"t": 1399459	"P": 1000.5	"F": 1}
{"v": 1	"t": 1399480	"P": 1001.0	"F": 1}
{"v": 1	"t": 1399500	"P": 1006.5	"F": 1}
{"v": 1	"t": 1399520	"P": 1003.25	"F": 1}
{"v": 1	"t": 1399541	"P": 1001.75	"F": 2}
{"v": 1	"t": 1399561	"P": 1002.0	"F": 1}
{"v": 1	"t": 1399581	"P": 1006.25	"F": 1}
{"v": 1	"t": 1399602	"P": 1005.25	"F": 1}
{"v": 1	"t": 1399622	"P": 1001.0	"F": 2}
{"v": 1	"t": 1399642	"P": 1000.5	"F": 1}
{"v": 1	"t": 1399662	"P": 1006.75	"F": 1	"C": 45.125	"D": 3249	"sn": 54091929832280	"file": "/data/device_log/data0000.out"}
{"v": 1	"t": 1399683	"P": 1004.5	"F": 1}
{"v": 1	"t": 1399703	"P": 1000.5	"F": 1}
{"v": 1	"t": 1399723	"P": 999.25	"F": 1}
{"v": 1	"t": 1399744	"P": 1003.5	"F": 1}
{"v": 1	"t": 1399764	"P": 1004.0	"F": 1}
{"v": 1	"t": 1399784	"P": 1002.75	"F": 1}
{"v": 1	"t": 1399805	"P": 1000.5	"F": 1}
{"v": 1	"t": 1399825	"P": 1002.5	"F": 1}
{"v": 1	"t": 1399845	"P": 1005.0	"F": 1}
{"v": 1	"t": 1399865	"P": 1005.0	"F": 1}
{"v": 1	"t": 1399886	"P": 1000.75	"F": 1}
{"v": 1	"t": 1399906	"P": 1004.75	"F": 1}
{"v": 1	"t": 1399927	"P": 1004.0	"F": 1}
{"v": 1	"t": 1399947	"P": 1000.25	"F": 1}
{"v": 1	"t": 1399968	"P": 1004.75	"F": 1}
{"v": 1	"t": 1399988	"P": 1001.0	"F": 1}
{"v": 1	"t": 1400009	"P": 1000.75	"F": 1}
{"v": 1	"t": 1400029	"P": 1005.0	"F": 1}
{"v": 1	"t": 1400050	"P": 1000.25	"F": 1}
{"v": 1	"t": 1400070	"P": 1004.25	"F": 1}
{"v": 1	"t": 1400090	"P": 1003.0	"F": 1}
{"v": 1	"t": 1400111	"P": 998.75	"F": 1}
{"v": 1	"t": 1400131	"P": 1002.75	"F": 1}
{"v": 1	"t": 1400151	"P": 1005.75	"F": 1}
{"v": 1	"t": 1400172	"P": 1001.0	"F": 1}
{"v": 1	"t": 1400192	"P": 1000.75	"F": 1}
{"v": 1	"t": 1400212	"P": 1003.25	"F": 1}
{"v": 1	"t": 1400233	"P": 1008.75	"F": 1}
{"v": 1	"t": 1400253	"P": 1005.25	"F": 1}
{"v": 1	"t": 1400273	"P": 1003.0	"F": 1}
{"v": 1	"t": 1400293	"P": 1001.5	"F": 1}
{"v": 1	"t": 1400314	"P": 1007.5	"F": 2}
{"v": 1	"t": 1400334	"P": 1004.25	"F": 1}
{"v": 1	"t": 1400354	"P": 1001.75	"F": 1}
{"v": 1	"t": 1400375	"P": 999.5	"F": 1}
{"v": 1	"t": 1400395	"P": 1003.5	"F": 1}
{"v": 1	"t": 1400415	"P": 1005.75	"F": 1}
{"v": 1	"t": 1400436	"P": 1002.0	"F": 1}
{"v": 1	"t": 1400456	"P": 1000.5	"F": 1}
{"v": 1	"t": 1400476	"P": 1003.0	"F": 1}
{"v": 1	"t": 1400496	"P": 1004.75	"F": 1}
{"v": 1	"t": 1400517	"P": 1003.25	"F": 1}
{"v": 1	"t": 1400537	"P": 1000.5	"F": 1}
{"v": 1	"t": 1400557	"P": 1002.5	"F": 1}
{"v": 1	"t": 1400578	"P": 1008.25	"F": 1}
{"v": 1	"t": 1400598	"P": 1004.0	"F": 1}
{"v": 1	"t": 1400618	"P": 999.75	"F": 1}
{"v": 1	"t": 1400639	"P": 1005.75	"F": 1}
{"v": 1	"t": 1400659	"P": 1002.75	"F": 1}
{"v": 1	"t": 1400680	"P": 1000.5	"F": 1	"C": 45.13	"D": 3249	"sn": 54091929832280	"file": "/data/device_log/data0000.out"}
{"v": 1	"t": 1400700	"P": 1005.0	"F": 1}
{"v": 1	"t": 1400720	"P": 1004.5	"F": 1}
{"v": 1	"t": 1400740	"P": 1002.75	"F": 1}
{"v": 1	"t": 1400761	"P": 1001.25	"F": 1}
{"v": 1	"t": 1400781	"P": 1000.5	"F": 2}
{"v": 1	"t": 1400801	"P": 1007.5	"F": 1}
{"v": 1	"t": 1400822	"P": 1004.5	"F": 1}
{"v": 1	"t": 1400842	"P": 1000.25	"F": 1}
{"v": 1	"t": 1400862	"P": 1002.75	"F": 2}
{"v": 1	"t": 1400883	"P": 1006.75	"F": 1}
{"v": 1	"t": 1400903	"P": 1004.5	"F": 2}
{"v": 1	"t": 1400923	"P": 1002.25	"F": 2}
{"v": 1	"t": 1400943	"P": 1000.5	"F": 1}
{"v": 1	"t": 1400964	"P": 1006.5	"F": 1}
{"v": 1	"t": 1400984	"P": 1006.75	"F": 1}
{"v": 1	"t": 1401004	"P": 1000.5	"F": 1}
{"v": 1	"t": 1401025	"P": 1000.25	"F": 2}
{"v": 1	"t": 1401045	"P": 1006.5	"F": 1}
{"v": 1	"t": 1401065	"P": 1006.25	"F": 1}
{"v": 1	"t": 1401086	"P": 1002.75	"F": 1}
{"v": 1	"t": 1401106	"P": 1001.0	"F": 1}
{"v": 1	"t": 1401126	"P": 1004.0	"F": 1}
{"v": 1	"t": 1401146	"P": 1007.75	"F": 1}
{"v": 1	"t": 1401167	"P": 1003.25	"F": 1}
{"v": 1	"t": 1401187	"P": 999.75	"F": 1}
{"v": 1	"t": 1401208	"P": 1007.5	"F": 1}
{"v": 1	"t": 1401228	"P": 1001.25	"F": 1}
{"v": 1	"t": 1401248	"P": 1000.0	"F": 1}
{"v": 1	"t": 1401269	"P": 1005.75	"F": 1}
{"v": 1	"t": 1401289	"P": 1005.25	"F": 1}
{"v": 1	"t": 1401309	"P": 1002.75	"F": 1}
{"v": 1	"t": 1401330	"P": 1000.0	"F": 1}
{"v": 1	"t": 1401350	"P": 1005.25	"F": 1}
{"v": 1	"t": 1401370	"P": 1005.5	"F": 1}
{"v": 1	"t": 1401391	"P": 1001.0	"F": 1}
{"v": 1	"t": 1401411	"P": 1000.75	"F": 1}
{"v": 1	"t": 1401431	"P": 1003.25	"F": 1}
{"v": 1	"t": 1401451	"P": 1007.0	"F": 1}
{"v": 1	"t": 1401472	"P": 1001.75	"F": 1}
{"v": 1	"t": 1401492	"P": 999.75	"F": 1}
{"v": 1	"t": 1401512	"P": 1004.0	"F": 1}
{"v": 1	"t": 1401533	"P": 1007.25	"F": 1}
{"v": 1	"t": 1401553	"P": 1002.25	"F": 1}
{"v": 1	"t": 1401573	"P": 1000.25	"F": 1}
{"v": 1	"t": 1401594	"P": 1002.5	"F": 1}
{"v": 1	"t": 1401614	"P": 1006.5	"F": 1}
{"v": 1	"t": 1401634	"P": 1006.0	"F": 2}
{"v": 1	"t": 1401654	"P": 1001.75	"F": 1}
{"v": 1	"t": 1401675	"P": 1001.5	"F": 2}
{"v": 1	"t": 1401695	"P": 1007.0	"F": 2	"C": 45.16	"D": 3249	"sn": 54091929832280	"file": "/data/device_log/data0000.out"}
{"v": 1	"t": 1401715	"P": 1004.0	"F": 1}
{"v": 1	"t": 1401736	"P": 999.25	"F": 2}
{"v": 1	"t": 1401756	"P": 1005.75	"F": 2}
{"v": 1	"t": 1401777	"P": 1003.0	"F": 1}
{"v": 1	"t": 1401797	"P": 1000.5	"F": 2}
{"v": 1	"t": 1401817	"P": 1007.0	"F": 2}
{"v": 1	"t": 1401838	"P": 1004.0	"F": 2}
{"v": 1	"t": 1401858	"P": 1002.5	"F": 2}
{"v": 1	"t": 1401878	"P": 998.0	"F": 2}
{"v": 1	"t": 1401899	"P": 1004.75	"F": 2}
{"v": 1	"t": 1401919	"P": 1006.75	"F": 1}
{"v": 1	"t": 1401939	"P": 1002.0	"F": 2}
{"v": 1	"t": 1401960	"P": 1001.5	"F": 1}
{"v": 1	"t": 1401980	"P": 1003.75	"F": 1}
{"v": 1	"t": 1402000	"P": 1008.25	"F": 1}
{"v": 1	"t": 1402020	"P": 1006.75	"F": 1}
{"v": 1	"t": 1402041	"P": 1001.25	"F": 2}
{"v": 1	"t": 1402061	"P": 999.75	"F": 1}
{"v": 1	"t": 1402081	"P": 1005.25	"F": 1}
{"v": 1	"t": 1402102	"P": 1005.75	"F": 1}
{"v": 1	"t": 1402122	"P": 1003.25	"F": 1}
{"v": 1	"t": 1402142	"P": 1001.75	"F": 1}
{"v": 1	"t": 1402163	"P": 1005.25	"F": 1}
{"v": 1	"t": 1402183	"P": 1003.5	"F": 1}
{"v": 1	"t": 1402203	"P": 1002.5	"F": 1}
{"v": 1	"t": 1402223	"P": 1000.5	"F": 1}
{"v": 1	"t": 1402244	"P": 1006.75	"F": 1}
{"v": 1	"t": 1402264	"P": 1003.75	"F": 1}
{"v": 1	"t": 1402284	"P": 1001.25	"F": 1}
{"v": 1	"t": 1402305	"P": 1003.0	"F": 1}
{"v": 1	"t": 1402325	"P": 1006.25	"F": 1}
{"v": 1	"t": 1402346	"P": 1000.25	"F": 2}
{"v": 1	"t": 1402366	"P": 1002.5	"F": 2}
{"v": 1	"t": 1402386	"P": 1006.5	"F": 0}
{"v": 1	"t": 1402407	"P": 1004.0	"F": 1}
{"v": 1	"t": 1402427	"P": 1001.5	"F": 1}
{"v": 1	"t": 1402447	"P": 1001.5	"F": 1}
{"v": 1	"t": 1402468	"P": 1006.25	"F": 1}
{"v": 1	"t": 1402488	"P": 1004.25	"F": 1}
{"v": 1	"t": 1402508	"P": 1001.75	"F": 1}
{"v": 1	"t": 1402528	"P": 1001.0	"F": 1}
{"v": 1	"t": 1402549	"P": 1006.5	"F": 1}
{"v": 1	"t": 1402569	"P": 1006.0	"F": 1}
{"v": 1	"t": 1402589	"P": 1001.5	"F": 2}
{"v": 1	"t": 1402610	"P": 999.5	"F": 1}
{"v": 1	"t": 1402630	"P": 1006.5	"F": 2}
{"v": 1	"t": 1402650	"P": 1005.5	"F": 1}
{"v": 1	"t": 1402671	"P": 1002.75	"F": 2}
{"v": 1	"t": 1402691	"P": 999.5	"F": 2}
{"v": 1	"t": 1402711	"P": 1006.5	"F": 2	"C": 45.135	"D": 3249	"sn": 54091929832280	"file": "/data/device_log/data0000.out"}
{"v": 1	"t": 1402732	"P": 1005.75	"F": 2}
{"v": 1	"t": 1402752	"P": 1001.5	"F": 1}
{"v": 1	"t": 1402772	"P": 1001.75	"F": 1}
{"v": 1	"t": 1402792	"P": 1003.5	"F": 1}
{"v": 1	"t": 1402813	"P": 1006.5	"F": 1}
{"v": 1	"t": 1402833	"P": 1002.0	"F": 0}
{"v": 1	"t": 1402853	"P": 999.0	"F": 0}
{"v": 1	"t": 1402874	"P": 1003.75	"F": -1}
{"v": 1	"t": 1402894	"P": 1003.5	"F": -1}
{"v": 1	"t": 1402915	"P": 1000.0	"F": 1}
{"v": 1	"t": 1402935	"P": 1004.5	"F": 3}
{"v": 1	"t": 1402955	"P": 1004.75	"F": 2}
{"v": 1	"t": 1402976	"P": 1003.5	"F": 3}
{"v": 1	"t": 1402996	"P": 1000.0	"F": 1}
{"v": 1	"t": 1403016	"P": 1004.75	"F": 1}
{"v": 1	"t": 1403036	"P": 1006.5	"F": 2}
{"v": 1	"t": 1403057	"P": 1004.0	"F": 0}
{"v": 1	"t": 1403077	"P": 1001.0	"F": 2}
{"v": 1	"t": 1403097	"P": 1002.25	"F": 1}
{"v": 1	"t": 1403118	"P": 1006.25	"F": 1}
{"v": 1	"t": 1403138	"P": 1003.75	"F": 1}
{"v": 1	"t": 1403158	"P": 1001.25	"F": 0}
{"v": 1	"t": 1403179	"P": 1002.5	"F": 1}
{"v": 1	"t": 1403199	"P": 1006.25	"F": 1}
{"v": 1	"t": 1403219	"P": 1005.0	"F": 2}
{"v": 1	"t": 1403239	"P": 1000.75	"F": 1}
{"v": 1	"t": 1403260	"P": 1001.0	"F": 1}
{"v": 1	"t": 1403280	"P": 1006.75	"F": 2}
{"v": 1	"t": 1403300	"P": 1004.5	"F": 2}
{"v": 1	"t": 1403321	"P": 1000.25	"F": 1}
{"v": 1	"t": 1403341	"P": 1001.25	"F": 1}
{"v": 1	"t": 1403361	"P": 1007.5	"F": 1}
{"v": 1	"t": 1403382	"P": 1005.25	"F": 2}
{"v": 1	"t": 1403402	"P": 1003.25	"F": 2}
{"v": 1	"t": 1403422	"P": 1000.25	"F": 2}
{"v": 1	"t": 1403443	"P": 1005.5	"F": 2}
{"v": 1	"t": 1403463	"P": 1002.5	"F": 2}
{"v": 1	"t": 1403484	"P": 1003.0	"F": 2}
{"v": 1	"t": 1403504	"P": 1005.25	"F": 2}
{"v": 1	"t": 1403525	"P": 1003.0	"F": 2}
{"v": 1	"t": 1403545	"P": 1005.5	"F": 2}
{"v": 1	"t": 1403566	"P": 1001.0	"F": 2}
{"v": 1	"t": 1403586	"P": 1001.75	"F": 2}
{"v": 1	"t": 1403606	"P": 1005.25	"F": 1}
{"v": 1	"t": 1403627	"P": 1003.0	"F": 1}
{"v": 1	"t": 1403647	"P": 1000.75	"F": 1}
{"v": 1	"t": 1403667	"P": 1005.5	"F": 2}
{"v": 1	"t": 1403688	"P": 1006.5	"F": 1}
{"v": 1	"t": 1403708	"P": 1004.0	"F": 2}
{"v": 1	"t": 1403728	"P": 999.25	"F": 1	"C": 45.15	"D": 3249	"sn": 54091929832280	"file": "/data/device_log/data0000.out"}
{"v": 1	"t": 1403749	"P": 1001.5	"F": 1}
{"v": 1	"t": 1403769	"P": 1006.25	"F": 2}
{"v": 1	"t": 1403789	"P": 1004.0	"F": 1}
{"v": 1	"t": 1403809	"P": 1000.25	"F": 2}
{"v": 1	"t": 1403830	"P": 1002.75	"F": 2}
{"v": 1	"t": 1403850	"P": 1007.75	"F": 2}
{"v": 1	"t": 1403870	"P": 1003.75	"F": 2}
{"v": 1	"t": 1403891	"P": 999.75	"F": 2}
{"v": 1	"t": 1403911	"P": 1001.5	"F": 2}
{"v": 1	"t": 1403931	"P": 1005.5	"F": 2}
{"v": 1	"t": 1403952	"P": 1006.0	"F": 1}
{"v": 1	"t": 1403972	"P": 1001.5	"F": 2}
{"v": 1	"t": 1403992	"P": 1001.25	"F": 2}
{"v": 1	"t": 1404012	"P": 1005.0	"F": 2}
{"v": 1	"t": 1404033	"P": 1005.5	"F": 2}
{"v": 1	"t": 1404053	"P": 1002.75	"F": 2}
{"v": 1	"t": 1404073	"P": 1001.5	"F": 2}
{"v": 1	"t": 1404094	"P": 1003.5	"F": 2}
{"v": 1	"t": 1404114	"P": 1006.75	"F": 2}
{"v": 1	"t": 1404134	"P": 1001.25	"F": 2}
{"v": 1	"t": 1404155	"P": 1001.75	"F": 2}
{"v": 1	"t": 1404175	"P": 1004.5	"F": 2}
{"v": 1	"t": 1404196	"P": 1003.25	"F": 2}
{"v": 1	"t": 1404216	"P": 999.25	"F": 2}
{"v": 1	"t": 1404236	"P": 1007.5	"F": 2}
{"v": 1	"t": 1404257	"P": 1004.5	"F": 1}
{"v": 1	"t": 1404277	"P": 1002.5	"F": 1}
```
