## Supplementary Data Files 1 for "Inexpensive multi-patient respiratory monitoring system for helmet ventilation during COVID-19 pandemic": device_raw_waveforms_auxport.json (part 4 of 6)

```
{"v": 1	"t": 1404297	"P": 998.75	"F": 1}
{"v": 1	"t": 1404317	"P": 1004.75	"F": 2}
{"v": 1	"t": 1404338	"P": 1006.0	"F": 2}
{"v": 1	"t": 1404358	"P": 1004.75	"F": 1}
{"v": 1	"t": 1404378	"P": 998.75	"F": 1}
{"v": 1	"t": 1404399	"P": 1002.0	"F": 1}
{"v": 1	"t": 1404419	"P": 1004.75	"F": 1}
{"v": 1	"t": 1404439	"P": 1003.5	"F": 1}
{"v": 1	"t": 1404459	"P": 1001.5	"F": 1}
{"v": 1	"t": 1404480	"P": 1002.75	"F": 2}
{"v": 1	"t": 1404500	"P": 1007.25	"F": 1}
{"v": 1	"t": 1404520	"P": 1003.5	"F": 1}
{"v": 1	"t": 1404541	"P": 1000.75	"F": 1}
{"v": 1	"t": 1404561	"P": 1000.5	"F": 1}
{"v": 1	"t": 1404581	"P": 1006.75	"F": 1}
{"v": 1	"t": 1404602	"P": 1004.5	"F": 1}
{"v": 1	"t": 1404622	"P": 1002.0	"F": 2}
{"v": 1	"t": 1404642	"P": 1001.75	"F": 1}
{"v": 1	"t": 1404663	"P": 1005.25	"F": 1}
{"v": 1	"t": 1404683	"P": 1003.0	"F": 2}
{"v": 1	"t": 1404703	"P": 1000.75	"F": 2}
{"v": 1	"t": 1404724	"P": 1007.0	"F": 2}
{"v": 1	"t": 1404744	"P": 1003.5	"F": 2	"C": 45.15	"D": 3249	"sn": 54091929832280	"file": "/data/device_log/data0000.out"}
{"v": 1	"t": 1404764	"P": 1000.5	"F": 1}
{"v": 1	"t": 1404785	"P": 1001.0	"F": 1}
{"v": 1	"t": 1404805	"P": 1006.75	"F": 2}
{"v": 1	"t": 1404825	"P": 1006.0	"F": 2}
{"v": 1	"t": 1404846	"P": 1001.25	"F": 2}
{"v": 1	"t": 1404866	"P": 1002.25	"F": 2}
{"v": 1	"t": 1404886	"P": 1005.25	"F": 2}
{"v": 1	"t": 1404907	"P": 1005.25	"F": 2}
{"v": 1	"t": 1404927	"P": 1002.25	"F": 2}
{"v": 1	"t": 1404947	"P": 1000.25	"F": 2}
{"v": 1	"t": 1404967	"P": 1004.5	"F": 2}
{"v": 1	"t": 1404988	"P": 1006.0	"F": 2}
{"v": 1	"t": 1405008	"P": 1003.75	"F": 2}
{"v": 1	"t": 1405028	"P": 1000.25	"F": 2}
{"v": 1	"t": 1405049	"P": 1003.75	"F": 2}
{"v": 1	"t": 1405069	"P": 1007.0	"F": 2}
{"v": 1	"t": 1405089	"P": 1004.0	"F": 2}
{"v": 1	"t": 1405110	"P": 1001.5	"F": 2}
{"v": 1	"t": 1405130	"P": 1003.75	"F": 2}
{"v": 1	"t": 1405150	"P": 1007.25	"F": 2}
{"v": 1	"t": 1405170	"P": 1004.5	"F": 2}
{"v": 1	"t": 1405191	"P": 1001.25	"F": 2}
{"v": 1	"t": 1405211	"P": 1001.25	"F": 1}
{"v": 1	"t": 1405232	"P": 1005.75	"F": 1}
{"v": 1	"t": 1405252	"P": 1000.75	"F": 1}
{"v": 1	"t": 1405272	"P": 1004.5	"F": 2}
{"v": 1	"t": 1405293	"P": 1006.5	"F": 1}
{"v": 1	"t": 1405313	"P": 1000.5	"F": 2}
{"v": 1	"t": 1405333	"P": 1002.0	"F": 1}
{"v": 1	"t": 1405354	"P": 1005.25	"F": 1}
{"v": 1	"t": 1405374	"P": 1005.0	"F": 1}
{"v": 1	"t": 1405394	"P": 1003.0	"F": 1}
{"v": 1	"t": 1405415	"P": 999.5	"F": 1}
{"v": 1	"t": 1405435	"P": 1002.75	"F": 1}
{"v": 1	"t": 1405455	"P": 1007.5	"F": 1}
{"v": 1	"t": 1405475	"P": 1003.0	"F": 1}
{"v": 1	"t": 1405496	"P": 999.75	"F": 1}
{"v": 1	"t": 1405516	"P": 1000.5	"F": 1}
{"v": 1	"t": 1405536	"P": 1007.5	"F": 1}
{"v": 1	"t": 1405557	"P": 1004.0	"F": 1}
{"v": 1	"t": 1405577	"P": 1001.75	"F": 1}
{"v": 1	"t": 1405597	"P": 1000.0	"F": 1}
{"v": 1	"t": 1405617	"P": 1006.0	"F": 1}
{"v": 1	"t": 1405638	"P": 1006.25	"F": 1}
{"v": 1	"t": 1405658	"P": 1003.5	"F": 1}
{"v": 1	"t": 1405678	"P": 1001.75	"F": 1}
{"v": 1	"t": 1405699	"P": 1004.5	"F": 1}
{"v": 1	"t": 1405719	"P": 1007.5	"F": 1}
{"v": 1	"t": 1405739	"P": 1004.25	"F": 1}
{"v": 1	"t": 1405760	"P": 1001.25	"F": 1	"C": 45.155	"D": 3249	"sn": 54091929832280	"file": "/data/device_log/data0000.out"}
{"v": 1	"t": 1405780	"P": 1006.75	"F": 1}
{"v": 1	"t": 1405801	"P": 1003.75	"F": 1}
{"v": 1	"t": 1405821	"P": 1000.5	"F": 1}
{"v": 1	"t": 1405841	"P": 1007.25	"F": 1}
{"v": 1	"t": 1405862	"P": 1006.0	"F": 1}
{"v": 1	"t": 1405882	"P": 1002.0	"F": 1}
{"v": 1	"t": 1405902	"P": 1004.0	"F": 1}
{"v": 1	"t": 1405923	"P": 1007.75	"F": 1}
{"v": 1	"t": 1405943	"P": 1002.0	"F": 1}
{"v": 1	"t": 1405963	"P": 998.75	"F": 1}
{"v": 1	"t": 1405984	"P": 1002.25	"F": 1}
{"v": 1	"t": 1406004	"P": 1007.5	"F": 1}
{"v": 1	"t": 1406024	"P": 1004.25	"F": 1}
{"v": 1	"t": 1406044	"P": 1002.5	"F": 1}
{"v": 1	"t": 1406065	"P": 1000.75	"F": 1}
{"v": 1	"t": 1406085	"P": 1006.75	"F": 1}
{"v": 1	"t": 1406105	"P": 1005.0	"F": 1}
{"v": 1	"t": 1406126	"P": 1001.0	"F": 1}
{"v": 1	"t": 1406146	"P": 1001.75	"F": 1}
{"v": 1	"t": 1406166	"P": 1006.75	"F": 1}
{"v": 1	"t": 1406187	"P": 1005.5	"F": 1}
{"v": 1	"t": 1406207	"P": 1002.0	"F": 1}
{"v": 1	"t": 1406227	"P": 1002.25	"F": 1}
{"v": 1	"t": 1406247	"P": 1003.5	"F": 1}
{"v": 1	"t": 1406268	"P": 1004.75	"F": 1}
{"v": 1	"t": 1406288	"P": 1004.25	"F": 2}
{"v": 1	"t": 1406308	"P": 1001.75	"F": 2}
{"v": 1	"t": 1406329	"P": 1003.0	"F": 1}
{"v": 1	"t": 1406349	"P": 1007.25	"F": 1}
{"v": 1	"t": 1406369	"P": 1003.25	"F": 1}
{"v": 1	"t": 1406390	"P": 1001.5	"F": 1}
{"v": 1	"t": 1406410	"P": 1005.75	"F": 1}
{"v": 1	"t": 1406431	"P": 1000.75	"F": 1}
{"v": 1	"t": 1406451	"P": 1001.75	"F": 1}
{"v": 1	"t": 1406471	"P": 1007.25	"F": 2}
{"v": 1	"t": 1406491	"P": 1006.5	"F": 2}
{"v": 1	"t": 1406512	"P": 1002.5	"F": 1}
{"v": 1	"t": 1406532	"P": 1001.25	"F": 1}
{"v": 1	"t": 1406552	"P": 1004.0	"F": 1}
{"v": 1	"t": 1406573	"P": 1007.5	"F": 1}
{"v": 1	"t": 1406593	"P": 1005.25	"F": 1}
{"v": 1	"t": 1406613	"P": 1000.75	"F": 1}
{"v": 1	"t": 1406634	"P": 1003.0	"F": 1}
{"v": 1	"t": 1406654	"P": 1007.0	"F": 2}
{"v": 1	"t": 1406674	"P": 1005.0	"F": 1}
{"v": 1	"t": 1406694	"P": 1002.5	"F": 2}
{"v": 1	"t": 1406715	"P": 1001.5	"F": 2}
{"v": 1	"t": 1406735	"P": 1007.25	"F": 1}
{"v": 1	"t": 1406755	"P": 1005.5	"F": 2}
{"v": 1	"t": 1406776	"P": 1002.75	"F": 2	"C": 45.12	"D": 3249	"sn": 54091929832280	"file": "/data/device_log/data0000.out"}
{"v": 1	"t": 1406796	"P": 1000.75	"F": 1}
{"v": 1	"t": 1406816	"P": 1007.25	"F": 2}
{"v": 1	"t": 1406837	"P": 1005.75	"F": 1}
{"v": 1	"t": 1406857	"P": 1002.0	"F": 1}
{"v": 1	"t": 1406877	"P": 1000.25	"F": 2}
{"v": 1	"t": 1406897	"P": 1005.5	"F": 2}
{"v": 1	"t": 1406918	"P": 1004.75	"F": 1}
{"v": 1	"t": 1406938	"P": 1002.25	"F": 1}
{"v": 1	"t": 1406959	"P": 1006.0	"F": 1}
{"v": 1	"t": 1406979	"P": 1004.0	"F": 2}
{"v": 1	"t": 1407000	"P": 1001.25	"F": 2}
{"v": 1	"t": 1407020	"P": 1006.0	"F": 1}
{"v": 1	"t": 1407041	"P": 1002.75	"F": 2}
{"v": 1	"t": 1407061	"P": 1005.25	"F": 1}
{"v": 1	"t": 1407082	"P": 1006.5	"F": 1}
{"v": 1	"t": 1407102	"P": 1000.0	"F": 2}
{"v": 1	"t": 1407122	"P": 1005.0	"F": 2}
{"v": 1	"t": 1407143	"P": 1004.75	"F": 2}
{"v": 1	"t": 1407163	"P": 1002.5	"F": 1}
{"v": 1	"t": 1407183	"P": 1000.75	"F": 2}
{"v": 1	"t": 1407204	"P": 1005.0	"F": 2}
{"v": 1	"t": 1407224	"P": 1007.0	"F": 2}
{"v": 1	"t": 1407244	"P": 1004.5	"F": 1}
{"v": 1	"t": 1407265	"P": 1000.75	"F": 2}
{"v": 1	"t": 1407285	"P": 1002.25	"F": 1}
{"v": 1	"t": 1407305	"P": 1008.0	"F": 2}
{"v": 1	"t": 1407325	"P": 1004.75	"F": 2}
{"v": 1	"t": 1407346	"P": 1001.0	"F": 2}
{"v": 1	"t": 1407366	"P": 1004.5	"F": 2}
{"v": 1	"t": 1407386	"P": 1006.5	"F": 2}
{"v": 1	"t": 1407407	"P": 1003.75	"F": 2}
{"v": 1	"t": 1407427	"P": 1000.0	"F": 2}
{"v": 1	"t": 1407447	"P": 1001.75	"F": 2}
{"v": 1	"t": 1407468	"P": 1007.5	"F": 2}
{"v": 1	"t": 1407488	"P": 1003.5	"F": 2}
{"v": 1	"t": 1407508	"P": 1002.25	"F": 2}
{"v": 1	"t": 1407528	"P": 1001.75	"F": 2}
{"v": 1	"t": 1407549	"P": 1006.75	"F": 2}
{"v": 1	"t": 1407569	"P": 1006.0	"F": 1}
{"v": 1	"t": 1407589	"P": 1002.5	"F": 1}
{"v": 1	"t": 1407610	"P": 1000.75	"F": 2}
{"v": 1	"t": 1407630	"P": 1005.25	"F": 2}
{"v": 1	"t": 1407651	"P": 1005.0	"F": 2}
{"v": 1	"t": 1407671	"P": 1001.25	"F": 1}
{"v": 1	"t": 1407691	"P": 1005.75	"F": 2}
{"v": 1	"t": 1407712	"P": 1002.5	"F": 2}
{"v": 1	"t": 1407732	"P": 1001.5	"F": 2}
{"v": 1	"t": 1407752	"P": 1003.25	"F": 2}
{"v": 1	"t": 1407773	"P": 1006.5	"F": 1}
{"v": 1	"t": 1407793	"P": 1005.0	"F": 1	"C": 45.115	"D": 3249	"sn": 54091929832280	"file": "/data/device_log/data0000.out"}
{"v": 1	"t": 1407813	"P": 1000.75	"F": 2}
{"v": 1	"t": 1407834	"P": 1004.5	"F": 2}
{"v": 1	"t": 1407854	"P": 1007.5	"F": 2}
{"v": 1	"t": 1407874	"P": 1004.5	"F": 2}
{"v": 1	"t": 1407894	"P": 1002.0	"F": 2}
{"v": 1	"t": 1407915	"P": 1002.25	"F": 2}
{"v": 1	"t": 1407935	"P": 1005.75	"F": 1}
{"v": 1	"t": 1407955	"P": 1004.5	"F": 2}
{"v": 1	"t": 1407976	"P": 1002.5	"F": 1}
{"v": 1	"t": 1407996	"P": 1002.0	"F": 2}
{"v": 1	"t": 1408016	"P": 1004.25	"F": 2}
{"v": 1	"t": 1408037	"P": 1005.25	"F": 2}
{"v": 1	"t": 1408057	"P": 1002.5	"F": 2}
{"v": 1	"t": 1408077	"P": 1002.0	"F": 2}
{"v": 1	"t": 1408097	"P": 1003.75	"F": 2}
{"v": 1	"t": 1408118	"P": 1005.25	"F": 2}
{"v": 1	"t": 1408138	"P": 1004.25	"F": 1}
{"v": 1	"t": 1408158	"P": 1001.75	"F": 2}
{"v": 1	"t": 1408179	"P": 1003.0	"F": 2}
{"v": 1	"t": 1408199	"P": 1001.5	"F": 2}
{"v": 1	"t": 1408220	"P": 1002.75	"F": 2}
{"v": 1	"t": 1408240	"P": 1006.0	"F": 2}
{"v": 1	"t": 1408261	"P": 1001.5	"F": 2}
{"v": 1	"t": 1408281	"P": 1000.25	"F": 2}
{"v": 1	"t": 1408301	"P": 1007.5	"F": 2}
{"v": 1	"t": 1408322	"P": 1003.5	"F": 2}
{"v": 1	"t": 1408342	"P": 1000.5	"F": 2}
{"v": 1	"t": 1408362	"P": 999.5	"F": 2}
{"v": 1	"t": 1408382	"P": 1005.0	"F": 2}
{"v": 1	"t": 1408403	"P": 1005.25	"F": 1}
{"v": 1	"t": 1408423	"P": 1001.0	"F": 2}
{"v": 1	"t": 1408443	"P": 999.75	"F": 2}
{"v": 1	"t": 1408464	"P": 1004.5	"F": 1}
{"v": 1	"t": 1408484	"P": 1006.5	"F": 1}
{"v": 1	"t": 1408504	"P": 1002.5	"F": 1}
{"v": 1	"t": 1408525	"P": 1000.0	"F": 2}
{"v": 1	"t": 1408545	"P": 1002.75	"F": 2}
{"v": 1	"t": 1408565	"P": 1007.0	"F": 1}
{"v": 1	"t": 1408585	"P": 1004.0	"F": 1}
{"v": 1	"t": 1408606	"P": 1002.0	"F": 1}
{"v": 1	"t": 1408626	"P": 1001.5	"F": 1}
{"v": 1	"t": 1408646	"P": 1007.5	"F": 1}
{"v": 1	"t": 1408667	"P": 1003.5	"F": 2}
{"v": 1	"t": 1408687	"P": 1001.5	"F": 2}
{"v": 1	"t": 1408707	"P": 1002.5	"F": 2}
{"v": 1	"t": 1408728	"P": 1004.5	"F": 2}
{"v": 1	"t": 1408748	"P": 1002.75	"F": 2}
{"v": 1	"t": 1408768	"P": 1002.0	"F": 1}
{"v": 1	"t": 1408789	"P": 1005.5	"F": 2}
{"v": 1	"t": 1408809	"P": 1004.5	"F": 1	"C": 45.155	"D": 3249	"sn": 54091929832280	"file": "/data/device_log/data0000.out"}
{"v": 1	"t": 1408830	"P": 1002.25	"F": 2}
{"v": 1	"t": 1408850	"P": 1003.0	"F": 2}
{"v": 1	"t": 1408870	"P": 1008.0	"F": 2}
{"v": 1	"t": 1408890	"P": 1003.75	"F": 2}
{"v": 1	"t": 1408911	"P": 1001.5	"F": 2}
{"v": 1	"t": 1408931	"P": 1000.25	"F": 2}
{"v": 1	"t": 1408951	"P": 1007.5	"F": 2}
{"v": 1	"t": 1408972	"P": 1004.0	"F": 2}
{"v": 1	"t": 1408992	"P": 1002.75	"F": 2}
{"v": 1	"t": 1409012	"P": 1001.0	"F": 2}
{"v": 1	"t": 1409032	"P": 1007.5	"F": 2}
{"v": 1	"t": 1409053	"P": 1006.0	"F": 2}
{"v": 1	"t": 1409073	"P": 1001.75	"F": 1}
{"v": 1	"t": 1409093	"P": 1002.0	"F": 2}
{"v": 1	"t": 1409114	"P": 1005.5	"F": 1}
{"v": 1	"t": 1409134	"P": 1006.25	"F": 1}
{"v": 1	"t": 1409154	"P": 1005.0	"F": 1}
{"v": 1	"t": 1409175	"P": 998.75	"F": 1}
{"v": 1	"t": 1409195	"P": 1003.75	"F": 1}
{"v": 1	"t": 1409215	"P": 1004.5	"F": 1}
{"v": 1	"t": 1409235	"P": 1002.5	"F": 1}
{"v": 1	"t": 1409256	"P": 1001.5	"F": 1}
{"v": 1	"t": 1409276	"P": 1003.5	"F": 1}
{"v": 1	"t": 1409296	"P": 1006.5	"F": 1}
{"v": 1	"t": 1409317	"P": 1002.75	"F": 2}
{"v": 1	"t": 1409337	"P": 1002.0	"F": 1}
{"v": 1	"t": 1409358	"P": 1005.5	"F": 2}
{"v": 1	"t": 1409378	"P": 1002.75	"F": 1}
{"v": 1	"t": 1409398	"P": 1001.0	"F": 1}
{"v": 1	"t": 1409419	"P": 1004.75	"F": 1}
{"v": 1	"t": 1409439	"P": 1007.75	"F": 1}
{"v": 1	"t": 1409459	"P": 1003.75	"F": 2}
{"v": 1	"t": 1409480	"P": 1001.25	"F": 2}
{"v": 1	"t": 1409500	"P": 1002.5	"F": 1}
{"v": 1	"t": 1409520	"P": 1006.0	"F": 2}
{"v": 1	"t": 1409540	"P": 1002.5	"F": 2}
{"v": 1	"t": 1409561	"P": 1002.25	"F": 1}
{"v": 1	"t": 1409581	"P": 1003.0	"F": 1}
{"v": 1	"t": 1409601	"P": 1008.0	"F": 2}
{"v": 1	"t": 1409622	"P": 1001.5	"F": 1}
{"v": 1	"t": 1409642	"P": 1002.75	"F": 2}
{"v": 1	"t": 1409662	"P": 1002.25	"F": 1}
{"v": 1	"t": 1409683	"P": 1007.25	"F": 1}
{"v": 1	"t": 1409703	"P": 1003.5	"F": 2}
{"v": 1	"t": 1409723	"P": 1000.0	"F": 1}
{"v": 1	"t": 1409743	"P": 1003.0	"F": 2}
{"v": 1	"t": 1409764	"P": 1005.0	"F": 2}
{"v": 1	"t": 1409784	"P": 1006.0	"F": 2}
{"v": 1	"t": 1409804	"P": 1002.75	"F": 2}
{"v": 1	"t": 1409825	"P": 1002.75	"F": 2	"C": 45.115	"D": 3249	"sn": 54091929832280	"file": "/data/device_log/data0000.out"}
{"v": 1	"t": 1409845	"P": 1005.25	"F": 2}
{"v": 1	"t": 1409865	"P": 1003.5	"F": 2}
{"v": 1	"t": 1409886	"P": 1002.5	"F": 2}
{"v": 1	"t": 1409906	"P": 1004.5	"F": 2}
{"v": 1	"t": 1409927	"P": 1005.5	"F": 2}
{"v": 1	"t": 1409947	"P": 1002.0	"F": 2}
{"v": 1	"t": 1409967	"P": 1003.0	"F": 2}
{"v": 1	"t": 1409988	"P": 1005.5	"F": 2}
{"v": 1	"t": 1410008	"P": 1005.5	"F": 2}
{"v": 1	"t": 1410028	"P": 1002.5	"F": 1}
{"v": 1	"t": 1410048	"P": 1001.75	"F": 2}
{"v": 1	"t": 1410069	"P": 1008.0	"F": 2}
{"v": 1	"t": 1410089	"P": 1006.5	"F": 2}
{"v": 1	"t": 1410109	"P": 1003.5	"F": 1}
{"v": 1	"t": 1410130	"P": 1002.25	"F": 1}
{"v": 1	"t": 1410150	"P": 1004.5	"F": 1}
{"v": 1	"t": 1410170	"P": 1005.0	"F": 1}
{"v": 1	"t": 1410191	"P": 1002.5	"F": 2}
{"v": 1	"t": 1410211	"P": 999.25	"F": 2}
{"v": 1	"t": 1410231	"P": 1004.0	"F": 1}
{"v": 1	"t": 1410251	"P": 1005.0	"F": 1}
{"v": 1	"t": 1410272	"P": 1003.0	"F": 2}
{"v": 1	"t": 1410292	"P": 1003.0	"F": 1}
{"v": 1	"t": 1410312	"P": 1004.0	"F": 1}
{"v": 1	"t": 1410333	"P": 1004.25	"F": 1}
{"v": 1	"t": 1410353	"P": 1003.75	"F": 1}
{"v": 1	"t": 1410373	"P": 1000.5	"F": 1}
{"v": 1	"t": 1410394	"P": 1003.75	"F": 1}
{"v": 1	"t": 1410414	"P": 1008.0	"F": 1}
{"v": 1	"t": 1410434	"P": 1003.0	"F": 2}
{"v": 1	"t": 1410455	"P": 1001.25	"F": 1}
{"v": 1	"t": 1410475	"P": 1006.25	"F": 2}
{"v": 1	"t": 1410496	"P": 1002.75	"F": 2}
{"v": 1	"t": 1410516	"P": 1004.5	"F": 2}
{"v": 1	"t": 1410537	"P": 1005.5	"F": 2}
{"v": 1	"t": 1410557	"P": 1001.25	"F": 1}
{"v": 1	"t": 1410578	"P": 1006.75	"F": 1}
{"v": 1	"t": 1410598	"P": 1004.0	"F": 2}
{"v": 1	"t": 1410618	"P": 1001.0	"F": 1}
{"v": 1	"t": 1410639	"P": 1006.5	"F": 1}
{"v": 1	"t": 1410659	"P": 1006.0	"F": 1}
{"v": 1	"t": 1410679	"P": 1003.0	"F": 1}
{"v": 1	"t": 1410700	"P": 1000.5	"F": 1}
{"v": 1	"t": 1410720	"P": 1004.25	"F": 1}
{"v": 1	"t": 1410740	"P": 1006.25	"F": 2}
{"v": 1	"t": 1410761	"P": 1003.0	"F": 1}
{"v": 1	"t": 1410781	"P": 1003.0	"F": 1}
{"v": 1	"t": 1410801	"P": 1005.0	"F": 1}
{"v": 1	"t": 1410821	"P": 1006.0	"F": 1}
{"v": 1	"t": 1410842	"P": 1003.75	"F": 1	"C": 45.12	"D": 3249	"sn": 54091929832280	"file": "/data/device_log/data0000.out"}
{"v": 1	"t": 1410862	"P": 1001.5	"F": 1}
{"v": 1	"t": 1410882	"P": 1003.0	"F": 1}
{"v": 1	"t": 1410903	"P": 1005.0	"F": 1}
{"v": 1	"t": 1410923	"P": 1003.0	"F": 2}
{"v": 1	"t": 1410943	"P": 1000.5	"F": 1}
{"v": 1	"t": 1410964	"P": 1001.5	"F": 1}
{"v": 1	"t": 1410984	"P": 1007.75	"F": 2}
{"v": 1	"t": 1411004	"P": 1005.0	"F": 1}
{"v": 1	"t": 1411024	"P": 1002.25	"F": 1}
{"v": 1	"t": 1411045	"P": 1002.0	"F": 1}
{"v": 1	"t": 1411065	"P": 1006.25	"F": 1}
{"v": 1	"t": 1411085	"P": 1004.25	"F": 2}
{"v": 1	"t": 1411106	"P": 1001.5	"F": 1}
{"v": 1	"t": 1411126	"P": 1001.25	"F": 2}
{"v": 1	"t": 1411146	"P": 1005.25	"F": 2}
{"v": 1	"t": 1411167	"P": 1002.5	"F": 1}
{"v": 1	"t": 1411187	"P": 1003.25	"F": 2}
{"v": 1	"t": 1411208	"P": 1007.0	"F": 2}
{"v": 1	"t": 1411228	"P": 1003.25	"F": 2}
{"v": 1	"t": 1411248	"P": 1001.75	"F": 2}
{"v": 1	"t": 1411269	"P": 1001.0	"F": 2}
{"v": 1	"t": 1411289	"P": 1007.25	"F": 2}
{"v": 1	"t": 1411309	"P": 1004.75	"F": 2}
{"v": 1	"t": 1411329	"P": 1001.5	"F": 2}
{"v": 1	"t": 1411350	"P": 998.25	"F": 1}
{"v": 1	"t": 1411370	"P": 1006.75	"F": 2}
{"v": 1	"t": 1411390	"P": 1005.25	"F": 2}
{"v": 1	"t": 1411411	"P": 1002.25	"F": 2}
{"v": 1	"t": 1411431	"P": 1000.5	"F": 2}
{"v": 1	"t": 1411451	"P": 1005.75	"F": 2}
{"v": 1	"t": 1411472	"P": 1006.25	"F": 2}
{"v": 1	"t": 1411492	"P": 1003.5	"F": 1}
{"v": 1	"t": 1411512	"P": 1002.25	"F": 2}
{"v": 1	"t": 1411532	"P": 1005.75	"F": 2}
{"v": 1	"t": 1411553	"P": 1004.75	"F": 2}
{"v": 1	"t": 1411573	"P": 1002.5	"F": 2}
{"v": 1	"t": 1411593	"P": 1000.0	"F": 2}
{"v": 1	"t": 1411614	"P": 1004.0	"F": 2}
{"v": 1	"t": 1411634	"P": 1005.75	"F": 2}
{"v": 1	"t": 1411654	"P": 1003.0	"F": 2}
{"v": 1	"t": 1411675	"P": 1001.25	"F": 2}
{"v": 1	"t": 1411695	"P": 1003.75	"F": 2}
{"v": 1	"t": 1411716	"P": 1004.5	"F": 2}
{"v": 1	"t": 1411736	"P": 1000.25	"F": 2}
{"v": 1	"t": 1411756	"P": 1006.0	"F": 2}
{"v": 1	"t": 1411777	"P": 1005.25	"F": 2}
{"v": 1	"t": 1411797	"P": 1001.75	"F": 2}
{"v": 1	"t": 1411817	"P": 1000.5	"F": 1}
{"v": 1	"t": 1411837	"P": 1008.0	"F": 2}
{"v": 1	"t": 1411858	"P": 1005.0	"F": 2	"C": 45.105	"D": 3249	"sn": 54091929832280	"file": "/data/device_log/data0000.out"}
{"v": 1	"t": 1411878	"P": 1001.5	"F": 2}
{"v": 1	"t": 1411898	"P": 999.75	"F": 2}
{"v": 1	"t": 1411919	"P": 1007.75	"F": 2}
{"v": 1	"t": 1411939	"P": 1005.5	"F": 2}
{"v": 1	"t": 1411959	"P": 1003.0	"F": 2}
{"v": 1	"t": 1411980	"P": 1000.75	"F": 2}
{"v": 1	"t": 1412000	"P": 1003.75	"F": 2}
{"v": 1	"t": 1412020	"P": 1007.25	"F": 2}
{"v": 1	"t": 1412040	"P": 1005.5	"F": 2}
{"v": 1	"t": 1412061	"P": 1000.25	"F": 2}
{"v": 1	"t": 1412081	"P": 1001.25	"F": 2}
{"v": 1	"t": 1412101	"P": 1005.75	"F": 2}
{"v": 1	"t": 1412122	"P": 1004.5	"F": 2}
{"v": 1	"t": 1412142	"P": 999.75	"F": 2}
{"v": 1	"t": 1412162	"P": 1002.75	"F": 2}
{"v": 1	"t": 1412183	"P": 1006.5	"F": 2}
{"v": 1	"t": 1412203	"P": 1003.75	"F": 2}
{"v": 1	"t": 1412223	"P": 1002.25	"F": 1}
{"v": 1	"t": 1412244	"P": 1002.25	"F": 1}
{"v": 1	"t": 1412264	"P": 1006.0	"F": 2}
{"v": 1	"t": 1412285	"P": 999.25	"F": 2}
{"v": 1	"t": 1412305	"P": 1005.25	"F": 2}
{"v": 1	"t": 1412325	"P": 1006.0	"F": 2}
{"v": 1	"t": 1412346	"P": 1001.5	"F": 2}
{"v": 1	"t": 1412366	"P": 1000.75	"F": 2}
{"v": 1	"t": 1412386	"P": 1006.0	"F": 1}
{"v": 1	"t": 1412407	"P": 1005.0	"F": 1}
{"v": 1	"t": 1412427	"P": 1002.75	"F": 1}
{"v": 1	"t": 1412447	"P": 1000.75	"F": 2}
{"v": 1	"t": 1412467	"P": 1004.25	"F": 2}
{"v": 1	"t": 1412488	"P": 1006.75	"F": 2}
{"v": 1	"t": 1412508	"P": 1003.5	"F": 1}
{"v": 1	"t": 1412528	"P": 1000.75	"F": 1}
{"v": 1	"t": 1412549	"P": 1001.25	"F": 1}
{"v": 1	"t": 1412569	"P": 1006.75	"F": 1}
{"v": 1	"t": 1412589	"P": 1002.75	"F": 1}
{"v": 1	"t": 1412609	"P": 1002.25	"F": 1}
{"v": 1	"t": 1412630	"P": 1002.0	"F": 1}
{"v": 1	"t": 1412650	"P": 1006.75	"F": 1}
{"v": 1	"t": 1412670	"P": 1004.25	"F": 1}
{"v": 1	"t": 1412691	"P": 1001.25	"F": 1}
{"v": 1	"t": 1412711	"P": 1001.0	"F": 1}
{"v": 1	"t": 1412731	"P": 1007.0	"F": 1}
{"v": 1	"t": 1412752	"P": 1004.75	"F": 1}
{"v": 1	"t": 1412772	"P": 1001.5	"F": 1}
{"v": 1	"t": 1412792	"P": 1002.25	"F": 1}
{"v": 1	"t": 1412813	"P": 1006.0	"F": 1}
{"v": 1	"t": 1412833	"P": 1002.0	"F": 1}
{"v": 1	"t": 1412854	"P": 1000.75	"F": 1}
{"v": 1	"t": 1412874	"P": 1006.75	"F": 1	"C": 45.13	"D": 3249	"sn": 54091929832280	"file": "/data/device_log/data0000.out"}
{"v": 1	"t": 1412894	"P": 1003.0	"F": 1}
{"v": 1	"t": 1412914	"P": 1000.0	"F": 2}
{"v": 1	"t": 1412935	"P": 1001.75	"F": 1}
{"v": 1	"t": 1412955	"P": 1008.0	"F": 1}
{"v": 1	"t": 1412975	"P": 1005.25	"F": 2}
{"v": 1	"t": 1412996	"P": 1001.0	"F": 1}
{"v": 1	"t": 1413016	"P": 1002.0	"F": 1}
{"v": 1	"t": 1413036	"P": 1005.25	"F": 2}
{"v": 1	"t": 1413057	"P": 1005.75	"F": 1}
{"v": 1	"t": 1413077	"P": 1002.75	"F": 1}
{"v": 1	"t": 1413097	"P": 999.75	"F": 1}
{"v": 1	"t": 1413117	"P": 1004.5	"F": 2}
{"v": 1	"t": 1413138	"P": 1005.75	"F": 1}
{"v": 1	"t": 1413158	"P": 1003.75	"F": 1}
{"v": 1	"t": 1413178	"P": 1000.75	"F": 1}
{"v": 1	"t": 1413199	"P": 1004.75	"F": 1}
{"v": 1	"t": 1413219	"P": 1007.5	"F": 1}
{"v": 1	"t": 1413239	"P": 1004.25	"F": 2}
{"v": 1	"t": 1413260	"P": 1001.75	"F": 2}
{"v": 1	"t": 1413280	"P": 1002.75	"F": 1}
{"v": 1	"t": 1413300	"P": 1006.0	"F": 2}
{"v": 1	"t": 1413320	"P": 1003.75	"F": 2}
{"v": 1	"t": 1413341	"P": 1000.25	"F": 1}
{"v": 1	"t": 1413361	"P": 1002.5	"F": 1}
{"v": 1	"t": 1413382	"P": 1005.0	"F": 2}
{"v": 1	"t": 1413402	"P": 1001.25	"F": 2}
{"v": 1	"t": 1413422	"P": 1004.0	"F": 2}
{"v": 1	"t": 1413443	"P": 1007.0	"F": 2}
{"v": 1	"t": 1413463	"P": 1002.5	"F": 2}
{"v": 1	"t": 1413483	"P": 1000.25	"F": 1}
{"v": 1	"t": 1413504	"P": 1003.0	"F": 2}
{"v": 1	"t": 1413524	"P": 1008.25	"F": 2}
{"v": 1	"t": 1413544	"P": 1004.0	"F": 2}
{"v": 1	"t": 1413564	"P": 1001.25	"F": 2}
{"v": 1	"t": 1413585	"P": 1001.5	"F": 2}
{"v": 1	"t": 1413605	"P": 1005.75	"F": 2}
{"v": 1	"t": 1413625	"P": 1004.75	"F": 2}
{"v": 1	"t": 1413646	"P": 1001.75	"F": 2}
{"v": 1	"t": 1413666	"P": 1000.5	"F": 1}
{"v": 1	"t": 1413686	"P": 1005.75	"F": 2}
{"v": 1	"t": 1413707	"P": 1006.25	"F": 2}
{"v": 1	"t": 1413727	"P": 1002.75	"F": 2}
{"v": 1	"t": 1413747	"P": 999.75	"F": 1}
{"v": 1	"t": 1413767	"P": 1004.0	"F": 1}
{"v": 1	"t": 1413788	"P": 1005.5	"F": 2}
{"v": 1	"t": 1413808	"P": 1001.5	"F": 2}
{"v": 1	"t": 1413828	"P": 1000.75	"F": 1}
{"v": 1	"t": 1413849	"P": 1002.25	"F": 2}
{"v": 1	"t": 1413869	"P": 1006.75	"F": 2}
{"v": 1	"t": 1413889	"P": 1003.0	"F": 2	"C": 45.145	"D": 3249	"sn": 54091929832280	"file": "/data/device_log/data0000.out"}
{"v": 1	"t": 1413910	"P": 1001.25	"F": 1}
{"v": 1	"t": 1413930	"P": 1004.25	"F": 2}
{"v": 1	"t": 1413951	"P": 1004.0	"F": 1}
{"v": 1	"t": 1413971	"P": 1000.5	"F": 2}
{"v": 1	"t": 1413992	"P": 1006.5	"F": 1}
{"v": 1	"t": 1414012	"P": 1002.5	"F": 2}
{"v": 1	"t": 1414032	"P": 1003.75	"F": 2}
{"v": 1	"t": 1414053	"P": 1002.75	"F": 2}
{"v": 1	"t": 1414073	"P": 1000.5	"F": 1}
{"v": 1	"t": 1414094	"P": 1006.5	"F": 1}
{"v": 1	"t": 1414114	"P": 1002.25	"F": 1}
{"v": 1	"t": 1414135	"P": 999.5	"F": 1}
{"v": 1	"t": 1414155	"P": 1003.75	"F": 1}
{"v": 1	"t": 1414175	"P": 1004.5	"F": 1}
{"v": 1	"t": 1414196	"P": 1002.75	"F": 1}
{"v": 1	"t": 1414216	"P": 1000.75	"F": 1}
{"v": 1	"t": 1414236	"P": 1003.0	"F": 2}
{"v": 1	"t": 1414256	"P": 1007.25	"F": 1}
{"v": 1	"t": 1414277	"P": 1004.25	"F": 1}
{"v": 1	"t": 1414297	"P": 1000.25	"F": 1}
{"v": 1	"t": 1414317	"P": 1000.0	"F": 1}
{"v": 1	"t": 1414338	"P": 1005.75	"F": 1}
{"v": 1	"t": 1414358	"P": 1004.75	"F": 1}
{"v": 1	"t": 1414378	"P": 999.75	"F": 1}
{"v": 1	"t": 1414398	"P": 1000.0	"F": 1}
{"v": 1	"t": 1414419	"P": 1005.25	"F": 1}
{"v": 1	"t": 1414439	"P": 1004.5	"F": 1}
{"v": 1	"t": 1414459	"P": 1003.25	"F": 1}
{"v": 1	"t": 1414480	"P": 1001.25	"F": 1}
{"v": 1	"t": 1414500	"P": 1004.5	"F": 1}
{"v": 1	"t": 1414520	"P": 1005.5	"F": 2}
{"v": 1	"t": 1414541	"P": 1001.25	"F": 1}
{"v": 1	"t": 1414561	"P": 1000.25	"F": 2}
{"v": 1	"t": 1414581	"P": 1003.0	"F": 1}
{"v": 1	"t": 1414601	"P": 1005.25	"F": 1}
{"v": 1	"t": 1414622	"P": 1002.25	"F": 2}
{"v": 1	"t": 1414642	"P": 1002.75	"F": 1}
{"v": 1	"t": 1414663	"P": 1004.0	"F": 1}
{"v": 1	"t": 1414683	"P": 1001.0	"F": 1}
{"v": 1	"t": 1414704	"P": 1003.75	"F": 1}
{"v": 1	"t": 1414724	"P": 1006.75	"F": 1}
{"v": 1	"t": 1414744	"P": 1004.25	"F": 1}
{"v": 1	"t": 1414764	"P": 1000.75	"F": 1}
{"v": 1	"t": 1414785	"P": 1000.75	"F": 2}
{"v": 1	"t": 1414805	"P": 1006.75	"F": 2}
{"v": 1	"t": 1414825	"P": 1004.5	"F": 2}
{"v": 1	"t": 1414846	"P": 1001.0	"F": 2}
{"v": 1	"t": 1414866	"P": 999.0	"F": 2}
{"v": 1	"t": 1414886	"P": 1004.25	"F": 2}
{"v": 1	"t": 1414906	"P": 1005.0	"F": 2	"C": 45.13	"D": 3249	"sn": 54091929832280	"file": "/data/device_log/data0000.out"}
{"v": 1	"t": 1414927	"P": 1003.0	"F": 2}
{"v": 1	"t": 1414947	"P": 999.75	"F": 2}
{"v": 1	"t": 1414967	"P": 1001.5	"F": 2}
{"v": 1	"t": 1414988	"P": 1006.75	"F": 2}
{"v": 1	"t": 1415008	"P": 1003.5	"F": 2}
{"v": 1	"t": 1415028	"P": 998.0	"F": 2}
{"v": 1	"t": 1415049	"P": 1002.0	"F": 2}
{"v": 1	"t": 1415069	"P": 1006.25	"F": 2}
{"v": 1	"t": 1415089	"P": 1003.75	"F": 2}
{"v": 1	"t": 1415109	"P": 1001.75	"F": 2}
{"v": 1	"t": 1415130	"P": 1000.5	"F": 1}
{"v": 1	"t": 1415150	"P": 1005.5	"F": 2}
{"v": 1	"t": 1415170	"P": 1004.75	"F": 1}
{"v": 1	"t": 1415191	"P": 1001.75	"F": 1}
{"v": 1	"t": 1415211	"P": 1004.0	"F": 2}
{"v": 1	"t": 1415231	"P": 1005.75	"F": 2}
{"v": 1	"t": 1415252	"P": 1004.75	"F": 2}
{"v": 1	"t": 1415272	"P": 1000.0	"F": 2}
{"v": 1	"t": 1415292	"P": 1001.75	"F": 2}
{"v": 1	"t": 1415313	"P": 1007.75	"F": 2}
{"v": 1	"t": 1415333	"P": 1004.75	"F": 2}
{"v": 1	"t": 1415353	"P": 1002.25	"F": 2}
{"v": 1	"t": 1415373	"P": 1000.0	"F": 2}
{"v": 1	"t": 1415394	"P": 1006.0	"F": 2}
{"v": 1	"t": 1415414	"P": 1005.75	"F": 1}
{"v": 1	"t": 1415434	"P": 1001.5	"F": 2}
{"v": 1	"t": 1415455	"P": 1001.0	"F": 2}
{"v": 1	"t": 1415475	"P": 1004.75	"F": 1}
{"v": 1	"t": 1415495	"P": 1007.0	"F": 1}
{"v": 1	"t": 1415515	"P": 1003.0	"F": 2}
{"v": 1	"t": 1415536	"P": 1001.25	"F": 1}
{"v": 1	"t": 1415556	"P": 1002.0	"F": 1}
{"v": 1	"t": 1415576	"P": 1006.0	"F": 1}
{"v": 1	"t": 1415597	"P": 1005.75	"F": 1}
{"v": 1	"t": 1415617	"P": 1001.0	"F": 1}
{"v": 1	"t": 1415637	"P": 1000.0	"F": 1}
{"v": 1	"t": 1415657	"P": 1005.0	"F": 1}
{"v": 1	"t": 1415678	"P": 1005.25	"F": 1}
{"v": 1	"t": 1415698	"P": 1002.0	"F": 1}
{"v": 1	"t": 1415719	"P": 1001.0	"F": 1}
{"v": 1	"t": 1415739	"P": 1005.75	"F": 1}
{"v": 1	"t": 1415759	"P": 1002.0	"F": 2}
{"v": 1	"t": 1415780	"P": 1001.5	"F": 1}
{"v": 1	"t": 1415800	"P": 1005.25	"F": 1}
{"v": 1	"t": 1415820	"P": 1006.5	"F": 1}
{"v": 1	"t": 1415841	"P": 1003.0	"F": 1}
{"v": 1	"t": 1415861	"P": 1001.0	"F": 1}
{"v": 1	"t": 1415881	"P": 1005.0	"F": 1}
{"v": 1	"t": 1415902	"P": 1005.5	"F": 1}
{"v": 1	"t": 1415922	"P": 1001.0	"F": 1	"C": 45.15	"D": 3249	"sn": 54091929832280	"file": "/data/device_log/data0000.out"}
{"v": 1	"t": 1415942	"P": 1001.5	"F": 1}
{"v": 1	"t": 1415962	"P": 1004.75	"F": 1}
{"v": 1	"t": 1415983	"P": 1007.0	"F": 1}
{"v": 1	"t": 1416003	"P": 1001.5	"F": 1}
{"v": 1	"t": 1416023	"P": 1001.25	"F": 1}
{"v": 1	"t": 1416044	"P": 1004.5	"F": 1}
{"v": 1	"t": 1416064	"P": 1007.75	"F": 1}
{"v": 1	"t": 1416084	"P": 1003.5	"F": 1}
{"v": 1	"t": 1416105	"P": 1001.5	"F": 1}
{"v": 1	"t": 1416125	"P": 1003.5	"F": 1}
{"v": 1	"t": 1416145	"P": 1005.5	"F": 1}
{"v": 1	"t": 1416165	"P": 1002.0	"F": 1}
{"v": 1	"t": 1416186	"P": 1001.0	"F": 1}
{"v": 1	"t": 1416206	"P": 1002.25	"F": 1}
{"v": 1	"t": 1416226	"P": 1005.25	"F": 1}
{"v": 1	"t": 1416247	"P": 1004.0	"F": 1}
{"v": 1	"t": 1416267	"P": 1002.25	"F": 1}
{"v": 1	"t": 1416288	"P": 1008.5	"F": 1}
{"v": 1	"t": 1416308	"P": 1002.5	"F": 1}
{"v": 1	"t": 1416328	"P": 1001.5	"F": 1}
{"v": 1	"t": 1416349	"P": 1002.75	"F": 1}
{"v": 1	"t": 1416369	"P": 1005.75	"F": 1}
{"v": 1	"t": 1416389	"P": 1003.0	"F": 1}
{"v": 1	"t": 1416410	"P": 1000.5	"F": 1}
{"v": 1	"t": 1416430	"P": 1002.25	"F": 1}
{"v": 1	"t": 1416450	"P": 1006.75	"F": 1}
{"v": 1	"t": 1416470	"P": 1004.75	"F": 1}
{"v": 1	"t": 1416491	"P": 999.75	"F": 1}
{"v": 1	"t": 1416511	"P": 1001.0	"F": 1}
{"v": 1	"t": 1416531	"P": 1005.25	"F": 1}
{"v": 1	"t": 1416552	"P": 1003.5	"F": 1}
{"v": 1	"t": 1416572	"P": 1001.0	"F": 1}
{"v": 1	"t": 1416592	"P": 1000.75	"F": 1}
{"v": 1	"t": 1416613	"P": 1006.0	"F": 1}
{"v": 1	"t": 1416633	"P": 1005.25	"F": 1}
{"v": 1	"t": 1416653	"P": 1002.0	"F": 1}
{"v": 1	"t": 1416673	"P": 999.5	"F": 1}
{"v": 1	"t": 1416694	"P": 1006.25	"F": 1}
{"v": 1	"t": 1416714	"P": 1005.75	"F": 1}
{"v": 1	"t": 1416734	"P": 1002.5	"F": 1}
{"v": 1	"t": 1416755	"P": 1000.0	"F": 1}
{"v": 1	"t": 1416775	"P": 1007.25	"F": 1}
{"v": 1	"t": 1416795	"P": 1006.0	"F": 1}
{"v": 1	"t": 1416816	"P": 1002.5	"F": 1}
{"v": 1	"t": 1416836	"P": 1004.25	"F": 1}
{"v": 1	"t": 1416857	"P": 1003.75	"F": 1}
{"v": 1	"t": 1416877	"P": 999.5	"F": 1}
{"v": 1	"t": 1416897	"P": 1001.25	"F": 1}
{"v": 1	"t": 1416918	"P": 1007.75	"F": 1}
{"v": 1	"t": 1416938	"P": 1003.5	"F": 1	"C": 45.11	"D": 3249	"sn": 54091929832280	"file": "/data/device_log/data0000.out"}
{"v": 1	"t": 1416958	"P": 999.5	"F": 1}
{"v": 1	"t": 1416979	"P": 1003.0	"F": 1}
{"v": 1	"t": 1416999	"P": 1006.25	"F": 1}
{"v": 1	"t": 1417019	"P": 1004.5	"F": 1}
{"v": 1	"t": 1417039	"P": 1002.75	"F": 1}
{"v": 1	"t": 1417060	"P": 1000.75	"F": 1}
{"v": 1	"t": 1417080	"P": 1005.5	"F": 1}
{"v": 1	"t": 1417100	"P": 1007.5	"F": 1}
{"v": 1	"t": 1417121	"P": 1002.25	"F": 1}
{"v": 1	"t": 1417141	"P": 1001.25	"F": 1}
{"v": 1	"t": 1417161	"P": 1004.75	"F": 1}
{"v": 1	"t": 1417181	"P": 1005.75	"F": 1}
{"v": 1	"t": 1417202	"P": 1004.25	"F": 1}
{"v": 1	"t": 1417222	"P": 1000.75	"F": 1}
{"v": 1	"t": 1417243	"P": 1005.0	"F": 1}
{"v": 1	"t": 1417263	"P": 1004.75	"F": 1}
{"v": 1	"t": 1417283	"P": 1002.75	"F": 1}
{"v": 1	"t": 1417304	"P": 1002.0	"F": 2}
{"v": 1	"t": 1417324	"P": 1005.0	"F": 1}
{"v": 1	"t": 1417344	"P": 1003.0	"F": 1}
{"v": 1	"t": 1417365	"P": 1001.0	"F": 1}
{"v": 1	"t": 1417385	"P": 1005.25	"F": 1}
{"v": 1	"t": 1417405	"P": 1006.25	"F": 1}
{"v": 1	"t": 1417426	"P": 999.75	"F": 1}
{"v": 1	"t": 1417447	"P": 1005.75	"F": 2}
{"v": 1	"t": 1417467	"P": 1002.25	"F": 2}
{"v": 1	"t": 1417487	"P": 1002.75	"F": 2}
{"v": 1	"t": 1417508	"P": 1006.0	"F": 2}
{"v": 1	"t": 1417528	"P": 1000.0	"F": 2}
{"v": 1	"t": 1417549	"P": 1006.25	"F": 2}
{"v": 1	"t": 1417569	"P": 1004.5	"F": 2}
{"v": 1	"t": 1417590	"P": 1001.0	"F": 2}
{"v": 1	"t": 1417610	"P": 1003.0	"F": 3}
{"v": 1	"t": 1417630	"P": 1006.75	"F": 2}
{"v": 1	"t": 1417650	"P": 1003.25	"F": 2}
{"v": 1	"t": 1417671	"P": 999.75	"F": 2}
{"v": 1	"t": 1417691	"P": 1002.0	"F": 2}
{"v": 1	"t": 1417711	"P": 1005.75	"F": 2}
{"v": 1	"t": 1417732	"P": 1003.75	"F": 2}
{"v": 1	"t": 1417752	"P": 1002.5	"F": 2}
{"v": 1	"t": 1417772	"P": 1001.5	"F": 2}
{"v": 1	"t": 1417793	"P": 1006.75	"F": 2}
{"v": 1	"t": 1417813	"P": 1003.75	"F": 2}
{"v": 1	"t": 1417833	"P": 1001.5	"F": 3}
{"v": 1	"t": 1417853	"P": 1000.75	"F": 2}
{"v": 1	"t": 1417874	"P": 1005.5	"F": 1}
{"v": 1	"t": 1417894	"P": 1005.25	"F": 1}
{"v": 1	"t": 1417914	"P": 1001.5	"F": 1}
{"v": 1	"t": 1417935	"P": 1003.0	"F": 1}
{"v": 1	"t": 1417955	"P": 1002.25	"F": 0	"C": 45.13	"D": 3249	"sn": 54091929832280	"file": "/data/device_log/data0000.out"}
{"v": 1	"t": 1417975	"P": 1006.5	"F": 1}
{"v": 1	"t": 1417996	"P": 1002.25	"F": 1}
{"v": 1	"t": 1418016	"P": 1001.25	"F": 2}
{"v": 1	"t": 1418036	"P": 1002.5	"F": 2}
{"v": 1	"t": 1418056	"P": 1006.5	"F": 2}
{"v": 1	"t": 1418077	"P": 1005.0	"F": 1}
{"v": 1	"t": 1418097	"P": 1000.25	"F": 0}
{"v": 1	"t": 1418118	"P": 1005.5	"F": 1}
{"v": 1	"t": 1418138	"P": 1004.25	"F": 1}
{"v": 1	"t": 1418158	"P": 1001.25	"F": 1}
{"v": 1	"t": 1418179	"P": 1006.5	"F": 1}
{"v": 1	"t": 1418199	"P": 1005.5	"F": 1}
{"v": 1	"t": 1418219	"P": 1001.5	"F": 1}
{"v": 1	"t": 1418240	"P": 1000.75	"F": 0}
{"v": 1	"t": 1418260	"P": 1005.75	"F": 0}
{"v": 1	"t": 1418280	"P": 1007.25	"F": 0}
{"v": 1	"t": 1418301	"P": 1003.25	"F": 0}
{"v": 1	"t": 1418321	"P": 1001.25	"F": 1}
{"v": 1	"t": 1418341	"P": 1003.0	"F": 1}
{"v": 1	"t": 1418361	"P": 1007.25	"F": 1}
{"v": 1	"t": 1418382	"P": 1005.25	"F": 1}
{"v": 1	"t": 1418402	"P": 1001.75	"F": 1}
{"v": 1	"t": 1418422	"P": 1004.25	"F": 1}
{"v": 1	"t": 1418443	"P": 1007.0	"F": 1}
{"v": 1	"t": 1418463	"P": 1003.75	"F": 1}
{"v": 1	"t": 1418483	"P": 1002.75	"F": 1}
{"v": 1	"t": 1418504	"P": 1000.5	"F": 1}
{"v": 1	"t": 1418524	"P": 1008.25	"F": 1}
{"v": 1	"t": 1418544	"P": 1004.5	"F": 0}
{"v": 1	"t": 1418564	"P": 1001.25	"F": 1}
{"v": 1	"t": 1418585	"P": 1001.75	"F": 1}
{"v": 1	"t": 1418605	"P": 1006.75	"F": 1}
{"v": 1	"t": 1418625	"P": 1003.75	"F": 1}
{"v": 1	"t": 1418646	"P": 1000.75	"F": 0}
{"v": 1	"t": 1418666	"P": 1004.25	"F": 1}
{"v": 1	"t": 1418687	"P": 1005.25	"F": 1}
{"v": 1	"t": 1418707	"P": 1002.25	"F": 1}
{"v": 1	"t": 1418727	"P": 1002.5	"F": 1}
{"v": 1	"t": 1418748	"P": 1006.0	"F": 1}
{"v": 1	"t": 1418768	"P": 1002.25	"F": 1}
{"v": 1	"t": 1418789	"P": 1002.0	"F": 1}
{"v": 1	"t": 1418809	"P": 1005.75	"F": 1}
{"v": 1	"t": 1418829	"P": 1003.5	"F": 1}
{"v": 1	"t": 1418850	"P": 1000.5	"F": 1}
{"v": 1	"t": 1418870	"P": 1006.0	"F": 1}
{"v": 1	"t": 1418890	"P": 1005.75	"F": 1}
{"v": 1	"t": 1418911	"P": 1002.5	"F": 1}
{"v": 1	"t": 1418931	"P": 1002.0	"F": 1}
{"v": 1	"t": 1418951	"P": 1009.0	"F": 1}
{"v": 1	"t": 1418972	"P": 1002.75	"F": 1	"C": 45.155	"D": 3249	"sn": 54091929832280	"file": "/data/device_log/data0000.out"}
{"v": 1	"t": 1418992	"P": 999.5	"F": 1}
{"v": 1	"t": 1419013	"P": 1004.75	"F": 1}
{"v": 1	"t": 1419033	"P": 1006.0	"F": 1}
{"v": 1	"t": 1419053	"P": 1000.25	"F": 1}
{"v": 1	"t": 1419074	"P": 1001.75	"F": 1}
{"v": 1	"t": 1419094	"P": 1005.0	"F": 1}
{"v": 1	"t": 1419114	"P": 1003.0	"F": 1}
{"v": 1	"t": 1419135	"P": 1001.0	"F": 1}
{"v": 1	"t": 1419155	"P": 1005.75	"F": 1}
{"v": 1	"t": 1419175	"P": 1002.0	"F": 1}
{"v": 1	"t": 1419196	"P": 1000.5	"F": 1}
{"v": 1	"t": 1419216	"P": 1005.5	"F": 1}
{"v": 1	"t": 1419237	"P": 1005.5	"F": 1}
{"v": 1	"t": 1419257	"P": 1001.25	"F": 2}
{"v": 1	"t": 1419277	"P": 1001.75	"F": 1}
{"v": 1	"t": 1419298	"P": 1007.25	"F": 1}
{"v": 1	"t": 1419318	"P": 1003.0	"F": 1}
{"v": 1	"t": 1419338	"P": 1000.75	"F": 1}
{"v": 1	"t": 1419359	"P": 1006.5	"F": 1}
{"v": 1	"t": 1419379	"P": 1003.75	"F": 1}
{"v": 1	"t": 1419400	"P": 1000.75	"F": 1}
{"v": 1	"t": 1419420	"P": 1006.75	"F": 1}
{"v": 1	"t": 1419440	"P": 1003.25	"F": 1}
{"v": 1	"t": 1419461	"P": 1000.75	"F": 1}
{"v": 1	"t": 1419481	"P": 1003.5	"F": 1}
{"v": 1	"t": 1419502	"P": 1006.0	"F": 1}
{"v": 1	"t": 1419522	"P": 1004.25	"F": 1}
{"v": 1	"t": 1419542	"P": 1001.75	"F": 2}
{"v": 1	"t": 1419563	"P": 1006.0	"F": 1}
{"v": 1	"t": 1419583	"P": 1005.0	"F": 1}
{"v": 1	"t": 1419603	"P": 999.75	"F": 1}
{"v": 1	"t": 1419624	"P": 1005.5	"F": 1}
{"v": 1	"t": 1419644	"P": 1006.5	"F": 1}
{"v": 1	"t": 1419664	"P": 1002.0	"F": 1}
{"v": 1	"t": 1419685	"P": 1002.0	"F": 1}
{"v": 1	"t": 1419705	"P": 1006.0	"F": 1}
{"v": 1	"t": 1419726	"P": 1002.0	"F": 1}
{"v": 1	"t": 1419746	"P": 1001.0	"F": 1}
{"v": 1	"t": 1419766	"P": 1004.25	"F": 1}
{"v": 1	"t": 1419787	"P": 1005.25	"F": 1}
{"v": 1	"t": 1419807	"P": 999.0	"F": 1}
{"v": 1	"t": 1419827	"P": 1003.5	"F": 2}
{"v": 1	"t": 1419848	"P": 1005.25	"F": 2}
{"v": 1	"t": 1419868	"P": 1002.25	"F": 1}
{"v": 1	"t": 1419888	"P": 1000.0	"F": 2}
{"v": 1	"t": 1419909	"P": 1005.25	"F": 1}
{"v": 1	"t": 1419929	"P": 1004.0	"F": 1}
{"v": 1	"t": 1419950	"P": 1001.25	"F": 1}
{"v": 1	"t": 1419970	"P": 1002.25	"F": 1}
{"v": 1	"t": 1419990	"P": 1004.25	"F": 1	"C": 45.11	"D": 3249	"sn": 54091929832280	"file": "/data/device_log/data0000.out"}
{"v": 1	"t": 1420011	"P": 1000.0	"F": 2}
{"v": 1	"t": 1420031	"P": 1006.0	"F": 2}
{"v": 1	"t": 1420052	"P": 1004.75	"F": 2}
{"v": 1	"t": 1420072	"P": 1000.25	"F": 2}
{"v": 1	"t": 1420092	"P": 1005.25	"F": 1}
{"v": 1	"t": 1420113	"P": 1005.75	"F": 1}
{"v": 1	"t": 1420133	"P": 1003.75	"F": 1}
{"v": 1	"t": 1420154	"P": 1000.75	"F": 1}
{"v": 1	"t": 1420174	"P": 1005.25	"F": 2}
{"v": 1	"t": 1420194	"P": 1004.5	"F": 1}
{"v": 1	"t": 1420215	"P": 1001.0	"F": 1}
{"v": 1	"t": 1420235	"P": 1005.0	"F": 2}
{"v": 1	"t": 1420255	"P": 1004.0	"F": 1}
{"v": 1	"t": 1420276	"P": 1001.0	"F": 2}
{"v": 1	"t": 1420296	"P": 1001.25	"F": 1}
{"v": 1	"t": 1420316	"P": 1006.0	"F": 2}
{"v": 1	"t": 1420337	"P": 1002.0	"F": 1}
{"v": 1	"t": 1420357	"P": 998.75	"F": 2}
{"v": 1	"t": 1420378	"P": 1002.75	"F": 2}
{"v": 1	"t": 1420398	"P": 1004.75	"F": 2}
{"v": 1	"t": 1420418	"P": 1001.5	"F": 2}
{"v": 1	"t": 1420439	"P": 1002.5	"F": 1}
{"v": 1	"t": 1420459	"P": 1004.75	"F": 1}
{"v": 1	"t": 1420479	"P": 1002.5	"F": 1}
{"v": 1	"t": 1420500	"P": 1003.25	"F": 1}
{"v": 1	"t": 1420520	"P": 1006.0	"F": 1}
{"v": 1	"t": 1420540	"P": 1005.0	"F": 1}
{"v": 1	"t": 1420561	"P": 1001.25	"F": 1}
{"v": 1	"t": 1420581	"P": 1002.5	"F": 1}
{"v": 1	"t": 1420602	"P": 1006.25	"F": 1}
{"v": 1	"t": 1420622	"P": 1000.5	"F": 1}
{"v": 1	"t": 1420642	"P": 1005.0	"F": 1}
{"v": 1	"t": 1420663	"P": 1007.75	"F": 1}
{"v": 1	"t": 1420683	"P": 1003.0	"F": 2}
{"v": 1	"t": 1420704	"P": 1001.5	"F": 2}
{"v": 1	"t": 1420724	"P": 1005.75	"F": 1}
{"v": 1	"t": 1420744	"P": 1003.5	"F": 1}
{"v": 1	"t": 1420765	"P": 999.5	"F": 1}
{"v": 1	"t": 1420785	"P": 1006.75	"F": 1}
{"v": 1	"t": 1420805	"P": 1004.0	"F": 1}
{"v": 1	"t": 1420826	"P": 1002.0	"F": 1}
{"v": 1	"t": 1420846	"P": 1005.0	"F": 1}
{"v": 1	"t": 1420867	"P": 1006.25	"F": 1}
{"v": 1	"t": 1420887	"P": 1000.0	"F": 1}
{"v": 1	"t": 1420907	"P": 1003.5	"F": 1}
{"v": 1	"t": 1420928	"P": 1006.0	"F": 1}
{"v": 1	"t": 1420948	"P": 1002.75	"F": 1}
{"v": 1	"t": 1420969	"P": 1001.25	"F": 1}
{"v": 1	"t": 1420989	"P": 1005.75	"F": 1}
{"v": 1	"t": 1421009	"P": 1002.75	"F": 1	"C": 45.165	"D": 3248	"sn": 54091929832280	"file": "/data/device_log/data0000.out"}
{"v": 1	"t": 1421030	"P": 1002.5	"F": 1}
{"v": 1	"t": 1421050	"P": 1007.5	"F": 1}
{"v": 1	"t": 1421071	"P": 1002.5	"F": 1}
{"v": 1	"t": 1421091	"P": 1002.25	"F": 1}
{"v": 1	"t": 1421111	"P": 1007.5	"F": 1}
{"v": 1	"t": 1421132	"P": 1003.75	"F": 1}
{"v": 1	"t": 1421152	"P": 1001.0	"F": 1}
{"v": 1	"t": 1421173	"P": 1004.5	"F": 1}
{"v": 1	"t": 1421193	"P": 1003.75	"F": 1}
{"v": 1	"t": 1421213	"P": 1001.0	"F": 1}
{"v": 1	"t": 1421234	"P": 1004.0	"F": 1}
{"v": 1	"t": 1421254	"P": 1004.5	"F": 1}
{"v": 1	"t": 1421274	"P": 1000.75	"F": 1}
{"v": 1	"t": 1421295	"P": 1001.25	"F": 1}
{"v": 1	"t": 1421315	"P": 1007.0	"F": 1}
{"v": 1	"t": 1421335	"P": 1004.0	"F": 1}
{"v": 1	"t": 1421356	"P": 1000.75	"F": 1}
{"v": 1	"t": 1421376	"P": 1004.0	"F": 1}
{"v": 1	"t": 1421397	"P": 1005.5	"F": 1}
{"v": 1	"t": 1421417	"P": 1002.25	"F": 1}
{"v": 1	"t": 1421437	"P": 1001.0	"F": 1}
{"v": 1	"t": 1421458	"P": 1005.5	"F": 1}
{"v": 1	"t": 1421478	"P": 1003.25	"F": 1}
{"v": 1	"t": 1421498	"P": 1001.5	"F": 1}
{"v": 1	"t": 1421519	"P": 1004.25	"F": 2}
{"v": 1	"t": 1421539	"P": 1005.0	"F": 1}
{"v": 1	"t": 1421559	"P": 1001.0	"F": 1}
{"v": 1	"t": 1421580	"P": 1002.0	"F": 1}
{"v": 1	"t": 1421600	"P": 1006.75	"F": 1}
{"v": 1	"t": 1421620	"P": 1002.75	"F": 1}
{"v": 1	"t": 1421641	"P": 999.75	"F": 1}
{"v": 1	"t": 1421661	"P": 1004.25	"F": 1}
{"v": 1	"t": 1421682	"P": 1006.75	"F": 1}
{"v": 1	"t": 1421702	"P": 999.5	"F": 1}
{"v": 1	"t": 1421722	"P": 1000.5	"F": 1}
{"v": 1	"t": 1421743	"P": 1007.75	"F": 1}
{"v": 1	"t": 1421763	"P": 1005.0	"F": 1}
{"v": 1	"t": 1421783	"P": 1001.5	"F": 1}
{"v": 1	"t": 1421804	"P": 1002.5	"F": 1}
{"v": 1	"t": 1421824	"P": 1007.25	"F": 1}
{"v": 1	"t": 1421844	"P": 1003.75	"F": 1}
{"v": 1	"t": 1421864	"P": 1002.0	"F": 1}
{"v": 1	"t": 1421885	"P": 1002.0	"F": 1}
{"v": 1	"t": 1421905	"P": 1007.5	"F": 1}
{"v": 1	"t": 1421925	"P": 1004.25	"F": 2}
{"v": 1	"t": 1421946	"P": 1000.5	"F": 2}
{"v": 1	"t": 1421966	"P": 1002.0	"F": 1}
{"v": 1	"t": 1421986	"P": 1006.75	"F": 1}
{"v": 1	"t": 1422007	"P": 1003.5	"F": 2}
{"v": 1	"t": 1422027	"P": 1001.25	"F": 1	"C": 45.13	"D": 3248	"sn": 54091929832280	"file": "/data/device_log/data0000.out"}
{"v": 1	"t": 1422047	"P": 1001.5	"F": 2}
{"v": 1	"t": 1422067	"P": 1006.75	"F": 1}
{"v": 1	"t": 1422088	"P": 1005.5	"F": 1}
{"v": 1	"t": 1422108	"P": 1001.25	"F": 1}
{"v": 1	"t": 1422128	"P": 1001.25	"F": 2}
{"v": 1	"t": 1422149	"P": 1002.0	"F": 1}
{"v": 1	"t": 1422169	"P": 1007.75	"F": 1}
{"v": 1	"t": 1422189	"P": 1004.25	"F": 1}
{"v": 1	"t": 1422209	"P": 1000.75	"F": 2}
{"v": 1	"t": 1422230	"P": 1002.0	"F": 1}
{"v": 1	"t": 1422250	"P": 1007.75	"F": 2}
{"v": 1	"t": 1422270	"P": 1004.25	"F": 1}
{"v": 1	"t": 1422291	"P": 1001.25	"F": 1}
{"v": 1	"t": 1422311	"P": 1000.25	"F": 1}
{"v": 1	"t": 1422331	"P": 1005.5	"F": 1}
{"v": 1	"t": 1422351	"P": 1006.0	"F": 2}
{"v": 1	"t": 1422372	"P": 1002.75	"F": 1}
{"v": 1	"t": 1422392	"P": 999.75	"F": 1}
{"v": 1	"t": 1422412	"P": 1003.25	"F": 1}
{"v": 1	"t": 1422433	"P": 1004.5	"F": 1}
{"v": 1	"t": 1422453	"P": 1003.25	"F": 1}
{"v": 1	"t": 1422473	"P": 1002.25	"F": 1}
{"v": 1	"t": 1422494	"P": 1001.5	"F": 1}
{"v": 1	"t": 1422514	"P": 1006.0	"F": 1}
{"v": 1	"t": 1422534	"P": 1004.25	"F": 1}
{"v": 1	"t": 1422554	"P": 1001.0	"F": 1}
{"v": 1	"t": 1422575	"P": 1001.25	"F": 1}
{"v": 1	"t": 1422595	"P": 1005.25	"F": 1}
{"v": 1	"t": 1422615	"P": 1003.5	"F": 1}
{"v": 1	"t": 1422636	"P": 1000.5	"F": 1}
{"v": 1	"t": 1422656	"P": 1001.25	"F": 1}
{"v": 1	"t": 1422676	"P": 1007.75	"F": 1}
{"v": 1	"t": 1422697	"P": 1005.25	"F": 1}
{"v": 1	"t": 1422717	"P": 1000.25	"F": 1}
{"v": 1	"t": 1422737	"P": 1000.25	"F": 1}
{"v": 1	"t": 1422757	"P": 1004.75	"F": 1}
{"v": 1	"t": 1422778	"P": 1006.75	"F": 1}
{"v": 1	"t": 1422798	"P": 1002.0	"F": 2}
{"v": 1	"t": 1422818	"P": 1001.5	"F": 1}
{"v": 1	"t": 1422839	"P": 1003.0	"F": 1}
{"v": 1	"t": 1422859	"P": 1007.0	"F": 1}
{"v": 1	"t": 1422879	"P": 1004.5	"F": 1}
{"v": 1	"t": 1422899	"P": 1002.25	"F": 1}
{"v": 1	"t": 1422920	"P": 1000.75	"F": 1}
{"v": 1	"t": 1422940	"P": 1006.25	"F": 1}
{"v": 1	"t": 1422960	"P": 1005.5	"F": 2}
{"v": 1	"t": 1422981	"P": 1002.75	"F": 1}
{"v": 1	"t": 1423001	"P": 999.0	"F": 1}
{"v": 1	"t": 1423021	"P": 1005.75	"F": 2}
{"v": 1	"t": 1423042	"P": 1005.0	"F": 2	"C": 45.15	"D": 3248	"sn": 54091929832280	"file": "/data/device_log/data0000.out"}
{"v": 1	"t": 1423062	"P": 1001.0	"F": 1}
{"v": 1	"t": 1423082	"P": 1001.5	"F": 1}
{"v": 1	"t": 1423102	"P": 1003.0	"F": 1}
{"v": 1	"t": 1423123	"P": 1005.75	"F": 1}
{"v": 1	"t": 1423143	"P": 1003.25	"F": 1}
{"v": 1	"t": 1423163	"P": 999.75	"F": 1}
{"v": 1	"t": 1423184	"P": 1001.0	"F": 1}
{"v": 1	"t": 1423204	"P": 1006.75	"F": 1}
{"v": 1	"t": 1423224	"P": 1002.25	"F": 1}
{"v": 1	"t": 1423245	"P": 999.5	"F": 2}
{"v": 1	"t": 1423265	"P": 1002.5	"F": 2}
{"v": 1	"t": 1423285	"P": 1007.25	"F": 1}
{"v": 1	"t": 1423305	"P": 1004.75	"F": 2}
{"v": 1	"t": 1423326	"P": 1000.5	"F": 1}
{"v": 1	"t": 1423346	"P": 1002.25	"F": 2}
{"v": 1	"t": 1423366	"P": 1008.0	"F": 2}
{"v": 1	"t": 1423387	"P": 1003.5	"F": 1}
{"v": 1	"t": 1423407	"P": 1000.25	"F": 1}
{"v": 1	"t": 1423427	"P": 1001.5	"F": 1}
{"v": 1	"t": 1423447	"P": 1005.75	"F": 1}
{"v": 1	"t": 1423468	"P": 1006.0	"F": 1}
{"v": 1	"t": 1423488	"P": 1002.75	"F": 1}
{"v": 1	"t": 1423508	"P": 999.75	"F": 1}
{"v": 1	"t": 1423529	"P": 1004.25	"F": 1}
{"v": 1	"t": 1423549	"P": 1006.0	"F": 1}
{"v": 1	"t": 1423569	"P": 1003.5	"F": 1}
{"v": 1	"t": 1423589	"P": 1002.25	"F": 1}
{"v": 1	"t": 1423610	"P": 1001.25	"F": 1}
{"v": 1	"t": 1423630	"P": 1007.5	"F": 2}
{"v": 1	"t": 1423650	"P": 1003.5	"F": 2}
{"v": 1	"t": 1423671	"P": 1002.75	"F": 1}
{"v": 1	"t": 1423691	"P": 1000.75	"F": 2}
{"v": 1	"t": 1423711	"P": 1006.5	"F": 2}
{"v": 1	"t": 1423732	"P": 1004.75	"F": 2}
{"v": 1	"t": 1423752	"P": 1000.0	"F": 2}
{"v": 1	"t": 1423772	"P": 999.5	"F": 1}
{"v": 1	"t": 1423792	"P": 1004.0	"F": 1}
{"v": 1	"t": 1423813	"P": 1007.0	"F": 1}
{"v": 1	"t": 1423833	"P": 1002.75	"F": 2}
{"v": 1	"t": 1423853	"P": 999.5	"F": 1}
{"v": 1	"t": 1423874	"P": 1003.75	"F": 2}
{"v": 1	"t": 1423894	"P": 1005.0	"F": 1}
{"v": 1	"t": 1423914	"P": 1002.5	"F": 2}
{"v": 1	"t": 1423935	"P": 1001.0	"F": 1}
{"v": 1	"t": 1423955	"P": 1004.0	"F": 1}
{"v": 1	"t": 1423975	"P": 1005.75	"F": 1}
{"v": 1	"t": 1423995	"P": 1001.75	"F": 1}
{"v": 1	"t": 1424016	"P": 1000.25	"F": 2}
{"v": 1	"t": 1424036	"P": 1001.25	"F": 2}
{"v": 1	"t": 1424056	"P": 1007.5	"F": 1	"C": 45.1	"D": 3248	"sn": 54091929832280	"file": "/data/device_log/data0000.out"}
{"v": 1	"t": 1424077	"P": 1006.0	"F": 1}
{"v": 1	"t": 1424097	"P": 1001.25	"F": 1}
{"v": 1	"t": 1424117	"P": 1000.75	"F": 1}
{"v": 1	"t": 1424137	"P": 1006.5	"F": 2}
{"v": 1	"t": 1424158	"P": 1005.25	"F": 2}
{"v": 1	"t": 1424178	"P": 1003.5	"F": 1}
{"v": 1	"t": 1424198	"P": 1000.5	"F": 1}
{"v": 1	"t": 1424219	"P": 1002.0	"F": 1}
{"v": 1	"t": 1424239	"P": 1005.75	"F": 1}
{"v": 1	"t": 1424259	"P": 1001.5	"F": 1}
{"v": 1	"t": 1424279	"P": 1001.5	"F": 1}
{"v": 1	"t": 1424300	"P": 1003.75	"F": 1}
{"v": 1	"t": 1424320	"P": 1005.75	"F": 1}
{"v": 1	"t": 1424340	"P": 1003.75	"F": 1}
{"v": 1	"t": 1424361	"P": 1001.0	"F": 1}
{"v": 1	"t": 1424381	"P": 999.0	"F": 1}
{"v": 1	"t": 1424401	"P": 1006.0	"F": 1}
{"v": 1	"t": 1424422	"P": 1005.25	"F": 1}
{"v": 1	"t": 1424442	"P": 1002.25	"F": 1}
{"v": 1	"t": 1424462	"P": 1000.5	"F": 1}
{"v": 1	"t": 1424482	"P": 1005.25	"F": 1}
{"v": 1	"t": 1424503	"P": 1005.0	"F": 1}
{"v": 1	"t": 1424523	"P": 1002.25	"F": 1}
{"v": 1	"t": 1424543	"P": 1001.25	"F": 1}
{"v": 1	"t": 1424564	"P": 1005.0	"F": 1}
{"v": 1	"t": 1424584	"P": 1006.5	"F": 1}
{"v": 1	"t": 1424604	"P": 1003.0	"F": 1}
{"v": 1	"t": 1424625	"P": 1001.5	"F": 1}
{"v": 1	"t": 1424645	"P": 1005.5	"F": 1}
{"v": 1	"t": 1424665	"P": 1006.75	"F": 1}
{"v": 1	"t": 1424686	"P": 1001.25	"F": 1}
{"v": 1	"t": 1424706	"P": 1000.0	"F": 1}
{"v": 1	"t": 1424726	"P": 1007.25	"F": 1}
{"v": 1	"t": 1424747	"P": 1004.5	"F": 1}
{"v": 1	"t": 1424767	"P": 1001.25	"F": 1}
{"v": 1	"t": 1424787	"P": 1002.0	"F": 1}
{"v": 1	"t": 1424808	"P": 1008.25	"F": 1}
{"v": 1	"t": 1424828	"P": 1005.75	"F": 1}
{"v": 1	"t": 1424848	"P": 1002.25	"F": 1}
{"v": 1	"t": 1424869	"P": 1001.25	"F": 1}
{"v": 1	"t": 1424889	"P": 1008.0	"F": 1}
{"v": 1	"t": 1424909	"P": 1004.25	"F": 1}
{"v": 1	"t": 1424930	"P": 1001.5	"F": 2}
{"v": 1	"t": 1424950	"P": 1002.75	"F": 2}
{"v": 1	"t": 1424970	"P": 1006.5	"F": 2}
{"v": 1	"t": 1424990	"P": 1004.25	"F": 2}
{"v": 1	"t": 1425011	"P": 1002.75	"F": 2}
{"v": 1	"t": 1425031	"P": 1003.0	"F": 2}
{"v": 1	"t": 1425051	"P": 1006.5	"F": 2}
{"v": 1	"t": 1425072	"P": 1004.0	"F": 2	"C": 45.115	"D": 3248	"sn": 54091929832280	"file": "/data/device_log/data0000.out"}
{"v": 1	"t": 1425092	"P": 1001.0	"F": 2}
{"v": 1	"t": 1425112	"P": 1003.75	"F": 2}
{"v": 1	"t": 1425133	"P": 1007.25	"F": 3}
{"v": 1	"t": 1425153	"P": 1003.25	"F": 3}
{"v": 1	"t": 1425173	"P": 1001.5	"F": 3}
{"v": 1	"t": 1425194	"P": 1001.25	"F": 3}
{"v": 1	"t": 1425214	"P": 1008.0	"F": 3}
{"v": 1	"t": 1425234	"P": 1003.75	"F": 3}
{"v": 1	"t": 1425254	"P": 1000.25	"F": 3}
{"v": 1	"t": 1425275	"P": 1001.25	"F": 3}
{"v": 1	"t": 1425295	"P": 1004.75	"F": 3}
{"v": 1	"t": 1425315	"P": 1004.75	"F": 3}
{"v": 1	"t": 1425336	"P": 1000.0	"F": 3}
{"v": 1	"t": 1425356	"P": 1000.5	"F": 3}
{"v": 1	"t": 1425376	"P": 1005.25	"F": 3}
{"v": 1	"t": 1425396	"P": 1007.0	"F": 3}
{"v": 1	"t": 1425417	"P": 1002.25	"F": 3}
{"v": 1	"t": 1425437	"P": 1001.25	"F": 3}
{"v": 1	"t": 1425457	"P": 1002.0	"F": 2}
{"v": 1	"t": 1425478	"P": 1007.25	"F": 3}
{"v": 1	"t": 1425498	"P": 1004.5	"F": 3}
{"v": 1	"t": 1425518	"P": 1001.0	"F": 2}
{"v": 1	"t": 1425538	"P": 1001.0	"F": 2}
{"v": 1	"t": 1425559	"P": 1007.25	"F": 1}
{"v": 1	"t": 1425579	"P": 1006.25	"F": 1}
{"v": 1	"t": 1425599	"P": 1002.25	"F": 1}
{"v": 1	"t": 1425620	"P": 999.75	"F": 1}
{"v": 1	"t": 1425640	"P": 1003.75	"F": 1}
{"v": 1	"t": 1425660	"P": 1005.25	"F": 0}
{"v": 1	"t": 1425680	"P": 1003.25	"F": 0}
{"v": 1	"t": 1425701	"P": 998.5	"F": 0}
{"v": 1	"t": 1425721	"P": 1003.0	"F": 0}
{"v": 1	"t": 1425741	"P": 1006.5	"F": 1}
{"v": 1	"t": 1425762	"P": 1004.5	"F": 0}
{"v": 1	"t": 1425782	"P": 1000.75	"F": 0}
{"v": 1	"t": 1425802	"P": 1003.0	"F": 0}
{"v": 1	"t": 1425823	"P": 1005.75	"F": 0}
{"v": 1	"t": 1425843	"P": 1001.25	"F": 0}
{"v": 1	"t": 1425863	"P": 1001.5	"F": 0}
{"v": 1	"t": 1425884	"P": 1003.25	"F": 0}
{"v": 1	"t": 1425904	"P": 1005.75	"F": 0}
{"v": 1	"t": 1425924	"P": 1003.0	"F": 0}
{"v": 1	"t": 1425944	"P": 1003.0	"F": 0}
{"v": 1	"t": 1425965	"P": 1000.75	"F": 0}
{"v": 1	"t": 1425985	"P": 1007.5	"F": 0}
{"v": 1	"t": 1426005	"P": 1005.5	"F": 0}
{"v": 1	"t": 1426026	"P": 1002.5	"F": 1}
{"v": 1	"t": 1426046	"P": 1000.0	"F": 1}
{"v": 1	"t": 1426066	"P": 1002.25	"F": 1}
{"v": 1	"t": 1426086	"P": 1007.75	"F": 1	"C": 45.135	"D": 3248	"sn": 54091929832280	"file": "/data/device_log/data0000.out"}
{"v": 1	"t": 1426107	"P": 1002.75	"F": 1}
{"v": 1	"t": 1426127	"P": 1002.0	"F": 1}
{"v": 1	"t": 1426147	"P": 1002.25	"F": 2}
{"v": 1	"t": 1426168	"P": 1007.25	"F": 1}
{"v": 1	"t": 1426188	"P": 1004.75	"F": 2}
{"v": 1	"t": 1426208	"P": 1002.5	"F": 2}
{"v": 1	"t": 1426228	"P": 1002.25	"F": 2}
{"v": 1	"t": 1426249	"P": 1005.75	"F": 2}
{"v": 1	"t": 1426269	"P": 1006.0	"F": 2}
{"v": 1	"t": 1426289	"P": 1002.0	"F": 2}
{"v": 1	"t": 1426310	"P": 1000.0	"F": 2}
{"v": 1	"t": 1426330	"P": 1005.25	"F": 2}
{"v": 1	"t": 1426350	"P": 1004.75	"F": 2}
{"v": 1	"t": 1426371	"P": 1004.25	"F": 2}
{"v": 1	"t": 1426391	"P": 1002.25	"F": 2}
{"v": 1	"t": 1426411	"P": 1003.5	"F": 2}
{"v": 1	"t": 1426431	"P": 1005.0	"F": 2}
{"v": 1	"t": 1426452	"P": 1002.25	"F": 2}
{"v": 1	"t": 1426472	"P": 1000.5	"F": 2}
{"v": 1	"t": 1426492	"P": 1003.25	"F": 2}
{"v": 1	"t": 1426513	"P": 1006.25	"F": 2}
{"v": 1	"t": 1426533	"P": 1003.5	"F": 2}
{"v": 1	"t": 1426553	"P": 1002.25	"F": 2}
{"v": 1	"t": 1426574	"P": 1004.0	"F": 2}
{"v": 1	"t": 1426594	"P": 1007.75	"F": 2}
{"v": 1	"t": 1426614	"P": 1003.0	"F": 2}
{"v": 1	"t": 1426635	"P": 1001.0	"F": 2}
{"v": 1	"t": 1426655	"P": 1001.75	"F": 2}
{"v": 1	"t": 1426675	"P": 1007.75	"F": 2}
{"v": 1	"t": 1426695	"P": 1005.0	"F": 2}
{"v": 1	"t": 1426716	"P": 1001.25	"F": 2}
{"v": 1	"t": 1426736	"P": 1001.0	"F": 2}
{"v": 1	"t": 1426756	"P": 1004.5	"F": 2}
{"v": 1	"t": 1426777	"P": 1003.75	"F": 2}
{"v": 1	"t": 1426797	"P": 1003.25	"F": 2}
{"v": 1	"t": 1426817	"P": 1001.5	"F": 2}
{"v": 1	"t": 1426837	"P": 1006.5	"F": 2}
{"v": 1	"t": 1426858	"P": 1006.5	"F": 2}
{"v": 1	"t": 1426878	"P": 1002.5	"F": 2}
{"v": 1	"t": 1426898	"P": 999.5	"F": 2}
{"v": 1	"t": 1426919	"P": 1005.0	"F": 2}
{"v": 1	"t": 1426939	"P": 1007.25	"F": 2}
{"v": 1	"t": 1426959	"P": 1005.0	"F": 2}
{"v": 1	"t": 1426979	"P": 1000.5	"F": 2}
{"v": 1	"t": 1427000	"P": 1002.25	"F": 2}
{"v": 1	"t": 1427020	"P": 1008.5	"F": 2}
{"v": 1	"t": 1427040	"P": 1004.75	"F": 2}
{"v": 1	"t": 1427061	"P": 1002.0	"F": 2}
{"v": 1	"t": 1427081	"P": 1000.5	"F": 2}
{"v": 1	"t": 1427101	"P": 1005.75	"F": 2	"C": 45.18	"D": 3248	"sn": 54091929832280	"file": "/data/device_log/data0000.out"}
{"v": 1	"t": 1427122	"P": 1005.25	"F": 2}
{"v": 1	"t": 1427142	"P": 1002.0	"F": 2}
{"v": 1	"t": 1427162	"P": 1000.5	"F": 1}
{"v": 1	"t": 1427182	"P": 1006.5	"F": 2}
{"v": 1	"t": 1427203	"P": 1007.25	"F": 2}
{"v": 1	"t": 1427223	"P": 1003.25	"F": 2}
{"v": 1	"t": 1427243	"P": 1001.25	"F": 2}
{"v": 1	"t": 1427264	"P": 1006.0	"F": 2}
{"v": 1	"t": 1427284	"P": 1006.5	"F": 2}
{"v": 1	"t": 1427304	"P": 1002.75	"F": 2}
{"v": 1	"t": 1427325	"P": 1000.5	"F": 2}
{"v": 1	"t": 1427345	"P": 1005.0	"F": 2}
{"v": 1	"t": 1427365	"P": 1007.25	"F": 2}
{"v": 1	"t": 1427385	"P": 1004.25	"F": 2}
{"v": 1	"t": 1427406	"P": 1000.75	"F": 2}
{"v": 1	"t": 1427426	"P": 1002.25	"F": 2}
{"v": 1	"t": 1427446	"P": 1007.25	"F": 2}
{"v": 1	"t": 1427467	"P": 1004.25	"F": 2}
{"v": 1	"t": 1427487	"P": 1002.25	"F": 2}
{"v": 1	"t": 1427507	"P": 1000.75	"F": 2}
{"v": 1	"t": 1427527	"P": 1005.25	"F": 2}
{"v": 1	"t": 1427548	"P": 1005.0	"F": 1}
{"v": 1	"t": 1427568	"P": 1003.5	"F": 1}
{"v": 1	"t": 1427588	"P": 999.5	"F": 2}
{"v": 1	"t": 1427609	"P": 1003.5	"F": 1}
{"v": 1	"t": 1427629	"P": 1006.75	"F": 2}
{"v": 1	"t": 1427649	"P": 1004.25	"F": 2}
{"v": 1	"t": 1427669	"P": 1001.5	"F": 2}
{"v": 1	"t": 1427690	"P": 1000.75	"F": 1}
{"v": 1	"t": 1427710	"P": 1007.25	"F": 1}
{"v": 1	"t": 1427730	"P": 1004.0	"F": 1}
{"v": 1	"t": 1427751	"P": 1001.25	"F": 2}
{"v": 1	"t": 1427771	"P": 999.5	"F": 1}
{"v": 1	"t": 1427791	"P": 1007.25	"F": 2}
{"v": 1	"t": 1427812	"P": 1004.75	"F": 2}
{"v": 1	"t": 1427832	"P": 1004.5	"F": 1}
{"v": 1	"t": 1427852	"P": 999.75	"F": 1}
{"v": 1	"t": 1427872	"P": 1005.5	"F": 1}
{"v": 1	"t": 1427893	"P": 1005.0	"F": 1}
{"v": 1	"t": 1427913	"P": 1002.25	"F": 1}
{"v": 1	"t": 1427933	"P": 1001.25	"F": 1}
{"v": 1	"t": 1427954	"P": 1006.0	"F": 1}
{"v": 1	"t": 1427974	"P": 1005.25	"F": 1}
{"v": 1	"t": 1427994	"P": 1002.0	"F": 1}
{"v": 1	"t": 1428015	"P": 999.25	"F": 1}
{"v": 1	"t": 1428035	"P": 1002.75	"F": 2}
{"v": 1	"t": 1428055	"P": 1006.25	"F": 1}
{"v": 1	"t": 1428075	"P": 1002.5	"F": 1}
{"v": 1	"t": 1428096	"P": 1000.75	"F": 2}
{"v": 1	"t": 1428116	"P": 1002.75	"F": 2	"C": 45.14	"D": 3248	"sn": 54091929832280	"file": "/data/device_log/data0000.out"}
{"v": 1	"t": 1428136	"P": 1007.75	"F": 2}
{"v": 1	"t": 1428157	"P": 1004.75	"F": 2}
{"v": 1	"t": 1428177	"P": 1000.75	"F": 1}
{"v": 1	"t": 1428197	"P": 1002.25	"F": 2}
{"v": 1	"t": 1428217	"P": 1006.5	"F": 2}
{"v": 1	"t": 1428238	"P": 1007.0	"F": 2}
{"v": 1	"t": 1428258	"P": 1001.75	"F": 1}
{"v": 1	"t": 1428278	"P": 999.0	"F": 1}
{"v": 1	"t": 1428299	"P": 1002.5	"F": 2}
{"v": 1	"t": 1428319	"P": 1007.0	"F": 1}
{"v": 1	"t": 1428339	"P": 1003.25	"F": 1}
{"v": 1	"t": 1428359	"P": 1000.5	"F": 2}
{"v": 1	"t": 1428380	"P": 1003.0	"F": 2}
{"v": 1	"t": 1428400	"P": 1008.0	"F": 2}
{"v": 1	"t": 1428420	"P": 1006.0	"F": 2}
{"v": 1	"t": 1428441	"P": 1000.75	"F": 2}
{"v": 1	"t": 1428461	"P": 1000.25	"F": 2}
{"v": 1	"t": 1428481	"P": 1007.25	"F": 2}
{"v": 1	"t": 1428502	"P": 1004.5	"F": 2}
{"v": 1	"t": 1428522	"P": 1001.75	"F": 2}
{"v": 1	"t": 1428542	"P": 1001.0	"F": 2}
{"v": 1	"t": 1428563	"P": 1004.5	"F": 2}
{"v": 1	"t": 1428583	"P": 1007.25	"F": 2}
{"v": 1	"t": 1428603	"P": 1002.75	"F": 1}
{"v": 1	"t": 1428624	"P": 1002.0	"F": 2}
{"v": 1	"t": 1428644	"P": 1006.0	"F": 1}
{"v": 1	"t": 1428664	"P": 1006.75	"F": 1}
{"v": 1	"t": 1428684	"P": 1002.0	"F": 2}
{"v": 1	"t": 1428705	"P": 1001.25	"F": 2}
{"v": 1	"t": 1428725	"P": 1009.0	"F": 2}
{"v": 1	"t": 1428745	"P": 1003.25	"F": 2}
{"v": 1	"t": 1428766	"P": 1001.0	"F": 2}
{"v": 1	"t": 1428786	"P": 1005.5	"F": 2}
{"v": 1	"t": 1428806	"P": 1005.75	"F": 2}
{"v": 1	"t": 1428827	"P": 1003.75	"F": 2}
{"v": 1	"t": 1428847	"P": 1001.5	"F": 2}
{"v": 1	"t": 1428867	"P": 1004.25	"F": 2}
{"v": 1	"t": 1428888	"P": 1007.25	"F": 2}
{"v": 1	"t": 1428908	"P": 1003.5	"F": 2}
{"v": 1	"t": 1428928	"P": 998.75	"F": 1}
{"v": 1	"t": 1428949	"P": 1005.0	"F": 2}
{"v": 1	"t": 1428969	"P": 1005.25	"F": 1}
{"v": 1	"t": 1428989	"P": 1002.25	"F": 2}
{"v": 1	"t": 1429010	"P": 1003.5	"F": 2}
{"v": 1	"t": 1429030	"P": 1005.0	"F": 2}
{"v": 1	"t": 1429050	"P": 1004.75	"F": 2}
{"v": 1	"t": 1429071	"P": 1002.75	"F": 1}
{"v": 1	"t": 1429091	"P": 1002.75	"F": 1}
{"v": 1	"t": 1429111	"P": 1005.75	"F": 2}
{"v": 1	"t": 1429132	"P": 1004.75	"F": 2	"C": 45.17	"D": 3248	"sn": 54091929832280	"file": "/data/device_log/data0000.out"}
{"v": 1	"t": 1429152	"P": 1001.75	"F": 2}
{"v": 1	"t": 1429172	"P": 1001.75	"F": 1}
{"v": 1	"t": 1429193	"P": 1008.0	"F": 1}
{"v": 1	"t": 1429213	"P": 1003.5	"F": 2}
{"v": 1	"t": 1429233	"P": 1001.5	"F": 2}
{"v": 1	"t": 1429254	"P": 1001.25	"F": 1}
{"v": 1	"t": 1429274	"P": 1007.25	"F": 2}
{"v": 1	"t": 1429294	"P": 1005.0	"F": 2}
{"v": 1	"t": 1429314	"P": 1001.0	"F": 2}
{"v": 1	"t": 1429335	"P": 1000.5	"F": 1}
{"v": 1	"t": 1429355	"P": 1006.0	"F": 1}
{"v": 1	"t": 1429375	"P": 1006.0	"F": 2}
{"v": 1	"t": 1429396	"P": 1003.5	"F": 2}
{"v": 1	"t": 1429416	"P": 1001.25	"F": 2}
{"v": 1	"t": 1429436	"P": 1002.0	"F": 2}
{"v": 1	"t": 1429456	"P": 1006.75	"F": 2}
{"v": 1	"t": 1429477	"P": 1004.25	"F": 2}
{"v": 1	"t": 1429497	"P": 1002.25	"F": 2}
{"v": 1	"t": 1429517	"P": 1001.25	"F": 2}
{"v": 1	"t": 1429538	"P": 1007.0	"F": 2}
{"v": 1	"t": 1429558	"P": 1004.0	"F": 2}
{"v": 1	"t": 1429578	"P": 1002.75	"F": 2}
{"v": 1	"t": 1429598	"P": 999.75	"F": 2}
{"v": 1	"t": 1429619	"P": 1005.25	"F": 2}
{"v": 1	"t": 1429639	"P": 1006.0	"F": 2}
{"v": 1	"t": 1429659	"P": 1002.5	"F": 2}
{"v": 1	"t": 1429680	"P": 1001.75	"F": 2}
{"v": 1	"t": 1429700	"P": 1001.0	"F": 2}
{"v": 1	"t": 1429720	"P": 1008.75	"F": 2}
{"v": 1	"t": 1429740	"P": 1004.5	"F": 1}
{"v": 1	"t": 1429761	"P": 1001.0	"F": 2}
{"v": 1	"t": 1429781	"P": 1003.0	"F": 2}
{"v": 1	"t": 1429801	"P": 1005.75	"F": 2}
{"v": 1	"t": 1429822	"P": 1003.5	"F": 2}
{"v": 1	"t": 1429842	"P": 1002.25	"F": 2}
{"v": 1	"t": 1429862	"P": 1001.75	"F": 2}
{"v": 1	"t": 1429883	"P": 1008.0	"F": 2}
{"v": 1	"t": 1429903	"P": 1005.0	"F": 2}
{"v": 1	"t": 1429923	"P": 1001.75	"F": 1}
{"v": 1	"t": 1429943	"P": 1001.75	"F": 2}
{"v": 1	"t": 1429964	"P": 1006.5	"F": 2}
{"v": 1	"t": 1429984	"P": 1005.25	"F": 2}
{"v": 1	"t": 1430004	"P": 1003.0	"F": 2}
{"v": 1	"t": 1430025	"P": 1001.0	"F": 2}
{"v": 1	"t": 1430045	"P": 1005.75	"F": 2}
{"v": 1	"t": 1430065	"P": 1005.5	"F": 2}
{"v": 1	"t": 1430086	"P": 1004.0	"F": 2}
{"v": 1	"t": 1430106	"P": 1002.25	"F": 2}
{"v": 1	"t": 1430126	"P": 1003.25	"F": 2}
{"v": 1	"t": 1430146	"P": 1006.75	"F": 2	"C": 45.15	"D": 3248	"sn": 54091929832280	"file": "/data/device_log/data0000.out"}
{"v": 1	"t": 1430167	"P": 1004.0	"F": 2}
{"v": 1	"t": 1430187	"P": 1002.5	"F": 2}
{"v": 1	"t": 1430207	"P": 1002.5	"F": 2}
{"v": 1	"t": 1430228	"P": 1007.5	"F": 2}
{"v": 1	"t": 1430248	"P": 1006.5	"F": 2}
{"v": 1	"t": 1430268	"P": 1003.5	"F": 1}
{"v": 1	"t": 1430288	"P": 1000.0	"F": 2}
{"v": 1	"t": 1430309	"P": 1002.75	"F": 2}
{"v": 1	"t": 1430329	"P": 1006.5	"F": 2}
{"v": 1	"t": 1430349	"P": 1003.5	"F": 2}
{"v": 1	"t": 1430370	"P": 1000.75	"F": 2}
{"v": 1	"t": 1430390	"P": 1001.25	"F": 2}
{"v": 1	"t": 1430410	"P": 1008.0	"F": 2}
{"v": 1	"t": 1430430	"P": 1006.5	"F": 2}
{"v": 1	"t": 1430451	"P": 1001.5	"F": 2}
{"v": 1	"t": 1430471	"P": 1001.25	"F": 2}
{"v": 1	"t": 1430491	"P": 1007.5	"F": 2}
{"v": 1	"t": 1430512	"P": 1003.75	"F": 2}
{"v": 1	"t": 1430532	"P": 1003.75	"F": 2}
{"v": 1	"t": 1430552	"P": 1001.0	"F": 2}
{"v": 1	"t": 1430573	"P": 1008.25	"F": 2}
{"v": 1	"t": 1430593	"P": 1005.5	"F": 2}
{"v": 1	"t": 1430613	"P": 1002.75	"F": 2}
{"v": 1	"t": 1430633	"P": 1001.25	"F": 1}
{"v": 1	"t": 1430654	"P": 1007.75	"F": 1}
{"v": 1	"t": 1430674	"P": 1007.0	"F": 1}
{"v": 1	"t": 1430694	"P": 1002.0	"F": 1}
{"v": 1	"t": 1430715	"P": 1001.5	"F": 1}
{"v": 1	"t": 1430735	"P": 1006.75	"F": 1}
{"v": 1	"t": 1430755	"P": 1006.75	"F": 1}
{"v": 1	"t": 1430776	"P": 1003.5	"F": 1}
{"v": 1	"t": 1430796	"P": 1000.0	"F": 1}
{"v": 1	"t": 1430816	"P": 1007.0	"F": 1}
{"v": 1	"t": 1430836	"P": 1006.5	"F": 1}
{"v": 1	"t": 1430857	"P": 1003.75	"F": 1}
{"v": 1	"t": 1430877	"P": 1000.25	"F": 1}
{"v": 1	"t": 1430897	"P": 1003.25	"F": 1}
{"v": 1	"t": 1430918	"P": 1006.75	"F": 1}
{"v": 1	"t": 1430938	"P": 1004.5	"F": 1}
{"v": 1	"t": 1430958	"P": 1003.0	"F": 1}
{"v": 1	"t": 1430978	"P": 1000.5	"F": 1}
{"v": 1	"t": 1430999	"P": 1005.75	"F": 2}
{"v": 1	"t": 1431019	"P": 1006.0	"F": 3}
{"v": 1	"t": 1431039	"P": 1002.75	"F": 3}
{"v": 1	"t": 1431060	"P": 1001.25	"F": 3}
{"v": 1	"t": 1431080	"P": 1003.75	"F": 2}
{"v": 1	"t": 1431100	"P": 1007.0	"F": 2}
{"v": 1	"t": 1431120	"P": 1003.75	"F": 2}
{"v": 1	"t": 1431141	"P": 1000.5	"F": 3}
{"v": 1	"t": 1431161	"P": 1003.5	"F": 3	"C": 45.205	"D": 3247	"sn": 54091929832280	"file": "/data/device_log/data0000.out"}
{"v": 1	"t": 1431181	"P": 1008.5	"F": 3}
{"v": 1	"t": 1431202	"P": 1004.75	"F": 3}
{"v": 1	"t": 1431222	"P": 1001.25	"F": 2}
{"v": 1	"t": 1431242	"P": 1002.25	"F": 2}
{"v": 1	"t": 1431263	"P": 1005.5	"F": 2}
{"v": 1	"t": 1431283	"P": 1004.0	"F": 2}
{"v": 1	"t": 1431303	"P": 1001.75	"F": 2}
{"v": 1	"t": 1431324	"P": 1003.75	"F": 2}
{"v": 1	"t": 1431344	"P": 1006.5	"F": 2}
{"v": 1	"t": 1431364	"P": 1005.0	"F": 2}
{"v": 1	"t": 1431384	"P": 1000.25	"F": 2}
{"v": 1	"t": 1431405	"P": 1000.5	"F": 1}
{"v": 1	"t": 1431425	"P": 1008.5	"F": 1}
{"v": 1	"t": 1431445	"P": 1004.75	"F": 1}
{"v": 1	"t": 1431466	"P": 1001.5	"F": 1}
{"v": 1	"t": 1431486	"P": 1001.0	"F": 1}
{"v": 1	"t": 1431506	"P": 1004.5	"F": 1}
{"v": 1	"t": 1431526	"P": 1005.25	"F": 1}
{"v": 1	"t": 1431547	"P": 1002.25	"F": 1}
{"v": 1	"t": 1431567	"P": 1000.75	"F": 1}
{"v": 1	"t": 1431587	"P": 1003.25	"F": 1}
{"v": 1	"t": 1431608	"P": 1008.0	"F": 1}
{"v": 1	"t": 1431628	"P": 1004.0	"F": 1}
{"v": 1	"t": 1431648	"P": 1002.25	"F": 1}
{"v": 1	"t": 1431668	"P": 1000.0	"F": 1}
{"v": 1	"t": 1431689	"P": 1007.25	"F": 1}
{"v": 1	"t": 1431709	"P": 1005.5	"F": 1}
{"v": 1	"t": 1431729	"P": 1001.75	"F": 1}
{"v": 1	"t": 1431750	"P": 1002.0	"F": 1}
{"v": 1	"t": 1431770	"P": 1005.5	"F": 1}
{"v": 1	"t": 1431791	"P": 1004.5	"F": 1}
{"v": 1	"t": 1431811	"P": 1000.5	"F": 1}
{"v": 1	"t": 1431831	"P": 1005.5	"F": 1}
{"v": 1	"t": 1431852	"P": 1003.75	"F": 1}
{"v": 1	"t": 1431872	"P": 1001.25	"F": 1}
{"v": 1	"t": 1431892	"P": 1002.0	"F": 1}
{"v": 1	"t": 1431913	"P": 1004.75	"F": 1}
{"v": 1	"t": 1431933	"P": 1003.75	"F": 1}
{"v": 1	"t": 1431953	"P": 1000.0	"F": 1}
{"v": 1	"t": 1431974	"P": 1006.25	"F": 0}
{"v": 1	"t": 1431994	"P": 1003.5	"F": 1}
{"v": 1	"t": 1432014	"P": 1000.75	"F": 1}
{"v": 1	"t": 1432035	"P": 1003.25	"F": 1}
{"v": 1	"t": 1432055	"P": 1006.25	"F": 1}
{"v": 1	"t": 1432076	"P": 1003.75	"F": 1}
{"v": 1	"t": 1432096	"P": 999.5	"F": 1}
{"v": 1	"t": 1432116	"P": 1006.25	"F": 1}
{"v": 1	"t": 1432137	"P": 1005.25	"F": 1}
{"v": 1	"t": 1432157	"P": 1001.75	"F": 1}
{"v": 1	"t": 1432177	"P": 1001.25	"F": 1	"C": 45.13	"D": 3247	"sn": 54091929832280	"file": "/data/device_log/data0000.out"}
{"v": 1	"t": 1432198	"P": 1008.0	"F": 0}
{"v": 1	"t": 1432218	"P": 1003.25	"F": 0}
{"v": 1	"t": 1432238	"P": 1003.25	"F": 1}
{"v": 1	"t": 1432259	"P": 1008.0	"F": 0}
{"v": 1	"t": 1432279	"P": 1005.0	"F": 0}
{"v": 1	"t": 1432300	"P": 1000.5	"F": 0}
{"v": 1	"t": 1432320	"P": 1005.75	"F": 1}
{"v": 1	"t": 1432340	"P": 1004.5	"F": 1}
{"v": 1	"t": 1432361	"P": 1001.75	"F": 1}
{"v": 1	"t": 1432381	"P": 1004.25	"F": 1}
{"v": 1	"t": 1432402	"P": 1004.0	"F": 1}
{"v": 1	"t": 1432422	"P": 1001.5	"F": 1}
{"v": 1	"t": 1432443	"P": 1005.25	"F": 1}
{"v": 1	"t": 1432463	"P": 1004.0	"F": 1}
{"v": 1	"t": 1432483	"P": 1001.25	"F": 1}
{"v": 1	"t": 1432504	"P": 1006.0	"F": 1}
{"v": 1	"t": 1432524	"P": 1004.75	"F": 1}
{"v": 1	"t": 1432545	"P": 1001.25	"F": 1}
{"v": 1	"t": 1432565	"P": 1005.5	"F": 2}
{"v": 1	"t": 1432585	"P": 1004.25	"F": 2}
{"v": 1	"t": 1432606	"P": 1002.5	"F": 2}
{"v": 1	"t": 1432626	"P": 1000.75	"F": 2}
{"v": 1	"t": 1432646	"P": 1006.5	"F": 2}
{"v": 1	"t": 1432667	"P": 1003.5	"F": 2}
{"v": 1	"t": 1432687	"P": 1000.25	"F": 2}
{"v": 1	"t": 1432707	"P": 1005.0	"F": 2}
{"v": 1	"t": 1432728	"P": 1006.25	"F": 2}
{"v": 1	"t": 1432748	"P": 1000.5	"F": 2}
{"v": 1	"t": 1432769	"P": 1004.25	"F": 2}
{"v": 1	"t": 1432789	"P": 1009.0	"F": 3}
{"v": 1	"t": 1432809	"P": 1003.75	"F": 3}
{"v": 1	"t": 1432830	"P": 1000.0	"F": 2}
{"v": 1	"t": 1432850	"P": 1004.5	"F": 3}
{"v": 1	"t": 1432870	"P": 1004.5	"F": 3}
{"v": 1	"t": 1432891	"P": 1002.0	"F": 3}
{"v": 1	"t": 1432911	"P": 1001.25	"F": 3}
{"v": 1	"t": 1432931	"P": 1005.75	"F": 3}
{"v": 1	"t": 1432952	"P": 1003.0	"F": 3}
{"v": 1	"t": 1432972	"P": 1000.75	"F": 3}
{"v": 1	"t": 1432993	"P": 1004.25	"F": 3}
{"v": 1	"t": 1433013	"P": 1006.0	"F": 3}
{"v": 1	"t": 1433033	"P": 1001.75	"F": 3}
{"v": 1	"t": 1433054	"P": 1002.25	"F": 3}
{"v": 1	"t": 1433074	"P": 1006.25	"F": 3}
{"v": 1	"t": 1433094	"P": 1002.25	"F": 3}
{"v": 1	"t": 1433115	"P": 1000.5	"F": 3}
{"v": 1	"t": 1433135	"P": 1007.0	"F": 2}
{"v": 1	"t": 1433156	"P": 1002.75	"F": 2}
{"v": 1	"t": 1433176	"P": 1000.25	"F": 2}
{"v": 1	"t": 1433196	"P": 1005.25	"F": 2	"C": 45.16	"D": 3247	"sn": 54091929832280	"file": "/data/device_log/data0000.out"}
{"v": 1	"t": 1433217	"P": 1004.5	"F": 2}
{"v": 1	"t": 1433237	"P": 1000.75	"F": 1}
{"v": 1	"t": 1433257	"P": 1002.0	"F": 2}
{"v": 1	"t": 1433278	"P": 1007.25	"F": 1}
{"v": 1	"t": 1433298	"P": 1003.75	"F": 2}
{"v": 1	"t": 1433318	"P": 1003.5	"F": 2}
{"v": 1	"t": 1433339	"P": 1007.5	"F": 1}
{"v": 1	"t": 1433359	"P": 1004.0	"F": 2}
{"v": 1	"t": 1433380	"P": 1000.5	"F": 2}
{"v": 1	"t": 1433400	"P": 1002.5	"F": 2}
{"v": 1	"t": 1433420	"P": 1005.25	"F": 2}
{"v": 1	"t": 1433441	"P": 1004.25	"F": 2}
{"v": 1	"t": 1433461	"P": 1000.25	"F": 2}
{"v": 1	"t": 1433481	"P": 1007.75	"F": 3}
{"v": 1	"t": 1433502	"P": 1004.0	"F": 2}
{"v": 1	"t": 1433522	"P": 1000.0	"F": 2}
{"v": 1	"t": 1433542	"P": 1003.5	"F": 2}
{"v": 1	"t": 1433563	"P": 1006.75	"F": 2}
{"v": 1	"t": 1433583	"P": 1003.0	"F": 1}
{"v": 1	"t": 1433604	"P": 1001.0	"F": 1}
{"v": 1	"t": 1433624	"P": 1007.25	"F": 1}
{"v": 1	"t": 1433644	"P": 1003.25	"F": 1}
{"v": 1	"t": 1433665	"P": 1001.0	"F": 1}
{"v": 1	"t": 1433685	"P": 1008.25	"F": 1}
{"v": 1	"t": 1433706	"P": 1003.0	"F": 2}
{"v": 1	"t": 1433726	"P": 1000.75	"F": 1}
{"v": 1	"t": 1433746	"P": 1005.25	"F": 1}
{"v": 1	"t": 1433767	"P": 1006.25	"F": 1}
{"v": 1	"t": 1433787	"P": 1002.25	"F": 2}
{"v": 1	"t": 1433807	"P": 1002.75	"F": 2}
{"v": 1	"t": 1433828	"P": 1005.5	"F": 1}
{"v": 1	"t": 1433848	"P": 1000.5	"F": 1}
{"v": 1	"t": 1433869	"P": 1004.0	"F": 1}
{"v": 1	"t": 1433889	"P": 1005.5	"F": 1}
{"v": 1	"t": 1433909	"P": 1002.75	"F": 1}
{"v": 1	"t": 1433930	"P": 1000.75	"F": 0}
{"v": 1	"t": 1433950	"P": 1006.5	"F": 0}
{"v": 1	"t": 1433971	"P": 1004.25	"F": 1}
{"v": 1	"t": 1433991	"P": 1001.25	"F": 1}
{"v": 1	"t": 1434011	"P": 1005.0	"F": 1}
{"v": 1	"t": 1434032	"P": 1005.25	"F": 1}
{"v": 1	"t": 1434052	"P": 1000.75	"F": 1}
{"v": 1	"t": 1434072	"P": 1004.25	"F": 1}
{"v": 1	"t": 1434093	"P": 1007.0	"F": 2}
{"v": 1	"t": 1434113	"P": 1001.0	"F": 1}
{"v": 1	"t": 1434134	"P": 1001.5	"F": 2}
{"v": 1	"t": 1434154	"P": 1006.25	"F": 1}
{"v": 1	"t": 1434174	"P": 1003.0	"F": 1}
{"v": 1	"t": 1434195	"P": 1002.25	"F": 1}
{"v": 1	"t": 1434215	"P": 1003.5	"F": 1	"C": 45.135	"D": 3247	"sn": 54091929832280	"file": "/data/device_log/data0000.out"}
{"v": 1	"t": 1434235	"P": 1006.25	"F": 1}
{"v": 1	"t": 1434256	"P": 999.75	"F": 1}
{"v": 1	"t": 1434276	"P": 1001.5	"F": 1}
{"v": 1	"t": 1434296	"P": 1007.25	"F": 3}
{"v": 1	"t": 1434317	"P": 1004.25	"F": 0}
{"v": 1	"t": 1434337	"P": 999.5	"F": 1}
{"v": 1	"t": 1434357	"P": 1002.5	"F": 3}
{"v": 1	"t": 1434378	"P": 1007.75	"F": 3}
{"v": 1	"t": 1434398	"P": 1003.25	"F": 3}
{"v": 1	"t": 1434418	"P": 1001.75	"F": 2}
{"v": 1	"t": 1434439	"P": 1001.0	"F": 1}
{"v": 1	"t": 1434459	"P": 1006.5	"F": 2}
{"v": 1	"t": 1434479	"P": 1005.0	"F": 1}
{"v": 1	"t": 1434500	"P": 1001.0	"F": 3}
{"v": 1	"t": 1434520	"P": 1003.75	"F": 3}
{"v": 1	"t": 1434540	"P": 1006.25	"F": 3}
{"v": 1	"t": 1434560	"P": 1003.5	"F": 1}
{"v": 1	"t": 1434581	"P": 1001.75	"F": 3}
{"v": 1	"t": 1434601	"P": 1004.0	"F": 3}
{"v": 1	"t": 1434621	"P": 1007.25	"F": 2}
{"v": 1	"t": 1434642	"P": 1005.75	"F": 1}
{"v": 1	"t": 1434662	"P": 1000.5	"F": 1}
{"v": 1	"t": 1434682	"P": 1004.25	"F": 0}
{"v": 1	"t": 1434703	"P": 1007.5	"F": 1}
{"v": 1	"t": 1434723	"P": 1001.75	"F": 1}
{"v": 1	"t": 1434743	"P": 999.0	"F": 0}
{"v": 1	"t": 1434764	"P": 1003.25	"F": 0}
{"v": 1	"t": 1434784	"P": 1005.5	"F": 1}
{"v": 1	"t": 1434804	"P": 1005.25	"F": 1}
{"v": 1	"t": 1434824	"P": 1000.75	"F": 2}
{"v": 1	"t": 1434845	"P": 1001.5	"F": 2}
{"v": 1	"t": 1434865	"P": 1006.0	"F": 2}
{"v": 1	"t": 1434885	"P": 1004.75	"F": 1}
{"v": 1	"t": 1434906	"P": 1002.25	"F": 1}
{"v": 1	"t": 1434926	"P": 1000.25	"F": 0}
{"v": 1	"t": 1434946	"P": 1005.0	"F": 1}
{"v": 1	"t": 1434967	"P": 1004.75	"F": 0}
{"v": 1	"t": 1434987	"P": 1001.25	"F": 1}
{"v": 1	"t": 1435007	"P": 999.5	"F": 1}
{"v": 1	"t": 1435027	"P": 1005.0	"F": 1}
{"v": 1	"t": 1435048	"P": 1007.0	"F": 1}
{"v": 1	"t": 1435068	"P": 1004.75	"F": 1}
{"v": 1	"t": 1435088	"P": 999.75	"F": 1}
{"v": 1	"t": 1435109	"P": 1003.0	"F": 1}
{"v": 1	"t": 1435129	"P": 1006.25	"F": 1}
{"v": 1	"t": 1435149	"P": 1004.75	"F": 1}
{"v": 1	"t": 1435169	"P": 1002.5	"F": 1}
{"v": 1	"t": 1435190	"P": 1001.75	"F": 1}
{"v": 1	"t": 1435210	"P": 1006.75	"F": 1}
{"v": 1	"t": 1435230	"P": 1004.5	"F": 1	"C": 45.175	"D": 3247	"sn": 54091929832280	"file": "/data/device_log/data0000.out"}
{"v": 1	"t": 1435251	"P": 1001.75	"F": 1}
{"v": 1	"t": 1435271	"P": 1002.5	"F": 0}
{"v": 1	"t": 1435291	"P": 1007.0	"F": 0}
{"v": 1	"t": 1435312	"P": 1003.0	"F": 1}
{"v": 1	"t": 1435332	"P": 1001.0	"F": 1}
{"v": 1	"t": 1435352	"P": 1002.25	"F": 0}
{"v": 1	"t": 1435373	"P": 1007.5	"F": 0}
{"v": 1	"t": 1435393	"P": 1006.5	"F": -1}
{"v": 1	"t": 1435413	"P": 1000.75	"F": -1}
{"v": 1	"t": 1435433	"P": 1000.0	"F": 1}
{"v": 1	"t": 1435454	"P": 1004.75	"F": 3}
{"v": 1	"t": 1435474	"P": 1005.5	"F": 2}
{"v": 1	"t": 1435494	"P": 1002.5	"F": 1}
{"v": 1	"t": 1435515	"P": 1001.0	"F": 2}
{"v": 1	"t": 1435535	"P": 1002.5	"F": 2}
{"v": 1	"t": 1435555	"P": 1006.75	"F": 1}
{"v": 1	"t": 1435575	"P": 1004.0	"F": 1}
{"v": 1	"t": 1435596	"P": 1001.25	"F": 2}
{"v": 1	"t": 1435616	"P": 1002.25	"F": 2}
{"v": 1	"t": 1435636	"P": 1006.0	"F": 1}
{"v": 1	"t": 1435657	"P": 1004.5	"F": 2}
{"v": 1	"t": 1435677	"P": 1002.0	"F": 2}
{"v": 1	"t": 1435697	"P": 1002.5	"F": 2}
{"v": 1	"t": 1435717	"P": 1006.0	"F": 2}
{"v": 1	"t": 1435738	"P": 1005.25	"F": 2}
{"v": 1	"t": 1435758	"P": 1002.75	"F": 1}
{"v": 1	"t": 1435778	"P": 1000.25	"F": 1}
{"v": 1	"t": 1435799	"P": 1001.75	"F": 1}
{"v": 1	"t": 1435819	"P": 1006.5	"F": 1}
{"v": 1	"t": 1435839	"P": 1004.25	"F": 1}
{"v": 1	"t": 1435860	"P": 1000.75	"F": 1}
{"v": 1	"t": 1435880	"P": 1002.75	"F": 1}
{"v": 1	"t": 1435900	"P": 1006.0	"F": 1}
{"v": 1	"t": 1435920	"P": 1003.5	"F": 1}
{"v": 1	"t": 1435941	"P": 1000.75	"F": 1}
{"v": 1	"t": 1435961	"P": 1003.0	"F": 1}
{"v": 1	"t": 1435981	"P": 1006.5	"F": 1}
{"v": 1	"t": 1436002	"P": 1003.5	"F": 1}
{"v": 1	"t": 1436022	"P": 1001.0	"F": 1}
{"v": 1	"t": 1436042	"P": 1002.0	"F": 0}
{"v": 1	"t": 1436063	"P": 1005.25	"F": 0}
{"v": 1	"t": 1436083	"P": 1003.25	"F": 0}
{"v": 1	"t": 1436103	"P": 1000.75	"F": 0}
{"v": 1	"t": 1436124	"P": 1006.25	"F": 0}
{"v": 1	"t": 1436144	"P": 1004.75	"F": -1}
{"v": 1	"t": 1436164	"P": 1003.0	"F": -1}
{"v": 1	"t": 1436185	"P": 1000.25	"F": 0}
{"v": 1	"t": 1436205	"P": 1005.25	"F": 0}
{"v": 1	"t": 1436225	"P": 1004.5	"F": 0}
{"v": 1	"t": 1436246	"P": 1002.25	"F": -1	"C": 45.19	"D": 3247	"sn": 54091929832280	"file": "/data/device_log/data0000.out"}
{"v": 1	"t": 1436266	"P": 1002.75	"F": 0}
{"v": 1	"t": 1436286	"P": 1005.25	"F": 0}
{"v": 1	"t": 1436307	"P": 1003.25	"F": 0}
{"v": 1	"t": 1436327	"P": 998.75	"F": 0}
{"v": 1	"t": 1436347	"P": 1003.25	"F": 1}
{"v": 1	"t": 1436368	"P": 1008.25	"F": 1}
{"v": 1	"t": 1436388	"P": 1004.75	"F": 1}
{"v": 1	"t": 1436408	"P": 1000.75	"F": 1}
{"v": 1	"t": 1436428	"P": 1001.75	"F": 2}
{"v": 1	"t": 1436449	"P": 1008.5	"F": 2}
{"v": 1	"t": 1436469	"P": 1006.75	"F": 2}
{"v": 1	"t": 1436489	"P": 1003.25	"F": 3}
{"v": 1	"t": 1436510	"P": 1000.75	"F": 3}
{"v": 1	"t": 1436530	"P": 1004.25	"F": 3}
{"v": 1	"t": 1436550	"P": 1006.75	"F": 3}
{"v": 1	"t": 1436570	"P": 1003.25	"F": 3}
{"v": 1	"t": 1436591	"P": 1001.0	"F": 3}
{"v": 1	"t": 1436611	"P": 1002.0	"F": 3}
{"v": 1	"t": 1436631	"P": 1007.25	"F": 3}
{"v": 1	"t": 1436652	"P": 1006.5	"F": 3}
{"v": 1	"t": 1436672	"P": 1003.0	"F": 3}
{"v": 1	"t": 1436692	"P": 1000.25	"F": 3}
{"v": 1	"t": 1436713	"P": 1007.5	"F": 3}
{"v": 1	"t": 1436733	"P": 1005.75	"F": 3}
{"v": 1	"t": 1436753	"P": 1001.25	"F": 3}
{"v": 1	"t": 1436773	"P": 998.25	"F": 3}
{"v": 1	"t": 1436794	"P": 1005.0	"F": 3}
{"v": 1	"t": 1436814	"P": 1006.5	"F": 3}
{"v": 1	"t": 1436834	"P": 1001.0	"F": 3}
{"v": 1	"t": 1436855	"P": 999.75	"F": 3}
{"v": 1	"t": 1436875	"P": 1004.5	"F": 3}
{"v": 1	"t": 1436895	"P": 1006.25	"F": 3}
{"v": 1	"t": 1436916	"P": 1003.25	"F": 3}
{"v": 1	"t": 1436936	"P": 999.75	"F": 3}
{"v": 1	"t": 1436956	"P": 1004.0	"F": 3}
{"v": 1	"t": 1436976	"P": 1007.0	"F": 2}
{"v": 1	"t": 1436997	"P": 1004.0	"F": 2}
{"v": 1	"t": 1437017	"P": 1001.25	"F": 2}
{"v": 1	"t": 1437037	"P": 1002.0	"F": 2}
{"v": 1	"t": 1437058	"P": 1006.75	"F": 2}
{"v": 1	"t": 1437078	"P": 1004.5	"F": 2}
{"v": 1	"t": 1437098	"P": 1003.25	"F": 1}
{"v": 1	"t": 1437118	"P": 1001.75	"F": 1}
{"v": 1	"t": 1437139	"P": 1006.25	"F": 1}
{"v": 1	"t": 1437159	"P": 1005.75	"F": 1}
{"v": 1	"t": 1437179	"P": 1004.0	"F": 2}
{"v": 1	"t": 1437200	"P": 1000.5	"F": 2}
{"v": 1	"t": 1437220	"P": 1005.5	"F": 2}
{"v": 1	"t": 1437240	"P": 1006.25	"F": 2}
{"v": 1	"t": 1437261	"P": 1003.25	"F": 1	"C": 45.15	"D": 3247	"sn": 54091929832280	"file": "/data/device_log/data0000.out"}
{"v": 1	"t": 1437281	"P": 1002.5	"F": 2}
{"v": 1	"t": 1437301	"P": 1007.0	"F": 1}
{"v": 1	"t": 1437322	"P": 1005.25	"F": 1}
{"v": 1	"t": 1437342	"P": 1001.5	"F": 2}
{"v": 1	"t": 1437362	"P": 1002.5	"F": 1}
{"v": 1	"t": 1437382	"P": 1004.75	"F": 2}
{"v": 1	"t": 1437403	"P": 1006.0	"F": 1}
{"v": 1	"t": 1437423	"P": 1004.75	"F": 1}
{"v": 1	"t": 1437443	"P": 1000.0	"F": 1}
{"v": 1	"t": 1437464	"P": 1003.0	"F": 1}
{"v": 1	"t": 1437484	"P": 1007.25	"F": 1}
{"v": 1	"t": 1437504	"P": 1004.75	"F": 1}
{"v": 1	"t": 1437524	"P": 999.25	"F": 1}
{"v": 1	"t": 1437545	"P": 1003.25	"F": 1}
{"v": 1	"t": 1437565	"P": 1006.25	"F": 1}
{"v": 1	"t": 1437585	"P": 1004.25	"F": 1}
{"v": 1	"t": 1437606	"P": 1003.0	"F": 1}
{"v": 1	"t": 1437626	"P": 1001.0	"F": 1}
{"v": 1	"t": 1437646	"P": 1006.25	"F": 1}
{"v": 1	"t": 1437667	"P": 1002.5	"F": 1}
{"v": 1	"t": 1437687	"P": 1001.25	"F": 2}
{"v": 1	"t": 1437707	"P": 1001.25	"F": 1}
{"v": 1	"t": 1437728	"P": 1006.75	"F": 1}
{"v": 1	"t": 1437748	"P": 1005.0	"F": 2}
{"v": 1	"t": 1437768	"P": 1003.25	"F": 1}
{"v": 1	"t": 1437788	"P": 1001.25	"F": 1}
{"v": 1	"t": 1437809	"P": 1006.0	"F": 2}
{"v": 1	"t": 1437829	"P": 1006.75	"F": 1}
{"v": 1	"t": 1437849	"P": 1005.0	"F": 1}
{"v": 1	"t": 1437869	"P": 1001.5	"F": 1}
{"v": 1	"t": 1437890	"P": 1001.75	"F": 1}
{"v": 1	"t": 1437910	"P": 1007.75	"F": 1}
{"v": 1	"t": 1437930	"P": 1004.25	"F": 2}
{"v": 1	"t": 1437951	"P": 1001.0	"F": 1}
{"v": 1	"t": 1437971	"P": 1001.5	"F": 1}
{"v": 1	"t": 1437991	"P": 1004.75	"F": 1}
{"v": 1	"t": 1438012	"P": 1003.75	"F": 2}
{"v": 1	"t": 1438032	"P": 1001.0	"F": 1}
{"v": 1	"t": 1438052	"P": 1000.75	"F": 2}
{"v": 1	"t": 1438072	"P": 1006.0	"F": 1}
{"v": 1	"t": 1438093	"P": 1004.25	"F": 2}
{"v": 1	"t": 1438113	"P": 1003.25	"F": 1}
{"v": 1	"t": 1438133	"P": 1000.75	"F": 1}
{"v": 1	"t": 1438154	"P": 1001.25	"F": 1}
{"v": 1	"t": 1438174	"P": 1008.0	"F": 1}
{"v": 1	"t": 1438194	"P": 1003.25	"F": 1}
{"v": 1	"t": 1438214	"P": 1002.0	"F": 1}
{"v": 1	"t": 1438235	"P": 1002.0	"F": 1}
{"v": 1	"t": 1438255	"P": 1005.75	"F": 1}
{"v": 1	"t": 1438276	"P": 1002.75	"F": 1	"C": 45.16	"D": 3247	"sn": 54091929832280	"file": "/data/device_log/data0000.out"}
{"v": 1	"t": 1438296	"P": 1000.5	"F": 1}
{"v": 1	"t": 1438316	"P": 1005.25	"F": 1}
{"v": 1	"t": 1438336	"P": 1007.25	"F": 1}
{"v": 1	"t": 1438357	"P": 1003.75	"F": 1}
{"v": 1	"t": 1438377	"P": 1000.0	"F": 1}
{"v": 1	"t": 1438397	"P": 1001.5	"F": 1}
{"v": 1	"t": 1438418	"P": 1007.75	"F": 1}
{"v": 1	"t": 1438438	"P": 1005.75	"F": 1}
{"v": 1	"t": 1438458	"P": 1003.5	"F": 1}
{"v": 1	"t": 1438478	"P": 1000.0	"F": 1}
{"v": 1	"t": 1438499	"P": 1004.0	"F": 1}
{"v": 1	"t": 1438519	"P": 1008.25	"F": 1}
{"v": 1	"t": 1438539	"P": 1003.75	"F": 1}
{"v": 1	"t": 1438559	"P": 1002.25	"F": 1}
{"v": 1	"t": 1438580	"P": 1002.25	"F": 1}
{"v": 1	"t": 1438600	"P": 1007.25	"F": 1}
{"v": 1	"t": 1438620	"P": 1004.0	"F": 1}
{"v": 1	"t": 1438641	"P": 1003.5	"F": 1}
{"v": 1	"t": 1438661	"P": 1002.5	"F": 1}
{"v": 1	"t": 1438681	"P": 1005.75	"F": 1}
{"v": 1	"t": 1438702	"P": 1005.25	"F": 1}
{"v": 1	"t": 1438722	"P": 1002.25	"F": 1}
{"v": 1	"t": 1438742	"P": 999.25	"F": 1}
{"v": 1	"t": 1438762	"P": 1002.25	"F": 1}
{"v": 1	"t": 1438783	"P": 1005.75	"F": 1}
{"v": 1	"t": 1438803	"P": 1002.0	"F": 1}
{"v": 1	"t": 1438824	"P": 1005.75	"F": 1}
{"v": 1	"t": 1438844	"P": 1005.75	"F": 1}
{"v": 1	"t": 1438864	"P": 1002.0	"F": 1}
{"v": 1	"t": 1438885	"P": 1000.0	"F": 1}
{"v": 1	"t": 1438905	"P": 1005.5	"F": 1}
{"v": 1	"t": 1438925	"P": 1005.75	"F": 1}
{"v": 1	"t": 1438946	"P": 1003.25	"F": 1}
{"v": 1	"t": 1438966	"P": 1002.0	"F": 1}
{"v": 1	"t": 1438986	"P": 1004.0	"F": 1}
{"v": 1	"t": 1439006	"P": 1005.0	"F": 1}
{"v": 1	"t": 1439027	"P": 1003.25	"F": 1}
{"v": 1	"t": 1439047	"P": 1001.25	"F": 1}
{"v": 1	"t": 1439067	"P": 1002.25	"F": 1}
{"v": 1	"t": 1439088	"P": 1005.75	"F": 1}
{"v": 1	"t": 1439108	"P": 1003.5	"F": 1}
{"v": 1	"t": 1439128	"P": 1000.75	"F": 1}
{"v": 1	"t": 1439148	"P": 1001.75	"F": 1}
{"v": 1	"t": 1439169	"P": 1005.0	"F": 1}
{"v": 1	"t": 1439189	"P": 1004.75	"F": 2}
{"v": 1	"t": 1439209	"P": 1001.75	"F": 2}
{"v": 1	"t": 1439230	"P": 1001.5	"F": 2}
{"v": 1	"t": 1439250	"P": 1004.5	"F": 2}
{"v": 1	"t": 1439270	"P": 1006.75	"F": 2}
{"v": 1	"t": 1439291	"P": 1002.5	"F": 2	"C": 45.155	"D": 3247	"sn": 54091929832280	"file": "/data/device_log/data0000.out"}
{"v": 1	"t": 1439311	"P": 1000.5	"F": 2}
{"v": 1	"t": 1439331	"P": 1004.75	"F": 2}
{"v": 1	"t": 1439352	"P": 1003.0	"F": 2}
{"v": 1	"t": 1439372	"P": 1002.75	"F": 2}
{"v": 1	"t": 1439393	"P": 1007.5	"F": 2}
{"v": 1	"t": 1439413	"P": 1002.0	"F": 2}
{"v": 1	"t": 1439434	"P": 1004.5	"F": 2}
{"v": 1	"t": 1439454	"P": 1003.75	"F": 2}
{"v": 1	"t": 1439475	"P": 1001.75	"F": 2}
{"v": 1	"t": 1439495	"P": 1005.25	"F": 2}
{"v": 1	"t": 1439516	"P": 1002.0	"F": 3}
{"v": 1	"t": 1439536	"P": 1000.0	"F": 3}
{"v": 1	"t": 1439556	"P": 1006.75	"F": 3}
{"v": 1	"t": 1439577	"P": 1003.25	"F": 3}
{"v": 1	"t": 1439597	"P": 1001.5	"F": 3}
{"v": 1	"t": 1439617	"P": 1004.75	"F": 3}
{"v": 1	"t": 1439638	"P": 1006.25	"F": 3}
{"v": 1	"t": 1439658	"P": 1002.25	"F": 3}
{"v": 1	"t": 1439678	"P": 1003.0	"F": 2}
{"v": 1	"t": 1439699	"P": 1004.0	"F": 2}
{"v": 1	"t": 1439719	"P": 1006.0	"F": 3}
{"v": 1	"t": 1439739	"P": 1004.0	"F": 2}
{"v": 1	"t": 1439759	"P": 1002.25	"F": 2}
{"v": 1	"t": 1439780	"P": 1002.0	"F": 2}
{"v": 1	"t": 1439800	"P": 1005.5	"F": 2}
{"v": 1	"t": 1439820	"P": 1005.0	"F": 1}
{"v": 1	"t": 1439841	"P": 1000.25	"F": 1}
{"v": 1	"t": 1439861	"P": 999.25	"F": 2}
{"v": 1	"t": 1439881	"P": 1006.5	"F": 2}
{"v": 1	"t": 1439902	"P": 1005.25	"F": 1}
{"v": 1	"t": 1439922	"P": 1002.5	"F": 2}
{"v": 1	"t": 1439942	"P": 996.5	"F": 1}
{"v": 1	"t": 1439962	"P": 1004.75	"F": 1}
{"v": 1	"t": 1439983	"P": 1005.0	"F": 2}
{"v": 1	"t": 1440003	"P": 1001.0	"F": 2}
{"v": 1	"t": 1440023	"P": 1001.5	"F": 2}
{"v": 1	"t": 1440044	"P": 1004.5	"F": 2}
{"v": 1	"t": 1440064	"P": 1006.25	"F": 1}
{"v": 1	"t": 1440085	"P": 1002.0	"F": 1}
{"v": 1	"t": 1440105	"P": 1003.5	"F": 1}
{"v": 1	"t": 1440125	"P": 1003.5	"F": 1}
{"v": 1	"t": 1440146	"P": 1000.0	"F": 1}
{"v": 1	"t": 1440166	"P": 1001.25	"F": 1}
{"v": 1	"t": 1440186	"P": 1005.25	"F": 1}
{"v": 1	"t": 1440207	"P": 1003.5	"F": 1}
{"v": 1	"t": 1440227	"P": 1003.0	"F": 1}
{"v": 1	"t": 1440247	"P": 999.75	"F": 1}
{"v": 1	"t": 1440267	"P": 1004.75	"F": 1}
{"v": 1	"t": 1440288	"P": 1006.5	"F": 1}
{"v": 1	"t": 1440308	"P": 1003.0	"F": 1	"C": 45.19	"D": 3247	"sn": 54091929832280	"file": "/data/device_log/data0000.out"}
{"v": 1	"t": 1440328	"P": 999.5	"F": 1}
{"v": 1	"t": 1440349	"P": 1004.25	"F": 1}
{"v": 1	"t": 1440369	"P": 1008.25	"F": 1}
{"v": 1	"t": 1440389	"P": 1004.5	"F": 1}
{"v": 1	"t": 1440409	"P": 999.25	"F": 1}
{"v": 1	"t": 1440430	"P": 1003.25	"F": 1}
{"v": 1	"t": 1440450	"P": 1006.0	"F": 1}
{"v": 1	"t": 1440470	"P": 1004.5	"F": 1}
{"v": 1	"t": 1440491	"P": 1000.0	"F": 1}
{"v": 1	"t": 1440511	"P": 1001.25	"F": 1}
{"v": 1	"t": 1440531	"P": 1008.25	"F": 1}
{"v": 1	"t": 1440552	"P": 1005.5	"F": 1}
{"v": 1	"t": 1440572	"P": 1000.75	"F": 2}
{"v": 1	"t": 1440592	"P": 1000.5	"F": 2}
{"v": 1	"t": 1440613	"P": 1005.25	"F": 1}
{"v": 1	"t": 1440633	"P": 1004.75	"F": 2}
{"v": 1	"t": 1440653	"P": 999.75	"F": 2}
{"v": 1	"t": 1440674	"P": 1005.0	"F": 1}
{"v": 1	"t": 1440694	"P": 1004.0	"F": 2}
{"v": 1	"t": 1440715	"P": 1000.5	"F": 2}
{"v": 1	"t": 1440735	"P": 1003.5	"F": 2}
{"v": 1	"t": 1440755	"P": 1007.75	"F": 2}
{"v": 1	"t": 1440775	"P": 1002.75	"F": 2}
{"v": 1	"t": 1440796	"P": 1000.5	"F": 2}
{"v": 1	"t": 1440816	"P": 1000.5	"F": 3}
{"v": 1	"t": 1440836	"P": 1006.25	"F": 3}
{"v": 1	"t": 1440857	"P": 1003.75	"F": 2}
{"v": 1	"t": 1440877	"P": 1001.5	"F": 2}
{"v": 1	"t": 1440897	"P": 1001.0	"F": 3}
{"v": 1	"t": 1440917	"P": 1005.5	"F": 3}
{"v": 1	"t": 1440938	"P": 1003.75	"F": 3}
{"v": 1	"t": 1440958	"P": 1001.75	"F": 3}
{"v": 1	"t": 1440978	"P": 1001.0	"F": 3}
{"v": 1	"t": 1440999	"P": 1005.5	"F": 3}
{"v": 1	"t": 1441019	"P": 1006.75	"F": 3}
{"v": 1	"t": 1441039	"P": 1002.5	"F": 3}
{"v": 1	"t": 1441060	"P": 999.75	"F": 3}
{"v": 1	"t": 1441080	"P": 1003.5	"F": 3}
{"v": 1	"t": 1441100	"P": 1006.25	"F": 3}
{"v": 1	"t": 1441120	"P": 1003.25	"F": 2}
{"v": 1	"t": 1441141	"P": 1000.5	"F": 3}
{"v": 1	"t": 1441161	"P": 1003.0	"F": 2}
{"v": 1	"t": 1441182	"P": 1007.5	"F": 3}
{"v": 1	"t": 1441202	"P": 1002.75	"F": 5}
{"v": 1	"t": 1441222	"P": 1003.0	"F": 1}
{"v": 1	"t": 1441243	"P": 1004.75	"F": 2}
{"v": 1	"t": 1441263	"P": 999.75	"F": 3}
{"v": 1	"t": 1441284	"P": 1002.0	"F": 1}
{"v": 1	"t": 1441304	"P": 1007.0	"F": 1}
{"v": 1	"t": 1441324	"P": 1003.75	"F": 1	"C": 45.17	"D": 3247	"sn": 54091929832280	"file": "/data/device_log/data0000.out"}
{"v": 1	"t": 1441344	"P": 1002.25	"F": 2}
{"v": 1	"t": 1441365	"P": 1003.75	"F": 1}
{"v": 1	"t": 1441385	"P": 1008.0	"F": 2}
{"v": 1	"t": 1441405	"P": 1004.0	"F": 2}
{"v": 1	"t": 1441426	"P": 1002.0	"F": 2}
{"v": 1	"t": 1441446	"P": 1001.75	"F": 1}
{"v": 1	"t": 1441466	"P": 1006.75	"F": -1}
{"v": 1	"t": 1441487	"P": 1005.0	"F": -2}
{"v": 1	"t": 1441507	"P": 1001.25	"F": -1}
{"v": 1	"t": 1441527	"P": 1001.75	"F": 1}
{"v": 1	"t": 1441547	"P": 1004.25	"F": 1}
{"v": 1	"t": 1441568	"P": 1005.5	"F": 1}
{"v": 1	"t": 1441588	"P": 1002.0	"F": 1}
{"v": 1	"t": 1441608	"P": 1002.5	"F": 0}
{"v": 1	"t": 1441629	"P": 1002.75	"F": 1}
{"v": 1	"t": 1441649	"P": 1007.5	"F": 2}
{"v": 1	"t": 1441669	"P": 1002.0	"F": 1}
{"v": 1	"t": 1441690	"P": 999.5	"F": 0}
{"v": 1	"t": 1441710	"P": 1003.0	"F": -1}
{"v": 1	"t": 1441730	"P": 1005.0	"F": 0}
{"v": 1	"t": 1441751	"P": 1004.25	"F": -1}
{"v": 1	"t": 1441771	"P": 1000.0	"F": 1}
{"v": 1	"t": 1441791	"P": 1006.5	"F": 2}
{"v": 1	"t": 1441812	"P": 1002.25	"F": 1}
{"v": 1	"t": 1441832	"P": 1003.0	"F": 0}
{"v": 1	"t": 1441853	"P": 1007.25	"F": -1}
{"v": 1	"t": 1441873	"P": 1004.5	"F": 0}
{"v": 1	"t": 1441893	"P": 1002.5	"F": 0}
{"v": 1	"t": 1441913	"P": 1000.0	"F": 0}
{"v": 1	"t": 1441934	"P": 1006.0	"F": -1}
{"v": 1	"t": 1441954	"P": 1006.0	"F": 0}
{"v": 1	"t": 1441974	"P": 1001.75	"F": 0}
{"v": 1	"t": 1441995	"P": 1001.5	"F": 1}
{"v": 1	"t": 1442015	"P": 1004.25	"F": 0}
{"v": 1	"t": 1442035	"P": 1004.5	"F": 1}
{"v": 1	"t": 1442055	"P": 1003.0	"F": 1}
{"v": 1	"t": 1442076	"P": 1000.0	"F": 1}
{"v": 1	"t": 1442096	"P": 1004.25	"F": 0}
{"v": 1	"t": 1442116	"P": 1007.0	"F": 1}
{"v": 1	"t": 1442137	"P": 1004.5	"F": 0}
{"v": 1	"t": 1442157	"P": 1000.0	"F": 0}
{"v": 1	"t": 1442177	"P": 1002.5	"F": 0}
{"v": 1	"t": 1442198	"P": 1006.0	"F": 0}
{"v": 1	"t": 1442218	"P": 1005.25	"F": 0}
{"v": 1	"t": 1442238	"P": 1000.75	"F": 0}
{"v": 1	"t": 1442258	"P": 1001.25	"F": 0}
{"v": 1	"t": 1442279	"P": 1006.5	"F": 0}
{"v": 1	"t": 1442299	"P": 1002.75	"F": 1}
{"v": 1	"t": 1442319	"P": 1002.75	"F": 1}
{"v": 1	"t": 1442340	"P": 1001.75	"F": 2	"C": 45.15	"D": 3247	"sn": 54091929832280	"file": "/data/device_log/data0000.out"}
{"v": 1	"t": 1442360	"P": 1005.75	"F": 2}
{"v": 1	"t": 1442381	"P": 1001.5	"F": 2}
{"v": 1	"t": 1442401	"P": 1002.75	"F": 2}
{"v": 1	"t": 1442421	"P": 1007.5	"F": 3}
{"v": 1	"t": 1442442	"P": 1004.25	"F": 3}
{"v": 1	"t": 1442462	"P": 1003.0	"F": 3}
{"v": 1	"t": 1442482	"P": 1000.5	"F": 3}
{"v": 1	"t": 1442503	"P": 1006.0	"F": 3}
{"v": 1	"t": 1442523	"P": 1004.75	"F": 3}
{"v": 1	"t": 1442543	"P": 1002.0	"F": 3}
{"v": 1	"t": 1442563	"P": 1001.5	"F": 3}
{"v": 1	"t": 1442584	"P": 1005.5	"F": 4}
{"v": 1	"t": 1442604	"P": 1005.75	"F": 4}
{"v": 1	"t": 1442624	"P": 1003.25	"F": 3}
{"v": 1	"t": 1442645	"P": 1000.75	"F": 3}
{"v": 1	"t": 1442665	"P": 1003.5	"F": 3}
{"v": 1	"t": 1442685	"P": 1005.25	"F": 3}
{"v": 1	"t": 1442706	"P": 1003.75	"F": 3}
{"v": 1	"t": 1442726	"P": 1000.75	"F": 3}
{"v": 1	"t": 1442746	"P": 1004.0	"F": 4}
{"v": 1	"t": 1442766	"P": 1006.25	"F": 3}
{"v": 1	"t": 1442787	"P": 1001.75	"F": 3}
{"v": 1	"t": 1442807	"P": 999.25	"F": 2}
{"v": 1	"t": 1442827	"P": 1001.75	"F": 2}
{"v": 1	"t": 1442848	"P": 1006.25	"F": 2}
{"v": 1	"t": 1442868	"P": 1003.25	"F": 2}
{"v": 1	"t": 1442888	"P": 1000.5	"F": 2}
{"v": 1	"t": 1442909	"P": 1006.25	"F": 2}
{"v": 1	"t": 1442929	"P": 1004.75	"F": 2}
{"v": 1	"t": 1442950	"P": 1001.5	"F": 1}
{"v": 1	"t": 1442970	"P": 1007.0	"F": 1}
{"v": 1	"t": 1442991	"P": 999.75	"F": 2}
{"v": 1	"t": 1443011	"P": 1004.25	"F": 1}
{"v": 1	"t": 1443032	"P": 1004.75	"F": 1}
{"v": 1	"t": 1443052	"P": 1000.75	"F": 1}
{"v": 1	"t": 1443073	"P": 1006.75	"F": 1}
{"v": 1	"t": 1443093	"P": 1005.25	"F": 1}
{"v": 1	"t": 1443113	"P": 1001.75	"F": 1}
{"v": 1	"t": 1443133	"P": 1001.5	"F": 1}
{"v": 1	"t": 1443154	"P": 1003.75	"F": 1}
{"v": 1	"t": 1443174	"P": 1005.75	"F": 1}
{"v": 1	"t": 1443194	"P": 1003.5	"F": 1}
{"v": 1	"t": 1443215	"P": 1002.0	"F": 1}
{"v": 1	"t": 1443235	"P": 1004.0	"F": 1}
{"v": 1	"t": 1443255	"P": 1006.0	"F": 1}
{"v": 1	"t": 1443276	"P": 1002.75	"F": 1}
{"v": 1	"t": 1443296	"P": 1001.0	"F": 1}
{"v": 1	"t": 1443316	"P": 1003.5	"F": 1}
{"v": 1	"t": 1443336	"P": 1006.0	"F": 1}
{"v": 1	"t": 1443357	"P": 1003.5	"F": 1	"C": 45.185	"D": 3247	"sn": 54091929832280	"file": "/data/device_log/data0000.out"}
{"v": 1	"t": 1443377	"P": 1000.75	"F": 1}
{"v": 1	"t": 1443397	"P": 1003.5	"F": 1}
{"v": 1	"t": 1443418	"P": 1007.0	"F": 1}
{"v": 1	"t": 1443438	"P": 1003.75	"F": 1}
{"v": 1	"t": 1443458	"P": 1001.5	"F": 1}
{"v": 1	"t": 1443479	"P": 1001.25	"F": 1}
{"v": 1	"t": 1443499	"P": 1005.0	"F": 1}
{"v": 1	"t": 1443519	"P": 1004.75	"F": 1}
{"v": 1	"t": 1443539	"P": 1001.25	"F": 1}
{"v": 1	"t": 1443560	"P": 1000.0	"F": 1}
{"v": 1	"t": 1443580	"P": 1004.25	"F": 1}
{"v": 1	"t": 1443601	"P": 1003.25	"F": 1}
{"v": 1	"t": 1443621	"P": 1002.0	"F": 1}
{"v": 1	"t": 1443641	"P": 1005.0	"F": 1}
{"v": 1	"t": 1443662	"P": 1002.75	"F": 1}
{"v": 1	"t": 1443682	"P": 1001.75	"F": 2}
{"v": 1	"t": 1443702	"P": 1002.75	"F": 1}
{"v": 1	"t": 1443723	"P": 1007.25	"F": 1}
{"v": 1	"t": 1443743	"P": 1006.5	"F": 1}
{"v": 1	"t": 1443763	"P": 1003.5	"F": 2}
{"v": 1	"t": 1443783	"P": 1001.5	"F": 2}
{"v": 1	"t": 1443804	"P": 1007.5	"F": 2}
{"v": 1	"t": 1443824	"P": 1004.75	"F": 2}
{"v": 1	"t": 1443844	"P": 1002.25	"F": 2}
{"v": 1	"t": 1443865	"P": 1000.5	"F": 1}
{"v": 1	"t": 1443885	"P": 1005.25	"F": 2}
{"v": 1	"t": 1443905	"P": 1005.25	"F": 2}
{"v": 1	"t": 1443926	"P": 1002.0	"F": 2}
{"v": 1	"t": 1443946	"P": 1000.25	"F": 2}
{"v": 1	"t": 1443966	"P": 1002.75	"F": 1}
{"v": 1	"t": 1443986	"P": 1006.0	"F": 2}
{"v": 1	"t": 1444007	"P": 1003.25	"F": 2}
{"v": 1	"t": 1444027	"P": 1001.5	"F": 1}
{"v": 1	"t": 1444047	"P": 1001.25	"F": 1}
{"v": 1	"t": 1444068	"P": 1004.25	"F": 1}
{"v": 1	"t": 1444088	"P": 1004.0	"F": 1}
{"v": 1	"t": 1444108	"P": 1001.0	"F": 2}
{"v": 1	"t": 1444129	"P": 1001.0	"F": 2}
{"v": 1	"t": 1444149	"P": 1006.0	"F": 1}
{"v": 1	"t": 1444169	"P": 1000.25	"F": 1}
{"v": 1	"t": 1444190	"P": 1002.0	"F": 1}
{"v": 1	"t": 1444210	"P": 1004.75	"F": 1}
{"v": 1	"t": 1444230	"P": 1005.0	"F": 1}
{"v": 1	"t": 1444251	"P": 998.75	"F": 2}
{"v": 1	"t": 1444271	"P": 1003.0	"F": 1}
{"v": 1	"t": 1444291	"P": 1007.0	"F": 2}
{"v": 1	"t": 1444312	"P": 1003.0	"F": 2}
{"v": 1	"t": 1444332	"P": 1000.5	"F": 2}
{"v": 1	"t": 1444352	"P": 1002.0	"F": 1}
{"v": 1	"t": 1444373	"P": 1005.5	"F": 1	"C": 45.15	"D": 3247	"sn": 54091929832280	"file": "/data/device_log/data0000.out"}
{"v": 1	"t": 1444393	"P": 1004.5	"F": 2}
{"v": 1	"t": 1444413	"P": 1001.5	"F": 2}
{"v": 1	"t": 1444433	"P": 999.25	"F": 2}
{"v": 1	"t": 1444454	"P": 1005.0	"F": 2}
{"v": 1	"t": 1444474	"P": 1005.75	"F": 2}
{"v": 1	"t": 1444494	"P": 1002.75	"F": 1}
{"v": 1	"t": 1444515	"P": 1001.0	"F": 1}
{"v": 1	"t": 1444535	"P": 1007.75	"F": 2}
{"v": 1	"t": 1444555	"P": 1006.75	"F": 2}
{"v": 1	"t": 1444576	"P": 1003.25	"F": 2}
{"v": 1	"t": 1444596	"P": 1000.5	"F": 1}
{"v": 1	"t": 1444616	"P": 1002.5	"F": 1}
{"v": 1	"t": 1444636	"P": 1006.25	"F": 2}
{"v": 1	"t": 1444657	"P": 1002.75	"F": 2}
{"v": 1	"t": 1444677	"P": 998.25	"F": 2}
{"v": 1	"t": 1444698	"P": 1004.25	"F": 1}
{"v": 1	"t": 1444718	"P": 1003.0	"F": 1}
{"v": 1	"t": 1444738	"P": 1002.0	"F": 2}
{"v": 1	"t": 1444759	"P": 1006.5	"F": 2}
{"v": 1	"t": 1444779	"P": 1004.0	"F": 2}
{"v": 1	"t": 1444800	"P": 1000.25	"F": 1}
{"v": 1	"t": 1444820	"P": 1005.75	"F": 1}
{"v": 1	"t": 1444840	"P": 1005.75	"F": 2}
{"v": 1	"t": 1444861	"P": 1001.25	"F": 1}
{"v": 1	"t": 1444881	"P": 1002.0	"F": 1}
{"v": 1	"t": 1444901	"P": 1006.0	"F": 1}
{"v": 1	"t": 1444921	"P": 1006.75	"F": 1}
{"v": 1	"t": 1444942	"P": 1003.75	"F": 1}
{"v": 1	"t": 1444962	"P": 1001.0	"F": 1}
{"v": 1	"t": 1444982	"P": 1003.75	"F": 1}
{"v": 1	"t": 1445003	"P": 1006.0	"F": 1}
{"v": 1	"t": 1445023	"P": 1005.0	"F": 1}
{"v": 1	"t": 1445043	"P": 999.75	"F": 1}
{"v": 1	"t": 1445064	"P": 1003.0	"F": 2}
{"v": 1	"t": 1445084	"P": 1007.25	"F": 2}
{"v": 1	"t": 1445104	"P": 1003.25	"F": 2}
{"v": 1	"t": 1445124	"P": 1002.75	"F": 1}
{"v": 1	"t": 1445145	"P": 1000.5	"F": 1}
{"v": 1	"t": 1445165	"P": 1006.75	"F": 1}
{"v": 1	"t": 1445185	"P": 1005.0	"F": 1}
{"v": 1	"t": 1445206	"P": 1002.75	"F": 1}
{"v": 1	"t": 1445226	"P": 1001.5	"F": 1}
{"v": 1	"t": 1445246	"P": 1007.75	"F": 1}
{"v": 1	"t": 1445267	"P": 1004.75	"F": 1}
{"v": 1	"t": 1445287	"P": 1001.5	"F": 2}
{"v": 1	"t": 1445308	"P": 1005.75	"F": 1}
{"v": 1	"t": 1445328	"P": 1004.25	"F": 1}
{"v": 1	"t": 1445348	"P": 1003.0	"F": 1}
{"v": 1	"t": 1445368	"P": 1000.5	"F": 2}
{"v": 1	"t": 1445389	"P": 1003.75	"F": 1	"C": 45.19	"D": 3247	"sn": 54091929832280	"file": "/data/device_log/data0000.out"}
{"v": 1	"t": 1445409	"P": 1006.75	"F": 2}
{"v": 1	"t": 1445429	"P": 1002.25	"F": 2}
{"v": 1	"t": 1445450	"P": 1001.5	"F": 1}
{"v": 1	"t": 1445470	"P": 1003.25	"F": 1}
{"v": 1	"t": 1445490	"P": 1004.5	"F": 1}
{"v": 1	"t": 1445510	"P": 1004.25	"F": 1}
{"v": 1	"t": 1445531	"P": 1001.0	"F": 2}
{"v": 1	"t": 1445551	"P": 1004.0	"F": 2}
{"v": 1	"t": 1445571	"P": 1006.5	"F": 2}
{"v": 1	"t": 1445592	"P": 1002.75	"F": 2}
{"v": 1	"t": 1445612	"P": 1002.5	"F": 1}
{"v": 1	"t": 1445632	"P": 1002.25	"F": 1}
{"v": 1	"t": 1445653	"P": 1005.75	"F": 2}
{"v": 1	"t": 1445673	"P": 1004.25	"F": 1}
{"v": 1	"t": 1445693	"P": 1001.75	"F": 1}
{"v": 1	"t": 1445713	"P": 1000.25	"F": 1}
{"v": 1	"t": 1445734	"P": 1005.5	"F": 1}
{"v": 1	"t": 1445754	"P": 1006.0	"F": 2}
{"v": 1	"t": 1445774	"P": 1004.0	"F": 1}
{"v": 1	"t": 1445795	"P": 1000.75	"F": 1}
{"v": 1	"t": 1445815	"P": 1006.5	"F": 1}
{"v": 1	"t": 1445836	"P": 1001.0	"F": 1}
{"v": 1	"t": 1445856	"P": 1002.5	"F": 1}
{"v": 1	"t": 1445876	"P": 1008.0	"F": 1}
{"v": 1	"t": 1445897	"P": 1003.25	"F": 2}
{"v": 1	"t": 1445917	"P": 1002.0	"F": 1}
{"v": 1	"t": 1445937	"P": 1003.0	"F": 2}
{"v": 1	"t": 1445958	"P": 1006.5	"F": 1}
{"v": 1	"t": 1445978	"P": 1002.75	"F": 1}
{"v": 1	"t": 1445998	"P": 1000.75	"F": 1}
{"v": 1	"t": 1446019	"P": 1002.75	"F": 1}
{"v": 1	"t": 1446039	"P": 1008.0	"F": 1}
{"v": 1	"t": 1446059	"P": 1004.75	"F": 2}
{"v": 1	"t": 1446079	"P": 1003.5	"F": 2}
{"v": 1	"t": 1446100	"P": 1001.75	"F": 1}
{"v": 1	"t": 1446120	"P": 1006.75	"F": 2}
{"v": 1	"t": 1446140	"P": 1003.5	"F": 2}
{"v": 1	"t": 1446161	"P": 1002.5	"F": 1}
{"v": 1	"t": 1446181	"P": 1001.75	"F": 1}
{"v": 1	"t": 1446201	"P": 1004.5	"F": 2}
{"v": 1	"t": 1446222	"P": 1006.0	"F": 2}
{"v": 1	"t": 1446242	"P": 1002.75	"F": 1}
{"v": 1	"t": 1446262	"P": 1002.25	"F": 1}
{"v": 1	"t": 1446282	"P": 1005.25	"F": 2}
{"v": 1	"t": 1446303	"P": 1006.25	"F": 1}
{"v": 1	"t": 1446323	"P": 1004.25	"F": 1}
{"v": 1	"t": 1446343	"P": 999.75	"F": 1}
{"v": 1	"t": 1446364	"P": 1004.75	"F": 2}
{"v": 1	"t": 1446384	"P": 1005.5	"F": 1}
{"v": 1	"t": 1446405	"P": 1002.5	"F": 1	"C": 45.155	"D": 3247	"sn": 54091929832280	"file": "/data/device_log/data0000.out"}
{"v": 1	"t": 1446425	"P": 1006.5	"F": 1}
{"v": 1	"t": 1446446	"P": 1002.5	"F": 2}
{"v": 1	"t": 1446466	"P": 1002.75	"F": 1}
{"v": 1	"t": 1446487	"P": 1006.75	"F": 1}
{"v": 1	"t": 1446507	"P": 1000.0	"F": 1}
{"v": 1	"t": 1446528	"P": 1003.75	"F": 1}
{"v": 1	"t": 1446548	"P": 1004.0	"F": 1}
{"v": 1	"t": 1446568	"P": 1000.75	"F": 2}
{"v": 1	"t": 1446589	"P": 1005.0	"F": 2}
{"v": 1	"t": 1446609	"P": 1005.25	"F": 2}
{"v": 1	"t": 1446629	"P": 1004.0	"F": 2}
{"v": 1	"t": 1446650	"P": 998.25	"F": 1}
{"v": 1	"t": 1446670	"P": 1004.25	"F": 1}
{"v": 1	"t": 1446690	"P": 1006.0	"F": 1}
{"v": 1	"t": 1446710	"P": 1003.0	"F": 2}
{"v": 1	"t": 1446731	"P": 999.75	"F": 1}
{"v": 1	"t": 1446751	"P": 1002.0	"F": 2}
{"v": 1	"t": 1446771	"P": 1006.75	"F": 1}
{"v": 1	"t": 1446792	"P": 1004.25	"F": 2}
{"v": 1	"t": 1446812	"P": 1001.5	"F": 2}
{"v": 1	"t": 1446832	"P": 1001.25	"F": 2}
{"v": 1	"t": 1446853	"P": 1005.75	"F": 2}
{"v": 1	"t": 1446873	"P": 1003.5	"F": 1}
{"v": 1	"t": 1446893	"P": 1001.5	"F": 2}
{"v": 1	"t": 1446913	"P": 999.25	"F": 2}
{"v": 1	"t": 1446934	"P": 1007.5	"F": 2}
{"v": 1	"t": 1446954	"P": 1005.0	"F": 2}
{"v": 1	"t": 1446974	"P": 1001.25	"F": 2}
{"v": 1	"t": 1446995	"P": 1001.0	"F": 2}
{"v": 1	"t": 1447015	"P": 1004.75	"F": 2}
{"v": 1	"t": 1447035	"P": 1007.25	"F": 1}
{"v": 1	"t": 1447056	"P": 1001.75	"F": 2}
{"v": 1	"t": 1447076	"P": 1000.75	"F": 2}
{"v": 1	"t": 1447096	"P": 1005.5	"F": 1}
{"v": 1	"t": 1447117	"P": 1001.5	"F": 2}
{"v": 1	"t": 1447137	"P": 1002.25	"F": 2}
{"v": 1	"t": 1447158	"P": 1006.75	"F": 2}
{"v": 1	"t": 1447178	"P": 1002.25	"F": 1}
{"v": 1	"t": 1447198	"P": 1002.75	"F": 2}
{"v": 1	"t": 1447218	"P": 1000.75	"F": 2}
{"v": 1	"t": 1447239	"P": 1006.5	"F": 2}
{"v": 1	"t": 1447259	"P": 1006.25	"F": 2}
{"v": 1	"t": 1447279	"P": 1001.0	"F": 1}
{"v": 1	"t": 1447300	"P": 1001.75	"F": 1}
{"v": 1	"t": 1447320	"P": 1007.0	"F": 1}
{"v": 1	"t": 1447340	"P": 1004.75	"F": 2}
{"v": 1	"t": 1447361	"P": 1000.25	"F": 1}
{"v": 1	"t": 1447381	"P": 1002.25	"F": 2}
{"v": 1	"t": 1447401	"P": 1005.25	"F": 2}
{"v": 1	"t": 1447422	"P": 1005.0	"F": 1	"C": 45.15	"D": 3247	"sn": 54091929832280	"file": "/data/device_log/data0000.out"}
{"v": 1	"t": 1447442	"P": 1003.0	"F": 2}
{"v": 1	"t": 1447462	"P": 1000.75	"F": 1}
{"v": 1	"t": 1447482	"P": 1005.5	"F": 1}
{"v": 1	"t": 1447503	"P": 1006.75	"F": 1}
{"v": 1	"t": 1447523	"P": 1002.5	"F": 1}
{"v": 1	"t": 1447543	"P": 999.5	"F": 1}
{"v": 1	"t": 1447564	"P": 1006.75	"F": 1}
{"v": 1	"t": 1447584	"P": 1006.0	"F": 1}
{"v": 1	"t": 1447604	"P": 1002.25	"F": 1}
{"v": 1	"t": 1447625	"P": 1000.25	"F": 1}
{"v": 1	"t": 1447645	"P": 1006.25	"F": 1}
{"v": 1	"t": 1447665	"P": 1003.75	"F": 1}
{"v": 1	"t": 1447686	"P": 1002.75	"F": 2}
{"v": 1	"t": 1447706	"P": 1006.75	"F": 2}
{"v": 1	"t": 1447727	"P": 1003.5	"F": 1}
{"v": 1	"t": 1447747	"P": 1003.0	"F": 2}
{"v": 1	"t": 1447767	"P": 999.5	"F": 2}
{"v": 1	"t": 1447787	"P": 1005.0	"F": 2}
{"v": 1	"t": 1447808	"P": 1005.0	"F": 2}
{"v": 1	"t": 1447828	"P": 1004.0	"F": 1}
{"v": 1	"t": 1447848	"P": 999.5	"F": 1}
{"v": 1	"t": 1447869	"P": 1003.75	"F": 1}
{"v": 1	"t": 1447889	"P": 1007.0	"F": 2}
{"v": 1	"t": 1447909	"P": 1003.75	"F": 1}
{"v": 1	"t": 1447929	"P": 1001.75	"F": 1}
{"v": 1	"t": 1447950	"P": 1002.0	"F": 1}
{"v": 1	"t": 1447970	"P": 1005.75	"F": 2}
{"v": 1	"t": 1447990	"P": 1004.25	"F": 2}
{"v": 1	"t": 1448011	"P": 1001.0	"F": 1}
{"v": 1	"t": 1448031	"P": 1002.5	"F": 2}
{"v": 1	"t": 1448051	"P": 1007.75	"F": 2}
{"v": 1	"t": 1448072	"P": 1005.25	"F": 2}
{"v": 1	"t": 1448092	"P": 1000.75	"F": 2}
{"v": 1	"t": 1448112	"P": 1002.25	"F": 2}
{"v": 1	"t": 1448133	"P": 1006.0	"F": 2}
{"v": 1	"t": 1448153	"P": 1006.0	"F": 2}
{"v": 1	"t": 1448173	"P": 1002.25	"F": 2}
{"v": 1	"t": 1448193	"P": 1000.0	"F": 2}
{"v": 1	"t": 1448214	"P": 1006.0	"F": 2}
{"v": 1	"t": 1448234	"P": 1003.25	"F": 1}
{"v": 1	"t": 1448255	"P": 1001.5	"F": 2}
{"v": 1	"t": 1448275	"P": 1007.0	"F": 2}
{"v": 1	"t": 1448295	"P": 1003.0	"F": 1}
{"v": 1	"t": 1448316	"P": 1001.5	"F": 2}
{"v": 1	"t": 1448336	"P": 1002.5	"F": 2}
{"v": 1	"t": 1448356	"P": 1008.0	"F": 2}
{"v": 1	"t": 1448377	"P": 1003.0	"F": 2}
{"v": 1	"t": 1448397	"P": 1001.5	"F": 1}
{"v": 1	"t": 1448417	"P": 1002.0	"F": 2}
{"v": 1	"t": 1448438	"P": 1007.25	"F": 2	"C": 45.175	"D": 3247	"sn": 54091929832280	"file": "/data/device_log/data0000.out"}
{"v": 1	"t": 1448458	"P": 1005.5	"F": 2}
{"v": 1	"t": 1448478	"P": 1001.5	"F": 2}
{"v": 1	"t": 1448498	"P": 1001.0	"F": 2}
{"v": 1	"t": 1448519	"P": 1005.0	"F": 2}
{"v": 1	"t": 1448539	"P": 1005.5	"F": 2}
{"v": 1	"t": 1448559	"P": 1001.25	"F": 2}
{"v": 1	"t": 1448580	"P": 1000.25	"F": 2}
{"v": 1	"t": 1448600	"P": 1004.5	"F": 2}
{"v": 1	"t": 1448620	"P": 1005.5	"F": 2}
{"v": 1	"t": 1448641	"P": 1001.75	"F": 2}
{"v": 1	"t": 1448661	"P": 1000.0	"F": 2}
{"v": 1	"t": 1448681	"P": 1006.0	"F": 2}
{"v": 1	"t": 1448701	"P": 1004.25	"F": 2}
{"v": 1	"t": 1448722	"P": 1002.0	"F": 2}
{"v": 1	"t": 1448742	"P": 1000.25	"F": 2}
{"v": 1	"t": 1448762	"P": 1003.75	"F": 2}
{"v": 1	"t": 1448783	"P": 1004.75	"F": 2}
{"v": 1	"t": 1448803	"P": 1001.25	"F": 2}
{"v": 1	"t": 1448824	"P": 1004.75	"F": 2}
{"v": 1	"t": 1448844	"P": 1005.25	"F": 2}
{"v": 1	"t": 1448864	"P": 1001.75	"F": 2}
{"v": 1	"t": 1448885	"P": 1001.5	"F": 2}
{"v": 1	"t": 1448905	"P": 1007.5	"F": 2}
{"v": 1	"t": 1448925	"P": 1005.25	"F": 2}
{"v": 1	"t": 1448946	"P": 1002.5	"F": 1}
{"v": 1	"t": 1448966	"P": 1001.0	"F": 2}
{"v": 1	"t": 1448986	"P": 1005.5	"F": 2}
{"v": 1	"t": 1449006	"P": 1006.0	"F": 1}
{"v": 1	"t": 1449027	"P": 1000.25	"F": 2}
{"v": 1	"t": 1449047	"P": 1001.25	"F": 1}
{"v": 1	"t": 1449067	"P": 1003.0	"F": 2}
{"v": 1	"t": 1449088	"P": 1006.5	"F": 2}
{"v": 1	"t": 1449108	"P": 1002.5	"F": 1}
{"v": 1	"t": 1449128	"P": 1001.0	"F": 1}
{"v": 1	"t": 1449149	"P": 1002.75	"F": 2}
{"v": 1	"t": 1449169	"P": 1005.75	"F": 1}
{"v": 1	"t": 1449189	"P": 1005.25	"F": 2}
{"v": 1	"t": 1449209	"P": 999.75	"F": 2}
{"v": 1	"t": 1449230	"P": 1002.0	"F": 2}
{"v": 1	"t": 1449250	"P": 1005.0	"F": 2}
{"v": 1	"t": 1449270	"P": 1005.0	"F": 2}
{"v": 1	"t": 1449291	"P": 1002.0	"F": 2}
{"v": 1	"t": 1449311	"P": 1000.75	"F": 1}
{"v": 1	"t": 1449331	"P": 1006.0	"F": 1}
{"v": 1	"t": 1449352	"P": 1002.0	"F": 2}
{"v": 1	"t": 1449372	"P": 1000.0	"F": 1}
{"v": 1	"t": 1449393	"P": 1006.75	"F": 2}
{"v": 1	"t": 1449413	"P": 1004.25	"F": 1}
{"v": 1	"t": 1449433	"P": 1000.5	"F": 1}
{"v": 1	"t": 1449454	"P": 1004.75	"F": 1	"C": 45.17	"D": 3247	"sn": 54091929832280	"file": "/data/device_log/data0000.out"}
{"v": 1	"t": 1449474	"P": 1004.75	"F": 1}
{"v": 1	"t": 1449494	"P": 1002.75	"F": 1}
{"v": 1	"t": 1449515	"P": 1001.0	"F": 1}
{"v": 1	"t": 1449535	"P": 1003.25	"F": 2}
{"v": 1	"t": 1449555	"P": 1005.75	"F": 1}
{"v": 1	"t": 1449576	"P": 1002.5	"F": 2}
{"v": 1	"t": 1449596	"P": 1001.25	"F": 1}
{"v": 1	"t": 1449616	"P": 1003.75	"F": 1}
{"v": 1	"t": 1449636	"P": 1007.75	"F": 2}
{"v": 1	"t": 1449657	"P": 1005.0	"F": 2}
{"v": 1	"t": 1449677	"P": 1001.25	"F": 1}
{"v": 1	"t": 1449697	"P": 1002.25	"F": 2}
{"v": 1	"t": 1449718	"P": 1006.0	"F": 1}
{"v": 1	"t": 1449738	"P": 1004.0	"F": 1}
{"v": 1	"t": 1449758	"P": 1002.0	"F": 2}
{"v": 1	"t": 1449779	"P": 1003.5	"F": 2}
{"v": 1	"t": 1449799	"P": 1005.25	"F": 2}
{"v": 1	"t": 1449819	"P": 1003.5	"F": 2}
{"v": 1	"t": 1449839	"P": 1000.75	"F": 2}
{"v": 1	"t": 1449860	"P": 1001.5	"F": 1}
{"v": 1	"t": 1449880	"P": 1005.0	"F": 2}
{"v": 1	"t": 1449900	"P": 1005.75	"F": 1}
{"v": 1	"t": 1449921	"P": 1000.5	"F": 2}
{"v": 1	"t": 1449941	"P": 1005.25	"F": 2}
{"v": 1	"t": 1449962	"P": 1005.0	"F": 2}
{"v": 1	"t": 1449982	"P": 1002.0	"F": 2}
{"v": 1	"t": 1450003	"P": 1004.25	"F": 2}
{"v": 1	"t": 1450023	"P": 1004.75	"F": 2}
{"v": 1	"t": 1450044	"P": 1002.75	"F": 2}
{"v": 1	"t": 1450064	"P": 1004.5	"F": 2}
{"v": 1	"t": 1450084	"P": 1001.5	"F": 2}
{"v": 1	"t": 1450105	"P": 1004.5	"F": 1}
{"v": 1	"t": 1450125	"P": 1004.0	"F": 2}
{"v": 1	"t": 1450146	"P": 1003.0	"F": 2}
{"v": 1	"t": 1450166	"P": 1004.25	"F": 2}
{"v": 1	"t": 1450186	"P": 1008.25	"F": 2}
{"v": 1	"t": 1450207	"P": 1006.0	"F": 2}
{"v": 1	"t": 1450227	"P": 1004.0	"F": 2}
{"v": 1	"t": 1450247	"P": 1001.25	"F": 2}
{"v": 1	"t": 1450267	"P": 1007.25	"F": 2}
{"v": 1	"t": 1450288	"P": 1004.5	"F": 2}
{"v": 1	"t": 1450308	"P": 1002.25	"F": 2}
{"v": 1	"t": 1450328	"P": 1000.5	"F": 2}
{"v": 1	"t": 1450349	"P": 1004.25	"F": 2}
{"v": 1	"t": 1450369	"P": 1005.25	"F": 2}
{"v": 1	"t": 1450389	"P": 1003.0	"F": 2}
{"v": 1	"t": 1450410	"P": 1000.25	"F": 2}
{"v": 1	"t": 1450430	"P": 1005.5	"F": 2}
{"v": 1	"t": 1450450	"P": 1007.25	"F": 2}
{"v": 1	"t": 1450471	"P": 1002.0	"F": 1	"C": 45.17	"D": 3247	"sn": 54091929832280	"file": "/data/device_log/data0000.out"}
{"v": 1	"t": 1450491	"P": 1001.5	"F": 2}
{"v": 1	"t": 1450511	"P": 1004.0	"F": 2}
{"v": 1	"t": 1450531	"P": 1007.75	"F": 2}
{"v": 1	"t": 1450552	"P": 1003.75	"F": 2}
{"v": 1	"t": 1450572	"P": 999.75	"F": 2}
{"v": 1	"t": 1450592	"P": 1002.0	"F": 2}
{"v": 1	"t": 1450613	"P": 1006.25	"F": 2}
{"v": 1	"t": 1450633	"P": 1004.75	"F": 2}
{"v": 1	"t": 1450653	"P": 999.75	"F": 2}
{"v": 1	"t": 1450674	"P": 1004.5	"F": 2}
{"v": 1	"t": 1450694	"P": 1003.5	"F": 1}
{"v": 1	"t": 1450715	"P": 1000.5	"F": 2}
{"v": 1	"t": 1450735	"P": 1005.0	"F": 1}
{"v": 1	"t": 1450755	"P": 1007.25	"F": 2}
{"v": 1	"t": 1450775	"P": 1005.25	"F": 2}
{"v": 1	"t": 1450796	"P": 1000.75	"F": 2}
{"v": 1	"t": 1450816	"P": 1002.0	"F": 1}
{"v": 1	"t": 1450836	"P": 1007.5	"F": 2}
{"v": 1	"t": 1450857	"P": 1004.5	"F": 2}
{"v": 1	"t": 1450877	"P": 1002.5	"F": 2}
{"v": 1	"t": 1450897	"P": 1000.25	"F": 2}
{"v": 1	"t": 1450917	"P": 1004.0	"F": 2}
{"v": 1	"t": 1450938	"P": 1006.5	"F": 2}
{"v": 1	"t": 1450958	"P": 1000.0	"F": 2}
{"v": 1	"t": 1450978	"P": 998.5	"F": 1}
{"v": 1	"t": 1450999	"P": 1004.75	"F": 2}
{"v": 1	"t": 1451019	"P": 1007.75	"F": 2}
{"v": 1	"t": 1451039	"P": 1002.0	"F": 2}
{"v": 1	"t": 1451060	"P": 1000.0	"F": 1}
{"v": 1	"t": 1451080	"P": 1002.75	"F": 2}
{"v": 1	"t": 1451100	"P": 1006.5	"F": 2}
{"v": 1	"t": 1451120	"P": 1004.5	"F": 1}
{"v": 1	"t": 1451141	"P": 1002.5	"F": 2}
{"v": 1	"t": 1451161	"P": 1001.75	"F": 2}
{"v": 1	"t": 1451181	"P": 1008.5	"F": 2}
{"v": 1	"t": 1451202	"P": 1003.5	"F": 2}
{"v": 1	"t": 1451222	"P": 1002.75	"F": 2}
{"v": 1	"t": 1451243	"P": 1004.25	"F": 2}
{"v": 1	"t": 1451263	"P": 1001.0	"F": 2}
{"v": 1	"t": 1451284	"P": 1001.0	"F": 1}
{"v": 1	"t": 1451304	"P": 1006.0	"F": 1}
{"v": 1	"t": 1451324	"P": 1005.25	"F": 2}
{"v": 1	"t": 1451344	"P": 1001.5	"F": 2}
{"v": 1	"t": 1451365	"P": 1002.25	"F": 2}
{"v": 1	"t": 1451385	"P": 1008.0	"F": 2}
{"v": 1	"t": 1451405	"P": 1005.5	"F": 2}
{"v": 1	"t": 1451426	"P": 1001.5	"F": 1}
{"v": 1	"t": 1451446	"P": 1000.75	"F": 2}
{"v": 1	"t": 1451466	"P": 1005.25	"F": 2}
{"v": 1	"t": 1451487	"P": 1004.25	"F": 2	"C": 45.175	"D": 3247	"sn": 54091929832280	"file": "/data/device_log/data0000.out"}
{"v": 1	"t": 1451507	"P": 1004.25	"F": 1}
{"v": 1	"t": 1451527	"P": 1000.0	"F": 2}
{"v": 1	"t": 1451547	"P": 1004.75	"F": 2}
{"v": 1	"t": 1451568	"P": 1006.0	"F": 2}
{"v": 1	"t": 1451588	"P": 1004.75	"F": 1}
{"v": 1	"t": 1451608	"P": 1002.25	"F": 2}
{"v": 1	"t": 1451629	"P": 1003.25	"F": 2}
{"v": 1	"t": 1451649	"P": 1006.5	"F": 2}
{"v": 1	"t": 1451669	"P": 1005.25	"F": 1}
{"v": 1	"t": 1451690	"P": 1002.25	"F": 2}
{"v": 1	"t": 1451710	"P": 1004.0	"F": 1}
{"v": 1	"t": 1451730	"P": 1006.5	"F": 1}
{"v": 1	"t": 1451750	"P": 1005.25	"F": 2}
{"v": 1	"t": 1451771	"P": 1002.5	"F": 2}
{"v": 1	"t": 1451791	"P": 1003.75	"F": 1}
{"v": 1	"t": 1451812	"P": 1005.0	"F": 1}
{"v": 1	"t": 1451832	"P": 1000.0	"F": 2}
{"v": 1	"t": 1451852	"P": 1001.75	"F": 1}
{"v": 1	"t": 1451873	"P": 1007.0	"F": 2}
{"v": 1	"t": 1451893	"P": 1005.5	"F": 1}
{"v": 1	"t": 1451913	"P": 1003.25	"F": 2}
{"v": 1	"t": 1451933	"P": 1001.5	"F": 1}
{"v": 1	"t": 1451954	"P": 1004.25	"F": 1}
{"v": 1	"t": 1451974	"P": 1007.25	"F": 2}
{"v": 1	"t": 1451994	"P": 1003.5	"F": 1}
{"v": 1	"t": 1452015	"P": 1001.0	"F": 1}
{"v": 1	"t": 1452035	"P": 1005.25	"F": 1}
{"v": 1	"t": 1452055	"P": 1006.0	"F": 1}
{"v": 1	"t": 1452076	"P": 1002.0	"F": 2}
{"v": 1	"t": 1452096	"P": 1001.0	"F": 1}
{"v": 1	"t": 1452116	"P": 1002.25	"F": 1}
{"v": 1	"t": 1452136	"P": 1007.0	"F": 2}
{"v": 1	"t": 1452157	"P": 1005.25	"F": 2}
{"v": 1	"t": 1452177	"P": 1000.25	"F": 2}
{"v": 1	"t": 1452197	"P": 1001.75	"F": 2}
{"v": 1	"t": 1452218	"P": 1007.75	"F": 1}
{"v": 1	"t": 1452238	"P": 1005.25	"F": 2}
{"v": 1	"t": 1452258	"P": 1000.75	"F": 2}
{"v": 1	"t": 1452279	"P": 1001.25	"F": 2}
{"v": 1	"t": 1452299	"P": 1006.0	"F": 2}
{"v": 1	"t": 1452319	"P": 1003.25	"F": 2}
{"v": 1	"t": 1452340	"P": 1000.5	"F": 2}
{"v": 1	"t": 1452360	"P": 1006.0	"F": 2}
{"v": 1	"t": 1452381	"P": 1004.25	"F": 2}
{"v": 1	"t": 1452401	"P": 1002.75	"F": 2}
{"v": 1	"t": 1452421	"P": 1003.0	"F": 2}
{"v": 1	"t": 1452441	"P": 1007.25	"F": 2}
{"v": 1	"t": 1452462	"P": 1004.0	"F": 2}
{"v": 1	"t": 1452482	"P": 1000.75	"F": 2}
{"v": 1	"t": 1452502	"P": 1001.0	"F": 2	"C": 45.17	"D": 3247	"sn": 54091929832280	"file": "/data/device_log/data0000.out"}
{"v": 1	"t": 1452523	"P": 1006.5	"F": 2}
{"v": 1	"t": 1452543	"P": 1005.75	"F": 2}
{"v": 1	"t": 1452563	"P": 1003.0	"F": 2}
{"v": 1	"t": 1452583	"P": 1003.0	"F": 2}
{"v": 1	"t": 1452604	"P": 1005.75	"F": 2}
{"v": 1	"t": 1452624	"P": 1006.0	"F": 2}
{"v": 1	"t": 1452644	"P": 1001.75	"F": 2}
{"v": 1	"t": 1452665	"P": 1000.75	"F": 2}
{"v": 1	"t": 1452685	"P": 1004.5	"F": 2}
{"v": 1	"t": 1452705	"P": 1005.5	"F": 2}
{"v": 1	"t": 1452726	"P": 1003.5	"F": 2}
{"v": 1	"t": 1452746	"P": 1001.75	"F": 2}
{"v": 1	"t": 1452766	"P": 1003.0	"F": 2}
{"v": 1	"t": 1452786	"P": 1007.25	"F": 2}
{"v": 1	"t": 1452807	"P": 1004.0	"F": 2}
{"v": 1	"t": 1452827	"P": 1002.5	"F": 3}
{"v": 1	"t": 1452847	"P": 1003.0	"F": 2}
{"v": 1	"t": 1452868	"P": 1005.5	"F": 2}
{"v": 1	"t": 1452888	"P": 1003.75	"F": 2}
{"v": 1	"t": 1452908	"P": 1002.0	"F": 2}
{"v": 1	"t": 1452929	"P": 1006.25	"F": 1}
{"v": 1	"t": 1452949	"P": 1001.75	"F": 1}
{"v": 1	"t": 1452970	"P": 1002.0	"F": 1}
{"v": 1	"t": 1452990	"P": 1005.5	"F": 1}
{"v": 1	"t": 1453010	"P": 1003.5	"F": 0}
{"v": 1	"t": 1453031	"P": 1001.5	"F": 0}
{"v": 1	"t": 1453051	"P": 1002.0	"F": 0}
{"v": 1	"t": 1453071	"P": 1006.75	"F": 0}
{"v": 1	"t": 1453092	"P": 1004.5	"F": 0}
{"v": 1	"t": 1453112	"P": 1001.75	"F": 0}
{"v": 1	"t": 1453132	"P": 1000.5	"F": -1}
{"v": 1	"t": 1453152	"P": 1003.5	"F": -1}
{"v": 1	"t": 1453173	"P": 1006.25	"F": -1}
{"v": 1	"t": 1453193	"P": 1002.0	"F": -1}
{"v": 1	"t": 1453213	"P": 1000.0	"F": -1}
{"v": 1	"t": 1453234	"P": 1003.5	"F": -1}
{"v": 1	"t": 1453254	"P": 1007.5	"F": -1}
{"v": 1	"t": 1453274	"P": 1002.25	"F": 0}
{"v": 1	"t": 1453295	"P": 1001.25	"F": 0}
{"v": 1	"t": 1453315	"P": 1004.0	"F": 0}
{"v": 1	"t": 1453335	"P": 1007.5	"F": 1}
{"v": 1	"t": 1453355	"P": 1003.5	"F": 1}
{"v": 1	"t": 1453376	"P": 999.25	"F": 1}
{"v": 1	"t": 1453396	"P": 1003.75	"F": 1}
{"v": 1	"t": 1453416	"P": 1006.25	"F": 2}
{"v": 1	"t": 1453437	"P": 1004.25	"F": 2}
{"v": 1	"t": 1453457	"P": 1001.25	"F": 2}
{"v": 1	"t": 1453478	"P": 1005.25	"F": 2}
{"v": 1	"t": 1453498	"P": 1004.25	"F": 2}
{"v": 1	"t": 1453518	"P": 1000.0	"F": 2	"C": 45.175	"D": 3247	"sn": 54091929832280	"file": "/data/device_log/data0000.out"}
{"v": 1	"t": 1453539	"P": 1005.0	"F": 2}
{"v": 1	"t": 1453559	"P": 1004.25	"F": 2}
{"v": 1	"t": 1453580	"P": 1003.75	"F": 2}
{"v": 1	"t": 1453600	"P": 1006.25	"F": 2}
{"v": 1	"t": 1453621	"P": 1001.0	"F": 2}
{"v": 1	"t": 1453641	"P": 1003.75	"F": 2}
{"v": 1	"t": 1453662	"P": 1004.0	"F": 2}
{"v": 1	"t": 1453682	"P": 1001.25	"F": 2}
{"v": 1	"t": 1453702	"P": 1002.0	"F": 2}
{"v": 1	"t": 1453723	"P": 1007.0	"F": 2}
{"v": 1	"t": 1453743	"P": 1004.75	"F": 2}
{"v": 1	"t": 1453763	"P": 1002.25	"F": 2}
{"v": 1	"t": 1453783	"P": 999.75	"F": 2}
{"v": 1	"t": 1453804	"P": 1008.25	"F": 2}
{"v": 1	"t": 1453824	"P": 1005.5	"F": 2}
{"v": 1	"t": 1453844	"P": 1002.75	"F": 2}
{"v": 1	"t": 1453865	"P": 1000.75	"F": 2}
{"v": 1	"t": 1453885	"P": 1006.0	"F": 2}
{"v": 1	"t": 1453905	"P": 1004.75	"F": 2}
{"v": 1	"t": 1453926	"P": 999.5	"F": 2}
{"v": 1	"t": 1453946	"P": 1001.0	"F": 2}
{"v": 1	"t": 1453966	"P": 1008.25	"F": 2}
{"v": 1	"t": 1453987	"P": 1005.5	"F": 2}
{"v": 1	"t": 1454007	"P": 1002.0	"F": 2}
{"v": 1	"t": 1454027	"P": 999.25	"F": 2}
{"v": 1	"t": 1454048	"P": 1006.0	"F": 2}
{"v": 1	"t": 1454068	"P": 1005.5	"F": 2}
{"v": 1	"t": 1454088	"P": 1001.5	"F": 2}
{"v": 1	"t": 1454108	"P": 1000.75	"F": 2}
{"v": 1	"t": 1454129	"P": 1005.0	"F": 2}
{"v": 1	"t": 1454149	"P": 1004.75	"F": 2}
{"v": 1	"t": 1454170	"P": 1000.25	"F": 2}
{"v": 1	"t": 1454190	"P": 1007.0	"F": 2}
{"v": 1	"t": 1454211	"P": 1003.0	"F": 2}
{"v": 1	"t": 1454231	"P": 1000.25	"F": 2}
{"v": 1	"t": 1454251	"P": 1005.0	"F": 2}
{"v": 1	"t": 1454272	"P": 1005.25	"F": 3}
{"v": 1	"t": 1454292	"P": 1000.0	"F": 2}
{"v": 1	"t": 1454312	"P": 1001.75	"F": 2}
{"v": 1	"t": 1454333	"P": 1006.5	"F": 3}
{"v": 1	"t": 1454353	"P": 1005.5	"F": 3}
{"v": 1	"t": 1454373	"P": 1000.75	"F": 3}
{"v": 1	"t": 1454394	"P": 1003.0	"F": 3}
{"v": 1	"t": 1454414	"P": 1008.0	"F": 3}
{"v": 1	"t": 1454434	"P": 1003.5	"F": 3}
{"v": 1	"t": 1454454	"P": 1001.5	"F": 3}
{"v": 1	"t": 1454475	"P": 1002.25	"F": 3}
{"v": 1	"t": 1454495	"P": 1007.0	"F": 3}
{"v": 1	"t": 1454515	"P": 1006.75	"F": 3}
{"v": 1	"t": 1454536	"P": 1003.0	"F": 3	"C": 45.16	"D": 3247	"sn": 54091929832280	"file": "/data/device_log/data0000.out"}
{"v": 1	"t": 1454556	"P": 998.5	"F": 3}
{"v": 1	"t": 1454576	"P": 1008.5	"F": 3}
{"v": 1	"t": 1454597	"P": 1008.0	"F": 3}
{"v": 1	"t": 1454617	"P": 1002.5	"F": 2}
{"v": 1	"t": 1454637	"P": 998.75	"F": 2}
{"v": 1	"t": 1454657	"P": 1001.25	"F": 2}
{"v": 1	"t": 1454678	"P": 1007.0	"F": 2}
{"v": 1	"t": 1454698	"P": 1004.0	"F": 2}
{"v": 1	"t": 1454718	"P": 1001.5	"F": 2}
{"v": 1	"t": 1454739	"P": 1004.25	"F": 3}
{"v": 1	"t": 1454759	"P": 1006.5	"F": 0}
{"v": 1	"t": 1454779	"P": 998.0	"F": -1}
{"v": 1	"t": 1454800	"P": 1005.25	"F": 0}
{"v": 1	"t": 1454820	"P": 1010.5	"F": 1}
{"v": 1	"t": 1454841	"P": 1000.0	"F": 4}
{"v": 1	"t": 1454861	"P": 1002.5	"F": 1}
{"v": 1	"t": 1454881	"P": 1000.25	"F": -2}
{"v": 1	"t": 1454901	"P": 1009.5	"F": 0}
{"v": 1	"t": 1454922	"P": 1001.75	"F": 0}
{"v": 1	"t": 1454942	"P": 1001.75	"F": -2}
{"v": 1	"t": 1454962	"P": 1003.25	"F": 0}
{"v": 1	"t": 1454983	"P": 1006.75	"F": 0}
{"v": 1	"t": 1455003	"P": 1005.25	"F": 0}
{"v": 1	"t": 1455023	"P": 1004.0	"F": -1}
{"v": 1	"t": 1455043	"P": 1002.5	"F": 0}
{"v": 1	"t": 1455064	"P": 1007.0	"F": 0}
{"v": 1	"t": 1455084	"P": 1006.25	"F": 0}
{"v": 1	"t": 1455104	"P": 1000.0	"F": 0}
{"v": 1	"t": 1455125	"P": 1001.25	"F": 0}
{"v": 1	"t": 1455145	"P": 1005.5	"F": 0}
{"v": 1	"t": 1455165	"P": 1005.0	"F": 0}
{"v": 1	"t": 1455186	"P": 1001.25	"F": 0}
{"v": 1	"t": 1455206	"P": 1001.25	"F": 1}
{"v": 1	"t": 1455226	"P": 1005.5	"F": 0}
{"v": 1	"t": 1455246	"P": 1007.5	"F": 0}
{"v": 1	"t": 1455267	"P": 1004.0	"F": 0}
{"v": 1	"t": 1455287	"P": 1001.0	"F": 0}
{"v": 1	"t": 1455307	"P": 1005.25	"F": 0}
{"v": 1	"t": 1455328	"P": 1004.75	"F": 1}
{"v": 1	"t": 1455348	"P": 1000.5	"F": 1}
{"v": 1	"t": 1455369	"P": 1003.5	"F": 1}
{"v": 1	"t": 1455389	"P": 1004.25	"F": 1}
{"v": 1	"t": 1455409	"P": 1004.0	"F": 1}
{"v": 1	"t": 1455430	"P": 1001.75	"F": 1}
{"v": 1	"t": 1455450	"P": 1003.5	"F": 1}
{"v": 1	"t": 1455470	"P": 1005.5	"F": 1}
{"v": 1	"t": 1455490	"P": 1002.75	"F": 1}
{"v": 1	"t": 1455511	"P": 1001.0	"F": 1}
{"v": 1	"t": 1455531	"P": 1004.5	"F": 1}
{"v": 1	"t": 1455551	"P": 1007.5	"F": 1	"C": 45.15	"D": 3247	"sn": 54091929832280	"file": "/data/device_log/data0000.out"}
{"v": 1	"t": 1455572	"P": 1004.25	"F": 1}
{"v": 1	"t": 1455592	"P": 1001.0	"F": 1}
{"v": 1	"t": 1455612	"P": 1002.75	"F": 1}
{"v": 1	"t": 1455633	"P": 1006.5	"F": 1}
{"v": 1	"t": 1455653	"P": 1005.25	"F": 1}
{"v": 1	"t": 1455673	"P": 1001.0	"F": 2}
{"v": 1	"t": 1455693	"P": 1001.75	"F": 2}
{"v": 1	"t": 1455714	"P": 1005.5	"F": 2}
{"v": 1	"t": 1455734	"P": 1006.75	"F": 2}
{"v": 1	"t": 1455754	"P": 1001.25	"F": 2}
{"v": 1	"t": 1455775	"P": 999.75	"F": 2}
{"v": 1	"t": 1455795	"P": 1005.5	"F": 2}
{"v": 1	"t": 1455815	"P": 1004.5	"F": 2}
{"v": 1	"t": 1455836	"P": 1002.75	"F": 2}
{"v": 1	"t": 1455856	"P": 1000.25	"F": 2}
{"v": 1	"t": 1455876	"P": 1007.0	"F": 2}
{"v": 1	"t": 1455897	"P": 1002.0	"F": 2}
{"v": 1	"t": 1455917	"P": 1002.25	"F": 3}
{"v": 1	"t": 1455938	"P": 1008.0	"F": 2}
{"v": 1	"t": 1455958	"P": 1002.75	"F": 3}
{"v": 1	"t": 1455978	"P": 1001.75	"F": 3}
{"v": 1	"t": 1455998	"P": 1002.25	"F": 3}
{"v": 1	"t": 1456019	"P": 1004.5	"F": 2}
{"v": 1	"t": 1456039	"P": 1004.75	"F": 2}
{"v": 1	"t": 1456059	"P": 1004.0	"F": 2}
{"v": 1	"t": 1456080	"P": 999.0	"F": 2}
{"v": 1	"t": 1456100	"P": 1005.5	"F": 2}
{"v": 1	"t": 1456120	"P": 1005.5	"F": 2}
{"v": 1	"t": 1456141	"P": 1004.25	"F": 2}
{"v": 1	"t": 1456161	"P": 1000.0	"F": 2}
{"v": 1	"t": 1456181	"P": 1005.75	"F": 2}
{"v": 1	"t": 1456202	"P": 1006.25	"F": 2}
{"v": 1	"t": 1456222	"P": 1002.25	"F": 2}
{"v": 1	"t": 1456242	"P": 1001.75	"F": 2}
{"v": 1	"t": 1456262	"P": 1006.0	"F": 2}
{"v": 1	"t": 1456283	"P": 1007.0	"F": 2}
{"v": 1	"t": 1456303	"P": 1004.25	"F": 2}
{"v": 1	"t": 1456323	"P": 1000.0	"F": 2}
{"v": 1	"t": 1456344	"P": 1004.75	"F": 3}
{"v": 1	"t": 1456364	"P": 1007.25	"F": 2}
{"v": 1	"t": 1456384	"P": 1002.75	"F": 1}
{"v": 1	"t": 1456405	"P": 1001.0	"F": 1}
{"v": 1	"t": 1456425	"P": 1005.75	"F": 1}
{"v": 1	"t": 1456445	"P": 1005.75	"F": 2}
{"v": 1	"t": 1456466	"P": 1001.75	"F": 2}
{"v": 1	"t": 1456486	"P": 1008.75	"F": 2}
{"v": 1	"t": 1456507	"P": 1005.5	"F": 2}
{"v": 1	"t": 1456527	"P": 1001.75	"F": 2}
{"v": 1	"t": 1456547	"P": 1002.25	"F": 1}
{"v": 1	"t": 1456567	"P": 1005.5	"F": 1	"C": 45.17	"D": 3247	"sn": 54091929832280	"file": "/data/device_log/data0000.out"}
{"v": 1	"t": 1456588	"P": 1005.75	"F": 1}
{"v": 1	"t": 1456608	"P": 1002.5	"F": 2}
{"v": 1	"t": 1456628	"P": 1000.0	"F": 1}
{"v": 1	"t": 1456649	"P": 1005.25	"F": 2}
{"v": 1	"t": 1456669	"P": 1006.5	"F": 1}
{"v": 1	"t": 1456689	"P": 1002.5	"F": 1}
{"v": 1	"t": 1456710	"P": 998.5	"F": 1}
{"v": 1	"t": 1456730	"P": 1002.5	"F": 0}
{"v": 1	"t": 1456750	"P": 1007.5	"F": 1}
{"v": 1	"t": 1456770	"P": 1003.75	"F": 1}
{"v": 1	"t": 1456791	"P": 999.75	"F": 1}
{"v": 1	"t": 1456811	"P": 1004.25	"F": 0}
{"v": 1	"t": 1456831	"P": 1006.5	"F": 1}
{"v": 1	"t": 1456852	"P": 1004.5	"F": 2}
{"v": 1	"t": 1456872	"P": 1002.5	"F": 1}
{"v": 1	"t": 1456892	"P": 1003.25	"F": 1}
{"v": 1	"t": 1456913	"P": 1008.0	"F": 1}
{"v": 1	"t": 1456933	"P": 1003.0	"F": 1}
{"v": 1	"t": 1456953	"P": 1000.75	"F": 1}
{"v": 1	"t": 1456974	"P": 1002.0	"F": 1}
{"v": 1	"t": 1456994	"P": 1005.5	"F": 1}
{"v": 1	"t": 1457015	"P": 1001.5	"F": 1}
{"v": 1	"t": 1457035	"P": 1004.0	"F": 1}
{"v": 1	"t": 1457055	"P": 1005.0	"F": 1}
{"v": 1	"t": 1457076	"P": 1001.0	"F": 1}
{"v": 1	"t": 1457096	"P": 1004.5	"F": 1}
{"v": 1	"t": 1457117	"P": 1002.75	"F": 1}
{"v": 1	"t": 1457137	"P": 1003.75	"F": 1}
{"v": 1	"t": 1457158	"P": 1006.25	"F": 1}
{"v": 1	"t": 1457178	"P": 1003.5	"F": 1}
{"v": 1	"t": 1457199	"P": 1004.5	"F": 1}
{"v": 1	"t": 1457219	"P": 1007.0	"F": 1}
{"v": 1	"t": 1457239	"P": 1003.0	"F": 1}
{"v": 1	"t": 1457260	"P": 998.75	"F": 1}
{"v": 1	"t": 1457280	"P": 1002.5	"F": 1}
{"v": 1	"t": 1457300	"P": 1005.25	"F": 1}
{"v": 1	"t": 1457321	"P": 1003.0	"F": 2}
{"v": 1	"t": 1457341	"P": 1000.75	"F": 1}
{"v": 1	"t": 1457361	"P": 1006.5	"F": 2}
{"v": 1	"t": 1457382	"P": 1006.25	"F": 2}
{"v": 1	"t": 1457402	"P": 1003.5	"F": 2}
{"v": 1	"t": 1457422	"P": 1000.25	"F": 2}
{"v": 1	"t": 1457442	"P": 1004.75	"F": 2}
{"v": 1	"t": 1457463	"P": 1006.5	"F": 2}
{"v": 1	"t": 1457483	"P": 1005.25	"F": 2}
{"v": 1	"t": 1457503	"P": 1002.25	"F": 1}
{"v": 1	"t": 1457524	"P": 1003.0	"F": 2}
{"v": 1	"t": 1457544	"P": 1007.25	"F": 1}
{"v": 1	"t": 1457564	"P": 1004.75	"F": 1}
{"v": 1	"t": 1457584	"P": 1002.5	"F": 1	"C": 45.185	"D": 3247	"sn": 54091929832280	"file": "/data/device_log/data0000.out"}
{"v": 1	"t": 1457605	"P": 1002.5	"F": 2}
{"v": 1	"t": 1457625	"P": 1006.75	"F": 1}
{"v": 1	"t": 1457645	"P": 1004.75	"F": 1}
{"v": 1	"t": 1457666	"P": 1002.25	"F": 2}
{"v": 1	"t": 1457686	"P": 1001.5	"F": 2}
{"v": 1	"t": 1457706	"P": 1005.75	"F": 1}
{"v": 1	"t": 1457727	"P": 1003.75	"F": 1}
{"v": 1	"t": 1457747	"P": 1001.5	"F": 1}
{"v": 1	"t": 1457768	"P": 1007.0	"F": 1}
{"v": 1	"t": 1457788	"P": 1004.5	"F": 1}
{"v": 1	"t": 1457808	"P": 1003.0	"F": 1}
{"v": 1	"t": 1457828	"P": 1002.75	"F": 1}
{"v": 1	"t": 1457849	"P": 1007.5	"F": 1}
{"v": 1	"t": 1457869	"P": 1005.5	"F": 2}
{"v": 1	"t": 1457889	"P": 1002.5	"F": 2}
{"v": 1	"t": 1457910	"P": 999.75	"F": 1}
{"v": 1	"t": 1457930	"P": 1006.5	"F": 1}
{"v": 1	"t": 1457950	"P": 1004.75	"F": 1}
{"v": 1	"t": 1457971	"P": 1003.0	"F": 2}
{"v": 1	"t": 1457991	"P": 1001.5	"F": 1}
{"v": 1	"t": 1458011	"P": 1005.75	"F": 1}
{"v": 1	"t": 1458031	"P": 1007.25	"F": 1}
{"v": 1	"t": 1458052	"P": 1002.25	"F": 1}
{"v": 1	"t": 1458072	"P": 1000.25	"F": 1}
{"v": 1	"t": 1458092	"P": 1004.25	"F": 1}
{"v": 1	"t": 1458113	"P": 1006.25	"F": 1}
{"v": 1	"t": 1458133	"P": 1004.0	"F": 1}
{"v": 1	"t": 1458153	"P": 1000.75	"F": 1}
{"v": 1	"t": 1458174	"P": 1004.0	"F": 1}
{"v": 1	"t": 1458194	"P": 1007.0	"F": 1}
{"v": 1	"t": 1458214	"P": 1003.75	"F": 1}
{"v": 1	"t": 1458234	"P": 1001.25	"F": 1}
{"v": 1	"t": 1458255	"P": 1002.75	"F": 1}
{"v": 1	"t": 1458275	"P": 1006.0	"F": 1}
{"v": 1	"t": 1458296	"P": 1002.25	"F": 1}
{"v": 1	"t": 1458316	"P": 1005.75	"F": 1}
{"v": 1	"t": 1458336	"P": 1005.5	"F": 1}
{"v": 1	"t": 1458357	"P": 1002.0	"F": 1}
{"v": 1	"t": 1458377	"P": 1000.0	"F": 1}
{"v": 1	"t": 1458397	"P": 1003.5	"F": 1}
{"v": 1	"t": 1458418	"P": 1006.25	"F": 1}
{"v": 1	"t": 1458438	"P": 1005.5	"F": 2}
{"v": 1	"t": 1458458	"P": 1001.75	"F": 2}
{"v": 1	"t": 1458479	"P": 1002.75	"F": 2}
{"v": 1	"t": 1458499	"P": 1007.75	"F": 2}
{"v": 1	"t": 1458519	"P": 1004.75	"F": 2}
{"v": 1	"t": 1458539	"P": 1002.75	"F": 2}
{"v": 1	"t": 1458560	"P": 1000.75	"F": 2}
{"v": 1	"t": 1458580	"P": 1006.75	"F": 1}
{"v": 1	"t": 1458600	"P": 1005.75	"F": 2	"C": 45.18	"D": 3247	"sn": 54091929832280	"file": "/data/device_log/data0000.out"}
{"v": 1	"t": 1458621	"P": 1000.5	"F": 2}
{"v": 1	"t": 1458641	"P": 1002.75	"F": 2}
{"v": 1	"t": 1458661	"P": 1007.75	"F": 1}
{"v": 1	"t": 1458682	"P": 1005.25	"F": 2}
{"v": 1	"t": 1458702	"P": 1001.5	"F": 2}
{"v": 1	"t": 1458722	"P": 1002.75	"F": 2}
{"v": 1	"t": 1458742	"P": 1004.25	"F": 1}
{"v": 1	"t": 1458763	"P": 1005.75	"F": 1}
{"v": 1	"t": 1458783	"P": 1002.75	"F": 1}
{"v": 1	"t": 1458804	"P": 1001.75	"F": 1}
{"v": 1	"t": 1458824	"P": 1004.75	"F": 1}
{"v": 1	"t": 1458845	"P": 1002.0	"F": 1}
{"v": 1	"t": 1458865	"P": 1001.75	"F": 1}
{"v": 1	"t": 1458885	"P": 1007.75	"F": 1}
{"v": 1	"t": 1458906	"P": 1001.25	"F": 1}
{"v": 1	"t": 1458926	"P": 1001.5	"F": 1}
{"v": 1	"t": 1458946	"P": 1007.0	"F": 1}
{"v": 1	"t": 1458967	"P": 1004.25	"F": 1}
{"v": 1	"t": 1458987	"P": 1001.5	"F": 1}
{"v": 1	"t": 1459007	"P": 1003.5	"F": 1}
{"v": 1	"t": 1459028	"P": 1007.75	"F": 1}
{"v": 1	"t": 1459048	"P": 1001.25	"F": 1}
{"v": 1	"t": 1459069	"P": 1003.25	"F": 1}
{"v": 1	"t": 1459089	"P": 1007.0	"F": 1}
{"v": 1	"t": 1459109	"P": 1004.75	"F": 1}
{"v": 1	"t": 1459130	"P": 1002.25	"F": 1}
{"v": 1	"t": 1459150	"P": 1006.5	"F": 1}
{"v": 1	"t": 1459170	"P": 1007.0	"F": 1}
{"v": 1	"t": 1459191	"P": 1001.75	"F": 1}
{"v": 1	"t": 1459211	"P": 1002.25	"F": 1}
{"v": 1	"t": 1459231	"P": 1007.75	"F": 1}
{"v": 1	"t": 1459252	"P": 1004.5	"F": 1}
{"v": 1	"t": 1459272	"P": 1001.5	"F": 1}
{"v": 1	"t": 1459293	"P": 1004.75	"F": 1}
{"v": 1	"t": 1459313	"P": 1005.0	"F": 1}
{"v": 1	"t": 1459333	"P": 1001.5	"F": 1}
{"v": 1	"t": 1459354	"P": 1001.75	"F": 1}
{"v": 1	"t": 1459374	"P": 1005.25	"F": 2}
{"v": 1	"t": 1459394	"P": 1001.25	"F": 1}
{"v": 1	"t": 1459415	"P": 1002.5	"F": 1}
{"v": 1	"t": 1459435	"P": 1005.25	"F": 1}
{"v": 1	"t": 1459456	"P": 1001.25	"F": 1}
{"v": 1	"t": 1459476	"P": 1002.75	"F": 1}
{"v": 1	"t": 1459496	"P": 1007.0	"F": 2}
{"v": 1	"t": 1459517	"P": 1002.5	"F": 2}
{"v": 1	"t": 1459537	"P": 1001.25	"F": 1}
{"v": 1	"t": 1459558	"P": 1004.75	"F": 1}
{"v": 1	"t": 1459578	"P": 1005.75	"F": 1}
{"v": 1	"t": 1459598	"P": 1001.5	"F": 1}
{"v": 1	"t": 1459619	"P": 1002.75	"F": 1	"C": 45.17	"D": 3247	"sn": 54091929832280	"file": "/data/device_log/data0000.out"}
{"v": 1	"t": 1459639	"P": 1007.5	"F": 1}
{"v": 1	"t": 1459659	"P": 1002.5	"F": 1}
{"v": 1	"t": 1459680	"P": 999.0	"F": 1}
{"v": 1	"t": 1459700	"P": 1006.25	"F": 1}
{"v": 1	"t": 1459720	"P": 1003.0	"F": 1}
{"v": 1	"t": 1459741	"P": 1000.25	"F": 1}
{"v": 1	"t": 1459761	"P": 1003.5	"F": 1}
{"v": 1	"t": 1459782	"P": 1005.0	"F": 1}
{"v": 1	"t": 1459802	"P": 1002.25	"F": 1}
{"v": 1	"t": 1459822	"P": 1002.25	"F": 1}
{"v": 1	"t": 1459843	"P": 1007.75	"F": 1}
{"v": 1	"t": 1459863	"P": 1005.0	"F": 1}
{"v": 1	"t": 1459883	"P": 1001.25	"F": 1}
{"v": 1	"t": 1459904	"P": 1005.0	"F": 2}
{"v": 1	"t": 1459924	"P": 1003.5	"F": 1}
{"v": 1	"t": 1459945	"P": 1002.25	"F": 1}
{"v": 1	"t": 1459965	"P": 1002.75	"F": 1}
{"v": 1	"t": 1459985	"P": 1005.0	"F": 2}
{"v": 1	"t": 1460006	"P": 999.25	"F": 1}
{"v": 1	"t": 1460026	"P": 1003.5	"F": 1}
{"v": 1	"t": 1460047	"P": 1006.0	"F": 1}
{"v": 1	"t": 1460067	"P": 1002.75	"F": 2}
{"v": 1	"t": 1460087	"P": 1000.75	"F": 1}
{"v": 1	"t": 1460108	"P": 1008.0	"F": 1}
{"v": 1	"t": 1460128	"P": 1003.75	"F": 1}
{"v": 1	"t": 1460148	"P": 1001.25	"F": 1}
{"v": 1	"t": 1460169	"P": 1004.0	"F": 1}
{"v": 1	"t": 1460189	"P": 1006.0	"F": 1}
{"v": 1	"t": 1460209	"P": 1001.25	"F": 1}
{"v": 1	"t": 1460230	"P": 1001.0	"F": 1}
{"v": 1	"t": 1460250	"P": 1007.75	"F": 1}
{"v": 1	"t": 1460270	"P": 1002.75	"F": 1}
{"v": 1	"t": 1460291	"P": 1002.25	"F": 1}
{"v": 1	"t": 1460311	"P": 1004.25	"F": 2}
{"v": 1	"t": 1460332	"P": 1004.75	"F": 1}
{"v": 1	"t": 1460352	"P": 1001.5	"F": 2}
{"v": 1	"t": 1460372	"P": 1002.5	"F": 1}
{"v": 1	"t": 1460393	"P": 1006.0	"F": 2}
{"v": 1	"t": 1460413	"P": 1004.5	"F": 1}
{"v": 1	"t": 1460433	"P": 1000.75	"F": 1}
{"v": 1	"t": 1460454	"P": 1007.0	"F": 2}
{"v": 1	"t": 1460474	"P": 1003.75	"F": 2}
{"v": 1	"t": 1460495	"P": 1001.25	"F": 1}
{"v": 1	"t": 1460515	"P": 1004.25	"F": 2}
{"v": 1	"t": 1460535	"P": 1005.75	"F": 1}
{"v": 1	"t": 1460556	"P": 1002.0	"F": 1}
{"v": 1	"t": 1460576	"P": 1004.25	"F": 2}
{"v": 1	"t": 1460597	"P": 1006.0	"F": 1}
{"v": 1	"t": 1460617	"P": 1000.0	"F": 1}
{"v": 1	"t": 1460638	"P": 1005.0	"F": 1	"C": 45.2	"D": 3247	"sn": 54091929832280	"file": "/data/device_log/data0000.out"}
{"v": 1	"t": 1460658	"P": 1005.5	"F": 1}
{"v": 1	"t": 1460678	"P": 1001.25	"F": 2}
{"v": 1	"t": 1460699	"P": 1006.5	"F": 1}
{"v": 1	"t": 1460719	"P": 1003.0	"F": 1}
{"v": 1	"t": 1460740	"P": 1003.0	"F": 2}
{"v": 1	"t": 1460760	"P": 1005.75	"F": 1}
{"v": 1	"t": 1460780	"P": 1006.5	"F": 2}
{"v": 1	"t": 1460800	"P": 1003.0	"F": 1}
{"v": 1	"t": 1460821	"P": 1000.0	"F": 1}
{"v": 1	"t": 1460841	"P": 1003.75	"F": 2}
{"v": 1	"t": 1460861	"P": 1007.0	"F": 2}
{"v": 1	"t": 1460882	"P": 1004.25	"F": 1}
{"v": 1	"t": 1460902	"P": 999.5	"F": 1}
{"v": 1	"t": 1460922	"P": 1002.25	"F": 2}
{"v": 1	"t": 1460943	"P": 1006.75	"F": 1}
{"v": 1	"t": 1460963	"P": 1003.75	"F": 1}
{"v": 1	"t": 1460983	"P": 1002.5	"F": 1}
{"v": 1	"t": 1461003	"P": 1000.5	"F": 2}
{"v": 1	"t": 1461024	"P": 1005.0	"F": 2}
{"v": 1	"t": 1461044	"P": 1005.5	"F": 1}
{"v": 1	"t": 1461064	"P": 1002.0	"F": 1}
{"v": 1	"t": 1461085	"P": 1001.25	"F": 1}
{"v": 1	"t": 1461105	"P": 1005.75	"F": 1}
{"v": 1	"t": 1461125	"P": 1006.25	"F": 2}
{"v": 1	"t": 1461146	"P": 1002.5	"F": 1}
{"v": 1	"t": 1461166	"P": 1001.0	"F": 2}
{"v": 1	"t": 1461186	"P": 1003.25	"F": 1}
{"v": 1	"t": 1461207	"P": 1006.5	"F": 1}
{"v": 1	"t": 1461227	"P": 1001.0	"F": 1}
{"v": 1	"t": 1461248	"P": 1005.75	"F": 1}
{"v": 1	"t": 1461268	"P": 1005.5	"F": 1}
{"v": 1	"t": 1461288	"P": 1003.0	"F": 1}
{"v": 1	"t": 1461309	"P": 1004.25	"F": 1}
{"v": 1	"t": 1461329	"P": 1005.25	"F": 1}
{"v": 1	"t": 1461349	"P": 1003.0	"F": 2}
{"v": 1	"t": 1461369	"P": 1000.75	"F": 1}
{"v": 1	"t": 1461390	"P": 1002.25	"F": 2}
{"v": 1	"t": 1461410	"P": 1006.75	"F": 1}
{"v": 1	"t": 1461430	"P": 1005.75	"F": 1}
{"v": 1	"t": 1461451	"P": 1002.0	"F": 1}
{"v": 1	"t": 1461471	"P": 1003.0	"F": 1}
{"v": 1	"t": 1461491	"P": 1006.0	"F": 1}
{"v": 1	"t": 1461512	"P": 1004.0	"F": 2}
{"v": 1	"t": 1461532	"P": 1001.75	"F": 1}
{"v": 1	"t": 1461552	"P": 1001.25	"F": 1}
{"v": 1	"t": 1461572	"P": 1006.0	"F": 1}
{"v": 1	"t": 1461593	"P": 1005.25	"F": 1}
{"v": 1	"t": 1461613	"P": 1003.25	"F": 1}
{"v": 1	"t": 1461633	"P": 1000.25	"F": 1}
{"v": 1	"t": 1461654	"P": 1003.25	"F": 1	"C": 45.155	"D": 3247	"sn": 54091929832280	"file": "/data/device_log/data0000.out"}
{"v": 1	"t": 1461674	"P": 1005.25	"F": 1}
{"v": 1	"t": 1461694	"P": 1001.75	"F": 1}
{"v": 1	"t": 1461715	"P": 999.5	"F": 1}
{"v": 1	"t": 1461735	"P": 1004.25	"F": 1}
{"v": 1	"t": 1461755	"P": 1005.75	"F": 1}
{"v": 1	"t": 1461776	"P": 1003.25	"F": 1}
{"v": 1	"t": 1461796	"P": 1003.0	"F": 2}
{"v": 1	"t": 1461817	"P": 1005.25	"F": 2}
{"v": 1	"t": 1461837	"P": 1002.5	"F": 2}
{"v": 1	"t": 1461857	"P": 1003.0	"F": 1}
{"v": 1	"t": 1461877	"P": 1006.5	"F": 1}
{"v": 1	"t": 1461898	"P": 1005.25	"F": 1}
{"v": 1	"t": 1461918	"P": 1004.25	"F": 1}
{"v": 1	"t": 1461938	"P": 1001.0	"F": 1}
{"v": 1	"t": 1461959	"P": 1005.0	"F": 2}
{"v": 1	"t": 1461979	"P": 1007.25	"F": 1}
{"v": 1	"t": 1461999	"P": 1005.0	"F": 2}
{"v": 1	"t": 1462020	"P": 1000.25	"F": 1}
{"v": 1	"t": 1462040	"P": 1003.25	"F": 1}
{"v": 1	"t": 1462060	"P": 1006.0	"F": 1}
{"v": 1	"t": 1462080	"P": 1005.5	"F": 2}
{"v": 1	"t": 1462101	"P": 1001.25	"F": 1}
{"v": 1	"t": 1462121	"P": 1001.75	"F": 1}
{"v": 1	"t": 1462141	"P": 1007.0	"F": 1}
{"v": 1	"t": 1462162	"P": 1003.75	"F": 1}
{"v": 1	"t": 1462182	"P": 1002.25	"F": 1}
{"v": 1	"t": 1462202	"P": 1000.75	"F": 1}
{"v": 1	"t": 1462222	"P": 1005.75	"F": 1}
{"v": 1	"t": 1462243	"P": 1005.25	"F": 1}
{"v": 1	"t": 1462263	"P": 1002.0	"F": 1}
{"v": 1	"t": 1462283	"P": 1001.5	"F": 1}
{"v": 1	"t": 1462304	"P": 1003.75	"F": 1}
{"v": 1	"t": 1462324	"P": 1005.75	"F": 1}
{"v": 1	"t": 1462344	"P": 1003.25	"F": 1}
{"v": 1	"t": 1462365	"P": 1003.75	"F": 2}
{"v": 1	"t": 1462385	"P": 1006.25	"F": 1}
{"v": 1	"t": 1462406	"P": 1001.25	"F": 1}
{"v": 1	"t": 1462426	"P": 1002.5	"F": 1}
{"v": 1	"t": 1462446	"P": 1006.25	"F": 1}
{"v": 1	"t": 1462467	"P": 1002.25	"F": 1}
{"v": 1	"t": 1462487	"P": 1000.75	"F": 1}
{"v": 1	"t": 1462507	"P": 1001.0	"F": 1}
{"v": 1	"t": 1462528	"P": 1007.0	"F": 2}
{"v": 1	"t": 1462548	"P": 1006.0	"F": 1}
{"v": 1	"t": 1462568	"P": 1001.75	"F": 2}
{"v": 1	"t": 1462588	"P": 1001.25	"F": 2}
{"v": 1	"t": 1462609	"P": 1005.5	"F": 1}
{"v": 1	"t": 1462629	"P": 1009.25	"F": 2}
{"v": 1	"t": 1462649	"P": 1003.25	"F": 2}
{"v": 1	"t": 1462670	"P": 1002.25	"F": 1	"C": 45.215	"D": 3246	"sn": 54091929832280	"file": "/data/device_log/data0000.out"}
{"v": 1	"t": 1462690	"P": 1005.75	"F": 1}
{"v": 1	"t": 1462710	"P": 1006.75	"F": 1}
{"v": 1	"t": 1462731	"P": 1003.5	"F": 2}
{"v": 1	"t": 1462751	"P": 1001.0	"F": 1}
{"v": 1	"t": 1462771	"P": 1003.5	"F": 1}
{"v": 1	"t": 1462791	"P": 1007.0	"F": 2}
{"v": 1	"t": 1462812	"P": 1005.25	"F": 1}
{"v": 1	"t": 1462832	"P": 1001.0	"F": 1}
{"v": 1	"t": 1462852	"P": 1002.75	"F": 1}
{"v": 1	"t": 1462873	"P": 1005.75	"F": 1}
{"v": 1	"t": 1462893	"P": 1003.75	"F": 2}
{"v": 1	"t": 1462913	"P": 1001.75	"F": 1}
{"v": 1	"t": 1462934	"P": 1006.0	"F": 2}
{"v": 1	"t": 1462954	"P": 1003.25	"F": 2}
{"v": 1	"t": 1462975	"P": 1001.5	"F": 1}
{"v": 1	"t": 1462995	"P": 1006.75	"F": 1}
{"v": 1	"t": 1463015	"P": 1006.75	"F": 1}
{"v": 1	"t": 1463036	"P": 1002.0	"F": 2}
{"v": 1	"t": 1463056	"P": 1000.25	"F": 2}
{"v": 1	"t": 1463076	"P": 1004.5	"F": 2}
{"v": 1	"t": 1463096	"P": 1006.5	"F": 1}
{"v": 1	"t": 1463117	"P": 1002.25	"F": 2}
{"v": 1	"t": 1463137	"P": 1002.5	"F": 1}
{"v": 1	"t": 1463157	"P": 1004.0	"F": 2}
{"v": 1	"t": 1463178	"P": 1006.0	"F": 1}
{"v": 1	"t": 1463198	"P": 1002.25	"F": 1}
{"v": 1	"t": 1463218	"P": 1002.25	"F": 2}
{"v": 1	"t": 1463238	"P": 1002.5	"F": 2}
{"v": 1	"t": 1463259	"P": 1006.75	"F": 2}
{"v": 1	"t": 1463279	"P": 1006.0	"F": 2}
{"v": 1	"t": 1463299	"P": 1003.5	"F": 2}
{"v": 1	"t": 1463320	"P": 1002.0	"F": 2}
{"v": 1	"t": 1463340	"P": 1006.25	"F": 1}
{"v": 1	"t": 1463360	"P": 1005.25	"F": 2}
{"v": 1	"t": 1463381	"P": 1003.5	"F": 2}
{"v": 1	"t": 1463401	"P": 1001.0	"F": 1}
{"v": 1	"t": 1463421	"P": 1007.5	"F": 1}
{"v": 1	"t": 1463442	"P": 1006.25	"F": 2}
{"v": 1	"t": 1463462	"P": 1002.25	"F": 2}
{"v": 1	"t": 1463482	"P": 1000.25	"F": 2}
{"v": 1	"t": 1463503	"P": 1007.25	"F": 1}
{"v": 1	"t": 1463523	"P": 1002.75	"F": 1}
{"v": 1	"t": 1463544	"P": 1001.5	"F": 1}
{"v": 1	"t": 1463564	"P": 1005.75	"F": 2}
{"v": 1	"t": 1463584	"P": 1006.75	"F": 1}
{"v": 1	"t": 1463604	"P": 1002.0	"F": 1}
{"v": 1	"t": 1463625	"P": 1000.25	"F": 1}
{"v": 1	"t": 1463645	"P": 1006.75	"F": 1}
{"v": 1	"t": 1463665	"P": 1005.75	"F": 1}
{"v": 1	"t": 1463686	"P": 1003.75	"F": 1	"C": 45.15	"D": 3246	"sn": 54091929832280	"file": "/data/device_log/data0000.out"}
{"v": 1	"t": 1463706	"P": 1001.25	"F": 2}
{"v": 1	"t": 1463726	"P": 1005.25	"F": 1}
{"v": 1	"t": 1463746	"P": 1007.75	"F": 1}
{"v": 1	"t": 1463767	"P": 1005.5	"F": 1}
{"v": 1	"t": 1463787	"P": 1000.0	"F": 2}
{"v": 1	"t": 1463807	"P": 1002.25	"F": 1}
{"v": 1	"t": 1463828	"P": 1007.5	"F": 1}
{"v": 1	"t": 1463848	"P": 1003.5	"F": 2}
{"v": 1	"t": 1463868	"P": 1000.25	"F": 1}
{"v": 1	"t": 1463889	"P": 1004.0	"F": 2}
{"v": 1	"t": 1463909	"P": 1007.25	"F": 1}
{"v": 1	"t": 1463929	"P": 1003.75	"F": 1}
{"v": 1	"t": 1463949	"P": 1002.0	"F": 2}
{"v": 1	"t": 1463970	"P": 1002.0	"F": 1}
{"v": 1	"t": 1463990	"P": 1007.0	"F": 1}
{"v": 1	"t": 1464010	"P": 1005.5	"F": 1}
{"v": 1	"t": 1464031	"P": 1001.25	"F": 2}
{"v": 1	"t": 1464051	"P": 1003.25	"F": 2}
{"v": 1	"t": 1464072	"P": 1006.25	"F": 2}
{"v": 1	"t": 1464092	"P": 1003.0	"F": 2}
{"v": 1	"t": 1464113	"P": 1006.5	"F": 2}
{"v": 1	"t": 1464133	"P": 1003.5	"F": 2}
{"v": 1	"t": 1464154	"P": 1002.0	"F": 1}
{"v": 1	"t": 1464174	"P": 1006.0	"F": 2}
{"v": 1	"t": 1464195	"P": 1002.25	"F": 2}
{"v": 1	"t": 1464215	"P": 1005.5	"F": 2}
{"v": 1	"t": 1464235	"P": 1004.75	"F": 2}
{"v": 1	"t": 1464256	"P": 1000.5	"F": 2}
{"v": 1	"t": 1464276	"P": 1002.25	"F": 1}
{"v": 1	"t": 1464296	"P": 1006.5	"F": 1}
{"v": 1	"t": 1464317	"P": 1005.25	"F": 2}
{"v": 1	"t": 1464337	"P": 1001.0	"F": 2}
{"v": 1	"t": 1464357	"P": 999.5	"F": 2}
{"v": 1	"t": 1464377	"P": 1006.0	"F": 2}
{"v": 1	"t": 1464398	"P": 1005.0	"F": 1}
{"v": 1	"t": 1464418	"P": 1003.25	"F": 1}
{"v": 1	"t": 1464438	"P": 1000.5	"F": 2}
{"v": 1	"t": 1464459	"P": 1004.5	"F": 2}
{"v": 1	"t": 1464479	"P": 1006.75	"F": 2}
{"v": 1	"t": 1464499	"P": 1002.0	"F": 2}
{"v": 1	"t": 1464520	"P": 1001.0	"F": 1}
{"v": 1	"t": 1464540	"P": 1003.25	"F": 2}
{"v": 1	"t": 1464560	"P": 1006.5	"F": 1}
{"v": 1	"t": 1464580	"P": 1002.5	"F": 1}
{"v": 1	"t": 1464601	"P": 1001.5	"F": 1}
{"v": 1	"t": 1464621	"P": 1004.5	"F": 1}
{"v": 1	"t": 1464641	"P": 1008.0	"F": 2}
{"v": 1	"t": 1464662	"P": 1004.75	"F": 2}
{"v": 1	"t": 1464682	"P": 1001.0	"F": 1}
{"v": 1	"t": 1464702	"P": 1003.5	"F": 1	"C": 45.19	"D": 3246	"sn": 54091929832280	"file": "/data/device_log/data0000.out"}
{"v": 1	"t": 1464723	"P": 1007.5	"F": 1}
{"v": 1	"t": 1464743	"P": 1002.5	"F": 2}
{"v": 1	"t": 1464764	"P": 1003.0	"F": 2}
{"v": 1	"t": 1464784	"P": 1006.0	"F": 1}
{"v": 1	"t": 1464804	"P": 1003.0	"F": 1}
{"v": 1	"t": 1464825	"P": 1002.75	"F": 1}
{"v": 1	"t": 1464845	"P": 1006.75	"F": 2}
{"v": 1	"t": 1464865	"P": 1006.0	"F": 1}
{"v": 1	"t": 1464886	"P": 1002.5	"F": 1}
{"v": 1	"t": 1464906	"P": 1000.0	"F": 1}
{"v": 1	"t": 1464926	"P": 1005.25	"F": 1}
{"v": 1	"t": 1464946	"P": 1008.5	"F": 1}
{"v": 1	"t": 1464967	"P": 1003.5	"F": 2}
{"v": 1	"t": 1464987	"P": 1001.25	"F": 1}
{"v": 1	"t": 1465007	"P": 1001.5	"F": 1}
{"v": 1	"t": 1465028	"P": 1007.5	"F": 1}
{"v": 1	"t": 1465048	"P": 1006.25	"F": 1}
{"v": 1	"t": 1465068	"P": 1002.25	"F": 2}
{"v": 1	"t": 1465088	"P": 999.75	"F": 1}
{"v": 1	"t": 1465109	"P": 1005.75	"F": 1}
{"v": 1	"t": 1465129	"P": 1006.75	"F": 1}
{"v": 1	"t": 1465149	"P": 1001.25	"F": 1}
{"v": 1	"t": 1465170	"P": 1001.25	"F": 1}
{"v": 1	"t": 1465190	"P": 1004.75	"F": 1}
{"v": 1	"t": 1465210	"P": 1006.0	"F": 1}
{"v": 1	"t": 1465231	"P": 1004.0	"F": 1}
{"v": 1	"t": 1465251	"P": 999.25	"F": 1}
{"v": 1	"t": 1465271	"P": 1005.75	"F": 2}
{"v": 1	"t": 1465291	"P": 1007.25	"F": 2}
{"v": 1	"t": 1465312	"P": 1002.5	"F": 1}
{"v": 1	"t": 1465332	"P": 1004.25	"F": 1}
{"v": 1	"t": 1465353	"P": 1006.25	"F": 1}
{"v": 1	"t": 1465373	"P": 1004.5	"F": 1}
{"v": 1	"t": 1465393	"P": 1000.75	"F": 1}
{"v": 1	"t": 1465414	"P": 1000.5	"F": 1}
{"v": 1	"t": 1465434	"P": 1007.5	"F": 1}
{"v": 1	"t": 1465454	"P": 1004.5	"F": 1}
{"v": 1	"t": 1465474	"P": 1001.5	"F": 1}
{"v": 1	"t": 1465495	"P": 1001.75	"F": 1}
{"v": 1	"t": 1465515	"P": 1006.5	"F": 1}
{"v": 1	"t": 1465535	"P": 1004.25	"F": 1}
{"v": 1	"t": 1465556	"P": 1002.25	"F": 2}
{"v": 1	"t": 1465576	"P": 1001.25	"F": 2}
{"v": 1	"t": 1465596	"P": 1006.0	"F": 1}
{"v": 1	"t": 1465616	"P": 1004.5	"F": 2}
{"v": 1	"t": 1465637	"P": 1002.75	"F": 1}
{"v": 1	"t": 1465657	"P": 999.75	"F": 1}
{"v": 1	"t": 1465677	"P": 1005.25	"F": 1}
{"v": 1	"t": 1465698	"P": 1006.0	"F": 1}
{"v": 1	"t": 1465718	"P": 1003.5	"F": 1	"C": 45.2	"D": 3246	"sn": 54091929832280	"file": "/data/device_log/data0000.out"}
{"v": 1	"t": 1465738	"P": 1001.75	"F": 2}
{"v": 1	"t": 1465759	"P": 1002.25	"F": 1}
{"v": 1	"t": 1465779	"P": 1006.0	"F": 2}
{"v": 1	"t": 1465799	"P": 1005.0	"F": 2}
{"v": 1	"t": 1465820	"P": 1001.5	"F": 1}
{"v": 1	"t": 1465840	"P": 1003.75	"F": 1}
{"v": 1	"t": 1465860	"P": 1007.25	"F": 2}
{"v": 1	"t": 1465881	"P": 1001.5	"F": 1}
{"v": 1	"t": 1465901	"P": 1004.0	"F": 1}
{"v": 1	"t": 1465921	"P": 1007.5	"F": 1}
{"v": 1	"t": 1465942	"P": 1004.5	"F": 2}
{"v": 1	"t": 1465962	"P": 1001.5	"F": 1}
{"v": 1	"t": 1465982	"P": 1000.5	"F": 2}
{"v": 1	"t": 1466003	"P": 1007.75	"F": 1}
{"v": 1	"t": 1466023	"P": 1005.5	"F": 2}
{"v": 1	"t": 1466043	"P": 1003.0	"F": 2}
{"v": 1	"t": 1466063	"P": 999.75	"F": 1}
{"v": 1	"t": 1466084	"P": 1006.75	"F": 1}
{"v": 1	"t": 1466104	"P": 1006.25	"F": 1}
{"v": 1	"t": 1466124	"P": 1004.0	"F": 1}
{"v": 1	"t": 1466145	"P": 1000.25	"F": 1}
{"v": 1	"t": 1466165	"P": 1004.25	"F": 1}
{"v": 1	"t": 1466185	"P": 1006.5	"F": 1}
{"v": 1	"t": 1466206	"P": 1003.25	"F": 1}
{"v": 1	"t": 1466226	"P": 1000.75	"F": 1}
{"v": 1	"t": 1466246	"P": 1003.0	"F": 2}
{"v": 1	"t": 1466266	"P": 1004.75	"F": 2}
{"v": 1	"t": 1466287	"P": 1003.5	"F": 1}
{"v": 1	"t": 1466307	"P": 1000.25	"F": 1}
{"v": 1	"t": 1466327	"P": 1003.25	"F": 1}
{"v": 1	"t": 1466348	"P": 1007.75	"F": 1}
{"v": 1	"t": 1466368	"P": 1003.75	"F": 1}
{"v": 1	"t": 1466389	"P": 1001.75	"F": 1}
{"v": 1	"t": 1466409	"P": 1005.75	"F": 1}
{"v": 1	"t": 1466429	"P": 1003.5	"F": 1}
{"v": 1	"t": 1466450	"P": 1000.25	"F": 2}
{"v": 1	"t": 1466470	"P": 1005.5	"F": 1}
{"v": 1	"t": 1466490	"P": 1007.0	"F": 2}
{"v": 1	"t": 1466511	"P": 1003.0	"F": 1}
{"v": 1	"t": 1466531	"P": 1000.5	"F": 1}
{"v": 1	"t": 1466551	"P": 1003.25	"F": 1}
{"v": 1	"t": 1466571	"P": 1006.5	"F": 1}
{"v": 1	"t": 1466592	"P": 1005.5	"F": 1}
{"v": 1	"t": 1466612	"P": 1001.0	"F": 1}
{"v": 1	"t": 1466632	"P": 1002.5	"F": 1}
{"v": 1	"t": 1466653	"P": 1006.5	"F": 2}
{"v": 1	"t": 1466673	"P": 1005.5	"F": 1}
{"v": 1	"t": 1466693	"P": 1003.0	"F": 1}
{"v": 1	"t": 1466714	"P": 1002.75	"F": 1}
{"v": 1	"t": 1466734	"P": 1007.0	"F": 2	"C": 45.175	"D": 3246	"sn": 54091929832280	"file": "/data/device_log/data0000.out"}
{"v": 1	"t": 1466754	"P": 1004.75	"F": 2}
{"v": 1	"t": 1466774	"P": 1001.0	"F": 1}
{"v": 1	"t": 1466795	"P": 1000.0	"F": 1}
{"v": 1	"t": 1466815	"P": 1006.0	"F": 1}
{"v": 1	"t": 1466835	"P": 1004.75	"F": 1}
{"v": 1	"t": 1466856	"P": 1002.0	"F": 1}
{"v": 1	"t": 1466876	"P": 1000.75	"F": 1}
{"v": 1	"t": 1466896	"P": 1007.5	"F": 2}
{"v": 1	"t": 1466917	"P": 1006.25	"F": 1}
{"v": 1	"t": 1466937	"P": 1002.0	"F": 1}
{"v": 1	"t": 1466957	"P": 1004.75	"F": 1}
{"v": 1	"t": 1466978	"P": 1005.75	"F": 1}
{"v": 1	"t": 1466998	"P": 1001.25	"F": 1}
{"v": 1	"t": 1467019	"P": 1003.25	"F": 1}
{"v": 1	"t": 1467039	"P": 1007.75	"F": 1}
{"v": 1	"t": 1467059	"P": 1006.0	"F": 1}
{"v": 1	"t": 1467079	"P": 1001.5	"F": 1}
{"v": 1	"t": 1467100	"P": 1002.75	"F": 1}
{"v": 1	"t": 1467120	"P": 1008.0	"F": 1}
{"v": 1	"t": 1467140	"P": 1006.0	"F": 1}
{"v": 1	"t": 1467161	"P": 1003.25	"F": 1}
{"v": 1	"t": 1467181	"P": 1001.75	"F": 1}
{"v": 1	"t": 1467201	"P": 1007.0	"F": 1}
{"v": 1	"t": 1467222	"P": 1005.5	"F": 2}
{"v": 1	"t": 1467242	"P": 1003.5	"F": 1}
{"v": 1	"t": 1467262	"P": 1001.25	"F": 1}
{"v": 1	"t": 1467282	"P": 1003.5	"F": 1}
{"v": 1	"t": 1467303	"P": 1007.5	"F": 1}
{"v": 1	"t": 1467323	"P": 1001.75	"F": 1}
{"v": 1	"t": 1467343	"P": 1001.25	"F": 2}
{"v": 1	"t": 1467364	"P": 1004.25	"F": 1}
{"v": 1	"t": 1467384	"P": 1007.5	"F": 1}
{"v": 1	"t": 1467404	"P": 1004.25	"F": 1}
{"v": 1	"t": 1467425	"P": 1001.5	"F": 1}
{"v": 1	"t": 1467445	"P": 1003.75	"F": 1}
{"v": 1	"t": 1467465	"P": 1006.75	"F": 1}
{"v": 1	"t": 1467485	"P": 1003.5	"F": 2}
{"v": 1	"t": 1467506	"P": 1000.0	"F": 2}
{"v": 1	"t": 1467526	"P": 1004.0	"F": 1}
{"v": 1	"t": 1467547	"P": 1004.25	"F": 1}
{"v": 1	"t": 1467567	"P": 1000.75	"F": 1}
{"v": 1	"t": 1467588	"P": 1008.0	"F": 1}
{"v": 1	"t": 1467608	"P": 1004.5	"F": 1}
{"v": 1	"t": 1467629	"P": 1005.0	"F": 1}
{"v": 1	"t": 1467649	"P": 1006.0	"F": 1}
{"v": 1	"t": 1467670	"P": 1000.5	"F": 1}
{"v": 1	"t": 1467690	"P": 1005.75	"F": 2}
{"v": 1	"t": 1467710	"P": 1007.0	"F": 1}
{"v": 1	"t": 1467731	"P": 1000.0	"F": 2}
{"v": 1	"t": 1467751	"P": 1003.5	"F": 1	"C": 45.18	"D": 3246	"sn": 54091929832280	"file": "/data/device_log/data0000.out"}
{"v": 1	"t": 1467771	"P": 1007.0	"F": 2}
{"v": 1	"t": 1467792	"P": 1005.5	"F": 1}
{"v": 1	"t": 1467812	"P": 999.75	"F": 1}
{"v": 1	"t": 1467832	"P": 1002.5	"F": 1}
{"v": 1	"t": 1467853	"P": 1007.0	"F": 1}
{"v": 1	"t": 1467873	"P": 1002.25	"F": 2}
{"v": 1	"t": 1467893	"P": 1004.25	"F": 2}
{"v": 1	"t": 1467913	"P": 1002.25	"F": 1}
{"v": 1	"t": 1467934	"P": 1007.75	"F": 1}
{"v": 1	"t": 1467954	"P": 1006.25	"F": 1}
{"v": 1	"t": 1467974	"P": 999.75	"F": 2}
{"v": 1	"t": 1467995	"P": 1000.25	"F": 1}
{"v": 1	"t": 1468015	"P": 1005.5	"F": 2}
{"v": 1	"t": 1468035	"P": 1007.0	"F": 1}
{"v": 1	"t": 1468056	"P": 1002.5	"F": 1}
{"v": 1	"t": 1468076	"P": 1000.5	"F": 1}
{"v": 1	"t": 1468096	"P": 1006.75	"F": 1}
{"v": 1	"t": 1468116	"P": 1006.25	"F": 1}
{"v": 1	"t": 1468137	"P": 1002.5	"F": 1}
{"v": 1	"t": 1468157	"P": 1000.5	"F": 1}
{"v": 1	"t": 1468177	"P": 1003.75	"F": 2}
{"v": 1	"t": 1468198	"P": 1006.5	"F": 1}
{"v": 1	"t": 1468218	"P": 1004.5	"F": 1}
{"v": 1	"t": 1468238	"P": 1001.0	"F": 1}
{"v": 1	"t": 1468259	"P": 1005.75	"F": 1}
{"v": 1	"t": 1468279	"P": 1002.75	"F": 1}
{"v": 1	"t": 1468300	"P": 1000.0	"F": 2}
{"v": 1	"t": 1468320	"P": 1005.25	"F": 1}
{"v": 1	"t": 1468340	"P": 1007.0	"F": 2}
{"v": 1	"t": 1468361	"P": 1003.25	"F": 1}
{"v": 1	"t": 1468381	"P": 1001.25	"F": 1}
{"v": 1	"t": 1468401	"P": 1003.5	"F": 1}
{"v": 1	"t": 1468421	"P": 1005.75	"F": 2}
{"v": 1	"t": 1468442	"P": 1005.75	"F": 1}
{"v": 1	"t": 1468462	"P": 1001.25	"F": 1}
{"v": 1	"t": 1468482	"P": 1004.5	"F": 1}
{"v": 1	"t": 1468503	"P": 1006.25	"F": 1}
{"v": 1	"t": 1468523	"P": 1005.25	"F": 1}
{"v": 1	"t": 1468543	"P": 1002.25	"F": 1}
{"v": 1	"t": 1468564	"P": 1003.0	"F": 1}
{"v": 1	"t": 1468584	"P": 1006.5	"F": 1}
{"v": 1	"t": 1468604	"P": 1004.5	"F": 2}
{"v": 1	"t": 1468624	"P": 1001.75	"F": 2}
{"v": 1	"t": 1468645	"P": 1004.25	"F": 1}
{"v": 1	"t": 1468665	"P": 1005.25	"F": 1}
{"v": 1	"t": 1468685	"P": 1004.75	"F": 1}
{"v": 1	"t": 1468706	"P": 1000.75	"F": 2}
{"v": 1	"t": 1468726	"P": 1000.5	"F": 1}
{"v": 1	"t": 1468746	"P": 1006.5	"F": 1}
{"v": 1	"t": 1468767	"P": 1004.75	"F": 2	"C": 45.19	"D": 3246	"sn": 54091929832280	"file": "/data/device_log/data0000.out"}
{"v": 1	"t": 1468787	"P": 1003.5	"F": 2}
{"v": 1	"t": 1468807	"P": 1004.25	"F": 1}
{"v": 1	"t": 1468828	"P": 1005.5	"F": 1}
{"v": 1	"t": 1468848	"P": 1003.25	"F": 1}
{"v": 1	"t": 1468869	"P": 1004.25	"F": 1}
{"v": 1	"t": 1468889	"P": 1007.25	"F": 2}
{"v": 1	"t": 1468909	"P": 1004.75	"F": 2}
{"v": 1	"t": 1468929	"P": 1001.75	"F": 2}
{"v": 1	"t": 1468950	"P": 1001.5	"F": 1}
{"v": 1	"t": 1468970	"P": 1004.5	"F": 1}
{"v": 1	"t": 1468990	"P": 1006.25	"F": 1}
{"v": 1	"t": 1469011	"P": 1003.5	"F": 2}
{"v": 1	"t": 1469031	"P": 1000.75	"F": 1}
{"v": 1	"t": 1469051	"P": 1006.25	"F": 1}
{"v": 1	"t": 1469071	"P": 1005.0	"F": 2}
{"v": 1	"t": 1469092	"P": 1004.5	"F": 1}
{"v": 1	"t": 1469112	"P": 1000.5	"F": 1}
{"v": 1	"t": 1469132	"P": 1002.75	"F": 1}
{"v": 1	"t": 1469153	"P": 1005.5	"F": 2}
{"v": 1	"t": 1469173	"P": 1003.75	"F": 1}
{"v": 1	"t": 1469193	"P": 1002.5	"F": 1}
{"v": 1	"t": 1469214	"P": 1004.75	"F": 2}
{"v": 1	"t": 1469234	"P": 1008.0	"F": 1}
{"v": 1	"t": 1469254	"P": 1005.75	"F": 1}
{"v": 1	"t": 1469274	"P": 1001.25	"F": 1}
{"v": 1	"t": 1469295	"P": 1002.0	"F": 1}
{"v": 1	"t": 1469315	"P": 1006.5	"F": 1}
{"v": 1	"t": 1469335	"P": 1004.0	"F": 1}
{"v": 1	"t": 1469356	"P": 1002.5	"F": 1}
{"v": 1	"t": 1469376	"P": 1007.0	"F": 2}
{"v": 1	"t": 1469397	"P": 1003.0	"F": 1}
{"v": 1	"t": 1469417	"P": 1001.0	"F": 1}
{"v": 1	"t": 1469437	"P": 1004.25	"F": 1}
{"v": 1	"t": 1469458	"P": 1008.0	"F": 1}
{"v": 1	"t": 1469478	"P": 1004.5	"F": 1}
{"v": 1	"t": 1469498	"P": 1000.75	"F": 1}
{"v": 1	"t": 1469519	"P": 1001.25	"F": 2}
{"v": 1	"t": 1469539	"P": 1006.0	"F": 1}
{"v": 1	"t": 1469559	"P": 1005.5	"F": 1}
{"v": 1	"t": 1469579	"P": 1000.5	"F": 1}
{"v": 1	"t": 1469600	"P": 1000.5	"F": 1}
{"v": 1	"t": 1469620	"P": 1005.0	"F": 1}
{"v": 1	"t": 1469640	"P": 1005.75	"F": 1}
{"v": 1	"t": 1469661	"P": 1003.75	"F": 1}
{"v": 1	"t": 1469681	"P": 1001.5	"F": 1}
{"v": 1	"t": 1469701	"P": 1005.5	"F": 1}
{"v": 1	"t": 1469722	"P": 1005.75	"F": 1}
{"v": 1	"t": 1469742	"P": 1002.25	"F": 1}
{"v": 1	"t": 1469762	"P": 1001.5	"F": 1}
{"v": 1	"t": 1469782	"P": 1004.75	"F": 1	"C": 45.165	"D": 3246	"sn": 54091929832280	"file": "/data/device_log/data0000.out"}
{"v": 1	"t": 1469803	"P": 1006.75	"F": 1}
{"v": 1	"t": 1469823	"P": 1004.0	"F": 1}
{"v": 1	"t": 1469843	"P": 1002.0	"F": 1}
{"v": 1	"t": 1469864	"P": 1005.75	"F": 1}
{"v": 1	"t": 1469884	"P": 1007.5	"F": 1}
{"v": 1	"t": 1469904	"P": 1003.0	"F": 1}
{"v": 1	"t": 1469925	"P": 1002.25	"F": 2}
{"v": 1	"t": 1469945	"P": 1005.25	"F": 1}
{"v": 1	"t": 1469966	"P": 1003.75	"F": 1}
{"v": 1	"t": 1469986	"P": 1002.25	"F": 1}
{"v": 1	"t": 1470006	"P": 1007.75	"F": 2}
{"v": 1	"t": 1470027	"P": 1005.75	"F": 1}
{"v": 1	"t": 1470047	"P": 1001.75	"F": 1}
{"v": 1	"t": 1470067	"P": 1001.25	"F": 2}
{"v": 1	"t": 1470088	"P": 1007.75	"F": 1}
{"v": 1	"t": 1470108	"P": 1006.25	"F": 1}
{"v": 1	"t": 1470128	"P": 1003.5	"F": 1}
{"v": 1	"t": 1470148	"P": 1001.25	"F": 1}
{"v": 1	"t": 1470169	"P": 1005.75	"F": 1}
{"v": 1	"t": 1470189	"P": 1007.75	"F": 1}
{"v": 1	"t": 1470209	"P": 1002.25	"F": 2}
{"v": 1	"t": 1470230	"P": 1001.25	"F": 1}
{"v": 1	"t": 1470250	"P": 1006.75	"F": 1}
{"v": 1	"t": 1470270	"P": 1007.5	"F": 1}
{"v": 1	"t": 1470291	"P": 1004.5	"F": 2}
{"v": 1	"t": 1470311	"P": 999.75	"F": 1}
{"v": 1	"t": 1470331	"P": 1005.5	"F": 1}
{"v": 1	"t": 1470351	"P": 1007.5	"F": 2}
{"v": 1	"t": 1470372	"P": 1002.0	"F": 1}
{"v": 1	"t": 1470392	"P": 1001.5	"F": 2}
{"v": 1	"t": 1470412	"P": 1003.5	"F": 1}
{"v": 1	"t": 1470433	"P": 1008.0	"F": 1}
{"v": 1	"t": 1470453	"P": 1005.0	"F": 1}
{"v": 1	"t": 1470473	"P": 1001.75	"F": 1}
{"v": 1	"t": 1470494	"P": 1006.5	"F": 1}
{"v": 1	"t": 1470514	"P": 1004.75	"F": 2}
{"v": 1	"t": 1470535	"P": 1003.25	"F": 1}
{"v": 1	"t": 1470555	"P": 1007.0	"F": 1}
{"v": 1	"t": 1470575	"P": 1005.25	"F": 1}
{"v": 1	"t": 1470596	"P": 1003.75	"F": 2}
{"v": 1	"t": 1470616	"P": 1002.75	"F": 1}
{"v": 1	"t": 1470636	"P": 1004.75	"F": 1}
{"v": 1	"t": 1470656	"P": 1006.0	"F": 1}
{"v": 1	"t": 1470677	"P": 1003.0	"F": 1}
{"v": 1	"t": 1470697	"P": 1001.5	"F": 1}
{"v": 1	"t": 1470717	"P": 1004.75	"F": 1}
{"v": 1	"t": 1470738	"P": 1008.25	"F": 1}
{"v": 1	"t": 1470758	"P": 1006.0	"F": 1}
{"v": 1	"t": 1470778	"P": 1001.0	"F": 1}
{"v": 1	"t": 1470799	"P": 1002.25	"F": 1	"C": 45.21	"D": 3246	"sn": 54091929832280	"file": "/data/device_log/data0000.out"}
{"v": 1	"t": 1470819	"P": 1007.5	"F": 1}
{"v": 1	"t": 1470839	"P": 1002.5	"F": 2}
{"v": 1	"t": 1470859	"P": 1002.0	"F": 1}
{"v": 1	"t": 1470880	"P": 1003.5	"F": 1}
{"v": 1	"t": 1470900	"P": 1006.75	"F": 1}
{"v": 1	"t": 1470920	"P": 1005.5	"F": 1}
{"v": 1	"t": 1470941	"P": 1001.5	"F": 1}
{"v": 1	"t": 1470961	"P": 1001.0	"F": 1}
{"v": 1	"t": 1470981	"P": 1009.0	"F": 1}
{"v": 1	"t": 1471002	"P": 1005.5	"F": 1}
{"v": 1	"t": 1471022	"P": 1002.75	"F": 1}
{"v": 1	"t": 1471042	"P": 1003.5	"F": 1}
{"v": 1	"t": 1471063	"P": 1008.0	"F": 2}
{"v": 1	"t": 1471083	"P": 1003.5	"F": 1}
{"v": 1	"t": 1471104	"P": 1002.5	"F": 1}
{"v": 1	"t": 1471124	"P": 1006.5	"F": 1}
{"v": 1	"t": 1471144	"P": 1003.0	"F": 1}
{"v": 1	"t": 1471165	"P": 1005.25	"F": 2}
{"v": 1	"t": 1471186	"P": 1003.75	"F": 1}
{"v": 1	"t": 1471206	"P": 1001.25	"F": 1}
{"v": 1	"t": 1471226	"P": 1005.0	"F": 1}
{"v": 1	"t": 1471247	"P": 1003.25	"F": 1}
{"v": 1	"t": 1471267	"P": 1003.75	"F": 2}
{"v": 1	"t": 1471288	"P": 1005.75	"F": 1}
{"v": 1	"t": 1471308	"P": 1002.25	"F": 1}
{"v": 1	"t": 1471328	"P": 1000.5	"F": 2}
{"v": 1	"t": 1471349	"P": 1008.0	"F": 1}
{"v": 1	"t": 1471369	"P": 1005.25	"F": 1}
{"v": 1	"t": 1471389	"P": 1003.0	"F": 1}
{"v": 1	"t": 1471410	"P": 1000.75	"F": 1}
{"v": 1	"t": 1471430	"P": 1005.75	"F": 1}
{"v": 1	"t": 1471450	"P": 1006.5	"F": 2}
{"v": 1	"t": 1471471	"P": 1003.5	"F": 1}
{"v": 1	"t": 1471491	"P": 999.25	"F": 1}
{"v": 1	"t": 1471511	"P": 1003.5	"F": 1}
{"v": 1	"t": 1471531	"P": 1006.5	"F": 1}
{"v": 1	"t": 1471552	"P": 1005.25	"F": 1}
{"v": 1	"t": 1471572	"P": 1001.5	"F": 1}
{"v": 1	"t": 1471592	"P": 1002.5	"F": 1}
{"v": 1	"t": 1471613	"P": 1008.25	"F": 1}
{"v": 1	"t": 1471633	"P": 1004.75	"F": 1}
{"v": 1	"t": 1471653	"P": 1002.0	"F": 1}
{"v": 1	"t": 1471674	"P": 1002.25	"F": 2}
{"v": 1	"t": 1471694	"P": 1009.0	"F": 1}
{"v": 1	"t": 1471714	"P": 1005.0	"F": 2}
{"v": 1	"t": 1471734	"P": 1001.25	"F": 2}
{"v": 1	"t": 1471755	"P": 1005.5	"F": 1}
{"v": 1	"t": 1471776	"P": 1003.5	"F": 1}
{"v": 1	"t": 1471796	"P": 1000.5	"F": 1}
{"v": 1	"t": 1471816	"P": 1006.5	"F": 1	"C": 45.175	"D": 3246	"sn": 54091929832280	"file": "/data/device_log/data0000.out"}
{"v": 1	"t": 1471837	"P": 1004.25	"F": 2}
{"v": 1	"t": 1471857	"P": 1002.75	"F": 1}
{"v": 1	"t": 1471878	"P": 1007.25	"F": 2}
{"v": 1	"t": 1471898	"P": 1005.25	"F": 2}
{"v": 1	"t": 1471918	"P": 1001.25	"F": 1}
{"v": 1	"t": 1471938	"P": 1001.0	"F": 1}
{"v": 1	"t": 1471959	"P": 1005.0	"F": 1}
{"v": 1	"t": 1471979	"P": 1007.0	"F": 1}
{"v": 1	"t": 1471999	"P": 1004.25	"F": 1}
{"v": 1	"t": 1472020	"P": 1001.25	"F": 1}
{"v": 1	"t": 1472040	"P": 1005.0	"F": 1}
{"v": 1	"t": 1472060	"P": 1007.25	"F": 1}
{"v": 1	"t": 1472080	"P": 1003.75	"F": 1}
{"v": 1	"t": 1472101	"P": 1002.0	"F": 1}
{"v": 1	"t": 1472121	"P": 1004.0	"F": 2}
{"v": 1	"t": 1472141	"P": 1009.75	"F": 1}
{"v": 1	"t": 1472162	"P": 1003.75	"F": 1}
{"v": 1	"t": 1472182	"P": 1003.25	"F": 1}
{"v": 1	"t": 1472202	"P": 1002.75	"F": 1}
{"v": 1	"t": 1472223	"P": 1008.0	"F": 1}
{"v": 1	"t": 1472243	"P": 1006.5	"F": 1}
{"v": 1	"t": 1472263	"P": 1002.5	"F": 1}
{"v": 1	"t": 1472283	"P": 1003.25	"F": 1}
{"v": 1	"t": 1472304	"P": 1006.5	"F": 1}
{"v": 1	"t": 1472324	"P": 1004.0	"F": 1}
{"v": 1	"t": 1472345	"P": 1000.5	"F": 1}
{"v": 1	"t": 1472365	"P": 1005.75	"F": 1}
{"v": 1	"t": 1472385	"P": 1006.25	"F": 1}
{"v": 1	"t": 1472406	"P": 1004.0	"F": 2}
{"v": 1	"t": 1472426	"P": 1005.75	"F": 1}
{"v": 1	"t": 1472447	"P": 1006.25	"F": 1}
{"v": 1	"t": 1472467	"P": 1002.25	"F": 1}
{"v": 1	"t": 1472487	"P": 1001.75	"F": 1}
{"v": 1	"t": 1472507	"P": 1004.0	"F": 1}
{"v": 1	"t": 1472528	"P": 1006.75	"F": 1}
{"v": 1	"t": 1472548	"P": 1002.5	"F": 1}
{"v": 1	"t": 1472568	"P": 1001.5	"F": 1}
{"v": 1	"t": 1472589	"P": 1002.25	"F": 1}
{"v": 1	"t": 1472609	"P": 1007.25	"F": 2}
{"v": 1	"t": 1472629	"P": 1004.75	"F": 2}
{"v": 1	"t": 1472649	"P": 1002.75	"F": 2}
{"v": 1	"t": 1472670	"P": 1000.75	"F": 2}
{"v": 1	"t": 1472690	"P": 1008.0	"F": 1}
{"v": 1	"t": 1472710	"P": 1005.0	"F": 2}
{"v": 1	"t": 1472731	"P": 1002.5	"F": 2}
{"v": 1	"t": 1472751	"P": 1003.75	"F": 1}
{"v": 1	"t": 1472771	"P": 1006.25	"F": 1}
{"v": 1	"t": 1472792	"P": 1006.5	"F": 2}
{"v": 1	"t": 1472812	"P": 1001.75	"F": 1}
{"v": 1	"t": 1472832	"P": 1001.5	"F": 1	"C": 45.18	"D": 3246	"sn": 54091929832280	"file": "/data/device_log/data0000.out"}
{"v": 1	"t": 1472853	"P": 1006.75	"F": 2}
{"v": 1	"t": 1472873	"P": 1007.25	"F": 1}
{"v": 1	"t": 1472893	"P": 1001.75	"F": 1}
{"v": 1	"t": 1472913	"P": 1001.0	"F": 1}
{"v": 1	"t": 1472934	"P": 1005.0	"F": 1}
{"v": 1	"t": 1472954	"P": 1002.25	"F": 1}
{"v": 1	"t": 1472975	"P": 1001.0	"F": 1}
{"v": 1	"t": 1472995	"P": 1007.5	"F": 1}
{"v": 1	"t": 1473015	"P": 1003.5	"F": 1}
{"v": 1	"t": 1473036	"P": 1001.25	"F": 1}
{"v": 1	"t": 1473056	"P": 1003.0	"F": 1}
{"v": 1	"t": 1473076	"P": 1004.75	"F": 1}
{"v": 1	"t": 1473097	"P": 1005.25	"F": 1}
{"v": 1	"t": 1473117	"P": 1004.5	"F": 1}
{"v": 1	"t": 1473137	"P": 1001.75	"F": 1}
{"v": 1	"t": 1473157	"P": 1005.0	"F": 2}
{"v": 1	"t": 1473178	"P": 1007.25	"F": 1}
{"v": 1	"t": 1473198	"P": 1004.5	"F": 1}
{"v": 1	"t": 1473218	"P": 1001.5	"F": 1}
{"v": 1	"t": 1473239	"P": 1002.75	"F": 2}
{"v": 1	"t": 1473259	"P": 1007.0	"F": 2}
{"v": 1	"t": 1473279	"P": 1004.75	"F": 1}
{"v": 1	"t": 1473299	"P": 1003.0	"F": 1}
{"v": 1	"t": 1473320	"P": 1002.5	"F": 1}
{"v": 1	"t": 1473340	"P": 1006.0	"F": 1}
{"v": 1	"t": 1473360	"P": 1003.0	"F": 1}
{"v": 1	"t": 1473381	"P": 1001.25	"F": 1}
{"v": 1	"t": 1473401	"P": 1002.25	"F": 1}
{"v": 1	"t": 1473421	"P": 1005.25	"F": 1}
{"v": 1	"t": 1473442	"P": 1004.5	"F": 1}
{"v": 1	"t": 1473462	"P": 1002.0	"F": 1}
{"v": 1	"t": 1473482	"P": 1002.5	"F": 1}
{"v": 1	"t": 1473503	"P": 1007.5	"F": 1}
{"v": 1	"t": 1473523	"P": 1003.5	"F": 1}
{"v": 1	"t": 1473544	"P": 1003.0	"F": 1}
{"v": 1	"t": 1473564	"P": 1006.5	"F": 1}
{"v": 1	"t": 1473584	"P": 1003.5	"F": 1}
{"v": 1	"t": 1473605	"P": 1000.5	"F": 1}
{"v": 1	"t": 1473625	"P": 1004.0	"F": 1}
{"v": 1	"t": 1473645	"P": 1007.0	"F": 1}
{"v": 1	"t": 1473665	"P": 1003.0	"F": 1}
{"v": 1	"t": 1473686	"P": 1001.5	"F": 1}
{"v": 1	"t": 1473706	"P": 1003.5	"F": 1}
{"v": 1	"t": 1473726	"P": 1006.75	"F": 1}
{"v": 1	"t": 1473747	"P": 1004.75	"F": 1}
{"v": 1	"t": 1473767	"P": 1000.75	"F": 1}
{"v": 1	"t": 1473787	"P": 1001.25	"F": 1}
{"v": 1	"t": 1473808	"P": 1007.0	"F": 1}
{"v": 1	"t": 1473828	"P": 1005.5	"F": 1}
{"v": 1	"t": 1473848	"P": 1001.75	"F": 1	"C": 45.185	"D": 3246	"sn": 54091929832280	"file": "/data/device_log/data0000.out"}
{"v": 1	"t": 1473868	"P": 1001.75	"F": 1}
{"v": 1	"t": 1473889	"P": 1004.75	"F": 1}
{"v": 1	"t": 1473909	"P": 1005.75	"F": 1}
{"v": 1	"t": 1473929	"P": 1001.25	"F": 1}
{"v": 1	"t": 1473950	"P": 1002.75	"F": 2}
{"v": 1	"t": 1473970	"P": 1007.0	"F": 1}
{"v": 1	"t": 1473990	"P": 1005.75	"F": 1}
{"v": 1	"t": 1474011	"P": 1003.5	"F": 2}
{"v": 1	"t": 1474031	"P": 1002.0	"F": 2}
{"v": 1	"t": 1474051	"P": 1005.0	"F": 2}
{"v": 1	"t": 1474072	"P": 1004.5	"F": 1}
{"v": 1	"t": 1474092	"P": 1003.0	"F": 1}
{"v": 1	"t": 1474113	"P": 1005.5	"F": 2}
{"v": 1	"t": 1474133	"P": 1004.75	"F": 2}
{"v": 1	"t": 1474153	"P": 1001.0	"F": 2}
{"v": 1	"t": 1474173	"P": 1000.5	"F": 2}
{"v": 1	"t": 1474194	"P": 1007.0	"F": 2}
{"v": 1	"t": 1474214	"P": 1006.75	"F": 2}
{"v": 1	"t": 1474234	"P": 1002.25	"F": 2}
{"v": 1	"t": 1474255	"P": 1001.5	"F": 2}
{"v": 1	"t": 1474275	"P": 1003.75	"F": 2}
{"v": 1	"t": 1474295	"P": 1005.75	"F": 2}
{"v": 1	"t": 1474316	"P": 1005.0	"F": 2}
{"v": 1	"t": 1474336	"P": 1000.75	"F": 2}
{"v": 1	"t": 1474356	"P": 1004.25	"F": 2}
{"v": 1	"t": 1474376	"P": 1007.0	"F": 2}
{"v": 1	"t": 1474397	"P": 1004.5	"F": 2}
{"v": 1	"t": 1474417	"P": 1002.0	"F": 2}
{"v": 1	"t": 1474437	"P": 1002.0	"F": 2}
{"v": 1	"t": 1474458	"P": 1008.5	"F": 2}
{"v": 1	"t": 1474478	"P": 1003.5	"F": 2}
{"v": 1	"t": 1474498	"P": 1001.0	"F": 2}
{"v": 1	"t": 1474519	"P": 1003.25	"F": 2}
{"v": 1	"t": 1474539	"P": 1006.0	"F": 2}
{"v": 1	"t": 1474559	"P": 1005.25	"F": 2}
{"v": 1	"t": 1474579	"P": 1001.25	"F": 2}
{"v": 1	"t": 1474600	"P": 1000.5	"F": 2}
{"v": 1	"t": 1474620	"P": 1007.0	"F": 2}
{"v": 1	"t": 1474641	"P": 1004.75	"F": 2}
{"v": 1	"t": 1474661	"P": 1001.0	"F": 2}
{"v": 1	"t": 1474681	"P": 1004.5	"F": 2}
{"v": 1	"t": 1474702	"P": 1002.25	"F": 2}
{"v": 1	"t": 1474722	"P": 1003.5	"F": 2}
{"v": 1	"t": 1474743	"P": 1006.5	"F": 2}
{"v": 1	"t": 1474763	"P": 1000.75	"F": 2}
{"v": 1	"t": 1474784	"P": 1004.75	"F": 2}
{"v": 1	"t": 1474804	"P": 1003.5	"F": 2}
{"v": 1	"t": 1474825	"P": 1001.0	"F": 2}
{"v": 1	"t": 1474845	"P": 1005.5	"F": 2}
{"v": 1	"t": 1474866	"P": 1003.75	"F": 2	"C": 45.215	"D": 3246	"sn": 54091929832280	"file": "/data/device_log/data0000.out"}
{"v": 1	"t": 1474886	"P": 1000.25	"F": 2}
{"v": 1	"t": 1474906	"P": 1006.0	"F": 2}
{"v": 1	"t": 1474927	"P": 1005.0	"F": 2}
{"v": 1	"t": 1474947	"P": 1002.5	"F": 2}
{"v": 1	"t": 1474967	"P": 1000.0	"F": 2}
{"v": 1	"t": 1474987	"P": 1005.5	"F": 2}
{"v": 1	"t": 1475008	"P": 1006.75	"F": 2}
{"v": 1	"t": 1475028	"P": 1004.0	"F": 2}
{"v": 1	"t": 1475048	"P": 999.75	"F": 2}
{"v": 1	"t": 1475069	"P": 1003.25	"F": 2}
{"v": 1	"t": 1475089	"P": 1007.25	"F": 2}
{"v": 1	"t": 1475109	"P": 1003.0	"F": 2}
{"v": 1	"t": 1475129	"P": 1001.5	"F": 2}
{"v": 1	"t": 1475150	"P": 1003.0	"F": 2}
{"v": 1	"t": 1475170	"P": 1007.75	"F": 2}
{"v": 1	"t": 1475190	"P": 1004.75	"F": 2}
{"v": 1	"t": 1475211	"P": 1002.0	"F": 2}
{"v": 1	"t": 1475231	"P": 1003.0	"F": 2}
{"v": 1	"t": 1475251	"P": 1005.75	"F": 2}
{"v": 1	"t": 1475272	"P": 1005.0	"F": 2}
{"v": 1	"t": 1475292	"P": 1002.5	"F": 2}
{"v": 1	"t": 1475312	"P": 1002.5	"F": 2}
{"v": 1	"t": 1475333	"P": 1007.25	"F": 2}
{"v": 1	"t": 1475353	"P": 1005.25	"F": 2}
{"v": 1	"t": 1475373	"P": 1001.75	"F": 2}
{"v": 1	"t": 1475394	"P": 1004.25	"F": 2}
{"v": 1	"t": 1475414	"P": 1004.5	"F": 2}
{"v": 1	"t": 1475435	"P": 1000.5	"F": 2}
{"v": 1	"t": 1475455	"P": 1005.0	"F": 2}
{"v": 1	"t": 1475475	"P": 1002.5	"F": 2}
{"v": 1	"t": 1475496	"P": 1001.75	"F": 2}
{"v": 1	"t": 1475516	"P": 1001.75	"F": 2}
{"v": 1	"t": 1475536	"P": 1006.25	"F": 2}
{"v": 1	"t": 1475557	"P": 1006.25	"F": 2}
{"v": 1	"t": 1475577	"P": 1003.75	"F": 1}
{"v": 1	"t": 1475597	"P": 998.75	"F": 1}
{"v": 1	"t": 1475617	"P": 1004.25	"F": 2}
{"v": 1	"t": 1475638	"P": 1007.0	"F": 2}
{"v": 1	"t": 1475658	"P": 1002.75	"F": 2}
{"v": 1	"t": 1475678	"P": 1000.75	"F": 2}
{"v": 1	"t": 1475699	"P": 1002.75	"F": 1}
{"v": 1	"t": 1475719	"P": 1006.0	"F": 1}
{"v": 1	"t": 1475739	"P": 1004.25	"F": 1}
{"v": 1	"t": 1475760	"P": 1001.25	"F": 1}
{"v": 1	"t": 1475780	"P": 1003.25	"F": 1}
{"v": 1	"t": 1475800	"P": 1007.25	"F": 1}
{"v": 1	"t": 1475820	"P": 1005.0	"F": 1}
{"v": 1	"t": 1475841	"P": 1001.5	"F": 1}
{"v": 1	"t": 1475861	"P": 1002.25	"F": 1}
{"v": 1	"t": 1475881	"P": 1008.0	"F": 1	"C": 45.145	"D": 3246	"sn": 54091929832280	"file": "/data/device_log/data0000.out"}
{"v": 1	"t": 1475902	"P": 1003.0	"F": 2}
{"v": 1	"t": 1475922	"P": 1001.5	"F": 1}
{"v": 1	"t": 1475942	"P": 1002.25	"F": 1}
{"v": 1	"t": 1475963	"P": 1005.75	"F": 1}
{"v": 1	"t": 1475983	"P": 1000.25	"F": 1}
{"v": 1	"t": 1476004	"P": 1003.75	"F": 1}
{"v": 1	"t": 1476024	"P": 1005.25	"F": 1}
{"v": 1	"t": 1476044	"P": 1003.0	"F": 1}
{"v": 1	"t": 1476065	"P": 1000.0	"F": 1}
{"v": 1	"t": 1476085	"P": 1002.5	"F": 1}
{"v": 1	"t": 1476105	"P": 1006.5	"F": 1}
{"v": 1	"t": 1476125	"P": 1004.75	"F": 1}
{"v": 1	"t": 1476146	"P": 1001.25	"F": 1}
{"v": 1	"t": 1476166	"P": 1002.25	"F": 1}
{"v": 1	"t": 1476186	"P": 1005.75	"F": 1}
{"v": 1	"t": 1476207	"P": 1005.0	"F": 1}
{"v": 1	"t": 1476227	"P": 1002.5	"F": 1}
{"v": 1	"t": 1476247	"P": 1000.75	"F": 1}
{"v": 1	"t": 1476267	"P": 1005.5	"F": 1}
{"v": 1	"t": 1476288	"P": 1005.5	"F": 1}
{"v": 1	"t": 1476308	"P": 1001.5	"F": 1}
{"v": 1	"t": 1476328	"P": 999.5	"F": 1}
{"v": 1	"t": 1476349	"P": 1004.0	"F": 1}
{"v": 1	"t": 1476369	"P": 1006.0	"F": 1}
{"v": 1	"t": 1476389	"P": 1003.5	"F": 1}
{"v": 1	"t": 1476410	"P": 1000.5	"F": 2}
{"v": 1	"t": 1476430	"P": 1005.75	"F": 2}
{"v": 1	"t": 1476450	"P": 1006.25	"F": 2}
{"v": 1	"t": 1476471	"P": 1003.5	"F": 1}
{"v": 1	"t": 1476491	"P": 998.0	"F": 2}
{"v": 1	"t": 1476511	"P": 1005.25	"F": 2}
{"v": 1	"t": 1476532	"P": 1004.5	"F": 2}
{"v": 1	"t": 1476552	"P": 1001.5	"F": 2}
{"v": 1	"t": 1476573	"P": 1006.5	"F": 2}
{"v": 1	"t": 1476593	"P": 1005.5	"F": 2}
{"v": 1	"t": 1476613	"P": 1001.25	"F": 2}
{"v": 1	"t": 1476633	"P": 1001.75	"F": 2}
{"v": 1	"t": 1476654	"P": 1004.75	"F": 2}
{"v": 1	"t": 1476674	"P": 1005.0	"F": 2}
{"v": 1	"t": 1476694	"P": 1002.75	"F": 2}
{"v": 1	"t": 1476715	"P": 1000.0	"F": 2}
{"v": 1	"t": 1476735	"P": 1003.25	"F": 2}
{"v": 1	"t": 1476755	"P": 1007.5	"F": 2}
{"v": 1	"t": 1476775	"P": 1004.0	"F": 2}
{"v": 1	"t": 1476796	"P": 1000.75	"F": 2}
{"v": 1	"t": 1476816	"P": 1001.75	"F": 2}
{"v": 1	"t": 1476836	"P": 1006.25	"F": 2}
{"v": 1	"t": 1476857	"P": 1004.25	"F": 2}
{"v": 1	"t": 1476877	"P": 1001.25	"F": 2}
{"v": 1	"t": 1476897	"P": 1002.25	"F": 1	"C": 45.205	"D": 3245	"sn": 54091929832280	"file": "/data/device_log/data0000.out"}
{"v": 1	"t": 1476918	"P": 1008.5	"F": 1}
{"v": 1	"t": 1476938	"P": 1004.5	"F": 1}
{"v": 1	"t": 1476958	"P": 1001.5	"F": 1}
{"v": 1	"t": 1476978	"P": 1002.25	"F": 2}
{"v": 1	"t": 1476999	"P": 1005.5	"F": 1}
{"v": 1	"t": 1477019	"P": 1004.0	"F": 1}
{"v": 1	"t": 1477039	"P": 1002.25	"F": 1}
{"v": 1	"t": 1477060	"P": 1002.75	"F": 1}
{"v": 1	"t": 1477080	"P": 1005.75	"F": 1}
{"v": 1	"t": 1477101	"P": 1001.25	"F": 1}
{"v": 1	"t": 1477121	"P": 1001.75	"F": 1}
{"v": 1	"t": 1477141	"P": 1005.75	"F": 1}
{"v": 1	"t": 1477162	"P": 1003.75	"F": 1}
{"v": 1	"t": 1477182	"P": 1001.5	"F": 1}
{"v": 1	"t": 1477202	"P": 1001.5	"F": 1}
{"v": 1	"t": 1477223	"P": 1007.5	"F": 1}
{"v": 1	"t": 1477243	"P": 1006.0	"F": 1}
{"v": 1	"t": 1477263	"P": 1000.25	"F": 2}
{"v": 1	"t": 1477283	"P": 1001.0	"F": 2}
{"v": 1	"t": 1477304	"P": 1005.25	"F": 1}
{"v": 1	"t": 1477324	"P": 1006.25	"F": 2}
{"v": 1	"t": 1477344	"P": 1003.5	"F": 1}
{"v": 1	"t": 1477365	"P": 1001.0	"F": 1}
{"v": 1	"t": 1477385	"P": 1008.75	"F": 1}
{"v": 1	"t": 1477405	"P": 1005.25	"F": 2}
{"v": 1	"t": 1477426	"P": 1001.0	"F": 1}
{"v": 1	"t": 1477446	"P": 1001.5	"F": 2}
{"v": 1	"t": 1477466	"P": 1005.0	"F": 1}
{"v": 1	"t": 1477487	"P": 1004.5	"F": 1}
{"v": 1	"t": 1477507	"P": 1004.75	"F": 2}
{"v": 1	"t": 1477527	"P": 1001.0	"F": 1}
{"v": 1	"t": 1477548	"P": 1006.0	"F": 1}
{"v": 1	"t": 1477568	"P": 1005.75	"F": 1}
{"v": 1	"t": 1477588	"P": 1002.5	"F": 1}
{"v": 1	"t": 1477608	"P": 999.75	"F": 2}
{"v": 1	"t": 1477629	"P": 1004.75	"F": 2}
{"v": 1	"t": 1477649	"P": 1003.5	"F": 1}
{"v": 1	"t": 1477670	"P": 1000.5	"F": 1}
{"v": 1	"t": 1477690	"P": 1007.75	"F": 1}
{"v": 1	"t": 1477710	"P": 1003.5	"F": 2}
{"v": 1	"t": 1477731	"P": 1001.75	"F": 1}
{"v": 1	"t": 1477751	"P": 1002.0	"F": 2}
{"v": 1	"t": 1477771	"P": 1005.5	"F": 2}
{"v": 1	"t": 1477792	"P": 1004.25	"F": 1}
{"v": 1	"t": 1477812	"P": 1002.75	"F": 2}
{"v": 1	"t": 1477832	"P": 1001.75	"F": 1}
{"v": 1	"t": 1477852	"P": 1006.0	"F": 2}
{"v": 1	"t": 1477873	"P": 1003.0	"F": 1}
{"v": 1	"t": 1477893	"P": 1002.0	"F": 1}
{"v": 1	"t": 1477913	"P": 1000.0	"F": 1	"C": 45.175	"D": 3245	"sn": 54091929832280	"file": "/data/device_log/data0000.out"}
{"v": 1	"t": 1477934	"P": 1005.25	"F": 1}
{"v": 1	"t": 1477954	"P": 1007.5	"F": 1}
{"v": 1	"t": 1477974	"P": 1003.25	"F": 2}
{"v": 1	"t": 1477995	"P": 999.5	"F": 2}
{"v": 1	"t": 1478015	"P": 1003.0	"F": 2}
{"v": 1	"t": 1478035	"P": 1006.5	"F": 2}
{"v": 1	"t": 1478055	"P": 1004.25	"F": 2}
{"v": 1	"t": 1478076	"P": 1000.25	"F": 1}
{"v": 1	"t": 1478096	"P": 1002.75	"F": 1}
{"v": 1	"t": 1478116	"P": 1006.5	"F": 1}
{"v": 1	"t": 1478137	"P": 1005.0	"F": 2}
{"v": 1	"t": 1478157	"P": 1001.25	"F": 1}
{"v": 1	"t": 1478177	"P": 1000.25	"F": 1}
{"v": 1	"t": 1478198	"P": 1004.75	"F": 1}
{"v": 1	"t": 1478218	"P": 1003.75	"F": 1}
{"v": 1	"t": 1478239	"P": 1001.25	"F": 1}
{"v": 1	"t": 1478259	"P": 1005.0	"F": 2}
{"v": 1	"t": 1478280	"P": 1002.0	"F": 2}
{"v": 1	"t": 1478300	"P": 1004.75	"F": 1}
{"v": 1	"t": 1478321	"P": 1003.0	"F": 2}
{"v": 1	"t": 1478341	"P": 1001.25	"F": 2}
{"v": 1	"t": 1478361	"P": 1008.25	"F": 2}
{"v": 1	"t": 1478382	"P": 1006.5	"F": 2}
{"v": 1	"t": 1478402	"P": 1001.5	"F": 2}
{"v": 1	"t": 1478422	"P": 1001.25	"F": 2}
{"v": 1	"t": 1478442	"P": 1007.0	"F": 2}
{"v": 1	"t": 1478463	"P": 1005.25	"F": 2}
{"v": 1	"t": 1478483	"P": 1001.5	"F": 2}
{"v": 1	"t": 1478503	"P": 1000.25	"F": 2}
{"v": 1	"t": 1478524	"P": 1003.0	"F": 1}
{"v": 1	"t": 1478544	"P": 1005.5	"F": 1}
{"v": 1	"t": 1478564	"P": 1003.25	"F": 2}
{"v": 1	"t": 1478585	"P": 1001.0	"F": 2}
{"v": 1	"t": 1478605	"P": 1003.5	"F": 1}
{"v": 1	"t": 1478625	"P": 1006.5	"F": 1}
{"v": 1	"t": 1478645	"P": 1002.25	"F": 1}
{"v": 1	"t": 1478666	"P": 1001.25	"F": 1}
{"v": 1	"t": 1478686	"P": 1001.25	"F": 1}
{"v": 1	"t": 1478706	"P": 1006.25	"F": 1}
{"v": 1	"t": 1478727	"P": 1003.25	"F": 2}
{"v": 1	"t": 1478747	"P": 1001.25	"F": 1}
{"v": 1	"t": 1478767	"P": 999.75	"F": 2}
{"v": 1	"t": 1478788	"P": 1005.25	"F": 2}
{"v": 1	"t": 1478808	"P": 1005.25	"F": 2}
{"v": 1	"t": 1478828	"P": 1002.25	"F": 2}
{"v": 1	"t": 1478849	"P": 1001.0	"F": 1}
{"v": 1	"t": 1478869	"P": 1004.75	"F": 2}
{"v": 1	"t": 1478889	"P": 1002.25	"F": 2}
{"v": 1	"t": 1478910	"P": 1002.5	"F": 2}
{"v": 1	"t": 1478930	"P": 1007.5	"F": 2	"C": 45.19	"D": 3245	"sn": 54091929832280	"file": "/data/device_log/data0000.out"}
{"v": 1	"t": 1478950	"P": 1003.75	"F": 1}
{"v": 1	"t": 1478971	"P": 1003.0	"F": 2}
{"v": 1	"t": 1478991	"P": 1000.25	"F": 2}
{"v": 1	"t": 1479011	"P": 1007.0	"F": 2}
{"v": 1	"t": 1479032	"P": 1005.0	"F": 2}
{"v": 1	"t": 1479052	"P": 1002.25	"F": 2}
{"v": 1	"t": 1479072	"P": 1000.0	"F": 2}
{"v": 1	"t": 1479093	"P": 1005.25	"F": 2}
{"v": 1	"t": 1479113	"P": 1006.5	"F": 2}
{"v": 1	"t": 1479133	"P": 1002.5	"F": 2}
{"v": 1	"t": 1479153	"P": 1002.25	"F": 2}
{"v": 1	"t": 1479174	"P": 1005.75	"F": 2}
{"v": 1	"t": 1479194	"P": 1006.75	"F": 2}
{"v": 1	"t": 1479214	"P": 1004.5	"F": 2}
{"v": 1	"t": 1479235	"P": 1001.5	"F": 2}
{"v": 1	"t": 1479255	"P": 1004.25	"F": 2}
{"v": 1	"t": 1479275	"P": 1007.0	"F": 2}
{"v": 1	"t": 1479295	"P": 1003.25	"F": 2}
{"v": 1	"t": 1479316	"P": 999.75	"F": 2}
{"v": 1	"t": 1479336	"P": 1004.0	"F": 2}
{"v": 1	"t": 1479356	"P": 1007.25	"F": 2}
{"v": 1	"t": 1479377	"P": 1003.5	"F": 2}
{"v": 1	"t": 1479397	"P": 1000.75	"F": 2}
{"v": 1	"t": 1479418	"P": 1004.0	"F": 2}
{"v": 1	"t": 1479438	"P": 1001.5	"F": 2}
{"v": 1	"t": 1479458	"P": 1001.5	"F": 2}
{"v": 1	"t": 1479479	"P": 1003.75	"F": 2}
{"v": 1	"t": 1479499	"P": 1006.5	"F": 2}
{"v": 1	"t": 1479519	"P": 1002.25	"F": 2}
{"v": 1	"t": 1479539	"P": 999.5	"F": 2}
{"v": 1	"t": 1479560	"P": 1003.5	"F": 2}
{"v": 1	"t": 1479580	"P": 1006.25	"F": 1}
{"v": 1	"t": 1479600	"P": 1004.5	"F": 1}
{"v": 1	"t": 1479621	"P": 1001.25	"F": 1}
{"v": 1	"t": 1479641	"P": 1001.25	"F": 1}
{"v": 1	"t": 1479661	"P": 1006.5	"F": 1}
{"v": 1	"t": 1479682	"P": 1004.25	"F": 1}
{"v": 1	"t": 1479702	"P": 1002.0	"F": 1}
{"v": 1	"t": 1479722	"P": 999.75	"F": 1}
{"v": 1	"t": 1479742	"P": 1004.75	"F": 1}
{"v": 1	"t": 1479763	"P": 1007.5	"F": 1}
{"v": 1	"t": 1479783	"P": 1002.25	"F": 0}
{"v": 1	"t": 1479803	"P": 1000.25	"F": 1}
{"v": 1	"t": 1479824	"P": 1004.25	"F": 1}
{"v": 1	"t": 1479844	"P": 1005.5	"F": 1}
{"v": 1	"t": 1479864	"P": 1002.25	"F": 1}
{"v": 1	"t": 1479885	"P": 1000.5	"F": 1}
{"v": 1	"t": 1479905	"P": 1004.25	"F": 1}
{"v": 1	"t": 1479925	"P": 1006.25	"F": 1}
{"v": 1	"t": 1479946	"P": 1002.25	"F": 1	"C": 45.2	"D": 3245	"sn": 54091929832280	"file": "/data/device_log/data0000.out"}
{"v": 1	"t": 1479966	"P": 1001.5	"F": 1}
{"v": 1	"t": 1479987	"P": 1004.5	"F": 1}
{"v": 1	"t": 1480007	"P": 1001.5	"F": 1}
{"v": 1	"t": 1480027	"P": 1000.0	"F": 1}
{"v": 1	"t": 1480048	"P": 1007.75	"F": 1}
{"v": 1	"t": 1480068	"P": 1005.0	"F": 0}
{"v": 1	"t": 1480088	"P": 1002.5	"F": 0}
{"v": 1	"t": 1480108	"P": 1002.0	"F": 0}
{"v": 1	"t": 1480129	"P": 1003.0	"F": -1}
{"v": 1	"t": 1480149	"P": 1005.0	"F": -1}
{"v": 1	"t": 1480169	"P": 1000.75	"F": -1}
{"v": 1	"t": 1480190	"P": 998.75	"F": -2}
{"v": 1	"t": 1480210	"P": 1003.5	"F": -1}
{"v": 1	"t": 1480230	"P": 1007.5	"F": -1}
{"v": 1	"t": 1480250	"P": 1003.75	"F": -1}
{"v": 1	"t": 1480271	"P": 1001.5	"F": -1}
{"v": 1	"t": 1480291	"P": 1001.25	"F": 0}
{"v": 1	"t": 1480311	"P": 1007.75	"F": 0}
{"v": 1	"t": 1480332	"P": 1003.0	"F": 0}
{"v": 1	"t": 1480352	"P": 1000.25	"F": 1}
{"v": 1	"t": 1480372	"P": 1002.75	"F": 1}
{"v": 1	"t": 1480393	"P": 1008.5	"F": 1}
{"v": 1	"t": 1480413	"P": 1003.25	"F": 1}
{"v": 1	"t": 1480433	"P": 999.75	"F": 2}
{"v": 1	"t": 1480454	"P": 1000.25	"F": 2}
{"v": 1	"t": 1480474	"P": 1007.25	"F": 2}
{"v": 1	"t": 1480494	"P": 1003.75	"F": 2}
{"v": 1	"t": 1480515	"P": 1000.25	"F": 2}
{"v": 1	"t": 1480535	"P": 1005.0	"F": 2}
{"v": 1	"t": 1480555	"P": 1004.25	"F": 2}
{"v": 1	"t": 1480576	"P": 1000.5	"F": 2}
{"v": 1	"t": 1480596	"P": 1003.75	"F": 2}
{"v": 1	"t": 1480616	"P": 1004.75	"F": 2}
{"v": 1	"t": 1480637	"P": 1003.0	"F": 2}
{"v": 1	"t": 1480657	"P": 1000.5	"F": 2}
{"v": 1	"t": 1480677	"P": 1004.0	"F": 2}
{"v": 1	"t": 1480698	"P": 1005.75	"F": 2}
{"v": 1	"t": 1480718	"P": 1004.0	"F": 2}
{"v": 1	"t": 1480738	"P": 1001.25	"F": 2}
{"v": 1	"t": 1480758	"P": 1000.75	"F": 2}
{"v": 1	"t": 1480779	"P": 1007.0	"F": 2}
{"v": 1	"t": 1480799	"P": 1004.5	"F": 2}
{"v": 1	"t": 1480819	"P": 1000.75	"F": 2}
{"v": 1	"t": 1480840	"P": 1000.25	"F": 2}
{"v": 1	"t": 1480860	"P": 1006.25	"F": 2}
{"v": 1	"t": 1480880	"P": 1004.75	"F": 2}
{"v": 1	"t": 1480901	"P": 1002.5	"F": 2}
{"v": 1	"t": 1480921	"P": 1000.5	"F": 2}
{"v": 1	"t": 1480941	"P": 1004.25	"F": 2}
{"v": 1	"t": 1480962	"P": 1005.5	"F": 2	"C": 45.195	"D": 3245	"sn": 54091929832280	"file": "/data/device_log/data0000.out"}
{"v": 1	"t": 1480982	"P": 1003.5	"F": 2}
{"v": 1	"t": 1481002	"P": 998.0	"F": 2}
{"v": 1	"t": 1481022	"P": 1003.0	"F": 2}
{"v": 1	"t": 1481043	"P": 1007.0	"F": 2}
{"v": 1	"t": 1481063	"P": 1002.25	"F": 2}
{"v": 1	"t": 1481084	"P": 1001.75	"F": 2}
{"v": 1	"t": 1481104	"P": 1004.25	"F": 2}
{"v": 1	"t": 1481124	"P": 1001.0	"F": 2}
{"v": 1	"t": 1481145	"P": 1002.0	"F": 2}
{"v": 1	"t": 1481165	"P": 1007.75	"F": 2}
{"v": 1	"t": 1481185	"P": 1004.0	"F": 2}
{"v": 1	"t": 1481206	"P": 1002.0	"F": 2}
{"v": 1	"t": 1481226	"P": 1000.5	"F": 2}
{"v": 1	"t": 1481246	"P": 1004.5	"F": 2}
{"v": 1	"t": 1481266	"P": 1006.0	"F": 2}
{"v": 1	"t": 1481287	"P": 1003.0	"F": 2}
{"v": 1	"t": 1481307	"P": 1001.5	"F": 2}
{"v": 1	"t": 1481327	"P": 1004.75	"F": 2}
{"v": 1	"t": 1481348	"P": 1004.25	"F": 1}
{"v": 1	"t": 1481368	"P": 1004.5	"F": 1}
{"v": 1	"t": 1481388	"P": 1002.0	"F": 1}
{"v": 1	"t": 1481409	"P": 1002.75	"F": 2}
{"v": 1	"t": 1481429	"P": 1005.75	"F": 1}
{"v": 1	"t": 1481449	"P": 1004.5	"F": 1}
{"v": 1	"t": 1481469	"P": 1002.25	"F": 1}
{"v": 1	"t": 1481490	"P": 1001.25	"F": 1}
{"v": 1	"t": 1481510	"P": 1005.75	"F": 1}
{"v": 1	"t": 1481530	"P": 1003.5	"F": 1}
{"v": 1	"t": 1481551	"P": 1000.75	"F": 1}
{"v": 1	"t": 1481571	"P": 1001.75	"F": 1}
{"v": 1	"t": 1481591	"P": 1006.0	"F": 1}
{"v": 1	"t": 1481612	"P": 1005.25	"F": 2}
{"v": 1	"t": 1481632	"P": 1001.25	"F": 1}
{"v": 1	"t": 1481653	"P": 1003.5	"F": 1}
{"v": 1	"t": 1481673	"P": 1003.0	"F": 2}
{"v": 1	"t": 1481694	"P": 1000.25	"F": 2}
{"v": 1	"t": 1481714	"P": 1006.0	"F": 2}
{"v": 1	"t": 1481735	"P": 1001.75	"F": 2}
{"v": 1	"t": 1481755	"P": 1003.25	"F": 1}
{"v": 1	"t": 1481775	"P": 1004.0	"F": 1}
{"v": 1	"t": 1481796	"P": 1000.75	"F": 1}
{"v": 1	"t": 1481816	"P": 1005.0	"F": 1}
{"v": 1	"t": 1481837	"P": 1003.75	"F": 1}
{"v": 1	"t": 1481857	"P": 1000.0	"F": 1}
{"v": 1	"t": 1481877	"P": 1001.25	"F": 1}
{"v": 1	"t": 1481898	"P": 1005.5	"F": 1}
{"v": 1	"t": 1481918	"P": 1003.5	"F": 1}
{"v": 1	"t": 1481938	"P": 1000.25	"F": 1}
{"v": 1	"t": 1481959	"P": 1000.5	"F": 1}
{"v": 1	"t": 1481979	"P": 1004.25	"F": 1	"C": 45.205	"D": 3245	"sn": 54091929832280	"file": "/data/device_log/data0000.out"}
{"v": 1	"t": 1481999	"P": 1006.5	"F": 1}
{"v": 1	"t": 1482019	"P": 1001.25	"F": 1}
{"v": 1	"t": 1482040	"P": 1000.0	"F": 1}
{"v": 1	"t": 1482060	"P": 1005.75	"F": 1}
{"v": 1	"t": 1482080	"P": 1004.25	"F": 1}
{"v": 1	"t": 1482101	"P": 1002.5	"F": 0}
{"v": 1	"t": 1482121	"P": 999.5	"F": 0}
{"v": 1	"t": 1482141	"P": 1003.75	"F": 1}
{"v": 1	"t": 1482161	"P": 1006.25	"F": 1}
{"v": 1	"t": 1482182	"P": 1003.0	"F": 1}
{"v": 1	"t": 1482202	"P": 998.75	"F": 0}
{"v": 1	"t": 1482222	"P": 1001.75	"F": 0}
{"v": 1	"t": 1482243	"P": 1004.75	"F": 0}
{"v": 1	"t": 1482263	"P": 1003.25	"F": 0}
{"v": 1	"t": 1482283	"P": 999.25	"F": 0}
{"v": 1	"t": 1482304	"P": 1000.75	"F": 0}
{"v": 1	"t": 1482324	"P": 1007.25	"F": 0}
{"v": 1	"t": 1482344	"P": 1002.25	"F": 1}
{"v": 1	"t": 1482365	"P": 1000.75	"F": 0}
{"v": 1	"t": 1482385	"P": 1005.25	"F": 0}
{"v": 1	"t": 1482406	"P": 1002.75	"F": 1}
{"v": 1	"t": 1482426	"P": 999.75	"F": 1}
{"v": 1	"t": 1482446	"P": 1005.5	"F": 1}
{"v": 1	"t": 1482466	"P": 1005.0	"F": 1}
{"v": 1	"t": 1482487	"P": 1002.0	"F": 1}
{"v": 1	"t": 1482507	"P": 999.75	"F": 1}
{"v": 1	"t": 1482527	"P": 1002.0	"F": 1}
{"v": 1	"t": 1482548	"P": 1006.75	"F": 1}
{"v": 1	"t": 1482568	"P": 1004.0	"F": 1}
{"v": 1	"t": 1482588	"P": 1001.75	"F": 1}
{"v": 1	"t": 1482609	"P": 1001.25	"F": -1}
{"v": 1	"t": 1482629	"P": 1003.5	"F": -2}
{"v": 1	"t": 1482649	"P": 1005.0	"F": -3}
{"v": 1	"t": 1482669	"P": 1000.5	"F": -2}
{"v": 1	"t": 1482690	"P": 1000.5	"F": -5}
{"v": 1	"t": 1482710	"P": 1005.75	"F": -6}
{"v": 1	"t": 1482730	"P": 1005.25	"F": -5}
{"v": 1	"t": 1482751	"P": 1001.0	"F": -4}
{"v": 1	"t": 1482771	"P": 1000.75	"F": -2}
{"v": 1	"t": 1482791	"P": 1005.5	"F": -1}
{"v": 1	"t": 1482811	"P": 1005.5	"F": -1}
{"v": 1	"t": 1482832	"P": 1002.25	"F": -1}
{"v": 1	"t": 1482852	"P": 1001.75	"F": -1}
{"v": 1	"t": 1482872	"P": 1004.25	"F": -1}
{"v": 1	"t": 1482893	"P": 1006.0	"F": 0}
{"v": 1	"t": 1482913	"P": 1002.25	"F": 0}
{"v": 1	"t": 1482934	"P": 1003.5	"F": 0}
{"v": 1	"t": 1482954	"P": 1004.75	"F": 0}
{"v": 1	"t": 1482975	"P": 1002.75	"F": 0}
{"v": 1	"t": 1482995	"P": 1002.25	"F": 0	"C": 45.225	"D": 3245	"sn": 54091929832280	"file": "/data/device_log/data0000.out"}
{"v": 1	"t": 1483015	"P": 1007.25	"F": 0}
{"v": 1	"t": 1483035	"P": 1003.25	"F": 0}
{"v": 1	"t": 1483056	"P": 1002.0	"F": 0}
{"v": 1	"t": 1483076	"P": 1001.75	"F": 0}
{"v": 1	"t": 1483096	"P": 1006.5	"F": 0}
{"v": 1	"t": 1483117	"P": 1005.25	"F": 0}
{"v": 1	"t": 1483137	"P": 1003.75	"F": 1}
{"v": 1	"t": 1483157	"P": 1000.75	"F": 1}
{"v": 1	"t": 1483177	"P": 1006.75	"F": 1}
{"v": 1	"t": 1483198	"P": 1006.25	"F": 1}
{"v": 1	"t": 1483218	"P": 1000.5	"F": 1}
{"v": 1	"t": 1483238	"P": 998.75	"F": 1}
{"v": 1	"t": 1483259	"P": 1004.0	"F": 1}
{"v": 1	"t": 1483279	"P": 1005.5	"F": 1}
{"v": 1	"t": 1483299	"P": 1003.0	"F": 1}
{"v": 1	"t": 1483320	"P": 1001.25	"F": 1}
{"v": 1	"t": 1483340	"P": 1003.75	"F": 1}
{"v": 1	"t": 1483360	"P": 1002.75	"F": 1}
{"v": 1	"t": 1483381	"P": 1003.75	"F": 1}
{"v": 1	"t": 1483401	"P": 1000.0	"F": 1}
{"v": 1	"t": 1483421	"P": 1005.25	"F": 1}
{"v": 1	"t": 1483441	"P": 1004.75	"F": 1}
{"v": 1	"t": 1483462	"P": 1000.75	"F": 1}
{"v": 1	"t": 1483482	"P": 1002.75	"F": 1}
{"v": 1	"t": 1483503	"P": 1003.25	"F": 1}
{"v": 1	"t": 1483523	"P": 1000.5	"F": 1}
{"v": 1	"t": 1483544	"P": 1002.5	"F": 1}
{"v": 1	"t": 1483564	"P": 1006.5	"F": 1}
{"v": 1	"t": 1483584	"P": 1004.5	"F": 1}
{"v": 1	"t": 1483604	"P": 1001.25	"F": 1}
{"v": 1	"t": 1483625	"P": 1001.0	"F": 1}
{"v": 1	"t": 1483645	"P": 1007.0	"F": 1}
{"v": 1	"t": 1483665	"P": 1004.75	"F": 1}
{"v": 1	"t": 1483686	"P": 1000.75	"F": 1}
{"v": 1	"t": 1483706	"P": 1000.25	"F": 1}
{"v": 1	"t": 1483726	"P": 1005.75	"F": 1}
{"v": 1	"t": 1483746	"P": 1006.0	"F": 1}
{"v": 1	"t": 1483767	"P": 1001.75	"F": 1}
{"v": 1	"t": 1483787	"P": 999.0	"F": 1}
{"v": 1	"t": 1483807	"P": 1001.0	"F": 1}
{"v": 1	"t": 1483828	"P": 1007.0	"F": 1}
{"v": 1	"t": 1483848	"P": 1001.75	"F": 1}
{"v": 1	"t": 1483868	"P": 1000.5	"F": 1}
{"v": 1	"t": 1483889	"P": 1002.75	"F": 1}
{"v": 1	"t": 1483909	"P": 1006.0	"F": 1}
{"v": 1	"t": 1483929	"P": 1005.5	"F": 1}
{"v": 1	"t": 1483949	"P": 1001.75	"F": 1}
{"v": 1	"t": 1483970	"P": 1000.75	"F": 1}
{"v": 1	"t": 1483990	"P": 1006.5	"F": 1}
{"v": 1	"t": 1484010	"P": 1006.0	"F": 1	"C": 45.19	"D": 3245	"sn": 54091929832280	"file": "/data/device_log/data0000.out"}
{"v": 1	"t": 1484031	"P": 1000.5	"F": 1}
{"v": 1	"t": 1484051	"P": 1004.5	"F": 1}
{"v": 1	"t": 1484072	"P": 1002.0	"F": 1}
{"v": 1	"t": 1484092	"P": 1001.75	"F": 1}
{"v": 1	"t": 1484112	"P": 1004.75	"F": 1}
{"v": 1	"t": 1484133	"P": 1005.5	"F": 1}
{"v": 1	"t": 1484153	"P": 1003.75	"F": 1}
{"v": 1	"t": 1484173	"P": 1000.5	"F": 1}
{"v": 1	"t": 1484194	"P": 1001.25	"F": 1}
{"v": 1	"t": 1484214	"P": 1007.25	"F": 1}
{"v": 1	"t": 1484234	"P": 1002.5	"F": 2}
{"v": 1	"t": 1484254	"P": 1001.5	"F": 1}
{"v": 1	"t": 1484275	"P": 1000.75	"F": 1}
{"v": 1	"t": 1484295	"P": 1006.25	"F": 2}
{"v": 1	"t": 1484315	"P": 1006.0	"F": 1}
{"v": 1	"t": 1484336	"P": 999.25	"F": 1}
{"v": 1	"t": 1484356	"P": 1000.5	"F": 1}
{"v": 1	"t": 1484376	"P": 1007.5	"F": 1}
{"v": 1	"t": 1484397	"P": 1006.5	"F": 1}
{"v": 1	"t": 1484417	"P": 1001.0	"F": 1}
{"v": 1	"t": 1484437	"P": 1001.75	"F": 2}
{"v": 1	"t": 1484457	"P": 1005.5	"F": 1}
{"v": 1	"t": 1484478	"P": 1006.75	"F": 1}
{"v": 1	"t": 1484498	"P": 1003.25	"F": 1}
{"v": 1	"t": 1484518	"P": 1000.25	"F": 1}
{"v": 1	"t": 1484539	"P": 1002.75	"F": 1}
{"v": 1	"t": 1484559	"P": 1006.25	"F": 1}
{"v": 1	"t": 1484579	"P": 1004.25	"F": 1}
{"v": 1	"t": 1484600	"P": 1001.0	"F": 1}
{"v": 1	"t": 1484620	"P": 1004.0	"F": 1}
{"v": 1	"t": 1484641	"P": 1002.5	"F": 1}
{"v": 1	"t": 1484661	"P": 1000.5	"F": 1}
{"v": 1	"t": 1484681	"P": 1004.75	"F": 1}
{"v": 1	"t": 1484701	"P": 1007.0	"F": 1}
{"v": 1	"t": 1484722	"P": 1001.5	"F": 1}
{"v": 1	"t": 1484742	"P": 1000.0	"F": 1}
{"v": 1	"t": 1484762	"P": 1002.25	"F": 1}
{"v": 1	"t": 1484783	"P": 1006.5	"F": 1}
{"v": 1	"t": 1484803	"P": 1005.25	"F": 1}
{"v": 1	"t": 1484823	"P": 1001.25	"F": 2}
{"v": 1	"t": 1484844	"P": 1001.75	"F": 2}
{"v": 1	"t": 1484864	"P": 1005.75	"F": 1}
{"v": 1	"t": 1484884	"P": 1006.25	"F": 1}
{"v": 1	"t": 1484904	"P": 1002.25	"F": 1}
{"v": 1	"t": 1484925	"P": 1001.0	"F": 1}
{"v": 1	"t": 1484945	"P": 1006.0	"F": 2}
{"v": 1	"t": 1484965	"P": 1006.0	"F": 1}
{"v": 1	"t": 1484986	"P": 1001.25	"F": 1}
{"v": 1	"t": 1485006	"P": 1000.0	"F": 1}
{"v": 1	"t": 1485026	"P": 1006.5	"F": 1	"C": 45.19	"D": 3245	"sn": 54091929832280	"file": "/data/device_log/data0000.out"}
{"v": 1	"t": 1485046	"P": 1005.25	"F": 2}
{"v": 1	"t": 1485067	"P": 1002.5	"F": 1}
{"v": 1	"t": 1485087	"P": 1000.75	"F": 1}
{"v": 1	"t": 1485107	"P": 1002.75	"F": 1}
{"v": 1	"t": 1485128	"P": 1008.75	"F": 1}
{"v": 1	"t": 1485148	"P": 1004.75	"F": 1}
{"v": 1	"t": 1485169	"P": 1001.75	"F": 1}
{"v": 1	"t": 1485189	"P": 1008.25	"F": 1}
{"v": 1	"t": 1485209	"P": 1003.25	"F": 1}
{"v": 1	"t": 1485230	"P": 1002.0	"F": 1}
{"v": 1	"t": 1485250	"P": 1005.5	"F": 1}
{"v": 1	"t": 1485271	"P": 1002.5	"F": 1}
{"v": 1	"t": 1485291	"P": 1005.25	"F": 1}
{"v": 1	"t": 1485312	"P": 1005.5	"F": 1}
{"v": 1	"t": 1485332	"P": 1003.0	"F": 1}
{"v": 1	"t": 1485353	"P": 1007.75	"F": 1}
{"v": 1	"t": 1485373	"P": 1005.25	"F": 1}
{"v": 1	"t": 1485393	"P": 1000.5	"F": 1}
{"v": 1	"t": 1485414	"P": 1002.25	"F": 1}
{"v": 1	"t": 1485434	"P": 1008.0	"F": 1}
{"v": 1	"t": 1485454	"P": 1004.25	"F": 1}
{"v": 1	"t": 1485474	"P": 1001.5	"F": 2}
{"v": 1	"t": 1485495	"P": 1001.0	"F": 1}
{"v": 1	"t": 1485515	"P": 1004.75	"F": 1}
{"v": 1	"t": 1485535	"P": 1005.25	"F": 1}
{"v": 1	"t": 1485556	"P": 1002.0	"F": 1}
{"v": 1	"t": 1485576	"P": 1001.75	"F": 1}
{"v": 1	"t": 1485596	"P": 1005.0	"F": 1}
{"v": 1	"t": 1485616	"P": 1007.5	"F": 1}
{"v": 1	"t": 1485637	"P": 1003.75	"F": 1}
{"v": 1	"t": 1485657	"P": 1000.0	"F": 1}
{"v": 1	"t": 1485677	"P": 1003.0	"F": 2}
{"v": 1	"t": 1485698	"P": 1007.0	"F": 1}
{"v": 1	"t": 1485718	"P": 1004.0	"F": 1}
{"v": 1	"t": 1485738	"P": 1000.75	"F": 1}
{"v": 1	"t": 1485758	"P": 1001.5	"F": 1}
{"v": 1	"t": 1485779	"P": 1006.75	"F": 1}
{"v": 1	"t": 1485799	"P": 1005.75	"F": 1}
{"v": 1	"t": 1485819	"P": 1000.75	"F": 1}
{"v": 1	"t": 1485840	"P": 1002.0	"F": 1}
{"v": 1	"t": 1485860	"P": 1006.75	"F": 1}
{"v": 1	"t": 1485881	"P": 1002.25	"F": 1}
{"v": 1	"t": 1485901	"P": 1004.0	"F": 1}
{"v": 1	"t": 1485922	"P": 1007.0	"F": 1}
{"v": 1	"t": 1485942	"P": 1002.75	"F": 1}
{"v": 1	"t": 1485962	"P": 1001.75	"F": 1}
{"v": 1	"t": 1485983	"P": 1006.75	"F": 1}
{"v": 1	"t": 1486003	"P": 1005.5	"F": 1}
{"v": 1	"t": 1486023	"P": 1000.25	"F": 1}
{"v": 1	"t": 1486044	"P": 1006.0	"F": 1	"C": 45.21	"D": 3245	"sn": 54091929832280	"file": "/data/device_log/data0000.out"}
{"v": 1	"t": 1486064	"P": 1005.5	"F": 1}
{"v": 1	"t": 1486084	"P": 1000.5	"F": 1}
{"v": 1	"t": 1486105	"P": 1003.0	"F": 1}
{"v": 1	"t": 1486125	"P": 1003.5	"F": 1}
{"v": 1	"t": 1486146	"P": 1004.5	"F": 1}
{"v": 1	"t": 1486166	"P": 1003.75	"F": 1}
{"v": 1	"t": 1486186	"P": 1006.25	"F": 1}
{"v": 1	"t": 1486207	"P": 1003.25	"F": 1}
{"v": 1	"t": 1486227	"P": 1003.0	"F": 1}
{"v": 1	"t": 1486247	"P": 1002.75	"F": 1}
{"v": 1	"t": 1486268	"P": 1005.25	"F": 1}
{"v": 1	"t": 1486288	"P": 1005.0	"F": 1}
{"v": 1	"t": 1486308	"P": 1002.5	"F": 1}
{"v": 1	"t": 1486328	"P": 1001.0	"F": 1}
{"v": 1	"t": 1486349	"P": 1004.75	"F": 1}
{"v": 1	"t": 1486369	"P": 1005.5	"F": 1}
{"v": 1	"t": 1486389	"P": 1002.0	"F": 1}
{"v": 1	"t": 1486410	"P": 1000.0	"F": 1}
{"v": 1	"t": 1486430	"P": 1006.0	"F": 1}
{"v": 1	"t": 1486451	"P": 1003.0	"F": 1}
{"v": 1	"t": 1486471	"P": 1000.0	"F": 2}
{"v": 1	"t": 1486491	"P": 1006.25	"F": 1}
{"v": 1	"t": 1486512	"P": 1003.75	"F": 1}
{"v": 1	"t": 1486532	"P": 1001.5	"F": 1}
{"v": 1	"t": 1486552	"P": 1002.5	"F": 1}
{"v": 1	"t": 1486573	"P": 1006.25	"F": 1}
{"v": 1	"t": 1486593	"P": 1004.75	"F": 0}
{"v": 1	"t": 1486613	"P": 1001.25	"F": 1}
{"v": 1	"t": 1486633	"P": 999.75	"F": 1}
{"v": 1	"t": 1486654	"P": 1004.25	"F": 1}
{"v": 1	"t": 1486674	"P": 1006.75	"F": 0}
{"v": 1	"t": 1486694	"P": 1001.75	"F": 0}
{"v": 1	"t": 1486715	"P": 1001.0	"F": 0}
{"v": 1	"t": 1486735	"P": 1004.25	"F": 0}
{"v": 1	"t": 1486755	"P": 1006.0	"F": 0}
{"v": 1	"t": 1486776	"P": 1002.0	"F": 0}
{"v": 1	"t": 1486796	"P": 1000.75	"F": 0}
{"v": 1	"t": 1486816	"P": 1004.5	"F": -1}
{"v": 1	"t": 1486836	"P": 1007.0	"F": -2}
{"v": 1	"t": 1486857	"P": 1003.25	"F": -3}
{"v": 1	"t": 1486877	"P": 1002.75	"F": -2}
{"v": 1	"t": 1486897	"P": 1003.5	"F": -2}
{"v": 1	"t": 1486918	"P": 1007.75	"F": 3}
{"v": 1	"t": 1486938	"P": 1004.5	"F": 1}
{"v": 1	"t": 1486958	"P": 1000.5	"F": -1}
{"v": 1	"t": 1486979	"P": 1003.5	"F": 2}
{"v": 1	"t": 1486999	"P": 1002.5	"F": 0}
{"v": 1	"t": 1487020	"P": 1001.5	"F": 3}
{"v": 1	"t": 1487040	"P": 1003.25	"F": 5}
{"v": 1	"t": 1487060	"P": 1005.25	"F": 7	"C": 45.225	"D": 3245	"sn": 54091929832280	"file": "/data/device_log/data0000.out"}
{"v": 1	"t": 1487081	"P": 1000.75	"F": 7}
{"v": 1	"t": 1487101	"P": 1001.5	"F": 5}
{"v": 1	"t": 1487121	"P": 1005.75	"F": 4}
{"v": 1	"t": 1487142	"P": 1006.0	"F": 4}
{"v": 1	"t": 1487162	"P": 1002.0	"F": 4}
{"v": 1	"t": 1487182	"P": 1001.25	"F": 4}
{"v": 1	"t": 1487202	"P": 1004.75	"F": 4}
{"v": 1	"t": 1487223	"P": 1005.0	"F": 4}
{"v": 1	"t": 1487243	"P": 1003.75	"F": 4}
{"v": 1	"t": 1487263	"P": 1002.5	"F": 4}
{"v": 1	"t": 1487284	"P": 1003.25	"F": 4}
{"v": 1	"t": 1487304	"P": 1006.25	"F": 4}
{"v": 1	"t": 1487324	"P": 1003.25	"F": 4}
{"v": 1	"t": 1487345	"P": 999.75	"F": 3}
{"v": 1	"t": 1487365	"P": 1006.5	"F": 4}
{"v": 1	"t": 1487385	"P": 1006.25	"F": 1}
{"v": 1	"t": 1487406	"P": 1003.25	"F": 2}
{"v": 1	"t": 1487426	"P": 1000.0	"F": 2}
{"v": 1	"t": 1487446	"P": 1005.0	"F": 1}
{"v": 1	"t": 1487466	"P": 1008.25	"F": 2}
{"v": 1	"t": 1487487	"P": 1003.5	"F": 1}
{"v": 1	"t": 1487507	"P": 1001.75	"F": 1}
{"v": 1	"t": 1487527	"P": 1002.5	"F": 1}
{"v": 1	"t": 1487548	"P": 1008.0	"F": 1}
{"v": 1	"t": 1487568	"P": 1001.75	"F": 0}
{"v": 1	"t": 1487589	"P": 1003.5	"F": 0}
{"v": 1	"t": 1487609	"P": 1007.5	"F": 0}
{"v": 1	"t": 1487629	"P": 1001.0	"F": 0}
{"v": 1	"t": 1487650	"P": 1001.5	"F": 0}
{"v": 1	"t": 1487670	"P": 1006.25	"F": 0}
{"v": 1	"t": 1487690	"P": 1006.25	"F": 0}
{"v": 1	"t": 1487711	"P": 1004.0	"F": -1}
{"v": 1	"t": 1487731	"P": 1000.5	"F": -1}
{"v": 1	"t": 1487751	"P": 1003.0	"F": 0}
{"v": 1	"t": 1487771	"P": 1006.0	"F": 0}
{"v": 1	"t": 1487792	"P": 1003.0	"F": 0}
{"v": 1	"t": 1487812	"P": 999.75	"F": 0}
{"v": 1	"t": 1487832	"P": 1001.0	"F": 0}
{"v": 1	"t": 1487853	"P": 1005.25	"F": 0}
{"v": 1	"t": 1487873	"P": 1004.0	"F": 0}
{"v": 1	"t": 1487893	"P": 1000.25	"F": 0}
{"v": 1	"t": 1487914	"P": 1000.5	"F": 0}
{"v": 1	"t": 1487934	"P": 1006.5	"F": 0}
{"v": 1	"t": 1487954	"P": 1007.5	"F": 0}
{"v": 1	"t": 1487974	"P": 1003.0	"F": 0}
{"v": 1	"t": 1487995	"P": 1001.25	"F": 1}
{"v": 1	"t": 1488015	"P": 1005.5	"F": 1}
{"v": 1	"t": 1488035	"P": 1007.5	"F": 1}
{"v": 1	"t": 1488056	"P": 1002.0	"F": 1}
{"v": 1	"t": 1488076	"P": 999.75	"F": 1	"C": 45.21	"D": 3245	"sn": 54091929832280	"file": "/data/device_log/data0000.out"}
{"v": 1	"t": 1488096	"P": 1005.75	"F": 1}
{"v": 1	"t": 1488117	"P": 1004.75	"F": 1}
{"v": 1	"t": 1488137	"P": 1002.25	"F": 1}
{"v": 1	"t": 1488158	"P": 1006.5	"F": 1}
{"v": 1	"t": 1488178	"P": 1004.25	"F": 1}
{"v": 1	"t": 1488198	"P": 1002.25	"F": 1}
{"v": 1	"t": 1488219	"P": 1004.25	"F": 1}
{"v": 1	"t": 1488239	"P": 1006.5	"F": 2}
{"v": 1	"t": 1488259	"P": 1005.0	"F": 1}
{"v": 1	"t": 1488279	"P": 1001.0	"F": 2}
{"v": 1	"t": 1488300	"P": 1003.25	"F": 1}
{"v": 1	"t": 1488320	"P": 1007.75	"F": 2}
{"v": 1	"t": 1488340	"P": 1002.5	"F": 2}
{"v": 1	"t": 1488361	"P": 1004.75	"F": 2}
{"v": 1	"t": 1488381	"P": 1003.25	"F": 2}
{"v": 1	"t": 1488401	"P": 1007.0	"F": 2}
{"v": 1	"t": 1488422	"P": 1003.25	"F": 2}
{"v": 1	"t": 1488442	"P": 1003.0	"F": 2}
{"v": 1	"t": 1488462	"P": 1003.25	"F": 2}
{"v": 1	"t": 1488482	"P": 1005.5	"F": 2}
{"v": 1	"t": 1488503	"P": 1005.25	"F": 2}
{"v": 1	"t": 1488523	"P": 1002.25	"F": 2}
{"v": 1	"t": 1488543	"P": 1000.75	"F": 2}
{"v": 1	"t": 1488564	"P": 1005.5	"F": 2}
{"v": 1	"t": 1488584	"P": 1006.5	"F": 2}
{"v": 1	"t": 1488604	"P": 1002.5	"F": 2}
{"v": 1	"t": 1488625	"P": 1000.5	"F": 2}
{"v": 1	"t": 1488645	"P": 1004.0	"F": 2}
{"v": 1	"t": 1488665	"P": 1003.0	"F": 2}
{"v": 1	"t": 1488686	"P": 1000.25	"F": 2}
{"v": 1	"t": 1488706	"P": 1004.0	"F": 2}
{"v": 1	"t": 1488727	"P": 1003.0	"F": 2}
{"v": 1	"t": 1488747	"P": 1002.0	"F": 2}
{"v": 1	"t": 1488768	"P": 1005.0	"F": 2}
{"v": 1	"t": 1488788	"P": 1002.0	"F": 2}
{"v": 1	"t": 1488809	"P": 1005.0	"F": 2}
{"v": 1	"t": 1488829	"P": 1003.25	"F": 2}
{"v": 1	"t": 1488850	"P": 1001.0	"F": 2}
{"v": 1	"t": 1488870	"P": 1004.75	"F": 1}
{"v": 1	"t": 1488890	"P": 1005.0	"F": 2}
{"v": 1	"t": 1488911	"P": 1001.0	"F": 2}
{"v": 1	"t": 1488931	"P": 1004.0	"F": 2}
{"v": 1	"t": 1488951	"P": 1006.75	"F": 2}
{"v": 1	"t": 1488972	"P": 1004.5	"F": 2}
{"v": 1	"t": 1488992	"P": 1000.75	"F": 1}
{"v": 1	"t": 1489012	"P": 1001.75	"F": 1}
{"v": 1	"t": 1489033	"P": 1007.0	"F": 2}
{"v": 1	"t": 1489053	"P": 1005.75	"F": 2}
{"v": 1	"t": 1489073	"P": 1000.75	"F": 1}
{"v": 1	"t": 1489093	"P": 1001.5	"F": 1	"C": 45.19	"D": 3245	"sn": 54091929832280	"file": "/data/device_log/data0000.out"}
{"v": 1	"t": 1489114	"P": 1006.0	"F": 2}
{"v": 1	"t": 1489134	"P": 1005.5	"F": 1}
{"v": 1	"t": 1489154	"P": 1003.75	"F": 2}
{"v": 1	"t": 1489175	"P": 1001.5	"F": 1}
{"v": 1	"t": 1489195	"P": 1005.5	"F": 1}
{"v": 1	"t": 1489215	"P": 1006.25	"F": 1}
{"v": 1	"t": 1489236	"P": 1001.0	"F": 1}
{"v": 1	"t": 1489256	"P": 1000.75	"F": 2}
{"v": 1	"t": 1489276	"P": 1003.5	"F": 2}
{"v": 1	"t": 1489296	"P": 1007.0	"F": 2}
{"v": 1	"t": 1489317	"P": 1002.75	"F": 2}
{"v": 1	"t": 1489337	"P": 1001.25	"F": 1}
{"v": 1	"t": 1489357	"P": 1001.75	"F": 1}
{"v": 1	"t": 1489378	"P": 1005.75	"F": 1}
{"v": 1	"t": 1489398	"P": 1002.5	"F": 1}
{"v": 1	"t": 1489419	"P": 1001.0	"F": 1}
{"v": 1	"t": 1489439	"P": 1006.5	"F": 1}
{"v": 1	"t": 1489459	"P": 1005.25	"F": 1}
{"v": 1	"t": 1489480	"P": 1001.5	"F": 1}
{"v": 1	"t": 1489500	"P": 1004.25	"F": 1}
{"v": 1	"t": 1489520	"P": 1007.25	"F": 2}
{"v": 1	"t": 1489540	"P": 1002.25	"F": 2}
{"v": 1	"t": 1489561	"P": 999.0	"F": 1}
{"v": 1	"t": 1489581	"P": 1002.75	"F": 1}
{"v": 1	"t": 1489601	"P": 1006.75	"F": 2}
{"v": 1	"t": 1489622	"P": 1005.25	"F": 2}
{"v": 1	"t": 1489642	"P": 1001.25	"F": 1}
{"v": 1	"t": 1489662	"P": 1001.0	"F": 1}
{"v": 1	"t": 1489683	"P": 1006.25	"F": 2}
{"v": 1	"t": 1489703	"P": 1007.25	"F": 1}
{"v": 1	"t": 1489723	"P": 1000.75	"F": 2}
{"v": 1	"t": 1489743	"P": 1000.5	"F": 1}
{"v": 1	"t": 1489764	"P": 1007.75	"F": 1}
{"v": 1	"t": 1489784	"P": 1004.25	"F": 1}
{"v": 1	"t": 1489804	"P": 1001.5	"F": 2}
{"v": 1	"t": 1489825	"P": 999.0	"F": 1}
{"v": 1	"t": 1489845	"P": 1006.5	"F": 1}
{"v": 1	"t": 1489865	"P": 1007.25	"F": 1}
{"v": 1	"t": 1489886	"P": 1003.75	"F": 1}
{"v": 1	"t": 1489906	"P": 1001.25	"F": 1}
{"v": 1	"t": 1489926	"P": 1003.25	"F": 1}
{"v": 1	"t": 1489946	"P": 1006.25	"F": 1}
{"v": 1	"t": 1489967	"P": 1001.75	"F": 2}
{"v": 1	"t": 1489987	"P": 1004.0	"F": 1}
{"v": 1	"t": 1490008	"P": 1005.5	"F": 1}
{"v": 1	"t": 1490028	"P": 1003.25	"F": 1}
{"v": 1	"t": 1490048	"P": 1000.75	"F": 1}
{"v": 1	"t": 1490069	"P": 1003.75	"F": 1}
{"v": 1	"t": 1490089	"P": 1007.5	"F": 1}
{"v": 1	"t": 1490109	"P": 1003.75	"F": 1	"C": 45.19	"D": 3245	"sn": 54091929832280	"file": "/data/device_log/data0000.out"}
{"v": 1	"t": 1490129	"P": 999.5	"F": 1}
{"v": 1	"t": 1490150	"P": 1003.25	"F": 1}
{"v": 1	"t": 1490170	"P": 1006.5	"F": 1}
{"v": 1	"t": 1490190	"P": 1003.5	"F": 1}
{"v": 1	"t": 1490211	"P": 1002.25	"F": 1}
{"v": 1	"t": 1490231	"P": 1002.75	"F": 2}
{"v": 1	"t": 1490251	"P": 1007.75	"F": 2}
{"v": 1	"t": 1490272	"P": 1006.75	"F": 1}
{"v": 1	"t": 1490292	"P": 1001.75	"F": 1}
{"v": 1	"t": 1490312	"P": 1001.25	"F": 1}
{"v": 1	"t": 1490332	"P": 1005.5	"F": 1}
{"v": 1	"t": 1490353	"P": 1008.0	"F": 1}
{"v": 1	"t": 1490373	"P": 1002.5	"F": 1}
{"v": 1	"t": 1490393	"P": 999.75	"F": 1}
{"v": 1	"t": 1490414	"P": 1005.25	"F": 1}
{"v": 1	"t": 1490434	"P": 1004.75	"F": 1}
{"v": 1	"t": 1490454	"P": 1004.0	"F": 1}
{"v": 1	"t": 1490475	"P": 999.0	"F": 1}
{"v": 1	"t": 1490495	"P": 1004.75	"F": 2}
{"v": 1	"t": 1490516	"P": 1005.0	"F": 1}
{"v": 1	"t": 1490536	"P": 1000.25	"F": 1}
{"v": 1	"t": 1490556	"P": 1006.0	"F": 1}
{"v": 1	"t": 1490577	"P": 1004.75	"F": 1}
{"v": 1	"t": 1490597	"P": 1001.75	"F": 1}
{"v": 1	"t": 1490617	"P": 1002.25	"F": 1}
{"v": 1	"t": 1490638	"P": 1008.0	"F": 0}
{"v": 1	"t": 1490658	"P": 1004.0	"F": 1}
{"v": 1	"t": 1490678	"P": 1004.25	"F": 2}
{"v": 1	"t": 1490698	"P": 999.25	"F": 2}
{"v": 1	"t": 1490719	"P": 1005.0	"F": 2}
{"v": 1	"t": 1490739	"P": 1008.0	"F": 1}
{"v": 1	"t": 1490759	"P": 1003.75	"F": 1}
{"v": 1	"t": 1490780	"P": 1000.5	"F": 1}
{"v": 1	"t": 1490800	"P": 1003.75	"F": 1}
{"v": 1	"t": 1490820	"P": 1005.75	"F": 1}
{"v": 1	"t": 1490841	"P": 1003.5	"F": 2}
{"v": 1	"t": 1490861	"P": 1000.5	"F": 1}
{"v": 1	"t": 1490881	"P": 1002.5	"F": 1}
{"v": 1	"t": 1490901	"P": 1006.25	"F": 1}
{"v": 1	"t": 1490922	"P": 1003.75	"F": 1}
{"v": 1	"t": 1490942	"P": 1002.5	"F": 1}
{"v": 1	"t": 1490962	"P": 1002.5	"F": 2}
{"v": 1	"t": 1490983	"P": 1008.25	"F": 2}
{"v": 1	"t": 1491003	"P": 1005.25	"F": 2}
{"v": 1	"t": 1491023	"P": 1002.25	"F": 1}
{"v": 1	"t": 1491044	"P": 1001.5	"F": 0}
{"v": 1	"t": 1491064	"P": 1005.5	"F": 2}
{"v": 1	"t": 1491084	"P": 1002.25	"F": 2}
{"v": 1	"t": 1491105	"P": 1002.75	"F": 2}
{"v": 1	"t": 1491125	"P": 1006.5	"F": 2	"C": 45.235	"D": 3245	"sn": 54091929832280	"file": "/data/device_log/data0000.out"}
{"v": 1	"t": 1491146	"P": 1003.75	"F": 2}
{"v": 1	"t": 1491166	"P": 1000.75	"F": 1}
{"v": 1	"t": 1491186	"P": 1007.0	"F": 1}
{"v": 1	"t": 1491207	"P": 1005.5	"F": 2}
{"v": 1	"t": 1491227	"P": 1005.25	"F": 1}
{"v": 1	"t": 1491247	"P": 999.75	"F": 1}
{"v": 1	"t": 1491267	"P": 1004.0	"F": 1}
{"v": 1	"t": 1491288	"P": 1007.25	"F": 1}
{"v": 1	"t": 1491308	"P": 1004.25	"F": 2}
{"v": 1	"t": 1491328	"P": 1001.5	"F": 1}
{"v": 1	"t": 1491349	"P": 1002.5	"F": 1}
{"v": 1	"t": 1491369	"P": 1007.0	"F": 1}
{"v": 1	"t": 1491389	"P": 1005.0	"F": 2}
{"v": 1	"t": 1491409	"P": 1000.25	"F": 2}
{"v": 1	"t": 1491430	"P": 1003.25	"F": 1}
{"v": 1	"t": 1491450	"P": 1007.75	"F": 1}
{"v": 1	"t": 1491470	"P": 1007.25	"F": 1}
{"v": 1	"t": 1491491	"P": 1000.5	"F": 2}
{"v": 1	"t": 1491511	"P": 1001.75	"F": 1}
{"v": 1	"t": 1491531	"P": 1006.5	"F": 1}
{"v": 1	"t": 1491552	"P": 1004.5	"F": 1}
{"v": 1	"t": 1491572	"P": 1002.0	"F": 1}
{"v": 1	"t": 1491592	"P": 1002.75	"F": 1}
{"v": 1	"t": 1491612	"P": 1004.75	"F": 1}
{"v": 1	"t": 1491633	"P": 1006.5	"F": 1}
{"v": 1	"t": 1491653	"P": 1002.0	"F": 1}
{"v": 1	"t": 1491674	"P": 1003.0	"F": 1}
{"v": 1	"t": 1491694	"P": 1005.25	"F": 1}
{"v": 1	"t": 1491714	"P": 1002.75	"F": 1}
{"v": 1	"t": 1491735	"P": 1001.25	"F": 1}
{"v": 1	"t": 1491755	"P": 1007.75	"F": 1}
{"v": 1	"t": 1491775	"P": 1002.5	"F": 1}
{"v": 1	"t": 1491796	"P": 1002.0	"F": 1}
{"v": 1	"t": 1491816	"P": 1000.75	"F": 1}
{"v": 1	"t": 1491836	"P": 1005.75	"F": 1}
{"v": 1	"t": 1491857	"P": 1007.0	"F": 1}
{"v": 1	"t": 1491877	"P": 1003.25	"F": 1}
{"v": 1	"t": 1491897	"P": 999.75	"F": 1}
{"v": 1	"t": 1491917	"P": 1003.75	"F": 1}
{"v": 1	"t": 1491938	"P": 1006.25	"F": 1}
{"v": 1	"t": 1491958	"P": 1003.25	"F": 1}
{"v": 1	"t": 1491978	"P": 1001.5	"F": 1}
{"v": 1	"t": 1491999	"P": 1005.0	"F": 1}
{"v": 1	"t": 1492019	"P": 1006.25	"F": 1}
{"v": 1	"t": 1492039	"P": 1004.5	"F": 1}
{"v": 1	"t": 1492059	"P": 1001.0	"F": 1}
{"v": 1	"t": 1492080	"P": 1002.75	"F": 1}
{"v": 1	"t": 1492100	"P": 1006.75	"F": 1}
{"v": 1	"t": 1492120	"P": 1004.25	"F": 1}
{"v": 1	"t": 1492141	"P": 1000.25	"F": 2	"C": 45.185	"D": 3245	"sn": 54091929832280	"file": "/data/device_log/data0000.out"}
{"v": 1	"t": 1492161	"P": 999.75	"F": 1}
{"v": 1	"t": 1492181	"P": 1007.75	"F": 1}
{"v": 1	"t": 1492202	"P": 1004.5	"F": 1}
{"v": 1	"t": 1492222	"P": 1001.75	"F": 1}
{"v": 1	"t": 1492243	"P": 1004.25	"F": 1}
{"v": 1	"t": 1492263	"P": 1003.75	"F": 1}
{"v": 1	"t": 1492283	"P": 1001.5	"F": 1}
{"v": 1	"t": 1492304	"P": 1006.25	"F": 1}
{"v": 1	"t": 1492324	"P": 1002.5	"F": 1}
{"v": 1	"t": 1492345	"P": 1004.0	"F": 1}
{"v": 1	"t": 1492365	"P": 1005.25	"F": 1}
{"v": 1	"t": 1492386	"P": 1000.75	"F": 2}
{"v": 1	"t": 1492406	"P": 1001.0	"F": 2}
{"v": 1	"t": 1492426	"P": 1007.0	"F": 1}
{"v": 1	"t": 1492447	"P": 1004.75	"F": 1}
{"v": 1	"t": 1492467	"P": 1003.0	"F": 1}
{"v": 1	"t": 1492487	"P": 1001.75	"F": 1}
{"v": 1	"t": 1492507	"P": 1006.25	"F": 1}
{"v": 1	"t": 1492528	"P": 1005.0	"F": 1}
{"v": 1	"t": 1492548	"P": 1002.0	"F": 1}
{"v": 1	"t": 1492568	"P": 1000.0	"F": 1}
{"v": 1	"t": 1492589	"P": 1003.0	"F": 1}
{"v": 1	"t": 1492609	"P": 1007.5	"F": 1}
{"v": 1	"t": 1492629	"P": 1004.25	"F": 1}
{"v": 1	"t": 1492649	"P": 1001.75	"F": 1}
{"v": 1	"t": 1492670	"P": 1002.5	"F": 1}
{"v": 1	"t": 1492690	"P": 1006.5	"F": 1}
{"v": 1	"t": 1492710	"P": 1003.25	"F": 1}
{"v": 1	"t": 1492731	"P": 1002.0	"F": 1}
{"v": 1	"t": 1492751	"P": 1001.0	"F": 1}
{"v": 1	"t": 1492771	"P": 1005.5	"F": 1}
{"v": 1	"t": 1492792	"P": 1004.25	"F": 1}
{"v": 1	"t": 1492812	"P": 1002.5	"F": 1}
{"v": 1	"t": 1492832	"P": 1002.25	"F": 1}
{"v": 1	"t": 1492853	"P": 1006.25	"F": 1}
{"v": 1	"t": 1492873	"P": 1002.75	"F": 1}
{"v": 1	"t": 1492894	"P": 1002.0	"F": 1}
{"v": 1	"t": 1492914	"P": 1006.0	"F": 1}
{"v": 1	"t": 1492934	"P": 1002.75	"F": 1}
{"v": 1	"t": 1492955	"P": 999.5	"F": 1}
{"v": 1	"t": 1492975	"P": 1003.75	"F": 1}
{"v": 1	"t": 1492995	"P": 1007.25	"F": 1}
{"v": 1	"t": 1493015	"P": 1002.0	"F": 1}
{"v": 1	"t": 1493036	"P": 998.75	"F": 1}
{"v": 1	"t": 1493056	"P": 1001.75	"F": 1}
{"v": 1	"t": 1493076	"P": 1008.75	"F": 1}
{"v": 1	"t": 1493097	"P": 1004.75	"F": 1}
{"v": 1	"t": 1493117	"P": 1002.5	"F": 1}
{"v": 1	"t": 1493137	"P": 1001.0	"F": 1}
{"v": 1	"t": 1493158	"P": 1007.75	"F": 1	"C": 45.225	"D": 3245	"sn": 54091929832280	"file": "/data/device_log/data0000.out"}
{"v": 1	"t": 1493178	"P": 1006.75	"F": 1}
{"v": 1	"t": 1493198	"P": 1003.0	"F": 1}
{"v": 1	"t": 1493218	"P": 1000.75	"F": 1}
{"v": 1	"t": 1493239	"P": 1006.75	"F": 1}
{"v": 1	"t": 1493259	"P": 1004.25	"F": 2}
{"v": 1	"t": 1493279	"P": 1002.0	"F": 1}
{"v": 1	"t": 1493300	"P": 999.0	"F": 1}
{"v": 1	"t": 1493320	"P": 1003.75	"F": 1}
{"v": 1	"t": 1493340	"P": 1004.0	"F": 1}
{"v": 1	"t": 1493361	"P": 1003.5	"F": 1}
{"v": 1	"t": 1493381	"P": 1002.25	"F": 1}
{"v": 1	"t": 1493401	"P": 1005.5	"F": 1}
{"v": 1	"t": 1493422	"P": 1004.0	"F": 1}
{"v": 1	"t": 1493442	"P": 1000.25	"F": 1}
{"v": 1	"t": 1493463	"P": 1006.25	"F": 1}
{"v": 1	"t": 1493483	"P": 1004.75	"F": 1}
{"v": 1	"t": 1493503	"P": 1000.0	"F": 2}
{"v": 1	"t": 1493524	"P": 1004.25	"F": 1}
{"v": 1	"t": 1493544	"P": 1007.25	"F": 1}
{"v": 1	"t": 1493564	"P": 1004.75	"F": 1}
{"v": 1	"t": 1493584	"P": 1002.5	"F": 1}
{"v": 1	"t": 1493605	"P": 1000.25	"F": 2}
{"v": 1	"t": 1493625	"P": 1007.0	"F": 1}
{"v": 1	"t": 1493645	"P": 1004.5	"F": 1}
{"v": 1	"t": 1493666	"P": 1002.5	"F": 1}
{"v": 1	"t": 1493686	"P": 1000.0	"F": 1}
{"v": 1	"t": 1493706	"P": 1003.5	"F": 1}
{"v": 1	"t": 1493726	"P": 1005.5	"F": 1}
{"v": 1	"t": 1493747	"P": 1004.0	"F": 1}
{"v": 1	"t": 1493767	"P": 1000.0	"F": 1}
{"v": 1	"t": 1493787	"P": 1002.25	"F": 1}
{"v": 1	"t": 1493808	"P": 1006.0	"F": 1}
{"v": 1	"t": 1493828	"P": 1003.5	"F": 1}
{"v": 1	"t": 1493848	"P": 1001.25	"F": 1}
{"v": 1	"t": 1493869	"P": 1001.5	"F": 1}
{"v": 1	"t": 1493889	"P": 1007.0	"F": 1}
{"v": 1	"t": 1493909	"P": 1005.75	"F": 1}
{"v": 1	"t": 1493929	"P": 1001.25	"F": 1}
{"v": 1	"t": 1493950	"P": 1003.5	"F": 1}
{"v": 1	"t": 1493970	"P": 1006.25	"F": 2}
{"v": 1	"t": 1493991	"P": 1003.75	"F": 1}
{"v": 1	"t": 1494011	"P": 1001.75	"F": 1}
{"v": 1	"t": 1494032	"P": 1007.0	"F": 1}
{"v": 1	"t": 1494052	"P": 1002.25	"F": 1}
{"v": 1	"t": 1494072	"P": 999.25	"F": 1}
{"v": 1	"t": 1494092	"P": 1004.25	"F": 1}
{"v": 1	"t": 1494113	"P": 1007.0	"F": 2}
{"v": 1	"t": 1494133	"P": 1002.0	"F": 1}
{"v": 1	"t": 1494153	"P": 1000.75	"F": 2}
{"v": 1	"t": 1494174	"P": 1003.75	"F": 1	"C": 45.21	"D": 3245	"sn": 54091929832280	"file": "/data/device_log/data0000.out"}
{"v": 1	"t": 1494194	"P": 1006.75	"F": 1}
{"v": 1	"t": 1494214	"P": 1005.75	"F": 1}
{"v": 1	"t": 1494234	"P": 1002.0	"F": 2}
{"v": 1	"t": 1494255	"P": 1003.25	"F": 2}
{"v": 1	"t": 1494275	"P": 1006.0	"F": 1}
{"v": 1	"t": 1494295	"P": 1003.25	"F": 1}
{"v": 1	"t": 1494316	"P": 1001.0	"F": 2}
{"v": 1	"t": 1494336	"P": 1002.5	"F": 1}
{"v": 1	"t": 1494356	"P": 1005.75	"F": 1}
{"v": 1	"t": 1494377	"P": 1005.25	"F": 1}
{"v": 1	"t": 1494397	"P": 1000.75	"F": 2}
{"v": 1	"t": 1494417	"P": 1000.5	"F": 1}
{"v": 1	"t": 1494438	"P": 1006.5	"F": 1}
{"v": 1	"t": 1494458	"P": 1004.75	"F": 1}
{"v": 1	"t": 1494478	"P": 1003.5	"F": 1}
{"v": 1	"t": 1494498	"P": 1001.0	"F": 1}
{"v": 1	"t": 1494519	"P": 1004.0	"F": 1}
{"v": 1	"t": 1494539	"P": 1005.5	"F": 1}
{"v": 1	"t": 1494560	"P": 1002.5	"F": 1}
{"v": 1	"t": 1494580	"P": 1005.0	"F": 1}
{"v": 1	"t": 1494600	"P": 1006.0	"F": 2}
{"v": 1	"t": 1494621	"P": 1002.75	"F": 1}
{"v": 1	"t": 1494641	"P": 1000.75	"F": 1}
{"v": 1	"t": 1494661	"P": 1006.0	"F": 1}
{"v": 1	"t": 1494682	"P": 1006.25	"F": 1}
{"v": 1	"t": 1494702	"P": 1001.5	"F": 1}
{"v": 1	"t": 1494722	"P": 1000.75	"F": 1}
{"v": 1	"t": 1494742	"P": 1004.25	"F": 1}
{"v": 1	"t": 1494763	"P": 1007.75	"F": 1}
{"v": 1	"t": 1494783	"P": 1002.5	"F": 1}
{"v": 1	"t": 1494803	"P": 1000.5	"F": 1}
{"v": 1	"t": 1494824	"P": 1002.0	"F": 1}
{"v": 1	"t": 1494844	"P": 1007.0	"F": 1}
{"v": 1	"t": 1494864	"P": 1002.0	"F": 1}
{"v": 1	"t": 1494884	"P": 1002.0	"F": 1}
{"v": 1	"t": 1494905	"P": 1002.75	"F": 1}
{"v": 1	"t": 1494925	"P": 1007.5	"F": 1}
{"v": 1	"t": 1494945	"P": 1004.25	"F": 1}
{"v": 1	"t": 1494966	"P": 1000.5	"F": 1}
{"v": 1	"t": 1494986	"P": 1000.25	"F": 1}
{"v": 1	"t": 1495006	"P": 1006.25	"F": 1}
{"v": 1	"t": 1495027	"P": 1006.0	"F": 1}
{"v": 1	"t": 1495047	"P": 1002.75	"F": 2}
{"v": 1	"t": 1495067	"P": 1001.5	"F": 1}
{"v": 1	"t": 1495088	"P": 1005.75	"F": 1}
{"v": 1	"t": 1495108	"P": 1004.25	"F": 1}
{"v": 1	"t": 1495128	"P": 1002.5	"F": 1}
{"v": 1	"t": 1495149	"P": 1008.5	"F": 2}
{"v": 1	"t": 1495169	"P": 1005.0	"F": 1}
{"v": 1	"t": 1495189	"P": 1002.25	"F": 1	"C": 45.245	"D": 3245	"sn": 54091929832280	"file": "/data/device_log/data0000.out"}
{"v": 1	"t": 1495210	"P": 1002.75	"F": 2}
{"v": 1	"t": 1495230	"P": 1006.5	"F": 2}
{"v": 1	"t": 1495250	"P": 1006.5	"F": 1}
{"v": 1	"t": 1495271	"P": 1003.25	"F": 1}
{"v": 1	"t": 1495291	"P": 1000.25	"F": 1}
{"v": 1	"t": 1495311	"P": 1006.0	"F": 2}
{"v": 1	"t": 1495331	"P": 1006.5	"F": 1}
{"v": 1	"t": 1495352	"P": 1002.5	"F": 1}
{"v": 1	"t": 1495372	"P": 1002.25	"F": 0}
{"v": 1	"t": 1495392	"P": 1002.25	"F": 1}
{"v": 1	"t": 1495413	"P": 1006.25	"F": 1}
{"v": 1	"t": 1495433	"P": 1003.25	"F": 1}
{"v": 1	"t": 1495453	"P": 998.5	"F": 1}
{"v": 1	"t": 1495474	"P": 1005.25	"F": 1}
{"v": 1	"t": 1495494	"P": 1007.25	"F": 1}
{"v": 1	"t": 1495514	"P": 1005.5	"F": 2}
{"v": 1	"t": 1495534	"P": 1002.75	"F": 2}
{"v": 1	"t": 1495555	"P": 1002.25	"F": 1}
{"v": 1	"t": 1495575	"P": 1005.25	"F": 1}
{"v": 1	"t": 1495595	"P": 1003.0	"F": 1}
{"v": 1	"t": 1495616	"P": 1001.5	"F": 1}
{"v": 1	"t": 1495636	"P": 1000.75	"F": 1}
{"v": 1	"t": 1495656	"P": 1007.25	"F": 1}
{"v": 1	"t": 1495677	"P": 1002.0	"F": 2}
{"v": 1	"t": 1495697	"P": 1003.75	"F": 2}
{"v": 1	"t": 1495718	"P": 1005.75	"F": 1}
{"v": 1	"t": 1495738	"P": 1001.0	"F": 1}
{"v": 1	"t": 1495759	"P": 1007.5	"F": 1}
{"v": 1	"t": 1495779	"P": 1002.25	"F": 1}
{"v": 1	"t": 1495800	"P": 1002.25	"F": 2}
{"v": 1	"t": 1495820	"P": 1004.5	"F": 1}
{"v": 1	"t": 1495841	"P": 1002.0	"F": 1}
{"v": 1	"t": 1495861	"P": 1001.25	"F": 1}
{"v": 1	"t": 1495881	"P": 1005.25	"F": 1}
{"v": 1	"t": 1495902	"P": 1005.5	"F": 1}
{"v": 1	"t": 1495922	"P": 1002.0	"F": 1}
{"v": 1	"t": 1495942	"P": 1000.5	"F": 1}
{"v": 1	"t": 1495962	"P": 1004.25	"F": 1}
{"v": 1	"t": 1495983	"P": 1006.0	"F": 1}
{"v": 1	"t": 1496003	"P": 1001.75	"F": 1}
{"v": 1	"t": 1496023	"P": 999.75	"F": 1}
{"v": 1	"t": 1496044	"P": 1003.75	"F": 1}
{"v": 1	"t": 1496064	"P": 1006.25	"F": 1}
{"v": 1	"t": 1496084	"P": 1004.25	"F": 1}
{"v": 1	"t": 1496105	"P": 1001.25	"F": 1}
{"v": 1	"t": 1496125	"P": 1002.5	"F": 1}
{"v": 1	"t": 1496145	"P": 1007.25	"F": 1}
{"v": 1	"t": 1496165	"P": 1002.75	"F": 2}
{"v": 1	"t": 1496186	"P": 1001.75	"F": 1}
{"v": 1	"t": 1496206	"P": 1002.75	"F": 1	"C": 45.235	"D": 3245	"sn": 54091929832280	"file": "/data/device_log/data0000.out"}
{"v": 1	"t": 1496226	"P": 1006.0	"F": 1}
{"v": 1	"t": 1496247	"P": 1004.0	"F": 1}
{"v": 1	"t": 1496267	"P": 1001.0	"F": 1}
{"v": 1	"t": 1496287	"P": 1002.0	"F": 1}
{"v": 1	"t": 1496308	"P": 1007.5	"F": 1}
{"v": 1	"t": 1496328	"P": 1004.5	"F": 1}
{"v": 1	"t": 1496348	"P": 1001.5	"F": 1}
{"v": 1	"t": 1496369	"P": 1004.75	"F": 1}
{"v": 1	"t": 1496389	"P": 1003.75	"F": 1}
{"v": 1	"t": 1496410	"P": 1002.5	"F": 1}
{"v": 1	"t": 1496430	"P": 1003.25	"F": 2}
{"v": 1	"t": 1496450	"P": 1006.0	"F": 1}
{"v": 1	"t": 1496470	"P": 1003.75	"F": 1}
{"v": 1	"t": 1496491	"P": 1003.5	"F": 1}
{"v": 1	"t": 1496511	"P": 1002.75	"F": 1}
{"v": 1	"t": 1496531	"P": 1007.25	"F": 1}
{"v": 1	"t": 1496552	"P": 1004.5	"F": 1}
{"v": 1	"t": 1496572	"P": 1001.5	"F": 1}
{"v": 1	"t": 1496592	"P": 999.25	"F": 1}
{"v": 1	"t": 1496612	"P": 1004.25	"F": 1}
{"v": 1	"t": 1496633	"P": 1006.0	"F": 1}
{"v": 1	"t": 1496653	"P": 1002.75	"F": 1}
{"v": 1	"t": 1496673	"P": 1000.75	"F": 1}
{"v": 1	"t": 1496694	"P": 1005.0	"F": 1}
{"v": 1	"t": 1496714	"P": 1006.0	"F": 1}
{"v": 1	"t": 1496734	"P": 1001.75	"F": 1}
{"v": 1	"t": 1496755	"P": 1000.5	"F": 1}
{"v": 1	"t": 1496775	"P": 1002.5	"F": 1}
{"v": 1	"t": 1496795	"P": 1006.5	"F": 1}
{"v": 1	"t": 1496815	"P": 1002.5	"F": 2}
{"v": 1	"t": 1496836	"P": 1001.25	"F": 1}
{"v": 1	"t": 1496856	"P": 1002.0	"F": 1}
{"v": 1	"t": 1496876	"P": 1006.75	"F": 2}
{"v": 1	"t": 1496897	"P": 1001.75	"F": 1}
{"v": 1	"t": 1496917	"P": 1003.5	"F": 1}
{"v": 1	"t": 1496938	"P": 1005.75	"F": 1}
{"v": 1	"t": 1496958	"P": 1002.5	"F": 1}
{"v": 1	"t": 1496978	"P": 1001.0	"F": 1}
{"v": 1	"t": 1496999	"P": 1004.5	"F": 1}
{"v": 1	"t": 1497019	"P": 1005.0	"F": 1}
{"v": 1	"t": 1497039	"P": 1003.0	"F": 1}
{"v": 1	"t": 1497060	"P": 1000.5	"F": 1}
{"v": 1	"t": 1497080	"P": 1004.5	"F": 2}
{"v": 1	"t": 1497100	"P": 1006.25	"F": 1}
{"v": 1	"t": 1497120	"P": 1003.25	"F": 1}
{"v": 1	"t": 1497141	"P": 1001.5	"F": 2}
{"v": 1	"t": 1497161	"P": 1000.25	"F": 1}
{"v": 1	"t": 1497181	"P": 1008.0	"F": 1}
{"v": 1	"t": 1497202	"P": 1003.5	"F": 1}
{"v": 1	"t": 1497222	"P": 1002.0	"F": 1	"C": 45.2	"D": 3245	"sn": 54091929832280	"file": "/data/device_log/data0000.out"}
{"v": 1	"t": 1497242	"P": 1002.5	"F": 1}
{"v": 1	"t": 1497263	"P": 1005.5	"F": 1}
{"v": 1	"t": 1497283	"P": 1004.25	"F": 1}
{"v": 1	"t": 1497303	"P": 1000.75	"F": 1}
{"v": 1	"t": 1497324	"P": 1001.75	"F": 2}
{"v": 1	"t": 1497344	"P": 1006.5	"F": 1}
{"v": 1	"t": 1497364	"P": 1003.5	"F": 1}
{"v": 1	"t": 1497385	"P": 1000.25	"F": 2}
{"v": 1	"t": 1497405	"P": 1002.75	"F": 1}
{"v": 1	"t": 1497425	"P": 1007.5	"F": 1}
{"v": 1	"t": 1497446	"P": 1005.75	"F": 1}
{"v": 1	"t": 1497466	"P": 1001.5	"F": 1}
{"v": 1	"t": 1497486	"P": 1006.5	"F": 2}
{"v": 1	"t": 1497507	"P": 1002.25	"F": 1}
{"v": 1	"t": 1497527	"P": 1003.0	"F": 2}
{"v": 1	"t": 1497547	"P": 1006.75	"F": 1}
{"v": 1	"t": 1497568	"P": 1005.75	"F": 1}
{"v": 1	"t": 1497588	"P": 1003.75	"F": 2}
{"v": 1	"t": 1497608	"P": 1001.0	"F": 2}
{"v": 1	"t": 1497629	"P": 1001.5	"F": 1}
{"v": 1	"t": 1497649	"P": 1007.0	"F": 1}
{"v": 1	"t": 1497669	"P": 1003.5	"F": 2}
{"v": 1	"t": 1497689	"P": 1002.5	"F": 1}
{"v": 1	"t": 1497710	"P": 1001.75	"F": 1}
{"v": 1	"t": 1497730	"P": 1007.0	"F": 1}
{"v": 1	"t": 1497750	"P": 1005.25	"F": 1}
{"v": 1	"t": 1497771	"P": 1002.25	"F": 1}
{"v": 1	"t": 1497791	"P": 1002.75	"F": 1}
{"v": 1	"t": 1497811	"P": 1007.0	"F": 1}
{"v": 1	"t": 1497832	"P": 1005.0	"F": 2}
{"v": 1	"t": 1497852	"P": 1001.5	"F": 1}
{"v": 1	"t": 1497872	"P": 1000.75	"F": 1}
{"v": 1	"t": 1497892	"P": 1005.5	"F": 1}
{"v": 1	"t": 1497913	"P": 1005.5	"F": 2}
{"v": 1	"t": 1497933	"P": 1003.75	"F": 1}
{"v": 1	"t": 1497953	"P": 999.75	"F": 1}
{"v": 1	"t": 1497974	"P": 1003.75	"F": 1}
{"v": 1	"t": 1497994	"P": 1006.75	"F": 1}
{"v": 1	"t": 1498014	"P": 1002.25	"F": 2}
{"v": 1	"t": 1498035	"P": 1003.0	"F": 1}
{"v": 1	"t": 1498055	"P": 1008.25	"F": 1}
{"v": 1	"t": 1498076	"P": 1000.5	"F": 1}
{"v": 1	"t": 1498096	"P": 1002.25	"F": 1}
{"v": 1	"t": 1498116	"P": 1005.75	"F": 1}
{"v": 1	"t": 1498137	"P": 1004.0	"F": 1}
{"v": 1	"t": 1498157	"P": 1003.0	"F": 1}
{"v": 1	"t": 1498177	"P": 1001.0	"F": 1}
{"v": 1	"t": 1498197	"P": 1003.75	"F": 2}
{"v": 1	"t": 1498218	"P": 1005.0	"F": 1}
{"v": 1	"t": 1498238	"P": 1002.75	"F": 1	"C": 45.19	"D": 3245	"sn": 54091929832280	"file": "/data/device_log/data0000.out"}
{"v": 1	"t": 1498258	"P": 998.5	"F": 2}
{"v": 1	"t": 1498279	"P": 1003.75	"F": 1}
{"v": 1	"t": 1498299	"P": 1007.25	"F": 1}
{"v": 1	"t": 1498319	"P": 1004.0	"F": 1}
{"v": 1	"t": 1498340	"P": 1002.25	"F": 1}
{"v": 1	"t": 1498360	"P": 1003.0	"F": 1}
{"v": 1	"t": 1498380	"P": 1006.5	"F": 2}
{"v": 1	"t": 1498400	"P": 1003.75	"F": 1}
{"v": 1	"t": 1498421	"P": 1000.75	"F": 1}
{"v": 1	"t": 1498441	"P": 1001.0	"F": 1}
{"v": 1	"t": 1498461	"P": 1006.5	"F": 1}
{"v": 1	"t": 1498482	"P": 1003.25	"F": 1}
{"v": 1	"t": 1498502	"P": 1004.0	"F": 1}
{"v": 1	"t": 1498522	"P": 1001.5	"F": 1}
{"v": 1	"t": 1498543	"P": 1007.5	"F": 1}
{"v": 1	"t": 1498563	"P": 1005.75	"F": 2}
{"v": 1	"t": 1498583	"P": 1002.0	"F": 2}
{"v": 1	"t": 1498604	"P": 1004.75	"F": 1}
{"v": 1	"t": 1498624	"P": 1005.0	"F": 1}
{"v": 1	"t": 1498645	"P": 1001.5	"F": 2}
{"v": 1	"t": 1498665	"P": 1002.0	"F": 2}
{"v": 1	"t": 1498685	"P": 1007.25	"F": 2}
{"v": 1	"t": 1498705	"P": 1005.5	"F": 1}
{"v": 1	"t": 1498726	"P": 1002.5	"F": 2}
{"v": 1	"t": 1498746	"P": 1001.5	"F": 2}
{"v": 1	"t": 1498766	"P": 1005.5	"F": 2}
{"v": 1	"t": 1498787	"P": 1005.0	"F": 1}
{"v": 1	"t": 1498807	"P": 1001.75	"F": 1}
{"v": 1	"t": 1498827	"P": 999.5	"F": 2}
{"v": 1	"t": 1498847	"P": 1006.0	"F": 2}
{"v": 1	"t": 1498868	"P": 1006.25	"F": 1}
{"v": 1	"t": 1498888	"P": 1003.25	"F": 2}
{"v": 1	"t": 1498908	"P": 1000.75	"F": 2}
{"v": 1	"t": 1498929	"P": 1003.25	"F": 1}
{"v": 1	"t": 1498949	"P": 1007.25	"F": 1}
{"v": 1	"t": 1498969	"P": 1002.5	"F": 1}
{"v": 1	"t": 1498990	"P": 1001.5	"F": 2}
{"v": 1	"t": 1499010	"P": 1000.5	"F": 1}
{"v": 1	"t": 1499030	"P": 1007.75	"F": 2}
{"v": 1	"t": 1499050	"P": 1005.25	"F": 2}
{"v": 1	"t": 1499071	"P": 1000.5	"F": 1}
{"v": 1	"t": 1499091	"P": 1002.0	"F": 1}
{"v": 1	"t": 1499111	"P": 1007.5	"F": 2}
{"v": 1	"t": 1499132	"P": 1002.25	"F": 1}
{"v": 1	"t": 1499152	"P": 1001.75	"F": 1}
{"v": 1	"t": 1499173	"P": 1005.75	"F": 1}
{"v": 1	"t": 1499193	"P": 1000.5	"F": 2}
{"v": 1	"t": 1499214	"P": 1004.5	"F": 2}
{"v": 1	"t": 1499234	"P": 1004.75	"F": 1}
{"v": 1	"t": 1499255	"P": 1002.0	"F": 2	"C": 45.215	"D": 3245	"sn": 54091929832280	"file": "/data/device_log/data0000.out"}
{"v": 1	"t": 1499275	"P": 1008.75	"F": 2}
{"v": 1	"t": 1499296	"P": 1001.5	"F": 1}
{"v": 1	"t": 1499316	"P": 1002.25	"F": 1}
{"v": 1	"t": 1499336	"P": 1006.25	"F": 1}
{"v": 1	"t": 1499357	"P": 1003.25	"F": 1}
{"v": 1	"t": 1499377	"P": 998.75	"F": 1}
{"v": 1	"t": 1499397	"P": 1003.0	"F": 1}
{"v": 1	"t": 1499418	"P": 1007.25	"F": 1}
{"v": 1	"t": 1499438	"P": 1003.25	"F": 1}
{"v": 1	"t": 1499458	"P": 1002.25	"F": 1}
{"v": 1	"t": 1499479	"P": 1001.75	"F": 1}
{"v": 1	"t": 1499499	"P": 1005.75	"F": 1}
{"v": 1	"t": 1499519	"P": 1005.0	"F": 1}
{"v": 1	"t": 1499539	"P": 1001.25	"F": 1}
{"v": 1	"t": 1499560	"P": 1000.5	"F": 1}
{"v": 1	"t": 1499580	"P": 1006.0	"F": 1}
{"v": 1	"t": 1499600	"P": 1006.25	"F": 1}
{"v": 1	"t": 1499621	"P": 1003.0	"F": 1}
{"v": 1	"t": 1499641	"P": 1000.0	"F": 1}
{"v": 1	"t": 1499661	"P": 1004.25	"F": 1}
{"v": 1	"t": 1499681	"P": 1006.75	"F": 1}
{"v": 1	"t": 1499702	"P": 1003.75	"F": 1}
{"v": 1	"t": 1499722	"P": 999.75	"F": 1}
{"v": 1	"t": 1499742	"P": 1003.75	"F": 1}
{"v": 1	"t": 1499763	"P": 1007.0	"F": 1}
{"v": 1	"t": 1499783	"P": 1003.5	"F": 1}
{"v": 1	"t": 1499803	"P": 1000.75	"F": 1}
{"v": 1	"t": 1499824	"P": 1002.5	"F": 1}
{"v": 1	"t": 1499844	"P": 1004.75	"F": 1}
{"v": 1	"t": 1499865	"P": 1002.5	"F": 1}
{"v": 1	"t": 1499885	"P": 1003.75	"F": 1}
{"v": 1	"t": 1499905	"P": 1006.0	"F": 1}
{"v": 1	"t": 1499926	"P": 1002.0	"F": 1}
{"v": 1	"t": 1499946	"P": 1001.0	"F": 1}
{"v": 1	"t": 1499966	"P": 1002.25	"F": 1}
{"v": 1	"t": 1499986	"P": 1006.25	"F": 1}
{"v": 1	"t": 1500007	"P": 1004.0	"F": 1}
{"v": 1	"t": 1500027	"P": 1003.0	"F": 1}
{"v": 1	"t": 1500047	"P": 1002.5	"F": 1}
{"v": 1	"t": 1500068	"P": 1008.0	"F": 2}
{"v": 1	"t": 1500088	"P": 1005.75	"F": 1}
{"v": 1	"t": 1500108	"P": 1003.0	"F": 1}
{"v": 1	"t": 1500128	"P": 1000.75	"F": 1}
{"v": 1	"t": 1500149	"P": 1007.5	"F": 1}
{"v": 1	"t": 1500169	"P": 1006.0	"F": 1}
{"v": 1	"t": 1500189	"P": 1001.25	"F": 1}
{"v": 1	"t": 1500210	"P": 1002.0	"F": 1}
{"v": 1	"t": 1500230	"P": 1005.5	"F": 1}
{"v": 1	"t": 1500250	"P": 1006.25	"F": 1}
{"v": 1	"t": 1500271	"P": 1004.0	"F": 1	"C": 45.21	"D": 3245	"sn": 54091929832280	"file": "/data/device_log/data0000.out"}
{"v": 1	"t": 1500291	"P": 1001.25	"F": 1}
{"v": 1	"t": 1500311	"P": 1006.5	"F": 1}
{"v": 1	"t": 1500332	"P": 1006.75	"F": 1}
{"v": 1	"t": 1500352	"P": 1003.25	"F": 1}
{"v": 1	"t": 1500372	"P": 1002.25	"F": 1}
{"v": 1	"t": 1500393	"P": 1005.5	"F": 1}
{"v": 1	"t": 1500413	"P": 1005.0	"F": 1}
{"v": 1	"t": 1500433	"P": 1002.0	"F": 1}
{"v": 1	"t": 1500454	"P": 1007.0	"F": 1}
{"v": 1	"t": 1500474	"P": 1006.25	"F": 1}
{"v": 1	"t": 1500494	"P": 1001.75	"F": 1}
{"v": 1	"t": 1500515	"P": 1002.0	"F": 1}
{"v": 1	"t": 1500535	"P": 1006.25	"F": 1}
{"v": 1	"t": 1500555	"P": 1006.0	"F": 1}
{"v": 1	"t": 1500576	"P": 1002.75	"F": 1}
{"v": 1	"t": 1500596	"P": 999.75	"F": 1}
{"v": 1	"t": 1500616	"P": 1004.75	"F": 1}
{"v": 1	"t": 1500636	"P": 1007.5	"F": 1}
{"v": 1	"t": 1500657	"P": 1002.75	"F": 1}
{"v": 1	"t": 1500677	"P": 1001.0	"F": 1}
{"v": 1	"t": 1500697	"P": 1004.75	"F": 1}
{"v": 1	"t": 1500718	"P": 1008.0	"F": 1}
{"v": 1	"t": 1500738	"P": 1004.25	"F": 2}
{"v": 1	"t": 1500758	"P": 1000.25	"F": 1}
{"v": 1	"t": 1500778	"P": 1004.0	"F": 1}
{"v": 1	"t": 1500799	"P": 1006.5	"F": 1}
{"v": 1	"t": 1500819	"P": 1006.0	"F": 2}
{"v": 1	"t": 1500839	"P": 1002.0	"F": 1}
{"v": 1	"t": 1500860	"P": 1001.75	"F": 1}
{"v": 1	"t": 1500880	"P": 1005.75	"F": 2}
{"v": 1	"t": 1500900	"P": 1005.25	"F": 1}
{"v": 1	"t": 1500921	"P": 1001.75	"F": 2}
{"v": 1	"t": 1500941	"P": 1002.5	"F": 1}
{"v": 1	"t": 1500961	"P": 1007.0	"F": 1}
{"v": 1	"t": 1500982	"P": 1004.75	"F": 1}
{"v": 1	"t": 1501002	"P": 1002.0	"F": 1}
{"v": 1	"t": 1501023	"P": 1006.25	"F": 1}
{"v": 1	"t": 1501043	"P": 1004.75	"F": 1}
{"v": 1	"t": 1501063	"P": 1001.0	"F": 1}
{"v": 1	"t": 1501084	"P": 1002.0	"F": 1}
{"v": 1	"t": 1501104	"P": 1006.75	"F": 1}
{"v": 1	"t": 1501124	"P": 1003.75	"F": 1}
{"v": 1	"t": 1501144	"P": 1001.25	"F": 1}
{"v": 1	"t": 1501165	"P": 1002.75	"F": 1}
{"v": 1	"t": 1501185	"P": 1007.75	"F": 1}
{"v": 1	"t": 1501205	"P": 1005.0	"F": 1}
{"v": 1	"t": 1501226	"P": 1001.75	"F": 1}
{"v": 1	"t": 1501246	"P": 1002.75	"F": 1}
{"v": 1	"t": 1501266	"P": 1006.5	"F": 1}
{"v": 1	"t": 1501287	"P": 1005.0	"F": 1	"C": 45.225	"D": 3245	"sn": 54091929832280	"file": "/data/device_log/data0000.out"}
{"v": 1	"t": 1501307	"P": 1002.5	"F": 1}
{"v": 1	"t": 1501327	"P": 1000.0	"F": 1}
{"v": 1	"t": 1501347	"P": 1005.0	"F": 1}
{"v": 1	"t": 1501368	"P": 1006.0	"F": 1}
{"v": 1	"t": 1501388	"P": 1000.0	"F": 1}
{"v": 1	"t": 1501408	"P": 1000.0	"F": 1}
{"v": 1	"t": 1501429	"P": 1006.5	"F": 1}
{"v": 1	"t": 1501449	"P": 1005.75	"F": 1}
{"v": 1	"t": 1501469	"P": 1002.75	"F": 1}
{"v": 1	"t": 1501490	"P": 1000.5	"F": 1}
{"v": 1	"t": 1501510	"P": 1006.5	"F": 1}
{"v": 1	"t": 1501531	"P": 1004.75	"F": 1}
{"v": 1	"t": 1501551	"P": 1000.25	"F": 1}
{"v": 1	"t": 1501571	"P": 1005.75	"F": 1}
{"v": 1	"t": 1501592	"P": 1004.75	"F": 1}
{"v": 1	"t": 1501612	"P": 1000.75	"F": 1}
{"v": 1	"t": 1501632	"P": 1001.25	"F": 1}
{"v": 1	"t": 1501653	"P": 1007.0	"F": 1}
{"v": 1	"t": 1501673	"P": 1006.25	"F": 1}
{"v": 1	"t": 1501693	"P": 1003.25	"F": 1}
{"v": 1	"t": 1501713	"P": 1000.5	"F": 1}
{"v": 1	"t": 1501734	"P": 1006.5	"F": 1}
{"v": 1	"t": 1501754	"P": 1006.25	"F": 1}
{"v": 1	"t": 1501774	"P": 1002.75	"F": 1}
{"v": 1	"t": 1501795	"P": 1000.5	"F": 1}
{"v": 1	"t": 1501815	"P": 1004.75	"F": 1}
{"v": 1	"t": 1501835	"P": 1007.0	"F": 1}
{"v": 1	"t": 1501855	"P": 1003.5	"F": 1}
{"v": 1	"t": 1501876	"P": 1002.5	"F": 1}
{"v": 1	"t": 1501896	"P": 1004.5	"F": 1}
{"v": 1	"t": 1501916	"P": 1008.0	"F": 1}
{"v": 1	"t": 1501937	"P": 1004.0	"F": 1}
{"v": 1	"t": 1501957	"P": 1002.25	"F": 1}
{"v": 1	"t": 1501977	"P": 1001.25	"F": 1}
{"v": 1	"t": 1501998	"P": 1007.75	"F": 1}
{"v": 1	"t": 1502018	"P": 1005.5	"F": 2}
{"v": 1	"t": 1502038	"P": 1004.25	"F": 1}
{"v": 1	"t": 1502058	"P": 1002.75	"F": 1}
{"v": 1	"t": 1502079	"P": 1006.5	"F": 1}
{"v": 1	"t": 1502099	"P": 1003.25	"F": 1}
{"v": 1	"t": 1502120	"P": 1000.25	"F": 1}
{"v": 1	"t": 1502140	"P": 1006.0	"F": 1}
{"v": 1	"t": 1502160	"P": 1004.75	"F": 1}
{"v": 1	"t": 1502181	"P": 1002.5	"F": 1}
{"v": 1	"t": 1502201	"P": 1001.25	"F": 1}
{"v": 1	"t": 1502221	"P": 1007.75	"F": 1}
{"v": 1	"t": 1502242	"P": 1006.0	"F": 2}
{"v": 1	"t": 1502262	"P": 1000.5	"F": 1}
{"v": 1	"t": 1502282	"P": 1000.5	"F": 1}
{"v": 1	"t": 1502302	"P": 1004.5	"F": 2	"C": 45.245	"D": 3245	"sn": 54091929832280	"file": "/data/device_log/data0000.out"}
{"v": 1	"t": 1502323	"P": 1007.25	"F": 1}
{"v": 1	"t": 1502343	"P": 1002.0	"F": 1}
{"v": 1	"t": 1502363	"P": 999.25	"F": 1}
{"v": 1	"t": 1502384	"P": 1004.5	"F": 1}
{"v": 1	"t": 1502404	"P": 1005.75	"F": 1}
{"v": 1	"t": 1502424	"P": 1005.0	"F": 2}
{"v": 1	"t": 1502445	"P": 1000.25	"F": 2}
{"v": 1	"t": 1502465	"P": 1003.5	"F": 1}
{"v": 1	"t": 1502485	"P": 1007.5	"F": 2}
{"v": 1	"t": 1502505	"P": 1005.25	"F": 1}
{"v": 1	"t": 1502526	"P": 1001.75	"F": 1}
{"v": 1	"t": 1502546	"P": 1003.0	"F": 1}
{"v": 1	"t": 1502566	"P": 1006.75	"F": 1}
{"v": 1	"t": 1502587	"P": 1004.0	"F": 1}
{"v": 1	"t": 1502607	"P": 1002.5	"F": 1}
{"v": 1	"t": 1502627	"P": 1001.25	"F": 2}
{"v": 1	"t": 1502648	"P": 1005.5	"F": 2}
{"v": 1	"t": 1502668	"P": 1003.5	"F": 2}
{"v": 1	"t": 1502689	"P": 1002.5	"F": 2}
{"v": 1	"t": 1502709	"P": 1006.25	"F": 1}
{"v": 1	"t": 1502730	"P": 1000.25	"F": 1}
{"v": 1	"t": 1502750	"P": 1006.0	"F": 1}
{"v": 1	"t": 1502771	"P": 1003.25	"F": 1}
{"v": 1	"t": 1502791	"P": 1001.5	"F": 1}
{"v": 1	"t": 1502811	"P": 1006.75	"F": 1}
{"v": 1	"t": 1502832	"P": 1003.25	"F": 1}
{"v": 1	"t": 1502852	"P": 1002.75	"F": 1}
{"v": 1	"t": 1502873	"P": 1005.25	"F": 1}
{"v": 1	"t": 1502893	"P": 1003.25	"F": 1}
{"v": 1	"t": 1502913	"P": 1001.25	"F": 1}
{"v": 1	"t": 1502934	"P": 1005.75	"F": 2}
{"v": 1	"t": 1502954	"P": 1006.5	"F": 1}
{"v": 1	"t": 1502974	"P": 1002.0	"F": 1}
{"v": 1	"t": 1502994	"P": 1002.0	"F": 1}
{"v": 1	"t": 1503015	"P": 1002.75	"F": 1}
{"v": 1	"t": 1503035	"P": 1007.5	"F": 1}
{"v": 1	"t": 1503055	"P": 1005.5	"F": 1}
{"v": 1	"t": 1503076	"P": 1001.75	"F": 2}
{"v": 1	"t": 1503096	"P": 1000.25	"F": 2}
{"v": 1	"t": 1503116	"P": 1006.0	"F": 1}
{"v": 1	"t": 1503137	"P": 1003.0	"F": 1}
{"v": 1	"t": 1503157	"P": 1001.75	"F": 1}
{"v": 1	"t": 1503177	"P": 1002.25	"F": 1}
{"v": 1	"t": 1503197	"P": 1006.5	"F": 1}
{"v": 1	"t": 1503218	"P": 1007.5	"F": 1}
{"v": 1	"t": 1503238	"P": 1002.5	"F": 1}
{"v": 1	"t": 1503258	"P": 1000.0	"F": 1}
{"v": 1	"t": 1503279	"P": 1005.25	"F": 1}
{"v": 1	"t": 1503299	"P": 1007.0	"F": 1}
{"v": 1	"t": 1503319	"P": 1005.0	"F": 1	"C": 45.215	"D": 3245	"sn": 54091929832280	"file": "/data/device_log/data0000.out"}
{"v": 1	"t": 1503340	"P": 1002.0	"F": 1}
{"v": 1	"t": 1503360	"P": 1002.5	"F": 1}
{"v": 1	"t": 1503380	"P": 1005.5	"F": 1}
{"v": 1	"t": 1503401	"P": 1001.25	"F": 1}
{"v": 1	"t": 1503421	"P": 1006.0	"F": 1}
{"v": 1	"t": 1503442	"P": 1005.5	"F": 1}
{"v": 1	"t": 1503462	"P": 1001.75	"F": 1}
{"v": 1	"t": 1503482	"P": 1000.0	"F": 1}
{"v": 1	"t": 1503502	"P": 1006.25	"F": 1}
{"v": 1	"t": 1503523	"P": 1004.5	"F": 1}
{"v": 1	"t": 1503543	"P": 1002.5	"F": 1}
{"v": 1	"t": 1503563	"P": 1001.25	"F": 1}
{"v": 1	"t": 1503584	"P": 1004.75	"F": 1}
{"v": 1	"t": 1503604	"P": 1006.5	"F": 1}
{"v": 1	"t": 1503624	"P": 1002.75	"F": 1}
{"v": 1	"t": 1503645	"P": 1001.0	"F": 1}
{"v": 1	"t": 1503665	"P": 1003.0	"F": 1}
{"v": 1	"t": 1503685	"P": 1007.5	"F": 1}
{"v": 1	"t": 1503705	"P": 1002.25	"F": 1}
{"v": 1	"t": 1503726	"P": 1001.5	"F": 1}
{"v": 1	"t": 1503746	"P": 1004.0	"F": 1}
{"v": 1	"t": 1503766	"P": 1008.25	"F": 2}
{"v": 1	"t": 1503787	"P": 1003.5	"F": 1}
{"v": 1	"t": 1503807	"P": 1001.5	"F": 1}
{"v": 1	"t": 1503827	"P": 998.5	"F": 1}
{"v": 1	"t": 1503848	"P": 1006.0	"F": 1}
{"v": 1	"t": 1503868	"P": 1005.75	"F": 2}
{"v": 1	"t": 1503888	"P": 1003.5	"F": 1}
{"v": 1	"t": 1503908	"P": 1000.75	"F": 2}
{"v": 1	"t": 1503929	"P": 1005.75	"F": 1}
{"v": 1	"t": 1503949	"P": 1006.25	"F": 1}
{"v": 1	"t": 1503970	"P": 1000.25	"F": 1}
{"v": 1	"t": 1503990	"P": 1007.25	"F": 1}
{"v": 1	"t": 1504010	"P": 1005.5	"F": 2}
{"v": 1	"t": 1504031	"P": 1001.75	"F": 1}
{"v": 1	"t": 1504051	"P": 1003.75	"F": 1}
{"v": 1	"t": 1504071	"P": 1008.0	"F": 1}
{"v": 1	"t": 1504092	"P": 1004.25	"F": 1}
{"v": 1	"t": 1504112	"P": 1002.25	"F": 1}
{"v": 1	"t": 1504132	"P": 1001.75	"F": 1}
{"v": 1	"t": 1504153	"P": 1007.0	"F": 1}
{"v": 1	"t": 1504173	"P": 1005.5	"F": 1}
{"v": 1	"t": 1504193	"P": 1002.5	"F": 1}
{"v": 1	"t": 1504214	"P": 999.75	"F": 1}
{"v": 1	"t": 1504234	"P": 1007.75	"F": 1}
{"v": 1	"t": 1504254	"P": 1004.75	"F": 1}
{"v": 1	"t": 1504274	"P": 1002.25	"F": 1}
{"v": 1	"t": 1504295	"P": 1000.75	"F": 1}
{"v": 1	"t": 1504315	"P": 1006.75	"F": 1}
{"v": 1	"t": 1504335	"P": 1004.75	"F": 2	"C": 45.22	"D": 3245	"sn": 54091929832280	"file": "/data/device_log/data0000.out"}
{"v": 1	"t": 1504356	"P": 1001.5	"F": 1}
{"v": 1	"t": 1504376	"P": 1000.25	"F": 1}
{"v": 1	"t": 1504396	"P": 1007.0	"F": 1}
{"v": 1	"t": 1504417	"P": 1004.75	"F": 1}
{"v": 1	"t": 1504437	"P": 1002.75	"F": 1}
{"v": 1	"t": 1504457	"P": 1001.25	"F": 1}
{"v": 1	"t": 1504477	"P": 1005.25	"F": 1}
{"v": 1	"t": 1504498	"P": 1004.75	"F": 1}
{"v": 1	"t": 1504518	"P": 1004.0	"F": 1}
{"v": 1	"t": 1504539	"P": 1002.5	"F": 1}
{"v": 1	"t": 1504559	"P": 1006.0	"F": 1}
{"v": 1	"t": 1504579	"P": 1003.75	"F": 1}
{"v": 1	"t": 1504600	"P": 1001.0	"F": 1}
{"v": 1	"t": 1504620	"P": 1005.75	"F": 2}
{"v": 1	"t": 1504640	"P": 1006.25	"F": 1}
{"v": 1	"t": 1504661	"P": 1002.0	"F": 1}
{"v": 1	"t": 1504681	"P": 1000.0	"F": 1}
{"v": 1	"t": 1504701	"P": 1005.25	"F": 1}
{"v": 1	"t": 1504721	"P": 1005.25	"F": 1}
{"v": 1	"t": 1504742	"P": 1004.0	"F": 1}
{"v": 1	"t": 1504762	"P": 1000.25	"F": 1}
{"v": 1	"t": 1504782	"P": 1002.5	"F": 1}
{"v": 1	"t": 1504803	"P": 1007.75	"F": 1}
{"v": 1	"t": 1504823	"P": 1004.75	"F": 1}
{"v": 1	"t": 1504843	"P": 1001.5	"F": 1}
{"v": 1	"t": 1504863	"P": 1002.25	"F": 1}
{"v": 1	"t": 1504884	"P": 1007.25	"F": 1}
{"v": 1	"t": 1504904	"P": 1005.5	"F": 1}
{"v": 1	"t": 1504924	"P": 1003.25	"F": 1}
{"v": 1	"t": 1504945	"P": 1001.5	"F": 1}
{"v": 1	"t": 1504965	"P": 1005.75	"F": 1}
{"v": 1	"t": 1504985	"P": 1004.75	"F": 1}
{"v": 1	"t": 1505006	"P": 1002.75	"F": 1}
{"v": 1	"t": 1505026	"P": 1000.25	"F": 1}
{"v": 1	"t": 1505046	"P": 1004.5	"F": 1}
{"v": 1	"t": 1505067	"P": 1005.0	"F": 1}
{"v": 1	"t": 1505087	"P": 1004.0	"F": 2}
{"v": 1	"t": 1505107	"P": 1003.5	"F": 1}
{"v": 1	"t": 1505128	"P": 1005.25	"F": 2}
{"v": 1	"t": 1505148	"P": 1002.25	"F": 1}
{"v": 1	"t": 1505168	"P": 1002.25	"F": 1}
{"v": 1	"t": 1505189	"P": 1007.0	"F": 1}
{"v": 1	"t": 1505209	"P": 1005.5	"F": 2}
{"v": 1	"t": 1505229	"P": 1002.5	"F": 1}
{"v": 1	"t": 1505250	"P": 1001.25	"F": 1}
{"v": 1	"t": 1505270	"P": 1004.5	"F": 2}
{"v": 1	"t": 1505290	"P": 1006.5	"F": 1}
{"v": 1	"t": 1505311	"P": 1001.75	"F": 1}
{"v": 1	"t": 1505331	"P": 1000.5	"F": 1}
{"v": 1	"t": 1505351	"P": 1002.0	"F": 1	"C": 45.22	"D": 3245	"sn": 54091929832280	"file": "/data/device_log/data0000.out"}
{"v": 1	"t": 1505371	"P": 1007.5	"F": 1}
{"v": 1	"t": 1505392	"P": 1003.25	"F": 1}
{"v": 1	"t": 1505412	"P": 1000.0	"F": 1}
{"v": 1	"t": 1505432	"P": 1004.25	"F": 1}
{"v": 1	"t": 1505453	"P": 1006.0	"F": 1}
{"v": 1	"t": 1505473	"P": 1003.5	"F": 1}
{"v": 1	"t": 1505493	"P": 1000.5	"F": 1}
{"v": 1	"t": 1505514	"P": 1003.5	"F": 2}
{"v": 1	"t": 1505534	"P": 1006.0	"F": 1}
{"v": 1	"t": 1505554	"P": 1004.0	"F": 1}
{"v": 1	"t": 1505575	"P": 1001.25	"F": 1}
{"v": 1	"t": 1505595	"P": 1002.25	"F": 1}
{"v": 1	"t": 1505615	"P": 1007.5	"F": 1}
{"v": 1	"t": 1505636	"P": 1005.25	"F": 1}
{"v": 1	"t": 1505656	"P": 1000.0	"F": 1}
{"v": 1	"t": 1505676	"P": 1006.0	"F": 1}
{"v": 1	"t": 1505697	"P": 1002.25	"F": 2}
{"v": 1	"t": 1505717	"P": 1000.0	"F": 2}
{"v": 1	"t": 1505737	"P": 1003.75	"F": 2}
{"v": 1	"t": 1505758	"P": 1007.25	"F": 1}
{"v": 1	"t": 1505778	"P": 1003.75	"F": 1}
{"v": 1	"t": 1505798	"P": 1001.25	"F": 1}
{"v": 1	"t": 1505818	"P": 1000.25	"F": 1}
{"v": 1	"t": 1505839	"P": 1006.25	"F": 1}
{"v": 1	"t": 1505859	"P": 1004.25	"F": 2}
{"v": 1	"t": 1505879	"P": 1002.75	"F": 2}
{"v": 1	"t": 1505900	"P": 1001.0	"F": 2}
{"v": 1	"t": 1505920	"P": 1005.75	"F": 1}
{"v": 1	"t": 1505940	"P": 1007.25	"F": 1}
{"v": 1	"t": 1505961	"P": 1002.25	"F": 2}
{"v": 1	"t": 1505981	"P": 1000.0	"F": 1}
{"v": 1	"t": 1506001	"P": 1005.5	"F": 2}
{"v": 1	"t": 1506022	"P": 1006.0	"F": 1}
{"v": 1	"t": 1506042	"P": 1001.25	"F": 2}
{"v": 1	"t": 1506062	"P": 999.75	"F": 2}
{"v": 1	"t": 1506082	"P": 1005.5	"F": 1}
{"v": 1	"t": 1506103	"P": 1007.0	"F": 1}
{"v": 1	"t": 1506123	"P": 1003.5	"F": 1}
{"v": 1	"t": 1506143	"P": 1001.0	"F": 2}
{"v": 1	"t": 1506164	"P": 1003.25	"F": 1}
{"v": 1	"t": 1506184	"P": 1006.25	"F": 2}
{"v": 1	"t": 1506205	"P": 1001.75	"F": 2}
{"v": 1	"t": 1506225	"P": 1003.25	"F": 1}
{"v": 1	"t": 1506245	"P": 1005.5	"F": 1}
{"v": 1	"t": 1506266	"P": 1002.5	"F": 1}
{"v": 1	"t": 1506286	"P": 1007.75	"F": 1}
{"v": 1	"t": 1506307	"P": 1002.0	"F": 1}
{"v": 1	"t": 1506328	"P": 1003.75	"F": 2}
{"v": 1	"t": 1506348	"P": 1004.0	"F": 2}
{"v": 1	"t": 1506368	"P": 1001.5	"F": 2	"C": 45.205	"D": 3245	"sn": 54091929832280	"file": "/data/device_log/data0000.out"}
{"v": 1	"t": 1506389	"P": 1006.0	"F": 2}
{"v": 1	"t": 1506409	"P": 1004.5	"F": 1}
{"v": 1	"t": 1506429	"P": 1000.75	"F": 1}
{"v": 1	"t": 1506450	"P": 1000.75	"F": 2}
{"v": 1	"t": 1506470	"P": 1004.0	"F": 1}
{"v": 1	"t": 1506490	"P": 1004.25	"F": 2}
{"v": 1	"t": 1506511	"P": 1003.25	"F": 2}
{"v": 1	"t": 1506531	"P": 1000.75	"F": 2}
{"v": 1	"t": 1506551	"P": 1004.5	"F": 2}
{"v": 1	"t": 1506571	"P": 1006.5	"F": 1}
{"v": 1	"t": 1506592	"P": 1003.0	"F": 1}
{"v": 1	"t": 1506612	"P": 1000.5	"F": 2}
{"v": 1	"t": 1506632	"P": 1003.25	"F": 1}
{"v": 1	"t": 1506653	"P": 1006.75	"F": 1}
{"v": 1	"t": 1506673	"P": 1003.5	"F": 2}
{"v": 1	"t": 1506693	"P": 1003.0	"F": 2}
{"v": 1	"t": 1506714	"P": 1003.25	"F": 2}
{"v": 1	"t": 1506734	"P": 1007.0	"F": 1}
{"v": 1	"t": 1506754	"P": 1005.0	"F": 2}
{"v": 1	"t": 1506774	"P": 1003.0	"F": 2}
{"v": 1	"t": 1506795	"P": 1000.25	"F": 2}
{"v": 1	"t": 1506815	"P": 1008.25	"F": 1}
{"v": 1	"t": 1506835	"P": 1004.0	"F": 2}
{"v": 1	"t": 1506856	"P": 1001.75	"F": 2}
{"v": 1	"t": 1506876	"P": 1002.75	"F": 2}
{"v": 1	"t": 1506897	"P": 1006.0	"F": 2}
{"v": 1	"t": 1506917	"P": 1001.0	"F": 2}
{"v": 1	"t": 1506937	"P": 1003.25	"F": 2}
{"v": 1	"t": 1506958	"P": 1004.75	"F": 1}
{"v": 1	"t": 1506978	"P": 1004.25	"F": 2}
{"v": 1	"t": 1506998	"P": 1001.5	"F": 2}
{"v": 1	"t": 1507019	"P": 1003.25	"F": 2}
{"v": 1	"t": 1507039	"P": 1007.75	"F": 2}
{"v": 1	"t": 1507059	"P": 1005.0	"F": 1}
{"v": 1	"t": 1507079	"P": 1000.5	"F": 1}
{"v": 1	"t": 1507100	"P": 1002.5	"F": 1}
{"v": 1	"t": 1507120	"P": 1008.5	"F": 1}
{"v": 1	"t": 1507140	"P": 1005.0	"F": 0}
{"v": 1	"t": 1507161	"P": 1001.75	"F": 2}
{"v": 1	"t": 1507181	"P": 1000.75	"F": 2}
{"v": 1	"t": 1507201	"P": 1006.75	"F": 2}
{"v": 1	"t": 1507222	"P": 1005.25	"F": 1}
{"v": 1	"t": 1507242	"P": 1000.5	"F": 2}
{"v": 1	"t": 1507262	"P": 1000.0	"F": 1}
{"v": 1	"t": 1507282	"P": 1006.5	"F": 1}
{"v": 1	"t": 1507303	"P": 1007.75	"F": 1}
{"v": 1	"t": 1507323	"P": 1001.5	"F": 1}
{"v": 1	"t": 1507343	"P": 1000.75	"F": 2}
{"v": 1	"t": 1507364	"P": 1005.25	"F": 2}
{"v": 1	"t": 1507384	"P": 1007.75	"F": 2	"C": 45.24	"D": 3245	"sn": 54091929832280	"file": "/data/device_log/data0000.out"}
{"v": 1	"t": 1507404	"P": 1002.0	"F": 1}
{"v": 1	"t": 1507425	"P": 999.25	"F": 1}
{"v": 1	"t": 1507445	"P": 1004.5	"F": 1}
{"v": 1	"t": 1507466	"P": 1003.75	"F": 1}
{"v": 1	"t": 1507486	"P": 1001.75	"F": 1}
{"v": 1	"t": 1507506	"P": 1005.75	"F": 1}
{"v": 1	"t": 1507527	"P": 1003.0	"F": 1}
{"v": 1	"t": 1507547	"P": 1002.0	"F": 2}
{"v": 1	"t": 1507567	"P": 1000.75	"F": 1}
{"v": 1	"t": 1507588	"P": 1007.0	"F": 1}
{"v": 1	"t": 1507608	"P": 1005.0	"F": 1}
{"v": 1	"t": 1507628	"P": 1001.5	"F": 1}
{"v": 1	"t": 1507648	"P": 1000.0	"F": 2}
{"v": 1	"t": 1507669	"P": 1005.25	"F": 1}
{"v": 1	"t": 1507689	"P": 1007.0	"F": 1}
{"v": 1	"t": 1507709	"P": 1003.0	"F": 1}
{"v": 1	"t": 1507730	"P": 1001.75	"F": 1}
{"v": 1	"t": 1507750	"P": 1003.25	"F": 1}
{"v": 1	"t": 1507770	"P": 1006.5	"F": 1}
{"v": 1	"t": 1507791	"P": 1000.75	"F": 1}
{"v": 1	"t": 1507811	"P": 1000.75	"F": 1}
{"v": 1	"t": 1507831	"P": 1003.25	"F": 2}
{"v": 1	"t": 1507851	"P": 1007.0	"F": 1}
{"v": 1	"t": 1507872	"P": 1003.0	"F": 1}
{"v": 1	"t": 1507892	"P": 1001.75	"F": 1}
{"v": 1	"t": 1507912	"P": 1002.5	"F": 1}
{"v": 1	"t": 1507933	"P": 1007.5	"F": 1}
{"v": 1	"t": 1507953	"P": 1003.0	"F": 1}
{"v": 1	"t": 1507973	"P": 1002.5	"F": 1}
{"v": 1	"t": 1507993	"P": 1001.25	"F": 1}
{"v": 1	"t": 1508014	"P": 1006.75	"F": 1}
{"v": 1	"t": 1508034	"P": 1002.75	"F": 1}
{"v": 1	"t": 1508055	"P": 1003.0	"F": 1}
{"v": 1	"t": 1508075	"P": 1007.5	"F": 1}
{"v": 1	"t": 1508095	"P": 1003.5	"F": 1}
{"v": 1	"t": 1508116	"P": 1000.25	"F": 1}
{"v": 1	"t": 1508136	"P": 1002.25	"F": 2}
{"v": 1	"t": 1508156	"P": 1006.5	"F": 2}
{"v": 1	"t": 1508177	"P": 1005.0	"F": 2}
{"v": 1	"t": 1508197	"P": 1000.5	"F": 1}
{"v": 1	"t": 1508217	"P": 1001.25	"F": 2}
{"v": 1	"t": 1508237	"P": 1007.0	"F": 2}
{"v": 1	"t": 1508258	"P": 1004.5	"F": 1}
{"v": 1	"t": 1508278	"P": 1002.75	"F": 1}
{"v": 1	"t": 1508298	"P": 1001.0	"F": 2}
{"v": 1	"t": 1508319	"P": 1004.25	"F": 2}
{"v": 1	"t": 1508339	"P": 1005.0	"F": 2}
{"v": 1	"t": 1508359	"P": 1002.0	"F": 2}
{"v": 1	"t": 1508380	"P": 1001.25	"F": 2}
{"v": 1	"t": 1508400	"P": 1004.25	"F": 1	"C": 45.225	"D": 3245	"sn": 54091929832280	"file": "/data/device_log/data0000.out"}
{"v": 1	"t": 1508420	"P": 1006.25	"F": 2}
{"v": 1	"t": 1508440	"P": 1004.5	"F": 2}
{"v": 1	"t": 1508461	"P": 1002.25	"F": 2}
{"v": 1	"t": 1508481	"P": 1003.0	"F": 1}
{"v": 1	"t": 1508501	"P": 1007.25	"F": 2}
{"v": 1	"t": 1508522	"P": 1004.0	"F": 2}
{"v": 1	"t": 1508542	"P": 1002.5	"F": 1}
{"v": 1	"t": 1508562	"P": 1001.5	"F": 2}
{"v": 1	"t": 1508583	"P": 1007.5	"F": 2}
{"v": 1	"t": 1508603	"P": 1000.5	"F": 2}
{"v": 1	"t": 1508624	"P": 1004.0	"F": 1}
{"v": 1	"t": 1508644	"P": 1005.25	"F": 1}
{"v": 1	"t": 1508664	"P": 1001.5	"F": 2}
{"v": 1	"t": 1508685	"P": 1002.25	"F": 2}
{"v": 1	"t": 1508705	"P": 1006.5	"F": 2}
{"v": 1	"t": 1508725	"P": 1005.75	"F": 2}
{"v": 1	"t": 1508746	"P": 999.75	"F": 1}
{"v": 1	"t": 1508766	"P": 1000.0	"F": 2}
{"v": 1	"t": 1508786	"P": 1005.25	"F": 1}
{"v": 1	"t": 1508806	"P": 1007.25	"F": 1}
{"v": 1	"t": 1508827	"P": 1002.75	"F": 2}
{"v": 1	"t": 1508847	"P": 1001.0	"F": 1}
{"v": 1	"t": 1508867	"P": 1002.0	"F": 1}
{"v": 1	"t": 1508888	"P": 1007.25	"F": 2}
{"v": 1	"t": 1508908	"P": 1005.25	"F": 2}
{"v": 1	"t": 1508928	"P": 1000.75	"F": 1}
{"v": 1	"t": 1508948	"P": 1001.25	"F": 2}
{"v": 1	"t": 1508969	"P": 1005.5	"F": 1}
{"v": 1	"t": 1508989	"P": 1004.5	"F": 2}
{"v": 1	"t": 1509009	"P": 1002.5	"F": 2}
{"v": 1	"t": 1509030	"P": 999.5	"F": 2}
{"v": 1	"t": 1509050	"P": 1007.25	"F": 2}
{"v": 1	"t": 1509070	"P": 1004.75	"F": 2}
{"v": 1	"t": 1509091	"P": 1002.5	"F": 2}
{"v": 1	"t": 1509111	"P": 999.5	"F": 1}
{"v": 1	"t": 1509131	"P": 1005.5	"F": 2}
{"v": 1	"t": 1509152	"P": 1006.0	"F": 2}
{"v": 1	"t": 1509172	"P": 1001.25	"F": 2}
{"v": 1	"t": 1509193	"P": 1006.0	"F": 1}
{"v": 1	"t": 1509213	"P": 1004.0	"F": 2}
{"v": 1	"t": 1509233	"P": 1001.75	"F": 1}
{"v": 1	"t": 1509254	"P": 1001.0	"F": 2}
{"v": 1	"t": 1509274	"P": 1006.25	"F": 1}
{"v": 1	"t": 1509294	"P": 1006.25	"F": 2}
{"v": 1	"t": 1509314	"P": 1003.5	"F": 1}
{"v": 1	"t": 1509335	"P": 1001.5	"F": 2}
{"v": 1	"t": 1509355	"P": 1006.5	"F": 1}
{"v": 1	"t": 1509375	"P": 1003.75	"F": 1}
{"v": 1	"t": 1509396	"P": 1000.75	"F": 1}
{"v": 1	"t": 1509416	"P": 1000.75	"F": 1	"C": 45.18	"D": 3245	"sn": 54091929832280	"file": "/data/device_log/data0000.out"}
{"v": 1	"t": 1509436	"P": 1005.25	"F": 1}
{"v": 1	"t": 1509457	"P": 1005.5	"F": 1}
{"v": 1	"t": 1509477	"P": 1002.0	"F": 1}
{"v": 1	"t": 1509497	"P": 1001.0	"F": 1}
{"v": 1	"t": 1509517	"P": 1003.75	"F": 2}
{"v": 1	"t": 1509538	"P": 1007.75	"F": 1}
{"v": 1	"t": 1509558	"P": 1003.25	"F": 1}
{"v": 1	"t": 1509578	"P": 1001.25	"F": 2}
{"v": 1	"t": 1509599	"P": 1002.75	"F": 2}
{"v": 1	"t": 1509619	"P": 1007.0	"F": 2}
{"v": 1	"t": 1509639	"P": 1002.75	"F": 2}
{"v": 1	"t": 1509659	"P": 1000.75	"F": 2}
{"v": 1	"t": 1509680	"P": 1003.25	"F": 1}
{"v": 1	"t": 1509700	"P": 1006.25	"F": 1}
{"v": 1	"t": 1509721	"P": 1001.75	"F": 1}
{"v": 1	"t": 1509741	"P": 1002.5	"F": 1}
{"v": 1	"t": 1509762	"P": 1005.0	"F": 1}
{"v": 1	"t": 1509782	"P": 1001.75	"F": 2}
{"v": 1	"t": 1509803	"P": 1007.75	"F": 2}
{"v": 1	"t": 1509823	"P": 1002.25	"F": 1}
{"v": 1	"t": 1509844	"P": 1002.25	"F": 2}
{"v": 1	"t": 1509864	"P": 1006.75	"F": 1}
{"v": 1	"t": 1509885	"P": 1001.5	"F": 1}
{"v": 1	"t": 1509905	"P": 1004.0	"F": 1}
{"v": 1	"t": 1509925	"P": 1005.25	"F": 2}
{"v": 1	"t": 1509946	"P": 1002.75	"F": 2}
{"v": 1	"t": 1509966	"P": 1001.0	"F": 2}
{"v": 1	"t": 1509986	"P": 1007.25	"F": 1}
{"v": 1	"t": 1510007	"P": 1005.25	"F": 2}
{"v": 1	"t": 1510027	"P": 1002.25	"F": 1}
{"v": 1	"t": 1510047	"P": 1000.25	"F": 2}
{"v": 1	"t": 1510067	"P": 1006.75	"F": 2}
{"v": 1	"t": 1510088	"P": 1006.75	"F": 2}
{"v": 1	"t": 1510108	"P": 1003.0	"F": 2}
{"v": 1	"t": 1510128	"P": 1000.0	"F": 1}
{"v": 1	"t": 1510149	"P": 1002.5	"F": 1}
{"v": 1	"t": 1510169	"P": 1007.0	"F": 1}
{"v": 1	"t": 1510189	"P": 1003.25	"F": 2}
{"v": 1	"t": 1510210	"P": 1000.75	"F": 1}
{"v": 1	"t": 1510230	"P": 1002.0	"F": 2}
{"v": 1	"t": 1510250	"P": 1006.25	"F": 1}
{"v": 1	"t": 1510270	"P": 1004.75	"F": 2}
{"v": 1	"t": 1510291	"P": 1001.5	"F": 2}
{"v": 1	"t": 1510311	"P": 1000.25	"F": 2}
{"v": 1	"t": 1510331	"P": 1006.25	"F": 1}
{"v": 1	"t": 1510352	"P": 1003.0	"F": 1}
{"v": 1	"t": 1510372	"P": 1000.75	"F": 2}
{"v": 1	"t": 1510392	"P": 1000.5	"F": 2}
{"v": 1	"t": 1510413	"P": 1005.25	"F": 1}
{"v": 1	"t": 1510433	"P": 1006.5	"F": 1	"C": 45.21	"D": 3245	"sn": 54091929832280	"file": "/data/device_log/data0000.out"}
{"v": 1	"t": 1510453	"P": 1000.0	"F": 1}
{"v": 1	"t": 1510474	"P": 1006.5	"F": 1}
{"v": 1	"t": 1510494	"P": 1003.25	"F": 2}
{"v": 1	"t": 1510515	"P": 1000.25	"F": 2}
{"v": 1	"t": 1510535	"P": 1003.75	"F": 2}
{"v": 1	"t": 1510555	"P": 1008.5	"F": 2}
{"v": 1	"t": 1510575	"P": 1002.0	"F": 1}
{"v": 1	"t": 1510596	"P": 1001.0	"F": 2}
{"v": 1	"t": 1510616	"P": 1002.0	"F": 2}
{"v": 1	"t": 1510636	"P": 1006.75	"F": 2}
{"v": 1	"t": 1510657	"P": 1005.5	"F": 2}
{"v": 1	"t": 1510677	"P": 1000.75	"F": 2}
{"v": 1	"t": 1510697	"P": 1002.5	"F": 2}
{"v": 1	"t": 1510718	"P": 1005.25	"F": 2}
{"v": 1	"t": 1510738	"P": 1005.25	"F": 2}
{"v": 1	"t": 1510758	"P": 1001.25	"F": 2}
{"v": 1	"t": 1510778	"P": 1002.0	"F": 2}
{"v": 1	"t": 1510799	"P": 1006.0	"F": 1}
{"v": 1	"t": 1510819	"P": 1006.0	"F": 2}
{"v": 1	"t": 1510839	"P": 1002.75	"F": 2}
{"v": 1	"t": 1510860	"P": 999.5	"F": 2}
{"v": 1	"t": 1510880	"P": 1005.25	"F": 2}
{"v": 1	"t": 1510900	"P": 1006.5	"F": 2}
{"v": 1	"t": 1510921	"P": 1001.75	"F": 1}
{"v": 1	"t": 1510941	"P": 1000.75	"F": 1}
{"v": 1	"t": 1510961	"P": 1003.0	"F": 1}
{"v": 1	"t": 1510982	"P": 1005.5	"F": 2}
{"v": 1	"t": 1511002	"P": 1001.5	"F": 1}
{"v": 1	"t": 1511022	"P": 1005.75	"F": 1}
{"v": 1	"t": 1511043	"P": 1006.75	"F": 1}
{"v": 1	"t": 1511063	"P": 1002.0	"F": 2}
{"v": 1	"t": 1511083	"P": 1004.0	"F": 1}
{"v": 1	"t": 1511104	"P": 1007.25	"F": 1}
{"v": 1	"t": 1511124	"P": 1006.5	"F": 1}
{"v": 1	"t": 1511144	"P": 1003.0	"F": 1}
{"v": 1	"t": 1511165	"P": 1001.25	"F": 1}
{"v": 1	"t": 1511185	"P": 1005.0	"F": 1}
{"v": 1	"t": 1511205	"P": 1006.25	"F": 2}
{"v": 1	"t": 1511226	"P": 1003.0	"F": 1}
{"v": 1	"t": 1511246	"P": 1000.0	"F": 1}
{"v": 1	"t": 1511266	"P": 1003.75	"F": 1}
{"v": 1	"t": 1511286	"P": 1007.5	"F": 1}
{"v": 1	"t": 1511307	"P": 1004.75	"F": 1}
{"v": 1	"t": 1511327	"P": 1001.5	"F": 2}
{"v": 1	"t": 1511347	"P": 1003.25	"F": 2}
{"v": 1	"t": 1511368	"P": 1006.5	"F": 2}
{"v": 1	"t": 1511388	"P": 1004.5	"F": 2}
{"v": 1	"t": 1511408	"P": 1001.25	"F": 2}
{"v": 1	"t": 1511428	"P": 1003.25	"F": 2}
{"v": 1	"t": 1511449	"P": 1006.25	"F": 2	"C": 45.265	"D": 3244	"sn": 54091929832280	"file": "/data/device_log/data0000.out"}
{"v": 1	"t": 1511469	"P": 1004.25	"F": 2}
{"v": 1	"t": 1511489	"P": 1001.5	"F": 2}
{"v": 1	"t": 1511510	"P": 1002.25	"F": 1}
{"v": 1	"t": 1511530	"P": 1006.25	"F": 2}
{"v": 1	"t": 1511550	"P": 1003.25	"F": 2}
{"v": 1	"t": 1511571	"P": 1002.0	"F": 2}
{"v": 1	"t": 1511591	"P": 1007.0	"F": 2}
{"v": 1	"t": 1511612	"P": 1003.5	"F": 1}
{"v": 1	"t": 1511632	"P": 1001.5	"F": 2}
{"v": 1	"t": 1511652	"P": 1003.75	"F": 2}
{"v": 1	"t": 1511673	"P": 1007.0	"F": 2}
{"v": 1	"t": 1511693	"P": 1003.75	"F": 2}
{"v": 1	"t": 1511713	"P": 1002.0	"F": 2}
{"v": 1	"t": 1511733	"P": 1001.0	"F": 2}
{"v": 1	"t": 1511754	"P": 1007.75	"F": 2}
{"v": 1	"t": 1511774	"P": 1004.75	"F": 2}
{"v": 1	"t": 1511794	"P": 1001.5	"F": 2}
{"v": 1	"t": 1511815	"P": 1003.75	"F": 2}
{"v": 1	"t": 1511835	"P": 1005.5	"F": 2}
{"v": 1	"t": 1511855	"P": 1004.75	"F": 2}
{"v": 1	"t": 1511876	"P": 1003.25	"F": 2}
{"v": 1	"t": 1511896	"P": 1001.25	"F": 2}
{"v": 1	"t": 1511916	"P": 1008.25	"F": 2}
{"v": 1	"t": 1511937	"P": 1005.0	"F": 2}
{"v": 1	"t": 1511957	"P": 1002.75	"F": 2}
{"v": 1	"t": 1511977	"P": 1002.25	"F": 2}
{"v": 1	"t": 1511998	"P": 1005.75	"F": 2}
{"v": 1	"t": 1512018	"P": 1008.25	"F": 1}
{"v": 1	"t": 1512038	"P": 1004.5	"F": 2}
{"v": 1	"t": 1512058	"P": 1002.0	"F": 2}
{"v": 1	"t": 1512079	"P": 1006.25	"F": 2}
{"v": 1	"t": 1512099	"P": 1005.0	"F": 2}
{"v": 1	"t": 1512119	"P": 1003.25	"F": 2}
{"v": 1	"t": 1512140	"P": 1001.75	"F": 2}
{"v": 1	"t": 1512160	"P": 1005.5	"F": 2}
{"v": 1	"t": 1512181	"P": 1001.25	"F": 2}
{"v": 1	"t": 1512201	"P": 999.25	"F": 2}
{"v": 1	"t": 1512221	"P": 1007.5	"F": 2}
{"v": 1	"t": 1512242	"P": 1006.0	"F": 2}
{"v": 1	"t": 1512262	"P": 1002.0	"F": 2}
{"v": 1	"t": 1512282	"P": 1000.5	"F": 2}
{"v": 1	"t": 1512302	"P": 1004.5	"F": 2}
{"v": 1	"t": 1512323	"P": 1004.5	"F": 2}
{"v": 1	"t": 1512343	"P": 1003.25	"F": 2}
{"v": 1	"t": 1512363	"P": 1000.0	"F": 2}
{"v": 1	"t": 1512384	"P": 1004.5	"F": 2}
{"v": 1	"t": 1512404	"P": 1007.75	"F": 2}
{"v": 1	"t": 1512424	"P": 1002.75	"F": 2}
{"v": 1	"t": 1512445	"P": 999.75	"F": 2}
{"v": 1	"t": 1512465	"P": 1005.5	"F": 1	"C": 45.21	"D": 3244	"sn": 54091929832280	"file": "/data/device_log/data0000.out"}
{"v": 1	"t": 1512485	"P": 1007.0	"F": 2}
{"v": 1	"t": 1512506	"P": 1003.0	"F": 2}
{"v": 1	"t": 1512526	"P": 1001.75	"F": 2}
{"v": 1	"t": 1512546	"P": 1001.0	"F": 2}
{"v": 1	"t": 1512566	"P": 1007.0	"F": 2}
{"v": 1	"t": 1512587	"P": 1003.75	"F": 2}
{"v": 1	"t": 1512607	"P": 1001.25	"F": 2}
{"v": 1	"t": 1512627	"P": 1000.75	"F": 2}
{"v": 1	"t": 1512648	"P": 1008.25	"F": 2}
{"v": 1	"t": 1512668	"P": 1005.0	"F": 2}
{"v": 1	"t": 1512689	"P": 1002.75	"F": 2}
{"v": 1	"t": 1512709	"P": 1005.75	"F": 1}
{"v": 1	"t": 1512729	"P": 1002.25	"F": 2}
{"v": 1	"t": 1512750	"P": 1000.0	"F": 2}
{"v": 1	"t": 1512770	"P": 1006.0	"F": 2}
{"v": 1	"t": 1512790	"P": 1005.5	"F": 2}
{"v": 1	"t": 1512810	"P": 1001.25	"F": 1}
{"v": 1	"t": 1512831	"P": 1000.75	"F": 1}
{"v": 1	"t": 1512851	"P": 1003.0	"F": 2}
{"v": 1	"t": 1512871	"P": 1007.0	"F": 2}
{"v": 1	"t": 1512892	"P": 1004.75	"F": 2}
{"v": 1	"t": 1512912	"P": 1000.25	"F": 2}
{"v": 1	"t": 1512932	"P": 1001.5	"F": 2}
{"v": 1	"t": 1512953	"P": 1006.75	"F": 2}
{"v": 1	"t": 1512973	"P": 1005.0	"F": 2}
{"v": 1	"t": 1512993	"P": 1002.25	"F": 2}
{"v": 1	"t": 1513013	"P": 1002.5	"F": 2}
{"v": 1	"t": 1513034	"P": 1006.5	"F": 2}
{"v": 1	"t": 1513054	"P": 1005.0	"F": 2}
{"v": 1	"t": 1513074	"P": 1004.0	"F": 2}
{"v": 1	"t": 1513095	"P": 1000.25	"F": 2}
{"v": 1	"t": 1513115	"P": 1005.25	"F": 1}
{"v": 1	"t": 1513135	"P": 1006.25	"F": 1}
{"v": 1	"t": 1513156	"P": 1003.25	"F": 2}
{"v": 1	"t": 1513176	"P": 1003.0	"F": 2}
{"v": 1	"t": 1513196	"P": 1004.25	"F": 2}
{"v": 1	"t": 1513216	"P": 1005.75	"F": 2}
{"v": 1	"t": 1513237	"P": 1003.75	"F": 2}
{"v": 1	"t": 1513257	"P": 999.75	"F": 2}
{"v": 1	"t": 1513278	"P": 1005.5	"F": 2}
{"v": 1	"t": 1513298	"P": 1001.25	"F": 1}
{"v": 1	"t": 1513319	"P": 1003.0	"F": 2}
{"v": 1	"t": 1513339	"P": 1003.25	"F": 2}
{"v": 1	"t": 1513360	"P": 1001.5	"F": 2}
{"v": 1	"t": 1513380	"P": 1006.75	"F": 1}
{"v": 1	"t": 1513401	"P": 1003.25	"F": 2}
{"v": 1	"t": 1513421	"P": 1001.75	"F": 2}
{"v": 1	"t": 1513441	"P": 1004.75	"F": 2}
{"v": 1	"t": 1513461	"P": 1007.0	"F": 1}
{"v": 1	"t": 1513482	"P": 1003.0	"F": 1	"C": 45.205	"D": 3244	"sn": 54091929832280	"file": "/data/device_log/data0000.out"}
{"v": 1	"t": 1513502	"P": 999.5	"F": 1}
{"v": 1	"t": 1513522	"P": 1002.25	"F": 1}
{"v": 1	"t": 1513543	"P": 1008.0	"F": 1}
{"v": 1	"t": 1513563	"P": 1003.25	"F": 1}
{"v": 1	"t": 1513583	"P": 1001.5	"F": 1}
{"v": 1	"t": 1513604	"P": 1003.0	"F": 1}
{"v": 1	"t": 1513624	"P": 1007.0	"F": 1}
{"v": 1	"t": 1513644	"P": 1005.5	"F": 1}
{"v": 1	"t": 1513664	"P": 1002.25	"F": 1}
{"v": 1	"t": 1513685	"P": 1003.0	"F": 1}
{"v": 1	"t": 1513705	"P": 1006.75	"F": 1}
{"v": 1	"t": 1513725	"P": 1005.75	"F": 1}
{"v": 1	"t": 1513746	"P": 1002.0	"F": 1}
{"v": 1	"t": 1513766	"P": 1002.25	"F": 2}
{"v": 1	"t": 1513786	"P": 1007.5	"F": 1}
{"v": 1	"t": 1513807	"P": 1007.0	"F": 1}
{"v": 1	"t": 1513827	"P": 1002.0	"F": 1}
{"v": 1	"t": 1513847	"P": 1000.25	"F": 2}
{"v": 1	"t": 1513867	"P": 1005.25	"F": 1}
{"v": 1	"t": 1513888	"P": 1004.5	"F": 2}
{"v": 1	"t": 1513908	"P": 1003.0	"F": 2}
{"v": 1	"t": 1513929	"P": 1005.75	"F": 1}
{"v": 1	"t": 1513949	"P": 1006.25	"F": 2}
{"v": 1	"t": 1513969	"P": 1001.5	"F": 2}
{"v": 1	"t": 1513990	"P": 1001.5	"F": 2}
{"v": 1	"t": 1514010	"P": 1007.25	"F": 2}
{"v": 1	"t": 1514030	"P": 1002.5	"F": 1}
{"v": 1	"t": 1514051	"P": 1001.25	"F": 1}
{"v": 1	"t": 1514071	"P": 1002.0	"F": 2}
{"v": 1	"t": 1514091	"P": 1007.25	"F": 2}
{"v": 1	"t": 1514112	"P": 1004.0	"F": 1}
{"v": 1	"t": 1514132	"P": 1001.0	"F": 2}
{"v": 1	"t": 1514152	"P": 1003.75	"F": 2}
{"v": 1	"t": 1514173	"P": 1007.0	"F": 2}
{"v": 1	"t": 1514193	"P": 1004.0	"F": 1}
{"v": 1	"t": 1514213	"P": 1003.25	"F": 2}
{"v": 1	"t": 1514233	"P": 1000.5	"F": 1}
{"v": 1	"t": 1514254	"P": 1007.0	"F": 2}
{"v": 1	"t": 1514274	"P": 1006.25	"F": 1}
{"v": 1	"t": 1514294	"P": 1001.5	"F": 1}
{"v": 1	"t": 1514315	"P": 1003.25	"F": 2}
{"v": 1	"t": 1514335	"P": 1006.25	"F": 1}
{"v": 1	"t": 1514355	"P": 1006.0	"F": 2}
{"v": 1	"t": 1514376	"P": 1003.0	"F": 1}
{"v": 1	"t": 1514396	"P": 1001.25	"F": 2}
{"v": 1	"t": 1514416	"P": 1005.75	"F": 1}
{"v": 1	"t": 1514437	"P": 1006.0	"F": 2}
{"v": 1	"t": 1514457	"P": 1002.0	"F": 1}
{"v": 1	"t": 1514477	"P": 1004.5	"F": 1}
{"v": 1	"t": 1514498	"P": 1004.75	"F": 1	"C": 45.21	"D": 3244	"sn": 54091929832280	"file": "/data/device_log/data0000.out"}
{"v": 1	"t": 1514518	"P": 1001.5	"F": 2}
{"v": 1	"t": 1514539	"P": 1004.25	"F": 2}
{"v": 1	"t": 1514559	"P": 1006.75	"F": 2}
{"v": 1	"t": 1514579	"P": 1003.75	"F": 1}
{"v": 1	"t": 1514599	"P": 1002.0	"F": 1}
{"v": 1	"t": 1514620	"P": 1002.75	"F": 2}
{"v": 1	"t": 1514640	"P": 1008.25	"F": 2}
{"v": 1	"t": 1514660	"P": 1004.5	"F": 1}
{"v": 1	"t": 1514681	"P": 1000.5	"F": 2}
{"v": 1	"t": 1514701	"P": 1001.25	"F": 2}
{"v": 1	"t": 1514721	"P": 1006.75	"F": 1}
{"v": 1	"t": 1514742	"P": 1003.75	"F": 1}
{"v": 1	"t": 1514762	"P": 1001.75	"F": 1}
{"v": 1	"t": 1514782	"P": 1001.5	"F": 1}
{"v": 1	"t": 1514802	"P": 1006.75	"F": 1}
{"v": 1	"t": 1514823	"P": 1005.5	"F": 2}
{"v": 1	"t": 1514843	"P": 1004.25	"F": 1}
{"v": 1	"t": 1514863	"P": 1003.0	"F": 2}
{"v": 1	"t": 1514884	"P": 1005.25	"F": 2}
{"v": 1	"t": 1514904	"P": 1006.75	"F": 1}
{"v": 1	"t": 1514924	"P": 1004.5	"F": 1}
{"v": 1	"t": 1514945	"P": 1002.25	"F": 1}
{"v": 1	"t": 1514965	"P": 1005.25	"F": 2}
{"v": 1	"t": 1514985	"P": 1006.0	"F": 2}
{"v": 1	"t": 1515006	"P": 1004.0	"F": 1}
{"v": 1	"t": 1515026	"P": 1001.75	"F": 2}
{"v": 1	"t": 1515047	"P": 1006.25	"F": 1}
{"v": 1	"t": 1515067	"P": 1002.25	"F": 1}
{"v": 1	"t": 1515087	"P": 1001.25	"F": 1}
{"v": 1	"t": 1515108	"P": 1006.0	"F": 2}
{"v": 1	"t": 1515128	"P": 1004.75	"F": 1}
{"v": 1	"t": 1515148	"P": 1001.75	"F": 1}
{"v": 1	"t": 1515168	"P": 1003.0	"F": 1}
{"v": 1	"t": 1515189	"P": 1006.0	"F": 1}
{"v": 1	"t": 1515209	"P": 1005.5	"F": 2}
{"v": 1	"t": 1515229	"P": 1003.5	"F": 2}
{"v": 1	"t": 1515250	"P": 1002.5	"F": 1}
{"v": 1	"t": 1515270	"P": 1004.5	"F": 1}
{"v": 1	"t": 1515290	"P": 1007.75	"F": 2}
{"v": 1	"t": 1515310	"P": 1003.5	"F": 1}
{"v": 1	"t": 1515331	"P": 1000.25	"F": 1}
{"v": 1	"t": 1515351	"P": 1005.25	"F": 1}
{"v": 1	"t": 1515371	"P": 1008.0	"F": 1}
{"v": 1	"t": 1515392	"P": 1006.0	"F": 2}
{"v": 1	"t": 1515412	"P": 1001.5	"F": 1}
{"v": 1	"t": 1515432	"P": 1002.75	"F": 1}
{"v": 1	"t": 1515453	"P": 1006.25	"F": 2}
{"v": 1	"t": 1515473	"P": 1005.0	"F": 1}
{"v": 1	"t": 1515493	"P": 1001.5	"F": 2}
{"v": 1	"t": 1515514	"P": 1001.75	"F": 1	"C": 45.245	"D": 3244	"sn": 54091929832280	"file": "/data/device_log/data0000.out"}
{"v": 1	"t": 1515534	"P": 1007.25	"F": 2}
{"v": 1	"t": 1515554	"P": 1003.5	"F": 1}
{"v": 1	"t": 1515575	"P": 1001.75	"F": 2}
{"v": 1	"t": 1515595	"P": 1005.5	"F": 2}
{"v": 1	"t": 1515615	"P": 1006.5	"F": 2}
{"v": 1	"t": 1515636	"P": 1002.0	"F": 2}
{"v": 1	"t": 1515656	"P": 1005.5	"F": 2}
{"v": 1	"t": 1515677	"P": 1004.25	"F": 2}
{"v": 1	"t": 1515697	"P": 1003.0	"F": 2}
{"v": 1	"t": 1515717	"P": 1001.25	"F": 2}
{"v": 1	"t": 1515737	"P": 1004.75	"F": 2}
{"v": 1	"t": 1515758	"P": 1006.25	"F": 2}
{"v": 1	"t": 1515778	"P": 1003.0	"F": 1}
{"v": 1	"t": 1515798	"P": 999.75	"F": 2}
{"v": 1	"t": 1515819	"P": 1004.25	"F": 2}
{"v": 1	"t": 1515839	"P": 1007.0	"F": 2}
{"v": 1	"t": 1515859	"P": 1004.25	"F": 2}
{"v": 1	"t": 1515880	"P": 1000.75	"F": 2}
{"v": 1	"t": 1515900	"P": 1002.0	"F": 2}
{"v": 1	"t": 1515920	"P": 1008.5	"F": 2}
{"v": 1	"t": 1515940	"P": 1004.0	"F": 2}
{"v": 1	"t": 1515961	"P": 1000.75	"F": 2}
{"v": 1	"t": 1515981	"P": 1002.25	"F": 1}
{"v": 1	"t": 1516001	"P": 1008.0	"F": 2}
{"v": 1	"t": 1516022	"P": 1003.25	"F": 2}
{"v": 1	"t": 1516042	"P": 1002.25	"F": 2}
{"v": 1	"t": 1516062	"P": 1001.0	"F": 2}
{"v": 1	"t": 1516083	"P": 1006.5	"F": 2}
{"v": 1	"t": 1516103	"P": 1004.0	"F": 1}
{"v": 1	"t": 1516123	"P": 1001.25	"F": 1}
{"v": 1	"t": 1516144	"P": 1002.75	"F": 1}
{"v": 1	"t": 1516164	"P": 1007.5	"F": 1}
{"v": 1	"t": 1516184	"P": 1002.25	"F": 1}
{"v": 1	"t": 1516205	"P": 1004.5	"F": 1}
{"v": 1	"t": 1516225	"P": 1005.0	"F": 2}
{"v": 1	"t": 1516246	"P": 1001.0	"F": 1}
{"v": 1	"t": 1516266	"P": 1001.25	"F": 2}
{"v": 1	"t": 1516286	"P": 1005.5	"F": 1}
{"v": 1	"t": 1516306	"P": 1005.75	"F": 1}
{"v": 1	"t": 1516327	"P": 1002.25	"F": 1}
{"v": 1	"t": 1516347	"P": 1001.0	"F": 1}
{"v": 1	"t": 1516367	"P": 1005.5	"F": 1}
{"v": 1	"t": 1516388	"P": 1007.75	"F": 1}
{"v": 1	"t": 1516408	"P": 1002.25	"F": 2}
{"v": 1	"t": 1516428	"P": 1001.0	"F": 1}
{"v": 1	"t": 1516449	"P": 1003.5	"F": 1}
{"v": 1	"t": 1516469	"P": 1005.0	"F": 1}
{"v": 1	"t": 1516489	"P": 1003.75	"F": 1}
{"v": 1	"t": 1516510	"P": 1002.0	"F": 1}
{"v": 1	"t": 1516530	"P": 1004.25	"F": 2	"C": 45.21	"D": 3244	"sn": 54091929832280	"file": "/data/device_log/data0000.out"}
{"v": 1	"t": 1516550	"P": 1006.5	"F": 1}
{"v": 1	"t": 1516570	"P": 1004.0	"F": 1}
{"v": 1	"t": 1516591	"P": 1000.75	"F": 1}
{"v": 1	"t": 1516611	"P": 1000.75	"F": 1}
{"v": 1	"t": 1516631	"P": 1006.25	"F": 1}
{"v": 1	"t": 1516652	"P": 1006.5	"F": 1}
{"v": 1	"t": 1516672	"P": 1002.0	"F": 1}
{"v": 1	"t": 1516692	"P": 1001.0	"F": 2}
{"v": 1	"t": 1516713	"P": 1007.25	"F": 1}
{"v": 1	"t": 1516733	"P": 1002.5	"F": 1}
{"v": 1	"t": 1516754	"P": 999.75	"F": 1}
{"v": 1	"t": 1516774	"P": 1006.25	"F": 1}
{"v": 1	"t": 1516795	"P": 1001.5	"F": 2}
{"v": 1	"t": 1516815	"P": 1007.0	"F": 2}
{"v": 1	"t": 1516836	"P": 1003.75	"F": 2}
{"v": 1	"t": 1516856	"P": 1002.0	"F": 2}
{"v": 1	"t": 1516876	"P": 1006.75	"F": 1}
{"v": 1	"t": 1516897	"P": 1003.75	"F": 1}
{"v": 1	"t": 1516917	"P": 1001.75	"F": 1}
{"v": 1	"t": 1516938	"P": 1006.5	"F": 1}
{"v": 1	"t": 1516958	"P": 1005.25	"F": 1}
{"v": 1	"t": 1516978	"P": 1002.75	"F": 2}
{"v": 1	"t": 1516999	"P": 1003.0	"F": 1}
{"v": 1	"t": 1517019	"P": 1007.5	"F": 1}
{"v": 1	"t": 1517039	"P": 1003.75	"F": 2}
{"v": 1	"t": 1517059	"P": 1002.5	"F": 1}
{"v": 1	"t": 1517080	"P": 1002.0	"F": 2}
{"v": 1	"t": 1517100	"P": 1006.0	"F": 2}
{"v": 1	"t": 1517120	"P": 1006.25	"F": 2}
{"v": 1	"t": 1517141	"P": 1002.75	"F": 1}
{"v": 1	"t": 1517161	"P": 1000.5	"F": 1}
{"v": 1	"t": 1517181	"P": 1005.75	"F": 1}
{"v": 1	"t": 1517201	"P": 1007.5	"F": 2}
{"v": 1	"t": 1517222	"P": 1004.25	"F": 1}
{"v": 1	"t": 1517242	"P": 1000.0	"F": 1}
{"v": 1	"t": 1517262	"P": 1004.0	"F": 1}
{"v": 1	"t": 1517283	"P": 1007.0	"F": 1}
{"v": 1	"t": 1517303	"P": 1004.25	"F": 1}
{"v": 1	"t": 1517323	"P": 1000.25	"F": 1}
{"v": 1	"t": 1517344	"P": 1005.0	"F": 2}
{"v": 1	"t": 1517364	"P": 1007.25	"F": 2}
{"v": 1	"t": 1517384	"P": 1004.25	"F": 1}
{"v": 1	"t": 1517405	"P": 1001.75	"F": 2}
{"v": 1	"t": 1517425	"P": 1004.0	"F": 1}
{"v": 1	"t": 1517445	"P": 1006.0	"F": 1}
{"v": 1	"t": 1517466	"P": 1002.25	"F": 2}
{"v": 1	"t": 1517486	"P": 1004.0	"F": 1}
{"v": 1	"t": 1517507	"P": 1006.25	"F": 2}
{"v": 1	"t": 1517527	"P": 1002.25	"F": 1}
{"v": 1	"t": 1517547	"P": 1000.0	"F": 1	"C": 45.235	"D": 3244	"sn": 54091929832280	"file": "/data/device_log/data0000.out"}
{"v": 1	"t": 1517567	"P": 1005.5	"F": 1}
{"v": 1	"t": 1517588	"P": 1005.75	"F": 2}
{"v": 1	"t": 1517608	"P": 1002.75	"F": 1}
{"v": 1	"t": 1517628	"P": 1001.0	"F": 1}
{"v": 1	"t": 1517649	"P": 1002.0	"F": 1}
{"v": 1	"t": 1517669	"P": 1007.25	"F": 1}
{"v": 1	"t": 1517689	"P": 1005.0	"F": 1}
{"v": 1	"t": 1517709	"P": 1001.0	"F": 1}
{"v": 1	"t": 1517730	"P": 1001.75	"F": 1}
{"v": 1	"t": 1517750	"P": 1005.25	"F": 1}
{"v": 1	"t": 1517770	"P": 1005.0	"F": 1}
{"v": 1	"t": 1517791	"P": 1002.25	"F": 2}
{"v": 1	"t": 1517811	"P": 1002.5	"F": 1}
{"v": 1	"t": 1517831	"P": 1006.75	"F": 2}
{"v": 1	"t": 1517852	"P": 1007.0	"F": 2}
{"v": 1	"t": 1517872	"P": 1002.5	"F": 1}
{"v": 1	"t": 1517892	"P": 1003.0	"F": 2}
{"v": 1	"t": 1517912	"P": 1006.5	"F": 1}
{"v": 1	"t": 1517933	"P": 1006.75	"F": 2}
{"v": 1	"t": 1517953	"P": 1001.5	"F": 1}
{"v": 1	"t": 1517973	"P": 1000.5	"F": 2}
{"v": 1	"t": 1517994	"P": 1005.0	"F": 1}
{"v": 1	"t": 1518014	"P": 1002.25	"F": 2}
{"v": 1	"t": 1518035	"P": 1001.75	"F": 1}
{"v": 1	"t": 1518055	"P": 1007.0	"F": 2}
{"v": 1	"t": 1518075	"P": 1004.75	"F": 2}
{"v": 1	"t": 1518096	"P": 1000.5	"F": 1}
{"v": 1	"t": 1518116	"P": 1002.75	"F": 1}
{"v": 1	"t": 1518136	"P": 1009.0	"F": 2}
{"v": 1	"t": 1518157	"P": 1006.0	"F": 1}
{"v": 1	"t": 1518177	"P": 1002.5	"F": 2}
{"v": 1	"t": 1518197	"P": 1001.5	"F": 2}
{"v": 1	"t": 1518218	"P": 1005.75	"F": 1}
{"v": 1	"t": 1518238	"P": 1005.0	"F": 1}
{"v": 1	"t": 1518258	"P": 1001.0	"F": 1}
{"v": 1	"t": 1518278	"P": 999.0	"F": 2}
{"v": 1	"t": 1518299	"P": 1005.25	"F": 2}
{"v": 1	"t": 1518319	"P": 1006.5	"F": 1}
{"v": 1	"t": 1518339	"P": 1004.5	"F": 1}
{"v": 1	"t": 1518360	"P": 1000.5	"F": 1}
{"v": 1	"t": 1518380	"P": 1004.0	"F": 1}
{"v": 1	"t": 1518400	"P": 1007.0	"F": 1}
{"v": 1	"t": 1518420	"P": 1004.75	"F": 1}
{"v": 1	"t": 1518441	"P": 1001.5	"F": 1}
{"v": 1	"t": 1518461	"P": 1002.25	"F": 2}
{"v": 1	"t": 1518481	"P": 1008.75	"F": 1}
{"v": 1	"t": 1518502	"P": 1003.75	"F": 1}
{"v": 1	"t": 1518522	"P": 1002.75	"F": 2}
{"v": 1	"t": 1518542	"P": 1001.75	"F": 1}
{"v": 1	"t": 1518563	"P": 1006.75	"F": 2	"C": 45.24	"D": 3244	"sn": 54091929832280	"file": "/data/device_log/data0000.out"}
{"v": 1	"t": 1518583	"P": 1002.0	"F": 1}
{"v": 1	"t": 1518604	"P": 1001.25	"F": 1}
{"v": 1	"t": 1518624	"P": 1006.75	"F": 2}
{"v": 1	"t": 1518644	"P": 1003.25	"F": 2}
{"v": 1	"t": 1518665	"P": 1002.0	"F": 2}
{"v": 1	"t": 1518685	"P": 1005.0	"F": 2}
{"v": 1	"t": 1518705	"P": 1008.25	"F": 2}
{"v": 1	"t": 1518725	"P": 1005.0	"F": 2}
{"v": 1	"t": 1518746	"P": 1001.25	"F": 1}
{"v": 1	"t": 1518766	"P": 1003.75	"F": 2}
{"v": 1	"t": 1518786	"P": 1007.25	"F": 2}
{"v": 1	"t": 1518807	"P": 1004.5	"F": 2}
{"v": 1	"t": 1518827	"P": 1001.5	"F": 2}
{"v": 1	"t": 1518847	"P": 999.75	"F": 2}
{"v": 1	"t": 1518867	"P": 1007.25	"F": 2}
{"v": 1	"t": 1518888	"P": 1005.5	"F": 2}
{"v": 1	"t": 1518908	"P": 1003.25	"F": 2}
{"v": 1	"t": 1518928	"P": 1000.25	"F": 2}
{"v": 1	"t": 1518949	"P": 1004.25	"F": 2}
{"v": 1	"t": 1518969	"P": 1006.25	"F": 1}
{"v": 1	"t": 1518989	"P": 1004.75	"F": 2}
{"v": 1	"t": 1519010	"P": 1002.25	"F": 2}
{"v": 1	"t": 1519030	"P": 1003.0	"F": 2}
{"v": 1	"t": 1519050	"P": 1006.5	"F": 2}
{"v": 1	"t": 1519070	"P": 1003.5	"F": 2}
{"v": 1	"t": 1519091	"P": 1000.25	"F": 1}
{"v": 1	"t": 1519111	"P": 1003.5	"F": 2}
{"v": 1	"t": 1519132	"P": 1006.75	"F": 2}
{"v": 1	"t": 1519152	"P": 1004.25	"F": 2}
{"v": 1	"t": 1519173	"P": 1005.75	"F": 2}
{"v": 1	"t": 1519193	"P": 1005.75	"F": 2}
{"v": 1	"t": 1519213	"P": 1002.5	"F": 2}
{"v": 1	"t": 1519233	"P": 1000.0	"F": 2}
{"v": 1	"t": 1519254	"P": 1008.75	"F": 2}
{"v": 1	"t": 1519274	"P": 1005.25	"F": 2}
{"v": 1	"t": 1519294	"P": 1003.25	"F": 1}
{"v": 1	"t": 1519315	"P": 1000.25	"F": 2}
{"v": 1	"t": 1519335	"P": 1004.5	"F": 2}
{"v": 1	"t": 1519355	"P": 1006.0	"F": 1}
{"v": 1	"t": 1519376	"P": 1002.75	"F": 1}
{"v": 1	"t": 1519396	"P": 1002.0	"F": 1}
{"v": 1	"t": 1519416	"P": 1004.25	"F": 1}
{"v": 1	"t": 1519436	"P": 1007.75	"F": 1}
{"v": 1	"t": 1519457	"P": 1003.75	"F": 1}
{"v": 1	"t": 1519477	"P": 1000.0	"F": 2}
{"v": 1	"t": 1519497	"P": 1003.25	"F": 2}
{"v": 1	"t": 1519518	"P": 1007.75	"F": 2}
{"v": 1	"t": 1519538	"P": 1004.75	"F": 2}
{"v": 1	"t": 1519558	"P": 1001.75	"F": 2}
{"v": 1	"t": 1519579	"P": 1001.75	"F": 1	"C": 45.235	"D": 3244	"sn": 54091929832280	"file": "/data/device_log/data0000.out"}
{"v": 1	"t": 1519599	"P": 1007.5	"F": 1}
{"v": 1	"t": 1519619	"P": 1006.0	"F": 1}
{"v": 1	"t": 1519639	"P": 1000.5	"F": 1}
{"v": 1	"t": 1519660	"P": 1002.25	"F": 1}
{"v": 1	"t": 1519680	"P": 1006.75	"F": 1}
{"v": 1	"t": 1519701	"P": 1002.5	"F": 1}
{"v": 1	"t": 1519721	"P": 1002.75	"F": 1}
{"v": 1	"t": 1519741	"P": 1007.25	"F": 2}
{"v": 1	"t": 1519762	"P": 1003.5	"F": 2}
{"v": 1	"t": 1519782	"P": 1002.0	"F": 1}
{"v": 1	"t": 1519802	"P": 1001.5	"F": 2}
{"v": 1	"t": 1519823	"P": 1007.25	"F": 2}
{"v": 1	"t": 1519843	"P": 1004.5	"F": 2}
{"v": 1	"t": 1519863	"P": 1001.75	"F": 1}
{"v": 1	"t": 1519883	"P": 1001.0	"F": 2}
{"v": 1	"t": 1519904	"P": 1006.75	"F": 2}
{"v": 1	"t": 1519924	"P": 1006.25	"F": 2}
{"v": 1	"t": 1519944	"P": 1002.25	"F": 1}
{"v": 1	"t": 1519965	"P": 1003.25	"F": 1}
{"v": 1	"t": 1519985	"P": 1007.0	"F": 2}
{"v": 1	"t": 1520005	"P": 1007.75	"F": 2}
{"v": 1	"t": 1520026	"P": 1003.5	"F": 1}
{"v": 1	"t": 1520046	"P": 999.75	"F": 2}
{"v": 1	"t": 1520066	"P": 1002.5	"F": 1}
{"v": 1	"t": 1520086	"P": 1007.25	"F": 1}
{"v": 1	"t": 1520107	"P": 1004.25	"F": 2}
{"v": 1	"t": 1520127	"P": 999.5	"F": 1}
{"v": 1	"t": 1520147	"P": 1003.75	"F": 2}
{"v": 1	"t": 1520168	"P": 1007.75	"F": 2}
{"v": 1	"t": 1520188	"P": 1005.5	"F": 2}
{"v": 1	"t": 1520208	"P": 1001.5	"F": 2}
{"v": 1	"t": 1520229	"P": 1001.75	"F": 1}
{"v": 1	"t": 1520249	"P": 1006.0	"F": 2}
{"v": 1	"t": 1520269	"P": 1003.0	"F": 2}
{"v": 1	"t": 1520290	"P": 1002.75	"F": 2}
{"v": 1	"t": 1520310	"P": 1006.0	"F": 2}
{"v": 1	"t": 1520331	"P": 1001.25	"F": 2}
{"v": 1	"t": 1520351	"P": 1005.5	"F": 1}
{"v": 1	"t": 1520372	"P": 1003.75	"F": 1}
{"v": 1	"t": 1520392	"P": 1000.25	"F": 2}
{"v": 1	"t": 1520413	"P": 1005.0	"F": 2}
{"v": 1	"t": 1520433	"P": 1004.0	"F": 1}
{"v": 1	"t": 1520453	"P": 1001.25	"F": 1}
{"v": 1	"t": 1520474	"P": 1002.75	"F": 2}
{"v": 1	"t": 1520494	"P": 1007.5	"F": 1}
{"v": 1	"t": 1520514	"P": 1003.75	"F": 2}
{"v": 1	"t": 1520534	"P": 1001.0	"F": 2}
{"v": 1	"t": 1520555	"P": 1000.0	"F": 2}
{"v": 1	"t": 1520575	"P": 1004.0	"F": 2}
{"v": 1	"t": 1520595	"P": 1006.0	"F": 2	"C": 45.215	"D": 3244	"sn": 54091929832280	"file": "/data/device_log/data0000.out"}
{"v": 1	"t": 1520616	"P": 1001.5	"F": 2}
{"v": 1	"t": 1520636	"P": 999.75	"F": 1}
{"v": 1	"t": 1520656	"P": 1006.25	"F": 2}
{"v": 1	"t": 1520677	"P": 1007.25	"F": 1}
{"v": 1	"t": 1520697	"P": 1004.75	"F": 2}
{"v": 1	"t": 1520717	"P": 1000.5	"F": 1}
{"v": 1	"t": 1520737	"P": 1005.5	"F": 1}
{"v": 1	"t": 1520758	"P": 1006.25	"F": 1}
{"v": 1	"t": 1520778	"P": 1003.5	"F": 1}
{"v": 1	"t": 1520798	"P": 1000.5	"F": 1}
{"v": 1	"t": 1520819	"P": 1002.75	"F": 2}
{"v": 1	"t": 1520839	"P": 1007.25	"F": 1}
{"v": 1	"t": 1520859	"P": 1004.5	"F": 1}
{"v": 1	"t": 1520880	"P": 1001.25	"F": 1}
{"v": 1	"t": 1520900	"P": 1004.25	"F": 2}
{"v": 1	"t": 1520920	"P": 1005.75	"F": 1}
{"v": 1	"t": 1520941	"P": 1002.25	"F": 1}
{"v": 1	"t": 1520961	"P": 1006.0	"F": 2}
{"v": 1	"t": 1520982	"P": 1007.5	"F": 1}
{"v": 1	"t": 1521002	"P": 1003.75	"F": 1}
{"v": 1	"t": 1521022	"P": 997.5	"F": 1}
{"v": 1	"t": 1521042	"P": 1004.0	"F": 1}
{"v": 1	"t": 1521063	"P": 1005.5	"F": 1}
{"v": 1	"t": 1521083	"P": 1005.0	"F": 1}
{"v": 1	"t": 1521103	"P": 999.5	"F": 1}
{"v": 1	"t": 1521124	"P": 1001.75	"F": 2}
{"v": 1	"t": 1521144	"P": 1006.0	"F": 1}
{"v": 1	"t": 1521164	"P": 1004.5	"F": 2}
{"v": 1	"t": 1521184	"P": 1000.5	"F": 1}
{"v": 1	"t": 1521205	"P": 1001.5	"F": 2}
{"v": 1	"t": 1521225	"P": 1006.75	"F": 1}
{"v": 1	"t": 1521245	"P": 1006.0	"F": 1}
{"v": 1	"t": 1521266	"P": 1001.0	"F": 1}
{"v": 1	"t": 1521286	"P": 998.5	"F": 2}
{"v": 1	"t": 1521306	"P": 1005.5	"F": 2}
{"v": 1	"t": 1521326	"P": 1007.5	"F": 1}
{"v": 1	"t": 1521347	"P": 1002.5	"F": 1}
{"v": 1	"t": 1521367	"P": 1000.0	"F": 1}
{"v": 1	"t": 1521387	"P": 1005.75	"F": 1}
{"v": 1	"t": 1521408	"P": 1007.75	"F": 2}
{"v": 1	"t": 1521428	"P": 1003.25	"F": 2}
{"v": 1	"t": 1521448	"P": 1000.0	"F": 1}
{"v": 1	"t": 1521469	"P": 1005.75	"F": 1}
{"v": 1	"t": 1521489	"P": 1007.25	"F": 2}
{"v": 1	"t": 1521510	"P": 1000.5	"F": 2}
{"v": 1	"t": 1521530	"P": 1004.5	"F": 2}
{"v": 1	"t": 1521550	"P": 1004.25	"F": 1}
{"v": 1	"t": 1521571	"P": 1004.25	"F": 1}
{"v": 1	"t": 1521591	"P": 1001.0	"F": 2}
{"v": 1	"t": 1521611	"P": 1006.25	"F": 2	"C": 45.215	"D": 3244	"sn": 54091929832280	"file": "/data/device_log/data0000.out"}
{"v": 1	"t": 1521632	"P": 1006.5	"F": 1}
{"v": 1	"t": 1521652	"P": 1003.0	"F": 2}
{"v": 1	"t": 1521672	"P": 999.25	"F": 2}
{"v": 1	"t": 1521692	"P": 1006.25	"F": 2}
{"v": 1	"t": 1521713	"P": 1006.75	"F": 2}
{"v": 1	"t": 1521733	"P": 1004.5	"F": 2}
{"v": 1	"t": 1521753	"P": 1001.25	"F": 2}
{"v": 1	"t": 1521774	"P": 1003.25	"F": 2}
{"v": 1	"t": 1521794	"P": 1007.75	"F": 2}
{"v": 1	"t": 1521814	"P": 1004.5	"F": 2}
{"v": 1	"t": 1521834	"P": 1001.0	"F": 1}
{"v": 1	"t": 1521855	"P": 1002.0	"F": 1}
{"v": 1	"t": 1521875	"P": 1005.75	"F": 1}
{"v": 1	"t": 1521895	"P": 1005.25	"F": 0}
{"v": 1	"t": 1521916	"P": 1001.5	"F": 1}
{"v": 1	"t": 1521936	"P": 1002.0	"F": 1}
{"v": 1	"t": 1521956	"P": 1008.0	"F": 1}
{"v": 1	"t": 1521977	"P": 1004.5	"F": 1}
{"v": 1	"t": 1521997	"P": 1000.25	"F": 1}
{"v": 1	"t": 1522017	"P": 1001.0	"F": 2}
{"v": 1	"t": 1522038	"P": 1005.25	"F": 1}
{"v": 1	"t": 1522058	"P": 999.5	"F": 2}
{"v": 1	"t": 1522079	"P": 1004.0	"F": 2}
{"v": 1	"t": 1522099	"P": 1003.5	"F": 2}
{"v": 1	"t": 1522120	"P": 999.75	"F": 1}
{"v": 1	"t": 1522140	"P": 1005.25	"F": 2}
{"v": 1	"t": 1522160	"P": 1007.25	"F": 1}
{"v": 1	"t": 1522181	"P": 1004.0	"F": 1}
{"v": 1	"t": 1522201	"P": 1001.0	"F": 2}
{"v": 1	"t": 1522221	"P": 1002.25	"F": 2}
{"v": 1	"t": 1522241	"P": 1007.25	"F": 2}
{"v": 1	"t": 1522262	"P": 1004.0	"F": 2}
{"v": 1	"t": 1522282	"P": 1001.5	"F": 2}
{"v": 1	"t": 1522302	"P": 1000.0	"F": 2}
{"v": 1	"t": 1522323	"P": 1007.5	"F": 2}
{"v": 1	"t": 1522343	"P": 1005.0	"F": 2}
{"v": 1	"t": 1522363	"P": 1000.75	"F": 3}
{"v": 1	"t": 1522383	"P": 1001.0	"F": 3}
{"v": 1	"t": 1522404	"P": 1006.75	"F": 3}
{"v": 1	"t": 1522424	"P": 1005.0	"F": 2}
{"v": 1	"t": 1522444	"P": 1002.25	"F": 2}
{"v": 1	"t": 1522465	"P": 1002.5	"F": 2}
{"v": 1	"t": 1522485	"P": 1005.5	"F": 2}
{"v": 1	"t": 1522505	"P": 1005.75	"F": 2}
{"v": 1	"t": 1522526	"P": 1002.5	"F": 1}
{"v": 1	"t": 1522546	"P": 992.25	"F": 2}
{"v": 1	"t": 1522566	"P": 1005.25	"F": 2}
{"v": 1	"t": 1522586	"P": 1006.0	"F": 2}
{"v": 1	"t": 1522607	"P": 1002.5	"F": 1}
{"v": 1	"t": 1522627	"P": 1002.25	"F": 1	"C": 45.25	"D": 3244	"sn": 54091929832280	"file": "/data/device_log/data0000.out"}
{"v": 1	"t": 1522648	"P": 1007.25	"F": 1}
{"v": 1	"t": 1522668	"P": 1002.5	"F": 1}
{"v": 1	"t": 1522688	"P": 1000.75	"F": 1}
{"v": 1	"t": 1522709	"P": 1003.5	"F": 1}
{"v": 1	"t": 1522729	"P": 1007.75	"F": 1}
{"v": 1	"t": 1522749	"P": 1004.0	"F": 1}
{"v": 1	"t": 1522769	"P": 1002.25	"F": 2}
{"v": 1	"t": 1522790	"P": 1001.5	"F": 2}
{"v": 1	"t": 1522810	"P": 1007.0	"F": 2}
{"v": 1	"t": 1522830	"P": 1005.0	"F": 1}
{"v": 1	"t": 1522851	"P": 1001.25	"F": 1}
{"v": 1	"t": 1522871	"P": 1001.0	"F": 1}
{"v": 1	"t": 1522891	"P": 1008.5	"F": 1}
{"v": 1	"t": 1522912	"P": 1004.25	"F": 1}
{"v": 1	"t": 1522932	"P": 1001.25	"F": 1}
{"v": 1	"t": 1522952	"P": 1000.75	"F": 1}
{"v": 1	"t": 1522973	"P": 1006.5	"F": 0}
{"v": 1	"t": 1522993	"P": 1005.75	"F": 1}
{"v": 1	"t": 1523013	"P": 1002.75	"F": 1}
{"v": 1	"t": 1523033	"P": 1001.5	"F": 1}
{"v": 1	"t": 1523054	"P": 1004.5	"F": 1}
{"v": 1	"t": 1523074	"P": 1005.75	"F": 1}
{"v": 1	"t": 1523094	"P": 1003.0	"F": 1}
{"v": 1	"t": 1523115	"P": 1001.75	"F": 1}
{"v": 1	"t": 1523135	"P": 1003.25	"F": 1}
{"v": 1	"t": 1523155	"P": 1005.75	"F": 1}
{"v": 1	"t": 1523176	"P": 1003.0	"F": 1}
{"v": 1	"t": 1523196	"P": 1006.0	"F": 1}
{"v": 1	"t": 1523217	"P": 1004.0	"F": 1}
{"v": 1	"t": 1523237	"P": 1001.75	"F": 1}
{"v": 1	"t": 1523257	"P": 1002.0	"F": 1}
{"v": 1	"t": 1523277	"P": 1007.75	"F": 1}
{"v": 1	"t": 1523298	"P": 1006.0	"F": 1}
{"v": 1	"t": 1523318	"P": 1003.0	"F": 1}
{"v": 1	"t": 1523338	"P": 1001.5	"F": 1}
{"v": 1	"t": 1523359	"P": 1005.0	"F": 1}
{"v": 1	"t": 1523379	"P": 1007.75	"F": 1}
{"v": 1	"t": 1523399	"P": 1003.5	"F": 1}
{"v": 1	"t": 1523420	"P": 1000.75	"F": 1}
{"v": 1	"t": 1523440	"P": 1004.5	"F": 1}
{"v": 1	"t": 1523460	"P": 1006.75	"F": 1}
{"v": 1	"t": 1523481	"P": 1004.25	"F": 1}
{"v": 1	"t": 1523501	"P": 1002.0	"F": 2}
{"v": 1	"t": 1523521	"P": 1003.25	"F": 2}
{"v": 1	"t": 1523541	"P": 1007.5	"F": 2}
{"v": 1	"t": 1523562	"P": 1003.25	"F": 1}
{"v": 1	"t": 1523582	"P": 1000.25	"F": 1}
{"v": 1	"t": 1523602	"P": 1003.0	"F": 1}
{"v": 1	"t": 1523623	"P": 1006.75	"F": 2}
{"v": 1	"t": 1523643	"P": 1003.25	"F": 1	"C": 45.255	"D": 3244	"sn": 54091929832280	"file": "/data/device_log/data0000.out"}
{"v": 1	"t": 1523663	"P": 1001.5	"F": 2}
{"v": 1	"t": 1523684	"P": 1003.0	"F": 1}
{"v": 1	"t": 1523704	"P": 1008.0	"F": 1}
{"v": 1	"t": 1523724	"P": 1002.75	"F": 2}
{"v": 1	"t": 1523745	"P": 1003.0	"F": 2}
{"v": 1	"t": 1523765	"P": 1005.75	"F": 2}
{"v": 1	"t": 1523786	"P": 1000.75	"F": 1}
{"v": 1	"t": 1523806	"P": 1005.0	"F": 1}
{"v": 1	"t": 1523827	"P": 1005.75	"F": 1}
{"v": 1	"t": 1523847	"P": 1001.0	"F": 1}
{"v": 1	"t": 1523868	"P": 1004.5	"F": 1}
{"v": 1	"t": 1523888	"P": 1005.5	"F": 2}
{"v": 1	"t": 1523909	"P": 1002.25	"F": 1}
{"v": 1	"t": 1523929	"P": 1008.0	"F": 1}
{"v": 1	"t": 1523949	"P": 1003.5	"F": 1}
{"v": 1	"t": 1523970	"P": 1000.5	"F": 1}
{"v": 1	"t": 1523990	"P": 1006.5	"F": 1}
{"v": 1	"t": 1524010	"P": 1005.25	"F": 1}
{"v": 1	"t": 1524031	"P": 1003.25	"F": 1}
{"v": 1	"t": 1524051	"P": 1000.25	"F": 1}
{"v": 1	"t": 1524071	"P": 1006.75	"F": 2}
{"v": 1	"t": 1524092	"P": 1005.25	"F": 2}
{"v": 1	"t": 1524112	"P": 1002.5	"F": 2}
{"v": 1	"t": 1524132	"P": 1000.25	"F": 2}
{"v": 1	"t": 1524152	"P": 1003.25	"F": 1}
{"v": 1	"t": 1524173	"P": 1005.75	"F": 1}
{"v": 1	"t": 1524193	"P": 1004.25	"F": 2}
{"v": 1	"t": 1524213	"P": 1001.75	"F": 2}
{"v": 1	"t": 1524234	"P": 1008.0	"F": 1}
{"v": 1	"t": 1524254	"P": 1004.75	"F": 1}
{"v": 1	"t": 1524274	"P": 1004.0	"F": 1}
{"v": 1	"t": 1524295	"P": 1000.75	"F": 2}
{"v": 1	"t": 1524315	"P": 1006.25	"F": 1}
{"v": 1	"t": 1524335	"P": 1006.75	"F": 1}
{"v": 1	"t": 1524356	"P": 1002.0	"F": 1}
{"v": 1	"t": 1524376	"P": 1000.75	"F": 1}
{"v": 1	"t": 1524396	"P": 1006.5	"F": 1}
{"v": 1	"t": 1524417	"P": 1004.75	"F": 1}
{"v": 1	"t": 1524437	"P": 1002.75	"F": 2}
{"v": 1	"t": 1524457	"P": 1002.75	"F": 1}
{"v": 1	"t": 1524478	"P": 1006.0	"F": 1}
{"v": 1	"t": 1524498	"P": 1001.75	"F": 1}
{"v": 1	"t": 1524519	"P": 1002.25	"F": 2}
{"v": 1	"t": 1524539	"P": 1007.25	"F": 2}
{"v": 1	"t": 1524559	"P": 1004.75	"F": 1}
{"v": 1	"t": 1524579	"P": 1003.75	"F": 2}
{"v": 1	"t": 1524600	"P": 1000.75	"F": 1}
{"v": 1	"t": 1524620	"P": 1006.5	"F": 1}
{"v": 1	"t": 1524640	"P": 1004.75	"F": 2}
{"v": 1	"t": 1524661	"P": 1002.5	"F": 1	"C": 45.235	"D": 3244	"sn": 54091929832280	"file": "/data/device_log/data0000.out"}
{"v": 1	"t": 1524681	"P": 1002.0	"F": 1}
{"v": 1	"t": 1524701	"P": 1005.0	"F": 1}
{"v": 1	"t": 1524721	"P": 1007.0	"F": 2}
{"v": 1	"t": 1524742	"P": 1002.5	"F": 2}
{"v": 1	"t": 1524762	"P": 1000.25	"F": 1}
{"v": 1	"t": 1524782	"P": 1004.25	"F": 1}
{"v": 1	"t": 1524803	"P": 1005.5	"F": 2}
{"v": 1	"t": 1524823	"P": 1005.25	"F": 2}
{"v": 1	"t": 1524843	"P": 1002.5	"F": 2}
{"v": 1	"t": 1524864	"P": 1003.25	"F": 1}
{"v": 1	"t": 1524884	"P": 1008.0	"F": 1}
{"v": 1	"t": 1524904	"P": 1005.5	"F": 1}
{"v": 1	"t": 1524924	"P": 1000.5	"F": 1}
{"v": 1	"t": 1524945	"P": 1003.75	"F": 1}
{"v": 1	"t": 1524965	"P": 1006.0	"F": 1}
{"v": 1	"t": 1524985	"P": 1005.5	"F": 1}
{"v": 1	"t": 1525006	"P": 1000.75	"F": 1}
{"v": 1	"t": 1525026	"P": 1005.25	"F": 1}
{"v": 1	"t": 1525047	"P": 1003.5	"F": 1}
{"v": 1	"t": 1525067	"P": 1002.75	"F": 1}
{"v": 1	"t": 1525087	"P": 1004.75	"F": 1}
{"v": 1	"t": 1525108	"P": 1005.5	"F": 1}
{"v": 1	"t": 1525128	"P": 1003.25	"F": 1}
{"v": 1	"t": 1525148	"P": 1001.25	"F": 1}
{"v": 1	"t": 1525169	"P": 1003.25	"F": 1}
{"v": 1	"t": 1525189	"P": 1006.0	"F": 1}
{"v": 1	"t": 1525209	"P": 1005.25	"F": 1}
{"v": 1	"t": 1525230	"P": 1001.0	"F": 1}
{"v": 1	"t": 1525250	"P": 1003.75	"F": 1}
{"v": 1	"t": 1525270	"P": 1008.0	"F": 1}
{"v": 1	"t": 1525290	"P": 1004.25	"F": 1}
{"v": 1	"t": 1525311	"P": 1002.5	"F": 1}
{"v": 1	"t": 1525331	"P": 1000.5	"F": 1}
{"v": 1	"t": 1525351	"P": 1006.0	"F": 1}
{"v": 1	"t": 1525372	"P": 1005.75	"F": 1}
{"v": 1	"t": 1525392	"P": 1000.75	"F": 1}
{"v": 1	"t": 1525412	"P": 1001.5	"F": 1}
{"v": 1	"t": 1525433	"P": 1006.0	"F": 2}
{"v": 1	"t": 1525453	"P": 1003.5	"F": 2}
{"v": 1	"t": 1525473	"P": 1003.75	"F": 2}
{"v": 1	"t": 1525493	"P": 1001.75	"F": 1}
{"v": 1	"t": 1525514	"P": 1005.25	"F": 1}
{"v": 1	"t": 1525534	"P": 1006.25	"F": 1}
{"v": 1	"t": 1525554	"P": 1003.75	"F": 1}
{"v": 1	"t": 1525575	"P": 1001.75	"F": 1}
{"v": 1	"t": 1525595	"P": 1006.25	"F": 1}
{"v": 1	"t": 1525616	"P": 1001.5	"F": 1}
{"v": 1	"t": 1525636	"P": 1002.25	"F": 1}
{"v": 1	"t": 1525656	"P": 1006.0	"F": 1}
{"v": 1	"t": 1525677	"P": 1004.25	"F": 1	"C": 45.21	"D": 3244	"sn": 54091929832280	"file": "/data/device_log/data0000.out"}
{"v": 1	"t": 1525697	"P": 1001.5	"F": 1}
{"v": 1	"t": 1525717	"P": 1000.25	"F": 1}
{"v": 1	"t": 1525738	"P": 1007.0	"F": 1}
{"v": 1	"t": 1525758	"P": 1004.25	"F": 1}
{"v": 1	"t": 1525778	"P": 1000.5	"F": 1}
{"v": 1	"t": 1525798	"P": 1000.0	"F": 1}
{"v": 1	"t": 1525819	"P": 1006.0	"F": 1}
{"v": 1	"t": 1525839	"P": 1005.75	"F": 1}
{"v": 1	"t": 1525859	"P": 1000.5	"F": 1}
{"v": 1	"t": 1525880	"P": 1002.5	"F": 1}
{"v": 1	"t": 1525900	"P": 1006.0	"F": 1}
{"v": 1	"t": 1525920	"P": 1007.5	"F": 1}
{"v": 1	"t": 1525941	"P": 1003.75	"F": 1}
{"v": 1	"t": 1525961	"P": 999.0	"F": 1}
{"v": 1	"t": 1525981	"P": 1002.75	"F": 1}
{"v": 1	"t": 1526001	"P": 1007.5	"F": 1}
{"v": 1	"t": 1526022	"P": 1003.25	"F": 1}
{"v": 1	"t": 1526042	"P": 1003.25	"F": 1}
{"v": 1	"t": 1526062	"P": 1003.5	"F": 1}
{"v": 1	"t": 1526083	"P": 1006.5	"F": 1}
{"v": 1	"t": 1526103	"P": 1004.25	"F": 1}
{"v": 1	"t": 1526123	"P": 1002.5	"F": 2}
{"v": 1	"t": 1526144	"P": 1005.75	"F": 1}
{"v": 1	"t": 1526164	"P": 1002.5	"F": 1}
{"v": 1	"t": 1526185	"P": 1003.0	"F": 1}
{"v": 1	"t": 1526205	"P": 1006.0	"F": 1}
{"v": 1	"t": 1526225	"P": 1003.75	"F": 2}
{"v": 1	"t": 1526246	"P": 1001.0	"F": 1}
{"v": 1	"t": 1526266	"P": 1001.25	"F": 2}
{"v": 1	"t": 1526286	"P": 1007.25	"F": 1}
{"v": 1	"t": 1526307	"P": 1006.75	"F": 2}
{"v": 1	"t": 1526327	"P": 1003.75	"F": 1}
{"v": 1	"t": 1526347	"P": 1001.25	"F": 1}
{"v": 1	"t": 1526367	"P": 1004.0	"F": 1}
{"v": 1	"t": 1526388	"P": 1006.0	"F": 1}
{"v": 1	"t": 1526408	"P": 1001.5	"F": 1}
{"v": 1	"t": 1526428	"P": 1000.0	"F": 1}
{"v": 1	"t": 1526449	"P": 1002.75	"F": 2}
{"v": 1	"t": 1526469	"P": 1006.25	"F": 2}
{"v": 1	"t": 1526489	"P": 1003.5	"F": 1}
{"v": 1	"t": 1526510	"P": 1000.5	"F": 1}
{"v": 1	"t": 1526530	"P": 1003.5	"F": 1}
{"v": 1	"t": 1526550	"P": 1007.5	"F": 1}
{"v": 1	"t": 1526570	"P": 1004.75	"F": 1}
{"v": 1	"t": 1526591	"P": 1001.25	"F": 1}
{"v": 1	"t": 1526611	"P": 1002.25	"F": 1}
{"v": 1	"t": 1526631	"P": 1007.5	"F": 1}
{"v": 1	"t": 1526652	"P": 1003.0	"F": 2}
{"v": 1	"t": 1526672	"P": 1002.5	"F": 1}
{"v": 1	"t": 1526692	"P": 1001.0	"F": 1	"C": 45.235	"D": 3244	"sn": 54091929832280	"file": "/data/device_log/data0000.out"}
{"v": 1	"t": 1526713	"P": 1007.75	"F": 1}
{"v": 1	"t": 1526733	"P": 1003.25	"F": 1}
{"v": 1	"t": 1526754	"P": 1003.75	"F": 1}
{"v": 1	"t": 1526774	"P": 1007.5	"F": 1}
{"v": 1	"t": 1526794	"P": 1004.75	"F": 1}
{"v": 1	"t": 1526814	"P": 1000.5	"F": 1}
{"v": 1	"t": 1526835	"P": 1002.25	"F": 2}
{"v": 1	"t": 1526855	"P": 1008.5	"F": 2}
{"v": 1	"t": 1526875	"P": 1006.25	"F": 2}
{"v": 1	"t": 1526896	"P": 1002.5	"F": 1}
{"v": 1	"t": 1526916	"P": 1002.5	"F": 2}
{"v": 1	"t": 1526936	"P": 1007.0	"F": 2}
{"v": 1	"t": 1526957	"P": 1005.25	"F": 2}
{"v": 1	"t": 1526977	"P": 1004.5	"F": 2}
{"v": 1	"t": 1526997	"P": 1000.75	"F": 2}
{"v": 1	"t": 1527017	"P": 1003.25	"F": 2}
{"v": 1	"t": 1527038	"P": 1006.25	"F": 2}
{"v": 1	"t": 1527058	"P": 1004.75	"F": 2}
{"v": 1	"t": 1527078	"P": 1002.0	"F": 2}
{"v": 1	"t": 1527099	"P": 1004.25	"F": 2}
{"v": 1	"t": 1527119	"P": 1009.0	"F": 1}
{"v": 1	"t": 1527139	"P": 1005.0	"F": 2}
{"v": 1	"t": 1527160	"P": 1000.75	"F": 1}
{"v": 1	"t": 1527180	"P": 1002.5	"F": 2}
{"v": 1	"t": 1527200	"P": 1006.0	"F": 1}
{"v": 1	"t": 1527220	"P": 1005.75	"F": 2}
{"v": 1	"t": 1527241	"P": 1001.5	"F": 1}
{"v": 1	"t": 1527261	"P": 1003.0	"F": 1}
{"v": 1	"t": 1527282	"P": 1008.0	"F": 1}
{"v": 1	"t": 1527302	"P": 1000.0	"F": 1}
{"v": 1	"t": 1527323	"P": 1006.5	"F": 1}
{"v": 1	"t": 1527343	"P": 1004.75	"F": 1}
{"v": 1	"t": 1527363	"P": 1001.75	"F": 1}
{"v": 1	"t": 1527384	"P": 1006.0	"F": 1}
{"v": 1	"t": 1527405	"P": 1002.75	"F": 1}
{"v": 1	"t": 1527425	"P": 1005.5	"F": 1}
{"v": 1	"t": 1527445	"P": 1006.25	"F": 1}
{"v": 1	"t": 1527466	"P": 1002.75	"F": 1}
{"v": 1	"t": 1527486	"P": 1001.5	"F": 2}
{"v": 1	"t": 1527506	"P": 1006.75	"F": 2}
{"v": 1	"t": 1527526	"P": 1008.25	"F": 2}
{"v": 1	"t": 1527547	"P": 1004.5	"F": 1}
{"v": 1	"t": 1527567	"P": 1000.5	"F": 1}
{"v": 1	"t": 1527587	"P": 1004.25	"F": 1}
{"v": 1	"t": 1527608	"P": 1008.5	"F": 2}
{"v": 1	"t": 1527628	"P": 1004.5	"F": 1}
{"v": 1	"t": 1527648	"P": 1001.5	"F": 1}
{"v": 1	"t": 1527669	"P": 1004.0	"F": 1}
{"v": 1	"t": 1527689	"P": 1007.75	"F": 2}
{"v": 1	"t": 1527709	"P": 1005.75	"F": 1	"C": 45.235	"D": 3244	"sn": 54091929832280	"file": "/data/device_log/data0000.out"}
{"v": 1	"t": 1527729	"P": 1002.75	"F": 1}
{"v": 1	"t": 1527750	"P": 1001.75	"F": 1}
{"v": 1	"t": 1527770	"P": 1005.5	"F": 1}
{"v": 1	"t": 1527790	"P": 1007.75	"F": 2}
{"v": 1	"t": 1527811	"P": 1003.0	"F": 1}
{"v": 1	"t": 1527831	"P": 1001.25	"F": 1}
{"v": 1	"t": 1527851	"P": 1005.25	"F": 1}
{"v": 1	"t": 1527872	"P": 1005.0	"F": 1}
{"v": 1	"t": 1527892	"P": 1002.75	"F": 1}
{"v": 1	"t": 1527912	"P": 1000.5	"F": 2}
{"v": 1	"t": 1527933	"P": 1007.25	"F": 2}
{"v": 1	"t": 1527953	"P": 1002.0	"F": 1}
{"v": 1	"t": 1527974	"P": 1001.75	"F": 1}
{"v": 1	"t": 1527994	"P": 1006.75	"F": 1}
{"v": 1	"t": 1528014	"P": 1004.25	"F": 1}
{"v": 1	"t": 1528034	"P": 1002.25	"F": 1}
{"v": 1	"t": 1528055	"P": 1002.25	"F": 1}
{"v": 1	"t": 1528075	"P": 1009.0	"F": 2}
{"v": 1	"t": 1528095	"P": 1005.5	"F": 1}
{"v": 1	"t": 1528116	"P": 1003.25	"F": 2}
{"v": 1	"t": 1528136	"P": 999.25	"F": 1}
{"v": 1	"t": 1528156	"P": 1006.0	"F": 1}
{"v": 1	"t": 1528176	"P": 1005.0	"F": 2}
{"v": 1	"t": 1528197	"P": 1003.25	"F": 1}
{"v": 1	"t": 1528217	"P": 1000.75	"F": 1}
{"v": 1	"t": 1528237	"P": 1003.25	"F": 2}
{"v": 1	"t": 1528258	"P": 1007.75	"F": 2}
{"v": 1	"t": 1528278	"P": 1003.25	"F": 1}
{"v": 1	"t": 1528298	"P": 1000.75	"F": 2}
{"v": 1	"t": 1528319	"P": 1001.75	"F": 1}
{"v": 1	"t": 1528339	"P": 1007.75	"F": 2}
{"v": 1	"t": 1528359	"P": 1003.25	"F": 2}
{"v": 1	"t": 1528379	"P": 1002.25	"F": 1}
{"v": 1	"t": 1528400	"P": 1000.25	"F": 1}
{"v": 1	"t": 1528420	"P": 1007.0	"F": 1}
{"v": 1	"t": 1528440	"P": 1005.25	"F": 1}
{"v": 1	"t": 1528461	"P": 1001.75	"F": 1}
{"v": 1	"t": 1528481	"P": 1000.5	"F": 2}
{"v": 1	"t": 1528502	"P": 1006.0	"F": 2}
{"v": 1	"t": 1528522	"P": 1001.5	"F": 1}
{"v": 1	"t": 1528542	"P": 1002.25	"F": 2}
{"v": 1	"t": 1528563	"P": 1006.75	"F": 2}
{"v": 1	"t": 1528583	"P": 1004.5	"F": 1}
{"v": 1	"t": 1528603	"P": 1001.5	"F": 1}
{"v": 1	"t": 1528624	"P": 1002.0	"F": 1}
{"v": 1	"t": 1528644	"P": 1007.25	"F": 1}
{"v": 1	"t": 1528664	"P": 1006.75	"F": 1}
{"v": 1	"t": 1528684	"P": 1001.5	"F": 1}
{"v": 1	"t": 1528705	"P": 1000.0	"F": 1}
{"v": 1	"t": 1528725	"P": 1008.25	"F": 2	"C": 45.25	"D": 3244	"sn": 54091929832280	"file": "/data/device_log/data0000.out"}
{"v": 1	"t": 1528745	"P": 1006.5	"F": 1}
{"v": 1	"t": 1528766	"P": 1001.25	"F": 2}
{"v": 1	"t": 1528786	"P": 1001.75	"F": 1}
{"v": 1	"t": 1528806	"P": 1007.5	"F": 1}
{"v": 1	"t": 1528827	"P": 1007.5	"F": 1}
{"v": 1	"t": 1528847	"P": 1003.25	"F": 2}
{"v": 1	"t": 1528867	"P": 992.75	"F": 1}
{"v": 1	"t": 1528887	"P": 1003.0	"F": 1}
{"v": 1	"t": 1528908	"P": 1007.5	"F": 0}
{"v": 1	"t": 1528928	"P": 1002.75	"F": -1}
{"v": 1	"t": 1528948	"P": 1001.75	"F": 2}
{"v": 1	"t": 1528969	"P": 1002.0	"F": 1}
{"v": 1	"t": 1528989	"P": 1007.75	"F": 1}
{"v": 1	"t": 1529009	"P": 1004.25	"F": 1}
{"v": 1	"t": 1529030	"P": 1001.75	"F": 1}
{"v": 1	"t": 1529050	"P": 1005.5	"F": 1}
{"v": 1	"t": 1529070	"P": 1006.0	"F": 1}
{"v": 1	"t": 1529091	"P": 1000.75	"F": 1}
{"v": 1	"t": 1529111	"P": 1005.5	"F": 1}
{"v": 1	"t": 1529131	"P": 1006.5	"F": 1}
{"v": 1	"t": 1529152	"P": 1004.75	"F": 2}
{"v": 1	"t": 1529172	"P": 1000.25	"F": 1}
{"v": 1	"t": 1529192	"P": 1002.75	"F": 1}
{"v": 1	"t": 1529213	"P": 1005.0	"F": 1}
{"v": 1	"t": 1529233	"P": 1004.25	"F": 1}
{"v": 1	"t": 1529253	"P": 1002.5	"F": 1}
{"v": 1	"t": 1529274	"P": 1002.75	"F": 2}
{"v": 1	"t": 1529294	"P": 1007.75	"F": 1}
{"v": 1	"t": 1529314	"P": 1004.75	"F": 1}
{"v": 1	"t": 1529334	"P": 1001.75	"F": 1}
{"v": 1	"t": 1529355	"P": 1002.75	"F": 1}
{"v": 1	"t": 1529376	"P": 1003.75	"F": 1}
{"v": 1	"t": 1529396	"P": 1000.0	"F": 0}
{"v": 1	"t": 1529416	"P": 1004.5	"F": 0}
{"v": 1	"t": 1529436	"P": 1007.75	"F": 0}
{"v": 1	"t": 1529457	"P": 1004.5	"F": 0}
{"v": 1	"t": 1529477	"P": 1001.75	"F": 0}
{"v": 1	"t": 1529497	"P": 1003.25	"F": 0}
{"v": 1	"t": 1529518	"P": 1007.25	"F": 0}
{"v": 1	"t": 1529538	"P": 1005.5	"F": 0}
{"v": 1	"t": 1529558	"P": 1002.25	"F": 0}
{"v": 1	"t": 1529578	"P": 1002.5	"F": 0}
{"v": 1	"t": 1529599	"P": 1006.25	"F": 0}
{"v": 1	"t": 1529619	"P": 1003.25	"F": 0}
{"v": 1	"t": 1529640	"P": 1003.25	"F": 0}
{"v": 1	"t": 1529660	"P": 1006.75	"F": 1}
{"v": 1	"t": 1529681	"P": 1003.5	"F": 1}
{"v": 1	"t": 1529701	"P": 1000.25	"F": 1}
{"v": 1	"t": 1529721	"P": 1005.0	"F": 1}
{"v": 1	"t": 1529741	"P": 1005.75	"F": 2	"C": 45.255	"D": 3244	"sn": 54091929832280	"file": "/data/device_log/data0000.out"}
{"v": 1	"t": 1529762	"P": 1003.75	"F": 2}
{"v": 1	"t": 1529782	"P": 1001.0	"F": 2}
{"v": 1	"t": 1529802	"P": 1004.25	"F": 2}
{"v": 1	"t": 1529823	"P": 1006.5	"F": 3}
{"v": 1	"t": 1529843	"P": 1003.5	"F": 3}
{"v": 1	"t": 1529863	"P": 1001.25	"F": 3}
{"v": 1	"t": 1529884	"P": 1003.25	"F": 2}
{"v": 1	"t": 1529904	"P": 1006.75	"F": 2}
{"v": 1	"t": 1529924	"P": 1003.75	"F": 2}
{"v": 1	"t": 1529944	"P": 1004.0	"F": 3}
{"v": 1	"t": 1529965	"P": 1003.75	"F": 4}
{"v": 1	"t": 1529985	"P": 1008.25	"F": 3}
{"v": 1	"t": 1530005	"P": 1005.25	"F": 3}
{"v": 1	"t": 1530026	"P": 1002.25	"F": 2}
{"v": 1	"t": 1530046	"P": 1002.0	"F": 2}
{"v": 1	"t": 1530066	"P": 1007.75	"F": 1}
{"v": 1	"t": 1530087	"P": 1007.0	"F": 1}
{"v": 1	"t": 1530107	"P": 1002.0	"F": 1}
{"v": 1	"t": 1530127	"P": 1000.0	"F": 1}
{"v": 1	"t": 1530148	"P": 1004.5	"F": 1}
{"v": 1	"t": 1530168	"P": 1004.0	"F": 0}
{"v": 1	"t": 1530188	"P": 1000.5	"F": 1}
{"v": 1	"t": 1530209	"P": 1006.75	"F": 2}
{"v": 1	"t": 1530229	"P": 1004.0	"F": 1}
{"v": 1	"t": 1530249	"P": 1002.25	"F": 1}
{"v": 1	"t": 1530270	"P": 1001.5	"F": 1}
{"v": 1	"t": 1530290	"P": 1007.25	"F": 0}
{"v": 1	"t": 1530310	"P": 1006.0	"F": 1}
{"v": 1	"t": 1530331	"P": 1002.0	"F": 1}
{"v": 1	"t": 1530351	"P": 999.75	"F": 1}
{"v": 1	"t": 1530371	"P": 1004.5	"F": 1}
{"v": 1	"t": 1530391	"P": 1007.5	"F": 1}
{"v": 1	"t": 1530412	"P": 1003.25	"F": 1}
{"v": 1	"t": 1530432	"P": 1000.5	"F": 2}
{"v": 1	"t": 1530452	"P": 1003.25	"F": 1}
{"v": 1	"t": 1530473	"P": 1006.25	"F": 1}
{"v": 1	"t": 1530493	"P": 1004.0	"F": 1}
{"v": 1	"t": 1530513	"P": 1002.25	"F": 1}
{"v": 1	"t": 1530534	"P": 1000.5	"F": 1}
{"v": 1	"t": 1530554	"P": 1006.5	"F": 1}
{"v": 1	"t": 1530574	"P": 1003.25	"F": 1}
{"v": 1	"t": 1530594	"P": 1002.0	"F": 1}
{"v": 1	"t": 1530615	"P": 1002.0	"F": 1}
{"v": 1	"t": 1530635	"P": 1007.75	"F": 1}
{"v": 1	"t": 1530655	"P": 1005.25	"F": 2}
{"v": 1	"t": 1530676	"P": 1000.5	"F": 1}
{"v": 1	"t": 1530696	"P": 1002.25	"F": 1}
{"v": 1	"t": 1530716	"P": 1006.5	"F": 1}
{"v": 1	"t": 1530737	"P": 1003.25	"F": 2}
{"v": 1	"t": 1530757	"P": 1001.75	"F": 1	"C": 45.27	"D": 3244	"sn": 54091929832280	"file": "/data/device_log/data0000.out"}
{"v": 1	"t": 1530778	"P": 1006.5	"F": 1}
{"v": 1	"t": 1530798	"P": 1001.5	"F": 1}
{"v": 1	"t": 1530819	"P": 1004.25	"F": 1}
{"v": 1	"t": 1530839	"P": 1006.5	"F": 1}
{"v": 1	"t": 1530860	"P": 1001.25	"F": 1}
{"v": 1	"t": 1530880	"P": 1007.75	"F": 1}
{"v": 1	"t": 1530901	"P": 1003.75	"F": 1}
{"v": 1	"t": 1530921	"P": 1000.5	"F": 1}
{"v": 1	"t": 1530941	"P": 1008.0	"F": 1}
{"v": 1	"t": 1530962	"P": 1003.75	"F": 1}
{"v": 1	"t": 1530982	"P": 1000.75	"F": 1}
{"v": 1	"t": 1531002	"P": 1005.25	"F": 1}
{"v": 1	"t": 1531023	"P": 1007.0	"F": 1}
{"v": 1	"t": 1531043	"P": 1003.5	"F": 1}
{"v": 1	"t": 1531063	"P": 1002.25	"F": 1}
{"v": 1	"t": 1531084	"P": 1005.25	"F": 1}
{"v": 1	"t": 1531104	"P": 1006.0	"F": 1}
{"v": 1	"t": 1531124	"P": 1004.25	"F": 2}
{"v": 1	"t": 1531144	"P": 999.75	"F": 1}
{"v": 1	"t": 1531165	"P": 999.5	"F": 1}
{"v": 1	"t": 1531185	"P": 1005.75	"F": 2}
{"v": 1	"t": 1531205	"P": 1005.25	"F": 2}
{"v": 1	"t": 1531226	"P": 1000.75	"F": 1}
{"v": 1	"t": 1531246	"P": 1002.25	"F": 2}
{"v": 1	"t": 1531266	"P": 1005.25	"F": 2}
{"v": 1	"t": 1531287	"P": 1005.5	"F": 2}
{"v": 1	"t": 1531307	"P": 1002.25	"F": 2}
{"v": 1	"t": 1531327	"P": 1002.0	"F": 1}
{"v": 1	"t": 1531347	"P": 1007.0	"F": 1}
{"v": 1	"t": 1531368	"P": 1005.0	"F": 1}
{"v": 1	"t": 1531388	"P": 1002.0	"F": 1}
{"v": 1	"t": 1531408	"P": 999.75	"F": 1}
{"v": 1	"t": 1531429	"P": 1005.75	"F": 1}
{"v": 1	"t": 1531449	"P": 1006.0	"F": 2}
{"v": 1	"t": 1531469	"P": 1002.75	"F": 2}
{"v": 1	"t": 1531490	"P": 1005.0	"F": 2}
{"v": 1	"t": 1531510	"P": 1005.5	"F": 1}
{"v": 1	"t": 1531531	"P": 1002.75	"F": 1}
{"v": 1	"t": 1531551	"P": 1001.25	"F": 1}
{"v": 1	"t": 1531571	"P": 1007.5	"F": 1}
{"v": 1	"t": 1531592	"P": 1007.5	"F": 1}
{"v": 1	"t": 1531612	"P": 1003.5	"F": 2}
{"v": 1	"t": 1531632	"P": 1000.75	"F": 1}
{"v": 1	"t": 1531652	"P": 1004.0	"F": 2}
{"v": 1	"t": 1531673	"P": 1005.25	"F": 2}
{"v": 1	"t": 1531693	"P": 1003.75	"F": 2}
{"v": 1	"t": 1531713	"P": 999.25	"F": 2}
{"v": 1	"t": 1531734	"P": 1003.0	"F": 2}
{"v": 1	"t": 1531754	"P": 1006.75	"F": 1}
{"v": 1	"t": 1531774	"P": 1003.0	"F": 1	"C": 45.26	"D": 3244	"sn": 54091929832280	"file": "/data/device_log/data0000.out"}
{"v": 1	"t": 1531795	"P": 1001.5	"F": 1}
{"v": 1	"t": 1531815	"P": 1006.0	"F": 1}
{"v": 1	"t": 1531835	"P": 1008.0	"F": 1}
{"v": 1	"t": 1531856	"P": 1004.0	"F": 1}
{"v": 1	"t": 1531876	"P": 1000.0	"F": 1}
{"v": 1	"t": 1531896	"P": 1005.0	"F": 1}
{"v": 1	"t": 1531916	"P": 1005.75	"F": 2}
{"v": 1	"t": 1531937	"P": 1004.0	"F": 2}
{"v": 1	"t": 1531957	"P": 1000.75	"F": 1}
{"v": 1	"t": 1531977	"P": 1002.75	"F": 1}
{"v": 1	"t": 1531998	"P": 1006.75	"F": 1}
{"v": 1	"t": 1532018	"P": 1004.75	"F": 1}
{"v": 1	"t": 1532038	"P": 1000.5	"F": 2}
{"v": 1	"t": 1532059	"P": 1006.0	"F": 2}
{"v": 1	"t": 1532079	"P": 1003.0	"F": 1}
{"v": 1	"t": 1532100	"P": 999.25	"F": 2}
{"v": 1	"t": 1532120	"P": 1007.75	"F": 2}
{"v": 1	"t": 1532140	"P": 1005.0	"F": 2}
{"v": 1	"t": 1532161	"P": 1002.75	"F": 2}
{"v": 1	"t": 1532181	"P": 1002.25	"F": 2}
{"v": 1	"t": 1532201	"P": 1006.0	"F": 1}
{"v": 1	"t": 1532221	"P": 1004.5	"F": 1}
{"v": 1	"t": 1532242	"P": 1002.5	"F": 1}
{"v": 1	"t": 1532262	"P": 1000.25	"F": 2}
{"v": 1	"t": 1532282	"P": 1004.0	"F": 1}
{"v": 1	"t": 1532303	"P": 1008.25	"F": 1}
{"v": 1	"t": 1532323	"P": 1003.75	"F": 2}
{"v": 1	"t": 1532343	"P": 1001.5	"F": 2}
{"v": 1	"t": 1532364	"P": 1005.25	"F": 1}
{"v": 1	"t": 1532384	"P": 1005.25	"F": 2}
{"v": 1	"t": 1532404	"P": 1002.0	"F": 1}
{"v": 1	"t": 1532425	"P": 1001.25	"F": 1}
{"v": 1	"t": 1532445	"P": 1004.25	"F": 1}
{"v": 1	"t": 1532465	"P": 1006.0	"F": 1}
{"v": 1	"t": 1532486	"P": 1003.75	"F": 1}
{"v": 1	"t": 1532506	"P": 1001.25	"F": 1}
{"v": 1	"t": 1532526	"P": 1002.0	"F": 2}
{"v": 1	"t": 1532546	"P": 1009.0	"F": 1}
{"v": 1	"t": 1532567	"P": 1004.5	"F": 1}
{"v": 1	"t": 1532587	"P": 1001.75	"F": 1}
{"v": 1	"t": 1532608	"P": 1007.25	"F": 1}
{"v": 1	"t": 1532628	"P": 1005.0	"F": 2}
{"v": 1	"t": 1532648	"P": 1001.25	"F": 1}
{"v": 1	"t": 1532669	"P": 1003.5	"F": 1}
{"v": 1	"t": 1532689	"P": 1006.0	"F": 1}
{"v": 1	"t": 1532709	"P": 1003.5	"F": 2}
{"v": 1	"t": 1532730	"P": 1001.75	"F": 1}
{"v": 1	"t": 1532750	"P": 1003.0	"F": 2}
{"v": 1	"t": 1532770	"P": 1009.0	"F": 1}
{"v": 1	"t": 1532790	"P": 1005.0	"F": 2	"C": 45.225	"D": 3244	"sn": 54091929832280	"file": "/data/device_log/data0000.out"}
{"v": 1	"t": 1532811	"P": 1001.25	"F": 1}
{"v": 1	"t": 1532831	"P": 1001.5	"F": 2}
{"v": 1	"t": 1532851	"P": 1007.0	"F": 2}
{"v": 1	"t": 1532872	"P": 1004.75	"F": 1}
{"v": 1	"t": 1532892	"P": 1002.75	"F": 2}
{"v": 1	"t": 1532912	"P": 1001.0	"F": 1}
{"v": 1	"t": 1532932	"P": 1005.25	"F": 2}
{"v": 1	"t": 1532953	"P": 1004.5	"F": 2}
{"v": 1	"t": 1532973	"P": 1001.25	"F": 1}
{"v": 1	"t": 1532993	"P": 1002.0	"F": 1}
{"v": 1	"t": 1533014	"P": 1004.75	"F": 2}
{"v": 1	"t": 1533034	"P": 1005.0	"F": 1}
{"v": 1	"t": 1533054	"P": 1004.75	"F": 1}
{"v": 1	"t": 1533075	"P": 999.0	"F": 1}
{"v": 1	"t": 1533095	"P": 1005.0	"F": 2}
{"v": 1	"t": 1533115	"P": 1006.25	"F": 2}
{"v": 1	"t": 1533136	"P": 1004.25	"F": 1}
{"v": 1	"t": 1533156	"P": 1002.75	"F": 1}
{"v": 1	"t": 1533176	"P": 1007.5	"F": 1}
{"v": 1	"t": 1533197	"P": 1001.75	"F": 2}
{"v": 1	"t": 1533217	"P": 1004.5	"F": 2}
{"v": 1	"t": 1533238	"P": 1006.5	"F": 1}
{"v": 1	"t": 1533258	"P": 1004.5	"F": 1}
{"v": 1	"t": 1533278	"P": 1000.5	"F": 1}
{"v": 1	"t": 1533298	"P": 1002.25	"F": 1}
{"v": 1	"t": 1533319	"P": 1006.5	"F": 1}
{"v": 1	"t": 1533339	"P": 1007.0	"F": 1}
{"v": 1	"t": 1533359	"P": 1002.0	"F": 1}
{"v": 1	"t": 1533380	"P": 1002.0	"F": 2}
{"v": 1	"t": 1533400	"P": 1007.0	"F": 2}
{"v": 1	"t": 1533420	"P": 1007.0	"F": 2}
{"v": 1	"t": 1533441	"P": 1002.75	"F": 2}
{"v": 1	"t": 1533461	"P": 1001.0	"F": 1}
{"v": 1	"t": 1533481	"P": 1004.5	"F": 2}
{"v": 1	"t": 1533501	"P": 1005.75	"F": 2}
{"v": 1	"t": 1533522	"P": 1003.25	"F": 1}
{"v": 1	"t": 1533542	"P": 1001.0	"F": 1}
{"v": 1	"t": 1533562	"P": 1002.75	"F": 1}
{"v": 1	"t": 1533583	"P": 1006.0	"F": 2}
{"v": 1	"t": 1533603	"P": 1004.0	"F": 1}
{"v": 1	"t": 1533623	"P": 1001.25	"F": 1}
{"v": 1	"t": 1533644	"P": 1001.75	"F": 1}
{"v": 1	"t": 1533664	"P": 1008.25	"F": 1}
{"v": 1	"t": 1533684	"P": 1003.5	"F": 1}
{"v": 1	"t": 1533705	"P": 1001.0	"F": 2}
{"v": 1	"t": 1533725	"P": 1004.0	"F": 2}
{"v": 1	"t": 1533745	"P": 1006.0	"F": 2}
{"v": 1	"t": 1533766	"P": 999.75	"F": 1}
{"v": 1	"t": 1533786	"P": 1004.5	"F": 1}
{"v": 1	"t": 1533806	"P": 1006.5	"F": 1	"C": 45.245	"D": 3244	"sn": 54091929832280	"file": "/data/device_log/data0000.out"}
{"v": 1	"t": 1533827	"P": 1003.0	"F": 1}
{"v": 1	"t": 1533847	"P": 1001.25	"F": 1}
{"v": 1	"t": 1533867	"P": 1003.25	"F": 1}
{"v": 1	"t": 1533888	"P": 1008.75	"F": 1}
{"v": 1	"t": 1533908	"P": 1005.75	"F": 2}
{"v": 1	"t": 1533928	"P": 1003.0	"F": 2}
{"v": 1	"t": 1533948	"P": 999.75	"F": 1}
{"v": 1	"t": 1533969	"P": 1007.75	"F": 2}
{"v": 1	"t": 1533989	"P": 1006.0	"F": 1}
{"v": 1	"t": 1534009	"P": 1002.75	"F": 1}
{"v": 1	"t": 1534030	"P": 1000.75	"F": 1}
{"v": 1	"t": 1534050	"P": 1005.25	"F": 1}
{"v": 1	"t": 1534070	"P": 1006.75	"F": 1}
{"v": 1	"t": 1534091	"P": 1005.0	"F": 2}
{"v": 1	"t": 1534111	"P": 1001.0	"F": 1}
{"v": 1	"t": 1534131	"P": 1006.25	"F": 1}
{"v": 1	"t": 1534151	"P": 1006.5	"F": 1}
{"v": 1	"t": 1534172	"P": 1004.0	"F": 1}
{"v": 1	"t": 1534192	"P": 1001.25	"F": 1}
{"v": 1	"t": 1534212	"P": 1004.75	"F": 1}
{"v": 1	"t": 1534233	"P": 1005.75	"F": 1}
{"v": 1	"t": 1534253	"P": 1004.75	"F": 1}
{"v": 1	"t": 1534273	"P": 1002.75	"F": 1}
{"v": 1	"t": 1534294	"P": 1004.75	"F": 1}
{"v": 1	"t": 1534314	"P": 1002.5	"F": 1}
{"v": 1	"t": 1534335	"P": 1004.5	"F": 1}
{"v": 1	"t": 1534355	"P": 1003.25	"F": 1}
{"v": 1	"t": 1534376	"P": 1002.0	"F": 1}
{"v": 1	"t": 1534396	"P": 1006.0	"F": 1}
{"v": 1	"t": 1534417	"P": 1002.75	"F": 1}
{"v": 1	"t": 1534437	"P": 1003.0	"F": 1}
{"v": 1	"t": 1534457	"P": 1005.0	"F": 1}
{"v": 1	"t": 1534478	"P": 1006.75	"F": 2}
{"v": 1	"t": 1534498	"P": 1002.75	"F": 2}
{"v": 1	"t": 1534518	"P": 1000.75	"F": 1}
{"v": 1	"t": 1534539	"P": 1002.75	"F": 1}
{"v": 1	"t": 1534559	"P": 1008.0	"F": 2}
{"v": 1	"t": 1534579	"P": 1004.75	"F": 2}
{"v": 1	"t": 1534599	"P": 1001.0	"F": 2}
{"v": 1	"t": 1534620	"P": 1002.0	"F": 2}
{"v": 1	"t": 1534640	"P": 1008.25	"F": 2}
{"v": 1	"t": 1534660	"P": 1004.0	"F": 2}
{"v": 1	"t": 1534681	"P": 1002.0	"F": 2}
{"v": 1	"t": 1534701	"P": 1001.5	"F": 2}
{"v": 1	"t": 1534721	"P": 1005.25	"F": 2}
{"v": 1	"t": 1534742	"P": 1004.5	"F": 2}
{"v": 1	"t": 1534762	"P": 1002.5	"F": 2}
{"v": 1	"t": 1534782	"P": 1000.25	"F": 2}
{"v": 1	"t": 1534802	"P": 1006.5	"F": 2}
{"v": 1	"t": 1534823	"P": 1006.5	"F": 1	"C": 45.22	"D": 3244	"sn": 54091929832280	"file": "/data/device_log/data0000.out"}
{"v": 1	"t": 1534843	"P": 1004.25	"F": 1}
{"v": 1	"t": 1534863	"P": 1002.0	"F": 1}
{"v": 1	"t": 1534884	"P": 1006.75	"F": 1}
{"v": 1	"t": 1534904	"P": 1005.0	"F": 1}
{"v": 1	"t": 1534925	"P": 1000.75	"F": 1}
{"v": 1	"t": 1534945	"P": 1004.75	"F": 1}
{"v": 1	"t": 1534965	"P": 1005.0	"F": 1}
{"v": 1	"t": 1534986	"P": 1001.0	"F": 1}
{"v": 1	"t": 1535006	"P": 1004.75	"F": 1}
{"v": 1	"t": 1535026	"P": 1007.25	"F": 1}
{"v": 1	"t": 1535047	"P": 1006.0	"F": 2}
{"v": 1	"t": 1535067	"P": 1003.0	"F": 2}
{"v": 1	"t": 1535087	"P": 1001.0	"F": 1}
{"v": 1	"t": 1535107	"P": 1007.0	"F": 1}
{"v": 1	"t": 1535128	"P": 1006.5	"F": 1}
{"v": 1	"t": 1535148	"P": 1003.75	"F": 1}
{"v": 1	"t": 1535168	"P": 1001.25	"F": 1}
{"v": 1	"t": 1535189	"P": 1004.75	"F": 1}
{"v": 1	"t": 1535209	"P": 1007.0	"F": 1}
{"v": 1	"t": 1535229	"P": 1003.75	"F": 1}
{"v": 1	"t": 1535250	"P": 1002.5	"F": 2}
{"v": 1	"t": 1535270	"P": 1001.5	"F": 2}
{"v": 1	"t": 1535290	"P": 1008.5	"F": 2}
{"v": 1	"t": 1535310	"P": 1003.25	"F": 2}
{"v": 1	"t": 1535331	"P": 1001.25	"F": 1}
{"v": 1	"t": 1535351	"P": 1003.0	"F": 1}
{"v": 1	"t": 1535371	"P": 1007.0	"F": 2}
{"v": 1	"t": 1535392	"P": 1005.0	"F": 1}
{"v": 1	"t": 1535412	"P": 1003.25	"F": 2}
{"v": 1	"t": 1535432	"P": 1003.25	"F": 2}
{"v": 1	"t": 1535453	"P": 1008.25	"F": 1}
{"v": 1	"t": 1535473	"P": 1003.75	"F": 1}
{"v": 1	"t": 1535493	"P": 1001.5	"F": 1}
{"v": 1	"t": 1535514	"P": 1007.0	"F": 1}
{"v": 1	"t": 1535534	"P": 1003.75	"F": 0}
{"v": 1	"t": 1535555	"P": 1002.5	"F": 2}
{"v": 1	"t": 1535575	"P": 1004.25	"F": 0}
{"v": 1	"t": 1535595	"P": 1006.5	"F": 1}
{"v": 1	"t": 1535616	"P": 1003.75	"F": 1}
{"v": 1	"t": 1535636	"P": 1001.0	"F": 1}
{"v": 1	"t": 1535656	"P": 1002.5	"F": 1}
{"v": 1	"t": 1535676	"P": 1007.25	"F": 1}
{"v": 1	"t": 1535697	"P": 1005.25	"F": 1}
{"v": 1	"t": 1535717	"P": 1002.5	"F": 1}
{"v": 1	"t": 1535737	"P": 1002.25	"F": 1}
{"v": 1	"t": 1535758	"P": 1006.0	"F": 1}
{"v": 1	"t": 1535778	"P": 1006.5	"F": 1}
{"v": 1	"t": 1535798	"P": 1003.5	"F": 1}
{"v": 1	"t": 1535818	"P": 1001.25	"F": 1}
{"v": 1	"t": 1535839	"P": 1006.75	"F": 1	"C": 45.26	"D": 3244	"sn": 54091929832280	"file": "/data/device_log/data0000.out"}
{"v": 1	"t": 1535859	"P": 1007.5	"F": 1}
{"v": 1	"t": 1535879	"P": 1003.75	"F": 1}
{"v": 1	"t": 1535900	"P": 1001.75	"F": 1}
{"v": 1	"t": 1535920	"P": 1006.25	"F": 1}
{"v": 1	"t": 1535940	"P": 1004.25	"F": 1}
{"v": 1	"t": 1535961	"P": 1004.0	"F": 1}
{"v": 1	"t": 1535981	"P": 1001.75	"F": 1}
{"v": 1	"t": 1536001	"P": 1005.5	"F": 1}
{"v": 1	"t": 1536022	"P": 1006.75	"F": 1}
{"v": 1	"t": 1536042	"P": 1004.0	"F": 1}
{"v": 1	"t": 1536062	"P": 1002.0	"F": 1}
{"v": 1	"t": 1536083	"P": 1006.75	"F": 1}
{"v": 1	"t": 1536103	"P": 1004.25	"F": 1}
{"v": 1	"t": 1536123	"P": 1002.5	"F": 1}
{"v": 1	"t": 1536144	"P": 1006.25	"F": 1}
{"v": 1	"t": 1536164	"P": 1005.75	"F": 1}
{"v": 1	"t": 1536184	"P": 1004.0	"F": 1}
{"v": 1	"t": 1536205	"P": 1000.0	"F": 1}
{"v": 1	"t": 1536225	"P": 1006.25	"F": 1}
{"v": 1	"t": 1536245	"P": 1007.5	"F": 1}
{"v": 1	"t": 1536265	"P": 1003.75	"F": 2}
{"v": 1	"t": 1536286	"P": 1001.75	"F": 2}
{"v": 1	"t": 1536306	"P": 1003.25	"F": 2}
{"v": 1	"t": 1536326	"P": 1007.0	"F": 2}
{"v": 1	"t": 1536347	"P": 1005.75	"F": 2}
{"v": 1	"t": 1536367	"P": 1001.5	"F": 2}
{"v": 1	"t": 1536387	"P": 1002.5	"F": 2}
{"v": 1	"t": 1536408	"P": 1007.75	"F": 1}
{"v": 1	"t": 1536428	"P": 1005.75	"F": 1}
{"v": 1	"t": 1536448	"P": 1002.0	"F": 2}
{"v": 1	"t": 1536468	"P": 1001.75	"F": 2}
{"v": 1	"t": 1536489	"P": 1007.75	"F": 1}
{"v": 1	"t": 1536509	"P": 1004.75	"F": 1}
{"v": 1	"t": 1536529	"P": 1002.5	"F": 2}
{"v": 1	"t": 1536550	"P": 1001.0	"F": 2}
{"v": 1	"t": 1536570	"P": 1007.0	"F": 2}
{"v": 1	"t": 1536590	"P": 1005.5	"F": 1}
{"v": 1	"t": 1536611	"P": 1002.25	"F": 1}
{"v": 1	"t": 1536631	"P": 1003.75	"F": 2}
{"v": 1	"t": 1536652	"P": 1006.0	"F": 1}
{"v": 1	"t": 1536672	"P": 1000.25	"F": 1}
{"v": 1	"t": 1536692	"P": 1003.5	"F": 1}
{"v": 1	"t": 1536713	"P": 1007.5	"F": 1}
{"v": 1	"t": 1536733	"P": 1003.75	"F": 1}
{"v": 1	"t": 1536753	"P": 1003.5	"F": 1}
{"v": 1	"t": 1536773	"P": 1001.5	"F": 1}
{"v": 1	"t": 1536794	"P": 1005.0	"F": 2}
{"v": 1	"t": 1536814	"P": 1005.75	"F": 2}
{"v": 1	"t": 1536834	"P": 1003.25	"F": 2}
{"v": 1	"t": 1536855	"P": 1001.75	"F": 2	"C": 45.22	"D": 3244	"sn": 54091929832280	"file": "/data/device_log/data0000.out"}
{"v": 1	"t": 1536875	"P": 1005.75	"F": 2}
{"v": 1	"t": 1536895	"P": 1003.25	"F": 2}
{"v": 1	"t": 1536916	"P": 1002.0	"F": 2}
{"v": 1	"t": 1536936	"P": 1005.0	"F": 1}
{"v": 1	"t": 1536957	"P": 1004.75	"F": 1}
{"v": 1	"t": 1536977	"P": 1004.0	"F": 2}
{"v": 1	"t": 1536997	"P": 1001.75	"F": 1}
{"v": 1	"t": 1537017	"P": 1004.25	"F": 2}
{"v": 1	"t": 1537038	"P": 1006.75	"F": 2}
{"v": 1	"t": 1537058	"P": 1005.0	"F": 1}
{"v": 1	"t": 1537078	"P": 1002.75	"F": 2}
{"v": 1	"t": 1537099	"P": 1004.75	"F": 2}
{"v": 1	"t": 1537119	"P": 1009.0	"F": 2}
{"v": 1	"t": 1537139	"P": 1005.25	"F": 2}
{"v": 1	"t": 1537160	"P": 1001.0	"F": 0}
{"v": 1	"t": 1537180	"P": 1006.0	"F": 1}
{"v": 1	"t": 1537201	"P": 1002.5	"F": 1}
{"v": 1	"t": 1537221	"P": 1000.5	"F": 1}
{"v": 1	"t": 1537241	"P": 1005.0	"F": 1}
{"v": 1	"t": 1537261	"P": 1006.25	"F": 2}
{"v": 1	"t": 1537282	"P": 1003.5	"F": 2}
{"v": 1	"t": 1537302	"P": 1000.5	"F": 2}
{"v": 1	"t": 1537322	"P": 1002.25	"F": 1}
{"v": 1	"t": 1537343	"P": 1005.75	"F": 2}
{"v": 1	"t": 1537363	"P": 1003.25	"F": 2}
{"v": 1	"t": 1537383	"P": 999.25	"F": 1}
{"v": 1	"t": 1537404	"P": 1003.25	"F": 2}
{"v": 1	"t": 1537424	"P": 1004.75	"F": 2}
{"v": 1	"t": 1537444	"P": 1004.0	"F": 1}
{"v": 1	"t": 1537465	"P": 1001.75	"F": 1}
{"v": 1	"t": 1537485	"P": 1002.0	"F": 1}
{"v": 1	"t": 1537505	"P": 1006.75	"F": 1}
{"v": 1	"t": 1537525	"P": 1004.0	"F": 0}
{"v": 1	"t": 1537546	"P": 1000.75	"F": -3}
{"v": 1	"t": 1537566	"P": 1002.75	"F": -5}
{"v": 1	"t": 1537586	"P": 1005.25	"F": -6}
{"v": 1	"t": 1537607	"P": 1002.75	"F": -5}
{"v": 1	"t": 1537627	"P": 1000.75	"F": -2}
{"v": 1	"t": 1537647	"P": 1000.75	"F": 0}
{"v": 1	"t": 1537667	"P": 1005.75	"F": 0}
{"v": 1	"t": 1537688	"P": 1005.75	"F": 1}
{"v": 1	"t": 1537708	"P": 1003.0	"F": 1}
{"v": 1	"t": 1537729	"P": 1003.0	"F": 0}
{"v": 1	"t": 1537749	"P": 1006.75	"F": 0}
{"v": 1	"t": 1537769	"P": 1002.0	"F": -2}
{"v": 1	"t": 1537790	"P": 1003.0	"F": -2}
{"v": 1	"t": 1537810	"P": 1004.5	"F": -1}
{"v": 1	"t": 1537831	"P": 1001.0	"F": 1}
{"v": 1	"t": 1537851	"P": 1006.25	"F": 3}
{"v": 1	"t": 1537872	"P": 1003.0	"F": 3	"C": 45.275	"D": 3243	"sn": 54091929832280	"file": "/data/device_log/data0000.out"}
{"v": 1	"t": 1537892	"P": 999.75	"F": 3}
{"v": 1	"t": 1537913	"P": 1007.25	"F": 2}
{"v": 1	"t": 1537933	"P": 1002.75	"F": 3}
{"v": 1	"t": 1537953	"P": 999.25	"F": 4}
{"v": 1	"t": 1537974	"P": 1001.25	"F": 3}
{"v": 1	"t": 1537994	"P": 1006.25	"F": 3}
{"v": 1	"t": 1538014	"P": 1002.75	"F": 3}
{"v": 1	"t": 1538034	"P": 999.75	"F": 2}
{"v": 1	"t": 1538055	"P": 1001.25	"F": 2}
{"v": 1	"t": 1538075	"P": 1006.25	"F": 2}
{"v": 1	"t": 1538095	"P": 1004.75	"F": 2}
{"v": 1	"t": 1538116	"P": 1000.5	"F": 2}
{"v": 1	"t": 1538136	"P": 999.75	"F": 1}
{"v": 1	"t": 1538156	"P": 1006.5	"F": 1}
{"v": 1	"t": 1538177	"P": 1004.25	"F": 1}
{"v": 1	"t": 1538197	"P": 1003.75	"F": 1}
{"v": 1	"t": 1538217	"P": 999.75	"F": 2}
{"v": 1	"t": 1538237	"P": 1005.0	"F": 1}
{"v": 1	"t": 1538258	"P": 1004.5	"F": 1}
{"v": 1	"t": 1538278	"P": 1002.75	"F": 1}
{"v": 1	"t": 1538298	"P": 1001.5	"F": 1}
{"v": 1	"t": 1538319	"P": 1005.25	"F": 1}
{"v": 1	"t": 1538339	"P": 1004.0	"F": 1}
{"v": 1	"t": 1538359	"P": 1001.75	"F": 2}
{"v": 1	"t": 1538380	"P": 1002.0	"F": 1}
{"v": 1	"t": 1538400	"P": 1002.0	"F": 1}
{"v": 1	"t": 1538420	"P": 1006.0	"F": 1}
{"v": 1	"t": 1538441	"P": 1000.5	"F": 1}
{"v": 1	"t": 1538461	"P": 1001.75	"F": 1}
{"v": 1	"t": 1538481	"P": 1007.0	"F": 1}
{"v": 1	"t": 1538502	"P": 1005.5	"F": 1}
{"v": 1	"t": 1538522	"P": 1000.25	"F": 1}
{"v": 1	"t": 1538542	"P": 1000.25	"F": 1}
{"v": 1	"t": 1538562	"P": 1006.75	"F": 1}
{"v": 1	"t": 1538583	"P": 1005.75	"F": 1}
{"v": 1	"t": 1538603	"P": 1001.75	"F": 2}
{"v": 1	"t": 1538623	"P": 1001.75	"F": 2}
{"v": 1	"t": 1538644	"P": 1005.75	"F": 1}
{"v": 1	"t": 1538664	"P": 1006.5	"F": 2}
{"v": 1	"t": 1538684	"P": 1005.0	"F": 1}
{"v": 1	"t": 1538705	"P": 999.25	"F": 1}
{"v": 1	"t": 1538725	"P": 1004.25	"F": 1}
{"v": 1	"t": 1538745	"P": 1006.0	"F": 1}
{"v": 1	"t": 1538765	"P": 1002.75	"F": 1}
{"v": 1	"t": 1538786	"P": 999.75	"F": 1}
{"v": 1	"t": 1538806	"P": 1003.75	"F": 1}
{"v": 1	"t": 1538826	"P": 1006.5	"F": 1}
{"v": 1	"t": 1538847	"P": 1004.5	"F": 1}
{"v": 1	"t": 1538867	"P": 1000.75	"F": 2}
{"v": 1	"t": 1538887	"P": 1000.0	"F": 1	"C": 45.24	"D": 3243	"sn": 54091929832280	"file": "/data/device_log/data0000.out"}
{"v": 1	"t": 1538908	"P": 1005.25	"F": 1}
{"v": 1	"t": 1538928	"P": 1003.0	"F": 1}
{"v": 1	"t": 1538948	"P": 999.25	"F": 1}
{"v": 1	"t": 1538969	"P": 1004.75	"F": 1}
{"v": 1	"t": 1538989	"P": 1004.5	"F": 1}
{"v": 1	"t": 1539010	"P": 999.75	"F": 1}
{"v": 1	"t": 1539030	"P": 1005.25	"F": 2}
{"v": 1	"t": 1539050	"P": 1006.25	"F": 1}
{"v": 1	"t": 1539071	"P": 1002.0	"F": 1}
{"v": 1	"t": 1539091	"P": 999.5	"F": 1}
{"v": 1	"t": 1539111	"P": 1005.25	"F": 1}
{"v": 1	"t": 1539132	"P": 1003.5	"F": 2}
{"v": 1	"t": 1539152	"P": 1000.0	"F": 1}
{"v": 1	"t": 1539173	"P": 1007.0	"F": 2}
{"v": 1	"t": 1539193	"P": 1006.75	"F": 1}
{"v": 1	"t": 1539213	"P": 999.75	"F": 1}
{"v": 1	"t": 1539234	"P": 1004.0	"F": 1}
{"v": 1	"t": 1539254	"P": 1005.25	"F": 2}
{"v": 1	"t": 1539274	"P": 1001.25	"F": 1}
{"v": 1	"t": 1539295	"P": 1000.5	"F": 1}
{"v": 1	"t": 1539315	"P": 1006.75	"F": 1}
{"v": 1	"t": 1539335	"P": 1003.0	"F": 1}
{"v": 1	"t": 1539356	"P": 1001.0	"F": 1}
{"v": 1	"t": 1539376	"P": 1003.25	"F": 1}
{"v": 1	"t": 1539397	"P": 1006.0	"F": 0}
{"v": 1	"t": 1539417	"P": 1001.5	"F": 1}
{"v": 1	"t": 1539437	"P": 1001.25	"F": 1}
{"v": 1	"t": 1539458	"P": 1007.25	"F": 0}
{"v": 1	"t": 1539478	"P": 1003.75	"F": 1}
{"v": 1	"t": 1539498	"P": 1000.0	"F": 2}
{"v": 1	"t": 1539519	"P": 1005.75	"F": 2}
{"v": 1	"t": 1539539	"P": 1005.0	"F": 2}
{"v": 1	"t": 1539560	"P": 1000.75	"F": 3}
{"v": 1	"t": 1539580	"P": 1006.25	"F": 2}
{"v": 1	"t": 1539600	"P": 1003.5	"F": 0}
{"v": 1	"t": 1539621	"P": 999.25	"F": 2}
{"v": 1	"t": 1539641	"P": 1001.0	"F": 2}
{"v": 1	"t": 1539661	"P": 1006.0	"F": 1}
{"v": 1	"t": 1539682	"P": 1006.5	"F": -1}
{"v": 1	"t": 1539702	"P": 1002.25	"F": -1}
{"v": 1	"t": 1539722	"P": 1000.5	"F": -5}
{"v": 1	"t": 1539742	"P": 1008.0	"F": -12}
{"v": 1	"t": 1539763	"P": 1005.75	"F": -6}
{"v": 1	"t": 1539783	"P": 1002.0	"F": 6}
{"v": 1	"t": 1539803	"P": 1001.5	"F": 4}
{"v": 1	"t": 1539824	"P": 1003.75	"F": 6}
{"v": 1	"t": 1539844	"P": 1005.5	"F": 3}
{"v": 1	"t": 1539864	"P": 1002.25	"F": 2}
{"v": 1	"t": 1539885	"P": 1003.5	"F": 2}
{"v": 1	"t": 1539905	"P": 1003.5	"F": 2	"C": 45.25	"D": 3243	"sn": 54091929832280	"file": "/data/device_log/data0000.out"}
{"v": 1	"t": 1539925	"P": 1007.5	"F": 2}
{"v": 1	"t": 1539945	"P": 1003.0	"F": 1}
{"v": 1	"t": 1539966	"P": 1001.5	"F": 2}
{"v": 1	"t": 1539986	"P": 1002.75	"F": 2}
{"v": 1	"t": 1540006	"P": 1006.5	"F": 2}
{"v": 1	"t": 1540027	"P": 1004.0	"F": 2}
{"v": 1	"t": 1540047	"P": 1001.75	"F": 2}
{"v": 1	"t": 1540067	"P": 1000.5	"F": 2}
{"v": 1	"t": 1540088	"P": 1007.5	"F": 2}
{"v": 1	"t": 1540108	"P": 1002.25	"F": 2}
{"v": 1	"t": 1540129	"P": 1004.75	"F": 2}
{"v": 1	"t": 1540149	"P": 1008.0	"F": 2}
{"v": 1	"t": 1540169	"P": 1005.0	"F": 2}
{"v": 1	"t": 1540189	"P": 1001.5	"F": 2}
{"v": 1	"t": 1540210	"P": 1001.75	"F": 2}
{"v": 1	"t": 1540230	"P": 1006.25	"F": 2}
{"v": 1	"t": 1540250	"P": 1005.0	"F": 2}
{"v": 1	"t": 1540271	"P": 1003.5	"F": 2}
{"v": 1	"t": 1540291	"P": 1000.25	"F": 2}
{"v": 1	"t": 1540311	"P": 1007.5	"F": 1}
{"v": 1	"t": 1540332	"P": 1006.0	"F": 2}
{"v": 1	"t": 1540352	"P": 1003.0	"F": 1}
{"v": 1	"t": 1540372	"P": 1005.25	"F": 1}
{"v": 1	"t": 1540393	"P": 1007.25	"F": 2}
{"v": 1	"t": 1540413	"P": 1004.25	"F": 1}
{"v": 1	"t": 1540433	"P": 1001.75	"F": 1}
{"v": 1	"t": 1540454	"P": 1004.0	"F": 1}
{"v": 1	"t": 1540474	"P": 1007.25	"F": 1}
{"v": 1	"t": 1540494	"P": 1005.0	"F": 1}
{"v": 1	"t": 1540514	"P": 1001.0	"F": 1}
{"v": 1	"t": 1540535	"P": 1000.75	"F": 1}
{"v": 1	"t": 1540555	"P": 1007.0	"F": 1}
{"v": 1	"t": 1540575	"P": 1005.25	"F": 1}
{"v": 1	"t": 1540596	"P": 1000.25	"F": 1}
{"v": 1	"t": 1540616	"P": 992.25	"F": 1}
{"v": 1	"t": 1540636	"P": 1006.75	"F": 1}
{"v": 1	"t": 1540657	"P": 1004.5	"F": 1}
{"v": 1	"t": 1540677	"P": 1001.25	"F": 1}
{"v": 1	"t": 1540698	"P": 1006.75	"F": 1}
{"v": 1	"t": 1540718	"P": 1003.25	"F": 1}
{"v": 1	"t": 1540738	"P": 1001.25	"F": 1}
{"v": 1	"t": 1540759	"P": 1002.25	"F": 1}
{"v": 1	"t": 1540779	"P": 1008.0	"F": 1}
{"v": 1	"t": 1540799	"P": 1003.25	"F": 1}
{"v": 1	"t": 1540819	"P": 1003.25	"F": 1}
{"v": 1	"t": 1540840	"P": 1001.75	"F": 1}
{"v": 1	"t": 1540860	"P": 1005.0	"F": 1}
{"v": 1	"t": 1540880	"P": 1005.25	"F": 1}
{"v": 1	"t": 1540901	"P": 1002.0	"F": 1}
{"v": 1	"t": 1540921	"P": 999.5	"F": 1	"C": 45.215	"D": 3243	"sn": 54091929832280	"file": "/data/device_log/data0000.out"}
{"v": 1	"t": 1540941	"P": 1005.25	"F": 1}
{"v": 1	"t": 1540961	"P": 1003.75	"F": 1}
{"v": 1	"t": 1540982	"P": 1002.75	"F": 1}
{"v": 1	"t": 1541002	"P": 999.75	"F": 1}
{"v": 1	"t": 1541022	"P": 1005.5	"F": 1}
{"v": 1	"t": 1541043	"P": 1004.5	"F": 1}
{"v": 1	"t": 1541063	"P": 1004.5	"F": 1}
{"v": 1	"t": 1541083	"P": 1000.0	"F": 1}
{"v": 1	"t": 1541104	"P": 1004.75	"F": 1}
{"v": 1	"t": 1541124	"P": 1006.0	"F": 0}
{"v": 1	"t": 1541144	"P": 1003.75	"F": 1}
{"v": 1	"t": 1541165	"P": 1001.75	"F": 1}
{"v": 1	"t": 1541185	"P": 1004.5	"F": 1}
{"v": 1	"t": 1541205	"P": 1006.0	"F": 1}
{"v": 1	"t": 1541226	"P": 1002.0	"F": 1}
{"v": 1	"t": 1541246	"P": 1005.0	"F": 1}
{"v": 1	"t": 1541267	"P": 1005.75	"F": 1}
{"v": 1	"t": 1541287	"P": 1002.5	"F": 1}
{"v": 1	"t": 1541308	"P": 1006.0	"F": 2}
{"v": 1	"t": 1541328	"P": 1002.25	"F": 2}
{"v": 1	"t": 1541349	"P": 1003.25	"F": 1}
{"v": 1	"t": 1541369	"P": 1003.5	"F": 1}
{"v": 1	"t": 1541390	"P": 1001.75	"F": 1}
{"v": 1	"t": 1541410	"P": 1007.5	"F": 1}
{"v": 1	"t": 1541430	"P": 1005.5	"F": 1}
{"v": 1	"t": 1541451	"P": 1001.0	"F": 1}
{"v": 1	"t": 1541471	"P": 1003.0	"F": 1}
{"v": 1	"t": 1541491	"P": 1007.0	"F": 1}
{"v": 1	"t": 1541512	"P": 1003.0	"F": 1}
{"v": 1	"t": 1541532	"P": 1002.0	"F": 2}
{"v": 1	"t": 1541552	"P": 1001.25	"F": 1}
{"v": 1	"t": 1541573	"P": 1006.5	"F": 2}
{"v": 1	"t": 1541593	"P": 1003.25	"F": 2}
{"v": 1	"t": 1541613	"P": 1001.25	"F": 1}
{"v": 1	"t": 1541633	"P": 1002.75	"F": 2}
{"v": 1	"t": 1541654	"P": 1006.5	"F": 2}
{"v": 1	"t": 1541674	"P": 1004.5	"F": 2}
{"v": 1	"t": 1541694	"P": 1001.5	"F": 2}
{"v": 1	"t": 1541715	"P": 1001.75	"F": 2}
{"v": 1	"t": 1541735	"P": 1004.75	"F": 2}
{"v": 1	"t": 1541755	"P": 1006.25	"F": 1}
{"v": 1	"t": 1541776	"P": 1001.5	"F": 2}
{"v": 1	"t": 1541796	"P": 999.5	"F": 2}
{"v": 1	"t": 1541816	"P": 1004.75	"F": 1}
{"v": 1	"t": 1541836	"P": 1006.0	"F": 1}
{"v": 1	"t": 1541857	"P": 1003.5	"F": 1}
{"v": 1	"t": 1541877	"P": 1000.25	"F": 1}
{"v": 1	"t": 1541897	"P": 1002.25	"F": 1}
{"v": 1	"t": 1541918	"P": 1007.0	"F": 1}
{"v": 1	"t": 1541938	"P": 1002.25	"F": 1	"C": 45.245	"D": 3243	"sn": 54091929832280	"file": "/data/device_log/data0000.out"}
{"v": 1	"t": 1541959	"P": 1000.75	"F": 1}
{"v": 1	"t": 1541979	"P": 1006.75	"F": 1}
{"v": 1	"t": 1541999	"P": 1004.25	"F": 1}
{"v": 1	"t": 1542020	"P": 1001.5	"F": 1}
{"v": 1	"t": 1542040	"P": 1005.0	"F": 1}
{"v": 1	"t": 1542060	"P": 1004.5	"F": 1}
{"v": 1	"t": 1542081	"P": 1003.0	"F": 1}
{"v": 1	"t": 1542101	"P": 1002.25	"F": 1}
{"v": 1	"t": 1542121	"P": 1002.0	"F": 1}
{"v": 1	"t": 1542141	"P": 1007.0	"F": 1}
{"v": 1	"t": 1542162	"P": 1004.0	"F": 1}
{"v": 1	"t": 1542182	"P": 1001.25	"F": 1}
{"v": 1	"t": 1542202	"P": 1000.75	"F": 1}
{"v": 1	"t": 1542223	"P": 1008.25	"F": 1}
{"v": 1	"t": 1542243	"P": 1004.0	"F": 1}
{"v": 1	"t": 1542263	"P": 1002.5	"F": 2}
{"v": 1	"t": 1542283	"P": 1002.75	"F": 2}
{"v": 1	"t": 1542304	"P": 1006.25	"F": 2}
{"v": 1	"t": 1542324	"P": 1005.0	"F": 2}
{"v": 1	"t": 1542344	"P": 1000.25	"F": 2}
{"v": 1	"t": 1542365	"P": 1002.0	"F": 1}
{"v": 1	"t": 1542385	"P": 1006.75	"F": 1}
{"v": 1	"t": 1542405	"P": 1006.0	"F": 2}
{"v": 1	"t": 1542426	"P": 1003.0	"F": 2}
{"v": 1	"t": 1542446	"P": 1001.75	"F": 1}
{"v": 1	"t": 1542466	"P": 1007.75	"F": 1}
{"v": 1	"t": 1542487	"P": 1006.0	"F": 2}
{"v": 1	"t": 1542507	"P": 1002.0	"F": 1}
{"v": 1	"t": 1542527	"P": 1004.75	"F": 2}
{"v": 1	"t": 1542548	"P": 1003.75	"F": 2}
{"v": 1	"t": 1542568	"P": 1000.5	"F": 2}
{"v": 1	"t": 1542588	"P": 1000.25	"F": 2}
{"v": 1	"t": 1542609	"P": 1006.25	"F": 2}
{"v": 1	"t": 1542629	"P": 1004.0	"F": 2}
{"v": 1	"t": 1542649	"P": 1003.25	"F": 2}
{"v": 1	"t": 1542670	"P": 1002.0	"F": 2}
{"v": 1	"t": 1542690	"P": 998.75	"F": 2}
{"v": 1	"t": 1542710	"P": 1005.75	"F": 2}
{"v": 1	"t": 1542731	"P": 1004.75	"F": 2}
{"v": 1	"t": 1542751	"P": 1000.0	"F": 2}
{"v": 1	"t": 1542771	"P": 1005.75	"F": 2}
{"v": 1	"t": 1542791	"P": 1007.25	"F": 2}
{"v": 1	"t": 1542812	"P": 1004.25	"F": 2}
{"v": 1	"t": 1542832	"P": 1000.25	"F": 1}
{"v": 1	"t": 1542852	"P": 1002.25	"F": 2}
{"v": 1	"t": 1542873	"P": 1008.0	"F": 2}
{"v": 1	"t": 1542893	"P": 1004.5	"F": 2}
{"v": 1	"t": 1542913	"P": 1001.75	"F": 2}
{"v": 1	"t": 1542934	"P": 1003.0	"F": 2}
{"v": 1	"t": 1542954	"P": 1007.5	"F": 2	"C": 45.26	"D": 3243	"sn": 54091929832280	"file": "/data/device_log/data0000.out"}
{"v": 1	"t": 1542974	"P": 1004.75	"F": 1}
{"v": 1	"t": 1542994	"P": 1002.5	"F": 2}
{"v": 1	"t": 1543015	"P": 1002.75	"F": 2}
{"v": 1	"t": 1543035	"P": 1006.0	"F": 2}
{"v": 1	"t": 1543055	"P": 1003.0	"F": 2}
{"v": 1	"t": 1543076	"P": 1001.0	"F": 2}
{"v": 1	"t": 1543096	"P": 1007.0	"F": 2}
{"v": 1	"t": 1543117	"P": 1003.0	"F": 2}
{"v": 1	"t": 1543137	"P": 1000.25	"F": 2}
{"v": 1	"t": 1543157	"P": 1002.5	"F": 2}
{"v": 1	"t": 1543178	"P": 1006.0	"F": 2}
{"v": 1	"t": 1543198	"P": 1004.0	"F": 2}
{"v": 1	"t": 1543218	"P": 1000.25	"F": 1}
{"v": 1	"t": 1543239	"P": 1001.5	"F": 2}
{"v": 1	"t": 1543259	"P": 1007.75	"F": 1}
{"v": 1	"t": 1543279	"P": 1005.0	"F": 2}
{"v": 1	"t": 1543299	"P": 1002.25	"F": 1}
{"v": 1	"t": 1543320	"P": 1001.5	"F": 2}
{"v": 1	"t": 1543340	"P": 1006.0	"F": 1}
{"v": 1	"t": 1543360	"P": 1004.0	"F": 1}
{"v": 1	"t": 1543381	"P": 1002.0	"F": 1}
{"v": 1	"t": 1543401	"P": 1004.25	"F": 1}
{"v": 1	"t": 1543421	"P": 1007.0	"F": 1}
{"v": 1	"t": 1543442	"P": 1003.0	"F": 1}
{"v": 1	"t": 1543462	"P": 1000.0	"F": 1}
{"v": 1	"t": 1543482	"P": 1003.75	"F": 1}
{"v": 1	"t": 1543503	"P": 1007.0	"F": 1}
{"v": 1	"t": 1543523	"P": 1003.5	"F": 2}
{"v": 1	"t": 1543543	"P": 1001.75	"F": 2}
{"v": 1	"t": 1543564	"P": 1002.25	"F": 2}
{"v": 1	"t": 1543584	"P": 1006.5	"F": 2}
{"v": 1	"t": 1543604	"P": 1005.0	"F": 2}
{"v": 1	"t": 1543625	"P": 1001.0	"F": 2}
{"v": 1	"t": 1543645	"P": 1006.75	"F": 2}
{"v": 1	"t": 1543666	"P": 1003.25	"F": 2}
{"v": 1	"t": 1543686	"P": 1002.25	"F": 2}
{"v": 1	"t": 1543706	"P": 1005.0	"F": 2}
{"v": 1	"t": 1543726	"P": 1008.0	"F": 2}
{"v": 1	"t": 1543747	"P": 1003.25	"F": 2}
{"v": 1	"t": 1543767	"P": 1000.5	"F": 2}
{"v": 1	"t": 1543787	"P": 1002.25	"F": 2}
{"v": 1	"t": 1543808	"P": 1007.5	"F": 2}
{"v": 1	"t": 1543828	"P": 1004.5	"F": 2}
{"v": 1	"t": 1543848	"P": 1003.0	"F": 2}
{"v": 1	"t": 1543868	"P": 1000.5	"F": 2}
{"v": 1	"t": 1543889	"P": 1006.0	"F": 2}
{"v": 1	"t": 1543909	"P": 1005.25	"F": 2}
{"v": 1	"t": 1543929	"P": 1002.5	"F": 2}
{"v": 1	"t": 1543950	"P": 1001.25	"F": 2}
{"v": 1	"t": 1543970	"P": 1005.5	"F": 2	"C": 45.255	"D": 3243	"sn": 54091929832280	"file": "/data/device_log/data0000.out"}
{"v": 1	"t": 1543990	"P": 1004.25	"F": 2}
{"v": 1	"t": 1544011	"P": 1002.75	"F": 2}
{"v": 1	"t": 1544031	"P": 1002.25	"F": 2}
{"v": 1	"t": 1544051	"P": 1005.0	"F": 2}
{"v": 1	"t": 1544071	"P": 1005.5	"F": 2}
{"v": 1	"t": 1544092	"P": 1002.5	"F": 2}
{"v": 1	"t": 1544112	"P": 999.5	"F": 2}
{"v": 1	"t": 1544132	"P": 1003.75	"F": 2}
{"v": 1	"t": 1544153	"P": 1005.0	"F": 2}
{"v": 1	"t": 1544173	"P": 1003.25	"F": 2}
{"v": 1	"t": 1544194	"P": 1003.25	"F": 1}
{"v": 1	"t": 1544214	"P": 1007.25	"F": 1}
{"v": 1	"t": 1544234	"P": 1002.0	"F": 1}
{"v": 1	"t": 1544255	"P": 1002.0	"F": 2}
{"v": 1	"t": 1544275	"P": 1004.75	"F": 1}
{"v": 1	"t": 1544295	"P": 1006.0	"F": 1}
{"v": 1	"t": 1544316	"P": 1002.0	"F": 2}
{"v": 1	"t": 1544336	"P": 1000.5	"F": 2}
{"v": 1	"t": 1544356	"P": 1007.25	"F": 2}
{"v": 1	"t": 1544376	"P": 1006.0	"F": 2}
{"v": 1	"t": 1544397	"P": 1003.5	"F": 2}
{"v": 1	"t": 1544417	"P": 1001.0	"F": 2}
{"v": 1	"t": 1544437	"P": 1004.0	"F": 2}
{"v": 1	"t": 1544458	"P": 1006.75	"F": 2}
{"v": 1	"t": 1544478	"P": 1003.5	"F": 1}
{"v": 1	"t": 1544498	"P": 1000.0	"F": 2}
{"v": 1	"t": 1544519	"P": 1004.75	"F": 2}
{"v": 1	"t": 1544539	"P": 1006.5	"F": 2}
{"v": 1	"t": 1544559	"P": 1001.5	"F": 2}
{"v": 1	"t": 1544580	"P": 1000.25	"F": 2}
{"v": 1	"t": 1544600	"P": 1005.5	"F": 1}
{"v": 1	"t": 1544620	"P": 1006.5	"F": 1}
{"v": 1	"t": 1544641	"P": 1002.5	"F": 2}
{"v": 1	"t": 1544661	"P": 1000.5	"F": 2}
{"v": 1	"t": 1544681	"P": 1003.75	"F": 2}
{"v": 1	"t": 1544701	"P": 1006.75	"F": 2}
{"v": 1	"t": 1544722	"P": 1004.5	"F": 2}
{"v": 1	"t": 1544742	"P": 999.25	"F": 2}
{"v": 1	"t": 1544763	"P": 1006.0	"F": 2}
{"v": 1	"t": 1544783	"P": 1004.25	"F": 2}
{"v": 1	"t": 1544804	"P": 1000.5	"F": 2}
{"v": 1	"t": 1544824	"P": 1006.75	"F": 2}
{"v": 1	"t": 1544845	"P": 1000.5	"F": 2}
{"v": 1	"t": 1544865	"P": 1004.75	"F": 2}
{"v": 1	"t": 1544886	"P": 1004.75	"F": 2}
{"v": 1	"t": 1544906	"P": 1003.25	"F": 2}
{"v": 1	"t": 1544926	"P": 1006.25	"F": 1}
{"v": 1	"t": 1544947	"P": 1004.25	"F": 2}
{"v": 1	"t": 1544967	"P": 1001.5	"F": 1}
{"v": 1	"t": 1544987	"P": 1005.0	"F": 1	"C": 45.275	"D": 3243	"sn": 54091929832280	"file": "/data/device_log/data0000.out"}
{"v": 1	"t": 1545008	"P": 1006.25	"F": 2}
{"v": 1	"t": 1545028	"P": 1004.5	"F": 2}
{"v": 1	"t": 1545048	"P": 1001.75	"F": 2}
{"v": 1	"t": 1545069	"P": 1000.75	"F": 1}
{"v": 1	"t": 1545089	"P": 1008.25	"F": 1}
{"v": 1	"t": 1545109	"P": 1003.25	"F": 2}
{"v": 1	"t": 1545129	"P": 1000.25	"F": 2}
{"v": 1	"t": 1545150	"P": 1002.0	"F": 1}
{"v": 1	"t": 1545170	"P": 1003.75	"F": 2}
{"v": 1	"t": 1545190	"P": 1006.25	"F": 2}
{"v": 1	"t": 1545211	"P": 1001.75	"F": 1}
{"v": 1	"t": 1545231	"P": 999.25	"F": 2}
{"v": 1	"t": 1545251	"P": 1004.25	"F": 2}
{"v": 1	"t": 1545271	"P": 1007.25	"F": 1}
{"v": 1	"t": 1545292	"P": 1002.25	"F": 2}
{"v": 1	"t": 1545312	"P": 999.75	"F": 2}
{"v": 1	"t": 1545332	"P": 1003.25	"F": 1}
{"v": 1	"t": 1545353	"P": 1007.75	"F": 2}
{"v": 1	"t": 1545373	"P": 1004.0	"F": 2}
{"v": 1	"t": 1545393	"P": 1000.75	"F": 2}
{"v": 1	"t": 1545414	"P": 1004.5	"F": 1}
{"v": 1	"t": 1545434	"P": 1007.75	"F": 1}
{"v": 1	"t": 1545454	"P": 1003.25	"F": 2}
{"v": 1	"t": 1545475	"P": 1002.25	"F": 2}
{"v": 1	"t": 1545495	"P": 1007.25	"F": 2}
{"v": 1	"t": 1545516	"P": 1003.0	"F": 1}
{"v": 1	"t": 1545536	"P": 1002.0	"F": 1}
{"v": 1	"t": 1545556	"P": 1005.5	"F": 2}
{"v": 1	"t": 1545576	"P": 1006.75	"F": 2}
{"v": 1	"t": 1545597	"P": 1005.0	"F": 2}
{"v": 1	"t": 1545617	"P": 1001.5	"F": 2}
{"v": 1	"t": 1545637	"P": 1003.0	"F": 1}
{"v": 1	"t": 1545658	"P": 1008.25	"F": 2}
{"v": 1	"t": 1545678	"P": 1005.75	"F": 2}
{"v": 1	"t": 1545698	"P": 1001.5	"F": 1}
{"v": 1	"t": 1545718	"P": 1003.0	"F": 2}
{"v": 1	"t": 1545739	"P": 1008.5	"F": 1}
{"v": 1	"t": 1545759	"P": 1006.0	"F": 2}
{"v": 1	"t": 1545779	"P": 1003.75	"F": 2}
{"v": 1	"t": 1545800	"P": 1001.0	"F": 2}
{"v": 1	"t": 1545820	"P": 1005.0	"F": 2}
{"v": 1	"t": 1545840	"P": 1004.5	"F": 2}
{"v": 1	"t": 1545861	"P": 1001.75	"F": 2}
{"v": 1	"t": 1545881	"P": 1000.75	"F": 2}
{"v": 1	"t": 1545901	"P": 1006.75	"F": 2}
{"v": 1	"t": 1545921	"P": 1005.25	"F": 2}
{"v": 1	"t": 1545942	"P": 1004.0	"F": 1}
{"v": 1	"t": 1545962	"P": 1001.75	"F": 2}
{"v": 1	"t": 1545982	"P": 1004.25	"F": 2}
{"v": 1	"t": 1546003	"P": 1006.0	"F": 2	"C": 45.295	"D": 3243	"sn": 54091929832280	"file": "/data/device_log/data0000.out"}
{"v": 1	"t": 1546023	"P": 1002.5	"F": 2}
{"v": 1	"t": 1546044	"P": 1002.0	"F": 2}
{"v": 1	"t": 1546064	"P": 1006.0	"F": 2}
{"v": 1	"t": 1546084	"P": 1001.5	"F": 2}
{"v": 1	"t": 1546105	"P": 1002.75	"F": 2}
{"v": 1	"t": 1546125	"P": 1007.25	"F": 2}
{"v": 1	"t": 1546146	"P": 1002.5	"F": 2}
{"v": 1	"t": 1546166	"P": 1000.5	"F": 2}
{"v": 1	"t": 1546186	"P": 1003.0	"F": 2}
{"v": 1	"t": 1546206	"P": 1006.5	"F": 2}
{"v": 1	"t": 1546227	"P": 1001.75	"F": 2}
{"v": 1	"t": 1546247	"P": 1002.25	"F": 2}
{"v": 1	"t": 1546267	"P": 1002.25	"F": 2}
{"v": 1	"t": 1546288	"P": 1005.75	"F": 2}
{"v": 1	"t": 1546308	"P": 1005.25	"F": 2}
{"v": 1	"t": 1546328	"P": 1000.75	"F": 2}
{"v": 1	"t": 1546348	"P": 1001.0	"F": 2}
{"v": 1	"t": 1546369	"P": 1005.75	"F": 2}
{"v": 1	"t": 1546389	"P": 1005.5	"F": 2}
{"v": 1	"t": 1546409	"P": 1002.5	"F": 1}
{"v": 1	"t": 1546430	"P": 998.0	"F": 2}
{"v": 1	"t": 1546450	"P": 1005.0	"F": 2}
{"v": 1	"t": 1546470	"P": 1006.25	"F": 2}
{"v": 1	"t": 1546491	"P": 1003.0	"F": 2}
{"v": 1	"t": 1546511	"P": 1001.25	"F": 2}
{"v": 1	"t": 1546531	"P": 1006.0	"F": 2}
{"v": 1	"t": 1546551	"P": 1004.75	"F": 2}
{"v": 1	"t": 1546572	"P": 1003.75	"F": 2}
{"v": 1	"t": 1546592	"P": 1001.5	"F": 2}
{"v": 1	"t": 1546613	"P": 1006.25	"F": 2}
{"v": 1	"t": 1546633	"P": 1002.25	"F": 2}
{"v": 1	"t": 1546653	"P": 1003.5	"F": 2}
{"v": 1	"t": 1546674	"P": 1007.25	"F": 2}
{"v": 1	"t": 1546694	"P": 1004.5	"F": 2}
{"v": 1	"t": 1546714	"P": 1002.25	"F": 1}
{"v": 1	"t": 1546735	"P": 1002.25	"F": 2}
{"v": 1	"t": 1546755	"P": 1005.0	"F": 2}
{"v": 1	"t": 1546775	"P": 1007.0	"F": 2}
{"v": 1	"t": 1546796	"P": 1002.25	"F": 2}
{"v": 1	"t": 1546816	"P": 1000.0	"F": 2}
{"v": 1	"t": 1546836	"P": 1005.0	"F": 1}
{"v": 1	"t": 1546856	"P": 1006.25	"F": 2}
{"v": 1	"t": 1546877	"P": 1004.25	"F": 2}
{"v": 1	"t": 1546897	"P": 1000.75	"F": 2}
{"v": 1	"t": 1546917	"P": 1003.5	"F": 2}
{"v": 1	"t": 1546938	"P": 1007.25	"F": 2}
{"v": 1	"t": 1546958	"P": 1004.0	"F": 2}
{"v": 1	"t": 1546978	"P": 1002.75	"F": 1}
{"v": 1	"t": 1546998	"P": 1001.0	"F": 1}
{"v": 1	"t": 1547019	"P": 1007.0	"F": 1	"C": 45.245	"D": 3243	"sn": 54091929832280	"file": "/data/device_log/data0000.out"}
{"v": 1	"t": 1547039	"P": 1006.5	"F": 2}
{"v": 1	"t": 1547059	"P": 1002.75	"F": 2}
{"v": 1	"t": 1547080	"P": 1001.0	"F": 2}
{"v": 1	"t": 1547100	"P": 1006.0	"F": 2}
{"v": 1	"t": 1547120	"P": 1005.25	"F": 1}
{"v": 1	"t": 1547141	"P": 1002.0	"F": 1}
{"v": 1	"t": 1547161	"P": 1003.25	"F": 2}
{"v": 1	"t": 1547182	"P": 1003.25	"F": 1}
{"v": 1	"t": 1547202	"P": 1002.5	"F": 2}
{"v": 1	"t": 1547222	"P": 1001.25	"F": 2}
{"v": 1	"t": 1547243	"P": 1006.0	"F": 2}
{"v": 1	"t": 1547263	"P": 1006.0	"F": 1}
{"v": 1	"t": 1547283	"P": 1002.0	"F": 1}
{"v": 1	"t": 1547303	"P": 1001.5	"F": 1}
{"v": 1	"t": 1547324	"P": 1005.5	"F": 1}
{"v": 1	"t": 1547344	"P": 1006.25	"F": 2}
{"v": 1	"t": 1547364	"P": 1003.5	"F": 1}
{"v": 1	"t": 1547385	"P": 999.75	"F": 1}
{"v": 1	"t": 1547405	"P": 1003.5	"F": 1}
{"v": 1	"t": 1547425	"P": 1007.25	"F": 2}
{"v": 1	"t": 1547446	"P": 1002.25	"F": 2}
{"v": 1	"t": 1547466	"P": 1000.75	"F": 1}
{"v": 1	"t": 1547486	"P": 1000.75	"F": 2}
{"v": 1	"t": 1547506	"P": 1005.5	"F": 1}
{"v": 1	"t": 1547527	"P": 1004.0	"F": 1}
{"v": 1	"t": 1547547	"P": 1001.75	"F": 1}
{"v": 1	"t": 1547567	"P": 1003.0	"F": 2}
{"v": 1	"t": 1547588	"P": 1007.25	"F": 1}
{"v": 1	"t": 1547608	"P": 1004.75	"F": 1}
{"v": 1	"t": 1547628	"P": 1001.5	"F": 2}
{"v": 1	"t": 1547648	"P": 1001.25	"F": 1}
{"v": 1	"t": 1547669	"P": 1008.0	"F": 1}
{"v": 1	"t": 1547689	"P": 1005.5	"F": 1}
{"v": 1	"t": 1547710	"P": 1002.25	"F": 2}
{"v": 1	"t": 1547730	"P": 1005.0	"F": 2}
{"v": 1	"t": 1547750	"P": 1004.5	"F": 1}
{"v": 1	"t": 1547771	"P": 999.5	"F": 2}
{"v": 1	"t": 1547791	"P": 1003.0	"F": 2}
{"v": 1	"t": 1547811	"P": 1007.0	"F": 2}
{"v": 1	"t": 1547832	"P": 1002.75	"F": 1}
{"v": 1	"t": 1547852	"P": 1003.0	"F": 2}
{"v": 1	"t": 1547872	"P": 1001.75	"F": 2}
{"v": 1	"t": 1547893	"P": 1006.25	"F": 2}
{"v": 1	"t": 1547913	"P": 1004.25	"F": 2}
{"v": 1	"t": 1547933	"P": 1004.5	"F": 2}
{"v": 1	"t": 1547953	"P": 999.25	"F": 1}
{"v": 1	"t": 1547974	"P": 1006.0	"F": 1}
{"v": 1	"t": 1547994	"P": 1005.0	"F": 2}
{"v": 1	"t": 1548014	"P": 1003.25	"F": 2}
{"v": 1	"t": 1548035	"P": 1001.25	"F": 1	"C": 45.275	"D": 3243	"sn": 54091929832280	"file": "/data/device_log/data0000.out"}
{"v": 1	"t": 1548055	"P": 1003.25	"F": 2}
{"v": 1	"t": 1548075	"P": 1006.75	"F": 2}
{"v": 1	"t": 1548095	"P": 1002.0	"F": 2}
{"v": 1	"t": 1548116	"P": 1000.75	"F": 2}
{"v": 1	"t": 1548136	"P": 1001.5	"F": 2}
{"v": 1	"t": 1548156	"P": 1007.5	"F": 2}
{"v": 1	"t": 1548177	"P": 1002.75	"F": 2}
{"v": 1	"t": 1548197	"P": 1000.5	"F": 2}
{"v": 1	"t": 1548217	"P": 1001.75	"F": 2}
{"v": 1	"t": 1548238	"P": 1006.75	"F": 1}
{"v": 1	"t": 1548258	"P": 1003.0	"F": 1}
{"v": 1	"t": 1548278	"P": 1000.75	"F": 1}
{"v": 1	"t": 1548299	"P": 1005.5	"F": 1}
{"v": 1	"t": 1548319	"P": 1003.5	"F": 1}
{"v": 1	"t": 1548340	"P": 1002.0	"F": 1}
{"v": 1	"t": 1548360	"P": 1006.75	"F": 0}
{"v": 1	"t": 1548381	"P": 1003.75	"F": 0}
{"v": 1	"t": 1548401	"P": 1004.75	"F": 0}
{"v": 1	"t": 1548422	"P": 1004.25	"F": 0}
{"v": 1	"t": 1548442	"P": 1001.75	"F": 0}
{"v": 1	"t": 1548462	"P": 1006.5	"F": 0}
{"v": 1	"t": 1548483	"P": 1004.5	"F": 0}
{"v": 1	"t": 1548503	"P": 1003.25	"F": 0}
{"v": 1	"t": 1548523	"P": 1000.25	"F": 0}
{"v": 1	"t": 1548544	"P": 1004.25	"F": 1}
{"v": 1	"t": 1548564	"P": 1007.5	"F": 1}
{"v": 1	"t": 1548584	"P": 1004.75	"F": 1}
{"v": 1	"t": 1548605	"P": 1001.0	"F": 1}
{"v": 1	"t": 1548625	"P": 1003.5	"F": 1}
{"v": 1	"t": 1548645	"P": 1006.75	"F": 1}
{"v": 1	"t": 1548665	"P": 1003.0	"F": 1}
{"v": 1	"t": 1548686	"P": 1000.25	"F": 1}
{"v": 1	"t": 1548706	"P": 1001.25	"F": 2}
{"v": 1	"t": 1548726	"P": 1008.75	"F": 1}
{"v": 1	"t": 1548747	"P": 1004.5	"F": 2}
{"v": 1	"t": 1548767	"P": 1001.5	"F": 2}
{"v": 1	"t": 1548787	"P": 1003.0	"F": 2}
{"v": 1	"t": 1548808	"P": 1005.5	"F": 2}
{"v": 1	"t": 1548828	"P": 1005.5	"F": 2}
{"v": 1	"t": 1548848	"P": 1002.75	"F": 2}
{"v": 1	"t": 1548868	"P": 999.75	"F": 2}
{"v": 1	"t": 1548889	"P": 1004.75	"F": 2}
{"v": 1	"t": 1548909	"P": 1005.0	"F": 2}
{"v": 1	"t": 1548929	"P": 1003.0	"F": 1}
{"v": 1	"t": 1548950	"P": 1001.0	"F": 1}
{"v": 1	"t": 1548970	"P": 1004.75	"F": 1}
{"v": 1	"t": 1548991	"P": 1003.0	"F": 1}
{"v": 1	"t": 1549011	"P": 1002.75	"F": 0}
{"v": 1	"t": 1549031	"P": 1005.75	"F": 0}
{"v": 1	"t": 1549052	"P": 1003.25	"F": 0	"C": 45.24	"D": 3243	"sn": 54091929832280	"file": "/data/device_log/data0000.out"}
{"v": 1	"t": 1549072	"P": 1003.75	"F": 0}
{"v": 1	"t": 1549092	"P": 1001.75	"F": 0}
{"v": 1	"t": 1549112	"P": 1004.0	"F": 0}
{"v": 1	"t": 1549133	"P": 1006.75	"F": 0}
{"v": 1	"t": 1549153	"P": 1003.5	"F": 0}
{"v": 1	"t": 1549173	"P": 1000.75	"F": -1}
{"v": 1	"t": 1549194	"P": 1003.5	"F": 0}
{"v": 1	"t": 1549214	"P": 1008.25	"F": -1}
{"v": 1	"t": 1549234	"P": 1004.0	"F": 0}
{"v": 1	"t": 1549254	"P": 1000.75	"F": 0}
{"v": 1	"t": 1549275	"P": 1004.0	"F": 0}
{"v": 1	"t": 1549295	"P": 1008.5	"F": 0}
{"v": 1	"t": 1549315	"P": 1005.25	"F": 0}
{"v": 1	"t": 1549336	"P": 1000.75	"F": 0}
{"v": 1	"t": 1549356	"P": 1003.0	"F": 0}
{"v": 1	"t": 1549376	"P": 1005.75	"F": 0}
{"v": 1	"t": 1549397	"P": 1006.5	"F": 1}
{"v": 1	"t": 1549417	"P": 1003.5	"F": 1}
{"v": 1	"t": 1549437	"P": 1002.25	"F": 1}
{"v": 1	"t": 1549457	"P": 1006.75	"F": 2}
{"v": 1	"t": 1549478	"P": 1005.5	"F": 2}
{"v": 1	"t": 1549498	"P": 1004.0	"F": 2}
{"v": 1	"t": 1549519	"P": 1002.5	"F": 2}
{"v": 1	"t": 1549539	"P": 1004.0	"F": 2}
{"v": 1	"t": 1549560	"P": 1001.0	"F": 2}
{"v": 1	"t": 1549580	"P": 1004.25	"F": 2}
{"v": 1	"t": 1549600	"P": 1006.75	"F": 2}
{"v": 1	"t": 1549620	"P": 1004.5	"F": 2}
{"v": 1	"t": 1549641	"P": 1000.75	"F": 2}
{"v": 1	"t": 1549661	"P": 1002.0	"F": 2}
{"v": 1	"t": 1549681	"P": 1007.75	"F": 2}
{"v": 1	"t": 1549702	"P": 1005.0	"F": 2}
{"v": 1	"t": 1549722	"P": 1003.75	"F": 2}
{"v": 1	"t": 1549742	"P": 1002.5	"F": 2}
{"v": 1	"t": 1549763	"P": 1007.0	"F": 2}
{"v": 1	"t": 1549783	"P": 1005.75	"F": 2}
{"v": 1	"t": 1549803	"P": 1002.75	"F": 2}
{"v": 1	"t": 1549823	"P": 1000.5	"F": 2}
{"v": 1	"t": 1549844	"P": 1006.0	"F": 2}
{"v": 1	"t": 1549864	"P": 1005.0	"F": 2}
{"v": 1	"t": 1549884	"P": 1002.5	"F": 2}
{"v": 1	"t": 1549905	"P": 1000.5	"F": 2}
{"v": 1	"t": 1549925	"P": 1004.75	"F": 2}
{"v": 1	"t": 1549945	"P": 1004.25	"F": 2}
{"v": 1	"t": 1549966	"P": 1002.5	"F": 2}
{"v": 1	"t": 1549986	"P": 1000.5	"F": 2}
{"v": 1	"t": 1550006	"P": 1003.75	"F": 2}
{"v": 1	"t": 1550026	"P": 1006.25	"F": 2}
{"v": 1	"t": 1550047	"P": 1005.0	"F": 2}
{"v": 1	"t": 1550067	"P": 1000.0	"F": 2	"C": 45.275	"D": 3243	"sn": 54091929832280	"file": "/data/device_log/data0000.out"}
{"v": 1	"t": 1550088	"P": 1006.0	"F": 2}
{"v": 1	"t": 1550108	"P": 1004.75	"F": 2}
{"v": 1	"t": 1550128	"P": 1000.75	"F": 2}
{"v": 1	"t": 1550149	"P": 1007.0	"F": 2}
{"v": 1	"t": 1550169	"P": 1006.75	"F": 2}
{"v": 1	"t": 1550189	"P": 1003.25	"F": 2}
{"v": 1	"t": 1550210	"P": 1002.25	"F": 2}
{"v": 1	"t": 1550230	"P": 1003.75	"F": 2}
{"v": 1	"t": 1550250	"P": 1006.25	"F": 2}
{"v": 1	"t": 1550270	"P": 1003.75	"F": 2}
{"v": 1	"t": 1550291	"P": 1000.0	"F": 2}
{"v": 1	"t": 1550311	"P": 1002.5	"F": 2}
{"v": 1	"t": 1550331	"P": 1007.25	"F": 2}
{"v": 1	"t": 1550352	"P": 1003.5	"F": 2}
{"v": 1	"t": 1550372	"P": 1002.75	"F": 1}
{"v": 1	"t": 1550392	"P": 1001.25	"F": 1}
{"v": 1	"t": 1550413	"P": 1007.25	"F": 1}
{"v": 1	"t": 1550433	"P": 1005.75	"F": 1}
{"v": 1	"t": 1550453	"P": 1000.75	"F": 1}
{"v": 1	"t": 1550473	"P": 1001.5	"F": 1}
{"v": 1	"t": 1550494	"P": 1007.0	"F": 1}
{"v": 1	"t": 1550514	"P": 1006.5	"F": 1}
{"v": 1	"t": 1550534	"P": 1003.25	"F": 1}
{"v": 1	"t": 1550555	"P": 1001.25	"F": 1}
{"v": 1	"t": 1550575	"P": 1004.75	"F": 1}
{"v": 1	"t": 1550595	"P": 1005.75	"F": 1}
{"v": 1	"t": 1550616	"P": 1004.25	"F": 1}
{"v": 1	"t": 1550636	"P": 1003.75	"F": 1}
{"v": 1	"t": 1550657	"P": 1006.75	"F": 1}
{"v": 1	"t": 1550677	"P": 1002.25	"F": 1}
{"v": 1	"t": 1550697	"P": 1000.0	"F": 1}
{"v": 1	"t": 1550717	"P": 1007.5	"F": 1}
{"v": 1	"t": 1550738	"P": 1004.25	"F": 1}
{"v": 1	"t": 1550758	"P": 1003.75	"F": 1}
{"v": 1	"t": 1550778	"P": 1000.5	"F": 1}
{"v": 1	"t": 1550799	"P": 1004.0	"F": 1}
{"v": 1	"t": 1550819	"P": 1005.75	"F": 1}
{"v": 1	"t": 1550839	"P": 1004.5	"F": 1}
{"v": 1	"t": 1550860	"P": 1001.25	"F": 1}
{"v": 1	"t": 1550880	"P": 1002.5	"F": 1}
{"v": 1	"t": 1550900	"P": 1006.5	"F": 1}
{"v": 1	"t": 1550920	"P": 1004.5	"F": 1}
{"v": 1	"t": 1550941	"P": 1001.25	"F": 1}
{"v": 1	"t": 1550961	"P": 1001.5	"F": 2}
{"v": 1	"t": 1550981	"P": 1007.75	"F": 1}
{"v": 1	"t": 1551002	"P": 1005.5	"F": 1}
{"v": 1	"t": 1551022	"P": 1002.25	"F": 2}
{"v": 1	"t": 1551042	"P": 1002.25	"F": 2}
{"v": 1	"t": 1551063	"P": 1007.0	"F": 2}
{"v": 1	"t": 1551083	"P": 1005.75	"F": 2	"C": 45.265	"D": 3243	"sn": 54091929832280	"file": "/data/device_log/data0000.out"}
{"v": 1	"t": 1551103	"P": 1002.25	"F": 1}
{"v": 1	"t": 1551123	"P": 1001.25	"F": 2}
{"v": 1	"t": 1551144	"P": 1004.5	"F": 2}
{"v": 1	"t": 1551164	"P": 1004.5	"F": 2}
{"v": 1	"t": 1551185	"P": 1002.5	"F": 2}
{"v": 1	"t": 1551205	"P": 1004.5	"F": 2}
{"v": 1	"t": 1551225	"P": 1005.75	"F": 2}
{"v": 1	"t": 1551246	"P": 1003.75	"F": 2}
{"v": 1	"t": 1551266	"P": 1003.25	"F": 2}
{"v": 1	"t": 1551286	"P": 1007.0	"F": 2}
{"v": 1	"t": 1551307	"P": 1004.5	"F": 2}
{"v": 1	"t": 1551327	"P": 1001.75	"F": 2}
{"v": 1	"t": 1551347	"P": 1000.5	"F": 2}
{"v": 1	"t": 1551367	"P": 1006.0	"F": 2}
{"v": 1	"t": 1551388	"P": 1006.5	"F": 2}
{"v": 1	"t": 1551408	"P": 1002.75	"F": 2}
{"v": 1	"t": 1551428	"P": 1000.5	"F": 1}
{"v": 1	"t": 1551449	"P": 1004.75	"F": 2}
{"v": 1	"t": 1551469	"P": 1007.25	"F": 2}
{"v": 1	"t": 1551489	"P": 1004.25	"F": 2}
{"v": 1	"t": 1551510	"P": 1000.0	"F": 2}
{"v": 1	"t": 1551530	"P": 1005.0	"F": 2}
{"v": 1	"t": 1551550	"P": 1008.0	"F": 2}
{"v": 1	"t": 1551571	"P": 1002.5	"F": 1}
{"v": 1	"t": 1551591	"P": 1001.0	"F": 1}
{"v": 1	"t": 1551611	"P": 1004.25	"F": 2}
{"v": 1	"t": 1551631	"P": 1006.0	"F": 2}
{"v": 1	"t": 1551652	"P": 1005.25	"F": 1}
{"v": 1	"t": 1551672	"P": 1001.5	"F": 2}
{"v": 1	"t": 1551692	"P": 1003.25	"F": 1}
{"v": 1	"t": 1551713	"P": 1006.25	"F": 2}
{"v": 1	"t": 1551733	"P": 1004.0	"F": 2}
{"v": 1	"t": 1551754	"P": 1003.25	"F": 1}
{"v": 1	"t": 1551774	"P": 1006.5	"F": 2}
{"v": 1	"t": 1551795	"P": 1002.5	"F": 2}
{"v": 1	"t": 1551815	"P": 1003.75	"F": 2}
{"v": 1	"t": 1551835	"P": 1004.0	"F": 2}
{"v": 1	"t": 1551856	"P": 1000.75	"F": 2}
{"v": 1	"t": 1551876	"P": 1005.0	"F": 1}
{"v": 1	"t": 1551897	"P": 1002.0	"F": 1}
{"v": 1	"t": 1551917	"P": 1003.25	"F": 2}
{"v": 1	"t": 1551938	"P": 1007.5	"F": 1}
{"v": 1	"t": 1551958	"P": 1001.0	"F": 2}
{"v": 1	"t": 1551979	"P": 1002.25	"F": 2}
{"v": 1	"t": 1551999	"P": 1007.25	"F": 2}
{"v": 1	"t": 1552019	"P": 1004.5	"F": 2}
{"v": 1	"t": 1552039	"P": 1003.0	"F": 2}
{"v": 1	"t": 1552060	"P": 1002.0	"F": 2}
{"v": 1	"t": 1552080	"P": 1005.75	"F": 2}
{"v": 1	"t": 1552100	"P": 1007.0	"F": 2	"C": 45.22	"D": 3243	"sn": 54091929832280	"file": "/data/device_log/data0000.out"}
{"v": 1	"t": 1552121	"P": 1002.5	"F": 2}
{"v": 1	"t": 1552141	"P": 1002.75	"F": 2}
{"v": 1	"t": 1552161	"P": 1005.75	"F": 2}
{"v": 1	"t": 1552181	"P": 1008.5	"F": 2}
{"v": 1	"t": 1552202	"P": 1003.5	"F": 2}
{"v": 1	"t": 1552222	"P": 1000.75	"F": 2}
{"v": 1	"t": 1552242	"P": 1003.0	"F": 2}
{"v": 1	"t": 1552263	"P": 1008.25	"F": 2}
{"v": 1	"t": 1552283	"P": 1002.75	"F": 2}
{"v": 1	"t": 1552303	"P": 1001.75	"F": 2}
{"v": 1	"t": 1552324	"P": 1004.25	"F": 2}
{"v": 1	"t": 1552344	"P": 1006.25	"F": 1}
{"v": 1	"t": 1552364	"P": 1004.0	"F": 1}
{"v": 1	"t": 1552385	"P": 1001.0	"F": 2}
{"v": 1	"t": 1552405	"P": 1005.25	"F": 1}
{"v": 1	"t": 1552425	"P": 1008.0	"F": 2}
{"v": 1	"t": 1552446	"P": 1004.5	"F": 1}
{"v": 1	"t": 1552466	"P": 1001.5	"F": 2}
{"v": 1	"t": 1552486	"P": 1007.25	"F": 1}
{"v": 1	"t": 1552507	"P": 1003.5	"F": 1}
{"v": 1	"t": 1552527	"P": 1001.25	"F": 2}
{"v": 1	"t": 1552547	"P": 1004.0	"F": 1}
{"v": 1	"t": 1552568	"P": 1009.0	"F": 1}
{"v": 1	"t": 1552588	"P": 1005.5	"F": 1}
{"v": 1	"t": 1552608	"P": 1000.25	"F": 1}
{"v": 1	"t": 1552629	"P": 1002.5	"F": 1}
{"v": 1	"t": 1552649	"P": 1007.75	"F": 1}
{"v": 1	"t": 1552669	"P": 1005.0	"F": 1}
{"v": 1	"t": 1552689	"P": 1001.0	"F": 1}
{"v": 1	"t": 1552710	"P": 1002.0	"F": 1}
{"v": 1	"t": 1552730	"P": 1006.0	"F": 1}
{"v": 1	"t": 1552750	"P": 1006.0	"F": 1}
{"v": 1	"t": 1552771	"P": 1003.25	"F": 2}
{"v": 1	"t": 1552791	"P": 999.25	"F": 1}
{"v": 1	"t": 1552811	"P": 1004.0	"F": 2}
{"v": 1	"t": 1552831	"P": 1005.75	"F": 1}
{"v": 1	"t": 1552852	"P": 1003.0	"F": 1}
{"v": 1	"t": 1552872	"P": 999.5	"F": 1}
{"v": 1	"t": 1552892	"P": 1003.25	"F": 1}
{"v": 1	"t": 1552913	"P": 1007.5	"F": 1}
{"v": 1	"t": 1552933	"P": 1002.75	"F": 2}
{"v": 1	"t": 1552953	"P": 1003.0	"F": 1}
{"v": 1	"t": 1552974	"P": 1002.75	"F": 2}
{"v": 1	"t": 1552994	"P": 1005.5	"F": 2}
{"v": 1	"t": 1553014	"P": 1004.25	"F": 2}
{"v": 1	"t": 1553035	"P": 1003.25	"F": 1}
{"v": 1	"t": 1553055	"P": 1003.75	"F": 1}
{"v": 1	"t": 1553076	"P": 1002.5	"F": 2}
{"v": 1	"t": 1553096	"P": 1000.25	"F": 1}
{"v": 1	"t": 1553116	"P": 1002.0	"F": 2	"C": 45.275	"D": 3242	"sn": 54091929832280	"file": "/data/device_log/data0000.out"}
{"v": 1	"t": 1553136	"P": 1006.75	"F": 2}
{"v": 1	"t": 1553157	"P": 1005.0	"F": 1}
{"v": 1	"t": 1553177	"P": 1001.25	"F": 1}
{"v": 1	"t": 1553197	"P": 1002.5	"F": 1}
{"v": 1	"t": 1553218	"P": 1007.25	"F": 2}
{"v": 1	"t": 1553238	"P": 1005.75	"F": 1}
{"v": 1	"t": 1553258	"P": 1002.0	"F": 1}
{"v": 1	"t": 1553278	"P": 1003.25	"F": 2}
{"v": 1	"t": 1553299	"P": 1006.5	"F": 1}
{"v": 1	"t": 1553319	"P": 1006.5	"F": 1}
{"v": 1	"t": 1553339	"P": 1001.5	"F": 1}
{"v": 1	"t": 1553360	"P": 1001.75	"F": 1}
{"v": 1	"t": 1553380	"P": 1006.0	"F": 1}
{"v": 1	"t": 1553400	"P": 1006.0	"F": 1}
{"v": 1	"t": 1553421	"P": 1003.25	"F": 1}
{"v": 1	"t": 1553441	"P": 1001.5	"F": 1}
{"v": 1	"t": 1553461	"P": 1005.0	"F": 1}
{"v": 1	"t": 1553482	"P": 1004.75	"F": 1}
{"v": 1	"t": 1553502	"P": 1003.0	"F": 1}
{"v": 1	"t": 1553522	"P": 1001.5	"F": 1}
{"v": 1	"t": 1553542	"P": 1004.0	"F": 1}
{"v": 1	"t": 1553563	"P": 1007.0	"F": 1}
{"v": 1	"t": 1553583	"P": 1002.75	"F": 1}
{"v": 1	"t": 1553604	"P": 1005.75	"F": 1}
{"v": 1	"t": 1553624	"P": 1006.0	"F": 1}
{"v": 1	"t": 1553644	"P": 1001.0	"F": 1}
{"v": 1	"t": 1553665	"P": 1001.25	"F": 1}
{"v": 1	"t": 1553685	"P": 1007.25	"F": 1}
{"v": 1	"t": 1553705	"P": 1003.75	"F": 1}
{"v": 1	"t": 1553726	"P": 1003.0	"F": 1}
{"v": 1	"t": 1553746	"P": 1000.75	"F": 1}
{"v": 1	"t": 1553766	"P": 1006.5	"F": 1}
{"v": 1	"t": 1553787	"P": 1007.5	"F": 1}
{"v": 1	"t": 1553807	"P": 1002.5	"F": 1}
{"v": 1	"t": 1553827	"P": 1001.5	"F": 1}
{"v": 1	"t": 1553847	"P": 1004.0	"F": 1}
{"v": 1	"t": 1553868	"P": 1007.75	"F": 1}
{"v": 1	"t": 1553888	"P": 1003.5	"F": 1}
{"v": 1	"t": 1553908	"P": 1001.5	"F": 1}
{"v": 1	"t": 1553929	"P": 1002.25	"F": 1}
{"v": 1	"t": 1553949	"P": 999.25	"F": 1}
{"v": 1	"t": 1553969	"P": 1004.5	"F": 2}
{"v": 1	"t": 1553989	"P": 1000.5	"F": 2}
{"v": 1	"t": 1554010	"P": 1004.25	"F": 1}
{"v": 1	"t": 1554030	"P": 1007.25	"F": 1}
{"v": 1	"t": 1554050	"P": 1004.75	"F": 1}
{"v": 1	"t": 1554071	"P": 1000.5	"F": 1}
{"v": 1	"t": 1554091	"P": 1001.25	"F": 1}
{"v": 1	"t": 1554111	"P": 1004.5	"F": 1}
{"v": 1	"t": 1554132	"P": 1005.75	"F": 1	"C": 45.27	"D": 3242	"sn": 54091929832280	"file": "/data/device_log/data0000.out"}
{"v": 1	"t": 1554152	"P": 1000.5	"F": 1}
{"v": 1	"t": 1554173	"P": 1006.75	"F": 1}
{"v": 1	"t": 1554193	"P": 1002.75	"F": 1}
{"v": 1	"t": 1554213	"P": 1001.25	"F": 1}
{"v": 1	"t": 1554233	"P": 1001.75	"F": 1}
{"v": 1	"t": 1554254	"P": 1005.75	"F": 1}
{"v": 1	"t": 1554274	"P": 1006.0	"F": 1}
{"v": 1	"t": 1554294	"P": 1003.0	"F": 1}
{"v": 1	"t": 1554315	"P": 1001.75	"F": 1}
{"v": 1	"t": 1554335	"P": 1004.75	"F": 1}
{"v": 1	"t": 1554355	"P": 1006.25	"F": 1}
{"v": 1	"t": 1554376	"P": 1003.75	"F": 1}
{"v": 1	"t": 1554396	"P": 999.25	"F": 1}
{"v": 1	"t": 1554416	"P": 1000.75	"F": 1}
{"v": 1	"t": 1554436	"P": 1006.25	"F": 1}
{"v": 1	"t": 1554457	"P": 1004.75	"F": 1}
{"v": 1	"t": 1554477	"P": 1001.75	"F": 1}
{"v": 1	"t": 1554497	"P": 1002.5	"F": 1}
{"v": 1	"t": 1554518	"P": 1007.75	"F": 2}
{"v": 1	"t": 1554538	"P": 1004.5	"F": 1}
{"v": 1	"t": 1554558	"P": 1002.0	"F": 1}
{"v": 1	"t": 1554579	"P": 1003.0	"F": 1}
{"v": 1	"t": 1554599	"P": 1007.25	"F": 1}
{"v": 1	"t": 1554619	"P": 1006.5	"F": 1}
{"v": 1	"t": 1554639	"P": 1001.5	"F": 1}
{"v": 1	"t": 1554660	"P": 1000.5	"F": 1}
{"v": 1	"t": 1554680	"P": 1005.5	"F": 1}
{"v": 1	"t": 1554700	"P": 1003.0	"F": 2}
{"v": 1	"t": 1554721	"P": 1000.5	"F": 1}
{"v": 1	"t": 1554741	"P": 1006.0	"F": 2}
{"v": 1	"t": 1554762	"P": 1004.25	"F": 2}
{"v": 1	"t": 1554782	"P": 1000.5	"F": 2}
{"v": 1	"t": 1554802	"P": 1004.5	"F": 2}
{"v": 1	"t": 1554823	"P": 1006.75	"F": 2}
{"v": 1	"t": 1554843	"P": 1004.75	"F": 1}
{"v": 1	"t": 1554863	"P": 1003.25	"F": 2}
{"v": 1	"t": 1554883	"P": 1001.75	"F": 2}
{"v": 1	"t": 1554904	"P": 1007.0	"F": 2}
{"v": 1	"t": 1554924	"P": 1005.75	"F": 2}
{"v": 1	"t": 1554944	"P": 1000.75	"F": 2}
{"v": 1	"t": 1554965	"P": 1002.75	"F": 1}
{"v": 1	"t": 1554985	"P": 1007.0	"F": 1}
{"v": 1	"t": 1555005	"P": 1003.5	"F": 2}
{"v": 1	"t": 1555026	"P": 1001.0	"F": 1}
{"v": 1	"t": 1555046	"P": 1002.0	"F": 1}
{"v": 1	"t": 1555066	"P": 1006.25	"F": 2}
{"v": 1	"t": 1555087	"P": 1004.25	"F": 2}
{"v": 1	"t": 1555107	"P": 1001.0	"F": 2}
{"v": 1	"t": 1555127	"P": 1000.5	"F": 2}
{"v": 1	"t": 1555148	"P": 1007.25	"F": 1	"C": 45.305	"D": 3242	"sn": 54091929832280	"file": "/data/device_log/data0000.out"}
{"v": 1	"t": 1555168	"P": 1002.75	"F": 2}
{"v": 1	"t": 1555188	"P": 1001.75	"F": 1}
{"v": 1	"t": 1555208	"P": 1000.25	"F": 1}
{"v": 1	"t": 1555229	"P": 1006.0	"F": 2}
{"v": 1	"t": 1555249	"P": 1007.0	"F": 1}
{"v": 1	"t": 1555270	"P": 1002.25	"F": 2}
{"v": 1	"t": 1555290	"P": 1003.5	"F": 2}
{"v": 1	"t": 1555310	"P": 1003.75	"F": 1}
{"v": 1	"t": 1555331	"P": 1001.0	"F": 2}
{"v": 1	"t": 1555351	"P": 1004.0	"F": 2}
{"v": 1	"t": 1555372	"P": 1003.0	"F": 2}
{"v": 1	"t": 1555392	"P": 1001.5	"F": 1}
{"v": 1	"t": 1555413	"P": 1006.0	"F": 1}
{"v": 1	"t": 1555433	"P": 1004.0	"F": 1}
{"v": 1	"t": 1555454	"P": 1000.75	"F": 1}
{"v": 1	"t": 1555474	"P": 1006.5	"F": 1}
{"v": 1	"t": 1555494	"P": 1005.25	"F": 1}
{"v": 1	"t": 1555514	"P": 1001.25	"F": 1}
{"v": 1	"t": 1555535	"P": 1002.75	"F": 2}
{"v": 1	"t": 1555555	"P": 1007.0	"F": 1}
{"v": 1	"t": 1555575	"P": 1004.25	"F": 2}
{"v": 1	"t": 1555596	"P": 1001.75	"F": 1}
{"v": 1	"t": 1555616	"P": 1003.5	"F": 2}
{"v": 1	"t": 1555636	"P": 1004.75	"F": 2}
{"v": 1	"t": 1555656	"P": 1005.75	"F": 2}
{"v": 1	"t": 1555677	"P": 1003.75	"F": 1}
{"v": 1	"t": 1555697	"P": 1000.75	"F": 1}
{"v": 1	"t": 1555717	"P": 1003.75	"F": 1}
{"v": 1	"t": 1555738	"P": 1007.25	"F": 1}
{"v": 1	"t": 1555758	"P": 1003.0	"F": 1}
{"v": 1	"t": 1555778	"P": 1001.75	"F": 1}
{"v": 1	"t": 1555799	"P": 1001.5	"F": 2}
{"v": 1	"t": 1555819	"P": 1006.0	"F": 1}
{"v": 1	"t": 1555839	"P": 1005.0	"F": 1}
{"v": 1	"t": 1555859	"P": 1002.0	"F": 1}
{"v": 1	"t": 1555880	"P": 1001.75	"F": 1}
{"v": 1	"t": 1555900	"P": 1005.5	"F": 1}
{"v": 1	"t": 1555920	"P": 1005.5	"F": 1}
{"v": 1	"t": 1555941	"P": 1002.0	"F": 1}
{"v": 1	"t": 1555961	"P": 1003.0	"F": 2}
{"v": 1	"t": 1555981	"P": 1008.25	"F": 1}
{"v": 1	"t": 1556002	"P": 1001.5	"F": 1}
{"v": 1	"t": 1556022	"P": 1001.0	"F": 1}
{"v": 1	"t": 1556043	"P": 1008.25	"F": 1}
{"v": 1	"t": 1556063	"P": 1004.25	"F": 1}
{"v": 1	"t": 1556083	"P": 1001.75	"F": 1}
{"v": 1	"t": 1556103	"P": 1001.5	"F": 1}
{"v": 1	"t": 1556124	"P": 1006.75	"F": 2}
{"v": 1	"t": 1556144	"P": 1006.0	"F": 1}
{"v": 1	"t": 1556164	"P": 1003.0	"F": 1	"C": 45.28	"D": 3242	"sn": 54091929832280	"file": "/data/device_log/data0000.out"}
{"v": 1	"t": 1556185	"P": 1001.5	"F": 2}
{"v": 1	"t": 1556205	"P": 1003.5	"F": 1}
{"v": 1	"t": 1556225	"P": 1007.25	"F": 2}
{"v": 1	"t": 1556245	"P": 1003.5	"F": 1}
{"v": 1	"t": 1556266	"P": 1001.0	"F": 1}
{"v": 1	"t": 1556286	"P": 1001.5	"F": 1}
{"v": 1	"t": 1556306	"P": 1007.0	"F": 1}
{"v": 1	"t": 1556327	"P": 1004.25	"F": 1}
{"v": 1	"t": 1556347	"P": 1001.0	"F": 1}
{"v": 1	"t": 1556367	"P": 1002.0	"F": 1}
{"v": 1	"t": 1556388	"P": 1007.0	"F": 1}
{"v": 1	"t": 1556408	"P": 1003.75	"F": 1}
{"v": 1	"t": 1556428	"P": 1001.0	"F": 1}
{"v": 1	"t": 1556449	"P": 1002.25	"F": 1}
{"v": 1	"t": 1556469	"P": 1006.75	"F": 1}
{"v": 1	"t": 1556489	"P": 1005.75	"F": 1}
{"v": 1	"t": 1556509	"P": 1002.0	"F": 1}
{"v": 1	"t": 1556530	"P": 1004.0	"F": 1}
{"v": 1	"t": 1556550	"P": 1004.75	"F": 1}
{"v": 1	"t": 1556571	"P": 1001.75	"F": 1}
{"v": 1	"t": 1556591	"P": 1002.0	"F": 1}
{"v": 1	"t": 1556611	"P": 1008.25	"F": 1}
{"v": 1	"t": 1556632	"P": 1004.25	"F": 1}
{"v": 1	"t": 1556652	"P": 1001.75	"F": 1}
{"v": 1	"t": 1556672	"P": 1003.0	"F": 1}
{"v": 1	"t": 1556693	"P": 1007.75	"F": 1}
{"v": 1	"t": 1556713	"P": 1005.0	"F": 1}
{"v": 1	"t": 1556733	"P": 1004.0	"F": 1}
{"v": 1	"t": 1556753	"P": 1001.75	"F": 1}
{"v": 1	"t": 1556774	"P": 1008.25	"F": 1}
{"v": 1	"t": 1556794	"P": 1006.75	"F": 1}
{"v": 1	"t": 1556814	"P": 1003.25	"F": 1}
{"v": 1	"t": 1556835	"P": 1002.5	"F": 1}
{"v": 1	"t": 1556855	"P": 1005.0	"F": 1}
{"v": 1	"t": 1556875	"P": 1006.0	"F": 1}
{"v": 1	"t": 1556896	"P": 1004.25	"F": 1}
{"v": 1	"t": 1556916	"P": 999.25	"F": 1}
{"v": 1	"t": 1556936	"P": 1005.0	"F": 1}
{"v": 1	"t": 1556956	"P": 1007.0	"F": 1}
{"v": 1	"t": 1556977	"P": 1003.5	"F": 1}
{"v": 1	"t": 1556997	"P": 999.25	"F": 1}
{"v": 1	"t": 1557017	"P": 1001.25	"F": 1}
{"v": 1	"t": 1557038	"P": 1007.25	"F": 2}
{"v": 1	"t": 1557058	"P": 1004.25	"F": 1}
{"v": 1	"t": 1557078	"P": 1000.0	"F": 2}
{"v": 1	"t": 1557099	"P": 1005.75	"F": 1}
{"v": 1	"t": 1557119	"P": 1004.5	"F": 1}
{"v": 1	"t": 1557140	"P": 1001.75	"F": 2}
{"v": 1	"t": 1557160	"P": 1005.25	"F": 2}
{"v": 1	"t": 1557180	"P": 1007.75	"F": 1	"C": 45.26	"D": 3242	"sn": 54091929832280	"file": "/data/device_log/data0000.out"}
{"v": 1	"t": 1557201	"P": 1002.25	"F": 2}
{"v": 1	"t": 1557221	"P": 1000.75	"F": 1}
{"v": 1	"t": 1557241	"P": 1005.25	"F": 1}
{"v": 1	"t": 1557261	"P": 1006.25	"F": 1}
{"v": 1	"t": 1557282	"P": 1004.25	"F": 1}
{"v": 1	"t": 1557302	"P": 1002.0	"F": 2}
{"v": 1	"t": 1557322	"P": 1003.25	"F": 2}
{"v": 1	"t": 1557343	"P": 1006.5	"F": 1}
{"v": 1	"t": 1557363	"P": 1004.0	"F": 2}
{"v": 1	"t": 1557383	"P": 1001.5	"F": 1}
{"v": 1	"t": 1557404	"P": 1003.25	"F": 1}
{"v": 1	"t": 1557424	"P": 1007.75	"F": 1}
{"v": 1	"t": 1557444	"P": 1004.75	"F": 1}
{"v": 1	"t": 1557464	"P": 1001.75	"F": 1}
{"v": 1	"t": 1557485	"P": 1000.5	"F": 1}
{"v": 1	"t": 1557505	"P": 1007.0	"F": 1}
{"v": 1	"t": 1557525	"P": 1005.5	"F": 1}
{"v": 1	"t": 1557546	"P": 1002.5	"F": 1}
{"v": 1	"t": 1557566	"P": 1000.5	"F": 1}
{"v": 1	"t": 1557586	"P": 1004.5	"F": 1}
{"v": 1	"t": 1557607	"P": 1005.0	"F": 1}
{"v": 1	"t": 1557627	"P": 1003.0	"F": 1}
{"v": 1	"t": 1557647	"P": 1003.0	"F": 1}
{"v": 1	"t": 1557668	"P": 1005.75	"F": 1}
{"v": 1	"t": 1557688	"P": 1004.25	"F": 1}
{"v": 1	"t": 1557708	"P": 1001.25	"F": 1}
{"v": 1	"t": 1557729	"P": 1008.5	"F": 1}
{"v": 1	"t": 1557749	"P": 1005.0	"F": 1}
{"v": 1	"t": 1557769	"P": 1002.25	"F": 1}
{"v": 1	"t": 1557790	"P": 1001.0	"F": 1}
{"v": 1	"t": 1557810	"P": 1004.0	"F": 1}
{"v": 1	"t": 1557830	"P": 1008.0	"F": 1}
{"v": 1	"t": 1557851	"P": 1004.25	"F": 1}
{"v": 1	"t": 1557871	"P": 1001.25	"F": 1}
{"v": 1	"t": 1557891	"P": 1004.75	"F": 1}
{"v": 1	"t": 1557911	"P": 1006.25	"F": 1}
{"v": 1	"t": 1557932	"P": 1002.5	"F": 1}
{"v": 1	"t": 1557952	"P": 1001.25	"F": 1}
{"v": 1	"t": 1557972	"P": 1000.75	"F": 2}
{"v": 1	"t": 1557993	"P": 1009.0	"F": 1}
{"v": 1	"t": 1558013	"P": 1003.75	"F": 1}
{"v": 1	"t": 1558033	"P": 1003.5	"F": 1}
{"v": 1	"t": 1558053	"P": 1001.5	"F": 1}
{"v": 1	"t": 1558074	"P": 1007.5	"F": 1}
{"v": 1	"t": 1558094	"P": 1005.0	"F": 1}
{"v": 1	"t": 1558114	"P": 1001.0	"F": 1}
{"v": 1	"t": 1558135	"P": 1001.75	"F": 1}
{"v": 1	"t": 1558155	"P": 1007.5	"F": 1}
{"v": 1	"t": 1558175	"P": 1005.25	"F": 1}
{"v": 1	"t": 1558196	"P": 1004.25	"F": 1	"C": 45.255	"D": 3242	"sn": 54091929832280	"file": "/data/device_log/data0000.out"}
{"v": 1	"t": 1558216	"P": 1000.25	"F": 1}
{"v": 1	"t": 1558236	"P": 1007.0	"F": 1}
{"v": 1	"t": 1558257	"P": 1004.0	"F": 1}
{"v": 1	"t": 1558277	"P": 1001.25	"F": 1}
{"v": 1	"t": 1558298	"P": 1008.0	"F": 1}
{"v": 1	"t": 1558318	"P": 1005.25	"F": 1}
{"v": 1	"t": 1558338	"P": 1001.5	"F": 1}
{"v": 1	"t": 1558358	"P": 1001.5	"F": 1}
{"v": 1	"t": 1558379	"P": 1007.0	"F": 1}
{"v": 1	"t": 1558399	"P": 1005.5	"F": 2}
{"v": 1	"t": 1558419	"P": 1003.0	"F": 1}
{"v": 1	"t": 1558440	"P": 1000.5	"F": 1}
{"v": 1	"t": 1558460	"P": 1005.0	"F": 1}
{"v": 1	"t": 1558480	"P": 1006.75	"F": 1}
{"v": 1	"t": 1558501	"P": 1002.0	"F": 1}
{"v": 1	"t": 1558521	"P": 1000.25	"F": 1}
{"v": 1	"t": 1558541	"P": 1002.5	"F": 1}
{"v": 1	"t": 1558561	"P": 1007.25	"F": 1}
{"v": 1	"t": 1558582	"P": 1004.0	"F": 1}
{"v": 1	"t": 1558602	"P": 1000.25	"F": 1}
{"v": 1	"t": 1558622	"P": 1002.0	"F": 1}
{"v": 1	"t": 1558643	"P": 1007.75	"F": 1}
{"v": 1	"t": 1558663	"P": 1004.0	"F": 2}
{"v": 1	"t": 1558683	"P": 1001.0	"F": 1}
{"v": 1	"t": 1558703	"P": 1001.75	"F": 1}
{"v": 1	"t": 1558724	"P": 1007.5	"F": 1}
{"v": 1	"t": 1558744	"P": 1005.0	"F": 1}
{"v": 1	"t": 1558764	"P": 1001.5	"F": 1}
{"v": 1	"t": 1558785	"P": 1002.0	"F": 1}
{"v": 1	"t": 1558805	"P": 1006.5	"F": 1}
{"v": 1	"t": 1558826	"P": 1000.75	"F": 1}
{"v": 1	"t": 1558846	"P": 1000.5	"F": 1}
{"v": 1	"t": 1558867	"P": 1006.0	"F": 2}
{"v": 1	"t": 1558887	"P": 1001.5	"F": 1}
{"v": 1	"t": 1558908	"P": 1005.25	"F": 2}
{"v": 1	"t": 1558928	"P": 1002.75	"F": 1}
{"v": 1	"t": 1558949	"P": 1001.0	"F": 1}
{"v": 1	"t": 1558969	"P": 1007.0	"F": 2}
{"v": 1	"t": 1558989	"P": 1002.5	"F": 2}
{"v": 1	"t": 1559010	"P": 1003.5	"F": 1}
{"v": 1	"t": 1559030	"P": 1007.0	"F": 1}
{"v": 1	"t": 1559050	"P": 1005.5	"F": 2}
{"v": 1	"t": 1559071	"P": 1002.75	"F": 1}
{"v": 1	"t": 1559091	"P": 1001.5	"F": 1}
{"v": 1	"t": 1559111	"P": 1007.0	"F": 2}
{"v": 1	"t": 1559132	"P": 1004.5	"F": 2}
{"v": 1	"t": 1559152	"P": 1002.5	"F": 2}
{"v": 1	"t": 1559172	"P": 999.5	"F": 1}
{"v": 1	"t": 1559192	"P": 1005.25	"F": 1}
{"v": 1	"t": 1559213	"P": 1008.0	"F": 1	"C": 45.295	"D": 3242	"sn": 54091929832280	"file": "/data/device_log/data0000.out"}
{"v": 1	"t": 1559233	"P": 1003.25	"F": 1}
{"v": 1	"t": 1559253	"P": 1002.0	"F": 1}
{"v": 1	"t": 1559274	"P": 1002.75	"F": 1}
{"v": 1	"t": 1559294	"P": 1006.5	"F": 1}
{"v": 1	"t": 1559314	"P": 1005.75	"F": 1}
{"v": 1	"t": 1559334	"P": 1003.25	"F": 1}
{"v": 1	"t": 1559355	"P": 1002.75	"F": 1}
{"v": 1	"t": 1559375	"P": 1007.5	"F": 1}
{"v": 1	"t": 1559395	"P": 1004.25	"F": 1}
{"v": 1	"t": 1559416	"P": 1002.0	"F": 1}
{"v": 1	"t": 1559436	"P": 1002.25	"F": 1}
{"v": 1	"t": 1559456	"P": 1007.75	"F": 1}
{"v": 1	"t": 1559477	"P": 1004.75	"F": 2}
{"v": 1	"t": 1559497	"P": 1000.75	"F": 1}
{"v": 1	"t": 1559517	"P": 1003.5	"F": 2}
{"v": 1	"t": 1559538	"P": 1004.5	"F": 1}
{"v": 1	"t": 1559558	"P": 1002.5	"F": 1}
{"v": 1	"t": 1559579	"P": 1004.0	"F": 1}
{"v": 1	"t": 1559599	"P": 1007.75	"F": 1}
{"v": 1	"t": 1559619	"P": 1004.25	"F": 1}
{"v": 1	"t": 1559639	"P": 1002.25	"F": 2}
{"v": 1	"t": 1559660	"P": 1000.25	"F": 1}
{"v": 1	"t": 1559680	"P": 1006.75	"F": 1}
{"v": 1	"t": 1559700	"P": 1005.0	"F": 2}
{"v": 1	"t": 1559721	"P": 1002.0	"F": 2}
{"v": 1	"t": 1559741	"P": 1000.75	"F": 2}
{"v": 1	"t": 1559761	"P": 1007.5	"F": 1}
{"v": 1	"t": 1559781	"P": 1007.25	"F": 1}
{"v": 1	"t": 1559802	"P": 1002.75	"F": 1}
{"v": 1	"t": 1559822	"P": 1000.0	"F": 2}
{"v": 1	"t": 1559842	"P": 1003.0	"F": 2}
{"v": 1	"t": 1559863	"P": 1006.0	"F": 2}
{"v": 1	"t": 1559883	"P": 1005.25	"F": 2}
{"v": 1	"t": 1559903	"P": 1002.25	"F": 2}
{"v": 1	"t": 1559924	"P": 1003.0	"F": 2}
{"v": 1	"t": 1559944	"P": 1005.5	"F": 2}
{"v": 1	"t": 1559964	"P": 1004.75	"F": 2}
{"v": 1	"t": 1559984	"P": 1001.0	"F": 2}
{"v": 1	"t": 1560005	"P": 1001.75	"F": 2}
{"v": 1	"t": 1560025	"P": 1006.5	"F": 2}
{"v": 1	"t": 1560045	"P": 1005.25	"F": 2}
{"v": 1	"t": 1560066	"P": 1002.75	"F": 2}
{"v": 1	"t": 1560086	"P": 1005.0	"F": 2}
{"v": 1	"t": 1560107	"P": 1002.5	"F": 2}
{"v": 1	"t": 1560127	"P": 1001.5	"F": 2}
{"v": 1	"t": 1560147	"P": 1004.75	"F": 1}
{"v": 1	"t": 1560168	"P": 1007.25	"F": 1}
{"v": 1	"t": 1560188	"P": 1003.0	"F": 2}
{"v": 1	"t": 1560208	"P": 1000.0	"F": 1}
{"v": 1	"t": 1560229	"P": 1002.0	"F": 2	"C": 45.26	"D": 3242	"sn": 54091929832280	"file": "/data/device_log/data0000.out"}
{"v": 1	"t": 1560249	"P": 1006.5	"F": 1}
{"v": 1	"t": 1560269	"P": 1004.25	"F": 1}
{"v": 1	"t": 1560289	"P": 1002.0	"F": 1}
{"v": 1	"t": 1560310	"P": 1002.25	"F": 1}
{"v": 1	"t": 1560330	"P": 1005.5	"F": 2}
{"v": 1	"t": 1560350	"P": 1004.0	"F": 1}
{"v": 1	"t": 1560371	"P": 1002.25	"F": 1}
{"v": 1	"t": 1560391	"P": 1000.0	"F": 2}
{"v": 1	"t": 1560411	"P": 1005.5	"F": 2}
{"v": 1	"t": 1560432	"P": 1006.75	"F": 1}
{"v": 1	"t": 1560452	"P": 999.5	"F": 1}
{"v": 1	"t": 1560472	"P": 1002.25	"F": 1}
{"v": 1	"t": 1560492	"P": 1005.25	"F": 2}
{"v": 1	"t": 1560513	"P": 1005.25	"F": 1}
{"v": 1	"t": 1560533	"P": 1004.25	"F": 1}
{"v": 1	"t": 1560553	"P": 999.5	"F": 1}
{"v": 1	"t": 1560574	"P": 1005.75	"F": 1}
{"v": 1	"t": 1560594	"P": 1004.75	"F": 1}
{"v": 1	"t": 1560614	"P": 1003.75	"F": 1}
{"v": 1	"t": 1560635	"P": 1002.0	"F": 1}
{"v": 1	"t": 1560655	"P": 1006.0	"F": 2}
{"v": 1	"t": 1560676	"P": 1002.25	"F": 1}
{"v": 1	"t": 1560696	"P": 1003.75	"F": 1}
{"v": 1	"t": 1560716	"P": 1005.25	"F": 1}
{"v": 1	"t": 1560737	"P": 1004.5	"F": 1}
{"v": 1	"t": 1560757	"P": 1001.5	"F": 1}
{"v": 1	"t": 1560777	"P": 1002.5	"F": 2}
{"v": 1	"t": 1560798	"P": 1006.25	"F": 1}
{"v": 1	"t": 1560818	"P": 1004.75	"F": 1}
{"v": 1	"t": 1560838	"P": 1002.25	"F": 1}
{"v": 1	"t": 1560858	"P": 998.75	"F": 2}
{"v": 1	"t": 1560879	"P": 1005.75	"F": 1}
{"v": 1	"t": 1560899	"P": 1004.25	"F": 2}
{"v": 1	"t": 1560919	"P": 1002.5	"F": 2}
{"v": 1	"t": 1560940	"P": 1000.75	"F": 2}
{"v": 1	"t": 1560960	"P": 1005.0	"F": 2}
{"v": 1	"t": 1560980	"P": 1006.25	"F": 2}
{"v": 1	"t": 1561001	"P": 1002.25	"F": 2}
{"v": 1	"t": 1561021	"P": 1001.25	"F": 2}
{"v": 1	"t": 1561041	"P": 1004.25	"F": 2}
{"v": 1	"t": 1561061	"P": 1005.75	"F": 1}
{"v": 1	"t": 1561082	"P": 1004.5	"F": 2}
{"v": 1	"t": 1561102	"P": 1000.5	"F": 1}
{"v": 1	"t": 1561122	"P": 1004.5	"F": 1}
{"v": 1	"t": 1561143	"P": 1006.25	"F": 2}
{"v": 1	"t": 1561163	"P": 1002.5	"F": 2}
{"v": 1	"t": 1561183	"P": 1001.0	"F": 2}
{"v": 1	"t": 1561204	"P": 1004.5	"F": 2}
{"v": 1	"t": 1561224	"P": 1003.75	"F": 1}
{"v": 1	"t": 1561245	"P": 1000.0	"F": 1	"C": 45.275	"D": 3242	"sn": 54091929832280	"file": "/data/device_log/data0000.out"}
{"v": 1	"t": 1561265	"P": 1005.0	"F": 2}
{"v": 1	"t": 1561285	"P": 1005.0	"F": 2}
{"v": 1	"t": 1561306	"P": 1001.25	"F": 1}
{"v": 1	"t": 1561326	"P": 1001.75	"F": 1}
{"v": 1	"t": 1561346	"P": 1003.75	"F": 2}
{"v": 1	"t": 1561366	"P": 1005.5	"F": 1}
{"v": 1	"t": 1561387	"P": 1003.5	"F": 1}
{"v": 1	"t": 1561407	"P": 1002.0	"F": 1}
{"v": 1	"t": 1561427	"P": 1003.25	"F": 1}
{"v": 1	"t": 1561448	"P": 1007.75	"F": 1}
{"v": 1	"t": 1561468	"P": 1004.25	"F": 1}
{"v": 1	"t": 1561488	"P": 999.25	"F": 1}
{"v": 1	"t": 1561509	"P": 1001.25	"F": 1}
{"v": 1	"t": 1561529	"P": 1008.5	"F": 2}
{"v": 1	"t": 1561549	"P": 1003.25	"F": 2}
{"v": 1	"t": 1561569	"P": 1001.5	"F": 1}
{"v": 1	"t": 1561590	"P": 1001.25	"F": 1}
{"v": 1	"t": 1561610	"P": 1005.0	"F": 1}
{"v": 1	"t": 1561630	"P": 1005.25	"F": 1}
{"v": 1	"t": 1561651	"P": 1001.75	"F": 1}
{"v": 1	"t": 1561671	"P": 1001.25	"F": 1}
{"v": 1	"t": 1561691	"P": 1007.0	"F": 2}
{"v": 1	"t": 1561712	"P": 1005.5	"F": 1}
{"v": 1	"t": 1561732	"P": 1002.75	"F": 2}
{"v": 1	"t": 1561752	"P": 1002.0	"F": 1}
{"v": 1	"t": 1561773	"P": 1007.75	"F": 1}
{"v": 1	"t": 1561793	"P": 1004.0	"F": 1}
{"v": 1	"t": 1561814	"P": 1002.0	"F": 2}
{"v": 1	"t": 1561834	"P": 1008.5	"F": 2}
{"v": 1	"t": 1561854	"P": 1005.25	"F": 1}
{"v": 1	"t": 1561874	"P": 1002.75	"F": 1}
{"v": 1	"t": 1561895	"P": 1003.0	"F": 1}
{"v": 1	"t": 1561915	"P": 1006.5	"F": 2}
{"v": 1	"t": 1561935	"P": 1006.0	"F": 1}
{"v": 1	"t": 1561956	"P": 1001.75	"F": 2}
{"v": 1	"t": 1561976	"P": 1002.25	"F": 1}
{"v": 1	"t": 1561996	"P": 1007.0	"F": 1}
{"v": 1	"t": 1562017	"P": 1006.25	"F": 1}
{"v": 1	"t": 1562037	"P": 1003.25	"F": 1}
{"v": 1	"t": 1562057	"P": 1000.25	"F": 1}
{"v": 1	"t": 1562077	"P": 1004.75	"F": 2}
{"v": 1	"t": 1562098	"P": 1006.25	"F": 2}
{"v": 1	"t": 1562118	"P": 1002.75	"F": 2}
{"v": 1	"t": 1562138	"P": 1001.25	"F": 1}
{"v": 1	"t": 1562159	"P": 1003.5	"F": 1}
{"v": 1	"t": 1562179	"P": 1006.0	"F": 1}
{"v": 1	"t": 1562199	"P": 1003.25	"F": 1}
{"v": 1	"t": 1562220	"P": 1001.0	"F": 1}
{"v": 1	"t": 1562240	"P": 1003.25	"F": 2}
{"v": 1	"t": 1562260	"P": 1007.0	"F": 1	"C": 45.28	"D": 3242	"sn": 54091929832280	"file": "/data/device_log/data0000.out"}
{"v": 1	"t": 1562280	"P": 1005.0	"F": 1}
{"v": 1	"t": 1562301	"P": 1001.25	"F": 1}
{"v": 1	"t": 1562321	"P": 1004.75	"F": 1}
{"v": 1	"t": 1562342	"P": 1004.0	"F": 2}
{"v": 1	"t": 1562362	"P": 1002.0	"F": 1}
{"v": 1	"t": 1562383	"P": 1006.0	"F": 2}
{"v": 1	"t": 1562403	"P": 1003.5	"F": 1}
{"v": 1	"t": 1562424	"P": 1001.0	"F": 1}
{"v": 1	"t": 1562444	"P": 1005.25	"F": 1}
{"v": 1	"t": 1562464	"P": 1002.25	"F": 2}
{"v": 1	"t": 1562485	"P": 1002.5	"F": 2}
{"v": 1	"t": 1562505	"P": 1005.75	"F": 1}
{"v": 1	"t": 1562525	"P": 1006.0	"F": 1}
{"v": 1	"t": 1562546	"P": 1002.5	"F": 2}
{"v": 1	"t": 1562566	"P": 1002.75	"F": 1}
{"v": 1	"t": 1562586	"P": 1008.0	"F": 1}
{"v": 1	"t": 1562607	"P": 1005.5	"F": 1}
{"v": 1	"t": 1562627	"P": 1003.75	"F": 2}
{"v": 1	"t": 1562647	"P": 1000.25	"F": 1}
{"v": 1	"t": 1562667	"P": 1005.75	"F": 2}
{"v": 1	"t": 1562688	"P": 1007.75	"F": 1}
{"v": 1	"t": 1562708	"P": 1003.5	"F": 2}
{"v": 1	"t": 1562728	"P": 1002.0	"F": 1}
{"v": 1	"t": 1562749	"P": 1003.5	"F": 2}
{"v": 1	"t": 1562769	"P": 1007.75	"F": 1}
{"v": 1	"t": 1562789	"P": 1005.5	"F": 2}
{"v": 1	"t": 1562809	"P": 1002.25	"F": 1}
{"v": 1	"t": 1562830	"P": 1000.5	"F": 1}
{"v": 1	"t": 1562850	"P": 1007.25	"F": 1}
{"v": 1	"t": 1562870	"P": 1004.25	"F": 1}
{"v": 1	"t": 1562891	"P": 1001.5	"F": 2}
{"v": 1	"t": 1562911	"P": 1001.5	"F": 1}
{"v": 1	"t": 1562931	"P": 1006.25	"F": 2}
{"v": 1	"t": 1562952	"P": 1005.0	"F": 1}
{"v": 1	"t": 1562972	"P": 1002.0	"F": 2}
{"v": 1	"t": 1562993	"P": 1006.5	"F": 1}
{"v": 1	"t": 1563013	"P": 1006.5	"F": 2}
{"v": 1	"t": 1563033	"P": 1001.75	"F": 1}
{"v": 1	"t": 1563054	"P": 1003.25	"F": 2}
{"v": 1	"t": 1563074	"P": 1007.25	"F": 1}
{"v": 1	"t": 1563094	"P": 1004.75	"F": 2}
{"v": 1	"t": 1563114	"P": 1002.0	"F": 1}
{"v": 1	"t": 1563135	"P": 1001.25	"F": 2}
{"v": 1	"t": 1563155	"P": 1006.25	"F": 1}
{"v": 1	"t": 1563175	"P": 1006.75	"F": 1}
{"v": 1	"t": 1563196	"P": 1002.5	"F": 2}
{"v": 1	"t": 1563216	"P": 1001.5	"F": 1}
{"v": 1	"t": 1563236	"P": 1004.0	"F": 1}
{"v": 1	"t": 1563256	"P": 1006.75	"F": 1}
{"v": 1	"t": 1563277	"P": 1003.75	"F": 1	"C": 45.295	"D": 3242	"sn": 54091929832280	"file": "/data/device_log/data0000.out"}
{"v": 1	"t": 1563297	"P": 1002.25	"F": 2}
{"v": 1	"t": 1563317	"P": 1003.5	"F": 2}
{"v": 1	"t": 1563338	"P": 1007.25	"F": 1}
{"v": 1	"t": 1563358	"P": 1003.5	"F": 1}
{"v": 1	"t": 1563378	"P": 1000.75	"F": 1}
{"v": 1	"t": 1563399	"P": 1003.0	"F": 2}
{"v": 1	"t": 1563419	"P": 1005.0	"F": 2}
{"v": 1	"t": 1563439	"P": 1002.75	"F": 2}
{"v": 1	"t": 1563460	"P": 1002.75	"F": 2}
{"v": 1	"t": 1563480	"P": 1003.75	"F": 2}
{"v": 1	"t": 1563500	"P": 1006.5	"F": 1}
{"v": 1	"t": 1563521	"P": 1003.25	"F": 2}
{"v": 1	"t": 1563541	"P": 1000.5	"F": 1}
{"v": 1	"t": 1563561	"P": 1006.75	"F": 1}
{"v": 1	"t": 1563582	"P": 1003.5	"F": 2}
{"v": 1	"t": 1563602	"P": 1001.5	"F": 1}
{"v": 1	"t": 1563623	"P": 1006.25	"F": 2}
{"v": 1	"t": 1563643	"P": 1004.75	"F": 1}
{"v": 1	"t": 1563663	"P": 1002.25	"F": 2}
{"v": 1	"t": 1563683	"P": 1001.75	"F": 1}
{"v": 1	"t": 1563704	"P": 1005.5	"F": 1}
{"v": 1	"t": 1563724	"P": 1005.5	"F": 1}
{"v": 1	"t": 1563744	"P": 1003.25	"F": 1}
{"v": 1	"t": 1563765	"P": 1000.75	"F": 1}
{"v": 1	"t": 1563785	"P": 1006.25	"F": 1}
{"v": 1	"t": 1563805	"P": 1007.0	"F": 1}
{"v": 1	"t": 1563826	"P": 1004.0	"F": 2}
{"v": 1	"t": 1563846	"P": 1000.75	"F": 2}
{"v": 1	"t": 1563866	"P": 1003.75	"F": 2}
{"v": 1	"t": 1563886	"P": 1006.25	"F": 1}
{"v": 1	"t": 1563907	"P": 1005.0	"F": 2}
{"v": 1	"t": 1563927	"P": 999.5	"F": 1}
{"v": 1	"t": 1563947	"P": 1002.75	"F": 2}
{"v": 1	"t": 1563968	"P": 1008.25	"F": 1}
{"v": 1	"t": 1563988	"P": 1004.75	"F": 2}
{"v": 1	"t": 1564008	"P": 1002.75	"F": 1}
{"v": 1	"t": 1564028	"P": 1001.5	"F": 1}
{"v": 1	"t": 1564049	"P": 1005.5	"F": 1}
{"v": 1	"t": 1564069	"P": 1003.25	"F": 1}
{"v": 1	"t": 1564090	"P": 1002.5	"F": 2}
{"v": 1	"t": 1564110	"P": 1003.5	"F": 2}
{"v": 1	"t": 1564130	"P": 1005.25	"F": 1}
{"v": 1	"t": 1564151	"P": 1001.0	"F": 1}
{"v": 1	"t": 1564171	"P": 1005.25	"F": 1}
{"v": 1	"t": 1564192	"P": 1006.25	"F": 1}
{"v": 1	"t": 1564212	"P": 1002.0	"F": 1}
{"v": 1	"t": 1564232	"P": 1001.25	"F": 1}
{"v": 1	"t": 1564252	"P": 1006.0	"F": 2}
{"v": 1	"t": 1564273	"P": 1004.5	"F": 1}
{"v": 1	"t": 1564293	"P": 1003.0	"F": 2	"C": 45.245	"D": 3242	"sn": 54091929832280	"file": "/data/device_log/data0000.out"}
{"v": 1	"t": 1564313	"P": 1001.25	"F": 1}
{"v": 1	"t": 1564334	"P": 1005.75	"F": 1}
{"v": 1	"t": 1564354	"P": 1006.25	"F": 1}
{"v": 1	"t": 1564374	"P": 1004.5	"F": 2}
{"v": 1	"t": 1564395	"P": 1001.25	"F": 2}
{"v": 1	"t": 1564415	"P": 1003.0	"F": 1}
{"v": 1	"t": 1564435	"P": 1007.75	"F": 1}
{"v": 1	"t": 1564455	"P": 1005.0	"F": 1}
{"v": 1	"t": 1564476	"P": 1000.75	"F": 2}
{"v": 1	"t": 1564496	"P": 1001.75	"F": 1}
{"v": 1	"t": 1564516	"P": 1007.75	"F": 2}
{"v": 1	"t": 1564537	"P": 1005.0	"F": 2}
{"v": 1	"t": 1564557	"P": 1000.75	"F": 2}
{"v": 1	"t": 1564577	"P": 1003.0	"F": 2}
{"v": 1	"t": 1564598	"P": 1007.75	"F": 2}
{"v": 1	"t": 1564618	"P": 1005.5	"F": 2}
{"v": 1	"t": 1564638	"P": 1002.75	"F": 1}
{"v": 1	"t": 1564659	"P": 1001.0	"F": 2}
{"v": 1	"t": 1564679	"P": 1008.25	"F": 2}
{"v": 1	"t": 1564699	"P": 1002.75	"F": 2}
{"v": 1	"t": 1564720	"P": 1001.25	"F": 2}
{"v": 1	"t": 1564740	"P": 1006.0	"F": 2}
{"v": 1	"t": 1564760	"P": 1003.75	"F": 2}
{"v": 1	"t": 1564781	"P": 999.75	"F": 2}
{"v": 1	"t": 1564801	"P": 1002.75	"F": 2}
{"v": 1	"t": 1564821	"P": 1008.75	"F": 1}
{"v": 1	"t": 1564842	"P": 1004.25	"F": 1}
{"v": 1	"t": 1564862	"P": 999.5	"F": 1}
{"v": 1	"t": 1564882	"P": 1002.0	"F": 1}
{"v": 1	"t": 1564903	"P": 1005.75	"F": 1}
{"v": 1	"t": 1564923	"P": 1003.25	"F": 1}
{"v": 1	"t": 1564943	"P": 999.5	"F": 1}
{"v": 1	"t": 1564963	"P": 1001.0	"F": 2}
{"v": 1	"t": 1564984	"P": 1006.75	"F": 2}
{"v": 1	"t": 1565004	"P": 1005.75	"F": 2}
{"v": 1	"t": 1565024	"P": 1003.0	"F": 1}
{"v": 1	"t": 1565045	"P": 1001.0	"F": 1}
{"v": 1	"t": 1565065	"P": 1006.5	"F": 2}
{"v": 1	"t": 1565085	"P": 1004.0	"F": 2}
{"v": 1	"t": 1565106	"P": 1003.75	"F": 1}
{"v": 1	"t": 1565126	"P": 1000.5	"F": 1}
{"v": 1	"t": 1565146	"P": 1004.25	"F": 2}
{"v": 1	"t": 1565166	"P": 1007.0	"F": 1}
{"v": 1	"t": 1565187	"P": 1001.25	"F": 1}
{"v": 1	"t": 1565207	"P": 1002.0	"F": 2}
{"v": 1	"t": 1565227	"P": 1004.5	"F": 2}
{"v": 1	"t": 1565248	"P": 1003.25	"F": 1}
{"v": 1	"t": 1565268	"P": 1001.5	"F": 1}
{"v": 1	"t": 1565289	"P": 1006.0	"F": 1}
{"v": 1	"t": 1565309	"P": 1005.5	"F": 1	"C": 45.265	"D": 3242	"sn": 54091929832280	"file": "/data/device_log/data0000.out"}
{"v": 1	"t": 1565329	"P": 1003.0	"F": 2}
{"v": 1	"t": 1565350	"P": 1001.5	"F": 1}
{"v": 1	"t": 1565370	"P": 1005.5	"F": 1}
{"v": 1	"t": 1565390	"P": 1008.0	"F": 1}
{"v": 1	"t": 1565411	"P": 1004.5	"F": 1}
{"v": 1	"t": 1565431	"P": 999.75	"F": 2}
{"v": 1	"t": 1565451	"P": 1003.25	"F": 1}
{"v": 1	"t": 1565471	"P": 1008.25	"F": 1}
{"v": 1	"t": 1565492	"P": 1002.75	"F": 1}
{"v": 1	"t": 1565512	"P": 1001.0	"F": 1}
{"v": 1	"t": 1565532	"P": 1001.5	"F": 2}
{"v": 1	"t": 1565553	"P": 1007.75	"F": 1}
{"v": 1	"t": 1565573	"P": 1005.25	"F": 2}
{"v": 1	"t": 1565593	"P": 1003.0	"F": 2}
{"v": 1	"t": 1565614	"P": 1003.75	"F": 2}
{"v": 1	"t": 1565634	"P": 1007.0	"F": 1}
{"v": 1	"t": 1565654	"P": 1005.5	"F": 1}
{"v": 1	"t": 1565674	"P": 1002.75	"F": 1}
{"v": 1	"t": 1565695	"P": 999.5	"F": 2}
{"v": 1	"t": 1565715	"P": 1008.25	"F": 1}
{"v": 1	"t": 1565735	"P": 1004.5	"F": 1}
{"v": 1	"t": 1565756	"P": 1002.75	"F": 1}
{"v": 1	"t": 1565776	"P": 1001.25	"F": 1}
{"v": 1	"t": 1565796	"P": 1004.5	"F": 1}
{"v": 1	"t": 1565817	"P": 1004.5	"F": 2}
{"v": 1	"t": 1565837	"P": 1001.5	"F": 2}
{"v": 1	"t": 1565858	"P": 1006.0	"F": 2}
{"v": 1	"t": 1565878	"P": 1002.25	"F": 1}
{"v": 1	"t": 1565899	"P": 1004.0	"F": 1}
{"v": 1	"t": 1565919	"P": 1001.25	"F": 1}
{"v": 1	"t": 1565940	"P": 1003.0	"F": 2}
{"v": 1	"t": 1565960	"P": 1006.75	"F": 1}
{"v": 1	"t": 1565981	"P": 1003.0	"F": 1}
{"v": 1	"t": 1566001	"P": 1002.5	"F": 1}
{"v": 1	"t": 1566022	"P": 1007.0	"F": 2}
{"v": 1	"t": 1566042	"P": 1002.0	"F": 1}
{"v": 1	"t": 1566062	"P": 1001.5	"F": 1}
{"v": 1	"t": 1566082	"P": 1003.5	"F": 1}
{"v": 1	"t": 1566103	"P": 1006.5	"F": 2}
{"v": 1	"t": 1566123	"P": 1002.25	"F": 2}
{"v": 1	"t": 1566143	"P": 1001.25	"F": 1}
{"v": 1	"t": 1566164	"P": 1004.5	"F": 2}
{"v": 1	"t": 1566184	"P": 1007.0	"F": 2}
{"v": 1	"t": 1566204	"P": 1004.75	"F": 1}
{"v": 1	"t": 1566225	"P": 1000.0	"F": 1}
{"v": 1	"t": 1566245	"P": 1000.75	"F": 1}
{"v": 1	"t": 1566265	"P": 1006.75	"F": 1}
{"v": 1	"t": 1566285	"P": 1006.0	"F": 2}
{"v": 1	"t": 1566306	"P": 1001.25	"F": 2}
{"v": 1	"t": 1566326	"P": 1001.25	"F": 2	"C": 45.295	"D": 3242	"sn": 54091929832280	"file": "/data/device_log/data0000.out"}
{"v": 1	"t": 1566346	"P": 1006.0	"F": 1}
{"v": 1	"t": 1566367	"P": 1004.0	"F": 2}
{"v": 1	"t": 1566387	"P": 1003.0	"F": 1}
{"v": 1	"t": 1566407	"P": 1002.25	"F": 1}
{"v": 1	"t": 1566428	"P": 1007.75	"F": 2}
{"v": 1	"t": 1566448	"P": 1004.5	"F": 2}
{"v": 1	"t": 1566468	"P": 1001.0	"F": 2}
{"v": 1	"t": 1566488	"P": 1000.75	"F": 1}
{"v": 1	"t": 1566509	"P": 1005.25	"F": 1}
{"v": 1	"t": 1566529	"P": 1004.5	"F": 2}
{"v": 1	"t": 1566550	"P": 1000.25	"F": 2}
{"v": 1	"t": 1566570	"P": 1006.75	"F": 2}
{"v": 1	"t": 1566591	"P": 1004.0	"F": 1}
{"v": 1	"t": 1566611	"P": 1000.0	"F": 1}
{"v": 1	"t": 1566631	"P": 1002.25	"F": 2}
{"v": 1	"t": 1566651	"P": 1007.0	"F": 1}
{"v": 1	"t": 1566672	"P": 1003.75	"F": 1}
{"v": 1	"t": 1566692	"P": 999.5	"F": 1}
{"v": 1	"t": 1566712	"P": 999.5	"F": 2}
{"v": 1	"t": 1566733	"P": 1007.75	"F": 1}
{"v": 1	"t": 1566753	"P": 1004.75	"F": 2}
{"v": 1	"t": 1566773	"P": 1002.75	"F": 1}
{"v": 1	"t": 1566793	"P": 1001.25	"F": 1}
{"v": 1	"t": 1566814	"P": 1006.25	"F": 1}
{"v": 1	"t": 1566834	"P": 1005.25	"F": 1}
{"v": 1	"t": 1566854	"P": 1002.5	"F": 1}
{"v": 1	"t": 1566875	"P": 1001.5	"F": 1}
{"v": 1	"t": 1566895	"P": 1003.75	"F": 1}
{"v": 1	"t": 1566915	"P": 1007.0	"F": 1}
{"v": 1	"t": 1566936	"P": 1004.25	"F": 2}
{"v": 1	"t": 1566956	"P": 1001.0	"F": 2}
{"v": 1	"t": 1566976	"P": 1005.5	"F": 2}
{"v": 1	"t": 1566996	"P": 1004.25	"F": 2}
{"v": 1	"t": 1567017	"P": 1002.75	"F": 1}
{"v": 1	"t": 1567037	"P": 1000.5	"F": 2}
{"v": 1	"t": 1567057	"P": 1002.5	"F": 1}
{"v": 1	"t": 1567078	"P": 1006.5	"F": 2}
{"v": 1	"t": 1567098	"P": 1004.5	"F": 2}
{"v": 1	"t": 1567118	"P": 1002.5	"F": 1}
{"v": 1	"t": 1567139	"P": 1007.0	"F": 2}
{"v": 1	"t": 1567159	"P": 1003.25	"F": 2}
{"v": 1	"t": 1567180	"P": 1000.0	"F": 2}
{"v": 1	"t": 1567200	"P": 1004.5	"F": 2}
{"v": 1	"t": 1567220	"P": 1005.5	"F": 2}
{"v": 1	"t": 1567240	"P": 1002.0	"F": 1}
{"v": 1	"t": 1567261	"P": 1001.0	"F": 2}
{"v": 1	"t": 1567281	"P": 1002.75	"F": 1}
{"v": 1	"t": 1567301	"P": 1007.25	"F": 2}
{"v": 1	"t": 1567322	"P": 1004.25	"F": 2}
{"v": 1	"t": 1567342	"P": 1000.5	"F": 2	"C": 45.245	"D": 3242	"sn": 54091929832280	"file": "/data/device_log/data0000.out"}
{"v": 1	"t": 1567362	"P": 1002.5	"F": 2}
{"v": 1	"t": 1567383	"P": 1007.25	"F": 2}
{"v": 1	"t": 1567403	"P": 1006.25	"F": 2}
{"v": 1	"t": 1567423	"P": 1001.75	"F": 2}
{"v": 1	"t": 1567443	"P": 1002.75	"F": 2}
{"v": 1	"t": 1567464	"P": 1005.5	"F": 2}
{"v": 1	"t": 1567484	"P": 1006.75	"F": 2}
{"v": 1	"t": 1567504	"P": 1002.75	"F": 2}
{"v": 1	"t": 1567525	"P": 1000.75	"F": 1}
{"v": 1	"t": 1567545	"P": 1005.75	"F": 2}
{"v": 1	"t": 1567565	"P": 1005.75	"F": 2}
{"v": 1	"t": 1567586	"P": 1003.0	"F": 2}
{"v": 1	"t": 1567606	"P": 1001.0	"F": 2}
{"v": 1	"t": 1567626	"P": 1004.0	"F": 2}
{"v": 1	"t": 1567646	"P": 1007.5	"F": 2}
{"v": 1	"t": 1567667	"P": 1003.0	"F": 2}
{"v": 1	"t": 1567687	"P": 1000.75	"F": 2}
{"v": 1	"t": 1567708	"P": 1008.0	"F": 2}
{"v": 1	"t": 1567728	"P": 1005.0	"F": 2}
{"v": 1	"t": 1567748	"P": 1000.75	"F": 2}
{"v": 1	"t": 1567769	"P": 1007.25	"F": 2}
{"v": 1	"t": 1567789	"P": 1004.25	"F": 2}
{"v": 1	"t": 1567809	"P": 1002.0	"F": 2}
{"v": 1	"t": 1567830	"P": 1003.0	"F": 2}
{"v": 1	"t": 1567850	"P": 1005.75	"F": 2}
{"v": 1	"t": 1567870	"P": 1006.0	"F": 2}
{"v": 1	"t": 1567891	"P": 1002.75	"F": 1}
{"v": 1	"t": 1567911	"P": 1000.5	"F": 2}
{"v": 1	"t": 1567931	"P": 1003.75	"F": 1}
{"v": 1	"t": 1567951	"P": 1007.25	"F": 2}
{"v": 1	"t": 1567972	"P": 1003.25	"F": 2}
{"v": 1	"t": 1567992	"P": 1000.25	"F": 1}
{"v": 1	"t": 1568012	"P": 1001.25	"F": 2}
{"v": 1	"t": 1568033	"P": 1009.25	"F": 2}
{"v": 1	"t": 1568053	"P": 1003.0	"F": 1}
{"v": 1	"t": 1568073	"P": 1001.5	"F": 2}
{"v": 1	"t": 1568094	"P": 1000.25	"F": 2}
{"v": 1	"t": 1568114	"P": 1006.75	"F": 2}
{"v": 1	"t": 1568134	"P": 1003.5	"F": 2}
{"v": 1	"t": 1568154	"P": 1002.25	"F": 2}
{"v": 1	"t": 1568175	"P": 1002.75	"F": 2}
{"v": 1	"t": 1568195	"P": 1006.75	"F": 2}
{"v": 1	"t": 1568215	"P": 1005.25	"F": 2}
{"v": 1	"t": 1568236	"P": 1000.5	"F": 2}
{"v": 1	"t": 1568256	"P": 1006.75	"F": 2}
{"v": 1	"t": 1568277	"P": 1004.5	"F": 2}
{"v": 1	"t": 1568297	"P": 999.5	"F": 2}
{"v": 1	"t": 1568317	"P": 1004.25	"F": 1}
{"v": 1	"t": 1568338	"P": 1006.0	"F": 2}
{"v": 1	"t": 1568358	"P": 1002.5	"F": 2	"C": 45.26	"D": 3242	"sn": 54091929832280	"file": "/data/device_log/data0000.out"}
{"v": 1	"t": 1568378	"P": 999.5	"F": 1}
{"v": 1	"t": 1568399	"P": 1002.75	"F": 2}
{"v": 1	"t": 1568419	"P": 1006.5	"F": 1}
{"v": 1	"t": 1568439	"P": 1002.0	"F": 2}
{"v": 1	"t": 1568460	"P": 1000.25	"F": 2}
{"v": 1	"t": 1568480	"P": 1003.0	"F": 2}
{"v": 1	"t": 1568500	"P": 1007.5	"F": 2}
{"v": 1	"t": 1568520	"P": 1003.5	"F": 2}
{"v": 1	"t": 1568541	"P": 1002.5	"F": 2}
{"v": 1	"t": 1568561	"P": 1000.25	"F": 1}
{"v": 1	"t": 1568581	"P": 1007.25	"F": 2}
{"v": 1	"t": 1568602	"P": 1005.5	"F": 1}
{"v": 1	"t": 1568622	"P": 1001.25	"F": 2}
{"v": 1	"t": 1568642	"P": 1002.25	"F": 2}
{"v": 1	"t": 1568663	"P": 1007.25	"F": 2}
{"v": 1	"t": 1568683	"P": 1005.5	"F": 2}
{"v": 1	"t": 1568703	"P": 1002.0	"F": 1}
{"v": 1	"t": 1568723	"P": 1001.0	"F": 1}
{"v": 1	"t": 1568744	"P": 1005.75	"F": 2}
{"v": 1	"t": 1568764	"P": 1004.75	"F": 2}
{"v": 1	"t": 1568784	"P": 1003.75	"F": 2}
{"v": 1	"t": 1568805	"P": 1000.5	"F": 2}
{"v": 1	"t": 1568825	"P": 1004.75	"F": 1}
{"v": 1	"t": 1568846	"P": 1002.75	"F": 1}
{"v": 1	"t": 1568866	"P": 1002.0	"F": 2}
{"v": 1	"t": 1568886	"P": 1006.75	"F": 1}
{"v": 1	"t": 1568907	"P": 1006.0	"F": 2}
{"v": 1	"t": 1568927	"P": 1000.75	"F": 2}
{"v": 1	"t": 1568947	"P": 1000.25	"F": 1}
{"v": 1	"t": 1568967	"P": 1004.25	"F": 2}
{"v": 1	"t": 1568988	"P": 1007.25	"F": 2}
{"v": 1	"t": 1569008	"P": 1004.0	"F": 2}
{"v": 1	"t": 1569028	"P": 1001.0	"F": 2}
{"v": 1	"t": 1569049	"P": 1003.25	"F": 2}
{"v": 1	"t": 1569069	"P": 1005.75	"F": 2}
{"v": 1	"t": 1569089	"P": 1002.75	"F": 1}
{"v": 1	"t": 1569109	"P": 1001.0	"F": 2}
{"v": 1	"t": 1569130	"P": 1003.5	"F": 2}
{"v": 1	"t": 1569150	"P": 1007.25	"F": 2}
{"v": 1	"t": 1569170	"P": 1005.25	"F": 2}
{"v": 1	"t": 1569191	"P": 1000.5	"F": 1}
{"v": 1	"t": 1569211	"P": 1001.75	"F": 2}
{"v": 1	"t": 1569231	"P": 1007.25	"F": 2}
{"v": 1	"t": 1569252	"P": 1004.75	"F": 2}
{"v": 1	"t": 1569272	"P": 1000.75	"F": 2}
{"v": 1	"t": 1569292	"P": 1000.25	"F": 1}
{"v": 1	"t": 1569312	"P": 1007.25	"F": 2}
{"v": 1	"t": 1569333	"P": 1004.75	"F": 2}
{"v": 1	"t": 1569353	"P": 1001.5	"F": 2}
{"v": 1	"t": 1569374	"P": 1001.75	"F": 2	"C": 45.295	"D": 3242	"sn": 54091929832280	"file": "/data/device_log/data0000.out"}
{"v": 1	"t": 1569394	"P": 1006.0	"F": 2}
{"v": 1	"t": 1569414	"P": 1002.5	"F": 1}
{"v": 1	"t": 1569435	"P": 1003.25	"F": 1}
{"v": 1	"t": 1569456	"P": 1003.5	"F": 2}
{"v": 1	"t": 1569476	"P": 1002.0	"F": 1}
{"v": 1	"t": 1569496	"P": 1006.75	"F": 2}
{"v": 1	"t": 1569517	"P": 1005.0	"F": 1}
{"v": 1	"t": 1569537	"P": 999.75	"F": 2}
{"v": 1	"t": 1569557	"P": 1002.0	"F": 2}
{"v": 1	"t": 1569578	"P": 1006.25	"F": 2}
{"v": 1	"t": 1569598	"P": 1006.25	"F": 2}
{"v": 1	"t": 1569618	"P": 1003.25	"F": 2}
{"v": 1	"t": 1569638	"P": 999.75	"F": 2}
{"v": 1	"t": 1569659	"P": 1005.0	"F": 1}
{"v": 1	"t": 1569679	"P": 1006.25	"F": 2}
{"v": 1	"t": 1569699	"P": 1002.75	"F": 2}
{"v": 1	"t": 1569720	"P": 1001.0	"F": 2}
{"v": 1	"t": 1569740	"P": 1001.75	"F": 2}
{"v": 1	"t": 1569760	"P": 1007.25	"F": 2}
{"v": 1	"t": 1569780	"P": 1003.25	"F": 1}
{"v": 1	"t": 1569801	"P": 1001.0	"F": 2}
{"v": 1	"t": 1569821	"P": 1002.0	"F": 2}
{"v": 1	"t": 1569841	"P": 1007.25	"F": 1}
{"v": 1	"t": 1569862	"P": 1003.25	"F": 2}
{"v": 1	"t": 1569882	"P": 1000.25	"F": 1}
{"v": 1	"t": 1569902	"P": 1002.0	"F": 1}
{"v": 1	"t": 1569923	"P": 1007.0	"F": 2}
{"v": 1	"t": 1569943	"P": 1005.75	"F": 1}
{"v": 1	"t": 1569963	"P": 1001.75	"F": 2}
{"v": 1	"t": 1569984	"P": 1003.0	"F": 1}
{"v": 1	"t": 1570004	"P": 1007.25	"F": 2}
{"v": 1	"t": 1570024	"P": 1002.5	"F": 2}
{"v": 1	"t": 1570045	"P": 1004.5	"F": 2}
{"v": 1	"t": 1570065	"P": 1005.75	"F": 2}
{"v": 1	"t": 1570086	"P": 1003.25	"F": 1}
{"v": 1	"t": 1570106	"P": 1001.25	"F": 2}
{"v": 1	"t": 1570126	"P": 1002.25	"F": 1}
{"v": 1	"t": 1570146	"P": 1006.75	"F": 1}
{"v": 1	"t": 1570167	"P": 1004.0	"F": 2}
{"v": 1	"t": 1570187	"P": 1002.25	"F": 1}
{"v": 1	"t": 1570207	"P": 1002.25	"F": 1}
{"v": 1	"t": 1570228	"P": 1007.25	"F": 1}
{"v": 1	"t": 1570248	"P": 1005.0	"F": 1}
{"v": 1	"t": 1570268	"P": 1001.75	"F": 1}
{"v": 1	"t": 1570288	"P": 1000.0	"F": 2}
{"v": 1	"t": 1570309	"P": 1005.0	"F": 1}
{"v": 1	"t": 1570329	"P": 1007.25	"F": 1}
{"v": 1	"t": 1570349	"P": 1004.0	"F": 1}
{"v": 1	"t": 1570370	"P": 999.5	"F": 1}
{"v": 1	"t": 1570390	"P": 1004.0	"F": 2	"C": 45.27	"D": 3242	"sn": 54091929832280	"file": "/data/device_log/data0000.out"}
{"v": 1	"t": 1570410	"P": 1006.75	"F": 1}
{"v": 1	"t": 1570431	"P": 1003.5	"F": 2}
{"v": 1	"t": 1570451	"P": 1001.25	"F": 2}
{"v": 1	"t": 1570471	"P": 1004.25	"F": 1}
{"v": 1	"t": 1570491	"P": 1004.25	"F": 1}
{"v": 1	"t": 1570512	"P": 1002.75	"F": 2}
{"v": 1	"t": 1570532	"P": 1000.25	"F": 1}
{"v": 1	"t": 1570553	"P": 1006.0	"F": 1}
{"v": 1	"t": 1570573	"P": 1005.25	"F": 1}
{"v": 1	"t": 1570593	"P": 1001.0	"F": 2}
{"v": 1	"t": 1570614	"P": 1006.0	"F": 1}
{"v": 1	"t": 1570634	"P": 1004.75	"F": 1}
{"v": 1	"t": 1570654	"P": 1002.75	"F": 1}
{"v": 1	"t": 1570675	"P": 1001.25	"F": 2}
{"v": 1	"t": 1570695	"P": 1003.75	"F": 1}
{"v": 1	"t": 1570715	"P": 1006.25	"F": 1}
{"v": 1	"t": 1570735	"P": 1002.5	"F": 1}
{"v": 1	"t": 1570756	"P": 1000.25	"F": 1}
{"v": 1	"t": 1570776	"P": 1001.75	"F": 1}
{"v": 1	"t": 1570796	"P": 1007.5	"F": 1}
{"v": 1	"t": 1570817	"P": 1003.0	"F": 1}
{"v": 1	"t": 1570837	"P": 1002.75	"F": 1}
{"v": 1	"t": 1570857	"P": 1000.5	"F": 1}
{"v": 1	"t": 1570878	"P": 1007.5	"F": 1}
{"v": 1	"t": 1570898	"P": 1004.75	"F": 1}
{"v": 1	"t": 1570918	"P": 1001.25	"F": 2}
{"v": 1	"t": 1570938	"P": 1000.5	"F": 2}
{"v": 1	"t": 1570959	"P": 1006.5	"F": 1}
{"v": 1	"t": 1570979	"P": 1006.5	"F": 1}
{"v": 1	"t": 1570999	"P": 1001.25	"F": 1}
{"v": 1	"t": 1571020	"P": 1001.0	"F": 1}
{"v": 1	"t": 1571040	"P": 1007.0	"F": 1}
{"v": 1	"t": 1571060	"P": 1006.75	"F": 2}
{"v": 1	"t": 1571081	"P": 1003.25	"F": 1}
{"v": 1	"t": 1571101	"P": 1001.5	"F": 1}
{"v": 1	"t": 1571121	"P": 1007.5	"F": 2}
{"v": 1	"t": 1571142	"P": 1002.25	"F": 1}
{"v": 1	"t": 1571162	"P": 1002.75	"F": 2}
{"v": 1	"t": 1571183	"P": 1007.0	"F": 2}
{"v": 1	"t": 1571203	"P": 1003.0	"F": 2}
{"v": 1	"t": 1571223	"P": 1002.0	"F": 1}
{"v": 1	"t": 1571244	"P": 1002.75	"F": 1}
{"v": 1	"t": 1571264	"P": 1006.25	"F": 2}
{"v": 1	"t": 1571284	"P": 1006.25	"F": 2}
{"v": 1	"t": 1571304	"P": 1002.5	"F": 1}
{"v": 1	"t": 1571325	"P": 1001.25	"F": 2}
{"v": 1	"t": 1571345	"P": 1005.25	"F": 2}
{"v": 1	"t": 1571365	"P": 1004.25	"F": 1}
{"v": 1	"t": 1571386	"P": 1002.0	"F": 2}
{"v": 1	"t": 1571406	"P": 999.25	"F": 1	"C": 45.25	"D": 3242	"sn": 54091929832280	"file": "/data/device_log/data0000.out"}
{"v": 1	"t": 1571426	"P": 1008.0	"F": 2}
{"v": 1	"t": 1571447	"P": 1006.5	"F": 2}
{"v": 1	"t": 1571467	"P": 1002.75	"F": 2}
{"v": 1	"t": 1571487	"P": 1000.5	"F": 2}
{"v": 1	"t": 1571507	"P": 1005.5	"F": 1}
{"v": 1	"t": 1571528	"P": 1005.5	"F": 2}
{"v": 1	"t": 1571548	"P": 1003.5	"F": 1}
{"v": 1	"t": 1571568	"P": 1000.75	"F": 1}
{"v": 1	"t": 1571589	"P": 1003.25	"F": 1}
{"v": 1	"t": 1571609	"P": 1009.0	"F": 2}
{"v": 1	"t": 1571629	"P": 1005.5	"F": 2}
{"v": 1	"t": 1571650	"P": 1002.5	"F": 2}
{"v": 1	"t": 1571670	"P": 1003.5	"F": 1}
{"v": 1	"t": 1571690	"P": 1003.5	"F": 2}
{"v": 1	"t": 1571711	"P": 1001.5	"F": 2}
{"v": 1	"t": 1571731	"P": 1005.75	"F": 2}
{"v": 1	"t": 1571752	"P": 1003.75	"F": 2}
{"v": 1	"t": 1571772	"P": 1001.5	"F": 2}
{"v": 1	"t": 1571792	"P": 1002.75	"F": 2}
{"v": 1	"t": 1571813	"P": 1006.75	"F": 1}
{"v": 1	"t": 1571833	"P": 1004.75	"F": 1}
{"v": 1	"t": 1571853	"P": 1003.75	"F": 2}
{"v": 1	"t": 1571873	"P": 1001.0	"F": 1}
{"v": 1	"t": 1571894	"P": 1005.5	"F": 2}
{"v": 1	"t": 1571914	"P": 1004.5	"F": 1}
{"v": 1	"t": 1571934	"P": 1001.25	"F": 2}
{"v": 1	"t": 1571955	"P": 1001.5	"F": 2}
{"v": 1	"t": 1571975	"P": 1003.5	"F": 1}
{"v": 1	"t": 1571995	"P": 1006.0	"F": 1}
{"v": 1	"t": 1572016	"P": 1002.75	"F": 2}
{"v": 1	"t": 1572036	"P": 999.0	"F": 1}
{"v": 1	"t": 1572056	"P": 1004.75	"F": 1}
{"v": 1	"t": 1572076	"P": 1005.0	"F": 1}
{"v": 1	"t": 1572097	"P": 1002.75	"F": 2}
{"v": 1	"t": 1572117	"P": 1000.75	"F": 1}
{"v": 1	"t": 1572137	"P": 1002.75	"F": 1}
{"v": 1	"t": 1572158	"P": 1005.5	"F": 1}
{"v": 1	"t": 1572178	"P": 1005.25	"F": 1}
{"v": 1	"t": 1572198	"P": 1001.0	"F": 1}
{"v": 1	"t": 1572219	"P": 1003.0	"F": 1}
{"v": 1	"t": 1572239	"P": 1007.25	"F": 2}
{"v": 1	"t": 1572259	"P": 1003.25	"F": 1}
{"v": 1	"t": 1572280	"P": 1001.75	"F": 2}
{"v": 1	"t": 1572300	"P": 1006.75	"F": 1}
{"v": 1	"t": 1572321	"P": 1003.75	"F": 1}
{"v": 1	"t": 1572341	"P": 1000.0	"F": 1}
{"v": 1	"t": 1572361	"P": 1006.25	"F": 1}
{"v": 1	"t": 1572381	"P": 1007.25	"F": 1}
{"v": 1	"t": 1572402	"P": 1002.5	"F": 1}
{"v": 1	"t": 1572422	"P": 1000.25	"F": 1	"C": 45.265	"D": 3242	"sn": 54091929832280	"file": "/data/device_log/data0000.out"}
{"v": 1	"t": 1572442	"P": 1005.0	"F": 1}
{"v": 1	"t": 1572463	"P": 1007.75	"F": 1}
{"v": 1	"t": 1572483	"P": 1005.0	"F": 1}
{"v": 1	"t": 1572503	"P": 1000.25	"F": 1}
{"v": 1	"t": 1572524	"P": 1003.0	"F": 1}
{"v": 1	"t": 1572544	"P": 1008.25	"F": 1}
{"v": 1	"t": 1572564	"P": 1005.5	"F": 1}
{"v": 1	"t": 1572584	"P": 1002.75	"F": 1}
{"v": 1	"t": 1572605	"P": 1002.0	"F": 1}
{"v": 1	"t": 1572625	"P": 1007.5	"F": 1}
{"v": 1	"t": 1572645	"P": 1005.75	"F": 2}
{"v": 1	"t": 1572666	"P": 1001.5	"F": 2}
{"v": 1	"t": 1572686	"P": 1000.5	"F": 1}
{"v": 1	"t": 1572706	"P": 1005.75	"F": 1}
{"v": 1	"t": 1572727	"P": 1005.75	"F": 1}
{"v": 1	"t": 1572747	"P": 1004.0	"F": 1}
{"v": 1	"t": 1572767	"P": 1002.25	"F": 1}
{"v": 1	"t": 1572787	"P": 1005.75	"F": 1}
{"v": 1	"t": 1572808	"P": 1007.75	"F": 1}
{"v": 1	"t": 1572828	"P": 1000.75	"F": 1}
{"v": 1	"t": 1572849	"P": 1005.5	"F": 1}
{"v": 1	"t": 1572869	"P": 1004.25	"F": 1}
{"v": 1	"t": 1572890	"P": 1001.25	"F": 2}
{"v": 1	"t": 1572910	"P": 1006.5	"F": 1}
{"v": 1	"t": 1572931	"P": 1002.5	"F": 1}
{"v": 1	"t": 1572951	"P": 1003.75	"F": 1}
{"v": 1	"t": 1572972	"P": 1008.0	"F": 2}
{"v": 1	"t": 1572992	"P": 1003.0	"F": 1}
{"v": 1	"t": 1573012	"P": 1006.25	"F": 1}
{"v": 1	"t": 1573033	"P": 1006.25	"F": 1}
{"v": 1	"t": 1573053	"P": 1004.0	"F": 1}
{"v": 1	"t": 1573073	"P": 1002.5	"F": 1}
{"v": 1	"t": 1573094	"P": 1004.25	"F": 1}
{"v": 1	"t": 1573114	"P": 1006.75	"F": 1}
{"v": 1	"t": 1573134	"P": 1002.25	"F": 1}
{"v": 1	"t": 1573155	"P": 1000.75	"F": 1}
{"v": 1	"t": 1573175	"P": 1005.0	"F": 1}
{"v": 1	"t": 1573195	"P": 1009.0	"F": 1}
{"v": 1	"t": 1573215	"P": 1004.0	"F": 1}
{"v": 1	"t": 1573236	"P": 1001.75	"F": 1}
{"v": 1	"t": 1573256	"P": 1002.75	"F": 1}
{"v": 1	"t": 1573276	"P": 1006.75	"F": 1}
{"v": 1	"t": 1573297	"P": 1004.25	"F": 1}
{"v": 1	"t": 1573317	"P": 1004.25	"F": 1}
{"v": 1	"t": 1573337	"P": 1001.25	"F": 1}
{"v": 1	"t": 1573358	"P": 1005.5	"F": 1}
{"v": 1	"t": 1573378	"P": 1006.25	"F": 2}
{"v": 1	"t": 1573398	"P": 1002.75	"F": 1}
{"v": 1	"t": 1573418	"P": 1001.0	"F": 1}
{"v": 1	"t": 1573439	"P": 1005.75	"F": 1	"C": 45.31	"D": 3242	"sn": 54091929832280	"file": "/data/device_log/data0000.out"}
{"v": 1	"t": 1573459	"P": 1006.5	"F": 1}
{"v": 1	"t": 1573479	"P": 1002.75	"F": 1}
{"v": 1	"t": 1573500	"P": 998.75	"F": 2}
{"v": 1	"t": 1573520	"P": 1005.75	"F": 1}
{"v": 1	"t": 1573541	"P": 1002.75	"F": 2}
{"v": 1	"t": 1573561	"P": 1002.25	"F": 2}
{"v": 1	"t": 1573581	"P": 1006.75	"F": 1}
{"v": 1	"t": 1573602	"P": 1004.25	"F": 1}
{"v": 1	"t": 1573622	"P": 1001.5	"F": 2}
{"v": 1	"t": 1573642	"P": 1004.0	"F": 1}
{"v": 1	"t": 1573663	"P": 1002.5	"F": 1}
{"v": 1	"t": 1573683	"P": 1003.75	"F": 2}
{"v": 1	"t": 1573703	"P": 1002.25	"F": 1}
{"v": 1	"t": 1573724	"P": 1002.75	"F": 1}
{"v": 1	"t": 1573744	"P": 1006.75	"F": 1}
{"v": 1	"t": 1573764	"P": 1004.5	"F": 1}
{"v": 1	"t": 1573784	"P": 1002.25	"F": 1}
{"v": 1	"t": 1573805	"P": 1000.0	"F": 1}
{"v": 1	"t": 1573825	"P": 1007.0	"F": 1}
{"v": 1	"t": 1573845	"P": 1004.0	"F": 1}
{"v": 1	"t": 1573866	"P": 1003.75	"F": 1}
{"v": 1	"t": 1573886	"P": 1001.0	"F": 1}
{"v": 1	"t": 1573906	"P": 1006.25	"F": 1}
{"v": 1	"t": 1573927	"P": 1004.25	"F": 1}
{"v": 1	"t": 1573947	"P": 1002.25	"F": 1}
{"v": 1	"t": 1573967	"P": 1001.75	"F": 1}
{"v": 1	"t": 1573987	"P": 1004.25	"F": 2}
{"v": 1	"t": 1574008	"P": 1005.25	"F": 1}
{"v": 1	"t": 1574028	"P": 1003.75	"F": 1}
{"v": 1	"t": 1574048	"P": 1001.75	"F": 1}
{"v": 1	"t": 1574069	"P": 1004.0	"F": 2}
{"v": 1	"t": 1574089	"P": 1006.0	"F": 1}
{"v": 1	"t": 1574110	"P": 1000.0	"F": 1}
{"v": 1	"t": 1574130	"P": 1004.25	"F": 1}
{"v": 1	"t": 1574150	"P": 1005.0	"F": 1}
{"v": 1	"t": 1574171	"P": 1001.75	"F": 2}
{"v": 1	"t": 1574191	"P": 999.5	"F": 1}
{"v": 1	"t": 1574211	"P": 1006.0	"F": 1}
{"v": 1	"t": 1574231	"P": 1005.25	"F": 1}
{"v": 1	"t": 1574252	"P": 1002.25	"F": 1}
{"v": 1	"t": 1574272	"P": 1000.25	"F": 1}
{"v": 1	"t": 1574292	"P": 1004.75	"F": 1}
{"v": 1	"t": 1574313	"P": 1006.0	"F": 1}
{"v": 1	"t": 1574333	"P": 1004.5	"F": 1}
{"v": 1	"t": 1574353	"P": 999.75	"F": 2}
{"v": 1	"t": 1574374	"P": 1002.5	"F": 1}
{"v": 1	"t": 1574394	"P": 1005.0	"F": 1}
{"v": 1	"t": 1574414	"P": 1004.75	"F": 1}
{"v": 1	"t": 1574434	"P": 1001.0	"F": 1}
{"v": 1	"t": 1574455	"P": 1002.0	"F": 1	"C": 45.265	"D": 3242	"sn": 54091929832280	"file": "/data/device_log/data0000.out"}
{"v": 1	"t": 1574475	"P": 1006.0	"F": 1}
{"v": 1	"t": 1574495	"P": 1004.75	"F": 1}
{"v": 1	"t": 1574516	"P": 1001.75	"F": 1}
{"v": 1	"t": 1574536	"P": 1000.0	"F": 1}
{"v": 1	"t": 1574556	"P": 1006.75	"F": 1}
{"v": 1	"t": 1574577	"P": 1005.75	"F": 1}
{"v": 1	"t": 1574597	"P": 1002.0	"F": 1}
{"v": 1	"t": 1574617	"P": 1000.5	"F": 1}
{"v": 1	"t": 1574638	"P": 1005.25	"F": 1}
{"v": 1	"t": 1574658	"P": 1003.5	"F": 1}
{"v": 1	"t": 1574679	"P": 1001.0	"F": 1}
{"v": 1	"t": 1574699	"P": 1006.25	"F": 1}
{"v": 1	"t": 1574719	"P": 1004.5	"F": 1}
{"v": 1	"t": 1574740	"P": 1000.0	"F": 2}
{"v": 1	"t": 1574760	"P": 1002.25	"F": 1}
{"v": 1	"t": 1574780	"P": 1005.5	"F": 2}
{"v": 1	"t": 1574800	"P": 1005.75	"F": 1}
{"v": 1	"t": 1574821	"P": 1002.75	"F": 2}
{"v": 1	"t": 1574841	"P": 1002.0	"F": 1}
{"v": 1	"t": 1574861	"P": 1007.75	"F": 1}
{"v": 1	"t": 1574882	"P": 1004.75	"F": 1}
{"v": 1	"t": 1574902	"P": 1002.75	"F": 2}
{"v": 1	"t": 1574922	"P": 1000.75	"F": 2}
{"v": 1	"t": 1574942	"P": 1005.75	"F": 2}
{"v": 1	"t": 1574963	"P": 1007.0	"F": 2}
{"v": 1	"t": 1574983	"P": 1002.5	"F": 2}
{"v": 1	"t": 1575003	"P": 1000.5	"F": 1}
{"v": 1	"t": 1575024	"P": 1006.0	"F": 2}
{"v": 1	"t": 1575044	"P": 1008.25	"F": 1}
{"v": 1	"t": 1575064	"P": 1004.0	"F": 2}
{"v": 1	"t": 1575085	"P": 1001.25	"F": 1}
{"v": 1	"t": 1575105	"P": 1003.5	"F": 2}
{"v": 1	"t": 1575125	"P": 1005.5	"F": 2}
{"v": 1	"t": 1575145	"P": 1003.5	"F": 2}
{"v": 1	"t": 1575166	"P": 1001.25	"F": 1}
{"v": 1	"t": 1575186	"P": 1001.75	"F": 1}
{"v": 1	"t": 1575207	"P": 1006.5	"F": 1}
{"v": 1	"t": 1575227	"P": 999.5	"F": 2}
{"v": 1	"t": 1575247	"P": 1002.25	"F": 2}
{"v": 1	"t": 1575268	"P": 1007.25	"F": 1}
{"v": 1	"t": 1575288	"P": 1001.5	"F": 2}
{"v": 1	"t": 1575308	"P": 999.5	"F": 2}
{"v": 1	"t": 1575329	"P": 1003.0	"F": 1}
{"v": 1	"t": 1575349	"P": 1005.75	"F": 1}
{"v": 1	"t": 1575369	"P": 1006.0	"F": 2}
{"v": 1	"t": 1575389	"P": 1000.25	"F": 1}
{"v": 1	"t": 1575410	"P": 1003.5	"F": 1}
{"v": 1	"t": 1575430	"P": 1006.5	"F": 1}
{"v": 1	"t": 1575450	"P": 1004.75	"F": 1}
{"v": 1	"t": 1575471	"P": 1001.25	"F": 2	"C": 45.275	"D": 3242	"sn": 54091929832280	"file": "/data/device_log/data0000.out"}
{"v": 1	"t": 1575491	"P": 1000.5	"F": 1}
{"v": 1	"t": 1575511	"P": 1005.5	"F": 1}
{"v": 1	"t": 1575532	"P": 1006.25	"F": 1}
{"v": 1	"t": 1575552	"P": 1001.75	"F": 1}
{"v": 1	"t": 1575572	"P": 1000.75	"F": 1}
{"v": 1	"t": 1575592	"P": 1006.75	"F": 1}
{"v": 1	"t": 1575613	"P": 1006.5	"F": 2}
{"v": 1	"t": 1575633	"P": 1003.25	"F": 1}
{"v": 1	"t": 1575653	"P": 1000.5	"F": 2}
{"v": 1	"t": 1575674	"P": 1003.75	"F": 1}
{"v": 1	"t": 1575694	"P": 1007.25	"F": 1}
{"v": 1	"t": 1575714	"P": 1003.5	"F": 2}
{"v": 1	"t": 1575735	"P": 999.75	"F": 1}
{"v": 1	"t": 1575755	"P": 1005.25	"F": 1}
{"v": 1	"t": 1575776	"P": 1003.0	"F": 1}
{"v": 1	"t": 1575796	"P": 1002.25	"F": 1}
{"v": 1	"t": 1575816	"P": 1007.25	"F": 1}
{"v": 1	"t": 1575837	"P": 1003.5	"F": 1}
{"v": 1	"t": 1575857	"P": 1002.0	"F": 1}
{"v": 1	"t": 1575877	"P": 1001.5	"F": 2}
{"v": 1	"t": 1575898	"P": 1007.0	"F": 1}
{"v": 1	"t": 1575918	"P": 1005.25	"F": 1}
{"v": 1	"t": 1575938	"P": 1001.5	"F": 1}
{"v": 1	"t": 1575958	"P": 999.25	"F": 1}
{"v": 1	"t": 1575979	"P": 1005.25	"F": 1}
{"v": 1	"t": 1575999	"P": 1005.5	"F": 2}
{"v": 1	"t": 1576019	"P": 1001.75	"F": 2}
{"v": 1	"t": 1576040	"P": 999.25	"F": 1}
{"v": 1	"t": 1576060	"P": 1003.5	"F": 1}
{"v": 1	"t": 1576080	"P": 1005.25	"F": 1}
{"v": 1	"t": 1576101	"P": 1003.5	"F": 2}
{"v": 1	"t": 1576121	"P": 1002.25	"F": 1}
{"v": 1	"t": 1576141	"P": 1006.0	"F": 1}
{"v": 1	"t": 1576161	"P": 1007.5	"F": 2}
{"v": 1	"t": 1576182	"P": 1002.25	"F": 1}
{"v": 1	"t": 1576202	"P": 1001.0	"F": 1}
{"v": 1	"t": 1576222	"P": 1004.5	"F": 1}
{"v": 1	"t": 1576243	"P": 1007.75	"F": 1}
{"v": 1	"t": 1576263	"P": 1003.5	"F": 2}
{"v": 1	"t": 1576283	"P": 1001.25	"F": 1}
{"v": 1	"t": 1576304	"P": 1004.0	"F": 2}
{"v": 1	"t": 1576324	"P": 1004.5	"F": 2}
{"v": 1	"t": 1576345	"P": 1000.5	"F": 2}
{"v": 1	"t": 1576365	"P": 1007.0	"F": 2}
{"v": 1	"t": 1576386	"P": 1004.75	"F": 1}
{"v": 1	"t": 1576406	"P": 1002.0	"F": 1}
{"v": 1	"t": 1576426	"P": 1006.25	"F": 1}
{"v": 1	"t": 1576447	"P": 1002.5	"F": 1}
{"v": 1	"t": 1576467	"P": 1002.75	"F": 2}
{"v": 1	"t": 1576488	"P": 1005.75	"F": 1	"C": 45.29	"D": 3242	"sn": 54091929832280	"file": "/data/device_log/data0000.out"}
{"v": 1	"t": 1576508	"P": 1001.0	"F": 2}
{"v": 1	"t": 1576528	"P": 1002.75	"F": 1}
{"v": 1	"t": 1576549	"P": 1007.75	"F": 2}
{"v": 1	"t": 1576569	"P": 1005.0	"F": 2}
{"v": 1	"t": 1576589	"P": 1003.75	"F": 1}
{"v": 1	"t": 1576610	"P": 1001.0	"F": 2}
{"v": 1	"t": 1576630	"P": 1006.25	"F": 2}
{"v": 1	"t": 1576650	"P": 1006.0	"F": 1}
{"v": 1	"t": 1576671	"P": 1004.0	"F": 1}
{"v": 1	"t": 1576691	"P": 1000.25	"F": 1}
{"v": 1	"t": 1576711	"P": 1003.25	"F": 2}
{"v": 1	"t": 1576731	"P": 1007.0	"F": 1}
{"v": 1	"t": 1576752	"P": 1003.75	"F": 1}
{"v": 1	"t": 1576772	"P": 1000.75	"F": 2}
{"v": 1	"t": 1576792	"P": 1005.5	"F": 2}
{"v": 1	"t": 1576813	"P": 1007.5	"F": 1}
{"v": 1	"t": 1576833	"P": 1004.5	"F": 1}
{"v": 1	"t": 1576853	"P": 1001.25	"F": 2}
{"v": 1	"t": 1576874	"P": 1003.25	"F": 1}
{"v": 1	"t": 1576894	"P": 1006.75	"F": 1}
{"v": 1	"t": 1576914	"P": 1005.25	"F": 1}
{"v": 1	"t": 1576935	"P": 1003.25	"F": 1}
{"v": 1	"t": 1576955	"P": 1003.75	"F": 1}
{"v": 1	"t": 1576975	"P": 1005.75	"F": 1}
{"v": 1	"t": 1576996	"P": 1003.5	"F": 2}
{"v": 1	"t": 1577016	"P": 1001.0	"F": 1}
{"v": 1	"t": 1577036	"P": 1006.75	"F": 1}
{"v": 1	"t": 1577057	"P": 1002.25	"F": 2}
{"v": 1	"t": 1577077	"P": 1002.5	"F": 2}
{"v": 1	"t": 1577098	"P": 1005.75	"F": 2}
{"v": 1	"t": 1577118	"P": 1003.25	"F": 1}
{"v": 1	"t": 1577138	"P": 1001.25	"F": 1}
{"v": 1	"t": 1577159	"P": 1006.75	"F": 1}
{"v": 1	"t": 1577179	"P": 1005.75	"F": 1}
{"v": 1	"t": 1577200	"P": 1002.25	"F": 1}
{"v": 1	"t": 1577220	"P": 1003.25	"F": 1}
{"v": 1	"t": 1577240	"P": 1007.25	"F": 1}
{"v": 1	"t": 1577261	"P": 1001.5	"F": 1}
{"v": 1	"t": 1577281	"P": 1001.25	"F": 1}
{"v": 1	"t": 1577301	"P": 1006.75	"F": 1}
{"v": 1	"t": 1577322	"P": 1004.75	"F": 1}
{"v": 1	"t": 1577342	"P": 1001.75	"F": 1}
{"v": 1	"t": 1577362	"P": 1005.75	"F": 1}
{"v": 1	"t": 1577383	"P": 1003.75	"F": 1}
{"v": 1	"t": 1577403	"P": 1002.75	"F": 1}
{"v": 1	"t": 1577424	"P": 1002.0	"F": 1}
{"v": 1	"t": 1577444	"P": 1007.0	"F": 1}
{"v": 1	"t": 1577464	"P": 1003.75	"F": 2}
{"v": 1	"t": 1577485	"P": 1000.0	"F": 1}
{"v": 1	"t": 1577505	"P": 1006.0	"F": 1	"C": 45.275	"D": 3242	"sn": 54091929832280	"file": "/data/device_log/data0000.out"}
{"v": 1	"t": 1577525	"P": 1003.5	"F": 2}
{"v": 1	"t": 1577546	"P": 1001.5	"F": 2}
{"v": 1	"t": 1577566	"P": 1003.0	"F": 1}
{"v": 1	"t": 1577587	"P": 1005.0	"F": 1}
{"v": 1	"t": 1577607	"P": 1001.5	"F": 2}
{"v": 1	"t": 1577627	"P": 1004.75	"F": 1}
{"v": 1	"t": 1577648	"P": 1005.5	"F": 2}
{"v": 1	"t": 1577668	"P": 1002.25	"F": 2}
{"v": 1	"t": 1577689	"P": 1002.0	"F": 1}
{"v": 1	"t": 1577709	"P": 1007.25	"F": 1}
{"v": 1	"t": 1577729	"P": 1004.5	"F": 2}
{"v": 1	"t": 1577750	"P": 1000.75	"F": 2}
{"v": 1	"t": 1577770	"P": 1006.0	"F": 1}
{"v": 1	"t": 1577790	"P": 1005.75	"F": 1}
{"v": 1	"t": 1577811	"P": 1002.0	"F": 2}
{"v": 1	"t": 1577831	"P": 1001.75	"F": 2}
{"v": 1	"t": 1577851	"P": 1005.75	"F": 2}
{"v": 1	"t": 1577872	"P": 1003.0	"F": 2}
{"v": 1	"t": 1577892	"P": 1002.75	"F": 2}
{"v": 1	"t": 1577913	"P": 1006.0	"F": 1}
{"v": 1	"t": 1577933	"P": 1005.25	"F": 2}
{"v": 1	"t": 1577953	"P": 1001.5	"F": 2}
{"v": 1	"t": 1577974	"P": 1003.25	"F": 1}
{"v": 1	"t": 1577994	"P": 1006.0	"F": 1}
{"v": 1	"t": 1578014	"P": 1003.0	"F": 1}
{"v": 1	"t": 1578035	"P": 1001.75	"F": 2}
{"v": 1	"t": 1578055	"P": 1009.0	"F": 2}
{"v": 1	"t": 1578075	"P": 1005.25	"F": 2}
{"v": 1	"t": 1578096	"P": 1001.5	"F": 2}
{"v": 1	"t": 1578116	"P": 1004.5	"F": 2}
{"v": 1	"t": 1578137	"P": 1006.75	"F": 1}
{"v": 1	"t": 1578157	"P": 1001.5	"F": 1}
{"v": 1	"t": 1578177	"P": 1003.75	"F": 1}
{"v": 1	"t": 1578198	"P": 1008.0	"F": 1}
{"v": 1	"t": 1578218	"P": 1002.5	"F": 1}
{"v": 1	"t": 1578239	"P": 1000.75	"F": 2}
{"v": 1	"t": 1578259	"P": 1007.5	"F": 1}
{"v": 1	"t": 1578279	"P": 1004.25	"F": 1}
{"v": 1	"t": 1578300	"P": 1000.0	"F": 1}
{"v": 1	"t": 1578320	"P": 1006.5	"F": 1}
{"v": 1	"t": 1578340	"P": 1005.5	"F": 1}
{"v": 1	"t": 1578361	"P": 1000.75	"F": 2}
{"v": 1	"t": 1578381	"P": 1002.5	"F": 2}
{"v": 1	"t": 1578402	"P": 1008.75	"F": 1}
{"v": 1	"t": 1578422	"P": 1004.25	"F": 2}
{"v": 1	"t": 1578442	"P": 1002.75	"F": 1}
{"v": 1	"t": 1578463	"P": 1006.25	"F": 1}
{"v": 1	"t": 1578483	"P": 1003.25	"F": 2}
{"v": 1	"t": 1578503	"P": 1001.75	"F": 2}
{"v": 1	"t": 1578524	"P": 1005.0	"F": 1	"C": 45.255	"D": 3242	"sn": 54091929832280	"file": "/data/device_log/data0000.out"}
{"v": 1	"t": 1578544	"P": 1004.25	"F": 1}
{"v": 1	"t": 1578564	"P": 1002.5	"F": 2}
{"v": 1	"t": 1578585	"P": 1003.0	"F": 1}
{"v": 1	"t": 1578605	"P": 1007.75	"F": 1}
{"v": 1	"t": 1578626	"P": 1004.5	"F": 1}
{"v": 1	"t": 1578646	"P": 1001.5	"F": 1}
{"v": 1	"t": 1578666	"P": 1006.75	"F": 2}
{"v": 1	"t": 1578687	"P": 1004.75	"F": 2}
{"v": 1	"t": 1578707	"P": 999.75	"F": 1}
{"v": 1	"t": 1578727	"P": 1002.75	"F": 2}
{"v": 1	"t": 1578748	"P": 1004.5	"F": 2}
{"v": 1	"t": 1578768	"P": 1002.5	"F": 2}
{"v": 1	"t": 1578788	"P": 1002.25	"F": 1}
{"v": 1	"t": 1578809	"P": 1006.0	"F": 2}
{"v": 1	"t": 1578829	"P": 1004.0	"F": 2}
{"v": 1	"t": 1578850	"P": 1002.5	"F": 2}
{"v": 1	"t": 1578870	"P": 1006.25	"F": 2}
{"v": 1	"t": 1578890	"P": 1003.75	"F": 1}
{"v": 1	"t": 1578911	"P": 1000.0	"F": 1}
{"v": 1	"t": 1578931	"P": 1006.75	"F": 1}
{"v": 1	"t": 1578952	"P": 1005.25	"F": 2}
{"v": 1	"t": 1578972	"P": 1001.25	"F": 1}
{"v": 1	"t": 1578992	"P": 1003.0	"F": 2}
{"v": 1	"t": 1579013	"P": 1006.5	"F": 2}
{"v": 1	"t": 1579033	"P": 1002.5	"F": 2}
{"v": 1	"t": 1579053	"P": 1001.5	"F": 2}
{"v": 1	"t": 1579074	"P": 1007.25	"F": 1}
{"v": 1	"t": 1579094	"P": 1004.5	"F": 1}
{"v": 1	"t": 1579115	"P": 998.75	"F": 2}
{"v": 1	"t": 1579135	"P": 1004.75	"F": 1}
{"v": 1	"t": 1579155	"P": 1005.25	"F": 2}
{"v": 1	"t": 1579176	"P": 1003.25	"F": 1}
{"v": 1	"t": 1579196	"P": 1002.0	"F": 2}
{"v": 1	"t": 1579216	"P": 1007.0	"F": 2}
{"v": 1	"t": 1579237	"P": 1003.25	"F": 1}
{"v": 1	"t": 1579257	"P": 1001.5	"F": 2}
{"v": 1	"t": 1579278	"P": 1004.0	"F": 2}
{"v": 1	"t": 1579298	"P": 1003.75	"F": 1}
{"v": 1	"t": 1579318	"P": 1003.0	"F": 1}
{"v": 1	"t": 1579339	"P": 1003.5	"F": 1}
{"v": 1	"t": 1579359	"P": 1007.0	"F": 2}
{"v": 1	"t": 1579379	"P": 1004.0	"F": 2}
{"v": 1	"t": 1579400	"P": 1001.75	"F": 1}
{"v": 1	"t": 1579420	"P": 1007.25	"F": 1}
{"v": 1	"t": 1579440	"P": 1004.75	"F": 1}
{"v": 1	"t": 1579461	"P": 1000.0	"F": 1}
{"v": 1	"t": 1579481	"P": 1005.25	"F": 2}
{"v": 1	"t": 1579502	"P": 1004.75	"F": 2}
{"v": 1	"t": 1579522	"P": 1002.0	"F": 2}
{"v": 1	"t": 1579543	"P": 1006.25	"F": 2	"C": 45.295	"D": 3242	"sn": 54091929832280	"file": "/data/device_log/data0000.out"}
{"v": 1	"t": 1579563	"P": 1002.5	"F": 1}
{"v": 1	"t": 1579583	"P": 1003.0	"F": 1}
{"v": 1	"t": 1579604	"P": 1005.25	"F": 1}
{"v": 1	"t": 1579624	"P": 1007.0	"F": 1}
{"v": 1	"t": 1579644	"P": 1002.25	"F": 2}
{"v": 1	"t": 1579665	"P": 1000.5	"F": 2}
{"v": 1	"t": 1579685	"P": 1002.5	"F": 1}
{"v": 1	"t": 1579705	"P": 1007.5	"F": 1}
{"v": 1	"t": 1579725	"P": 1003.0	"F": 1}
{"v": 1	"t": 1579746	"P": 1002.0	"F": 2}
{"v": 1	"t": 1579766	"P": 1001.5	"F": 1}
{"v": 1	"t": 1579786	"P": 1007.25	"F": 1}
{"v": 1	"t": 1579807	"P": 1005.0	"F": 1}
{"v": 1	"t": 1579827	"P": 1001.5	"F": 1}
{"v": 1	"t": 1579847	"P": 999.5	"F": 1}
{"v": 1	"t": 1579867	"P": 1007.75	"F": 1}
{"v": 1	"t": 1579888	"P": 1006.25	"F": 2}
{"v": 1	"t": 1579908	"P": 1002.5	"F": 1}
{"v": 1	"t": 1579928	"P": 999.75	"F": 1}
{"v": 1	"t": 1579949	"P": 1004.75	"F": 1}
{"v": 1	"t": 1579969	"P": 1006.25	"F": 1}
{"v": 1	"t": 1579989	"P": 1002.25	"F": 1}
{"v": 1	"t": 1580010	"P": 1000.0	"F": 1}
{"v": 1	"t": 1580030	"P": 1003.75	"F": 1}
{"v": 1	"t": 1580050	"P": 1006.25	"F": 1}
{"v": 1	"t": 1580070	"P": 1003.5	"F": 1}
{"v": 1	"t": 1580091	"P": 1001.0	"F": 1}
{"v": 1	"t": 1580111	"P": 1002.5	"F": 1}
{"v": 1	"t": 1580131	"P": 1006.0	"F": 2}
{"v": 1	"t": 1580152	"P": 1003.0	"F": 1}
{"v": 1	"t": 1580172	"P": 1001.0	"F": 2}
{"v": 1	"t": 1580192	"P": 1003.5	"F": 1}
{"v": 1	"t": 1580213	"P": 1005.5	"F": 1}
{"v": 1	"t": 1580233	"P": 1001.25	"F": 1}
{"v": 1	"t": 1580253	"P": 1001.25	"F": 1}
{"v": 1	"t": 1580274	"P": 1002.25	"F": 1}
{"v": 1	"t": 1580294	"P": 1004.5	"F": 2}
{"v": 1	"t": 1580314	"P": 1002.5	"F": 1}
{"v": 1	"t": 1580334	"P": 1001.25	"F": 1}
{"v": 1	"t": 1580355	"P": 1001.5	"F": 1}
{"v": 1	"t": 1580375	"P": 1007.75	"F": 2}
{"v": 1	"t": 1580395	"P": 1004.5	"F": 1}
{"v": 1	"t": 1580416	"P": 1002.0	"F": 1}
{"v": 1	"t": 1580436	"P": 999.25	"F": 1}
{"v": 1	"t": 1580456	"P": 1004.25	"F": 1}
{"v": 1	"t": 1580476	"P": 1006.0	"F": 2}
{"v": 1	"t": 1580497	"P": 1002.5	"F": 2}
{"v": 1	"t": 1580517	"P": 1001.25	"F": 2}
{"v": 1	"t": 1580537	"P": 1004.25	"F": 2}
{"v": 1	"t": 1580558	"P": 1008.25	"F": 1	"C": 45.26	"D": 3242	"sn": 54091929832280	"file": "/data/device_log/data0000.out"}
{"v": 1	"t": 1580578	"P": 1004.0	"F": 1}
{"v": 1	"t": 1580598	"P": 1001.25	"F": 1}
{"v": 1	"t": 1580619	"P": 1001.75	"F": 2}
{"v": 1	"t": 1580639	"P": 1006.0	"F": 1}
{"v": 1	"t": 1580659	"P": 1004.0	"F": 1}
{"v": 1	"t": 1580679	"P": 1002.75	"F": 1}
{"v": 1	"t": 1580700	"P": 1002.5	"F": 1}
{"v": 1	"t": 1580720	"P": 1005.75	"F": 2}
{"v": 1	"t": 1580740	"P": 1004.25	"F": 1}
{"v": 1	"t": 1580761	"P": 1003.0	"F": 1}
{"v": 1	"t": 1580781	"P": 1000.5	"F": 2}
{"v": 1	"t": 1580801	"P": 1005.25	"F": 2}
{"v": 1	"t": 1580822	"P": 1006.5	"F": 1}
{"v": 1	"t": 1580842	"P": 1002.75	"F": 2}
{"v": 1	"t": 1580862	"P": 1000.25	"F": 1}
{"v": 1	"t": 1580882	"P": 1005.75	"F": 2}
{"v": 1	"t": 1580903	"P": 1006.0	"F": 2}
{"v": 1	"t": 1580923	"P": 1002.25	"F": 2}
{"v": 1	"t": 1580943	"P": 1001.5	"F": 2}
{"v": 1	"t": 1580964	"P": 1004.75	"F": 1}
{"v": 1	"t": 1580984	"P": 1006.75	"F": 1}
{"v": 1	"t": 1581004	"P": 1003.75	"F": 1}
{"v": 1	"t": 1581025	"P": 1001.0	"F": 2}
{"v": 1	"t": 1581045	"P": 1003.75	"F": 1}
{"v": 1	"t": 1581065	"P": 1006.25	"F": 1}
{"v": 1	"t": 1581085	"P": 1003.75	"F": 2}
{"v": 1	"t": 1581106	"P": 1002.5	"F": 1}
{"v": 1	"t": 1581126	"P": 1003.25	"F": 2}
{"v": 1	"t": 1581146	"P": 1007.0	"F": 1}
{"v": 1	"t": 1581167	"P": 1005.0	"F": 1}
{"v": 1	"t": 1581187	"P": 1000.25	"F": 1}
{"v": 1	"t": 1581207	"P": 1000.25	"F": 1}
{"v": 1	"t": 1581227	"P": 1007.0	"F": 1}
{"v": 1	"t": 1581248	"P": 1007.0	"F": 2}
{"v": 1	"t": 1581268	"P": 1002.75	"F": 1}
{"v": 1	"t": 1581288	"P": 999.5	"F": 2}
{"v": 1	"t": 1581309	"P": 1006.75	"F": 1}
{"v": 1	"t": 1581329	"P": 1006.25	"F": 1}
{"v": 1	"t": 1581349	"P": 1005.25	"F": 1}
{"v": 1	"t": 1581370	"P": 1001.25	"F": 1}
{"v": 1	"t": 1581390	"P": 1004.0	"F": 1}
{"v": 1	"t": 1581410	"P": 1007.25	"F": 2}
{"v": 1	"t": 1581430	"P": 1003.5	"F": 1}
{"v": 1	"t": 1581451	"P": 1000.25	"F": 1}
{"v": 1	"t": 1581471	"P": 1001.25	"F": 1}
{"v": 1	"t": 1581491	"P": 1007.25	"F": 2}
{"v": 1	"t": 1581512	"P": 1004.0	"F": 1}
{"v": 1	"t": 1581532	"P": 1002.0	"F": 1}
{"v": 1	"t": 1581552	"P": 1002.25	"F": 1}
{"v": 1	"t": 1581573	"P": 1008.0	"F": 2	"C": 45.295	"D": 3242	"sn": 54091929832280	"file": "/data/device_log/data0000.out"}
{"v": 1	"t": 1581593	"P": 1005.0	"F": 2}
{"v": 1	"t": 1581613	"P": 1002.75	"F": 1}
{"v": 1	"t": 1581633	"P": 1001.5	"F": 2}
{"v": 1	"t": 1581654	"P": 1005.75	"F": 2}
{"v": 1	"t": 1581674	"P": 1007.25	"F": 1}
{"v": 1	"t": 1581694	"P": 1002.0	"F": 1}
{"v": 1	"t": 1581715	"P": 1001.5	"F": 1}
{"v": 1	"t": 1581735	"P": 1004.25	"F": 1}
{"v": 1	"t": 1581755	"P": 1008.25	"F": 1}
{"v": 1	"t": 1581775	"P": 1003.25	"F": 2}
{"v": 1	"t": 1581796	"P": 1003.0	"F": 1}
{"v": 1	"t": 1581816	"P": 1002.75	"F": 1}
{"v": 1	"t": 1581836	"P": 1006.75	"F": 1}
{"v": 1	"t": 1581857	"P": 1005.0	"F": 2}
{"v": 1	"t": 1581877	"P": 1001.75	"F": 2}
{"v": 1	"t": 1581897	"P": 1002.25	"F": 2}
{"v": 1	"t": 1581917	"P": 1005.75	"F": 1}
{"v": 1	"t": 1581938	"P": 1005.75	"F": 1}
{"v": 1	"t": 1581958	"P": 1001.25	"F": 2}
{"v": 1	"t": 1581978	"P": 1000.25	"F": 1}
{"v": 1	"t": 1581999	"P": 1004.5	"F": 1}
{"v": 1	"t": 1582019	"P": 1006.75	"F": 1}
{"v": 1	"t": 1582039	"P": 1003.5	"F": 1}
{"v": 1	"t": 1582059	"P": 1000.75	"F": 1}
{"v": 1	"t": 1582080	"P": 1002.0	"F": 1}
{"v": 1	"t": 1582100	"P": 1007.5	"F": 2}
{"v": 1	"t": 1582120	"P": 1004.0	"F": 1}
{"v": 1	"t": 1582141	"P": 1001.5	"F": 1}
{"v": 1	"t": 1582161	"P": 1001.5	"F": 1}
{"v": 1	"t": 1582181	"P": 1005.5	"F": 1}
{"v": 1	"t": 1582202	"P": 1004.5	"F": 1}
{"v": 1	"t": 1582222	"P": 1000.75	"F": 1}
{"v": 1	"t": 1582242	"P": 1000.75	"F": 2}
{"v": 1	"t": 1582263	"P": 1007.0	"F": 1}
{"v": 1	"t": 1582283	"P": 1005.5	"F": 1}
{"v": 1	"t": 1582303	"P": 1002.5	"F": 1}
{"v": 1	"t": 1582323	"P": 1003.75	"F": 1}
{"v": 1	"t": 1582344	"P": 1006.25	"F": 1}
{"v": 1	"t": 1582364	"P": 1005.25	"F": 1}
{"v": 1	"t": 1582384	"P": 1000.75	"F": 1}
{"v": 1	"t": 1582405	"P": 1000.25	"F": 1}
{"v": 1	"t": 1582425	"P": 1002.75	"F": 2}
{"v": 1	"t": 1582445	"P": 1006.0	"F": 1}
{"v": 1	"t": 1582466	"P": 1003.5	"F": 1}
{"v": 1	"t": 1582486	"P": 1000.25	"F": 1}
{"v": 1	"t": 1582506	"P": 1003.75	"F": 1}
{"v": 1	"t": 1582526	"P": 1006.5	"F": 1}
{"v": 1	"t": 1582547	"P": 1003.75	"F": 1}
{"v": 1	"t": 1582567	"P": 1002.25	"F": 1}
{"v": 1	"t": 1582587	"P": 1001.5	"F": 1	"C": 45.29	"D": 3242	"sn": 54091929832280	"file": "/data/device_log/data0000.out"}
{"v": 1	"t": 1582608	"P": 1007.0	"F": 1}
{"v": 1	"t": 1582628	"P": 1003.75	"F": 1}
{"v": 1	"t": 1582648	"P": 1003.0	"F": 1}
{"v": 1	"t": 1582668	"P": 999.5	"F": 1}
{"v": 1	"t": 1582689	"P": 1005.75	"F": 1}
{"v": 1	"t": 1582709	"P": 1007.0	"F": 1}
{"v": 1	"t": 1582729	"P": 1003.5	"F": 1}
{"v": 1	"t": 1582750	"P": 1001.25	"F": 1}
{"v": 1	"t": 1582770	"P": 1001.25	"F": 1}
{"v": 1	"t": 1582790	"P": 1007.25	"F": 1}
{"v": 1	"t": 1582810	"P": 1004.5	"F": 1}
{"v": 1	"t": 1582831	"P": 1003.0	"F": 1}
{"v": 1	"t": 1582851	"P": 1002.5	"F": 1}
{"v": 1	"t": 1582871	"P": 1007.0	"F": 1}
{"v": 1	"t": 1582892	"P": 1004.25	"F": 1}
{"v": 1	"t": 1582912	"P": 1001.0	"F": 1}
{"v": 1	"t": 1582932	"P": 1001.25	"F": 1}
{"v": 1	"t": 1582953	"P": 1008.5	"F": 2}
{"v": 1	"t": 1582973	"P": 1005.5	"F": 1}
{"v": 1	"t": 1582993	"P": 1003.5	"F": 2}
{"v": 1	"t": 1583013	"P": 1001.0	"F": 1}
{"v": 1	"t": 1583034	"P": 1005.75	"F": 1}
{"v": 1	"t": 1583054	"P": 1008.0	"F": 1}
{"v": 1	"t": 1583074	"P": 1002.0	"F": 1}
{"v": 1	"t": 1583095	"P": 1003.25	"F": 1}
{"v": 1	"t": 1583115	"P": 1008.25	"F": 1}
{"v": 1	"t": 1583135	"P": 1002.75	"F": 1}
{"v": 1	"t": 1583156	"P": 1000.5	"F": 1}
{"v": 1	"t": 1583176	"P": 1004.0	"F": 1}
{"v": 1	"t": 1583196	"P": 1008.5	"F": 2}
{"v": 1	"t": 1583217	"P": 1004.25	"F": 1}
{"v": 1	"t": 1583237	"P": 1001.75	"F": 1}
{"v": 1	"t": 1583257	"P": 1004.0	"F": 1}
{"v": 1	"t": 1583278	"P": 1004.75	"F": 1}
{"v": 1	"t": 1583298	"P": 1003.75	"F": 1}
{"v": 1	"t": 1583318	"P": 1001.0	"F": 2}
{"v": 1	"t": 1583339	"P": 1005.0	"F": 1}
{"v": 1	"t": 1583359	"P": 1006.5	"F": 1}
{"v": 1	"t": 1583379	"P": 1004.5	"F": 1}
{"v": 1	"t": 1583399	"P": 1001.25	"F": 1}
{"v": 1	"t": 1583420	"P": 1002.25	"F": 1}
{"v": 1	"t": 1583440	"P": 1007.75	"F": 1}
{"v": 1	"t": 1583460	"P": 1004.0	"F": 1}
{"v": 1	"t": 1583481	"P": 1001.5	"F": 1}
{"v": 1	"t": 1583501	"P": 1002.25	"F": 2}
{"v": 1	"t": 1583521	"P": 1007.0	"F": 1}
{"v": 1	"t": 1583542	"P": 1004.5	"F": 1}
{"v": 1	"t": 1583562	"P": 1000.0	"F": 1}
{"v": 1	"t": 1583582	"P": 1001.0	"F": 1}
{"v": 1	"t": 1583603	"P": 1007.75	"F": 2	"C": 45.295	"D": 3242	"sn": 54091929832280	"file": "/data/device_log/data0000.out"}
{"v": 1	"t": 1583623	"P": 1006.5	"F": 2}
{"v": 1	"t": 1583643	"P": 1000.5	"F": 1}
{"v": 1	"t": 1583663	"P": 1001.5	"F": 1}
{"v": 1	"t": 1583684	"P": 1004.75	"F": 2}
{"v": 1	"t": 1583704	"P": 1005.25	"F": 1}
{"v": 1	"t": 1583724	"P": 1004.25	"F": 1}
{"v": 1	"t": 1583745	"P": 1000.5	"F": 1}
{"v": 1	"t": 1583765	"P": 1005.5	"F": 2}
{"v": 1	"t": 1583785	"P": 1006.0	"F": 1}
{"v": 1	"t": 1583805	"P": 1003.25	"F": 1}
{"v": 1	"t": 1583826	"P": 1003.5	"F": 2}
{"v": 1	"t": 1583846	"P": 1003.5	"F": 1}
{"v": 1	"t": 1583866	"P": 1006.75	"F": 1}
{"v": 1	"t": 1583887	"P": 1004.75	"F": 1}
{"v": 1	"t": 1583907	"P": 1001.5	"F": 1}
{"v": 1	"t": 1583927	"P": 1001.75	"F": 1}
{"v": 1	"t": 1583947	"P": 1006.5	"F": 1}
{"v": 1	"t": 1583968	"P": 1006.75	"F": 1}
{"v": 1	"t": 1583988	"P": 1002.25	"F": 1}
{"v": 1	"t": 1584008	"P": 999.25	"F": 2}
{"v": 1	"t": 1584029	"P": 1004.0	"F": 1}
{"v": 1	"t": 1584049	"P": 1007.5	"F": 1}
{"v": 1	"t": 1584069	"P": 1004.5	"F": 1}
{"v": 1	"t": 1584090	"P": 1001.0	"F": 1}
{"v": 1	"t": 1584110	"P": 1003.5	"F": 1}
{"v": 1	"t": 1584130	"P": 1006.5	"F": 1}
{"v": 1	"t": 1584150	"P": 1004.75	"F": 2}
{"v": 1	"t": 1584171	"P": 1001.5	"F": 2}
{"v": 1	"t": 1584191	"P": 1002.5	"F": 1}
{"v": 1	"t": 1584211	"P": 1007.75	"F": 2}
{"v": 1	"t": 1584232	"P": 1004.75	"F": 1}
{"v": 1	"t": 1584252	"P": 1000.0	"F": 1}
{"v": 1	"t": 1584272	"P": 1000.75	"F": 1}
{"v": 1	"t": 1584293	"P": 1007.0	"F": 1}
{"v": 1	"t": 1584313	"P": 1004.5	"F": 1}
{"v": 1	"t": 1584333	"P": 1002.75	"F": 1}
{"v": 1	"t": 1584353	"P": 1000.0	"F": 1}
{"v": 1	"t": 1584374	"P": 1005.0	"F": 2}
{"v": 1	"t": 1584394	"P": 1005.5	"F": 1}
{"v": 1	"t": 1584414	"P": 1003.0	"F": 1}
{"v": 1	"t": 1584435	"P": 999.25	"F": 1}
{"v": 1	"t": 1584455	"P": 1005.0	"F": 1}
{"v": 1	"t": 1584475	"P": 1007.25	"F": 1}
{"v": 1	"t": 1584495	"P": 1003.75	"F": 1}
{"v": 1	"t": 1584516	"P": 1000.25	"F": 1}
{"v": 1	"t": 1584536	"P": 1002.5	"F": 1}
{"v": 1	"t": 1584556	"P": 1005.75	"F": 1}
{"v": 1	"t": 1584577	"P": 1005.75	"F": 1}
{"v": 1	"t": 1584597	"P": 1001.25	"F": 1}
{"v": 1	"t": 1584617	"P": 1002.0	"F": 1	"C": 45.275	"D": 3242	"sn": 54091929832280	"file": "/data/device_log/data0000.out"}
{"v": 1	"t": 1584638	"P": 1006.75	"F": 1}
{"v": 1	"t": 1584658	"P": 1005.25	"F": 1}
{"v": 1	"t": 1584678	"P": 1001.25	"F": 1}
{"v": 1	"t": 1584698	"P": 1000.0	"F": 1}
{"v": 1	"t": 1584719	"P": 1003.5	"F": 1}
{"v": 1	"t": 1584739	"P": 1007.25	"F": 1}
{"v": 1	"t": 1584759	"P": 1003.75	"F": 2}
{"v": 1	"t": 1584780	"P": 1000.75	"F": 1}
{"v": 1	"t": 1584800	"P": 1004.0	"F": 2}
{"v": 1	"t": 1584820	"P": 1005.5	"F": 1}
{"v": 1	"t": 1584840	"P": 1005.25	"F": 2}
{"v": 1	"t": 1584861	"P": 1001.25	"F": 1}
{"v": 1	"t": 1584881	"P": 1003.75	"F": 1}
{"v": 1	"t": 1584901	"P": 1006.75	"F": 1}
{"v": 1	"t": 1584922	"P": 1004.75	"F": 1}
{"v": 1	"t": 1584942	"P": 1001.75	"F": 1}
{"v": 1	"t": 1584962	"P": 1002.25	"F": 1}
{"v": 1	"t": 1584983	"P": 1008.25	"F": 2}
{"v": 1	"t": 1585003	"P": 1006.0	"F": 2}
{"v": 1	"t": 1585023	"P": 1002.5	"F": 1}
{"v": 1	"t": 1585043	"P": 1000.0	"F": 1}
{"v": 1	"t": 1585064	"P": 1006.75	"F": 2}
{"v": 1	"t": 1585084	"P": 1004.75	"F": 1}
{"v": 1	"t": 1585104	"P": 1002.75	"F": 2}
{"v": 1	"t": 1585125	"P": 1000.0	"F": 2}
{"v": 1	"t": 1585145	"P": 1005.0	"F": 1}
{"v": 1	"t": 1585165	"P": 1006.0	"F": 1}
{"v": 1	"t": 1585185	"P": 1005.25	"F": 1}
{"v": 1	"t": 1585206	"P": 1000.75	"F": 1}
{"v": 1	"t": 1585226	"P": 1001.75	"F": 1}
{"v": 1	"t": 1585246	"P": 1008.0	"F": 1}
{"v": 1	"t": 1585267	"P": 1004.5	"F": 1}
{"v": 1	"t": 1585287	"P": 1001.75	"F": 1}
{"v": 1	"t": 1585307	"P": 1001.0	"F": 1}
{"v": 1	"t": 1585327	"P": 1005.25	"F": 2}
{"v": 1	"t": 1585348	"P": 1005.25	"F": 1}
{"v": 1	"t": 1585368	"P": 1003.0	"F": 1}
{"v": 1	"t": 1585388	"P": 1000.0	"F": 2}
{"v": 1	"t": 1585409	"P": 1004.0	"F": 1}
{"v": 1	"t": 1585429	"P": 1007.25	"F": 1}
{"v": 1	"t": 1585449	"P": 1003.5	"F": 1}
{"v": 1	"t": 1585470	"P": 999.75	"F": 1}
{"v": 1	"t": 1585490	"P": 1004.0	"F": 2}
{"v": 1	"t": 1585510	"P": 1005.75	"F": 2}
{"v": 1	"t": 1585530	"P": 1005.0	"F": 1}
{"v": 1	"t": 1585551	"P": 1002.25	"F": 2}
{"v": 1	"t": 1585571	"P": 1003.0	"F": 1}
{"v": 1	"t": 1585591	"P": 1008.0	"F": 2}
{"v": 1	"t": 1585612	"P": 1003.25	"F": 1}
{"v": 1	"t": 1585632	"P": 1000.25	"F": 1	"C": 45.295	"D": 3242	"sn": 54091929832280	"file": "/data/device_log/data0000.out"}
{"v": 1	"t": 1585652	"P": 1004.5	"F": 1}
{"v": 1	"t": 1585673	"P": 1006.75	"F": 2}
{"v": 1	"t": 1585693	"P": 1003.0	"F": 1}
{"v": 1	"t": 1585713	"P": 1001.5	"F": 2}
{"v": 1	"t": 1585733	"P": 1002.0	"F": 1}
{"v": 1	"t": 1585754	"P": 1008.75	"F": 2}
{"v": 1	"t": 1585774	"P": 1005.75	"F": 2}
{"v": 1	"t": 1585794	"P": 1002.75	"F": 1}
{"v": 1	"t": 1585815	"P": 1000.25	"F": 2}
{"v": 1	"t": 1585835	"P": 1005.25	"F": 1}
{"v": 1	"t": 1585855	"P": 1006.75	"F": 1}
{"v": 1	"t": 1585875	"P": 1003.75	"F": 1}
{"v": 1	"t": 1585896	"P": 1001.0	"F": 2}
{"v": 1	"t": 1585916	"P": 1002.25	"F": 2}
{"v": 1	"t": 1585936	"P": 1005.75	"F": 2}
{"v": 1	"t": 1585957	"P": 1004.5	"F": 2}
{"v": 1	"t": 1585977	"P": 1001.0	"F": 2}
{"v": 1	"t": 1585997	"P": 1002.0	"F": 2}
{"v": 1	"t": 1586017	"P": 1006.0	"F": 2}
{"v": 1	"t": 1586038	"P": 1006.25	"F": 1}
{"v": 1	"t": 1586058	"P": 1003.75	"F": 1}
{"v": 1	"t": 1586078	"P": 1000.5	"F": 2}
{"v": 1	"t": 1586099	"P": 1004.5	"F": 2}
{"v": 1	"t": 1586119	"P": 1006.5	"F": 2}
{"v": 1	"t": 1586139	"P": 1002.75	"F": 2}
{"v": 1	"t": 1586160	"P": 1001.0	"F": 2}
{"v": 1	"t": 1586180	"P": 1006.75	"F": 1}
{"v": 1	"t": 1586200	"P": 1007.5	"F": 2}
{"v": 1	"t": 1586221	"P": 1002.5	"F": 2}
{"v": 1	"t": 1586241	"P": 1002.0	"F": 1}
{"v": 1	"t": 1586261	"P": 1004.75	"F": 1}
{"v": 1	"t": 1586281	"P": 1006.5	"F": 2}
{"v": 1	"t": 1586302	"P": 1003.5	"F": 1}
{"v": 1	"t": 1586322	"P": 1000.75	"F": 1}
{"v": 1	"t": 1586342	"P": 1005.25	"F": 1}
{"v": 1	"t": 1586363	"P": 1006.0	"F": 2}
{"v": 1	"t": 1586383	"P": 1003.75	"F": 2}
{"v": 1	"t": 1586403	"P": 1001.25	"F": 1}
{"v": 1	"t": 1586424	"P": 1003.0	"F": 2}
{"v": 1	"t": 1586444	"P": 1008.25	"F": 2}
{"v": 1	"t": 1586464	"P": 1005.0	"F": 1}
{"v": 1	"t": 1586484	"P": 1001.5	"F": 1}
{"v": 1	"t": 1586505	"P": 1000.5	"F": 2}
{"v": 1	"t": 1586525	"P": 1007.75	"F": 2}
{"v": 1	"t": 1586545	"P": 1004.25	"F": 2}
{"v": 1	"t": 1586566	"P": 1003.25	"F": 2}
{"v": 1	"t": 1586586	"P": 999.0	"F": 2}
{"v": 1	"t": 1586606	"P": 1002.0	"F": 2}
{"v": 1	"t": 1586626	"P": 1005.25	"F": 2}
{"v": 1	"t": 1586647	"P": 1004.0	"F": 2	"C": 45.305	"D": 3242	"sn": 54091929832280	"file": "/data/device_log/data0000.out"}
{"v": 1	"t": 1586667	"P": 1000.0	"F": 2}
{"v": 1	"t": 1586687	"P": 1004.25	"F": 2}
{"v": 1	"t": 1586708	"P": 1007.5	"F": 2}
{"v": 1	"t": 1586728	"P": 1003.5	"F": 2}
{"v": 1	"t": 1586748	"P": 1000.75	"F": 2}
{"v": 1	"t": 1586769	"P": 1002.0	"F": 2}
{"v": 1	"t": 1586789	"P": 1006.25	"F": 2}
{"v": 1	"t": 1586809	"P": 1005.25	"F": 2}
{"v": 1	"t": 1586829	"P": 1001.5	"F": 2}
{"v": 1	"t": 1586850	"P": 1001.0	"F": 2}
{"v": 1	"t": 1586870	"P": 1006.25	"F": 2}
{"v": 1	"t": 1586890	"P": 1005.5	"F": 2}
{"v": 1	"t": 1586911	"P": 1001.75	"F": 2}
{"v": 1	"t": 1586931	"P": 1000.0	"F": 2}
{"v": 1	"t": 1586951	"P": 1007.25	"F": 2}
{"v": 1	"t": 1586972	"P": 1006.0	"F": 2}
{"v": 1	"t": 1586992	"P": 1001.75	"F": 2}
{"v": 1	"t": 1587012	"P": 1001.5	"F": 1}
{"v": 1	"t": 1587032	"P": 1006.0	"F": 2}
{"v": 1	"t": 1587053	"P": 1005.5	"F": 2}
{"v": 1	"t": 1587073	"P": 1002.5	"F": 2}
{"v": 1	"t": 1587093	"P": 1002.0	"F": 2}
{"v": 1	"t": 1587114	"P": 1008.25	"F": 2}
{"v": 1	"t": 1587134	"P": 1004.25	"F": 2}
{"v": 1	"t": 1587154	"P": 1000.5	"F": 2}
{"v": 1	"t": 1587175	"P": 1003.0	"F": 2}
{"v": 1	"t": 1587195	"P": 1006.75	"F": 1}
{"v": 1	"t": 1587215	"P": 1004.75	"F": 2}
{"v": 1	"t": 1587236	"P": 1002.0	"F": 1}
{"v": 1	"t": 1587256	"P": 1002.5	"F": 2}
{"v": 1	"t": 1587276	"P": 1005.5	"F": 2}
{"v": 1	"t": 1587297	"P": 1005.75	"F": 1}
{"v": 1	"t": 1587317	"P": 1001.75	"F": 2}
{"v": 1	"t": 1587337	"P": 1001.5	"F": 2}
{"v": 1	"t": 1587358	"P": 1006.75	"F": 2}
{"v": 1	"t": 1587378	"P": 1002.75	"F": 2}
{"v": 1	"t": 1587399	"P": 1004.0	"F": 1}
{"v": 1	"t": 1587419	"P": 1006.75	"F": 1}
{"v": 1	"t": 1587439	"P": 1004.5	"F": 2}
{"v": 1	"t": 1587460	"P": 1001.5	"F": 2}
{"v": 1	"t": 1587480	"P": 1005.75	"F": 2}
{"v": 1	"t": 1587500	"P": 1003.75	"F": 2}
{"v": 1	"t": 1587521	"P": 1001.5	"F": 2}
{"v": 1	"t": 1587541	"P": 1001.5	"F": 2}
{"v": 1	"t": 1587561	"P": 1005.75	"F": 2}
{"v": 1	"t": 1587582	"P": 1003.75	"F": 2}
{"v": 1	"t": 1587602	"P": 1001.5	"F": 2}
{"v": 1	"t": 1587623	"P": 1006.5	"F": 2}
{"v": 1	"t": 1587643	"P": 1005.75	"F": 2}
{"v": 1	"t": 1587663	"P": 1001.25	"F": 2	"C": 45.26	"D": 3242	"sn": 54091929832280	"file": "/data/device_log/data0000.out"}
{"v": 1	"t": 1587684	"P": 1002.75	"F": 1}
{"v": 1	"t": 1587704	"P": 1007.0	"F": 2}
{"v": 1	"t": 1587724	"P": 1003.0	"F": 1}
{"v": 1	"t": 1587745	"P": 1003.25	"F": 1}
{"v": 1	"t": 1587765	"P": 1007.25	"F": 1}
{"v": 1	"t": 1587785	"P": 1005.0	"F": 1}
{"v": 1	"t": 1587806	"P": 1001.5	"F": 1}
{"v": 1	"t": 1587826	"P": 1004.25	"F": 1}
{"v": 1	"t": 1587847	"P": 1005.5	"F": 1}
{"v": 1	"t": 1587867	"P": 1003.25	"F": 1}
{"v": 1	"t": 1587887	"P": 1003.75	"F": 1}
{"v": 1	"t": 1587908	"P": 1005.5	"F": 1}
{"v": 1	"t": 1587928	"P": 1004.25	"F": 1}
{"v": 1	"t": 1587948	"P": 1001.75	"F": 1}
{"v": 1	"t": 1587969	"P": 1007.5	"F": 1}
{"v": 1	"t": 1587989	"P": 1002.75	"F": 1}
{"v": 1	"t": 1588010	"P": 999.5	"F": 1}
{"v": 1	"t": 1588030	"P": 1005.0	"F": 1}
{"v": 1	"t": 1588050	"P": 1005.5	"F": 1}
{"v": 1	"t": 1588071	"P": 1001.75	"F": 1}
{"v": 1	"t": 1588091	"P": 1001.75	"F": 1}
{"v": 1	"t": 1588111	"P": 1007.25	"F": 1}
{"v": 1	"t": 1588132	"P": 1004.0	"F": 1}
{"v": 1	"t": 1588152	"P": 1001.0	"F": 1}
{"v": 1	"t": 1588172	"P": 1007.0	"F": 1}
{"v": 1	"t": 1588193	"P": 1005.25	"F": 1}
{"v": 1	"t": 1588213	"P": 1002.5	"F": 1}
{"v": 1	"t": 1588234	"P": 1001.75	"F": 1}
{"v": 1	"t": 1588254	"P": 1007.75	"F": 1}
{"v": 1	"t": 1588274	"P": 1003.5	"F": 1}
{"v": 1	"t": 1588295	"P": 1001.75	"F": 1}
{"v": 1	"t": 1588315	"P": 1004.75	"F": 1}
{"v": 1	"t": 1588335	"P": 1007.0	"F": 1}
{"v": 1	"t": 1588356	"P": 1002.25	"F": 1}
{"v": 1	"t": 1588376	"P": 1002.25	"F": 1}
{"v": 1	"t": 1588396	"P": 1005.25	"F": 1}
{"v": 1	"t": 1588417	"P": 1002.75	"F": 1}
{"v": 1	"t": 1588437	"P": 998.75	"F": 1}
{"v": 1	"t": 1588458	"P": 1006.75	"F": 1}
{"v": 1	"t": 1588478	"P": 1005.75	"F": 1}
{"v": 1	"t": 1588498	"P": 1002.0	"F": 1}
{"v": 1	"t": 1588519	"P": 1005.75	"F": 1}
{"v": 1	"t": 1588539	"P": 1005.25	"F": 1}
{"v": 1	"t": 1588559	"P": 1000.5	"F": 1}
{"v": 1	"t": 1588580	"P": 1001.5	"F": 1}
{"v": 1	"t": 1588600	"P": 1007.0	"F": 2}
{"v": 1	"t": 1588621	"P": 1003.0	"F": 2}
{"v": 1	"t": 1588641	"P": 1001.5	"F": 1}
{"v": 1	"t": 1588661	"P": 1006.5	"F": 2}
{"v": 1	"t": 1588682	"P": 1004.5	"F": 2	"C": 45.32	"D": 3241	"sn": 54091929832280	"file": "/data/device_log/data0000.out"}
{"v": 1	"t": 1588702	"P": 1001.25	"F": 2}
{"v": 1	"t": 1588722	"P": 1003.25	"F": 2}
{"v": 1	"t": 1588743	"P": 1006.75	"F": 2}
{"v": 1	"t": 1588763	"P": 1002.5	"F": 2}
{"v": 1	"t": 1588783	"P": 1001.75	"F": 2}
{"v": 1	"t": 1588804	"P": 1006.0	"F": 2}
{"v": 1	"t": 1588824	"P": 1005.25	"F": 1}
{"v": 1	"t": 1588845	"P": 1002.25	"F": 2}
{"v": 1	"t": 1588865	"P": 1003.25	"F": 2}
{"v": 1	"t": 1588885	"P": 1005.0	"F": 2}
{"v": 1	"t": 1588906	"P": 1002.75	"F": 2}
{"v": 1	"t": 1588926	"P": 1001.25	"F": 2}
{"v": 1	"t": 1588946	"P": 1006.5	"F": 2}
{"v": 1	"t": 1588967	"P": 1003.5	"F": 2}
{"v": 1	"t": 1588987	"P": 1000.25	"F": 2}
{"v": 1	"t": 1589007	"P": 1004.0	"F": 2}
{"v": 1	"t": 1589028	"P": 1006.0	"F": 1}
{"v": 1	"t": 1589048	"P": 1002.0	"F": 2}
{"v": 1	"t": 1589069	"P": 1004.5	"F": 2}
{"v": 1	"t": 1589089	"P": 1007.0	"F": 2}
{"v": 1	"t": 1589109	"P": 1002.75	"F": 2}
{"v": 1	"t": 1589130	"P": 1000.75	"F": 2}
{"v": 1	"t": 1589150	"P": 1005.75	"F": 1}
{"v": 1	"t": 1589170	"P": 1004.0	"F": 2}
{"v": 1	"t": 1589191	"P": 1000.25	"F": 2}
{"v": 1	"t": 1589211	"P": 1003.25	"F": 2}
{"v": 1	"t": 1589231	"P": 1007.0	"F": 2}
{"v": 1	"t": 1589252	"P": 1003.75	"F": 2}
{"v": 1	"t": 1589272	"P": 1002.5	"F": 2}
{"v": 1	"t": 1589293	"P": 1006.25	"F": 1}
{"v": 1	"t": 1589313	"P": 1003.75	"F": 1}
{"v": 1	"t": 1589333	"P": 1001.25	"F": 1}
{"v": 1	"t": 1589354	"P": 1003.5	"F": 1}
{"v": 1	"t": 1589374	"P": 1005.0	"F": 1}
{"v": 1	"t": 1589394	"P": 1003.5	"F": 1}
{"v": 1	"t": 1589415	"P": 999.75	"F": 1}
{"v": 1	"t": 1589435	"P": 1006.75	"F": 1}
{"v": 1	"t": 1589455	"P": 1002.5	"F": 1}
{"v": 1	"t": 1589476	"P": 1001.5	"F": 1}
{"v": 1	"t": 1589496	"P": 1005.0	"F": 1}
{"v": 1	"t": 1589517	"P": 1005.25	"F": 1}
{"v": 1	"t": 1589537	"P": 1001.75	"F": 1}
{"v": 1	"t": 1589557	"P": 1001.75	"F": 1}
{"v": 1	"t": 1589578	"P": 1005.5	"F": 1}
{"v": 1	"t": 1589598	"P": 1005.0	"F": 1}
{"v": 1	"t": 1589618	"P": 1001.0	"F": 1}
{"v": 1	"t": 1589639	"P": 1005.25	"F": 1}
{"v": 1	"t": 1589659	"P": 1003.5	"F": 1}
{"v": 1	"t": 1589680	"P": 1000.25	"F": 1}
{"v": 1	"t": 1589700	"P": 1006.25	"F": 1	"C": 45.285	"D": 3241	"sn": 54091929832280	"file": "/data/device_log/data0000.out"}
{"v": 1	"t": 1589720	"P": 1006.25	"F": 1}
{"v": 1	"t": 1589741	"P": 1000.5	"F": 1}
{"v": 1	"t": 1589761	"P": 1002.75	"F": 1}
{"v": 1	"t": 1589782	"P": 1007.0	"F": 1}
{"v": 1	"t": 1589802	"P": 1001.5	"F": 1}
{"v": 1	"t": 1589822	"P": 1000.75	"F": 1}
{"v": 1	"t": 1589843	"P": 1004.75	"F": 1}
{"v": 1	"t": 1589863	"P": 1003.5	"F": 1}
{"v": 1	"t": 1589883	"P": 999.25	"F": 1}
{"v": 1	"t": 1589904	"P": 1006.5	"F": 1}
{"v": 1	"t": 1589924	"P": 1005.75	"F": 1}
{"v": 1	"t": 1589944	"P": 1000.75	"F": 1}
{"v": 1	"t": 1589965	"P": 1001.75	"F": 1}
{"v": 1	"t": 1589985	"P": 1007.75	"F": 1}
{"v": 1	"t": 1590006	"P": 1004.5	"F": 1}
{"v": 1	"t": 1590026	"P": 1000.75	"F": 1}
{"v": 1	"t": 1590046	"P": 1005.25	"F": 1}
{"v": 1	"t": 1590067	"P": 1004.25	"F": 1}
{"v": 1	"t": 1590087	"P": 1002.25	"F": 1}
{"v": 1	"t": 1590107	"P": 1002.0	"F": 1}
{"v": 1	"t": 1590128	"P": 1007.0	"F": 1}
{"v": 1	"t": 1590148	"P": 1005.0	"F": 1}
{"v": 1	"t": 1590168	"P": 1001.5	"F": 2}
{"v": 1	"t": 1590189	"P": 1007.5	"F": 1}
{"v": 1	"t": 1590209	"P": 1004.0	"F": 1}
{"v": 1	"t": 1590230	"P": 1001.25	"F": 2}
{"v": 1	"t": 1590250	"P": 1005.0	"F": 2}
{"v": 1	"t": 1590270	"P": 1004.75	"F": 2}
{"v": 1	"t": 1590291	"P": 1000.25	"F": 2}
{"v": 1	"t": 1590311	"P": 1002.0	"F": 1}
{"v": 1	"t": 1590332	"P": 1005.5	"F": 1}
{"v": 1	"t": 1590352	"P": 1001.0	"F": 2}
{"v": 1	"t": 1590372	"P": 1001.5	"F": 2}
{"v": 1	"t": 1590393	"P": 1005.75	"F": 2}
{"v": 1	"t": 1590413	"P": 1003.25	"F": 1}
{"v": 1	"t": 1590433	"P": 1000.5	"F": 2}
{"v": 1	"t": 1590454	"P": 1006.75	"F": 2}
{"v": 1	"t": 1590474	"P": 1004.25	"F": 2}
{"v": 1	"t": 1590494	"P": 1001.75	"F": 2}
{"v": 1	"t": 1590515	"P": 1002.0	"F": 1}
{"v": 1	"t": 1590535	"P": 1007.75	"F": 1}
{"v": 1	"t": 1590556	"P": 1001.25	"F": 2}
{"v": 1	"t": 1590576	"P": 1000.25	"F": 2}
{"v": 1	"t": 1590596	"P": 1005.75	"F": 1}
{"v": 1	"t": 1590617	"P": 1004.0	"F": 1}
{"v": 1	"t": 1590637	"P": 999.75	"F": 2}
{"v": 1	"t": 1590657	"P": 1003.75	"F": 1}
{"v": 1	"t": 1590678	"P": 1005.25	"F": 1}
{"v": 1	"t": 1590698	"P": 1002.75	"F": 1}
{"v": 1	"t": 1590719	"P": 1000.5	"F": 2	"C": 45.31	"D": 3241	"sn": 54091929832280	"file": "/data/device_log/data0000.out"}
{"v": 1	"t": 1590739	"P": 1006.75	"F": 2}
{"v": 1	"t": 1590759	"P": 1005.0	"F": 1}
{"v": 1	"t": 1590780	"P": 1002.25	"F": 2}
{"v": 1	"t": 1590800	"P": 1006.25	"F": 2}
{"v": 1	"t": 1590820	"P": 1005.5	"F": 2}
{"v": 1	"t": 1590841	"P": 1002.25	"F": 1}
{"v": 1	"t": 1590861	"P": 1002.0	"F": 1}
{"v": 1	"t": 1590881	"P": 1005.25	"F": 2}
{"v": 1	"t": 1590902	"P": 1003.5	"F": 1}
{"v": 1	"t": 1590922	"P": 1000.0	"F": 2}
{"v": 1	"t": 1590943	"P": 1007.0	"F": 2}
{"v": 1	"t": 1590963	"P": 1003.0	"F": 1}
{"v": 1	"t": 1590983	"P": 1000.75	"F": 2}
{"v": 1	"t": 1591004	"P": 1006.75	"F": 2}
{"v": 1	"t": 1591024	"P": 1004.75	"F": 2}
{"v": 1	"t": 1591045	"P": 1002.25	"F": 2}
{"v": 1	"t": 1591065	"P": 1006.25	"F": 2}
{"v": 1	"t": 1591086	"P": 1002.25	"F": 2}
{"v": 1	"t": 1591106	"P": 1002.75	"F": 2}
{"v": 1	"t": 1591126	"P": 1007.25	"F": 2}
{"v": 1	"t": 1591147	"P": 1004.5	"F": 2}
{"v": 1	"t": 1591167	"P": 999.5	"F": 2}
{"v": 1	"t": 1591188	"P": 1006.5	"F": 2}
{"v": 1	"t": 1591208	"P": 1003.75	"F": 2}
{"v": 1	"t": 1591228	"P": 1001.75	"F": 1}
{"v": 1	"t": 1591249	"P": 1003.25	"F": 2}
{"v": 1	"t": 1591269	"P": 1007.0	"F": 2}
{"v": 1	"t": 1591289	"P": 1003.0	"F": 1}
{"v": 1	"t": 1591310	"P": 1001.5	"F": 2}
{"v": 1	"t": 1591330	"P": 1006.5	"F": 1}
{"v": 1	"t": 1591350	"P": 1004.75	"F": 2}
{"v": 1	"t": 1591371	"P": 1000.0	"F": 2}
{"v": 1	"t": 1591391	"P": 1004.25	"F": 2}
{"v": 1	"t": 1591412	"P": 1004.75	"F": 2}
{"v": 1	"t": 1591432	"P": 1000.75	"F": 1}
{"v": 1	"t": 1591452	"P": 1002.25	"F": 1}
{"v": 1	"t": 1591473	"P": 1005.5	"F": 2}
{"v": 1	"t": 1591493	"P": 1003.0	"F": 2}
{"v": 1	"t": 1591513	"P": 1000.75	"F": 1}
{"v": 1	"t": 1591534	"P": 1005.5	"F": 2}
{"v": 1	"t": 1591554	"P": 1005.5	"F": 2}
{"v": 1	"t": 1591575	"P": 1003.0	"F": 2}
{"v": 1	"t": 1591595	"P": 1001.75	"F": 2}
{"v": 1	"t": 1591615	"P": 1006.25	"F": 2}
{"v": 1	"t": 1591636	"P": 1002.25	"F": 1}
{"v": 1	"t": 1591656	"P": 1001.75	"F": 2}
{"v": 1	"t": 1591676	"P": 1006.0	"F": 1}
{"v": 1	"t": 1591697	"P": 1004.75	"F": 2}
{"v": 1	"t": 1591717	"P": 1002.0	"F": 2}
{"v": 1	"t": 1591738	"P": 1005.5	"F": 1	"C": 45.295	"D": 3241	"sn": 54091929832280	"file": "/data/device_log/data0000.out"}
{"v": 1	"t": 1591758	"P": 1005.0	"F": 1}
{"v": 1	"t": 1591778	"P": 1001.0	"F": 1}
{"v": 1	"t": 1591799	"P": 1002.5	"F": 1}
{"v": 1	"t": 1591819	"P": 1007.5	"F": 2}
{"v": 1	"t": 1591839	"P": 1002.0	"F": 2}
{"v": 1	"t": 1591860	"P": 1001.5	"F": 1}
{"v": 1	"t": 1591880	"P": 1005.5	"F": 2}
{"v": 1	"t": 1591900	"P": 1005.0	"F": 1}
{"v": 1	"t": 1591921	"P": 1001.5	"F": 1}
{"v": 1	"t": 1591941	"P": 1003.0	"F": 2}
{"v": 1	"t": 1591962	"P": 1006.5	"F": 2}
{"v": 1	"t": 1591982	"P": 1002.75	"F": 2}
{"v": 1	"t": 1592002	"P": 1001.0	"F": 1}
{"v": 1	"t": 1592023	"P": 1007.75	"F": 1}
{"v": 1	"t": 1592043	"P": 1006.0	"F": 2}
{"v": 1	"t": 1592063	"P": 1000.5	"F": 2}
{"v": 1	"t": 1592084	"P": 1004.0	"F": 1}
{"v": 1	"t": 1592104	"P": 1005.5	"F": 1}
{"v": 1	"t": 1592124	"P": 1002.0	"F": 2}
{"v": 1	"t": 1592145	"P": 1001.75	"F": 1}
{"v": 1	"t": 1592165	"P": 1006.5	"F": 1}
{"v": 1	"t": 1592186	"P": 1005.0	"F": 2}
{"v": 1	"t": 1592206	"P": 1001.0	"F": 2}
{"v": 1	"t": 1592226	"P": 1004.5	"F": 1}
{"v": 1	"t": 1592247	"P": 1005.75	"F": 2}
{"v": 1	"t": 1592267	"P": 1001.25	"F": 1}
{"v": 1	"t": 1592287	"P": 1002.5	"F": 2}
{"v": 1	"t": 1592308	"P": 1006.0	"F": 2}
{"v": 1	"t": 1592328	"P": 1003.5	"F": 1}
{"v": 1	"t": 1592349	"P": 1001.5	"F": 2}
{"v": 1	"t": 1592370	"P": 1007.0	"F": 2}
{"v": 1	"t": 1592389	"P": 1002.75	"F": 2}
{"v": 1	"t": 1592410	"P": 1001.25	"F": 2}
{"v": 1	"t": 1592430	"P": 1003.75	"F": 1}
{"v": 1	"t": 1592450	"P": 1006.25	"F": 1}
{"v": 1	"t": 1592470	"P": 1005.75	"F": 2}
{"v": 1	"t": 1592491	"P": 1001.25	"F": 1}
{"v": 1	"t": 1592511	"P": 1001.0	"F": 1}
{"v": 1	"t": 1592531	"P": 1005.25	"F": 1}
{"v": 1	"t": 1592551	"P": 1004.25	"F": 1}
{"v": 1	"t": 1592572	"P": 1002.75	"F": 1}
{"v": 1	"t": 1592592	"P": 1001.5	"F": 1}
{"v": 1	"t": 1592612	"P": 1004.25	"F": 1}
{"v": 1	"t": 1592633	"P": 1008.25	"F": 2}
{"v": 1	"t": 1592653	"P": 1003.25	"F": 1}
{"v": 1	"t": 1592673	"P": 1001.25	"F": 1}
{"v": 1	"t": 1592693	"P": 999.25	"F": 1}
{"v": 1	"t": 1592714	"P": 1005.5	"F": 2}
{"v": 1	"t": 1592734	"P": 1005.25	"F": 2}
{"v": 1	"t": 1592754	"P": 1002.75	"F": 1	"C": 45.285	"D": 3241	"sn": 54091929832280	"file": "/data/device_log/data0000.out"}
{"v": 1	"t": 1592775	"P": 1000.5	"F": 1}
{"v": 1	"t": 1592795	"P": 1001.75	"F": 1}
{"v": 1	"t": 1592815	"P": 1006.0	"F": 2}
{"v": 1	"t": 1592836	"P": 1003.75	"F": 1}
{"v": 1	"t": 1592856	"P": 1002.5	"F": 1}
{"v": 1	"t": 1592876	"P": 1007.0	"F": 2}
{"v": 1	"t": 1592897	"P": 1004.75	"F": 1}
{"v": 1	"t": 1592917	"P": 1002.75	"F": 1}
{"v": 1	"t": 1592938	"P": 1006.5	"F": 2}
{"v": 1	"t": 1592958	"P": 1004.25	"F": 2}
{"v": 1	"t": 1592978	"P": 1001.25	"F": 1}
{"v": 1	"t": 1592999	"P": 1003.25	"F": 1}
{"v": 1	"t": 1593019	"P": 1007.0	"F": 1}
{"v": 1	"t": 1593039	"P": 1002.25	"F": 1}
{"v": 1	"t": 1593060	"P": 1001.25	"F": 1}
{"v": 1	"t": 1593080	"P": 1006.25	"F": 1}
{"v": 1	"t": 1593100	"P": 1003.25	"F": 1}
{"v": 1	"t": 1593121	"P": 1001.0	"F": 1}
{"v": 1	"t": 1593141	"P": 1006.0	"F": 1}
{"v": 1	"t": 1593162	"P": 1004.25	"F": 1}
{"v": 1	"t": 1593182	"P": 1003.25	"F": 1}
{"v": 1	"t": 1593202	"P": 1002.5	"F": 1}
{"v": 1	"t": 1593223	"P": 1008.25	"F": 1}
{"v": 1	"t": 1593243	"P": 1004.0	"F": 2}
{"v": 1	"t": 1593263	"P": 1001.75	"F": 1}
{"v": 1	"t": 1593284	"P": 1005.0	"F": 1}
{"v": 1	"t": 1593304	"P": 1005.75	"F": 1}
{"v": 1	"t": 1593325	"P": 1000.5	"F": 1}
{"v": 1	"t": 1593345	"P": 1002.75	"F": 1}
{"v": 1	"t": 1593365	"P": 1005.5	"F": 1}
{"v": 1	"t": 1593386	"P": 1002.75	"F": 1}
{"v": 1	"t": 1593406	"P": 1002.75	"F": 1}
{"v": 1	"t": 1593426	"P": 1004.75	"F": 2}
{"v": 1	"t": 1593447	"P": 1003.5	"F": 1}
{"v": 1	"t": 1593467	"P": 1002.0	"F": 1}
{"v": 1	"t": 1593488	"P": 1005.75	"F": 1}
{"v": 1	"t": 1593508	"P": 1004.75	"F": 1}
{"v": 1	"t": 1593528	"P": 1000.0	"F": 1}
{"v": 1	"t": 1593549	"P": 1002.75	"F": 1}
{"v": 1	"t": 1593569	"P": 1005.5	"F": 1}
{"v": 1	"t": 1593589	"P": 1002.0	"F": 2}
{"v": 1	"t": 1593610	"P": 1001.75	"F": 2}
{"v": 1	"t": 1593630	"P": 1005.5	"F": 1}
{"v": 1	"t": 1593650	"P": 1005.25	"F": 1}
{"v": 1	"t": 1593671	"P": 1001.5	"F": 2}
{"v": 1	"t": 1593691	"P": 1002.75	"F": 1}
{"v": 1	"t": 1593712	"P": 1006.25	"F": 2}
{"v": 1	"t": 1593732	"P": 1004.25	"F": 2}
{"v": 1	"t": 1593752	"P": 1003.75	"F": 1}
{"v": 1	"t": 1593773	"P": 1008.25	"F": 1	"C": 45.29	"D": 3241	"sn": 54091929832280	"file": "/data/device_log/data0000.out"}
{"v": 1	"t": 1593793	"P": 1002.5	"F": 1}
{"v": 1	"t": 1593813	"P": 1000.5	"F": 2}
{"v": 1	"t": 1593834	"P": 1005.25	"F": 1}
{"v": 1	"t": 1593854	"P": 1006.25	"F": 1}
{"v": 1	"t": 1593874	"P": 1001.75	"F": 2}
{"v": 1	"t": 1593895	"P": 1000.75	"F": 1}
{"v": 1	"t": 1593915	"P": 1007.5	"F": 1}
{"v": 1	"t": 1593936	"P": 1003.0	"F": 1}
{"v": 1	"t": 1593956	"P": 1001.25	"F": 1}
{"v": 1	"t": 1593976	"P": 1007.0	"F": 1}
{"v": 1	"t": 1593997	"P": 1005.0	"F": 1}
{"v": 1	"t": 1594017	"P": 999.0	"F": 1}
{"v": 1	"t": 1594037	"P": 1002.75	"F": 1}
{"v": 1	"t": 1594058	"P": 1006.25	"F": 2}
{"v": 1	"t": 1594078	"P": 1000.75	"F": 2}
{"v": 1	"t": 1594098	"P": 1000.75	"F": 1}
{"v": 1	"t": 1594119	"P": 1006.5	"F": 1}
{"v": 1	"t": 1594139	"P": 1004.5	"F": 1}
{"v": 1	"t": 1594160	"P": 1000.25	"F": 1}
{"v": 1	"t": 1594180	"P": 1004.0	"F": 2}
{"v": 1	"t": 1594200	"P": 1006.75	"F": 1}
{"v": 1	"t": 1594221	"P": 1003.5	"F": 2}
{"v": 1	"t": 1594241	"P": 1000.0	"F": 1}
{"v": 1	"t": 1594261	"P": 1006.5	"F": 2}
{"v": 1	"t": 1594282	"P": 1004.25	"F": 1}
{"v": 1	"t": 1594302	"P": 1002.0	"F": 1}
{"v": 1	"t": 1594322	"P": 1004.75	"F": 2}
{"v": 1	"t": 1594343	"P": 1003.75	"F": 1}
{"v": 1	"t": 1594363	"P": 1002.75	"F": 2}
{"v": 1	"t": 1594384	"P": 1002.25	"F": 2}
{"v": 1	"t": 1594404	"P": 1007.5	"F": 2}
{"v": 1	"t": 1594424	"P": 1002.5	"F": 1}
{"v": 1	"t": 1594445	"P": 1002.5	"F": 2}
{"v": 1	"t": 1594465	"P": 1006.75	"F": 1}
{"v": 1	"t": 1594485	"P": 1006.75	"F": 2}
{"v": 1	"t": 1594506	"P": 1000.0	"F": 2}
{"v": 1	"t": 1594526	"P": 1003.0	"F": 1}
{"v": 1	"t": 1594547	"P": 1005.5	"F": 2}
{"v": 1	"t": 1594567	"P": 1001.25	"F": 2}
{"v": 1	"t": 1594588	"P": 1004.5	"F": 2}
{"v": 1	"t": 1594608	"P": 1004.25	"F": 2}
{"v": 1	"t": 1594628	"P": 1001.5	"F": 1}
{"v": 1	"t": 1594649	"P": 1005.25	"F": 1}
{"v": 1	"t": 1594669	"P": 1004.5	"F": 1}
{"v": 1	"t": 1594690	"P": 1001.75	"F": 2}
{"v": 1	"t": 1594710	"P": 1002.25	"F": 1}
{"v": 1	"t": 1594730	"P": 1007.0	"F": 1}
{"v": 1	"t": 1594751	"P": 1003.0	"F": 1}
{"v": 1	"t": 1594771	"P": 1002.25	"F": 1}
{"v": 1	"t": 1594791	"P": 1006.25	"F": 1	"C": 45.27	"D": 3241	"sn": 54091929832280	"file": "/data/device_log/data0000.out"}
{"v": 1	"t": 1594812	"P": 1004.0	"F": 1}
{"v": 1	"t": 1594832	"P": 1000.75	"F": 2}
{"v": 1	"t": 1594852	"P": 1004.75	"F": 2}
{"v": 1	"t": 1594873	"P": 1006.5	"F": 1}
{"v": 1	"t": 1594893	"P": 1002.25	"F": 1}
{"v": 1	"t": 1594914	"P": 1001.5	"F": 2}
{"v": 1	"t": 1594934	"P": 1007.5	"F": 2}
{"v": 1	"t": 1594954	"P": 1004.5	"F": 1}
{"v": 1	"t": 1594975	"P": 1001.0	"F": 2}
{"v": 1	"t": 1594995	"P": 1005.25	"F": 1}
{"v": 1	"t": 1595015	"P": 1004.75	"F": 1}
{"v": 1	"t": 1595036	"P": 1002.0	"F": 1}
{"v": 1	"t": 1595056	"P": 1001.75	"F": 1}
{"v": 1	"t": 1595076	"P": 1008.0	"F": 1}
{"v": 1	"t": 1595097	"P": 1004.75	"F": 1}
{"v": 1	"t": 1595117	"P": 1000.5	"F": 1}
{"v": 1	"t": 1595138	"P": 1005.75	"F": 2}
{"v": 1	"t": 1595158	"P": 1004.0	"F": 1}
{"v": 1	"t": 1595178	"P": 1001.5	"F": 1}
{"v": 1	"t": 1595199	"P": 1003.75	"F": 1}
{"v": 1	"t": 1595219	"P": 1005.0	"F": 1}
{"v": 1	"t": 1595239	"P": 1003.0	"F": 1}
{"v": 1	"t": 1595260	"P": 1002.25	"F": 2}
{"v": 1	"t": 1595280	"P": 1008.0	"F": 2}
{"v": 1	"t": 1595300	"P": 1004.5	"F": 2}
{"v": 1	"t": 1595321	"P": 1003.0	"F": 1}
{"v": 1	"t": 1595341	"P": 1005.25	"F": 2}
{"v": 1	"t": 1595362	"P": 1006.0	"F": 2}
{"v": 1	"t": 1595382	"P": 1002.5	"F": 2}
{"v": 1	"t": 1595402	"P": 1002.0	"F": 1}
{"v": 1	"t": 1595423	"P": 1006.5	"F": 2}
{"v": 1	"t": 1595443	"P": 1002.75	"F": 1}
{"v": 1	"t": 1595463	"P": 1000.75	"F": 1}
{"v": 1	"t": 1595484	"P": 1003.75	"F": 2}
{"v": 1	"t": 1595504	"P": 1005.75	"F": 2}
{"v": 1	"t": 1595524	"P": 1001.5	"F": 2}
{"v": 1	"t": 1595545	"P": 1001.75	"F": 2}
{"v": 1	"t": 1595565	"P": 1007.0	"F": 1}
{"v": 1	"t": 1595586	"P": 1001.0	"F": 2}
{"v": 1	"t": 1595606	"P": 1000.0	"F": 1}
{"v": 1	"t": 1595626	"P": 1005.75	"F": 2}
{"v": 1	"t": 1595647	"P": 1005.5	"F": 1}
{"v": 1	"t": 1595667	"P": 1000.75	"F": 2}
{"v": 1	"t": 1595687	"P": 1000.75	"F": 1}
{"v": 1	"t": 1595708	"P": 1006.25	"F": 1}
{"v": 1	"t": 1595728	"P": 1001.75	"F": 1}
{"v": 1	"t": 1595748	"P": 1000.75	"F": 1}
{"v": 1	"t": 1595769	"P": 1006.5	"F": 1}
{"v": 1	"t": 1595789	"P": 1004.75	"F": 1}
{"v": 1	"t": 1595810	"P": 999.5	"F": 1	"C": 45.325	"D": 3240	"sn": 54091929832280	"file": "/data/device_log/data0000.out"}
{"v": 1	"t": 1595830	"P": 1004.0	"F": 2}
{"v": 1	"t": 1595850	"P": 1006.0	"F": 1}
{"v": 1	"t": 1595871	"P": 1002.25	"F": 1}
{"v": 1	"t": 1595891	"P": 1001.25	"F": 2}
{"v": 1	"t": 1595911	"P": 1008.25	"F": 1}
{"v": 1	"t": 1595932	"P": 1003.25	"F": 2}
{"v": 1	"t": 1595952	"P": 1000.25	"F": 1}
{"v": 1	"t": 1595972	"P": 1006.75	"F": 1}
{"v": 1	"t": 1595993	"P": 1007.0	"F": 2}
{"v": 1	"t": 1596013	"P": 1001.5	"F": 2}
{"v": 1	"t": 1596034	"P": 1002.25	"F": 1}
{"v": 1	"t": 1596054	"P": 1005.25	"F": 1}
{"v": 1	"t": 1596074	"P": 1004.25	"F": 1}
{"v": 1	"t": 1596095	"P": 1001.0	"F": 1}
{"v": 1	"t": 1596115	"P": 1005.25	"F": 2}
{"v": 1	"t": 1596135	"P": 1006.0	"F": 1}
{"v": 1	"t": 1596156	"P": 1000.75	"F": 2}
{"v": 1	"t": 1596176	"P": 1003.75	"F": 2}
{"v": 1	"t": 1596197	"P": 1007.0	"F": 1}
{"v": 1	"t": 1596217	"P": 1003.25	"F": 1}
{"v": 1	"t": 1596237	"P": 1003.0	"F": 2}
{"v": 1	"t": 1596258	"P": 1005.5	"F": 2}
{"v": 1	"t": 1596278	"P": 1003.25	"F": 1}
{"v": 1	"t": 1596298	"P": 1001.5	"F": 1}
{"v": 1	"t": 1596319	"P": 1006.0	"F": 1}
{"v": 1	"t": 1596339	"P": 1004.0	"F": 1}
{"v": 1	"t": 1596360	"P": 1001.0	"F": 1}
{"v": 1	"t": 1596380	"P": 1003.5	"F": 2}
{"v": 1	"t": 1596400	"P": 1003.75	"F": 1}
{"v": 1	"t": 1596421	"P": 1001.75	"F": 1}
{"v": 1	"t": 1596441	"P": 1000.5	"F": 2}
{"v": 1	"t": 1596461	"P": 1006.75	"F": 1}
{"v": 1	"t": 1596482	"P": 1003.0	"F": 1}
{"v": 1	"t": 1596502	"P": 1001.0	"F": 2}
{"v": 1	"t": 1596522	"P": 1003.0	"F": 1}
{"v": 1	"t": 1596543	"P": 1006.25	"F": 1}
{"v": 1	"t": 1596563	"P": 1001.5	"F": 2}
{"v": 1	"t": 1596584	"P": 1002.5	"F": 2}
{"v": 1	"t": 1596604	"P": 1006.5	"F": 2}
{"v": 1	"t": 1596624	"P": 1003.25	"F": 1}
{"v": 1	"t": 1596645	"P": 1000.0	"F": 2}
{"v": 1	"t": 1596665	"P": 1007.0	"F": 1}
{"v": 1	"t": 1596685	"P": 1005.75	"F": 2}
{"v": 1	"t": 1596706	"P": 1000.5	"F": 1}
{"v": 1	"t": 1596726	"P": 1003.5	"F": 2}
{"v": 1	"t": 1596746	"P": 1004.0	"F": 1}
{"v": 1	"t": 1596767	"P": 1003.25	"F": 2}
{"v": 1	"t": 1596787	"P": 999.0	"F": 2}
{"v": 1	"t": 1596808	"P": 1007.25	"F": 2}
{"v": 1	"t": 1596828	"P": 1004.5	"F": 2	"C": 45.29	"D": 3240	"sn": 54091929832280	"file": "/data/device_log/data0000.out"}
{"v": 1	"t": 1596848	"P": 1000.75	"F": 2}
{"v": 1	"t": 1596869	"P": 1003.75	"F": 1}
{"v": 1	"t": 1596889	"P": 1002.75	"F": 2}
{"v": 1	"t": 1596910	"P": 1000.5	"F": 1}
{"v": 1	"t": 1596930	"P": 1004.75	"F": 2}
{"v": 1	"t": 1596950	"P": 1003.5	"F": 1}
{"v": 1	"t": 1596971	"P": 1002.25	"F": 2}
{"v": 1	"t": 1596991	"P": 1004.5	"F": 2}
{"v": 1	"t": 1597012	"P": 1005.25	"F": 1}
{"v": 1	"t": 1597032	"P": 1001.75	"F": 2}
{"v": 1	"t": 1597052	"P": 1003.0	"F": 2}
{"v": 1	"t": 1597073	"P": 1006.75	"F": 1}
{"v": 1	"t": 1597093	"P": 1004.0	"F": 2}
{"v": 1	"t": 1597113	"P": 1001.0	"F": 1}
{"v": 1	"t": 1597134	"P": 1005.25	"F": 2}
{"v": 1	"t": 1597154	"P": 1004.25	"F": 2}
{"v": 1	"t": 1597175	"P": 1002.5	"F": 2}
{"v": 1	"t": 1597195	"P": 1002.75	"F": 2}
{"v": 1	"t": 1597215	"P": 1005.75	"F": 2}
{"v": 1	"t": 1597236	"P": 1001.0	"F": 1}
{"v": 1	"t": 1597256	"P": 1001.25	"F": 2}
{"v": 1	"t": 1597276	"P": 1006.0	"F": 2}
{"v": 1	"t": 1597297	"P": 1002.25	"F": 2}
{"v": 1	"t": 1597317	"P": 1000.5	"F": 2}
{"v": 1	"t": 1597337	"P": 1004.25	"F": 1}
{"v": 1	"t": 1597358	"P": 1004.5	"F": 1}
{"v": 1	"t": 1597378	"P": 1001.25	"F": 1}
{"v": 1	"t": 1597399	"P": 1001.0	"F": 2}
{"v": 1	"t": 1597419	"P": 1006.25	"F": 2}
{"v": 1	"t": 1597439	"P": 1003.0	"F": 1}
{"v": 1	"t": 1597460	"P": 1001.25	"F": 1}
{"v": 1	"t": 1597480	"P": 1006.0	"F": 1}
{"v": 1	"t": 1597501	"P": 1004.0	"F": 1}
{"v": 1	"t": 1597521	"P": 998.0	"F": 2}
{"v": 1	"t": 1597541	"P": 1006.25	"F": 1}
{"v": 1	"t": 1597562	"P": 1004.5	"F": 2}
{"v": 1	"t": 1597582	"P": 1001.0	"F": 2}
{"v": 1	"t": 1597602	"P": 1005.0	"F": 1}
{"v": 1	"t": 1597623	"P": 1006.5	"F": 2}
{"v": 1	"t": 1597643	"P": 1002.0	"F": 2}
{"v": 1	"t": 1597664	"P": 1003.25	"F": 1}
{"v": 1	"t": 1597684	"P": 1007.0	"F": 1}
{"v": 1	"t": 1597704	"P": 1002.5	"F": 2}
{"v": 1	"t": 1597725	"P": 1000.75	"F": 1}
{"v": 1	"t": 1597745	"P": 1007.0	"F": 1}
{"v": 1	"t": 1597765	"P": 1004.25	"F": 1}
{"v": 1	"t": 1597786	"P": 1001.5	"F": 2}
{"v": 1	"t": 1597806	"P": 1002.75	"F": 1}
{"v": 1	"t": 1597826	"P": 1007.75	"F": 1}
{"v": 1	"t": 1597847	"P": 1005.0	"F": 1	"C": 45.31	"D": 3240	"sn": 54091929832280	"file": "/data/device_log/data0000.out"}
{"v": 1	"t": 1597867	"P": 998.75	"F": 1}
{"v": 1	"t": 1597888	"P": 1006.25	"F": 1}
{"v": 1	"t": 1597908	"P": 1007.0	"F": 1}
{"v": 1	"t": 1597928	"P": 1001.25	"F": 1}
{"v": 1	"t": 1597949	"P": 1003.75	"F": 1}
{"v": 1	"t": 1597969	"P": 1007.25	"F": 2}
{"v": 1	"t": 1597989	"P": 1001.25	"F": 2}
{"v": 1	"t": 1598010	"P": 1001.0	"F": 2}
{"v": 1	"t": 1598030	"P": 1007.0	"F": 2}
{"v": 1	"t": 1598051	"P": 1003.0	"F": 2}
{"v": 1	"t": 1598071	"P": 1001.0	"F": 1}
{"v": 1	"t": 1598091	"P": 1003.75	"F": 1}
{"v": 1	"t": 1598112	"P": 1003.0	"F": 1}
{"v": 1	"t": 1598132	"P": 1000.5	"F": 2}
{"v": 1	"t": 1598152	"P": 1003.25	"F": 1}
{"v": 1	"t": 1598173	"P": 1007.75	"F": 1}
{"v": 1	"t": 1598193	"P": 1003.75	"F": 1}
{"v": 1	"t": 1598213	"P": 999.0	"F": 1}
{"v": 1	"t": 1598234	"P": 1002.75	"F": 2}
{"v": 1	"t": 1598254	"P": 1005.5	"F": 1}
{"v": 1	"t": 1598274	"P": 1002.5	"F": 1}
{"v": 1	"t": 1598295	"P": 999.5	"F": 2}
{"v": 1	"t": 1598315	"P": 1007.0	"F": 1}
{"v": 1	"t": 1598335	"P": 1004.5	"F": 2}
{"v": 1	"t": 1598356	"P": 1001.5	"F": 2}
{"v": 1	"t": 1598376	"P": 1001.75	"F": 1}
{"v": 1	"t": 1598396	"P": 1007.25	"F": 1}
{"v": 1	"t": 1598417	"P": 1003.25	"F": 1}
{"v": 1	"t": 1598437	"P": 1001.25	"F": 2}
{"v": 1	"t": 1598457	"P": 1002.5	"F": 2}
{"v": 1	"t": 1598478	"P": 1007.0	"F": 1}
{"v": 1	"t": 1598498	"P": 1004.5	"F": 2}
{"v": 1	"t": 1598518	"P": 1001.0	"F": 1}
{"v": 1	"t": 1598539	"P": 1003.0	"F": 2}
{"v": 1	"t": 1598559	"P": 1006.5	"F": 1}
{"v": 1	"t": 1598579	"P": 1001.5	"F": 1}
{"v": 1	"t": 1598600	"P": 1000.0	"F": 1}
{"v": 1	"t": 1598620	"P": 1005.25	"F": 1}
{"v": 1	"t": 1598640	"P": 1002.75	"F": 1}
{"v": 1	"t": 1598661	"P": 1001.25	"F": 1}
{"v": 1	"t": 1598681	"P": 1002.25	"F": 1}
{"v": 1	"t": 1598701	"P": 1007.0	"F": 1}
{"v": 1	"t": 1598722	"P": 1004.25	"F": 1}
{"v": 1	"t": 1598742	"P": 1000.75	"F": 2}
{"v": 1	"t": 1598762	"P": 1001.25	"F": 2}
{"v": 1	"t": 1598782	"P": 1004.75	"F": 1}
{"v": 1	"t": 1598803	"P": 1005.25	"F": 1}
{"v": 1	"t": 1598823	"P": 1003.75	"F": 2}
{"v": 1	"t": 1598843	"P": 1000.25	"F": 2}
{"v": 1	"t": 1598864	"P": 1004.5	"F": 1	"C": 45.335	"D": 3240	"sn": 54091929832280	"file": "/data/device_log/data0000.out"}
{"v": 1	"t": 1598884	"P": 1006.5	"F": 2}
{"v": 1	"t": 1598904	"P": 1005.25	"F": 2}
{"v": 1	"t": 1598924	"P": 999.5	"F": 1}
{"v": 1	"t": 1598945	"P": 1002.5	"F": 2}
{"v": 1	"t": 1598965	"P": 1007.0	"F": 2}
{"v": 1	"t": 1598985	"P": 1005.25	"F": 1}
{"v": 1	"t": 1599006	"P": 1001.5	"F": 1}
{"v": 1	"t": 1599026	"P": 1001.5	"F": 2}
{"v": 1	"t": 1599046	"P": 1004.5	"F": 2}
{"v": 1	"t": 1599066	"P": 1003.5	"F": 2}
{"v": 1	"t": 1599087	"P": 1003.75	"F": 2}
{"v": 1	"t": 1599107	"P": 1000.25	"F": 2}
{"v": 1	"t": 1599127	"P": 1003.25	"F": 1}
{"v": 1	"t": 1599148	"P": 1008.25	"F": 2}
{"v": 1	"t": 1599168	"P": 1004.75	"F": 1}
{"v": 1	"t": 1599188	"P": 1000.25	"F": 2}
{"v": 1	"t": 1599209	"P": 1001.0	"F": 2}
{"v": 1	"t": 1599229	"P": 1006.5	"F": 2}
{"v": 1	"t": 1599249	"P": 1003.5	"F": 1}
{"v": 1	"t": 1599269	"P": 1001.75	"F": 2}
{"v": 1	"t": 1599290	"P": 1001.0	"F": 1}
{"v": 1	"t": 1599310	"P": 1005.75	"F": 1}
{"v": 1	"t": 1599330	"P": 1004.75	"F": 1}
{"v": 1	"t": 1599351	"P": 1000.75	"F": 1}
{"v": 1	"t": 1599371	"P": 1001.25	"F": 2}
{"v": 1	"t": 1599391	"P": 1005.0	"F": 1}
{"v": 1	"t": 1599412	"P": 1004.5	"F": 2}
{"v": 1	"t": 1599432	"P": 1002.75	"F": 1}
{"v": 1	"t": 1599452	"P": 1001.25	"F": 1}
{"v": 1	"t": 1599472	"P": 1006.75	"F": 1}
{"v": 1	"t": 1599493	"P": 1006.25	"F": 1}
{"v": 1	"t": 1599513	"P": 1003.0	"F": 1}
{"v": 1	"t": 1599533	"P": 1000.25	"F": 2}
{"v": 1	"t": 1599554	"P": 1003.75	"F": 2}
{"v": 1	"t": 1599574	"P": 1007.0	"F": 1}
{"v": 1	"t": 1599594	"P": 1003.25	"F": 2}
{"v": 1	"t": 1599615	"P": 1000.25	"F": 1}
{"v": 1	"t": 1599635	"P": 1003.75	"F": 2}
{"v": 1	"t": 1599655	"P": 1006.25	"F": 1}
{"v": 1	"t": 1599675	"P": 1004.0	"F": 1}
{"v": 1	"t": 1599696	"P": 1001.0	"F": 2}
{"v": 1	"t": 1599716	"P": 1001.25	"F": 2}
{"v": 1	"t": 1599736	"P": 1008.25	"F": 2}
{"v": 1	"t": 1599757	"P": 1006.25	"F": 2}
{"v": 1	"t": 1599777	"P": 1002.25	"F": 2}
{"v": 1	"t": 1599797	"P": 1002.0	"F": 2}
{"v": 1	"t": 1599817	"P": 1005.5	"F": 2}
{"v": 1	"t": 1599838	"P": 1007.75	"F": 2}
{"v": 1	"t": 1599858	"P": 1002.75	"F": 2}
{"v": 1	"t": 1599878	"P": 1000.75	"F": 2	"C": 45.3	"D": 3240	"sn": 54091929832280	"file": "/data/device_log/data0000.out"}
{"v": 1	"t": 1599899	"P": 1004.5	"F": 2}
{"v": 1	"t": 1599919	"P": 1005.75	"F": 2}
{"v": 1	"t": 1599939	"P": 1003.0	"F": 2}
{"v": 1	"t": 1599960	"P": 1001.75	"F": 2}
{"v": 1	"t": 1599980	"P": 1006.5	"F": 1}
{"v": 1	"t": 1600000	"P": 1004.5	"F": 1}
{"v": 1	"t": 1600021	"P": 1002.0	"F": 1}
{"v": 1	"t": 1600041	"P": 1001.75	"F": 2}
{"v": 1	"t": 1600061	"P": 1006.5	"F": 1}
{"v": 1	"t": 1600082	"P": 1006.75	"F": 1}
{"v": 1	"t": 1600102	"P": 1002.0	"F": 1}
{"v": 1	"t": 1600122	"P": 999.0	"F": 1}
{"v": 1	"t": 1600142	"P": 1005.5	"F": 2}
{"v": 1	"t": 1600163	"P": 1006.0	"F": 2}
{"v": 1	"t": 1600183	"P": 1003.0	"F": 1}
{"v": 1	"t": 1600203	"P": 1001.0	"F": 1}
{"v": 1	"t": 1600224	"P": 1003.5	"F": 2}
{"v": 1	"t": 1600244	"P": 1007.25	"F": 2}
{"v": 1	"t": 1600264	"P": 1004.25	"F": 2}
{"v": 1	"t": 1600285	"P": 1003.0	"F": 2}
{"v": 1	"t": 1600305	"P": 1003.0	"F": 2}
{"v": 1	"t": 1600325	"P": 1008.0	"F": 2}
{"v": 1	"t": 1600345	"P": 1005.25	"F": 2}
{"v": 1	"t": 1600366	"P": 1001.5	"F": 2}
{"v": 1	"t": 1600386	"P": 1002.5	"F": 2}
{"v": 1	"t": 1600406	"P": 1004.75	"F": 1}
{"v": 1	"t": 1600427	"P": 1005.0	"F": 1}
{"v": 1	"t": 1600447	"P": 1001.5	"F": 1}
{"v": 1	"t": 1600467	"P": 1000.25	"F": 1}
{"v": 1	"t": 1600487	"P": 1004.25	"F": 2}
{"v": 1	"t": 1600508	"P": 1006.0	"F": 2}
{"v": 1	"t": 1600528	"P": 1003.75	"F": 2}
{"v": 1	"t": 1600548	"P": 1001.25	"F": 2}
{"v": 1	"t": 1600569	"P": 1001.25	"F": 1}
{"v": 1	"t": 1600589	"P": 1007.25	"F": 2}
{"v": 1	"t": 1600609	"P": 1005.25	"F": 2}
{"v": 1	"t": 1600629	"P": 1000.75	"F": 1}
{"v": 1	"t": 1600650	"P": 1000.25	"F": 2}
{"v": 1	"t": 1600670	"P": 1006.25	"F": 2}
{"v": 1	"t": 1600690	"P": 1006.0	"F": 1}
{"v": 1	"t": 1600711	"P": 1002.75	"F": 2}
{"v": 1	"t": 1600731	"P": 1001.75	"F": 2}
{"v": 1	"t": 1600751	"P": 1007.5	"F": 2}
{"v": 1	"t": 1600772	"P": 1002.75	"F": 2}
{"v": 1	"t": 1600792	"P": 999.75	"F": 2}
{"v": 1	"t": 1600812	"P": 1002.25	"F": 1}
{"v": 1	"t": 1600833	"P": 1006.5	"F": 2}
{"v": 1	"t": 1600853	"P": 1004.0	"F": 2}
{"v": 1	"t": 1600873	"P": 1001.0	"F": 1}
{"v": 1	"t": 1600894	"P": 1002.25	"F": 2	"C": 45.33	"D": 3240	"sn": 54091929832280	"file": "/data/device_log/data0000.out"}
{"v": 1	"t": 1600914	"P": 1005.75	"F": 2}
{"v": 1	"t": 1600934	"P": 1005.25	"F": 1}
{"v": 1	"t": 1600954	"P": 1001.5	"F": 1}
{"v": 1	"t": 1600975	"P": 1000.75	"F": 1}
{"v": 1	"t": 1600995	"P": 1006.25	"F": 2}
{"v": 1	"t": 1601015	"P": 1004.75	"F": 2}
{"v": 1	"t": 1601036	"P": 1000.25	"F": 1}
{"v": 1	"t": 1601056	"P": 1001.5	"F": 1}
{"v": 1	"t": 1601076	"P": 1004.25	"F": 2}
{"v": 1	"t": 1601096	"P": 1006.75	"F": 2}
{"v": 1	"t": 1601117	"P": 1001.0	"F": 1}
{"v": 1	"t": 1601137	"P": 1000.5	"F": 1}
{"v": 1	"t": 1601157	"P": 1003.0	"F": 1}
{"v": 1	"t": 1601178	"P": 1005.5	"F": 2}
{"v": 1	"t": 1601198	"P": 1005.25	"F": 2}
{"v": 1	"t": 1601218	"P": 1000.25	"F": 1}
{"v": 1	"t": 1601239	"P": 1002.0	"F": 2}
{"v": 1	"t": 1601259	"P": 1006.75	"F": 2}
{"v": 1	"t": 1601279	"P": 1004.75	"F": 2}
{"v": 1	"t": 1601299	"P": 1003.0	"F": 1}
{"v": 1	"t": 1601320	"P": 1000.5	"F": 2}
{"v": 1	"t": 1601340	"P": 1004.75	"F": 1}
{"v": 1	"t": 1601360	"P": 1004.75	"F": 2}
{"v": 1	"t": 1601381	"P": 1001.75	"F": 1}
{"v": 1	"t": 1601401	"P": 1000.75	"F": 2}
{"v": 1	"t": 1601421	"P": 1005.25	"F": 1}
{"v": 1	"t": 1601442	"P": 1004.25	"F": 2}
{"v": 1	"t": 1601462	"P": 1001.25	"F": 2}
{"v": 1	"t": 1601482	"P": 999.75	"F": 2}
{"v": 1	"t": 1601502	"P": 1005.5	"F": 1}
{"v": 1	"t": 1601523	"P": 1006.75	"F": 1}
{"v": 1	"t": 1601543	"P": 1001.25	"F": 2}
{"v": 1	"t": 1601563	"P": 999.75	"F": 2}
{"v": 1	"t": 1601584	"P": 1003.75	"F": 2}
{"v": 1	"t": 1601604	"P": 1006.5	"F": 1}
{"v": 1	"t": 1601624	"P": 1001.75	"F": 1}
{"v": 1	"t": 1601645	"P": 999.0	"F": 1}
{"v": 1	"t": 1601665	"P": 1003.25	"F": 2}
{"v": 1	"t": 1601685	"P": 1008.5	"F": 1}
{"v": 1	"t": 1601705	"P": 1004.75	"F": 1}
{"v": 1	"t": 1601726	"P": 1001.25	"F": 1}
{"v": 1	"t": 1601746	"P": 1001.5	"F": 1}
{"v": 1	"t": 1601766	"P": 1006.5	"F": 1}
{"v": 1	"t": 1601787	"P": 1003.25	"F": 1}
{"v": 1	"t": 1601807	"P": 1001.5	"F": 1}
{"v": 1	"t": 1601827	"P": 1000.25	"F": 1}
{"v": 1	"t": 1601847	"P": 1006.0	"F": 1}
{"v": 1	"t": 1601868	"P": 1005.75	"F": 1}
{"v": 1	"t": 1601888	"P": 1003.5	"F": 1}
{"v": 1	"t": 1601908	"P": 1002.5	"F": 2	"C": 45.33	"D": 3240	"sn": 54091929832280	"file": "/data/device_log/data0000.out"}
{"v": 1	"t": 1601929	"P": 1005.25	"F": 1}
{"v": 1	"t": 1601949	"P": 1008.0	"F": 2}
{"v": 1	"t": 1601969	"P": 1002.75	"F": 1}
{"v": 1	"t": 1601990	"P": 1002.0	"F": 1}
{"v": 1	"t": 1602010	"P": 1002.75	"F": 2}
{"v": 1	"t": 1602030	"P": 1007.25	"F": 2}
{"v": 1	"t": 1602050	"P": 1005.25	"F": 2}
{"v": 1	"t": 1602071	"P": 1000.0	"F": 1}
{"v": 1	"t": 1602091	"P": 1001.75	"F": 1}
{"v": 1	"t": 1602111	"P": 1008.0	"F": 1}
{"v": 1	"t": 1602132	"P": 1004.75	"F": 1}
{"v": 1	"t": 1602152	"P": 1003.0	"F": 1}
{"v": 1	"t": 1602172	"P": 1000.5	"F": 1}
{"v": 1	"t": 1602193	"P": 1006.25	"F": 2}
{"v": 1	"t": 1602213	"P": 1005.75	"F": 1}
{"v": 1	"t": 1602233	"P": 1002.25	"F": 1}
{"v": 1	"t": 1602253	"P": 1000.25	"F": 2}
{"v": 1	"t": 1602274	"P": 1006.25	"F": 1}
{"v": 1	"t": 1602294	"P": 1004.0	"F": 1}
{"v": 1	"t": 1602314	"P": 1001.25	"F": 1}
{"v": 1	"t": 1602335	"P": 1001.5	"F": 2}
{"v": 1	"t": 1602355	"P": 1005.25	"F": 1}
{"v": 1	"t": 1602375	"P": 1003.75	"F": 1}
{"v": 1	"t": 1602396	"P": 1001.25	"F": 1}
{"v": 1	"t": 1602416	"P": 1004.25	"F": 1}
{"v": 1	"t": 1602436	"P": 1006.0	"F": 1}
{"v": 1	"t": 1602457	"P": 1004.0	"F": 1}
{"v": 1	"t": 1602477	"P": 1000.0	"F": 2}
{"v": 1	"t": 1602497	"P": 1003.0	"F": 2}
{"v": 1	"t": 1602518	"P": 1006.25	"F": 1}
{"v": 1	"t": 1602538	"P": 1002.25	"F": 1}
{"v": 1	"t": 1602558	"P": 999.75	"F": 1}
{"v": 1	"t": 1602579	"P": 1004.5	"F": 1}
{"v": 1	"t": 1602599	"P": 1006.25	"F": 1}
{"v": 1	"t": 1602619	"P": 1004.25	"F": 1}
{"v": 1	"t": 1602640	"P": 1002.5	"F": 2}
{"v": 1	"t": 1602660	"P": 1005.75	"F": 1}
{"v": 1	"t": 1602680	"P": 1003.25	"F": 2}
{"v": 1	"t": 1602701	"P": 1002.5	"F": 1}
{"v": 1	"t": 1602721	"P": 1001.0	"F": 2}
{"v": 1	"t": 1602741	"P": 1006.75	"F": 1}
{"v": 1	"t": 1602762	"P": 1005.25	"F": 2}
{"v": 1	"t": 1602782	"P": 1001.5	"F": 2}
{"v": 1	"t": 1602802	"P": 1001.25	"F": 1}
{"v": 1	"t": 1602822	"P": 1005.25	"F": 2}
{"v": 1	"t": 1602843	"P": 1005.5	"F": 2}
{"v": 1	"t": 1602863	"P": 1002.25	"F": 2}
{"v": 1	"t": 1602883	"P": 1000.5	"F": 1}
{"v": 1	"t": 1602904	"P": 1004.0	"F": 2}
{"v": 1	"t": 1602924	"P": 1005.5	"F": 2	"C": 45.325	"D": 3240	"sn": 54091929832280	"file": "/data/device_log/data0000.out"}
{"v": 1	"t": 1602944	"P": 1004.0	"F": 1}
{"v": 1	"t": 1602964	"P": 1001.75	"F": 1}
{"v": 1	"t": 1602985	"P": 1001.75	"F": 2}
{"v": 1	"t": 1603005	"P": 1006.75	"F": 2}
{"v": 1	"t": 1603025	"P": 1005.0	"F": 1}
{"v": 1	"t": 1603046	"P": 1000.75	"F": 2}
{"v": 1	"t": 1603066	"P": 1001.5	"F": 2}
{"v": 1	"t": 1603086	"P": 1004.75	"F": 1}
{"v": 1	"t": 1603106	"P": 1005.75	"F": 1}
{"v": 1	"t": 1603127	"P": 1002.75	"F": 1}
{"v": 1	"t": 1603147	"P": 1001.25	"F": 1}
{"v": 1	"t": 1603168	"P": 1005.25	"F": 1}
{"v": 1	"t": 1603188	"P": 1002.25	"F": 2}
{"v": 1	"t": 1603208	"P": 1001.75	"F": 2}
{"v": 1	"t": 1603229	"P": 1004.75	"F": 1}
{"v": 1	"t": 1603249	"P": 1005.5	"F": 2}
{"v": 1	"t": 1603269	"P": 1003.25	"F": 2}
{"v": 1	"t": 1603290	"P": 1000.75	"F": 1}
{"v": 1	"t": 1603310	"P": 1003.25	"F": 1}
{"v": 1	"t": 1603330	"P": 1008.25	"F": 1}
{"v": 1	"t": 1603350	"P": 1003.75	"F": 2}
{"v": 1	"t": 1603371	"P": 999.5	"F": 1}
{"v": 1	"t": 1603391	"P": 1003.0	"F": 1}
{"v": 1	"t": 1603411	"P": 1006.25	"F": 1}
{"v": 1	"t": 1603432	"P": 1005.0	"F": 1}
{"v": 1	"t": 1603452	"P": 1000.75	"F": 1}
{"v": 1	"t": 1603472	"P": 1000.75	"F": 1}
{"v": 1	"t": 1603493	"P": 1006.5	"F": 2}
{"v": 1	"t": 1603513	"P": 1005.25	"F": 1}
{"v": 1	"t": 1603533	"P": 1002.5	"F": 2}
{"v": 1	"t": 1603553	"P": 1000.75	"F": 1}
{"v": 1	"t": 1603574	"P": 1006.0	"F": 2}
{"v": 1	"t": 1603594	"P": 1004.25	"F": 2}
{"v": 1	"t": 1603614	"P": 1002.0	"F": 2}
{"v": 1	"t": 1603635	"P": 1001.0	"F": 1}
{"v": 1	"t": 1603655	"P": 1006.75	"F": 1}
{"v": 1	"t": 1603675	"P": 1003.75	"F": 2}
{"v": 1	"t": 1603696	"P": 1001.25	"F": 2}
{"v": 1	"t": 1603716	"P": 1003.75	"F": 2}
{"v": 1	"t": 1603737	"P": 1006.0	"F": 2}
{"v": 1	"t": 1603757	"P": 1001.25	"F": 1}
{"v": 1	"t": 1603777	"P": 1001.25	"F": 1}
{"v": 1	"t": 1603797	"P": 1006.5	"F": 1}
{"v": 1	"t": 1603818	"P": 1006.5	"F": 2}
{"v": 1	"t": 1603838	"P": 1001.5	"F": 1}
{"v": 1	"t": 1603858	"P": 999.5	"F": 1}
{"v": 1	"t": 1603879	"P": 1003.5	"F": 1}
{"v": 1	"t": 1603899	"P": 1007.5	"F": 2}
{"v": 1	"t": 1603919	"P": 1004.5	"F": 1}
{"v": 1	"t": 1603940	"P": 1003.0	"F": 1	"C": 45.325	"D": 3240	"sn": 54091929832280	"file": "/data/device_log/data0000.out"}
{"v": 1	"t": 1603960	"P": 1004.0	"F": 1}
{"v": 1	"t": 1603980	"P": 1005.5	"F": 1}
{"v": 1	"t": 1604001	"P": 1004.5	"F": 1}
{"v": 1	"t": 1604021	"P": 1000.75	"F": 1}
{"v": 1	"t": 1604041	"P": 1004.0	"F": 1}
{"v": 1	"t": 1604061	"P": 1006.0	"F": 1}
{"v": 1	"t": 1604082	"P": 1003.25	"F": 1}
{"v": 1	"t": 1604102	"P": 999.75	"F": 1}
{"v": 1	"t": 1604122	"P": 1003.25	"F": 2}
{"v": 1	"t": 1604143	"P": 1007.5	"F": 2}
{"v": 1	"t": 1604163	"P": 1004.25	"F": 1}
{"v": 1	"t": 1604183	"P": 1000.25	"F": 2}
{"v": 1	"t": 1604204	"P": 1001.75	"F": 1}
{"v": 1	"t": 1604224	"P": 1006.5	"F": 1}
{"v": 1	"t": 1604244	"P": 1004.5	"F": 2}
{"v": 1	"t": 1604265	"P": 1002.5	"F": 1}
{"v": 1	"t": 1604285	"P": 1005.5	"F": 2}
{"v": 1	"t": 1604306	"P": 1003.75	"F": 1}
{"v": 1	"t": 1604326	"P": 1001.0	"F": 2}
{"v": 1	"t": 1604346	"P": 1003.75	"F": 1}
{"v": 1	"t": 1604366	"P": 1006.5	"F": 1}
{"v": 1	"t": 1604387	"P": 1005.0	"F": 1}
{"v": 1	"t": 1604407	"P": 1002.0	"F": 1}
{"v": 1	"t": 1604427	"P": 1000.5	"F": 1}
{"v": 1	"t": 1604448	"P": 1006.25	"F": 1}
{"v": 1	"t": 1604468	"P": 1003.0	"F": 1}
{"v": 1	"t": 1604488	"P": 1001.25	"F": 1}
{"v": 1	"t": 1604508	"P": 1000.0	"F": 2}
{"v": 1	"t": 1604529	"P": 1007.5	"F": 1}
{"v": 1	"t": 1604549	"P": 1005.5	"F": 1}
{"v": 1	"t": 1604569	"P": 1004.0	"F": 1}
{"v": 1	"t": 1604590	"P": 1001.25	"F": 2}
{"v": 1	"t": 1604610	"P": 1006.25	"F": 2}
{"v": 1	"t": 1604630	"P": 1007.0	"F": 1}
{"v": 1	"t": 1604651	"P": 1002.75	"F": 1}
{"v": 1	"t": 1604671	"P": 999.25	"F": 1}
{"v": 1	"t": 1604691	"P": 1004.0	"F": 1}
{"v": 1	"t": 1604711	"P": 1006.5	"F": 1}
{"v": 1	"t": 1604732	"P": 1002.75	"F": 1}
{"v": 1	"t": 1604752	"P": 999.75	"F": 1}
{"v": 1	"t": 1604772	"P": 1005.0	"F": 1}
{"v": 1	"t": 1604793	"P": 1004.0	"F": 1}
{"v": 1	"t": 1604813	"P": 1003.0	"F": 1}
{"v": 1	"t": 1604834	"P": 1003.25	"F": 1}
{"v": 1	"t": 1604854	"P": 1005.5	"F": 1}
{"v": 1	"t": 1604874	"P": 1003.0	"F": 1}
{"v": 1	"t": 1604895	"P": 1000.25	"F": 1}
{"v": 1	"t": 1604915	"P": 1005.25	"F": 1}
{"v": 1	"t": 1604935	"P": 1005.25	"F": 1}
{"v": 1	"t": 1604956	"P": 1001.25	"F": 1	"C": 45.315	"D": 3240	"sn": 54091929832280	"file": "/data/device_log/data0000.out"}
{"v": 1	"t": 1604976	"P": 1000.25	"F": 1}
{"v": 1	"t": 1604996	"P": 1005.0	"F": 1}
{"v": 1	"t": 1605017	"P": 1006.25	"F": 1}
{"v": 1	"t": 1605037	"P": 1003.5	"F": 1}
{"v": 1	"t": 1605057	"P": 1000.25	"F": 1}
{"v": 1	"t": 1605077	"P": 1003.75	"F": 1}
{"v": 1	"t": 1605098	"P": 1006.5	"F": 1}
{"v": 1	"t": 1605118	"P": 1004.5	"F": 1}
{"v": 1	"t": 1605138	"P": 999.75	"F": 2}
{"v": 1	"t": 1605159	"P": 1002.5	"F": 1}
{"v": 1	"t": 1605179	"P": 1008.5	"F": 1}
{"v": 1	"t": 1605199	"P": 1004.5	"F": 1}
{"v": 1	"t": 1605219	"P": 1002.0	"F": 1}
{"v": 1	"t": 1605240	"P": 1002.5	"F": 1}
{"v": 1	"t": 1605260	"P": 1006.0	"F": 1}
{"v": 1	"t": 1605280	"P": 1004.0	"F": 2}
{"v": 1	"t": 1605301	"P": 1002.0	"F": 1}
{"v": 1	"t": 1605321	"P": 1001.5	"F": 1}
{"v": 1	"t": 1605341	"P": 1005.75	"F": 1}
{"v": 1	"t": 1605362	"P": 1003.75	"F": 1}
{"v": 1	"t": 1605382	"P": 1002.75	"F": 1}
{"v": 1	"t": 1605403	"P": 1006.0	"F": 1}
{"v": 1	"t": 1605423	"P": 1003.0	"F": 1}
{"v": 1	"t": 1605443	"P": 1001.25	"F": 1}
{"v": 1	"t": 1605464	"P": 1004.5	"F": 1}
{"v": 1	"t": 1605484	"P": 1006.25	"F": 1}
{"v": 1	"t": 1605504	"P": 1003.5	"F": 1}
{"v": 1	"t": 1605524	"P": 1001.25	"F": 1}
{"v": 1	"t": 1605545	"P": 1002.5	"F": 1}
{"v": 1	"t": 1605565	"P": 1007.0	"F": 1}
{"v": 1	"t": 1605585	"P": 1003.5	"F": 1}
{"v": 1	"t": 1605606	"P": 1002.0	"F": 1}
{"v": 1	"t": 1605626	"P": 1001.25	"F": 1}
{"v": 1	"t": 1605646	"P": 1006.25	"F": 1}
{"v": 1	"t": 1605667	"P": 1006.25	"F": 1}
{"v": 1	"t": 1605687	"P": 1002.25	"F": 1}
{"v": 1	"t": 1605707	"P": 1002.0	"F": 1}
{"v": 1	"t": 1605727	"P": 1006.25	"F": 1}
{"v": 1	"t": 1605748	"P": 1006.0	"F": 1}
{"v": 1	"t": 1605768	"P": 1003.0	"F": 1}
{"v": 1	"t": 1605788	"P": 1000.5	"F": 1}
{"v": 1	"t": 1605809	"P": 1005.75	"F": 1}
{"v": 1	"t": 1605829	"P": 1006.25	"F": 1}
{"v": 1	"t": 1605849	"P": 1005.0	"F": 1}
{"v": 1	"t": 1605870	"P": 1000.25	"F": 1}
{"v": 1	"t": 1605890	"P": 1005.25	"F": 1}
{"v": 1	"t": 1605910	"P": 1006.75	"F": 1}
{"v": 1	"t": 1605931	"P": 1002.0	"F": 1}
{"v": 1	"t": 1605951	"P": 1001.0	"F": 1}
{"v": 1	"t": 1605972	"P": 1005.75	"F": 1	"C": 45.34	"D": 3240	"sn": 54091929832280	"file": "/data/device_log/data0000.out"}
{"v": 1	"t": 1605992	"P": 1001.0	"F": 1}
{"v": 1	"t": 1606013	"P": 1005.5	"F": 1}
{"v": 1	"t": 1606033	"P": 1003.25	"F": 1}
{"v": 1	"t": 1606054	"P": 1002.0	"F": 1}
{"v": 1	"t": 1606074	"P": 1005.25	"F": 1}
{"v": 1	"t": 1606095	"P": 1000.5	"F": 1}
{"v": 1	"t": 1606115	"P": 1003.25	"F": 1}
{"v": 1	"t": 1606135	"P": 1006.5	"F": 1}
{"v": 1	"t": 1606156	"P": 1002.25	"F": 1}
{"v": 1	"t": 1606176	"P": 1002.25	"F": 1}
{"v": 1	"t": 1606196	"P": 1006.75	"F": 1}
{"v": 1	"t": 1606217	"P": 1006.0	"F": 1}
{"v": 1	"t": 1606237	"P": 1003.5	"F": 1}
{"v": 1	"t": 1606257	"P": 1002.25	"F": 1}
{"v": 1	"t": 1606277	"P": 1004.25	"F": 1}
{"v": 1	"t": 1606298	"P": 1007.0	"F": 1}
{"v": 1	"t": 1606318	"P": 1004.5	"F": 1}
{"v": 1	"t": 1606338	"P": 1000.0	"F": 1}
{"v": 1	"t": 1606359	"P": 1004.75	"F": 1}
{"v": 1	"t": 1606379	"P": 1008.25	"F": 1}
{"v": 1	"t": 1606399	"P": 1002.0	"F": 1}
{"v": 1	"t": 1606420	"P": 1001.0	"F": 1}
{"v": 1	"t": 1606440	"P": 1003.75	"F": 1}
{"v": 1	"t": 1606460	"P": 1006.75	"F": 1}
{"v": 1	"t": 1606480	"P": 1003.75	"F": 1}
{"v": 1	"t": 1606501	"P": 1001.75	"F": 1}
{"v": 1	"t": 1606521	"P": 1002.5	"F": 1}
{"v": 1	"t": 1606541	"P": 1007.5	"F": 1}
{"v": 1	"t": 1606562	"P": 1004.25	"F": 1}
{"v": 1	"t": 1606582	"P": 1002.0	"F": 1}
{"v": 1	"t": 1606602	"P": 1002.75	"F": 1}
{"v": 1	"t": 1606623	"P": 1008.0	"F": 1}
{"v": 1	"t": 1606643	"P": 1002.75	"F": 1}
{"v": 1	"t": 1606663	"P": 998.5	"F": 1}
{"v": 1	"t": 1606684	"P": 1005.5	"F": 1}
{"v": 1	"t": 1606704	"P": 1005.5	"F": 1}
{"v": 1	"t": 1606724	"P": 1004.5	"F": 1}
{"v": 1	"t": 1606745	"P": 1000.5	"F": 1}
{"v": 1	"t": 1606765	"P": 1002.5	"F": 1}
{"v": 1	"t": 1606785	"P": 1006.75	"F": 1}
{"v": 1	"t": 1606805	"P": 1003.75	"F": 1}
{"v": 1	"t": 1606826	"P": 1001.0	"F": 1}
{"v": 1	"t": 1606846	"P": 1002.0	"F": 1}
{"v": 1	"t": 1606866	"P": 1006.0	"F": 1}
{"v": 1	"t": 1606887	"P": 1004.0	"F": 1}
{"v": 1	"t": 1606907	"P": 1000.0	"F": 1}
{"v": 1	"t": 1606927	"P": 1001.75	"F": 1}
{"v": 1	"t": 1606948	"P": 1006.5	"F": 1}
{"v": 1	"t": 1606968	"P": 1004.75	"F": 1}
{"v": 1	"t": 1606988	"P": 1001.0	"F": 1	"C": 45.35	"D": 3240	"sn": 54091929832280	"file": "/data/device_log/data0000.out"}
{"v": 1	"t": 1607009	"P": 1001.25	"F": 1}
{"v": 1	"t": 1607029	"P": 1006.75	"F": 1}
{"v": 1	"t": 1607049	"P": 1004.0	"F": 1}
{"v": 1	"t": 1607069	"P": 1002.75	"F": 1}
{"v": 1	"t": 1607090	"P": 1000.75	"F": 1}
{"v": 1	"t": 1607110	"P": 1007.5	"F": 1}
{"v": 1	"t": 1607130	"P": 1006.0	"F": 1}
{"v": 1	"t": 1607151	"P": 1002.25	"F": 1}
{"v": 1	"t": 1607171	"P": 1001.0	"F": 1}
{"v": 1	"t": 1607192	"P": 1006.75	"F": 1}
{"v": 1	"t": 1607212	"P": 1002.5	"F": 1}
{"v": 1	"t": 1607232	"P": 1002.75	"F": 1}
{"v": 1	"t": 1607253	"P": 1008.5	"F": 1}
{"v": 1	"t": 1607273	"P": 1005.75	"F": 1}
{"v": 1	"t": 1607293	"P": 1002.75	"F": 1}
{"v": 1	"t": 1607313	"P": 1002.0	"F": 1}
{"v": 1	"t": 1607334	"P": 1005.75	"F": 1}
{"v": 1	"t": 1607354	"P": 1005.75	"F": 1}
{"v": 1	"t": 1607374	"P": 1002.25	"F": 1}
{"v": 1	"t": 1607395	"P": 1000.0	"F": 1}
{"v": 1	"t": 1607415	"P": 1007.0	"F": 1}
{"v": 1	"t": 1607435	"P": 1007.0	"F": 1}
{"v": 1	"t": 1607456	"P": 1003.5	"F": 1}
{"v": 1	"t": 1607476	"P": 1000.25	"F": 1}
{"v": 1	"t": 1607496	"P": 1004.75	"F": 1}
{"v": 1	"t": 1607516	"P": 1007.25	"F": 1}
{"v": 1	"t": 1607537	"P": 1004.0	"F": 1}
{"v": 1	"t": 1607557	"P": 999.25	"F": 1}
{"v": 1	"t": 1607577	"P": 1005.0	"F": 1}
{"v": 1	"t": 1607598	"P": 1006.25	"F": 1}
{"v": 1	"t": 1607618	"P": 1004.75	"F": 1}
{"v": 1	"t": 1607638	"P": 1001.5	"F": 1}
{"v": 1	"t": 1607659	"P": 1002.5	"F": 1}
{"v": 1	"t": 1607679	"P": 1007.25	"F": 1}
{"v": 1	"t": 1607699	"P": 1005.25	"F": 1}
{"v": 1	"t": 1607720	"P": 1000.75	"F": 1}
{"v": 1	"t": 1607740	"P": 1004.75	"F": 1}
{"v": 1	"t": 1607760	"P": 1004.0	"F": 1}
{"v": 1	"t": 1607781	"P": 1002.25	"F": 1}
{"v": 1	"t": 1607801	"P": 1002.75	"F": 1}
{"v": 1	"t": 1607821	"P": 1006.0	"F": 1}
{"v": 1	"t": 1607842	"P": 1005.25	"F": 1}
{"v": 1	"t": 1607862	"P": 1001.0	"F": 1}
{"v": 1	"t": 1607882	"P": 1003.25	"F": 1}
{"v": 1	"t": 1607903	"P": 1007.0	"F": 1}
{"v": 1	"t": 1607923	"P": 1004.0	"F": 1}
{"v": 1	"t": 1607943	"P": 1003.75	"F": 1}
{"v": 1	"t": 1607963	"P": 1002.0	"F": 1}
{"v": 1	"t": 1607984	"P": 1006.5	"F": 1}
{"v": 1	"t": 1608004	"P": 1006.75	"F": 1	"C": 45.325	"D": 3240	"sn": 54091929832280	"file": "/data/device_log/data0000.out"}
{"v": 1	"t": 1608024	"P": 1003.5	"F": 1}
{"v": 1	"t": 1608045	"P": 1001.0	"F": 1}
{"v": 1	"t": 1608065	"P": 1004.75	"F": 1}
{"v": 1	"t": 1608085	"P": 1006.25	"F": 2}
{"v": 1	"t": 1608106	"P": 1002.25	"F": 1}
{"v": 1	"t": 1608126	"P": 1001.0	"F": 1}
{"v": 1	"t": 1608146	"P": 1002.25	"F": 1}
{"v": 1	"t": 1608166	"P": 1007.25	"F": 1}
{"v": 1	"t": 1608187	"P": 1004.75	"F": 1}
{"v": 1	"t": 1608207	"P": 1000.5	"F": 1}
{"v": 1	"t": 1608227	"P": 1002.25	"F": 1}
{"v": 1	"t": 1608248	"P": 1007.0	"F": 1}
{"v": 1	"t": 1608268	"P": 1003.0	"F": 1}
{"v": 1	"t": 1608289	"P": 1001.75	"F": 1}
{"v": 1	"t": 1608309	"P": 1007.25	"F": 1}
{"v": 1	"t": 1608329	"P": 1001.5	"F": 1}
{"v": 1	"t": 1608350	"P": 1000.0	"F": 1}
{"v": 1	"t": 1608370	"P": 1006.25	"F": 1}
{"v": 1	"t": 1608390	"P": 1005.75	"F": 1}
{"v": 1	"t": 1608411	"P": 1002.75	"F": 1}
{"v": 1	"t": 1608431	"P": 1002.0	"F": 1}
{"v": 1	"t": 1608451	"P": 1006.75	"F": 1}
{"v": 1	"t": 1608472	"P": 1005.75	"F": 1}
{"v": 1	"t": 1608492	"P": 1003.0	"F": 1}
{"v": 1	"t": 1608512	"P": 1001.5	"F": 2}
{"v": 1	"t": 1608532	"P": 1007.5	"F": 1}
{"v": 1	"t": 1608553	"P": 1005.75	"F": 1}
{"v": 1	"t": 1608573	"P": 1001.25	"F": 1}
{"v": 1	"t": 1608593	"P": 999.75	"F": 1}
{"v": 1	"t": 1608614	"P": 1005.0	"F": 1}
{"v": 1	"t": 1608634	"P": 1006.5	"F": 1}
{"v": 1	"t": 1608654	"P": 1004.5	"F": 1}
{"v": 1	"t": 1608675	"P": 1000.5	"F": 1}
{"v": 1	"t": 1608695	"P": 1006.0	"F": 1}
{"v": 1	"t": 1608715	"P": 1006.75	"F": 1}
{"v": 1	"t": 1608736	"P": 1003.25	"F": 1}
{"v": 1	"t": 1608756	"P": 1001.25	"F": 2}
{"v": 1	"t": 1608776	"P": 1003.75	"F": 2}
{"v": 1	"t": 1608796	"P": 1008.0	"F": 1}
{"v": 1	"t": 1608817	"P": 1004.25	"F": 1}
{"v": 1	"t": 1608837	"P": 1001.5	"F": 1}
{"v": 1	"t": 1608858	"P": 1007.5	"F": 1}
{"v": 1	"t": 1608878	"P": 1002.5	"F": 1}
{"v": 1	"t": 1608898	"P": 1000.0	"F": 2}
{"v": 1	"t": 1608919	"P": 1005.0	"F": 1}
{"v": 1	"t": 1608939	"P": 1007.25	"F": 2}
{"v": 1	"t": 1608959	"P": 1003.25	"F": 1}
{"v": 1	"t": 1608980	"P": 1000.0	"F": 1}
{"v": 1	"t": 1609000	"P": 1003.75	"F": 1}
{"v": 1	"t": 1609020	"P": 1006.75	"F": 2	"C": 45.34	"D": 3240	"sn": 54091929832280	"file": "/data/device_log/data0000.out"}
{"v": 1	"t": 1609040	"P": 1004.25	"F": 1}
{"v": 1	"t": 1609061	"P": 1001.5	"F": 1}
{"v": 1	"t": 1609081	"P": 1002.25	"F": 1}
{"v": 1	"t": 1609101	"P": 1007.25	"F": 1}
{"v": 1	"t": 1609122	"P": 1003.75	"F": 1}
{"v": 1	"t": 1609142	"P": 1002.75	"F": 2}
{"v": 1	"t": 1609162	"P": 1001.75	"F": 1}
{"v": 1	"t": 1609183	"P": 1005.0	"F": 1}
{"v": 1	"t": 1609203	"P": 1006.25	"F": 1}
{"v": 1	"t": 1609223	"P": 1002.0	"F": 1}
{"v": 1	"t": 1609243	"P": 1000.25	"F": 1}
{"v": 1	"t": 1609264	"P": 1005.0	"F": 2}
{"v": 1	"t": 1609284	"P": 1005.75	"F": 1}
{"v": 1	"t": 1609304	"P": 1003.25	"F": 2}
{"v": 1	"t": 1609325	"P": 1000.75	"F": 2}
{"v": 1	"t": 1609345	"P": 1006.0	"F": 1}
{"v": 1	"t": 1609365	"P": 1006.75	"F": 2}
{"v": 1	"t": 1609386	"P": 1001.0	"F": 1}
{"v": 1	"t": 1609406	"P": 1003.5	"F": 2}
{"v": 1	"t": 1609427	"P": 1006.5	"F": 1}
{"v": 1	"t": 1609447	"P": 1000.25	"F": 1}
{"v": 1	"t": 1609468	"P": 1005.25	"F": 1}
{"v": 1	"t": 1609488	"P": 1004.0	"F": 1}
{"v": 1	"t": 1609509	"P": 1003.5	"F": 1}
{"v": 1	"t": 1609529	"P": 1006.25	"F": 1}
{"v": 1	"t": 1609550	"P": 1001.75	"F": 1}
{"v": 1	"t": 1609570	"P": 1004.25	"F": 2}
{"v": 1	"t": 1609590	"P": 1003.75	"F": 2}
{"v": 1	"t": 1609611	"P": 1001.0	"F": 1}
{"v": 1	"t": 1609631	"P": 1003.5	"F": 1}
{"v": 1	"t": 1609651	"P": 1006.5	"F": 1}
{"v": 1	"t": 1609672	"P": 1003.25	"F": 1}
{"v": 1	"t": 1609692	"P": 1002.0	"F": 1}
{"v": 1	"t": 1609712	"P": 1000.25	"F": 1}
{"v": 1	"t": 1609733	"P": 1007.5	"F": 1}
{"v": 1	"t": 1609753	"P": 1004.5	"F": 1}
{"v": 1	"t": 1609773	"P": 1004.25	"F": 1}
{"v": 1	"t": 1609793	"P": 1003.0	"F": 1}
{"v": 1	"t": 1609814	"P": 1006.0	"F": 2}
{"v": 1	"t": 1609834	"P": 1006.5	"F": 1}
{"v": 1	"t": 1609854	"P": 1003.25	"F": 2}
{"v": 1	"t": 1609875	"P": 1002.0	"F": 1}
{"v": 1	"t": 1609895	"P": 1007.0	"F": 1}
{"v": 1	"t": 1609915	"P": 1006.5	"F": 1}
{"v": 1	"t": 1609936	"P": 1003.75	"F": 2}
{"v": 1	"t": 1609956	"P": 1000.0	"F": 1}
{"v": 1	"t": 1609976	"P": 1003.5	"F": 1}
{"v": 1	"t": 1609996	"P": 1008.0	"F": 1}
{"v": 1	"t": 1610017	"P": 1003.25	"F": 1}
{"v": 1	"t": 1610037	"P": 1000.5	"F": 1	"C": 45.305	"D": 3240	"sn": 54091929832280	"file": "/data/device_log/data0000.out"}
{"v": 1	"t": 1610057	"P": 1004.25	"F": 2}
{"v": 1	"t": 1610078	"P": 1007.75	"F": 1}
{"v": 1	"t": 1610098	"P": 1005.0	"F": 1}
{"v": 1	"t": 1610119	"P": 1001.75	"F": 1}
{"v": 1	"t": 1610139	"P": 1006.75	"F": 1}
{"v": 1	"t": 1610159	"P": 1003.75	"F": 1}
{"v": 1	"t": 1610180	"P": 999.25	"F": 1}
{"v": 1	"t": 1610200	"P": 1006.75	"F": 1}
{"v": 1	"t": 1610220	"P": 1007.5	"F": 1}
{"v": 1	"t": 1610241	"P": 1003.25	"F": 2}
{"v": 1	"t": 1610261	"P": 1001.0	"F": 1}
{"v": 1	"t": 1610281	"P": 1004.75	"F": 1}
{"v": 1	"t": 1610301	"P": 1006.0	"F": 1}
{"v": 1	"t": 1610322	"P": 1004.75	"F": 1}
{"v": 1	"t": 1610342	"P": 1001.0	"F": 1}
{"v": 1	"t": 1610362	"P": 1002.75	"F": 1}
{"v": 1	"t": 1610383	"P": 1006.5	"F": 1}
{"v": 1	"t": 1610403	"P": 1004.0	"F": 1}
{"v": 1	"t": 1610423	"P": 1000.5	"F": 1}
{"v": 1	"t": 1610444	"P": 1002.5	"F": 1}
{"v": 1	"t": 1610464	"P": 1007.75	"F": 1}
{"v": 1	"t": 1610484	"P": 1004.5	"F": 1}
{"v": 1	"t": 1610504	"P": 1003.0	"F": 1}
{"v": 1	"t": 1610525	"P": 999.75	"F": 1}
{"v": 1	"t": 1610545	"P": 1006.25	"F": 1}
{"v": 1	"t": 1610565	"P": 1004.75	"F": 1}
{"v": 1	"t": 1610586	"P": 1000.5	"F": 1}
{"v": 1	"t": 1610606	"P": 1000.75	"F": 1}
{"v": 1	"t": 1610626	"P": 1007.5	"F": 1}
{"v": 1	"t": 1610647	"P": 1006.75	"F": 1}
{"v": 1	"t": 1610667	"P": 1004.25	"F": 1}
{"v": 1	"t": 1610687	"P": 1002.75	"F": 1}
{"v": 1	"t": 1610708	"P": 1008.0	"F": 1}
{"v": 1	"t": 1610728	"P": 1004.75	"F": 1}
{"v": 1	"t": 1610748	"P": 1002.75	"F": 2}
{"v": 1	"t": 1610768	"P": 1002.25	"F": 1}
{"v": 1	"t": 1610789	"P": 1006.5	"F": 1}
{"v": 1	"t": 1610809	"P": 1005.5	"F": 1}
{"v": 1	"t": 1610829	"P": 1003.75	"F": 1}
{"v": 1	"t": 1610850	"P": 1001.0	"F": 1}
{"v": 1	"t": 1610870	"P": 1004.75	"F": 1}
{"v": 1	"t": 1610890	"P": 1006.25	"F": 1}
{"v": 1	"t": 1610911	"P": 1003.25	"F": 1}
{"v": 1	"t": 1610931	"P": 1000.75	"F": 1}
{"v": 1	"t": 1610951	"P": 1003.25	"F": 1}
{"v": 1	"t": 1610971	"P": 1007.25	"F": 1}
{"v": 1	"t": 1610992	"P": 1005.75	"F": 1}
{"v": 1	"t": 1611012	"P": 1001.75	"F": 1}
{"v": 1	"t": 1611032	"P": 1002.5	"F": 1}
{"v": 1	"t": 1611053	"P": 1006.0	"F": 1	"C": 45.31	"D": 3240	"sn": 54091929832280	"file": "/data/device_log/data0000.out"}
{"v": 1	"t": 1611073	"P": 1004.75	"F": 1}
{"v": 1	"t": 1611093	"P": 1001.5	"F": 1}
{"v": 1	"t": 1611113	"P": 1002.75	"F": 1}
{"v": 1	"t": 1611134	"P": 1007.25	"F": 1}
{"v": 1	"t": 1611154	"P": 1005.5	"F": 1}
{"v": 1	"t": 1611175	"P": 1001.75	"F": 1}
{"v": 1	"t": 1611195	"P": 1005.25	"F": 1}
{"v": 1	"t": 1611215	"P": 1005.25	"F": 1}
{"v": 1	"t": 1611236	"P": 1000.5	"F": 1}
{"v": 1	"t": 1611256	"P": 1004.5	"F": 1}
{"v": 1	"t": 1611276	"P": 1006.25	"F": 1}
{"v": 1	"t": 1611297	"P": 1006.0	"F": 1}
{"v": 1	"t": 1611317	"P": 1001.0	"F": 1}
{"v": 1	"t": 1611337	"P": 1002.75	"F": 1}
{"v": 1	"t": 1611357	"P": 1004.75	"F": 2}
{"v": 1	"t": 1611378	"P": 1005.0	"F": 1}
{"v": 1	"t": 1611398	"P": 1002.25	"F": 1}
{"v": 1	"t": 1611418	"P": 1000.75	"F": 1}
{"v": 1	"t": 1611439	"P": 1005.75	"F": 1}
{"v": 1	"t": 1611459	"P": 1006.5	"F": 1}
{"v": 1	"t": 1611479	"P": 1003.0	"F": 2}
{"v": 1	"t": 1611500	"P": 1001.0	"F": 1}
{"v": 1	"t": 1611520	"P": 1004.0	"F": 1}
{"v": 1	"t": 1611540	"P": 1006.75	"F": 1}
{"v": 1	"t": 1611560	"P": 1003.5	"F": 1}
{"v": 1	"t": 1611581	"P": 1000.75	"F": 2}
{"v": 1	"t": 1611601	"P": 1005.0	"F": 1}
{"v": 1	"t": 1611621	"P": 1006.5	"F": 1}
{"v": 1	"t": 1611642	"P": 1004.75	"F": 1}
{"v": 1	"t": 1611662	"P": 1003.25	"F": 1}
{"v": 1	"t": 1611682	"P": 1001.75	"F": 1}
{"v": 1	"t": 1611703	"P": 1007.5	"F": 1}
{"v": 1	"t": 1611723	"P": 1005.5	"F": 1}
{"v": 1	"t": 1611743	"P": 1001.0	"F": 1}
{"v": 1	"t": 1611764	"P": 1006.5	"F": 1}
{"v": 1	"t": 1611784	"P": 1004.5	"F": 1}
{"v": 1	"t": 1611805	"P": 1001.5	"F": 1}
{"v": 1	"t": 1611825	"P": 1005.75	"F": 1}
{"v": 1	"t": 1611845	"P": 1004.75	"F": 1}
{"v": 1	"t": 1611866	"P": 1004.5	"F": 2}
{"v": 1	"t": 1611886	"P": 1000.75	"F": 1}
{"v": 1	"t": 1611906	"P": 1003.0	"F": 1}
{"v": 1	"t": 1611926	"P": 1007.25	"F": 1}
{"v": 1	"t": 1611947	"P": 1006.0	"F": 1}
{"v": 1	"t": 1611967	"P": 1002.25	"F": 1}
{"v": 1	"t": 1611987	"P": 1001.5	"F": 1}
{"v": 1	"t": 1612008	"P": 1007.25	"F": 2}
{"v": 1	"t": 1612028	"P": 1007.75	"F": 1}
{"v": 1	"t": 1612048	"P": 1001.25	"F": 1}
{"v": 1	"t": 1612068	"P": 1002.5	"F": 2	"C": 45.33	"D": 3240	"sn": 54091929832280	"file": "/data/device_log/data0000.out"}
{"v": 1	"t": 1612089	"P": 1007.0	"F": 1}
{"v": 1	"t": 1612109	"P": 1005.75	"F": 1}
{"v": 1	"t": 1612129	"P": 1002.5	"F": 1}
{"v": 1	"t": 1612150	"P": 1002.0	"F": 1}
{"v": 1	"t": 1612170	"P": 1006.75	"F": 1}
{"v": 1	"t": 1612190	"P": 1005.5	"F": 1}
{"v": 1	"t": 1612211	"P": 1003.0	"F": 1}
{"v": 1	"t": 1612231	"P": 1000.0	"F": 1}
{"v": 1	"t": 1612251	"P": 1006.25	"F": 2}
{"v": 1	"t": 1612271	"P": 1005.75	"F": 2}
{"v": 1	"t": 1612292	"P": 1004.25	"F": 1}
{"v": 1	"t": 1612312	"P": 1001.0	"F": 1}
{"v": 1	"t": 1612333	"P": 1007.25	"F": 2}
{"v": 1	"t": 1612353	"P": 1002.75	"F": 1}
{"v": 1	"t": 1612373	"P": 1000.25	"F": 2}
{"v": 1	"t": 1612394	"P": 1006.0	"F": 1}
{"v": 1	"t": 1612414	"P": 1004.0	"F": 2}
{"v": 1	"t": 1612435	"P": 999.75	"F": 1}
{"v": 1	"t": 1612455	"P": 1004.25	"F": 2}
{"v": 1	"t": 1612475	"P": 1008.75	"F": 1}
{"v": 1	"t": 1612495	"P": 1006.5	"F": 2}
{"v": 1	"t": 1612516	"P": 1002.75	"F": 1}
{"v": 1	"t": 1612536	"P": 1003.0	"F": 1}
{"v": 1	"t": 1612556	"P": 1006.75	"F": 1}
{"v": 1	"t": 1612577	"P": 1003.5	"F": 1}
{"v": 1	"t": 1612597	"P": 1003.25	"F": 1}
{"v": 1	"t": 1612617	"P": 1000.5	"F": 1}
{"v": 1	"t": 1612638	"P": 1006.75	"F": 1}
{"v": 1	"t": 1612658	"P": 1006.25	"F": 2}
{"v": 1	"t": 1612678	"P": 1002.25	"F": 2}
{"v": 1	"t": 1612698	"P": 1000.5	"F": 2}
{"v": 1	"t": 1612719	"P": 1004.75	"F": 2}
{"v": 1	"t": 1612739	"P": 1006.5	"F": 1}
{"v": 1	"t": 1612759	"P": 1002.5	"F": 2}
{"v": 1	"t": 1612780	"P": 1000.75	"F": 1}
{"v": 1	"t": 1612800	"P": 1004.25	"F": 1}
{"v": 1	"t": 1612820	"P": 1005.5	"F": 2}
{"v": 1	"t": 1612841	"P": 1003.0	"F": 2}
{"v": 1	"t": 1612861	"P": 1003.75	"F": 1}
{"v": 1	"t": 1612881	"P": 1006.5	"F": 2}
{"v": 1	"t": 1612902	"P": 1001.25	"F": 2}
{"v": 1	"t": 1612922	"P": 1003.25	"F": 2}
{"v": 1	"t": 1612943	"P": 1006.0	"F": 2}
{"v": 1	"t": 1612963	"P": 1000.5	"F": 2}
{"v": 1	"t": 1612984	"P": 1005.75	"F": 2}
{"v": 1	"t": 1613004	"P": 1001.25	"F": 2}
{"v": 1	"t": 1613025	"P": 1002.0	"F": 2}
{"v": 1	"t": 1613045	"P": 1005.75	"F": 2}
{"v": 1	"t": 1613066	"P": 1002.25	"F": 2}
{"v": 1	"t": 1613086	"P": 1001.75	"F": 2	"C": 45.31	"D": 3240	"sn": 54091929832280	"file": "/data/device_log/data0000.out"}
{"v": 1	"t": 1613106	"P": 1005.25	"F": 1}
{"v": 1	"t": 1613126	"P": 1006.25	"F": 2}
{"v": 1	"t": 1613147	"P": 1004.75	"F": 2}
{"v": 1	"t": 1613167	"P": 999.25	"F": 2}
{"v": 1	"t": 1613187	"P": 1004.25	"F": 2}
{"v": 1	"t": 1613208	"P": 1006.75	"F": 2}
{"v": 1	"t": 1613228	"P": 1003.25	"F": 2}
{"v": 1	"t": 1613248	"P": 1001.0	"F": 2}
{"v": 1	"t": 1613269	"P": 1002.75	"F": 2}
{"v": 1	"t": 1613289	"P": 1007.5	"F": 2}
{"v": 1	"t": 1613309	"P": 1002.5	"F": 2}
{"v": 1	"t": 1613329	"P": 999.75	"F": 2}
{"v": 1	"t": 1613350	"P": 1001.25	"F": 2}
{"v": 1	"t": 1613370	"P": 1006.0	"F": 2}
{"v": 1	"t": 1613390	"P": 1005.75	"F": 2}
{"v": 1	"t": 1613411	"P": 1003.25	"F": 2}
{"v": 1	"t": 1613431	"P": 1002.0	"F": 2}
{"v": 1	"t": 1613451	"P": 1007.0	"F": 2}
{"v": 1	"t": 1613472	"P": 1005.25	"F": 2}
{"v": 1	"t": 1613492	"P": 1003.0	"F": 2}
{"v": 1	"t": 1613512	"P": 1001.5	"F": 2}
{"v": 1	"t": 1613532	"P": 1004.75	"F": 2}
{"v": 1	"t": 1613553	"P": 1006.25	"F": 2}
{"v": 1	"t": 1613573	"P": 1001.25	"F": 2}
{"v": 1	"t": 1613594	"P": 1004.75	"F": 2}
{"v": 1	"t": 1613614	"P": 1004.5	"F": 1}
{"v": 1	"t": 1613635	"P": 1000.5	"F": 2}
{"v": 1	"t": 1613655	"P": 1004.0	"F": 2}
{"v": 1	"t": 1613675	"P": 1009.0	"F": 2}
{"v": 1	"t": 1613695	"P": 1003.5	"F": 1}
{"v": 1	"t": 1613716	"P": 1001.0	"F": 2}
{"v": 1	"t": 1613736	"P": 1002.0	"F": 2}
{"v": 1	"t": 1613756	"P": 1007.25	"F": 2}
{"v": 1	"t": 1613777	"P": 1004.5	"F": 2}
{"v": 1	"t": 1613797	"P": 1001.25	"F": 1}
{"v": 1	"t": 1613817	"P": 1002.25	"F": 2}
{"v": 1	"t": 1613838	"P": 1007.0	"F": 1}
{"v": 1	"t": 1613858	"P": 1005.75	"F": 1}
{"v": 1	"t": 1613878	"P": 1001.5	"F": 2}
{"v": 1	"t": 1613898	"P": 1001.5	"F": 2}
{"v": 1	"t": 1613919	"P": 1004.75	"F": 1}
{"v": 1	"t": 1613939	"P": 1005.75	"F": 1}
{"v": 1	"t": 1613959	"P": 1003.0	"F": 2}
{"v": 1	"t": 1613980	"P": 1000.25	"F": 2}
{"v": 1	"t": 1614000	"P": 1005.5	"F": 1}
{"v": 1	"t": 1614020	"P": 1006.5	"F": 2}
{"v": 1	"t": 1614041	"P": 1001.25	"F": 2}
{"v": 1	"t": 1614061	"P": 1001.75	"F": 2}
{"v": 1	"t": 1614081	"P": 1003.25	"F": 2}
{"v": 1	"t": 1614102	"P": 1006.25	"F": 2	"C": 45.325	"D": 3240	"sn": 54091929832280	"file": "/data/device_log/data0000.out"}
{"v": 1	"t": 1614122	"P": 1001.75	"F": 2}
{"v": 1	"t": 1614142	"P": 1003.5	"F": 2}
{"v": 1	"t": 1614163	"P": 1005.5	"F": 2}
{"v": 1	"t": 1614183	"P": 1001.25	"F": 2}
{"v": 1	"t": 1614203	"P": 1002.0	"F": 2}
{"v": 1	"t": 1614224	"P": 1008.25	"F": 2}
{"v": 1	"t": 1614244	"P": 1006.75	"F": 2}
{"v": 1	"t": 1614264	"P": 1003.0	"F": 2}
{"v": 1	"t": 1614285	"P": 1000.75	"F": 2}
{"v": 1	"t": 1614305	"P": 1004.0	"F": 2}
{"v": 1	"t": 1614325	"P": 1006.5	"F": 2}
{"v": 1	"t": 1614346	"P": 1004.5	"F": 2}
{"v": 1	"t": 1614366	"P": 1000.25	"F": 2}
{"v": 1	"t": 1614386	"P": 1004.5	"F": 2}
{"v": 1	"t": 1614406	"P": 1007.5	"F": 2}
{"v": 1	"t": 1614427	"P": 1003.75	"F": 2}
{"v": 1	"t": 1614447	"P": 1001.75	"F": 2}
{"v": 1	"t": 1614467	"P": 1001.75	"F": 2}
{"v": 1	"t": 1614488	"P": 1006.75	"F": 2}
{"v": 1	"t": 1614508	"P": 1005.0	"F": 2}
{"v": 1	"t": 1614528	"P": 1001.5	"F": 2}
{"v": 1	"t": 1614548	"P": 1001.0	"F": 2}
{"v": 1	"t": 1614569	"P": 1006.25	"F": 2}
{"v": 1	"t": 1614589	"P": 1005.5	"F": 2}
{"v": 1	"t": 1614609	"P": 1004.0	"F": 2}
{"v": 1	"t": 1614630	"P": 1002.0	"F": 2}
{"v": 1	"t": 1614650	"P": 1005.5	"F": 2}
{"v": 1	"t": 1614670	"P": 1005.5	"F": 2}
{"v": 1	"t": 1614691	"P": 1001.0	"F": 2}
{"v": 1	"t": 1614711	"P": 1002.75	"F": 2}
{"v": 1	"t": 1614732	"P": 1006.75	"F": 2}
{"v": 1	"t": 1614752	"P": 1000.5	"F": 2}
{"v": 1	"t": 1614772	"P": 1004.25	"F": 2}
{"v": 1	"t": 1614793	"P": 1007.5	"F": 2}
{"v": 1	"t": 1614813	"P": 1001.75	"F": 2}
{"v": 1	"t": 1614833	"P": 1001.0	"F": 2}
{"v": 1	"t": 1614853	"P": 1001.5	"F": 2}
{"v": 1	"t": 1614874	"P": 1005.25	"F": 2}
{"v": 1	"t": 1614894	"P": 1003.25	"F": 2}
{"v": 1	"t": 1614914	"P": 1001.5	"F": 2}
{"v": 1	"t": 1614935	"P": 1001.5	"F": 2}
{"v": 1	"t": 1614955	"P": 1005.75	"F": 2}
{"v": 1	"t": 1614975	"P": 1006.25	"F": 2}
{"v": 1	"t": 1614996	"P": 1002.0	"F": 2}
{"v": 1	"t": 1615016	"P": 1001.5	"F": 2}
{"v": 1	"t": 1615036	"P": 1003.75	"F": 2}
{"v": 1	"t": 1615056	"P": 1006.25	"F": 1}
{"v": 1	"t": 1615077	"P": 1003.75	"F": 2}
{"v": 1	"t": 1615097	"P": 1000.25	"F": 1}
{"v": 1	"t": 1615117	"P": 1002.0	"F": 2	"C": 45.315	"D": 3240	"sn": 54091929832280	"file": "/data/device_log/data0000.out"}
{"v": 1	"t": 1615138	"P": 1006.25	"F": 2}
{"v": 1	"t": 1615158	"P": 1002.75	"F": 1}
{"v": 1	"t": 1615178	"P": 1000.0	"F": 2}
{"v": 1	"t": 1615199	"P": 1003.25	"F": 2}
{"v": 1	"t": 1615219	"P": 1006.75	"F": 2}
{"v": 1	"t": 1615239	"P": 1002.0	"F": 1}
{"v": 1	"t": 1615260	"P": 1002.25	"F": 1}
{"v": 1	"t": 1615280	"P": 1006.75	"F": 1}
{"v": 1	"t": 1615301	"P": 1002.25	"F": 2}
{"v": 1	"t": 1615321	"P": 1002.25	"F": 2}
{"v": 1	"t": 1615341	"P": 1006.25	"F": 1}
{"v": 1	"t": 1615362	"P": 1003.75	"F": 1}
{"v": 1	"t": 1615382	"P": 1002.25	"F": 2}
{"v": 1	"t": 1615402	"P": 1000.75	"F": 2}
{"v": 1	"t": 1615422	"P": 1006.75	"F": 1}
{"v": 1	"t": 1615443	"P": 1005.5	"F": 1}
{"v": 1	"t": 1615463	"P": 1003.75	"F": 1}
{"v": 1	"t": 1615483	"P": 1001.0	"F": 1}
{"v": 1	"t": 1615504	"P": 1004.25	"F": 1}
{"v": 1	"t": 1615524	"P": 1006.25	"F": 2}
{"v": 1	"t": 1615544	"P": 1005.0	"F": 2}
{"v": 1	"t": 1615565	"P": 1001.75	"F": 1}
{"v": 1	"t": 1615585	"P": 1003.75	"F": 2}
{"v": 1	"t": 1615605	"P": 1006.0	"F": 2}
{"v": 1	"t": 1615625	"P": 1004.5	"F": 1}
{"v": 1	"t": 1615646	"P": 1000.5	"F": 2}
{"v": 1	"t": 1615666	"P": 1002.0	"F": 2}
{"v": 1	"t": 1615686	"P": 1007.25	"F": 1}
{"v": 1	"t": 1615707	"P": 1004.25	"F": 1}
{"v": 1	"t": 1615727	"P": 1002.0	"F": 2}
{"v": 1	"t": 1615747	"P": 1000.75	"F": 1}
{"v": 1	"t": 1615768	"P": 1005.75	"F": 2}
{"v": 1	"t": 1615788	"P": 1005.5	"F": 2}
{"v": 1	"t": 1615808	"P": 1001.5	"F": 2}
{"v": 1	"t": 1615829	"P": 1004.0	"F": 1}
{"v": 1	"t": 1615849	"P": 1004.25	"F": 1}
{"v": 1	"t": 1615869	"P": 1000.5	"F": 1}
{"v": 1	"t": 1615890	"P": 1003.0	"F": 1}
{"v": 1	"t": 1615910	"P": 1006.25	"F": 1}
{"v": 1	"t": 1615930	"P": 1003.75	"F": 2}
{"v": 1	"t": 1615951	"P": 1003.25	"F": 2}
{"v": 1	"t": 1615971	"P": 1001.0	"F": 2}
{"v": 1	"t": 1615991	"P": 1007.75	"F": 2}
{"v": 1	"t": 1616012	"P": 1005.5	"F": 2}
{"v": 1	"t": 1616032	"P": 1002.25	"F": 2}
{"v": 1	"t": 1616052	"P": 999.5	"F": 2}
{"v": 1	"t": 1616072	"P": 1006.75	"F": 2}
{"v": 1	"t": 1616093	"P": 1006.75	"F": 2}
{"v": 1	"t": 1616113	"P": 1002.0	"F": 2}
{"v": 1	"t": 1616133	"P": 1002.25	"F": 2	"C": 45.325	"D": 3240	"sn": 54091929832280	"file": "/data/device_log/data0000.out"}
{"v": 1	"t": 1616154	"P": 1005.0	"F": 2}
{"v": 1	"t": 1616174	"P": 1009.0	"F": 2}
{"v": 1	"t": 1616194	"P": 1003.5	"F": 2}
{"v": 1	"t": 1616215	"P": 1001.75	"F": 2}
{"v": 1	"t": 1616235	"P": 1004.0	"F": 2}
{"v": 1	"t": 1616255	"P": 1005.0	"F": 2}
{"v": 1	"t": 1616276	"P": 1003.5	"F": 2}
{"v": 1	"t": 1616296	"P": 1000.75	"F": 2}
{"v": 1	"t": 1616316	"P": 1004.0	"F": 2}
{"v": 1	"t": 1616336	"P": 1006.0	"F": 2}
{"v": 1	"t": 1616357	"P": 1003.5	"F": 2}
{"v": 1	"t": 1616377	"P": 1002.5	"F": 2}
{"v": 1	"t": 1616398	"P": 1006.0	"F": 2}
{"v": 1	"t": 1616418	"P": 1002.25	"F": 2}
{"v": 1	"t": 1616439	"P": 1002.25	"F": 2}
{"v": 1	"t": 1616459	"P": 1006.25	"F": 2}
{"v": 1	"t": 1616480	"P": 1000.5	"F": 2}
{"v": 1	"t": 1616500	"P": 998.75	"F": 2}
{"v": 1	"t": 1616521	"P": 1005.5	"F": 2}
{"v": 1	"t": 1616541	"P": 1002.0	"F": 2}
{"v": 1	"t": 1616562	"P": 1008.25	"F": 2}
{"v": 1	"t": 1616582	"P": 1002.5	"F": 2}
{"v": 1	"t": 1616602	"P": 1002.25	"F": 2}
{"v": 1	"t": 1616623	"P": 1006.75	"F": 2}
{"v": 1	"t": 1616643	"P": 1002.0	"F": 2}
{"v": 1	"t": 1616663	"P": 1001.0	"F": 2}
{"v": 1	"t": 1616684	"P": 1003.75	"F": 2}
{"v": 1	"t": 1616704	"P": 1006.75	"F": 2}
{"v": 1	"t": 1616724	"P": 1002.0	"F": 2}
{"v": 1	"t": 1616745	"P": 1000.75	"F": 2}
{"v": 1	"t": 1616765	"P": 1002.5	"F": 2}
{"v": 1	"t": 1616785	"P": 1006.25	"F": 2}
{"v": 1	"t": 1616805	"P": 1002.5	"F": 2}
{"v": 1	"t": 1616826	"P": 999.5	"F": 2}
{"v": 1	"t": 1616846	"P": 1000.75	"F": 2}
{"v": 1	"t": 1616866	"P": 1007.5	"F": 2}
{"v": 1	"t": 1616887	"P": 1005.25	"F": 2}
{"v": 1	"t": 1616907	"P": 1001.0	"F": 2}
{"v": 1	"t": 1616927	"P": 1002.75	"F": 2}
{"v": 1	"t": 1616948	"P": 1006.75	"F": 2}
{"v": 1	"t": 1616968	"P": 1005.5	"F": 2}
{"v": 1	"t": 1616988	"P": 1002.0	"F": 2}
{"v": 1	"t": 1617008	"P": 1001.5	"F": 1}
{"v": 1	"t": 1617029	"P": 1005.5	"F": 2}
{"v": 1	"t": 1617049	"P": 1007.5	"F": 2}
{"v": 1	"t": 1617069	"P": 1002.0	"F": 2}
{"v": 1	"t": 1617090	"P": 1001.0	"F": 2}
{"v": 1	"t": 1617110	"P": 1005.0	"F": 2}
{"v": 1	"t": 1617130	"P": 1005.0	"F": 2}
{"v": 1	"t": 1617151	"P": 1002.25	"F": 2	"C": 45.345	"D": 3240	"sn": 54091929832280	"file": "/data/device_log/data0000.out"}
{"v": 1	"t": 1617171	"P": 1006.25	"F": 2}
{"v": 1	"t": 1617192	"P": 1004.5	"F": 2}
{"v": 1	"t": 1617212	"P": 999.75	"F": 2}
{"v": 1	"t": 1617232	"P": 1001.75	"F": 2}
{"v": 1	"t": 1617253	"P": 1006.25	"F": 2}
{"v": 1	"t": 1617273	"P": 1003.5	"F": 2}
{"v": 1	"t": 1617293	"P": 1003.25	"F": 2}
{"v": 1	"t": 1617313	"P": 1001.0	"F": 2}
{"v": 1	"t": 1617334	"P": 1005.0	"F": 2}
{"v": 1	"t": 1617354	"P": 1005.5	"F": 2}
{"v": 1	"t": 1617374	"P": 1003.25	"F": 2}
{"v": 1	"t": 1617395	"P": 1001.0	"F": 2}
{"v": 1	"t": 1617415	"P": 1005.5	"F": 2}
{"v": 1	"t": 1617435	"P": 1004.25	"F": 2}
{"v": 1	"t": 1617456	"P": 1003.0	"F": 2}
{"v": 1	"t": 1617476	"P": 998.75	"F": 2}
{"v": 1	"t": 1617496	"P": 1004.25	"F": 2}
{"v": 1	"t": 1617516	"P": 1006.5	"F": 2}
{"v": 1	"t": 1617537	"P": 1003.25	"F": 2}
{"v": 1	"t": 1617557	"P": 999.5	"F": 2}
{"v": 1	"t": 1617577	"P": 1001.25	"F": 2}
{"v": 1	"t": 1617598	"P": 1006.0	"F": 2}
{"v": 1	"t": 1617618	"P": 1005.0	"F": 2}
{"v": 1	"t": 1617638	"P": 1001.25	"F": 2}
{"v": 1	"t": 1617659	"P": 1001.0	"F": 2}
{"v": 1	"t": 1617679	"P": 1003.75	"F": 2}
{"v": 1	"t": 1617699	"P": 1002.0	"F": 2}
{"v": 1	"t": 1617720	"P": 1002.5	"F": 2}
{"v": 1	"t": 1617740	"P": 1007.0	"F": 2}
{"v": 1	"t": 1617760	"P": 1004.75	"F": 2}
{"v": 1	"t": 1617781	"P": 1001.25	"F": 2}
{"v": 1	"t": 1617801	"P": 1002.5	"F": 2}
{"v": 1	"t": 1617821	"P": 1007.0	"F": 2}
{"v": 1	"t": 1617842	"P": 1004.5	"F": 2}
{"v": 1	"t": 1617862	"P": 1002.75	"F": 2}
{"v": 1	"t": 1617882	"P": 1001.0	"F": 2}
{"v": 1	"t": 1617903	"P": 1008.25	"F": 2}
{"v": 1	"t": 1617923	"P": 1004.75	"F": 2}
{"v": 1	"t": 1617943	"P": 1002.75	"F": 2}
{"v": 1	"t": 1617963	"P": 1002.25	"F": 2}
{"v": 1	"t": 1617984	"P": 1006.75	"F": 2}
{"v": 1	"t": 1618004	"P": 1005.0	"F": 2}
{"v": 1	"t": 1618024	"P": 1003.25	"F": 2}
{"v": 1	"t": 1618045	"P": 1002.0	"F": 2}
{"v": 1	"t": 1618065	"P": 1004.75	"F": 2}
{"v": 1	"t": 1618085	"P": 1006.25	"F": 2}
{"v": 1	"t": 1618106	"P": 1002.5	"F": 2}
{"v": 1	"t": 1618126	"P": 1001.0	"F": 2}
{"v": 1	"t": 1618146	"P": 1003.5	"F": 2}
{"v": 1	"t": 1618166	"P": 1007.0	"F": 2	"C": 45.36	"D": 3240	"sn": 54091929832280	"file": "/data/device_log/data0000.out"}
{"v": 1	"t": 1618187	"P": 1003.75	"F": 2}
{"v": 1	"t": 1618207	"P": 1001.0	"F": 2}
{"v": 1	"t": 1618227	"P": 1004.25	"F": 2}
{"v": 1	"t": 1618248	"P": 1006.5	"F": 2}
{"v": 1	"t": 1618268	"P": 1004.75	"F": 2}
{"v": 1	"t": 1618289	"P": 1003.25	"F": 2}
{"v": 1	"t": 1618309	"P": 1006.75	"F": 2}
{"v": 1	"t": 1618329	"P": 1003.25	"F": 2}
{"v": 1	"t": 1618349	"P": 1000.75	"F": 2}
{"v": 1	"t": 1618370	"P": 1002.5	"F": 2}
{"v": 1	"t": 1618390	"P": 1007.75	"F": 2}
{"v": 1	"t": 1618410	"P": 1003.0	"F": 2}
{"v": 1	"t": 1618431	"P": 1001.75	"F": 2}
{"v": 1	"t": 1618451	"P": 1000.75	"F": 2}
{"v": 1	"t": 1618471	"P": 1006.5	"F": 2}
{"v": 1	"t": 1618492	"P": 1005.5	"F": 2}
{"v": 1	"t": 1618512	"P": 1000.5	"F": 2}
{"v": 1	"t": 1618532	"P": 1000.25	"F": 2}
{"v": 1	"t": 1618552	"P": 1005.75	"F": 2}
{"v": 1	"t": 1618573	"P": 1005.0	"F": 2}
{"v": 1	"t": 1618593	"P": 1002.5	"F": 2}
{"v": 1	"t": 1618613	"P": 1001.25	"F": 2}
{"v": 1	"t": 1618634	"P": 1004.0	"F": 1}
{"v": 1	"t": 1618654	"P": 1006.5	"F": 2}
{"v": 1	"t": 1618674	"P": 1003.0	"F": 2}
{"v": 1	"t": 1618695	"P": 1001.25	"F": 1}
{"v": 1	"t": 1618715	"P": 1003.5	"F": 2}
{"v": 1	"t": 1618735	"P": 1006.5	"F": 1}
{"v": 1	"t": 1618756	"P": 1004.0	"F": 1}
{"v": 1	"t": 1618776	"P": 999.75	"F": 2}
{"v": 1	"t": 1618796	"P": 1003.5	"F": 2}
{"v": 1	"t": 1618817	"P": 1005.5	"F": 2}
{"v": 1	"t": 1618837	"P": 1000.25	"F": 2}
{"v": 1	"t": 1618858	"P": 1007.25	"F": 2}
{"v": 1	"t": 1618878	"P": 1003.75	"F": 1}
{"v": 1	"t": 1618898	"P": 1001.25	"F": 2}
{"v": 1	"t": 1618918	"P": 1001.25	"F": 2}
{"v": 1	"t": 1618939	"P": 1006.0	"F": 2}
{"v": 1	"t": 1618959	"P": 1007.25	"F": 2}
{"v": 1	"t": 1618979	"P": 1002.0	"F": 2}
{"v": 1	"t": 1619000	"P": 1000.5	"F": 2}
{"v": 1	"t": 1619020	"P": 1005.25	"F": 2}
{"v": 1	"t": 1619040	"P": 1006.0	"F": 2}
{"v": 1	"t": 1619060	"P": 1004.25	"F": 1}
{"v": 1	"t": 1619081	"P": 1000.25	"F": 2}
{"v": 1	"t": 1619101	"P": 1003.0	"F": 2}
{"v": 1	"t": 1619121	"P": 1008.5	"F": 2}
{"v": 1	"t": 1619142	"P": 1004.0	"F": 1}
{"v": 1	"t": 1619162	"P": 1000.25	"F": 2}
{"v": 1	"t": 1619182	"P": 999.5	"F": 2	"C": 45.355	"D": 3240	"sn": 54091929832280	"file": "/data/device_log/data0000.out"}
{"v": 1	"t": 1619203	"P": 1006.0	"F": 2}
{"v": 1	"t": 1619223	"P": 1004.25	"F": 2}
{"v": 1	"t": 1619243	"P": 1002.0	"F": 2}
{"v": 1	"t": 1619263	"P": 999.75	"F": 2}
{"v": 1	"t": 1619284	"P": 1005.0	"F": 2}
{"v": 1	"t": 1619304	"P": 1007.0	"F": 2}
{"v": 1	"t": 1619324	"P": 1001.75	"F": 2}
{"v": 1	"t": 1619345	"P": 1000.5	"F": 2}
{"v": 1	"t": 1619365	"P": 1004.0	"F": 2}
{"v": 1	"t": 1619386	"P": 1003.25	"F": 2}
{"v": 1	"t": 1619406	"P": 1001.0	"F": 2}
{"v": 1	"t": 1619426	"P": 1005.25	"F": 2}
{"v": 1	"t": 1619447	"P": 1003.75	"F": 2}
{"v": 1	"t": 1619467	"P": 1003.75	"F": 2}
{"v": 1	"t": 1619487	"P": 999.75	"F": 1}
{"v": 1	"t": 1619507	"P": 1005.0	"F": 2}
{"v": 1	"t": 1619528	"P": 1006.0	"F": 2}
{"v": 1	"t": 1619548	"P": 1002.5	"F": 2}
{"v": 1	"t": 1619568	"P": 999.75	"F": 2}
{"v": 1	"t": 1619589	"P": 1002.5	"F": 2}
{"v": 1	"t": 1619609	"P": 1005.25	"F": 2}
{"v": 1	"t": 1619629	"P": 1003.0	"F": 2}
{"v": 1	"t": 1619650	"P": 1000.0	"F": 2}
{"v": 1	"t": 1619670	"P": 1002.75	"F": 1}
{"v": 1	"t": 1619690	"P": 1007.0	"F": 2}
{"v": 1	"t": 1619710	"P": 1002.5	"F": 2}
{"v": 1	"t": 1619731	"P": 1000.25	"F": 1}
{"v": 1	"t": 1619751	"P": 1002.5	"F": 2}
{"v": 1	"t": 1619771	"P": 1008.0	"F": 1}
{"v": 1	"t": 1619792	"P": 1003.25	"F": 1}
{"v": 1	"t": 1619812	"P": 1002.5	"F": 2}
{"v": 1	"t": 1619832	"P": 1001.25	"F": 1}
{"v": 1	"t": 1619852	"P": 1004.5	"F": 1}
{"v": 1	"t": 1619873	"P": 1005.5	"F": 2}
{"v": 1	"t": 1619893	"P": 1003.25	"F": 1}
{"v": 1	"t": 1619913	"P": 1000.25	"F": 1}
{"v": 1	"t": 1619934	"P": 1006.25	"F": 1}
{"v": 1	"t": 1619954	"P": 1004.0	"F": 1}
{"v": 1	"t": 1619975	"P": 1002.25	"F": 1}
{"v": 1	"t": 1619995	"P": 1006.25	"F": 2}
{"v": 1	"t": 1620016	"P": 997.75	"F": 1}
{"v": 1	"t": 1620036	"P": 1005.75	"F": 1}
{"v": 1	"t": 1620057	"P": 1003.0	"F": 1}
{"v": 1	"t": 1620077	"P": 1001.25	"F": 1}
{"v": 1	"t": 1620098	"P": 1006.5	"F": 1}
{"v": 1	"t": 1620118	"P": 1002.0	"F": 2}
{"v": 1	"t": 1620139	"P": 1003.0	"F": 1}
{"v": 1	"t": 1620159	"P": 1006.25	"F": 1}
{"v": 1	"t": 1620179	"P": 1002.25	"F": 1}
{"v": 1	"t": 1620200	"P": 1001.5	"F": 1	"C": 45.35	"D": 3240	"sn": 54091929832280	"file": "/data/device_log/data0000.out"}
{"v": 1	"t": 1620220	"P": 1005.75	"F": 2}
{"v": 1	"t": 1620240	"P": 1006.5	"F": 2}
{"v": 1	"t": 1620261	"P": 1001.25	"F": 1}
{"v": 1	"t": 1620281	"P": 1000.25	"F": 1}
{"v": 1	"t": 1620301	"P": 1004.75	"F": 2}
{"v": 1	"t": 1620321	"P": 1005.5	"F": 1}
{"v": 1	"t": 1620342	"P": 1004.0	"F": 2}
{"v": 1	"t": 1620362	"P": 1001.5	"F": 2}
{"v": 1	"t": 1620382	"P": 1001.75	"F": 1}
{"v": 1	"t": 1620403	"P": 1008.25	"F": 2}
{"v": 1	"t": 1620423	"P": 1003.75	"F": 2}
{"v": 1	"t": 1620443	"P": 1001.25	"F": 1}
{"v": 1	"t": 1620464	"P": 1000.5	"F": 1}
{"v": 1	"t": 1620484	"P": 1008.0	"F": 2}
{"v": 1	"t": 1620504	"P": 1004.25	"F": 2}
{"v": 1	"t": 1620524	"P": 999.75	"F": 1}
{"v": 1	"t": 1620545	"P": 1003.25	"F": 2}
{"v": 1	"t": 1620565	"P": 1007.25	"F": 2}
{"v": 1	"t": 1620585	"P": 1002.75	"F": 2}
{"v": 1	"t": 1620606	"P": 1003.5	"F": 2}
{"v": 1	"t": 1620626	"P": 1001.0	"F": 2}
{"v": 1	"t": 1620646	"P": 1006.0	"F": 2}
{"v": 1	"t": 1620667	"P": 1002.5	"F": 2}
{"v": 1	"t": 1620687	"P": 1002.25	"F": 2}
{"v": 1	"t": 1620708	"P": 1007.5	"F": 2}
{"v": 1	"t": 1620728	"P": 1005.0	"F": 2}
{"v": 1	"t": 1620748	"P": 1001.5	"F": 2}
{"v": 1	"t": 1620768	"P": 1000.25	"F": 1}
{"v": 1	"t": 1620789	"P": 1006.0	"F": 2}
{"v": 1	"t": 1620809	"P": 1004.75	"F": 2}
{"v": 1	"t": 1620829	"P": 1003.75	"F": 2}
{"v": 1	"t": 1620850	"P": 1002.25	"F": 2}
{"v": 1	"t": 1620870	"P": 1004.25	"F": 2}
{"v": 1	"t": 1620890	"P": 1005.0	"F": 2}
{"v": 1	"t": 1620911	"P": 1002.5	"F": 2}
{"v": 1	"t": 1620931	"P": 1000.5	"F": 2}
{"v": 1	"t": 1620951	"P": 1002.25	"F": 2}
{"v": 1	"t": 1620971	"P": 1007.0	"F": 1}
{"v": 1	"t": 1620992	"P": 1003.0	"F": 1}
{"v": 1	"t": 1621012	"P": 1001.0	"F": 1}
{"v": 1	"t": 1621032	"P": 1002.75	"F": 2}
{"v": 1	"t": 1621053	"P": 1007.5	"F": 1}
{"v": 1	"t": 1621073	"P": 1004.75	"F": 1}
{"v": 1	"t": 1621093	"P": 1000.75	"F": 1}
{"v": 1	"t": 1621114	"P": 1001.5	"F": 2}
{"v": 1	"t": 1621134	"P": 1005.25	"F": 1}
{"v": 1	"t": 1621154	"P": 1004.0	"F": 1}
{"v": 1	"t": 1621174	"P": 1000.75	"F": 1}
{"v": 1	"t": 1621195	"P": 1001.75	"F": 1}
{"v": 1	"t": 1621215	"P": 1004.25	"F": 1	"C": 45.325	"D": 3240	"sn": 54091929832280	"file": "/data/device_log/data0000.out"}
{"v": 1	"t": 1621236	"P": 1001.5	"F": 1}
{"v": 1	"t": 1621256	"P": 1004.5	"F": 1}
{"v": 1	"t": 1621276	"P": 1007.0	"F": 1}
{"v": 1	"t": 1621297	"P": 1004.25	"F": 1}
{"v": 1	"t": 1621317	"P": 999.5	"F": 1}
{"v": 1	"t": 1621337	"P": 1003.5	"F": 1}
{"v": 1	"t": 1621358	"P": 1007.0	"F": 1}
{"v": 1	"t": 1621378	"P": 1005.25	"F": 1}
{"v": 1	"t": 1621398	"P": 1002.0	"F": 1}
{"v": 1	"t": 1621418	"P": 999.25	"F": 1}
{"v": 1	"t": 1621439	"P": 1002.5	"F": 2}
{"v": 1	"t": 1621459	"P": 1005.75	"F": 1}
{"v": 1	"t": 1621479	"P": 1000.75	"F": 1}
{"v": 1	"t": 1621500	"P": 1000.5	"F": 1}
{"v": 1	"t": 1621520	"P": 1007.0	"F": 1}
{"v": 1	"t": 1621540	"P": 1007.0	"F": 1}
{"v": 1	"t": 1621561	"P": 1002.0	"F": 1}
{"v": 1	"t": 1621581	"P": 999.5	"F": 1}
{"v": 1	"t": 1621601	"P": 1007.25	"F": 1}
{"v": 1	"t": 1621621	"P": 1006.0	"F": 1}
{"v": 1	"t": 1621642	"P": 1004.25	"F": 1}
{"v": 1	"t": 1621662	"P": 1001.25	"F": 1}
{"v": 1	"t": 1621682	"P": 1003.5	"F": 1}
{"v": 1	"t": 1621703	"P": 1005.5	"F": 1}
{"v": 1	"t": 1621723	"P": 1002.75	"F": 1}
{"v": 1	"t": 1621743	"P": 999.75	"F": 1}
{"v": 1	"t": 1621764	"P": 1005.25	"F": 1}
{"v": 1	"t": 1621784	"P": 1002.0	"F": 1}
{"v": 1	"t": 1621805	"P": 1002.75	"F": 1}
{"v": 1	"t": 1621825	"P": 1006.75	"F": 1}
{"v": 1	"t": 1621845	"P": 1003.75	"F": 1}
{"v": 1	"t": 1621866	"P": 1000.75	"F": 1}
{"v": 1	"t": 1621886	"P": 1000.0	"F": 1}
{"v": 1	"t": 1621906	"P": 1006.25	"F": 1}
{"v": 1	"t": 1621927	"P": 1005.0	"F": 1}
{"v": 1	"t": 1621947	"P": 1002.5	"F": 1}
{"v": 1	"t": 1621967	"P": 999.0	"F": 1}
{"v": 1	"t": 1621987	"P": 1004.5	"F": 1}
{"v": 1	"t": 1622008	"P": 1004.5	"F": 1}
{"v": 1	"t": 1622028	"P": 1003.5	"F": 1}
{"v": 1	"t": 1622048	"P": 1001.25	"F": 1}
{"v": 1	"t": 1622069	"P": 1003.0	"F": 1}
{"v": 1	"t": 1622089	"P": 1007.0	"F": 1}
{"v": 1	"t": 1622109	"P": 1005.25	"F": 1}
{"v": 1	"t": 1622129	"P": 1000.5	"F": 1}
{"v": 1	"t": 1622150	"P": 1001.75	"F": 1}
{"v": 1	"t": 1622170	"P": 1006.75	"F": 1}
{"v": 1	"t": 1622190	"P": 1004.75	"F": 1}
{"v": 1	"t": 1622211	"P": 1002.0	"F": 1}
{"v": 1	"t": 1622231	"P": 1001.5	"F": 1	"C": 45.36	"D": 3240	"sn": 54091929832280	"file": "/data/device_log/data0000.out"}
{"v": 1	"t": 1622251	"P": 1008.25	"F": 1}
{"v": 1	"t": 1622272	"P": 1004.5	"F": 1}
{"v": 1	"t": 1622292	"P": 1001.25	"F": 1}
{"v": 1	"t": 1622312	"P": 1004.0	"F": 1}
{"v": 1	"t": 1622333	"P": 1004.0	"F": 1}
{"v": 1	"t": 1622353	"P": 1001.5	"F": 1}
{"v": 1	"t": 1622374	"P": 1006.25	"F": 1}
{"v": 1	"t": 1622394	"P": 1006.25	"F": 1}
{"v": 1	"t": 1622414	"P": 1003.5	"F": 1}
{"v": 1	"t": 1622435	"P": 1001.0	"F": 1}
{"v": 1	"t": 1622455	"P": 1003.25	"F": 1}
{"v": 1	"t": 1622475	"P": 1005.25	"F": 1}
{"v": 1	"t": 1622495	"P": 1005.0	"F": 1}
{"v": 1	"t": 1622516	"P": 1002.75	"F": 1}
{"v": 1	"t": 1622536	"P": 1002.5	"F": 1}
{"v": 1	"t": 1622556	"P": 1006.75	"F": 1}
{"v": 1	"t": 1622577	"P": 1002.25	"F": 1}
{"v": 1	"t": 1622597	"P": 1002.25	"F": 1}
{"v": 1	"t": 1622617	"P": 1002.0	"F": 1}
{"v": 1	"t": 1622638	"P": 1006.25	"F": 1}
{"v": 1	"t": 1622658	"P": 1004.75	"F": 1}
{"v": 1	"t": 1622678	"P": 1000.25	"F": 1}
{"v": 1	"t": 1622698	"P": 1000.0	"F": 1}
{"v": 1	"t": 1622719	"P": 1008.0	"F": 1}
{"v": 1	"t": 1622739	"P": 1005.75	"F": 1}
{"v": 1	"t": 1622759	"P": 1002.0	"F": 1}
{"v": 1	"t": 1622780	"P": 1001.5	"F": 1}
{"v": 1	"t": 1622800	"P": 1003.75	"F": 1}
{"v": 1	"t": 1622820	"P": 1006.25	"F": 1}
{"v": 1	"t": 1622841	"P": 1002.0	"F": 1}
{"v": 1	"t": 1622861	"P": 1002.75	"F": 1}
{"v": 1	"t": 1622881	"P": 1004.5	"F": 1}
{"v": 1	"t": 1622902	"P": 1004.5	"F": 1}
{"v": 1	"t": 1622922	"P": 1000.5	"F": 1}
{"v": 1	"t": 1622943	"P": 1006.5	"F": 1}
{"v": 1	"t": 1622963	"P": 1004.25	"F": 1}
{"v": 1	"t": 1622983	"P": 1005.25	"F": 1}
{"v": 1	"t": 1623003	"P": 1000.75	"F": 1}
{"v": 1	"t": 1623024	"P": 1006.25	"F": 1}
{"v": 1	"t": 1623044	"P": 1004.25	"F": 1}
{"v": 1	"t": 1623064	"P": 1003.0	"F": 1}
{"v": 1	"t": 1623085	"P": 1000.25	"F": 1}
{"v": 1	"t": 1623105	"P": 1005.5	"F": 1}
{"v": 1	"t": 1623125	"P": 1006.75	"F": 1}
{"v": 1	"t": 1623145	"P": 1002.0	"F": 1}
{"v": 1	"t": 1623166	"P": 999.25	"F": 1}
{"v": 1	"t": 1623186	"P": 1004.5	"F": 1}
{"v": 1	"t": 1623206	"P": 1007.5	"F": 1}
{"v": 1	"t": 1623227	"P": 1002.5	"F": 1}
{"v": 1	"t": 1623247	"P": 1001.25	"F": 1	"C": 45.32	"D": 3240	"sn": 54091929832280	"file": "/data/device_log/data0000.out"}
{"v": 1	"t": 1623267	"P": 1001.75	"F": 1}
{"v": 1	"t": 1623288	"P": 1006.25	"F": 1}
{"v": 1	"t": 1623308	"P": 1004.25	"F": 1}
{"v": 1	"t": 1623328	"P": 1001.0	"F": 1}
{"v": 1	"t": 1623348	"P": 1001.75	"F": 1}
{"v": 1	"t": 1623369	"P": 1006.5	"F": 1}
{"v": 1	"t": 1623389	"P": 1006.5	"F": 1}
{"v": 1	"t": 1623409	"P": 1002.5	"F": 1}
{"v": 1	"t": 1623430	"P": 1001.25	"F": 1}
{"v": 1	"t": 1623450	"P": 1005.0	"F": 1}
{"v": 1	"t": 1623471	"P": 1001.75	"F": 1}
{"v": 1	"t": 1623491	"P": 1001.75	"F": 1}
{"v": 1	"t": 1623512	"P": 1005.0	"F": 1}
{"v": 1	"t": 1623532	"P": 1002.5	"F": 1}
{"v": 1	"t": 1623553	"P": 1007.0	"F": 1}
{"v": 1	"t": 1623573	"P": 1001.5	"F": 1}
{"v": 1	"t": 1623594	"P": 1001.75	"F": 1}
{"v": 1	"t": 1623614	"P": 1006.5	"F": 1}
{"v": 1	"t": 1623635	"P": 1000.5	"F": 1}
{"v": 1	"t": 1623655	"P": 1005.0	"F": 1}
{"v": 1	"t": 1623675	"P": 1005.5	"F": 1}
{"v": 1	"t": 1623695	"P": 1004.25	"F": 1}
{"v": 1	"t": 1623716	"P": 999.5	"F": 1}
{"v": 1	"t": 1623736	"P": 1001.25	"F": 1}
{"v": 1	"t": 1623756	"P": 1008.75	"F": 1}
{"v": 1	"t": 1623777	"P": 1005.75	"F": 1}
{"v": 1	"t": 1623797	"P": 1001.0	"F": 1}
{"v": 1	"t": 1623817	"P": 1001.0	"F": 1}
{"v": 1	"t": 1623837	"P": 1006.75	"F": 1}
{"v": 1	"t": 1623858	"P": 1006.5	"F": 1}
{"v": 1	"t": 1623878	"P": 1002.0	"F": 1}
{"v": 1	"t": 1623898	"P": 1000.0	"F": 1}
{"v": 1	"t": 1623919	"P": 1004.75	"F": 1}
{"v": 1	"t": 1623939	"P": 1006.5	"F": 1}
{"v": 1	"t": 1623959	"P": 1004.0	"F": 1}
{"v": 1	"t": 1623980	"P": 1000.75	"F": 1}
{"v": 1	"t": 1624000	"P": 1003.75	"F": 1}
{"v": 1	"t": 1624020	"P": 1005.0	"F": 1}
{"v": 1	"t": 1624040	"P": 1003.5	"F": 1}
{"v": 1	"t": 1624061	"P": 1001.75	"F": 1}
{"v": 1	"t": 1624081	"P": 1002.0	"F": 1}
{"v": 1	"t": 1624101	"P": 1006.25	"F": 1}
{"v": 1	"t": 1624122	"P": 1001.75	"F": 1}
{"v": 1	"t": 1624142	"P": 1000.5	"F": 1}
{"v": 1	"t": 1624163	"P": 1005.25	"F": 1}
{"v": 1	"t": 1624183	"P": 1005.25	"F": 1}
{"v": 1	"t": 1624203	"P": 1002.25	"F": 1}
{"v": 1	"t": 1624224	"P": 1003.5	"F": 1}
{"v": 1	"t": 1624244	"P": 1005.75	"F": 1}
{"v": 1	"t": 1624264	"P": 1002.75	"F": 1	"C": 45.345	"D": 3240	"sn": 54091929832280	"file": "/data/device_log/data0000.out"}
{"v": 1	"t": 1624285	"P": 1001.75	"F": 1}
{"v": 1	"t": 1624305	"P": 1001.75	"F": 1}
{"v": 1	"t": 1624325	"P": 1007.0	"F": 1}
{"v": 1	"t": 1624345	"P": 1005.25	"F": 1}
{"v": 1	"t": 1624366	"P": 1002.0	"F": 1}
{"v": 1	"t": 1624386	"P": 1001.25	"F": 1}
{"v": 1	"t": 1624406	"P": 1007.25	"F": 1}
{"v": 1	"t": 1624427	"P": 1003.5	"F": 1}
{"v": 1	"t": 1624447	"P": 1003.25	"F": 1}
{"v": 1	"t": 1624467	"P": 1000.75	"F": 1}
{"v": 1	"t": 1624487	"P": 1006.25	"F": 1}
{"v": 1	"t": 1624508	"P": 1005.25	"F": 1}
{"v": 1	"t": 1624528	"P": 1002.25	"F": 1}
{"v": 1	"t": 1624548	"P": 1001.25	"F": 2}
{"v": 1	"t": 1624569	"P": 1005.25	"F": 2}
{"v": 1	"t": 1624589	"P": 1006.25	"F": 2}
{"v": 1	"t": 1624609	"P": 1001.25	"F": 2}
{"v": 1	"t": 1624630	"P": 1001.75	"F": 2}
{"v": 1	"t": 1624650	"P": 1004.0	"F": 1}
{"v": 1	"t": 1624670	"P": 1005.75	"F": 1}
{"v": 1	"t": 1624691	"P": 1003.0	"F": 2}
{"v": 1	"t": 1624711	"P": 1002.25	"F": 2}
{"v": 1	"t": 1624732	"P": 1006.5	"F": 2}
{"v": 1	"t": 1624752	"P": 1004.0	"F": 2}
{"v": 1	"t": 1624772	"P": 1003.75	"F": 1}
{"v": 1	"t": 1624793	"P": 1008.75	"F": 2}
{"v": 1	"t": 1624813	"P": 1006.25	"F": 1}
{"v": 1	"t": 1624833	"P": 1002.0	"F": 1}
{"v": 1	"t": 1624853	"P": 1001.25	"F": 2}
{"v": 1	"t": 1624874	"P": 1008.5	"F": 1}
{"v": 1	"t": 1624894	"P": 1005.75	"F": 1}
{"v": 1	"t": 1624914	"P": 1002.5	"F": 1}
{"v": 1	"t": 1624935	"P": 1001.75	"F": 1}
{"v": 1	"t": 1624955	"P": 1006.5	"F": 1}
{"v": 1	"t": 1624975	"P": 1006.0	"F": 1}
{"v": 1	"t": 1624996	"P": 1001.5	"F": 2}
{"v": 1	"t": 1625016	"P": 1001.75	"F": 2}
{"v": 1	"t": 1625036	"P": 1005.5	"F": 1}
{"v": 1	"t": 1625057	"P": 1006.0	"F": 2}
{"v": 1	"t": 1625077	"P": 1001.75	"F": 2}
{"v": 1	"t": 1625097	"P": 1001.0	"F": 1}
{"v": 1	"t": 1625117	"P": 1004.75	"F": 1}
{"v": 1	"t": 1625138	"P": 1008.25	"F": 1}
{"v": 1	"t": 1625158	"P": 1004.5	"F": 1}
{"v": 1	"t": 1625178	"P": 1002.25	"F": 2}
{"v": 1	"t": 1625199	"P": 1003.5	"F": 1}
{"v": 1	"t": 1625219	"P": 1006.75	"F": 1}
{"v": 1	"t": 1625239	"P": 1003.25	"F": 2}
{"v": 1	"t": 1625260	"P": 1003.25	"F": 1}
{"v": 1	"t": 1625280	"P": 1007.5	"F": 1	"C": 45.36	"D": 3240	"sn": 54091929832280	"file": "/data/device_log/data0000.out"}
{"v": 1	"t": 1625301	"P": 1003.0	"F": 1}
{"v": 1	"t": 1625321	"P": 1003.0	"F": 1}
{"v": 1	"t": 1625341	"P": 1005.75	"F": 1}
{"v": 1	"t": 1625362	"P": 1004.5	"F": 1}
{"v": 1	"t": 1625382	"P": 1002.75	"F": 1}
{"v": 1	"t": 1625402	"P": 1000.25	"F": 1}
{"v": 1	"t": 1625422	"P": 1004.25	"F": 1}
{"v": 1	"t": 1625443	"P": 1005.0	"F": 1}
{"v": 1	"t": 1625463	"P": 1002.75	"F": 1}
{"v": 1	"t": 1625483	"P": 1001.25	"F": 2}
{"v": 1	"t": 1625504	"P": 1005.0	"F": 1}
{"v": 1	"t": 1625524	"P": 1006.5	"F": 1}
{"v": 1	"t": 1625544	"P": 1003.25	"F": 1}
{"v": 1	"t": 1625565	"P": 1001.5	"F": 1}
{"v": 1	"t": 1625585	"P": 1003.75	"F": 1}
{"v": 1	"t": 1625605	"P": 1007.5	"F": 1}
{"v": 1	"t": 1625626	"P": 1003.25	"F": 2}
{"v": 1	"t": 1625646	"P": 999.75	"F": 1}
{"v": 1	"t": 1625666	"P": 1004.75	"F": 1}
{"v": 1	"t": 1625686	"P": 1007.0	"F": 1}
{"v": 1	"t": 1625707	"P": 1003.0	"F": 1}
{"v": 1	"t": 1625727	"P": 1001.0	"F": 1}
{"v": 1	"t": 1625747	"P": 1005.0	"F": 1}
{"v": 1	"t": 1625768	"P": 1007.25	"F": 1}
{"v": 1	"t": 1625788	"P": 1003.25	"F": 1}
{"v": 1	"t": 1625808	"P": 1002.5	"F": 1}
{"v": 1	"t": 1625829	"P": 1003.75	"F": 1}
{"v": 1	"t": 1625849	"P": 1003.0	"F": 1}
{"v": 1	"t": 1625870	"P": 1001.25	"F": 1}
{"v": 1	"t": 1625890	"P": 1003.5	"F": 2}
{"v": 1	"t": 1625910	"P": 1007.0	"F": 1}
{"v": 1	"t": 1625930	"P": 1002.5	"F": 1}
{"v": 1	"t": 1625951	"P": 1001.5	"F": 1}
{"v": 1	"t": 1625971	"P": 1002.5	"F": 1}
{"v": 1	"t": 1625991	"P": 1006.75	"F": 1}
{"v": 1	"t": 1626012	"P": 1005.5	"F": 1}
{"v": 1	"t": 1626032	"P": 1002.0	"F": 1}
{"v": 1	"t": 1626052	"P": 1001.0	"F": 1}
{"v": 1	"t": 1626073	"P": 1007.75	"F": 1}
{"v": 1	"t": 1626093	"P": 1004.5	"F": 1}
{"v": 1	"t": 1626113	"P": 1001.25	"F": 1}
{"v": 1	"t": 1626133	"P": 1000.5	"F": 1}
{"v": 1	"t": 1626154	"P": 1006.25	"F": 2}
{"v": 1	"t": 1626174	"P": 1004.0	"F": 2}
{"v": 1	"t": 1626194	"P": 1000.75	"F": 1}
{"v": 1	"t": 1626215	"P": 1000.75	"F": 1}
{"v": 1	"t": 1626235	"P": 1006.5	"F": 1}
{"v": 1	"t": 1626255	"P": 1007.0	"F": 1}
{"v": 1	"t": 1626276	"P": 1001.0	"F": 2}
{"v": 1	"t": 1626296	"P": 1003.0	"F": 1	"C": 45.345	"D": 3240	"sn": 54091929832280	"file": "/data/device_log/data0000.out"}
{"v": 1	"t": 1626316	"P": 1006.25	"F": 1}
{"v": 1	"t": 1626337	"P": 1005.5	"F": 2}
{"v": 1	"t": 1626357	"P": 1001.75	"F": 1}
{"v": 1	"t": 1626377	"P": 1002.0	"F": 1}
{"v": 1	"t": 1626398	"P": 1005.75	"F": 2}
{"v": 1	"t": 1626418	"P": 1002.25	"F": 1}
{"v": 1	"t": 1626439	"P": 1001.5	"F": 1}
{"v": 1	"t": 1626459	"P": 1006.75	"F": 1}
{"v": 1	"t": 1626479	"P": 1004.0	"F": 1}
{"v": 1	"t": 1626499	"P": 1002.0	"F": 1}
{"v": 1	"t": 1626520	"P": 1001.75	"F": 1}
{"v": 1	"t": 1626540	"P": 1007.75	"F": 1}
{"v": 1	"t": 1626560	"P": 1005.0	"F": 1}
{"v": 1	"t": 1626581	"P": 1002.75	"F": 1}
{"v": 1	"t": 1626601	"P": 1001.5	"F": 1}
{"v": 1	"t": 1626621	"P": 1006.75	"F": 1}
{"v": 1	"t": 1626642	"P": 1005.75	"F": 1}
{"v": 1	"t": 1626662	"P": 1003.0	"F": 1}
{"v": 1	"t": 1626682	"P": 1002.5	"F": 1}
{"v": 1	"t": 1626702	"P": 1005.25	"F": 1}
{"v": 1	"t": 1626723	"P": 1005.75	"F": 1}
{"v": 1	"t": 1626743	"P": 1004.25	"F": 1}
{"v": 1	"t": 1626763	"P": 1000.0	"F": 1}
{"v": 1	"t": 1626784	"P": 1005.75	"F": 1}
{"v": 1	"t": 1626804	"P": 1006.5	"F": 1}
{"v": 1	"t": 1626824	"P": 1004.0	"F": 1}
{"v": 1	"t": 1626845	"P": 1000.25	"F": 1}
{"v": 1	"t": 1626865	"P": 1003.75	"F": 1}
{"v": 1	"t": 1626885	"P": 1005.25	"F": 1}
{"v": 1	"t": 1626905	"P": 1004.25	"F": 1}
{"v": 1	"t": 1626926	"P": 1000.25	"F": 1}
{"v": 1	"t": 1626946	"P": 1006.25	"F": 1}
{"v": 1	"t": 1626967	"P": 1003.75	"F": 1}
{"v": 1	"t": 1626987	"P": 1002.0	"F": 2}
{"v": 1	"t": 1627008	"P": 1006.75	"F": 1}
{"v": 1	"t": 1627028	"P": 1001.5	"F": 1}
{"v": 1	"t": 1627049	"P": 1003.0	"F": 1}
{"v": 1	"t": 1627069	"P": 1004.25	"F": 1}
{"v": 1	"t": 1627090	"P": 1002.5	"F": 1}
{"v": 1	"t": 1627110	"P": 1006.5	"F": 1}
{"v": 1	"t": 1627131	"P": 1001.75	"F": 2}
{"v": 1	"t": 1627151	"P": 1002.0	"F": 2}
{"v": 1	"t": 1627171	"P": 1007.0	"F": 1}
{"v": 1	"t": 1627192	"P": 1003.25	"F": 2}
{"v": 1	"t": 1627212	"P": 1002.0	"F": 1}
{"v": 1	"t": 1627232	"P": 999.75	"F": 1}
{"v": 1	"t": 1627253	"P": 1006.75	"F": 2}
{"v": 1	"t": 1627273	"P": 1004.0	"F": 1}
{"v": 1	"t": 1627293	"P": 1002.0	"F": 2}
{"v": 1	"t": 1627313	"P": 1001.25	"F": 1	"C": 45.32	"D": 3240	"sn": 54091929832280	"file": "/data/device_log/data0000.out"}
{"v": 1	"t": 1627334	"P": 1005.5	"F": 1}
{"v": 1	"t": 1627354	"P": 1006.0	"F": 1}
{"v": 1	"t": 1627374	"P": 1002.25	"F": 1}
{"v": 1	"t": 1627395	"P": 1001.0	"F": 1}
{"v": 1	"t": 1627415	"P": 1005.0	"F": 1}
{"v": 1	"t": 1627435	"P": 1007.5	"F": 2}
{"v": 1	"t": 1627455	"P": 1003.75	"F": 1}
{"v": 1	"t": 1627476	"P": 1000.75	"F": 1}
{"v": 1	"t": 1627496	"P": 1003.25	"F": 1}
{"v": 1	"t": 1627516	"P": 1008.5	"F": 1}
{"v": 1	"t": 1627537	"P": 1004.75	"F": 1}
{"v": 1	"t": 1627557	"P": 1001.25	"F": 1}
{"v": 1	"t": 1627577	"P": 1003.0	"F": 1}
{"v": 1	"t": 1627598	"P": 1006.0	"F": 1}
{"v": 1	"t": 1627618	"P": 1004.75	"F": 1}
{"v": 1	"t": 1627638	"P": 1002.75	"F": 1}
{"v": 1	"t": 1627659	"P": 1002.75	"F": 1}
{"v": 1	"t": 1627679	"P": 1005.0	"F": 2}
{"v": 1	"t": 1627700	"P": 1000.25	"F": 1}
{"v": 1	"t": 1627720	"P": 1004.75	"F": 1}
{"v": 1	"t": 1627740	"P": 1007.25	"F": 1}
{"v": 1	"t": 1627760	"P": 1005.0	"F": 1}
{"v": 1	"t": 1627781	"P": 998.5	"F": 1}
{"v": 1	"t": 1627801	"P": 1001.5	"F": 1}
{"v": 1	"t": 1627821	"P": 1007.75	"F": 1}
{"v": 1	"t": 1627842	"P": 1005.75	"F": 1}
{"v": 1	"t": 1627862	"P": 1001.5	"F": 1}
{"v": 1	"t": 1627882	"P": 999.5	"F": 1}
{"v": 1	"t": 1627902	"P": 1005.5	"F": 1}
{"v": 1	"t": 1627923	"P": 1005.5	"F": 1}
{"v": 1	"t": 1627943	"P": 1003.75	"F": 1}
{"v": 1	"t": 1627963	"P": 998.75	"F": 1}
{"v": 1	"t": 1627984	"P": 1004.0	"F": 1}
{"v": 1	"t": 1628004	"P": 1004.5	"F": 1}
{"v": 1	"t": 1628024	"P": 1003.75	"F": 1}
{"v": 1	"t": 1628045	"P": 1001.0	"F": 1}
{"v": 1	"t": 1628065	"P": 1002.5	"F": 1}
{"v": 1	"t": 1628085	"P": 1005.75	"F": 1}
{"v": 1	"t": 1628105	"P": 1002.5	"F": 2}
{"v": 1	"t": 1628126	"P": 999.0	"F": 1}
{"v": 1	"t": 1628146	"P": 1002.0	"F": 2}
{"v": 1	"t": 1628166	"P": 1007.5	"F": 1}
{"v": 1	"t": 1628187	"P": 1003.0	"F": 1}
{"v": 1	"t": 1628207	"P": 999.25	"F": 2}
{"v": 1	"t": 1628228	"P": 1005.0	"F": 1}
{"v": 1	"t": 1628248	"P": 1002.75	"F": 1}
{"v": 1	"t": 1628268	"P": 998.75	"F": 2}
{"v": 1	"t": 1628289	"P": 1006.25	"F": 1}
{"v": 1	"t": 1628309	"P": 1005.75	"F": 1}
{"v": 1	"t": 1628329	"P": 1003.5	"F": 1	"C": 45.36	"D": 3240	"sn": 54091929832280	"file": "/data/device_log/data0000.out"}
{"v": 1	"t": 1628350	"P": 1000.0	"F": 2}
{"v": 1	"t": 1628370	"P": 1001.25	"F": 1}
{"v": 1	"t": 1628390	"P": 1006.75	"F": 1}
{"v": 1	"t": 1628410	"P": 1002.75	"F": 1}
{"v": 1	"t": 1628431	"P": 1001.0	"F": 1}
{"v": 1	"t": 1628451	"P": 1000.75	"F": 1}
{"v": 1	"t": 1628471	"P": 1006.75	"F": 1}
{"v": 1	"t": 1628492	"P": 1005.75	"F": 1}
{"v": 1	"t": 1628512	"P": 1001.5	"F": 1}
{"v": 1	"t": 1628532	"P": 1000.0	"F": 1}
{"v": 1	"t": 1628553	"P": 1006.25	"F": 2}
{"v": 1	"t": 1628573	"P": 1004.5	"F": 1}
{"v": 1	"t": 1628593	"P": 1002.25	"F": 1}
{"v": 1	"t": 1628613	"P": 1002.0	"F": 1}
{"v": 1	"t": 1628634	"P": 1006.75	"F": 1}
{"v": 1	"t": 1628654	"P": 1004.5	"F": 1}
{"v": 1	"t": 1628674	"P": 1001.75	"F": 2}
{"v": 1	"t": 1628695	"P": 1000.75	"F": 1}
{"v": 1	"t": 1628715	"P": 1004.75	"F": 1}
{"v": 1	"t": 1628735	"P": 1007.75	"F": 1}
{"v": 1	"t": 1628756	"P": 1003.75	"F": 1}
{"v": 1	"t": 1628776	"P": 1002.0	"F": 2}
{"v": 1	"t": 1628797	"P": 1006.0	"F": 1}
{"v": 1	"t": 1628817	"P": 1002.25	"F": 2}
{"v": 1	"t": 1628837	"P": 1001.25	"F": 1}
{"v": 1	"t": 1628858	"P": 1007.25	"F": 1}
{"v": 1	"t": 1628878	"P": 1004.25	"F": 1}
{"v": 1	"t": 1628898	"P": 999.75	"F": 1}
{"v": 1	"t": 1628918	"P": 1002.25	"F": 1}
{"v": 1	"t": 1628939	"P": 1005.75	"F": 1}
{"v": 1	"t": 1628959	"P": 1005.0	"F": 1}
{"v": 1	"t": 1628979	"P": 1001.75	"F": 1}
{"v": 1	"t": 1629000	"P": 1001.75	"F": 1}
{"v": 1	"t": 1629020	"P": 1006.0	"F": 1}
{"v": 1	"t": 1629040	"P": 1005.75	"F": 2}
{"v": 1	"t": 1629061	"P": 1002.75	"F": 1}
{"v": 1	"t": 1629081	"P": 999.25	"F": 2}
{"v": 1	"t": 1629101	"P": 1003.25	"F": 1}
{"v": 1	"t": 1629121	"P": 1008.25	"F": 1}
{"v": 1	"t": 1629142	"P": 1003.75	"F": 2}
{"v": 1	"t": 1629162	"P": 1003.75	"F": 1}
{"v": 1	"t": 1629182	"P": 1003.75	"F": 1}
{"v": 1	"t": 1629203	"P": 1010.0	"F": 2}
{"v": 1	"t": 1629223	"P": 1004.5	"F": 1}
{"v": 1	"t": 1629243	"P": 1001.5	"F": 1}
{"v": 1	"t": 1629264	"P": 1001.75	"F": 1}
{"v": 1	"t": 1629284	"P": 1005.75	"F": 2}
{"v": 1	"t": 1629304	"P": 1004.25	"F": 1}
{"v": 1	"t": 1629325	"P": 999.5	"F": 1}
{"v": 1	"t": 1629345	"P": 1004.75	"F": 2	"C": 45.36	"D": 3240	"sn": 54091929832280	"file": "/data/device_log/data0000.out"}
{"v": 1	"t": 1629366	"P": 1002.0	"F": 1}
{"v": 1	"t": 1629386	"P": 1000.25	"F": 1}
{"v": 1	"t": 1629406	"P": 1006.5	"F": 2}
{"v": 1	"t": 1629427	"P": 1003.5	"F": 1}
{"v": 1	"t": 1629447	"P": 1004.0	"F": 1}
{"v": 1	"t": 1629467	"P": 1005.0	"F": 1}
{"v": 1	"t": 1629488	"P": 1006.25	"F": 1}
{"v": 1	"t": 1629508	"P": 1006.0	"F": 1}
{"v": 1	"t": 1629528	"P": 1001.75	"F": 1}
{"v": 1	"t": 1629548	"P": 1003.0	"F": 1}
{"v": 1	"t": 1629569	"P": 1007.25	"F": 2}
{"v": 1	"t": 1629589	"P": 1006.0	"F": 1}
{"v": 1	"t": 1629609	"P": 1003.25	"F": 1}
{"v": 1	"t": 1629630	"P": 1001.5	"F": 2}
{"v": 1	"t": 1629650	"P": 1003.0	"F": 1}
{"v": 1	"t": 1629670	"P": 1005.25	"F": 1}
{"v": 1	"t": 1629691	"P": 1003.0	"F": 2}
{"v": 1	"t": 1629711	"P": 1000.5	"F": 1}
{"v": 1	"t": 1629731	"P": 1005.25	"F": 2}
{"v": 1	"t": 1629751	"P": 1006.75	"F": 1}
{"v": 1	"t": 1629772	"P": 1003.5	"F": 1}
{"v": 1	"t": 1629792	"P": 1002.25	"F": 1}
{"v": 1	"t": 1629812	"P": 1007.25	"F": 1}
{"v": 1	"t": 1629833	"P": 1007.25	"F": 1}
{"v": 1	"t": 1629853	"P": 1004.25	"F": 1}
{"v": 1	"t": 1629873	"P": 1002.75	"F": 2}
{"v": 1	"t": 1629894	"P": 1004.0	"F": 2}
{"v": 1	"t": 1629914	"P": 1004.75	"F": 1}
{"v": 1	"t": 1629935	"P": 1001.25	"F": 1}
{"v": 1	"t": 1629955	"P": 1006.0	"F": 1}
{"v": 1	"t": 1629975	"P": 1004.0	"F": 1}
{"v": 1	"t": 1629996	"P": 1003.0	"F": 1}
{"v": 1	"t": 1630016	"P": 1000.0	"F": 1}
{"v": 1	"t": 1630036	"P": 1005.75	"F": 1}
{"v": 1	"t": 1630057	"P": 1005.5	"F": 2}
{"v": 1	"t": 1630077	"P": 1003.25	"F": 1}
{"v": 1	"t": 1630097	"P": 999.75	"F": 1}
{"v": 1	"t": 1630117	"P": 1005.75	"F": 1}
{"v": 1	"t": 1630138	"P": 1005.5	"F": 2}
{"v": 1	"t": 1630158	"P": 1003.5	"F": 1}
{"v": 1	"t": 1630178	"P": 998.75	"F": 1}
{"v": 1	"t": 1630199	"P": 1004.0	"F": 1}
{"v": 1	"t": 1630219	"P": 1007.75	"F": 1}
{"v": 1	"t": 1630239	"P": 1004.25	"F": 1}
{"v": 1	"t": 1630260	"P": 1000.5	"F": 1}
{"v": 1	"t": 1630280	"P": 1003.5	"F": 1}
{"v": 1	"t": 1630300	"P": 1006.75	"F": 1}
{"v": 1	"t": 1630320	"P": 1002.5	"F": 1}
{"v": 1	"t": 1630341	"P": 1002.75	"F": 1}
{"v": 1	"t": 1630361	"P": 1000.5	"F": 1	"C": 45.35	"D": 3240	"sn": 54091929832280	"file": "/data/device_log/data0000.out"}
{"v": 1	"t": 1630381	"P": 1006.75	"F": 1}
{"v": 1	"t": 1630402	"P": 1005.25	"F": 2}
{"v": 1	"t": 1630422	"P": 1002.5	"F": 1}
{"v": 1	"t": 1630442	"P": 1002.5	"F": 1}
{"v": 1	"t": 1630463	"P": 1007.75	"F": 2}
{"v": 1	"t": 1630483	"P": 1002.25	"F": 1}
{"v": 1	"t": 1630504	"P": 1004.0	"F": 1}
{"v": 1	"t": 1630524	"P": 1005.0	"F": 1}
{"v": 1	"t": 1630545	"P": 1000.25	"F": 1}
{"v": 1	"t": 1630565	"P": 1005.25	"F": 1}
{"v": 1	"t": 1630586	"P": 1001.75	"F": 1}
{"v": 1	"t": 1630606	"P": 1001.5	"F": 1}
{"v": 1	"t": 1630626	"P": 1006.5	"F": 2}
{"v": 1	"t": 1630647	"P": 1002.0	"F": 2}
{"v": 1	"t": 1630667	"P": 1002.25	"F": 2}
{"v": 1	"t": 1630688	"P": 1006.75	"F": 1}
{"v": 1	"t": 1630708	"P": 1002.75	"F": 1}
{"v": 1	"t": 1630728	"P": 1001.5	"F": 1}
{"v": 1	"t": 1630748	"P": 1001.75	"F": 2}
{"v": 1	"t": 1630769	"P": 1006.0	"F": 1}
{"v": 1	"t": 1630789	"P": 1006.75	"F": 1}
{"v": 1	"t": 1630809	"P": 1003.0	"F": 1}
{"v": 1	"t": 1630830	"P": 1003.25	"F": 2}
{"v": 1	"t": 1630850	"P": 1004.75	"F": 1}
{"v": 1	"t": 1630870	"P": 1005.0	"F": 1}
{"v": 1	"t": 1630891	"P": 1003.75	"F": 1}
{"v": 1	"t": 1630911	"P": 1001.0	"F": 2}
{"v": 1	"t": 1630931	"P": 1004.75	"F": 1}
{"v": 1	"t": 1630951	"P": 1006.5	"F": 1}
{"v": 1	"t": 1630972	"P": 1003.5	"F": 1}
{"v": 1	"t": 1630992	"P": 999.0	"F": 1}
{"v": 1	"t": 1631012	"P": 1002.5	"F": 1}
{"v": 1	"t": 1631033	"P": 1007.5	"F": 1}
{"v": 1	"t": 1631053	"P": 1003.5	"F": 1}
{"v": 1	"t": 1631073	"P": 1000.75	"F": 2}
{"v": 1	"t": 1631094	"P": 1003.5	"F": 1}
{"v": 1	"t": 1631114	"P": 1006.5	"F": 2}
{"v": 1	"t": 1631134	"P": 1004.5	"F": 1}
{"v": 1	"t": 1631155	"P": 1001.25	"F": 2}
{"v": 1	"t": 1631175	"P": 1005.0	"F": 1}
{"v": 1	"t": 1631196	"P": 1003.0	"F": 2}
{"v": 1	"t": 1631216	"P": 1003.0	"F": 1}
{"v": 1	"t": 1631236	"P": 1006.5	"F": 1}
{"v": 1	"t": 1631257	"P": 1004.0	"F": 1}
{"v": 1	"t": 1631277	"P": 1001.0	"F": 2}
{"v": 1	"t": 1631297	"P": 1000.75	"F": 1}
{"v": 1	"t": 1631317	"P": 1006.0	"F": 1}
{"v": 1	"t": 1631338	"P": 1005.75	"F": 1}
{"v": 1	"t": 1631358	"P": 1000.75	"F": 2}
{"v": 1	"t": 1631378	"P": 1002.0	"F": 2	"C": 45.36	"D": 3240	"sn": 54091929832280	"file": "/data/device_log/data0000.out"}
{"v": 1	"t": 1631399	"P": 1005.25	"F": 2}
{"v": 1	"t": 1631419	"P": 1007.25	"F": 1}
{"v": 1	"t": 1631439	"P": 1003.75	"F": 2}
{"v": 1	"t": 1631460	"P": 1001.25	"F": 2}
{"v": 1	"t": 1631480	"P": 1004.75	"F": 1}
{"v": 1	"t": 1631500	"P": 1006.25	"F": 1}
{"v": 1	"t": 1631521	"P": 1003.5	"F": 2}
{"v": 1	"t": 1631541	"P": 999.75	"F": 1}
{"v": 1	"t": 1631561	"P": 1002.0	"F": 1}
{"v": 1	"t": 1631581	"P": 1006.75	"F": 2}
{"v": 1	"t": 1631602	"P": 1003.75	"F": 2}
{"v": 1	"t": 1631622	"P": 1002.25	"F": 2}
{"v": 1	"t": 1631642	"P": 1002.0	"F": 1}
{"v": 1	"t": 1631663	"P": 1006.25	"F": 2}
{"v": 1	"t": 1631683	"P": 1004.75	"F": 2}
{"v": 1	"t": 1631703	"P": 1001.0	"F": 2}
{"v": 1	"t": 1631724	"P": 1003.5	"F": 1}
{"v": 1	"t": 1631744	"P": 1005.0	"F": 2}
{"v": 1	"t": 1631765	"P": 1000.0	"F": 2}
{"v": 1	"t": 1631785	"P": 1005.0	"F": 2}
{"v": 1	"t": 1631805	"P": 1005.0	"F": 2}
{"v": 1	"t": 1631826	"P": 1001.5	"F": 2}
{"v": 1	"t": 1631846	"P": 1002.0	"F": 2}
{"v": 1	"t": 1631866	"P": 1004.5	"F": 2}
{"v": 1	"t": 1631886	"P": 1008.75	"F": 2}
{"v": 1	"t": 1631907	"P": 1006.25	"F": 2}
{"v": 1	"t": 1631927	"P": 1000.75	"F": 2}
{"v": 1	"t": 1631947	"P": 1000.75	"F": 2}
{"v": 1	"t": 1631968	"P": 1006.5	"F": 2}
{"v": 1	"t": 1631988	"P": 1004.0	"F": 2}
{"v": 1	"t": 1632008	"P": 1000.75	"F": 2}
{"v": 1	"t": 1632029	"P": 1003.0	"F": 1}
{"v": 1	"t": 1632049	"P": 1007.5	"F": 2}
{"v": 1	"t": 1632069	"P": 1004.75	"F": 1}
{"v": 1	"t": 1632089	"P": 1001.0	"F": 1}
{"v": 1	"t": 1632110	"P": 999.0	"F": 2}
{"v": 1	"t": 1632130	"P": 1006.0	"F": 2}
{"v": 1	"t": 1632150	"P": 1006.0	"F": 2}
{"v": 1	"t": 1632171	"P": 1002.75	"F": 2}
{"v": 1	"t": 1632191	"P": 1002.25	"F": 2}
{"v": 1	"t": 1632211	"P": 1006.75	"F": 1}
{"v": 1	"t": 1632232	"P": 1006.75	"F": 2}
{"v": 1	"t": 1632252	"P": 1002.75	"F": 1}
{"v": 1	"t": 1632272	"P": 1001.5	"F": 2}
{"v": 1	"t": 1632293	"P": 1008.75	"F": 2}
{"v": 1	"t": 1632313	"P": 1002.5	"F": 2}
{"v": 1	"t": 1632334	"P": 1002.75	"F": 2}
{"v": 1	"t": 1632354	"P": 1006.0	"F": 2}
{"v": 1	"t": 1632374	"P": 1004.75	"F": 2}
{"v": 1	"t": 1632395	"P": 1000.5	"F": 2	"C": 45.345	"D": 3240	"sn": 54091929832280	"file": "/data/device_log/data0000.out"}
{"v": 1	"t": 1632415	"P": 1003.5	"F": 2}
{"v": 1	"t": 1632435	"P": 1007.0	"F": 2}
{"v": 1	"t": 1632455	"P": 1003.75	"F": 2}
{"v": 1	"t": 1632476	"P": 1000.25	"F": 1}
{"v": 1	"t": 1632496	"P": 1002.5	"F": 1}
{"v": 1	"t": 1632516	"P": 1007.5	"F": 2}
{"v": 1	"t": 1632537	"P": 1005.0	"F": 2}
{"v": 1	"t": 1632557	"P": 1003.0	"F": 1}
{"v": 1	"t": 1632577	"P": 999.75	"F": 1}
{"v": 1	"t": 1632597	"P": 1005.75	"F": 2}
{"v": 1	"t": 1632618	"P": 1006.0	"F": 2}
{"v": 1	"t": 1632638	"P": 1001.75	"F": 2}
{"v": 1	"t": 1632658	"P": 999.75	"F": 1}
{"v": 1	"t": 1632679	"P": 1004.75	"F": 1}
{"v": 1	"t": 1632699	"P": 1005.75	"F": 2}
{"v": 1	"t": 1632719	"P": 1003.0	"F": 1}
{"v": 1	"t": 1632740	"P": 1001.75	"F": 2}
{"v": 1	"t": 1632760	"P": 1004.0	"F": 2}
{"v": 1	"t": 1632780	"P": 1007.5	"F": 2}
{"v": 1	"t": 1632801	"P": 1004.5	"F": 2}
{"v": 1	"t": 1632821	"P": 1001.75	"F": 2}
{"v": 1	"t": 1632841	"P": 1005.75	"F": 2}
{"v": 1	"t": 1632862	"P": 1005.5	"F": 2}
{"v": 1	"t": 1632882	"P": 1002.5	"F": 1}
{"v": 1	"t": 1632902	"P": 1006.5	"F": 2}
{"v": 1	"t": 1632923	"P": 1007.25	"F": 2}
{"v": 1	"t": 1632943	"P": 1001.75	"F": 1}
{"v": 1	"t": 1632963	"P": 1001.5	"F": 2}
{"v": 1	"t": 1632984	"P": 1004.75	"F": 2}
{"v": 1	"t": 1633004	"P": 1006.25	"F": 2}
{"v": 1	"t": 1633024	"P": 1003.25	"F": 2}
{"v": 1	"t": 1633045	"P": 1001.5	"F": 2}
{"v": 1	"t": 1633065	"P": 1005.5	"F": 2}
{"v": 1	"t": 1633085	"P": 1006.5	"F": 2}
{"v": 1	"t": 1633105	"P": 1003.5	"F": 2}
{"v": 1	"t": 1633126	"P": 1001.5	"F": 2}
{"v": 1	"t": 1633146	"P": 1002.5	"F": 2}
{"v": 1	"t": 1633166	"P": 1009.0	"F": 2}
{"v": 1	"t": 1633187	"P": 1004.0	"F": 2}
{"v": 1	"t": 1633207	"P": 1002.0	"F": 2}
{"v": 1	"t": 1633227	"P": 1000.75	"F": 2}
{"v": 1	"t": 1633248	"P": 1005.25	"F": 2}
{"v": 1	"t": 1633268	"P": 1004.75	"F": 2}
{"v": 1	"t": 1633288	"P": 1003.0	"F": 2}
{"v": 1	"t": 1633308	"P": 1000.25	"F": 2}
{"v": 1	"t": 1633329	"P": 1005.5	"F": 2}
{"v": 1	"t": 1633349	"P": 1005.0	"F": 2}
{"v": 1	"t": 1633369	"P": 1003.25	"F": 2}
{"v": 1	"t": 1633390	"P": 1000.75	"F": 2}
{"v": 1	"t": 1633410	"P": 1005.5	"F": 2	"C": 45.355	"D": 3240	"sn": 54091929832280	"file": "/data/device_log/data0000.out"}
{"v": 1	"t": 1633431	"P": 1004.0	"F": 2}
{"v": 1	"t": 1633451	"P": 1000.5	"F": 2}
{"v": 1	"t": 1633471	"P": 1007.0	"F": 2}
{"v": 1	"t": 1633492	"P": 1004.5	"F": 2}
{"v": 1	"t": 1633512	"P": 1002.0	"F": 2}
{"v": 1	"t": 1633532	"P": 1000.0	"F": 2}
{"v": 1	"t": 1633553	"P": 1006.25	"F": 2}
{"v": 1	"t": 1633573	"P": 1005.75	"F": 2}
{"v": 1	"t": 1633593	"P": 1002.5	"F": 2}
{"v": 1	"t": 1633613	"P": 1001.5	"F": 2}
{"v": 1	"t": 1633634	"P": 1005.5	"F": 2}
{"v": 1	"t": 1633654	"P": 1007.25	"F": 2}
{"v": 1	"t": 1633674	"P": 1003.0	"F": 2}
{"v": 1	"t": 1633695	"P": 1000.5	"F": 2}
{"v": 1	"t": 1633715	"P": 1006.0	"F": 2}
{"v": 1	"t": 1633735	"P": 1005.25	"F": 2}
{"v": 1	"t": 1633756	"P": 1001.5	"F": 2}
{"v": 1	"t": 1633776	"P": 1002.75	"F": 2}
{"v": 1	"t": 1633796	"P": 1006.0	"F": 2}
{"v": 1	"t": 1633817	"P": 1005.0	"F": 2}
{"v": 1	"t": 1633837	"P": 1003.0	"F": 2}
{"v": 1	"t": 1633857	"P": 1001.0	"F": 2}
{"v": 1	"t": 1633877	"P": 1003.5	"F": 2}
{"v": 1	"t": 1633898	"P": 1006.0	"F": 2}
{"v": 1	"t": 1633918	"P": 1005.75	"F": 2}
{"v": 1	"t": 1633938	"P": 1002.5	"F": 2}
{"v": 1	"t": 1633959	"P": 1004.5	"F": 3}
{"v": 1	"t": 1633979	"P": 1005.25	"F": 3}
{"v": 1	"t": 1634000	"P": 1001.5	"F": 3}
{"v": 1	"t": 1634020	"P": 1005.0	"F": 3}
{"v": 1	"t": 1634041	"P": 1003.25	"F": 3}
{"v": 1	"t": 1634061	"P": 1003.75	"F": 3}
{"v": 1	"t": 1634082	"P": 1004.5	"F": 3}
{"v": 1	"t": 1634102	"P": 1001.0	"F": 3}
{"v": 1	"t": 1634123	"P": 1006.0	"F": 3}
{"v": 1	"t": 1634143	"P": 1004.75	"F": 2}
{"v": 1	"t": 1634163	"P": 1000.75	"F": 3}
{"v": 1	"t": 1634184	"P": 1006.75	"F": 2}
{"v": 1	"t": 1634204	"P": 1006.0	"F": 2}
{"v": 1	"t": 1634224	"P": 1001.0	"F": 2}
{"v": 1	"t": 1634245	"P": 1002.75	"F": 2}
{"v": 1	"t": 1634265	"P": 1006.0	"F": 2}
{"v": 1	"t": 1634285	"P": 1004.75	"F": 2}
{"v": 1	"t": 1634306	"P": 1003.25	"F": 2}
{"v": 1	"t": 1634326	"P": 1001.5	"F": 2}
{"v": 1	"t": 1634346	"P": 1003.75	"F": 2}
{"v": 1	"t": 1634366	"P": 1006.5	"F": 2}
{"v": 1	"t": 1634387	"P": 1003.0	"F": 2}
{"v": 1	"t": 1634407	"P": 1001.75	"F": 2}
{"v": 1	"t": 1634427	"P": 1003.5	"F": 1	"C": 45.355	"D": 3240	"sn": 54091929832280	"file": "/data/device_log/data0000.out"}
{"v": 1	"t": 1634448	"P": 1006.0	"F": 1}
{"v": 1	"t": 1634468	"P": 1003.75	"F": 1}
{"v": 1	"t": 1634488	"P": 999.75	"F": 1}
{"v": 1	"t": 1634509	"P": 1002.25	"F": 1}
{"v": 1	"t": 1634529	"P": 1006.25	"F": 1}
{"v": 1	"t": 1634549	"P": 1006.25	"F": 1}
{"v": 1	"t": 1634569	"P": 1000.25	"F": 1}
{"v": 1	"t": 1634590	"P": 1002.0	"F": 1}
{"v": 1	"t": 1634610	"P": 1007.75	"F": 1}
{"v": 1	"t": 1634630	"P": 1006.0	"F": 1}
{"v": 1	"t": 1634651	"P": 1003.25	"F": 1}
{"v": 1	"t": 1634671	"P": 1000.25	"F": 1}
{"v": 1	"t": 1634691	"P": 1007.0	"F": 1}
{"v": 1	"t": 1634712	"P": 1002.5	"F": 1}
{"v": 1	"t": 1634732	"P": 1000.5	"F": 1}
{"v": 1	"t": 1634752	"P": 1004.5	"F": 1}
{"v": 1	"t": 1634773	"P": 1007.75	"F": 1}
{"v": 1	"t": 1634793	"P": 1005.0	"F": 1}
{"v": 1	"t": 1634813	"P": 1001.5	"F": 1}
{"v": 1	"t": 1634834	"P": 1003.75	"F": 1}
{"v": 1	"t": 1634854	"P": 1008.25	"F": 1}
{"v": 1	"t": 1634874	"P": 1003.0	"F": 1}
{"v": 1	"t": 1634894	"P": 1001.75	"F": 0}
{"v": 1	"t": 1634915	"P": 1005.25	"F": 0}
{"v": 1	"t": 1634935	"P": 1007.5	"F": 1}
{"v": 1	"t": 1634955	"P": 1007.0	"F": 1}
{"v": 1	"t": 1634976	"P": 1002.5	"F": 0}
{"v": 1	"t": 1634996	"P": 1002.5	"F": 1}
{"v": 1	"t": 1635016	"P": 1007.5	"F": 1}
{"v": 1	"t": 1635037	"P": 1004.25	"F": 1}
{"v": 1	"t": 1635057	"P": 1003.5	"F": 1}
{"v": 1	"t": 1635077	"P": 1002.5	"F": 2}
{"v": 1	"t": 1635097	"P": 1006.25	"F": 2}
{"v": 1	"t": 1635118	"P": 1005.5	"F": 2}
{"v": 1	"t": 1635138	"P": 1002.75	"F": 2}
{"v": 1	"t": 1635158	"P": 999.75	"F": 2}
{"v": 1	"t": 1635179	"P": 1006.0	"F": 3}
{"v": 1	"t": 1635199	"P": 1007.25	"F": 3}
{"v": 1	"t": 1635219	"P": 1002.75	"F": 3}
{"v": 1	"t": 1635240	"P": 1004.5	"F": 3}
{"v": 1	"t": 1635260	"P": 1007.0	"F": 3}
{"v": 1	"t": 1635281	"P": 1003.0	"F": 3}
{"v": 1	"t": 1635301	"P": 1003.5	"F": 3}
{"v": 1	"t": 1635321	"P": 1007.75	"F": 3}
{"v": 1	"t": 1635342	"P": 1007.0	"F": 3}
{"v": 1	"t": 1635362	"P": 1002.25	"F": 3}
{"v": 1	"t": 1635382	"P": 1000.5	"F": 3}
{"v": 1	"t": 1635402	"P": 1005.75	"F": 3}
{"v": 1	"t": 1635423	"P": 1007.25	"F": 2}
{"v": 1	"t": 1635443	"P": 1001.75	"F": 2	"C": 45.35	"D": 3240	"sn": 54091929832280	"file": "/data/device_log/data0000.out"}
{"v": 1	"t": 1635463	"P": 1002.0	"F": 2}
{"v": 1	"t": 1635484	"P": 1003.75	"F": 2}
{"v": 1	"t": 1635504	"P": 1007.0	"F": 2}
{"v": 1	"t": 1635524	"P": 1004.5	"F": 2}
{"v": 1	"t": 1635545	"P": 1000.5	"F": 2}
{"v": 1	"t": 1635565	"P": 1003.5	"F": 1}
{"v": 1	"t": 1635585	"P": 1007.75	"F": 1}
{"v": 1	"t": 1635605	"P": 1004.25	"F": 1}
{"v": 1	"t": 1635626	"P": 1000.25	"F": 1}
{"v": 1	"t": 1635646	"P": 1003.25	"F": 1}
{"v": 1	"t": 1635666	"P": 1007.25	"F": 1}
{"v": 1	"t": 1635687	"P": 1005.75	"F": 1}
{"v": 1	"t": 1635707	"P": 1001.0	"F": 1}
{"v": 1	"t": 1635727	"P": 1002.5	"F": 1}
{"v": 1	"t": 1635748	"P": 1006.5	"F": 1}
{"v": 1	"t": 1635768	"P": 1005.75	"F": 1}
{"v": 1	"t": 1635788	"P": 1000.0	"F": 1}
{"v": 1	"t": 1635809	"P": 1005.75	"F": 1}
{"v": 1	"t": 1635829	"P": 1002.5	"F": 1}
{"v": 1	"t": 1635850	"P": 1001.75	"F": 1}
{"v": 1	"t": 1635870	"P": 1005.0	"F": 1}
{"v": 1	"t": 1635890	"P": 1004.5	"F": 1}
{"v": 1	"t": 1635911	"P": 1003.25	"F": 1}
{"v": 1	"t": 1635931	"P": 1002.25	"F": 0}
{"v": 1	"t": 1635951	"P": 1004.5	"F": 0}
{"v": 1	"t": 1635971	"P": 1007.0	"F": 0}
{"v": 1	"t": 1635992	"P": 1004.25	"F": 0}
{"v": 1	"t": 1636012	"P": 1002.5	"F": 0}
{"v": 1	"t": 1636032	"P": 1003.0	"F": 0}
{"v": 1	"t": 1636053	"P": 1006.5	"F": 0}
{"v": 1	"t": 1636073	"P": 1005.25	"F": 0}
{"v": 1	"t": 1636093	"P": 1000.75	"F": 0}
{"v": 1	"t": 1636114	"P": 1004.75	"F": 0}
{"v": 1	"t": 1636134	"P": 1006.0	"F": 0}
{"v": 1	"t": 1636154	"P": 1005.0	"F": 0}
{"v": 1	"t": 1636175	"P": 1002.0	"F": 0}
{"v": 1	"t": 1636195	"P": 1003.0	"F": 0}
{"v": 1	"t": 1636215	"P": 1007.0	"F": 0}
{"v": 1	"t": 1636236	"P": 1002.25	"F": 0}
{"v": 1	"t": 1636256	"P": 1001.75	"F": 1}
{"v": 1	"t": 1636276	"P": 1004.75	"F": 1}
{"v": 1	"t": 1636296	"P": 1007.5	"F": 0}
{"v": 1	"t": 1636317	"P": 1004.75	"F": 1}
{"v": 1	"t": 1636337	"P": 1002.5	"F": 0}
{"v": 1	"t": 1636358	"P": 1003.75	"F": 1}
{"v": 1	"t": 1636378	"P": 1004.0	"F": 1}
{"v": 1	"t": 1636398	"P": 1000.5	"F": 1}
{"v": 1	"t": 1636419	"P": 1005.75	"F": 1}
{"v": 1	"t": 1636439	"P": 1006.0	"F": 1}
{"v": 1	"t": 1636459	"P": 1002.0	"F": 1	"C": 45.355	"D": 3240	"sn": 54091929832280	"file": "/data/device_log/data0000.out"}
{"v": 1	"t": 1636480	"P": 1002.0	"F": 1}
{"v": 1	"t": 1636500	"P": 1006.0	"F": 1}
{"v": 1	"t": 1636520	"P": 1007.25	"F": 1}
{"v": 1	"t": 1636541	"P": 1004.0	"F": 1}
{"v": 1	"t": 1636561	"P": 1001.5	"F": 1}
{"v": 1	"t": 1636581	"P": 1005.5	"F": 0}
{"v": 1	"t": 1636601	"P": 1006.75	"F": 0}
{"v": 1	"t": 1636622	"P": 1003.0	"F": 0}
{"v": 1	"t": 1636642	"P": 1001.5	"F": 0}
{"v": 1	"t": 1636662	"P": 1002.0	"F": 1}
{"v": 1	"t": 1636683	"P": 1007.25	"F": 1}
{"v": 1	"t": 1636703	"P": 1005.25	"F": 0}
{"v": 1	"t": 1636723	"P": 1002.0	"F": 1}
{"v": 1	"t": 1636744	"P": 1002.25	"F": 0}
{"v": 1	"t": 1636764	"P": 1008.25	"F": 1}
{"v": 1	"t": 1636784	"P": 1005.0	"F": 1}
{"v": 1	"t": 1636804	"P": 1003.0	"F": 1}
{"v": 1	"t": 1636825	"P": 1001.75	"F": 1}
{"v": 1	"t": 1636845	"P": 1008.5	"F": 1}
{"v": 1	"t": 1636865	"P": 1005.5	"F": 1}
{"v": 1	"t": 1636886	"P": 1001.75	"F": 1}
{"v": 1	"t": 1636906	"P": 1001.0	"F": 1}
{"v": 1	"t": 1636927	"P": 1007.25	"F": 1}
{"v": 1	"t": 1636947	"P": 1002.75	"F": 1}
{"v": 1	"t": 1636967	"P": 1000.5	"F": 1}
{"v": 1	"t": 1636987	"P": 1007.0	"F": 1}
{"v": 1	"t": 1637008	"P": 1005.0	"F": 1}
{"v": 1	"t": 1637028	"P": 1006.25	"F": 1}
{"v": 1	"t": 1637048	"P": 1001.0	"F": 1}
{"v": 1	"t": 1637069	"P": 1005.25	"F": 1}
{"v": 1	"t": 1637089	"P": 1008.5	"F": 1}
{"v": 1	"t": 1637109	"P": 1003.5	"F": 1}
{"v": 1	"t": 1637130	"P": 1002.75	"F": 1}
{"v": 1	"t": 1637150	"P": 1004.25	"F": 1}
{"v": 1	"t": 1637170	"P": 1006.75	"F": 1}
{"v": 1	"t": 1637190	"P": 1005.0	"F": 1}
{"v": 1	"t": 1637211	"P": 1001.5	"F": 1}
{"v": 1	"t": 1637231	"P": 1000.75	"F": 1}
{"v": 1	"t": 1637251	"P": 1008.25	"F": 1}
{"v": 1	"t": 1637272	"P": 1004.25	"F": 1}
{"v": 1	"t": 1637292	"P": 1002.25	"F": 1}
{"v": 1	"t": 1637312	"P": 1000.75	"F": 1}
{"v": 1	"t": 1637333	"P": 1008.0	"F": 1}
{"v": 1	"t": 1637353	"P": 1004.0	"F": 1}
{"v": 1	"t": 1637373	"P": 1003.25	"F": 1}
{"v": 1	"t": 1637393	"P": 1001.5	"F": 1}
{"v": 1	"t": 1637414	"P": 1006.75	"F": 1}
{"v": 1	"t": 1637434	"P": 1007.75	"F": 1}
{"v": 1	"t": 1637454	"P": 1004.0	"F": 1}
{"v": 1	"t": 1637475	"P": 1002.25	"F": 1	"C": 45.345	"D": 3240	"sn": 54091929832280	"file": "/data/device_log/data0000.out"}
{"v": 1	"t": 1637495	"P": 1005.25	"F": 1}
{"v": 1	"t": 1637516	"P": 1002.5	"F": 2}
{"v": 1	"t": 1637536	"P": 1006.75	"F": 1}
{"v": 1	"t": 1637557	"P": 1004.0	"F": 1}
{"v": 1	"t": 1637577	"P": 1003.5	"F": 1}
{"v": 1	"t": 1637598	"P": 1006.0	"F": 1}
{"v": 1	"t": 1637618	"P": 1002.25	"F": 2}
{"v": 1	"t": 1637639	"P": 1005.5	"F": 1}
{"v": 1	"t": 1637659	"P": 1006.25	"F": 2}
{"v": 1	"t": 1637679	"P": 1002.5	"F": 2}
{"v": 1	"t": 1637700	"P": 1002.5	"F": 2}
{"v": 1	"t": 1637720	"P": 1008.75	"F": 2}
{"v": 1	"t": 1637740	"P": 1005.25	"F": 2}
{"v": 1	"t": 1637761	"P": 1002.25	"F": 2}
{"v": 1	"t": 1637781	"P": 1001.5	"F": 1}
{"v": 1	"t": 1637801	"P": 1005.5	"F": 2}
{"v": 1	"t": 1637822	"P": 1006.0	"F": 1}
{"v": 1	"t": 1637842	"P": 1003.0	"F": 2}
{"v": 1	"t": 1637862	"P": 1002.75	"F": 2}
{"v": 1	"t": 1637882	"P": 1005.5	"F": 1}
{"v": 1	"t": 1637903	"P": 1007.0	"F": 1}
{"v": 1	"t": 1637923	"P": 1002.75	"F": 1}
{"v": 1	"t": 1637943	"P": 1001.25	"F": 2}
{"v": 1	"t": 1637964	"P": 1004.75	"F": 2}
{"v": 1	"t": 1637984	"P": 1006.25	"F": 2}
{"v": 1	"t": 1638004	"P": 1004.0	"F": 1}
{"v": 1	"t": 1638025	"P": 999.25	"F": 2}
{"v": 1	"t": 1638045	"P": 1003.0	"F": 1}
{"v": 1	"t": 1638065	"P": 1008.0	"F": 1}
{"v": 1	"t": 1638086	"P": 1002.5	"F": 1}
{"v": 1	"t": 1638106	"P": 1001.25	"F": 1}
{"v": 1	"t": 1638126	"P": 1002.75	"F": 1}
{"v": 1	"t": 1638146	"P": 1006.5	"F": 1}
{"v": 1	"t": 1638167	"P": 1003.25	"F": 1}
{"v": 1	"t": 1638187	"P": 1002.0	"F": 1}
{"v": 1	"t": 1638208	"P": 1006.0	"F": 1}
{"v": 1	"t": 1638228	"P": 1004.5	"F": 1}
{"v": 1	"t": 1638248	"P": 1002.0	"F": 1}
{"v": 1	"t": 1638269	"P": 1004.25	"F": 1}
{"v": 1	"t": 1638289	"P": 1006.25	"F": 1}
{"v": 1	"t": 1638309	"P": 1003.5	"F": 1}
{"v": 1	"t": 1638330	"P": 1002.5	"F": 1}
{"v": 1	"t": 1638350	"P": 1003.5	"F": 1}
{"v": 1	"t": 1638370	"P": 1007.0	"F": 1}
{"v": 1	"t": 1638390	"P": 1003.75	"F": 1}
{"v": 1	"t": 1638411	"P": 1000.5	"F": 1}
{"v": 1	"t": 1638431	"P": 1002.25	"F": 1}
{"v": 1	"t": 1638451	"P": 1007.0	"F": 1}
{"v": 1	"t": 1638472	"P": 1006.5	"F": 1}
{"v": 1	"t": 1638492	"P": 1002.5	"F": 1	"C": 45.38	"D": 3240	"sn": 54091929832280	"file": "/data/device_log/data0000.out"}
{"v": 1	"t": 1638512	"P": 1002.25	"F": 1}
{"v": 1	"t": 1638533	"P": 1008.5	"F": 1}
{"v": 1	"t": 1638553	"P": 1006.0	"F": 1}
{"v": 1	"t": 1638573	"P": 1002.75	"F": 1}
{"v": 1	"t": 1638594	"P": 1003.5	"F": 1}
{"v": 1	"t": 1638614	"P": 1006.75	"F": 1}
{"v": 1	"t": 1638634	"P": 1005.25	"F": 1}
{"v": 1	"t": 1638654	"P": 1001.75	"F": 1}
{"v": 1	"t": 1638675	"P": 1001.5	"F": 1}
{"v": 1	"t": 1638695	"P": 1005.75	"F": 1}
{"v": 1	"t": 1638715	"P": 1004.0	"F": 1}
{"v": 1	"t": 1638736	"P": 1001.25	"F": 1}
{"v": 1	"t": 1638756	"P": 1006.75	"F": 1}
{"v": 1	"t": 1638777	"P": 1003.0	"F": 1}
{"v": 1	"t": 1638797	"P": 1000.25	"F": 1}
{"v": 1	"t": 1638817	"P": 1003.5	"F": 1}
{"v": 1	"t": 1638838	"P": 1007.75	"F": 1}
{"v": 1	"t": 1638858	"P": 1005.0	"F": 1}
{"v": 1	"t": 1638878	"P": 1002.75	"F": 1}
{"v": 1	"t": 1638898	"P": 1001.75	"F": 1}
{"v": 1	"t": 1638919	"P": 1006.25	"F": 1}
{"v": 1	"t": 1638939	"P": 1004.75	"F": 1}
{"v": 1	"t": 1638959	"P": 1002.0	"F": 1}
{"v": 1	"t": 1638980	"P": 1000.75	"F": 1}
{"v": 1	"t": 1639000	"P": 1006.0	"F": 1}
{"v": 1	"t": 1639020	"P": 1007.0	"F": 1}
{"v": 1	"t": 1639041	"P": 1003.5	"F": 1}
{"v": 1	"t": 1639061	"P": 1000.5	"F": 1}
{"v": 1	"t": 1639081	"P": 1005.25	"F": 2}
{"v": 1	"t": 1639102	"P": 1005.75	"F": 1}
{"v": 1	"t": 1639122	"P": 1003.25	"F": 1}
{"v": 1	"t": 1639142	"P": 1003.25	"F": 1}
{"v": 1	"t": 1639162	"P": 1004.0	"F": 1}
{"v": 1	"t": 1639183	"P": 1006.0	"F": 1}
{"v": 1	"t": 1639203	"P": 1006.0	"F": 1}
{"v": 1	"t": 1639223	"P": 1001.0	"F": 1}
{"v": 1	"t": 1639244	"P": 1002.25	"F": 1}
{"v": 1	"t": 1639264	"P": 1007.75	"F": 1}
{"v": 1	"t": 1639284	"P": 1002.75	"F": 1}
{"v": 1	"t": 1639305	"P": 1002.5	"F": 1}
{"v": 1	"t": 1639325	"P": 1007.25	"F": 1}
{"v": 1	"t": 1639346	"P": 1003.0	"F": 1}
{"v": 1	"t": 1639366	"P": 1001.75	"F": 1}
{"v": 1	"t": 1639386	"P": 1004.5	"F": 1}
{"v": 1	"t": 1639406	"P": 1006.75	"F": 1}
{"v": 1	"t": 1639427	"P": 1004.5	"F": 1}
{"v": 1	"t": 1639447	"P": 1000.5	"F": 1}
{"v": 1	"t": 1639467	"P": 1002.5	"F": 1}
{"v": 1	"t": 1639488	"P": 1009.25	"F": 1}
{"v": 1	"t": 1639508	"P": 1006.5	"F": 1	"C": 45.37	"D": 3240	"sn": 54091929832280	"file": "/data/device_log/data0000.out"}
{"v": 1	"t": 1639528	"P": 1003.0	"F": 1}
{"v": 1	"t": 1639548	"P": 1000.75	"F": 1}
{"v": 1	"t": 1639569	"P": 1006.0	"F": 1}
{"v": 1	"t": 1639589	"P": 1008.25	"F": 1}
{"v": 1	"t": 1639609	"P": 1002.5	"F": 1}
{"v": 1	"t": 1639630	"P": 1000.75	"F": 1}
{"v": 1	"t": 1639650	"P": 1005.25	"F": 1}
{"v": 1	"t": 1639670	"P": 1006.25	"F": 1}
{"v": 1	"t": 1639691	"P": 1004.5	"F": 0}
{"v": 1	"t": 1639711	"P": 1001.25	"F": 1}
{"v": 1	"t": 1639731	"P": 1004.0	"F": 1}
{"v": 1	"t": 1639751	"P": 1006.75	"F": 1}
{"v": 1	"t": 1639772	"P": 1004.75	"F": 0}
{"v": 1	"t": 1639792	"P": 1001.25	"F": 0}
{"v": 1	"t": 1639812	"P": 1003.5	"F": 0}
{"v": 1	"t": 1639833	"P": 1007.5	"F": 0}
{"v": 1	"t": 1639853	"P": 1002.75	"F": 0}
{"v": 1	"t": 1639874	"P": 1003.25	"F": 0}
{"v": 1	"t": 1639894	"P": 1007.0	"F": 0}
{"v": 1	"t": 1639914	"P": 1004.25	"F": 0}
{"v": 1	"t": 1639935	"P": 1002.75	"F": 0}
{"v": 1	"t": 1639955	"P": 1005.5	"F": 0}
{"v": 1	"t": 1639975	"P": 1007.25	"F": 0}
{"v": 1	"t": 1639995	"P": 1002.5	"F": 0}
{"v": 1	"t": 1640016	"P": 1001.5	"F": 1}
{"v": 1	"t": 1640036	"P": 1003.75	"F": 1}
{"v": 1	"t": 1640056	"P": 1008.5	"F": 1}
{"v": 1	"t": 1640077	"P": 1003.25	"F": 1}
{"v": 1	"t": 1640097	"P": 1000.75	"F": 1}
{"v": 1	"t": 1640117	"P": 1002.25	"F": 1}
{"v": 1	"t": 1640138	"P": 1007.0	"F": 1}
{"v": 1	"t": 1640158	"P": 1005.25	"F": 1}
{"v": 1	"t": 1640178	"P": 1000.25	"F": 1}
{"v": 1	"t": 1640198	"P": 1002.5	"F": 1}
{"v": 1	"t": 1640219	"P": 1006.75	"F": 1}
{"v": 1	"t": 1640239	"P": 1005.5	"F": 1}
{"v": 1	"t": 1640259	"P": 1002.75	"F": 1}
{"v": 1	"t": 1640280	"P": 1001.5	"F": 1}
{"v": 1	"t": 1640300	"P": 1005.25	"F": 1}
{"v": 1	"t": 1640320	"P": 1005.75	"F": 2}
{"v": 1	"t": 1640341	"P": 1002.75	"F": 1}
{"v": 1	"t": 1640361	"P": 1001.0	"F": 2}
{"v": 1	"t": 1640381	"P": 1006.25	"F": 2}
{"v": 1	"t": 1640402	"P": 1005.0	"F": 1}
{"v": 1	"t": 1640422	"P": 1002.0	"F": 2}
{"v": 1	"t": 1640443	"P": 1008.75	"F": 2}
{"v": 1	"t": 1640463	"P": 1005.25	"F": 2}
{"v": 1	"t": 1640483	"P": 1001.0	"F": 2}
{"v": 1	"t": 1640504	"P": 1001.75	"F": 2}
{"v": 1	"t": 1640524	"P": 1006.25	"F": 2	"C": 45.35	"D": 3240	"sn": 54091929832280	"file": "/data/device_log/data0000.out"}
{"v": 1	"t": 1640544	"P": 1005.5	"F": 2}
{"v": 1	"t": 1640564	"P": 1003.0	"F": 2}
{"v": 1	"t": 1640585	"P": 1001.25	"F": 2}
{"v": 1	"t": 1640605	"P": 1005.0	"F": 2}
{"v": 1	"t": 1640625	"P": 1005.0	"F": 1}
{"v": 1	"t": 1640646	"P": 1000.0	"F": 2}
{"v": 1	"t": 1640666	"P": 999.75	"F": 2}
{"v": 1	"t": 1640686	"P": 1007.25	"F": 2}
{"v": 1	"t": 1640707	"P": 1005.25	"F": 2}
{"v": 1	"t": 1640727	"P": 1004.0	"F": 2}
{"v": 1	"t": 1640747	"P": 999.75	"F": 2}
{"v": 1	"t": 1640767	"P": 1005.5	"F": 1}
{"v": 1	"t": 1640788	"P": 1008.5	"F": 1}
{"v": 1	"t": 1640808	"P": 1004.0	"F": 1}
{"v": 1	"t": 1640828	"P": 1000.5	"F": 1}
{"v": 1	"t": 1640849	"P": 1004.5	"F": 1}
{"v": 1	"t": 1640869	"P": 1005.5	"F": 1}
{"v": 1	"t": 1640889	"P": 1005.25	"F": 1}
{"v": 1	"t": 1640910	"P": 1000.25	"F": 1}
{"v": 1	"t": 1640930	"P": 1003.0	"F": 1}
{"v": 1	"t": 1640950	"P": 1008.5	"F": 1}
{"v": 1	"t": 1640971	"P": 1002.25	"F": 1}
{"v": 1	"t": 1640991	"P": 1002.75	"F": 1}
{"v": 1	"t": 1641012	"P": 1006.75	"F": 1}
{"v": 1	"t": 1641032	"P": 1000.75	"F": 1}
{"v": 1	"t": 1641053	"P": 1005.25	"F": 1}
{"v": 1	"t": 1641073	"P": 1004.5	"F": 1}
{"v": 1	"t": 1641094	"P": 1002.0	"F": 2}
{"v": 1	"t": 1641114	"P": 1007.0	"F": 1}
{"v": 1	"t": 1641134	"P": 1003.5	"F": 2}
{"v": 1	"t": 1641155	"P": 1001.75	"F": 2}
{"v": 1	"t": 1641175	"P": 1007.75	"F": 2}
{"v": 1	"t": 1641195	"P": 1004.25	"F": 2}
{"v": 1	"t": 1641216	"P": 1003.25	"F": 2}
{"v": 1	"t": 1641236	"P": 1001.5	"F": 2}
{"v": 1	"t": 1641256	"P": 1006.75	"F": 2}
{"v": 1	"t": 1641277	"P": 1004.5	"F": 2}
{"v": 1	"t": 1641297	"P": 1001.25	"F": 2}
{"v": 1	"t": 1641317	"P": 1001.25	"F": 2}
{"v": 1	"t": 1641337	"P": 1004.75	"F": 2}
{"v": 1	"t": 1641358	"P": 1008.25	"F": 2}
{"v": 1	"t": 1641378	"P": 1003.5	"F": 2}
{"v": 1	"t": 1641398	"P": 1000.75	"F": 3}
{"v": 1	"t": 1641419	"P": 1003.5	"F": 3}
{"v": 1	"t": 1641439	"P": 1007.5	"F": 3}
{"v": 1	"t": 1641459	"P": 1004.0	"F": 3}
{"v": 1	"t": 1641480	"P": 1002.5	"F": 3}
{"v": 1	"t": 1641500	"P": 1002.5	"F": 3}
{"v": 1	"t": 1641520	"P": 1007.5	"F": 3}
{"v": 1	"t": 1641540	"P": 1003.25	"F": 3	"C": 45.355	"D": 3240	"sn": 54091929832280	"file": "/data/device_log/data0000.out"}
{"v": 1	"t": 1641561	"P": 1002.5	"F": 2}
{"v": 1	"t": 1641581	"P": 1002.25	"F": 2}
{"v": 1	"t": 1641601	"P": 1008.5	"F": 2}
{"v": 1	"t": 1641622	"P": 1004.5	"F": 2}
{"v": 1	"t": 1641642	"P": 1003.5	"F": 2}
{"v": 1	"t": 1641662	"P": 1003.0	"F": 2}
{"v": 1	"t": 1641683	"P": 1006.25	"F": 2}
{"v": 1	"t": 1641703	"P": 1002.5	"F": 2}
{"v": 1	"t": 1641724	"P": 1005.25	"F": 2}
{"v": 1	"t": 1641744	"P": 1006.25	"F": 1}
{"v": 1	"t": 1641764	"P": 1005.25	"F": 2}
{"v": 1	"t": 1641784	"P": 1002.25	"F": 1}
{"v": 1	"t": 1641805	"P": 1000.5	"F": 1}
{"v": 1	"t": 1641825	"P": 1008.0	"F": 2}
{"v": 1	"t": 1641845	"P": 1003.75	"F": 1}
{"v": 1	"t": 1641866	"P": 1001.75	"F": 1}
{"v": 1	"t": 1641886	"P": 1001.0	"F": 1}
{"v": 1	"t": 1641906	"P": 1008.5	"F": 1}
{"v": 1	"t": 1641927	"P": 1005.25	"F": 1}
{"v": 1	"t": 1641947	"P": 1003.25	"F": 1}
{"v": 1	"t": 1641967	"P": 999.75	"F": 1}
{"v": 1	"t": 1641987	"P": 1005.25	"F": 1}
{"v": 1	"t": 1642008	"P": 1007.5	"F": 1}
{"v": 1	"t": 1642028	"P": 1002.5	"F": 1}
{"v": 1	"t": 1642048	"P": 1001.25	"F": 1}
{"v": 1	"t": 1642069	"P": 1003.75	"F": 1}
{"v": 1	"t": 1642089	"P": 1005.25	"F": 1}
{"v": 1	"t": 1642109	"P": 1003.25	"F": 1}
{"v": 1	"t": 1642130	"P": 1002.0	"F": 1}
{"v": 1	"t": 1642150	"P": 1004.5	"F": 1}
{"v": 1	"t": 1642170	"P": 1008.0	"F": 1}
{"v": 1	"t": 1642191	"P": 1003.75	"F": 1}
{"v": 1	"t": 1642211	"P": 1001.25	"F": 1}
{"v": 1	"t": 1642231	"P": 1004.5	"F": 1}
{"v": 1	"t": 1642252	"P": 1004.5	"F": 1}
{"v": 1	"t": 1642272	"P": 1001.0	"F": 1}
{"v": 1	"t": 1642292	"P": 1005.0	"F": 1}
{"v": 1	"t": 1642313	"P": 1006.25	"F": 2}
{"v": 1	"t": 1642333	"P": 1004.25	"F": 2}
{"v": 1	"t": 1642353	"P": 1000.0	"F": 2}
{"v": 1	"t": 1642374	"P": 1003.0	"F": 2}
{"v": 1	"t": 1642394	"P": 1006.5	"F": 1}
{"v": 1	"t": 1642414	"P": 1003.25	"F": 1}
{"v": 1	"t": 1642435	"P": 1000.5	"F": 1}
{"v": 1	"t": 1642455	"P": 1006.0	"F": 1}
{"v": 1	"t": 1642475	"P": 1006.25	"F": 1}
{"v": 1	"t": 1642496	"P": 1003.25	"F": 1}
{"v": 1	"t": 1642516	"P": 1000.25	"F": 1}
{"v": 1	"t": 1642536	"P": 1004.0	"F": 1}
{"v": 1	"t": 1642556	"P": 1007.5	"F": 1	"C": 45.39	"D": 3240	"sn": 54091929832280	"file": "/data/device_log/data0000.out"}
{"v": 1	"t": 1642577	"P": 1002.75	"F": 1}
{"v": 1	"t": 1642597	"P": 1001.75	"F": 1}
{"v": 1	"t": 1642617	"P": 1002.5	"F": 1}
{"v": 1	"t": 1642638	"P": 1007.0	"F": 1}
{"v": 1	"t": 1642658	"P": 1004.75	"F": 1}
{"v": 1	"t": 1642678	"P": 1002.5	"F": 1}
{"v": 1	"t": 1642699	"P": 1003.25	"F": 1}
{"v": 1	"t": 1642719	"P": 1005.75	"F": 1}
{"v": 1	"t": 1642739	"P": 1004.75	"F": 1}
{"v": 1	"t": 1642759	"P": 1003.25	"F": 1}
{"v": 1	"t": 1642780	"P": 1004.75	"F": 1}
{"v": 1	"t": 1642800	"P": 1005.0	"F": 1}
{"v": 1	"t": 1642821	"P": 1001.25	"F": 1}
{"v": 1	"t": 1642841	"P": 1004.25	"F": 1}
{"v": 1	"t": 1642861	"P": 1007.0	"F": 1}
{"v": 1	"t": 1642882	"P": 1004.5	"F": 1}
{"v": 1	"t": 1642902	"P": 1001.25	"F": 1}
{"v": 1	"t": 1642922	"P": 1005.0	"F": 1}
{"v": 1	"t": 1642943	"P": 1007.75	"F": 1}
{"v": 1	"t": 1642963	"P": 1004.5	"F": 1}
{"v": 1	"t": 1642983	"P": 1001.25	"F": 1}
{"v": 1	"t": 1643004	"P": 1003.25	"F": 1}
{"v": 1	"t": 1643024	"P": 1007.75	"F": 1}
{"v": 1	"t": 1643044	"P": 1005.0	"F": 1}
{"v": 1	"t": 1643064	"P": 1000.75	"F": 1}
{"v": 1	"t": 1643085	"P": 1002.5	"F": 1}
{"v": 1	"t": 1643105	"P": 1006.0	"F": 1}
{"v": 1	"t": 1643125	"P": 1006.75	"F": 1}
{"v": 1	"t": 1643146	"P": 1003.25	"F": 1}
{"v": 1	"t": 1643166	"P": 1000.25	"F": 0}
{"v": 1	"t": 1643186	"P": 1007.5	"F": 1}
{"v": 1	"t": 1643207	"P": 1004.75	"F": 0}
{"v": 1	"t": 1643227	"P": 1003.0	"F": 0}
{"v": 1	"t": 1643247	"P": 1000.5	"F": 0}
{"v": 1	"t": 1643267	"P": 1006.5	"F": 0}
{"v": 1	"t": 1643288	"P": 1005.25	"F": 0}
{"v": 1	"t": 1643308	"P": 1003.0	"F": 0}
{"v": 1	"t": 1643328	"P": 1001.0	"F": 0}
{"v": 1	"t": 1643349	"P": 1005.0	"F": 0}
{"v": 1	"t": 1643369	"P": 1005.75	"F": 0}
{"v": 1	"t": 1643390	"P": 1003.5	"F": -1}
{"v": 1	"t": 1643410	"P": 1006.25	"F": -1}
{"v": 1	"t": 1643430	"P": 1006.0	"F": -1}
{"v": 1	"t": 1643451	"P": 1003.0	"F": -1}
{"v": 1	"t": 1643471	"P": 1002.0	"F": -1}
{"v": 1	"t": 1643491	"P": 1002.5	"F": -1}
{"v": 1	"t": 1643511	"P": 1006.25	"F": 0}
{"v": 1	"t": 1643532	"P": 1003.0	"F": 0}
{"v": 1	"t": 1643552	"P": 1001.5	"F": 0}
{"v": 1	"t": 1643572	"P": 1002.25	"F": 1	"C": 45.38	"D": 3240	"sn": 54091929832280	"file": "/data/device_log/data0000.out"}
{"v": 1	"t": 1643593	"P": 1006.0	"F": 1}
{"v": 1	"t": 1643613	"P": 1003.75	"F": 1}
{"v": 1	"t": 1643633	"P": 1002.25	"F": 1}
{"v": 1	"t": 1643654	"P": 1001.25	"F": 1}
{"v": 1	"t": 1643674	"P": 1006.75	"F": 1}
{"v": 1	"t": 1643694	"P": 1005.5	"F": 1}
{"v": 1	"t": 1643714	"P": 1002.25	"F": 1}
{"v": 1	"t": 1643735	"P": 1001.0	"F": 1}
{"v": 1	"t": 1643755	"P": 1005.75	"F": 1}
{"v": 1	"t": 1643775	"P": 1005.5	"F": 1}
{"v": 1	"t": 1643796	"P": 1003.75	"F": 1}
{"v": 1	"t": 1643816	"P": 1001.0	"F": 1}
{"v": 1	"t": 1643836	"P": 1007.5	"F": 1}
{"v": 1	"t": 1643857	"P": 1006.0	"F": 1}
{"v": 1	"t": 1643877	"P": 1003.5	"F": 1}
{"v": 1	"t": 1643897	"P": 1001.0	"F": 1}
{"v": 1	"t": 1643918	"P": 1007.0	"F": 1}
{"v": 1	"t": 1643938	"P": 1001.5	"F": 1}
{"v": 1	"t": 1643959	"P": 1003.0	"F": 1}
{"v": 1	"t": 1643979	"P": 1006.5	"F": 1}
{"v": 1	"t": 1643999	"P": 1006.0	"F": 1}
{"v": 1	"t": 1644019	"P": 1003.25	"F": 1}
{"v": 1	"t": 1644040	"P": 1001.25	"F": 1}
{"v": 1	"t": 1644060	"P": 1006.25	"F": 1}
{"v": 1	"t": 1644080	"P": 1005.75	"F": 1}
{"v": 1	"t": 1644101	"P": 1003.75	"F": 2}
{"v": 1	"t": 1644121	"P": 1001.25	"F": 2}
{"v": 1	"t": 1644141	"P": 1006.5	"F": 2}
{"v": 1	"t": 1644162	"P": 1006.0	"F": 2}
{"v": 1	"t": 1644182	"P": 1002.5	"F": 2}
{"v": 1	"t": 1644202	"P": 1002.0	"F": 2}
{"v": 1	"t": 1644222	"P": 1003.25	"F": 2}
{"v": 1	"t": 1644243	"P": 1007.25	"F": 2}
{"v": 1	"t": 1644263	"P": 1004.25	"F": 2}
{"v": 1	"t": 1644283	"P": 1000.0	"F": 2}
{"v": 1	"t": 1644304	"P": 1005.0	"F": 2}
{"v": 1	"t": 1644324	"P": 1006.0	"F": 2}
{"v": 1	"t": 1644344	"P": 1004.0	"F": 2}
{"v": 1	"t": 1644365	"P": 1000.5	"F": 2}
{"v": 1	"t": 1644385	"P": 1002.25	"F": 2}
{"v": 1	"t": 1644405	"P": 1008.25	"F": 2}
{"v": 1	"t": 1644425	"P": 1004.25	"F": 2}
{"v": 1	"t": 1644446	"P": 1002.25	"F": 2}
{"v": 1	"t": 1644466	"P": 1003.0	"F": 2}
{"v": 1	"t": 1644487	"P": 1004.0	"F": 2}
{"v": 1	"t": 1644507	"P": 1002.5	"F": 2}
{"v": 1	"t": 1644528	"P": 1005.0	"F": 2}
{"v": 1	"t": 1644548	"P": 1002.75	"F": 2}
{"v": 1	"t": 1644569	"P": 1004.0	"F": 2}
{"v": 1	"t": 1644589	"P": 1005.75	"F": 2	"C": 45.345	"D": 3240	"sn": 54091929832280	"file": "/data/device_log/data0000.out"}
{"v": 1	"t": 1644610	"P": 1002.0	"F": 2}
{"v": 1	"t": 1644630	"P": 1006.25	"F": 2}
{"v": 1	"t": 1644650	"P": 1004.25	"F": 2}
{"v": 1	"t": 1644671	"P": 1000.25	"F": 2}
{"v": 1	"t": 1644691	"P": 1005.5	"F": 2}
{"v": 1	"t": 1644711	"P": 1007.0	"F": 2}
{"v": 1	"t": 1644732	"P": 1003.25	"F": 2}
{"v": 1	"t": 1644752	"P": 1001.75	"F": 2}
{"v": 1	"t": 1644772	"P": 1003.5	"F": 2}
{"v": 1	"t": 1644793	"P": 1005.25	"F": 2}
{"v": 1	"t": 1644813	"P": 1003.75	"F": 2}
{"v": 1	"t": 1644833	"P": 1001.25	"F": 2}
{"v": 1	"t": 1644854	"P": 1001.75	"F": 2}
{"v": 1	"t": 1644874	"P": 1006.75	"F": 2}
{"v": 1	"t": 1644894	"P": 1004.5	"F": 2}
{"v": 1	"t": 1644914	"P": 1001.25	"F": 2}
{"v": 1	"t": 1644935	"P": 1002.75	"F": 2}
{"v": 1	"t": 1644955	"P": 1008.75	"F": 2}
{"v": 1	"t": 1644975	"P": 1005.0	"F": 2}
{"v": 1	"t": 1644996	"P": 1001.5	"F": 2}
{"v": 1	"t": 1645016	"P": 1001.0	"F": 2}
{"v": 1	"t": 1645036	"P": 1006.0	"F": 1}
{"v": 1	"t": 1645057	"P": 1008.5	"F": 2}
{"v": 1	"t": 1645077	"P": 1002.75	"F": 2}
{"v": 1	"t": 1645097	"P": 1001.5	"F": 2}
{"v": 1	"t": 1645117	"P": 1003.75	"F": 2}
{"v": 1	"t": 1645138	"P": 1005.0	"F": 2}
{"v": 1	"t": 1645158	"P": 1002.5	"F": 2}
{"v": 1	"t": 1645178	"P": 1001.0	"F": 2}
{"v": 1	"t": 1645199	"P": 1006.25	"F": 2}
{"v": 1	"t": 1645219	"P": 1004.5	"F": 2}
{"v": 1	"t": 1645240	"P": 1001.0	"F": 2}
{"v": 1	"t": 1645260	"P": 1007.0	"F": 2}
{"v": 1	"t": 1645280	"P": 1006.25	"F": 2}
{"v": 1	"t": 1645301	"P": 999.75	"F": 2}
{"v": 1	"t": 1645321	"P": 1000.75	"F": 1}
{"v": 1	"t": 1645341	"P": 1006.75	"F": 1}
{"v": 1	"t": 1645362	"P": 1006.0	"F": 2}
{"v": 1	"t": 1645382	"P": 1003.0	"F": 1}
{"v": 1	"t": 1645402	"P": 1002.0	"F": 2}
{"v": 1	"t": 1645422	"P": 1006.5	"F": 1}
{"v": 1	"t": 1645443	"P": 1005.0	"F": 2}
{"v": 1	"t": 1645463	"P": 1002.0	"F": 2}
{"v": 1	"t": 1645483	"P": 1001.0	"F": 2}
{"v": 1	"t": 1645504	"P": 1006.5	"F": 2}
{"v": 1	"t": 1645524	"P": 1006.5	"F": 2}
{"v": 1	"t": 1645544	"P": 1002.0	"F": 2}
{"v": 1	"t": 1645565	"P": 1001.25	"F": 2}
{"v": 1	"t": 1645585	"P": 1002.75	"F": 2}
{"v": 1	"t": 1645605	"P": 1006.25	"F": 2	"C": 45.35	"D": 3240	"sn": 54091929832280	"file": "/data/device_log/data0000.out"}
{"v": 1	"t": 1645626	"P": 1003.75	"F": 2}
{"v": 1	"t": 1645646	"P": 1000.5	"F": 2}
{"v": 1	"t": 1645666	"P": 1004.0	"F": 2}
{"v": 1	"t": 1645686	"P": 1006.5	"F": 2}
{"v": 1	"t": 1645707	"P": 1003.0	"F": 2}
{"v": 1	"t": 1645727	"P": 1002.0	"F": 2}
{"v": 1	"t": 1645748	"P": 1005.25	"F": 2}
{"v": 1	"t": 1645768	"P": 1004.0	"F": 2}
{"v": 1	"t": 1645788	"P": 1001.25	"F": 1}
{"v": 1	"t": 1645809	"P": 1006.75	"F": 2}
{"v": 1	"t": 1645829	"P": 1005.25	"F": 2}
{"v": 1	"t": 1645849	"P": 1001.5	"F": 2}
{"v": 1	"t": 1645870	"P": 1002.5	"F": 1}
{"v": 1	"t": 1645890	"P": 1007.25	"F": 2}
{"v": 1	"t": 1645910	"P": 1004.0	"F": 2}
{"v": 1	"t": 1645931	"P": 1002.5	"F": 2}
{"v": 1	"t": 1645951	"P": 1000.25	"F": 2}
{"v": 1	"t": 1645971	"P": 1004.75	"F": 2}
{"v": 1	"t": 1645992	"P": 1005.75	"F": 2}
{"v": 1	"t": 1646012	"P": 1001.75	"F": 2}
{"v": 1	"t": 1646032	"P": 1002.25	"F": 1}
{"v": 1	"t": 1646052	"P": 1004.75	"F": 2}
{"v": 1	"t": 1646073	"P": 1006.25	"F": 1}
{"v": 1	"t": 1646093	"P": 1002.5	"F": 2}
{"v": 1	"t": 1646113	"P": 1000.0	"F": 1}
{"v": 1	"t": 1646134	"P": 1005.0	"F": 2}
{"v": 1	"t": 1646154	"P": 1005.75	"F": 2}
{"v": 1	"t": 1646174	"P": 1003.0	"F": 2}
{"v": 1	"t": 1646195	"P": 1001.5	"F": 2}
{"v": 1	"t": 1646215	"P": 1004.0	"F": 2}
{"v": 1	"t": 1646235	"P": 1007.0	"F": 1}
{"v": 1	"t": 1646255	"P": 1003.5	"F": 1}
{"v": 1	"t": 1646276	"P": 1001.5	"F": 2}
{"v": 1	"t": 1646296	"P": 1003.25	"F": 2}
{"v": 1	"t": 1646317	"P": 1007.25	"F": 1}
{"v": 1	"t": 1646337	"P": 1001.5	"F": 2}
{"v": 1	"t": 1646357	"P": 1004.5	"F": 1}
{"v": 1	"t": 1646378	"P": 1006.0	"F": 2}
{"v": 1	"t": 1646398	"P": 1002.75	"F": 2}
{"v": 1	"t": 1646418	"P": 1000.0	"F": 2}
{"v": 1	"t": 1646439	"P": 1006.25	"F": 2}
{"v": 1	"t": 1646459	"P": 1005.5	"F": 2}
{"v": 1	"t": 1646479	"P": 1003.25	"F": 1}
{"v": 1	"t": 1646500	"P": 1001.75	"F": 2}
{"v": 1	"t": 1646520	"P": 1004.5	"F": 2}
{"v": 1	"t": 1646540	"P": 1005.25	"F": 2}
{"v": 1	"t": 1646561	"P": 1003.25	"F": 2}
{"v": 1	"t": 1646581	"P": 1000.75	"F": 2}
{"v": 1	"t": 1646601	"P": 1001.5	"F": 2}
{"v": 1	"t": 1646621	"P": 1008.0	"F": 2	"C": 45.36	"D": 3240	"sn": 54091929832280	"file": "/data/device_log/data0000.out"}
{"v": 1	"t": 1646642	"P": 1003.75	"F": 2}
{"v": 1	"t": 1646662	"P": 1001.5	"F": 2}
{"v": 1	"t": 1646682	"P": 1003.25	"F": 2}
{"v": 1	"t": 1646703	"P": 1007.25	"F": 2}
{"v": 1	"t": 1646723	"P": 1003.0	"F": 2}
{"v": 1	"t": 1646743	"P": 1002.5	"F": 1}
{"v": 1	"t": 1646764	"P": 1001.75	"F": 2}
{"v": 1	"t": 1646784	"P": 1006.75	"F": 2}
{"v": 1	"t": 1646804	"P": 1004.75	"F": 2}
{"v": 1	"t": 1646824	"P": 1002.0	"F": 2}
{"v": 1	"t": 1646845	"P": 1001.0	"F": 2}
{"v": 1	"t": 1646865	"P": 1006.25	"F": 2}
{"v": 1	"t": 1646886	"P": 1003.5	"F": 2}
{"v": 1	"t": 1646906	"P": 1002.75	"F": 2}
{"v": 1	"t": 1646926	"P": 1006.5	"F": 1}
{"v": 1	"t": 1646947	"P": 1003.75	"F": 2}
{"v": 1	"t": 1646967	"P": 999.75	"F": 2}
{"v": 1	"t": 1646987	"P": 1001.5	"F": 2}
{"v": 1	"t": 1647008	"P": 1005.5	"F": 2}
{"v": 1	"t": 1647028	"P": 1005.5	"F": 2}
{"v": 1	"t": 1647048	"P": 1001.25	"F": 2}
{"v": 1	"t": 1647068	"P": 1000.25	"F": 2}
{"v": 1	"t": 1647089	"P": 1005.75	"F": 2}
{"v": 1	"t": 1647109	"P": 1006.0	"F": 2}
{"v": 1	"t": 1647129	"P": 1003.75	"F": 2}
{"v": 1	"t": 1647150	"P": 1001.0	"F": 1}
{"v": 1	"t": 1647170	"P": 1004.75	"F": 2}
{"v": 1	"t": 1647190	"P": 1006.0	"F": 2}
{"v": 1	"t": 1647211	"P": 1003.25	"F": 2}
{"v": 1	"t": 1647231	"P": 998.5	"F": 1}
{"v": 1	"t": 1647251	"P": 1006.75	"F": 1}
{"v": 1	"t": 1647271	"P": 1004.75	"F": 2}
{"v": 1	"t": 1647292	"P": 1002.5	"F": 1}
{"v": 1	"t": 1647312	"P": 1000.75	"F": 1}
{"v": 1	"t": 1647332	"P": 1005.25	"F": 2}
{"v": 1	"t": 1647353	"P": 1006.0	"F": 1}
{"v": 1	"t": 1647373	"P": 1003.75	"F": 1}
{"v": 1	"t": 1647393	"P": 1001.75	"F": 2}
{"v": 1	"t": 1647414	"P": 1003.0	"F": 2}
{"v": 1	"t": 1647434	"P": 1004.75	"F": 1}
{"v": 1	"t": 1647455	"P": 1002.5	"F": 2}
{"v": 1	"t": 1647475	"P": 1003.75	"F": 2}
{"v": 1	"t": 1647495	"P": 1005.5	"F": 1}
{"v": 1	"t": 1647516	"P": 1001.0	"F": 2}
{"v": 1	"t": 1647536	"P": 1005.75	"F": 2}
{"v": 1	"t": 1647556	"P": 1008.0	"F": 2}
{"v": 1	"t": 1647577	"P": 1003.75	"F": 2}
{"v": 1	"t": 1647597	"P": 1001.75	"F": 2}
{"v": 1	"t": 1647617	"P": 1001.25	"F": 1}
{"v": 1	"t": 1647638	"P": 1006.5	"F": 1	"C": 45.375	"D": 3240	"sn": 54091929832280	"file": "/data/device_log/data0000.out"}
{"v": 1	"t": 1647658	"P": 1007.25	"F": 2}
{"v": 1	"t": 1647678	"P": 1001.0	"F": 1}
{"v": 1	"t": 1647698	"P": 1002.25	"F": 1}
{"v": 1	"t": 1647719	"P": 1007.75	"F": 2}
{"v": 1	"t": 1647739	"P": 1004.75	"F": 1}
{"v": 1	"t": 1647759	"P": 1002.25	"F": 1}
{"v": 1	"t": 1647780	"P": 1001.25	"F": 2}
{"v": 1	"t": 1647800	"P": 1005.75	"F": 1}
{"v": 1	"t": 1647820	"P": 1004.75	"F": 1}
{"v": 1	"t": 1647841	"P": 1002.75	"F": 1}
{"v": 1	"t": 1647861	"P": 1001.5	"F": 1}
{"v": 1	"t": 1647881	"P": 1006.25	"F": 1}
{"v": 1	"t": 1647902	"P": 1005.75	"F": 2}
{"v": 1	"t": 1647922	"P": 1002.25	"F": 2}
{"v": 1	"t": 1647942	"P": 1001.0	"F": 1}
{"v": 1	"t": 1647962	"P": 1004.25	"F": 2}
{"v": 1	"t": 1647983	"P": 1004.5	"F": 2}
{"v": 1	"t": 1648003	"P": 1000.75	"F": 1}
{"v": 1	"t": 1648024	"P": 1005.75	"F": 1}
{"v": 1	"t": 1648044	"P": 1004.0	"F": 1}
{"v": 1	"t": 1648065	"P": 1002.0	"F": 2}
{"v": 1	"t": 1648085	"P": 1005.0	"F": 2}
{"v": 1	"t": 1648106	"P": 1003.5	"F": 2}
{"v": 1	"t": 1648126	"P": 1002.75	"F": 1}
{"v": 1	"t": 1648147	"P": 1003.75	"F": 2}
{"v": 1	"t": 1648167	"P": 999.75	"F": 1}
{"v": 1	"t": 1648188	"P": 998.5	"F": 1}
{"v": 1	"t": 1648208	"P": 1003.75	"F": 1}
{"v": 1	"t": 1648228	"P": 1000.25	"F": 2}
{"v": 1	"t": 1648249	"P": 1003.75	"F": 1}
{"v": 1	"t": 1648269	"P": 1007.75	"F": 2}
{"v": 1	"t": 1648289	"P": 1003.0	"F": 2}
{"v": 1	"t": 1648310	"P": 1001.25	"F": 2}
{"v": 1	"t": 1648330	"P": 1002.75	"F": 1}
{"v": 1	"t": 1648350	"P": 1006.25	"F": 1}
{"v": 1	"t": 1648370	"P": 1005.25	"F": 1}
{"v": 1	"t": 1648391	"P": 1001.25	"F": 1}
{"v": 1	"t": 1648411	"P": 1001.0	"F": 2}
{"v": 1	"t": 1648431	"P": 1006.25	"F": 2}
{"v": 1	"t": 1648452	"P": 1004.0	"F": 1}
{"v": 1	"t": 1648472	"P": 1002.75	"F": 2}
{"v": 1	"t": 1648492	"P": 1000.25	"F": 1}
{"v": 1	"t": 1648513	"P": 1007.75	"F": 1}
{"v": 1	"t": 1648533	"P": 1006.25	"F": 1}
{"v": 1	"t": 1648553	"P": 1003.75	"F": 1}
{"v": 1	"t": 1648573	"P": 1001.75	"F": 1}
{"v": 1	"t": 1648594	"P": 1007.5	"F": 1}
{"v": 1	"t": 1648614	"P": 1005.25	"F": 1}
{"v": 1	"t": 1648634	"P": 1001.75	"F": 1}
{"v": 1	"t": 1648655	"P": 1001.5	"F": 1	"C": 45.355	"D": 3240	"sn": 54091929832280	"file": "/data/device_log/data0000.out"}
{"v": 1	"t": 1648675	"P": 1006.0	"F": 2}
{"v": 1	"t": 1648695	"P": 1006.5	"F": 1}
{"v": 1	"t": 1648716	"P": 1003.5	"F": 1}
{"v": 1	"t": 1648736	"P": 1003.5	"F": 1}
{"v": 1	"t": 1648756	"P": 1007.75	"F": 1}
{"v": 1	"t": 1648777	"P": 1006.25	"F": 1}
{"v": 1	"t": 1648797	"P": 1001.25	"F": 2}
{"v": 1	"t": 1648817	"P": 1003.75	"F": 1}
{"v": 1	"t": 1648838	"P": 1007.75	"F": 1}
{"v": 1	"t": 1648858	"P": 1005.5	"F": 1}
{"v": 1	"t": 1648878	"P": 1000.5	"F": 1}
{"v": 1	"t": 1648898	"P": 1000.25	"F": 2}
{"v": 1	"t": 1648919	"P": 1006.25	"F": 2}
{"v": 1	"t": 1648939	"P": 1004.75	"F": 1}
{"v": 1	"t": 1648959	"P": 1001.25	"F": 1}
{"v": 1	"t": 1648980	"P": 1001.25	"F": 2}
{"v": 1	"t": 1649000	"P": 1003.75	"F": 1}
{"v": 1	"t": 1649020	"P": 1008.0	"F": 1}
{"v": 1	"t": 1649041	"P": 1001.5	"F": 2}
{"v": 1	"t": 1649061	"P": 999.5	"F": 2}
{"v": 1	"t": 1649081	"P": 1003.0	"F": 2}
{"v": 1	"t": 1649101	"P": 1008.25	"F": 2}
{"v": 1	"t": 1649122	"P": 1002.25	"F": 1}
{"v": 1	"t": 1649142	"P": 1000.5	"F": 2}
{"v": 1	"t": 1649162	"P": 1003.25	"F": 1}
{"v": 1	"t": 1649183	"P": 1004.25	"F": 1}
{"v": 1	"t": 1649203	"P": 1004.75	"F": 1}
{"v": 1	"t": 1649223	"P": 1002.0	"F": 1}
{"v": 1	"t": 1649244	"P": 1006.5	"F": 1}
{"v": 1	"t": 1649264	"P": 1005.25	"F": 1}
{"v": 1	"t": 1649285	"P": 1000.0	"F": 1}
{"v": 1	"t": 1649305	"P": 1005.75	"F": 1}
{"v": 1	"t": 1649325	"P": 1003.75	"F": 1}
{"v": 1	"t": 1649346	"P": 1001.5	"F": 1}
{"v": 1	"t": 1649366	"P": 1001.75	"F": 1}
{"v": 1	"t": 1649386	"P": 1005.5	"F": 1}
{"v": 1	"t": 1649406	"P": 1006.5	"F": 1}
{"v": 1	"t": 1649427	"P": 1003.25	"F": 1}
{"v": 1	"t": 1649447	"P": 1001.25	"F": 1}
{"v": 1	"t": 1649467	"P": 1003.25	"F": 1}
{"v": 1	"t": 1649488	"P": 1007.5	"F": 1}
{"v": 1	"t": 1649508	"P": 1002.5	"F": 1}
{"v": 1	"t": 1649528	"P": 1000.0	"F": 1}
{"v": 1	"t": 1649549	"P": 1001.25	"F": 1}
{"v": 1	"t": 1649569	"P": 1008.5	"F": 1}
{"v": 1	"t": 1649589	"P": 1004.25	"F": 1}
{"v": 1	"t": 1649609	"P": 1001.25	"F": 1}
{"v": 1	"t": 1649630	"P": 1001.25	"F": 1}
{"v": 1	"t": 1649650	"P": 1006.0	"F": 1}
{"v": 1	"t": 1649670	"P": 1007.25	"F": 1	"C": 45.365	"D": 3240	"sn": 54091929832280	"file": "/data/device_log/data0000.out"}
{"v": 1	"t": 1649691	"P": 1001.25	"F": 1}
{"v": 1	"t": 1649711	"P": 1001.5	"F": 1}
{"v": 1	"t": 1649731	"P": 1006.25	"F": 1}
{"v": 1	"t": 1649752	"P": 1005.5	"F": 1}
{"v": 1	"t": 1649772	"P": 1001.0	"F": 1}
{"v": 1	"t": 1649792	"P": 1000.0	"F": 1}
{"v": 1	"t": 1649813	"P": 1006.0	"F": 1}
{"v": 1	"t": 1649833	"P": 1002.0	"F": 1}
{"v": 1	"t": 1649854	"P": 1001.25	"F": 1}
{"v": 1	"t": 1649874	"P": 1005.25	"F": 1}
{"v": 1	"t": 1649894	"P": 1001.25	"F": 1}
{"v": 1	"t": 1649915	"P": 1001.0	"F": 1}
{"v": 1	"t": 1649935	"P": 1003.5	"F": 1}
{"v": 1	"t": 1649955	"P": 1006.5	"F": 1}
{"v": 1	"t": 1649975	"P": 1003.25	"F": 1}
{"v": 1	"t": 1649996	"P": 999.25	"F": 1}
{"v": 1	"t": 1650016	"P": 1003.75	"F": 1}
{"v": 1	"t": 1650036	"P": 1007.25	"F": 2}
{"v": 1	"t": 1650057	"P": 1003.5	"F": 1}
{"v": 1	"t": 1650077	"P": 1000.5	"F": 1}
{"v": 1	"t": 1650097	"P": 1002.0	"F": 2}
{"v": 1	"t": 1650118	"P": 1007.0	"F": 1}
{"v": 1	"t": 1650138	"P": 1003.0	"F": 2}
{"v": 1	"t": 1650158	"P": 1002.25	"F": 2}
{"v": 1	"t": 1650178	"P": 1003.25	"F": 1}
{"v": 1	"t": 1650199	"P": 1005.0	"F": 2}
{"v": 1	"t": 1650219	"P": 1006.25	"F": 1}
{"v": 1	"t": 1650239	"P": 1001.75	"F": 2}
{"v": 1	"t": 1650260	"P": 1002.5	"F": 2}
{"v": 1	"t": 1650280	"P": 1004.5	"F": 2}
{"v": 1	"t": 1650300	"P": 1005.25	"F": 2}
{"v": 1	"t": 1650321	"P": 1002.75	"F": 2}
{"v": 1	"t": 1650341	"P": 1002.25	"F": 1}
{"v": 1	"t": 1650361	"P": 1007.0	"F": 1}
{"v": 1	"t": 1650382	"P": 1004.25	"F": 1}
{"v": 1	"t": 1650402	"P": 999.5	"F": 1}
{"v": 1	"t": 1650423	"P": 1005.25	"F": 1}
{"v": 1	"t": 1650443	"P": 1005.0	"F": 2}
{"v": 1	"t": 1650463	"P": 1002.25	"F": 1}
{"v": 1	"t": 1650483	"P": 998.75	"F": 1}
{"v": 1	"t": 1650504	"P": 1006.0	"F": 2}
{"v": 1	"t": 1650524	"P": 1004.25	"F": 1}
{"v": 1	"t": 1650544	"P": 1004.5	"F": 1}
{"v": 1	"t": 1650565	"P": 1001.75	"F": 1}
{"v": 1	"t": 1650585	"P": 1006.0	"F": 2}
{"v": 1	"t": 1650605	"P": 1006.5	"F": 1}
{"v": 1	"t": 1650626	"P": 1002.25	"F": 1}
{"v": 1	"t": 1650646	"P": 1000.75	"F": 1}
{"v": 1	"t": 1650666	"P": 1005.0	"F": 2}
{"v": 1	"t": 1650686	"P": 1007.0	"F": 2	"C": 45.39	"D": 3240	"sn": 54091929832280	"file": "/data/device_log/data0000.out"}
{"v": 1	"t": 1650707	"P": 1001.5	"F": 1}
{"v": 1	"t": 1650727	"P": 1001.25	"F": 1}
{"v": 1	"t": 1650747	"P": 1003.75	"F": 1}
{"v": 1	"t": 1650768	"P": 1006.25	"F": 1}
{"v": 1	"t": 1650788	"P": 1002.0	"F": 2}
{"v": 1	"t": 1650808	"P": 1001.0	"F": 1}
{"v": 1	"t": 1650829	"P": 1002.25	"F": 2}
{"v": 1	"t": 1650849	"P": 1007.75	"F": 1}
{"v": 1	"t": 1650869	"P": 1005.0	"F": 2}
{"v": 1	"t": 1650889	"P": 1001.75	"F": 1}
{"v": 1	"t": 1650910	"P": 997.5	"F": 1}
{"v": 1	"t": 1650930	"P": 1006.0	"F": 2}
{"v": 1	"t": 1650951	"P": 1003.75	"F": 1}
{"v": 1	"t": 1650971	"P": 1002.0	"F": 1}
{"v": 1	"t": 1650992	"P": 1006.5	"F": 2}
{"v": 1	"t": 1651012	"P": 1003.5	"F": 1}
{"v": 1	"t": 1651032	"P": 1000.25	"F": 2}
{"v": 1	"t": 1651052	"P": 1003.75	"F": 2}
{"v": 1	"t": 1651073	"P": 1005.75	"F": 1}
{"v": 1	"t": 1651093	"P": 1004.25	"F": 1}
{"v": 1	"t": 1651113	"P": 1001.25	"F": 2}
{"v": 1	"t": 1651134	"P": 1002.5	"F": 2}
{"v": 1	"t": 1651154	"P": 1007.5	"F": 2}
{"v": 1	"t": 1651174	"P": 1003.5	"F": 1}
{"v": 1	"t": 1651194	"P": 1000.75	"F": 2}
{"v": 1	"t": 1651215	"P": 1000.75	"F": 2}
{"v": 1	"t": 1651235	"P": 1008.0	"F": 2}
{"v": 1	"t": 1651255	"P": 1006.0	"F": 2}
{"v": 1	"t": 1651276	"P": 1003.25	"F": 1}
{"v": 1	"t": 1651296	"P": 999.25	"F": 1}
{"v": 1	"t": 1651316	"P": 1004.75	"F": 2}
{"v": 1	"t": 1651337	"P": 1007.0	"F": 1}
{"v": 1	"t": 1651357	"P": 1003.0	"F": 1}
{"v": 1	"t": 1651377	"P": 1000.0	"F": 1}
{"v": 1	"t": 1651397	"P": 1004.5	"F": 1}
{"v": 1	"t": 1651418	"P": 1006.25	"F": 1}
{"v": 1	"t": 1651438	"P": 1003.75	"F": 1}
{"v": 1	"t": 1651458	"P": 1001.25	"F": 2}
{"v": 1	"t": 1651479	"P": 1003.75	"F": 1}
{"v": 1	"t": 1651499	"P": 1007.75	"F": 1}
{"v": 1	"t": 1651520	"P": 1002.75	"F": 1}
{"v": 1	"t": 1651540	"P": 1004.25	"F": 1}
{"v": 1	"t": 1651560	"P": 1006.25	"F": 1}
{"v": 1	"t": 1651581	"P": 1001.5	"F": 1}
{"v": 1	"t": 1651601	"P": 1007.5	"F": 2}
{"v": 1	"t": 1651622	"P": 1001.0	"F": 1}
{"v": 1	"t": 1651642	"P": 1002.5	"F": 1}
{"v": 1	"t": 1651663	"P": 1005.5	"F": 1}
{"v": 1	"t": 1651683	"P": 1002.25	"F": 1}
{"v": 1	"t": 1651704	"P": 1003.5	"F": 1	"C": 45.375	"D": 3240	"sn": 54091929832280	"file": "/data/device_log/data0000.out"}
{"v": 1	"t": 1651724	"P": 1005.0	"F": 1}
{"v": 1	"t": 1651745	"P": 1001.5	"F": 1}
{"v": 1	"t": 1651765	"P": 1002.5	"F": 2}
{"v": 1	"t": 1651785	"P": 1007.5	"F": 2}
{"v": 1	"t": 1651805	"P": 1003.5	"F": 2}
{"v": 1	"t": 1651826	"P": 1001.0	"F": 1}
{"v": 1	"t": 1651846	"P": 1000.5	"F": 1}
{"v": 1	"t": 1651866	"P": 1005.75	"F": 1}
{"v": 1	"t": 1651887	"P": 1004.75	"F": 1}
{"v": 1	"t": 1651907	"P": 1000.75	"F": 2}
{"v": 1	"t": 1651927	"P": 1001.25	"F": 1}
{"v": 1	"t": 1651947	"P": 1005.75	"F": 1}
{"v": 1	"t": 1651968	"P": 1005.0	"F": 1}
{"v": 1	"t": 1651988	"P": 1001.0	"F": 1}
{"v": 1	"t": 1652008	"P": 1000.25	"F": 2}
{"v": 1	"t": 1652029	"P": 1004.75	"F": 1}
{"v": 1	"t": 1652049	"P": 1005.25	"F": 1}
{"v": 1	"t": 1652069	"P": 1002.75	"F": 2}
{"v": 1	"t": 1652090	"P": 1001.25	"F": 2}
{"v": 1	"t": 1652110	"P": 1004.25	"F": 2}
{"v": 1	"t": 1652130	"P": 1005.0	"F": 1}
{"v": 1	"t": 1652151	"P": 1001.5	"F": 2}
{"v": 1	"t": 1652171	"P": 999.0	"F": 2}
{"v": 1	"t": 1652191	"P": 1004.75	"F": 1}
{"v": 1	"t": 1652211	"P": 1003.75	"F": 1}
{"v": 1	"t": 1652232	"P": 1003.75	"F": 1}
{"v": 1	"t": 1652252	"P": 1002.5	"F": 1}
{"v": 1	"t": 1652273	"P": 1005.75	"F": 1}
{"v": 1	"t": 1652293	"P": 1003.25	"F": 1}
{"v": 1	"t": 1652314	"P": 1002.0	"F": 1}
{"v": 1	"t": 1652334	"P": 1006.25	"F": 1}
{"v": 1	"t": 1652354	"P": 1004.0	"F": 1}
{"v": 1	"t": 1652374	"P": 999.75	"F": 2}
{"v": 1	"t": 1652395	"P": 1001.25	"F": 1}
{"v": 1	"t": 1652415	"P": 1004.75	"F": 1}
{"v": 1	"t": 1652435	"P": 1004.75	"F": 1}
{"v": 1	"t": 1652456	"P": 1001.5	"F": 1}
{"v": 1	"t": 1652476	"P": 998.0	"F": 1}
{"v": 1	"t": 1652496	"P": 1005.5	"F": 2}
{"v": 1	"t": 1652516	"P": 1006.75	"F": 1}
{"v": 1	"t": 1652537	"P": 1003.75	"F": 1}
{"v": 1	"t": 1652557	"P": 999.75	"F": 1}
{"v": 1	"t": 1652577	"P": 1002.25	"F": 1}
{"v": 1	"t": 1652598	"P": 1005.25	"F": 2}
{"v": 1	"t": 1652618	"P": 1002.25	"F": 1}
{"v": 1	"t": 1652638	"P": 1001.75	"F": 1}
{"v": 1	"t": 1652659	"P": 1001.75	"F": 2}
{"v": 1	"t": 1652679	"P": 1008.25	"F": 1}
{"v": 1	"t": 1652699	"P": 1003.25	"F": 1}
{"v": 1	"t": 1652719	"P": 1000.5	"F": 1	"C": 45.36	"D": 3240	"sn": 54091929832280	"file": "/data/device_log/data0000.out"}
{"v": 1	"t": 1652740	"P": 1001.5	"F": 1}
{"v": 1	"t": 1652760	"P": 1006.5	"F": 1}
{"v": 1	"t": 1652780	"P": 1003.0	"F": 2}
{"v": 1	"t": 1652801	"P": 1002.0	"F": 1}
{"v": 1	"t": 1652821	"P": 1004.5	"F": 1}
{"v": 1	"t": 1652842	"P": 1004.75	"F": 2}
{"v": 1	"t": 1652862	"P": 1000.5	"F": 1}
{"v": 1	"t": 1652882	"P": 1005.5	"F": 1}
{"v": 1	"t": 1652903	"P": 1005.25	"F": 1}
{"v": 1	"t": 1652923	"P": 1002.5	"F": 1}
{"v": 1	"t": 1652943	"P": 1001.25	"F": 2}
{"v": 1	"t": 1652964	"P": 1004.75	"F": 1}
{"v": 1	"t": 1652984	"P": 1006.75	"F": 2}
{"v": 1	"t": 1653004	"P": 1005.0	"F": 2}
{"v": 1	"t": 1653025	"P": 999.25	"F": 1}
{"v": 1	"t": 1653045	"P": 1003.25	"F": 1}
{"v": 1	"t": 1653065	"P": 1007.25	"F": 2}
{"v": 1	"t": 1653085	"P": 1004.0	"F": 2}
{"v": 1	"t": 1653106	"P": 1001.25	"F": 2}
{"v": 1	"t": 1653126	"P": 1000.5	"F": 1}
{"v": 1	"t": 1653146	"P": 1007.0	"F": 2}
{"v": 1	"t": 1653167	"P": 1005.0	"F": 1}
{"v": 1	"t": 1653187	"P": 1000.5	"F": 1}
{"v": 1	"t": 1653207	"P": 1002.0	"F": 1}
{"v": 1	"t": 1653228	"P": 1004.75	"F": 1}
{"v": 1	"t": 1653248	"P": 1004.5	"F": 1}
{"v": 1	"t": 1653268	"P": 1001.75	"F": 1}
{"v": 1	"t": 1653288	"P": 999.25	"F": 1}
{"v": 1	"t": 1653309	"P": 1004.25	"F": 1}
{"v": 1	"t": 1653329	"P": 1006.0	"F": 1}
{"v": 1	"t": 1653349	"P": 1003.5	"F": 1}
{"v": 1	"t": 1653370	"P": 1000.25	"F": 2}
{"v": 1	"t": 1653390	"P": 1006.5	"F": 1}
{"v": 1	"t": 1653411	"P": 1004.0	"F": 2}
{"v": 1	"t": 1653431	"P": 1000.5	"F": 1}
{"v": 1	"t": 1653451	"P": 1005.5	"F": 2}
{"v": 1	"t": 1653472	"P": 1003.75	"F": 1}
{"v": 1	"t": 1653492	"P": 1001.25	"F": 1}
{"v": 1	"t": 1653512	"P": 1001.75	"F": 1}
{"v": 1	"t": 1653533	"P": 1007.0	"F": 1}
{"v": 1	"t": 1653553	"P": 1003.75	"F": 1}
{"v": 1	"t": 1653573	"P": 1000.75	"F": 1}
{"v": 1	"t": 1653594	"P": 1001.0	"F": 1}
{"v": 1	"t": 1653614	"P": 1008.5	"F": 1}
{"v": 1	"t": 1653634	"P": 1005.0	"F": 2}
{"v": 1	"t": 1653654	"P": 1001.75	"F": 1}
{"v": 1	"t": 1653675	"P": 1000.75	"F": 1}
{"v": 1	"t": 1653695	"P": 1005.25	"F": 2}
{"v": 1	"t": 1653715	"P": 1005.75	"F": 2}
{"v": 1	"t": 1653736	"P": 1002.75	"F": 1	"C": 45.405	"D": 3240	"sn": 54091929832280	"file": "/data/device_log/data0000.out"}
{"v": 1	"t": 1653756	"P": 1001.75	"F": 1}
{"v": 1	"t": 1653776	"P": 1005.75	"F": 2}
{"v": 1	"t": 1653797	"P": 1006.0	"F": 1}
{"v": 1	"t": 1653817	"P": 1002.75	"F": 1}
{"v": 1	"t": 1653837	"P": 1000.0	"F": 1}
{"v": 1	"t": 1653857	"P": 1005.0	"F": 2}
{"v": 1	"t": 1653878	"P": 1006.0	"F": 1}
{"v": 1	"t": 1653898	"P": 1003.0	"F": 1}
{"v": 1	"t": 1653918	"P": 999.5	"F": 1}
{"v": 1	"t": 1653939	"P": 1004.0	"F": 1}
{"v": 1	"t": 1653959	"P": 1004.0	"F": 1}
{"v": 1	"t": 1653980	"P": 1000.0	"F": 1}
{"v": 1	"t": 1654000	"P": 1006.75	"F": 1}
{"v": 1	"t": 1654020	"P": 1003.75	"F": 2}
{"v": 1	"t": 1654041	"P": 1002.25	"F": 1}
{"v": 1	"t": 1654061	"P": 1003.75	"F": 1}
{"v": 1	"t": 1654081	"P": 1006.5	"F": 1}
{"v": 1	"t": 1654102	"P": 1003.25	"F": 1}
{"v": 1	"t": 1654122	"P": 1002.0	"F": 2}
{"v": 1	"t": 1654142	"P": 1001.25	"F": 1}
{"v": 1	"t": 1654163	"P": 1006.25	"F": 2}
{"v": 1	"t": 1654183	"P": 1004.5	"F": 1}
{"v": 1	"t": 1654203	"P": 1001.0	"F": 2}
{"v": 1	"t": 1654223	"P": 1003.0	"F": 1}
{"v": 1	"t": 1654244	"P": 1006.75	"F": 2}
{"v": 1	"t": 1654264	"P": 1004.25	"F": 1}
{"v": 1	"t": 1654284	"P": 1002.75	"F": 2}
{"v": 1	"t": 1654305	"P": 1000.5	"F": 1}
{"v": 1	"t": 1654325	"P": 1006.5	"F": 2}
{"v": 1	"t": 1654345	"P": 1005.5	"F": 2}
{"v": 1	"t": 1654366	"P": 1002.0	"F": 1}
{"v": 1	"t": 1654386	"P": 1001.75	"F": 2}
{"v": 1	"t": 1654406	"P": 1004.5	"F": 1}
{"v": 1	"t": 1654426	"P": 1005.5	"F": 2}
{"v": 1	"t": 1654447	"P": 1004.0	"F": 1}
{"v": 1	"t": 1654467	"P": 1000.75	"F": 2}
{"v": 1	"t": 1654487	"P": 1001.25	"F": 2}
{"v": 1	"t": 1654508	"P": 1007.5	"F": 2}
{"v": 1	"t": 1654528	"P": 1002.75	"F": 1}
{"v": 1	"t": 1654549	"P": 1001.5	"F": 1}
{"v": 1	"t": 1654569	"P": 1006.25	"F": 1}
{"v": 1	"t": 1654589	"P": 1004.5	"F": 1}
{"v": 1	"t": 1654610	"P": 1000.0	"F": 1}
{"v": 1	"t": 1654630	"P": 1005.25	"F": 1}
{"v": 1	"t": 1654650	"P": 1006.25	"F": 2}
{"v": 1	"t": 1654671	"P": 1001.0	"F": 2}
{"v": 1	"t": 1654691	"P": 1001.5	"F": 1}
{"v": 1	"t": 1654711	"P": 1002.75	"F": 1}
{"v": 1	"t": 1654731	"P": 1006.25	"F": 1}
{"v": 1	"t": 1654752	"P": 1003.5	"F": 2	"C": 45.41	"D": 3240	"sn": 54091929832280	"file": "/data/device_log/data0000.out"}
{"v": 1	"t": 1654772	"P": 999.75	"F": 2}
{"v": 1	"t": 1654792	"P": 1002.25	"F": 1}
{"v": 1	"t": 1654813	"P": 1007.5	"F": 2}
{"v": 1	"t": 1654833	"P": 1004.25	"F": 2}
{"v": 1	"t": 1654853	"P": 1002.25	"F": 1}
{"v": 1	"t": 1654873	"P": 1001.5	"F": 1}
{"v": 1	"t": 1654894	"P": 1006.75	"F": 1}
{"v": 1	"t": 1654914	"P": 1005.25	"F": 1}
{"v": 1	"t": 1654934	"P": 1002.0	"F": 1}
{"v": 1	"t": 1654955	"P": 999.0	"F": 1}
{"v": 1	"t": 1654975	"P": 1006.25	"F": 1}
{"v": 1	"t": 1654995	"P": 1006.5	"F": 1}
{"v": 1	"t": 1655016	"P": 1002.0	"F": 1}
{"v": 1	"t": 1655036	"P": 1001.5	"F": 1}
{"v": 1	"t": 1655056	"P": 1005.75	"F": 1}
{"v": 1	"t": 1655077	"P": 1005.0	"F": 1}
{"v": 1	"t": 1655097	"P": 1000.75	"F": 1}
{"v": 1	"t": 1655117	"P": 1007.25	"F": 1}
{"v": 1	"t": 1655138	"P": 1003.0	"F": 1}
{"v": 1	"t": 1655158	"P": 1001.5	"F": 1}
{"v": 1	"t": 1655179	"P": 1005.5	"F": 1}
{"v": 1	"t": 1655199	"P": 1003.0	"F": 1}
{"v": 1	"t": 1655220	"P": 1002.5	"F": 2}
{"v": 1	"t": 1655240	"P": 1005.25	"F": 1}
{"v": 1	"t": 1655261	"P": 1002.0	"F": 1}
{"v": 1	"t": 1655281	"P": 1006.75	"F": 1}
{"v": 1	"t": 1655302	"P": 1005.75	"F": 1}
{"v": 1	"t": 1655322	"P": 1001.0	"F": 1}
{"v": 1	"t": 1655342	"P": 1002.25	"F": 1}
{"v": 1	"t": 1655363	"P": 1005.25	"F": 1}
{"v": 1	"t": 1655383	"P": 1006.25	"F": 1}
{"v": 1	"t": 1655403	"P": 1002.5	"F": 1}
{"v": 1	"t": 1655423	"P": 999.5	"F": 1}
{"v": 1	"t": 1655444	"P": 1007.5	"F": 1}
{"v": 1	"t": 1655464	"P": 1005.5	"F": 1}
{"v": 1	"t": 1655484	"P": 1001.75	"F": 1}
{"v": 1	"t": 1655505	"P": 1001.5	"F": 1}
{"v": 1	"t": 1655525	"P": 1007.25	"F": 2}
{"v": 1	"t": 1655545	"P": 1006.5	"F": 2}
{"v": 1	"t": 1655566	"P": 1002.5	"F": 2}
{"v": 1	"t": 1655586	"P": 1001.0	"F": 1}
{"v": 1	"t": 1655606	"P": 1005.5	"F": 1}
{"v": 1	"t": 1655626	"P": 1007.0	"F": 2}
{"v": 1	"t": 1655647	"P": 1003.25	"F": 1}
{"v": 1	"t": 1655667	"P": 1000.5	"F": 2}
{"v": 1	"t": 1655687	"P": 1002.75	"F": 2}
{"v": 1	"t": 1655708	"P": 1006.0	"F": 1}
{"v": 1	"t": 1655728	"P": 1004.0	"F": 1}
{"v": 1	"t": 1655748	"P": 1003.25	"F": 2}
{"v": 1	"t": 1655769	"P": 1002.75	"F": 1	"C": 45.38	"D": 3240	"sn": 54091929832280	"file": "/data/device_log/data0000.out"}
{"v": 1	"t": 1655789	"P": 1006.5	"F": 1}
{"v": 1	"t": 1655809	"P": 1003.5	"F": 1}
{"v": 1	"t": 1655830	"P": 1002.75	"F": 1}
{"v": 1	"t": 1655850	"P": 1006.25	"F": 1}
{"v": 1	"t": 1655871	"P": 1003.0	"F": 1}
{"v": 1	"t": 1655891	"P": 1001.25	"F": 1}
{"v": 1	"t": 1655911	"P": 1005.0	"F": 1}
{"v": 1	"t": 1655931	"P": 1006.5	"F": 1}
{"v": 1	"t": 1655952	"P": 1002.25	"F": 1}
{"v": 1	"t": 1655972	"P": 1001.0	"F": 1}
{"v": 1	"t": 1655992	"P": 1003.25	"F": 1}
{"v": 1	"t": 1656013	"P": 1006.75	"F": 1}
{"v": 1	"t": 1656033	"P": 1003.0	"F": 1}
{"v": 1	"t": 1656053	"P": 1001.0	"F": 1}
{"v": 1	"t": 1656074	"P": 1003.25	"F": 2}
{"v": 1	"t": 1656094	"P": 1008.0	"F": 1}
{"v": 1	"t": 1656114	"P": 1004.25	"F": 1}
{"v": 1	"t": 1656134	"P": 1000.5	"F": 2}
{"v": 1	"t": 1656155	"P": 1004.75	"F": 2}
{"v": 1	"t": 1656175	"P": 1005.5	"F": 1}
{"v": 1	"t": 1656195	"P": 1002.25	"F": 2}
{"v": 1	"t": 1656216	"P": 1000.0	"F": 1}
{"v": 1	"t": 1656236	"P": 1002.75	"F": 1}
{"v": 1	"t": 1656256	"P": 1007.0	"F": 2}
{"v": 1	"t": 1656277	"P": 1003.25	"F": 2}
{"v": 1	"t": 1656297	"P": 1001.5	"F": 1}
{"v": 1	"t": 1656317	"P": 1001.25	"F": 2}
{"v": 1	"t": 1656338	"P": 1006.25	"F": 2}
{"v": 1	"t": 1656358	"P": 1003.5	"F": 2}
{"v": 1	"t": 1656378	"P": 1002.25	"F": 2}
{"v": 1	"t": 1656399	"P": 1003.0	"F": 2}
{"v": 1	"t": 1656419	"P": 1003.5	"F": 1}
{"v": 1	"t": 1656440	"P": 1000.75	"F": 1}
{"v": 1	"t": 1656460	"P": 1002.5	"F": 2}
{"v": 1	"t": 1656480	"P": 1006.5	"F": 1}
{"v": 1	"t": 1656500	"P": 1003.0	"F": 1}
{"v": 1	"t": 1656521	"P": 1000.75	"F": 2}
{"v": 1	"t": 1656541	"P": 999.5	"F": 2}
{"v": 1	"t": 1656561	"P": 1005.5	"F": 2}
{"v": 1	"t": 1656582	"P": 1005.5	"F": 2}
{"v": 1	"t": 1656602	"P": 1002.75	"F": 2}
{"v": 1	"t": 1656622	"P": 1001.75	"F": 1}
{"v": 1	"t": 1656643	"P": 1005.5	"F": 2}
{"v": 1	"t": 1656663	"P": 1005.5	"F": 1}
{"v": 1	"t": 1656683	"P": 1002.0	"F": 1}
{"v": 1	"t": 1656703	"P": 999.75	"F": 2}
{"v": 1	"t": 1656724	"P": 1001.75	"F": 2}
{"v": 1	"t": 1656744	"P": 1006.5	"F": 1}
{"v": 1	"t": 1656764	"P": 1002.25	"F": 2}
{"v": 1	"t": 1656785	"P": 1000.0	"F": 1	"C": 45.395	"D": 3240	"sn": 54091929832280	"file": "/data/device_log/data0000.out"}
{"v": 1	"t": 1656805	"P": 1005.0	"F": 2}
{"v": 1	"t": 1656825	"P": 1005.5	"F": 2}
{"v": 1	"t": 1656846	"P": 1002.5	"F": 1}
{"v": 1	"t": 1656866	"P": 1000.0	"F": 2}
{"v": 1	"t": 1656886	"P": 1003.5	"F": 2}
{"v": 1	"t": 1656906	"P": 1006.0	"F": 2}
{"v": 1	"t": 1656927	"P": 1003.5	"F": 2}
{"v": 1	"t": 1656947	"P": 1001.5	"F": 2}
{"v": 1	"t": 1656968	"P": 1007.25	"F": 1}
{"v": 1	"t": 1656988	"P": 1002.75	"F": 2}
{"v": 1	"t": 1657009	"P": 1002.25	"F": 2}
{"v": 1	"t": 1657029	"P": 1007.5	"F": 2}
{"v": 1	"t": 1657049	"P": 1005.5	"F": 2}
{"v": 1	"t": 1657069	"P": 1002.0	"F": 2}
{"v": 1	"t": 1657090	"P": 1001.0	"F": 2}
{"v": 1	"t": 1657110	"P": 1006.5	"F": 1}
{"v": 1	"t": 1657130	"P": 1005.75	"F": 2}
{"v": 1	"t": 1657151	"P": 1001.75	"F": 2}
{"v": 1	"t": 1657171	"P": 1001.25	"F": 2}
{"v": 1	"t": 1657191	"P": 1006.0	"F": 2}
{"v": 1	"t": 1657212	"P": 1004.25	"F": 1}
{"v": 1	"t": 1657232	"P": 1003.75	"F": 1}
{"v": 1	"t": 1657252	"P": 1000.5	"F": 2}
{"v": 1	"t": 1657272	"P": 1004.75	"F": 1}
{"v": 1	"t": 1657293	"P": 1006.75	"F": 1}
{"v": 1	"t": 1657313	"P": 1002.5	"F": 1}
{"v": 1	"t": 1657333	"P": 1001.75	"F": 1}
{"v": 1	"t": 1657354	"P": 1003.0	"F": 1}
{"v": 1	"t": 1657374	"P": 1005.25	"F": 1}
{"v": 1	"t": 1657394	"P": 1004.75	"F": 1}
{"v": 1	"t": 1657415	"P": 1001.25	"F": 1}
{"v": 1	"t": 1657435	"P": 1004.5	"F": 1}
{"v": 1	"t": 1657455	"P": 1006.0	"F": 1}
{"v": 1	"t": 1657476	"P": 1005.25	"F": 1}
{"v": 1	"t": 1657496	"P": 1000.5	"F": 1}
{"v": 1	"t": 1657516	"P": 1002.5	"F": 1}
{"v": 1	"t": 1657537	"P": 1005.5	"F": 1}
{"v": 1	"t": 1657557	"P": 1001.5	"F": 2}
{"v": 1	"t": 1657577	"P": 1004.0	"F": 1}
{"v": 1	"t": 1657598	"P": 1004.25	"F": 1}
{"v": 1	"t": 1657618	"P": 1004.25	"F": 1}
{"v": 1	"t": 1657638	"P": 1000.75	"F": 2}
{"v": 1	"t": 1657659	"P": 1003.75	"F": 1}
{"v": 1	"t": 1657679	"P": 1006.75	"F": 1}
{"v": 1	"t": 1657699	"P": 1005.25	"F": 1}
{"v": 1	"t": 1657719	"P": 1002.0	"F": 1}
{"v": 1	"t": 1657740	"P": 1002.0	"F": 1}
{"v": 1	"t": 1657760	"P": 1008.0	"F": 1}
{"v": 1	"t": 1657780	"P": 1004.5	"F": 1}
{"v": 1	"t": 1657801	"P": 1000.75	"F": 1	"C": 45.385	"D": 3240	"sn": 54091929832280	"file": "/data/device_log/data0000.out"}
{"v": 1	"t": 1657821	"P": 1001.25	"F": 1}
{"v": 1	"t": 1657841	"P": 1008.25	"F": 1}
{"v": 1	"t": 1657862	"P": 1006.5	"F": 1}
{"v": 1	"t": 1657882	"P": 1000.25	"F": 1}
{"v": 1	"t": 1657902	"P": 1001.0	"F": 1}
{"v": 1	"t": 1657923	"P": 1006.25	"F": 1}
{"v": 1	"t": 1657943	"P": 1005.25	"F": 1}
{"v": 1	"t": 1657963	"P": 1002.0	"F": 1}
{"v": 1	"t": 1657983	"P": 1001.0	"F": 1}
{"v": 1	"t": 1658004	"P": 1005.5	"F": 1}
{"v": 1	"t": 1658024	"P": 1005.25	"F": 1}
{"v": 1	"t": 1658044	"P": 1003.5	"F": 2}
{"v": 1	"t": 1658065	"P": 999.75	"F": 1}
{"v": 1	"t": 1658085	"P": 1006.0	"F": 1}
{"v": 1	"t": 1658106	"P": 1003.75	"F": 2}
{"v": 1	"t": 1658126	"P": 1000.75	"F": 1}
{"v": 1	"t": 1658146	"P": 1006.75	"F": 1}
{"v": 1	"t": 1658167	"P": 1004.25	"F": 2}
{"v": 1	"t": 1658187	"P": 1002.5	"F": 1}
{"v": 1	"t": 1658207	"P": 1001.75	"F": 2}
{"v": 1	"t": 1658228	"P": 1007.75	"F": 2}
{"v": 1	"t": 1658248	"P": 1005.25	"F": 2}
{"v": 1	"t": 1658268	"P": 1003.25	"F": 1}
{"v": 1	"t": 1658288	"P": 1000.5	"F": 2}
{"v": 1	"t": 1658309	"P": 1006.25	"F": 1}
{"v": 1	"t": 1658329	"P": 1006.25	"F": 2}
{"v": 1	"t": 1658349	"P": 1004.0	"F": 1}
{"v": 1	"t": 1658370	"P": 1000.5	"F": 1}
{"v": 1	"t": 1658390	"P": 1002.75	"F": 2}
{"v": 1	"t": 1658410	"P": 1006.75	"F": 2}
{"v": 1	"t": 1658430	"P": 1002.25	"F": 1}
{"v": 1	"t": 1658451	"P": 1000.5	"F": 2}
{"v": 1	"t": 1658471	"P": 1003.25	"F": 1}
{"v": 1	"t": 1658491	"P": 1007.0	"F": 1}
{"v": 1	"t": 1658512	"P": 1003.25	"F": 1}
{"v": 1	"t": 1658532	"P": 1001.5	"F": 1}
{"v": 1	"t": 1658552	"P": 1001.5	"F": 1}
{"v": 1	"t": 1658573	"P": 1006.75	"F": 1}
{"v": 1	"t": 1658593	"P": 1002.5	"F": 1}
{"v": 1	"t": 1658613	"P": 1001.5	"F": 1}
{"v": 1	"t": 1658634	"P": 1002.25	"F": 1}
{"v": 1	"t": 1658654	"P": 1005.75	"F": 2}
{"v": 1	"t": 1658675	"P": 1001.5	"F": 1}
{"v": 1	"t": 1658695	"P": 1004.0	"F": 2}
{"v": 1	"t": 1658715	"P": 1006.0	"F": 1}
{"v": 1	"t": 1658736	"P": 1002.25	"F": 1}
{"v": 1	"t": 1658757	"P": 1005.25	"F": 2}
{"v": 1	"t": 1658777	"P": 1003.25	"F": 1}
{"v": 1	"t": 1658797	"P": 1002.25	"F": 2}
{"v": 1	"t": 1658818	"P": 1007.25	"F": 1	"C": 45.38	"D": 3240	"sn": 54091929832280	"file": "/data/device_log/data0000.out"}
{"v": 1	"t": 1658838	"P": 1006.5	"F": 2}
{"v": 1	"t": 1658858	"P": 1002.75	"F": 2}
{"v": 1	"t": 1658878	"P": 1000.25	"F": 2}
{"v": 1	"t": 1658899	"P": 1004.25	"F": 2}
{"v": 1	"t": 1658919	"P": 1006.5	"F": 2}
{"v": 1	"t": 1658939	"P": 1003.25	"F": 2}
{"v": 1	"t": 1658960	"P": 999.25	"F": 2}
{"v": 1	"t": 1658980	"P": 1002.75	"F": 2}
{"v": 1	"t": 1659000	"P": 1006.75	"F": 2}
{"v": 1	"t": 1659020	"P": 1005.0	"F": 2}
{"v": 1	"t": 1659041	"P": 999.0	"F": 2}
{"v": 1	"t": 1659061	"P": 1003.75	"F": 2}
{"v": 1	"t": 1659081	"P": 1006.75	"F": 1}
{"v": 1	"t": 1659102	"P": 1005.0	"F": 2}
{"v": 1	"t": 1659122	"P": 999.75	"F": 2}
{"v": 1	"t": 1659142	"P": 1002.75	"F": 2}
{"v": 1	"t": 1659163	"P": 1005.75	"F": 2}
{"v": 1	"t": 1659183	"P": 1007.0	"F": 1}
{"v": 1	"t": 1659203	"P": 1001.25	"F": 2}
{"v": 1	"t": 1659223	"P": 1001.5	"F": 2}
{"v": 1	"t": 1659244	"P": 1007.5	"F": 2}
{"v": 1	"t": 1659264	"P": 1007.0	"F": 2}
{"v": 1	"t": 1659285	"P": 1001.5	"F": 1}
{"v": 1	"t": 1659305	"P": 1006.25	"F": 2}
{"v": 1	"t": 1659325	"P": 1005.5	"F": 2}
{"v": 1	"t": 1659346	"P": 1003.75	"F": 2}
{"v": 1	"t": 1659366	"P": 1004.5	"F": 2}
{"v": 1	"t": 1659386	"P": 1007.25	"F": 2}
{"v": 1	"t": 1659407	"P": 1003.75	"F": 2}
{"v": 1	"t": 1659427	"P": 1002.0	"F": 2}
{"v": 1	"t": 1659447	"P": 1002.25	"F": 2}
{"v": 1	"t": 1659467	"P": 1006.5	"F": 2}
{"v": 1	"t": 1659488	"P": 1005.75	"F": 2}
{"v": 1	"t": 1659508	"P": 1002.0	"F": 2}
{"v": 1	"t": 1659528	"P": 1000.5	"F": 2}
{"v": 1	"t": 1659549	"P": 1006.75	"F": 2}
{"v": 1	"t": 1659569	"P": 1006.75	"F": 1}
{"v": 1	"t": 1659589	"P": 1002.25	"F": 2}
{"v": 1	"t": 1659610	"P": 1001.0	"F": 2}
{"v": 1	"t": 1659630	"P": 1001.75	"F": 2}
{"v": 1	"t": 1659650	"P": 1006.75	"F": 2}
{"v": 1	"t": 1659670	"P": 1003.0	"F": 2}
{"v": 1	"t": 1659691	"P": 1003.0	"F": 1}
{"v": 1	"t": 1659711	"P": 1003.25	"F": 2}
{"v": 1	"t": 1659731	"P": 1007.75	"F": 2}
{"v": 1	"t": 1659752	"P": 1004.0	"F": 1}
{"v": 1	"t": 1659772	"P": 1000.25	"F": 2}
{"v": 1	"t": 1659792	"P": 1004.0	"F": 2}
{"v": 1	"t": 1659813	"P": 1007.75	"F": 2}
{"v": 1	"t": 1659833	"P": 1004.5	"F": 2	"C": 45.375	"D": 3240	"sn": 54091929832280	"file": "/data/device_log/data0000.out"}
{"v": 1	"t": 1659854	"P": 1000.25	"F": 2}
{"v": 1	"t": 1659874	"P": 1005.75	"F": 2}
{"v": 1	"t": 1659894	"P": 1002.25	"F": 2}
{"v": 1	"t": 1659915	"P": 1000.0	"F": 2}
{"v": 1	"t": 1659935	"P": 1005.75	"F": 2}
{"v": 1	"t": 1659955	"P": 1006.5	"F": 2}
{"v": 1	"t": 1659976	"P": 1003.0	"F": 2}
{"v": 1	"t": 1659996	"P": 1001.0	"F": 2}
{"v": 1	"t": 1660016	"P": 1005.5	"F": 2}
{"v": 1	"t": 1660036	"P": 1005.75	"F": 2}
{"v": 1	"t": 1660057	"P": 1002.75	"F": 2}
{"v": 1	"t": 1660077	"P": 1000.0	"F": 2}
{"v": 1	"t": 1660097	"P": 1002.5	"F": 2}
{"v": 1	"t": 1660118	"P": 1006.75	"F": 2}
{"v": 1	"t": 1660138	"P": 1004.75	"F": 2}
{"v": 1	"t": 1660158	"P": 1001.75	"F": 2}
{"v": 1	"t": 1660178	"P": 1001.75	"F": 2}
{"v": 1	"t": 1660199	"P": 1005.5	"F": 2}
{"v": 1	"t": 1660219	"P": 1007.25	"F": 2}
{"v": 1	"t": 1660239	"P": 1002.75	"F": 2}
{"v": 1	"t": 1660260	"P": 1002.0	"F": 2}
{"v": 1	"t": 1660280	"P": 1005.0	"F": 2}
{"v": 1	"t": 1660300	"P": 1007.25	"F": 2}
{"v": 1	"t": 1660321	"P": 1003.0	"F": 2}
{"v": 1	"t": 1660341	"P": 999.25	"F": 2}
{"v": 1	"t": 1660361	"P": 1005.0	"F": 1}
{"v": 1	"t": 1660382	"P": 1005.5	"F": 1}
{"v": 1	"t": 1660402	"P": 1002.0	"F": 1}
{"v": 1	"t": 1660422	"P": 1003.5	"F": 2}
{"v": 1	"t": 1660443	"P": 1006.25	"F": 1}
{"v": 1	"t": 1660463	"P": 1001.0	"F": 2}
{"v": 1	"t": 1660483	"P": 1001.75	"F": 2}
{"v": 1	"t": 1660504	"P": 1004.0	"F": 1}
{"v": 1	"t": 1660524	"P": 1005.75	"F": 2}
{"v": 1	"t": 1660544	"P": 1001.5	"F": 1}
{"v": 1	"t": 1660565	"P": 1001.0	"F": 1}
{"v": 1	"t": 1660585	"P": 1003.5	"F": 1}
{"v": 1	"t": 1660605	"P": 1005.5	"F": 1}
{"v": 1	"t": 1660626	"P": 1003.0	"F": 1}
{"v": 1	"t": 1660646	"P": 1002.5	"F": 1}
{"v": 1	"t": 1660666	"P": 1002.0	"F": 1}
{"v": 1	"t": 1660686	"P": 1006.0	"F": 1}
{"v": 1	"t": 1660707	"P": 1005.75	"F": 1}
{"v": 1	"t": 1660727	"P": 1001.75	"F": 1}
{"v": 1	"t": 1660747	"P": 999.75	"F": 1}
{"v": 1	"t": 1660768	"P": 1005.0	"F": 1}
{"v": 1	"t": 1660788	"P": 1006.0	"F": 1}
{"v": 1	"t": 1660808	"P": 1001.25	"F": 1}
{"v": 1	"t": 1660828	"P": 1002.5	"F": 1}
{"v": 1	"t": 1660849	"P": 1006.25	"F": 1	"C": 45.405	"D": 3240	"sn": 54091929832280	"file": "/data/device_log/data0000.out"}
{"v": 1	"t": 1660869	"P": 1004.5	"F": 1}
{"v": 1	"t": 1660889	"P": 1002.5	"F": 1}
{"v": 1	"t": 1660910	"P": 1001.0	"F": 1}
{"v": 1	"t": 1660930	"P": 1007.25	"F": 1}
{"v": 1	"t": 1660950	"P": 1004.75	"F": 2}
{"v": 1	"t": 1660971	"P": 1002.25	"F": 1}
{"v": 1	"t": 1660991	"P": 1006.75	"F": 2}
{"v": 1	"t": 1661012	"P": 1003.75	"F": 1}
{"v": 1	"t": 1661032	"P": 999.5	"F": 2}
{"v": 1	"t": 1661052	"P": 1001.75	"F": 1}
{"v": 1	"t": 1661073	"P": 1008.25	"F": 2}
{"v": 1	"t": 1661093	"P": 1003.0	"F": 2}
{"v": 1	"t": 1661113	"P": 1000.0	"F": 2}
{"v": 1	"t": 1661134	"P": 1002.5	"F": 2}
{"v": 1	"t": 1661154	"P": 1006.25	"F": 2}
{"v": 1	"t": 1661174	"P": 1003.75	"F": 2}
{"v": 1	"t": 1661194	"P": 1002.25	"F": 2}
{"v": 1	"t": 1661215	"P": 1001.25	"F": 2}
{"v": 1	"t": 1661235	"P": 1006.0	"F": 2}
{"v": 1	"t": 1661255	"P": 1005.75	"F": 2}
{"v": 1	"t": 1661276	"P": 999.75	"F": 2}
{"v": 1	"t": 1661296	"P": 998.5	"F": 2}
{"v": 1	"t": 1661316	"P": 1006.25	"F": 2}
{"v": 1	"t": 1661336	"P": 1006.0	"F": 2}
{"v": 1	"t": 1661357	"P": 1001.75	"F": 2}
{"v": 1	"t": 1661377	"P": 1001.25	"F": 2}
{"v": 1	"t": 1661397	"P": 1005.5	"F": 2}
{"v": 1	"t": 1661418	"P": 1005.25	"F": 2}
{"v": 1	"t": 1661438	"P": 1004.25	"F": 2}
{"v": 1	"t": 1661458	"P": 1000.5	"F": 2}
{"v": 1	"t": 1661479	"P": 1002.75	"F": 2}
{"v": 1	"t": 1661499	"P": 1008.5	"F": 2}
{"v": 1	"t": 1661519	"P": 1003.25	"F": 2}
{"v": 1	"t": 1661540	"P": 1003.75	"F": 2}
{"v": 1	"t": 1661560	"P": 1005.5	"F": 2}
{"v": 1	"t": 1661581	"P": 1002.5	"F": 2}
{"v": 1	"t": 1661601	"P": 1000.0	"F": 2}
{"v": 1	"t": 1661621	"P": 1005.75	"F": 2}
{"v": 1	"t": 1661641	"P": 1006.5	"F": 2}
{"v": 1	"t": 1661662	"P": 1003.25	"F": 2}
{"v": 1	"t": 1661682	"P": 999.25	"F": 2}
{"v": 1	"t": 1661702	"P": 1001.75	"F": 2}
{"v": 1	"t": 1661723	"P": 1006.75	"F": 2}
{"v": 1	"t": 1661743	"P": 1003.75	"F": 2}
{"v": 1	"t": 1661763	"P": 1000.0	"F": 2}
{"v": 1	"t": 1661784	"P": 1003.75	"F": 2}
{"v": 1	"t": 1661804	"P": 1005.75	"F": 2}
{"v": 1	"t": 1661824	"P": 1003.0	"F": 2}
{"v": 1	"t": 1661844	"P": 1001.5	"F": 2}
{"v": 1	"t": 1661865	"P": 1001.5	"F": 2	"C": 45.395	"D": 3240	"sn": 54091929832280	"file": "/data/device_log/data0000.out"}
{"v": 1	"t": 1661885	"P": 1007.0	"F": 2}
{"v": 1	"t": 1661905	"P": 1004.25	"F": 2}
{"v": 1	"t": 1661926	"P": 1000.0	"F": 2}
{"v": 1	"t": 1661946	"P": 1000.25	"F": 2}
{"v": 1	"t": 1661966	"P": 1006.5	"F": 2}
{"v": 1	"t": 1661987	"P": 1005.0	"F": 2}
{"v": 1	"t": 1662007	"P": 1000.0	"F": 2}
{"v": 1	"t": 1662027	"P": 1000.75	"F": 2}
{"v": 1	"t": 1662048	"P": 1007.5	"F": 2}
{"v": 1	"t": 1662068	"P": 1001.75	"F": 2}
{"v": 1	"t": 1662089	"P": 1004.5	"F": 2}
{"v": 1	"t": 1662109	"P": 1004.75	"F": 2}
{"v": 1	"t": 1662130	"P": 1000.0	"F": 2}
{"v": 1	"t": 1662150	"P": 1005.0	"F": 2}
{"v": 1	"t": 1662171	"P": 1003.5	"F": 2}
{"v": 1	"t": 1662191	"P": 1001.5	"F": 2}
{"v": 1	"t": 1662212	"P": 1005.25	"F": 2}
{"v": 1	"t": 1662232	"P": 1001.5	"F": 2}
{"v": 1	"t": 1662253	"P": 1005.0	"F": 2}
{"v": 1	"t": 1662273	"P": 1003.25	"F": 2}
{"v": 1	"t": 1662293	"P": 1002.0	"F": 2}
{"v": 1	"t": 1662313	"P": 1000.5	"F": 2}
{"v": 1	"t": 1662334	"P": 1005.25	"F": 1}
{"v": 1	"t": 1662354	"P": 1004.75	"F": 1}
{"v": 1	"t": 1662374	"P": 1004.25	"F": 1}
{"v": 1	"t": 1662395	"P": 1000.25	"F": 1}
{"v": 1	"t": 1662415	"P": 1003.25	"F": 1}
{"v": 1	"t": 1662435	"P": 1007.5	"F": 1}
{"v": 1	"t": 1662455	"P": 1003.25	"F": 1}
{"v": 1	"t": 1662476	"P": 1002.75	"F": 1}
{"v": 1	"t": 1662496	"P": 1000.75	"F": 1}
{"v": 1	"t": 1662516	"P": 1007.0	"F": 1}
{"v": 1	"t": 1662537	"P": 1005.5	"F": 1}
{"v": 1	"t": 1662557	"P": 1003.25	"F": 1}
{"v": 1	"t": 1662577	"P": 1000.5	"F": 1}
{"v": 1	"t": 1662597	"P": 1006.25	"F": 1}
{"v": 1	"t": 1662618	"P": 1005.25	"F": 1}
{"v": 1	"t": 1662638	"P": 1001.75	"F": 1}
{"v": 1	"t": 1662658	"P": 1000.25	"F": 1}
{"v": 1	"t": 1662679	"P": 1005.75	"F": 1}
{"v": 1	"t": 1662699	"P": 1005.5	"F": 1}
{"v": 1	"t": 1662719	"P": 1003.75	"F": 1}
{"v": 1	"t": 1662740	"P": 1000.75	"F": 1}
{"v": 1	"t": 1662760	"P": 1003.25	"F": 1}
{"v": 1	"t": 1662780	"P": 1005.5	"F": 1}
{"v": 1	"t": 1662801	"P": 1002.0	"F": 1}
{"v": 1	"t": 1662821	"P": 1002.25	"F": 1}
{"v": 1	"t": 1662841	"P": 1004.5	"F": 1}
{"v": 1	"t": 1662862	"P": 1007.0	"F": 1}
{"v": 1	"t": 1662882	"P": 1003.75	"F": 1	"C": 45.385	"D": 3240	"sn": 54091929832280	"file": "/data/device_log/data0000.out"}
{"v": 1	"t": 1662902	"P": 1001.75	"F": 1}
{"v": 1	"t": 1662922	"P": 1004.0	"F": 1}
{"v": 1	"t": 1662943	"P": 1007.0	"F": 1}
{"v": 1	"t": 1662963	"P": 1003.0	"F": 1}
{"v": 1	"t": 1662983	"P": 1001.0	"F": 1}
{"v": 1	"t": 1663004	"P": 1002.75	"F": 1}
{"v": 1	"t": 1663024	"P": 1006.25	"F": 1}
{"v": 1	"t": 1663044	"P": 1003.0	"F": 1}
{"v": 1	"t": 1663065	"P": 1000.25	"F": 1}
{"v": 1	"t": 1663085	"P": 1004.5	"F": 1}
{"v": 1	"t": 1663105	"P": 1004.0	"F": 1}
{"v": 1	"t": 1663126	"P": 1004.75	"F": 1}
{"v": 1	"t": 1663146	"P": 1000.5	"F": 1}
{"v": 1	"t": 1663166	"P": 1003.5	"F": 1}
{"v": 1	"t": 1663186	"P": 1006.75	"F": 1}
{"v": 1	"t": 1663207	"P": 1004.5	"F": 1}
{"v": 1	"t": 1663227	"P": 1001.5	"F": 1}
{"v": 1	"t": 1663247	"P": 1002.25	"F": 1}
{"v": 1	"t": 1663268	"P": 1008.75	"F": 1}
{"v": 1	"t": 1663288	"P": 1004.5	"F": 1}
{"v": 1	"t": 1663308	"P": 1000.0	"F": 1}
{"v": 1	"t": 1663329	"P": 1007.0	"F": 1}
{"v": 1	"t": 1663349	"P": 1003.25	"F": 1}
{"v": 1	"t": 1663370	"P": 1001.5	"F": 1}
{"v": 1	"t": 1663390	"P": 1005.0	"F": 1}
{"v": 1	"t": 1663410	"P": 1006.75	"F": 1}
{"v": 1	"t": 1663431	"P": 1000.5	"F": 1}
{"v": 1	"t": 1663451	"P": 1002.5	"F": 1}
{"v": 1	"t": 1663471	"P": 1006.5	"F": 1}
{"v": 1	"t": 1663492	"P": 1003.5	"F": 1}
{"v": 1	"t": 1663512	"P": 1000.25	"F": 2}
{"v": 1	"t": 1663533	"P": 1007.25	"F": 1}
{"v": 1	"t": 1663553	"P": 1004.75	"F": 1}
{"v": 1	"t": 1663573	"P": 1001.75	"F": 1}
{"v": 1	"t": 1663594	"P": 1004.5	"F": 1}
{"v": 1	"t": 1663614	"P": 1006.75	"F": 1}
{"v": 1	"t": 1663634	"P": 1003.0	"F": 1}
{"v": 1	"t": 1663655	"P": 1001.0	"F": 2}
{"v": 1	"t": 1663675	"P": 1005.25	"F": 1}
{"v": 1	"t": 1663695	"P": 1005.75	"F": 2}
{"v": 1	"t": 1663716	"P": 1002.25	"F": 1}
{"v": 1	"t": 1663736	"P": 1002.0	"F": 1}
{"v": 1	"t": 1663756	"P": 1001.75	"F": 1}
{"v": 1	"t": 1663776	"P": 1006.75	"F": 2}
{"v": 1	"t": 1663797	"P": 1004.5	"F": 1}
{"v": 1	"t": 1663817	"P": 1001.0	"F": 2}
{"v": 1	"t": 1663837	"P": 1004.25	"F": 1}
{"v": 1	"t": 1663858	"P": 1005.0	"F": 2}
{"v": 1	"t": 1663878	"P": 1001.75	"F": 1}
{"v": 1	"t": 1663899	"P": 1003.0	"F": 1	"C": 45.43	"D": 3240	"sn": 54091929832280	"file": "/data/device_log/data0000.out"}
{"v": 1	"t": 1663919	"P": 1006.25	"F": 1}
{"v": 1	"t": 1663939	"P": 1003.75	"F": 1}
{"v": 1	"t": 1663960	"P": 1000.5	"F": 1}
{"v": 1	"t": 1663980	"P": 1001.75	"F": 1}
{"v": 1	"t": 1664000	"P": 1006.5	"F": 1}
{"v": 1	"t": 1664020	"P": 1004.25	"F": 2}
{"v": 1	"t": 1664041	"P": 1000.5	"F": 2}
{"v": 1	"t": 1664061	"P": 1000.75	"F": 1}
{"v": 1	"t": 1664081	"P": 1007.5	"F": 1}
{"v": 1	"t": 1664102	"P": 1006.25	"F": 1}
{"v": 1	"t": 1664122	"P": 1002.25	"F": 2}
{"v": 1	"t": 1664142	"P": 1001.0	"F": 1}
{"v": 1	"t": 1664162	"P": 1005.5	"F": 2}
{"v": 1	"t": 1664183	"P": 1005.25	"F": 2}
{"v": 1	"t": 1664203	"P": 1002.25	"F": 2}
{"v": 1	"t": 1664223	"P": 1001.25	"F": 1}
{"v": 1	"t": 1664244	"P": 1004.0	"F": 1}
{"v": 1	"t": 1664264	"P": 1005.75	"F": 2}
{"v": 1	"t": 1664284	"P": 1004.25	"F": 1}
{"v": 1	"t": 1664305	"P": 1000.75	"F": 1}
{"v": 1	"t": 1664325	"P": 1002.75	"F": 2}
{"v": 1	"t": 1664345	"P": 1006.25	"F": 1}
{"v": 1	"t": 1664365	"P": 1003.0	"F": 2}
{"v": 1	"t": 1664386	"P": 1000.25	"F": 1}
{"v": 1	"t": 1664406	"P": 1003.25	"F": 2}
{"v": 1	"t": 1664427	"P": 1006.0	"F": 1}
{"v": 1	"t": 1664447	"P": 1000.75	"F": 1}
{"v": 1	"t": 1664467	"P": 1004.0	"F": 1}
{"v": 1	"t": 1664488	"P": 1005.75	"F": 2}
{"v": 1	"t": 1664508	"P": 1002.5	"F": 1}
{"v": 1	"t": 1664528	"P": 1000.5	"F": 1}
{"v": 1	"t": 1664549	"P": 1002.75	"F": 1}
{"v": 1	"t": 1664569	"P": 1006.75	"F": 1}
{"v": 1	"t": 1664589	"P": 1004.75	"F": 2}
{"v": 1	"t": 1664609	"P": 998.25	"F": 1}
{"v": 1	"t": 1664630	"P": 1002.5	"F": 1}
{"v": 1	"t": 1664650	"P": 1005.75	"F": 2}
{"v": 1	"t": 1664670	"P": 1004.25	"F": 1}
{"v": 1	"t": 1664691	"P": 1000.75	"F": 1}
{"v": 1	"t": 1664711	"P": 1001.5	"F": 2}
{"v": 1	"t": 1664731	"P": 1005.75	"F": 1}
{"v": 1	"t": 1664752	"P": 1004.0	"F": 1}
{"v": 1	"t": 1664772	"P": 1002.5	"F": 1}
{"v": 1	"t": 1664792	"P": 999.75	"F": 1}
{"v": 1	"t": 1664812	"P": 1006.25	"F": 1}
{"v": 1	"t": 1664833	"P": 1006.5	"F": 1}
{"v": 1	"t": 1664853	"P": 1003.0	"F": 1}
{"v": 1	"t": 1664873	"P": 1000.5	"F": 2}
{"v": 1	"t": 1664894	"P": 1004.75	"F": 1}
{"v": 1	"t": 1664914	"P": 1006.0	"F": 1	"C": 45.375	"D": 3240	"sn": 54091929832280	"file": "/data/device_log/data0000.out"}
{"v": 1	"t": 1664934	"P": 1002.25	"F": 1}
{"v": 1	"t": 1664955	"P": 1001.0	"F": 1}
{"v": 1	"t": 1664975	"P": 1005.75	"F": 1}
{"v": 1	"t": 1664996	"P": 1002.5	"F": 1}
{"v": 1	"t": 1665016	"P": 1001.25	"F": 1}
{"v": 1	"t": 1665036	"P": 1005.25	"F": 1}
{"v": 1	"t": 1665057	"P": 1004.5	"F": 1}
{"v": 1	"t": 1665077	"P": 1002.75	"F": 1}
{"v": 1	"t": 1665097	"P": 1000.25	"F": 2}
{"v": 1	"t": 1665117	"P": 1005.5	"F": 1}
{"v": 1	"t": 1665138	"P": 1006.25	"F": 1}
{"v": 1	"t": 1665158	"P": 1004.5	"F": 2}
{"v": 1	"t": 1665178	"P": 1001.75	"F": 1}
{"v": 1	"t": 1665199	"P": 1003.75	"F": 1}
{"v": 1	"t": 1665219	"P": 1007.5	"F": 1}
{"v": 1	"t": 1665239	"P": 1004.75	"F": 1}
{"v": 1	"t": 1665259	"P": 1002.75	"F": 1}
{"v": 1	"t": 1665280	"P": 1003.75	"F": 1}
{"v": 1	"t": 1665300	"P": 1006.0	"F": 1}
{"v": 1	"t": 1665320	"P": 1004.75	"F": 1}
{"v": 1	"t": 1665341	"P": 1000.5	"F": 1}
{"v": 1	"t": 1665361	"P": 1002.0	"F": 1}
{"v": 1	"t": 1665381	"P": 1006.25	"F": 1}
{"v": 1	"t": 1665402	"P": 1004.5	"F": 1}
{"v": 1	"t": 1665422	"P": 1003.75	"F": 1}
{"v": 1	"t": 1665442	"P": 1001.5	"F": 1}
{"v": 1	"t": 1665462	"P": 1007.0	"F": 1}
{"v": 1	"t": 1665483	"P": 1005.0	"F": 1}
{"v": 1	"t": 1665503	"P": 1004.5	"F": 1}
{"v": 1	"t": 1665524	"P": 1000.75	"F": 1}
{"v": 1	"t": 1665544	"P": 1007.5	"F": 2}
{"v": 1	"t": 1665564	"P": 1002.75	"F": 1}
{"v": 1	"t": 1665585	"P": 1003.75	"F": 1}
{"v": 1	"t": 1665605	"P": 1005.5	"F": 1}
{"v": 1	"t": 1665626	"P": 1000.5	"F": 1}
{"v": 1	"t": 1665646	"P": 1004.25	"F": 2}
{"v": 1	"t": 1665667	"P": 1002.75	"F": 1}
{"v": 1	"t": 1665687	"P": 1001.75	"F": 2}
{"v": 1	"t": 1665708	"P": 1005.75	"F": 1}
{"v": 1	"t": 1665728	"P": 1002.5	"F": 1}
{"v": 1	"t": 1665748	"P": 1000.75	"F": 1}
{"v": 1	"t": 1665769	"P": 1006.75	"F": 2}
{"v": 1	"t": 1665789	"P": 1005.75	"F": 1}
{"v": 1	"t": 1665809	"P": 1005.75	"F": 2}
{"v": 1	"t": 1665830	"P": 1000.0	"F": 1}
{"v": 1	"t": 1665850	"P": 1004.0	"F": 1}
{"v": 1	"t": 1665870	"P": 1006.75	"F": 1}
{"v": 1	"t": 1665890	"P": 1004.75	"F": 1}
{"v": 1	"t": 1665911	"P": 1000.75	"F": 1}
{"v": 1	"t": 1665931	"P": 1003.25	"F": 1	"C": 45.42	"D": 3240	"sn": 54091929832280	"file": "/data/device_log/data0000.out"}
{"v": 1	"t": 1665951	"P": 1007.0	"F": 1}
{"v": 1	"t": 1665972	"P": 1003.25	"F": 2}
{"v": 1	"t": 1665992	"P": 1001.75	"F": 1}
{"v": 1	"t": 1666012	"P": 1002.5	"F": 1}
{"v": 1	"t": 1666033	"P": 1008.0	"F": 1}
{"v": 1	"t": 1666053	"P": 1005.5	"F": 1}
{"v": 1	"t": 1666073	"P": 1002.5	"F": 1}
{"v": 1	"t": 1666093	"P": 1003.0	"F": 2}
{"v": 1	"t": 1666114	"P": 1005.5	"F": 1}
{"v": 1	"t": 1666134	"P": 1005.25	"F": 1}
{"v": 1	"t": 1666154	"P": 1003.75	"F": 1}
{"v": 1	"t": 1666175	"P": 1000.75	"F": 1}
{"v": 1	"t": 1666195	"P": 1007.25	"F": 1}
{"v": 1	"t": 1666215	"P": 1006.25	"F": 2}
{"v": 1	"t": 1666236	"P": 1001.5	"F": 1}
{"v": 1	"t": 1666256	"P": 1004.75	"F": 1}
{"v": 1	"t": 1666277	"P": 1005.75	"F": 1}
{"v": 1	"t": 1666297	"P": 1001.5	"F": 1}
{"v": 1	"t": 1666317	"P": 1003.0	"F": 1}
{"v": 1	"t": 1666338	"P": 1006.75	"F": 1}
{"v": 1	"t": 1666358	"P": 1004.25	"F": 1}
{"v": 1	"t": 1666378	"P": 1000.0	"F": 1}
{"v": 1	"t": 1666399	"P": 1005.25	"F": 1}
{"v": 1	"t": 1666419	"P": 1005.5	"F": 1}
{"v": 1	"t": 1666439	"P": 1002.0	"F": 1}
{"v": 1	"t": 1666460	"P": 1001.25	"F": 1}
{"v": 1	"t": 1666480	"P": 1005.0	"F": 1}
{"v": 1	"t": 1666500	"P": 1006.0	"F": 1}
{"v": 1	"t": 1666521	"P": 1002.75	"F": 1}
{"v": 1	"t": 1666541	"P": 1002.0	"F": 1}
{"v": 1	"t": 1666561	"P": 1004.5	"F": 1}
{"v": 1	"t": 1666581	"P": 1006.25	"F": 1}
{"v": 1	"t": 1666602	"P": 1005.5	"F": 1}
{"v": 1	"t": 1666622	"P": 1002.25	"F": 1}
{"v": 1	"t": 1666642	"P": 1004.0	"F": 1}
{"v": 1	"t": 1666663	"P": 1007.75	"F": 1}
{"v": 1	"t": 1666683	"P": 1003.25	"F": 1}
{"v": 1	"t": 1666703	"P": 1001.0	"F": 1}
{"v": 1	"t": 1666724	"P": 1002.5	"F": 1}
{"v": 1	"t": 1666744	"P": 1006.5	"F": 1}
{"v": 1	"t": 1666764	"P": 1002.5	"F": 1}
{"v": 1	"t": 1666785	"P": 999.25	"F": 1}
{"v": 1	"t": 1666805	"P": 1004.0	"F": 1}
{"v": 1	"t": 1666825	"P": 1003.25	"F": 1}
{"v": 1	"t": 1666846	"P": 1001.5	"F": 1}
{"v": 1	"t": 1666866	"P": 1006.75	"F": 1}
{"v": 1	"t": 1666887	"P": 1006.25	"F": 1}
{"v": 1	"t": 1666907	"P": 1002.5	"F": 1}
{"v": 1	"t": 1666927	"P": 1001.25	"F": 1}
{"v": 1	"t": 1666947	"P": 1004.0	"F": 1	"C": 45.4	"D": 3240	"sn": 54091929832280	"file": "/data/device_log/data0000.out"}
{"v": 1	"t": 1666968	"P": 1005.0	"F": 1}
{"v": 1	"t": 1666988	"P": 1003.0	"F": 1}
{"v": 1	"t": 1667008	"P": 1001.0	"F": 1}
{"v": 1	"t": 1667029	"P": 1001.5	"F": 1}
{"v": 1	"t": 1667049	"P": 1007.5	"F": 1}
{"v": 1	"t": 1667069	"P": 1005.0	"F": 1}
{"v": 1	"t": 1667089	"P": 1002.25	"F": 1}
{"v": 1	"t": 1667110	"P": 1001.75	"F": 1}
{"v": 1	"t": 1667130	"P": 1007.5	"F": 1}
{"v": 1	"t": 1667150	"P": 1003.0	"F": 1}
{"v": 1	"t": 1667171	"P": 1001.25	"F": 1}
{"v": 1	"t": 1667191	"P": 1001.5	"F": 1}
{"v": 1	"t": 1667211	"P": 1005.75	"F": 1}
{"v": 1	"t": 1667232	"P": 1004.0	"F": 1}
{"v": 1	"t": 1667252	"P": 1000.5	"F": 1}
{"v": 1	"t": 1667272	"P": 1002.25	"F": 1}
{"v": 1	"t": 1667293	"P": 1006.25	"F": 2}
{"v": 1	"t": 1667313	"P": 1004.5	"F": 1}
{"v": 1	"t": 1667333	"P": 1002.75	"F": 1}
{"v": 1	"t": 1667354	"P": 1002.0	"F": 1}
{"v": 1	"t": 1667374	"P": 1007.0	"F": 1}
{"v": 1	"t": 1667394	"P": 1000.75	"F": 1}
{"v": 1	"t": 1667415	"P": 1002.25	"F": 1}
{"v": 1	"t": 1667435	"P": 1007.25	"F": 1}
{"v": 1	"t": 1667455	"P": 1002.5	"F": 1}
{"v": 1	"t": 1667476	"P": 1001.25	"F": 1}
{"v": 1	"t": 1667496	"P": 1002.25	"F": 1}
{"v": 1	"t": 1667516	"P": 1005.25	"F": 1}
{"v": 1	"t": 1667537	"P": 1003.5	"F": 1}
{"v": 1	"t": 1667557	"P": 1002.0	"F": 1}
{"v": 1	"t": 1667577	"P": 1001.5	"F": 1}
{"v": 1	"t": 1667598	"P": 1007.5	"F": 1}
{"v": 1	"t": 1667618	"P": 1005.25	"F": 1}
{"v": 1	"t": 1667638	"P": 1001.5	"F": 1}
{"v": 1	"t": 1667658	"P": 999.75	"F": 1}
{"v": 1	"t": 1667679	"P": 1004.25	"F": 1}
{"v": 1	"t": 1667699	"P": 1005.75	"F": 1}
{"v": 1	"t": 1667719	"P": 1002.0	"F": 1}
{"v": 1	"t": 1667740	"P": 1001.0	"F": 1}
{"v": 1	"t": 1667760	"P": 1003.5	"F": 1}
{"v": 1	"t": 1667780	"P": 1006.5	"F": 1}
{"v": 1	"t": 1667801	"P": 1002.0	"F": 1}
{"v": 1	"t": 1667821	"P": 999.25	"F": 1}
{"v": 1	"t": 1667841	"P": 1004.5	"F": 1}
{"v": 1	"t": 1667861	"P": 1007.25	"F": 1}
{"v": 1	"t": 1667882	"P": 1001.75	"F": 1}
{"v": 1	"t": 1667902	"P": 1000.25	"F": 1}
{"v": 1	"t": 1667922	"P": 1003.25	"F": 1}
{"v": 1	"t": 1667943	"P": 1005.75	"F": 1}
{"v": 1	"t": 1667963	"P": 1000.75	"F": 1	"C": 45.39	"D": 3240	"sn": 54091929832280	"file": "/data/device_log/data0000.out"}
{"v": 1	"t": 1667984	"P": 1005.25	"F": 1}
{"v": 1	"t": 1668004	"P": 1005.25	"F": 1}
{"v": 1	"t": 1668024	"P": 1002.25	"F": 1}
{"v": 1	"t": 1668045	"P": 1002.0	"F": 1}
{"v": 1	"t": 1668065	"P": 1009.0	"F": 1}
{"v": 1	"t": 1668085	"P": 1004.5	"F": 1}
{"v": 1	"t": 1668106	"P": 1001.75	"F": 1}
{"v": 1	"t": 1668126	"P": 1000.75	"F": 1}
{"v": 1	"t": 1668146	"P": 1007.75	"F": 1}
{"v": 1	"t": 1668167	"P": 1005.5	"F": 1}
{"v": 1	"t": 1668187	"P": 1001.75	"F": 1}
{"v": 1	"t": 1668207	"P": 1001.75	"F": 1}
{"v": 1	"t": 1668227	"P": 1005.0	"F": 1}
{"v": 1	"t": 1668248	"P": 1004.75	"F": 1}
{"v": 1	"t": 1668268	"P": 1000.75	"F": 1}
{"v": 1	"t": 1668288	"P": 999.0	"F": 1}
{"v": 1	"t": 1668309	"P": 1004.25	"F": 1}
{"v": 1	"t": 1668329	"P": 1007.75	"F": 1}
{"v": 1	"t": 1668349	"P": 1002.0	"F": 1}
{"v": 1	"t": 1668370	"P": 999.0	"F": 1}
{"v": 1	"t": 1668390	"P": 1002.75	"F": 1}
{"v": 1	"t": 1668410	"P": 1007.25	"F": 2}
{"v": 1	"t": 1668430	"P": 1003.5	"F": 2}
{"v": 1	"t": 1668451	"P": 1000.5	"F": 1}
{"v": 1	"t": 1668471	"P": 1003.0	"F": 1}
{"v": 1	"t": 1668491	"P": 1007.25	"F": 2}
{"v": 1	"t": 1668512	"P": 1003.5	"F": 1}
{"v": 1	"t": 1668532	"P": 1003.75	"F": 2}
{"v": 1	"t": 1668553	"P": 1006.0	"F": 1}
{"v": 1	"t": 1668573	"P": 1001.0	"F": 1}
{"v": 1	"t": 1668593	"P": 1001.25	"F": 1}
{"v": 1	"t": 1668614	"P": 1007.0	"F": 1}
{"v": 1	"t": 1668634	"P": 1005.5	"F": 2}
{"v": 1	"t": 1668654	"P": 1002.75	"F": 2}
{"v": 1	"t": 1668675	"P": 1001.25	"F": 1}
{"v": 1	"t": 1668695	"P": 1005.5	"F": 1}
{"v": 1	"t": 1668715	"P": 1006.25	"F": 1}
{"v": 1	"t": 1668736	"P": 1003.0	"F": 1}
{"v": 1	"t": 1668756	"P": 1001.0	"F": 1}
{"v": 1	"t": 1668776	"P": 1002.75	"F": 1}
{"v": 1	"t": 1668796	"P": 1006.0	"F": 1}
{"v": 1	"t": 1668817	"P": 1005.75	"F": 1}
{"v": 1	"t": 1668837	"P": 999.5	"F": 1}
{"v": 1	"t": 1668857	"P": 1001.5	"F": 1}
{"v": 1	"t": 1668878	"P": 1006.0	"F": 1}
{"v": 1	"t": 1668898	"P": 1004.5	"F": 1}
{"v": 1	"t": 1668918	"P": 1001.5	"F": 1}
{"v": 1	"t": 1668938	"P": 1000.25	"F": 1}
{"v": 1	"t": 1668959	"P": 1007.75	"F": 1}
{"v": 1	"t": 1668979	"P": 1004.75	"F": 1	"C": 45.43	"D": 3240	"sn": 54091929832280	"file": "/data/device_log/data0000.out"}
{"v": 1	"t": 1668999	"P": 1003.5	"F": 1}
{"v": 1	"t": 1669020	"P": 1002.0	"F": 1}
{"v": 1	"t": 1669040	"P": 1006.0	"F": 1}
{"v": 1	"t": 1669060	"P": 1005.25	"F": 1}
{"v": 1	"t": 1669081	"P": 1000.5	"F": 1}
{"v": 1	"t": 1669101	"P": 1005.25	"F": 1}
{"v": 1	"t": 1669122	"P": 1003.5	"F": 1}
{"v": 1	"t": 1669142	"P": 1001.5	"F": 1}
{"v": 1	"t": 1669163	"P": 1006.0	"F": 1}
{"v": 1	"t": 1669183	"P": 1000.75	"F": 1}
{"v": 1	"t": 1669204	"P": 1002.25	"F": 1}
{"v": 1	"t": 1669224	"P": 1004.25	"F": 1}
{"v": 1	"t": 1669245	"P": 1002.0	"F": 2}
{"v": 1	"t": 1669265	"P": 1004.75	"F": 1}
{"v": 1	"t": 1669286	"P": 1003.25	"F": 2}
{"v": 1	"t": 1669306	"P": 1002.25	"F": 1}
{"v": 1	"t": 1669326	"P": 1004.5	"F": 1}
{"v": 1	"t": 1669347	"P": 1005.25	"F": 1}
{"v": 1	"t": 1669367	"P": 1002.0	"F": 1}
{"v": 1	"t": 1669387	"P": 999.75	"F": 1}
{"v": 1	"t": 1669407	"P": 1004.25	"F": 1}
{"v": 1	"t": 1669428	"P": 1005.5	"F": 1}
{"v": 1	"t": 1669448	"P": 1003.25	"F": 2}
{"v": 1	"t": 1669468	"P": 998.5	"F": 1}
{"v": 1	"t": 1669489	"P": 1002.25	"F": 2}
{"v": 1	"t": 1669509	"P": 1006.75	"F": 1}
{"v": 1	"t": 1669529	"P": 1004.0	"F": 2}
{"v": 1	"t": 1669549	"P": 1000.0	"F": 2}
{"v": 1	"t": 1669570	"P": 1002.25	"F": 2}
{"v": 1	"t": 1669590	"P": 1006.25	"F": 1}
{"v": 1	"t": 1669610	"P": 1005.25	"F": 2}
{"v": 1	"t": 1669631	"P": 1000.5	"F": 2}
{"v": 1	"t": 1669651	"P": 1000.25	"F": 2}
{"v": 1	"t": 1669671	"P": 1006.5	"F": 2}
{"v": 1	"t": 1669692	"P": 1004.25	"F": 2}
{"v": 1	"t": 1669712	"P": 1001.0	"F": 2}
{"v": 1	"t": 1669732	"P": 1000.0	"F": 2}
{"v": 1	"t": 1669752	"P": 1007.25	"F": 1}
{"v": 1	"t": 1669773	"P": 1005.5	"F": 2}
{"v": 1	"t": 1669793	"P": 1002.5	"F": 2}
{"v": 1	"t": 1669813	"P": 1001.0	"F": 2}
{"v": 1	"t": 1669834	"P": 1006.25	"F": 2}
{"v": 1	"t": 1669854	"P": 1003.5	"F": 2}
{"v": 1	"t": 1669875	"P": 1002.25	"F": 2}
{"v": 1	"t": 1669895	"P": 1006.25	"F": 1}
{"v": 1	"t": 1669915	"P": 1004.5	"F": 1}
{"v": 1	"t": 1669936	"P": 1003.0	"F": 1}
{"v": 1	"t": 1669956	"P": 1000.75	"F": 1}
{"v": 1	"t": 1669976	"P": 1005.5	"F": 2}
{"v": 1	"t": 1669997	"P": 1005.75	"F": 2	"C": 45.425	"D": 3240	"sn": 54091929832280	"file": "/data/device_log/data0000.out"}
{"v": 1	"t": 1670017	"P": 1003.0	"F": 2}
{"v": 1	"t": 1670037	"P": 1000.75	"F": 2}
{"v": 1	"t": 1670057	"P": 1003.5	"F": 2}
{"v": 1	"t": 1670078	"P": 1006.0	"F": 2}
{"v": 1	"t": 1670098	"P": 1001.5	"F": 2}
{"v": 1	"t": 1670118	"P": 1001.5	"F": 2}
{"v": 1	"t": 1670139	"P": 1005.5	"F": 2}
{"v": 1	"t": 1670159	"P": 1007.5	"F": 2}
{"v": 1	"t": 1670179	"P": 1002.75	"F": 1}
{"v": 1	"t": 1670199	"P": 1001.25	"F": 1}
{"v": 1	"t": 1670220	"P": 1001.5	"F": 1}
{"v": 1	"t": 1670240	"P": 1006.25	"F": 1}
{"v": 1	"t": 1670260	"P": 1003.75	"F": 0}
{"v": 1	"t": 1670281	"P": 1001.5	"F": 0}
{"v": 1	"t": 1670301	"P": 1001.0	"F": 0}
{"v": 1	"t": 1670321	"P": 1005.0	"F": 0}
{"v": 1	"t": 1670342	"P": 1003.25	"F": 1}
{"v": 1	"t": 1670362	"P": 1000.25	"F": 1}
{"v": 1	"t": 1670382	"P": 1003.0	"F": 1}
{"v": 1	"t": 1670403	"P": 1005.25	"F": 1}
{"v": 1	"t": 1670423	"P": 1001.0	"F": 1}
{"v": 1	"t": 1670444	"P": 1006.75	"F": 1}
{"v": 1	"t": 1670464	"P": 1005.25	"F": 1}
{"v": 1	"t": 1670484	"P": 1004.75	"F": 1}
{"v": 1	"t": 1670505	"P": 1000.0	"F": 1}
{"v": 1	"t": 1670525	"P": 1007.5	"F": 1}
{"v": 1	"t": 1670545	"P": 1005.5	"F": 1}
{"v": 1	"t": 1670566	"P": 1000.75	"F": 1}
{"v": 1	"t": 1670586	"P": 998.5	"F": 1}
{"v": 1	"t": 1670606	"P": 1005.25	"F": 1}
{"v": 1	"t": 1670627	"P": 1005.5	"F": 1}
{"v": 1	"t": 1670647	"P": 1001.5	"F": 1}
{"v": 1	"t": 1670667	"P": 1001.0	"F": 1}
{"v": 1	"t": 1670687	"P": 1004.0	"F": 1}
{"v": 1	"t": 1670708	"P": 1007.25	"F": 1}
{"v": 1	"t": 1670728	"P": 1003.25	"F": 1}
{"v": 1	"t": 1670748	"P": 1000.75	"F": 1}
{"v": 1	"t": 1670769	"P": 1004.75	"F": 1}
{"v": 1	"t": 1670789	"P": 1007.25	"F": 1}
{"v": 1	"t": 1670809	"P": 1003.25	"F": 1}
{"v": 1	"t": 1670830	"P": 1001.0	"F": 1}
{"v": 1	"t": 1670850	"P": 1004.5	"F": 1}
{"v": 1	"t": 1670870	"P": 1006.25	"F": 1}
{"v": 1	"t": 1670890	"P": 1005.5	"F": 1}
{"v": 1	"t": 1670911	"P": 1001.5	"F": 1}
{"v": 1	"t": 1670931	"P": 1001.5	"F": 1}
{"v": 1	"t": 1670952	"P": 1004.25	"F": 1}
{"v": 1	"t": 1670972	"P": 1002.5	"F": 1}
{"v": 1	"t": 1670992	"P": 1003.5	"F": 1}
{"v": 1	"t": 1671013	"P": 1005.75	"F": 1	"C": 45.415	"D": 3240	"sn": 54091929832280	"file": "/data/device_log/data0000.out"}
{"v": 1	"t": 1671033	"P": 1004.0	"F": 1}
{"v": 1	"t": 1671053	"P": 1001.5	"F": 1}
{"v": 1	"t": 1671074	"P": 1002.5	"F": 1}
{"v": 1	"t": 1671094	"P": 1005.25	"F": 2}
{"v": 1	"t": 1671114	"P": 1004.0	"F": 1}
{"v": 1	"t": 1671134	"P": 1001.5	"F": 1}
{"v": 1	"t": 1671155	"P": 1003.5	"F": 1}
{"v": 1	"t": 1671175	"P": 1006.5	"F": 1}
{"v": 1	"t": 1671195	"P": 1005.0	"F": 1}
{"v": 1	"t": 1671216	"P": 1002.75	"F": 2}
{"v": 1	"t": 1671236	"P": 1001.75	"F": 2}
{"v": 1	"t": 1671256	"P": 1005.75	"F": 1}
{"v": 1	"t": 1671277	"P": 1005.5	"F": 1}
{"v": 1	"t": 1671297	"P": 1000.75	"F": 1}
{"v": 1	"t": 1671317	"P": 1000.75	"F": 2}
{"v": 1	"t": 1671338	"P": 1006.0	"F": 2}
{"v": 1	"t": 1671358	"P": 1006.25	"F": 1}
{"v": 1	"t": 1671378	"P": 1002.75	"F": 1}
{"v": 1	"t": 1671398	"P": 1000.75	"F": 1}
{"v": 1	"t": 1671419	"P": 1004.25	"F": 1}
{"v": 1	"t": 1671439	"P": 1004.5	"F": 1}
{"v": 1	"t": 1671459	"P": 1001.75	"F": 1}
{"v": 1	"t": 1671480	"P": 1000.75	"F": 1}
{"v": 1	"t": 1671500	"P": 1005.5	"F": 1}
{"v": 1	"t": 1671521	"P": 1003.0	"F": 1}
{"v": 1	"t": 1671541	"P": 1001.75	"F": 1}
{"v": 1	"t": 1671561	"P": 1007.5	"F": 1}
{"v": 1	"t": 1671582	"P": 1003.75	"F": 1}
{"v": 1	"t": 1671602	"P": 1003.5	"F": 1}
{"v": 1	"t": 1671622	"P": 1001.25	"F": 1}
{"v": 1	"t": 1671642	"P": 1006.0	"F": 1}
{"v": 1	"t": 1671663	"P": 1005.5	"F": 1}
{"v": 1	"t": 1671683	"P": 1003.5	"F": 1}
{"v": 1	"t": 1671703	"P": 1001.0	"F": 2}
{"v": 1	"t": 1671724	"P": 1005.25	"F": 1}
{"v": 1	"t": 1671744	"P": 1004.0	"F": 1}
{"v": 1	"t": 1671764	"P": 1000.75	"F": 2}
{"v": 1	"t": 1671785	"P": 999.5	"F": 1}
{"v": 1	"t": 1671805	"P": 1004.25	"F": 2}
{"v": 1	"t": 1671825	"P": 1004.75	"F": 1}
{"v": 1	"t": 1671846	"P": 1004.0	"F": 1}
{"v": 1	"t": 1671866	"P": 999.5	"F": 2}
{"v": 1	"t": 1671886	"P": 1004.25	"F": 1}
{"v": 1	"t": 1671906	"P": 1006.75	"F": 1}
{"v": 1	"t": 1671927	"P": 1004.5	"F": 1}
{"v": 1	"t": 1671947	"P": 1000.75	"F": 1}
{"v": 1	"t": 1671967	"P": 1004.25	"F": 2}
{"v": 1	"t": 1671988	"P": 1007.25	"F": 1}
{"v": 1	"t": 1672008	"P": 1004.25	"F": 1}
{"v": 1	"t": 1672028	"P": 1002.5	"F": 1	"C": 45.4	"D": 3240	"sn": 54091929832280	"file": "/data/device_log/data0000.out"}
{"v": 1	"t": 1672049	"P": 1004.0	"F": 1}
{"v": 1	"t": 1672069	"P": 1005.0	"F": 2}
{"v": 1	"t": 1672090	"P": 1000.0	"F": 1}
{"v": 1	"t": 1672110	"P": 1004.5	"F": 1}
{"v": 1	"t": 1672130	"P": 1005.25	"F": 2}
{"v": 1	"t": 1672151	"P": 1003.0	"F": 1}
{"v": 1	"t": 1672171	"P": 1002.0	"F": 1}
{"v": 1	"t": 1672191	"P": 1006.0	"F": 1}
{"v": 1	"t": 1672211	"P": 1006.0	"F": 1}
{"v": 1	"t": 1672232	"P": 1003.5	"F": 2}
{"v": 1	"t": 1672252	"P": 1000.0	"F": 1}
{"v": 1	"t": 1672272	"P": 1003.25	"F": 1}
{"v": 1	"t": 1672293	"P": 1006.0	"F": 1}
{"v": 1	"t": 1672313	"P": 1004.0	"F": 2}
{"v": 1	"t": 1672333	"P": 1002.0	"F": 1}
{"v": 1	"t": 1672354	"P": 1000.5	"F": 1}
{"v": 1	"t": 1672374	"P": 1009.75	"F": 1}
{"v": 1	"t": 1672394	"P": 1004.75	"F": 2}
{"v": 1	"t": 1672414	"P": 1001.0	"F": 1}
{"v": 1	"t": 1672435	"P": 1001.25	"F": 1}
{"v": 1	"t": 1672455	"P": 1008.25	"F": 1}
{"v": 1	"t": 1672475	"P": 1006.25	"F": 2}
{"v": 1	"t": 1672496	"P": 1001.0	"F": 1}
{"v": 1	"t": 1672516	"P": 1003.0	"F": 2}
{"v": 1	"t": 1672536	"P": 1005.75	"F": 1}
{"v": 1	"t": 1672557	"P": 1005.25	"F": 2}
{"v": 1	"t": 1672577	"P": 1001.75	"F": 1}
{"v": 1	"t": 1672597	"P": 1001.0	"F": 2}
{"v": 1	"t": 1672618	"P": 1006.0	"F": 1}
{"v": 1	"t": 1672638	"P": 1003.5	"F": 1}
{"v": 1	"t": 1672659	"P": 1003.5	"F": 1}
{"v": 1	"t": 1672679	"P": 1005.75	"F": 2}
{"v": 1	"t": 1672700	"P": 1001.25	"F": 1}
{"v": 1	"t": 1672720	"P": 1006.75	"F": 2}
{"v": 1	"t": 1672741	"P": 1002.75	"F": 1}
{"v": 1	"t": 1672761	"P": 1004.25	"F": 2}
{"v": 1	"t": 1672782	"P": 1005.0	"F": 1}
{"v": 1	"t": 1672802	"P": 1002.25	"F": 1}
{"v": 1	"t": 1672822	"P": 1000.25	"F": 1}
{"v": 1	"t": 1672843	"P": 1007.0	"F": 1}
{"v": 1	"t": 1672863	"P": 1004.0	"F": 1}
{"v": 1	"t": 1672883	"P": 1001.5	"F": 1}
{"v": 1	"t": 1672904	"P": 1003.25	"F": 1}
{"v": 1	"t": 1672924	"P": 1008.25	"F": 2}
{"v": 1	"t": 1672944	"P": 1004.0	"F": 1}
{"v": 1	"t": 1672964	"P": 1001.25	"F": 1}
{"v": 1	"t": 1672985	"P": 1002.25	"F": 2}
{"v": 1	"t": 1673005	"P": 1007.0	"F": 1}
{"v": 1	"t": 1673025	"P": 1004.0	"F": 1}
{"v": 1	"t": 1673046	"P": 1000.5	"F": 1	"C": 45.405	"D": 3240	"sn": 54091929832280	"file": "/data/device_log/data0000.out"}
{"v": 1	"t": 1673066	"P": 1001.5	"F": 1}
{"v": 1	"t": 1673086	"P": 1006.25	"F": 1}
{"v": 1	"t": 1673107	"P": 1005.25	"F": 1}
{"v": 1	"t": 1673127	"P": 1000.25	"F": 2}
{"v": 1	"t": 1673147	"P": 998.5	"F": 1}
{"v": 1	"t": 1673168	"P": 1005.5	"F": 1}
{"v": 1	"t": 1673188	"P": 1004.75	"F": 1}
{"v": 1	"t": 1673208	"P": 1004.25	"F": 1}
{"v": 1	"t": 1673228	"P": 1001.75	"F": 1}
{"v": 1	"t": 1673249	"P": 1005.25	"F": 1}
{"v": 1	"t": 1673269	"P": 1006.5	"F": 1}
{"v": 1	"t": 1673289	"P": 1002.5	"F": 1}
{"v": 1	"t": 1673310	"P": 1004.5	"F": 2}
{"v": 1	"t": 1673330	"P": 1005.75	"F": 1}
{"v": 1	"t": 1673351	"P": 1001.5	"F": 2}
{"v": 1	"t": 1673371	"P": 1002.75	"F": 1}
{"v": 1	"t": 1673391	"P": 1005.75	"F": 1}
{"v": 1	"t": 1673412	"P": 1005.25	"F": 1}
{"v": 1	"t": 1673432	"P": 1002.5	"F": 1}
{"v": 1	"t": 1673452	"P": 1002.5	"F": 1}
{"v": 1	"t": 1673473	"P": 1004.75	"F": 1}
{"v": 1	"t": 1673493	"P": 1005.5	"F": 1}
{"v": 1	"t": 1673513	"P": 1003.5	"F": 1}
{"v": 1	"t": 1673533	"P": 1001.0	"F": 1}
{"v": 1	"t": 1673554	"P": 1004.5	"F": 1}
{"v": 1	"t": 1673574	"P": 1007.5	"F": 1}
{"v": 1	"t": 1673594	"P": 1004.75	"F": 1}
{"v": 1	"t": 1673615	"P": 1002.0	"F": 1}
{"v": 1	"t": 1673635	"P": 1003.0	"F": 1}
{"v": 1	"t": 1673655	"P": 1006.5	"F": 1}
{"v": 1	"t": 1673675	"P": 1003.25	"F": 1}
{"v": 1	"t": 1673696	"P": 1000.5	"F": 1}
{"v": 1	"t": 1673716	"P": 1002.75	"F": 1}
{"v": 1	"t": 1673736	"P": 1006.25	"F": 1}
{"v": 1	"t": 1673757	"P": 1004.75	"F": 1}
{"v": 1	"t": 1673777	"P": 1001.0	"F": 1}
{"v": 1	"t": 1673797	"P": 1001.5	"F": 1}
{"v": 1	"t": 1673818	"P": 1005.0	"F": 1}
{"v": 1	"t": 1673838	"P": 1004.75	"F": 1}
{"v": 1	"t": 1673858	"P": 1000.25	"F": 1}
{"v": 1	"t": 1673879	"P": 1005.75	"F": 1}
{"v": 1	"t": 1673899	"P": 1003.75	"F": 1}
{"v": 1	"t": 1673920	"P": 1001.75	"F": 1}
{"v": 1	"t": 1673940	"P": 1005.25	"F": 1}
{"v": 1	"t": 1673960	"P": 1007.0	"F": 1}
{"v": 1	"t": 1673980	"P": 1005.75	"F": 1}
{"v": 1	"t": 1674001	"P": 1001.0	"F": 1}
{"v": 1	"t": 1674021	"P": 1003.25	"F": 1}
{"v": 1	"t": 1674041	"P": 1007.5	"F": 1}
{"v": 1	"t": 1674062	"P": 1005.5	"F": 1	"C": 45.43	"D": 3240	"sn": 54091929832280	"file": "/data/device_log/data0000.out"}
{"v": 1	"t": 1674082	"P": 1000.5	"F": 1}
{"v": 1	"t": 1674102	"P": 1001.25	"F": 1}
{"v": 1	"t": 1674123	"P": 1007.25	"F": 1}
{"v": 1	"t": 1674143	"P": 1004.25	"F": 1}
{"v": 1	"t": 1674163	"P": 1001.5	"F": 1}
{"v": 1	"t": 1674183	"P": 1002.25	"F": 1}
{"v": 1	"t": 1674204	"P": 1006.5	"F": 1}
{"v": 1	"t": 1674224	"P": 1005.25	"F": 1}
{"v": 1	"t": 1674244	"P": 1002.0	"F": 1}
{"v": 1	"t": 1674265	"P": 1001.0	"F": 1}
{"v": 1	"t": 1674285	"P": 1005.75	"F": 1}
{"v": 1	"t": 1674305	"P": 1006.5	"F": 2}
{"v": 1	"t": 1674326	"P": 1003.25	"F": 1}
{"v": 1	"t": 1674346	"P": 1000.0	"F": 1}
{"v": 1	"t": 1674366	"P": 1002.25	"F": 1}
{"v": 1	"t": 1674386	"P": 1006.5	"F": 1}
{"v": 1	"t": 1674407	"P": 1004.75	"F": 1}
{"v": 1	"t": 1674427	"P": 1002.0	"F": 1}
{"v": 1	"t": 1674448	"P": 1006.5	"F": 1}
{"v": 1	"t": 1674468	"P": 1003.5	"F": 1}
{"v": 1	"t": 1674488	"P": 1000.75	"F": 1}
{"v": 1	"t": 1674509	"P": 1004.75	"F": 1}
{"v": 1	"t": 1674529	"P": 1004.25	"F": 1}
{"v": 1	"t": 1674549	"P": 1003.5	"F": 1}
{"v": 1	"t": 1674570	"P": 1000.0	"F": 1}
{"v": 1	"t": 1674590	"P": 1006.0	"F": 1}
{"v": 1	"t": 1674610	"P": 1005.5	"F": 1}
{"v": 1	"t": 1674631	"P": 1003.5	"F": 1}
{"v": 1	"t": 1674651	"P": 1000.25	"F": 1}
{"v": 1	"t": 1674671	"P": 1003.5	"F": 1}
{"v": 1	"t": 1674691	"P": 1006.0	"F": 1}
{"v": 1	"t": 1674712	"P": 1002.5	"F": 1}
{"v": 1	"t": 1674732	"P": 998.75	"F": 1}
{"v": 1	"t": 1674752	"P": 1002.5	"F": 1}
{"v": 1	"t": 1674773	"P": 1007.75	"F": 1}
{"v": 1	"t": 1674793	"P": 1002.25	"F": 1}
{"v": 1	"t": 1674813	"P": 1002.0	"F": 1}
{"v": 1	"t": 1674834	"P": 1003.5	"F": 1}
{"v": 1	"t": 1674854	"P": 1007.0	"F": 1}
{"v": 1	"t": 1674874	"P": 1005.75	"F": 2}
{"v": 1	"t": 1674894	"P": 1002.75	"F": 1}
{"v": 1	"t": 1674915	"P": 1002.25	"F": 1}
{"v": 1	"t": 1674935	"P": 1006.25	"F": 1}
{"v": 1	"t": 1674955	"P": 1005.75	"F": 1}
{"v": 1	"t": 1674976	"P": 1002.0	"F": 1}
{"v": 1	"t": 1674996	"P": 1006.25	"F": 1}
{"v": 1	"t": 1675017	"P": 1004.25	"F": 1}
{"v": 1	"t": 1675037	"P": 1001.0	"F": 1}
{"v": 1	"t": 1675057	"P": 1003.0	"F": 1}
{"v": 1	"t": 1675078	"P": 1008.0	"F": 1	"C": 45.435	"D": 3240	"sn": 54091929832280	"file": "/data/device_log/data0000.out"}
{"v": 1	"t": 1675098	"P": 1004.25	"F": 1}
{"v": 1	"t": 1675118	"P": 1001.0	"F": 1}
{"v": 1	"t": 1675138	"P": 1005.75	"F": 1}
{"v": 1	"t": 1675159	"P": 1005.25	"F": 1}
{"v": 1	"t": 1675179	"P": 1004.25	"F": 1}
{"v": 1	"t": 1675199	"P": 1003.0	"F": 1}
{"v": 1	"t": 1675220	"P": 1000.25	"F": 1}
{"v": 1	"t": 1675240	"P": 1005.0	"F": 1}
{"v": 1	"t": 1675260	"P": 1004.75	"F": 1}
{"v": 1	"t": 1675281	"P": 1003.0	"F": 1}
{"v": 1	"t": 1675301	"P": 1001.75	"F": 1}
{"v": 1	"t": 1675321	"P": 1004.75	"F": 1}
{"v": 1	"t": 1675341	"P": 1005.75	"F": 1}
{"v": 1	"t": 1675362	"P": 1004.0	"F": 1}
{"v": 1	"t": 1675382	"P": 998.5	"F": 1}
{"v": 1	"t": 1675402	"P": 1005.25	"F": 1}
{"v": 1	"t": 1675423	"P": 1006.75	"F": 1}
{"v": 1	"t": 1675443	"P": 1002.25	"F": 1}
{"v": 1	"t": 1675463	"P": 1001.5	"F": 1}
{"v": 1	"t": 1675484	"P": 1001.5	"F": 1}
{"v": 1	"t": 1675504	"P": 1006.5	"F": 1}
{"v": 1	"t": 1675524	"P": 1004.25	"F": 1}
{"v": 1	"t": 1675545	"P": 999.5	"F": 1}
{"v": 1	"t": 1675565	"P": 1005.0	"F": 1}
{"v": 1	"t": 1675586	"P": 1004.25	"F": 1}
{"v": 1	"t": 1675606	"P": 1000.5	"F": 1}
{"v": 1	"t": 1675626	"P": 1005.75	"F": 1}
{"v": 1	"t": 1675646	"P": 1006.0	"F": 1}
{"v": 1	"t": 1675667	"P": 1002.0	"F": 1}
{"v": 1	"t": 1675687	"P": 1000.75	"F": 1}
{"v": 1	"t": 1675707	"P": 1002.75	"F": 1}
{"v": 1	"t": 1675728	"P": 1009.25	"F": 1}
{"v": 1	"t": 1675748	"P": 1003.5	"F": 1}
{"v": 1	"t": 1675768	"P": 1001.25	"F": 1}
{"v": 1	"t": 1675789	"P": 1000.75	"F": 1}
{"v": 1	"t": 1675809	"P": 1009.0	"F": 1}
{"v": 1	"t": 1675829	"P": 1004.25	"F": 1}
{"v": 1	"t": 1675849	"P": 999.5	"F": 1}
{"v": 1	"t": 1675870	"P": 1001.25	"F": 1}
{"v": 1	"t": 1675890	"P": 1006.5	"F": 1}
{"v": 1	"t": 1675910	"P": 1005.25	"F": 1}
{"v": 1	"t": 1675931	"P": 1002.0	"F": 1}
{"v": 1	"t": 1675951	"P": 1002.0	"F": 1}
{"v": 1	"t": 1675971	"P": 1004.25	"F": 1}
{"v": 1	"t": 1675992	"P": 1006.0	"F": 1}
{"v": 1	"t": 1676012	"P": 1004.0	"F": 1}
{"v": 1	"t": 1676032	"P": 998.75	"F": 1}
{"v": 1	"t": 1676052	"P": 1006.75	"F": 1}
{"v": 1	"t": 1676073	"P": 1006.5	"F": 1}
{"v": 1	"t": 1676093	"P": 1000.75	"F": 1	"C": 45.42	"D": 3240	"sn": 54091929832280	"file": "/data/device_log/data0000.out"}
{"v": 1	"t": 1676114	"P": 1003.5	"F": 1}
{"v": 1	"t": 1676134	"P": 1005.25	"F": 1}
{"v": 1	"t": 1676155	"P": 1001.0	"F": 1}
{"v": 1	"t": 1676175	"P": 1005.25	"F": 1}
{"v": 1	"t": 1676196	"P": 1004.25	"F": 1}
{"v": 1	"t": 1676216	"P": 1001.75	"F": 1}
{"v": 1	"t": 1676237	"P": 1006.0	"F": 1}
{"v": 1	"t": 1676257	"P": 1000.75	"F": 1}
{"v": 1	"t": 1676277	"P": 1005.5	"F": 1}
{"v": 1	"t": 1676298	"P": 1004.75	"F": 1}
{"v": 1	"t": 1676318	"P": 1000.5	"F": 1}
{"v": 1	"t": 1676339	"P": 1002.75	"F": 1}
{"v": 1	"t": 1676359	"P": 1006.5	"F": 1}
{"v": 1	"t": 1676379	"P": 1003.5	"F": 1}
{"v": 1	"t": 1676399	"P": 1000.25	"F": 1}
{"v": 1	"t": 1676420	"P": 1002.0	"F": 1}
{"v": 1	"t": 1676440	"P": 1006.0	"F": 1}
{"v": 1	"t": 1676460	"P": 1003.75	"F": 1}
{"v": 1	"t": 1676481	"P": 1001.0	"F": 1}
{"v": 1	"t": 1676501	"P": 1001.75	"F": 1}
{"v": 1	"t": 1676521	"P": 1006.5	"F": 1}
{"v": 1	"t": 1676542	"P": 1004.5	"F": 1}
{"v": 1	"t": 1676562	"P": 1001.25	"F": 1}
{"v": 1	"t": 1676582	"P": 1001.25	"F": 1}
{"v": 1	"t": 1676602	"P": 1005.25	"F": 1}
{"v": 1	"t": 1676623	"P": 1007.0	"F": 1}
{"v": 1	"t": 1676643	"P": 1001.75	"F": 1}
{"v": 1	"t": 1676663	"P": 1000.5	"F": 1}
{"v": 1	"t": 1676684	"P": 1003.75	"F": 1}
{"v": 1	"t": 1676704	"P": 1005.75	"F": 1}
{"v": 1	"t": 1676724	"P": 1003.75	"F": 1}
{"v": 1	"t": 1676745	"P": 1001.5	"F": 1}
{"v": 1	"t": 1676765	"P": 1005.25	"F": 2}
{"v": 1	"t": 1676785	"P": 1007.5	"F": 1}
{"v": 1	"t": 1676806	"P": 1003.25	"F": 1}
{"v": 1	"t": 1676826	"P": 1001.0	"F": 1}
{"v": 1	"t": 1676846	"P": 1006.0	"F": 1}
{"v": 1	"t": 1676867	"P": 1003.0	"F": 1}
{"v": 1	"t": 1676887	"P": 1002.25	"F": 1}
{"v": 1	"t": 1676908	"P": 1006.5	"F": 1}
{"v": 1	"t": 1676928	"P": 1006.25	"F": 1}
{"v": 1	"t": 1676948	"P": 1001.75	"F": 1}
{"v": 1	"t": 1676968	"P": 1001.25	"F": 1}
{"v": 1	"t": 1676989	"P": 1005.75	"F": 1}
{"v": 1	"t": 1677009	"P": 1006.5	"F": 1}
{"v": 1	"t": 1677029	"P": 1002.5	"F": 1}
{"v": 1	"t": 1677050	"P": 1001.5	"F": 1}
{"v": 1	"t": 1677070	"P": 1002.0	"F": 2}
{"v": 1	"t": 1677090	"P": 1007.25	"F": 1}
{"v": 1	"t": 1677110	"P": 1003.75	"F": 1	"C": 45.41	"D": 3240	"sn": 54091929832280	"file": "/data/device_log/data0000.out"}
{"v": 1	"t": 1677131	"P": 1001.0	"F": 1}
{"v": 1	"t": 1677151	"P": 1001.75	"F": 1}
{"v": 1	"t": 1677171	"P": 1005.75	"F": 1}
{"v": 1	"t": 1677192	"P": 1003.0	"F": 1}
{"v": 1	"t": 1677212	"P": 1002.0	"F": 1}
{"v": 1	"t": 1677232	"P": 1002.0	"F": 1}
{"v": 1	"t": 1677253	"P": 1006.0	"F": 1}
{"v": 1	"t": 1677273	"P": 1005.0	"F": 1}
{"v": 1	"t": 1677293	"P": 1001.75	"F": 1}
{"v": 1	"t": 1677313	"P": 1002.0	"F": 1}
{"v": 1	"t": 1677334	"P": 1006.75	"F": 1}
{"v": 1	"t": 1677354	"P": 1006.0	"F": 1}
{"v": 1	"t": 1677374	"P": 1001.75	"F": 1}
{"v": 1	"t": 1677395	"P": 1003.0	"F": 1}
{"v": 1	"t": 1677415	"P": 1005.5	"F": 1}
{"v": 1	"t": 1677436	"P": 1000.5	"F": 2}
{"v": 1	"t": 1677456	"P": 1004.0	"F": 1}
{"v": 1	"t": 1677476	"P": 1007.0	"F": 1}
{"v": 1	"t": 1677497	"P": 1006.0	"F": 1}
{"v": 1	"t": 1677517	"P": 1000.75	"F": 1}
{"v": 1	"t": 1677537	"P": 1001.0	"F": 2}
{"v": 1	"t": 1677558	"P": 1005.75	"F": 2}
{"v": 1	"t": 1677578	"P": 1004.75	"F": 1}
{"v": 1	"t": 1677598	"P": 1001.25	"F": 1}
{"v": 1	"t": 1677618	"P": 1000.25	"F": 1}
{"v": 1	"t": 1677639	"P": 1005.25	"F": 1}
{"v": 1	"t": 1677659	"P": 1003.75	"F": 1}
{"v": 1	"t": 1677679	"P": 1001.5	"F": 1}
{"v": 1	"t": 1677700	"P": 1000.0	"F": 2}
{"v": 1	"t": 1677720	"P": 1005.5	"F": 1}
{"v": 1	"t": 1677740	"P": 1005.75	"F": 1}
{"v": 1	"t": 1677761	"P": 1002.25	"F": 1}
{"v": 1	"t": 1677781	"P": 1001.25	"F": 1}
{"v": 1	"t": 1677801	"P": 1004.75	"F": 2}
{"v": 1	"t": 1677821	"P": 1006.5	"F": 2}
{"v": 1	"t": 1677842	"P": 1005.0	"F": 1}
{"v": 1	"t": 1677862	"P": 1001.5	"F": 1}
{"v": 1	"t": 1677882	"P": 1004.0	"F": 1}
{"v": 1	"t": 1677903	"P": 1006.5	"F": 2}
{"v": 1	"t": 1677923	"P": 1004.0	"F": 1}
{"v": 1	"t": 1677943	"P": 1001.5	"F": 1}
{"v": 1	"t": 1677964	"P": 1004.0	"F": 2}
{"v": 1	"t": 1677984	"P": 1003.5	"F": 1}
{"v": 1	"t": 1678005	"P": 1001.5	"F": 2}
{"v": 1	"t": 1678025	"P": 1006.25	"F": 1}
{"v": 1	"t": 1678045	"P": 1006.25	"F": 1}
{"v": 1	"t": 1678066	"P": 1001.25	"F": 1}
{"v": 1	"t": 1678086	"P": 1000.75	"F": 1}
{"v": 1	"t": 1678106	"P": 1005.75	"F": 1}
{"v": 1	"t": 1678126	"P": 1006.25	"F": 2	"C": 45.435	"D": 3240	"sn": 54091929832280	"file": "/data/device_log/data0000.out"}
{"v": 1	"t": 1678147	"P": 1004.0	"F": 2}
{"v": 1	"t": 1678167	"P": 1001.0	"F": 1}
{"v": 1	"t": 1678187	"P": 1002.75	"F": 1}
{"v": 1	"t": 1678208	"P": 1007.75	"F": 2}
{"v": 1	"t": 1678228	"P": 1004.0	"F": 2}
{"v": 1	"t": 1678248	"P": 1003.25	"F": 2}
{"v": 1	"t": 1678268	"P": 1001.5	"F": 2}
{"v": 1	"t": 1678289	"P": 1007.0	"F": 2}
{"v": 1	"t": 1678309	"P": 1006.75	"F": 2}
{"v": 1	"t": 1678329	"P": 1003.5	"F": 2}
{"v": 1	"t": 1678350	"P": 999.5	"F": 2}
{"v": 1	"t": 1678370	"P": 1006.25	"F": 1}
{"v": 1	"t": 1678390	"P": 1005.25	"F": 2}
{"v": 1	"t": 1678411	"P": 1001.5	"F": 1}
{"v": 1	"t": 1678431	"P": 1002.25	"F": 2}
{"v": 1	"t": 1678451	"P": 1004.25	"F": 2}
{"v": 1	"t": 1678471	"P": 1007.5	"F": 2}
{"v": 1	"t": 1678492	"P": 1002.5	"F": 2}
{"v": 1	"t": 1678513	"P": 1001.5	"F": 2}
{"v": 1	"t": 1678533	"P": 1007.75	"F": 2}
{"v": 1	"t": 1678553	"P": 1002.25	"F": 2}
{"v": 1	"t": 1678573	"P": 1000.5	"F": 2}
{"v": 1	"t": 1678594	"P": 1006.0	"F": 1}
{"v": 1	"t": 1678614	"P": 1004.25	"F": 2}
{"v": 1	"t": 1678634	"P": 1002.0	"F": 2}
{"v": 1	"t": 1678655	"P": 1000.75	"F": 2}
{"v": 1	"t": 1678675	"P": 1005.0	"F": 2}
{"v": 1	"t": 1678695	"P": 1006.0	"F": 2}
{"v": 1	"t": 1678716	"P": 1002.0	"F": 2}
{"v": 1	"t": 1678736	"P": 1000.75	"F": 2}
{"v": 1	"t": 1678756	"P": 1005.75	"F": 2}
{"v": 1	"t": 1678776	"P": 1005.75	"F": 2}
{"v": 1	"t": 1678797	"P": 1001.75	"F": 2}
{"v": 1	"t": 1678817	"P": 1000.0	"F": 2}
{"v": 1	"t": 1678837	"P": 1002.5	"F": 2}
{"v": 1	"t": 1678858	"P": 1008.5	"F": 2}
{"v": 1	"t": 1678878	"P": 1004.0	"F": 2}
{"v": 1	"t": 1678898	"P": 999.75	"F": 2}
{"v": 1	"t": 1678919	"P": 1002.0	"F": 1}
{"v": 1	"t": 1678939	"P": 1007.5	"F": 2}
{"v": 1	"t": 1678959	"P": 1005.0	"F": 2}
{"v": 1	"t": 1678979	"P": 1003.5	"F": 2}
{"v": 1	"t": 1679000	"P": 1000.75	"F": 1}
{"v": 1	"t": 1679020	"P": 1006.0	"F": 2}
{"v": 1	"t": 1679040	"P": 1005.0	"F": 2}
{"v": 1	"t": 1679061	"P": 1002.0	"F": 2}
{"v": 1	"t": 1679081	"P": 999.5	"F": 2}
{"v": 1	"t": 1679101	"P": 1005.0	"F": 2}
{"v": 1	"t": 1679122	"P": 1002.75	"F": 2}
{"v": 1	"t": 1679142	"P": 1001.5	"F": 2	"C": 45.425	"D": 3240	"sn": 54091929832280	"file": "/data/device_log/data0000.out"}
{"v": 1	"t": 1679163	"P": 1005.5	"F": 2}
{"v": 1	"t": 1679183	"P": 1003.25	"F": 2}
{"v": 1	"t": 1679203	"P": 1000.25	"F": 2}
{"v": 1	"t": 1679224	"P": 1005.25	"F": 2}
{"v": 1	"t": 1679244	"P": 1006.0	"F": 1}
{"v": 1	"t": 1679264	"P": 1003.5	"F": 2}
{"v": 1	"t": 1679284	"P": 1004.0	"F": 2}
{"v": 1	"t": 1679305	"P": 1004.75	"F": 2}
{"v": 1	"t": 1679325	"P": 1006.25	"F": 2}
{"v": 1	"t": 1679345	"P": 1004.0	"F": 2}
{"v": 1	"t": 1679366	"P": 1002.75	"F": 2}
{"v": 1	"t": 1679386	"P": 1001.0	"F": 2}
{"v": 1	"t": 1679406	"P": 1006.5	"F": 1}
{"v": 1	"t": 1679427	"P": 1004.0	"F": 1}
{"v": 1	"t": 1679447	"P": 1002.0	"F": 1}
{"v": 1	"t": 1679467	"P": 1000.25	"F": 1}
{"v": 1	"t": 1679487	"P": 1006.0	"F": 2}
{"v": 1	"t": 1679508	"P": 1006.0	"F": 1}
{"v": 1	"t": 1679528	"P": 1003.0	"F": 1}
{"v": 1	"t": 1679548	"P": 1000.5	"F": 2}
{"v": 1	"t": 1679569	"P": 1004.5	"F": 2}
{"v": 1	"t": 1679589	"P": 1006.5	"F": 1}
{"v": 1	"t": 1679609	"P": 1004.75	"F": 1}
{"v": 1	"t": 1679630	"P": 1002.5	"F": 1}
{"v": 1	"t": 1679650	"P": 1005.0	"F": 1}
{"v": 1	"t": 1679670	"P": 1005.75	"F": 1}
{"v": 1	"t": 1679691	"P": 1001.0	"F": 1}
{"v": 1	"t": 1679711	"P": 1003.5	"F": 1}
{"v": 1	"t": 1679732	"P": 1005.0	"F": 1}
{"v": 1	"t": 1679752	"P": 1000.5	"F": 1}
{"v": 1	"t": 1679773	"P": 1006.0	"F": 1}
{"v": 1	"t": 1679793	"P": 1000.75	"F": 1}
{"v": 1	"t": 1679814	"P": 1002.0	"F": 1}
{"v": 1	"t": 1679834	"P": 1006.75	"F": 1}
{"v": 1	"t": 1679854	"P": 1002.75	"F": 1}
{"v": 1	"t": 1679875	"P": 1002.0	"F": 1}
{"v": 1	"t": 1679895	"P": 1004.25	"F": 1}
{"v": 1	"t": 1679915	"P": 1007.0	"F": 1}
{"v": 1	"t": 1679935	"P": 1003.25	"F": 1}
{"v": 1	"t": 1679956	"P": 1001.0	"F": 1}
{"v": 1	"t": 1679976	"P": 1002.0	"F": 1}
{"v": 1	"t": 1679996	"P": 1006.25	"F": 1}
{"v": 1	"t": 1680017	"P": 1005.75	"F": 1}
{"v": 1	"t": 1680037	"P": 1001.0	"F": 1}
{"v": 1	"t": 1680057	"P": 1002.25	"F": 1}
{"v": 1	"t": 1680078	"P": 1005.75	"F": 1}
{"v": 1	"t": 1680098	"P": 1005.75	"F": 1}
{"v": 1	"t": 1680118	"P": 1003.0	"F": 1}
{"v": 1	"t": 1680138	"P": 999.25	"F": 1}
{"v": 1	"t": 1680159	"P": 1006.5	"F": 1	"C": 45.42	"D": 3240	"sn": 54091929832280	"file": "/data/device_log/data0000.out"}
{"v": 1	"t": 1680179	"P": 1007.5	"F": 1}
{"v": 1	"t": 1680199	"P": 1004.0	"F": 1}
{"v": 1	"t": 1680220	"P": 1000.75	"F": 1}
{"v": 1	"t": 1680240	"P": 1006.25	"F": 1}
{"v": 1	"t": 1680260	"P": 1004.5	"F": 1}
{"v": 1	"t": 1680281	"P": 1003.5	"F": 1}
{"v": 1	"t": 1680301	"P": 1003.25	"F": 1}
{"v": 1	"t": 1680322	"P": 1006.25	"F": 2}
{"v": 1	"t": 1680342	"P": 1003.25	"F": 1}
{"v": 1	"t": 1680362	"P": 1001.0	"F": 1}
{"v": 1	"t": 1680383	"P": 1006.75	"F": 1}
{"v": 1	"t": 1680403	"P": 1006.25	"F": 1}
{"v": 1	"t": 1680423	"P": 1000.5	"F": 2}
{"v": 1	"t": 1680443	"P": 1000.25	"F": 1}
{"v": 1	"t": 1680464	"P": 1005.5	"F": 1}
{"v": 1	"t": 1680484	"P": 1007.0	"F": 1}
{"v": 1	"t": 1680504	"P": 1003.0	"F": 1}
{"v": 1	"t": 1680525	"P": 1000.5	"F": 1}
{"v": 1	"t": 1680545	"P": 1002.75	"F": 1}
{"v": 1	"t": 1680565	"P": 1005.75	"F": 1}
{"v": 1	"t": 1680585	"P": 1004.25	"F": 1}
{"v": 1	"t": 1680606	"P": 1000.25	"F": 2}
{"v": 1	"t": 1680626	"P": 1002.25	"F": 1}
{"v": 1	"t": 1680646	"P": 1007.75	"F": 1}
{"v": 1	"t": 1680667	"P": 1003.0	"F": 1}
{"v": 1	"t": 1680687	"P": 1000.75	"F": 1}
{"v": 1	"t": 1680707	"P": 1000.25	"F": 1}
{"v": 1	"t": 1680728	"P": 1007.5	"F": 1}
{"v": 1	"t": 1680748	"P": 1006.0	"F": 1}
{"v": 1	"t": 1680768	"P": 1000.5	"F": 1}
{"v": 1	"t": 1680788	"P": 1001.25	"F": 1}
{"v": 1	"t": 1680809	"P": 1007.75	"F": 1}
{"v": 1	"t": 1680829	"P": 1004.25	"F": 1}
{"v": 1	"t": 1680849	"P": 1003.75	"F": 2}
{"v": 1	"t": 1680870	"P": 1002.25	"F": 1}
{"v": 1	"t": 1680890	"P": 1004.75	"F": 2}
{"v": 1	"t": 1680911	"P": 1001.5	"F": 1}
{"v": 1	"t": 1680931	"P": 1003.5	"F": 1}
{"v": 1	"t": 1680951	"P": 1007.25	"F": 1}
{"v": 1	"t": 1680972	"P": 1003.0	"F": 1}
{"v": 1	"t": 1680992	"P": 1001.25	"F": 1}
{"v": 1	"t": 1681012	"P": 1003.5	"F": 1}
{"v": 1	"t": 1681033	"P": 1007.75	"F": 1}
{"v": 1	"t": 1681053	"P": 1004.5	"F": 1}
{"v": 1	"t": 1681073	"P": 1002.0	"F": 2}
{"v": 1	"t": 1681093	"P": 1000.75	"F": 1}
{"v": 1	"t": 1681114	"P": 1006.5	"F": 1}
{"v": 1	"t": 1681134	"P": 1006.0	"F": 1}
{"v": 1	"t": 1681154	"P": 1001.5	"F": 1}
{"v": 1	"t": 1681175	"P": 999.0	"F": 1	"C": 45.445	"D": 3240	"sn": 54091929832280	"file": "/data/device_log/data0000.out"}
{"v": 1	"t": 1681195	"P": 1005.75	"F": 1}
{"v": 1	"t": 1681215	"P": 1008.25	"F": 1}
{"v": 1	"t": 1681236	"P": 1002.0	"F": 1}
{"v": 1	"t": 1681256	"P": 1000.75	"F": 1}
{"v": 1	"t": 1681276	"P": 1006.0	"F": 1}
{"v": 1	"t": 1681297	"P": 1005.25	"F": 1}
{"v": 1	"t": 1681317	"P": 1003.25	"F": 1}
{"v": 1	"t": 1681337	"P": 1000.5	"F": 1}
{"v": 1	"t": 1681357	"P": 1002.5	"F": 1}
{"v": 1	"t": 1681378	"P": 1007.75	"F": 1}
{"v": 1	"t": 1681398	"P": 1004.25	"F": 1}
{"v": 1	"t": 1681418	"P": 1001.0	"F": 1}
{"v": 1	"t": 1681439	"P": 1005.25	"F": 1}
{"v": 1	"t": 1681459	"P": 1002.0	"F": 1}
{"v": 1	"t": 1681480	"P": 1001.25	"F": 1}
{"v": 1	"t": 1681500	"P": 1006.5	"F": 2}
{"v": 1	"t": 1681520	"P": 1006.75	"F": 2}
{"v": 1	"t": 1681541	"P": 1002.25	"F": 2}
{"v": 1	"t": 1681561	"P": 1000.75	"F": 1}
{"v": 1	"t": 1681581	"P": 1005.5	"F": 1}
{"v": 1	"t": 1681601	"P": 1007.0	"F": 1}
{"v": 1	"t": 1681622	"P": 1003.0	"F": 1}
{"v": 1	"t": 1681642	"P": 1000.5	"F": 1}
{"v": 1	"t": 1681662	"P": 1003.0	"F": 1}
{"v": 1	"t": 1681683	"P": 1005.5	"F": 1}
{"v": 1	"t": 1681703	"P": 1004.5	"F": 1}
{"v": 1	"t": 1681723	"P": 1002.0	"F": 1}
{"v": 1	"t": 1681744	"P": 1003.0	"F": 1}
{"v": 1	"t": 1681764	"P": 1007.25	"F": 1}
{"v": 1	"t": 1681784	"P": 1004.75	"F": 1}
{"v": 1	"t": 1681804	"P": 1001.0	"F": 1}
{"v": 1	"t": 1681825	"P": 1002.0	"F": 1}
{"v": 1	"t": 1681845	"P": 1005.75	"F": 1}
{"v": 1	"t": 1681865	"P": 1004.75	"F": 1}
{"v": 1	"t": 1681886	"P": 1002.25	"F": 1}
{"v": 1	"t": 1681906	"P": 1001.25	"F": 1}
{"v": 1	"t": 1681926	"P": 1004.25	"F": 1}
{"v": 1	"t": 1681947	"P": 1004.5	"F": 1}
{"v": 1	"t": 1681967	"P": 1001.75	"F": 2}
{"v": 1	"t": 1681987	"P": 1001.75	"F": 1}
{"v": 1	"t": 1682008	"P": 1007.0	"F": 1}
{"v": 1	"t": 1682028	"P": 1002.75	"F": 1}
{"v": 1	"t": 1682049	"P": 1002.75	"F": 1}
{"v": 1	"t": 1682069	"P": 1005.0	"F": 1}
{"v": 1	"t": 1682089	"P": 1003.5	"F": 1}
{"v": 1	"t": 1682109	"P": 1002.5	"F": 1}
{"v": 1	"t": 1682130	"P": 1002.0	"F": 1}
{"v": 1	"t": 1682150	"P": 1006.25	"F": 1}
{"v": 1	"t": 1682170	"P": 1005.5	"F": 1}
{"v": 1	"t": 1682191	"P": 1001.5	"F": 2	"C": 45.415	"D": 3240	"sn": 54091929832280	"file": "/data/device_log/data0000.out"}
{"v": 1	"t": 1682211	"P": 1000.75	"F": 1}
{"v": 1	"t": 1682231	"P": 1008.0	"F": 1}
{"v": 1	"t": 1682252	"P": 1005.5	"F": 1}
{"v": 1	"t": 1682272	"P": 1001.5	"F": 1}
{"v": 1	"t": 1682292	"P": 1000.5	"F": 1}
{"v": 1	"t": 1682312	"P": 1004.25	"F": 2}
{"v": 1	"t": 1682333	"P": 1006.0	"F": 1}
{"v": 1	"t": 1682353	"P": 1003.75	"F": 1}
{"v": 1	"t": 1682373	"P": 999.75	"F": 1}
{"v": 1	"t": 1682394	"P": 1003.75	"F": 1}
{"v": 1	"t": 1682414	"P": 1004.75	"F": 1}
{"v": 1	"t": 1682434	"P": 1003.25	"F": 1}
{"v": 1	"t": 1682455	"P": 1001.0	"F": 2}
{"v": 1	"t": 1682475	"P": 1006.0	"F": 1}
{"v": 1	"t": 1682495	"P": 1005.25	"F": 1}
{"v": 1	"t": 1682516	"P": 1002.25	"F": 1}
{"v": 1	"t": 1682536	"P": 1000.5	"F": 1}
{"v": 1	"t": 1682556	"P": 1006.25	"F": 1}
{"v": 1	"t": 1682577	"P": 1003.75	"F": 2}
{"v": 1	"t": 1682597	"P": 1001.25	"F": 1}
{"v": 1	"t": 1682618	"P": 1006.0	"F": 1}
{"v": 1	"t": 1682638	"P": 1004.5	"F": 1}
{"v": 1	"t": 1682658	"P": 1001.0	"F": 1}
{"v": 1	"t": 1682678	"P": 1001.5	"F": 2}
{"v": 1	"t": 1682699	"P": 1004.5	"F": 1}
{"v": 1	"t": 1682719	"P": 1005.0	"F": 1}
{"v": 1	"t": 1682739	"P": 1003.25	"F": 2}
{"v": 1	"t": 1682760	"P": 1000.25	"F": 1}
{"v": 1	"t": 1682780	"P": 1005.5	"F": 1}
{"v": 1	"t": 1682800	"P": 1005.25	"F": 2}
{"v": 1	"t": 1682821	"P": 1002.0	"F": 1}
{"v": 1	"t": 1682841	"P": 1001.0	"F": 1}
{"v": 1	"t": 1682861	"P": 1005.5	"F": 1}
{"v": 1	"t": 1682881	"P": 1005.25	"F": 2}
{"v": 1	"t": 1682902	"P": 1004.0	"F": 1}
{"v": 1	"t": 1682922	"P": 1001.0	"F": 1}
{"v": 1	"t": 1682942	"P": 1002.5	"F": 1}
{"v": 1	"t": 1682963	"P": 1006.75	"F": 2}
{"v": 1	"t": 1682983	"P": 1003.25	"F": 1}
{"v": 1	"t": 1683003	"P": 1000.5	"F": 1}
{"v": 1	"t": 1683024	"P": 1002.5	"F": 1}
{"v": 1	"t": 1683044	"P": 1007.75	"F": 1}
{"v": 1	"t": 1683064	"P": 1003.5	"F": 2}
{"v": 1	"t": 1683084	"P": 1002.0	"F": 1}
{"v": 1	"t": 1683105	"P": 1004.0	"F": 1}
{"v": 1	"t": 1683125	"P": 1006.0	"F": 1}
{"v": 1	"t": 1683146	"P": 1002.0	"F": 2}
{"v": 1	"t": 1683166	"P": 1004.75	"F": 1}
{"v": 1	"t": 1683187	"P": 1001.5	"F": 2}
{"v": 1	"t": 1683207	"P": 1000.75	"F": 1	"C": 45.385	"D": 3240	"sn": 54091929832280	"file": "/data/device_log/data0000.out"}
{"v": 1	"t": 1683228	"P": 1009.0	"F": 2}
{"v": 1	"t": 1683248	"P": 1001.75	"F": 2}
{"v": 1	"t": 1683269	"P": 1003.75	"F": 1}
{"v": 1	"t": 1683289	"P": 1002.75	"F": 2}
{"v": 1	"t": 1683310	"P": 1001.5	"F": 2}
{"v": 1	"t": 1683330	"P": 1007.25	"F": 1}
{"v": 1	"t": 1683350	"P": 1005.25	"F": 2}
{"v": 1	"t": 1683371	"P": 1003.5	"F": 1}
{"v": 1	"t": 1683391	"P": 1000.0	"F": 2}
{"v": 1	"t": 1683411	"P": 1005.0	"F": 2}
{"v": 1	"t": 1683431	"P": 1008.0	"F": 2}
{"v": 1	"t": 1683452	"P": 1004.0	"F": 1}
{"v": 1	"t": 1683472	"P": 1000.5	"F": 2}
{"v": 1	"t": 1683492	"P": 1003.0	"F": 2}
{"v": 1	"t": 1683513	"P": 1006.25	"F": 1}
{"v": 1	"t": 1683533	"P": 1004.25	"F": 1}
{"v": 1	"t": 1683553	"P": 1000.75	"F": 2}
{"v": 1	"t": 1683574	"P": 1002.25	"F": 2}
{"v": 1	"t": 1683594	"P": 1007.0	"F": 1}
{"v": 1	"t": 1683614	"P": 1005.0	"F": 1}
{"v": 1	"t": 1683634	"P": 1002.25	"F": 1}
{"v": 1	"t": 1683655	"P": 1003.25	"F": 2}
{"v": 1	"t": 1683675	"P": 1006.25	"F": 2}
{"v": 1	"t": 1683695	"P": 1004.75	"F": 2}
{"v": 1	"t": 1683716	"P": 1002.75	"F": 2}
{"v": 1	"t": 1683736	"P": 1000.0	"F": 2}
{"v": 1	"t": 1683756	"P": 1007.75	"F": 1}
{"v": 1	"t": 1683777	"P": 1005.25	"F": 1}
{"v": 1	"t": 1683797	"P": 1000.25	"F": 2}
{"v": 1	"t": 1683817	"P": 1002.5	"F": 1}
{"v": 1	"t": 1683838	"P": 1006.25	"F": 2}
{"v": 1	"t": 1683858	"P": 1001.75	"F": 2}
{"v": 1	"t": 1683879	"P": 1002.5	"F": 2}
{"v": 1	"t": 1683899	"P": 1005.75	"F": 2}
{"v": 1	"t": 1683919	"P": 1003.75	"F": 1}
{"v": 1	"t": 1683940	"P": 1001.75	"F": 2}
{"v": 1	"t": 1683960	"P": 1006.25	"F": 2}
{"v": 1	"t": 1683980	"P": 1006.0	"F": 2}
{"v": 1	"t": 1684001	"P": 1002.25	"F": 1}
{"v": 1	"t": 1684021	"P": 1000.25	"F": 1}
{"v": 1	"t": 1684041	"P": 1005.25	"F": 1}
{"v": 1	"t": 1684061	"P": 1007.0	"F": 1}
{"v": 1	"t": 1684082	"P": 1002.75	"F": 1}
{"v": 1	"t": 1684102	"P": 1001.25	"F": 2}
{"v": 1	"t": 1684122	"P": 1004.0	"F": 2}
{"v": 1	"t": 1684143	"P": 1005.75	"F": 1}
{"v": 1	"t": 1684163	"P": 1004.75	"F": 1}
{"v": 1	"t": 1684183	"P": 1000.75	"F": 1}
{"v": 1	"t": 1684204	"P": 1003.25	"F": 2}
{"v": 1	"t": 1684224	"P": 1007.25	"F": 2	"C": 45.415	"D": 3240	"sn": 54091929832280	"file": "/data/device_log/data0000.out"}
{"v": 1	"t": 1684244	"P": 1005.5	"F": 2}
{"v": 1	"t": 1684264	"P": 1002.75	"F": 1}
{"v": 1	"t": 1684285	"P": 1003.25	"F": 2}
{"v": 1	"t": 1684305	"P": 1005.0	"F": 1}
{"v": 1	"t": 1684325	"P": 1003.75	"F": 1}
{"v": 1	"t": 1684346	"P": 999.75	"F": 2}
{"v": 1	"t": 1684366	"P": 1000.25	"F": 1}
{"v": 1	"t": 1684386	"P": 1006.25	"F": 2}
{"v": 1	"t": 1684407	"P": 1001.75	"F": 1}
{"v": 1	"t": 1684427	"P": 1002.25	"F": 1}
{"v": 1	"t": 1684448	"P": 1008.0	"F": 1}
{"v": 1	"t": 1684468	"P": 1003.0	"F": 2}
{"v": 1	"t": 1684488	"P": 1000.0	"F": 1}
{"v": 1	"t": 1684509	"P": 1004.5	"F": 1}
{"v": 1	"t": 1684529	"P": 1007.25	"F": 1}
{"v": 1	"t": 1684549	"P": 1005.25	"F": 2}
{"v": 1	"t": 1684569	"P": 1001.5	"F": 1}
{"v": 1	"t": 1684590	"P": 1002.25	"F": 1}
{"v": 1	"t": 1684610	"P": 1005.75	"F": 1}
{"v": 1	"t": 1684630	"P": 1004.75	"F": 1}
{"v": 1	"t": 1684651	"P": 1003.25	"F": 1}
{"v": 1	"t": 1684671	"P": 1000.0	"F": 2}
{"v": 1	"t": 1684691	"P": 1007.0	"F": 1}
{"v": 1	"t": 1684712	"P": 1005.25	"F": 1}
{"v": 1	"t": 1684732	"P": 1000.5	"F": 1}
{"v": 1	"t": 1684752	"P": 1001.0	"F": 1}
{"v": 1	"t": 1684772	"P": 1006.75	"F": 1}
{"v": 1	"t": 1684793	"P": 1004.25	"F": 1}
{"v": 1	"t": 1684813	"P": 1002.0	"F": 1}
{"v": 1	"t": 1684833	"P": 999.75	"F": 1}
{"v": 1	"t": 1684854	"P": 1004.5	"F": 1}
{"v": 1	"t": 1684874	"P": 1006.0	"F": 1}
{"v": 1	"t": 1684894	"P": 1001.75	"F": 1}
{"v": 1	"t": 1684915	"P": 999.5	"F": 1}
{"v": 1	"t": 1684935	"P": 1004.25	"F": 1}
{"v": 1	"t": 1684955	"P": 1004.75	"F": 1}
{"v": 1	"t": 1684976	"P": 1002.5	"F": 1}
{"v": 1	"t": 1684996	"P": 1004.75	"F": 1}
{"v": 1	"t": 1685017	"P": 1006.25	"F": 1}
{"v": 1	"t": 1685037	"P": 1002.25	"F": 1}
{"v": 1	"t": 1685057	"P": 1000.5	"F": 1}
{"v": 1	"t": 1685077	"P": 1003.5	"F": 1}
{"v": 1	"t": 1685098	"P": 1007.5	"F": 1}
{"v": 1	"t": 1685118	"P": 1004.0	"F": 2}
{"v": 1	"t": 1685138	"P": 1001.0	"F": 1}
{"v": 1	"t": 1685159	"P": 1004.25	"F": 1}
{"v": 1	"t": 1685179	"P": 1008.0	"F": 1}
{"v": 1	"t": 1685199	"P": 1004.5	"F": 1}
{"v": 1	"t": 1685219	"P": 1003.5	"F": 2}
{"v": 1	"t": 1685240	"P": 1002.5	"F": 1	"C": 45.445	"D": 3240	"sn": 54091929832280	"file": "/data/device_log/data0000.out"}
{"v": 1	"t": 1685260	"P": 1008.0	"F": 1}
{"v": 1	"t": 1685280	"P": 1004.75	"F": 1}
{"v": 1	"t": 1685301	"P": 1001.0	"F": 1}
{"v": 1	"t": 1685321	"P": 1000.75	"F": 1}
{"v": 1	"t": 1685341	"P": 1007.0	"F": 1}
{"v": 1	"t": 1685362	"P": 1004.0	"F": 1}
{"v": 1	"t": 1685382	"P": 1003.0	"F": 2}
{"v": 1	"t": 1685402	"P": 1001.5	"F": 1}
{"v": 1	"t": 1685423	"P": 1006.0	"F": 1}
{"v": 1	"t": 1685443	"P": 1004.75	"F": 1}
{"v": 1	"t": 1685463	"P": 1001.25	"F": 1}
{"v": 1	"t": 1685483	"P": 1003.5	"F": 1}
{"v": 1	"t": 1685504	"P": 1005.0	"F": 2}
{"v": 1	"t": 1685524	"P": 1003.0	"F": 1}
{"v": 1	"t": 1685545	"P": 1002.0	"F": 1}
{"v": 1	"t": 1685565	"P": 1007.0	"F": 1}
{"v": 1	"t": 1685586	"P": 1001.5	"F": 1}
{"v": 1	"t": 1685606	"P": 999.75	"F": 1}
{"v": 1	"t": 1685626	"P": 1002.5	"F": 1}
{"v": 1	"t": 1685646	"P": 1006.5	"F": 1}
{"v": 1	"t": 1685667	"P": 1002.0	"F": 1}
{"v": 1	"t": 1685687	"P": 1001.25	"F": 2}
{"v": 1	"t": 1685707	"P": 1000.0	"F": 2}
{"v": 1	"t": 1685728	"P": 1008.0	"F": 2}
{"v": 1	"t": 1685748	"P": 1003.25	"F": 2}
{"v": 1	"t": 1685768	"P": 1001.25	"F": 1}
{"v": 1	"t": 1685788	"P": 999.75	"F": 1}
{"v": 1	"t": 1685809	"P": 1007.0	"F": 1}
{"v": 1	"t": 1685829	"P": 1005.25	"F": 1}
{"v": 1	"t": 1685849	"P": 1001.5	"F": 2}
{"v": 1	"t": 1685870	"P": 1002.25	"F": 1}
{"v": 1	"t": 1685890	"P": 1005.5	"F": 2}
{"v": 1	"t": 1685910	"P": 1004.5	"F": 2}
{"v": 1	"t": 1685931	"P": 1004.0	"F": 1}
{"v": 1	"t": 1685951	"P": 1001.25	"F": 1}
{"v": 1	"t": 1685971	"P": 1005.25	"F": 1}
{"v": 1	"t": 1685991	"P": 1006.75	"F": 1}
{"v": 1	"t": 1686012	"P": 1003.5	"F": 1}
{"v": 1	"t": 1686032	"P": 1002.0	"F": 1}
{"v": 1	"t": 1686052	"P": 1002.0	"F": 1}
{"v": 1	"t": 1686073	"P": 1002.0	"F": 1}
{"v": 1	"t": 1686094	"P": 1002.0	"F": 1}
{"v": 1	"t": 1686114	"P": 1005.75	"F": 1}
{"v": 1	"t": 1686135	"P": 1000.25	"F": 1}
{"v": 1	"t": 1686155	"P": 1002.0	"F": 1}
{"v": 1	"t": 1686175	"P": 1005.25	"F": 1}
{"v": 1	"t": 1686196	"P": 1004.0	"F": 1}
{"v": 1	"t": 1686216	"P": 1000.5	"F": 1}
{"v": 1	"t": 1686236	"P": 1005.25	"F": 1}
{"v": 1	"t": 1686256	"P": 1005.5	"F": 1	"C": 45.42	"D": 3240	"sn": 54091929832280	"file": "/data/device_log/data0000.out"}
{"v": 1	"t": 1686277	"P": 1003.25	"F": 1}
{"v": 1	"t": 1686297	"P": 999.5	"F": 1}
{"v": 1	"t": 1686317	"P": 1003.75	"F": 1}
{"v": 1	"t": 1686338	"P": 1008.25	"F": 1}
{"v": 1	"t": 1686358	"P": 1004.0	"F": 1}
{"v": 1	"t": 1686378	"P": 1000.25	"F": 1}
{"v": 1	"t": 1686399	"P": 1003.5	"F": 1}
{"v": 1	"t": 1686419	"P": 1007.5	"F": 1}
{"v": 1	"t": 1686439	"P": 1003.5	"F": 1}
{"v": 1	"t": 1686459	"P": 1002.75	"F": 2}
{"v": 1	"t": 1686480	"P": 1002.5	"F": 2}
{"v": 1	"t": 1686500	"P": 1008.0	"F": 1}
{"v": 1	"t": 1686520	"P": 1003.25	"F": 1}
{"v": 1	"t": 1686541	"P": 1000.0	"F": 1}
{"v": 1	"t": 1686561	"P": 1001.25	"F": 1}
{"v": 1	"t": 1686581	"P": 1006.5	"F": 1}
{"v": 1	"t": 1686602	"P": 1004.0	"F": 1}
{"v": 1	"t": 1686622	"P": 1001.5	"F": 1}
{"v": 1	"t": 1686642	"P": 1003.25	"F": 2}
{"v": 1	"t": 1686663	"P": 1006.0	"F": 1}
{"v": 1	"t": 1686683	"P": 1001.0	"F": 1}
{"v": 1	"t": 1686704	"P": 1004.25	"F": 1}
{"v": 1	"t": 1686724	"P": 1005.0	"F": 1}
{"v": 1	"t": 1686745	"P": 1001.25	"F": 2}
{"v": 1	"t": 1686765	"P": 1006.25	"F": 1}
{"v": 1	"t": 1686786	"P": 1001.75	"F": 1}
{"v": 1	"t": 1686806	"P": 1000.25	"F": 1}
{"v": 1	"t": 1686826	"P": 1007.75	"F": 1}
{"v": 1	"t": 1686847	"P": 1005.75	"F": 1}
{"v": 1	"t": 1686867	"P": 1001.25	"F": 1}
{"v": 1	"t": 1686887	"P": 1003.25	"F": 2}
{"v": 1	"t": 1686907	"P": 1008.0	"F": 1}
{"v": 1	"t": 1686928	"P": 1006.25	"F": 1}
{"v": 1	"t": 1686948	"P": 1002.0	"F": 1}
{"v": 1	"t": 1686968	"P": 999.75	"F": 1}
{"v": 1	"t": 1686989	"P": 1003.75	"F": 2}
{"v": 1	"t": 1687009	"P": 1005.75	"F": 1}
{"v": 1	"t": 1687029	"P": 1004.5	"F": 2}
{"v": 1	"t": 1687050	"P": 1002.5	"F": 1}
{"v": 1	"t": 1687070	"P": 1002.75	"F": 1}
{"v": 1	"t": 1687090	"P": 1007.5	"F": 1}
{"v": 1	"t": 1687110	"P": 1004.5	"F": 1}
{"v": 1	"t": 1687131	"P": 1002.25	"F": 1}
{"v": 1	"t": 1687151	"P": 1003.0	"F": 1}
{"v": 1	"t": 1687171	"P": 1006.75	"F": 1}
{"v": 1	"t": 1687192	"P": 1005.25	"F": 1}
{"v": 1	"t": 1687212	"P": 1001.0	"F": 2}
{"v": 1	"t": 1687232	"P": 1003.0	"F": 1}
{"v": 1	"t": 1687253	"P": 1005.5	"F": 2}
{"v": 1	"t": 1687273	"P": 1006.0	"F": 1	"C": 45.435	"D": 3240	"sn": 54091929832280	"file": "/data/device_log/data0000.out"}
{"v": 1	"t": 1687293	"P": 1000.75	"F": 1}
{"v": 1	"t": 1687314	"P": 1005.0	"F": 2}
{"v": 1	"t": 1687334	"P": 1006.25	"F": 1}
{"v": 1	"t": 1687355	"P": 1001.75	"F": 1}
{"v": 1	"t": 1687375	"P": 1006.0	"F": 1}
{"v": 1	"t": 1687395	"P": 1004.25	"F": 1}
{"v": 1	"t": 1687416	"P": 1002.5	"F": 1}
{"v": 1	"t": 1687436	"P": 1002.5	"F": 2}
{"v": 1	"t": 1687456	"P": 1007.75	"F": 1}
{"v": 1	"t": 1687477	"P": 1006.0	"F": 1}
{"v": 1	"t": 1687497	"P": 1003.0	"F": 1}
{"v": 1	"t": 1687517	"P": 1000.75	"F": 1}
{"v": 1	"t": 1687537	"P": 1006.25	"F": 1}
{"v": 1	"t": 1687558	"P": 1006.0	"F": 1}
{"v": 1	"t": 1687578	"P": 1003.0	"F": 1}
{"v": 1	"t": 1687598	"P": 1000.0	"F": 1}
{"v": 1	"t": 1687619	"P": 1004.75	"F": 1}
{"v": 1	"t": 1687639	"P": 1006.75	"F": 1}
{"v": 1	"t": 1687659	"P": 1003.75	"F": 1}
{"v": 1	"t": 1687680	"P": 1002.5	"F": 1}
{"v": 1	"t": 1687700	"P": 1002.75	"F": 1}
{"v": 1	"t": 1687720	"P": 1008.0	"F": 1}
{"v": 1	"t": 1687740	"P": 1003.75	"F": 1}
{"v": 1	"t": 1687761	"P": 1002.25	"F": 1}
{"v": 1	"t": 1687781	"P": 1001.25	"F": 1}
{"v": 1	"t": 1687801	"P": 1007.0	"F": 1}
{"v": 1	"t": 1687822	"P": 1004.0	"F": 1}
{"v": 1	"t": 1687842	"P": 1003.5	"F": 1}
{"v": 1	"t": 1687862	"P": 1002.5	"F": 1}
{"v": 1	"t": 1687883	"P": 1006.75	"F": 1}
{"v": 1	"t": 1687903	"P": 1003.0	"F": 1}
{"v": 1	"t": 1687924	"P": 1002.0	"F": 1}
{"v": 1	"t": 1687944	"P": 1005.75	"F": 1}
{"v": 1	"t": 1687964	"P": 1003.25	"F": 1}
{"v": 1	"t": 1687985	"P": 1002.75	"F": 1}
{"v": 1	"t": 1688005	"P": 1003.75	"F": 1}
{"v": 1	"t": 1688025	"P": 1008.0	"F": 1}
{"v": 1	"t": 1688045	"P": 1001.5	"F": 1}
{"v": 1	"t": 1688066	"P": 1001.5	"F": 1}
{"v": 1	"t": 1688086	"P": 1001.25	"F": 1}
{"v": 1	"t": 1688106	"P": 1006.5	"F": 1}
{"v": 1	"t": 1688127	"P": 1003.75	"F": 1}
{"v": 1	"t": 1688147	"P": 1001.5	"F": 1}
{"v": 1	"t": 1688167	"P": 1002.5	"F": 1}
{"v": 1	"t": 1688188	"P": 1007.25	"F": 1}
{"v": 1	"t": 1688208	"P": 1004.5	"F": 1}
{"v": 1	"t": 1688228	"P": 1002.5	"F": 1}
{"v": 1	"t": 1688248	"P": 1000.5	"F": 1}
{"v": 1	"t": 1688269	"P": 1004.0	"F": 1}
{"v": 1	"t": 1688289	"P": 1006.0	"F": 1	"C": 45.455	"D": 3240	"sn": 54091929832280	"file": "/data/device_log/data0000.out"}
{"v": 1	"t": 1688309	"P": 1002.75	"F": 1}
{"v": 1	"t": 1688330	"P": 1000.25	"F": 1}
{"v": 1	"t": 1688350	"P": 1006.5	"F": 1}
{"v": 1	"t": 1688370	"P": 1005.5	"F": 1}
{"v": 1	"t": 1688391	"P": 1002.0	"F": 1}
{"v": 1	"t": 1688411	"P": 1001.0	"F": 1}
{"v": 1	"t": 1688431	"P": 1006.25	"F": 1}
{"v": 1	"t": 1688452	"P": 1004.75	"F": 1}
{"v": 1	"t": 1688472	"P": 1000.75	"F": 1}
{"v": 1	"t": 1688493	"P": 1005.5	"F": 1}
{"v": 1	"t": 1688513	"P": 1004.5	"F": 1}
{"v": 1	"t": 1688533	"P": 1002.0	"F": 1}
{"v": 1	"t": 1688553	"P": 1001.25	"F": 1}
{"v": 1	"t": 1688574	"P": 1006.0	"F": 1}
{"v": 1	"t": 1688594	"P": 1005.5	"F": 1}
{"v": 1	"t": 1688614	"P": 1001.5	"F": 1}
{"v": 1	"t": 1688635	"P": 1002.0	"F": 1}
{"v": 1	"t": 1688655	"P": 1005.25	"F": 1}
{"v": 1	"t": 1688675	"P": 1007.25	"F": 1}
{"v": 1	"t": 1688696	"P": 1004.5	"F": 1}
{"v": 1	"t": 1688716	"P": 1001.25	"F": 1}
{"v": 1	"t": 1688736	"P": 1004.25	"F": 1}
{"v": 1	"t": 1688756	"P": 1005.5	"F": 1}
{"v": 1	"t": 1688777	"P": 1004.0	"F": 1}
{"v": 1	"t": 1688797	"P": 1001.0	"F": 1}
{"v": 1	"t": 1688817	"P": 1002.75	"F": 1}
{"v": 1	"t": 1688838	"P": 1007.25	"F": 1}
{"v": 1	"t": 1688858	"P": 1004.5	"F": 1}
{"v": 1	"t": 1688878	"P": 1000.75	"F": 1}
{"v": 1	"t": 1688898	"P": 1002.0	"F": 1}
{"v": 1	"t": 1688919	"P": 1008.5	"F": 1}
{"v": 1	"t": 1688939	"P": 1005.25	"F": 2}
{"v": 1	"t": 1688959	"P": 1001.25	"F": 2}
{"v": 1	"t": 1688980	"P": 1002.0	"F": 1}
{"v": 1	"t": 1689000	"P": 1005.25	"F": 1}
{"v": 1	"t": 1689021	"P": 1002.75	"F": 1}
{"v": 1	"t": 1689041	"P": 1001.25	"F": 1}
{"v": 1	"t": 1689061	"P": 1006.5	"F": 1}
{"v": 1	"t": 1689082	"P": 1003.75	"F": 2}
{"v": 1	"t": 1689102	"P": 1000.75	"F": 1}
{"v": 1	"t": 1689122	"P": 1001.75	"F": 1}
{"v": 1	"t": 1689143	"P": 1006.0	"F": 1}
{"v": 1	"t": 1689163	"P": 1006.75	"F": 2}
{"v": 1	"t": 1689183	"P": 1002.0	"F": 1}
{"v": 1	"t": 1689203	"P": 1001.5	"F": 2}
{"v": 1	"t": 1689224	"P": 1007.5	"F": 1}
{"v": 1	"t": 1689244	"P": 1007.0	"F": 1}
{"v": 1	"t": 1689264	"P": 1001.75	"F": 1}
{"v": 1	"t": 1689285	"P": 999.75	"F": 1}
{"v": 1	"t": 1689305	"P": 1005.0	"F": 2	"C": 45.47	"D": 3240	"sn": 54091929832280	"file": "/data/device_log/data0000.out"}
{"v": 1	"t": 1689325	"P": 1007.25	"F": 2}
{"v": 1	"t": 1689346	"P": 1003.0	"F": 1}
{"v": 1	"t": 1689366	"P": 1002.0	"F": 1}
{"v": 1	"t": 1689386	"P": 1003.0	"F": 2}
{"v": 1	"t": 1689406	"P": 1007.75	"F": 2}
{"v": 1	"t": 1689427	"P": 1004.0	"F": 2}
{"v": 1	"t": 1689447	"P": 1002.5	"F": 1}
{"v": 1	"t": 1689467	"P": 1001.25	"F": 2}
{"v": 1	"t": 1689488	"P": 1007.75	"F": 2}
{"v": 1	"t": 1689508	"P": 1005.0	"F": 1}
{"v": 1	"t": 1689528	"P": 1001.5	"F": 2}
{"v": 1	"t": 1689549	"P": 1003.0	"F": 2}
{"v": 1	"t": 1689569	"P": 1006.25	"F": 1}
{"v": 1	"t": 1689589	"P": 1002.25	"F": 2}
{"v": 1	"t": 1689610	"P": 1005.5	"F": 2}
{"v": 1	"t": 1689630	"P": 1006.25	"F": 2}
{"v": 1	"t": 1689651	"P": 1002.25	"F": 2}
{"v": 1	"t": 1689671	"P": 1002.5	"F": 2}
{"v": 1	"t": 1689691	"P": 1005.5	"F": 1}
{"v": 1	"t": 1689712	"P": 1007.75	"F": 1}
{"v": 1	"t": 1689732	"P": 1003.5	"F": 1}
{"v": 1	"t": 1689752	"P": 1001.5	"F": 2}
{"v": 1	"t": 1689772	"P": 1005.25	"F": 2}
{"v": 1	"t": 1689793	"P": 1007.25	"F": 1}
{"v": 1	"t": 1689813	"P": 1005.0	"F": 1}
{"v": 1	"t": 1689833	"P": 1001.75	"F": 1}
{"v": 1	"t": 1689854	"P": 1003.25	"F": 1}
{"v": 1	"t": 1689874	"P": 1007.75	"F": 1}
{"v": 1	"t": 1689894	"P": 1004.0	"F": 2}
{"v": 1	"t": 1689914	"P": 1002.5	"F": 2}
{"v": 1	"t": 1689935	"P": 1003.5	"F": 1}
{"v": 1	"t": 1689955	"P": 1007.25	"F": 1}
{"v": 1	"t": 1689975	"P": 1004.25	"F": 1}
{"v": 1	"t": 1689996	"P": 1003.0	"F": 1}
{"v": 1	"t": 1690016	"P": 1003.5	"F": 2}
{"v": 1	"t": 1690036	"P": 1006.25	"F": 2}
{"v": 1	"t": 1690057	"P": 1005.25	"F": 2}
{"v": 1	"t": 1690077	"P": 1001.5	"F": 2}
{"v": 1	"t": 1690097	"P": 1002.25	"F": 2}
{"v": 1	"t": 1690117	"P": 1008.5	"F": 2}
{"v": 1	"t": 1690138	"P": 1005.25	"F": 2}
{"v": 1	"t": 1690158	"P": 1001.25	"F": 1}
{"v": 1	"t": 1690179	"P": 1005.25	"F": 1}
{"v": 1	"t": 1690199	"P": 1005.5	"F": 2}
{"v": 1	"t": 1690220	"P": 1001.0	"F": 2}
{"v": 1	"t": 1690240	"P": 1004.25	"F": 2}
{"v": 1	"t": 1690261	"P": 1002.5	"F": 2}
{"v": 1	"t": 1690281	"P": 1004.25	"F": 2}
{"v": 1	"t": 1690302	"P": 1006.75	"F": 2}
{"v": 1	"t": 1690322	"P": 1002.0	"F": 2	"C": 45.445	"D": 3240	"sn": 54091929832280	"file": "/data/device_log/data0000.out"}
{"v": 1	"t": 1690342	"P": 1003.75	"F": 2}
{"v": 1	"t": 1690363	"P": 1004.75	"F": 2}
{"v": 1	"t": 1690383	"P": 999.25	"F": 2}
{"v": 1	"t": 1690404	"P": 1005.25	"F": 2}
{"v": 1	"t": 1690424	"P": 1009.75	"F": 1}
{"v": 1	"t": 1690444	"P": 1005.25	"F": 2}
{"v": 1	"t": 1690464	"P": 1001.5	"F": 2}
{"v": 1	"t": 1690485	"P": 1002.5	"F": 1}
{"v": 1	"t": 1690505	"P": 1007.5	"F": 2}
{"v": 1	"t": 1690525	"P": 1005.25	"F": 1}
{"v": 1	"t": 1690546	"P": 1003.25	"F": 2}
{"v": 1	"t": 1690566	"P": 1001.5	"F": 1}
{"v": 1	"t": 1690586	"P": 1006.5	"F": 2}
{"v": 1	"t": 1690607	"P": 1008.0	"F": 2}
{"v": 1	"t": 1690627	"P": 1002.25	"F": 1}
{"v": 1	"t": 1690647	"P": 1000.25	"F": 1}
{"v": 1	"t": 1690667	"P": 1004.0	"F": 1}
{"v": 1	"t": 1690688	"P": 1008.25	"F": 2}
{"v": 1	"t": 1690708	"P": 1005.25	"F": 1}
{"v": 1	"t": 1690728	"P": 1000.5	"F": 1}
{"v": 1	"t": 1690749	"P": 1002.5	"F": 1}
{"v": 1	"t": 1690769	"P": 1008.25	"F": 2}
{"v": 1	"t": 1690789	"P": 1003.25	"F": 1}
{"v": 1	"t": 1690810	"P": 1000.5	"F": 1}
{"v": 1	"t": 1690830	"P": 1003.5	"F": 1}
{"v": 1	"t": 1690850	"P": 1007.5	"F": 1}
{"v": 1	"t": 1690870	"P": 1003.25	"F": 1}
{"v": 1	"t": 1690891	"P": 1000.5	"F": 1}
{"v": 1	"t": 1690911	"P": 1005.5	"F": 1}
{"v": 1	"t": 1690932	"P": 1004.75	"F": 2}
{"v": 1	"t": 1690952	"P": 1002.75	"F": 2}
{"v": 1	"t": 1690972	"P": 1006.75	"F": 2}
{"v": 1	"t": 1690993	"P": 1006.5	"F": 1}
{"v": 1	"t": 1691013	"P": 1001.75	"F": 2}
{"v": 1	"t": 1691033	"P": 1002.25	"F": 2}
{"v": 1	"t": 1691054	"P": 1003.75	"F": 2}
{"v": 1	"t": 1691074	"P": 1007.25	"F": 2}
{"v": 1	"t": 1691094	"P": 1005.5	"F": 1}
{"v": 1	"t": 1691115	"P": 1000.75	"F": 1}
{"v": 1	"t": 1691135	"P": 1001.5	"F": 1}
{"v": 1	"t": 1691155	"P": 1007.75	"F": 1}
{"v": 1	"t": 1691175	"P": 1004.5	"F": 2}
{"v": 1	"t": 1691196	"P": 1001.25	"F": 2}
{"v": 1	"t": 1691216	"P": 1002.0	"F": 1}
{"v": 1	"t": 1691236	"P": 1006.0	"F": 1}
{"v": 1	"t": 1691257	"P": 1005.25	"F": 1}
{"v": 1	"t": 1691277	"P": 1002.5	"F": 1}
{"v": 1	"t": 1691297	"P": 1001.25	"F": 1}
{"v": 1	"t": 1691318	"P": 1007.75	"F": 1}
{"v": 1	"t": 1691338	"P": 1006.25	"F": 2	"C": 45.41	"D": 3240	"sn": 54091929832280	"file": "/data/device_log/data0000.out"}
{"v": 1	"t": 1691358	"P": 1004.0	"F": 1}
{"v": 1	"t": 1691378	"P": 1001.25	"F": 1}
{"v": 1	"t": 1691399	"P": 1004.75	"F": 2}
{"v": 1	"t": 1691419	"P": 1006.0	"F": 1}
{"v": 1	"t": 1691439	"P": 1002.5	"F": 1}
{"v": 1	"t": 1691460	"P": 1001.0	"F": 1}
{"v": 1	"t": 1691480	"P": 1007.5	"F": 1}
{"v": 1	"t": 1691501	"P": 1003.25	"F": 1}
{"v": 1	"t": 1691521	"P": 1000.5	"F": 1}
{"v": 1	"t": 1691541	"P": 1006.5	"F": 1}
{"v": 1	"t": 1691562	"P": 1004.25	"F": 2}
{"v": 1	"t": 1691582	"P": 1001.25	"F": 2}
{"v": 1	"t": 1691602	"P": 1002.5	"F": 1}
{"v": 1	"t": 1691623	"P": 1008.5	"F": 2}
{"v": 1	"t": 1691643	"P": 1004.25	"F": 1}
{"v": 1	"t": 1691663	"P": 1000.25	"F": 1}
{"v": 1	"t": 1691684	"P": 1003.25	"F": 2}
{"v": 1	"t": 1691704	"P": 1005.75	"F": 2}
{"v": 1	"t": 1691724	"P": 1005.75	"F": 2}
{"v": 1	"t": 1691744	"P": 1001.25	"F": 1}
{"v": 1	"t": 1691765	"P": 1001.5	"F": 1}
{"v": 1	"t": 1691785	"P": 1008.75	"F": 1}
{"v": 1	"t": 1691805	"P": 1004.75	"F": 1}
{"v": 1	"t": 1691826	"P": 1002.0	"F": 1}
{"v": 1	"t": 1691846	"P": 1002.0	"F": 2}
{"v": 1	"t": 1691866	"P": 1007.0	"F": 1}
{"v": 1	"t": 1691887	"P": 1005.75	"F": 1}
{"v": 1	"t": 1691907	"P": 1003.5	"F": 1}
{"v": 1	"t": 1691927	"P": 999.5	"F": 1}
{"v": 1	"t": 1691947	"P": 1004.75	"F": 2}
{"v": 1	"t": 1691968	"P": 1007.25	"F": 1}
{"v": 1	"t": 1691988	"P": 1003.75	"F": 1}
{"v": 1	"t": 1692008	"P": 1002.0	"F": 1}
{"v": 1	"t": 1692029	"P": 1005.0	"F": 1}
{"v": 1	"t": 1692049	"P": 1006.0	"F": 1}
{"v": 1	"t": 1692070	"P": 1001.0	"F": 1}
{"v": 1	"t": 1692090	"P": 1006.5	"F": 1}
{"v": 1	"t": 1692110	"P": 1005.75	"F": 1}
{"v": 1	"t": 1692131	"P": 1001.75	"F": 1}
{"v": 1	"t": 1692151	"P": 1003.0	"F": 1}
{"v": 1	"t": 1692171	"P": 1008.25	"F": 1}
{"v": 1	"t": 1692192	"P": 1006.25	"F": 1}
{"v": 1	"t": 1692212	"P": 1001.75	"F": 1}
{"v": 1	"t": 1692232	"P": 999.5	"F": 1}
{"v": 1	"t": 1692252	"P": 1006.5	"F": 1}
{"v": 1	"t": 1692273	"P": 1005.25	"F": 1}
{"v": 1	"t": 1692293	"P": 1003.5	"F": 1}
{"v": 1	"t": 1692313	"P": 1001.0	"F": 2}
{"v": 1	"t": 1692334	"P": 1002.75	"F": 1}
{"v": 1	"t": 1692354	"P": 1006.25	"F": 1	"C": 45.415	"D": 3240	"sn": 54091929832280	"file": "/data/device_log/data0000.out"}
{"v": 1	"t": 1692374	"P": 1004.75	"F": 1}
{"v": 1	"t": 1692395	"P": 1001.25	"F": 1}
{"v": 1	"t": 1692415	"P": 1003.25	"F": 1}
{"v": 1	"t": 1692435	"P": 1007.75	"F": 1}
{"v": 1	"t": 1692456	"P": 1003.25	"F": 2}
{"v": 1	"t": 1692476	"P": 1000.5	"F": 1}
{"v": 1	"t": 1692496	"P": 1003.25	"F": 1}
{"v": 1	"t": 1692516	"P": 1006.75	"F": 1}
{"v": 1	"t": 1692537	"P": 1004.5	"F": 1}
{"v": 1	"t": 1692557	"P": 999.25	"F": 1}
{"v": 1	"t": 1692577	"P": 1001.0	"F": 2}
{"v": 1	"t": 1692598	"P": 1007.5	"F": 1}
{"v": 1	"t": 1692618	"P": 1003.75	"F": 1}
{"v": 1	"t": 1692639	"P": 1002.75	"F": 1}
{"v": 1	"t": 1692659	"P": 1006.75	"F": 2}
{"v": 1	"t": 1692679	"P": 1004.5	"F": 1}
{"v": 1	"t": 1692700	"P": 1000.5	"F": 1}
{"v": 1	"t": 1692720	"P": 1006.75	"F": 1}
{"v": 1	"t": 1692740	"P": 1006.5	"F": 2}
{"v": 1	"t": 1692761	"P": 1004.5	"F": 1}
{"v": 1	"t": 1692781	"P": 1000.75	"F": 1}
{"v": 1	"t": 1692801	"P": 1003.25	"F": 1}
{"v": 1	"t": 1692821	"P": 1007.0	"F": 1}
{"v": 1	"t": 1692842	"P": 1004.0	"F": 1}
{"v": 1	"t": 1692862	"P": 998.75	"F": 1}
{"v": 1	"t": 1692882	"P": 1003.0	"F": 2}
{"v": 1	"t": 1692903	"P": 1006.75	"F": 2}
{"v": 1	"t": 1692923	"P": 1005.75	"F": 2}
{"v": 1	"t": 1692943	"P": 1001.25	"F": 1}
{"v": 1	"t": 1692963	"P": 1001.75	"F": 1}
{"v": 1	"t": 1692984	"P": 1006.75	"F": 1}
{"v": 1	"t": 1693004	"P": 1005.75	"F": 2}
{"v": 1	"t": 1693024	"P": 1000.75	"F": 1}
{"v": 1	"t": 1693045	"P": 1001.25	"F": 1}
{"v": 1	"t": 1693065	"P": 1006.5	"F": 2}
{"v": 1	"t": 1693085	"P": 1006.5	"F": 1}
{"v": 1	"t": 1693106	"P": 1001.75	"F": 2}
{"v": 1	"t": 1693126	"P": 1001.0	"F": 1}
{"v": 1	"t": 1693146	"P": 1004.25	"F": 1}
{"v": 1	"t": 1693167	"P": 1005.25	"F": 1}
{"v": 1	"t": 1693187	"P": 1003.75	"F": 2}
{"v": 1	"t": 1693207	"P": 1003.0	"F": 1}
{"v": 1	"t": 1693228	"P": 1005.25	"F": 2}
{"v": 1	"t": 1693248	"P": 1001.25	"F": 2}
{"v": 1	"t": 1693269	"P": 1002.5	"F": 2}
{"v": 1	"t": 1693289	"P": 1008.5	"F": 1}
{"v": 1	"t": 1693309	"P": 1004.5	"F": 2}
{"v": 1	"t": 1693329	"P": 1001.5	"F": 2}
{"v": 1	"t": 1693350	"P": 1002.0	"F": 2}
{"v": 1	"t": 1693370	"P": 1008.5	"F": 1	"C": 45.41	"D": 3240	"sn": 54091929832280	"file": "/data/device_log/data0000.out"}
{"v": 1	"t": 1693390	"P": 1004.75	"F": 1}
{"v": 1	"t": 1693411	"P": 1001.75	"F": 2}
{"v": 1	"t": 1693431	"P": 1001.0	"F": 2}
{"v": 1	"t": 1693451	"P": 1006.5	"F": 2}
{"v": 1	"t": 1693472	"P": 1005.0	"F": 2}
{"v": 1	"t": 1693492	"P": 1001.75	"F": 1}
{"v": 1	"t": 1693512	"P": 1001.0	"F": 1}
{"v": 1	"t": 1693532	"P": 1007.75	"F": 1}
{"v": 1	"t": 1693553	"P": 1005.5	"F": 1}
{"v": 1	"t": 1693573	"P": 1003.5	"F": 1}
{"v": 1	"t": 1693593	"P": 1002.0	"F": 2}
{"v": 1	"t": 1693614	"P": 1005.5	"F": 2}
{"v": 1	"t": 1693634	"P": 1006.25	"F": 1}
{"v": 1	"t": 1693654	"P": 1002.75	"F": 2}
{"v": 1	"t": 1693675	"P": 1000.5	"F": 2}
{"v": 1	"t": 1693695	"P": 1003.25	"F": 2}
{"v": 1	"t": 1693715	"P": 1006.0	"F": 1}
{"v": 1	"t": 1693736	"P": 1004.0	"F": 1}
{"v": 1	"t": 1693756	"P": 1001.5	"F": 2}
{"v": 1	"t": 1693777	"P": 1007.5	"F": 2}
{"v": 1	"t": 1693797	"P": 1001.5	"F": 1}
{"v": 1	"t": 1693818	"P": 1005.75	"F": 1}
{"v": 1	"t": 1693838	"P": 1005.0	"F": 2}
{"v": 1	"t": 1693858	"P": 999.75	"F": 1}
{"v": 1	"t": 1693879	"P": 1004.0	"F": 2}
{"v": 1	"t": 1693899	"P": 1006.75	"F": 1}
{"v": 1	"t": 1693919	"P": 1003.0	"F": 2}
{"v": 1	"t": 1693939	"P": 1000.0	"F": 1}
{"v": 1	"t": 1693960	"P": 1002.75	"F": 1}
{"v": 1	"t": 1693980	"P": 1006.75	"F": 1}
{"v": 1	"t": 1694000	"P": 1004.75	"F": 1}
{"v": 1	"t": 1694021	"P": 1002.25	"F": 1}
{"v": 1	"t": 1694041	"P": 999.5	"F": 2}
{"v": 1	"t": 1694061	"P": 1006.5	"F": 1}
{"v": 1	"t": 1694082	"P": 1005.25	"F": 1}
{"v": 1	"t": 1694102	"P": 1001.5	"F": 2}
{"v": 1	"t": 1694122	"P": 1000.5	"F": 2}
{"v": 1	"t": 1694142	"P": 1005.75	"F": 1}
{"v": 1	"t": 1694163	"P": 1005.75	"F": 1}
{"v": 1	"t": 1694183	"P": 1002.25	"F": 1}
{"v": 1	"t": 1694203	"P": 999.25	"F": 2}
{"v": 1	"t": 1694224	"P": 1006.25	"F": 1}
{"v": 1	"t": 1694244	"P": 1006.75	"F": 1}
{"v": 1	"t": 1694264	"P": 1004.0	"F": 1}
{"v": 1	"t": 1694285	"P": 998.25	"F": 2}
{"v": 1	"t": 1694305	"P": 1003.75	"F": 1}
{"v": 1	"t": 1694325	"P": 1005.75	"F": 1}
{"v": 1	"t": 1694346	"P": 1003.75	"F": 1}
{"v": 1	"t": 1694366	"P": 1004.0	"F": 1}
{"v": 1	"t": 1694387	"P": 1004.5	"F": 1	"C": 45.43	"D": 3240	"sn": 54091929832280	"file": "/data/device_log/data0000.out"}
{"v": 1	"t": 1694407	"P": 1002.25	"F": 1}
{"v": 1	"t": 1694427	"P": 1002.75	"F": 2}
{"v": 1	"t": 1694448	"P": 1008.0	"F": 2}
{"v": 1	"t": 1694468	"P": 1005.0	"F": 1}
{"v": 1	"t": 1694488	"P": 1001.0	"F": 1}
{"v": 1	"t": 1694508	"P": 1000.5	"F": 2}
{"v": 1	"t": 1694529	"P": 1006.75	"F": 1}
{"v": 1	"t": 1694549	"P": 1004.5	"F": 1}
{"v": 1	"t": 1694569	"P": 1002.75	"F": 2}
{"v": 1	"t": 1694590	"P": 1001.5	"F": 1}
{"v": 1	"t": 1694610	"P": 1006.5	"F": 1}
{"v": 1	"t": 1694630	"P": 1007.0	"F": 1}
{"v": 1	"t": 1694651	"P": 1003.0	"F": 1}
{"v": 1	"t": 1694671	"P": 998.25	"F": 2}
{"v": 1	"t": 1694691	"P": 1004.75	"F": 2}
{"v": 1	"t": 1694711	"P": 1005.25	"F": 2}
{"v": 1	"t": 1694732	"P": 1003.25	"F": 1}
{"v": 1	"t": 1694752	"P": 1001.5	"F": 1}
{"v": 1	"t": 1694772	"P": 1003.0	"F": 1}
{"v": 1	"t": 1694793	"P": 1008.0	"F": 1}
{"v": 1	"t": 1694813	"P": 1003.25	"F": 1}
{"v": 1	"t": 1694833	"P": 1000.25	"F": 1}
{"v": 1	"t": 1694854	"P": 1002.0	"F": 2}
{"v": 1	"t": 1694874	"P": 1008.5	"F": 2}
{"v": 1	"t": 1694894	"P": 1002.5	"F": 2}
{"v": 1	"t": 1694915	"P": 1001.0	"F": 2}
{"v": 1	"t": 1694935	"P": 1008.25	"F": 1}
{"v": 1	"t": 1694956	"P": 1002.75	"F": 1}
{"v": 1	"t": 1694976	"P": 1001.5	"F": 1}
{"v": 1	"t": 1694996	"P": 1005.75	"F": 2}
{"v": 1	"t": 1695016	"P": 1007.75	"F": 1}
{"v": 1	"t": 1695037	"P": 1005.0	"F": 2}
{"v": 1	"t": 1695057	"P": 1000.25	"F": 2}
{"v": 1	"t": 1695077	"P": 1001.75	"F": 1}
{"v": 1	"t": 1695098	"P": 1007.0	"F": 1}
{"v": 1	"t": 1695118	"P": 1004.5	"F": 2}
{"v": 1	"t": 1695138	"P": 999.25	"F": 1}
{"v": 1	"t": 1695159	"P": 1003.0	"F": 2}
{"v": 1	"t": 1695179	"P": 1007.25	"F": 2}
{"v": 1	"t": 1695199	"P": 1004.25	"F": 2}
{"v": 1	"t": 1695219	"P": 1003.75	"F": 1}
{"v": 1	"t": 1695240	"P": 1001.75	"F": 2}
{"v": 1	"t": 1695260	"P": 1004.75	"F": 2}
{"v": 1	"t": 1695280	"P": 1007.25	"F": 2}
{"v": 1	"t": 1695301	"P": 1001.5	"F": 1}
{"v": 1	"t": 1695321	"P": 1000.75	"F": 2}
{"v": 1	"t": 1695341	"P": 1006.0	"F": 2}
{"v": 1	"t": 1695361	"P": 1007.25	"F": 2}
{"v": 1	"t": 1695382	"P": 1002.75	"F": 2}
{"v": 1	"t": 1695402	"P": 1000.75	"F": 2	"C": 45.435	"D": 3240	"sn": 54091929832280	"file": "/data/device_log/data0000.out"}
{"v": 1	"t": 1695422	"P": 1003.75	"F": 2}
{"v": 1	"t": 1695443	"P": 1006.5	"F": 2}
{"v": 1	"t": 1695463	"P": 1003.25	"F": 2}
{"v": 1	"t": 1695484	"P": 1000.5	"F": 2}
{"v": 1	"t": 1695504	"P": 1006.75	"F": 2}
{"v": 1	"t": 1695524	"P": 1002.0	"F": 1}
{"v": 1	"t": 1695545	"P": 1000.75	"F": 2}
{"v": 1	"t": 1695565	"P": 1004.75	"F": 2}
{"v": 1	"t": 1695585	"P": 1005.0	"F": 1}
{"v": 1	"t": 1695606	"P": 1003.5	"F": 1}
{"v": 1	"t": 1695626	"P": 999.0	"F": 1}
{"v": 1	"t": 1695646	"P": 1005.0	"F": 1}
{"v": 1	"t": 1695666	"P": 1006.75	"F": 2}
{"v": 1	"t": 1695687	"P": 1004.75	"F": 1}
{"v": 1	"t": 1695707	"P": 1002.75	"F": 2}
{"v": 1	"t": 1695727	"P": 1003.75	"F": 2}
{"v": 1	"t": 1695748	"P": 1007.25	"F": 1}
{"v": 1	"t": 1695768	"P": 1005.25	"F": 1}
{"v": 1	"t": 1695788	"P": 1000.5	"F": 1}
{"v": 1	"t": 1695808	"P": 1002.0	"F": 1}
{"v": 1	"t": 1695829	"P": 1005.75	"F": 1}
{"v": 1	"t": 1695849	"P": 1007.0	"F": 1}
{"v": 1	"t": 1695869	"P": 1004.0	"F": 1}
{"v": 1	"t": 1695890	"P": 1000.25	"F": 2}
{"v": 1	"t": 1695910	"P": 1007.0	"F": 2}
{"v": 1	"t": 1695930	"P": 1005.75	"F": 1}
{"v": 1	"t": 1695951	"P": 1003.5	"F": 2}
{"v": 1	"t": 1695971	"P": 1000.75	"F": 1}
{"v": 1	"t": 1695991	"P": 1006.0	"F": 1}
{"v": 1	"t": 1696012	"P": 1007.5	"F": 2}
{"v": 1	"t": 1696032	"P": 1002.25	"F": 1}
{"v": 1	"t": 1696053	"P": 1004.0	"F": 2}
{"v": 1	"t": 1696073	"P": 1005.25	"F": 1}
{"v": 1	"t": 1696093	"P": 999.25	"F": 2}
{"v": 1	"t": 1696114	"P": 1003.25	"F": 1}
{"v": 1	"t": 1696134	"P": 1005.75	"F": 1}
{"v": 1	"t": 1696154	"P": 1004.0	"F": 1}
{"v": 1	"t": 1696175	"P": 1000.5	"F": 2}
{"v": 1	"t": 1696195	"P": 1005.0	"F": 1}
{"v": 1	"t": 1696215	"P": 1005.75	"F": 2}
{"v": 1	"t": 1696236	"P": 1004.0	"F": 1}
{"v": 1	"t": 1696256	"P": 1002.0	"F": 2}
{"v": 1	"t": 1696276	"P": 1006.25	"F": 2}
{"v": 1	"t": 1696296	"P": 1006.5	"F": 1}
{"v": 1	"t": 1696317	"P": 1001.5	"F": 1}
{"v": 1	"t": 1696337	"P": 1002.75	"F": 2}
{"v": 1	"t": 1696357	"P": 1003.25	"F": 2}
{"v": 1	"t": 1696378	"P": 1007.25	"F": 2}
{"v": 1	"t": 1696398	"P": 1005.25	"F": 1}
{"v": 1	"t": 1696418	"P": 1000.0	"F": 2	"C": 45.46	"D": 3240	"sn": 54091929832280	"file": "/data/device_log/data0000.out"}
{"v": 1	"t": 1696439	"P": 1002.25	"F": 1}
{"v": 1	"t": 1696459	"P": 1007.75	"F": 1}
{"v": 1	"t": 1696479	"P": 1003.5	"F": 1}
{"v": 1	"t": 1696499	"P": 1001.5	"F": 1}
{"v": 1	"t": 1696520	"P": 1003.0	"F": 1}
{"v": 1	"t": 1696540	"P": 1007.5	"F": 1}
{"v": 1	"t": 1696560	"P": 1003.5	"F": 1}
{"v": 1	"t": 1696581	"P": 1001.75	"F": 1}
{"v": 1	"t": 1696601	"P": 1004.5	"F": 1}
{"v": 1	"t": 1696622	"P": 1004.75	"F": 1}
{"v": 1	"t": 1696642	"P": 1001.75	"F": 2}
{"v": 1	"t": 1696662	"P": 1006.75	"F": 2}
{"v": 1	"t": 1696683	"P": 1006.5	"F": 1}
{"v": 1	"t": 1696703	"P": 1004.25	"F": 2}
{"v": 1	"t": 1696723	"P": 1000.75	"F": 2}
{"v": 1	"t": 1696744	"P": 1004.25	"F": 1}
{"v": 1	"t": 1696764	"P": 1006.0	"F": 1}
{"v": 1	"t": 1696784	"P": 1004.25	"F": 1}
{"v": 1	"t": 1696805	"P": 1001.5	"F": 1}
{"v": 1	"t": 1696825	"P": 1005.0	"F": 1}
{"v": 1	"t": 1696845	"P": 1007.25	"F": 1}
{"v": 1	"t": 1696865	"P": 1003.5	"F": 1}
{"v": 1	"t": 1696886	"P": 999.75	"F": 1}
{"v": 1	"t": 1696906	"P": 1003.0	"F": 1}
{"v": 1	"t": 1696926	"P": 1008.0	"F": 1}
{"v": 1	"t": 1696947	"P": 1004.75	"F": 1}
{"v": 1	"t": 1696967	"P": 1003.5	"F": 2}
{"v": 1	"t": 1696987	"P": 1002.75	"F": 1}
{"v": 1	"t": 1697008	"P": 1006.75	"F": 1}
{"v": 1	"t": 1697028	"P": 1007.75	"F": 1}
{"v": 1	"t": 1697048	"P": 1003.0	"F": 1}
{"v": 1	"t": 1697068	"P": 1000.75	"F": 1}
{"v": 1	"t": 1697089	"P": 1006.0	"F": 1}
{"v": 1	"t": 1697109	"P": 1006.5	"F": 1}
{"v": 1	"t": 1697129	"P": 1004.0	"F": 1}
{"v": 1	"t": 1697150	"P": 1000.5	"F": 1}
{"v": 1	"t": 1697170	"P": 1007.0	"F": 1}
{"v": 1	"t": 1697191	"P": 1002.25	"F": 1}
{"v": 1	"t": 1697211	"P": 1003.5	"F": 1}
{"v": 1	"t": 1697232	"P": 1005.25	"F": 1}
{"v": 1	"t": 1697252	"P": 1002.0	"F": 1}
{"v": 1	"t": 1697273	"P": 1005.5	"F": 2}
{"v": 1	"t": 1697293	"P": 1003.0	"F": 2}
{"v": 1	"t": 1697314	"P": 1002.5	"F": 1}
{"v": 1	"t": 1697334	"P": 1007.0	"F": 1}
{"v": 1	"t": 1697354	"P": 1003.5	"F": 2}
{"v": 1	"t": 1697375	"P": 1001.5	"F": 1}
{"v": 1	"t": 1697395	"P": 1004.75	"F": 1}
{"v": 1	"t": 1697415	"P": 1003.5	"F": 1}
{"v": 1	"t": 1697436	"P": 1001.75	"F": 1	"C": 45.435	"D": 3240	"sn": 54091929832280	"file": "/data/device_log/data0000.out"}
{"v": 1	"t": 1697456	"P": 1003.5	"F": 1}
{"v": 1	"t": 1697476	"P": 1005.5	"F": 2}
{"v": 1	"t": 1697497	"P": 1004.5	"F": 1}
{"v": 1	"t": 1697517	"P": 1001.5	"F": 1}
{"v": 1	"t": 1697537	"P": 1002.25	"F": 1}
{"v": 1	"t": 1697557	"P": 1005.25	"F": 2}
{"v": 1	"t": 1697578	"P": 1007.0	"F": 1}
{"v": 1	"t": 1697598	"P": 1003.0	"F": 1}
{"v": 1	"t": 1697618	"P": 1000.5	"F": 1}
{"v": 1	"t": 1697639	"P": 1002.25	"F": 1}
{"v": 1	"t": 1697659	"P": 1008.0	"F": 1}
{"v": 1	"t": 1697679	"P": 1003.5	"F": 1}
{"v": 1	"t": 1697699	"P": 1001.0	"F": 1}
{"v": 1	"t": 1697720	"P": 1002.75	"F": 1}
{"v": 1	"t": 1697740	"P": 1007.5	"F": 1}
{"v": 1	"t": 1697760	"P": 1006.25	"F": 1}
{"v": 1	"t": 1697781	"P": 1001.75	"F": 1}
{"v": 1	"t": 1697801	"P": 1004.0	"F": 1}
{"v": 1	"t": 1697821	"P": 1006.5	"F": 1}
{"v": 1	"t": 1697842	"P": 1004.0	"F": 1}
{"v": 1	"t": 1697862	"P": 1002.0	"F": 1}
{"v": 1	"t": 1697882	"P": 1001.5	"F": 1}
{"v": 1	"t": 1697903	"P": 1006.0	"F": 1}
{"v": 1	"t": 1697923	"P": 1001.75	"F": 1}
{"v": 1	"t": 1697944	"P": 1002.5	"F": 1}
{"v": 1	"t": 1697964	"P": 1006.5	"F": 1}
{"v": 1	"t": 1697984	"P": 1004.0	"F": 1}
{"v": 1	"t": 1698005	"P": 1002.0	"F": 1}
{"v": 1	"t": 1698025	"P": 1003.25	"F": 1}
{"v": 1	"t": 1698045	"P": 1006.25	"F": 1}
{"v": 1	"t": 1698065	"P": 1004.75	"F": 1}
{"v": 1	"t": 1698086	"P": 1001.75	"F": 1}
{"v": 1	"t": 1698106	"P": 1000.75	"F": 1}
{"v": 1	"t": 1698126	"P": 1007.25	"F": 1}
{"v": 1	"t": 1698147	"P": 1004.0	"F": 1}
{"v": 1	"t": 1698167	"P": 1000.75	"F": 1}
{"v": 1	"t": 1698187	"P": 1001.25	"F": 1}
{"v": 1	"t": 1698208	"P": 1007.0	"F": 1}
{"v": 1	"t": 1698228	"P": 1004.5	"F": 1}
{"v": 1	"t": 1698248	"P": 1002.25	"F": 1}
{"v": 1	"t": 1698268	"P": 1000.25	"F": 1}
{"v": 1	"t": 1698289	"P": 1006.5	"F": 1}
{"v": 1	"t": 1698309	"P": 1005.75	"F": 1}
{"v": 1	"t": 1698329	"P": 1002.25	"F": 1}
{"v": 1	"t": 1698350	"P": 1001.25	"F": 1}
{"v": 1	"t": 1698370	"P": 1004.0	"F": 1}
{"v": 1	"t": 1698390	"P": 1008.75	"F": 1}
{"v": 1	"t": 1698411	"P": 1004.25	"F": 1}
{"v": 1	"t": 1698431	"P": 999.75	"F": 1}
{"v": 1	"t": 1698451	"P": 1004.75	"F": 1	"C": 45.475	"D": 3240	"sn": 54091929832280	"file": "/data/device_log/data0000.out"}
{"v": 1	"t": 1698472	"P": 1006.25	"F": 2}
{"v": 1	"t": 1698492	"P": 1002.25	"F": 1}
{"v": 1	"t": 1698512	"P": 1004.5	"F": 1}
{"v": 1	"t": 1698533	"P": 1006.5	"F": 1}
{"v": 1	"t": 1698553	"P": 1003.5	"F": 1}
{"v": 1	"t": 1698573	"P": 1000.5	"F": 1}
{"v": 1	"t": 1698594	"P": 1002.75	"F": 1}
{"v": 1	"t": 1698614	"P": 1007.25	"F": 1}
{"v": 1	"t": 1698634	"P": 1004.0	"F": 1}
{"v": 1	"t": 1698654	"P": 999.75	"F": 1}
{"v": 1	"t": 1698675	"P": 1002.5	"F": 1}
{"v": 1	"t": 1698695	"P": 1007.5	"F": 1}
{"v": 1	"t": 1698715	"P": 1005.0	"F": 1}
{"v": 1	"t": 1698736	"P": 1002.75	"F": 1}
{"v": 1	"t": 1698756	"P": 1002.25	"F": 1}
{"v": 1	"t": 1698776	"P": 1005.5	"F": 1}
{"v": 1	"t": 1698797	"P": 1005.75	"F": 1}
{"v": 1	"t": 1698817	"P": 1003.5	"F": 1}
{"v": 1	"t": 1698837	"P": 1002.0	"F": 1}
{"v": 1	"t": 1698857	"P": 1006.75	"F": 1}
{"v": 1	"t": 1698878	"P": 1007.25	"F": 1}
{"v": 1	"t": 1698898	"P": 1001.75	"F": 1}
{"v": 1	"t": 1698918	"P": 1000.25	"F": 1}
{"v": 1	"t": 1698939	"P": 1004.25	"F": 1}
{"v": 1	"t": 1698959	"P": 1007.0	"F": 1}
{"v": 1	"t": 1698979	"P": 1003.0	"F": 1}
{"v": 1	"t": 1699000	"P": 1001.25	"F": 1}
{"v": 1	"t": 1699020	"P": 1005.5	"F": 1}
{"v": 1	"t": 1699040	"P": 1004.75	"F": 1}
{"v": 1	"t": 1699061	"P": 1001.25	"F": 1}
{"v": 1	"t": 1699081	"P": 1006.5	"F": 1}
{"v": 1	"t": 1699102	"P": 1005.5	"F": 1}
{"v": 1	"t": 1699122	"P": 1003.25	"F": 1}
{"v": 1	"t": 1699142	"P": 1001.75	"F": 1}
{"v": 1	"t": 1699162	"P": 1005.5	"F": 1}
{"v": 1	"t": 1699183	"P": 1006.25	"F": 1}
{"v": 1	"t": 1699203	"P": 1004.0	"F": 1}
{"v": 1	"t": 1699223	"P": 999.75	"F": 1}
{"v": 1	"t": 1699244	"P": 1003.75	"F": 1}
{"v": 1	"t": 1699264	"P": 1007.0	"F": 1}
{"v": 1	"t": 1699284	"P": 1004.0	"F": 1}
{"v": 1	"t": 1699304	"P": 1000.25	"F": 1}
{"v": 1	"t": 1699325	"P": 1001.5	"F": 1}
{"v": 1	"t": 1699345	"P": 1007.75	"F": 1}
{"v": 1	"t": 1699365	"P": 1003.75	"F": 1}
{"v": 1	"t": 1699386	"P": 1002.25	"F": 1}
{"v": 1	"t": 1699406	"P": 1002.5	"F": 1}
{"v": 1	"t": 1699426	"P": 1007.75	"F": 1}
{"v": 1	"t": 1699447	"P": 1005.25	"F": 1}
{"v": 1	"t": 1699467	"P": 1002.5	"F": 1	"C": 45.455	"D": 3240	"sn": 54091929832280	"file": "/data/device_log/data0000.out"}
{"v": 1	"t": 1699487	"P": 1002.75	"F": 1}
{"v": 1	"t": 1699507	"P": 1006.75	"F": 1}
{"v": 1	"t": 1699528	"P": 1004.25	"F": 2}
{"v": 1	"t": 1699548	"P": 1004.0	"F": 1}
{"v": 1	"t": 1699568	"P": 999.25	"F": 2}
{"v": 1	"t": 1699589	"P": 1006.0	"F": 1}
{"v": 1	"t": 1699609	"P": 1003.25	"F": 1}
{"v": 1	"t": 1699630	"P": 1001.5	"F": 1}
{"v": 1	"t": 1699650	"P": 1006.25	"F": 1}
{"v": 1	"t": 1699670	"P": 1005.75	"F": 1}
{"v": 1	"t": 1699691	"P": 1001.0	"F": 1}
{"v": 1	"t": 1699711	"P": 1001.0	"F": 1}
{"v": 1	"t": 1699731	"P": 1004.25	"F": 1}
{"v": 1	"t": 1699752	"P": 1005.75	"F": 1}
{"v": 1	"t": 1699772	"P": 1001.75	"F": 1}
{"v": 1	"t": 1699792	"P": 1002.5	"F": 1}
{"v": 1	"t": 1699812	"P": 1005.5	"F": 2}
{"v": 1	"t": 1699833	"P": 1007.25	"F": 1}
{"v": 1	"t": 1699853	"P": 1004.0	"F": 2}
{"v": 1	"t": 1699873	"P": 1000.75	"F": 2}
{"v": 1	"t": 1699894	"P": 1004.5	"F": 2}
{"v": 1	"t": 1699914	"P": 1006.5	"F": 2}
{"v": 1	"t": 1699934	"P": 1003.0	"F": 2}
{"v": 1	"t": 1699955	"P": 999.75	"F": 2}
{"v": 1	"t": 1699975	"P": 1003.75	"F": 2}
{"v": 1	"t": 1699995	"P": 1006.0	"F": 2}
{"v": 1	"t": 1700015	"P": 1005.0	"F": 2}
{"v": 1	"t": 1700036	"P": 1002.0	"F": 1}
{"v": 1	"t": 1700056	"P": 1000.25	"F": 1}
{"v": 1	"t": 1700076	"P": 1006.5	"F": 2}
{"v": 1	"t": 1700097	"P": 1005.5	"F": 2}
{"v": 1	"t": 1700117	"P": 1002.25	"F": 2}
{"v": 1	"t": 1700137	"P": 1000.5	"F": 1}
{"v": 1	"t": 1700158	"P": 1006.75	"F": 1}
{"v": 1	"t": 1700178	"P": 1002.75	"F": 1}
{"v": 1	"t": 1700199	"P": 1004.25	"F": 2}
{"v": 1	"t": 1700219	"P": 1006.0	"F": 2}
{"v": 1	"t": 1700239	"P": 1003.75	"F": 1}
{"v": 1	"t": 1700260	"P": 1000.75	"F": 1}
{"v": 1	"t": 1700280	"P": 1002.0	"F": 2}
{"v": 1	"t": 1700300	"P": 1008.25	"F": 2}
{"v": 1	"t": 1700320	"P": 1004.25	"F": 2}
{"v": 1	"t": 1700341	"P": 1002.75	"F": 2}
{"v": 1	"t": 1700361	"P": 1002.0	"F": 1}
{"v": 1	"t": 1700381	"P": 1005.75	"F": 1}
{"v": 1	"t": 1700402	"P": 1005.0	"F": 1}
{"v": 1	"t": 1700422	"P": 1002.25	"F": 1}
{"v": 1	"t": 1700442	"P": 1000.5	"F": 1}
{"v": 1	"t": 1700462	"P": 1005.0	"F": 1}
{"v": 1	"t": 1700483	"P": 1007.0	"F": 1	"C": 45.495	"D": 3240	"sn": 54091929832280	"file": "/data/device_log/data0000.out"}
{"v": 1	"t": 1700503	"P": 1001.25	"F": 1}
{"v": 1	"t": 1700523	"P": 1002.5	"F": 1}
{"v": 1	"t": 1700544	"P": 1006.25	"F": 1}
{"v": 1	"t": 1700564	"P": 1005.25	"F": 1}
{"v": 1	"t": 1700584	"P": 1003.0	"F": 1}
{"v": 1	"t": 1700605	"P": 999.5	"F": 2}
{"v": 1	"t": 1700625	"P": 1006.25	"F": 1}
{"v": 1	"t": 1700645	"P": 1005.0	"F": 1}
{"v": 1	"t": 1700666	"P": 1001.75	"F": 1}
{"v": 1	"t": 1700686	"P": 1001.0	"F": 1}
{"v": 1	"t": 1700706	"P": 1005.25	"F": 1}
{"v": 1	"t": 1700727	"P": 1004.25	"F": 1}
{"v": 1	"t": 1700747	"P": 1001.0	"F": 1}
{"v": 1	"t": 1700768	"P": 1006.5	"F": 1}
{"v": 1	"t": 1700788	"P": 1003.5	"F": 2}
{"v": 1	"t": 1700809	"P": 1002.0	"F": 1}
{"v": 1	"t": 1700829	"P": 1006.75	"F": 1}
{"v": 1	"t": 1700850	"P": 1002.75	"F": 1}
{"v": 1	"t": 1700870	"P": 1001.5	"F": 2}
{"v": 1	"t": 1700890	"P": 1006.75	"F": 1}
{"v": 1	"t": 1700910	"P": 1003.25	"F": 1}
{"v": 1	"t": 1700931	"P": 1000.75	"F": 1}
{"v": 1	"t": 1700951	"P": 1003.0	"F": 1}
{"v": 1	"t": 1700971	"P": 1006.75	"F": 1}
{"v": 1	"t": 1700992	"P": 1003.75	"F": 1}
{"v": 1	"t": 1701012	"P": 1000.5	"F": 1}
{"v": 1	"t": 1701032	"P": 1003.5	"F": 1}
{"v": 1	"t": 1701053	"P": 1008.25	"F": 1}
{"v": 1	"t": 1701073	"P": 1004.25	"F": 1}
{"v": 1	"t": 1701093	"P": 1004.0	"F": 1}
{"v": 1	"t": 1701113	"P": 1002.5	"F": 1}
{"v": 1	"t": 1701134	"P": 1007.5	"F": 1}
{"v": 1	"t": 1701154	"P": 1003.25	"F": 1}
{"v": 1	"t": 1701174	"P": 1001.5	"F": 1}
{"v": 1	"t": 1701195	"P": 1002.5	"F": 1}
{"v": 1	"t": 1701215	"P": 1005.5	"F": 1}
{"v": 1	"t": 1701236	"P": 1004.5	"F": 1}
{"v": 1	"t": 1701256	"P": 1002.5	"F": 2}
{"v": 1	"t": 1701276	"P": 1004.25	"F": 1}
{"v": 1	"t": 1701296	"P": 1006.0	"F": 1}
{"v": 1	"t": 1701317	"P": 1003.25	"F": 2}
{"v": 1	"t": 1701337	"P": 999.75	"F": 2}
{"v": 1	"t": 1701357	"P": 1001.75	"F": 1}
{"v": 1	"t": 1701378	"P": 1006.0	"F": 1}
{"v": 1	"t": 1701398	"P": 1001.0	"F": 1}
{"v": 1	"t": 1701419	"P": 1004.5	"F": 1}
{"v": 1	"t": 1701439	"P": 1006.0	"F": 1}
{"v": 1	"t": 1701459	"P": 1001.0	"F": 1}
{"v": 1	"t": 1701480	"P": 1001.75	"F": 1}
{"v": 1	"t": 1701500	"P": 1005.25	"F": 1	"C": 45.455	"D": 3240	"sn": 54091929832280	"file": "/data/device_log/data0000.out"}
{"v": 1	"t": 1701520	"P": 1008.0	"F": 1}
{"v": 1	"t": 1701540	"P": 1003.75	"F": 2}
{"v": 1	"t": 1701561	"P": 1001.5	"F": 1}
{"v": 1	"t": 1701581	"P": 1004.25	"F": 1}
{"v": 1	"t": 1701601	"P": 1006.75	"F": 1}
{"v": 1	"t": 1701622	"P": 1004.0	"F": 1}
{"v": 1	"t": 1701642	"P": 1003.5	"F": 1}
{"v": 1	"t": 1701662	"P": 1001.0	"F": 1}
{"v": 1	"t": 1701683	"P": 1005.25	"F": 1}
{"v": 1	"t": 1701703	"P": 1004.75	"F": 1}
{"v": 1	"t": 1701723	"P": 1000.0	"F": 1}
{"v": 1	"t": 1701743	"P": 1001.0	"F": 1}
{"v": 1	"t": 1701764	"P": 1005.5	"F": 1}
{"v": 1	"t": 1701784	"P": 1005.25	"F": 1}
{"v": 1	"t": 1701804	"P": 1003.25	"F": 1}
{"v": 1	"t": 1701825	"P": 1000.5	"F": 2}
{"v": 1	"t": 1701845	"P": 1004.25	"F": 1}
{"v": 1	"t": 1701865	"P": 1006.5	"F": 1}
{"v": 1	"t": 1701886	"P": 1002.5	"F": 1}
{"v": 1	"t": 1701906	"P": 1001.5	"F": 2}
{"v": 1	"t": 1701926	"P": 1005.25	"F": 1}
{"v": 1	"t": 1701947	"P": 1003.0	"F": 1}
{"v": 1	"t": 1701967	"P": 1000.75	"F": 1}
{"v": 1	"t": 1701988	"P": 1007.0	"F": 1}
{"v": 1	"t": 1702008	"P": 1003.25	"F": 1}
{"v": 1	"t": 1702028	"P": 1002.5	"F": 1}
{"v": 1	"t": 1702048	"P": 1001.75	"F": 1}
{"v": 1	"t": 1702069	"P": 1005.5	"F": 1}
{"v": 1	"t": 1702089	"P": 1006.75	"F": 1}
{"v": 1	"t": 1702109	"P": 1002.5	"F": 2}
{"v": 1	"t": 1702130	"P": 1001.25	"F": 1}
{"v": 1	"t": 1702150	"P": 1004.25	"F": 2}
{"v": 1	"t": 1702170	"P": 1006.5	"F": 1}
{"v": 1	"t": 1702190	"P": 1004.25	"F": 2}
{"v": 1	"t": 1702211	"P": 1001.5	"F": 2}
{"v": 1	"t": 1702231	"P": 1003.5	"F": 2}
{"v": 1	"t": 1702251	"P": 1007.0	"F": 2}
{"v": 1	"t": 1702272	"P": 1004.5	"F": 2}
{"v": 1	"t": 1702292	"P": 1001.25	"F": 1}
{"v": 1	"t": 1702312	"P": 1002.25	"F": 2}
{"v": 1	"t": 1702333	"P": 1007.75	"F": 1}
{"v": 1	"t": 1702353	"P": 1005.25	"F": 2}
{"v": 1	"t": 1702373	"P": 1003.75	"F": 2}
{"v": 1	"t": 1702393	"P": 1001.75	"F": 2}
{"v": 1	"t": 1702414	"P": 1006.5	"F": 2}
{"v": 1	"t": 1702434	"P": 1005.75	"F": 2}
{"v": 1	"t": 1702454	"P": 1002.75	"F": 1}
{"v": 1	"t": 1702475	"P": 1005.0	"F": 2}
{"v": 1	"t": 1702495	"P": 1006.0	"F": 2}
{"v": 1	"t": 1702516	"P": 1000.75	"F": 2	"C": 45.44	"D": 3240	"sn": 54091929832280	"file": "/data/device_log/data0000.out"}
{"v": 1	"t": 1702536	"P": 1003.75	"F": 2}
{"v": 1	"t": 1702556	"P": 1006.25	"F": 2}
{"v": 1	"t": 1702577	"P": 1003.75	"F": 2}
{"v": 1	"t": 1702597	"P": 1001.0	"F": 2}
{"v": 1	"t": 1702617	"P": 1005.0	"F": 2}
{"v": 1	"t": 1702638	"P": 1008.5	"F": 2}
{"v": 1	"t": 1702658	"P": 1003.5	"F": 2}
{"v": 1	"t": 1702678	"P": 1003.0	"F": 2}
{"v": 1	"t": 1702699	"P": 1001.75	"F": 2}
{"v": 1	"t": 1702719	"P": 1006.75	"F": 2}
{"v": 1	"t": 1702739	"P": 1005.0	"F": 2}
{"v": 1	"t": 1702759	"P": 1001.75	"F": 2}
{"v": 1	"t": 1702780	"P": 1001.25	"F": 2}
{"v": 1	"t": 1702800	"P": 1007.5	"F": 2}
{"v": 1	"t": 1702820	"P": 1006.0	"F": 1}
{"v": 1	"t": 1702841	"P": 1003.25	"F": 2}
{"v": 1	"t": 1702861	"P": 1000.5	"F": 2}
{"v": 1	"t": 1702881	"P": 1005.25	"F": 1}
{"v": 1	"t": 1702902	"P": 1005.75	"F": 2}
{"v": 1	"t": 1702922	"P": 1001.0	"F": 1}
{"v": 1	"t": 1702942	"P": 999.5	"F": 2}
{"v": 1	"t": 1702962	"P": 1005.0	"F": 1}
{"v": 1	"t": 1702983	"P": 1005.5	"F": 1}
{"v": 1	"t": 1703003	"P": 1004.0	"F": 1}
{"v": 1	"t": 1703023	"P": 1000.75	"F": 1}
{"v": 1	"t": 1703044	"P": 1005.25	"F": 1}
{"v": 1	"t": 1703064	"P": 1005.25	"F": 2}
{"v": 1	"t": 1703085	"P": 999.75	"F": 2}
{"v": 1	"t": 1703105	"P": 1006.75	"F": 1}
{"v": 1	"t": 1703125	"P": 1004.5	"F": 1}
{"v": 1	"t": 1703146	"P": 1001.75	"F": 2}
{"v": 1	"t": 1703166	"P": 1002.75	"F": 1}
{"v": 1	"t": 1703186	"P": 1006.25	"F": 1}
{"v": 1	"t": 1703207	"P": 1003.25	"F": 1}
{"v": 1	"t": 1703227	"P": 1002.25	"F": 1}
{"v": 1	"t": 1703247	"P": 1003.75	"F": 1}
{"v": 1	"t": 1703268	"P": 1007.0	"F": 1}
{"v": 1	"t": 1703288	"P": 1005.0	"F": 1}
{"v": 1	"t": 1703308	"P": 1002.75	"F": 1}
{"v": 1	"t": 1703328	"P": 1000.5	"F": 1}
{"v": 1	"t": 1703349	"P": 1005.25	"F": 1}
{"v": 1	"t": 1703369	"P": 1005.75	"F": 1}
{"v": 1	"t": 1703389	"P": 1002.5	"F": 1}
{"v": 1	"t": 1703410	"P": 1001.5	"F": 1}
{"v": 1	"t": 1703430	"P": 1003.25	"F": 1}
{"v": 1	"t": 1703450	"P": 1005.25	"F": 1}
{"v": 1	"t": 1703471	"P": 1003.25	"F": 2}
{"v": 1	"t": 1703491	"P": 999.5	"F": 1}
{"v": 1	"t": 1703511	"P": 1004.75	"F": 1}
{"v": 1	"t": 1703532	"P": 1005.25	"F": 1	"C": 45.45	"D": 3240	"sn": 54091929832280	"file": "/data/device_log/data0000.out"}
{"v": 1	"t": 1703552	"P": 1002.75	"F": 2}
{"v": 1	"t": 1703572	"P": 999.25	"F": 1}
{"v": 1	"t": 1703592	"P": 1004.75	"F": 1}
{"v": 1	"t": 1703613	"P": 1005.5	"F": 2}
{"v": 1	"t": 1703633	"P": 1003.0	"F": 1}
{"v": 1	"t": 1703654	"P": 1007.5	"F": 1}
{"v": 1	"t": 1703674	"P": 1004.0	"F": 1}
{"v": 1	"t": 1703694	"P": 1002.5	"F": 1}
{"v": 1	"t": 1703715	"P": 1002.5	"F": 1}
{"v": 1	"t": 1703735	"P": 1007.75	"F": 1}
{"v": 1	"t": 1703755	"P": 1005.0	"F": 2}
{"v": 1	"t": 1703776	"P": 1003.25	"F": 2}
{"v": 1	"t": 1703796	"P": 1000.75	"F": 2}
{"v": 1	"t": 1703816	"P": 1005.75	"F": 2}
{"v": 1	"t": 1703836	"P": 1006.5	"F": 2}
{"v": 1	"t": 1703857	"P": 1002.75	"F": 2}
{"v": 1	"t": 1703877	"P": 1000.25	"F": 2}
{"v": 1	"t": 1703897	"P": 1005.25	"F": 2}
{"v": 1	"t": 1703918	"P": 1006.25	"F": 2}
{"v": 1	"t": 1703938	"P": 1004.0	"F": 1}
{"v": 1	"t": 1703958	"P": 1002.75	"F": 1}
{"v": 1	"t": 1703979	"P": 1002.5	"F": 1}
{"v": 1	"t": 1703999	"P": 1007.25	"F": 2}
{"v": 1	"t": 1704019	"P": 1005.25	"F": 2}
{"v": 1	"t": 1704039	"P": 1000.75	"F": 1}
{"v": 1	"t": 1704060	"P": 1003.5	"F": 2}
{"v": 1	"t": 1704080	"P": 1006.0	"F": 1}
{"v": 1	"t": 1704100	"P": 1004.25	"F": 2}
{"v": 1	"t": 1704121	"P": 1001.5	"F": 1}
{"v": 1	"t": 1704141	"P": 1001.25	"F": 2}
{"v": 1	"t": 1704161	"P": 1007.75	"F": 1}
{"v": 1	"t": 1704182	"P": 1005.0	"F": 1}
{"v": 1	"t": 1704202	"P": 1001.25	"F": 1}
{"v": 1	"t": 1704223	"P": 1006.25	"F": 1}
{"v": 1	"t": 1704243	"P": 1002.5	"F": 1}
{"v": 1	"t": 1704264	"P": 1003.75	"F": 1}
{"v": 1	"t": 1704284	"P": 1004.75	"F": 1}
{"v": 1	"t": 1704305	"P": 1000.5	"F": 1}
{"v": 1	"t": 1704325	"P": 1006.75	"F": 1}
{"v": 1	"t": 1704346	"P": 1003.25	"F": 1}
{"v": 1	"t": 1704366	"P": 1001.25	"F": 1}
{"v": 1	"t": 1704386	"P": 1006.25	"F": 1}
{"v": 1	"t": 1704407	"P": 1002.25	"F": 1}
{"v": 1	"t": 1704427	"P": 1001.0	"F": 2}
{"v": 1	"t": 1704447	"P": 1001.75	"F": 1}
{"v": 1	"t": 1704468	"P": 1006.25	"F": 2}
{"v": 1	"t": 1704488	"P": 1006.25	"F": 2}
{"v": 1	"t": 1704508	"P": 1003.5	"F": 1}
{"v": 1	"t": 1704529	"P": 1002.0	"F": 1}
{"v": 1	"t": 1704549	"P": 1007.75	"F": 1	"C": 45.455	"D": 3240	"sn": 54091929832280	"file": "/data/device_log/data0000.out"}
{"v": 1	"t": 1704569	"P": 1005.5	"F": 1}
{"v": 1	"t": 1704589	"P": 1001.75	"F": 1}
{"v": 1	"t": 1704610	"P": 1001.25	"F": 1}
{"v": 1	"t": 1704630	"P": 1007.0	"F": 2}
{"v": 1	"t": 1704650	"P": 1005.25	"F": 2}
{"v": 1	"t": 1704671	"P": 1000.25	"F": 1}
{"v": 1	"t": 1704691	"P": 1001.25	"F": 1}
{"v": 1	"t": 1704711	"P": 1006.25	"F": 1}
{"v": 1	"t": 1704732	"P": 1006.0	"F": 1}
{"v": 1	"t": 1704752	"P": 1003.5	"F": 1}
{"v": 1	"t": 1704772	"P": 1000.0	"F": 2}
{"v": 1	"t": 1704792	"P": 1005.5	"F": 1}
{"v": 1	"t": 1704813	"P": 1006.0	"F": 1}
{"v": 1	"t": 1704833	"P": 1002.75	"F": 2}
{"v": 1	"t": 1704853	"P": 1001.25	"F": 2}
{"v": 1	"t": 1704874	"P": 1005.5	"F": 1}
{"v": 1	"t": 1704894	"P": 1004.25	"F": 1}
{"v": 1	"t": 1704915	"P": 1001.0	"F": 2}
{"v": 1	"t": 1704935	"P": 1005.5	"F": 1}
{"v": 1	"t": 1704955	"P": 1005.0	"F": 1}
{"v": 1	"t": 1704976	"P": 1002.25	"F": 1}
{"v": 1	"t": 1704996	"P": 1001.75	"F": 1}
{"v": 1	"t": 1705016	"P": 1005.0	"F": 1}
{"v": 1	"t": 1705037	"P": 1006.0	"F": 1}
{"v": 1	"t": 1705057	"P": 1003.5	"F": 2}
{"v": 1	"t": 1705077	"P": 999.5	"F": 1}
{"v": 1	"t": 1705097	"P": 1004.75	"F": 2}
{"v": 1	"t": 1705118	"P": 1006.5	"F": 2}
{"v": 1	"t": 1705138	"P": 1004.25	"F": 1}
{"v": 1	"t": 1705158	"P": 1000.25	"F": 2}
{"v": 1	"t": 1705179	"P": 1004.75	"F": 1}
{"v": 1	"t": 1705199	"P": 1006.0	"F": 2}
{"v": 1	"t": 1705219	"P": 1005.0	"F": 1}
{"v": 1	"t": 1705239	"P": 1001.0	"F": 1}
{"v": 1	"t": 1705260	"P": 1000.5	"F": 1}
{"v": 1	"t": 1705280	"P": 1007.75	"F": 2}
{"v": 1	"t": 1705300	"P": 1004.25	"F": 1}
{"v": 1	"t": 1705321	"P": 1000.75	"F": 1}
{"v": 1	"t": 1705341	"P": 1001.25	"F": 1}
{"v": 1	"t": 1705361	"P": 1006.75	"F": 1}
{"v": 1	"t": 1705382	"P": 1005.5	"F": 1}
{"v": 1	"t": 1705402	"P": 1001.75	"F": 1}
{"v": 1	"t": 1705422	"P": 1000.0	"F": 1}
{"v": 1	"t": 1705443	"P": 1006.25	"F": 1}
{"v": 1	"t": 1705463	"P": 1005.75	"F": 1}
{"v": 1	"t": 1705483	"P": 1001.75	"F": 2}
{"v": 1	"t": 1705504	"P": 1007.5	"F": 1}
{"v": 1	"t": 1705524	"P": 1004.75	"F": 1}
{"v": 1	"t": 1705545	"P": 1002.75	"F": 1}
{"v": 1	"t": 1705565	"P": 1004.0	"F": 1	"C": 45.445	"D": 3240	"sn": 54091929832280	"file": "/data/device_log/data0000.out"}
{"v": 1	"t": 1705585	"P": 1007.25	"F": 1}
{"v": 1	"t": 1705605	"P": 1004.75	"F": 1}
{"v": 1	"t": 1705626	"P": 1001.75	"F": 1}
{"v": 1	"t": 1705646	"P": 1002.0	"F": 1}
{"v": 1	"t": 1705666	"P": 1007.25	"F": 1}
{"v": 1	"t": 1705687	"P": 1003.75	"F": 1}
{"v": 1	"t": 1705707	"P": 1000.0	"F": 1}
{"v": 1	"t": 1705727	"P": 1001.25	"F": 1}
{"v": 1	"t": 1705748	"P": 1007.0	"F": 2}
{"v": 1	"t": 1705768	"P": 1004.75	"F": 1}
{"v": 1	"t": 1705788	"P": 1003.25	"F": 1}
{"v": 1	"t": 1705809	"P": 1001.25	"F": 1}
{"v": 1	"t": 1705829	"P": 1006.25	"F": 1}
{"v": 1	"t": 1705849	"P": 1005.75	"F": 1}
{"v": 1	"t": 1705869	"P": 1002.5	"F": 1}
{"v": 1	"t": 1705890	"P": 1001.0	"F": 1}
{"v": 1	"t": 1705910	"P": 1004.5	"F": 1}
{"v": 1	"t": 1705930	"P": 1005.75	"F": 1}
{"v": 1	"t": 1705951	"P": 1002.5	"F": 1}
{"v": 1	"t": 1705971	"P": 1001.75	"F": 1}
{"v": 1	"t": 1705991	"P": 1006.0	"F": 1}
{"v": 1	"t": 1706012	"P": 1004.75	"F": 2}
{"v": 1	"t": 1706032	"P": 1000.0	"F": 2}
{"v": 1	"t": 1706053	"P": 1006.0	"F": 1}
{"v": 1	"t": 1706073	"P": 1004.5	"F": 1}
{"v": 1	"t": 1706093	"P": 1002.25	"F": 1}
{"v": 1	"t": 1706114	"P": 1003.25	"F": 1}
{"v": 1	"t": 1706134	"P": 1007.25	"F": 1}
{"v": 1	"t": 1706154	"P": 1005.5	"F": 1}
{"v": 1	"t": 1706174	"P": 1003.0	"F": 1}
{"v": 1	"t": 1706195	"P": 1001.25	"F": 1}
{"v": 1	"t": 1706215	"P": 1005.5	"F": 1}
{"v": 1	"t": 1706235	"P": 1006.25	"F": 1}
{"v": 1	"t": 1706256	"P": 1002.5	"F": 1}
{"v": 1	"t": 1706276	"P": 1000.0	"F": 1}
{"v": 1	"t": 1706296	"P": 1006.0	"F": 1}
{"v": 1	"t": 1706317	"P": 1006.0	"F": 1}
{"v": 1	"t": 1706337	"P": 1003.0	"F": 1}
{"v": 1	"t": 1706357	"P": 1001.0	"F": 1}
{"v": 1	"t": 1706377	"P": 1004.0	"F": 1}
{"v": 1	"t": 1706398	"P": 1009.25	"F": 1}
{"v": 1	"t": 1706418	"P": 1001.75	"F": 1}
{"v": 1	"t": 1706438	"P": 1001.0	"F": 1}
{"v": 1	"t": 1706459	"P": 1003.5	"F": 1}
{"v": 1	"t": 1706479	"P": 1007.0	"F": 1}
{"v": 1	"t": 1706499	"P": 1004.75	"F": 1}
{"v": 1	"t": 1706519	"P": 1001.0	"F": 1}
{"v": 1	"t": 1706540	"P": 1002.5	"F": 1}
{"v": 1	"t": 1706560	"P": 1007.25	"F": 1}
{"v": 1	"t": 1706581	"P": 1004.5	"F": 1	"C": 45.475	"D": 3240	"sn": 54091929832280	"file": "/data/device_log/data0000.out"}
{"v": 1	"t": 1706601	"P": 1000.25	"F": 1}
{"v": 1	"t": 1706621	"P": 1005.75	"F": 1}
{"v": 1	"t": 1706642	"P": 1003.75	"F": 1}
{"v": 1	"t": 1706662	"P": 1000.5	"F": 1}
{"v": 1	"t": 1706682	"P": 1007.0	"F": 1}
{"v": 1	"t": 1706703	"P": 1006.5	"F": 1}
{"v": 1	"t": 1706723	"P": 1002.25	"F": 1}
{"v": 1	"t": 1706743	"P": 1001.75	"F": 1}
{"v": 1	"t": 1706764	"P": 1004.0	"F": 1}
{"v": 1	"t": 1706784	"P": 1006.75	"F": 1}
{"v": 1	"t": 1706804	"P": 1005.5	"F": 1}
{"v": 1	"t": 1706825	"P": 1000.75	"F": 1}
{"v": 1	"t": 1706845	"P": 1001.25	"F": 1}
{"v": 1	"t": 1706865	"P": 1006.0	"F": 1}
{"v": 1	"t": 1706885	"P": 1005.0	"F": 1}
{"v": 1	"t": 1706906	"P": 1001.5	"F": 1}
{"v": 1	"t": 1706926	"P": 1001.0	"F": 1}
{"v": 1	"t": 1706946	"P": 1008.0	"F": 1}
{"v": 1	"t": 1706967	"P": 1004.5	"F": 1}
{"v": 1	"t": 1706987	"P": 1001.0	"F": 1}
{"v": 1	"t": 1707007	"P": 1003.0	"F": 2}
{"v": 1	"t": 1707028	"P": 1005.75	"F": 1}
{"v": 1	"t": 1707048	"P": 1004.25	"F": 1}
{"v": 1	"t": 1707068	"P": 1004.5	"F": 2}
{"v": 1	"t": 1707088	"P": 1002.75	"F": 1}
{"v": 1	"t": 1707109	"P": 1005.5	"F": 1}
{"v": 1	"t": 1707129	"P": 1008.75	"F": 2}
{"v": 1	"t": 1707149	"P": 1004.25	"F": 1}
{"v": 1	"t": 1707170	"P": 1003.25	"F": 2}
{"v": 1	"t": 1707190	"P": 1006.5	"F": 2}
{"v": 1	"t": 1707211	"P": 1001.5	"F": 1}
{"v": 1	"t": 1707231	"P": 1002.75	"F": 2}
{"v": 1	"t": 1707251	"P": 1006.5	"F": 1}
{"v": 1	"t": 1707272	"P": 1005.0	"F": 1}
{"v": 1	"t": 1707292	"P": 1001.0	"F": 2}
{"v": 1	"t": 1707312	"P": 1002.5	"F": 1}
{"v": 1	"t": 1707332	"P": 1007.0	"F": 1}
{"v": 1	"t": 1707353	"P": 1005.5	"F": 2}
{"v": 1	"t": 1707373	"P": 1003.75	"F": 1}
{"v": 1	"t": 1707393	"P": 1002.0	"F": 2}
{"v": 1	"t": 1707414	"P": 1005.5	"F": 2}
{"v": 1	"t": 1707434	"P": 1007.0	"F": 1}
{"v": 1	"t": 1707454	"P": 1003.25	"F": 1}
{"v": 1	"t": 1707475	"P": 1000.25	"F": 1}
{"v": 1	"t": 1707495	"P": 1004.25	"F": 2}
{"v": 1	"t": 1707515	"P": 1007.0	"F": 1}
{"v": 1	"t": 1707536	"P": 1004.25	"F": 2}
{"v": 1	"t": 1707556	"P": 1001.25	"F": 1}
{"v": 1	"t": 1707576	"P": 1004.5	"F": 1}
{"v": 1	"t": 1707596	"P": 1006.25	"F": 1	"C": 45.46	"D": 3240	"sn": 54091929832280	"file": "/data/device_log/data0000.out"}
{"v": 1	"t": 1707617	"P": 1005.25	"F": 1}
{"v": 1	"t": 1707637	"P": 1001.5	"F": 1}
{"v": 1	"t": 1707657	"P": 1001.5	"F": 1}
{"v": 1	"t": 1707678	"P": 1006.25	"F": 2}
{"v": 1	"t": 1707698	"P": 1005.0	"F": 1}
{"v": 1	"t": 1707718	"P": 1001.5	"F": 1}
{"v": 1	"t": 1707739	"P": 1007.5	"F": 2}
{"v": 1	"t": 1707759	"P": 1004.25	"F": 1}
{"v": 1	"t": 1707780	"P": 1002.25	"F": 2}
{"v": 1	"t": 1707800	"P": 1007.0	"F": 1}
{"v": 1	"t": 1707821	"P": 1000.75	"F": 2}
{"v": 1	"t": 1707841	"P": 1005.75	"F": 2}
{"v": 1	"t": 1707862	"P": 1004.5	"F": 1}
{"v": 1	"t": 1707882	"P": 1000.25	"F": 1}
{"v": 1	"t": 1707902	"P": 1004.75	"F": 2}
{"v": 1	"t": 1707923	"P": 1008.0	"F": 1}
{"v": 1	"t": 1707943	"P": 1003.75	"F": 1}
{"v": 1	"t": 1707963	"P": 1000.5	"F": 2}
{"v": 1	"t": 1707984	"P": 1006.75	"F": 2}
{"v": 1	"t": 1708004	"P": 1006.0	"F": 1}
{"v": 1	"t": 1708024	"P": 1002.5	"F": 2}
{"v": 1	"t": 1708045	"P": 1002.75	"F": 2}
{"v": 1	"t": 1708065	"P": 1003.0	"F": 1}
{"v": 1	"t": 1708085	"P": 1007.5	"F": 1}
{"v": 1	"t": 1708105	"P": 1004.25	"F": 1}
{"v": 1	"t": 1708126	"P": 1003.0	"F": 1}
{"v": 1	"t": 1708146	"P": 1001.25	"F": 2}
{"v": 1	"t": 1708166	"P": 1006.25	"F": 1}
{"v": 1	"t": 1708187	"P": 1004.5	"F": 1}
{"v": 1	"t": 1708207	"P": 1003.5	"F": 2}
{"v": 1	"t": 1708227	"P": 1003.0	"F": 1}
{"v": 1	"t": 1708248	"P": 1006.0	"F": 1}
{"v": 1	"t": 1708268	"P": 1004.5	"F": 2}
{"v": 1	"t": 1708288	"P": 1002.5	"F": 1}
{"v": 1	"t": 1708308	"P": 1001.25	"F": 2}
{"v": 1	"t": 1708329	"P": 1005.0	"F": 2}
{"v": 1	"t": 1708349	"P": 1007.0	"F": 1}
{"v": 1	"t": 1708369	"P": 1003.25	"F": 1}
{"v": 1	"t": 1708390	"P": 1003.0	"F": 1}
{"v": 1	"t": 1708410	"P": 1006.5	"F": 1}
{"v": 1	"t": 1708431	"P": 1001.25	"F": 1}
{"v": 1	"t": 1708451	"P": 1004.75	"F": 1}
{"v": 1	"t": 1708471	"P": 1007.5	"F": 1}
{"v": 1	"t": 1708492	"P": 1005.0	"F": 2}
{"v": 1	"t": 1708512	"P": 1000.5	"F": 1}
{"v": 1	"t": 1708532	"P": 1001.0	"F": 1}
{"v": 1	"t": 1708553	"P": 1006.5	"F": 1}
{"v": 1	"t": 1708573	"P": 1004.5	"F": 1}
{"v": 1	"t": 1708593	"P": 1002.0	"F": 1}
{"v": 1	"t": 1708613	"P": 1002.5	"F": 2	"C": 45.435	"D": 3240	"sn": 54091929832280	"file": "/data/device_log/data0000.out"}
{"v": 1	"t": 1708634	"P": 1007.25	"F": 1}
{"v": 1	"t": 1708654	"P": 1005.5	"F": 1}
{"v": 1	"t": 1708674	"P": 1002.25	"F": 1}
{"v": 1	"t": 1708695	"P": 1000.25	"F": 1}
{"v": 1	"t": 1708715	"P": 1004.75	"F": 1}
{"v": 1	"t": 1708735	"P": 1006.75	"F": 1}
{"v": 1	"t": 1708756	"P": 1003.75	"F": 1}
{"v": 1	"t": 1708776	"P": 1000.5	"F": 1}
{"v": 1	"t": 1708796	"P": 1005.0	"F": 2}
{"v": 1	"t": 1708816	"P": 1008.75	"F": 1}
{"v": 1	"t": 1708837	"P": 1003.75	"F": 1}
{"v": 1	"t": 1708857	"P": 1000.75	"F": 1}
{"v": 1	"t": 1708877	"P": 1002.25	"F": 2}
{"v": 1	"t": 1708898	"P": 1008.25	"F": 1}
{"v": 1	"t": 1708918	"P": 1004.75	"F": 1}
{"v": 1	"t": 1708938	"P": 1001.0	"F": 1}
{"v": 1	"t": 1708959	"P": 1003.75	"F": 1}
{"v": 1	"t": 1708979	"P": 1004.5	"F": 1}
{"v": 1	"t": 1709000	"P": 1000.5	"F": 1}
{"v": 1	"t": 1709020	"P": 1004.0	"F": 1}
{"v": 1	"t": 1709040	"P": 1006.0	"F": 1}
{"v": 1	"t": 1709060	"P": 1004.0	"F": 1}
{"v": 1	"t": 1709081	"P": 1001.25	"F": 1}
{"v": 1	"t": 1709101	"P": 1004.0	"F": 1}
{"v": 1	"t": 1709121	"P": 1007.25	"F": 1}
{"v": 1	"t": 1709142	"P": 1004.5	"F": 1}
{"v": 1	"t": 1709162	"P": 1001.75	"F": 1}
{"v": 1	"t": 1709182	"P": 1002.75	"F": 1}
{"v": 1	"t": 1709203	"P": 1006.5	"F": 1}
{"v": 1	"t": 1709223	"P": 1006.0	"F": 2}
{"v": 1	"t": 1709243	"P": 1003.25	"F": 2}
{"v": 1	"t": 1709263	"P": 1001.25	"F": 2}
{"v": 1	"t": 1709284	"P": 1006.25	"F": 1}
{"v": 1	"t": 1709304	"P": 1006.0	"F": 2}
{"v": 1	"t": 1709324	"P": 1000.5	"F": 2}
{"v": 1	"t": 1709345	"P": 1000.25	"F": 1}
{"v": 1	"t": 1709365	"P": 1003.25	"F": 1}
{"v": 1	"t": 1709385	"P": 1005.75	"F": 1}
{"v": 1	"t": 1709406	"P": 1000.75	"F": 2}
{"v": 1	"t": 1709426	"P": 1001.0	"F": 1}
{"v": 1	"t": 1709446	"P": 1004.75	"F": 2}
{"v": 1	"t": 1709466	"P": 1006.25	"F": 2}
{"v": 1	"t": 1709487	"P": 1002.5	"F": 2}
{"v": 1	"t": 1709507	"P": 1002.25	"F": 1}
{"v": 1	"t": 1709528	"P": 1007.0	"F": 1}
{"v": 1	"t": 1709548	"P": 1002.5	"F": 2}
{"v": 1	"t": 1709569	"P": 1000.75	"F": 2}
{"v": 1	"t": 1709589	"P": 1005.25	"F": 2}
{"v": 1	"t": 1709609	"P": 1004.25	"F": 2}
{"v": 1	"t": 1709629	"P": 1001.0	"F": 2	"C": 45.44	"D": 3240	"sn": 54091929832280	"file": "/data/device_log/data0000.out"}
{"v": 1	"t": 1709650	"P": 1001.0	"F": 2}
{"v": 1	"t": 1709670	"P": 1007.0	"F": 1}
{"v": 1	"t": 1709690	"P": 1005.25	"F": 1}
{"v": 1	"t": 1709711	"P": 1003.0	"F": 1}
{"v": 1	"t": 1709731	"P": 999.75	"F": 1}
{"v": 1	"t": 1709751	"P": 1005.75	"F": 1}
{"v": 1	"t": 1709771	"P": 1007.0	"F": 2}
{"v": 1	"t": 1709792	"P": 1004.0	"F": 1}
{"v": 1	"t": 1709812	"P": 1000.75	"F": 1}
{"v": 1	"t": 1709832	"P": 1004.0	"F": 1}
{"v": 1	"t": 1709853	"P": 1007.75	"F": 1}
{"v": 1	"t": 1709873	"P": 1004.25	"F": 1}
{"v": 1	"t": 1709893	"P": 1001.25	"F": 2}
{"v": 1	"t": 1709914	"P": 1003.25	"F": 1}
{"v": 1	"t": 1709934	"P": 1007.5	"F": 1}
{"v": 1	"t": 1709954	"P": 1002.75	"F": 2}
{"v": 1	"t": 1709974	"P": 1001.25	"F": 1}
{"v": 1	"t": 1709995	"P": 1004.25	"F": 1}
{"v": 1	"t": 1710015	"P": 1007.75	"F": 1}
{"v": 1	"t": 1710035	"P": 1004.0	"F": 1}
{"v": 1	"t": 1710056	"P": 1000.5	"F": 1}
{"v": 1	"t": 1710076	"P": 1006.75	"F": 1}
{"v": 1	"t": 1710097	"P": 1003.0	"F": 1}
{"v": 1	"t": 1710117	"P": 1001.5	"F": 2}
{"v": 1	"t": 1710137	"P": 1004.5	"F": 1}
{"v": 1	"t": 1710158	"P": 1008.25	"F": 2}
{"v": 1	"t": 1710178	"P": 1004.0	"F": 1}
{"v": 1	"t": 1710198	"P": 1001.5	"F": 1}
{"v": 1	"t": 1710219	"P": 1003.0	"F": 2}
{"v": 1	"t": 1710239	"P": 1005.75	"F": 1}
{"v": 1	"t": 1710259	"P": 1007.75	"F": 1}
{"v": 1	"t": 1710279	"P": 1001.75	"F": 2}
{"v": 1	"t": 1710300	"P": 1000.75	"F": 2}
{"v": 1	"t": 1710320	"P": 1006.75	"F": 1}
{"v": 1	"t": 1710340	"P": 1005.75	"F": 1}
{"v": 1	"t": 1710361	"P": 1000.25	"F": 1}
{"v": 1	"t": 1710381	"P": 1002.25	"F": 2}
{"v": 1	"t": 1710401	"P": 1004.75	"F": 2}
{"v": 1	"t": 1710421	"P": 1006.75	"F": 1}
{"v": 1	"t": 1710442	"P": 1003.25	"F": 1}
{"v": 1	"t": 1710462	"P": 1000.25	"F": 1}
{"v": 1	"t": 1710482	"P": 1002.75	"F": 2}
{"v": 1	"t": 1710503	"P": 1006.75	"F": 1}
{"v": 1	"t": 1710523	"P": 1003.0	"F": 2}
{"v": 1	"t": 1710543	"P": 1000.5	"F": 2}
{"v": 1	"t": 1710564	"P": 1003.75	"F": 2}
{"v": 1	"t": 1710584	"P": 1006.25	"F": 1}
{"v": 1	"t": 1710604	"P": 1003.5	"F": 2}
{"v": 1	"t": 1710625	"P": 1001.5	"F": 1}
{"v": 1	"t": 1710645	"P": 1006.25	"F": 2	"C": 45.48	"D": 3240	"sn": 54091929832280	"file": "/data/device_log/data0000.out"}
{"v": 1	"t": 1710666	"P": 1003.5	"F": 2}
{"v": 1	"t": 1710686	"P": 1001.75	"F": 2}
{"v": 1	"t": 1710706	"P": 1006.0	"F": 1}
{"v": 1	"t": 1710727	"P": 1005.0	"F": 1}
{"v": 1	"t": 1710747	"P": 1001.75	"F": 1}
{"v": 1	"t": 1710767	"P": 1002.0	"F": 1}
{"v": 1	"t": 1710787	"P": 1004.25	"F": 1}
{"v": 1	"t": 1710808	"P": 1006.5	"F": 2}
{"v": 1	"t": 1710828	"P": 1003.0	"F": 1}
{"v": 1	"t": 1710848	"P": 1000.25	"F": 1}
{"v": 1	"t": 1710869	"P": 1003.0	"F": 1}
{"v": 1	"t": 1710889	"P": 1006.0	"F": 2}
{"v": 1	"t": 1710909	"P": 1004.5	"F": 2}
{"v": 1	"t": 1710930	"P": 999.75	"F": 2}
{"v": 1	"t": 1710950	"P": 1001.25	"F": 1}
{"v": 1	"t": 1710970	"P": 1007.0	"F": 1}
{"v": 1	"t": 1710990	"P": 1003.25	"F": 2}
{"v": 1	"t": 1711011	"P": 1001.25	"F": 1}
{"v": 1	"t": 1711031	"P": 1001.75	"F": 1}
{"v": 1	"t": 1711051	"P": 1006.5	"F": 1}
{"v": 1	"t": 1711072	"P": 1005.75	"F": 1}
{"v": 1	"t": 1711092	"P": 999.5	"F": 1}
{"v": 1	"t": 1711112	"P": 1001.0	"F": 1}
{"v": 1	"t": 1711133	"P": 1006.75	"F": 2}
{"v": 1	"t": 1711153	"P": 1004.0	"F": 1}
{"v": 1	"t": 1711174	"P": 1003.75	"F": 1}
{"v": 1	"t": 1711194	"P": 1005.5	"F": 1}
{"v": 1	"t": 1711215	"P": 1002.25	"F": 1}
{"v": 1	"t": 1711235	"P": 1006.5	"F": 2}
{"v": 1	"t": 1711256	"P": 1005.5	"F": 2}
{"v": 1	"t": 1711276	"P": 1002.25	"F": 2}
{"v": 1	"t": 1711297	"P": 1006.75	"F": 2}
{"v": 1	"t": 1711317	"P": 1001.5	"F": 1}
{"v": 1	"t": 1711337	"P": 1004.75	"F": 2}
{"v": 1	"t": 1711358	"P": 1004.75	"F": 1}
{"v": 1	"t": 1711378	"P": 1000.0	"F": 1}
{"v": 1	"t": 1711399	"P": 1005.5	"F": 1}
{"v": 1	"t": 1711419	"P": 1004.0	"F": 2}
{"v": 1	"t": 1711439	"P": 1001.25	"F": 2}
{"v": 1	"t": 1711460	"P": 999.75	"F": 2}
{"v": 1	"t": 1711480	"P": 1006.5	"F": 2}
{"v": 1	"t": 1711500	"P": 1007.0	"F": 1}
{"v": 1	"t": 1711521	"P": 1002.25	"F": 2}
{"v": 1	"t": 1711541	"P": 999.75	"F": 1}
{"v": 1	"t": 1711561	"P": 1004.75	"F": 1}
{"v": 1	"t": 1711581	"P": 1006.5	"F": 2}
{"v": 1	"t": 1711602	"P": 1001.75	"F": 1}
{"v": 1	"t": 1711622	"P": 999.75	"F": 1}
{"v": 1	"t": 1711642	"P": 1002.0	"F": 1}
{"v": 1	"t": 1711663	"P": 1007.0	"F": 1	"C": 45.47	"D": 3240	"sn": 54091929832280	"file": "/data/device_log/data0000.out"}
{"v": 1	"t": 1711683	"P": 1002.0	"F": 2}
{"v": 1	"t": 1711703	"P": 1000.25	"F": 2}
{"v": 1	"t": 1711724	"P": 1002.5	"F": 2}
{"v": 1	"t": 1711744	"P": 1006.25	"F": 2}
{"v": 1	"t": 1711764	"P": 1003.5	"F": 1}
{"v": 1	"t": 1711784	"P": 1001.5	"F": 2}
{"v": 1	"t": 1711805	"P": 1002.75	"F": 2}
{"v": 1	"t": 1711825	"P": 1008.0	"F": 2}
{"v": 1	"t": 1711845	"P": 1003.0	"F": 1}
{"v": 1	"t": 1711866	"P": 1001.5	"F": 1}
{"v": 1	"t": 1711886	"P": 1002.75	"F": 2}
{"v": 1	"t": 1711906	"P": 1004.75	"F": 2}
{"v": 1	"t": 1711927	"P": 1002.75	"F": 1}
{"v": 1	"t": 1711947	"P": 1002.0	"F": 1}
{"v": 1	"t": 1711968	"P": 1007.0	"F": 1}
{"v": 1	"t": 1711988	"P": 1002.5	"F": 2}
{"v": 1	"t": 1712008	"P": 999.5	"F": 2}
{"v": 1	"t": 1712029	"P": 1005.25	"F": 1}
{"v": 1	"t": 1712049	"P": 1005.75	"F": 1}
{"v": 1	"t": 1712069	"P": 1003.75	"F": 2}
{"v": 1	"t": 1712089	"P": 1001.5	"F": 1}
{"v": 1	"t": 1712110	"P": 1002.25	"F": 1}
{"v": 1	"t": 1712130	"P": 1008.0	"F": 1}
{"v": 1	"t": 1712150	"P": 1005.25	"F": 2}
{"v": 1	"t": 1712171	"P": 1000.5	"F": 1}
{"v": 1	"t": 1712191	"P": 1001.5	"F": 1}
{"v": 1	"t": 1712211	"P": 1005.75	"F": 1}
{"v": 1	"t": 1712232	"P": 1005.25	"F": 1}
{"v": 1	"t": 1712252	"P": 1003.0	"F": 1}
{"v": 1	"t": 1712272	"P": 1003.5	"F": 1}
{"v": 1	"t": 1712292	"P": 1006.75	"F": 2}
{"v": 1	"t": 1712313	"P": 1004.25	"F": 1}
{"v": 1	"t": 1712333	"P": 1003.75	"F": 2}
{"v": 1	"t": 1712353	"P": 1000.25	"F": 2}
{"v": 1	"t": 1712374	"P": 1006.0	"F": 1}
{"v": 1	"t": 1712394	"P": 1006.0	"F": 1}
{"v": 1	"t": 1712414	"P": 1002.5	"F": 1}
{"v": 1	"t": 1712435	"P": 1002.25	"F": 1}
{"v": 1	"t": 1712455	"P": 1005.5	"F": 2}
{"v": 1	"t": 1712475	"P": 1005.75	"F": 2}
{"v": 1	"t": 1712496	"P": 1002.5	"F": 2}
{"v": 1	"t": 1712516	"P": 1005.5	"F": 1}
{"v": 1	"t": 1712537	"P": 1003.25	"F": 1}
{"v": 1	"t": 1712557	"P": 1003.5	"F": 2}
{"v": 1	"t": 1712577	"P": 1001.0	"F": 1}
{"v": 1	"t": 1712598	"P": 1007.0	"F": 2}
{"v": 1	"t": 1712618	"P": 1005.25	"F": 2}
{"v": 1	"t": 1712638	"P": 1003.25	"F": 1}
{"v": 1	"t": 1712658	"P": 1001.0	"F": 2}
{"v": 1	"t": 1712679	"P": 1003.75	"F": 2	"C": 45.485	"D": 3240	"sn": 54091929832280	"file": "/data/device_log/data0000.out"}
{"v": 1	"t": 1712699	"P": 1005.25	"F": 2}
{"v": 1	"t": 1712719	"P": 1002.5	"F": 2}
{"v": 1	"t": 1712740	"P": 1001.5	"F": 1}
{"v": 1	"t": 1712760	"P": 1004.25	"F": 1}
{"v": 1	"t": 1712780	"P": 1006.5	"F": 1}
{"v": 1	"t": 1712800	"P": 1003.0	"F": 2}
{"v": 1	"t": 1712821	"P": 1000.5	"F": 1}
{"v": 1	"t": 1712841	"P": 1003.75	"F": 2}
{"v": 1	"t": 1712861	"P": 1007.0	"F": 2}
{"v": 1	"t": 1712882	"P": 1004.5	"F": 2}
{"v": 1	"t": 1712902	"P": 1001.0	"F": 1}
{"v": 1	"t": 1712922	"P": 1000.5	"F": 1}
{"v": 1	"t": 1712943	"P": 1007.0	"F": 2}
{"v": 1	"t": 1712963	"P": 1004.25	"F": 1}
{"v": 1	"t": 1712983	"P": 1002.75	"F": 2}
{"v": 1	"t": 1713004	"P": 1002.0	"F": 2}
{"v": 1	"t": 1713024	"P": 1006.75	"F": 1}
{"v": 1	"t": 1713044	"P": 1004.5	"F": 1}
{"v": 1	"t": 1713065	"P": 1001.25	"F": 1}
{"v": 1	"t": 1713085	"P": 1004.0	"F": 1}
{"v": 1	"t": 1713105	"P": 1004.25	"F": 1}
{"v": 1	"t": 1713126	"P": 1000.75	"F": 1}
{"v": 1	"t": 1713146	"P": 1001.5	"F": 1}
{"v": 1	"t": 1713166	"P": 1005.5	"F": 1}
{"v": 1	"t": 1713187	"P": 1005.25	"F": 1}
{"v": 1	"t": 1713207	"P": 1003.0	"F": 1}
{"v": 1	"t": 1713227	"P": 1001.0	"F": 1}
{"v": 1	"t": 1713247	"P": 1006.25	"F": 1}
{"v": 1	"t": 1713268	"P": 1005.25	"F": 1}
{"v": 1	"t": 1713288	"P": 1002.25	"F": 1}
{"v": 1	"t": 1713308	"P": 1000.5	"F": 1}
{"v": 1	"t": 1713329	"P": 1004.0	"F": 2}
{"v": 1	"t": 1713349	"P": 1008.5	"F": 1}
{"v": 1	"t": 1713369	"P": 1004.75	"F": 1}
{"v": 1	"t": 1713390	"P": 999.75	"F": 1}
{"v": 1	"t": 1713410	"P": 1003.0	"F": 2}
{"v": 1	"t": 1713430	"P": 1007.75	"F": 1}
{"v": 1	"t": 1713450	"P": 1004.75	"F": 1}
{"v": 1	"t": 1713471	"P": 1001.25	"F": 2}
{"v": 1	"t": 1713491	"P": 1002.0	"F": 1}
{"v": 1	"t": 1713511	"P": 1006.75	"F": 2}
{"v": 1	"t": 1713532	"P": 1004.25	"F": 1}
{"v": 1	"t": 1713552	"P": 1001.5	"F": 2}
{"v": 1	"t": 1713572	"P": 1002.0	"F": 1}
{"v": 1	"t": 1713593	"P": 1005.75	"F": 2}
{"v": 1	"t": 1713613	"P": 1003.25	"F": 2}
{"v": 1	"t": 1713634	"P": 1002.5	"F": 1}
{"v": 1	"t": 1713654	"P": 1006.75	"F": 1}
{"v": 1	"t": 1713674	"P": 1003.25	"F": 2}
{"v": 1	"t": 1713695	"P": 1000.0	"F": 1	"C": 45.475	"D": 3240	"sn": 54091929832280	"file": "/data/device_log/data0000.out"}
{"v": 1	"t": 1713715	"P": 1003.25	"F": 1}
{"v": 1	"t": 1713735	"P": 1006.75	"F": 1}
{"v": 1	"t": 1713755	"P": 1004.5	"F": 1}
{"v": 1	"t": 1713776	"P": 1002.5	"F": 2}
{"v": 1	"t": 1713796	"P": 1002.25	"F": 1}
{"v": 1	"t": 1713816	"P": 1005.0	"F": 2}
{"v": 1	"t": 1713837	"P": 1003.5	"F": 1}
{"v": 1	"t": 1713857	"P": 1002.75	"F": 1}
{"v": 1	"t": 1713877	"P": 1002.0	"F": 1}
{"v": 1	"t": 1713897	"P": 1006.5	"F": 1}
{"v": 1	"t": 1713918	"P": 1006.5	"F": 2}
{"v": 1	"t": 1713938	"P": 1004.5	"F": 2}
{"v": 1	"t": 1713958	"P": 1001.0	"F": 1}
{"v": 1	"t": 1713979	"P": 1005.25	"F": 1}
{"v": 1	"t": 1713999	"P": 1006.75	"F": 1}
{"v": 1	"t": 1714019	"P": 1003.5	"F": 1}
{"v": 1	"t": 1714040	"P": 999.25	"F": 1}
{"v": 1	"t": 1714060	"P": 1002.75	"F": 1}
{"v": 1	"t": 1714080	"P": 1007.25	"F": 1}
{"v": 1	"t": 1714100	"P": 1003.5	"F": 1}
{"v": 1	"t": 1714121	"P": 1003.0	"F": 2}
{"v": 1	"t": 1714141	"P": 1002.5	"F": 1}
{"v": 1	"t": 1714162	"P": 1005.0	"F": 1}
{"v": 1	"t": 1714182	"P": 1002.0	"F": 1}
{"v": 1	"t": 1714202	"P": 1004.5	"F": 1}
{"v": 1	"t": 1714223	"P": 1005.0	"F": 1}
{"v": 1	"t": 1714243	"P": 1002.5	"F": 1}
{"v": 1	"t": 1714263	"P": 1000.25	"F": 1}
{"v": 1	"t": 1714284	"P": 1004.0	"F": 1}
{"v": 1	"t": 1714304	"P": 1006.75	"F": 1}
{"v": 1	"t": 1714324	"P": 1002.5	"F": 1}
{"v": 1	"t": 1714345	"P": 1001.0	"F": 1}
{"v": 1	"t": 1714365	"P": 1003.5	"F": 1}
{"v": 1	"t": 1714385	"P": 1005.5	"F": 1}
{"v": 1	"t": 1714405	"P": 1003.25	"F": 1}
{"v": 1	"t": 1714426	"P": 1001.25	"F": 1}
{"v": 1	"t": 1714446	"P": 1001.5	"F": 2}
{"v": 1	"t": 1714466	"P": 1007.5	"F": 1}
{"v": 1	"t": 1714487	"P": 1004.0	"F": 1}
{"v": 1	"t": 1714507	"P": 1001.75	"F": 1}
{"v": 1	"t": 1714527	"P": 1000.75	"F": 1}
{"v": 1	"t": 1714548	"P": 1006.75	"F": 2}
{"v": 1	"t": 1714568	"P": 1005.25	"F": 1}
{"v": 1	"t": 1714588	"P": 1002.5	"F": 1}
{"v": 1	"t": 1714608	"P": 1000.25	"F": 1}
{"v": 1	"t": 1714629	"P": 1006.25	"F": 1}
{"v": 1	"t": 1714649	"P": 1006.0	"F": 1}
{"v": 1	"t": 1714669	"P": 1001.0	"F": 1}
{"v": 1	"t": 1714690	"P": 1001.0	"F": 1}
{"v": 1	"t": 1714710	"P": 1006.0	"F": 1	"C": 45.51	"D": 3240	"sn": 54091929832280	"file": "/data/device_log/data0000.out"}
{"v": 1	"t": 1714731	"P": 1003.75	"F": 2}
{"v": 1	"t": 1714751	"P": 1002.0	"F": 1}
{"v": 1	"t": 1714771	"P": 1006.0	"F": 1}
{"v": 1	"t": 1714792	"P": 1003.0	"F": 1}
{"v": 1	"t": 1714812	"P": 1004.0	"F": 2}
{"v": 1	"t": 1714833	"P": 1005.5	"F": 1}
{"v": 1	"t": 1714853	"P": 1001.0	"F": 1}
{"v": 1	"t": 1714874	"P": 1006.25	"F": 1}
{"v": 1	"t": 1714894	"P": 1005.25	"F": 1}
{"v": 1	"t": 1714914	"P": 1002.0	"F": 1}
{"v": 1	"t": 1714935	"P": 1001.75	"F": 2}
{"v": 1	"t": 1714955	"P": 1006.0	"F": 2}
{"v": 1	"t": 1714975	"P": 1004.25	"F": 1}
{"v": 1	"t": 1714996	"P": 1000.75	"F": 1}
{"v": 1	"t": 1715016	"P": 1002.5	"F": 1}
{"v": 1	"t": 1715036	"P": 1007.25	"F": 1}
{"v": 1	"t": 1715057	"P": 1005.0	"F": 1}
{"v": 1	"t": 1715077	"P": 1002.75	"F": 1}
{"v": 1	"t": 1715097	"P": 1001.5	"F": 1}
{"v": 1	"t": 1715117	"P": 1005.75	"F": 1}
{"v": 1	"t": 1715138	"P": 1005.25	"F": 1}
{"v": 1	"t": 1715158	"P": 1002.0	"F": 1}
{"v": 1	"t": 1715178	"P": 999.5	"F": 1}
{"v": 1	"t": 1715199	"P": 1005.0	"F": 1}
{"v": 1	"t": 1715219	"P": 1005.25	"F": 1}
{"v": 1	"t": 1715239	"P": 1002.75	"F": 2}
{"v": 1	"t": 1715260	"P": 1000.5	"F": 1}
{"v": 1	"t": 1715280	"P": 1002.5	"F": 1}
{"v": 1	"t": 1715300	"P": 1008.0	"F": 1}
{"v": 1	"t": 1715320	"P": 1003.25	"F": 2}
{"v": 1	"t": 1715341	"P": 1002.0	"F": 1}
{"v": 1	"t": 1715361	"P": 1002.5	"F": 1}
{"v": 1	"t": 1715382	"P": 1006.5	"F": 1}
{"v": 1	"t": 1715402	"P": 1001.5	"F": 1}
{"v": 1	"t": 1715422	"P": 1003.25	"F": 1}
{"v": 1	"t": 1715443	"P": 1005.25	"F": 1}
{"v": 1	"t": 1715463	"P": 1002.25	"F": 2}
{"v": 1	"t": 1715483	"P": 999.25	"F": 1}
{"v": 1	"t": 1715504	"P": 1004.25	"F": 1}
{"v": 1	"t": 1715524	"P": 1005.5	"F": 2}
{"v": 1	"t": 1715544	"P": 1005.0	"F": 1}
{"v": 1	"t": 1715565	"P": 1002.0	"F": 1}
{"v": 1	"t": 1715585	"P": 1002.5	"F": 1}
{"v": 1	"t": 1715605	"P": 1008.0	"F": 2}
{"v": 1	"t": 1715625	"P": 1003.0	"F": 1}
{"v": 1	"t": 1715646	"P": 1001.5	"F": 2}
{"v": 1	"t": 1715666	"P": 1000.75	"F": 1}
{"v": 1	"t": 1715686	"P": 1005.0	"F": 1}
{"v": 1	"t": 1715707	"P": 1005.75	"F": 2}
{"v": 1	"t": 1715727	"P": 1001.75	"F": 1	"C": 45.5	"D": 3240	"sn": 54091929832280	"file": "/data/device_log/data0000.out"}
{"v": 1	"t": 1715747	"P": 1001.0	"F": 1}
{"v": 1	"t": 1715767	"P": 1005.25	"F": 1}
{"v": 1	"t": 1715788	"P": 1006.75	"F": 1}
{"v": 1	"t": 1715808	"P": 1003.0	"F": 2}
{"v": 1	"t": 1715828	"P": 1000.5	"F": 1}
{"v": 1	"t": 1715849	"P": 1005.25	"F": 1}
{"v": 1	"t": 1715869	"P": 1004.75	"F": 2}
{"v": 1	"t": 1715889	"P": 1001.5	"F": 1}
{"v": 1	"t": 1715910	"P": 998.5	"F": 2}
{"v": 1	"t": 1715930	"P": 1004.0	"F": 2}
{"v": 1	"t": 1715950	"P": 1003.75	"F": 1}
{"v": 1	"t": 1715971	"P": 1001.25	"F": 1}
{"v": 1	"t": 1715991	"P": 1005.0	"F": 1}
{"v": 1	"t": 1716012	"P": 1004.75	"F": 1}
{"v": 1	"t": 1716032	"P": 999.0	"F": 1}
{"v": 1	"t": 1716052	"P": 1003.5	"F": 2}
{"v": 1	"t": 1716073	"P": 1004.5	"F": 1}
{"v": 1	"t": 1716093	"P": 1001.75	"F": 2}
{"v": 1	"t": 1716113	"P": 999.75	"F": 2}
{"v": 1	"t": 1716134	"P": 1005.25	"F": 2}
{"v": 1	"t": 1716154	"P": 1006.5	"F": 1}
{"v": 1	"t": 1716174	"P": 1000.75	"F": 2}
{"v": 1	"t": 1716195	"P": 1002.25	"F": 2}
{"v": 1	"t": 1716215	"P": 1004.0	"F": 1}
{"v": 1	"t": 1716235	"P": 1008.5	"F": 2}
{"v": 1	"t": 1716255	"P": 1001.5	"F": 2}
{"v": 1	"t": 1716276	"P": 1001.75	"F": 2}
{"v": 1	"t": 1716296	"P": 1002.5	"F": 2}
{"v": 1	"t": 1716316	"P": 1007.75	"F": 2}
{"v": 1	"t": 1716337	"P": 1004.5	"F": 2}
{"v": 1	"t": 1716357	"P": 1001.5	"F": 1}
{"v": 1	"t": 1716377	"P": 1003.5	"F": 1}
{"v": 1	"t": 1716398	"P": 1005.75	"F": 1}
{"v": 1	"t": 1716418	"P": 1004.75	"F": 1}
{"v": 1	"t": 1716438	"P": 1001.0	"F": 2}
{"v": 1	"t": 1716458	"P": 1000.75	"F": 1}
{"v": 1	"t": 1716479	"P": 1005.25	"F": 2}
{"v": 1	"t": 1716499	"P": 1003.25	"F": 1}
{"v": 1	"t": 1716519	"P": 1003.0	"F": 1}
{"v": 1	"t": 1716540	"P": 1003.75	"F": 1}
{"v": 1	"t": 1716560	"P": 1005.0	"F": 2}
{"v": 1	"t": 1716581	"P": 1002.25	"F": 2}
{"v": 1	"t": 1716601	"P": 1002.75	"F": 1}
{"v": 1	"t": 1716621	"P": 1007.75	"F": 1}
{"v": 1	"t": 1716642	"P": 1003.75	"F": 1}
{"v": 1	"t": 1716662	"P": 1000.5	"F": 1}
{"v": 1	"t": 1716682	"P": 1001.0	"F": 2}
{"v": 1	"t": 1716703	"P": 1006.25	"F": 2}
{"v": 1	"t": 1716723	"P": 1005.5	"F": 1}
{"v": 1	"t": 1716743	"P": 1001.75	"F": 1	"C": 45.49	"D": 3240	"sn": 54091929832280	"file": "/data/device_log/data0000.out"}
{"v": 1	"t": 1716763	"P": 1001.5	"F": 1}
{"v": 1	"t": 1716784	"P": 1007.25	"F": 1}
{"v": 1	"t": 1716804	"P": 1006.25	"F": 1}
{"v": 1	"t": 1716824	"P": 1001.75	"F": 2}
{"v": 1	"t": 1716845	"P": 1001.75	"F": 2}
{"v": 1	"t": 1716865	"P": 1005.5	"F": 2}
{"v": 1	"t": 1716885	"P": 1005.0	"F": 1}
{"v": 1	"t": 1716906	"P": 1001.75	"F": 1}
{"v": 1	"t": 1716926	"P": 999.75	"F": 1}
{"v": 1	"t": 1716946	"P": 1004.75	"F": 1}
{"v": 1	"t": 1716966	"P": 1006.0	"F": 1}
{"v": 1	"t": 1716987	"P": 1003.0	"F": 2}
{"v": 1	"t": 1717007	"P": 1000.25	"F": 1}
{"v": 1	"t": 1717027	"P": 1003.75	"F": 1}
{"v": 1	"t": 1717048	"P": 1004.5	"F": 2}
{"v": 1	"t": 1717068	"P": 1001.25	"F": 1}
{"v": 1	"t": 1717089	"P": 1001.25	"F": 1}
{"v": 1	"t": 1717109	"P": 1007.0	"F": 2}
{"v": 1	"t": 1717129	"P": 1004.0	"F": 1}
{"v": 1	"t": 1717150	"P": 1002.75	"F": 1}
{"v": 1	"t": 1717170	"P": 1006.75	"F": 1}
{"v": 1	"t": 1717190	"P": 1005.5	"F": 2}
{"v": 1	"t": 1717211	"P": 1001.75	"F": 1}
{"v": 1	"t": 1717231	"P": 1001.0	"F": 1}
{"v": 1	"t": 1717251	"P": 1004.5	"F": 1}
{"v": 1	"t": 1717271	"P": 1007.5	"F": 1}
{"v": 1	"t": 1717292	"P": 1003.75	"F": 1}
{"v": 1	"t": 1717312	"P": 1001.75	"F": 1}
{"v": 1	"t": 1717332	"P": 1003.25	"F": 1}
{"v": 1	"t": 1717353	"P": 1007.5	"F": 2}
{"v": 1	"t": 1717373	"P": 1004.25	"F": 1}
{"v": 1	"t": 1717393	"P": 1001.25	"F": 1}
{"v": 1	"t": 1717414	"P": 1002.75	"F": 2}
{"v": 1	"t": 1717434	"P": 1007.0	"F": 2}
{"v": 1	"t": 1717454	"P": 1002.25	"F": 1}
{"v": 1	"t": 1717475	"P": 1001.5	"F": 1}
{"v": 1	"t": 1717495	"P": 1002.25	"F": 2}
{"v": 1	"t": 1717515	"P": 1007.25	"F": 1}
{"v": 1	"t": 1717535	"P": 1005.0	"F": 1}
{"v": 1	"t": 1717556	"P": 1002.25	"F": 1}
{"v": 1	"t": 1717576	"P": 1001.0	"F": 1}
{"v": 1	"t": 1717596	"P": 1006.5	"F": 1}
{"v": 1	"t": 1717617	"P": 1003.25	"F": 1}
{"v": 1	"t": 1717637	"P": 1001.25	"F": 2}
{"v": 1	"t": 1717658	"P": 1004.5	"F": 1}
{"v": 1	"t": 1717678	"P": 1003.5	"F": 1}
{"v": 1	"t": 1717698	"P": 1000.25	"F": 1}
{"v": 1	"t": 1717719	"P": 1005.25	"F": 1}
{"v": 1	"t": 1717739	"P": 1006.0	"F": 1}
{"v": 1	"t": 1717759	"P": 1002.75	"F": 1	"C": 45.48	"D": 3240	"sn": 54091929832280	"file": "/data/device_log/data0000.out"}
{"v": 1	"t": 1717780	"P": 999.5	"F": 1}
{"v": 1	"t": 1717800	"P": 1002.5	"F": 2}
{"v": 1	"t": 1717820	"P": 999.5	"F": 1}
{"v": 1	"t": 1717840	"P": 1003.0	"F": 1}
{"v": 1	"t": 1717861	"P": 1001.0	"F": 1}
{"v": 1	"t": 1717881	"P": 1003.5	"F": 1}
{"v": 1	"t": 1717901	"P": 1007.5	"F": 1}
{"v": 1	"t": 1717922	"P": 1005.0	"F": 1}
{"v": 1	"t": 1717942	"P": 1001.75	"F": 1}
{"v": 1	"t": 1717962	"P": 1000.5	"F": 1}
{"v": 1	"t": 1717983	"P": 1006.25	"F": 1}
{"v": 1	"t": 1718003	"P": 1004.75	"F": 1}
{"v": 1	"t": 1718023	"P": 1002.75	"F": 2}
{"v": 1	"t": 1718043	"P": 1001.5	"F": 2}
{"v": 1	"t": 1718064	"P": 1007.25	"F": 2}
{"v": 1	"t": 1718084	"P": 1006.0	"F": 2}
{"v": 1	"t": 1718104	"P": 1002.75	"F": 1}
{"v": 1	"t": 1718125	"P": 1001.25	"F": 1}
{"v": 1	"t": 1718145	"P": 1004.75	"F": 1}
{"v": 1	"t": 1718165	"P": 1008.0	"F": 1}
{"v": 1	"t": 1718186	"P": 1001.5	"F": 1}
{"v": 1	"t": 1718206	"P": 1003.75	"F": 1}
{"v": 1	"t": 1718227	"P": 1006.25	"F": 1}
{"v": 1	"t": 1718247	"P": 1002.5	"F": 1}
{"v": 1	"t": 1718268	"P": 1006.0	"F": 1}
{"v": 1	"t": 1718288	"P": 1004.25	"F": 1}
{"v": 1	"t": 1718308	"P": 1000.75	"F": 2}
{"v": 1	"t": 1718329	"P": 1005.75	"F": 1}
{"v": 1	"t": 1718349	"P": 1002.0	"F": 1}
{"v": 1	"t": 1718370	"P": 1001.5	"F": 1}
{"v": 1	"t": 1718390	"P": 1004.75	"F": 1}
{"v": 1	"t": 1718411	"P": 1000.5	"F": 1}
{"v": 1	"t": 1718431	"P": 1000.0	"F": 1}
{"v": 1	"t": 1718451	"P": 1006.75	"F": 1}
{"v": 1	"t": 1718472	"P": 1006.0	"F": 1}
{"v": 1	"t": 1718492	"P": 1003.0	"F": 2}
{"v": 1	"t": 1718512	"P": 1000.25	"F": 1}
{"v": 1	"t": 1718532	"P": 1006.25	"F": 1}
{"v": 1	"t": 1718553	"P": 1005.0	"F": 1}
{"v": 1	"t": 1718573	"P": 1001.75	"F": 1}
{"v": 1	"t": 1718593	"P": 1001.25	"F": 1}
{"v": 1	"t": 1718614	"P": 1004.5	"F": 1}
{"v": 1	"t": 1718634	"P": 1007.5	"F": 2}
{"v": 1	"t": 1718654	"P": 1003.25	"F": 1}
{"v": 1	"t": 1718675	"P": 1000.5	"F": 1}
{"v": 1	"t": 1718695	"P": 1003.25	"F": 1}
{"v": 1	"t": 1718715	"P": 1007.5	"F": 1}
{"v": 1	"t": 1718735	"P": 1004.0	"F": 2}
{"v": 1	"t": 1718756	"P": 1001.75	"F": 1}
{"v": 1	"t": 1718776	"P": 1002.25	"F": 2	"C": 45.505	"D": 3240	"sn": 54091929832280	"file": "/data/device_log/data0000.out"}
{"v": 1	"t": 1718796	"P": 1007.0	"F": 1}
{"v": 1	"t": 1718817	"P": 1004.5	"F": 1}
{"v": 1	"t": 1718837	"P": 1002.5	"F": 1}
{"v": 1	"t": 1718857	"P": 1001.75	"F": 1}
{"v": 1	"t": 1718878	"P": 1007.5	"F": 1}
{"v": 1	"t": 1718898	"P": 1004.0	"F": 2}
{"v": 1	"t": 1718918	"P": 1000.75	"F": 1}
{"v": 1	"t": 1718939	"P": 1005.75	"F": 1}
{"v": 1	"t": 1718959	"P": 1005.75	"F": 1}
{"v": 1	"t": 1718980	"P": 1000.75	"F": 2}
{"v": 1	"t": 1719000	"P": 1002.25	"F": 2}
{"v": 1	"t": 1719020	"P": 1008.0	"F": 2}
{"v": 1	"t": 1719040	"P": 1004.25	"F": 1}
{"v": 1	"t": 1719061	"P": 1000.75	"F": 2}
{"v": 1	"t": 1719081	"P": 1001.75	"F": 1}
{"v": 1	"t": 1719101	"P": 1008.75	"F": 2}
{"v": 1	"t": 1719122	"P": 1003.25	"F": 2}
{"v": 1	"t": 1719142	"P": 1001.75	"F": 1}
{"v": 1	"t": 1719162	"P": 1001.5	"F": 1}
{"v": 1	"t": 1719183	"P": 1006.0	"F": 1}
{"v": 1	"t": 1719203	"P": 1006.5	"F": 1}
{"v": 1	"t": 1719223	"P": 1002.5	"F": 1}
{"v": 1	"t": 1719243	"P": 1001.0	"F": 1}
{"v": 1	"t": 1719264	"P": 1006.0	"F": 1}
{"v": 1	"t": 1719284	"P": 1006.5	"F": 1}
{"v": 1	"t": 1719304	"P": 1003.0	"F": 2}
{"v": 1	"t": 1719325	"P": 1000.75	"F": 2}
{"v": 1	"t": 1719345	"P": 1004.5	"F": 1}
{"v": 1	"t": 1719365	"P": 1006.0	"F": 2}
{"v": 1	"t": 1719385	"P": 1003.75	"F": 1}
{"v": 1	"t": 1719406	"P": 1002.25	"F": 1}
{"v": 1	"t": 1719426	"P": 1002.0	"F": 1}
{"v": 1	"t": 1719446	"P": 1008.25	"F": 2}
{"v": 1	"t": 1719467	"P": 1003.25	"F": 1}
{"v": 1	"t": 1719487	"P": 1002.5	"F": 1}
{"v": 1	"t": 1719508	"P": 1007.25	"F": 1}
{"v": 1	"t": 1719528	"P": 1004.75	"F": 1}
{"v": 1	"t": 1719548	"P": 999.5	"F": 2}
{"v": 1	"t": 1719569	"P": 1005.75	"F": 1}
{"v": 1	"t": 1719589	"P": 1006.5	"F": 1}
{"v": 1	"t": 1719609	"P": 1002.0	"F": 1}
{"v": 1	"t": 1719630	"P": 1001.25	"F": 1}
{"v": 1	"t": 1719650	"P": 1004.0	"F": 2}
{"v": 1	"t": 1719670	"P": 1006.75	"F": 1}
{"v": 1	"t": 1719691	"P": 1003.0	"F": 1}
{"v": 1	"t": 1719711	"P": 1001.5	"F": 1}
{"v": 1	"t": 1719731	"P": 1004.25	"F": 1}
{"v": 1	"t": 1719751	"P": 1006.0	"F": 2}
{"v": 1	"t": 1719772	"P": 1002.25	"F": 1}
{"v": 1	"t": 1719792	"P": 999.75	"F": 2	"C": 45.45	"D": 3240	"sn": 54091929832280	"file": "/data/device_log/data0000.out"}
{"v": 1	"t": 1719812	"P": 1001.75	"F": 1}
{"v": 1	"t": 1719833	"P": 1006.5	"F": 1}
{"v": 1	"t": 1719853	"P": 1002.25	"F": 2}
{"v": 1	"t": 1719873	"P": 1002.5	"F": 1}
{"v": 1	"t": 1719894	"P": 1003.25	"F": 1}
{"v": 1	"t": 1719914	"P": 1006.0	"F": 1}
{"v": 1	"t": 1719934	"P": 1003.25	"F": 1}
{"v": 1	"t": 1719954	"P": 1000.25	"F": 1}
{"v": 1	"t": 1719975	"P": 1002.25	"F": 1}
{"v": 1	"t": 1719995	"P": 1006.75	"F": 1}
{"v": 1	"t": 1720015	"P": 1004.75	"F": 2}
{"v": 1	"t": 1720036	"P": 1001.5	"F": 1}
{"v": 1	"t": 1720056	"P": 1002.25	"F": 1}
{"v": 1	"t": 1720077	"P": 1006.25	"F": 1}
{"v": 1	"t": 1720097	"P": 1003.5	"F": 2}
{"v": 1	"t": 1720117	"P": 1003.0	"F": 1}
{"v": 1	"t": 1720138	"P": 1007.5	"F": 2}
{"v": 1	"t": 1720158	"P": 1004.0	"F": 1}
{"v": 1	"t": 1720178	"P": 1001.5	"F": 2}
{"v": 1	"t": 1720199	"P": 1004.0	"F": 1}
{"v": 1	"t": 1720219	"P": 1007.0	"F": 1}
{"v": 1	"t": 1720239	"P": 1003.75	"F": 1}
{"v": 1	"t": 1720259	"P": 1002.0	"F": 1}
{"v": 1	"t": 1720280	"P": 1003.5	"F": 1}
{"v": 1	"t": 1720300	"P": 1008.0	"F": 1}
{"v": 1	"t": 1720320	"P": 1005.0	"F": 2}
{"v": 1	"t": 1720341	"P": 1001.0	"F": 1}
{"v": 1	"t": 1720361	"P": 1002.25	"F": 1}
{"v": 1	"t": 1720381	"P": 1006.25	"F": 2}
{"v": 1	"t": 1720402	"P": 1005.5	"F": 2}
{"v": 1	"t": 1720422	"P": 1003.25	"F": 1}
{"v": 1	"t": 1720442	"P": 1000.5	"F": 1}
{"v": 1	"t": 1720462	"P": 1005.0	"F": 1}
{"v": 1	"t": 1720483	"P": 1007.0	"F": 1}
{"v": 1	"t": 1720503	"P": 1002.75	"F": 2}
{"v": 1	"t": 1720523	"P": 1001.0	"F": 1}
{"v": 1	"t": 1720544	"P": 1004.5	"F": 1}
{"v": 1	"t": 1720564	"P": 1005.75	"F": 2}
{"v": 1	"t": 1720584	"P": 1002.25	"F": 1}
{"v": 1	"t": 1720605	"P": 1001.75	"F": 1}
{"v": 1	"t": 1720625	"P": 1002.5	"F": 2}
{"v": 1	"t": 1720645	"P": 1004.5	"F": 1}
{"v": 1	"t": 1720666	"P": 1000.75	"F": 1}
{"v": 1	"t": 1720686	"P": 1004.25	"F": 1}
{"v": 1	"t": 1720707	"P": 1006.25	"F": 2}
{"v": 1	"t": 1720727	"P": 1000.5	"F": 2}
{"v": 1	"t": 1720747	"P": 999.5	"F": 2}
{"v": 1	"t": 1720767	"P": 1006.75	"F": 1}
{"v": 1	"t": 1720788	"P": 1005.25	"F": 2}
{"v": 1	"t": 1720808	"P": 1002.25	"F": 1	"C": 45.495	"D": 3240	"sn": 54091929832280	"file": "/data/device_log/data0000.out"}
{"v": 1	"t": 1720828	"P": 1000.75	"F": 1}
{"v": 1	"t": 1720849	"P": 1004.5	"F": 2}
{"v": 1	"t": 1720869	"P": 1005.75	"F": 1}
{"v": 1	"t": 1720889	"P": 1004.0	"F": 2}
{"v": 1	"t": 1720909	"P": 1001.25	"F": 1}
{"v": 1	"t": 1720930	"P": 1001.5	"F": 1}
{"v": 1	"t": 1720950	"P": 1007.0	"F": 2}
{"v": 1	"t": 1720970	"P": 1004.0	"F": 1}
{"v": 1	"t": 1720991	"P": 1001.5	"F": 2}
{"v": 1	"t": 1721011	"P": 1001.5	"F": 2}
{"v": 1	"t": 1721031	"P": 1005.75	"F": 1}
{"v": 1	"t": 1721052	"P": 1005.0	"F": 2}
{"v": 1	"t": 1721072	"P": 1001.75	"F": 1}
{"v": 1	"t": 1721092	"P": 1002.0	"F": 1}
{"v": 1	"t": 1721113	"P": 1005.75	"F": 1}
{"v": 1	"t": 1721133	"P": 1004.5	"F": 1}
{"v": 1	"t": 1721153	"P": 1001.25	"F": 1}
{"v": 1	"t": 1721173	"P": 1003.0	"F": 2}
{"v": 1	"t": 1721194	"P": 1006.75	"F": 1}
{"v": 1	"t": 1721214	"P": 1002.25	"F": 1}
{"v": 1	"t": 1721235	"P": 1001.75	"F": 1}
{"v": 1	"t": 1721255	"P": 1006.5	"F": 1}
{"v": 1	"t": 1721275	"P": 1003.75	"F": 1}
{"v": 1	"t": 1721296	"P": 1001.75	"F": 2}
{"v": 1	"t": 1721316	"P": 1002.25	"F": 1}
{"v": 1	"t": 1721336	"P": 1007.75	"F": 1}
{"v": 1	"t": 1721357	"P": 1005.5	"F": 2}
{"v": 1	"t": 1721377	"P": 1002.25	"F": 1}
{"v": 1	"t": 1721397	"P": 1000.5	"F": 2}
{"v": 1	"t": 1721418	"P": 1007.75	"F": 1}
{"v": 1	"t": 1721438	"P": 1005.5	"F": 2}
{"v": 1	"t": 1721458	"P": 1004.25	"F": 1}
{"v": 1	"t": 1721478	"P": 1004.25	"F": 1}
{"v": 1	"t": 1721499	"P": 1005.5	"F": 1}
{"v": 1	"t": 1721519	"P": 1008.25	"F": 2}
{"v": 1	"t": 1721539	"P": 1003.75	"F": 1}
{"v": 1	"t": 1721560	"P": 1001.0	"F": 2}
{"v": 1	"t": 1721580	"P": 1005.5	"F": 1}
{"v": 1	"t": 1721600	"P": 1005.5	"F": 2}
{"v": 1	"t": 1721621	"P": 1001.5	"F": 2}
{"v": 1	"t": 1721641	"P": 1001.75	"F": 2}
{"v": 1	"t": 1721661	"P": 1004.0	"F": 2}
{"v": 1	"t": 1721681	"P": 1006.75	"F": 1}
{"v": 1	"t": 1721702	"P": 1004.25	"F": 2}
{"v": 1	"t": 1721722	"P": 1000.25	"F": 1}
{"v": 1	"t": 1721742	"P": 1004.5	"F": 1}
{"v": 1	"t": 1721763	"P": 1005.75	"F": 1}
{"v": 1	"t": 1721783	"P": 1000.5	"F": 1}
{"v": 1	"t": 1721804	"P": 1006.0	"F": 2}
{"v": 1	"t": 1721824	"P": 1004.75	"F": 1	"C": 45.49	"D": 3240	"sn": 54091929832280	"file": "/data/device_log/data0000.out"}
{"v": 1	"t": 1721845	"P": 1002.75	"F": 1}
{"v": 1	"t": 1721865	"P": 1006.25	"F": 2}
{"v": 1	"t": 1721886	"P": 1001.75	"F": 2}
{"v": 1	"t": 1721906	"P": 1003.5	"F": 1}
{"v": 1	"t": 1721926	"P": 1005.75	"F": 2}
{"v": 1	"t": 1721947	"P": 1003.0	"F": 1}
{"v": 1	"t": 1721967	"P": 1002.25	"F": 2}
{"v": 1	"t": 1721987	"P": 1001.25	"F": 2}
{"v": 1	"t": 1722008	"P": 1007.25	"F": 2}
{"v": 1	"t": 1722028	"P": 1005.0	"F": 1}
{"v": 1	"t": 1722048	"P": 1001.25	"F": 2}
{"v": 1	"t": 1722068	"P": 1002.0	"F": 1}
{"v": 1	"t": 1722089	"P": 1008.5	"F": 2}
{"v": 1	"t": 1722109	"P": 1004.25	"F": 2}
{"v": 1	"t": 1722129	"P": 1002.0	"F": 1}
{"v": 1	"t": 1722150	"P": 1001.25	"F": 2}
{"v": 1	"t": 1722170	"P": 1006.0	"F": 2}
{"v": 1	"t": 1722190	"P": 1006.0	"F": 2}
{"v": 1	"t": 1722211	"P": 1002.5	"F": 2}
{"v": 1	"t": 1722231	"P": 999.5	"F": 2}
{"v": 1	"t": 1722251	"P": 1002.75	"F": 2}
{"v": 1	"t": 1722271	"P": 1006.25	"F": 2}
{"v": 1	"t": 1722292	"P": 1002.0	"F": 2}
{"v": 1	"t": 1722312	"P": 1000.25	"F": 2}
{"v": 1	"t": 1722332	"P": 1005.25	"F": 2}
{"v": 1	"t": 1722353	"P": 1004.75	"F": 2}
{"v": 1	"t": 1722373	"P": 1005.25	"F": 1}
{"v": 1	"t": 1722393	"P": 1001.5	"F": 2}
{"v": 1	"t": 1722414	"P": 1005.5	"F": 1}
{"v": 1	"t": 1722434	"P": 1005.25	"F": 2}
{"v": 1	"t": 1722455	"P": 1000.75	"F": 2}
{"v": 1	"t": 1722475	"P": 1007.0	"F": 2}
{"v": 1	"t": 1722496	"P": 1002.0	"F": 2}
{"v": 1	"t": 1722516	"P": 999.75	"F": 2}
{"v": 1	"t": 1722536	"P": 1005.25	"F": 1}
{"v": 1	"t": 1722556	"P": 1006.5	"F": 2}
{"v": 1	"t": 1722577	"P": 1003.5	"F": 2}
{"v": 1	"t": 1722597	"P": 1000.75	"F": 1}
{"v": 1	"t": 1722617	"P": 1003.0	"F": 2}
{"v": 1	"t": 1722638	"P": 1008.0	"F": 2}
{"v": 1	"t": 1722658	"P": 1004.0	"F": 2}
{"v": 1	"t": 1722678	"P": 1003.25	"F": 2}
{"v": 1	"t": 1722698	"P": 1000.0	"F": 2}
{"v": 1	"t": 1722719	"P": 1005.75	"F": 2}
{"v": 1	"t": 1722739	"P": 1005.5	"F": 2}
{"v": 1	"t": 1722759	"P": 1002.5	"F": 2}
{"v": 1	"t": 1722780	"P": 999.75	"F": 2}
{"v": 1	"t": 1722800	"P": 1004.75	"F": 2}
{"v": 1	"t": 1722820	"P": 1004.5	"F": 2}
{"v": 1	"t": 1722841	"P": 1002.0	"F": 2	"C": 45.485	"D": 3240	"sn": 54091929832280	"file": "/data/device_log/data0000.out"}
{"v": 1	"t": 1722861	"P": 1000.75	"F": 2}
{"v": 1	"t": 1722881	"P": 1006.0	"F": 2}
{"v": 1	"t": 1722902	"P": 1006.5	"F": 2}
{"v": 1	"t": 1722922	"P": 1003.25	"F": 1}
{"v": 1	"t": 1722942	"P": 1000.5	"F": 2}
{"v": 1	"t": 1722962	"P": 1004.0	"F": 2}
{"v": 1	"t": 1722983	"P": 1007.0	"F": 2}
{"v": 1	"t": 1723003	"P": 1002.75	"F": 1}
{"v": 1	"t": 1723024	"P": 1003.5	"F": 2}
{"v": 1	"t": 1723044	"P": 1006.5	"F": 2}
{"v": 1	"t": 1723064	"P": 1002.0	"F": 2}
{"v": 1	"t": 1723085	"P": 1001.75	"F": 2}
{"v": 1	"t": 1723105	"P": 1006.25	"F": 2}
{"v": 1	"t": 1723125	"P": 1004.5	"F": 2}
{"v": 1	"t": 1723146	"P": 1001.75	"F": 2}
{"v": 1	"t": 1723166	"P": 1000.25	"F": 2}
{"v": 1	"t": 1723186	"P": 1006.5	"F": 2}
{"v": 1	"t": 1723207	"P": 1006.5	"F": 2}
{"v": 1	"t": 1723227	"P": 1001.75	"F": 2}
{"v": 1	"t": 1723247	"P": 1001.0	"F": 2}
{"v": 1	"t": 1723267	"P": 1002.5	"F": 2}
{"v": 1	"t": 1723288	"P": 1006.5	"F": 2}
{"v": 1	"t": 1723308	"P": 1002.5	"F": 1}
{"v": 1	"t": 1723328	"P": 1002.25	"F": 2}
{"v": 1	"t": 1723349	"P": 1002.75	"F": 1}
{"v": 1	"t": 1723369	"P": 1007.0	"F": 2}
{"v": 1	"t": 1723389	"P": 1003.75	"F": 1}
{"v": 1	"t": 1723409	"P": 1001.5	"F": 2}
{"v": 1	"t": 1723430	"P": 1002.0	"F": 1}
{"v": 1	"t": 1723450	"P": 1007.75	"F": 2}
{"v": 1	"t": 1723470	"P": 1005.75	"F": 2}
{"v": 1	"t": 1723491	"P": 1002.0	"F": 2}
{"v": 1	"t": 1723511	"P": 1000.25	"F": 1}
{"v": 1	"t": 1723531	"P": 1006.0	"F": 2}
{"v": 1	"t": 1723552	"P": 1004.25	"F": 2}
{"v": 1	"t": 1723572	"P": 1002.75	"F": 2}
{"v": 1	"t": 1723593	"P": 1004.25	"F": 2}
{"v": 1	"t": 1723613	"P": 1003.0	"F": 2}
{"v": 1	"t": 1723633	"P": 1001.5	"F": 2}
{"v": 1	"t": 1723654	"P": 1005.75	"F": 2}
{"v": 1	"t": 1723674	"P": 1005.0	"F": 2}
{"v": 1	"t": 1723694	"P": 1002.5	"F": 2}
{"v": 1	"t": 1723715	"P": 1000.5	"F": 2}
{"v": 1	"t": 1723735	"P": 1006.0	"F": 2}
{"v": 1	"t": 1723755	"P": 1006.25	"F": 2}
{"v": 1	"t": 1723776	"P": 1002.0	"F": 2}
{"v": 1	"t": 1723796	"P": 1002.25	"F": 2}
{"v": 1	"t": 1723816	"P": 1000.0	"F": 2}
{"v": 1	"t": 1723836	"P": 1008.25	"F": 2}
{"v": 1	"t": 1723857	"P": 1003.0	"F": 2	"C": 45.515	"D": 3240	"sn": 54091929832280	"file": "/data/device_log/data0000.out"}
{"v": 1	"t": 1723877	"P": 1001.0	"F": 2}
{"v": 1	"t": 1723897	"P": 1003.75	"F": 2}
{"v": 1	"t": 1723918	"P": 1007.25	"F": 2}
{"v": 1	"t": 1723938	"P": 1004.25	"F": 2}
{"v": 1	"t": 1723958	"P": 1002.0	"F": 2}
{"v": 1	"t": 1723979	"P": 1003.5	"F": 2}
{"v": 1	"t": 1723999	"P": 1006.0	"F": 2}
{"v": 1	"t": 1724019	"P": 1005.25	"F": 2}
{"v": 1	"t": 1724039	"P": 1003.75	"F": 2}
{"v": 1	"t": 1724060	"P": 1000.5	"F": 2}
{"v": 1	"t": 1724080	"P": 1006.25	"F": 2}
{"v": 1	"t": 1724100	"P": 1005.0	"F": 2}
{"v": 1	"t": 1724121	"P": 1002.5	"F": 2}
{"v": 1	"t": 1724141	"P": 1003.75	"F": 2}
{"v": 1	"t": 1724162	"P": 1007.0	"F": 2}
{"v": 1	"t": 1724182	"P": 1003.0	"F": 2}
{"v": 1	"t": 1724202	"P": 1002.5	"F": 2}
{"v": 1	"t": 1724223	"P": 1007.5	"F": 2}
{"v": 1	"t": 1724243	"P": 1003.5	"F": 2}
{"v": 1	"t": 1724263	"P": 1001.75	"F": 2}
{"v": 1	"t": 1724284	"P": 1001.75	"F": 1}
{"v": 1	"t": 1724304	"P": 1007.75	"F": 2}
{"v": 1	"t": 1724324	"P": 1004.75	"F": 2}
{"v": 1	"t": 1724344	"P": 1002.5	"F": 1}
{"v": 1	"t": 1724365	"P": 1001.5	"F": 2}
{"v": 1	"t": 1724385	"P": 1008.0	"F": 2}
{"v": 1	"t": 1724405	"P": 1006.5	"F": 2}
{"v": 1	"t": 1724426	"P": 1001.75	"F": 2}
{"v": 1	"t": 1724446	"P": 1002.0	"F": 2}
{"v": 1	"t": 1724466	"P": 1006.25	"F": 2}
{"v": 1	"t": 1724486	"P": 1005.0	"F": 2}
{"v": 1	"t": 1724507	"P": 1001.75	"F": 2}
{"v": 1	"t": 1724527	"P": 1000.25	"F": 2}
{"v": 1	"t": 1724547	"P": 1006.5	"F": 2}
{"v": 1	"t": 1724568	"P": 1005.25	"F": 2}
{"v": 1	"t": 1724588	"P": 1003.25	"F": 2}
{"v": 1	"t": 1724608	"P": 1001.0	"F": 1}
{"v": 1	"t": 1724629	"P": 1004.0	"F": 1}
{"v": 1	"t": 1724649	"P": 1007.75	"F": 2}
{"v": 1	"t": 1724669	"P": 1003.0	"F": 2}
{"v": 1	"t": 1724690	"P": 1000.25	"F": 1}
{"v": 1	"t": 1724710	"P": 1006.0	"F": 1}
{"v": 1	"t": 1724731	"P": 1004.25	"F": 2}
{"v": 1	"t": 1724751	"P": 1001.0	"F": 1}
{"v": 1	"t": 1724771	"P": 1004.75	"F": 2}
{"v": 1	"t": 1724792	"P": 1006.25	"F": 2}
{"v": 1	"t": 1724812	"P": 1002.75	"F": 1}
{"v": 1	"t": 1724832	"P": 999.75	"F": 1}
{"v": 1	"t": 1724852	"P": 1004.5	"F": 1}
{"v": 1	"t": 1724873	"P": 1007.0	"F": 1	"C": 45.495	"D": 3240	"sn": 54091929832280	"file": "/data/device_log/data0000.out"}
{"v": 1	"t": 1724893	"P": 1002.0	"F": 1}
{"v": 1	"t": 1724913	"P": 999.75	"F": 1}
{"v": 1	"t": 1724934	"P": 1003.0	"F": 2}
{"v": 1	"t": 1724954	"P": 1005.75	"F": 1}
{"v": 1	"t": 1724974	"P": 1003.75	"F": 1}
{"v": 1	"t": 1724995	"P": 1001.5	"F": 2}
{"v": 1	"t": 1725015	"P": 1004.25	"F": 2}
{"v": 1	"t": 1725035	"P": 1006.5	"F": 1}
{"v": 1	"t": 1725055	"P": 1003.25	"F": 1}
{"v": 1	"t": 1725076	"P": 1000.5	"F": 2}
{"v": 1	"t": 1725096	"P": 1000.75	"F": 1}
{"v": 1	"t": 1725116	"P": 1007.0	"F": 1}
{"v": 1	"t": 1725137	"P": 1005.5	"F": 1}
{"v": 1	"t": 1725157	"P": 1003.75	"F": 1}
{"v": 1	"t": 1725177	"P": 1001.25	"F": 2}
{"v": 1	"t": 1725197	"P": 1008.25	"F": 1}
{"v": 1	"t": 1725218	"P": 1005.75	"F": 1}
{"v": 1	"t": 1725238	"P": 1003.0	"F": 1}
{"v": 1	"t": 1725259	"P": 1001.25	"F": 1}
{"v": 1	"t": 1725279	"P": 1006.0	"F": 2}
{"v": 1	"t": 1725299	"P": 1002.75	"F": 2}
{"v": 1	"t": 1725320	"P": 1002.0	"F": 1}
{"v": 1	"t": 1725340	"P": 1006.0	"F": 1}
{"v": 1	"t": 1725361	"P": 1001.75	"F": 1}
{"v": 1	"t": 1725381	"P": 1003.0	"F": 1}
{"v": 1	"t": 1725402	"P": 1004.0	"F": 2}
{"v": 1	"t": 1725422	"P": 1002.75	"F": 1}
{"v": 1	"t": 1725443	"P": 1006.0	"F": 1}
{"v": 1	"t": 1725463	"P": 1003.5	"F": 1}
{"v": 1	"t": 1725483	"P": 1000.25	"F": 1}
{"v": 1	"t": 1725504	"P": 1004.0	"F": 1}
{"v": 1	"t": 1725524	"P": 1007.0	"F": 2}
{"v": 1	"t": 1725544	"P": 1003.0	"F": 1}
{"v": 1	"t": 1725564	"P": 1000.75	"F": 1}
{"v": 1	"t": 1725585	"P": 1003.25	"F": 2}
{"v": 1	"t": 1725605	"P": 1006.75	"F": 2}
{"v": 1	"t": 1725625	"P": 1003.75	"F": 1}
{"v": 1	"t": 1725646	"P": 1001.5	"F": 1}
{"v": 1	"t": 1725666	"P": 1001.5	"F": 1}
{"v": 1	"t": 1725686	"P": 1007.75	"F": 1}
{"v": 1	"t": 1725707	"P": 1005.75	"F": 2}
{"v": 1	"t": 1725727	"P": 1002.75	"F": 2}
{"v": 1	"t": 1725747	"P": 1002.25	"F": 1}
{"v": 1	"t": 1725767	"P": 1005.25	"F": 1}
{"v": 1	"t": 1725788	"P": 1006.0	"F": 2}
{"v": 1	"t": 1725808	"P": 1004.25	"F": 2}
{"v": 1	"t": 1725828	"P": 1000.75	"F": 1}
{"v": 1	"t": 1725849	"P": 1002.5	"F": 2}
{"v": 1	"t": 1725869	"P": 1007.75	"F": 2}
{"v": 1	"t": 1725889	"P": 1002.5	"F": 1	"C": 45.49	"D": 3240	"sn": 54091929832280	"file": "/data/device_log/data0000.out"}
{"v": 1	"t": 1725910	"P": 1002.0	"F": 1}
{"v": 1	"t": 1725930	"P": 1003.5	"F": 2}
{"v": 1	"t": 1725950	"P": 1007.5	"F": 1}
{"v": 1	"t": 1725971	"P": 1003.75	"F": 2}
{"v": 1	"t": 1725991	"P": 1001.25	"F": 2}
{"v": 1	"t": 1726011	"P": 1006.5	"F": 1}
{"v": 1	"t": 1726032	"P": 1002.75	"F": 2}
{"v": 1	"t": 1726052	"P": 1001.5	"F": 2}
{"v": 1	"t": 1726072	"P": 1004.5	"F": 1}
{"v": 1	"t": 1726093	"P": 1007.75	"F": 1}
{"v": 1	"t": 1726113	"P": 1004.75	"F": 2}
{"v": 1	"t": 1726133	"P": 999.5	"F": 2}
{"v": 1	"t": 1726154	"P": 1004.0	"F": 1}
{"v": 1	"t": 1726174	"P": 1004.75	"F": 1}
{"v": 1	"t": 1726194	"P": 1003.0	"F": 1}
{"v": 1	"t": 1726215	"P": 1001.5	"F": 1}
{"v": 1	"t": 1726235	"P": 1005.75	"F": 2}
{"v": 1	"t": 1726255	"P": 1006.0	"F": 2}
{"v": 1	"t": 1726276	"P": 1001.5	"F": 1}
{"v": 1	"t": 1726296	"P": 998.25	"F": 1}
{"v": 1	"t": 1726316	"P": 1004.75	"F": 2}
{"v": 1	"t": 1726336	"P": 1007.0	"F": 1}
{"v": 1	"t": 1726357	"P": 1003.25	"F": 2}
{"v": 1	"t": 1726377	"P": 1002.25	"F": 1}
{"v": 1	"t": 1726397	"P": 1002.0	"F": 1}
{"v": 1	"t": 1726418	"P": 1006.75	"F": 2}
{"v": 1	"t": 1726438	"P": 1004.25	"F": 2}
{"v": 1	"t": 1726458	"P": 1000.75	"F": 1}
{"v": 1	"t": 1726478	"P": 1001.75	"F": 1}
{"v": 1	"t": 1726499	"P": 1007.25	"F": 2}
{"v": 1	"t": 1726519	"P": 1006.75	"F": 1}
{"v": 1	"t": 1726540	"P": 1001.75	"F": 2}
{"v": 1	"t": 1726560	"P": 1003.5	"F": 1}
{"v": 1	"t": 1726580	"P": 1005.5	"F": 1}
{"v": 1	"t": 1726601	"P": 1001.5	"F": 2}
{"v": 1	"t": 1726621	"P": 1004.5	"F": 1}
{"v": 1	"t": 1726641	"P": 1006.75	"F": 1}
{"v": 1	"t": 1726662	"P": 1003.5	"F": 1}
{"v": 1	"t": 1726682	"P": 1001.0	"F": 1}
{"v": 1	"t": 1726702	"P": 1002.5	"F": 1}
{"v": 1	"t": 1726723	"P": 1006.0	"F": 2}
{"v": 1	"t": 1726743	"P": 1004.75	"F": 2}
{"v": 1	"t": 1726763	"P": 1001.5	"F": 1}
{"v": 1	"t": 1726783	"P": 1001.5	"F": 2}
{"v": 1	"t": 1726804	"P": 1005.25	"F": 2}
{"v": 1	"t": 1726824	"P": 1006.5	"F": 1}
{"v": 1	"t": 1726844	"P": 1002.75	"F": 1}
{"v": 1	"t": 1726865	"P": 1000.5	"F": 2}
{"v": 1	"t": 1726885	"P": 1003.25	"F": 1}
{"v": 1	"t": 1726905	"P": 1005.0	"F": 2	"C": 45.48	"D": 3240	"sn": 54091929832280	"file": "/data/device_log/data0000.out"}
{"v": 1	"t": 1726926	"P": 1000.25	"F": 2}
{"v": 1	"t": 1726946	"P": 1001.75	"F": 2}
{"v": 1	"t": 1726966	"P": 1006.5	"F": 2}
{"v": 1	"t": 1726987	"P": 1006.25	"F": 1}
{"v": 1	"t": 1727007	"P": 1002.0	"F": 2}
{"v": 1	"t": 1727027	"P": 1001.75	"F": 1}
{"v": 1	"t": 1727047	"P": 1004.75	"F": 2}
{"v": 1	"t": 1727068	"P": 1006.0	"F": 2}
{"v": 1	"t": 1727088	"P": 1005.25	"F": 1}
{"v": 1	"t": 1727108	"P": 999.25	"F": 1}
{"v": 1	"t": 1727129	"P": 1005.5	"F": 2}
{"v": 1	"t": 1727149	"P": 1003.25	"F": 1}
{"v": 1	"t": 1727170	"P": 1003.0	"F": 1}
{"v": 1	"t": 1727190	"P": 1002.5	"F": 2}
{"v": 1	"t": 1727210	"P": 1006.0	"F": 2}
{"v": 1	"t": 1727231	"P": 1001.5	"F": 2}
{"v": 1	"t": 1727251	"P": 1001.25	"F": 1}
{"v": 1	"t": 1727271	"P": 1004.25	"F": 1}
{"v": 1	"t": 1727291	"P": 1008.25	"F": 1}
{"v": 1	"t": 1727312	"P": 1003.25	"F": 2}
{"v": 1	"t": 1727332	"P": 1002.75	"F": 2}
{"v": 1	"t": 1727352	"P": 1003.25	"F": 2}
{"v": 1	"t": 1727373	"P": 1008.25	"F": 1}
{"v": 1	"t": 1727393	"P": 1002.75	"F": 1}
{"v": 1	"t": 1727413	"P": 1002.25	"F": 2}
{"v": 1	"t": 1727434	"P": 1003.25	"F": 1}
{"v": 1	"t": 1727454	"P": 1008.5	"F": 2}
{"v": 1	"t": 1727474	"P": 1002.75	"F": 2}
{"v": 1	"t": 1727495	"P": 1000.0	"F": 2}
{"v": 1	"t": 1727515	"P": 1002.75	"F": 2}
{"v": 1	"t": 1727535	"P": 1007.25	"F": 2}
{"v": 1	"t": 1727555	"P": 1003.25	"F": 1}
{"v": 1	"t": 1727576	"P": 1002.75	"F": 2}
{"v": 1	"t": 1727596	"P": 1003.0	"F": 1}
{"v": 1	"t": 1727616	"P": 1008.5	"F": 2}
{"v": 1	"t": 1727637	"P": 1004.0	"F": 1}
{"v": 1	"t": 1727657	"P": 1001.5	"F": 2}
{"v": 1	"t": 1727677	"P": 1003.0	"F": 1}
{"v": 1	"t": 1727698	"P": 1005.5	"F": 1}
{"v": 1	"t": 1727718	"P": 1000.75	"F": 2}
{"v": 1	"t": 1727739	"P": 1003.5	"F": 2}
{"v": 1	"t": 1727759	"P": 1007.25	"F": 1}
{"v": 1	"t": 1727779	"P": 1004.75	"F": 2}
{"v": 1	"t": 1727799	"P": 1001.25	"F": 2}
{"v": 1	"t": 1727820	"P": 1001.75	"F": 2}
{"v": 1	"t": 1727840	"P": 1010.75	"F": 1}
{"v": 1	"t": 1727860	"P": 1004.0	"F": 1}
{"v": 1	"t": 1727881	"P": 1001.75	"F": 2}
{"v": 1	"t": 1727901	"P": 1002.25	"F": 2}
{"v": 1	"t": 1727921	"P": 1006.0	"F": 2	"C": 45.515	"D": 3240	"sn": 54091929832280	"file": "/data/device_log/data0000.out"}
{"v": 1	"t": 1727942	"P": 1004.75	"F": 2}
{"v": 1	"t": 1727962	"P": 1002.25	"F": 1}
{"v": 1	"t": 1727982	"P": 1003.25	"F": 2}
{"v": 1	"t": 1728003	"P": 1008.25	"F": 2}
{"v": 1	"t": 1728023	"P": 1004.5	"F": 2}
{"v": 1	"t": 1728043	"P": 1001.5	"F": 2}
{"v": 1	"t": 1728063	"P": 1000.25	"F": 2}
{"v": 1	"t": 1728084	"P": 1006.25	"F": 1}
{"v": 1	"t": 1728104	"P": 1006.75	"F": 2}
{"v": 1	"t": 1728124	"P": 1002.25	"F": 1}
{"v": 1	"t": 1728145	"P": 1001.75	"F": 2}
{"v": 1	"t": 1728165	"P": 1004.25	"F": 1}
{"v": 1	"t": 1728185	"P": 1006.5	"F": 2}
{"v": 1	"t": 1728206	"P": 1003.25	"F": 2}
{"v": 1	"t": 1728226	"P": 1006.25	"F": 1}
{"v": 1	"t": 1728247	"P": 1004.5	"F": 1}
{"v": 1	"t": 1728267	"P": 1001.25	"F": 2}
{"v": 1	"t": 1728288	"P": 1006.25	"F": 2}
{"v": 1	"t": 1728308	"P": 1004.5	"F": 1}
{"v": 1	"t": 1728328	"P": 1003.5	"F": 2}
{"v": 1	"t": 1728348	"P": 1001.25	"F": 1}
{"v": 1	"t": 1728369	"P": 1006.0	"F": 2}
{"v": 1	"t": 1728389	"P": 1007.25	"F": 2}
{"v": 1	"t": 1728409	"P": 1005.25	"F": 1}
{"v": 1	"t": 1728430	"P": 1001.5	"F": 2}
{"v": 1	"t": 1728450	"P": 1004.5	"F": 2}
{"v": 1	"t": 1728470	"P": 1006.0	"F": 2}
{"v": 1	"t": 1728490	"P": 1004.75	"F": 2}
{"v": 1	"t": 1728511	"P": 1002.25	"F": 1}
{"v": 1	"t": 1728531	"P": 1000.75	"F": 1}
{"v": 1	"t": 1728551	"P": 1007.5	"F": 1}
{"v": 1	"t": 1728572	"P": 1006.75	"F": 1}
{"v": 1	"t": 1728592	"P": 1002.25	"F": 1}
{"v": 1	"t": 1728612	"P": 1000.75	"F": 2}
{"v": 1	"t": 1728633	"P": 1008.0	"F": 1}
{"v": 1	"t": 1728653	"P": 1005.0	"F": 2}
{"v": 1	"t": 1728673	"P": 1002.75	"F": 2}
{"v": 1	"t": 1728693	"P": 1000.5	"F": 2}
{"v": 1	"t": 1728714	"P": 1006.5	"F": 2}
{"v": 1	"t": 1728734	"P": 1006.5	"F": 2}
{"v": 1	"t": 1728754	"P": 1001.75	"F": 1}
{"v": 1	"t": 1728775	"P": 1000.75	"F": 2}
{"v": 1	"t": 1728795	"P": 1006.75	"F": 1}
{"v": 1	"t": 1728816	"P": 1003.25	"F": 1}
{"v": 1	"t": 1728836	"P": 1003.0	"F": 1}
{"v": 1	"t": 1728857	"P": 1006.5	"F": 1}
{"v": 1	"t": 1728877	"P": 1002.5	"F": 1}
{"v": 1	"t": 1728898	"P": 1003.0	"F": 1}
{"v": 1	"t": 1728918	"P": 1003.5	"F": 2}
{"v": 1	"t": 1728938	"P": 1000.75	"F": 2	"C": 45.51	"D": 3240	"sn": 54091929832280	"file": "/data/device_log/data0000.out"}
{"v": 1	"t": 1728959	"P": 1007.75	"F": 1}
{"v": 1	"t": 1728979	"P": 1007.0	"F": 1}
{"v": 1	"t": 1728999	"P": 1003.75	"F": 1}
{"v": 1	"t": 1729020	"P": 1001.0	"F": 2}
{"v": 1	"t": 1729040	"P": 1004.75	"F": 1}
{"v": 1	"t": 1729060	"P": 1006.5	"F": 1}
{"v": 1	"t": 1729081	"P": 1003.75	"F": 1}
{"v": 1	"t": 1729101	"P": 1002.0	"F": 1}
{"v": 1	"t": 1729121	"P": 1005.0	"F": 2}
{"v": 1	"t": 1729141	"P": 1005.25	"F": 2}
{"v": 1	"t": 1729162	"P": 1004.0	"F": 1}
{"v": 1	"t": 1729182	"P": 1001.25	"F": 1}
{"v": 1	"t": 1729202	"P": 1002.5	"F": 2}
{"v": 1	"t": 1729223	"P": 1007.25	"F": 2}
{"v": 1	"t": 1729243	"P": 1005.5	"F": 2}
{"v": 1	"t": 1729263	"P": 1000.0	"F": 2}
{"v": 1	"t": 1729284	"P": 1002.0	"F": 2}
{"v": 1	"t": 1729304	"P": 1007.75	"F": 1}
{"v": 1	"t": 1729324	"P": 1004.5	"F": 2}
{"v": 1	"t": 1729344	"P": 1002.25	"F": 1}
{"v": 1	"t": 1729365	"P": 1002.0	"F": 2}
{"v": 1	"t": 1729385	"P": 1008.0	"F": 2}
{"v": 1	"t": 1729405	"P": 1004.0	"F": 1}
{"v": 1	"t": 1729426	"P": 1001.5	"F": 1}
{"v": 1	"t": 1729446	"P": 1007.0	"F": 1}
{"v": 1	"t": 1729467	"P": 1003.25	"F": 1}
{"v": 1	"t": 1729487	"P": 1002.75	"F": 2}
{"v": 1	"t": 1729508	"P": 1006.0	"F": 1}
{"v": 1	"t": 1729528	"P": 1002.25	"F": 1}
{"v": 1	"t": 1729548	"P": 1002.5	"F": 2}
{"v": 1	"t": 1729569	"P": 1006.0	"F": 1}
{"v": 1	"t": 1729589	"P": 1006.5	"F": 1}
{"v": 1	"t": 1729610	"P": 1001.25	"F": 1}
{"v": 1	"t": 1729630	"P": 1004.5	"F": 2}
{"v": 1	"t": 1729650	"P": 1005.75	"F": 2}
{"v": 1	"t": 1729671	"P": 1001.5	"F": 2}
{"v": 1	"t": 1729691	"P": 1003.0	"F": 2}
{"v": 1	"t": 1729711	"P": 1007.25	"F": 1}
{"v": 1	"t": 1729732	"P": 1004.75	"F": 2}
{"v": 1	"t": 1729752	"P": 1001.75	"F": 2}
{"v": 1	"t": 1729772	"P": 1004.75	"F": 2}
{"v": 1	"t": 1729793	"P": 1005.0	"F": 2}
{"v": 1	"t": 1729813	"P": 1002.25	"F": 1}
{"v": 1	"t": 1729834	"P": 1002.25	"F": 2}
{"v": 1	"t": 1729854	"P": 1005.25	"F": 2}
{"v": 1	"t": 1729874	"P": 1003.0	"F": 1}
{"v": 1	"t": 1729895	"P": 1000.75	"F": 1}
{"v": 1	"t": 1729915	"P": 1007.0	"F": 2}
{"v": 1	"t": 1729935	"P": 1006.25	"F": 1}
{"v": 1	"t": 1729956	"P": 1001.75	"F": 2	"C": 45.515	"D": 3240	"sn": 54091929832280	"file": "/data/device_log/data0000.out"}
{"v": 1	"t": 1729976	"P": 1004.0	"F": 1}
{"v": 1	"t": 1729997	"P": 1006.5	"F": 1}
{"v": 1	"t": 1730017	"P": 1002.0	"F": 1}
{"v": 1	"t": 1730037	"P": 1001.0	"F": 2}
{"v": 1	"t": 1730058	"P": 1006.5	"F": 1}
{"v": 1	"t": 1730078	"P": 1003.5	"F": 1}
{"v": 1	"t": 1730098	"P": 1001.25	"F": 2}
{"v": 1	"t": 1730119	"P": 1007.0	"F": 2}
{"v": 1	"t": 1730139	"P": 1005.0	"F": 2}
{"v": 1	"t": 1730160	"P": 1001.5	"F": 2}
{"v": 1	"t": 1730180	"P": 1005.25	"F": 1}
{"v": 1	"t": 1730200	"P": 1005.75	"F": 1}
{"v": 1	"t": 1730221	"P": 1003.75	"F": 2}
{"v": 1	"t": 1730241	"P": 1000.5	"F": 1}
{"v": 1	"t": 1730261	"P": 1005.5	"F": 1}
{"v": 1	"t": 1730282	"P": 1003.25	"F": 1}
{"v": 1	"t": 1730302	"P": 999.0	"F": 1}
{"v": 1	"t": 1730322	"P": 1006.75	"F": 2}
{"v": 1	"t": 1730343	"P": 1006.75	"F": 1}
{"v": 1	"t": 1730363	"P": 1002.75	"F": 1}
{"v": 1	"t": 1730384	"P": 1003.5	"F": 1}
{"v": 1	"t": 1730404	"P": 1006.0	"F": 1}
{"v": 1	"t": 1730424	"P": 1004.75	"F": 1}
{"v": 1	"t": 1730445	"P": 1002.5	"F": 2}
{"v": 1	"t": 1730465	"P": 1005.0	"F": 2}
{"v": 1	"t": 1730485	"P": 1005.75	"F": 1}
{"v": 1	"t": 1730506	"P": 1003.0	"F": 1}
{"v": 1	"t": 1730526	"P": 1002.75	"F": 1}
{"v": 1	"t": 1730546	"P": 1006.5	"F": 2}
{"v": 1	"t": 1730567	"P": 1003.25	"F": 1}
{"v": 1	"t": 1730587	"P": 1002.25	"F": 1}
{"v": 1	"t": 1730608	"P": 1005.0	"F": 1}
{"v": 1	"t": 1730628	"P": 1004.25	"F": 1}
{"v": 1	"t": 1730648	"P": 1002.25	"F": 2}
{"v": 1	"t": 1730669	"P": 1004.5	"F": 1}
{"v": 1	"t": 1730689	"P": 1005.5	"F": 1}
{"v": 1	"t": 1730709	"P": 1000.75	"F": 1}
{"v": 1	"t": 1730730	"P": 1002.75	"F": 2}
{"v": 1	"t": 1730750	"P": 1005.75	"F": 1}
{"v": 1	"t": 1730771	"P": 1002.0	"F": 2}
{"v": 1	"t": 1730791	"P": 1003.0	"F": 1}
{"v": 1	"t": 1730811	"P": 1007.0	"F": 1}
{"v": 1	"t": 1730832	"P": 1005.0	"F": 2}
{"v": 1	"t": 1730852	"P": 1001.75	"F": 1}
{"v": 1	"t": 1730873	"P": 1005.25	"F": 1}
{"v": 1	"t": 1730893	"P": 1005.5	"F": 2}
{"v": 1	"t": 1730913	"P": 1000.75	"F": 1}
{"v": 1	"t": 1730934	"P": 1002.75	"F": 2}
{"v": 1	"t": 1730954	"P": 1004.25	"F": 2}
{"v": 1	"t": 1730974	"P": 1003.0	"F": 1	"C": 45.475	"D": 3240	"sn": 54091929832280	"file": "/data/device_log/data0000.out"}
{"v": 1	"t": 1730995	"P": 1001.75	"F": 2}
{"v": 1	"t": 1731015	"P": 1006.5	"F": 1}
{"v": 1	"t": 1731035	"P": 1003.25	"F": 2}
{"v": 1	"t": 1731056	"P": 1001.25	"F": 2}
{"v": 1	"t": 1731076	"P": 1005.0	"F": 2}
{"v": 1	"t": 1731097	"P": 1006.75	"F": 2}
{"v": 1	"t": 1731117	"P": 1003.25	"F": 2}
{"v": 1	"t": 1731137	"P": 1000.75	"F": 2}
{"v": 1	"t": 1731158	"P": 1007.75	"F": 2}
{"v": 1	"t": 1731178	"P": 1002.0	"F": 2}
{"v": 1	"t": 1731198	"P": 1000.5	"F": 2}
{"v": 1	"t": 1731219	"P": 1007.25	"F": 2}
{"v": 1	"t": 1731239	"P": 1004.75	"F": 2}
{"v": 1	"t": 1731259	"P": 1002.75	"F": 2}
{"v": 1	"t": 1731280	"P": 1002.0	"F": 2}
{"v": 1	"t": 1731300	"P": 1007.5	"F": 2}
{"v": 1	"t": 1731321	"P": 1003.25	"F": 1}
{"v": 1	"t": 1731341	"P": 1001.5	"F": 1}
{"v": 1	"t": 1731361	"P": 1006.5	"F": 2}
{"v": 1	"t": 1731382	"P": 1004.0	"F": 2}
{"v": 1	"t": 1731402	"P": 1000.25	"F": 2}
{"v": 1	"t": 1731423	"P": 1007.25	"F": 2}
{"v": 1	"t": 1731443	"P": 1006.0	"F": 2}
{"v": 1	"t": 1731463	"P": 1000.75	"F": 1}
{"v": 1	"t": 1731484	"P": 1005.5	"F": 1}
{"v": 1	"t": 1731504	"P": 1005.25	"F": 1}
{"v": 1	"t": 1731525	"P": 1001.75	"F": 1}
{"v": 1	"t": 1731545	"P": 1003.0	"F": 2}
{"v": 1	"t": 1731565	"P": 1005.25	"F": 2}
{"v": 1	"t": 1731586	"P": 1002.25	"F": 1}
{"v": 1	"t": 1731606	"P": 1000.75	"F": 1}
{"v": 1	"t": 1731626	"P": 1005.5	"F": 2}
{"v": 1	"t": 1731647	"P": 1004.25	"F": 1}
{"v": 1	"t": 1731667	"P": 1001.0	"F": 1}
{"v": 1	"t": 1731687	"P": 1003.0	"F": 1}
{"v": 1	"t": 1731708	"P": 1006.75	"F": 2}
{"v": 1	"t": 1731728	"P": 1001.25	"F": 1}
{"v": 1	"t": 1731749	"P": 1002.75	"F": 2}
{"v": 1	"t": 1731769	"P": 1007.0	"F": 1}
{"v": 1	"t": 1731789	"P": 1003.5	"F": 2}
{"v": 1	"t": 1731810	"P": 999.25	"F": 2}
{"v": 1	"t": 1731830	"P": 1004.5	"F": 1}
{"v": 1	"t": 1731850	"P": 1004.0	"F": 2}
{"v": 1	"t": 1731871	"P": 1002.5	"F": 1}
{"v": 1	"t": 1731891	"P": 1003.25	"F": 1}
{"v": 1	"t": 1731911	"P": 1006.5	"F": 1}
{"v": 1	"t": 1731932	"P": 1001.75	"F": 1}
{"v": 1	"t": 1731952	"P": 1000.75	"F": 1}
{"v": 1	"t": 1731973	"P": 1006.25	"F": 1}
{"v": 1	"t": 1731993	"P": 1003.0	"F": 2	"C": 45.525	"D": 3240	"sn": 54091929832280	"file": "/data/device_log/data0000.out"}
{"v": 1	"t": 1732013	"P": 1000.75	"F": 1}
{"v": 1	"t": 1732034	"P": 1002.75	"F": 1}
{"v": 1	"t": 1732054	"P": 1004.25	"F": 1}
{"v": 1	"t": 1732075	"P": 1001.25	"F": 1}
{"v": 1	"t": 1732095	"P": 1003.75	"F": 1}
{"v": 1	"t": 1732115	"P": 1005.0	"F": 2}
{"v": 1	"t": 1732136	"P": 1001.0	"F": 1}
{"v": 1	"t": 1732156	"P": 1002.75	"F": 1}
{"v": 1	"t": 1732176	"P": 1008.25	"F": 1}
{"v": 1	"t": 1732197	"P": 1001.5	"F": 1}
{"v": 1	"t": 1732217	"P": 1003.5	"F": 2}
{"v": 1	"t": 1732238	"P": 1006.0	"F": 1}
{"v": 1	"t": 1732258	"P": 1001.75	"F": 1}
{"v": 1	"t": 1732279	"P": 1002.5	"F": 1}
{"v": 1	"t": 1732299	"P": 1005.25	"F": 1}
{"v": 1	"t": 1732319	"P": 1004.0	"F": 1}
{"v": 1	"t": 1732340	"P": 1003.0	"F": 1}
{"v": 1	"t": 1732360	"P": 1007.75	"F": 1}
{"v": 1	"t": 1732381	"P": 1002.25	"F": 1}
{"v": 1	"t": 1732401	"P": 1002.25	"F": 1}
{"v": 1	"t": 1732421	"P": 1006.75	"F": 1}
{"v": 1	"t": 1732442	"P": 1004.25	"F": 1}
{"v": 1	"t": 1732462	"P": 1001.0	"F": 1}
{"v": 1	"t": 1732483	"P": 1006.25	"F": 1}
{"v": 1	"t": 1732503	"P": 1003.0	"F": 1}
{"v": 1	"t": 1732523	"P": 1002.0	"F": 1}
{"v": 1	"t": 1732544	"P": 1006.25	"F": 1}
{"v": 1	"t": 1732564	"P": 1005.5	"F": 1}
{"v": 1	"t": 1732585	"P": 999.75	"F": 1}
{"v": 1	"t": 1732605	"P": 1003.75	"F": 1}
{"v": 1	"t": 1732625	"P": 1007.25	"F": 1}
{"v": 1	"t": 1732646	"P": 1003.25	"F": 1}
{"v": 1	"t": 1732666	"P": 1002.75	"F": 1}
{"v": 1	"t": 1732686	"P": 1007.5	"F": 1}
{"v": 1	"t": 1732707	"P": 1003.25	"F": 1}
{"v": 1	"t": 1732727	"P": 1001.25	"F": 1}
{"v": 1	"t": 1732748	"P": 1006.75	"F": 1}
{"v": 1	"t": 1732768	"P": 1004.0	"F": 2}
{"v": 1	"t": 1732788	"P": 1001.75	"F": 2}
{"v": 1	"t": 1732809	"P": 1004.25	"F": 1}
{"v": 1	"t": 1732829	"P": 1007.25	"F": 1}
{"v": 1	"t": 1732849	"P": 1003.75	"F": 1}
{"v": 1	"t": 1732870	"P": 1001.25	"F": 1}
{"v": 1	"t": 1732890	"P": 1006.25	"F": 1}
{"v": 1	"t": 1732910	"P": 1005.0	"F": 1}
{"v": 1	"t": 1732931	"P": 1001.75	"F": 2}
{"v": 1	"t": 1732951	"P": 1005.25	"F": 1}
{"v": 1	"t": 1732972	"P": 1005.75	"F": 2}
{"v": 1	"t": 1732992	"P": 1002.0	"F": 1}
{"v": 1	"t": 1733012	"P": 1002.0	"F": 1	"C": 45.51	"D": 3240	"sn": 54091929832280	"file": "/data/device_log/data0000.out"}
{"v": 1	"t": 1733033	"P": 1007.5	"F": 1}
{"v": 1	"t": 1733053	"P": 1002.75	"F": 1}
{"v": 1	"t": 1733073	"P": 1000.5	"F": 1}
{"v": 1	"t": 1733094	"P": 1005.25	"F": 2}
{"v": 1	"t": 1733114	"P": 1005.5	"F": 1}
{"v": 1	"t": 1733135	"P": 1000.75	"F": 1}
{"v": 1	"t": 1733155	"P": 1005.75	"F": 1}
{"v": 1	"t": 1733175	"P": 1005.5	"F": 2}
{"v": 1	"t": 1733196	"P": 1000.0	"F": 1}
{"v": 1	"t": 1733216	"P": 1004.75	"F": 1}
{"v": 1	"t": 1733237	"P": 1006.5	"F": 1}
{"v": 1	"t": 1733257	"P": 1003.0	"F": 1}
{"v": 1	"t": 1733277	"P": 1004.25	"F": 1}
{"v": 1	"t": 1733298	"P": 1004.75	"F": 1}
{"v": 1	"t": 1733318	"P": 1004.75	"F": 1}
{"v": 1	"t": 1733338	"P": 1001.0	"F": 2}
{"v": 1	"t": 1733359	"P": 1005.75	"F": 1}
{"v": 1	"t": 1733379	"P": 1006.0	"F": 1}
{"v": 1	"t": 1733399	"P": 1001.5	"F": 1}
{"v": 1	"t": 1733420	"P": 1004.75	"F": 1}
{"v": 1	"t": 1733440	"P": 1009.25	"F": 1}
{"v": 1	"t": 1733461	"P": 1004.0	"F": 1}
{"v": 1	"t": 1733481	"P": 1001.75	"F": 1}
{"v": 1	"t": 1733501	"P": 1006.25	"F": 2}
{"v": 1	"t": 1733522	"P": 1005.0	"F": 1}
{"v": 1	"t": 1733542	"P": 1000.5	"F": 2}
{"v": 1	"t": 1733562	"P": 1003.75	"F": 2}
{"v": 1	"t": 1733583	"P": 1005.75	"F": 1}
{"v": 1	"t": 1733603	"P": 1001.75	"F": 1}
{"v": 1	"t": 1733624	"P": 1001.75	"F": 1}
{"v": 1	"t": 1733644	"P": 1008.5	"F": 1}
{"v": 1	"t": 1733664	"P": 1004.75	"F": 1}
{"v": 1	"t": 1733685	"P": 1003.0	"F": 1}
{"v": 1	"t": 1733705	"P": 1003.5	"F": 1}
{"v": 1	"t": 1733725	"P": 1005.25	"F": 1}
{"v": 1	"t": 1733746	"P": 1002.25	"F": 1}
{"v": 1	"t": 1733766	"P": 1003.75	"F": 1}
{"v": 1	"t": 1733787	"P": 1007.75	"F": 2}
{"v": 1	"t": 1733807	"P": 1003.25	"F": 1}
{"v": 1	"t": 1733827	"P": 1001.5	"F": 1}
{"v": 1	"t": 1733848	"P": 1008.25	"F": 2}
{"v": 1	"t": 1733868	"P": 1003.5	"F": 1}
{"v": 1	"t": 1733888	"P": 999.5	"F": 1}
{"v": 1	"t": 1733909	"P": 1006.5	"F": 2}
{"v": 1	"t": 1733929	"P": 1005.25	"F": 1}
{"v": 1	"t": 1733950	"P": 1001.5	"F": 2}
{"v": 1	"t": 1733970	"P": 1005.75	"F": 2}
{"v": 1	"t": 1733990	"P": 1005.0	"F": 1}
{"v": 1	"t": 1734011	"P": 1000.75	"F": 2}
{"v": 1	"t": 1734031	"P": 1000.75	"F": 2	"C": 45.495	"D": 3240	"sn": 54091929832280	"file": "/data/device_log/data0000.out"}
{"v": 1	"t": 1734051	"P": 1008.75	"F": 1}
{"v": 1	"t": 1734072	"P": 1000.75	"F": 1}
{"v": 1	"t": 1734092	"P": 1001.0	"F": 1}
{"v": 1	"t": 1734113	"P": 1008.75	"F": 1}
{"v": 1	"t": 1734133	"P": 1005.0	"F": 1}
{"v": 1	"t": 1734153	"P": 1001.5	"F": 2}
{"v": 1	"t": 1734174	"P": 1004.0	"F": 2}
{"v": 1	"t": 1734194	"P": 1008.5	"F": 2}
{"v": 1	"t": 1734214	"P": 1002.75	"F": 2}
{"v": 1	"t": 1734235	"P": 1002.0	"F": 1}
{"v": 1	"t": 1734255	"P": 1006.5	"F": 1}
{"v": 1	"t": 1734275	"P": 1003.0	"F": 2}
{"v": 1	"t": 1734296	"P": 1001.75	"F": 1}
{"v": 1	"t": 1734316	"P": 1004.25	"F": 2}
{"v": 1	"t": 1734337	"P": 1005.75	"F": 1}
{"v": 1	"t": 1734357	"P": 1003.0	"F": 1}
{"v": 1	"t": 1734377	"P": 1002.5	"F": 1}
{"v": 1	"t": 1734398	"P": 1006.0	"F": 1}
{"v": 1	"t": 1734418	"P": 1005.25	"F": 1}
{"v": 1	"t": 1734438	"P": 1001.25	"F": 1}
{"v": 1	"t": 1734459	"P": 1006.25	"F": 1}
{"v": 1	"t": 1734479	"P": 1006.75	"F": 1}
{"v": 1	"t": 1734500	"P": 999.75	"F": 2}
{"v": 1	"t": 1734520	"P": 1003.25	"F": 1}
{"v": 1	"t": 1734540	"P": 1006.5	"F": 1}
{"v": 1	"t": 1734561	"P": 1002.0	"F": 1}
{"v": 1	"t": 1734581	"P": 1003.75	"F": 2}
{"v": 1	"t": 1734602	"P": 1006.5	"F": 2}
{"v": 1	"t": 1734622	"P": 1001.5	"F": 1}
{"v": 1	"t": 1734642	"P": 1000.75	"F": 1}
{"v": 1	"t": 1734663	"P": 1006.5	"F": 1}
{"v": 1	"t": 1734683	"P": 1003.5	"F": 1}
{"v": 1	"t": 1734703	"P": 1000.75	"F": 1}
{"v": 1	"t": 1734724	"P": 1004.75	"F": 2}
{"v": 1	"t": 1734744	"P": 1006.5	"F": 1}
{"v": 1	"t": 1734764	"P": 1002.0	"F": 2}
{"v": 1	"t": 1734785	"P": 1003.0	"F": 1}
{"v": 1	"t": 1734805	"P": 1006.0	"F": 1}
{"v": 1	"t": 1734826	"P": 1001.75	"F": 2}
{"v": 1	"t": 1734846	"P": 1001.5	"F": 1}
{"v": 1	"t": 1734866	"P": 1006.5	"F": 1}
{"v": 1	"t": 1734887	"P": 1004.5	"F": 1}
{"v": 1	"t": 1734907	"P": 1002.25	"F": 2}
{"v": 1	"t": 1734927	"P": 1002.75	"F": 1}
{"v": 1	"t": 1734948	"P": 1007.5	"F": 2}
{"v": 1	"t": 1734968	"P": 1002.0	"F": 1}
{"v": 1	"t": 1734988	"P": 1001.25	"F": 2}
{"v": 1	"t": 1735009	"P": 1005.75	"F": 2}
{"v": 1	"t": 1735029	"P": 1004.0	"F": 1}
{"v": 1	"t": 1735050	"P": 1001.5	"F": 2	"C": 45.535	"D": 3240	"sn": 54091929832280	"file": "/data/device_log/data0000.out"}
{"v": 1	"t": 1735070	"P": 1003.25	"F": 1}
{"v": 1	"t": 1735090	"P": 1005.0	"F": 1}
{"v": 1	"t": 1735111	"P": 1001.0	"F": 2}
{"v": 1	"t": 1735131	"P": 1002.0	"F": 1}
{"v": 1	"t": 1735151	"P": 1006.5	"F": 2}
{"v": 1	"t": 1735172	"P": 1003.0	"F": 2}
{"v": 1	"t": 1735192	"P": 1001.75	"F": 1}
{"v": 1	"t": 1735213	"P": 1007.5	"F": 2}
{"v": 1	"t": 1735233	"P": 1002.25	"F": 2}
{"v": 1	"t": 1735253	"P": 1001.25	"F": 1}
{"v": 1	"t": 1735274	"P": 1006.75	"F": 1}
{"v": 1	"t": 1735294	"P": 1004.25	"F": 1}
{"v": 1	"t": 1735315	"P": 1001.25	"F": 1}
{"v": 1	"t": 1735335	"P": 1006.5	"F": 1}
{"v": 1	"t": 1735355	"P": 1006.25	"F": 1}
{"v": 1	"t": 1735376	"P": 1001.0	"F": 1}
{"v": 1	"t": 1735396	"P": 1002.5	"F": 1}
{"v": 1	"t": 1735416	"P": 1006.0	"F": 1}
{"v": 1	"t": 1735437	"P": 1003.75	"F": 1}
{"v": 1	"t": 1735457	"P": 999.25	"F": 1}
{"v": 1	"t": 1735478	"P": 1006.5	"F": 1}
{"v": 1	"t": 1735498	"P": 1004.75	"F": 1}
{"v": 1	"t": 1735518	"P": 1001.5	"F": 1}
{"v": 1	"t": 1735539	"P": 1003.0	"F": 1}
{"v": 1	"t": 1735559	"P": 1007.25	"F": 2}
{"v": 1	"t": 1735579	"P": 1002.25	"F": 1}
{"v": 1	"t": 1735600	"P": 1003.25	"F": 2}
{"v": 1	"t": 1735620	"P": 1005.75	"F": 1}
{"v": 1	"t": 1735640	"P": 1005.75	"F": 1}
{"v": 1	"t": 1735661	"P": 1001.75	"F": 1}
{"v": 1	"t": 1735681	"P": 1004.0	"F": 1}
{"v": 1	"t": 1735702	"P": 1005.75	"F": 1}
{"v": 1	"t": 1735722	"P": 1002.5	"F": 1}
{"v": 1	"t": 1735742	"P": 1002.5	"F": 1}
{"v": 1	"t": 1735763	"P": 1007.25	"F": 1}
{"v": 1	"t": 1735783	"P": 1004.0	"F": 1}
{"v": 1	"t": 1735803	"P": 1001.25	"F": 2}
{"v": 1	"t": 1735824	"P": 1007.75	"F": 1}
{"v": 1	"t": 1735844	"P": 1005.25	"F": 2}
{"v": 1	"t": 1735865	"P": 1001.0	"F": 1}
{"v": 1	"t": 1735885	"P": 1005.25	"F": 1}
{"v": 1	"t": 1735905	"P": 1006.0	"F": 1}
{"v": 1	"t": 1735926	"P": 1001.75	"F": 2}
{"v": 1	"t": 1735946	"P": 1005.5	"F": 1}
{"v": 1	"t": 1735967	"P": 1003.0	"F": 1}
{"v": 1	"t": 1735987	"P": 1003.75	"F": 2}
{"v": 1	"t": 1736008	"P": 1008.0	"F": 1}
{"v": 1	"t": 1736028	"P": 1002.25	"F": 1}
{"v": 1	"t": 1736048	"P": 1004.0	"F": 2}
{"v": 1	"t": 1736069	"P": 1005.0	"F": 2	"C": 45.5	"D": 3240	"sn": 54091929832280	"file": "/data/device_log/data0000.out"}
{"v": 1	"t": 1736089	"P": 1006.75	"F": 1}
{"v": 1	"t": 1736110	"P": 1001.25	"F": 2}
{"v": 1	"t": 1736130	"P": 1003.25	"F": 1}
{"v": 1	"t": 1736150	"P": 1005.75	"F": 2}
{"v": 1	"t": 1736171	"P": 1001.0	"F": 1}
{"v": 1	"t": 1736191	"P": 1001.0	"F": 1}
{"v": 1	"t": 1736211	"P": 1007.0	"F": 2}
{"v": 1	"t": 1736232	"P": 1004.25	"F": 2}
{"v": 1	"t": 1736252	"P": 1000.75	"F": 1}
{"v": 1	"t": 1736272	"P": 1005.75	"F": 2}
{"v": 1	"t": 1736293	"P": 1006.5	"F": 1}
{"v": 1	"t": 1736313	"P": 1002.25	"F": 2}
{"v": 1	"t": 1736334	"P": 999.75	"F": 1}
{"v": 1	"t": 1736354	"P": 1007.0	"F": 2}
{"v": 1	"t": 1736374	"P": 1004.0	"F": 1}
{"v": 1	"t": 1736395	"P": 1000.0	"F": 1}
{"v": 1	"t": 1736415	"P": 1004.75	"F": 1}
{"v": 1	"t": 1736435	"P": 1003.0	"F": 2}
{"v": 1	"t": 1736456	"P": 1000.75	"F": 1}
{"v": 1	"t": 1736476	"P": 1004.0	"F": 1}
{"v": 1	"t": 1736497	"P": 1005.75	"F": 2}
{"v": 1	"t": 1736517	"P": 1002.75	"F": 1}
{"v": 1	"t": 1736537	"P": 1002.75	"F": 1}
{"v": 1	"t": 1736558	"P": 1005.75	"F": 1}
{"v": 1	"t": 1736578	"P": 1002.5	"F": 2}
{"v": 1	"t": 1736599	"P": 1001.75	"F": 1}
{"v": 1	"t": 1736619	"P": 1007.5	"F": 2}
{"v": 1	"t": 1736639	"P": 1002.5	"F": 2}
{"v": 1	"t": 1736660	"P": 999.5	"F": 2}
{"v": 1	"t": 1736680	"P": 1007.0	"F": 2}
{"v": 1	"t": 1736700	"P": 1005.0	"F": 1}
{"v": 1	"t": 1736721	"P": 1002.0	"F": 1}
{"v": 1	"t": 1736741	"P": 1003.0	"F": 2}
{"v": 1	"t": 1736762	"P": 1005.75	"F": 1}
{"v": 1	"t": 1736782	"P": 1000.5	"F": 1}
{"v": 1	"t": 1736802	"P": 1003.75	"F": 2}
{"v": 1	"t": 1736823	"P": 1005.5	"F": 1}
{"v": 1	"t": 1736843	"P": 1002.25	"F": 1}
{"v": 1	"t": 1736863	"P": 999.75	"F": 1}
{"v": 1	"t": 1736884	"P": 1004.75	"F": 2}
{"v": 1	"t": 1736904	"P": 1005.75	"F": 2}
{"v": 1	"t": 1736924	"P": 1002.0	"F": 1}
{"v": 1	"t": 1736945	"P": 1002.0	"F": 2}
{"v": 1	"t": 1736965	"P": 1007.0	"F": 1}
{"v": 1	"t": 1736986	"P": 1003.25	"F": 1}
{"v": 1	"t": 1737006	"P": 1001.5	"F": 1}
{"v": 1	"t": 1737026	"P": 1006.5	"F": 1}
{"v": 1	"t": 1737047	"P": 1002.75	"F": 2}
{"v": 1	"t": 1737067	"P": 1001.25	"F": 1}
{"v": 1	"t": 1737087	"P": 1004.0	"F": 1	"C": 45.51	"D": 3240	"sn": 54091929832280	"file": "/data/device_log/data0000.out"}
{"v": 1	"t": 1737108	"P": 1006.75	"F": 1}
{"v": 1	"t": 1737128	"P": 1001.25	"F": 2}
{"v": 1	"t": 1737149	"P": 1002.25	"F": 1}
{"v": 1	"t": 1737169	"P": 1007.0	"F": 1}
{"v": 1	"t": 1737189	"P": 1002.0	"F": 1}
{"v": 1	"t": 1737210	"P": 1003.5	"F": 1}
{"v": 1	"t": 1737230	"P": 1005.0	"F": 1}
{"v": 1	"t": 1737251	"P": 1003.0	"F": 1}
{"v": 1	"t": 1737271	"P": 1002.25	"F": 1}
{"v": 1	"t": 1737291	"P": 1007.75	"F": 1}
{"v": 1	"t": 1737312	"P": 1002.5	"F": 1}
{"v": 1	"t": 1737332	"P": 1000.75	"F": 2}
{"v": 1	"t": 1737353	"P": 1004.5	"F": 2}
{"v": 1	"t": 1737373	"P": 1006.0	"F": 2}
{"v": 1	"t": 1737393	"P": 1000.25	"F": 1}
{"v": 1	"t": 1737414	"P": 1003.5	"F": 1}
{"v": 1	"t": 1737434	"P": 1004.5	"F": 2}
{"v": 1	"t": 1737454	"P": 1002.25	"F": 2}
{"v": 1	"t": 1737475	"P": 1001.75	"F": 1}
{"v": 1	"t": 1737495	"P": 1005.25	"F": 1}
{"v": 1	"t": 1737515	"P": 1004.0	"F": 2}
{"v": 1	"t": 1737536	"P": 1001.5	"F": 1}
{"v": 1	"t": 1737556	"P": 1005.25	"F": 1}
{"v": 1	"t": 1737577	"P": 1006.0	"F": 1}
{"v": 1	"t": 1737597	"P": 1002.75	"F": 1}
{"v": 1	"t": 1737617	"P": 1001.5	"F": 2}
{"v": 1	"t": 1737638	"P": 1007.0	"F": 2}
{"v": 1	"t": 1737658	"P": 1004.25	"F": 2}
{"v": 1	"t": 1737678	"P": 1001.25	"F": 1}
{"v": 1	"t": 1737699	"P": 1004.5	"F": 2}
{"v": 1	"t": 1737719	"P": 1006.25	"F": 2}
{"v": 1	"t": 1737739	"P": 1000.5	"F": 2}
{"v": 1	"t": 1737760	"P": 1001.25	"F": 2}
{"v": 1	"t": 1737780	"P": 1006.0	"F": 1}
{"v": 1	"t": 1737800	"P": 1005.75	"F": 1}
{"v": 1	"t": 1737821	"P": 1003.75	"F": 1}
{"v": 1	"t": 1737842	"P": 1003.5	"F": 1}
{"v": 1	"t": 1737862	"P": 1000.75	"F": 2}
{"v": 1	"t": 1737883	"P": 1004.5	"F": 1}
{"v": 1	"t": 1737903	"P": 1006.25	"F": 1}
{"v": 1	"t": 1737923	"P": 1001.5	"F": 1}
{"v": 1	"t": 1737944	"P": 1005.0	"F": 1}
{"v": 1	"t": 1737964	"P": 1005.0	"F": 2}
{"v": 1	"t": 1737984	"P": 1002.0	"F": 1}
{"v": 1	"t": 1738005	"P": 1002.0	"F": 1}
{"v": 1	"t": 1738025	"P": 1006.5	"F": 1}
{"v": 1	"t": 1738046	"P": 1002.75	"F": 2}
{"v": 1	"t": 1738066	"P": 999.5	"F": 1}
{"v": 1	"t": 1738086	"P": 1006.75	"F": 2}
{"v": 1	"t": 1738107	"P": 1005.75	"F": 2	"C": 45.505	"D": 3240	"sn": 54091929832280	"file": "/data/device_log/data0000.out"}
{"v": 1	"t": 1738127	"P": 1002.25	"F": 1}
{"v": 1	"t": 1738147	"P": 1003.25	"F": 1}
{"v": 1	"t": 1738168	"P": 1005.75	"F": 2}
{"v": 1	"t": 1738188	"P": 1005.25	"F": 1}
{"v": 1	"t": 1738208	"P": 1001.25	"F": 1}
{"v": 1	"t": 1738229	"P": 1007.0	"F": 1}
{"v": 1	"t": 1738249	"P": 1004.0	"F": 1}
{"v": 1	"t": 1738270	"P": 1001.75	"F": 1}
{"v": 1	"t": 1738290	"P": 1004.0	"F": 1}
{"v": 1	"t": 1738310	"P": 1006.5	"F": 1}
{"v": 1	"t": 1738331	"P": 1002.5	"F": 1}
{"v": 1	"t": 1738351	"P": 1002.5	"F": 1}
{"v": 1	"t": 1738371	"P": 1007.0	"F": 1}
{"v": 1	"t": 1738392	"P": 1003.0	"F": 1}
{"v": 1	"t": 1738412	"P": 1000.0	"F": 1}
{"v": 1	"t": 1738432	"P": 1004.0	"F": 1}
{"v": 1	"t": 1738453	"P": 1006.75	"F": 1}
{"v": 1	"t": 1738473	"P": 999.5	"F": 1}
{"v": 1	"t": 1738494	"P": 1002.75	"F": 1}
{"v": 1	"t": 1738514	"P": 1006.0	"F": 1}
{"v": 1	"t": 1738534	"P": 1003.0	"F": 1}
{"v": 1	"t": 1738555	"P": 1003.25	"F": 1}
{"v": 1	"t": 1738575	"P": 1007.0	"F": 1}
{"v": 1	"t": 1738596	"P": 1003.5	"F": 1}
{"v": 1	"t": 1738616	"P": 1000.75	"F": 1}
{"v": 1	"t": 1738636	"P": 1007.25	"F": 1}
{"v": 1	"t": 1738657	"P": 1004.75	"F": 2}
{"v": 1	"t": 1738677	"P": 1001.25	"F": 2}
{"v": 1	"t": 1738697	"P": 1004.0	"F": 1}
{"v": 1	"t": 1738718	"P": 1006.0	"F": 1}
{"v": 1	"t": 1738738	"P": 1002.0	"F": 2}
{"v": 1	"t": 1738759	"P": 1001.5	"F": 1}
{"v": 1	"t": 1738779	"P": 1005.75	"F": 1}
{"v": 1	"t": 1738799	"P": 1003.75	"F": 2}
{"v": 1	"t": 1738820	"P": 999.75	"F": 1}
{"v": 1	"t": 1738840	"P": 1005.5	"F": 1}
{"v": 1	"t": 1738860	"P": 1006.0	"F": 1}
{"v": 1	"t": 1738881	"P": 1002.5	"F": 2}
{"v": 1	"t": 1738901	"P": 1002.5	"F": 2}
{"v": 1	"t": 1738921	"P": 1007.25	"F": 2}
{"v": 1	"t": 1738942	"P": 1002.75	"F": 2}
{"v": 1	"t": 1738962	"P": 1001.75	"F": 1}
{"v": 1	"t": 1738983	"P": 1005.0	"F": 1}
{"v": 1	"t": 1739003	"P": 1005.25	"F": 2}
{"v": 1	"t": 1739023	"P": 1002.75	"F": 2}
{"v": 1	"t": 1739044	"P": 1003.25	"F": 2}
{"v": 1	"t": 1739064	"P": 1007.0	"F": 2}
{"v": 1	"t": 1739084	"P": 1002.5	"F": 1}
{"v": 1	"t": 1739105	"P": 1001.25	"F": 1}
{"v": 1	"t": 1739125	"P": 1006.75	"F": 1	"C": 45.56	"D": 3239	"sn": 54091929832280	"file": "/data/device_log/data0000.out"}
{"v": 1	"t": 1739146	"P": 1002.0	"F": 1}
{"v": 1	"t": 1739166	"P": 1000.25	"F": 1}
{"v": 1	"t": 1739186	"P": 1004.0	"F": 1}
{"v": 1	"t": 1739207	"P": 1002.25	"F": 1}
{"v": 1	"t": 1739227	"P": 999.5	"F": 1}
{"v": 1	"t": 1739247	"P": 1003.25	"F": 1}
{"v": 1	"t": 1739268	"P": 1005.25	"F": 2}
{"v": 1	"t": 1739288	"P": 999.75	"F": 1}
{"v": 1	"t": 1739309	"P": 1004.75	"F": 1}
{"v": 1	"t": 1739329	"P": 1004.0	"F": 2}
{"v": 1	"t": 1739350	"P": 1000.75	"F": 1}
{"v": 1	"t": 1739370	"P": 1003.5	"F": 1}
{"v": 1	"t": 1739390	"P": 1004.75	"F": 1}
{"v": 1	"t": 1739411	"P": 999.0	"F": 1}
{"v": 1	"t": 1739431	"P": 1004.0	"F": 1}
{"v": 1	"t": 1739452	"P": 1003.25	"F": 1}
{"v": 1	"t": 1739472	"P": 1001.25	"F": 1}
{"v": 1	"t": 1739492	"P": 1003.5	"F": 1}
{"v": 1	"t": 1739513	"P": 1004.0	"F": 1}
{"v": 1	"t": 1739533	"P": 1000.75	"F": 2}
{"v": 1	"t": 1739554	"P": 1000.75	"F": 1}
{"v": 1	"t": 1739574	"P": 1005.5	"F": 1}
{"v": 1	"t": 1739594	"P": 1001.25	"F": 1}
{"v": 1	"t": 1739615	"P": 999.25	"F": 1}
{"v": 1	"t": 1739635	"P": 1006.0	"F": 1}
{"v": 1	"t": 1739656	"P": 1003.5	"F": 1}
{"v": 1	"t": 1739676	"P": 1000.75	"F": 1}
{"v": 1	"t": 1739696	"P": 1005.25	"F": 1}
{"v": 1	"t": 1739717	"P": 1002.5	"F": 1}
{"v": 1	"t": 1739737	"P": 1001.25	"F": 1}
{"v": 1	"t": 1739757	"P": 1000.75	"F": 1}
{"v": 1	"t": 1739778	"P": 1005.25	"F": 1}
{"v": 1	"t": 1739798	"P": 1002.75	"F": 1}
{"v": 1	"t": 1739818	"P": 1000.5	"F": 1}
{"v": 1	"t": 1739839	"P": 1005.5	"F": 2}
{"v": 1	"t": 1739859	"P": 1003.5	"F": 1}
{"v": 1	"t": 1739879	"P": 1001.75	"F": 1}
{"v": 1	"t": 1739900	"P": 1001.75	"F": 2}
{"v": 1	"t": 1739920	"P": 1004.0	"F": 1}
{"v": 1	"t": 1739941	"P": 1000.0	"F": 1}
{"v": 1	"t": 1739961	"P": 1000.0	"F": 1}
{"v": 1	"t": 1739981	"P": 1005.25	"F": 1}
{"v": 1	"t": 1740002	"P": 1002.0	"F": 2}
{"v": 1	"t": 1740022	"P": 999.0	"F": 2}
{"v": 1	"t": 1740042	"P": 1002.75	"F": 1}
{"v": 1	"t": 1740063	"P": 1003.25	"F": 1}
{"v": 1	"t": 1740083	"P": 1001.0	"F": 1}
{"v": 1	"t": 1740104	"P": 1000.75	"F": 1}
{"v": 1	"t": 1740124	"P": 1003.5	"F": 1}
{"v": 1	"t": 1740144	"P": 1002.75	"F": 1	"C": 45.48	"D": 3239	"sn": 54091929832280	"file": "/data/device_log/data0000.out"}
{"v": 1	"t": 1740165	"P": 1001.5	"F": 1}
{"v": 1	"t": 1740185	"P": 1004.75	"F": 2}
{"v": 1	"t": 1740205	"P": 1002.0	"F": 1}
{"v": 1	"t": 1740226	"P": 999.0	"F": 2}
{"v": 1	"t": 1740246	"P": 1003.25	"F": 2}
{"v": 1	"t": 1740267	"P": 1002.0	"F": 1}
{"v": 1	"t": 1740287	"P": 1000.25	"F": 1}
{"v": 1	"t": 1740307	"P": 1003.25	"F": 1}
{"v": 1	"t": 1740328	"P": 1004.5	"F": 1}
{"v": 1	"t": 1740348	"P": 1000.25	"F": 1}
{"v": 1	"t": 1740369	"P": 1000.75	"F": 1}
{"v": 1	"t": 1740389	"P": 1003.5	"F": 2}
{"v": 1	"t": 1740409	"P": 1001.75	"F": 2}
{"v": 1	"t": 1740430	"P": 1001.0	"F": 1}
{"v": 1	"t": 1740450	"P": 1003.75	"F": 2}
{"v": 1	"t": 1740470	"P": 1003.0	"F": 2}
{"v": 1	"t": 1740491	"P": 1000.25	"F": 2}
{"v": 1	"t": 1740511	"P": 1002.75	"F": 1}
{"v": 1	"t": 1740531	"P": 1005.0	"F": 1}
{"v": 1	"t": 1740552	"P": 1001.25	"F": 1}
{"v": 1	"t": 1740572	"P": 998.75	"F": 2}
{"v": 1	"t": 1740593	"P": 1003.75	"F": 1}
{"v": 1	"t": 1740613	"P": 1002.75	"F": 2}
{"v": 1	"t": 1740633	"P": 999.25	"F": 1}
{"v": 1	"t": 1740654	"P": 1002.0	"F": 1}
{"v": 1	"t": 1740674	"P": 1004.75	"F": 1}
{"v": 1	"t": 1740694	"P": 1002.5	"F": 1}
{"v": 1	"t": 1740715	"P": 999.25	"F": 2}
{"v": 1	"t": 1740735	"P": 1005.75	"F": 1}
{"v": 1	"t": 1740755	"P": 1003.5	"F": 2}
{"v": 1	"t": 1740776	"P": 1000.75	"F": 2}
{"v": 1	"t": 1740796	"P": 1001.5	"F": 1}
{"v": 1	"t": 1740817	"P": 1003.75	"F": 1}
{"v": 1	"t": 1740837	"P": 1000.25	"F": 1}
{"v": 1	"t": 1740857	"P": 1002.75	"F": 1}
{"v": 1	"t": 1740878	"P": 1004.0	"F": 2}
{"v": 1	"t": 1740898	"P": 1000.25	"F": 1}
{"v": 1	"t": 1740919	"P": 1001.25	"F": 1}
{"v": 1	"t": 1740939	"P": 1006.5	"F": 2}
{"v": 1	"t": 1740959	"P": 1002.25	"F": 1}
{"v": 1	"t": 1740980	"P": 1000.25	"F": 1}
{"v": 1	"t": 1741000	"P": 1003.5	"F": 1}
{"v": 1	"t": 1741020	"P": 1002.5	"F": 1}
{"v": 1	"t": 1741041	"P": 1000.0	"F": 1}
{"v": 1	"t": 1741061	"P": 1002.5	"F": 1}
{"v": 1	"t": 1741082	"P": 1002.75	"F": 1}
{"v": 1	"t": 1741102	"P": 1001.75	"F": 1}
{"v": 1	"t": 1741122	"P": 1001.5	"F": 1}
{"v": 1	"t": 1741143	"P": 1005.0	"F": 2}
{"v": 1	"t": 1741163	"P": 999.75	"F": 2	"C": 45.515	"D": 3239	"sn": 54091929832280	"file": "/data/device_log/data0000.out"}
{"v": 1	"t": 1741183	"P": 1000.75	"F": 2}
{"v": 1	"t": 1741204	"P": 1003.75	"F": 1}
{"v": 1	"t": 1741224	"P": 1003.25	"F": 1}
{"v": 1	"t": 1741245	"P": 1000.25	"F": 1}
{"v": 1	"t": 1741265	"P": 1003.75	"F": 2}
{"v": 1	"t": 1741285	"P": 1004.0	"F": 2}
{"v": 1	"t": 1741306	"P": 1001.0	"F": 1}
{"v": 1	"t": 1741326	"P": 1001.0	"F": 2}
{"v": 1	"t": 1741346	"P": 1006.25	"F": 1}
{"v": 1	"t": 1741367	"P": 1002.25	"F": 1}
{"v": 1	"t": 1741387	"P": 1002.25	"F": 2}
{"v": 1	"t": 1741407	"P": 1003.0	"F": 1}
{"v": 1	"t": 1741428	"P": 1005.0	"F": 2}
{"v": 1	"t": 1741448	"P": 1002.5	"F": 1}
{"v": 1	"t": 1741469	"P": 1002.75	"F": 2}
{"v": 1	"t": 1741489	"P": 1004.5	"F": 2}
{"v": 1	"t": 1741509	"P": 1001.75	"F": 1}
{"v": 1	"t": 1741530	"P": 998.75	"F": 1}
{"v": 1	"t": 1741550	"P": 1004.5	"F": 2}
{"v": 1	"t": 1741570	"P": 1003.0	"F": 2}
{"v": 1	"t": 1741591	"P": 1001.5	"F": 2}
{"v": 1	"t": 1741611	"P": 1005.25	"F": 2}
{"v": 1	"t": 1741632	"P": 1004.5	"F": 2}
{"v": 1	"t": 1741652	"P": 1000.0	"F": 2}
{"v": 1	"t": 1741672	"P": 1001.0	"F": 2}
{"v": 1	"t": 1741693	"P": 1006.25	"F": 2}
{"v": 1	"t": 1741713	"P": 1001.0	"F": 2}
{"v": 1	"t": 1741733	"P": 1000.25	"F": 2}
{"v": 1	"t": 1741754	"P": 1003.0	"F": 2}
{"v": 1	"t": 1741774	"P": 1003.75	"F": 2}
{"v": 1	"t": 1741795	"P": 999.0	"F": 2}
{"v": 1	"t": 1741815	"P": 1002.25	"F": 2}
{"v": 1	"t": 1741835	"P": 1004.25	"F": 2}
{"v": 1	"t": 1741856	"P": 1002.0	"F": 2}
{"v": 1	"t": 1741876	"P": 1002.0	"F": 2}
{"v": 1	"t": 1741896	"P": 1004.0	"F": 2}
{"v": 1	"t": 1741917	"P": 1003.25	"F": 1}
{"v": 1	"t": 1741937	"P": 999.0	"F": 2}
{"v": 1	"t": 1741957	"P": 1003.0	"F": 2}
{"v": 1	"t": 1741978	"P": 1003.0	"F": 2}
{"v": 1	"t": 1741998	"P": 1000.25	"F": 1}
{"v": 1	"t": 1742019	"P": 1001.0	"F": 2}
{"v": 1	"t": 1742039	"P": 997.0	"F": 1}
{"v": 1	"t": 1742059	"P": 1003.0	"F": 1}
{"v": 1	"t": 1742080	"P": 1000.25	"F": 2}
{"v": 1	"t": 1742100	"P": 1006.25	"F": 2}
{"v": 1	"t": 1742120	"P": 1002.5	"F": 2}
{"v": 1	"t": 1742141	"P": 1000.25	"F": 2}
{"v": 1	"t": 1742161	"P": 1003.75	"F": 2}
{"v": 1	"t": 1742182	"P": 1005.5	"F": 2	"C": 45.465	"D": 3239	"sn": 54091929832280	"file": "/data/device_log/data0000.out"}
{"v": 1	"t": 1742202	"P": 1002.25	"F": 1}
{"v": 1	"t": 1742222	"P": 1000.75	"F": 2}
{"v": 1	"t": 1742243	"P": 1003.75	"F": 2}
{"v": 1	"t": 1742263	"P": 1003.25	"F": 1}
{"v": 1	"t": 1742283	"P": 1002.0	"F": 1}
{"v": 1	"t": 1742304	"P": 1002.5	"F": 1}
{"v": 1	"t": 1742324	"P": 1003.0	"F": 2}
{"v": 1	"t": 1742344	"P": 1001.0	"F": 1}
{"v": 1	"t": 1742365	"P": 1000.75	"F": 1}
{"v": 1	"t": 1742385	"P": 1005.5	"F": 1}
{"v": 1	"t": 1742406	"P": 1002.5	"F": 1}
{"v": 1	"t": 1742426	"P": 1001.75	"F": 1}
{"v": 1	"t": 1742446	"P": 1004.25	"F": 1}
{"v": 1	"t": 1742467	"P": 1002.75	"F": 1}
{"v": 1	"t": 1742488	"P": 1002.25	"F": 1}
{"v": 1	"t": 1742507	"P": 1003.0	"F": 1}
{"v": 1	"t": 1742528	"P": 1003.0	"F": 1}
{"v": 1	"t": 1742548	"P": 1002.25	"F": 1}
{"v": 1	"t": 1742568	"P": 999.5	"F": 1}
{"v": 1	"t": 1742589	"P": 1003.25	"F": 1}
{"v": 1	"t": 1742609	"P": 1003.25	"F": 1}
{"v": 1	"t": 1742630	"P": 1000.25	"F": 1}
{"v": 1	"t": 1742650	"P": 1003.25	"F": 1}
{"v": 1	"t": 1742670	"P": 1003.0	"F": 1}
{"v": 1	"t": 1742691	"P": 1000.25	"F": 1}
{"v": 1	"t": 1742711	"P": 1002.5	"F": 1}
{"v": 1	"t": 1742732	"P": 1002.25	"F": 1}
{"v": 1	"t": 1742752	"P": 1000.75	"F": 1}
{"v": 1	"t": 1742773	"P": 1004.5	"F": 1}
{"v": 1	"t": 1742793	"P": 1003.75	"F": 1}
{"v": 1	"t": 1742813	"P": 1000.0	"F": 1}
{"v": 1	"t": 1742834	"P": 1006.25	"F": 1}
{"v": 1	"t": 1742854	"P": 1001.25	"F": 1}
{"v": 1	"t": 1742875	"P": 1000.0	"F": 1}
{"v": 1	"t": 1742895	"P": 1003.25	"F": 1}
{"v": 1	"t": 1742915	"P": 1003.0	"F": 1}
{"v": 1	"t": 1742936	"P": 1000.25	"F": 1}
{"v": 1	"t": 1742956	"P": 1002.0	"F": 1}
{"v": 1	"t": 1742977	"P": 1002.5	"F": 1}
{"v": 1	"t": 1742997	"P": 999.75	"F": 1}
{"v": 1	"t": 1743017	"P": 1000.75	"F": 1}
{"v": 1	"t": 1743038	"P": 1005.25	"F": 1}
{"v": 1	"t": 1743058	"P": 1002.0	"F": 1}
{"v": 1	"t": 1743078	"P": 999.75	"F": 1}
{"v": 1	"t": 1743099	"P": 1004.5	"F": 1}
{"v": 1	"t": 1743119	"P": 1003.5	"F": 1}
{"v": 1	"t": 1743139	"P": 1000.5	"F": 1}
{"v": 1	"t": 1743160	"P": 1000.75	"F": 1}
{"v": 1	"t": 1743180	"P": 1005.75	"F": 1}
{"v": 1	"t": 1743201	"P": 1003.0	"F": 1	"C": 45.415	"D": 3239	"sn": 54091929832280	"file": "/data/device_log/data0000.out"}
{"v": 1	"t": 1743221	"P": 1000.25	"F": 2}
{"v": 1	"t": 1743241	"P": 1003.0	"F": 2}
{"v": 1	"t": 1743262	"P": 1002.75	"F": 2}
{"v": 1	"t": 1743282	"P": 1002.0	"F": 2}
{"v": 1	"t": 1743302	"P": 1002.5	"F": 2}
{"v": 1	"t": 1743323	"P": 1004.25	"F": 2}
{"v": 1	"t": 1743343	"P": 1001.75	"F": 2}
{"v": 1	"t": 1743363	"P": 998.5	"F": 2}
{"v": 1	"t": 1743384	"P": 1003.25	"F": 2}
{"v": 1	"t": 1743404	"P": 1006.0	"F": 2}
{"v": 1	"t": 1743424	"P": 1001.5	"F": 2}
{"v": 1	"t": 1743444	"P": 1000.0	"F": 2}
{"v": 1	"t": 1743465	"P": 1001.25	"F": 2}
{"v": 1	"t": 1743485	"P": 1005.5	"F": 2}
{"v": 1	"t": 1743505	"P": 1003.75	"F": 2}
{"v": 1	"t": 1743526	"P": 1002.25	"F": 2}
{"v": 1	"t": 1743546	"P": 1000.5	"F": 2}
{"v": 1	"t": 1743566	"P": 1003.75	"F": 2}
{"v": 1	"t": 1743587	"P": 1004.5	"F": 2}
{"v": 1	"t": 1743607	"P": 1001.25	"F": 2}
{"v": 1	"t": 1743627	"P": 1000.75	"F": 2}
{"v": 1	"t": 1743648	"P": 1004.75	"F": 2}
{"v": 1	"t": 1743668	"P": 1003.75	"F": 2}
{"v": 1	"t": 1743688	"P": 1001.0	"F": 2}
{"v": 1	"t": 1743709	"P": 1000.25	"F": 2}
{"v": 1	"t": 1743729	"P": 1006.5	"F": 2}
{"v": 1	"t": 1743749	"P": 1003.5	"F": 2}
{"v": 1	"t": 1743769	"P": 1000.75	"F": 2}
{"v": 1	"t": 1743790	"P": 999.75	"F": 2}
{"v": 1	"t": 1743810	"P": 1006.5	"F": 2}
{"v": 1	"t": 1743830	"P": 1006.0	"F": 2}
{"v": 1	"t": 1743851	"P": 1000.75	"F": 2}
{"v": 1	"t": 1743871	"P": 999.0	"F": 2}
{"v": 1	"t": 1743891	"P": 1003.25	"F": 2}
{"v": 1	"t": 1743911	"P": 1006.5	"F": 2}
{"v": 1	"t": 1743932	"P": 1002.5	"F": 2}
{"v": 1	"t": 1743952	"P": 999.0	"F": 2}
{"v": 1	"t": 1743972	"P": 1002.5	"F": 2}
{"v": 1	"t": 1743993	"P": 1004.75	"F": 2}
{"v": 1	"t": 1744013	"P": 1002.75	"F": 2}
{"v": 1	"t": 1744033	"P": 1000.5	"F": 2}
{"v": 1	"t": 1744053	"P": 999.5	"F": 2}
{"v": 1	"t": 1744074	"P": 1006.0	"F": 2}
{"v": 1	"t": 1744094	"P": 1004.5	"F": 2}
{"v": 1	"t": 1744114	"P": 1000.75	"F": 2}
{"v": 1	"t": 1744135	"P": 1003.0	"F": 2}
{"v": 1	"t": 1744155	"P": 1002.75	"F": 2}
{"v": 1	"t": 1744176	"P": 1001.25	"F": 2}
{"v": 1	"t": 1744196	"P": 1002.75	"F": 1}
{"v": 1	"t": 1744216	"P": 1005.25	"F": 2	"C": 45.435	"D": 3239	"sn": 54091929832280	"file": "/data/device_log/data0000.out"}
{"v": 1	"t": 1744237	"P": 1002.25	"F": 1}
{"v": 1	"t": 1744257	"P": 1000.5	"F": 1}
{"v": 1	"t": 1744277	"P": 1001.5	"F": 1}
{"v": 1	"t": 1744298	"P": 1006.5	"F": 1}
{"v": 1	"t": 1744318	"P": 1003.25	"F": 1}
{"v": 1	"t": 1744338	"P": 1000.75	"F": 1}
{"v": 1	"t": 1744358	"P": 1000.5	"F": 1}
{"v": 1	"t": 1744379	"P": 1004.5	"F": 1}
{"v": 1	"t": 1744399	"P": 1004.0	"F": 1}
{"v": 1	"t": 1744419	"P": 1001.25	"F": 1}
{"v": 1	"t": 1744440	"P": 999.0	"F": 1}
{"v": 1	"t": 1744460	"P": 1004.25	"F": 1}
{"v": 1	"t": 1744480	"P": 1004.75	"F": 1}
{"v": 1	"t": 1744501	"P": 1003.0	"F": 1}
{"v": 1	"t": 1744521	"P": 1001.0	"F": 1}
{"v": 1	"t": 1744541	"P": 1003.75	"F": 2}
{"v": 1	"t": 1744561	"P": 1005.25	"F": 1}
{"v": 1	"t": 1744582	"P": 1002.25	"F": 1}
{"v": 1	"t": 1744602	"P": 998.25	"F": 1}
{"v": 1	"t": 1744622	"P": 1002.5	"F": 2}
{"v": 1	"t": 1744643	"P": 1005.75	"F": 1}
{"v": 1	"t": 1744663	"P": 1001.5	"F": 1}
{"v": 1	"t": 1744683	"P": 1002.25	"F": 2}
{"v": 1	"t": 1744704	"P": 1003.75	"F": 1}
{"v": 1	"t": 1744724	"P": 1000.75	"F": 2}
{"v": 1	"t": 1744745	"P": 1001.5	"F": 2}
{"v": 1	"t": 1744765	"P": 1003.25	"F": 1}
{"v": 1	"t": 1744785	"P": 1003.75	"F": 1}
{"v": 1	"t": 1744806	"P": 1000.5	"F": 2}
{"v": 1	"t": 1744826	"P": 999.5	"F": 1}
{"v": 1	"t": 1744846	"P": 1004.5	"F": 1}
{"v": 1	"t": 1744867	"P": 1003.25	"F": 2}
{"v": 1	"t": 1744887	"P": 1003.0	"F": 2}
{"v": 1	"t": 1744907	"P": 1001.25	"F": 1}
{"v": 1	"t": 1744927	"P": 1002.0	"F": 1}
{"v": 1	"t": 1744948	"P": 1005.25	"F": 2}
{"v": 1	"t": 1744968	"P": 1003.0	"F": 2}
{"v": 1	"t": 1744988	"P": 1000.25	"F": 2}
{"v": 1	"t": 1745009	"P": 1003.5	"F": 2}
{"v": 1	"t": 1745029	"P": 1007.0	"F": 2}
{"v": 1	"t": 1745049	"P": 1003.25	"F": 2}
{"v": 1	"t": 1745070	"P": 999.25	"F": 2}
{"v": 1	"t": 1745090	"P": 1000.5	"F": 2}
{"v": 1	"t": 1745110	"P": 1006.0	"F": 2}
{"v": 1	"t": 1745130	"P": 1002.25	"F": 2}
{"v": 1	"t": 1745151	"P": 1000.5	"F": 2}
{"v": 1	"t": 1745171	"P": 1004.75	"F": 2}
{"v": 1	"t": 1745191	"P": 1006.25	"F": 2}
{"v": 1	"t": 1745212	"P": 1003.5	"F": 2}
{"v": 1	"t": 1745232	"P": 999.75	"F": 2	"C": 45.415	"D": 3239	"sn": 54091929832280	"file": "/data/device_log/data0000.out"}
{"v": 1	"t": 1745252	"P": 1002.0	"F": 2}
{"v": 1	"t": 1745273	"P": 1004.0	"F": 2}
{"v": 1	"t": 1745293	"P": 1000.25	"F": 2}
{"v": 1	"t": 1745314	"P": 1002.0	"F": 2}
{"v": 1	"t": 1745334	"P": 1005.25	"F": 2}
{"v": 1	"t": 1745354	"P": 1002.75	"F": 2}
{"v": 1	"t": 1745375	"P": 999.25	"F": 2}
{"v": 1	"t": 1745395	"P": 1000.5	"F": 2}
{"v": 1	"t": 1745415	"P": 1006.0	"F": 2}
{"v": 1	"t": 1745435	"P": 1003.5	"F": 2}
{"v": 1	"t": 1745456	"P": 999.5	"F": 2}
{"v": 1	"t": 1745476	"P": 999.25	"F": 2}
{"v": 1	"t": 1745496	"P": 1001.5	"F": 2}
{"v": 1	"t": 1745517	"P": 1004.25	"F": 2}
{"v": 1	"t": 1745537	"P": 1001.25	"F": 2}
{"v": 1	"t": 1745557	"P": 999.25	"F": 2}
{"v": 1	"t": 1745577	"P": 1002.75	"F": 2}
{"v": 1	"t": 1745598	"P": 1004.25	"F": 2}
{"v": 1	"t": 1745618	"P": 1000.25	"F": 2}
{"v": 1	"t": 1745638	"P": 1000.5	"F": 2}
{"v": 1	"t": 1745659	"P": 1002.75	"F": 2}
{"v": 1	"t": 1745679	"P": 1002.75	"F": 2}
{"v": 1	"t": 1745699	"P": 1003.0	"F": 2}
{"v": 1	"t": 1745720	"P": 1002.0	"F": 2}
{"v": 1	"t": 1745740	"P": 1001.0	"F": 2}
{"v": 1	"t": 1745760	"P": 1005.0	"F": 2}
{"v": 1	"t": 1745780	"P": 1001.0	"F": 2}
{"v": 1	"t": 1745801	"P": 999.25	"F": 2}
{"v": 1	"t": 1745821	"P": 1002.75	"F": 2}
{"v": 1	"t": 1745842	"P": 999.25	"F": 2}
{"v": 1	"t": 1745862	"P": 999.5	"F": 2}
{"v": 1	"t": 1745883	"P": 1003.5	"F": 2}
{"v": 1	"t": 1745903	"P": 1004.5	"F": 2}
{"v": 1	"t": 1745923	"P": 1001.5	"F": 2}
{"v": 1	"t": 1745943	"P": 1000.25	"F": 2}
{"v": 1	"t": 1745964	"P": 1003.25	"F": 2}
{"v": 1	"t": 1745984	"P": 1002.25	"F": 2}
{"v": 1	"t": 1746004	"P": 1000.75	"F": 2}
{"v": 1	"t": 1746025	"P": 1000.5	"F": 2}
{"v": 1	"t": 1746045	"P": 1003.75	"F": 2}
{"v": 1	"t": 1746065	"P": 1004.5	"F": 2}
{"v": 1	"t": 1746086	"P": 1002.0	"F": 2}
{"v": 1	"t": 1746106	"P": 1000.0	"F": 2}
{"v": 1	"t": 1746126	"P": 1001.25	"F": 2}
{"v": 1	"t": 1746146	"P": 1005.0	"F": 2}
{"v": 1	"t": 1746167	"P": 1002.75	"F": 2}
{"v": 1	"t": 1746187	"P": 1000.5	"F": 2}
{"v": 1	"t": 1746207	"P": 1001.5	"F": 2}
{"v": 1	"t": 1746228	"P": 1006.0	"F": 1}
{"v": 1	"t": 1746248	"P": 1002.5	"F": 2	"C": 45.415	"D": 3239	"sn": 54091929832280	"file": "/data/device_log/data0000.out"}
{"v": 1	"t": 1746268	"P": 999.0	"F": 2}
{"v": 1	"t": 1746289	"P": 1001.25	"F": 1}
{"v": 1	"t": 1746309	"P": 1005.5	"F": 2}
{"v": 1	"t": 1746329	"P": 1001.75	"F": 2}
{"v": 1	"t": 1746349	"P": 999.25	"F": 2}
{"v": 1	"t": 1746370	"P": 1002.75	"F": 2}
{"v": 1	"t": 1746390	"P": 1003.5	"F": 2}
{"v": 1	"t": 1746411	"P": 999.5	"F": 2}
{"v": 1	"t": 1746431	"P": 1003.0	"F": 2}
{"v": 1	"t": 1746452	"P": 1002.5	"F": 2}
{"v": 1	"t": 1746472	"P": 1001.25	"F": 2}
{"v": 1	"t": 1746493	"P": 1005.75	"F": 2}
{"v": 1	"t": 1746513	"P": 999.75	"F": 2}
{"v": 1	"t": 1746534	"P": 1003.0	"F": 2}
{"v": 1	"t": 1746554	"P": 1004.25	"F": 2}
{"v": 1	"t": 1746575	"P": 1000.0	"F": 2}
{"v": 1	"t": 1746595	"P": 1004.0	"F": 2}
{"v": 1	"t": 1746615	"P": 1004.0	"F": 2}
{"v": 1	"t": 1746636	"P": 1001.0	"F": 2}
{"v": 1	"t": 1746656	"P": 999.25	"F": 2}
{"v": 1	"t": 1746676	"P": 1005.0	"F": 2}
{"v": 1	"t": 1746696	"P": 1005.75	"F": 2}
{"v": 1	"t": 1746717	"P": 1001.75	"F": 2}
{"v": 1	"t": 1746737	"P": 1000.0	"F": 2}
{"v": 1	"t": 1746757	"P": 1003.5	"F": 2}
{"v": 1	"t": 1746778	"P": 1006.25	"F": 2}
{"v": 1	"t": 1746798	"P": 1002.0	"F": 2}
{"v": 1	"t": 1746818	"P": 1000.0	"F": 2}
{"v": 1	"t": 1746839	"P": 1000.75	"F": 2}
{"v": 1	"t": 1746859	"P": 1004.5	"F": 2}
{"v": 1	"t": 1746879	"P": 1002.75	"F": 2}
{"v": 1	"t": 1746899	"P": 999.5	"F": 2}
{"v": 1	"t": 1746920	"P": 999.75	"F": 2}
{"v": 1	"t": 1746940	"P": 1004.75	"F": 2}
{"v": 1	"t": 1746960	"P": 1003.5	"F": 2}
{"v": 1	"t": 1746981	"P": 1000.25	"F": 2}
{"v": 1	"t": 1747001	"P": 1000.5	"F": 2}
{"v": 1	"t": 1747021	"P": 1006.5	"F": 2}
{"v": 1	"t": 1747042	"P": 1001.5	"F": 2}
{"v": 1	"t": 1747062	"P": 1000.25	"F": 2}
{"v": 1	"t": 1747082	"P": 1000.75	"F": 2}
{"v": 1	"t": 1747103	"P": 1003.25	"F": 2}
{"v": 1	"t": 1747123	"P": 1001.75	"F": 2}
{"v": 1	"t": 1747144	"P": 1001.25	"F": 2}
{"v": 1	"t": 1747164	"P": 1004.5	"F": 2}
{"v": 1	"t": 1747184	"P": 1002.25	"F": 2}
{"v": 1	"t": 1747205	"P": 999.5	"F": 2}
{"v": 1	"t": 1747225	"P": 1002.0	"F": 2}
{"v": 1	"t": 1747245	"P": 1006.25	"F": 2}
{"v": 1	"t": 1747265	"P": 1001.75	"F": 2	"C": 45.455	"D": 3239	"sn": 54091929832280	"file": "/data/device_log/data0000.out"}
{"v": 1	"t": 1747286	"P": 1000.5	"F": 2}
{"v": 1	"t": 1747306	"P": 1000.25	"F": 2}
{"v": 1	"t": 1747326	"P": 1004.5	"F": 2}
{"v": 1	"t": 1747347	"P": 1003.5	"F": 2}
{"v": 1	"t": 1747367	"P": 1002.25	"F": 2}
{"v": 1	"t": 1747387	"P": 1002.25	"F": 2}
{"v": 1	"t": 1747408	"P": 1006.5	"F": 2}
{"v": 1	"t": 1747428	"P": 1003.75	"F": 1}
{"v": 1	"t": 1747448	"P": 1001.0	"F": 2}
{"v": 1	"t": 1747468	"P": 1001.25	"F": 2}
{"v": 1	"t": 1747489	"P": 1005.75	"F": 2}
{"v": 1	"t": 1747509	"P": 1002.25	"F": 2}
{"v": 1	"t": 1747529	"P": 1000.0	"F": 2}
{"v": 1	"t": 1747550	"P": 1001.0	"F": 2}
{"v": 1	"t": 1747570	"P": 1005.75	"F": 2}
{"v": 1	"t": 1747590	"P": 1003.5	"F": 2}
{"v": 1	"t": 1747611	"P": 1000.5	"F": 2}
{"v": 1	"t": 1747631	"P": 999.5	"F": 2}
{"v": 1	"t": 1747651	"P": 1004.25	"F": 2}
{"v": 1	"t": 1747672	"P": 1002.5	"F": 2}
{"v": 1	"t": 1747692	"P": 1001.0	"F": 2}
{"v": 1	"t": 1747713	"P": 1005.75	"F": 2}
{"v": 1	"t": 1747733	"P": 1002.5	"F": 2}
{"v": 1	"t": 1747753	"P": 1000.0	"F": 2}
{"v": 1	"t": 1747774	"P": 1001.5	"F": 2}
{"v": 1	"t": 1747794	"P": 1008.0	"F": 2}
{"v": 1	"t": 1747814	"P": 1004.5	"F": 2}
{"v": 1	"t": 1747834	"P": 1001.5	"F": 2}
{"v": 1	"t": 1747855	"P": 1000.75	"F": 2}
{"v": 1	"t": 1747875	"P": 1006.0	"F": 2}
{"v": 1	"t": 1747895	"P": 1004.25	"F": 2}
{"v": 1	"t": 1747916	"P": 1000.75	"F": 2}
{"v": 1	"t": 1747936	"P": 1000.5	"F": 2}
{"v": 1	"t": 1747956	"P": 1003.0	"F": 2}
{"v": 1	"t": 1747977	"P": 1004.0	"F": 2}
{"v": 1	"t": 1747997	"P": 1000.5	"F": 2}
{"v": 1	"t": 1748017	"P": 998.75	"F": 2}
{"v": 1	"t": 1748037	"P": 1003.25	"F": 2}
{"v": 1	"t": 1748058	"P": 1005.25	"F": 2}
{"v": 1	"t": 1748078	"P": 1002.75	"F": 2}
{"v": 1	"t": 1748098	"P": 999.75	"F": 2}
{"v": 1	"t": 1748119	"P": 1001.0	"F": 2}
{"v": 1	"t": 1748139	"P": 1004.5	"F": 2}
{"v": 1	"t": 1748159	"P": 1001.5	"F": 1}
{"v": 1	"t": 1748179	"P": 1000.75	"F": 1}
{"v": 1	"t": 1748200	"P": 1001.25	"F": 2}
{"v": 1	"t": 1748220	"P": 1005.5	"F": 2}
{"v": 1	"t": 1748240	"P": 1004.5	"F": 2}
{"v": 1	"t": 1748261	"P": 1001.0	"F": 2}
{"v": 1	"t": 1748281	"P": 1002.5	"F": 2	"C": 45.395	"D": 3239	"sn": 54091929832280	"file": "/data/device_log/data0000.out"}
{"v": 1	"t": 1748301	"P": 1005.25	"F": 2}
{"v": 1	"t": 1748322	"P": 1003.25	"F": 2}
{"v": 1	"t": 1748342	"P": 1001.25	"F": 2}
{"v": 1	"t": 1748362	"P": 1000.25	"F": 2}
{"v": 1	"t": 1748383	"P": 1005.5	"F": 2}
{"v": 1	"t": 1748403	"P": 1003.75	"F": 2}
{"v": 1	"t": 1748423	"P": 999.5	"F": 2}
{"v": 1	"t": 1748444	"P": 1001.0	"F": 2}
{"v": 1	"t": 1748464	"P": 1004.75	"F": 2}
{"v": 1	"t": 1748484	"P": 1004.25	"F": 2}
{"v": 1	"t": 1748504	"P": 1001.0	"F": 2}
{"v": 1	"t": 1748525	"P": 999.0	"F": 2}
{"v": 1	"t": 1748545	"P": 1005.25	"F": 2}
{"v": 1	"t": 1748565	"P": 1005.5	"F": 2}
{"v": 1	"t": 1748586	"P": 1000.75	"F": 2}
{"v": 1	"t": 1748606	"P": 1000.5	"F": 2}
{"v": 1	"t": 1748626	"P": 1005.25	"F": 2}
{"v": 1	"t": 1748646	"P": 1006.0	"F": 2}
{"v": 1	"t": 1748667	"P": 1001.75	"F": 2}
{"v": 1	"t": 1748687	"P": 1000.5	"F": 1}
{"v": 1	"t": 1748707	"P": 1003.75	"F": 2}
{"v": 1	"t": 1748728	"P": 1008.0	"F": 2}
{"v": 1	"t": 1748748	"P": 1003.25	"F": 2}
{"v": 1	"t": 1748768	"P": 1001.5	"F": 2}
{"v": 1	"t": 1748788	"P": 1001.0	"F": 2}
{"v": 1	"t": 1748809	"P": 1004.25	"F": 2}
{"v": 1	"t": 1748829	"P": 1002.5	"F": 2}
{"v": 1	"t": 1748849	"P": 1000.75	"F": 2}
{"v": 1	"t": 1748870	"P": 1000.25	"F": 2}
{"v": 1	"t": 1748890	"P": 1004.0	"F": 2}
{"v": 1	"t": 1748910	"P": 1003.75	"F": 2}
{"v": 1	"t": 1748931	"P": 1001.5	"F": 2}
{"v": 1	"t": 1748951	"P": 1000.5	"F": 2}
{"v": 1	"t": 1748971	"P": 1004.0	"F": 2}
{"v": 1	"t": 1748992	"P": 1005.75	"F": 2}
{"v": 1	"t": 1749012	"P": 1001.5	"F": 2}
{"v": 1	"t": 1749032	"P": 1000.75	"F": 2}
{"v": 1	"t": 1749052	"P": 1005.5	"F": 2}
{"v": 1	"t": 1749073	"P": 1005.25	"F": 2}
{"v": 1	"t": 1749093	"P": 1002.5	"F": 2}
{"v": 1	"t": 1749113	"P": 1000.25	"F": 2}
{"v": 1	"t": 1749134	"P": 1002.25	"F": 2}
{"v": 1	"t": 1749154	"P": 1006.25	"F": 2}
{"v": 1	"t": 1749174	"P": 1004.0	"F": 1}
{"v": 1	"t": 1749194	"P": 1000.5	"F": 2}
{"v": 1	"t": 1749215	"P": 1001.0	"F": 2}
{"v": 1	"t": 1749235	"P": 1006.75	"F": 1}
{"v": 1	"t": 1749255	"P": 1005.25	"F": 2}
{"v": 1	"t": 1749276	"P": 1001.0	"F": 2}
{"v": 1	"t": 1749296	"P": 999.75	"F": 2	"C": 45.365	"D": 3239	"sn": 54091929832280	"file": "/data/device_log/data0000.out"}
{"v": 1	"t": 1749316	"P": 1004.75	"F": 2}
{"v": 1	"t": 1749336	"P": 1004.5	"F": 2}
{"v": 1	"t": 1749357	"P": 1002.25	"F": 1}
{"v": 1	"t": 1749377	"P": 1001.0	"F": 2}
{"v": 1	"t": 1749397	"P": 1000.0	"F": 1}
{"v": 1	"t": 1749418	"P": 1004.5	"F": 1}
{"v": 1	"t": 1749438	"P": 1004.75	"F": 1}
{"v": 1	"t": 1749458	"P": 1002.75	"F": 1}
{"v": 1	"t": 1749478	"P": 1001.75	"F": 1}
{"v": 1	"t": 1749499	"P": 1005.25	"F": 1}
{"v": 1	"t": 1749519	"P": 1004.0	"F": 1}
{"v": 1	"t": 1749539	"P": 999.5	"F": 1}
{"v": 1	"t": 1749560	"P": 1001.0	"F": 2}
{"v": 1	"t": 1749580	"P": 1003.75	"F": 1}
{"v": 1	"t": 1749600	"P": 1003.0	"F": 1}
{"v": 1	"t": 1749621	"P": 1000.25	"F": 1}
{"v": 1	"t": 1749641	"P": 1000.0	"F": 1}
{"v": 1	"t": 1749661	"P": 1004.75	"F": 1}
{"v": 1	"t": 1749682	"P": 1005.25	"F": 1}
{"v": 1	"t": 1749702	"P": 1001.75	"F": 1}
{"v": 1	"t": 1749722	"P": 1001.25	"F": 1}
{"v": 1	"t": 1749743	"P": 1004.5	"F": 1}
{"v": 1	"t": 1749763	"P": 1002.0	"F": 1}
{"v": 1	"t": 1749783	"P": 1000.5	"F": 1}
{"v": 1	"t": 1749804	"P": 1002.0	"F": 1}
{"v": 1	"t": 1749824	"P": 1005.75	"F": 2}
{"v": 1	"t": 1749844	"P": 1003.25	"F": 1}
{"v": 1	"t": 1749865	"P": 1001.0	"F": 2}
{"v": 1	"t": 1749885	"P": 1004.5	"F": 1}
{"v": 1	"t": 1749905	"P": 1004.75	"F": 1}
{"v": 1	"t": 1749926	"P": 1000.75	"F": 1}
{"v": 1	"t": 1749946	"P": 999.5	"F": 2}
{"v": 1	"t": 1749966	"P": 1003.5	"F": 2}
{"v": 1	"t": 1749986	"P": 1004.0	"F": 1}
{"v": 1	"t": 1750007	"P": 1000.25	"F": 1}
{"v": 1	"t": 1750027	"P": 1002.25	"F": 1}
{"v": 1	"t": 1750048	"P": 1005.25	"F": 1}
{"v": 1	"t": 1750068	"P": 999.75	"F": 1}
{"v": 1	"t": 1750088	"P": 1001.25	"F": 1}
{"v": 1	"t": 1750109	"P": 1004.5	"F": 1}
{"v": 1	"t": 1750129	"P": 1000.75	"F": 1}
{"v": 1	"t": 1750150	"P": 1001.75	"F": 1}
{"v": 1	"t": 1750170	"P": 1003.75	"F": 1}
{"v": 1	"t": 1750190	"P": 1003.75	"F": 1}
{"v": 1	"t": 1750211	"P": 1002.25	"F": 2}
{"v": 1	"t": 1750231	"P": 999.25	"F": 1}
{"v": 1	"t": 1750251	"P": 1004.75	"F": 1}
{"v": 1	"t": 1750271	"P": 1006.0	"F": 1}
{"v": 1	"t": 1750292	"P": 1003.25	"F": 1}
{"v": 1	"t": 1750312	"P": 999.25	"F": 2	"C": 45.295	"D": 3239	"sn": 54091929832280	"file": "/data/device_log/data0000.out"}
{"v": 1	"t": 1750332	"P": 1004.25	"F": 1}
{"v": 1	"t": 1750353	"P": 1004.75	"F": 1}
{"v": 1	"t": 1750373	"P": 1002.75	"F": 1}
{"v": 1	"t": 1750393	"P": 999.75	"F": 2}
{"v": 1	"t": 1750414	"P": 1001.25	"F": 1}
{"v": 1	"t": 1750434	"P": 1004.0	"F": 1}
{"v": 1	"t": 1750454	"P": 1003.5	"F": 1}
{"v": 1	"t": 1750474	"P": 1000.25	"F": 1}
{"v": 1	"t": 1750495	"P": 1002.0	"F": 1}
{"v": 1	"t": 1750515	"P": 1004.75	"F": 1}
{"v": 1	"t": 1750536	"P": 1001.0	"F": 1}
{"v": 1	"t": 1750556	"P": 999.5	"F": 1}
{"v": 1	"t": 1750576	"P": 1006.5	"F": 1}
{"v": 1	"t": 1750597	"P": 1003.0	"F": 2}
{"v": 1	"t": 1750617	"P": 998.25	"F": 1}
{"v": 1	"t": 1750637	"P": 1004.5	"F": 1}
{"v": 1	"t": 1750658	"P": 1002.5	"F": 1}
{"v": 1	"t": 1750678	"P": 1001.0	"F": 1}
{"v": 1	"t": 1750699	"P": 1002.25	"F": 1}
{"v": 1	"t": 1750719	"P": 1005.5	"F": 1}
{"v": 1	"t": 1750739	"P": 1003.5	"F": 2}
{"v": 1	"t": 1750760	"P": 998.75	"F": 1}
{"v": 1	"t": 1750780	"P": 1006.5	"F": 1}
{"v": 1	"t": 1750800	"P": 1004.0	"F": 1}
{"v": 1	"t": 1750821	"P": 1000.75	"F": 1}
{"v": 1	"t": 1750841	"P": 1002.5	"F": 1}
{"v": 1	"t": 1750861	"P": 1005.5	"F": 1}
{"v": 1	"t": 1750882	"P": 1000.25	"F": 1}
{"v": 1	"t": 1750902	"P": 1001.0	"F": 1}
{"v": 1	"t": 1750923	"P": 1004.25	"F": 1}
{"v": 1	"t": 1750943	"P": 1004.75	"F": 1}
{"v": 1	"t": 1750963	"P": 1001.25	"F": 1}
{"v": 1	"t": 1750984	"P": 1002.0	"F": 2}
{"v": 1	"t": 1751004	"P": 1004.0	"F": 1}
{"v": 1	"t": 1751024	"P": 1002.25	"F": 2}
{"v": 1	"t": 1751045	"P": 1000.5	"F": 2}
{"v": 1	"t": 1751065	"P": 1005.5	"F": 2}
{"v": 1	"t": 1751085	"P": 1003.0	"F": 2}
{"v": 1	"t": 1751106	"P": 1001.5	"F": 2}
{"v": 1	"t": 1751126	"P": 1003.5	"F": 1}
{"v": 1	"t": 1751147	"P": 1003.25	"F": 1}
{"v": 1	"t": 1751167	"P": 1000.0	"F": 2}
{"v": 1	"t": 1751188	"P": 1003.75	"F": 1}
{"v": 1	"t": 1751208	"P": 1003.25	"F": 2}
{"v": 1	"t": 1751228	"P": 999.25	"F": 1}
{"v": 1	"t": 1751249	"P": 1002.5	"F": 2}
{"v": 1	"t": 1751269	"P": 1004.5	"F": 1}
{"v": 1	"t": 1751289	"P": 1004.75	"F": 2}
{"v": 1	"t": 1751309	"P": 1001.75	"F": 1}
{"v": 1	"t": 1751330	"P": 1001.25	"F": 2	"C": 45.32	"D": 3239	"sn": 54091929832280	"file": "/data/device_log/data0000.out"}
{"v": 1	"t": 1751350	"P": 1003.25	"F": 2}
{"v": 1	"t": 1751370	"P": 1003.75	"F": 1}
{"v": 1	"t": 1751391	"P": 1001.25	"F": 2}
{"v": 1	"t": 1751411	"P": 999.5	"F": 2}
{"v": 1	"t": 1751431	"P": 1004.5	"F": 2}
{"v": 1	"t": 1751452	"P": 1003.25	"F": 2}
{"v": 1	"t": 1751472	"P": 1003.25	"F": 2}
{"v": 1	"t": 1751492	"P": 1000.25	"F": 2}
{"v": 1	"t": 1751512	"P": 1003.5	"F": 2}
{"v": 1	"t": 1751533	"P": 1003.25	"F": 2}
{"v": 1	"t": 1751553	"P": 1002.0	"F": 2}
{"v": 1	"t": 1751573	"P": 1000.5	"F": 2}
{"v": 1	"t": 1751594	"P": 1002.0	"F": 2}
{"v": 1	"t": 1751614	"P": 1005.5	"F": 2}
{"v": 1	"t": 1751634	"P": 1001.5	"F": 1}
{"v": 1	"t": 1751655	"P": 1003.25	"F": 2}
{"v": 1	"t": 1751675	"P": 1004.5	"F": 1}
{"v": 1	"t": 1751695	"P": 1003.25	"F": 1}
{"v": 1	"t": 1751716	"P": 999.5	"F": 2}
{"v": 1	"t": 1751736	"P": 1001.25	"F": 2}
{"v": 1	"t": 1751756	"P": 1006.0	"F": 1}
{"v": 1	"t": 1751777	"P": 1002.0	"F": 2}
{"v": 1	"t": 1751797	"P": 1000.5	"F": 2}
{"v": 1	"t": 1751817	"P": 1000.5	"F": 2}
{"v": 1	"t": 1751838	"P": 1006.0	"F": 2}
{"v": 1	"t": 1751858	"P": 1003.75	"F": 2}
{"v": 1	"t": 1751878	"P": 1001.5	"F": 1}
{"v": 1	"t": 1751899	"P": 1000.75	"F": 1}
{"v": 1	"t": 1751919	"P": 1004.75	"F": 2}
{"v": 1	"t": 1751939	"P": 1003.0	"F": 1}
{"v": 1	"t": 1751959	"P": 1000.75	"F": 1}
{"v": 1	"t": 1751980	"P": 1001.0	"F": 1}
{"v": 1	"t": 1752000	"P": 1006.75	"F": 2}
{"v": 1	"t": 1752020	"P": 1003.75	"F": 2}
{"v": 1	"t": 1752041	"P": 1002.0	"F": 2}
{"v": 1	"t": 1752061	"P": 1000.5	"F": 1}
{"v": 1	"t": 1752081	"P": 1007.0	"F": 2}
{"v": 1	"t": 1752102	"P": 1002.75	"F": 1}
{"v": 1	"t": 1752122	"P": 1000.75	"F": 1}
{"v": 1	"t": 1752142	"P": 1000.25	"F": 1}
{"v": 1	"t": 1752163	"P": 1005.0	"F": 1}
{"v": 1	"t": 1752183	"P": 1004.5	"F": 2}
{"v": 1	"t": 1752203	"P": 1000.75	"F": 2}
{"v": 1	"t": 1752224	"P": 1002.0	"F": 2}
{"v": 1	"t": 1752244	"P": 1006.25	"F": 2}
{"v": 1	"t": 1752264	"P": 1004.0	"F": 2}
{"v": 1	"t": 1752284	"P": 1001.0	"F": 1}
{"v": 1	"t": 1752305	"P": 1001.0	"F": 2}
{"v": 1	"t": 1752325	"P": 1005.25	"F": 2}
{"v": 1	"t": 1752345	"P": 1003.5	"F": 2	"C": 45.32	"D": 3239	"sn": 54091929832280	"file": "/data/device_log/data0000.out"}
{"v": 1	"t": 1752366	"P": 1001.0	"F": 2}
{"v": 1	"t": 1752386	"P": 998.75	"F": 2}
{"v": 1	"t": 1752406	"P": 1004.25	"F": 2}
{"v": 1	"t": 1752427	"P": 1006.0	"F": 2}
{"v": 1	"t": 1752447	"P": 1003.25	"F": 2}
{"v": 1	"t": 1752467	"P": 1000.75	"F": 2}
{"v": 1	"t": 1752487	"P": 1004.25	"F": 2}
{"v": 1	"t": 1752508	"P": 1005.0	"F": 2}
{"v": 1	"t": 1752528	"P": 1002.0	"F": 1}
{"v": 1	"t": 1752548	"P": 999.75	"F": 2}
{"v": 1	"t": 1752569	"P": 1002.5	"F": 2}
{"v": 1	"t": 1752589	"P": 1006.25	"F": 2}
{"v": 1	"t": 1752609	"P": 1002.5	"F": 2}
{"v": 1	"t": 1752630	"P": 999.25	"F": 2}
{"v": 1	"t": 1752650	"P": 1002.75	"F": 2}
{"v": 1	"t": 1752670	"P": 1005.0	"F": 2}
{"v": 1	"t": 1752690	"P": 1003.25	"F": 2}
{"v": 1	"t": 1752711	"P": 1000.0	"F": 2}
{"v": 1	"t": 1752731	"P": 1000.75	"F": 2}
{"v": 1	"t": 1752751	"P": 1005.25	"F": 2}
{"v": 1	"t": 1752772	"P": 1004.5	"F": 2}
{"v": 1	"t": 1752792	"P": 1001.25	"F": 1}
{"v": 1	"t": 1752812	"P": 999.75	"F": 2}
{"v": 1	"t": 1752832	"P": 1004.75	"F": 2}
{"v": 1	"t": 1752853	"P": 1002.75	"F": 2}
{"v": 1	"t": 1752873	"P": 1001.0	"F": 2}
{"v": 1	"t": 1752893	"P": 1000.5	"F": 1}
{"v": 1	"t": 1752914	"P": 1003.5	"F": 2}
{"v": 1	"t": 1752934	"P": 1006.75	"F": 2}
{"v": 1	"t": 1752954	"P": 1004.0	"F": 2}
{"v": 1	"t": 1752975	"P": 999.5	"F": 2}
{"v": 1	"t": 1752995	"P": 1001.5	"F": 2}
{"v": 1	"t": 1753015	"P": 1005.25	"F": 1}
{"v": 1	"t": 1753035	"P": 1002.0	"F": 2}
{"v": 1	"t": 1753056	"P": 999.25	"F": 2}
{"v": 1	"t": 1753076	"P": 1000.75	"F": 2}
{"v": 1	"t": 1753096	"P": 1004.0	"F": 2}
{"v": 1	"t": 1753117	"P": 1004.0	"F": 2}
{"v": 1	"t": 1753137	"P": 1000.75	"F": 2}
{"v": 1	"t": 1753157	"P": 999.25	"F": 2}
{"v": 1	"t": 1753177	"P": 1004.0	"F": 2}
{"v": 1	"t": 1753198	"P": 1003.5	"F": 1}
{"v": 1	"t": 1753218	"P": 999.25	"F": 2}
{"v": 1	"t": 1753238	"P": 999.75	"F": 2}
{"v": 1	"t": 1753259	"P": 1004.0	"F": 2}
{"v": 1	"t": 1753279	"P": 1003.25	"F": 2}
{"v": 1	"t": 1753299	"P": 1003.0	"F": 2}
{"v": 1	"t": 1753320	"P": 999.5	"F": 2}
{"v": 1	"t": 1753340	"P": 1003.75	"F": 2}
{"v": 1	"t": 1753360	"P": 1003.5	"F": 2	"C": 45.26	"D": 3239	"sn": 54091929832280	"file": "/data/device_log/data0000.out"}
{"v": 1	"t": 1753381	"P": 1000.75	"F": 2}
{"v": 1	"t": 1753401	"P": 1000.5	"F": 2}
{"v": 1	"t": 1753421	"P": 1005.0	"F": 2}
{"v": 1	"t": 1753442	"P": 1002.0	"F": 2}
{"v": 1	"t": 1753462	"P": 999.75	"F": 2}
{"v": 1	"t": 1753482	"P": 1002.75	"F": 1}
{"v": 1	"t": 1753503	"P": 1004.0	"F": 2}
{"v": 1	"t": 1753523	"P": 1001.0	"F": 2}
{"v": 1	"t": 1753543	"P": 1001.25	"F": 2}
{"v": 1	"t": 1753564	"P": 1003.5	"F": 2}
{"v": 1	"t": 1753584	"P": 1004.25	"F": 1}
{"v": 1	"t": 1753604	"P": 1000.75	"F": 1}
{"v": 1	"t": 1753625	"P": 1000.75	"F": 1}
{"v": 1	"t": 1753645	"P": 1004.75	"F": 1}
{"v": 1	"t": 1753665	"P": 1004.0	"F": 1}
{"v": 1	"t": 1753686	"P": 1002.5	"F": 1}
{"v": 1	"t": 1753706	"P": 1002.75	"F": 1}
{"v": 1	"t": 1753726	"P": 1004.25	"F": 2}
{"v": 1	"t": 1753747	"P": 1001.0	"F": 1}
{"v": 1	"t": 1753767	"P": 1001.0	"F": 2}
{"v": 1	"t": 1753787	"P": 1002.75	"F": 2}
{"v": 1	"t": 1753808	"P": 1005.25	"F": 2}
{"v": 1	"t": 1753828	"P": 1002.0	"F": 2}
{"v": 1	"t": 1753848	"P": 1001.25	"F": 2}
{"v": 1	"t": 1753869	"P": 1000.5	"F": 2}
{"v": 1	"t": 1753889	"P": 1003.5	"F": 1}
{"v": 1	"t": 1753909	"P": 1004.0	"F": 2}
{"v": 1	"t": 1753929	"P": 1002.0	"F": 1}
{"v": 1	"t": 1753950	"P": 1001.0	"F": 1}
{"v": 1	"t": 1753970	"P": 1004.75	"F": 1}
{"v": 1	"t": 1753990	"P": 1005.25	"F": 1}
{"v": 1	"t": 1754011	"P": 1001.0	"F": 2}
{"v": 1	"t": 1754031	"P": 999.25	"F": 2}
{"v": 1	"t": 1754051	"P": 1002.5	"F": 1}
{"v": 1	"t": 1754072	"P": 1003.5	"F": 2}
{"v": 1	"t": 1754092	"P": 1001.25	"F": 2}
{"v": 1	"t": 1754112	"P": 1000.75	"F": 2}
{"v": 1	"t": 1754132	"P": 1003.25	"F": 1}
{"v": 1	"t": 1754153	"P": 1006.5	"F": 2}
{"v": 1	"t": 1754173	"P": 1002.0	"F": 2}
{"v": 1	"t": 1754193	"P": 1000.5	"F": 2}
{"v": 1	"t": 1754214	"P": 1001.5	"F": 2}
{"v": 1	"t": 1754234	"P": 1005.5	"F": 1}
{"v": 1	"t": 1754254	"P": 1000.75	"F": 2}
{"v": 1	"t": 1754274	"P": 1000.25	"F": 2}
{"v": 1	"t": 1754295	"P": 1000.0	"F": 2}
{"v": 1	"t": 1754315	"P": 1004.5	"F": 2}
{"v": 1	"t": 1754335	"P": 1004.0	"F": 2}
{"v": 1	"t": 1754356	"P": 999.75	"F": 2}
{"v": 1	"t": 1754376	"P": 998.75	"F": 2	"C": 45.3	"D": 3239	"sn": 54091929832280	"file": "/data/device_log/data0000.out"}
{"v": 1	"t": 1754396	"P": 1004.0	"F": 2}
{"v": 1	"t": 1754416	"P": 1003.75	"F": 2}
{"v": 1	"t": 1754437	"P": 1000.0	"F": 2}
{"v": 1	"t": 1754457	"P": 999.25	"F": 2}
{"v": 1	"t": 1754477	"P": 1003.0	"F": 2}
{"v": 1	"t": 1754498	"P": 1004.75	"F": 2}
{"v": 1	"t": 1754518	"P": 1002.5	"F": 2}
{"v": 1	"t": 1754538	"P": 999.25	"F": 2}
{"v": 1	"t": 1754559	"P": 1001.5	"F": 2}
{"v": 1	"t": 1754579	"P": 1005.5	"F": 2}
{"v": 1	"t": 1754599	"P": 1001.5	"F": 2}
{"v": 1	"t": 1754620	"P": 1000.5	"F": 1}
{"v": 1	"t": 1754640	"P": 1000.75	"F": 2}
{"v": 1	"t": 1754660	"P": 1004.75	"F": 2}
{"v": 1	"t": 1754680	"P": 1002.75	"F": 2}
{"v": 1	"t": 1754701	"P": 999.0	"F": 2}
{"v": 1	"t": 1754721	"P": 999.75	"F": 2}
{"v": 1	"t": 1754741	"P": 1006.0	"F": 2}
{"v": 1	"t": 1754762	"P": 1004.25	"F": 2}
{"v": 1	"t": 1754782	"P": 1000.5	"F": 2}
{"v": 1	"t": 1754802	"P": 1000.75	"F": 2}
{"v": 1	"t": 1754823	"P": 1003.0	"F": 2}
{"v": 1	"t": 1754843	"P": 1002.5	"F": 2}
{"v": 1	"t": 1754863	"P": 1001.5	"F": 2}
{"v": 1	"t": 1754883	"P": 999.25	"F": 2}
{"v": 1	"t": 1754904	"P": 1002.5	"F": 2}
{"v": 1	"t": 1754924	"P": 1003.5	"F": 1}
{"v": 1	"t": 1754944	"P": 1001.25	"F": 2}
{"v": 1	"t": 1754965	"P": 999.25	"F": 2}
{"v": 1	"t": 1754985	"P": 1003.5	"F": 2}
{"v": 1	"t": 1755005	"P": 1004.75	"F": 2}
{"v": 1	"t": 1755025	"P": 1003.5	"F": 2}
{"v": 1	"t": 1755046	"P": 999.75	"F": 2}
{"v": 1	"t": 1755066	"P": 1003.25	"F": 2}
{"v": 1	"t": 1755086	"P": 1005.75	"F": 2}
{"v": 1	"t": 1755107	"P": 1003.5	"F": 2}
{"v": 1	"t": 1755127	"P": 1001.25	"F": 2}
{"v": 1	"t": 1755147	"P": 998.5	"F": 2}
{"v": 1	"t": 1755167	"P": 1004.5	"F": 2}
{"v": 1	"t": 1755188	"P": 1003.0	"F": 2}
{"v": 1	"t": 1755208	"P": 1001.75	"F": 2}
{"v": 1	"t": 1755228	"P": 1000.75	"F": 2}
{"v": 1	"t": 1755249	"P": 1003.5	"F": 2}
{"v": 1	"t": 1755269	"P": 1005.75	"F": 2}
{"v": 1	"t": 1755289	"P": 1004.25	"F": 2}
{"v": 1	"t": 1755310	"P": 1001.25	"F": 2}
{"v": 1	"t": 1755330	"P": 1003.25	"F": 2}
{"v": 1	"t": 1755350	"P": 1004.0	"F": 2}
{"v": 1	"t": 1755370	"P": 1002.25	"F": 2}
{"v": 1	"t": 1755391	"P": 1000.25	"F": 2	"C": 45.24	"D": 3239	"sn": 54091929832280	"file": "/data/device_log/data0000.out"}
{"v": 1	"t": 1755411	"P": 1001.25	"F": 2}
{"v": 1	"t": 1755431	"P": 1004.0	"F": 2}
{"v": 1	"t": 1755452	"P": 1002.5	"F": 2}
{"v": 1	"t": 1755472	"P": 1001.75	"F": 2}
{"v": 1	"t": 1755492	"P": 1001.75	"F": 2}
{"v": 1	"t": 1755513	"P": 1005.25	"F": 2}
{"v": 1	"t": 1755533	"P": 1003.75	"F": 2}
{"v": 1	"t": 1755553	"P": 1000.5	"F": 2}
{"v": 1	"t": 1755574	"P": 1002.5	"F": 2}
{"v": 1	"t": 1755594	"P": 1005.5	"F": 2}
{"v": 1	"t": 1755614	"P": 1004.5	"F": 2}
{"v": 1	"t": 1755634	"P": 1001.75	"F": 2}
{"v": 1	"t": 1755655	"P": 1001.25	"F": 2}
{"v": 1	"t": 1755675	"P": 1004.25	"F": 2}
{"v": 1	"t": 1755695	"P": 1004.0	"F": 2}
{"v": 1	"t": 1755716	"P": 1001.5	"F": 2}
{"v": 1	"t": 1755736	"P": 1000.0	"F": 2}
{"v": 1	"t": 1755756	"P": 1003.75	"F": 2}
{"v": 1	"t": 1755776	"P": 1005.0	"F": 2}
{"v": 1	"t": 1755797	"P": 1004.75	"F": 2}
{"v": 1	"t": 1755817	"P": 998.5	"F": 2}
{"v": 1	"t": 1755837	"P": 1002.5	"F": 2}
{"v": 1	"t": 1755858	"P": 1005.25	"F": 2}
{"v": 1	"t": 1755878	"P": 1003.0	"F": 2}
{"v": 1	"t": 1755898	"P": 1002.25	"F": 2}
{"v": 1	"t": 1755918	"P": 1001.0	"F": 2}
{"v": 1	"t": 1755939	"P": 1003.75	"F": 2}
{"v": 1	"t": 1755959	"P": 1005.25	"F": 2}
{"v": 1	"t": 1755979	"P": 1001.75	"F": 2}
{"v": 1	"t": 1756000	"P": 999.5	"F": 2}
{"v": 1	"t": 1756020	"P": 1001.5	"F": 2}
{"v": 1	"t": 1756040	"P": 1004.75	"F": 2}
{"v": 1	"t": 1756060	"P": 1002.5	"F": 1}
{"v": 1	"t": 1756081	"P": 1000.0	"F": 2}
{"v": 1	"t": 1756101	"P": 1003.0	"F": 1}
{"v": 1	"t": 1756121	"P": 1006.0	"F": 2}
{"v": 1	"t": 1756142	"P": 1001.0	"F": 2}
{"v": 1	"t": 1756162	"P": 997.75	"F": 2}
{"v": 1	"t": 1756182	"P": 1003.5	"F": 2}
{"v": 1	"t": 1756203	"P": 1003.75	"F": 2}
{"v": 1	"t": 1756223	"P": 1002.0	"F": 1}
{"v": 1	"t": 1756243	"P": 1000.25	"F": 1}
{"v": 1	"t": 1756264	"P": 1005.25	"F": 1}
{"v": 1	"t": 1756284	"P": 1006.25	"F": 1}
{"v": 1	"t": 1756304	"P": 1003.0	"F": 1}
{"v": 1	"t": 1756325	"P": 999.75	"F": 1}
{"v": 1	"t": 1756345	"P": 1002.5	"F": 1}
{"v": 1	"t": 1756365	"P": 1004.5	"F": 1}
{"v": 1	"t": 1756385	"P": 1002.0	"F": 1}
{"v": 1	"t": 1756406	"P": 999.25	"F": 1	"C": 45.24	"D": 3239	"sn": 54091929832280	"file": "/data/device_log/data0000.out"}
{"v": 1	"t": 1756426	"P": 1001.5	"F": 1}
{"v": 1	"t": 1756446	"P": 1003.75	"F": 1}
{"v": 1	"t": 1756467	"P": 1004.5	"F": 1}
{"v": 1	"t": 1756487	"P": 1001.75	"F": 1}
{"v": 1	"t": 1756507	"P": 1000.75	"F": 1}
{"v": 1	"t": 1756527	"P": 1003.5	"F": 1}
{"v": 1	"t": 1756548	"P": 1003.75	"F": 1}
{"v": 1	"t": 1756568	"P": 1002.0	"F": 1}
{"v": 1	"t": 1756588	"P": 999.25	"F": 1}
{"v": 1	"t": 1756609	"P": 1001.5	"F": 1}
{"v": 1	"t": 1756629	"P": 1004.75	"F": 1}
{"v": 1	"t": 1756649	"P": 1002.0	"F": 1}
{"v": 1	"t": 1756669	"P": 999.75	"F": 1}
{"v": 1	"t": 1756690	"P": 999.75	"F": 1}
{"v": 1	"t": 1756710	"P": 1004.25	"F": 1}
{"v": 1	"t": 1756730	"P": 1004.0	"F": 1}
{"v": 1	"t": 1756751	"P": 1000.75	"F": 1}
{"v": 1	"t": 1756771	"P": 1000.25	"F": 1}
{"v": 1	"t": 1756791	"P": 1005.5	"F": 1}
{"v": 1	"t": 1756812	"P": 1004.5	"F": 1}
{"v": 1	"t": 1756832	"P": 1001.75	"F": 1}
{"v": 1	"t": 1756852	"P": 1001.75	"F": 1}
{"v": 1	"t": 1756873	"P": 1003.5	"F": 1}
{"v": 1	"t": 1756893	"P": 1004.25	"F": 1}
{"v": 1	"t": 1756913	"P": 1001.0	"F": 1}
{"v": 1	"t": 1756933	"P": 1000.25	"F": 1}
{"v": 1	"t": 1756954	"P": 1005.0	"F": 1}
{"v": 1	"t": 1756974	"P": 1005.25	"F": 1}
{"v": 1	"t": 1756994	"P": 1000.75	"F": 1}
{"v": 1	"t": 1757015	"P": 1000.25	"F": 1}
{"v": 1	"t": 1757035	"P": 1004.5	"F": 1}
{"v": 1	"t": 1757055	"P": 1003.75	"F": 1}
{"v": 1	"t": 1757076	"P": 1001.5	"F": 1}
{"v": 1	"t": 1757096	"P": 1001.0	"F": 2}
{"v": 1	"t": 1757116	"P": 1002.75	"F": 1}
{"v": 1	"t": 1757136	"P": 1005.0	"F": 1}
{"v": 1	"t": 1757157	"P": 1003.0	"F": 1}
{"v": 1	"t": 1757177	"P": 1000.25	"F": 2}
{"v": 1	"t": 1757197	"P": 1001.75	"F": 1}
{"v": 1	"t": 1757218	"P": 1006.5	"F": 2}
{"v": 1	"t": 1757238	"P": 1003.75	"F": 1}
{"v": 1	"t": 1757258	"P": 1000.5	"F": 2}
{"v": 1	"t": 1757278	"P": 999.75	"F": 1}
{"v": 1	"t": 1757299	"P": 1004.75	"F": 2}
{"v": 1	"t": 1757319	"P": 1005.75	"F": 1}
{"v": 1	"t": 1757339	"P": 1001.25	"F": 2}
{"v": 1	"t": 1757360	"P": 1000.0	"F": 2}
{"v": 1	"t": 1757380	"P": 1002.0	"F": 2}
{"v": 1	"t": 1757400	"P": 1006.0	"F": 2}
{"v": 1	"t": 1757420	"P": 1001.75	"F": 1	"C": 45.225	"D": 3239	"sn": 54091929832280	"file": "/data/device_log/data0000.out"}
{"v": 1	"t": 1757441	"P": 998.75	"F": 2}
{"v": 1	"t": 1757461	"P": 1002.0	"F": 2}
{"v": 1	"t": 1757481	"P": 1006.0	"F": 1}
{"v": 1	"t": 1757502	"P": 1001.25	"F": 1}
{"v": 1	"t": 1757522	"P": 1001.5	"F": 1}
{"v": 1	"t": 1757542	"P": 1001.0	"F": 1}
{"v": 1	"t": 1757563	"P": 1005.5	"F": 2}
{"v": 1	"t": 1757583	"P": 1004.25	"F": 2}
{"v": 1	"t": 1757603	"P": 1000.5	"F": 1}
{"v": 1	"t": 1757624	"P": 1001.5	"F": 2}
{"v": 1	"t": 1757644	"P": 1007.25	"F": 2}
{"v": 1	"t": 1757664	"P": 1002.5	"F": 1}
{"v": 1	"t": 1757684	"P": 999.0	"F": 2}
{"v": 1	"t": 1757705	"P": 1002.75	"F": 1}
{"v": 1	"t": 1757725	"P": 1006.0	"F": 1}
{"v": 1	"t": 1757745	"P": 1003.25	"F": 1}
{"v": 1	"t": 1757766	"P": 999.75	"F": 1}
{"v": 1	"t": 1757786	"P": 1003.0	"F": 1}
{"v": 1	"t": 1757806	"P": 1004.75	"F": 1}
{"v": 1	"t": 1757827	"P": 1000.75	"F": 2}
{"v": 1	"t": 1757847	"P": 1000.0	"F": 1}
{"v": 1	"t": 1757867	"P": 1004.75	"F": 2}
{"v": 1	"t": 1757888	"P": 1004.5	"F": 1}
{"v": 1	"t": 1757908	"P": 1000.25	"F": 2}
{"v": 1	"t": 1757928	"P": 1000.0	"F": 1}
{"v": 1	"t": 1757949	"P": 1002.5	"F": 1}
{"v": 1	"t": 1757969	"P": 1003.5	"F": 2}
{"v": 1	"t": 1757989	"P": 1001.25	"F": 1}
{"v": 1	"t": 1758010	"P": 1002.5	"F": 1}
{"v": 1	"t": 1758030	"P": 1004.5	"F": 1}
{"v": 1	"t": 1758051	"P": 1001.5	"F": 1}
{"v": 1	"t": 1758071	"P": 1000.5	"F": 2}
{"v": 1	"t": 1758091	"P": 1003.0	"F": 2}
{"v": 1	"t": 1758111	"P": 1003.0	"F": 1}
{"v": 1	"t": 1758132	"P": 1001.5	"F": 2}
{"v": 1	"t": 1758152	"P": 1001.75	"F": 1}
{"v": 1	"t": 1758172	"P": 1002.5	"F": 2}
{"v": 1	"t": 1758193	"P": 1005.0	"F": 2}
{"v": 1	"t": 1758213	"P": 1003.0	"F": 1}
{"v": 1	"t": 1758233	"P": 999.5	"F": 2}
{"v": 1	"t": 1758254	"P": 1000.5	"F": 1}
{"v": 1	"t": 1758274	"P": 1005.0	"F": 2}
{"v": 1	"t": 1758294	"P": 1001.75	"F": 2}
{"v": 1	"t": 1758314	"P": 1001.25	"F": 2}
{"v": 1	"t": 1758335	"P": 999.75	"F": 2}
{"v": 1	"t": 1758355	"P": 1004.75	"F": 2}
{"v": 1	"t": 1758375	"P": 1003.75	"F": 2}
{"v": 1	"t": 1758396	"P": 1000.25	"F": 2}
{"v": 1	"t": 1758416	"P": 1001.75	"F": 2}
{"v": 1	"t": 1758436	"P": 1001.75	"F": 2	"C": 45.165	"D": 3239	"sn": 54091929832280	"file": "/data/device_log/data0000.out"}
{"v": 1	"t": 1758456	"P": 1004.75	"F": 2}
{"v": 1	"t": 1758477	"P": 1003.25	"F": 2}
{"v": 1	"t": 1758497	"P": 1000.5	"F": 2}
{"v": 1	"t": 1758517	"P": 1002.25	"F": 2}
{"v": 1	"t": 1758538	"P": 1004.25	"F": 2}
{"v": 1	"t": 1758558	"P": 1001.5	"F": 1}
{"v": 1	"t": 1758578	"P": 999.0	"F": 2}
{"v": 1	"t": 1758599	"P": 1002.0	"F": 2}
{"v": 1	"t": 1758619	"P": 1005.25	"F": 2}
{"v": 1	"t": 1758639	"P": 1002.75	"F": 2}
{"v": 1	"t": 1758659	"P": 999.5	"F": 2}
{"v": 1	"t": 1758680	"P": 1001.5	"F": 2}
{"v": 1	"t": 1758700	"P": 1005.5	"F": 2}
{"v": 1	"t": 1758720	"P": 1002.25	"F": 2}
{"v": 1	"t": 1758741	"P": 999.5	"F": 2}
{"v": 1	"t": 1758761	"P": 1001.25	"F": 2}
{"v": 1	"t": 1758781	"P": 1005.5	"F": 2}
{"v": 1	"t": 1758802	"P": 1003.25	"F": 2}
{"v": 1	"t": 1758822	"P": 1001.0	"F": 2}
{"v": 1	"t": 1758842	"P": 1001.25	"F": 2}
{"v": 1	"t": 1758862	"P": 1004.25	"F": 2}
{"v": 1	"t": 1758883	"P": 1005.5	"F": 2}
{"v": 1	"t": 1758903	"P": 1001.75	"F": 2}
{"v": 1	"t": 1758923	"P": 1000.25	"F": 2}
{"v": 1	"t": 1758944	"P": 1003.5	"F": 2}
{"v": 1	"t": 1758964	"P": 1005.25	"F": 2}
{"v": 1	"t": 1758984	"P": 1002.0	"F": 2}
{"v": 1	"t": 1759005	"P": 1001.75	"F": 2}
{"v": 1	"t": 1759025	"P": 1001.75	"F": 2}
{"v": 1	"t": 1759045	"P": 1006.75	"F": 2}
{"v": 1	"t": 1759065	"P": 1001.5	"F": 2}
{"v": 1	"t": 1759086	"P": 1001.0	"F": 2}
{"v": 1	"t": 1759106	"P": 1003.0	"F": 2}
{"v": 1	"t": 1759126	"P": 1004.0	"F": 2}
{"v": 1	"t": 1759147	"P": 1005.5	"F": 2}
{"v": 1	"t": 1759167	"P": 1002.75	"F": 2}
{"v": 1	"t": 1759187	"P": 999.5	"F": 2}
{"v": 1	"t": 1759207	"P": 1003.75	"F": 2}
{"v": 1	"t": 1759228	"P": 1003.25	"F": 2}
{"v": 1	"t": 1759248	"P": 1003.0	"F": 1}
{"v": 1	"t": 1759268	"P": 1000.25	"F": 2}
{"v": 1	"t": 1759289	"P": 1001.25	"F": 2}
{"v": 1	"t": 1759309	"P": 1005.75	"F": 2}
{"v": 1	"t": 1759329	"P": 1003.25	"F": 2}
{"v": 1	"t": 1759349	"P": 1000.5	"F": 2}
{"v": 1	"t": 1759370	"P": 1003.0	"F": 2}
{"v": 1	"t": 1759390	"P": 1005.25	"F": 2}
{"v": 1	"t": 1759410	"P": 1001.25	"F": 2}
{"v": 1	"t": 1759431	"P": 998.75	"F": 2}
{"v": 1	"t": 1759451	"P": 1002.0	"F": 2	"C": 45.205	"D": 3239	"sn": 54091929832280	"file": "/data/device_log/data0000.out"}
{"v": 1	"t": 1759471	"P": 1005.25	"F": 2}
{"v": 1	"t": 1759492	"P": 1004.25	"F": 2}
{"v": 1	"t": 1759512	"P": 999.0	"F": 2}
{"v": 1	"t": 1759532	"P": 1001.0	"F": 2}
{"v": 1	"t": 1759553	"P": 1005.0	"F": 2}
{"v": 1	"t": 1759573	"P": 1005.0	"F": 2}
{"v": 1	"t": 1759593	"P": 1000.0	"F": 2}
{"v": 1	"t": 1759613	"P": 1001.0	"F": 2}
{"v": 1	"t": 1759634	"P": 1003.75	"F": 2}
{"v": 1	"t": 1759654	"P": 1003.75	"F": 2}
{"v": 1	"t": 1759674	"P": 1001.5	"F": 2}
{"v": 1	"t": 1759695	"P": 998.75	"F": 2}
{"v": 1	"t": 1759715	"P": 1003.25	"F": 2}
{"v": 1	"t": 1759735	"P": 1004.75	"F": 2}
{"v": 1	"t": 1759755	"P": 1004.0	"F": 2}
{"v": 1	"t": 1759776	"P": 1001.0	"F": 2}
{"v": 1	"t": 1759796	"P": 1002.0	"F": 2}
{"v": 1	"t": 1759816	"P": 1004.5	"F": 2}
{"v": 1	"t": 1759837	"P": 1001.75	"F": 2}
{"v": 1	"t": 1759857	"P": 1001.5	"F": 2}
{"v": 1	"t": 1759877	"P": 1001.5	"F": 2}
{"v": 1	"t": 1759897	"P": 1003.25	"F": 2}
{"v": 1	"t": 1759918	"P": 1005.25	"F": 2}
{"v": 1	"t": 1759938	"P": 1000.75	"F": 2}
{"v": 1	"t": 1759958	"P": 999.25	"F": 2}
{"v": 1	"t": 1759979	"P": 1003.75	"F": 2}
{"v": 1	"t": 1759999	"P": 1004.25	"F": 2}
{"v": 1	"t": 1760019	"P": 1002.75	"F": 2}
{"v": 1	"t": 1760040	"P": 999.0	"F": 2}
{"v": 1	"t": 1760060	"P": 1004.5	"F": 2}
{"v": 1	"t": 1760080	"P": 1004.75	"F": 1}
{"v": 1	"t": 1760101	"P": 1001.5	"F": 2}
{"v": 1	"t": 1760121	"P": 999.75	"F": 2}
{"v": 1	"t": 1760141	"P": 1003.25	"F": 2}
{"v": 1	"t": 1760161	"P": 1006.25	"F": 1}
{"v": 1	"t": 1760182	"P": 1002.75	"F": 2}
{"v": 1	"t": 1760202	"P": 1000.75	"F": 1}
{"v": 1	"t": 1760222	"P": 1001.5	"F": 2}
{"v": 1	"t": 1760243	"P": 1004.25	"F": 2}
{"v": 1	"t": 1760263	"P": 1002.75	"F": 2}
{"v": 1	"t": 1760283	"P": 999.75	"F": 1}
{"v": 1	"t": 1760303	"P": 999.5	"F": 2}
{"v": 1	"t": 1760324	"P": 1004.0	"F": 1}
{"v": 1	"t": 1760344	"P": 1004.5	"F": 1}
{"v": 1	"t": 1760364	"P": 1000.5	"F": 2}
{"v": 1	"t": 1760385	"P": 998.0	"F": 2}
{"v": 1	"t": 1760405	"P": 1004.0	"F": 2}
{"v": 1	"t": 1760425	"P": 1005.5	"F": 2}
{"v": 1	"t": 1760445	"P": 1001.5	"F": 2}
{"v": 1	"t": 1760466	"P": 1000.5	"F": 1	"C": 45.175	"D": 3239	"sn": 54091929832280	"file": "/data/device_log/data0000.out"}
{"v": 1	"t": 1760486	"P": 1001.5	"F": 1}
{"v": 1	"t": 1760506	"P": 1004.75	"F": 1}
{"v": 1	"t": 1760527	"P": 1000.75	"F": 1}
{"v": 1	"t": 1760547	"P": 999.5	"F": 1}
{"v": 1	"t": 1760567	"P": 1000.75	"F": 1}
{"v": 1	"t": 1760588	"P": 1006.5	"F": 1}
{"v": 1	"t": 1760608	"P": 1004.25	"F": 1}
{"v": 1	"t": 1760628	"P": 1001.0	"F": 1}
{"v": 1	"t": 1760648	"P": 1000.75	"F": 1}
{"v": 1	"t": 1760669	"P": 1004.5	"F": 1}
{"v": 1	"t": 1760689	"P": 1002.25	"F": 1}
{"v": 1	"t": 1760709	"P": 1001.0	"F": 1}
{"v": 1	"t": 1760730	"P": 999.75	"F": 1}
{"v": 1	"t": 1760750	"P": 1005.0	"F": 1}
{"v": 1	"t": 1760770	"P": 1002.75	"F": 1}
{"v": 1	"t": 1760791	"P": 1002.5	"F": 1}
{"v": 1	"t": 1760811	"P": 997.75	"F": 2}
{"v": 1	"t": 1760831	"P": 1005.0	"F": 2}
{"v": 1	"t": 1760852	"P": 1004.25	"F": 1}
{"v": 1	"t": 1760872	"P": 1000.25	"F": 2}
{"v": 1	"t": 1760892	"P": 1000.0	"F": 2}
{"v": 1	"t": 1760912	"P": 1003.75	"F": 1}
{"v": 1	"t": 1760933	"P": 1006.0	"F": 2}
{"v": 1	"t": 1760953	"P": 1002.25	"F": 1}
{"v": 1	"t": 1760973	"P": 1000.0	"F": 1}
{"v": 1	"t": 1760994	"P": 1000.75	"F": 1}
{"v": 1	"t": 1761014	"P": 1006.75	"F": 1}
{"v": 1	"t": 1761034	"P": 1003.5	"F": 1}
{"v": 1	"t": 1761054	"P": 1002.25	"F": 2}
{"v": 1	"t": 1761075	"P": 999.5	"F": 2}
{"v": 1	"t": 1761095	"P": 1005.25	"F": 2}
{"v": 1	"t": 1761115	"P": 1004.75	"F": 2}
{"v": 1	"t": 1761136	"P": 999.75	"F": 1}
{"v": 1	"t": 1761156	"P": 1000.75	"F": 2}
{"v": 1	"t": 1761176	"P": 1003.25	"F": 2}
{"v": 1	"t": 1761196	"P": 1003.5	"F": 2}
{"v": 1	"t": 1761217	"P": 1002.0	"F": 2}
{"v": 1	"t": 1761237	"P": 1000.0	"F": 2}
{"v": 1	"t": 1761257	"P": 1002.0	"F": 2}
{"v": 1	"t": 1761278	"P": 1005.25	"F": 2}
{"v": 1	"t": 1761298	"P": 1003.75	"F": 2}
{"v": 1	"t": 1761318	"P": 1000.0	"F": 2}
{"v": 1	"t": 1761338	"P": 1000.5	"F": 2}
{"v": 1	"t": 1761359	"P": 1005.5	"F": 2}
{"v": 1	"t": 1761379	"P": 1002.75	"F": 2}
{"v": 1	"t": 1761399	"P": 1001.5	"F": 2}
{"v": 1	"t": 1761420	"P": 1002.25	"F": 2}
{"v": 1	"t": 1761440	"P": 1005.0	"F": 2}
{"v": 1	"t": 1761460	"P": 1004.75	"F": 2}
{"v": 1	"t": 1761481	"P": 1001.5	"F": 2	"C": 45.11	"D": 3239	"sn": 54091929832280	"file": "/data/device_log/data0000.out"}
{"v": 1	"t": 1761501	"P": 1000.75	"F": 2}
{"v": 1	"t": 1761521	"P": 1004.75	"F": 2}
{"v": 1	"t": 1761542	"P": 1006.0	"F": 2}
{"v": 1	"t": 1761562	"P": 1002.25	"F": 2}
{"v": 1	"t": 1761582	"P": 1000.5	"F": 2}
{"v": 1	"t": 1761603	"P": 1005.5	"F": 2}
{"v": 1	"t": 1761623	"P": 1003.25	"F": 2}
{"v": 1	"t": 1761643	"P": 999.25	"F": 2}
{"v": 1	"t": 1761664	"P": 1004.25	"F": 2}
{"v": 1	"t": 1761684	"P": 1004.75	"F": 2}
{"v": 1	"t": 1761704	"P": 1001.25	"F": 2}
{"v": 1	"t": 1761725	"P": 1001.0	"F": 2}
{"v": 1	"t": 1761745	"P": 1004.0	"F": 2}
{"v": 1	"t": 1761765	"P": 1003.25	"F": 2}
{"v": 1	"t": 1761786	"P": 1000.75	"F": 2}
{"v": 1	"t": 1761806	"P": 999.75	"F": 2}
{"v": 1	"t": 1761826	"P": 1005.0	"F": 2}
{"v": 1	"t": 1761847	"P": 1001.5	"F": 2}
{"v": 1	"t": 1761867	"P": 1000.5	"F": 2}
{"v": 1	"t": 1761887	"P": 1001.75	"F": 2}
{"v": 1	"t": 1761908	"P": 1005.25	"F": 2}
{"v": 1	"t": 1761928	"P": 1004.25	"F": 2}
{"v": 1	"t": 1761948	"P": 1001.25	"F": 2}
{"v": 1	"t": 1761969	"P": 1003.75	"F": 2}
{"v": 1	"t": 1761989	"P": 1004.25	"F": 2}
{"v": 1	"t": 1762009	"P": 1002.5	"F": 2}
{"v": 1	"t": 1762029	"P": 1000.75	"F": 2}
{"v": 1	"t": 1762050	"P": 1001.5	"F": 2}
{"v": 1	"t": 1762070	"P": 1003.75	"F": 2}
{"v": 1	"t": 1762090	"P": 1003.0	"F": 2}
{"v": 1	"t": 1762111	"P": 999.25	"F": 2}
{"v": 1	"t": 1762131	"P": 1001.0	"F": 1}
{"v": 1	"t": 1762151	"P": 1005.25	"F": 1}
{"v": 1	"t": 1762172	"P": 1003.5	"F": 2}
{"v": 1	"t": 1762192	"P": 1000.75	"F": 1}
{"v": 1	"t": 1762212	"P": 1000.75	"F": 2}
{"v": 1	"t": 1762232	"P": 1005.0	"F": 2}
{"v": 1	"t": 1762253	"P": 1004.75	"F": 2}
{"v": 1	"t": 1762273	"P": 1001.25	"F": 2}
{"v": 1	"t": 1762293	"P": 999.75	"F": 2}
{"v": 1	"t": 1762314	"P": 1003.0	"F": 2}
{"v": 1	"t": 1762334	"P": 1004.75	"F": 2}
{"v": 1	"t": 1762354	"P": 1002.0	"F": 2}
{"v": 1	"t": 1762375	"P": 1001.0	"F": 2}
{"v": 1	"t": 1762395	"P": 1002.0	"F": 2}
{"v": 1	"t": 1762415	"P": 1003.25	"F": 2}
{"v": 1	"t": 1762435	"P": 1001.75	"F": 2}
{"v": 1	"t": 1762456	"P": 1000.75	"F": 2}
{"v": 1	"t": 1762476	"P": 999.5	"F": 2}
{"v": 1	"t": 1762496	"P": 1003.75	"F": 1	"C": 45.165	"D": 3238	"sn": 54091929832280	"file": "/data/device_log/data0000.out"}
{"v": 1	"t": 1762517	"P": 1002.25	"F": 1}
{"v": 1	"t": 1762537	"P": 1000.5	"F": 1}
{"v": 1	"t": 1762565	"P": 1003.5	"F": 1}
{"v": 1	"t": 1762585	"P": 1003.25	"F": 1}
{"v": 1	"t": 1762606	"P": 999.25	"F": 1}
{"v": 1	"t": 1762626	"P": 1003.25	"F": 1}
{"v": 1	"t": 1762647	"P": 1005.25	"F": 1}
{"v": 1	"t": 1762667	"P": 1000.75	"F": 1}
{"v": 1	"t": 1762687	"P": 998.5	"F": 1}
{"v": 1	"t": 1762707	"P": 1004.5	"F": 1}
{"v": 1	"t": 1762728	"P": 1005.25	"F": 1}
{"v": 1	"t": 1762748	"P": 1001.0	"F": 1}
{"v": 1	"t": 1762768	"P": 998.75	"F": 1}
{"v": 1	"t": 1762789	"P": 1002.75	"F": 1}
{"v": 1	"t": 1762809	"P": 1004.75	"F": 1}
{"v": 1	"t": 1762829	"P": 1001.25	"F": 2}
{"v": 1	"t": 1762850	"P": 1000.0	"F": 1}
{"v": 1	"t": 1762870	"P": 1003.5	"F": 2}
{"v": 1	"t": 1762890	"P": 1005.25	"F": 1}
{"v": 1	"t": 1762911	"P": 1001.25	"F": 1}
{"v": 1	"t": 1762931	"P": 999.25	"F": 1}
{"v": 1	"t": 1762951	"P": 1002.5	"F": 1}
{"v": 1	"t": 1762971	"P": 1003.0	"F": 1}
{"v": 1	"t": 1762992	"P": 1003.75	"F": 1}
{"v": 1	"t": 1763012	"P": 1000.0	"F": 1}
{"v": 1	"t": 1763032	"P": 1000.0	"F": 2}
{"v": 1	"t": 1763053	"P": 1004.25	"F": 1}
{"v": 1	"t": 1763073	"P": 1001.5	"F": 1}
{"v": 1	"t": 1763093	"P": 999.0	"F": 1}
{"v": 1	"t": 1763114	"P": 1000.25	"F": 1}
{"v": 1	"t": 1763134	"P": 1006.25	"F": 2}
{"v": 1	"t": 1763154	"P": 1002.5	"F": 1}
{"v": 1	"t": 1763174	"P": 1000.75	"F": 1}
{"v": 1	"t": 1763195	"P": 999.75	"F": 1}
{"v": 1	"t": 1763215	"P": 1005.5	"F": 1}
{"v": 1	"t": 1763235	"P": 1003.0	"F": 1}
{"v": 1	"t": 1763256	"P": 1001.0	"F": 2}
{"v": 1	"t": 1763276	"P": 999.75	"F": 1}
{"v": 1	"t": 1763296	"P": 1003.75	"F": 1}
{"v": 1	"t": 1763316	"P": 1002.75	"F": 1}
{"v": 1	"t": 1763337	"P": 1001.0	"F": 1}
{"v": 1	"t": 1763357	"P": 1002.0	"F": 1}
{"v": 1	"t": 1763377	"P": 1003.5	"F": 1}
{"v": 1	"t": 1763398	"P": 1004.75	"F": 1}
{"v": 1	"t": 1763418	"P": 1002.75	"F": 1}
{"v": 1	"t": 1763438	"P": 1000.75	"F": 1}
{"v": 1	"t": 1763459	"P": 1001.0	"F": 2}
{"v": 1	"t": 1763479	"P": 1005.75	"F": 2}
{"v": 1	"t": 1763499	"P": 1001.75	"F": 1}
{"v": 1	"t": 1763519	"P": 1000.5	"F": 2	"C": 45.105	"D": 3238	"sn": 54091929832280	"file": "/data/device_log/data0000.out"}
{"v": 1	"t": 1763540	"P": 1002.0	"F": 2}
{"v": 1	"t": 1763560	"P": 1004.5	"F": 2}
{"v": 1	"t": 1763580	"P": 1006.0	"F": 1}
{"v": 1	"t": 1763601	"P": 1003.5	"F": 2}
{"v": 1	"t": 1763621	"P": 999.0	"F": 2}
{"v": 1	"t": 1763641	"P": 1003.25	"F": 1}
{"v": 1	"t": 1763661	"P": 1005.0	"F": 2}
{"v": 1	"t": 1763682	"P": 1001.75	"F": 1}
{"v": 1	"t": 1763702	"P": 1001.5	"F": 1}
{"v": 1	"t": 1763722	"P": 1000.5	"F": 2}
{"v": 1	"t": 1763743	"P": 1004.75	"F": 1}
{"v": 1	"t": 1763763	"P": 1004.25	"F": 2}
{"v": 1	"t": 1763783	"P": 1000.0	"F": 2}
{"v": 1	"t": 1763804	"P": 1001.25	"F": 2}
{"v": 1	"t": 1763824	"P": 1006.75	"F": 1}
{"v": 1	"t": 1763844	"P": 1001.25	"F": 2}
{"v": 1	"t": 1763864	"P": 1000.75	"F": 2}
{"v": 1	"t": 1763885	"P": 999.75	"F": 2}
{"v": 1	"t": 1763905	"P": 1007.0	"F": 2}
{"v": 1	"t": 1763925	"P": 1003.5	"F": 1}
{"v": 1	"t": 1763946	"P": 999.75	"F": 2}
{"v": 1	"t": 1763966	"P": 999.75	"F": 1}
{"v": 1	"t": 1763986	"P": 1004.5	"F": 1}
{"v": 1	"t": 1764007	"P": 1003.25	"F": 1}
{"v": 1	"t": 1764027	"P": 1000.75	"F": 2}
{"v": 1	"t": 1764047	"P": 999.75	"F": 1}
{"v": 1	"t": 1764067	"P": 1003.25	"F": 1}
{"v": 1	"t": 1764088	"P": 1002.25	"F": 2}
{"v": 1	"t": 1764108	"P": 1001.0	"F": 1}
{"v": 1	"t": 1764128	"P": 1001.5	"F": 1}
{"v": 1	"t": 1764149	"P": 1001.25	"F": 1}
{"v": 1	"t": 1764169	"P": 1004.75	"F": 2}
{"v": 1	"t": 1764189	"P": 1003.0	"F": 1}
{"v": 1	"t": 1764209	"P": 1002.5	"F": 1}
{"v": 1	"t": 1764230	"P": 1001.0	"F": 2}
{"v": 1	"t": 1764250	"P": 1004.75	"F": 2}
{"v": 1	"t": 1764270	"P": 1002.75	"F": 2}
{"v": 1	"t": 1764291	"P": 1002.0	"F": 2}
{"v": 1	"t": 1764311	"P": 999.75	"F": 1}
{"v": 1	"t": 1764331	"P": 1004.25	"F": 2}
{"v": 1	"t": 1764351	"P": 1002.75	"F": 1}
{"v": 1	"t": 1764372	"P": 1001.0	"F": 1}
{"v": 1	"t": 1764392	"P": 999.5	"F": 1}
{"v": 1	"t": 1764412	"P": 1002.5	"F": 2}
{"v": 1	"t": 1764433	"P": 1005.0	"F": 2}
{"v": 1	"t": 1764453	"P": 1000.5	"F": 2}
{"v": 1	"t": 1764473	"P": 1000.5	"F": 2}
{"v": 1	"t": 1764494	"P": 1002.0	"F": 2}
{"v": 1	"t": 1764514	"P": 1003.75	"F": 2}
{"v": 1	"t": 1764534	"P": 1002.0	"F": 1	"C": 45.105	"D": 3238	"sn": 54091929832280	"file": "/data/device_log/data0000.out"}
{"v": 1	"t": 1764554	"P": 999.75	"F": 1}
{"v": 1	"t": 1764575	"P": 1001.0	"F": 2}
{"v": 1	"t": 1764595	"P": 1006.0	"F": 1}
{"v": 1	"t": 1764615	"P": 1001.75	"F": 2}
{"v": 1	"t": 1764636	"P": 1000.25	"F": 2}
{"v": 1	"t": 1764656	"P": 1000.5	"F": 2}
{"v": 1	"t": 1764676	"P": 1004.25	"F": 2}
{"v": 1	"t": 1764697	"P": 1005.0	"F": 2}
{"v": 1	"t": 1764717	"P": 999.75	"F": 2}
{"v": 1	"t": 1764737	"P": 1000.0	"F": 2}
{"v": 1	"t": 1764757	"P": 1004.5	"F": 2}
{"v": 1	"t": 1764778	"P": 1002.75	"F": 2}
{"v": 1	"t": 1764798	"P": 1001.25	"F": 1}
{"v": 1	"t": 1764818	"P": 1000.75	"F": 2}
{"v": 1	"t": 1764839	"P": 1003.0	"F": 2}
{"v": 1	"t": 1764859	"P": 1004.75	"F": 2}
{"v": 1	"t": 1764879	"P": 1001.75	"F": 2}
{"v": 1	"t": 1764900	"P": 1001.25	"F": 2}
{"v": 1	"t": 1764920	"P": 999.75	"F": 2}
{"v": 1	"t": 1764940	"P": 1006.0	"F": 2}
{"v": 1	"t": 1764960	"P": 1003.5	"F": 2}
{"v": 1	"t": 1764981	"P": 999.0	"F": 2}
{"v": 1	"t": 1765001	"P": 1000.0	"F": 2}
{"v": 1	"t": 1765021	"P": 1003.5	"F": 1}
{"v": 1	"t": 1765042	"P": 1004.0	"F": 2}
{"v": 1	"t": 1765062	"P": 1000.0	"F": 1}
{"v": 1	"t": 1765082	"P": 999.25	"F": 2}
{"v": 1	"t": 1765102	"P": 1003.75	"F": 1}
{"v": 1	"t": 1765123	"P": 1005.5	"F": 2}
{"v": 1	"t": 1765143	"P": 1001.5	"F": 1}
{"v": 1	"t": 1765163	"P": 998.5	"F": 2}
{"v": 1	"t": 1765184	"P": 1004.0	"F": 1}
{"v": 1	"t": 1765204	"P": 1004.5	"F": 2}
{"v": 1	"t": 1765224	"P": 1001.0	"F": 2}
{"v": 1	"t": 1765245	"P": 1001.0	"F": 2}
{"v": 1	"t": 1765265	"P": 1003.0	"F": 2}
{"v": 1	"t": 1765285	"P": 1004.75	"F": 2}
{"v": 1	"t": 1765305	"P": 1001.75	"F": 2}
{"v": 1	"t": 1765326	"P": 1000.5	"F": 2}
{"v": 1	"t": 1765346	"P": 1000.75	"F": 2}
{"v": 1	"t": 1765366	"P": 1006.5	"F": 2}
{"v": 1	"t": 1765387	"P": 1002.0	"F": 2}
{"v": 1	"t": 1765407	"P": 999.75	"F": 1}
{"v": 1	"t": 1765427	"P": 1002.25	"F": 1}
{"v": 1	"t": 1765448	"P": 1003.5	"F": 1}
{"v": 1	"t": 1765468	"P": 1001.75	"F": 1}
{"v": 1	"t": 1765488	"P": 1000.0	"F": 1}
{"v": 1	"t": 1765509	"P": 1004.25	"F": 1}
{"v": 1	"t": 1765529	"P": 1004.0	"F": 1}
{"v": 1	"t": 1765549	"P": 1002.75	"F": 1	"C": 45.095	"D": 3238	"sn": 54091929832280	"file": "/data/device_log/data0000.out"}
{"v": 1	"t": 1765570	"P": 999.0	"F": 2}
{"v": 1	"t": 1765590	"P": 1004.75	"F": 1}
{"v": 1	"t": 1765610	"P": 1003.5	"F": 1}
{"v": 1	"t": 1765631	"P": 999.75	"F": 1}
{"v": 1	"t": 1765651	"P": 999.5	"F": 1}
{"v": 1	"t": 1765671	"P": 1005.0	"F": 1}
{"v": 1	"t": 1765692	"P": 1002.5	"F": 1}
{"v": 1	"t": 1765712	"P": 1000.75	"F": 1}
{"v": 1	"t": 1765732	"P": 1002.0	"F": 1}
{"v": 1	"t": 1765753	"P": 1006.0	"F": 1}
{"v": 1	"t": 1765773	"P": 1002.25	"F": 1}
{"v": 1	"t": 1765793	"P": 999.0	"F": 1}
{"v": 1	"t": 1765814	"P": 1003.5	"F": 1}
{"v": 1	"t": 1765834	"P": 1004.25	"F": 1}
{"v": 1	"t": 1765854	"P": 1003.5	"F": 1}
{"v": 1	"t": 1765874	"P": 1001.25	"F": 1}
{"v": 1	"t": 1765895	"P": 1002.25	"F": 2}
{"v": 1	"t": 1765915	"P": 1005.5	"F": 2}
{"v": 1	"t": 1765935	"P": 1001.25	"F": 1}
{"v": 1	"t": 1765956	"P": 1001.25	"F": 1}
{"v": 1	"t": 1765976	"P": 999.5	"F": 2}
{"v": 1	"t": 1765996	"P": 1003.5	"F": 2}
{"v": 1	"t": 1766017	"P": 1004.0	"F": 1}
{"v": 1	"t": 1766037	"P": 1001.5	"F": 1}
{"v": 1	"t": 1766057	"P": 999.5	"F": 2}
{"v": 1	"t": 1766077	"P": 1002.75	"F": 1}
{"v": 1	"t": 1766098	"P": 1004.0	"F": 1}
{"v": 1	"t": 1766118	"P": 1002.25	"F": 2}
{"v": 1	"t": 1766138	"P": 1000.0	"F": 2}
{"v": 1	"t": 1766159	"P": 1001.25	"F": 2}
{"v": 1	"t": 1766179	"P": 1003.0	"F": 1}
{"v": 1	"t": 1766199	"P": 1004.0	"F": 2}
{"v": 1	"t": 1766219	"P": 1002.5	"F": 2}
{"v": 1	"t": 1766240	"P": 1000.0	"F": 2}
{"v": 1	"t": 1766260	"P": 1006.0	"F": 2}
{"v": 1	"t": 1766280	"P": 1002.0	"F": 2}
{"v": 1	"t": 1766301	"P": 1001.75	"F": 2}
{"v": 1	"t": 1766321	"P": 999.5	"F": 2}
{"v": 1	"t": 1766341	"P": 1004.0	"F": 2}
{"v": 1	"t": 1766361	"P": 1005.5	"F": 2}
{"v": 1	"t": 1766382	"P": 1001.75	"F": 2}
{"v": 1	"t": 1766402	"P": 1000.25	"F": 2}
{"v": 1	"t": 1766422	"P": 1000.25	"F": 2}
{"v": 1	"t": 1766443	"P": 1005.0	"F": 2}
{"v": 1	"t": 1766463	"P": 1003.0	"F": 2}
{"v": 1	"t": 1766483	"P": 999.5	"F": 2}
{"v": 1	"t": 1766503	"P": 1000.5	"F": 2}
{"v": 1	"t": 1766524	"P": 1005.0	"F": 2}
{"v": 1	"t": 1766544	"P": 1005.5	"F": 2}
{"v": 1	"t": 1766564	"P": 1000.25	"F": 2	"C": 45.065	"D": 3238	"sn": 54091929832280	"file": "/data/device_log/data0000.out"}
{"v": 1	"t": 1766585	"P": 1001.5	"F": 1}
{"v": 1	"t": 1766605	"P": 1004.75	"F": 1}
{"v": 1	"t": 1766625	"P": 1004.5	"F": 1}
{"v": 1	"t": 1766646	"P": 1001.25	"F": 1}
{"v": 1	"t": 1766666	"P": 1000.5	"F": 1}
{"v": 1	"t": 1766686	"P": 1004.75	"F": 1}
{"v": 1	"t": 1766707	"P": 1003.0	"F": 1}
{"v": 1	"t": 1766727	"P": 1000.25	"F": 1}
{"v": 1	"t": 1766747	"P": 999.75	"F": 2}
{"v": 1	"t": 1766767	"P": 1003.25	"F": 2}
{"v": 1	"t": 1766788	"P": 1004.0	"F": 2}
{"v": 1	"t": 1766808	"P": 1001.75	"F": 2}
{"v": 1	"t": 1766828	"P": 999.0	"F": 2}
{"v": 1	"t": 1766849	"P": 1002.25	"F": 1}
{"v": 1	"t": 1766869	"P": 1004.0	"F": 2}
{"v": 1	"t": 1766889	"P": 1000.5	"F": 2}
{"v": 1	"t": 1766909	"P": 1000.0	"F": 1}
{"v": 1	"t": 1766930	"P": 1001.75	"F": 2}
{"v": 1	"t": 1766950	"P": 1004.75	"F": 1}
{"v": 1	"t": 1766970	"P": 1003.75	"F": 1}
{"v": 1	"t": 1766991	"P": 1000.75	"F": 2}
{"v": 1	"t": 1767011	"P": 1000.25	"F": 1}
{"v": 1	"t": 1767031	"P": 1002.75	"F": 2}
{"v": 1	"t": 1767051	"P": 1003.75	"F": 2}
{"v": 1	"t": 1767072	"P": 1002.5	"F": 1}
{"v": 1	"t": 1767092	"P": 1000.0	"F": 1}
{"v": 1	"t": 1767112	"P": 1001.75	"F": 1}
{"v": 1	"t": 1767133	"P": 1005.5	"F": 1}
{"v": 1	"t": 1767153	"P": 1002.25	"F": 1}
{"v": 1	"t": 1767173	"P": 999.25	"F": 1}
{"v": 1	"t": 1767194	"P": 1001.0	"F": 1}
{"v": 1	"t": 1767214	"P": 1004.5	"F": 1}
{"v": 1	"t": 1767234	"P": 1004.25	"F": 1}
{"v": 1	"t": 1767254	"P": 1000.75	"F": 2}
{"v": 1	"t": 1767275	"P": 1000.25	"F": 1}
{"v": 1	"t": 1767295	"P": 1003.5	"F": 1}
{"v": 1	"t": 1767315	"P": 1003.5	"F": 2}
{"v": 1	"t": 1767336	"P": 1000.0	"F": 2}
{"v": 1	"t": 1767356	"P": 998.0	"F": 1}
{"v": 1	"t": 1767376	"P": 1003.25	"F": 1}
{"v": 1	"t": 1767397	"P": 1004.25	"F": 2}
{"v": 1	"t": 1767417	"P": 1001.25	"F": 2}
{"v": 1	"t": 1767437	"P": 1003.0	"F": 1}
{"v": 1	"t": 1767457	"P": 1003.5	"F": 2}
{"v": 1	"t": 1767478	"P": 1005.0	"F": 2}
{"v": 1	"t": 1767498	"P": 1002.0	"F": 2}
{"v": 1	"t": 1767518	"P": 1000.0	"F": 2}
{"v": 1	"t": 1767540	"P": 1000.0	"F": 1}
{"v": 1	"t": 1767560	"P": 1005.75	"F": 2}
{"v": 1	"t": 1767580	"P": 1003.0	"F": 2	"C": 45.045	"D": 3238	"sn": 54091929832280	"file": "/data/device_log/data0000.out"}
{"v": 1	"t": 1767601	"P": 1000.75	"F": 2}
{"v": 1	"t": 1767621	"P": 999.5	"F": 2}
{"v": 1	"t": 1767641	"P": 1004.25	"F": 1}
{"v": 1	"t": 1767662	"P": 1002.75	"F": 1}
{"v": 1	"t": 1767682	"P": 1001.75	"F": 1}
{"v": 1	"t": 1767702	"P": 1000.5	"F": 1}
{"v": 1	"t": 1767723	"P": 1005.5	"F": 1}
{"v": 1	"t": 1767743	"P": 1005.5	"F": 1}
{"v": 1	"t": 1767763	"P": 1000.75	"F": 1}
{"v": 1	"t": 1767783	"P": 1000.75	"F": 1}
{"v": 1	"t": 1767804	"P": 1003.5	"F": 1}
{"v": 1	"t": 1767824	"P": 1003.75	"F": 2}
{"v": 1	"t": 1767844	"P": 1000.25	"F": 1}
{"v": 1	"t": 1767865	"P": 1000.0	"F": 2}
{"v": 1	"t": 1767885	"P": 1002.5	"F": 1}
{"v": 1	"t": 1767905	"P": 1003.25	"F": 1}
{"v": 1	"t": 1767926	"P": 1002.75	"F": 2}
{"v": 1	"t": 1767946	"P": 1000.25	"F": 1}
{"v": 1	"t": 1767966	"P": 1004.25	"F": 1}
{"v": 1	"t": 1767987	"P": 1006.25	"F": 2}
{"v": 1	"t": 1768007	"P": 1000.25	"F": 1}
{"v": 1	"t": 1768027	"P": 992.25	"F": 1}
{"v": 1	"t": 1768048	"P": 1004.0	"F": 2}
{"v": 1	"t": 1768068	"P": 1001.0	"F": 1}
{"v": 1	"t": 1768088	"P": 1002.0	"F": 2}
{"v": 1	"t": 1768108	"P": 1000.75	"F": 1}
{"v": 1	"t": 1768129	"P": 1003.75	"F": 1}
{"v": 1	"t": 1768149	"P": 1002.75	"F": 1}
{"v": 1	"t": 1768169	"P": 1002.5	"F": 2}
{"v": 1	"t": 1768190	"P": 999.5	"F": 2}
{"v": 1	"t": 1768210	"P": 1003.25	"F": 2}
{"v": 1	"t": 1768230	"P": 1004.25	"F": 2}
{"v": 1	"t": 1768251	"P": 1001.75	"F": 2}
{"v": 1	"t": 1768271	"P": 999.0	"F": 1}
{"v": 1	"t": 1768291	"P": 1000.75	"F": 1}
{"v": 1	"t": 1768311	"P": 1004.5	"F": 2}
{"v": 1	"t": 1768332	"P": 1003.0	"F": 1}
{"v": 1	"t": 1768352	"P": 1000.25	"F": 1}
{"v": 1	"t": 1768372	"P": 1001.5	"F": 1}
{"v": 1	"t": 1768393	"P": 1005.0	"F": 1}
{"v": 1	"t": 1768413	"P": 1003.5	"F": 1}
{"v": 1	"t": 1768433	"P": 1000.25	"F": 1}
{"v": 1	"t": 1768453	"P": 1001.0	"F": 1}
{"v": 1	"t": 1768474	"P": 1004.0	"F": 1}
{"v": 1	"t": 1768494	"P": 1003.25	"F": 1}
{"v": 1	"t": 1768514	"P": 1000.5	"F": 1}
{"v": 1	"t": 1768535	"P": 999.25	"F": 2}
{"v": 1	"t": 1768555	"P": 1001.5	"F": 1}
{"v": 1	"t": 1768575	"P": 1004.0	"F": 1}
{"v": 1	"t": 1768595	"P": 1000.25	"F": 1	"C": 45.03	"D": 3238	"sn": 54091929832280	"file": "/data/device_log/data0000.out"}
{"v": 1	"t": 1768616	"P": 999.25	"F": 1}
{"v": 1	"t": 1768636	"P": 1003.25	"F": 1}
{"v": 1	"t": 1768656	"P": 1004.25	"F": 2}
{"v": 1	"t": 1768677	"P": 1001.0	"F": 1}
{"v": 1	"t": 1768697	"P": 999.75	"F": 2}
{"v": 1	"t": 1768717	"P": 1001.75	"F": 1}
{"v": 1	"t": 1768738	"P": 1005.5	"F": 2}
{"v": 1	"t": 1768758	"P": 1001.75	"F": 1}
{"v": 1	"t": 1768778	"P": 999.75	"F": 1}
{"v": 1	"t": 1768799	"P": 1000.75	"F": 1}
{"v": 1	"t": 1768819	"P": 1007.25	"F": 1}
{"v": 1	"t": 1768839	"P": 1001.5	"F": 1}
{"v": 1	"t": 1768859	"P": 1000.75	"F": 1}
{"v": 1	"t": 1768880	"P": 1000.5	"F": 1}
{"v": 1	"t": 1768900	"P": 1004.5	"F": 1}
{"v": 1	"t": 1768920	"P": 1004.0	"F": 2}
{"v": 1	"t": 1768941	"P": 1001.25	"F": 1}
{"v": 1	"t": 1768961	"P": 1000.25	"F": 1}
{"v": 1	"t": 1768981	"P": 1003.25	"F": 1}
{"v": 1	"t": 1769001	"P": 1005.5	"F": 1}
{"v": 1	"t": 1769022	"P": 1002.25	"F": 1}
{"v": 1	"t": 1769042	"P": 998.75	"F": 1}
{"v": 1	"t": 1769062	"P": 1001.25	"F": 2}
{"v": 1	"t": 1769083	"P": 1004.0	"F": 1}
{"v": 1	"t": 1769103	"P": 1004.75	"F": 1}
{"v": 1	"t": 1769123	"P": 1000.75	"F": 1}
{"v": 1	"t": 1769144	"P": 1001.0	"F": 1}
{"v": 1	"t": 1769164	"P": 1005.0	"F": 1}
{"v": 1	"t": 1769184	"P": 1003.75	"F": 1}
{"v": 1	"t": 1769204	"P": 1000.75	"F": 1}
{"v": 1	"t": 1769225	"P": 1001.25	"F": 1}
{"v": 1	"t": 1769245	"P": 1004.0	"F": 1}
{"v": 1	"t": 1769265	"P": 1003.75	"F": 1}
{"v": 1	"t": 1769286	"P": 1000.5	"F": 1}
{"v": 1	"t": 1769306	"P": 1000.25	"F": 1}
{"v": 1	"t": 1769326	"P": 1005.25	"F": 1}
{"v": 1	"t": 1769347	"P": 1004.5	"F": 1}
{"v": 1	"t": 1769367	"P": 1002.0	"F": 1}
{"v": 1	"t": 1769387	"P": 999.25	"F": 1}
{"v": 1	"t": 1769407	"P": 1003.5	"F": 1}
{"v": 1	"t": 1769428	"P": 1004.25	"F": 1}
{"v": 1	"t": 1769448	"P": 1001.25	"F": 1}
{"v": 1	"t": 1769468	"P": 999.75	"F": 1}
{"v": 1	"t": 1769489	"P": 1002.75	"F": 1}
{"v": 1	"t": 1769509	"P": 1005.0	"F": 1}
{"v": 1	"t": 1769529	"P": 1001.0	"F": 1}
{"v": 1	"t": 1769550	"P": 1001.0	"F": 1}
{"v": 1	"t": 1769570	"P": 1004.25	"F": 1}
{"v": 1	"t": 1769590	"P": 1003.5	"F": 1}
{"v": 1	"t": 1769611	"P": 1001.0	"F": 1	"C": 45.045	"D": 3238	"sn": 54091929832280	"file": "/data/device_log/data0000.out"}
{"v": 1	"t": 1769631	"P": 1001.75	"F": 1}
{"v": 1	"t": 1769651	"P": 1005.75	"F": 1}
{"v": 1	"t": 1769672	"P": 1000.5	"F": 1}
{"v": 1	"t": 1769692	"P": 999.75	"F": 1}
{"v": 1	"t": 1769712	"P": 1002.0	"F": 1}
{"v": 1	"t": 1769733	"P": 1003.75	"F": 1}
{"v": 1	"t": 1769753	"P": 1000.5	"F": 1}
{"v": 1	"t": 1769773	"P": 997.5	"F": 1}
{"v": 1	"t": 1769794	"P": 1005.0	"F": 1}
{"v": 1	"t": 1769814	"P": 1004.25	"F": 1}
{"v": 1	"t": 1769834	"P": 1001.5	"F": 1}
{"v": 1	"t": 1769855	"P": 999.25	"F": 1}
{"v": 1	"t": 1769875	"P": 1004.0	"F": 1}
{"v": 1	"t": 1769895	"P": 1005.0	"F": 1}
{"v": 1	"t": 1769916	"P": 1000.5	"F": 1}
{"v": 1	"t": 1769936	"P": 999.0	"F": 1}
{"v": 1	"t": 1769956	"P": 1003.5	"F": 1}
{"v": 1	"t": 1769976	"P": 1006.5	"F": 2}
{"v": 1	"t": 1769997	"P": 1001.75	"F": 1}
{"v": 1	"t": 1770017	"P": 999.75	"F": 1}
{"v": 1	"t": 1770037	"P": 1001.5	"F": 1}
{"v": 1	"t": 1770058	"P": 1005.25	"F": 1}
{"v": 1	"t": 1770078	"P": 1002.25	"F": 2}
{"v": 1	"t": 1770098	"P": 1001.0	"F": 2}
{"v": 1	"t": 1770119	"P": 1001.0	"F": 1}
{"v": 1	"t": 1770139	"P": 1003.5	"F": 1}
{"v": 1	"t": 1770159	"P": 1002.75	"F": 1}
{"v": 1	"t": 1770179	"P": 1000.75	"F": 2}
{"v": 1	"t": 1770200	"P": 998.5	"F": 2}
{"v": 1	"t": 1770220	"P": 1005.5	"F": 1}
{"v": 1	"t": 1770240	"P": 1003.75	"F": 2}
{"v": 1	"t": 1770261	"P": 1001.75	"F": 2}
{"v": 1	"t": 1770281	"P": 998.5	"F": 1}
{"v": 1	"t": 1770301	"P": 1003.75	"F": 1}
{"v": 1	"t": 1770321	"P": 1005.25	"F": 1}
{"v": 1	"t": 1770342	"P": 1002.0	"F": 2}
{"v": 1	"t": 1770362	"P": 1000.25	"F": 2}
{"v": 1	"t": 1770382	"P": 1000.5	"F": 1}
{"v": 1	"t": 1770403	"P": 1003.25	"F": 1}
{"v": 1	"t": 1770423	"P": 1002.25	"F": 1}
{"v": 1	"t": 1770443	"P": 1000.75	"F": 1}
{"v": 1	"t": 1770463	"P": 1001.5	"F": 1}
{"v": 1	"t": 1770484	"P": 1005.75	"F": 1}
{"v": 1	"t": 1770504	"P": 1003.75	"F": 2}
{"v": 1	"t": 1770524	"P": 1001.5	"F": 2}
{"v": 1	"t": 1770545	"P": 999.5	"F": 1}
{"v": 1	"t": 1770565	"P": 1005.0	"F": 1}
{"v": 1	"t": 1770585	"P": 1005.0	"F": 2}
{"v": 1	"t": 1770606	"P": 999.5	"F": 2}
{"v": 1	"t": 1770626	"P": 999.0	"F": 1	"C": 45.035	"D": 3238	"sn": 54091929832280	"file": "/data/device_log/data0000.out"}
{"v": 1	"t": 1770646	"P": 1004.75	"F": 1}
{"v": 1	"t": 1770667	"P": 1002.75	"F": 1}
{"v": 1	"t": 1770687	"P": 1000.5	"F": 1}
{"v": 1	"t": 1770707	"P": 1000.75	"F": 1}
{"v": 1	"t": 1770727	"P": 1006.0	"F": 2}
{"v": 1	"t": 1770748	"P": 1004.0	"F": 2}
{"v": 1	"t": 1770768	"P": 1002.5	"F": 1}
{"v": 1	"t": 1770788	"P": 999.0	"F": 1}
{"v": 1	"t": 1770809	"P": 1003.25	"F": 2}
{"v": 1	"t": 1770829	"P": 1007.0	"F": 1}
{"v": 1	"t": 1770849	"P": 1003.25	"F": 1}
{"v": 1	"t": 1770869	"P": 1000.5	"F": 1}
{"v": 1	"t": 1770890	"P": 1001.5	"F": 1}
{"v": 1	"t": 1770910	"P": 1004.25	"F": 1}
{"v": 1	"t": 1770930	"P": 1002.75	"F": 1}
{"v": 1	"t": 1770951	"P": 1000.5	"F": 1}
{"v": 1	"t": 1770971	"P": 1000.0	"F": 1}
{"v": 1	"t": 1770991	"P": 1005.0	"F": 1}
{"v": 1	"t": 1771012	"P": 1003.0	"F": 1}
{"v": 1	"t": 1771032	"P": 1001.0	"F": 2}
{"v": 1	"t": 1771052	"P": 998.75	"F": 1}
{"v": 1	"t": 1771072	"P": 1003.25	"F": 1}
{"v": 1	"t": 1771093	"P": 1006.25	"F": 1}
{"v": 1	"t": 1771113	"P": 1001.0	"F": 1}
{"v": 1	"t": 1771133	"P": 999.75	"F": 1}
{"v": 1	"t": 1771154	"P": 1001.5	"F": 1}
{"v": 1	"t": 1771174	"P": 1005.25	"F": 1}
{"v": 1	"t": 1771194	"P": 1002.75	"F": 2}
{"v": 1	"t": 1771214	"P": 1000.75	"F": 1}
{"v": 1	"t": 1771235	"P": 1000.5	"F": 1}
{"v": 1	"t": 1771255	"P": 1004.75	"F": 1}
{"v": 1	"t": 1771275	"P": 1001.75	"F": 1}
{"v": 1	"t": 1771296	"P": 1000.5	"F": 1}
{"v": 1	"t": 1771316	"P": 1000.75	"F": 1}
{"v": 1	"t": 1771336	"P": 1004.0	"F": 1}
{"v": 1	"t": 1771357	"P": 1005.25	"F": 1}
{"v": 1	"t": 1771377	"P": 1000.75	"F": 1}
{"v": 1	"t": 1771397	"P": 997.5	"F": 1}
{"v": 1	"t": 1771417	"P": 1003.5	"F": 1}
{"v": 1	"t": 1771438	"P": 1004.0	"F": 1}
{"v": 1	"t": 1771458	"P": 1001.75	"F": 2}
{"v": 1	"t": 1771478	"P": 998.0	"F": 1}
{"v": 1	"t": 1771499	"P": 1002.5	"F": 1}
{"v": 1	"t": 1771519	"P": 1006.25	"F": 1}
{"v": 1	"t": 1771539	"P": 1002.25	"F": 1}
{"v": 1	"t": 1771559	"P": 999.75	"F": 1}
{"v": 1	"t": 1771580	"P": 1000.5	"F": 1}
{"v": 1	"t": 1771600	"P": 1005.0	"F": 2}
{"v": 1	"t": 1771620	"P": 1003.0	"F": 1}
{"v": 1	"t": 1771641	"P": 1001.0	"F": 2	"C": 45.03	"D": 3238	"sn": 54091929832280	"file": "/data/device_log/data0000.out"}
{"v": 1	"t": 1771661	"P": 999.0	"F": 1}
{"v": 1	"t": 1771681	"P": 1003.75	"F": 2}
{"v": 1	"t": 1771702	"P": 1003.5	"F": 1}
{"v": 1	"t": 1771722	"P": 1002.25	"F": 1}
{"v": 1	"t": 1771742	"P": 998.25	"F": 1}
{"v": 1	"t": 1771762	"P": 1001.75	"F": 1}
{"v": 1	"t": 1771783	"P": 1004.0	"F": 1}
{"v": 1	"t": 1771803	"P": 999.5	"F": 2}
{"v": 1	"t": 1771823	"P": 1000.0	"F": 2}
{"v": 1	"t": 1771844	"P": 1001.5	"F": 1}
{"v": 1	"t": 1771864	"P": 1005.25	"F": 2}
{"v": 1	"t": 1771884	"P": 1001.75	"F": 1}
{"v": 1	"t": 1771904	"P": 1001.25	"F": 2}
{"v": 1	"t": 1771925	"P": 1002.25	"F": 1}
{"v": 1	"t": 1771945	"P": 1004.75	"F": 2}
{"v": 1	"t": 1771965	"P": 1003.5	"F": 1}
{"v": 1	"t": 1771986	"P": 1001.25	"F": 1}
{"v": 1	"t": 1772006	"P": 1000.0	"F": 1}
{"v": 1	"t": 1772026	"P": 1004.25	"F": 1}
{"v": 1	"t": 1772047	"P": 1004.0	"F": 1}
{"v": 1	"t": 1772067	"P": 1000.5	"F": 2}
{"v": 1	"t": 1772087	"P": 1000.0	"F": 2}
{"v": 1	"t": 1772108	"P": 1003.5	"F": 1}
{"v": 1	"t": 1772128	"P": 1002.5	"F": 1}
{"v": 1	"t": 1772148	"P": 1001.0	"F": 1}
{"v": 1	"t": 1772168	"P": 999.75	"F": 1}
{"v": 1	"t": 1772189	"P": 1004.5	"F": 1}
{"v": 1	"t": 1772209	"P": 1004.0	"F": 1}
{"v": 1	"t": 1772229	"P": 1002.25	"F": 1}
{"v": 1	"t": 1772250	"P": 998.5	"F": 1}
{"v": 1	"t": 1772270	"P": 1002.5	"F": 1}
{"v": 1	"t": 1772290	"P": 1006.0	"F": 2}
{"v": 1	"t": 1772310	"P": 1000.75	"F": 1}
{"v": 1	"t": 1772331	"P": 999.75	"F": 1}
{"v": 1	"t": 1772351	"P": 1000.5	"F": 2}
{"v": 1	"t": 1772371	"P": 1005.75	"F": 2}
{"v": 1	"t": 1772392	"P": 1003.75	"F": 1}
{"v": 1	"t": 1772412	"P": 999.75	"F": 1}
{"v": 1	"t": 1772432	"P": 999.5	"F": 1}
{"v": 1	"t": 1772452	"P": 1004.75	"F": 1}
{"v": 1	"t": 1772473	"P": 1004.75	"F": 2}
{"v": 1	"t": 1772493	"P": 1001.25	"F": 1}
{"v": 1	"t": 1772513	"P": 998.25	"F": 1}
{"v": 1	"t": 1772534	"P": 1003.0	"F": 2}
{"v": 1	"t": 1772554	"P": 1004.5	"F": 1}
{"v": 1	"t": 1772574	"P": 1001.75	"F": 1}
{"v": 1	"t": 1772595	"P": 999.5	"F": 1}
{"v": 1	"t": 1772615	"P": 1003.25	"F": 1}
{"v": 1	"t": 1772635	"P": 1006.0	"F": 1}
{"v": 1	"t": 1772655	"P": 1001.75	"F": 1	"C": 44.995	"D": 3238	"sn": 54091929832280	"file": "/data/device_log/data0000.out"}
{"v": 1	"t": 1772676	"P": 1001.0	"F": 1}
{"v": 1	"t": 1772696	"P": 1003.0	"F": 1}
{"v": 1	"t": 1772716	"P": 1004.5	"F": 1}
{"v": 1	"t": 1772737	"P": 1001.5	"F": 1}
{"v": 1	"t": 1772757	"P": 998.75	"F": 1}
{"v": 1	"t": 1772777	"P": 1000.5	"F": 1}
{"v": 1	"t": 1772798	"P": 1003.25	"F": 1}
{"v": 1	"t": 1772818	"P": 1002.0	"F": 2}
{"v": 1	"t": 1772838	"P": 999.0	"F": 1}
{"v": 1	"t": 1772858	"P": 1001.75	"F": 1}
{"v": 1	"t": 1772879	"P": 1003.5	"F": 2}
{"v": 1	"t": 1772899	"P": 1004.25	"F": 2}
{"v": 1	"t": 1772919	"P": 1001.75	"F": 2}
{"v": 1	"t": 1772940	"P": 999.0	"F": 1}
{"v": 1	"t": 1772960	"P": 1002.5	"F": 2}
{"v": 1	"t": 1772980	"P": 1004.75	"F": 2}
{"v": 1	"t": 1773001	"P": 1002.0	"F": 2}
{"v": 1	"t": 1773021	"P": 1000.25	"F": 2}
{"v": 1	"t": 1773041	"P": 1001.75	"F": 2}
{"v": 1	"t": 1773061	"P": 1006.75	"F": 2}
{"v": 1	"t": 1773082	"P": 1001.5	"F": 2}
{"v": 1	"t": 1773102	"P": 999.25	"F": 2}
{"v": 1	"t": 1773122	"P": 1002.5	"F": 2}
{"v": 1	"t": 1773143	"P": 1005.5	"F": 2}
{"v": 1	"t": 1773163	"P": 1003.0	"F": 2}
{"v": 1	"t": 1773183	"P": 1000.5	"F": 2}
{"v": 1	"t": 1773203	"P": 1000.25	"F": 2}
{"v": 1	"t": 1773224	"P": 1005.0	"F": 2}
{"v": 1	"t": 1773244	"P": 1003.5	"F": 2}
{"v": 1	"t": 1773264	"P": 1001.0	"F": 2}
{"v": 1	"t": 1773285	"P": 998.75	"F": 2}
{"v": 1	"t": 1773305	"P": 1004.5	"F": 1}
{"v": 1	"t": 1773325	"P": 1005.5	"F": 2}
{"v": 1	"t": 1773346	"P": 1002.25	"F": 2}
{"v": 1	"t": 1773366	"P": 998.5	"F": 2}
{"v": 1	"t": 1773386	"P": 1000.5	"F": 2}
{"v": 1	"t": 1773406	"P": 1004.75	"F": 2}
{"v": 1	"t": 1773427	"P": 1001.0	"F": 2}
{"v": 1	"t": 1773447	"P": 1000.0	"F": 1}
{"v": 1	"t": 1773467	"P": 999.0	"F": 2}
{"v": 1	"t": 1773488	"P": 1004.0	"F": 2}
{"v": 1	"t": 1773508	"P": 1001.75	"F": 2}
{"v": 1	"t": 1773528	"P": 998.25	"F": 2}
{"v": 1	"t": 1773548	"P": 999.5	"F": 1}
{"v": 1	"t": 1773569	"P": 1005.25	"F": 2}
{"v": 1	"t": 1773589	"P": 1002.25	"F": 1}
{"v": 1	"t": 1773609	"P": 999.75	"F": 1}
{"v": 1	"t": 1773630	"P": 1000.25	"F": 1}
{"v": 1	"t": 1773650	"P": 1004.25	"F": 2}
{"v": 1	"t": 1773671	"P": 1000.5	"F": 2	"C": 45.005	"D": 3289	"sn": 54091929832280	"file": "/data/device_log/data0000.out"}
{"v": 1	"t": 1773691	"P": 999.75	"F": 1}
{"v": 1	"t": 1773711	"P": 1008.5	"F": 1}
{"v": 1	"t": 1773732	"P": 1006.5	"F": 1}
{"v": 1	"t": 1773752	"P": 1001.25	"F": 2}
{"v": 1	"t": 1773772	"P": 1001.75	"F": 1}
{"v": 1	"t": 1773793	"P": 1007.75	"F": 2}
{"v": 1	"t": 1773813	"P": 1005.5	"F": 2}
{"v": 1	"t": 1773833	"P": 1002.5	"F": 2}
{"v": 1	"t": 1773854	"P": 1005.25	"F": 2}
{"v": 1	"t": 1773874	"P": 1008.75	"F": 1}
{"v": 1	"t": 1773894	"P": 1004.5	"F": 1}
{"v": 1	"t": 1773915	"P": 1000.75	"F": 2}
{"v": 1	"t": 1773935	"P": 1005.5	"F": 2}
{"v": 1	"t": 1773955	"P": 1008.0	"F": 1}
{"v": 1	"t": 1773976	"P": 1004.25	"F": 1}
{"v": 1	"t": 1773996	"P": 1001.75	"F": 1}
{"v": 1	"t": 1774016	"P": 1004.75	"F": 2}
{"v": 1	"t": 1774036	"P": 1008.25	"F": 1}
{"v": 1	"t": 1774057	"P": 1004.25	"F": 1}
{"v": 1	"t": 1774077	"P": 1002.75	"F": 1}
{"v": 1	"t": 1774097	"P": 1005.0	"F": 1}
{"v": 1	"t": 1774118	"P": 1009.75	"F": 2}
{"v": 1	"t": 1774138	"P": 1006.5	"F": 2}
{"v": 1	"t": 1774158	"P": 1001.5	"F": 1}
{"v": 1	"t": 1774178	"P": 1002.0	"F": 1}
{"v": 1	"t": 1774199	"P": 1009.75	"F": 2}
{"v": 1	"t": 1774219	"P": 1006.25	"F": 2}
{"v": 1	"t": 1774239	"P": 1003.75	"F": 2}
{"v": 1	"t": 1774260	"P": 1003.25	"F": 1}
{"v": 1	"t": 1774280	"P": 1006.75	"F": 2}
{"v": 1	"t": 1774300	"P": 1007.5	"F": 2}
{"v": 1	"t": 1774321	"P": 1004.25	"F": 2}
{"v": 1	"t": 1774341	"P": 1002.0	"F": 2}
{"v": 1	"t": 1774361	"P": 1003.25	"F": 1}
{"v": 1	"t": 1774381	"P": 1009.25	"F": 1}
{"v": 1	"t": 1774402	"P": 1006.0	"F": 2}
{"v": 1	"t": 1774422	"P": 1003.25	"F": 1}
{"v": 1	"t": 1774442	"P": 1001.5	"F": 2}
{"v": 1	"t": 1774463	"P": 1007.25	"F": 2}
{"v": 1	"t": 1774483	"P": 1006.5	"F": 1}
{"v": 1	"t": 1774503	"P": 1004.0	"F": 1}
{"v": 1	"t": 1774523	"P": 1001.25	"F": 1}
{"v": 1	"t": 1774544	"P": 1006.75	"F": 2}
{"v": 1	"t": 1774564	"P": 1008.75	"F": 2}
{"v": 1	"t": 1774584	"P": 1003.75	"F": 1}
{"v": 1	"t": 1774605	"P": 1000.5	"F": 2}
{"v": 1	"t": 1774625	"P": 1005.25	"F": 2}
{"v": 1	"t": 1774645	"P": 1009.25	"F": 2}
{"v": 1	"t": 1774665	"P": 1004.0	"F": 2}
{"v": 1	"t": 1774686	"P": 1002.5	"F": 1	"C": 45.005	"D": 3289	"sn": 54091929832280	"file": "/data/device_log/data0000.out"}
{"v": 1	"t": 1774706	"P": 1006.75	"F": 1}
{"v": 1	"t": 1774726	"P": 1009.5	"F": 1}
{"v": 1	"t": 1774747	"P": 1005.0	"F": 1}
{"v": 1	"t": 1774767	"P": 1000.5	"F": 2}
{"v": 1	"t": 1774787	"P": 1003.0	"F": 1}
{"v": 1	"t": 1774808	"P": 1009.25	"F": 1}
{"v": 1	"t": 1774828	"P": 1005.25	"F": 2}
{"v": 1	"t": 1774848	"P": 1001.0	"F": 2}
{"v": 1	"t": 1774868	"P": 1002.25	"F": 2}
{"v": 1	"t": 1774889	"P": 1008.75	"F": 1}
{"v": 1	"t": 1774909	"P": 1006.5	"F": 1}
{"v": 1	"t": 1774929	"P": 1003.25	"F": 2}
{"v": 1	"t": 1774950	"P": 1002.5	"F": 1}
{"v": 1	"t": 1774970	"P": 1005.0	"F": 2}
{"v": 1	"t": 1774990	"P": 1007.75	"F": 2}
{"v": 1	"t": 1775011	"P": 1005.25	"F": 1}
{"v": 1	"t": 1775031	"P": 1000.25	"F": 2}
{"v": 1	"t": 1775051	"P": 1006.25	"F": 2}
{"v": 1	"t": 1775071	"P": 1010.0	"F": 1}
{"v": 1	"t": 1775092	"P": 1004.25	"F": 1}
{"v": 1	"t": 1775112	"P": 1001.5	"F": 2}
{"v": 1	"t": 1775132	"P": 1003.5	"F": 1}
{"v": 1	"t": 1775153	"P": 1008.5	"F": 1}
{"v": 1	"t": 1775173	"P": 1007.25	"F": 1}
{"v": 1	"t": 1775193	"P": 1004.0	"F": 2}
{"v": 1	"t": 1775213	"P": 1001.75	"F": 2}
{"v": 1	"t": 1775234	"P": 1010.0	"F": 1}
{"v": 1	"t": 1775254	"P": 1006.0	"F": 2}
{"v": 1	"t": 1775274	"P": 1004.25	"F": 2}
{"v": 1	"t": 1775295	"P": 1001.0	"F": 1}
{"v": 1	"t": 1775315	"P": 1005.75	"F": 2}
{"v": 1	"t": 1775335	"P": 1007.0	"F": 1}
{"v": 1	"t": 1775356	"P": 1003.0	"F": 1}
{"v": 1	"t": 1775376	"P": 1001.75	"F": 1}
{"v": 1	"t": 1775396	"P": 1006.0	"F": 2}
{"v": 1	"t": 1775416	"P": 1007.75	"F": 1}
{"v": 1	"t": 1775437	"P": 1005.75	"F": 2}
{"v": 1	"t": 1775457	"P": 1001.75	"F": 1}
{"v": 1	"t": 1775477	"P": 1005.0	"F": 1}
{"v": 1	"t": 1775498	"P": 1008.5	"F": 1}
{"v": 1	"t": 1775518	"P": 1005.75	"F": 2}
{"v": 1	"t": 1775538	"P": 1002.5	"F": 1}
{"v": 1	"t": 1775558	"P": 1004.0	"F": 1}
{"v": 1	"t": 1775579	"P": 1009.5	"F": 2}
{"v": 1	"t": 1775599	"P": 1006.25	"F": 1}
{"v": 1	"t": 1775619	"P": 1004.25	"F": 1}
{"v": 1	"t": 1775640	"P": 1002.0	"F": 1}
{"v": 1	"t": 1775660	"P": 1005.5	"F": 2}
{"v": 1	"t": 1775680	"P": 1007.25	"F": 1}
{"v": 1	"t": 1775701	"P": 1004.25	"F": 1	"C": 45.03	"D": 3289	"sn": 54091929832280	"file": "/data/device_log/data0000.out"}
{"v": 1	"t": 1775721	"P": 1001.5	"F": 1}
{"v": 1	"t": 1775741	"P": 1006.5	"F": 1}
{"v": 1	"t": 1775761	"P": 1008.75	"F": 1}
{"v": 1	"t": 1775782	"P": 1004.5	"F": 1}
{"v": 1	"t": 1775802	"P": 1002.5	"F": 1}
{"v": 1	"t": 1775822	"P": 1003.25	"F": 1}
{"v": 1	"t": 1775843	"P": 1008.75	"F": 1}
{"v": 1	"t": 1775863	"P": 1005.5	"F": 1}
{"v": 1	"t": 1775883	"P": 1004.0	"F": 1}
{"v": 1	"t": 1775903	"P": 1002.75	"F": 1}
{"v": 1	"t": 1775924	"P": 1008.75	"F": 1}
{"v": 1	"t": 1775944	"P": 1007.75	"F": 2}
{"v": 1	"t": 1775964	"P": 1005.25	"F": 2}
{"v": 1	"t": 1775985	"P": 1002.25	"F": 2}
{"v": 1	"t": 1776005	"P": 1007.75	"F": 1}
{"v": 1	"t": 1776025	"P": 1008.0	"F": 1}
{"v": 1	"t": 1776046	"P": 1005.25	"F": 1}
{"v": 1	"t": 1776066	"P": 1000.25	"F": 1}
{"v": 1	"t": 1776086	"P": 1007.0	"F": 1}
{"v": 1	"t": 1776107	"P": 1008.25	"F": 1}
{"v": 1	"t": 1776127	"P": 1003.0	"F": 1}
{"v": 1	"t": 1776147	"P": 1002.0	"F": 1}
{"v": 1	"t": 1776167	"P": 1005.25	"F": 1}
{"v": 1	"t": 1776188	"P": 1007.75	"F": 1}
{"v": 1	"t": 1776208	"P": 1007.25	"F": 1}
{"v": 1	"t": 1776228	"P": 1001.0	"F": 1}
{"v": 1	"t": 1776249	"P": 1004.0	"F": 1}
{"v": 1	"t": 1776269	"P": 1007.75	"F": 2}
{"v": 1	"t": 1776289	"P": 1009.0	"F": 1}
{"v": 1	"t": 1776309	"P": 1003.75	"F": 1}
{"v": 1	"t": 1776330	"P": 1001.5	"F": 1}
{"v": 1	"t": 1776350	"P": 1007.25	"F": 1}
{"v": 1	"t": 1776370	"P": 1009.5	"F": 1}
{"v": 1	"t": 1776391	"P": 1005.25	"F": 1}
{"v": 1	"t": 1776411	"P": 1003.5	"F": 2}
{"v": 1	"t": 1776431	"P": 1007.75	"F": 1}
{"v": 1	"t": 1776451	"P": 1009.25	"F": 1}
{"v": 1	"t": 1776472	"P": 1004.75	"F": 1}
{"v": 1	"t": 1776492	"P": 1003.25	"F": 1}
{"v": 1	"t": 1776512	"P": 1005.0	"F": 2}
{"v": 1	"t": 1776533	"P": 1010.25	"F": 1}
{"v": 1	"t": 1776553	"P": 1006.5	"F": 1}
{"v": 1	"t": 1776573	"P": 1003.0	"F": 2}
{"v": 1	"t": 1776594	"P": 1001.75	"F": 1}
{"v": 1	"t": 1776614	"P": 1009.0	"F": 2}
{"v": 1	"t": 1776634	"P": 1006.5	"F": 1}
{"v": 1	"t": 1776654	"P": 1004.5	"F": 2}
{"v": 1	"t": 1776675	"P": 1001.75	"F": 2}
{"v": 1	"t": 1776695	"P": 1007.75	"F": 2}
{"v": 1	"t": 1776715	"P": 1007.25	"F": 1	"C": 45.055	"D": 3289	"sn": 54091929832280	"file": "/data/device_log/data0000.out"}
{"v": 1	"t": 1776736	"P": 1004.0	"F": 2}
{"v": 1	"t": 1776756	"P": 1004.0	"F": 2}
{"v": 1	"t": 1776776	"P": 1010.0	"F": 2}
{"v": 1	"t": 1776797	"P": 1008.0	"F": 2}
{"v": 1	"t": 1776817	"P": 1004.0	"F": 2}
{"v": 1	"t": 1776837	"P": 1001.75	"F": 2}
{"v": 1	"t": 1776857	"P": 1006.5	"F": 2}
{"v": 1	"t": 1776878	"P": 1008.0	"F": 1}
{"v": 1	"t": 1776898	"P": 1003.25	"F": 2}
{"v": 1	"t": 1776918	"P": 1002.25	"F": 2}
{"v": 1	"t": 1776939	"P": 1004.25	"F": 2}
{"v": 1	"t": 1776959	"P": 1008.75	"F": 2}
{"v": 1	"t": 1776979	"P": 1006.5	"F": 2}
{"v": 1	"t": 1776999	"P": 1002.5	"F": 1}
{"v": 1	"t": 1777020	"P": 1004.25	"F": 1}
{"v": 1	"t": 1777040	"P": 1008.25	"F": 1}
{"v": 1	"t": 1777060	"P": 1008.0	"F": 1}
{"v": 1	"t": 1777081	"P": 1004.0	"F": 1}
{"v": 1	"t": 1777101	"P": 1001.75	"F": 1}
{"v": 1	"t": 1777121	"P": 1007.75	"F": 1}
{"v": 1	"t": 1777141	"P": 1008.75	"F": 1}
{"v": 1	"t": 1777162	"P": 1004.5	"F": 1}
{"v": 1	"t": 1777182	"P": 1002.0	"F": 1}
{"v": 1	"t": 1777202	"P": 1006.25	"F": 1}
{"v": 1	"t": 1777223	"P": 1008.75	"F": 1}
{"v": 1	"t": 1777243	"P": 1005.0	"F": 1}
{"v": 1	"t": 1777263	"P": 1001.75	"F": 1}
{"v": 1	"t": 1777284	"P": 1003.25	"F": 1}
{"v": 1	"t": 1777304	"P": 1007.0	"F": 1}
{"v": 1	"t": 1777324	"P": 1007.0	"F": 1}
{"v": 1	"t": 1777344	"P": 1003.0	"F": 1}
{"v": 1	"t": 1777365	"P": 1002.75	"F": 1}
{"v": 1	"t": 1777385	"P": 1008.75	"F": 1}
{"v": 1	"t": 1777405	"P": 1007.0	"F": 1}
{"v": 1	"t": 1777426	"P": 1002.75	"F": 1}
{"v": 1	"t": 1777446	"P": 1002.0	"F": 1}
{"v": 1	"t": 1777466	"P": 1007.25	"F": 1}
{"v": 1	"t": 1777487	"P": 1005.75	"F": 1}
{"v": 1	"t": 1777507	"P": 1003.75	"F": 1}
{"v": 1	"t": 1777527	"P": 1002.75	"F": 1}
{"v": 1	"t": 1777547	"P": 1007.5	"F": 1}
{"v": 1	"t": 1777568	"P": 1007.25	"F": 1}
{"v": 1	"t": 1777588	"P": 1005.5	"F": 1}
{"v": 1	"t": 1777608	"P": 1002.25	"F": 1}
{"v": 1	"t": 1777629	"P": 1007.0	"F": 1}
{"v": 1	"t": 1777649	"P": 1007.25	"F": 1}
{"v": 1	"t": 1777669	"P": 1004.75	"F": 1}
{"v": 1	"t": 1777690	"P": 1000.75	"F": 1}
{"v": 1	"t": 1777710	"P": 1007.5	"F": 1}
{"v": 1	"t": 1777730	"P": 1008.75	"F": 1	"C": 45.115	"D": 3288	"sn": 54091929832280	"file": "/data/device_log/data0000.out"}
{"v": 1	"t": 1777751	"P": 1002.25	"F": 1}
{"v": 1	"t": 1777771	"P": 1001.75	"F": 1}
{"v": 1	"t": 1777791	"P": 1008.5	"F": 1}
{"v": 1	"t": 1777812	"P": 1006.5	"F": 1}
{"v": 1	"t": 1777832	"P": 1003.25	"F": 1}
{"v": 1	"t": 1777852	"P": 1002.25	"F": 1}
{"v": 1	"t": 1777873	"P": 1010.0	"F": 1}
{"v": 1	"t": 1777893	"P": 1004.5	"F": 1}
{"v": 1	"t": 1777913	"P": 1002.75	"F": 1}
{"v": 1	"t": 1777934	"P": 1005.75	"F": 1}
{"v": 1	"t": 1777954	"P": 1009.0	"F": 1}
{"v": 1	"t": 1777974	"P": 1005.25	"F": 1}
{"v": 1	"t": 1777995	"P": 1003.0	"F": 1}
{"v": 1	"t": 1778015	"P": 1005.75	"F": 2}
{"v": 1	"t": 1778035	"P": 1010.5	"F": 1}
{"v": 1	"t": 1778055	"P": 1006.25	"F": 1}
{"v": 1	"t": 1778076	"P": 1001.75	"F": 1}
{"v": 1	"t": 1778096	"P": 1002.75	"F": 1}
{"v": 1	"t": 1778116	"P": 1009.5	"F": 2}
{"v": 1	"t": 1778137	"P": 1005.75	"F": 1}
{"v": 1	"t": 1778157	"P": 1000.5	"F": 1}
{"v": 1	"t": 1778177	"P": 1001.75	"F": 1}
{"v": 1	"t": 1778197	"P": 1007.5	"F": 1}
{"v": 1	"t": 1778218	"P": 1007.75	"F": 1}
{"v": 1	"t": 1778238	"P": 1003.0	"F": 1}
{"v": 1	"t": 1778258	"P": 1000.0	"F": 1}
{"v": 1	"t": 1778279	"P": 1007.25	"F": 1}
{"v": 1	"t": 1778299	"P": 1006.0	"F": 1}
{"v": 1	"t": 1778319	"P": 1005.5	"F": 1}
{"v": 1	"t": 1778340	"P": 1002.0	"F": 1}
{"v": 1	"t": 1778360	"P": 1002.75	"F": 1}
{"v": 1	"t": 1778380	"P": 1008.25	"F": 1}
{"v": 1	"t": 1778400	"P": 1006.75	"F": 1}
{"v": 1	"t": 1778421	"P": 1003.25	"F": 1}
{"v": 1	"t": 1778441	"P": 1003.0	"F": 1}
{"v": 1	"t": 1778461	"P": 1008.75	"F": 2}
{"v": 1	"t": 1778482	"P": 1006.25	"F": 1}
{"v": 1	"t": 1778502	"P": 1002.5	"F": 1}
{"v": 1	"t": 1778522	"P": 1001.5	"F": 1}
{"v": 1	"t": 1778542	"P": 1006.75	"F": 1}
{"v": 1	"t": 1778563	"P": 1006.75	"F": 2}
{"v": 1	"t": 1778583	"P": 1003.75	"F": 1}
{"v": 1	"t": 1778603	"P": 1001.0	"F": 1}
{"v": 1	"t": 1778624	"P": 1006.25	"F": 1}
{"v": 1	"t": 1778644	"P": 1006.0	"F": 2}
{"v": 1	"t": 1778664	"P": 1003.0	"F": 2}
{"v": 1	"t": 1778685	"P": 1001.5	"F": 2}
{"v": 1	"t": 1778705	"P": 1005.25	"F": 1}
{"v": 1	"t": 1778725	"P": 1007.5	"F": 1}
{"v": 1	"t": 1778745	"P": 1004.75	"F": 1	"C": 45.145	"D": 3288	"sn": 54091929832280	"file": "/data/device_log/data0000.out"}
{"v": 1	"t": 1778766	"P": 1001.75	"F": 1}
{"v": 1	"t": 1778786	"P": 1006.25	"F": 1}
{"v": 1	"t": 1778806	"P": 1008.5	"F": 1}
{"v": 1	"t": 1778827	"P": 1005.75	"F": 2}
{"v": 1	"t": 1778847	"P": 1003.5	"F": 1}
{"v": 1	"t": 1778867	"P": 1003.75	"F": 2}
{"v": 1	"t": 1778888	"P": 1007.5	"F": 1}
{"v": 1	"t": 1778908	"P": 1007.25	"F": 2}
{"v": 1	"t": 1778928	"P": 1003.5	"F": 1}
{"v": 1	"t": 1778948	"P": 1002.5	"F": 2}
{"v": 1	"t": 1778969	"P": 1008.0	"F": 2}
{"v": 1	"t": 1778989	"P": 1006.25	"F": 1}
{"v": 1	"t": 1779009	"P": 1004.75	"F": 1}
{"v": 1	"t": 1779030	"P": 1001.25	"F": 1}
{"v": 1	"t": 1779050	"P": 1009.0	"F": 1}
{"v": 1	"t": 1779070	"P": 1008.5	"F": 1}
{"v": 1	"t": 1779091	"P": 1004.5	"F": 1}
{"v": 1	"t": 1779111	"P": 1003.0	"F": 1}
{"v": 1	"t": 1779131	"P": 1006.25	"F": 1}
{"v": 1	"t": 1779151	"P": 1009.75	"F": 2}
{"v": 1	"t": 1779172	"P": 1004.0	"F": 1}
{"v": 1	"t": 1779192	"P": 1004.5	"F": 1}
{"v": 1	"t": 1779212	"P": 1003.5	"F": 1}
{"v": 1	"t": 1779233	"P": 1008.0	"F": 2}
{"v": 1	"t": 1779253	"P": 1004.5	"F": 1}
{"v": 1	"t": 1779273	"P": 1003.0	"F": 1}
{"v": 1	"t": 1779293	"P": 1002.5	"F": 1}
{"v": 1	"t": 1779314	"P": 1008.0	"F": 1}
{"v": 1	"t": 1779334	"P": 1008.0	"F": 1}
{"v": 1	"t": 1779354	"P": 1002.5	"F": 1}
{"v": 1	"t": 1779375	"P": 1001.5	"F": 1}
{"v": 1	"t": 1779395	"P": 1008.25	"F": 1}
{"v": 1	"t": 1779415	"P": 1007.25	"F": 1}
{"v": 1	"t": 1779436	"P": 1002.75	"F": 2}
{"v": 1	"t": 1779456	"P": 1002.25	"F": 1}
{"v": 1	"t": 1779476	"P": 1008.0	"F": 1}
{"v": 1	"t": 1779497	"P": 1008.0	"F": 2}
{"v": 1	"t": 1779517	"P": 1005.25	"F": 1}
{"v": 1	"t": 1779537	"P": 1001.5	"F": 1}
{"v": 1	"t": 1779557	"P": 1003.0	"F": 1}
{"v": 1	"t": 1779578	"P": 1008.0	"F": 1}
{"v": 1	"t": 1779598	"P": 1004.25	"F": 1}
{"v": 1	"t": 1779618	"P": 1002.0	"F": 1}
{"v": 1	"t": 1779639	"P": 1005.0	"F": 1}
{"v": 1	"t": 1779659	"P": 1008.25	"F": 1}
{"v": 1	"t": 1779679	"P": 1006.5	"F": 1}
{"v": 1	"t": 1779699	"P": 1002.25	"F": 1}
{"v": 1	"t": 1779720	"P": 1002.25	"F": 1}
{"v": 1	"t": 1779740	"P": 1006.25	"F": 1}
{"v": 1	"t": 1779760	"P": 1007.5	"F": 1	"C": 45.12	"D": 3288	"sn": 54091929832280	"file": "/data/device_log/data0000.out"}
{"v": 1	"t": 1779781	"P": 1005.5	"F": 1}
{"v": 1	"t": 1779801	"P": 1001.0	"F": 1}
{"v": 1	"t": 1779821	"P": 1006.5	"F": 1}
{"v": 1	"t": 1779841	"P": 1007.0	"F": 1}
{"v": 1	"t": 1779862	"P": 1004.5	"F": 1}
{"v": 1	"t": 1779882	"P": 1001.0	"F": 1}
{"v": 1	"t": 1779902	"P": 1002.75	"F": 1}
{"v": 1	"t": 1779923	"P": 1008.75	"F": 1}
{"v": 1	"t": 1779943	"P": 1005.25	"F": 1}
{"v": 1	"t": 1779963	"P": 1000.0	"F": 2}
{"v": 1	"t": 1779984	"P": 1001.25	"F": 2}
{"v": 1	"t": 1780004	"P": 1008.75	"F": 2}
{"v": 1	"t": 1780024	"P": 1007.0	"F": 1}
{"v": 1	"t": 1780044	"P": 1000.75	"F": 1}
{"v": 1	"t": 1780065	"P": 1001.5	"F": 2}
{"v": 1	"t": 1780085	"P": 1008.25	"F": 1}
{"v": 1	"t": 1780105	"P": 1005.75	"F": 1}
{"v": 1	"t": 1780126	"P": 1001.5	"F": 1}
{"v": 1	"t": 1780146	"P": 1000.75	"F": 2}
{"v": 1	"t": 1780166	"P": 1008.25	"F": 1}
{"v": 1	"t": 1780187	"P": 1007.5	"F": 1}
{"v": 1	"t": 1780207	"P": 1004.25	"F": 1}
{"v": 1	"t": 1780227	"P": 1001.75	"F": 1}
{"v": 1	"t": 1780247	"P": 1005.0	"F": 2}
{"v": 1	"t": 1780268	"P": 1008.25	"F": 2}
{"v": 1	"t": 1780288	"P": 1004.0	"F": 2}
{"v": 1	"t": 1780308	"P": 1002.5	"F": 1}
{"v": 1	"t": 1780329	"P": 1004.0	"F": 1}
{"v": 1	"t": 1780349	"P": 1009.25	"F": 1}
{"v": 1	"t": 1780369	"P": 1005.75	"F": 1}
{"v": 1	"t": 1780389	"P": 1004.0	"F": 1}
{"v": 1	"t": 1780410	"P": 1003.5	"F": 2}
{"v": 1	"t": 1780430	"P": 1007.25	"F": 1}
{"v": 1	"t": 1780450	"P": 1008.0	"F": 1}
{"v": 1	"t": 1780471	"P": 1003.75	"F": 1}
{"v": 1	"t": 1780491	"P": 1003.75	"F": 2}
{"v": 1	"t": 1780511	"P": 1006.0	"F": 1}
{"v": 1	"t": 1780531	"P": 1008.5	"F": 1}
{"v": 1	"t": 1780552	"P": 1005.0	"F": 1}
{"v": 1	"t": 1780572	"P": 1001.25	"F": 1}
{"v": 1	"t": 1780592	"P": 1004.0	"F": 1}
{"v": 1	"t": 1780613	"P": 1008.25	"F": 1}
{"v": 1	"t": 1780633	"P": 1005.5	"F": 2}
{"v": 1	"t": 1780653	"P": 1002.75	"F": 1}
{"v": 1	"t": 1780674	"P": 1002.75	"F": 1}
{"v": 1	"t": 1780694	"P": 1007.0	"F": 2}
{"v": 1	"t": 1780714	"P": 1006.0	"F": 1}
{"v": 1	"t": 1780734	"P": 1004.0	"F": 1}
{"v": 1	"t": 1780755	"P": 1004.25	"F": 1}
{"v": 1	"t": 1780775	"P": 1009.25	"F": 1	"C": 45.195	"D": 3287	"sn": 54091929832280	"file": "/data/device_log/data0000.out"}
{"v": 1	"t": 1780795	"P": 1006.75	"F": 1}
{"v": 1	"t": 1780816	"P": 1003.0	"F": 1}
{"v": 1	"t": 1780836	"P": 1003.5	"F": 1}
{"v": 1	"t": 1780856	"P": 1010.0	"F": 1}
{"v": 1	"t": 1780877	"P": 1006.75	"F": 2}
{"v": 1	"t": 1780897	"P": 1003.75	"F": 1}
{"v": 1	"t": 1780917	"P": 1001.0	"F": 1}
{"v": 1	"t": 1780937	"P": 1008.0	"F": 1}
{"v": 1	"t": 1780958	"P": 1007.75	"F": 1}
{"v": 1	"t": 1780978	"P": 1005.0	"F": 1}
{"v": 1	"t": 1780998	"P": 1002.75	"F": 1}
{"v": 1	"t": 1781019	"P": 1006.0	"F": 1}
{"v": 1	"t": 1781039	"P": 1007.25	"F": 1}
{"v": 1	"t": 1781059	"P": 1004.75	"F": 1}
{"v": 1	"t": 1781079	"P": 1002.75	"F": 2}
{"v": 1	"t": 1781100	"P": 1003.25	"F": 1}
{"v": 1	"t": 1781120	"P": 1008.25	"F": 1}
{"v": 1	"t": 1781140	"P": 1006.0	"F": 1}
{"v": 1	"t": 1781161	"P": 1002.0	"F": 1}
{"v": 1	"t": 1781181	"P": 1001.25	"F": 1}
{"v": 1	"t": 1781201	"P": 1008.5	"F": 1}
{"v": 1	"t": 1781222	"P": 1008.5	"F": 1}
{"v": 1	"t": 1781242	"P": 1004.5	"F": 1}
{"v": 1	"t": 1781262	"P": 1001.25	"F": 2}
{"v": 1	"t": 1781282	"P": 1007.5	"F": 1}
{"v": 1	"t": 1781303	"P": 1008.5	"F": 1}
{"v": 1	"t": 1781323	"P": 1006.0	"F": 1}
{"v": 1	"t": 1781343	"P": 1000.75	"F": 1}
{"v": 1	"t": 1781364	"P": 1005.75	"F": 1}
{"v": 1	"t": 1781384	"P": 1008.25	"F": 1}
{"v": 1	"t": 1781404	"P": 1005.75	"F": 1}
{"v": 1	"t": 1781425	"P": 1002.5	"F": 1}
{"v": 1	"t": 1781445	"P": 1006.0	"F": 1}
{"v": 1	"t": 1781465	"P": 1007.75	"F": 1}
{"v": 1	"t": 1781485	"P": 1006.5	"F": 1}
{"v": 1	"t": 1781506	"P": 1003.0	"F": 1}
{"v": 1	"t": 1781526	"P": 1003.75	"F": 1}
{"v": 1	"t": 1781546	"P": 1010.5	"F": 1}
{"v": 1	"t": 1781567	"P": 1003.75	"F": 1}
{"v": 1	"t": 1781587	"P": 1001.5	"F": 1}
{"v": 1	"t": 1781607	"P": 1006.5	"F": 1}
{"v": 1	"t": 1781628	"P": 1007.75	"F": 1}
{"v": 1	"t": 1781648	"P": 1002.5	"F": 1}
{"v": 1	"t": 1781668	"P": 1000.75	"F": 1}
{"v": 1	"t": 1781689	"P": 1008.5	"F": 1}
{"v": 1	"t": 1781709	"P": 1006.75	"F": 2}
{"v": 1	"t": 1781729	"P": 1003.5	"F": 1}
{"v": 1	"t": 1781750	"P": 1001.0	"F": 1}
{"v": 1	"t": 1781770	"P": 1008.25	"F": 1}
{"v": 1	"t": 1781790	"P": 1008.0	"F": 1	"C": 45.2	"D": 3287	"sn": 54091929832280	"file": "/data/device_log/data0000.out"}
{"v": 1	"t": 1781811	"P": 1005.25	"F": 1}
{"v": 1	"t": 1781831	"P": 1003.0	"F": 1}
{"v": 1	"t": 1781851	"P": 1008.0	"F": 1}
{"v": 1	"t": 1781872	"P": 1005.0	"F": 1}
{"v": 1	"t": 1781892	"P": 1003.5	"F": 2}
{"v": 1	"t": 1781912	"P": 1003.75	"F": 1}
{"v": 1	"t": 1781933	"P": 1009.0	"F": 2}
{"v": 1	"t": 1781953	"P": 1004.5	"F": 1}
{"v": 1	"t": 1781973	"P": 1003.0	"F": 1}
{"v": 1	"t": 1781994	"P": 1003.75	"F": 1}
{"v": 1	"t": 1782014	"P": 1009.0	"F": 1}
{"v": 1	"t": 1782034	"P": 1006.5	"F": 1}
{"v": 1	"t": 1782054	"P": 1004.0	"F": 1}
{"v": 1	"t": 1782075	"P": 1002.25	"F": 1}
{"v": 1	"t": 1782095	"P": 1008.25	"F": 1}
{"v": 1	"t": 1782115	"P": 1006.75	"F": 1}
{"v": 1	"t": 1782136	"P": 1003.5	"F": 1}
{"v": 1	"t": 1782156	"P": 1002.25	"F": 1}
{"v": 1	"t": 1782176	"P": 1008.25	"F": 1}
{"v": 1	"t": 1782196	"P": 1007.25	"F": 1}
{"v": 1	"t": 1782217	"P": 1003.0	"F": 1}
{"v": 1	"t": 1782237	"P": 1001.75	"F": 1}
{"v": 1	"t": 1782257	"P": 1005.0	"F": 1}
{"v": 1	"t": 1782278	"P": 1008.5	"F": 1}
{"v": 1	"t": 1782298	"P": 1007.0	"F": 1}
{"v": 1	"t": 1782318	"P": 1002.5	"F": 1}
{"v": 1	"t": 1782338	"P": 1004.25	"F": 1}
{"v": 1	"t": 1782359	"P": 1008.75	"F": 1}
{"v": 1	"t": 1782379	"P": 1008.0	"F": 1}
{"v": 1	"t": 1782399	"P": 1003.5	"F": 1}
{"v": 1	"t": 1782420	"P": 1001.75	"F": 1}
{"v": 1	"t": 1782440	"P": 1007.5	"F": 1}
{"v": 1	"t": 1782460	"P": 1007.25	"F": 1}
{"v": 1	"t": 1782481	"P": 1003.0	"F": 1}
{"v": 1	"t": 1782501	"P": 1001.0	"F": 1}
{"v": 1	"t": 1782521	"P": 1005.25	"F": 1}
{"v": 1	"t": 1782541	"P": 1009.25	"F": 1}
{"v": 1	"t": 1782562	"P": 1004.5	"F": 1}
{"v": 1	"t": 1782582	"P": 1002.25	"F": 1}
{"v": 1	"t": 1782602	"P": 1005.0	"F": 1}
{"v": 1	"t": 1782623	"P": 1010.0	"F": 1}
{"v": 1	"t": 1782643	"P": 1005.25	"F": 1}
{"v": 1	"t": 1782663	"P": 1000.75	"F": 1}
{"v": 1	"t": 1782684	"P": 1004.25	"F": 1}
{"v": 1	"t": 1782704	"P": 1007.0	"F": 1}
{"v": 1	"t": 1782724	"P": 1004.75	"F": 1}
{"v": 1	"t": 1782744	"P": 1003.5	"F": 1}
{"v": 1	"t": 1782765	"P": 1003.25	"F": 1}
{"v": 1	"t": 1782785	"P": 1009.25	"F": 2}
{"v": 1	"t": 1782805	"P": 1006.75	"F": 1	"C": 45.235	"D": 3287	"sn": 54091929832280	"file": "/data/device_log/data0000.out"}
{"v": 1	"t": 1782826	"P": 1004.0	"F": 1}
{"v": 1	"t": 1782846	"P": 1003.75	"F": 2}
{"v": 1	"t": 1782866	"P": 1009.75	"F": 1}
{"v": 1	"t": 1782887	"P": 1006.5	"F": 1}
{"v": 1	"t": 1782907	"P": 1004.25	"F": 1}
{"v": 1	"t": 1782927	"P": 1001.25	"F": 1}
{"v": 1	"t": 1782947	"P": 1007.25	"F": 1}
{"v": 1	"t": 1782968	"P": 1008.0	"F": 1}
{"v": 1	"t": 1782988	"P": 1003.75	"F": 1}
{"v": 1	"t": 1783008	"P": 1001.25	"F": 2}
{"v": 1	"t": 1783029	"P": 1004.5	"F": 2}
{"v": 1	"t": 1783049	"P": 1009.75	"F": 2}
{"v": 1	"t": 1783069	"P": 1005.0	"F": 2}
{"v": 1	"t": 1783089	"P": 1002.5	"F": 2}
{"v": 1	"t": 1783110	"P": 1002.75	"F": 2}
{"v": 1	"t": 1783130	"P": 1008.25	"F": 2}
{"v": 1	"t": 1783150	"P": 1006.75	"F": 2}
{"v": 1	"t": 1783171	"P": 1005.0	"F": 2}
{"v": 1	"t": 1783191	"P": 1001.5	"F": 2}
{"v": 1	"t": 1783211	"P": 1010.5	"F": -10}
{"v": 1	"t": 1783232	"P": 1006.0	"F": -8}
{"v": 1	"t": 1783252	"P": 1002.75	"F": -13}
{"v": 1	"t": 1783272	"P": 1003.25	"F": -14}
{"v": 1	"t": 1783292	"P": 1006.0	"F": -12}
{"v": 1	"t": 1783313	"P": 1010.25	"F": -17}
{"v": 1	"t": 1783333	"P": 1006.0	"F": -19}
{"v": 1	"t": 1783353	"P": 1002.25	"F": -21}
{"v": 1	"t": 1783374	"P": 1005.0	"F": -23}
{"v": 1	"t": 1783394	"P": 1008.5	"F": -26}
{"v": 1	"t": 1783414	"P": 1004.0	"F": -28}
{"v": 1	"t": 1783435	"P": 999.75	"F": -24}
{"v": 1	"t": 1783455	"P": 1003.5	"F": -34}
{"v": 1	"t": 1783475	"P": 1007.75	"F": -19}
{"v": 1	"t": 1783495	"P": 1008.0	"F": -32}
{"v": 1	"t": 1783516	"P": 1003.0	"F": -25}
{"v": 1	"t": 1783536	"P": 1006.5	"F": -23}
{"v": 1	"t": 1783556	"P": 1009.0	"F": -17}
{"v": 1	"t": 1783577	"P": 1006.25	"F": -13}
{"v": 1	"t": 1783597	"P": 1005.5	"F": -8}
{"v": 1	"t": 1783617	"P": 1002.75	"F": -8}
{"v": 1	"t": 1783637	"P": 1006.75	"F": -7}
{"v": 1	"t": 1783658	"P": 1009.0	"F": -7}
{"v": 1	"t": 1783678	"P": 1003.25	"F": -3}
{"v": 1	"t": 1783698	"P": 1000.25	"F": -5}
{"v": 1	"t": 1783719	"P": 1005.25	"F": -3}
{"v": 1	"t": 1783739	"P": 1007.75	"F": -2}
{"v": 1	"t": 1783759	"P": 1004.75	"F": -1}
{"v": 1	"t": 1783779	"P": 1003.0	"F": -2}
{"v": 1	"t": 1783800	"P": 1004.5	"F": -2}
{"v": 1	"t": 1783820	"P": 1010.0	"F": -1	"C": 45.28	"D": 3287	"sn": 54091929832280	"file": "/data/device_log/data0000.out"}
{"v": 1	"t": 1783840	"P": 1006.75	"F": -1}
{"v": 1	"t": 1783861	"P": 1001.25	"F": -1}
{"v": 1	"t": 1783881	"P": 1002.75	"F": 0}
{"v": 1	"t": 1783901	"P": 1007.75	"F": 0}
{"v": 1	"t": 1783922	"P": 1006.75	"F": -1}
{"v": 1	"t": 1783942	"P": 1002.75	"F": 0}
{"v": 1	"t": 1783962	"P": 1002.5	"F": 0}
{"v": 1	"t": 1783982	"P": 1009.0	"F": 0}
{"v": 1	"t": 1784003	"P": 1008.0	"F": 1}
{"v": 1	"t": 1784023	"P": 1004.5	"F": 0}
{"v": 1	"t": 1784043	"P": 1003.5	"F": 1}
{"v": 1	"t": 1784064	"P": 1004.25	"F": 1}
{"v": 1	"t": 1784084	"P": 1008.25	"F": 1}
{"v": 1	"t": 1784104	"P": 1002.75	"F": 1}
{"v": 1	"t": 1784125	"P": 1000.25	"F": 1}
{"v": 1	"t": 1784145	"P": 1006.75	"F": 1}
{"v": 1	"t": 1784165	"P": 1007.25	"F": 1}
{"v": 1	"t": 1784186	"P": 1005.5	"F": 1}
{"v": 1	"t": 1784206	"P": 1002.25	"F": 1}
{"v": 1	"t": 1784226	"P": 1004.0	"F": 1}
{"v": 1	"t": 1784246	"P": 1008.5	"F": 1}
{"v": 1	"t": 1784267	"P": 1007.5	"F": 1}
{"v": 1	"t": 1784287	"P": 1002.5	"F": 1}
{"v": 1	"t": 1784307	"P": 1003.75	"F": 1}
{"v": 1	"t": 1784328	"P": 1007.25	"F": 1}
{"v": 1	"t": 1784348	"P": 1008.5	"F": 1}
{"v": 1	"t": 1784368	"P": 1005.5	"F": 1}
{"v": 1	"t": 1784388	"P": 1000.0	"F": 1}
{"v": 1	"t": 1784409	"P": 1008.25	"F": 1}
{"v": 1	"t": 1784429	"P": 1008.5	"F": 1}
{"v": 1	"t": 1784449	"P": 1005.5	"F": 1}
{"v": 1	"t": 1784470	"P": 1001.5	"F": 1}
{"v": 1	"t": 1784490	"P": 1005.75	"F": 1}
{"v": 1	"t": 1784510	"P": 1009.5	"F": 1}
{"v": 1	"t": 1784530	"P": 1005.75	"F": 1}
{"v": 1	"t": 1784551	"P": 1003.75	"F": 1}
{"v": 1	"t": 1784571	"P": 1003.25	"F": 2}
{"v": 1	"t": 1784591	"P": 1008.0	"F": 1}
{"v": 1	"t": 1784612	"P": 1005.0	"F": 1}
{"v": 1	"t": 1784632	"P": 1004.0	"F": 1}
{"v": 1	"t": 1784652	"P": 1002.25	"F": 1}
{"v": 1	"t": 1784673	"P": 1009.0	"F": 1}
{"v": 1	"t": 1784693	"P": 1005.75	"F": 1}
{"v": 1	"t": 1784713	"P": 1003.75	"F": 1}
{"v": 1	"t": 1784733	"P": 1001.5	"F": 1}
{"v": 1	"t": 1784754	"P": 1009.0	"F": 1}
{"v": 1	"t": 1784774	"P": 1007.0	"F": 1}
{"v": 1	"t": 1784794	"P": 1003.25	"F": 1}
{"v": 1	"t": 1784815	"P": 1002.5	"F": 1}
{"v": 1	"t": 1784835	"P": 1007.5	"F": 1	"C": 45.31	"D": 3287	"sn": 54091929832280	"file": "/data/device_log/data0000.out"}
{"v": 1	"t": 1784855	"P": 1006.75	"F": 1}
{"v": 1	"t": 1784876	"P": 1004.25	"F": 1}
{"v": 1	"t": 1784896	"P": 1000.5	"F": 1}
{"v": 1	"t": 1784916	"P": 1005.75	"F": 1}
{"v": 1	"t": 1784936	"P": 1007.75	"F": 1}
{"v": 1	"t": 1784957	"P": 1005.0	"F": 1}
{"v": 1	"t": 1784977	"P": 1002.5	"F": 1}
{"v": 1	"t": 1784997	"P": 1005.25	"F": 1}
{"v": 1	"t": 1785018	"P": 1009.0	"F": 1}
{"v": 1	"t": 1785038	"P": 1005.5	"F": 2}
{"v": 1	"t": 1785058	"P": 1001.0	"F": 2}
{"v": 1	"t": 1785078	"P": 1002.25	"F": 1}
{"v": 1	"t": 1785099	"P": 1010.25	"F": 1}
{"v": 1	"t": 1785119	"P": 1006.5	"F": 2}
{"v": 1	"t": 1785139	"P": 1004.0	"F": 2}
{"v": 1	"t": 1785160	"P": 1003.5	"F": 1}
{"v": 1	"t": 1785180	"P": 1008.0	"F": 1}
{"v": 1	"t": 1785200	"P": 1006.75	"F": 2}
{"v": 1	"t": 1785221	"P": 1004.75	"F": 2}
{"v": 1	"t": 1785241	"P": 1003.0	"F": 1}
{"v": 1	"t": 1785261	"P": 1006.0	"F": 2}
{"v": 1	"t": 1785281	"P": 1008.25	"F": 1}
{"v": 1	"t": 1785302	"P": 1004.0	"F": 2}
{"v": 1	"t": 1785322	"P": 1002.0	"F": 2}
{"v": 1	"t": 1785342	"P": 1005.0	"F": 2}
{"v": 1	"t": 1785363	"P": 1009.5	"F": 2}
{"v": 1	"t": 1785383	"P": 1006.5	"F": 2}
{"v": 1	"t": 1785403	"P": 1001.5	"F": 2}
{"v": 1	"t": 1785424	"P": 1004.25	"F": 2}
{"v": 1	"t": 1785444	"P": 1007.75	"F": 1}
{"v": 1	"t": 1785464	"P": 1007.0	"F": 2}
{"v": 1	"t": 1785484	"P": 1001.25	"F": 1}
{"v": 1	"t": 1785505	"P": 1004.0	"F": 1}
{"v": 1	"t": 1785525	"P": 1009.5	"F": 1}
{"v": 1	"t": 1785545	"P": 1007.0	"F": 2}
{"v": 1	"t": 1785566	"P": 1002.5	"F": 1}
{"v": 1	"t": 1785586	"P": 1003.25	"F": 1}
{"v": 1	"t": 1785606	"P": 1009.75	"F": 2}
{"v": 1	"t": 1785627	"P": 1007.25	"F": 2}
{"v": 1	"t": 1785647	"P": 1003.5	"F": 1}
{"v": 1	"t": 1785667	"P": 1004.75	"F": 2}
{"v": 1	"t": 1785688	"P": 1009.25	"F": 2}
{"v": 1	"t": 1785708	"P": 1004.75	"F": 2}
{"v": 1	"t": 1785728	"P": 1003.75	"F": 2}
{"v": 1	"t": 1785749	"P": 1003.5	"F": 2}
{"v": 1	"t": 1785769	"P": 1008.25	"F": 1}
{"v": 1	"t": 1785789	"P": 1005.25	"F": 1}
{"v": 1	"t": 1785809	"P": 1005.25	"F": 1}
{"v": 1	"t": 1785830	"P": 1003.0	"F": 2}
{"v": 1	"t": 1785850	"P": 1009.25	"F": 2	"C": 45.335	"D": 3287	"sn": 54091929832280	"file": "/data/device_log/data0000.out"}
{"v": 1	"t": 1785871	"P": 1004.75	"F": 1}
{"v": 1	"t": 1785891	"P": 1002.5	"F": 2}
{"v": 1	"t": 1785911	"P": 1008.25	"F": 2}
{"v": 1	"t": 1785932	"P": 1006.5	"F": 2}
{"v": 1	"t": 1785952	"P": 1004.0	"F": 2}
{"v": 1	"t": 1785972	"P": 1002.5	"F": 2}
{"v": 1	"t": 1785992	"P": 1008.75	"F": 2}
{"v": 1	"t": 1786013	"P": 1007.75	"F": 2}
{"v": 1	"t": 1786033	"P": 1004.75	"F": 2}
{"v": 1	"t": 1786053	"P": 1002.75	"F": 2}
{"v": 1	"t": 1786074	"P": 1007.75	"F": 2}
{"v": 1	"t": 1786094	"P": 1008.25	"F": 2}
{"v": 1	"t": 1786114	"P": 1004.0	"F": 2}
{"v": 1	"t": 1786135	"P": 1002.5	"F": 2}
{"v": 1	"t": 1786155	"P": 1006.0	"F": 2}
{"v": 1	"t": 1786175	"P": 1007.75	"F": 2}
{"v": 1	"t": 1786196	"P": 1004.0	"F": 2}
{"v": 1	"t": 1786216	"P": 1000.5	"F": 2}
{"v": 1	"t": 1786236	"P": 1006.0	"F": 2}
{"v": 1	"t": 1786256	"P": 1008.5	"F": 2}
{"v": 1	"t": 1786277	"P": 1006.5	"F": 2}
{"v": 1	"t": 1786297	"P": 1002.0	"F": 2}
{"v": 1	"t": 1786317	"P": 1002.75	"F": 2}
{"v": 1	"t": 1786338	"P": 1007.75	"F": 2}
{"v": 1	"t": 1786358	"P": 1006.25	"F": 2}
{"v": 1	"t": 1786378	"P": 1003.5	"F": 2}
{"v": 1	"t": 1786398	"P": 1003.0	"F": 2}
{"v": 1	"t": 1786419	"P": 1008.75	"F": 2}
{"v": 1	"t": 1786439	"P": 1007.5	"F": 2}
{"v": 1	"t": 1786459	"P": 1006.25	"F": 2}
{"v": 1	"t": 1786480	"P": 1001.25	"F": 2}
{"v": 1	"t": 1786500	"P": 1006.25	"F": 2}
{"v": 1	"t": 1786520	"P": 1008.75	"F": 2}
{"v": 1	"t": 1786540	"P": 1004.5	"F": 2}
{"v": 1	"t": 1786561	"P": 1002.0	"F": 2}
{"v": 1	"t": 1786581	"P": 1003.25	"F": 2}
{"v": 1	"t": 1786601	"P": 1007.25	"F": 2}
{"v": 1	"t": 1786622	"P": 1005.25	"F": 2}
{"v": 1	"t": 1786642	"P": 1003.5	"F": 2}
{"v": 1	"t": 1786662	"P": 1003.25	"F": 1}
{"v": 1	"t": 1786683	"P": 1001.25	"F": 2}
{"v": 1	"t": 1786703	"P": 1008.5	"F": 2}
{"v": 1	"t": 1786723	"P": 1004.5	"F": 2}
{"v": 1	"t": 1786743	"P": 1001.75	"F": 2}
{"v": 1	"t": 1786764	"P": 1008.25	"F": 2}
{"v": 1	"t": 1786784	"P": 1006.75	"F": 2}
{"v": 1	"t": 1786804	"P": 1003.75	"F": 2}
{"v": 1	"t": 1786825	"P": 1001.75	"F": 2}
{"v": 1	"t": 1786845	"P": 1008.5	"F": 2}
{"v": 1	"t": 1786865	"P": 1006.75	"F": 2	"C": 45.335	"D": 3287	"sn": 54091929832280	"file": "/data/device_log/data0000.out"}
{"v": 1	"t": 1786886	"P": 1004.75	"F": 2}
{"v": 1	"t": 1786906	"P": 1002.0	"F": 2}
{"v": 1	"t": 1786926	"P": 1007.75	"F": 2}
{"v": 1	"t": 1786946	"P": 1007.75	"F": 2}
{"v": 1	"t": 1786967	"P": 1003.75	"F": 1}
{"v": 1	"t": 1786987	"P": 1001.0	"F": 1}
{"v": 1	"t": 1787007	"P": 1004.25	"F": 1}
{"v": 1	"t": 1787028	"P": 1009.75	"F": 1}
{"v": 1	"t": 1787048	"P": 1004.5	"F": 1}
{"v": 1	"t": 1787068	"P": 1002.5	"F": 1}
{"v": 1	"t": 1787088	"P": 1002.75	"F": 1}
{"v": 1	"t": 1787109	"P": 1006.25	"F": 1}
{"v": 1	"t": 1787129	"P": 1007.25	"F": 2}
{"v": 1	"t": 1787149	"P": 1001.75	"F": 2}
{"v": 1	"t": 1787170	"P": 1002.25	"F": 2}
{"v": 1	"t": 1787190	"P": 1006.75	"F": 1}
{"v": 1	"t": 1787210	"P": 1006.5	"F": 2}
{"v": 1	"t": 1787231	"P": 1004.0	"F": 1}
{"v": 1	"t": 1787251	"P": 1001.75	"F": 1}
{"v": 1	"t": 1787271	"P": 1004.25	"F": 1}
{"v": 1	"t": 1787291	"P": 1008.5	"F": 1}
{"v": 1	"t": 1787312	"P": 1004.5	"F": 1}
{"v": 1	"t": 1787332	"P": 1002.5	"F": 1}
{"v": 1	"t": 1787352	"P": 1003.25	"F": 2}
{"v": 1	"t": 1787373	"P": 1007.75	"F": 1}
{"v": 1	"t": 1787393	"P": 1005.5	"F": 1}
{"v": 1	"t": 1787413	"P": 1003.5	"F": 1}
{"v": 1	"t": 1787433	"P": 1003.25	"F": 1}
{"v": 1	"t": 1787454	"P": 1006.0	"F": 1}
{"v": 1	"t": 1787474	"P": 1007.25	"F": 2}
{"v": 1	"t": 1787494	"P": 1003.75	"F": 1}
{"v": 1	"t": 1787515	"P": 1003.0	"F": 1}
{"v": 1	"t": 1787535	"P": 1008.5	"F": 1}
{"v": 1	"t": 1787555	"P": 1007.0	"F": 1}
{"v": 1	"t": 1787576	"P": 1004.25	"F": 1}
{"v": 1	"t": 1787596	"P": 1003.0	"F": 1}
{"v": 1	"t": 1787616	"P": 1009.0	"F": 1}
{"v": 1	"t": 1787637	"P": 1007.75	"F": 1}
{"v": 1	"t": 1787657	"P": 1003.25	"F": 1}
{"v": 1	"t": 1787677	"P": 1001.75	"F": 1}
{"v": 1	"t": 1787697	"P": 1006.75	"F": 1}
{"v": 1	"t": 1787718	"P": 1009.25	"F": 1}
{"v": 1	"t": 1787738	"P": 1006.5	"F": 1}
{"v": 1	"t": 1787758	"P": 1002.0	"F": 1}
{"v": 1	"t": 1787779	"P": 1003.5	"F": 1}
{"v": 1	"t": 1787799	"P": 1009.0	"F": 1}
{"v": 1	"t": 1787819	"P": 1007.0	"F": 1}
{"v": 1	"t": 1787839	"P": 1003.5	"F": 1}
{"v": 1	"t": 1787860	"P": 1002.0	"F": 1}
{"v": 1	"t": 1787880	"P": 1008.75	"F": 1	"C": 45.38	"D": 3287	"sn": 54091929832280	"file": "/data/device_log/data0000.out"}
{"v": 1	"t": 1787900	"P": 1006.75	"F": 1}
{"v": 1	"t": 1787921	"P": 1003.25	"F": 1}
{"v": 1	"t": 1787941	"P": 1000.5	"F": 1}
{"v": 1	"t": 1787961	"P": 1005.25	"F": 1}
{"v": 1	"t": 1787981	"P": 1008.5	"F": 1}
{"v": 1	"t": 1788002	"P": 1005.25	"F": 1}
{"v": 1	"t": 1788022	"P": 1000.0	"F": 1}
{"v": 1	"t": 1788042	"P": 1005.75	"F": 1}
{"v": 1	"t": 1788063	"P": 1007.75	"F": 1}
{"v": 1	"t": 1788083	"P": 1006.25	"F": 1}
{"v": 1	"t": 1788103	"P": 1003.0	"F": 2}
{"v": 1	"t": 1788124	"P": 1003.5	"F": 2}
{"v": 1	"t": 1788144	"P": 1008.75	"F": 2}
{"v": 1	"t": 1788164	"P": 1006.0	"F": 1}
{"v": 1	"t": 1788185	"P": 1003.0	"F": 1}
{"v": 1	"t": 1788205	"P": 1003.25	"F": 2}
{"v": 1	"t": 1788225	"P": 1008.5	"F": 2}
{"v": 1	"t": 1788245	"P": 1005.5	"F": 2}
{"v": 1	"t": 1788266	"P": 1002.0	"F": 2}
{"v": 1	"t": 1788286	"P": 1002.75	"F": 2}
{"v": 1	"t": 1788306	"P": 1008.5	"F": 2}
{"v": 1	"t": 1788327	"P": 1008.25	"F": 2}
{"v": 1	"t": 1788347	"P": 1004.5	"F": 2}
{"v": 1	"t": 1788367	"P": 1001.75	"F": 2}
{"v": 1	"t": 1788387	"P": 1006.5	"F": 1}
{"v": 1	"t": 1788408	"P": 1008.75	"F": 2}
{"v": 1	"t": 1788428	"P": 1004.5	"F": 2}
{"v": 1	"t": 1788448	"P": 1001.75	"F": 2}
{"v": 1	"t": 1788469	"P": 1004.25	"F": 2}
{"v": 1	"t": 1788489	"P": 1007.25	"F": 1}
{"v": 1	"t": 1788509	"P": 1004.25	"F": 2}
{"v": 1	"t": 1788529	"P": 1002.75	"F": 1}
{"v": 1	"t": 1788550	"P": 1001.0	"F": 2}
{"v": 1	"t": 1788570	"P": 1009.25	"F": 2}
{"v": 1	"t": 1788590	"P": 1006.0	"F": 1}
{"v": 1	"t": 1788611	"P": 1003.0	"F": 2}
{"v": 1	"t": 1788631	"P": 1001.25	"F": 2}
{"v": 1	"t": 1788651	"P": 1006.75	"F": 2}
{"v": 1	"t": 1788672	"P": 1007.5	"F": 2}
{"v": 1	"t": 1788692	"P": 1004.0	"F": 2}
{"v": 1	"t": 1788712	"P": 1002.75	"F": 2}
{"v": 1	"t": 1788732	"P": 1007.5	"F": 2}
{"v": 1	"t": 1788753	"P": 1007.5	"F": 2}
{"v": 1	"t": 1788773	"P": 1004.0	"F": 2}
{"v": 1	"t": 1788793	"P": 1002.5	"F": 2}
{"v": 1	"t": 1788814	"P": 1006.5	"F": 2}
{"v": 1	"t": 1788834	"P": 1006.25	"F": 2}
{"v": 1	"t": 1788854	"P": 1005.0	"F": 2}
{"v": 1	"t": 1788875	"P": 999.5	"F": 2}
{"v": 1	"t": 1788895	"P": 1005.75	"F": 2	"C": 45.375	"D": 3287	"sn": 54091929832280	"file": "/data/device_log/data0000.out"}
{"v": 1	"t": 1788915	"P": 1008.75	"F": 2}
{"v": 1	"t": 1788936	"P": 1003.0	"F": 2}
{"v": 1	"t": 1788956	"P": 1003.0	"F": 2}
{"v": 1	"t": 1788976	"P": 1006.0	"F": 2}
{"v": 1	"t": 1788996	"P": 1008.0	"F": 2}
{"v": 1	"t": 1789017	"P": 1005.75	"F": 2}
{"v": 1	"t": 1789037	"P": 1001.75	"F": 2}
{"v": 1	"t": 1789057	"P": 1002.75	"F": 2}
{"v": 1	"t": 1789078	"P": 1010.5	"F": 2}
{"v": 1	"t": 1789098	"P": 1007.5	"F": 2}
{"v": 1	"t": 1789118	"P": 1004.25	"F": 2}
{"v": 1	"t": 1789138	"P": 1000.5	"F": 2}
{"v": 1	"t": 1789159	"P": 1007.0	"F": 2}
{"v": 1	"t": 1789179	"P": 1008.0	"F": 1}
{"v": 1	"t": 1789199	"P": 1005.75	"F": 2}
{"v": 1	"t": 1789220	"P": 1000.75	"F": 1}
{"v": 1	"t": 1789240	"P": 1003.75	"F": 2}
{"v": 1	"t": 1789260	"P": 1007.0	"F": 2}
{"v": 1	"t": 1789280	"P": 1006.5	"F": 2}
{"v": 1	"t": 1789301	"P": 1001.5	"F": 1}
{"v": 1	"t": 1789321	"P": 1002.0	"F": 1}
{"v": 1	"t": 1789341	"P": 1010.5	"F": 1}
{"v": 1	"t": 1789362	"P": 1007.75	"F": 1}
{"v": 1	"t": 1789382	"P": 1003.25	"F": 1}
{"v": 1	"t": 1789402	"P": 1001.5	"F": 1}
{"v": 1	"t": 1789422	"P": 1007.25	"F": 1}
{"v": 1	"t": 1789443	"P": 1009.25	"F": 1}
{"v": 1	"t": 1789463	"P": 1003.5	"F": 1}
{"v": 1	"t": 1789483	"P": 1001.5	"F": 2}
{"v": 1	"t": 1789504	"P": 1006.0	"F": 1}
{"v": 1	"t": 1789524	"P": 1010.25	"F": 1}
{"v": 1	"t": 1789544	"P": 1005.0	"F": 2}
{"v": 1	"t": 1789565	"P": 1002.25	"F": 1}
{"v": 1	"t": 1789585	"P": 1006.25	"F": 1}
{"v": 1	"t": 1789605	"P": 1008.0	"F": 1}
{"v": 1	"t": 1789625	"P": 1005.75	"F": 1}
{"v": 1	"t": 1789646	"P": 1002.0	"F": 1}
{"v": 1	"t": 1789666	"P": 1005.25	"F": 1}
{"v": 1	"t": 1789686	"P": 1008.0	"F": 1}
{"v": 1	"t": 1789707	"P": 1004.75	"F": 2}
{"v": 1	"t": 1789727	"P": 1001.75	"F": 1}
{"v": 1	"t": 1789747	"P": 1006.5	"F": 1}
{"v": 1	"t": 1789768	"P": 1007.5	"F": 1}
{"v": 1	"t": 1789788	"P": 1002.75	"F": 1}
{"v": 1	"t": 1789808	"P": 1004.0	"F": 1}
{"v": 1	"t": 1789829	"P": 1009.0	"F": 1}
{"v": 1	"t": 1789849	"P": 1008.0	"F": 1}
{"v": 1	"t": 1789869	"P": 1004.25	"F": 1}
{"v": 1	"t": 1789890	"P": 1005.25	"F": 1}
{"v": 1	"t": 1789910	"P": 1006.0	"F": 1	"C": 45.405	"D": 3287	"sn": 54091929832280	"file": "/data/device_log/data0000.out"}
{"v": 1	"t": 1789931	"P": 1003.0	"F": 1}
{"v": 1	"t": 1789951	"P": 1002.25	"F": 1}
{"v": 1	"t": 1789971	"P": 1006.0	"F": 1}
{"v": 1	"t": 1789992	"P": 1007.75	"F": 1}
{"v": 1	"t": 1790012	"P": 1003.5	"F": 1}
{"v": 1	"t": 1790032	"P": 1002.25	"F": 1}
{"v": 1	"t": 1790052	"P": 1007.0	"F": 1}
{"v": 1	"t": 1790073	"P": 1007.0	"F": 1}
{"v": 1	"t": 1790093	"P": 1006.0	"F": 1}
{"v": 1	"t": 1790113	"P": 999.75	"F": 1}
{"v": 1	"t": 1790134	"P": 1007.5	"F": 2}
{"v": 1	"t": 1790154	"P": 1007.0	"F": 1}
{"v": 1	"t": 1790174	"P": 1004.75	"F": 1}
{"v": 1	"t": 1790195	"P": 1002.0	"F": 2}
{"v": 1	"t": 1790215	"P": 1005.5	"F": 1}
{"v": 1	"t": 1790235	"P": 1008.5	"F": 1}
{"v": 1	"t": 1790256	"P": 1005.0	"F": 2}
{"v": 1	"t": 1790276	"P": 1003.75	"F": 2}
{"v": 1	"t": 1790296	"P": 1004.5	"F": 1}
{"v": 1	"t": 1790316	"P": 1009.75	"F": 1}
{"v": 1	"t": 1790337	"P": 1007.25	"F": 2}
{"v": 1	"t": 1790357	"P": 1002.0	"F": 2}
{"v": 1	"t": 1790377	"P": 1001.5	"F": 2}
{"v": 1	"t": 1790398	"P": 1008.25	"F": 2}
{"v": 1	"t": 1790418	"P": 1006.75	"F": 2}
{"v": 1	"t": 1790438	"P": 1005.0	"F": 2}
{"v": 1	"t": 1790458	"P": 1001.75	"F": 1}
{"v": 1	"t": 1790479	"P": 1007.5	"F": 2}
{"v": 1	"t": 1790499	"P": 1007.25	"F": 2}
{"v": 1	"t": 1790519	"P": 1006.5	"F": 2}
{"v": 1	"t": 1790539	"P": 1002.0	"F": 1}
{"v": 1	"t": 1790560	"P": 1003.25	"F": 2}
{"v": 1	"t": 1790580	"P": 1008.25	"F": 2}
{"v": 1	"t": 1790600	"P": 1006.5	"F": 2}
{"v": 1	"t": 1790621	"P": 1005.5	"F": 2}
{"v": 1	"t": 1790641	"P": 1002.0	"F": 2}
{"v": 1	"t": 1790661	"P": 1009.75	"F": 2}
{"v": 1	"t": 1790682	"P": 1006.5	"F": 2}
{"v": 1	"t": 1790702	"P": 1003.75	"F": 2}
{"v": 1	"t": 1790722	"P": 1001.5	"F": 2}
{"v": 1	"t": 1790743	"P": 1009.5	"F": 2}
{"v": 1	"t": 1790763	"P": 1007.5	"F": 2}
{"v": 1	"t": 1790783	"P": 1003.75	"F": 2}
{"v": 1	"t": 1790803	"P": 1003.5	"F": 2}
{"v": 1	"t": 1790824	"P": 1008.75	"F": 2}
{"v": 1	"t": 1790844	"P": 1008.25	"F": 2}
{"v": 1	"t": 1790864	"P": 1004.0	"F": 2}
{"v": 1	"t": 1790885	"P": 1002.25	"F": 2}
{"v": 1	"t": 1790905	"P": 1005.0	"F": 2}
{"v": 1	"t": 1790925	"P": 1009.75	"F": 1	"C": 45.445	"D": 3287	"sn": 54091929832280	"file": "/data/device_log/data0000.out"}
{"v": 1	"t": 1790946	"P": 1004.0	"F": 2}
{"v": 1	"t": 1790966	"P": 1001.5	"F": 2}
{"v": 1	"t": 1790986	"P": 1004.75	"F": 2}
{"v": 1	"t": 1791006	"P": 1010.5	"F": 2}
{"v": 1	"t": 1791027	"P": 1004.5	"F": 2}
{"v": 1	"t": 1791047	"P": 1002.5	"F": 2}
{"v": 1	"t": 1791067	"P": 1002.5	"F": 2}
{"v": 1	"t": 1791088	"P": 1007.75	"F": 2}
{"v": 1	"t": 1791108	"P": 1007.25	"F": 2}
{"v": 1	"t": 1791128	"P": 1004.5	"F": 2}
{"v": 1	"t": 1791148	"P": 1002.0	"F": 2}
{"v": 1	"t": 1791169	"P": 1007.0	"F": 2}
{"v": 1	"t": 1791189	"P": 1008.0	"F": 2}
{"v": 1	"t": 1791209	"P": 1005.25	"F": 2}
{"v": 1	"t": 1791230	"P": 1002.5	"F": 2}
{"v": 1	"t": 1791250	"P": 1007.25	"F": 2}
{"v": 1	"t": 1791270	"P": 1008.25	"F": 2}
{"v": 1	"t": 1791290	"P": 1006.0	"F": 2}
{"v": 1	"t": 1791311	"P": 1002.25	"F": 2}
{"v": 1	"t": 1791331	"P": 1004.75	"F": 2}
{"v": 1	"t": 1791351	"P": 1009.0	"F": 1}
{"v": 1	"t": 1791372	"P": 1004.5	"F": 2}
{"v": 1	"t": 1791392	"P": 1003.0	"F": 2}
{"v": 1	"t": 1791412	"P": 1003.25	"F": 1}
{"v": 1	"t": 1791433	"P": 1008.75	"F": 2}
{"v": 1	"t": 1791453	"P": 1004.25	"F": 1}
{"v": 1	"t": 1791473	"P": 1003.0	"F": 2}
{"v": 1	"t": 1791494	"P": 1002.25	"F": 1}
{"v": 1	"t": 1791514	"P": 1007.25	"F": 1}
{"v": 1	"t": 1791534	"P": 1006.5	"F": 2}
{"v": 1	"t": 1791554	"P": 1002.5	"F": 1}
{"v": 1	"t": 1791575	"P": 1002.0	"F": 1}
{"v": 1	"t": 1791595	"P": 1009.25	"F": 1}
{"v": 1	"t": 1791615	"P": 1007.25	"F": 1}
{"v": 1	"t": 1791636	"P": 1003.5	"F": 1}
{"v": 1	"t": 1791656	"P": 1001.5	"F": 1}
{"v": 1	"t": 1791676	"P": 1007.5	"F": 2}
{"v": 1	"t": 1791696	"P": 1008.75	"F": 1}
{"v": 1	"t": 1791717	"P": 1004.75	"F": 2}
{"v": 1	"t": 1791737	"P": 1001.75	"F": 2}
{"v": 1	"t": 1791757	"P": 1005.5	"F": 1}
{"v": 1	"t": 1791778	"P": 1008.25	"F": 2}
{"v": 1	"t": 1791798	"P": 1005.25	"F": 2}
{"v": 1	"t": 1791818	"P": 1001.5	"F": 2}
{"v": 1	"t": 1791838	"P": 1002.75	"F": 2}
{"v": 1	"t": 1791859	"P": 1009.75	"F": 2}
{"v": 1	"t": 1791879	"P": 1006.75	"F": 2}
{"v": 1	"t": 1791899	"P": 1004.25	"F": 2}
{"v": 1	"t": 1791920	"P": 1000.75	"F": 2}
{"v": 1	"t": 1791940	"P": 1007.0	"F": 2	"C": 45.495	"D": 3287	"sn": 54091929832280	"file": "/data/device_log/data0000.out"}
{"v": 1	"t": 1791960	"P": 1008.0	"F": 2}
{"v": 1	"t": 1791981	"P": 1003.0	"F": 2}
{"v": 1	"t": 1792001	"P": 1003.75	"F": 2}
{"v": 1	"t": 1792021	"P": 1005.0	"F": 2}
{"v": 1	"t": 1792041	"P": 1007.5	"F": 2}
{"v": 1	"t": 1792062	"P": 1005.5	"F": 2}
{"v": 1	"t": 1792082	"P": 1001.75	"F": 2}
{"v": 1	"t": 1792102	"P": 1005.5	"F": 2}
{"v": 1	"t": 1792123	"P": 1008.25	"F": 2}
{"v": 1	"t": 1792143	"P": 1003.0	"F": 2}
{"v": 1	"t": 1792163	"P": 1001.5	"F": 2}
{"v": 1	"t": 1792184	"P": 1004.5	"F": 2}
{"v": 1	"t": 1792204	"P": 1007.5	"F": 2}
{"v": 1	"t": 1792224	"P": 1004.5	"F": 1}
{"v": 1	"t": 1792245	"P": 1001.75	"F": 1}
{"v": 1	"t": 1792265	"P": 1003.0	"F": 1}
{"v": 1	"t": 1792285	"P": 1010.25	"F": 1}
{"v": 1	"t": 1792305	"P": 1005.75	"F": 1}
{"v": 1	"t": 1792326	"P": 1002.75	"F": 1}
{"v": 1	"t": 1792346	"P": 1002.0	"F": 1}
{"v": 1	"t": 1792366	"P": 1009.25	"F": 1}
{"v": 1	"t": 1792387	"P": 1007.0	"F": 1}
{"v": 1	"t": 1792407	"P": 1002.25	"F": 1}
{"v": 1	"t": 1792427	"P": 1002.0	"F": 1}
{"v": 1	"t": 1792447	"P": 1004.75	"F": 1}
{"v": 1	"t": 1792468	"P": 1006.5	"F": 1}
{"v": 1	"t": 1792488	"P": 1004.25	"F": 1}
{"v": 1	"t": 1792508	"P": 1000.5	"F": 1}
{"v": 1	"t": 1792529	"P": 1004.75	"F": 1}
{"v": 1	"t": 1792549	"P": 1008.25	"F": 1}
{"v": 1	"t": 1792569	"P": 1005.0	"F": 1}
{"v": 1	"t": 1792589	"P": 1004.75	"F": 1}
{"v": 1	"t": 1792610	"P": 1002.75	"F": 2}
{"v": 1	"t": 1792630	"P": 1009.25	"F": 1}
{"v": 1	"t": 1792651	"P": 1005.0	"F": 1}
{"v": 1	"t": 1792671	"P": 1001.5	"F": 1}
{"v": 1	"t": 1792691	"P": 1008.75	"F": 1}
{"v": 1	"t": 1792712	"P": 1006.0	"F": 1}
{"v": 1	"t": 1792732	"P": 1001.5	"F": 1}
{"v": 1	"t": 1792752	"P": 1006.5	"F": 1}
{"v": 1	"t": 1792773	"P": 1008.5	"F": 1}
{"v": 1	"t": 1792793	"P": 1004.0	"F": 1}
{"v": 1	"t": 1792814	"P": 1003.25	"F": 1}
{"v": 1	"t": 1792834	"P": 1007.5	"F": 2}
{"v": 1	"t": 1792854	"P": 1004.0	"F": 2}
{"v": 1	"t": 1792875	"P": 1000.5	"F": 2}
{"v": 1	"t": 1792895	"P": 1008.25	"F": 1}
{"v": 1	"t": 1792915	"P": 1006.25	"F": 2}
{"v": 1	"t": 1792936	"P": 1003.75	"F": 2}
{"v": 1	"t": 1792956	"P": 1004.0	"F": 2	"C": 45.495	"D": 3287	"sn": 54091929832280	"file": "/data/device_log/data0000.out"}
{"v": 1	"t": 1792976	"P": 1008.5	"F": 2}
{"v": 1	"t": 1792997	"P": 1004.0	"F": 2}
{"v": 1	"t": 1793017	"P": 1001.5	"F": 2}
{"v": 1	"t": 1793038	"P": 1009.25	"F": 2}
{"v": 1	"t": 1793058	"P": 1007.25	"F": 2}
{"v": 1	"t": 1793078	"P": 1002.25	"F": 2}
{"v": 1	"t": 1793099	"P": 1003.75	"F": 2}
{"v": 1	"t": 1793119	"P": 1007.5	"F": 2}
{"v": 1	"t": 1793139	"P": 1004.0	"F": 2}
{"v": 1	"t": 1793160	"P": 1002.25	"F": 2}
{"v": 1	"t": 1793180	"P": 1008.5	"F": 2}
{"v": 1	"t": 1793200	"P": 1004.75	"F": 2}
{"v": 1	"t": 1793221	"P": 1002.0	"F": 2}
{"v": 1	"t": 1793241	"P": 1006.0	"F": 2}
{"v": 1	"t": 1793262	"P": 1005.25	"F": 2}
{"v": 1	"t": 1793282	"P": 1002.0	"F": 1}
{"v": 1	"t": 1793303	"P": 1007.25	"F": 2}
{"v": 1	"t": 1793323	"P": 1005.75	"F": 2}
{"v": 1	"t": 1793343	"P": 1001.0	"F": 2}
{"v": 1	"t": 1793364	"P": 1008.0	"F": 2}
{"v": 1	"t": 1793384	"P": 1005.5	"F": 1}
{"v": 1	"t": 1793405	"P": 1000.75	"F": 1}
{"v": 1	"t": 1793425	"P": 1004.25	"F": 1}
{"v": 1	"t": 1793445	"P": 1008.25	"F": 1}
{"v": 1	"t": 1793466	"P": 1001.75	"F": 1}
{"v": 1	"t": 1793486	"P": 1002.5	"F": 1}
{"v": 1	"t": 1793506	"P": 1007.25	"F": 1}
{"v": 1	"t": 1793527	"P": 1006.25	"F": 1}
{"v": 1	"t": 1793547	"P": 1001.5	"F": 1}
{"v": 1	"t": 1793567	"P": 1007.0	"F": 1}
{"v": 1	"t": 1793588	"P": 1007.75	"F": 1}
{"v": 1	"t": 1793608	"P": 1002.25	"F": 1}
{"v": 1	"t": 1793629	"P": 1003.0	"F": 1}
{"v": 1	"t": 1793649	"P": 1008.25	"F": 1}
{"v": 1	"t": 1793669	"P": 1003.0	"F": 1}
{"v": 1	"t": 1793690	"P": 1000.25	"F": 1}
{"v": 1	"t": 1793710	"P": 1005.5	"F": 1}
{"v": 1	"t": 1793730	"P": 1007.5	"F": 1}
{"v": 1	"t": 1793751	"P": 1002.75	"F": 1}
{"v": 1	"t": 1793771	"P": 1004.0	"F": 1}
{"v": 1	"t": 1793791	"P": 1009.5	"F": 1}
{"v": 1	"t": 1793812	"P": 1002.75	"F": 1}
{"v": 1	"t": 1793832	"P": 1003.0	"F": 1}
{"v": 1	"t": 1793853	"P": 1007.5	"F": 1}
{"v": 1	"t": 1793873	"P": 1006.5	"F": 1}
{"v": 1	"t": 1793893	"P": 1002.25	"F": 1}
{"v": 1	"t": 1793914	"P": 1005.75	"F": 1}
{"v": 1	"t": 1793934	"P": 1007.75	"F": 1}
{"v": 1	"t": 1793954	"P": 1004.0	"F": 1}
{"v": 1	"t": 1793975	"P": 1003.5	"F": 1	"C": 45.52	"D": 3287	"sn": 54091929832280	"file": "/data/device_log/data0000.out"}
{"v": 1	"t": 1793995	"P": 1008.5	"F": 1}
{"v": 1	"t": 1794015	"P": 1006.25	"F": 1}
{"v": 1	"t": 1794036	"P": 1002.5	"F": 1}
{"v": 1	"t": 1794056	"P": 1002.0	"F": 1}
{"v": 1	"t": 1794076	"P": 1007.25	"F": 1}
{"v": 1	"t": 1794097	"P": 1008.5	"F": 1}
{"v": 1	"t": 1794117	"P": 1003.75	"F": 1}
{"v": 1	"t": 1794137	"P": 1001.25	"F": 1}
{"v": 1	"t": 1794157	"P": 1006.25	"F": 1}
{"v": 1	"t": 1794178	"P": 1010.5	"F": 1}
{"v": 1	"t": 1794198	"P": 1003.5	"F": 1}
{"v": 1	"t": 1794218	"P": 1000.25	"F": 1}
{"v": 1	"t": 1794239	"P": 1007.25	"F": 2}
{"v": 1	"t": 1794259	"P": 1008.0	"F": 1}
{"v": 1	"t": 1794279	"P": 1004.0	"F": 1}
{"v": 1	"t": 1794299	"P": 1004.0	"F": 1}
{"v": 1	"t": 1794320	"P": 1003.5	"F": 1}
{"v": 1	"t": 1794340	"P": 1007.5	"F": 1}
{"v": 1	"t": 1794360	"P": 1005.5	"F": 1}
{"v": 1	"t": 1794381	"P": 1004.5	"F": 1}
{"v": 1	"t": 1794401	"P": 1001.75	"F": 1}
{"v": 1	"t": 1794421	"P": 1005.25	"F": 1}
{"v": 1	"t": 1794441	"P": 1007.25	"F": 1}
{"v": 1	"t": 1794462	"P": 1003.75	"F": 2}
{"v": 1	"t": 1794482	"P": 1002.5	"F": 1}
{"v": 1	"t": 1794503	"P": 1007.5	"F": 1}
{"v": 1	"t": 1794523	"P": 1001.75	"F": 1}
{"v": 1	"t": 1794544	"P": 1003.5	"F": 1}
{"v": 1	"t": 1794564	"P": 1008.0	"F": 1}
{"v": 1	"t": 1794584	"P": 1008.0	"F": 1}
{"v": 1	"t": 1794604	"P": 1004.25	"F": 1}
{"v": 1	"t": 1794625	"P": 1001.5	"F": 1}
{"v": 1	"t": 1794645	"P": 1006.0	"F": 1}
{"v": 1	"t": 1794665	"P": 1006.5	"F": 1}
{"v": 1	"t": 1794685	"P": 1006.0	"F": 1}
{"v": 1	"t": 1794706	"P": 1001.5	"F": 1}
{"v": 1	"t": 1794726	"P": 1005.5	"F": 1}
{"v": 1	"t": 1794746	"P": 1008.75	"F": 1}
{"v": 1	"t": 1794767	"P": 1008.0	"F": 1}
{"v": 1	"t": 1794787	"P": 1003.25	"F": 1}
{"v": 1	"t": 1794807	"P": 1001.75	"F": 1}
{"v": 1	"t": 1794827	"P": 1007.0	"F": 1}
{"v": 1	"t": 1794848	"P": 1009.0	"F": 1}
{"v": 1	"t": 1794868	"P": 1006.25	"F": 1}
{"v": 1	"t": 1794888	"P": 1004.25	"F": 1}
{"v": 1	"t": 1794908	"P": 1001.5	"F": 1}
{"v": 1	"t": 1794929	"P": 1007.25	"F": 1}
{"v": 1	"t": 1794949	"P": 1007.5	"F": 1}
{"v": 1	"t": 1794969	"P": 1003.25	"F": 1}
{"v": 1	"t": 1794990	"P": 1002.25	"F": 1	"C": 45.56	"D": 3287	"sn": 54091929832280	"file": "/data/device_log/data0000.out"}
{"v": 1	"t": 1795010	"P": 1003.5	"F": 1}
{"v": 1	"t": 1795031	"P": 1002.0	"F": 1}
{"v": 1	"t": 1795051	"P": 1007.25	"F": 1}
{"v": 1	"t": 1795072	"P": 1006.25	"F": 1}
{"v": 1	"t": 1795092	"P": 1003.25	"F": 1}
{"v": 1	"t": 1795112	"P": 1003.75	"F": 1}
{"v": 1	"t": 1795133	"P": 1006.75	"F": 1}
{"v": 1	"t": 1795153	"P": 1006.25	"F": 1}
{"v": 1	"t": 1795173	"P": 1003.25	"F": 1}
{"v": 1	"t": 1795193	"P": 1001.5	"F": 1}
{"v": 1	"t": 1795214	"P": 1005.5	"F": 2}
{"v": 1	"t": 1795234	"P": 1008.25	"F": 1}
{"v": 1	"t": 1795254	"P": 1005.5	"F": 1}
{"v": 1	"t": 1795274	"P": 1003.0	"F": 1}
{"v": 1	"t": 1795295	"P": 1002.0	"F": 1}
{"v": 1	"t": 1795315	"P": 1007.0	"F": 1}
{"v": 1	"t": 1795335	"P": 1008.5	"F": 1}
{"v": 1	"t": 1795356	"P": 1004.0	"F": 1}
{"v": 1	"t": 1795376	"P": 1001.25	"F": 1}
{"v": 1	"t": 1795396	"P": 1006.75	"F": 1}
{"v": 1	"t": 1795416	"P": 1009.5	"F": 1}
{"v": 1	"t": 1795437	"P": 1006.5	"F": 1}
{"v": 1	"t": 1795457	"P": 1001.75	"F": 1}
{"v": 1	"t": 1795477	"P": 1003.25	"F": 1}
{"v": 1	"t": 1795497	"P": 1009.75	"F": 1}
{"v": 1	"t": 1795518	"P": 1007.0	"F": 1}
{"v": 1	"t": 1795538	"P": 1004.75	"F": 1}
{"v": 1	"t": 1795558	"P": 1000.25	"F": 1}
{"v": 1	"t": 1795579	"P": 1004.75	"F": 1}
{"v": 1	"t": 1795599	"P": 1008.5	"F": 1}
{"v": 1	"t": 1795620	"P": 999.75	"F": 1}
{"v": 1	"t": 1795640	"P": 1007.25	"F": 1}
{"v": 1	"t": 1795660	"P": 1003.0	"F": 1}
{"v": 1	"t": 1795681	"P": 1005.25	"F": 1}
{"v": 1	"t": 1795701	"P": 1001.5	"F": 1}
{"v": 1	"t": 1795721	"P": 1005.75	"F": 1}
{"v": 1	"t": 1795741	"P": 1007.75	"F": 1}
{"v": 1	"t": 1795762	"P": 1005.0	"F": 1}
{"v": 1	"t": 1795782	"P": 1002.0	"F": 1}
{"v": 1	"t": 1795802	"P": 1001.75	"F": 1}
{"v": 1	"t": 1795823	"P": 1008.25	"F": 1}
{"v": 1	"t": 1795843	"P": 1008.0	"F": 1}
{"v": 1	"t": 1795863	"P": 1004.75	"F": 1}
{"v": 1	"t": 1795883	"P": 1002.75	"F": 1}
{"v": 1	"t": 1795904	"P": 1003.75	"F": 1}
{"v": 1	"t": 1795924	"P": 1008.5	"F": 1}
{"v": 1	"t": 1795944	"P": 1005.25	"F": 1}
{"v": 1	"t": 1795964	"P": 1002.75	"F": 1}
{"v": 1	"t": 1795985	"P": 1002.5	"F": 1}
{"v": 1	"t": 1796005	"P": 1006.75	"F": 1	"C": 45.58	"D": 3287	"sn": 54091929832280	"file": "/data/device_log/data0000.out"}
{"v": 1	"t": 1796025	"P": 1007.5	"F": 1}
{"v": 1	"t": 1796046	"P": 1005.25	"F": 1}
{"v": 1	"t": 1796066	"P": 1002.25	"F": 1}
{"v": 1	"t": 1796086	"P": 1002.75	"F": 1}
{"v": 1	"t": 1796106	"P": 1009.5	"F": 1}
{"v": 1	"t": 1796127	"P": 1007.25	"F": 1}
{"v": 1	"t": 1796147	"P": 1000.25	"F": 1}
{"v": 1	"t": 1796168	"P": 1009.5	"F": 1}
{"v": 1	"t": 1796188	"P": 1007.25	"F": 1}
{"v": 1	"t": 1796208	"P": 1002.5	"F": 1}
{"v": 1	"t": 1796229	"P": 1005.0	"F": 2}
{"v": 1	"t": 1796249	"P": 1009.75	"F": 1}
{"v": 1	"t": 1796269	"P": 1004.5	"F": 1}
{"v": 1	"t": 1796290	"P": 1002.75	"F": 1}
{"v": 1	"t": 1796310	"P": 1007.0	"F": 1}
{"v": 1	"t": 1796330	"P": 1006.75	"F": 1}
{"v": 1	"t": 1796351	"P": 1001.75	"F": 1}
{"v": 1	"t": 1796371	"P": 1002.75	"F": 1}
{"v": 1	"t": 1796391	"P": 1008.75	"F": 1}
{"v": 1	"t": 1796412	"P": 1004.25	"F": 2}
{"v": 1	"t": 1796432	"P": 1001.75	"F": 2}
{"v": 1	"t": 1796453	"P": 1006.25	"F": 2}
{"v": 1	"t": 1796473	"P": 1004.75	"F": 1}
{"v": 1	"t": 1796493	"P": 1002.75	"F": 1}
{"v": 1	"t": 1796514	"P": 1005.5	"F": 1}
{"v": 1	"t": 1796534	"P": 1008.0	"F": 1}
{"v": 1	"t": 1796554	"P": 1003.75	"F": 2}
{"v": 1	"t": 1796575	"P": 1002.0	"F": 1}
{"v": 1	"t": 1796595	"P": 1007.25	"F": 1}
{"v": 1	"t": 1796615	"P": 1005.5	"F": 1}
{"v": 1	"t": 1796636	"P": 1002.5	"F": 2}
{"v": 1	"t": 1796656	"P": 1006.5	"F": 2}
{"v": 1	"t": 1796677	"P": 1007.25	"F": 1}
{"v": 1	"t": 1796697	"P": 1002.75	"F": 2}
{"v": 1	"t": 1796717	"P": 1005.0	"F": 2}
{"v": 1	"t": 1796738	"P": 1009.0	"F": 1}
{"v": 1	"t": 1796758	"P": 1002.25	"F": 2}
{"v": 1	"t": 1796779	"P": 1003.5	"F": 1}
{"v": 1	"t": 1796799	"P": 1008.5	"F": 2}
{"v": 1	"t": 1796819	"P": 1005.5	"F": 1}
{"v": 1	"t": 1796840	"P": 1004.25	"F": 1}
{"v": 1	"t": 1796860	"P": 1008.25	"F": 1}
{"v": 1	"t": 1796881	"P": 1004.75	"F": 1}
{"v": 1	"t": 1796901	"P": 1002.25	"F": 2}
{"v": 1	"t": 1796921	"P": 1008.25	"F": 1}
{"v": 1	"t": 1796942	"P": 1008.0	"F": 1}
{"v": 1	"t": 1796962	"P": 1002.25	"F": 1}
{"v": 1	"t": 1796982	"P": 1005.25	"F": 1}
{"v": 1	"t": 1797003	"P": 1008.25	"F": 1}
{"v": 1	"t": 1797023	"P": 1005.5	"F": 1	"C": 45.605	"D": 3287	"sn": 54091929832280	"file": "/data/device_log/data0000.out"}
{"v": 1	"t": 1797043	"P": 1001.75	"F": 1}
{"v": 1	"t": 1797064	"P": 1006.0	"F": 1}
{"v": 1	"t": 1797084	"P": 1009.25	"F": 2}
{"v": 1	"t": 1797104	"P": 1002.75	"F": 1}
{"v": 1	"t": 1797125	"P": 1003.5	"F": 1}
{"v": 1	"t": 1797145	"P": 1008.0	"F": 1}
{"v": 1	"t": 1797165	"P": 1005.75	"F": 1}
{"v": 1	"t": 1797186	"P": 1004.0	"F": 1}
{"v": 1	"t": 1797206	"P": 1002.75	"F": 1}
{"v": 1	"t": 1797226	"P": 1009.25	"F": 1}
{"v": 1	"t": 1797247	"P": 1008.0	"F": 1}
{"v": 1	"t": 1797267	"P": 1004.0	"F": 1}
{"v": 1	"t": 1797287	"P": 1001.5	"F": 1}
{"v": 1	"t": 1797307	"P": 1007.25	"F": 1}
{"v": 1	"t": 1797328	"P": 1007.75	"F": 1}
{"v": 1	"t": 1797348	"P": 1004.0	"F": 2}
{"v": 1	"t": 1797368	"P": 1000.75	"F": 1}
{"v": 1	"t": 1797389	"P": 1003.75	"F": 2}
{"v": 1	"t": 1797409	"P": 1008.0	"F": 1}
{"v": 1	"t": 1797429	"P": 1003.75	"F": 1}
{"v": 1	"t": 1797449	"P": 1002.0	"F": 1}
{"v": 1	"t": 1797470	"P": 1002.5	"F": 1}
{"v": 1	"t": 1797490	"P": 1007.25	"F": 1}
{"v": 1	"t": 1797510	"P": 1005.75	"F": 2}
{"v": 1	"t": 1797531	"P": 1003.0	"F": 1}
{"v": 1	"t": 1797551	"P": 1001.5	"F": 1}
{"v": 1	"t": 1797571	"P": 1004.5	"F": 1}
{"v": 1	"t": 1797591	"P": 1007.5	"F": 1}
{"v": 1	"t": 1797612	"P": 1004.0	"F": 1}
{"v": 1	"t": 1797632	"P": 1002.25	"F": 1}
{"v": 1	"t": 1797653	"P": 1006.75	"F": 2}
{"v": 1	"t": 1797673	"P": 1005.75	"F": 1}
{"v": 1	"t": 1797693	"P": 1001.75	"F": 1}
{"v": 1	"t": 1797714	"P": 1006.5	"F": 1}
{"v": 1	"t": 1797734	"P": 1006.25	"F": 2}
{"v": 1	"t": 1797754	"P": 1004.25	"F": 1}
{"v": 1	"t": 1797775	"P": 1003.75	"F": 2}
{"v": 1	"t": 1797795	"P": 1008.75	"F": 1}
{"v": 1	"t": 1797816	"P": 1005.5	"F": 1}
{"v": 1	"t": 1797836	"P": 1001.25	"F": 1}
{"v": 1	"t": 1797856	"P": 1007.75	"F": 1}
{"v": 1	"t": 1797877	"P": 1007.25	"F": 1}
{"v": 1	"t": 1797897	"P": 1003.25	"F": 1}
{"v": 1	"t": 1797917	"P": 1004.5	"F": 1}
{"v": 1	"t": 1797938	"P": 1007.75	"F": 2}
{"v": 1	"t": 1797958	"P": 1001.5	"F": 1}
{"v": 1	"t": 1797978	"P": 1002.75	"F": 2}
{"v": 1	"t": 1797999	"P": 1008.5	"F": 1}
{"v": 1	"t": 1798019	"P": 1006.25	"F": 1}
{"v": 1	"t": 1798040	"P": 1003.0	"F": 1	"C": 45.64	"D": 3287	"sn": 54091929832280	"file": "/data/device_log/data0000.out"}
{"v": 1	"t": 1798060	"P": 1007.0	"F": 1}
{"v": 1	"t": 1798080	"P": 1009.25	"F": 1}
{"v": 1	"t": 1798101	"P": 1002.75	"F": 1}
{"v": 1	"t": 1798121	"P": 1000.5	"F": 1}
{"v": 1	"t": 1798141	"P": 1008.5	"F": 1}
{"v": 1	"t": 1798162	"P": 1005.25	"F": 2}
{"v": 1	"t": 1798182	"P": 1002.0	"F": 2}
{"v": 1	"t": 1798202	"P": 1006.25	"F": 1}
{"v": 1	"t": 1798223	"P": 1007.25	"F": 1}
{"v": 1	"t": 1798243	"P": 1003.0	"F": 2}
{"v": 1	"t": 1798264	"P": 1003.5	"F": 1}
{"v": 1	"t": 1798284	"P": 1009.25	"F": 1}
{"v": 1	"t": 1798304	"P": 1005.0	"F": 1}
{"v": 1	"t": 1798325	"P": 1003.0	"F": 1}
{"v": 1	"t": 1798345	"P": 1007.75	"F": 1}
{"v": 1	"t": 1798365	"P": 1005.5	"F": 1}
{"v": 1	"t": 1798386	"P": 1001.75	"F": 1}
{"v": 1	"t": 1798406	"P": 1005.25	"F": 1}
{"v": 1	"t": 1798427	"P": 1007.5	"F": 1}
{"v": 1	"t": 1798447	"P": 1005.5	"F": 2}
{"v": 1	"t": 1798467	"P": 1002.5	"F": 1}
{"v": 1	"t": 1798488	"P": 1008.75	"F": 1}
{"v": 1	"t": 1798508	"P": 1004.75	"F": 1}
{"v": 1	"t": 1798528	"P": 1003.5	"F": 1}
{"v": 1	"t": 1798549	"P": 1004.75	"F": 1}
{"v": 1	"t": 1798569	"P": 1009.5	"F": 1}
{"v": 1	"t": 1798589	"P": 1003.0	"F": 2}
{"v": 1	"t": 1798610	"P": 1001.5	"F": 2}
{"v": 1	"t": 1798630	"P": 1008.25	"F": 1}
{"v": 1	"t": 1798650	"P": 1007.25	"F": 2}
{"v": 1	"t": 1798671	"P": 1002.25	"F": 1}
{"v": 1	"t": 1798691	"P": 1002.25	"F": 1}
{"v": 1	"t": 1798711	"P": 1008.25	"F": 1}
{"v": 1	"t": 1798732	"P": 1006.75	"F": 2}
{"v": 1	"t": 1798752	"P": 1003.25	"F": 2}
{"v": 1	"t": 1798772	"P": 1002.75	"F": 2}
{"v": 1	"t": 1798793	"P": 1009.0	"F": 1}
{"v": 1	"t": 1798813	"P": 1004.25	"F": 2}
{"v": 1	"t": 1798834	"P": 1002.25	"F": 1}
{"v": 1	"t": 1798854	"P": 1008.25	"F": 1}
{"v": 1	"t": 1798874	"P": 1004.75	"F": 1}
{"v": 1	"t": 1798895	"P": 1001.25	"F": 1}
{"v": 1	"t": 1798915	"P": 1005.75	"F": 1}
{"v": 1	"t": 1798935	"P": 1008.25	"F": 1}
{"v": 1	"t": 1798955	"P": 1006.0	"F": 1}
{"v": 1	"t": 1798976	"P": 1004.5	"F": 1}
{"v": 1	"t": 1798996	"P": 1003.0	"F": 1}
{"v": 1	"t": 1799016	"P": 1009.5	"F": 1}
{"v": 1	"t": 1799037	"P": 1008.0	"F": 1}
{"v": 1	"t": 1799057	"P": 1004.25	"F": 1	"C": 45.71	"D": 3286	"sn": 54091929832280	"file": "/data/device_log/data0000.out"}
{"v": 1	"t": 1799077	"P": 1001.75	"F": 1}
{"v": 1	"t": 1799097	"P": 1003.25	"F": 1}
{"v": 1	"t": 1799118	"P": 1009.0	"F": 1}
{"v": 1	"t": 1799138	"P": 1005.75	"F": 1}
{"v": 1	"t": 1799158	"P": 1002.0	"F": 1}
{"v": 1	"t": 1799178	"P": 1001.75	"F": 1}
{"v": 1	"t": 1799199	"P": 1007.0	"F": 1}
{"v": 1	"t": 1799219	"P": 1006.75	"F": 1}
{"v": 1	"t": 1799239	"P": 1006.25	"F": 1}
{"v": 1	"t": 1799260	"P": 1001.25	"F": 1}
{"v": 1	"t": 1799280	"P": 1004.5	"F": 1}
{"v": 1	"t": 1799300	"P": 1009.25	"F": 1}
{"v": 1	"t": 1799320	"P": 1005.75	"F": 1}
{"v": 1	"t": 1799341	"P": 1002.75	"F": 1}
{"v": 1	"t": 1799361	"P": 1006.0	"F": 1}
{"v": 1	"t": 1799382	"P": 1007.0	"F": 1}
{"v": 1	"t": 1799402	"P": 1001.75	"F": 1}
{"v": 1	"t": 1799422	"P": 1003.75	"F": 1}
{"v": 1	"t": 1799443	"P": 1008.5	"F": 1}
{"v": 1	"t": 1799463	"P": 1006.25	"F": 1}
{"v": 1	"t": 1799483	"P": 1003.75	"F": 1}
{"v": 1	"t": 1799503	"P": 1002.0	"F": 1}
{"v": 1	"t": 1799524	"P": 1005.75	"F": 2}
{"v": 1	"t": 1799544	"P": 1009.0	"F": 1}
{"v": 1	"t": 1799564	"P": 1004.75	"F": 2}
{"v": 1	"t": 1799584	"P": 1003.0	"F": 2}
{"v": 1	"t": 1799605	"P": 1003.75	"F": 1}
{"v": 1	"t": 1799625	"P": 1008.5	"F": 2}
{"v": 1	"t": 1799645	"P": 1007.75	"F": 1}
{"v": 1	"t": 1799666	"P": 1004.0	"F": 2}
{"v": 1	"t": 1799686	"P": 1000.75	"F": 2}
{"v": 1	"t": 1799706	"P": 1005.25	"F": 2}
{"v": 1	"t": 1799726	"P": 1009.75	"F": 2}
{"v": 1	"t": 1799747	"P": 1005.5	"F": 2}
{"v": 1	"t": 1799767	"P": 1003.5	"F": 2}
{"v": 1	"t": 1799787	"P": 1001.5	"F": 2}
{"v": 1	"t": 1799807	"P": 1006.75	"F": 2}
{"v": 1	"t": 1799828	"P": 1007.75	"F": 2}
{"v": 1	"t": 1799848	"P": 1005.25	"F": 2}
{"v": 1	"t": 1799868	"P": 1002.25	"F": 2}
{"v": 1	"t": 1799889	"P": 1006.5	"F": 2}
{"v": 1	"t": 1799909	"P": 1003.5	"F": 2}
{"v": 1	"t": 1799930	"P": 1004.75	"F": 2}
{"v": 1	"t": 1799950	"P": 1009.0	"F": 2}
{"v": 1	"t": 1799970	"P": 1007.75	"F": 2}
{"v": 1	"t": 1799991	"P": 1004.25	"F": 2}
{"v": 1	"t": 1800011	"P": 1001.25	"F": 2}
{"v": 1	"t": 1800031	"P": 1004.25	"F": 2}
{"v": 1	"t": 1800051	"P": 1008.5	"F": 2}
{"v": 1	"t": 1800072	"P": 1006.5	"F": 2	"C": 45.68	"D": 3286	"sn": 54091929832280	"file": "/data/device_log/data0000.out"}
{"v": 1	"t": 1800092	"P": 1001.75	"F": 2}
{"v": 1	"t": 1800112	"P": 1003.25	"F": 2}
{"v": 1	"t": 1800132	"P": 1008.0	"F": 1}
{"v": 1	"t": 1800153	"P": 1008.25	"F": 1}
{"v": 1	"t": 1800173	"P": 1004.5	"F": 1}
{"v": 1	"t": 1800193	"P": 1001.5	"F": 2}
{"v": 1	"t": 1800214	"P": 1003.25	"F": 1}
{"v": 1	"t": 1800234	"P": 1008.25	"F": 1}
{"v": 1	"t": 1800254	"P": 1006.5	"F": 2}
{"v": 1	"t": 1800274	"P": 1002.75	"F": 2}
{"v": 1	"t": 1800295	"P": 1001.5	"F": 2}
{"v": 1	"t": 1800315	"P": 1008.0	"F": 1}
{"v": 1	"t": 1800335	"P": 1007.25	"F": 2}
{"v": 1	"t": 1800356	"P": 1004.25	"F": 2}
{"v": 1	"t": 1800376	"P": 1002.0	"F": 2}
{"v": 1	"t": 1800396	"P": 1004.75	"F": 2}
{"v": 1	"t": 1800416	"P": 1008.25	"F": 2}
{"v": 1	"t": 1800437	"P": 1004.25	"F": 2}
{"v": 1	"t": 1800457	"P": 1004.5	"F": 2}
{"v": 1	"t": 1800478	"P": 1010.25	"F": 2}
{"v": 1	"t": 1800498	"P": 1003.5	"F": 2}
{"v": 1	"t": 1800519	"P": 1006.25	"F": 2}
{"v": 1	"t": 1800539	"P": 1006.25	"F": 1}
{"v": 1	"t": 1800560	"P": 1001.25	"F": 1}
{"v": 1	"t": 1800580	"P": 1008.0	"F": 1}
{"v": 1	"t": 1800601	"P": 1007.25	"F": 1}
{"v": 1	"t": 1800621	"P": 1001.0	"F": 1}
{"v": 1	"t": 1800641	"P": 1008.25	"F": 1}
{"v": 1	"t": 1800662	"P": 1005.5	"F": 1}
{"v": 1	"t": 1800682	"P": 1001.0	"F": 1}
{"v": 1	"t": 1800702	"P": 1004.25	"F": 1}
{"v": 1	"t": 1800723	"P": 1009.25	"F": 1}
{"v": 1	"t": 1800743	"P": 1005.0	"F": 1}
{"v": 1	"t": 1800763	"P": 1003.0	"F": 1}
{"v": 1	"t": 1800783	"P": 1000.75	"F": 1}
{"v": 1	"t": 1800804	"P": 1006.5	"F": 2}
{"v": 1	"t": 1800824	"P": 1008.75	"F": 2}
{"v": 1	"t": 1800844	"P": 1005.5	"F": 2}
{"v": 1	"t": 1800864	"P": 1002.75	"F": 1}
{"v": 1	"t": 1800885	"P": 1003.25	"F": 1}
{"v": 1	"t": 1800905	"P": 1007.0	"F": 2}
{"v": 1	"t": 1800925	"P": 1007.25	"F": 2}
{"v": 1	"t": 1800946	"P": 1004.0	"F": 2}
{"v": 1	"t": 1800966	"P": 1000.5	"F": 1}
{"v": 1	"t": 1800986	"P": 1006.75	"F": 1}
{"v": 1	"t": 1801006	"P": 1008.0	"F": 2}
{"v": 1	"t": 1801027	"P": 1004.75	"F": 1}
{"v": 1	"t": 1801047	"P": 1000.5	"F": 2}
{"v": 1	"t": 1801067	"P": 1003.25	"F": 2}
{"v": 1	"t": 1801088	"P": 1010.0	"F": 1	"C": 45.695	"D": 3286	"sn": 54091929832280	"file": "/data/device_log/data0000.out"}
{"v": 1	"t": 1801108	"P": 1007.5	"F": 2}
{"v": 1	"t": 1801128	"P": 1004.25	"F": 2}
{"v": 1	"t": 1801149	"P": 1002.0	"F": 2}
{"v": 1	"t": 1801169	"P": 1010.5	"F": 2}
{"v": 1	"t": 1801189	"P": 1004.5	"F": 2}
{"v": 1	"t": 1801210	"P": 1002.75	"F": 2}
{"v": 1	"t": 1801230	"P": 1007.25	"F": 2}
{"v": 1	"t": 1801250	"P": 1007.0	"F": 2}
{"v": 1	"t": 1801271	"P": 1001.0	"F": 2}
{"v": 1	"t": 1801291	"P": 1004.0	"F": 2}
{"v": 1	"t": 1801312	"P": 1007.25	"F": 2}
{"v": 1	"t": 1801332	"P": 1002.25	"F": 2}
{"v": 1	"t": 1801352	"P": 1001.5	"F": 2}
{"v": 1	"t": 1801373	"P": 1007.5	"F": 1}
{"v": 1	"t": 1801393	"P": 1006.25	"F": 1}
{"v": 1	"t": 1801413	"P": 1004.25	"F": 2}
{"v": 1	"t": 1801434	"P": 1006.75	"F": 2}
{"v": 1	"t": 1801454	"P": 1009.25	"F": 2}
{"v": 1	"t": 1801474	"P": 1004.25	"F": 1}
{"v": 1	"t": 1801495	"P": 1001.25	"F": 2}
{"v": 1	"t": 1801515	"P": 1010.75	"F": 1}
{"v": 1	"t": 1801535	"P": 1005.25	"F": 1}
{"v": 1	"t": 1801556	"P": 1001.75	"F": 2}
{"v": 1	"t": 1801576	"P": 1007.0	"F": 2}
{"v": 1	"t": 1801597	"P": 1008.0	"F": 1}
{"v": 1	"t": 1801617	"P": 1004.5	"F": 2}
{"v": 1	"t": 1801637	"P": 1002.0	"F": 2}
{"v": 1	"t": 1801658	"P": 1007.0	"F": 2}
{"v": 1	"t": 1801678	"P": 1005.75	"F": 2}
{"v": 1	"t": 1801698	"P": 1001.75	"F": 2}
{"v": 1	"t": 1801719	"P": 1008.75	"F": 2}
{"v": 1	"t": 1801739	"P": 1007.25	"F": 2}
{"v": 1	"t": 1801760	"P": 1002.75	"F": 2}
{"v": 1	"t": 1801780	"P": 1005.5	"F": 2}
{"v": 1	"t": 1801800	"P": 1009.5	"F": 2}
{"v": 1	"t": 1801821	"P": 1003.25	"F": 2}
{"v": 1	"t": 1801841	"P": 1002.25	"F": 1}
{"v": 1	"t": 1801861	"P": 1009.25	"F": 1}
{"v": 1	"t": 1801882	"P": 1005.5	"F": 2}
{"v": 1	"t": 1801902	"P": 1002.75	"F": 1}
{"v": 1	"t": 1801922	"P": 1006.5	"F": 2}
{"v": 1	"t": 1801943	"P": 1008.5	"F": 2}
{"v": 1	"t": 1801963	"P": 1005.0	"F": 2}
{"v": 1	"t": 1801984	"P": 1002.5	"F": 2}
{"v": 1	"t": 1802004	"P": 1007.5	"F": 2}
{"v": 1	"t": 1802024	"P": 1005.5	"F": 1}
{"v": 1	"t": 1802045	"P": 1003.25	"F": 1}
{"v": 1	"t": 1802065	"P": 1006.0	"F": 2}
{"v": 1	"t": 1802085	"P": 1006.75	"F": 2}
{"v": 1	"t": 1802106	"P": 1004.25	"F": 1	"C": 45.7	"D": 3286	"sn": 54091929832280	"file": "/data/device_log/data0000.out"}
{"v": 1	"t": 1802126	"P": 1003.0	"F": 2}
{"v": 1	"t": 1802146	"P": 1007.25	"F": 1}
{"v": 1	"t": 1802167	"P": 1006.25	"F": 1}
{"v": 1	"t": 1802187	"P": 1001.75	"F": 1}
{"v": 1	"t": 1802208	"P": 1007.75	"F": 1}
{"v": 1	"t": 1802228	"P": 1005.75	"F": 1}
{"v": 1	"t": 1802248	"P": 1003.5	"F": 1}
{"v": 1	"t": 1802269	"P": 1005.0	"F": 1}
{"v": 1	"t": 1802289	"P": 1009.75	"F": 1}
{"v": 1	"t": 1802309	"P": 1006.25	"F": 1}
{"v": 1	"t": 1802330	"P": 1001.0	"F": 1}
{"v": 1	"t": 1802350	"P": 1010.25	"F": 1}
{"v": 1	"t": 1802370	"P": 1005.25	"F": 1}
{"v": 1	"t": 1802391	"P": 1002.5	"F": 1}
{"v": 1	"t": 1802411	"P": 1007.0	"F": 1}
{"v": 1	"t": 1802432	"P": 1006.0	"F": 1}
{"v": 1	"t": 1802452	"P": 1003.25	"F": 1}
{"v": 1	"t": 1802472	"P": 1004.5	"F": 1}
{"v": 1	"t": 1802493	"P": 1009.0	"F": 1}
{"v": 1	"t": 1802513	"P": 1006.75	"F": 1}
{"v": 1	"t": 1802533	"P": 1003.75	"F": 1}
{"v": 1	"t": 1802554	"P": 1006.75	"F": 1}
{"v": 1	"t": 1802574	"P": 1007.25	"F": 1}
{"v": 1	"t": 1802595	"P": 1004.25	"F": 1}
{"v": 1	"t": 1802615	"P": 1004.5	"F": 1}
{"v": 1	"t": 1802635	"P": 1008.75	"F": 1}
{"v": 1	"t": 1802656	"P": 1001.5	"F": 1}
{"v": 1	"t": 1802676	"P": 999.75	"F": 1}
{"v": 1	"t": 1802696	"P": 1006.5	"F": 1}
{"v": 1	"t": 1802717	"P": 1005.75	"F": 1}
{"v": 1	"t": 1802737	"P": 1001.0	"F": 1}
{"v": 1	"t": 1802757	"P": 1006.5	"F": 1}
{"v": 1	"t": 1802778	"P": 1008.25	"F": 2}
{"v": 1	"t": 1802798	"P": 1004.75	"F": 1}
{"v": 1	"t": 1802819	"P": 1003.5	"F": 1}
{"v": 1	"t": 1802977	"P": 1001.5	"F": 1}
{"v": 1	"t": 1802998	"P": 1008.25	"F": 1}
{"v": 1	"t": 1803018	"P": 1004.25	"F": 1}
{"v": 1	"t": 1803038	"P": 1003.0	"F": 1}
{"v": 1	"t": 1803059	"P": 1005.25	"F": 1}
{"v": 1	"t": 1803079	"P": 1009.0	"F": 1}
{"v": 1	"t": 1803099	"P": 1005.75	"F": 1}
{"v": 1	"t": 1803120	"P": 1005.5	"F": 1}
{"v": 1	"t": 1803140	"P": 1007.0	"F": 1}
{"v": 1	"t": 1803161	"P": 1003.5	"F": 2}
{"v": 1	"t": 1803181	"P": 1000.75	"F": 1}
{"v": 1	"t": 1803201	"P": 1009.5	"F": 1}
{"v": 1	"t": 1803222	"P": 1004.25	"F": 1}
{"v": 1	"t": 1803242	"P": 1004.0	"F": 1}
{"v": 1	"t": 1803263	"P": 1006.0	"F": 1	"C": 45.745	"D": 3286	"sn": 54091929832280	"file": "/data/device_log/data0000.out"}
{"v": 1	"t": 1803283	"P": 1007.25	"F": 1}
{"v": 1	"t": 1803303	"P": 1003.5	"F": 1}
{"v": 1	"t": 1803324	"P": 1004.75	"F": 1}
{"v": 1	"t": 1803344	"P": 1009.0	"F": 1}
{"v": 1	"t": 1803364	"P": 1006.0	"F": 1}
{"v": 1	"t": 1803385	"P": 1002.75	"F": 1}
{"v": 1	"t": 1803405	"P": 1009.5	"F": 1}
{"v": 1	"t": 1803425	"P": 1005.0	"F": 1}
{"v": 1	"t": 1803446	"P": 1002.75	"F": 1}
{"v": 1	"t": 1803466	"P": 1004.0	"F": 1}
{"v": 1	"t": 1803487	"P": 1009.0	"F": 1}
{"v": 1	"t": 1803507	"P": 1003.0	"F": 1}
{"v": 1	"t": 1803527	"P": 1002.25	"F": 1}
{"v": 1	"t": 1803548	"P": 1006.75	"F": 1}
{"v": 1	"t": 1803568	"P": 1007.25	"F": 1}
{"v": 1	"t": 1803588	"P": 1001.75	"F": 1}
{"v": 1	"t": 1803609	"P": 1004.5	"F": 1}
{"v": 1	"t": 1803629	"P": 1008.0	"F": 1}
{"v": 1	"t": 1803649	"P": 1003.25	"F": 1}
{"v": 1	"t": 1803670	"P": 1003.0	"F": 1}
{"v": 1	"t": 1803690	"P": 1009.0	"F": 1}
{"v": 1	"t": 1803711	"P": 1005.75	"F": 2}
{"v": 1	"t": 1803731	"P": 1001.75	"F": 1}
{"v": 1	"t": 1803751	"P": 1006.5	"F": 1}
{"v": 1	"t": 1803772	"P": 1007.5	"F": 1}
{"v": 1	"t": 1803792	"P": 1002.25	"F": 1}
{"v": 1	"t": 1803812	"P": 1003.5	"F": 1}
{"v": 1	"t": 1803833	"P": 1007.75	"F": 1}
{"v": 1	"t": 1803853	"P": 1004.0	"F": 1}
{"v": 1	"t": 1803874	"P": 1003.75	"F": 1}
{"v": 1	"t": 1803894	"P": 1010.75	"F": 1}
{"v": 1	"t": 1803914	"P": 1005.25	"F": 1}
{"v": 1	"t": 1803935	"P": 1003.75	"F": 1}
{"v": 1	"t": 1803955	"P": 1007.25	"F": 1}
{"v": 1	"t": 1803975	"P": 1006.5	"F": 1}
{"v": 1	"t": 1803996	"P": 1004.25	"F": 1}
{"v": 1	"t": 1804016	"P": 1005.5	"F": 1}
{"v": 1	"t": 1804037	"P": 1007.25	"F": 1}
{"v": 1	"t": 1804057	"P": 1004.25	"F": 1}
{"v": 1	"t": 1804077	"P": 1005.5	"F": 1}
{"v": 1	"t": 1804098	"P": 1008.25	"F": 1}
{"v": 1	"t": 1804118	"P": 1003.25	"F": 1}
{"v": 1	"t": 1804138	"P": 1002.75	"F": 1}
{"v": 1	"t": 1804159	"P": 1008.25	"F": 1}
{"v": 1	"t": 1804179	"P": 1004.25	"F": 1}
{"v": 1	"t": 1804200	"P": 1002.25	"F": 1}
{"v": 1	"t": 1804220	"P": 1008.0	"F": 1}
{"v": 1	"t": 1804240	"P": 1005.0	"F": 1}
{"v": 1	"t": 1804261	"P": 1001.5	"F": 1}
{"v": 1	"t": 1804281	"P": 1005.5	"F": 1	"C": 45.785	"D": 3286	"sn": 54091929832280	"file": "/data/device_log/data0000.out"}
{"v": 1	"t": 1804302	"P": 1009.0	"F": 1}
{"v": 1	"t": 1804322	"P": 1004.75	"F": 1}
{"v": 1	"t": 1804342	"P": 1003.0	"F": 1}
{"v": 1	"t": 1804363	"P": 1008.0	"F": 1}
{"v": 1	"t": 1804383	"P": 1006.0	"F": 1}
{"v": 1	"t": 1804403	"P": 1002.75	"F": 1}
{"v": 1	"t": 1804424	"P": 1006.0	"F": 1}
{"v": 1	"t": 1804444	"P": 1006.25	"F": 1}
{"v": 1	"t": 1804464	"P": 1002.75	"F": 1}
{"v": 1	"t": 1804485	"P": 1003.75	"F": 1}
{"v": 1	"t": 1804505	"P": 1007.75	"F": 1}
{"v": 1	"t": 1804526	"P": 1005.5	"F": 1}
{"v": 1	"t": 1804546	"P": 1002.25	"F": 1}
{"v": 1	"t": 1804566	"P": 1007.0	"F": 1}
{"v": 1	"t": 1804587	"P": 1007.5	"F": 1}
{"v": 1	"t": 1804607	"P": 1002.5	"F": 2}
{"v": 1	"t": 1804627	"P": 1005.25	"F": 1}
{"v": 1	"t": 1804648	"P": 1008.5	"F": 1}
{"v": 1	"t": 1804668	"P": 1005.0	"F": 2}
{"v": 1	"t": 1804688	"P": 1003.75	"F": 1}
{"v": 1	"t": 1804709	"P": 1008.25	"F": 1}
{"v": 1	"t": 1804729	"P": 1006.25	"F": 1}
{"v": 1	"t": 1804750	"P": 1002.5	"F": 1}
{"v": 1	"t": 1804770	"P": 1007.0	"F": 1}
{"v": 1	"t": 1804790	"P": 1008.0	"F": 1}
{"v": 1	"t": 1804811	"P": 1001.75	"F": 1}
{"v": 1	"t": 1804831	"P": 1007.0	"F": 1}
{"v": 1	"t": 1804852	"P": 1005.75	"F": 1}
{"v": 1	"t": 1804872	"P": 1002.5	"F": 1}
{"v": 1	"t": 1804892	"P": 1002.5	"F": 1}
{"v": 1	"t": 1804913	"P": 1009.5	"F": 1}
{"v": 1	"t": 1804933	"P": 1005.5	"F": 1}
{"v": 1	"t": 1804953	"P": 1001.75	"F": 1}
{"v": 1	"t": 1804974	"P": 1006.5	"F": 1}
{"v": 1	"t": 1804994	"P": 1007.0	"F": 1}
{"v": 1	"t": 1805015	"P": 1002.5	"F": 1}
{"v": 1	"t": 1805035	"P": 1004.75	"F": 1}
{"v": 1	"t": 1805055	"P": 1007.75	"F": 1}
{"v": 1	"t": 1805076	"P": 1004.25	"F": 1}
{"v": 1	"t": 1805096	"P": 1001.75	"F": 1}
{"v": 1	"t": 1805116	"P": 1006.5	"F": 1}
{"v": 1	"t": 1805137	"P": 1003.5	"F": 1}
{"v": 1	"t": 1805157	"P": 1002.75	"F": 1}
{"v": 1	"t": 1805177	"P": 1007.5	"F": 1}
{"v": 1	"t": 1805198	"P": 1008.5	"F": 1}
{"v": 1	"t": 1805218	"P": 1003.0	"F": 1}
{"v": 1	"t": 1805239	"P": 1005.25	"F": 1}
{"v": 1	"t": 1805259	"P": 1008.0	"F": 1}
{"v": 1	"t": 1805279	"P": 1005.0	"F": 1}
{"v": 1	"t": 1805300	"P": 1001.25	"F": 1	"C": 45.795	"D": 3286	"sn": 54091929832280	"file": "/data/device_log/data0000.out"}
{"v": 1	"t": 1805320	"P": 1008.25	"F": 1}
{"v": 1	"t": 1805340	"P": 1006.0	"F": 1}
{"v": 1	"t": 1805361	"P": 1003.5	"F": 1}
{"v": 1	"t": 1805381	"P": 1004.0	"F": 1}
{"v": 1	"t": 1805402	"P": 1008.0	"F": 1}
{"v": 1	"t": 1805422	"P": 1004.25	"F": 1}
{"v": 1	"t": 1805442	"P": 1006.0	"F": 1}
{"v": 1	"t": 1805463	"P": 1009.0	"F": 1}
{"v": 1	"t": 1805483	"P": 1004.0	"F": 1}
{"v": 1	"t": 1805503	"P": 1001.0	"F": 1}
{"v": 1	"t": 1805524	"P": 1008.25	"F": 1}
{"v": 1	"t": 1805544	"P": 1006.0	"F": 1}
{"v": 1	"t": 1805565	"P": 1003.0	"F": 1}
{"v": 1	"t": 1805585	"P": 1006.5	"F": 1}
{"v": 1	"t": 1805605	"P": 1006.0	"F": 1}
{"v": 1	"t": 1805626	"P": 1003.25	"F": 1}
{"v": 1	"t": 1805646	"P": 1002.0	"F": 1}
{"v": 1	"t": 1805666	"P": 1009.5	"F": 1}
{"v": 1	"t": 1805687	"P": 1005.0	"F": 1}
{"v": 1	"t": 1805707	"P": 1002.25	"F": 1}
{"v": 1	"t": 1805728	"P": 1007.25	"F": 1}
{"v": 1	"t": 1805748	"P": 1008.0	"F": 1}
{"v": 1	"t": 1805768	"P": 1002.5	"F": 1}
{"v": 1	"t": 1805789	"P": 1002.5	"F": 1}
{"v": 1	"t": 1805809	"P": 1009.0	"F": 1}
{"v": 1	"t": 1805829	"P": 1006.25	"F": 1}
{"v": 1	"t": 1805850	"P": 1002.25	"F": 1}
{"v": 1	"t": 1805870	"P": 1008.75	"F": 1}
{"v": 1	"t": 1805890	"P": 1007.0	"F": 1}
{"v": 1	"t": 1805911	"P": 1003.25	"F": 1}
{"v": 1	"t": 1805931	"P": 1006.5	"F": 1}
{"v": 1	"t": 1805952	"P": 1007.75	"F": 1}
{"v": 1	"t": 1805972	"P": 1005.0	"F": 2}
{"v": 1	"t": 1805992	"P": 1003.75	"F": 2}
{"v": 1	"t": 1806013	"P": 1008.75	"F": 1}
{"v": 1	"t": 1806033	"P": 1004.5	"F": 1}
{"v": 1	"t": 1806053	"P": 1002.75	"F": 1}
{"v": 1	"t": 1806074	"P": 1007.75	"F": 1}
{"v": 1	"t": 1806094	"P": 1008.0	"F": 1}
{"v": 1	"t": 1806115	"P": 1003.25	"F": 1}
{"v": 1	"t": 1806135	"P": 1005.0	"F": 1}
{"v": 1	"t": 1806155	"P": 1006.5	"F": 1}
{"v": 1	"t": 1806176	"P": 1006.0	"F": 1}
{"v": 1	"t": 1806196	"P": 1003.25	"F": 1}
{"v": 1	"t": 1806216	"P": 1009.25	"F": 1}
{"v": 1	"t": 1806237	"P": 1006.25	"F": 1}
{"v": 1	"t": 1806257	"P": 1002.25	"F": 1}
{"v": 1	"t": 1806277	"P": 1008.25	"F": 1}
{"v": 1	"t": 1806298	"P": 1008.5	"F": 1}
{"v": 1	"t": 1806318	"P": 1004.5	"F": 1	"C": 45.805	"D": 3286	"sn": 54091929832280	"file": "/data/device_log/data0000.out"}
{"v": 1	"t": 1806339	"P": 1004.5	"F": 1}
{"v": 1	"t": 1806359	"P": 1007.75	"F": 1}
{"v": 1	"t": 1806379	"P": 1005.0	"F": 1}
{"v": 1	"t": 1806400	"P": 1002.0	"F": 1}
{"v": 1	"t": 1806420	"P": 1007.25	"F": 1}
{"v": 1	"t": 1806440	"P": 1007.75	"F": 1}
{"v": 1	"t": 1806461	"P": 1001.25	"F": 1}
{"v": 1	"t": 1806481	"P": 1004.25	"F": 1}
{"v": 1	"t": 1806501	"P": 1008.5	"F": 1}
{"v": 1	"t": 1806522	"P": 1004.75	"F": 1}
{"v": 1	"t": 1806542	"P": 1001.5	"F": 1}
{"v": 1	"t": 1806563	"P": 1009.0	"F": 1}
{"v": 1	"t": 1806583	"P": 1004.75	"F": 2}
{"v": 1	"t": 1806603	"P": 1001.5	"F": 1}
{"v": 1	"t": 1806624	"P": 1008.75	"F": 1}
{"v": 1	"t": 1806644	"P": 1006.5	"F": 1}
{"v": 1	"t": 1806665	"P": 1002.75	"F": 1}
{"v": 1	"t": 1806685	"P": 1003.0	"F": 1}
{"v": 1	"t": 1806705	"P": 1009.25	"F": 1}
{"v": 1	"t": 1806726	"P": 1005.0	"F": 1}
{"v": 1	"t": 1806746	"P": 1004.0	"F": 1}
{"v": 1	"t": 1806766	"P": 1007.75	"F": 1}
{"v": 1	"t": 1806787	"P": 1005.5	"F": 1}
{"v": 1	"t": 1806807	"P": 1002.25	"F": 1}
{"v": 1	"t": 1806827	"P": 1005.5	"F": 1}
{"v": 1	"t": 1806848	"P": 1007.5	"F": 1}
{"v": 1	"t": 1806868	"P": 1003.75	"F": 1}
{"v": 1	"t": 1806888	"P": 1004.0	"F": 1}
{"v": 1	"t": 1806909	"P": 1008.5	"F": 1}
{"v": 1	"t": 1806929	"P": 1006.25	"F": 2}
{"v": 1	"t": 1806950	"P": 1003.25	"F": 1}
{"v": 1	"t": 1806970	"P": 1006.0	"F": 1}
{"v": 1	"t": 1806990	"P": 1008.0	"F": 1}
{"v": 1	"t": 1807011	"P": 1002.5	"F": 1}
{"v": 1	"t": 1807031	"P": 1003.0	"F": 1}
{"v": 1	"t": 1807051	"P": 1009.5	"F": 1}
{"v": 1	"t": 1807072	"P": 1004.0	"F": 1}
{"v": 1	"t": 1807092	"P": 1000.25	"F": 1}
{"v": 1	"t": 1807113	"P": 1009.25	"F": 1}
{"v": 1	"t": 1807133	"P": 1006.0	"F": 1}
{"v": 1	"t": 1807153	"P": 1003.75	"F": 1}
{"v": 1	"t": 1807174	"P": 1006.0	"F": 1}
{"v": 1	"t": 1807194	"P": 1007.25	"F": 1}
{"v": 1	"t": 1807215	"P": 1002.5	"F": 1}
{"v": 1	"t": 1807235	"P": 1003.75	"F": 1}
{"v": 1	"t": 1807255	"P": 1008.75	"F": 1}
{"v": 1	"t": 1807276	"P": 1002.5	"F": 1}
{"v": 1	"t": 1807296	"P": 1003.75	"F": 1}
{"v": 1	"t": 1807316	"P": 1009.5	"F": 1}
{"v": 1	"t": 1807337	"P": 1005.75	"F": 1	"C": 45.83	"D": 3286	"sn": 54091929832280	"file": "/data/device_log/data0000.out"}
{"v": 1	"t": 1807357	"P": 1001.25	"F": 1}
{"v": 1	"t": 1807377	"P": 1005.25	"F": 1}
{"v": 1	"t": 1807398	"P": 1009.25	"F": 1}
{"v": 1	"t": 1807418	"P": 1002.75	"F": 1}
{"v": 1	"t": 1807439	"P": 1002.0	"F": 1}
{"v": 1	"t": 1807459	"P": 1008.5	"F": 1}
{"v": 1	"t": 1807479	"P": 1006.0	"F": 1}
{"v": 1	"t": 1807500	"P": 999.25	"F": 1}
{"v": 1	"t": 1807520	"P": 1005.0	"F": 1}
{"v": 1	"t": 1807540	"P": 1008.0	"F": 1}
{"v": 1	"t": 1807561	"P": 1002.75	"F": 1}
{"v": 1	"t": 1807581	"P": 1001.0	"F": 1}
{"v": 1	"t": 1807601	"P": 1008.75	"F": 1}
{"v": 1	"t": 1807622	"P": 1004.25	"F": 1}
{"v": 1	"t": 1807642	"P": 1001.5	"F": 2}
{"v": 1	"t": 1807663	"P": 1008.25	"F": 1}
{"v": 1	"t": 1807683	"P": 1006.25	"F": 1}
{"v": 1	"t": 1807703	"P": 1003.0	"F": 1}
{"v": 1	"t": 1807724	"P": 1007.75	"F": 1}
{"v": 1	"t": 1807744	"P": 1007.5	"F": 1}
{"v": 1	"t": 1807765	"P": 1002.25	"F": 2}
{"v": 1	"t": 1807785	"P": 1006.5	"F": 1}
{"v": 1	"t": 1807806	"P": 1006.5	"F": 1}
{"v": 1	"t": 1807826	"P": 1001.75	"F": 1}
{"v": 1	"t": 1807846	"P": 1008.0	"F": 1}
{"v": 1	"t": 1807867	"P": 1006.5	"F": 1}
{"v": 1	"t": 1807887	"P": 1002.0	"F": 1}
{"v": 1	"t": 1807907	"P": 1007.75	"F": 1}
{"v": 1	"t": 1807928	"P": 1009.5	"F": 2}
{"v": 1	"t": 1807948	"P": 1002.25	"F": 1}
{"v": 1	"t": 1807969	"P": 1004.25	"F": 1}
{"v": 1	"t": 1807989	"P": 1009.0	"F": 1}
{"v": 1	"t": 1808009	"P": 1005.0	"F": 1}
{"v": 1	"t": 1808030	"P": 1001.5	"F": 1}
{"v": 1	"t": 1808050	"P": 1005.25	"F": 1}
{"v": 1	"t": 1808070	"P": 1006.25	"F": 1}
{"v": 1	"t": 1808091	"P": 1002.75	"F": 1}
{"v": 1	"t": 1808111	"P": 1003.5	"F": 1}
{"v": 1	"t": 1808131	"P": 1007.25	"F": 1}
{"v": 1	"t": 1808152	"P": 1004.75	"F": 1}
{"v": 1	"t": 1808172	"P": 1003.5	"F": 1}
{"v": 1	"t": 1808193	"P": 1007.0	"F": 1}
{"v": 1	"t": 1808213	"P": 1005.5	"F": 1}
{"v": 1	"t": 1808233	"P": 1004.75	"F": 2}
{"v": 1	"t": 1808254	"P": 1005.0	"F": 1}
{"v": 1	"t": 1808274	"P": 1009.25	"F": 1}
{"v": 1	"t": 1808294	"P": 1005.0	"F": 1}
{"v": 1	"t": 1808315	"P": 1003.25	"F": 1}
{"v": 1	"t": 1808335	"P": 1008.75	"F": 1}
{"v": 1	"t": 1808355	"P": 1006.0	"F": 1	"C": 45.855	"D": 3286	"sn": 54091929832280	"file": "/data/device_log/data0000.out"}
{"v": 1	"t": 1808376	"P": 1002.0	"F": 1}
{"v": 1	"t": 1808396	"P": 1006.0	"F": 1}
{"v": 1	"t": 1808417	"P": 1007.75	"F": 2}
{"v": 1	"t": 1808437	"P": 1004.25	"F": 1}
{"v": 1	"t": 1808457	"P": 1002.5	"F": 1}
{"v": 1	"t": 1808478	"P": 1009.0	"F": 1}
{"v": 1	"t": 1808498	"P": 1002.75	"F": 1}
{"v": 1	"t": 1808519	"P": 1003.25	"F": 1}
{"v": 1	"t": 1808539	"P": 1009.5	"F": 1}
{"v": 1	"t": 1808559	"P": 1005.25	"F": 1}
{"v": 1	"t": 1808580	"P": 1001.75	"F": 2}
{"v": 1	"t": 1808600	"P": 1007.0	"F": 1}
{"v": 1	"t": 1808620	"P": 1007.5	"F": 1}
{"v": 1	"t": 1808641	"P": 1002.0	"F": 1}
{"v": 1	"t": 1808661	"P": 1002.75	"F": 2}
{"v": 1	"t": 1808682	"P": 1007.25	"F": 2}
{"v": 1	"t": 1808702	"P": 1003.0	"F": 1}
{"v": 1	"t": 1808722	"P": 1003.75	"F": 1}
{"v": 1	"t": 1808743	"P": 1007.75	"F": 1}
{"v": 1	"t": 1808763	"P": 1004.75	"F": 1}
{"v": 1	"t": 1808783	"P": 1001.75	"F": 1}
{"v": 1	"t": 1808804	"P": 1006.5	"F": 1}
{"v": 1	"t": 1808824	"P": 1006.5	"F": 1}
{"v": 1	"t": 1808845	"P": 1003.0	"F": 1}
{"v": 1	"t": 1808865	"P": 1006.25	"F": 1}
{"v": 1	"t": 1808885	"P": 1009.25	"F": 1}
{"v": 1	"t": 1808906	"P": 1004.0	"F": 1}
{"v": 1	"t": 1808926	"P": 1001.25	"F": 2}
{"v": 1	"t": 1808946	"P": 1009.0	"F": 1}
{"v": 1	"t": 1808967	"P": 1004.5	"F": 1}
{"v": 1	"t": 1808987	"P": 1003.0	"F": 1}
{"v": 1	"t": 1809008	"P": 1007.5	"F": 1}
{"v": 1	"t": 1809028	"P": 1006.0	"F": 1}
{"v": 1	"t": 1809048	"P": 1004.5	"F": 2}
{"v": 1	"t": 1809069	"P": 1006.5	"F": 1}
{"v": 1	"t": 1809089	"P": 1008.0	"F": 1}
{"v": 1	"t": 1809109	"P": 1004.0	"F": 1}
{"v": 1	"t": 1809130	"P": 1002.5	"F": 1}
{"v": 1	"t": 1809150	"P": 1007.5	"F": 1}
{"v": 1	"t": 1809170	"P": 1008.0	"F": 1}
{"v": 1	"t": 1809191	"P": 1003.0	"F": 1}
{"v": 1	"t": 1809211	"P": 1005.75	"F": 1}
{"v": 1	"t": 1809231	"P": 1010.5	"F": 1}
{"v": 1	"t": 1809252	"P": 1004.75	"F": 1}
{"v": 1	"t": 1809272	"P": 1002.75	"F": 1}
{"v": 1	"t": 1809292	"P": 1004.0	"F": 1}
{"v": 1	"t": 1809313	"P": 1008.5	"F": 1}
{"v": 1	"t": 1809333	"P": 1006.0	"F": 1}
{"v": 1	"t": 1809353	"P": 1002.25	"F": 1}
{"v": 1	"t": 1809374	"P": 1004.75	"F": 1	"C": 45.88	"D": 3286	"sn": 54091929832280	"file": "/data/device_log/data0000.out"}
{"v": 1	"t": 1809394	"P": 1008.75	"F": 1}
{"v": 1	"t": 1809414	"P": 1006.0	"F": 1}
{"v": 1	"t": 1809434	"P": 1002.75	"F": 1}
{"v": 1	"t": 1809455	"P": 1002.75	"F": 1}
{"v": 1	"t": 1809475	"P": 1010.0	"F": 1}
{"v": 1	"t": 1809495	"P": 1006.25	"F": 1}
{"v": 1	"t": 1809516	"P": 1003.5	"F": 1}
{"v": 1	"t": 1809536	"P": 1001.5	"F": 1}
{"v": 1	"t": 1809556	"P": 1008.25	"F": 1}
{"v": 1	"t": 1809577	"P": 1006.75	"F": 1}
{"v": 1	"t": 1809597	"P": 1003.25	"F": 1}
{"v": 1	"t": 1809617	"P": 1002.0	"F": 1}
{"v": 1	"t": 1809637	"P": 1007.75	"F": 1}
{"v": 1	"t": 1809658	"P": 1007.75	"F": 1}
{"v": 1	"t": 1809678	"P": 1004.5	"F": 1}
{"v": 1	"t": 1809698	"P": 1000.25	"F": 1}
{"v": 1	"t": 1809719	"P": 1006.75	"F": 1}
{"v": 1	"t": 1809739	"P": 1008.75	"F": 1}
{"v": 1	"t": 1809759	"P": 1005.5	"F": 1}
{"v": 1	"t": 1809780	"P": 1002.0	"F": 1}
{"v": 1	"t": 1809800	"P": 1006.25	"F": 1}
{"v": 1	"t": 1809820	"P": 1009.25	"F": 1}
{"v": 1	"t": 1809841	"P": 1004.0	"F": 1}
{"v": 1	"t": 1809861	"P": 1000.5	"F": 1}
{"v": 1	"t": 1809881	"P": 1007.25	"F": 1}
{"v": 1	"t": 1809901	"P": 1007.5	"F": 1}
{"v": 1	"t": 1809922	"P": 1004.0	"F": 1}
{"v": 1	"t": 1809942	"P": 1001.0	"F": 1}
{"v": 1	"t": 1809962	"P": 1006.25	"F": 1}
{"v": 1	"t": 1809983	"P": 1007.0	"F": 1}
{"v": 1	"t": 1810003	"P": 1004.75	"F": 1}
{"v": 1	"t": 1810023	"P": 1000.5	"F": 1}
{"v": 1	"t": 1810044	"P": 1003.25	"F": 1}
{"v": 1	"t": 1810064	"P": 1010.0	"F": 1}
{"v": 1	"t": 1810084	"P": 1005.25	"F": 1}
{"v": 1	"t": 1810104	"P": 1001.75	"F": 1}
{"v": 1	"t": 1810125	"P": 1003.5	"F": 1}
{"v": 1	"t": 1810145	"P": 1008.5	"F": 1}
{"v": 1	"t": 1810165	"P": 1006.25	"F": 2}
{"v": 1	"t": 1810186	"P": 1004.0	"F": 1}
{"v": 1	"t": 1810206	"P": 1003.25	"F": 1}
{"v": 1	"t": 1810226	"P": 1008.5	"F": 1}
{"v": 1	"t": 1810247	"P": 1008.0	"F": 1}
{"v": 1	"t": 1810267	"P": 1003.5	"F": 1}
{"v": 1	"t": 1810287	"P": 1002.25	"F": 1}
{"v": 1	"t": 1810307	"P": 1005.0	"F": 1}
{"v": 1	"t": 1810328	"P": 1007.75	"F": 1}
{"v": 1	"t": 1810348	"P": 1006.25	"F": 1}
{"v": 1	"t": 1810368	"P": 1004.5	"F": 1}
{"v": 1	"t": 1810389	"P": 1003.25	"F": 1	"C": 45.905	"D": 3286	"sn": 54091929832280	"file": "/data/device_log/data0000.out"}
{"v": 1	"t": 1810409	"P": 1009.25	"F": 1}
{"v": 1	"t": 1810429	"P": 1004.5	"F": 1}
{"v": 1	"t": 1810449	"P": 1004.75	"F": 1}
{"v": 1	"t": 1810470	"P": 1001.25	"F": 2}
{"v": 1	"t": 1810490	"P": 1008.5	"F": 1}
{"v": 1	"t": 1810510	"P": 1007.0	"F": 1}
{"v": 1	"t": 1810531	"P": 1003.25	"F": 1}
{"v": 1	"t": 1810551	"P": 1005.0	"F": 1}
{"v": 1	"t": 1810571	"P": 1009.25	"F": 1}
{"v": 1	"t": 1810592	"P": 1004.5	"F": 1}
{"v": 1	"t": 1810612	"P": 1002.25	"F": 1}
{"v": 1	"t": 1810632	"P": 1004.0	"F": 2}
{"v": 1	"t": 1810653	"P": 1009.0	"F": 1}
{"v": 1	"t": 1810673	"P": 1004.75	"F": 1}
{"v": 1	"t": 1810693	"P": 1004.0	"F": 2}
{"v": 1	"t": 1810713	"P": 1002.5	"F": 2}
{"v": 1	"t": 1810734	"P": 1007.5	"F": 2}
{"v": 1	"t": 1810754	"P": 1007.25	"F": 2}
{"v": 1	"t": 1810774	"P": 1005.75	"F": 2}
{"v": 1	"t": 1810795	"P": 1001.5	"F": 2}
{"v": 1	"t": 1810815	"P": 1007.25	"F": 1}
{"v": 1	"t": 1810835	"P": 1009.25	"F": 2}
{"v": 1	"t": 1810856	"P": 1003.75	"F": 2}
{"v": 1	"t": 1810876	"P": 1001.5	"F": 2}
{"v": 1	"t": 1810896	"P": 1003.75	"F": 1}
{"v": 1	"t": 1810916	"P": 1008.5	"F": 1}
{"v": 1	"t": 1810937	"P": 1005.75	"F": 1}
{"v": 1	"t": 1810957	"P": 1001.5	"F": 2}
{"v": 1	"t": 1810977	"P": 1004.5	"F": 2}
{"v": 1	"t": 1810998	"P": 1009.0	"F": 2}
{"v": 1	"t": 1811018	"P": 1005.5	"F": 2}
{"v": 1	"t": 1811038	"P": 1005.0	"F": 2}
{"v": 1	"t": 1811058	"P": 1002.5	"F": 1}
{"v": 1	"t": 1811079	"P": 1007.25	"F": 1}
{"v": 1	"t": 1811099	"P": 1009.25	"F": 1}
{"v": 1	"t": 1811119	"P": 1004.25	"F": 1}
{"v": 1	"t": 1811140	"P": 1002.25	"F": 1}
{"v": 1	"t": 1811160	"P": 1004.75	"F": 2}
{"v": 1	"t": 1811180	"P": 1008.75	"F": 1}
{"v": 1	"t": 1811200	"P": 1003.5	"F": 1}
{"v": 1	"t": 1811221	"P": 1002.5	"F": 2}
{"v": 1	"t": 1811242	"P": 1007.5	"F": 1}
{"v": 1	"t": 1811262	"P": 1003.0	"F": 1}
{"v": 1	"t": 1811282	"P": 1003.0	"F": 1}
{"v": 1	"t": 1811303	"P": 1009.0	"F": 1}
{"v": 1	"t": 1811323	"P": 1005.25	"F": 1}
{"v": 1	"t": 1811343	"P": 1002.75	"F": 1}
{"v": 1	"t": 1811363	"P": 1002.5	"F": 1}
{"v": 1	"t": 1811384	"P": 1007.0	"F": 1}
{"v": 1	"t": 1811404	"P": 1006.5	"F": 2	"C": 45.91	"D": 3286	"sn": 54091929832280	"file": "/data/device_log/data0000.out"}
{"v": 1	"t": 1811424	"P": 1004.25	"F": 1}
{"v": 1	"t": 1811445	"P": 1001.75	"F": 2}
{"v": 1	"t": 1811465	"P": 1006.25	"F": 1}
{"v": 1	"t": 1811485	"P": 1008.0	"F": 1}
{"v": 1	"t": 1811506	"P": 1004.25	"F": 1}
{"v": 1	"t": 1811526	"P": 1002.75	"F": 1}
{"v": 1	"t": 1811546	"P": 1004.25	"F": 1}
{"v": 1	"t": 1811566	"P": 1009.25	"F": 1}
{"v": 1	"t": 1811587	"P": 1003.75	"F": 1}
{"v": 1	"t": 1811607	"P": 1002.0	"F": 1}
{"v": 1	"t": 1811627	"P": 1003.25	"F": 1}
{"v": 1	"t": 1811648	"P": 1009.75	"F": 1}
{"v": 1	"t": 1811668	"P": 1007.75	"F": 1}
{"v": 1	"t": 1811688	"P": 1002.75	"F": 1}
{"v": 1	"t": 1811708	"P": 1003.5	"F": 1}
{"v": 1	"t": 1811729	"P": 1007.25	"F": 1}
{"v": 1	"t": 1811749	"P": 1007.5	"F": 1}
{"v": 1	"t": 1811769	"P": 1004.5	"F": 1}
{"v": 1	"t": 1811790	"P": 1003.0	"F": 1}
{"v": 1	"t": 1811810	"P": 1005.5	"F": 1}
{"v": 1	"t": 1811830	"P": 1007.25	"F": 1}
{"v": 1	"t": 1811851	"P": 1002.5	"F": 1}
{"v": 1	"t": 1811871	"P": 1005.25	"F": 1}
{"v": 1	"t": 1811891	"P": 1007.5	"F": 1}
{"v": 1	"t": 1811912	"P": 1007.5	"F": 1}
{"v": 1	"t": 1811932	"P": 1004.25	"F": 1}
{"v": 1	"t": 1811952	"P": 1003.25	"F": 1}
{"v": 1	"t": 1811973	"P": 1006.75	"F": 1}
{"v": 1	"t": 1811993	"P": 1007.0	"F": 1}
{"v": 1	"t": 1812013	"P": 1002.5	"F": 1}
{"v": 1	"t": 1812033	"P": 1002.5	"F": 1}
{"v": 1	"t": 1812054	"P": 1009.0	"F": 1}
{"v": 1	"t": 1812074	"P": 1006.25	"F": 1}
{"v": 1	"t": 1812094	"P": 1004.25	"F": 1}
{"v": 1	"t": 1812115	"P": 1001.5	"F": 1}
{"v": 1	"t": 1812135	"P": 1006.75	"F": 1}
{"v": 1	"t": 1812155	"P": 1008.25	"F": 1}
{"v": 1	"t": 1812176	"P": 1005.0	"F": 1}
{"v": 1	"t": 1812196	"P": 1002.75	"F": 1}
{"v": 1	"t": 1812216	"P": 1006.5	"F": 1}
{"v": 1	"t": 1812236	"P": 1010.25	"F": 1}
{"v": 1	"t": 1812257	"P": 1005.5	"F": 1}
{"v": 1	"t": 1812277	"P": 1002.25	"F": 1}
{"v": 1	"t": 1812297	"P": 1002.75	"F": 1}
{"v": 1	"t": 1812318	"P": 1008.5	"F": 1}
{"v": 1	"t": 1812338	"P": 1008.0	"F": 1}
{"v": 1	"t": 1812358	"P": 1004.0	"F": 1}
{"v": 1	"t": 1812378	"P": 1003.75	"F": 1}
{"v": 1	"t": 1812399	"P": 1006.75	"F": 1}
{"v": 1	"t": 1812419	"P": 1007.5	"F": 1	"C": 45.91	"D": 3286	"sn": 54091929832280	"file": "/data/device_log/data0000.out"}
{"v": 1	"t": 1812439	"P": 1004.25	"F": 1}
{"v": 1	"t": 1812460	"P": 1003.0	"F": 1}
{"v": 1	"t": 1812480	"P": 1006.5	"F": 1}
{"v": 1	"t": 1812500	"P": 1008.75	"F": 2}
{"v": 1	"t": 1812521	"P": 1006.5	"F": 2}
{"v": 1	"t": 1812541	"P": 1001.25	"F": 1}
{"v": 1	"t": 1812561	"P": 1006.75	"F": 1}
{"v": 1	"t": 1812581	"P": 1008.0	"F": 1}
{"v": 1	"t": 1812602	"P": 1004.75	"F": 1}
{"v": 1	"t": 1812622	"P": 1001.75	"F": 1}
{"v": 1	"t": 1812642	"P": 1008.0	"F": 1}
{"v": 1	"t": 1812663	"P": 1006.75	"F": 1}
{"v": 1	"t": 1812683	"P": 1005.5	"F": 1}
{"v": 1	"t": 1812703	"P": 1002.25	"F": 1}
{"v": 1	"t": 1812724	"P": 1006.0	"F": 1}
{"v": 1	"t": 1812744	"P": 1009.0	"F": 1}
{"v": 1	"t": 1812764	"P": 1005.5	"F": 1}
{"v": 1	"t": 1812785	"P": 1001.75	"F": 1}
{"v": 1	"t": 1812805	"P": 1004.75	"F": 1}
{"v": 1	"t": 1812825	"P": 1008.25	"F": 1}
{"v": 1	"t": 1812845	"P": 1005.5	"F": 1}
{"v": 1	"t": 1812866	"P": 1001.75	"F": 2}
{"v": 1	"t": 1812886	"P": 1004.0	"F": 1}
{"v": 1	"t": 1812906	"P": 1010.75	"F": 1}
{"v": 1	"t": 1812927	"P": 1006.25	"F": 1}
{"v": 1	"t": 1812947	"P": 1004.25	"F": 1}
{"v": 1	"t": 1812967	"P": 1003.0	"F": 1}
{"v": 1	"t": 1812987	"P": 1008.5	"F": 1}
{"v": 1	"t": 1813008	"P": 1007.75	"F": 1}
{"v": 1	"t": 1813028	"P": 1005.75	"F": 1}
{"v": 1	"t": 1813048	"P": 1003.0	"F": 1}
{"v": 1	"t": 1813069	"P": 1005.0	"F": 2}
{"v": 1	"t": 1813089	"P": 1010.25	"F": 1}
{"v": 1	"t": 1813109	"P": 1005.0	"F": 1}
{"v": 1	"t": 1813129	"P": 1003.0	"F": 1}
{"v": 1	"t": 1813150	"P": 1003.75	"F": 1}
{"v": 1	"t": 1813170	"P": 1011.25	"F": 1}
{"v": 1	"t": 1813190	"P": 1007.75	"F": 1}
{"v": 1	"t": 1813211	"P": 1003.25	"F": 1}
{"v": 1	"t": 1813231	"P": 1002.5	"F": 1}
{"v": 1	"t": 1813251	"P": 1009.5	"F": 1}
{"v": 1	"t": 1813272	"P": 1005.25	"F": 1}
{"v": 1	"t": 1813292	"P": 1003.25	"F": 1}
{"v": 1	"t": 1813312	"P": 1005.5	"F": 1}
{"v": 1	"t": 1813333	"P": 1008.75	"F": 1}
{"v": 1	"t": 1813353	"P": 1005.75	"F": 1}
{"v": 1	"t": 1813373	"P": 1002.0	"F": 1}
{"v": 1	"t": 1813394	"P": 1003.25	"F": 1}
{"v": 1	"t": 1813414	"P": 1010.0	"F": 1}
{"v": 1	"t": 1813434	"P": 1006.5	"F": 1	"C": 45.96	"D": 3285	"sn": 54091929832280	"file": "/data/device_log/data0000.out"}
{"v": 1	"t": 1813454	"P": 1005.0	"F": 1}
{"v": 1	"t": 1813475	"P": 1002.25	"F": 1}
{"v": 1	"t": 1813495	"P": 1008.75	"F": 1}
{"v": 1	"t": 1813515	"P": 1007.5	"F": 1}
{"v": 1	"t": 1813536	"P": 1003.75	"F": 1}
{"v": 1	"t": 1813556	"P": 1000.25	"F": 1}
{"v": 1	"t": 1813576	"P": 1006.5	"F": 1}
{"v": 1	"t": 1813596	"P": 1008.75	"F": 1}
{"v": 1	"t": 1813617	"P": 1006.5	"F": 1}
{"v": 1	"t": 1813637	"P": 1002.25	"F": 1}
{"v": 1	"t": 1813657	"P": 1005.75	"F": 1}
{"v": 1	"t": 1813678	"P": 1007.75	"F": 1}
{"v": 1	"t": 1813698	"P": 1004.25	"F": 1}
{"v": 1	"t": 1813718	"P": 1002.75	"F": 1}
{"v": 1	"t": 1813738	"P": 1001.25	"F": 1}
{"v": 1	"t": 1813759	"P": 1007.75	"F": 1}
{"v": 1	"t": 1813779	"P": 1007.0	"F": 1}
{"v": 1	"t": 1813799	"P": 1003.25	"F": 1}
{"v": 1	"t": 1814358	"P": 1007.0	"F": 1}
{"v": 1	"t": 1814378	"P": 1007.25	"F": 2}
{"v": 1	"t": 1814398	"P": 1003.75	"F": 2}
{"v": 1	"t": 1814419	"P": 1005.25	"F": 1}
{"v": 1	"t": 1814439	"P": 1009.75	"F": 1}
{"v": 1	"t": 1814459	"P": 1006.5	"F": 1}
{"v": 1	"t": 1814479	"P": 1002.5	"F": 1}
{"v": 1	"t": 1814500	"P": 1004.0	"F": 1}
{"v": 1	"t": 1814520	"P": 1008.5	"F": 1}
{"v": 1	"t": 1814540	"P": 1008.5	"F": 1}
{"v": 1	"t": 1814561	"P": 1003.75	"F": 1}
{"v": 1	"t": 1814581	"P": 1002.25	"F": 1}
{"v": 1	"t": 1814601	"P": 1007.5	"F": 1}
{"v": 1	"t": 1814622	"P": 1007.25	"F": 1}
{"v": 1	"t": 1814642	"P": 1003.5	"F": 1}
{"v": 1	"t": 1814662	"P": 1001.75	"F": 2}
{"v": 1	"t": 1814682	"P": 1007.0	"F": 1}
{"v": 1	"t": 1814703	"P": 1007.25	"F": 1}
{"v": 1	"t": 1814723	"P": 1005.25	"F": 1}
{"v": 1	"t": 1814743	"P": 1001.5	"F": 1}
{"v": 1	"t": 1814764	"P": 1005.25	"F": 1}
{"v": 1	"t": 1814784	"P": 1007.5	"F": 2}
{"v": 1	"t": 1814804	"P": 1006.5	"F": 2}
{"v": 1	"t": 1814824	"P": 1003.75	"F": 1}
{"v": 1	"t": 1814845	"P": 1005.75	"F": 2}
{"v": 1	"t": 1814865	"P": 1009.25	"F": 2}
{"v": 1	"t": 1814885	"P": 1005.75	"F": 1}
{"v": 1	"t": 1814906	"P": 1003.5	"F": 2}
{"v": 1	"t": 1814926	"P": 1004.75	"F": 1}
{"v": 1	"t": 1814946	"P": 1008.25	"F": 1}
{"v": 1	"t": 1814967	"P": 1007.0	"F": 1}
{"v": 1	"t": 1814987	"P": 1003.5	"F": 1	"C": 45.955	"D": 3285	"sn": 54091929832280	"file": "/data/device_log/data0000.out"}
{"v": 1	"t": 1815007	"P": 1003.75	"F": 1}
{"v": 1	"t": 1815028	"P": 1009.25	"F": 1}
{"v": 1	"t": 1815048	"P": 1006.5	"F": 1}
{"v": 1	"t": 1815068	"P": 1001.0	"F": 1}
{"v": 1	"t": 1815089	"P": 1002.75	"F": 1}
{"v": 1	"t": 1815109	"P": 1009.75	"F": 2}
{"v": 1	"t": 1815129	"P": 1006.0	"F": 1}
{"v": 1	"t": 1815149	"P": 1001.25	"F": 1}
{"v": 1	"t": 1815170	"P": 1004.5	"F": 1}
{"v": 1	"t": 1815190	"P": 1010.25	"F": 1}
{"v": 1	"t": 1815210	"P": 1007.0	"F": 2}
{"v": 1	"t": 1815231	"P": 1003.0	"F": 1}
{"v": 1	"t": 1815251	"P": 1002.25	"F": 1}
{"v": 1	"t": 1815271	"P": 1007.25	"F": 1}
{"v": 1	"t": 1815292	"P": 1006.5	"F": 1}
{"v": 1	"t": 1815312	"P": 1005.25	"F": 2}
{"v": 1	"t": 1815332	"P": 1001.75	"F": 1}
{"v": 1	"t": 1815352	"P": 1007.75	"F": 1}
{"v": 1	"t": 1815373	"P": 1008.75	"F": 2}
{"v": 1	"t": 1815393	"P": 1004.5	"F": 1}
{"v": 1	"t": 1815413	"P": 1000.0	"F": 1}
{"v": 1	"t": 1815434	"P": 1007.5	"F": 1}
{"v": 1	"t": 1815454	"P": 1008.25	"F": 2}
{"v": 1	"t": 1815474	"P": 1004.75	"F": 1}
{"v": 1	"t": 1815495	"P": 1001.25	"F": 2}
{"v": 1	"t": 1815515	"P": 1005.0	"F": 1}
{"v": 1	"t": 1815535	"P": 1009.0	"F": 1}
{"v": 1	"t": 1815555	"P": 1005.75	"F": 1}
{"v": 1	"t": 1815576	"P": 1002.0	"F": 1}
{"v": 1	"t": 1815596	"P": 1004.5	"F": 2}
{"v": 1	"t": 1815616	"P": 1009.5	"F": 1}
{"v": 1	"t": 1815637	"P": 1006.0	"F": 1}
{"v": 1	"t": 1815657	"P": 1003.75	"F": 1}
{"v": 1	"t": 1815677	"P": 1004.25	"F": 1}
{"v": 1	"t": 1815698	"P": 1007.75	"F": 1}
{"v": 1	"t": 1815718	"P": 1006.25	"F": 2}
{"v": 1	"t": 1815738	"P": 1003.75	"F": 2}
{"v": 1	"t": 1815758	"P": 1001.75	"F": 1}
{"v": 1	"t": 1815779	"P": 1007.0	"F": 2}
{"v": 1	"t": 1815799	"P": 1009.25	"F": 1}
{"v": 1	"t": 1815819	"P": 1004.25	"F": 1}
{"v": 1	"t": 1815840	"P": 1004.75	"F": 1}
{"v": 1	"t": 1815860	"P": 1008.25	"F": 1}
{"v": 1	"t": 1815880	"P": 1005.5	"F": 1}
{"v": 1	"t": 1815901	"P": 1005.75	"F": 1}
{"v": 1	"t": 1815921	"P": 1003.5	"F": 2}
{"v": 1	"t": 1815941	"P": 1007.0	"F": 1}
{"v": 1	"t": 1815962	"P": 1006.75	"F": 1}
{"v": 1	"t": 1815982	"P": 1003.5	"F": 1}
{"v": 1	"t": 1816002	"P": 1002.5	"F": 1	"C": 46.045	"D": 3284	"sn": 54091929832280	"file": "/data/device_log/data0000.out"}
{"v": 1	"t": 1816022	"P": 1005.5	"F": 1}
{"v": 1	"t": 1816043	"P": 1008.5	"F": 1}
{"v": 1	"t": 1816063	"P": 1006.5	"F": 1}
{"v": 1	"t": 1816083	"P": 1002.25	"F": 1}
{"v": 1	"t": 1816104	"P": 1004.75	"F": 1}
{"v": 1	"t": 1816124	"P": 1009.75	"F": 1}
{"v": 1	"t": 1816144	"P": 1006.75	"F": 1}
{"v": 1	"t": 1816164	"P": 1003.0	"F": 1}
{"v": 1	"t": 1816185	"P": 1001.75	"F": 1}
{"v": 1	"t": 1816205	"P": 1009.0	"F": 1}
{"v": 1	"t": 1816225	"P": 1006.0	"F": 1}
{"v": 1	"t": 1816246	"P": 1002.5	"F": 1}
{"v": 1	"t": 1816266	"P": 1002.75	"F": 1}
{"v": 1	"t": 1816286	"P": 1010.25	"F": 1}
{"v": 1	"t": 1816307	"P": 1006.25	"F": 1}
{"v": 1	"t": 1816327	"P": 1003.5	"F": 1}
{"v": 1	"t": 1816347	"P": 1003.5	"F": 1}
{"v": 1	"t": 1816368	"P": 1008.0	"F": 1}
{"v": 1	"t": 1816388	"P": 1008.75	"F": 1}
{"v": 1	"t": 1816408	"P": 1004.5	"F": 1}
{"v": 1	"t": 1816428	"P": 1001.5	"F": 1}
{"v": 1	"t": 1816449	"P": 1008.5	"F": 1}
{"v": 1	"t": 1816469	"P": 1006.25	"F": 1}
{"v": 1	"t": 1816489	"P": 1005.0	"F": 1}
{"v": 1	"t": 1816510	"P": 1002.0	"F": 1}
{"v": 1	"t": 1816530	"P": 1008.25	"F": 1}
{"v": 1	"t": 1816550	"P": 1006.75	"F": 2}
{"v": 1	"t": 1816571	"P": 1003.5	"F": 2}
{"v": 1	"t": 1816591	"P": 1003.5	"F": 1}
{"v": 1	"t": 1816611	"P": 1007.75	"F": 1}
{"v": 1	"t": 1816632	"P": 1006.75	"F": 1}
{"v": 1	"t": 1816652	"P": 1002.75	"F": 1}
{"v": 1	"t": 1816672	"P": 1002.25	"F": 2}
{"v": 1	"t": 1816692	"P": 1006.5	"F": 1}
{"v": 1	"t": 1816713	"P": 1006.5	"F": 1}
{"v": 1	"t": 1816733	"P": 1003.75	"F": 1}
{"v": 1	"t": 1816753	"P": 1000.25	"F": 1}
{"v": 1	"t": 1816774	"P": 1005.25	"F": 1}
{"v": 1	"t": 1816794	"P": 1010.75	"F": 1}
{"v": 1	"t": 1816814	"P": 1005.25	"F": 1}
{"v": 1	"t": 1816835	"P": 1004.25	"F": 1}
{"v": 1	"t": 1816855	"P": 1005.0	"F": 1}
{"v": 1	"t": 1816875	"P": 1010.25	"F": 1}
{"v": 1	"t": 1816895	"P": 1008.75	"F": 2}
{"v": 1	"t": 1816916	"P": 1003.25	"F": 2}
{"v": 1	"t": 1816936	"P": 1004.0	"F": 2}
{"v": 1	"t": 1816956	"P": 1008.25	"F": 2}
{"v": 1	"t": 1816977	"P": 1006.0	"F": 1}
{"v": 1	"t": 1816997	"P": 1003.75	"F": 1}
{"v": 1	"t": 1817017	"P": 1003.0	"F": 2	"C": 46.025	"D": 3284	"sn": 54091929832280	"file": "/data/device_log/data0000.out"}
{"v": 1	"t": 1817038	"P": 1006.5	"F": 1}
{"v": 1	"t": 1817058	"P": 1008.0	"F": 1}
{"v": 1	"t": 1817078	"P": 1004.75	"F": 2}
{"v": 1	"t": 1817098	"P": 1003.25	"F": 2}
{"v": 1	"t": 1817119	"P": 1006.5	"F": 1}
{"v": 1	"t": 1817139	"P": 1007.0	"F": 1}
{"v": 1	"t": 1817159	"P": 1004.75	"F": 2}
{"v": 1	"t": 1817180	"P": 1000.75	"F": 2}
{"v": 1	"t": 1817200	"P": 1007.5	"F": 2}
{"v": 1	"t": 1817220	"P": 1009.5	"F": 2}
{"v": 1	"t": 1817241	"P": 1005.5	"F": 1}
{"v": 1	"t": 1817261	"P": 1002.75	"F": 2}
{"v": 1	"t": 1817281	"P": 1009.25	"F": 2}
{"v": 1	"t": 1817302	"P": 1005.75	"F": 1}
{"v": 1	"t": 1817322	"P": 1004.0	"F": 2}
{"v": 1	"t": 1817342	"P": 1002.25	"F": 2}
{"v": 1	"t": 1817363	"P": 1006.5	"F": 1}
{"v": 1	"t": 1817383	"P": 1001.75	"F": 2}
{"v": 1	"t": 1817404	"P": 1006.25	"F": 2}
{"v": 1	"t": 1817424	"P": 1009.25	"F": 2}
{"v": 1	"t": 1817444	"P": 1006.0	"F": 1}
{"v": 1	"t": 1817465	"P": 1002.75	"F": 2}
{"v": 1	"t": 1817485	"P": 1005.75	"F": 1}
{"v": 1	"t": 1817505	"P": 1007.5	"F": 1}
{"v": 1	"t": 1817525	"P": 1009.0	"F": 1}
{"v": 1	"t": 1817546	"P": 1002.75	"F": 1}
{"v": 1	"t": 1817566	"P": 1003.75	"F": 2}
{"v": 1	"t": 1817586	"P": 1008.75	"F": 1}
{"v": 1	"t": 1817608	"P": 1009.0	"F": 2}
{"v": 1	"t": 1817628	"P": 1006.5	"F": 2}
{"v": 1	"t": 1817648	"P": 1004.0	"F": 2}
{"v": 1	"t": 1817669	"P": 1007.25	"F": 2}
{"v": 1	"t": 1817689	"P": 1006.5	"F": 1}
{"v": 1	"t": 1817710	"P": 1003.0	"F": 2}
{"v": 1	"t": 1817730	"P": 1005.75	"F": 1}
{"v": 1	"t": 1817750	"P": 1008.5	"F": 1}
{"v": 1	"t": 1817771	"P": 1002.75	"F": 2}
{"v": 1	"t": 1817791	"P": 1004.75	"F": 1}
{"v": 1	"t": 1817811	"P": 1009.5	"F": 1}
{"v": 1	"t": 1817832	"P": 1006.25	"F": 1}
{"v": 1	"t": 1817852	"P": 1002.0	"F": 1}
{"v": 1	"t": 1817873	"P": 1008.75	"F": 1}
{"v": 1	"t": 1817893	"P": 1005.0	"F": 1}
{"v": 1	"t": 1817913	"P": 1003.0	"F": 1}
{"v": 1	"t": 1817934	"P": 1003.5	"F": 1}
{"v": 1	"t": 1817954	"P": 1009.0	"F": 2}
{"v": 1	"t": 1817974	"P": 1004.0	"F": 1}
{"v": 1	"t": 1817995	"P": 1003.0	"F": 2}
{"v": 1	"t": 1818015	"P": 1009.0	"F": 1}
{"v": 1	"t": 1818036	"P": 1004.75	"F": 2	"C": 46.05	"D": 3284	"sn": 54091929832280	"file": "/data/device_log/data0000.out"}
{"v": 1	"t": 1818056	"P": 1003.0	"F": 2}
{"v": 1	"t": 1818076	"P": 1006.25	"F": 1}
{"v": 1	"t": 1818097	"P": 1007.25	"F": 2}
{"v": 1	"t": 1818117	"P": 1002.0	"F": 1}
{"v": 1	"t": 1818137	"P": 1005.75	"F": 2}
{"v": 1	"t": 1818158	"P": 1008.75	"F": 2}
{"v": 1	"t": 1818178	"P": 1003.25	"F": 2}
{"v": 1	"t": 1818198	"P": 1003.25	"F": 1}
{"v": 1	"t": 1818219	"P": 1009.5	"F": 2}
{"v": 1	"t": 1818239	"P": 1005.75	"F": 2}
{"v": 1	"t": 1818260	"P": 1001.75	"F": 2}
{"v": 1	"t": 1818280	"P": 1006.75	"F": 2}
{"v": 1	"t": 1818300	"P": 1007.75	"F": 1}
{"v": 1	"t": 1818321	"P": 1003.0	"F": 1}
{"v": 1	"t": 1818341	"P": 1003.5	"F": 1}
{"v": 1	"t": 1818361	"P": 1008.0	"F": 2}
{"v": 1	"t": 1818382	"P": 1004.25	"F": 1}
{"v": 1	"t": 1818402	"P": 1001.5	"F": 2}
{"v": 1	"t": 1818423	"P": 1008.75	"F": 1}
{"v": 1	"t": 1818443	"P": 1006.0	"F": 1}
{"v": 1	"t": 1818463	"P": 1004.5	"F": 1}
{"v": 1	"t": 1818484	"P": 1004.75	"F": 1}
{"v": 1	"t": 1818504	"P": 1009.0	"F": 1}
{"v": 1	"t": 1818524	"P": 1006.0	"F": 1}
{"v": 1	"t": 1818545	"P": 1001.25	"F": 1}
{"v": 1	"t": 1818565	"P": 1009.25	"F": 1}
{"v": 1	"t": 1818585	"P": 1006.75	"F": 1}
{"v": 1	"t": 1818606	"P": 1002.75	"F": 1}
{"v": 1	"t": 1818626	"P": 1005.75	"F": 1}
{"v": 1	"t": 1818647	"P": 1008.5	"F": 1}
{"v": 1	"t": 1818667	"P": 1002.5	"F": 1}
{"v": 1	"t": 1818687	"P": 1001.5	"F": 1}
{"v": 1	"t": 1818708	"P": 1007.5	"F": 1}
{"v": 1	"t": 1818728	"P": 1004.5	"F": 1}
{"v": 1	"t": 1818748	"P": 1002.75	"F": 1}
{"v": 1	"t": 1818769	"P": 1008.0	"F": 1}
{"v": 1	"t": 1818789	"P": 1006.25	"F": 1}
{"v": 1	"t": 1818809	"P": 1002.0	"F": 1}
{"v": 1	"t": 1818830	"P": 1003.5	"F": 1}
{"v": 1	"t": 1818850	"P": 1009.0	"F": 1}
{"v": 1	"t": 1818871	"P": 1003.0	"F": 1}
{"v": 1	"t": 1818891	"P": 1003.25	"F": 1}
{"v": 1	"t": 1818911	"P": 1008.5	"F": 1}
{"v": 1	"t": 1818932	"P": 1006.0	"F": 1}
{"v": 1	"t": 1818952	"P": 1000.75	"F": 1}
{"v": 1	"t": 1818972	"P": 1007.25	"F": 1}
{"v": 1	"t": 1818993	"P": 1008.25	"F": 1}
{"v": 1	"t": 1819013	"P": 1002.75	"F": 1}
{"v": 1	"t": 1819034	"P": 1003.0	"F": 1}
{"v": 1	"t": 1819054	"P": 1008.5	"F": 1	"C": 46.065	"D": 3284	"sn": 54091929832280	"file": "/data/device_log/data0000.out"}
{"v": 1	"t": 1819074	"P": 1003.5	"F": 1}
{"v": 1	"t": 1819095	"P": 1003.75	"F": 1}
{"v": 1	"t": 1819115	"P": 1006.5	"F": 1}
{"v": 1	"t": 1819135	"P": 1008.0	"F": 1}
{"v": 1	"t": 1819156	"P": 1003.25	"F": 1}
{"v": 1	"t": 1819176	"P": 1003.25	"F": 1}
{"v": 1	"t": 1819196	"P": 1008.0	"F": 1}
{"v": 1	"t": 1819217	"P": 1003.75	"F": 1}
{"v": 1	"t": 1819237	"P": 1003.0	"F": 1}
{"v": 1	"t": 1819258	"P": 1007.25	"F": 1}
{"v": 1	"t": 1819278	"P": 1005.5	"F": 1}
{"v": 1	"t": 1819298	"P": 1001.25	"F": 1}
{"v": 1	"t": 1819319	"P": 1004.75	"F": 1}
{"v": 1	"t": 1819339	"P": 1008.75	"F": 1}
{"v": 1	"t": 1819359	"P": 1005.75	"F": 1}
{"v": 1	"t": 1819380	"P": 1001.0	"F": 1}
{"v": 1	"t": 1819400	"P": 1009.5	"F": 1}
{"v": 1	"t": 1819420	"P": 1008.75	"F": 1}
{"v": 1	"t": 1819441	"P": 999.75	"F": 2}
{"v": 1	"t": 1819461	"P": 1008.5	"F": 1}
{"v": 1	"t": 1819482	"P": 1008.5	"F": 1}
{"v": 1	"t": 1819502	"P": 1004.5	"F": 2}
{"v": 1	"t": 1819522	"P": 1006.25	"F": 1}
{"v": 1	"t": 1819543	"P": 1010.0	"F": 2}
{"v": 1	"t": 1819563	"P": 1003.5	"F": 2}
{"v": 1	"t": 1819583	"P": 1003.25	"F": 1}
{"v": 1	"t": 1819604	"P": 1008.5	"F": 1}
{"v": 1	"t": 1819624	"P": 1005.5	"F": 2}
{"v": 1	"t": 1819645	"P": 1004.0	"F": 2}
{"v": 1	"t": 1819665	"P": 1007.25	"F": 2}
{"v": 1	"t": 1819685	"P": 1007.75	"F": 1}
{"v": 1	"t": 1819706	"P": 1005.5	"F": 2}
{"v": 1	"t": 1819726	"P": 1001.5	"F": 2}
{"v": 1	"t": 1819746	"P": 1009.25	"F": 2}
{"v": 1	"t": 1819767	"P": 1003.75	"F": 2}
{"v": 1	"t": 1819787	"P": 1002.5	"F": 2}
{"v": 1	"t": 1819807	"P": 1007.0	"F": 2}
{"v": 1	"t": 1819828	"P": 1007.25	"F": 1}
{"v": 1	"t": 1819848	"P": 1004.0	"F": 1}
{"v": 1	"t": 1819869	"P": 1003.0	"F": 1}
{"v": 1	"t": 1819889	"P": 1007.75	"F": 1}
{"v": 1	"t": 1819909	"P": 1004.5	"F": 1}
{"v": 1	"t": 1819930	"P": 1001.75	"F": 1}
{"v": 1	"t": 1819950	"P": 1007.75	"F": 1}
{"v": 1	"t": 1819970	"P": 1005.75	"F": 1}
{"v": 1	"t": 1819991	"P": 1004.75	"F": 1}
{"v": 1	"t": 1820011	"P": 1005.25	"F": 1}
{"v": 1	"t": 1820031	"P": 1010.5	"F": 2}
{"v": 1	"t": 1820052	"P": 1004.75	"F": 2}
{"v": 1	"t": 1820072	"P": 1002.0	"F": 1	"C": 46.1	"D": 3284	"sn": 54091929832280	"file": "/data/device_log/data0000.out"}
{"v": 1	"t": 1820093	"P": 1008.75	"F": 2}
{"v": 1	"t": 1820113	"P": 1007.5	"F": 1}
{"v": 1	"t": 1820133	"P": 1004.25	"F": 1}
{"v": 1	"t": 1820154	"P": 1005.75	"F": 2}
{"v": 1	"t": 1820174	"P": 1008.5	"F": 2}
{"v": 1	"t": 1820194	"P": 1002.75	"F": 2}
{"v": 1	"t": 1820215	"P": 1001.75	"F": 2}
{"v": 1	"t": 1820235	"P": 1008.75	"F": 2}
{"v": 1	"t": 1820256	"P": 1006.0	"F": 1}
{"v": 1	"t": 1820276	"P": 1002.5	"F": 2}
{"v": 1	"t": 1820296	"P": 1007.75	"F": 2}
{"v": 1	"t": 1820317	"P": 1007.75	"F": 1}
{"v": 1	"t": 1820337	"P": 1002.25	"F": 1}
{"v": 1	"t": 1820357	"P": 1005.5	"F": 2}
{"v": 1	"t": 1820378	"P": 1008.75	"F": 1}
{"v": 1	"t": 1820398	"P": 1004.5	"F": 1}
{"v": 1	"t": 1820419	"P": 1003.5	"F": 1}
{"v": 1	"t": 1820439	"P": 1009.0	"F": 1}
{"v": 1	"t": 1820459	"P": 1005.25	"F": 1}
{"v": 1	"t": 1820480	"P": 1002.75	"F": 1}
{"v": 1	"t": 1820500	"P": 1005.0	"F": 1}
{"v": 1	"t": 1820520	"P": 1006.5	"F": 1}
{"v": 1	"t": 1820541	"P": 1004.0	"F": 1}
{"v": 1	"t": 1820561	"P": 1007.25	"F": 1}
{"v": 1	"t": 1820582	"P": 1006.25	"F": 1}
{"v": 1	"t": 1820602	"P": 1003.75	"F": 1}
{"v": 1	"t": 1820622	"P": 1003.25	"F": 1}
{"v": 1	"t": 1820643	"P": 1010.0	"F": 1}
{"v": 1	"t": 1820663	"P": 1006.25	"F": 1}
{"v": 1	"t": 1820683	"P": 1002.0	"F": 1}
{"v": 1	"t": 1820704	"P": 1008.0	"F": 1}
{"v": 1	"t": 1820724	"P": 1008.0	"F": 1}
{"v": 1	"t": 1820745	"P": 1004.0	"F": 1}
{"v": 1	"t": 1820765	"P": 1005.0	"F": 1}
{"v": 1	"t": 1820785	"P": 1009.0	"F": 1}
{"v": 1	"t": 1820806	"P": 1006.25	"F": 1}
{"v": 1	"t": 1820826	"P": 1003.25	"F": 1}
{"v": 1	"t": 1820846	"P": 1010.0	"F": 1}
{"v": 1	"t": 1820867	"P": 1006.0	"F": 1}
{"v": 1	"t": 1820887	"P": 1002.0	"F": 1}
{"v": 1	"t": 1820908	"P": 1008.5	"F": 1}
{"v": 1	"t": 1820928	"P": 1006.0	"F": 1}
{"v": 1	"t": 1820948	"P": 1001.75	"F": 1}
{"v": 1	"t": 1820969	"P": 1005.75	"F": 1}
{"v": 1	"t": 1820989	"P": 1006.25	"F": 1}
{"v": 1	"t": 1821009	"P": 1004.0	"F": 1}
{"v": 1	"t": 1821030	"P": 1005.0	"F": 1}
{"v": 1	"t": 1821050	"P": 1008.75	"F": 1}
{"v": 1	"t": 1821071	"P": 1003.25	"F": 1}
{"v": 1	"t": 1821091	"P": 1002.25	"F": 1	"C": 46.105	"D": 3284	"sn": 54091929832280	"file": "/data/device_log/data0000.out"}
{"v": 1	"t": 1821111	"P": 1007.5	"F": 1}
{"v": 1	"t": 1821132	"P": 1005.75	"F": 1}
{"v": 1	"t": 1821152	"P": 1000.0	"F": 1}
{"v": 1	"t": 1821172	"P": 1005.75	"F": 1}
{"v": 1	"t": 1821193	"P": 1008.25	"F": 1}
{"v": 1	"t": 1821213	"P": 1003.0	"F": 1}
{"v": 1	"t": 1821233	"P": 1003.0	"F": 1}
{"v": 1	"t": 1821254	"P": 1007.5	"F": 1}
{"v": 1	"t": 1821274	"P": 1006.25	"F": 1}
{"v": 1	"t": 1821294	"P": 1003.5	"F": 1}
{"v": 1	"t": 1821315	"P": 1004.5	"F": 1}
{"v": 1	"t": 1821335	"P": 1010.75	"F": 1}
{"v": 1	"t": 1821355	"P": 1006.0	"F": 1}
{"v": 1	"t": 1821376	"P": 1002.75	"F": 1}
{"v": 1	"t": 1821396	"P": 1006.0	"F": 1}
{"v": 1	"t": 1821417	"P": 1008.75	"F": 1}
{"v": 1	"t": 1821437	"P": 1005.0	"F": 2}
{"v": 1	"t": 1821457	"P": 1003.0	"F": 1}
{"v": 1	"t": 1821477	"P": 1007.0	"F": 1}
{"v": 1	"t": 1821498	"P": 1008.5	"F": 1}
{"v": 1	"t": 1821518	"P": 1003.0	"F": 1}
{"v": 1	"t": 1821538	"P": 1001.5	"F": 1}
{"v": 1	"t": 1821559	"P": 1006.25	"F": 1}
{"v": 1	"t": 1821579	"P": 1008.0	"F": 1}
{"v": 1	"t": 1821599	"P": 1004.5	"F": 1}
{"v": 1	"t": 1821620	"P": 1004.25	"F": 1}
{"v": 1	"t": 1821640	"P": 1002.75	"F": 1}
{"v": 1	"t": 1821660	"P": 1008.5	"F": 1}
{"v": 1	"t": 1821680	"P": 1006.5	"F": 1}
{"v": 1	"t": 1821701	"P": 1003.5	"F": 1}
{"v": 1	"t": 1821721	"P": 1001.75	"F": 1}
{"v": 1	"t": 1821741	"P": 1009.75	"F": 1}
{"v": 1	"t": 1821762	"P": 1006.75	"F": 1}
{"v": 1	"t": 1821782	"P": 1005.0	"F": 1}
{"v": 1	"t": 1821802	"P": 1001.25	"F": 1}
{"v": 1	"t": 1821822	"P": 1006.75	"F": 1}
{"v": 1	"t": 1821843	"P": 1006.25	"F": 1}
{"v": 1	"t": 1821863	"P": 1004.75	"F": 1}
{"v": 1	"t": 1821883	"P": 999.75	"F": 1}
{"v": 1	"t": 1821904	"P": 1006.5	"F": 1}
{"v": 1	"t": 1821924	"P": 1010.5	"F": 1}
{"v": 1	"t": 1821944	"P": 1006.0	"F": 1}
{"v": 1	"t": 1821965	"P": 1003.25	"F": 1}
{"v": 1	"t": 1821985	"P": 1006.25	"F": 1}
{"v": 1	"t": 1822005	"P": 1010.25	"F": 1}
{"v": 1	"t": 1822025	"P": 1006.5	"F": 1}
{"v": 1	"t": 1822046	"P": 1002.0	"F": 1}
{"v": 1	"t": 1822066	"P": 1004.0	"F": 1}
{"v": 1	"t": 1822086	"P": 1009.75	"F": 1}
{"v": 1	"t": 1822107	"P": 1005.5	"F": 1	"C": 46.145	"D": 3284	"sn": 54091929832280	"file": "/data/device_log/data0000.out"}
{"v": 1	"t": 1822127	"P": 1002.75	"F": 1}
{"v": 1	"t": 1822147	"P": 1006.5	"F": 1}
{"v": 1	"t": 1822168	"P": 1008.0	"F": 1}
{"v": 1	"t": 1822188	"P": 1005.75	"F": 1}
{"v": 1	"t": 1822208	"P": 1003.75	"F": 1}
{"v": 1	"t": 1822229	"P": 1005.0	"F": 1}
{"v": 1	"t": 1822249	"P": 1010.25	"F": 1}
{"v": 1	"t": 1822269	"P": 1007.0	"F": 1}
{"v": 1	"t": 1822289	"P": 1002.0	"F": 1}
{"v": 1	"t": 1822310	"P": 1002.75	"F": 1}
{"v": 1	"t": 1822330	"P": 1008.25	"F": 1}
{"v": 1	"t": 1822350	"P": 1007.0	"F": 1}
{"v": 1	"t": 1822371	"P": 1003.25	"F": 1}
{"v": 1	"t": 1822391	"P": 1004.25	"F": 1}
{"v": 1	"t": 1822411	"P": 1007.0	"F": 1}
{"v": 1	"t": 1822431	"P": 1007.5	"F": 1}
{"v": 1	"t": 1822452	"P": 1004.75	"F": 1}
{"v": 1	"t": 1822472	"P": 1001.75	"F": 1}
{"v": 1	"t": 1822492	"P": 1003.25	"F": 1}
{"v": 1	"t": 1822513	"P": 1008.75	"F": 1}
{"v": 1	"t": 1822533	"P": 1006.75	"F": 1}
{"v": 1	"t": 1822553	"P": 1002.75	"F": 1}
{"v": 1	"t": 1822573	"P": 1003.75	"F": 1}
{"v": 1	"t": 1822594	"P": 1008.75	"F": 1}
{"v": 1	"t": 1822615	"P": 1004.0	"F": 1}
{"v": 1	"t": 1822635	"P": 1005.0	"F": 1}
{"v": 1	"t": 1822655	"P": 1008.0	"F": 1}
{"v": 1	"t": 1822675	"P": 1006.0	"F": 1}
{"v": 1	"t": 1822696	"P": 1002.0	"F": 1}
{"v": 1	"t": 1822716	"P": 1002.75	"F": 1}
{"v": 1	"t": 1822736	"P": 1009.0	"F": 1}
{"v": 1	"t": 1822757	"P": 1005.25	"F": 1}
{"v": 1	"t": 1822777	"P": 1004.75	"F": 1}
{"v": 1	"t": 1822797	"P": 1001.25	"F": 1}
{"v": 1	"t": 1822818	"P": 1007.5	"F": 1}
{"v": 1	"t": 1822838	"P": 1005.5	"F": 1}
{"v": 1	"t": 1822858	"P": 1001.5	"F": 1}
{"v": 1	"t": 1822879	"P": 1004.0	"F": 1}
{"v": 1	"t": 1822899	"P": 1008.25	"F": 1}
{"v": 1	"t": 1822919	"P": 1006.25	"F": 1}
{"v": 1	"t": 1822939	"P": 1003.25	"F": 1}
{"v": 1	"t": 1822960	"P": 1002.75	"F": 1}
{"v": 1	"t": 1822980	"P": 1008.0	"F": 1}
{"v": 1	"t": 1823000	"P": 1008.0	"F": 1}
{"v": 1	"t": 1823021	"P": 1004.0	"F": 1}
{"v": 1	"t": 1823041	"P": 1001.75	"F": 1}
{"v": 1	"t": 1823061	"P": 1006.25	"F": 1}
{"v": 1	"t": 1823081	"P": 1007.0	"F": 1}
{"v": 1	"t": 1823102	"P": 1005.75	"F": 1}
{"v": 1	"t": 1823122	"P": 1000.5	"F": 1	"C": 46.19	"D": 3284	"sn": 54091929832280	"file": "/data/device_log/data0000.out"}
{"v": 1	"t": 1823142	"P": 1005.25	"F": 1}
{"v": 1	"t": 1823163	"P": 1007.75	"F": 1}
{"v": 1	"t": 1823183	"P": 1004.25	"F": 2}
{"v": 1	"t": 1823203	"P": 1002.75	"F": 1}
{"v": 1	"t": 1823224	"P": 1003.25	"F": 1}
{"v": 1	"t": 1823244	"P": 1008.75	"F": 1}
{"v": 1	"t": 1823264	"P": 1006.0	"F": 1}
{"v": 1	"t": 1823284	"P": 1002.5	"F": 1}
{"v": 1	"t": 1823305	"P": 1003.75	"F": 1}
{"v": 1	"t": 1823325	"P": 1008.0	"F": 2}
{"v": 1	"t": 1823345	"P": 1005.5	"F": 1}
{"v": 1	"t": 1823366	"P": 1005.25	"F": 1}
{"v": 1	"t": 1823386	"P": 1002.5	"F": 1}
{"v": 1	"t": 1823406	"P": 1009.0	"F": 1}
{"v": 1	"t": 1823427	"P": 1006.0	"F": 1}
{"v": 1	"t": 1823447	"P": 1002.75	"F": 1}
{"v": 1	"t": 1823467	"P": 1001.75	"F": 1}
{"v": 1	"t": 1823488	"P": 1009.75	"F": 1}
{"v": 1	"t": 1823508	"P": 1009.0	"F": 1}
{"v": 1	"t": 1823528	"P": 1003.0	"F": 1}
{"v": 1	"t": 1823548	"P": 1000.75	"F": 1}
{"v": 1	"t": 1823569	"P": 1007.5	"F": 1}
{"v": 1	"t": 1823589	"P": 1007.0	"F": 1}
{"v": 1	"t": 1823609	"P": 1004.75	"F": 1}
{"v": 1	"t": 1823630	"P": 1001.25	"F": 2}
{"v": 1	"t": 1823650	"P": 1006.25	"F": 2}
{"v": 1	"t": 1823670	"P": 1008.25	"F": 1}
{"v": 1	"t": 1823691	"P": 1003.75	"F": 2}
{"v": 1	"t": 1823711	"P": 1001.25	"F": 1}
{"v": 1	"t": 1823731	"P": 1005.25	"F": 1}
{"v": 1	"t": 1823751	"P": 1009.25	"F": 2}
{"v": 1	"t": 1823772	"P": 1005.75	"F": 2}
{"v": 1	"t": 1823792	"P": 1002.5	"F": 2}
{"v": 1	"t": 1823812	"P": 1001.5	"F": 1}
{"v": 1	"t": 1823833	"P": 1010.0	"F": 1}
{"v": 1	"t": 1823853	"P": 1006.5	"F": 2}
{"v": 1	"t": 1823873	"P": 1003.5	"F": 1}
{"v": 1	"t": 1823893	"P": 1002.0	"F": 1}
{"v": 1	"t": 1823914	"P": 1009.0	"F": 1}
{"v": 1	"t": 1823934	"P": 1008.0	"F": 2}
{"v": 1	"t": 1823954	"P": 1004.75	"F": 2}
{"v": 1	"t": 1823975	"P": 1001.5	"F": 1}
{"v": 1	"t": 1823995	"P": 1008.25	"F": 2}
{"v": 1	"t": 1824015	"P": 1008.75	"F": 1}
{"v": 1	"t": 1824036	"P": 1003.5	"F": 2}
{"v": 1	"t": 1824056	"P": 1004.25	"F": 2}
{"v": 1	"t": 1824076	"P": 1007.75	"F": 1}
{"v": 1	"t": 1824097	"P": 1005.25	"F": 1}
{"v": 1	"t": 1824117	"P": 1003.5	"F": 1}
{"v": 1	"t": 1824137	"P": 1001.75	"F": 2	"C": 46.145	"D": 3284	"sn": 54091929832280	"file": "/data/device_log/data0000.out"}
{"v": 1	"t": 1824157	"P": 1009.0	"F": 1}
{"v": 1	"t": 1824178	"P": 1006.0	"F": 1}
{"v": 1	"t": 1824198	"P": 1004.25	"F": 1}
{"v": 1	"t": 1824218	"P": 1001.25	"F": 1}
{"v": 1	"t": 1824239	"P": 1009.5	"F": 1}
{"v": 1	"t": 1824259	"P": 1007.25	"F": 1}
{"v": 1	"t": 1824279	"P": 1005.0	"F": 2}
{"v": 1	"t": 1824300	"P": 1003.0	"F": 1}
{"v": 1	"t": 1824320	"P": 1006.0	"F": 1}
{"v": 1	"t": 1824340	"P": 1007.25	"F": 1}
{"v": 1	"t": 1824360	"P": 1005.5	"F": 2}
{"v": 1	"t": 1824381	"P": 1002.5	"F": 1}
{"v": 1	"t": 1824401	"P": 1005.25	"F": 1}
{"v": 1	"t": 1824421	"P": 1008.5	"F": 2}
{"v": 1	"t": 1824442	"P": 1005.5	"F": 1}
{"v": 1	"t": 1824462	"P": 1002.5	"F": 1}
{"v": 1	"t": 1824482	"P": 1002.0	"F": 1}
{"v": 1	"t": 1824503	"P": 1010.5	"F": 1}
{"v": 1	"t": 1824523	"P": 1006.5	"F": 1}
{"v": 1	"t": 1824543	"P": 1004.5	"F": 2}
{"v": 1	"t": 1824563	"P": 1002.25	"F": 1}
{"v": 1	"t": 1824584	"P": 1008.0	"F": 1}
{"v": 1	"t": 1824604	"P": 1006.75	"F": 2}
{"v": 1	"t": 1824624	"P": 1005.25	"F": 1}
{"v": 1	"t": 1824645	"P": 1002.75	"F": 2}
{"v": 1	"t": 1824665	"P": 1008.25	"F": 1}
{"v": 1	"t": 1824685	"P": 1007.75	"F": 1}
{"v": 1	"t": 1824706	"P": 1006.0	"F": 1}
{"v": 1	"t": 1824726	"P": 1002.25	"F": 2}
{"v": 1	"t": 1824746	"P": 1005.25	"F": 1}
{"v": 1	"t": 1824766	"P": 1009.5	"F": 1}
{"v": 1	"t": 1824787	"P": 1005.75	"F": 1}
{"v": 1	"t": 1824807	"P": 1001.75	"F": 1}
{"v": 1	"t": 1824827	"P": 1006.75	"F": 2}
{"v": 1	"t": 1824848	"P": 1008.5	"F": 1}
{"v": 1	"t": 1824868	"P": 1003.5	"F": 1}
{"v": 1	"t": 1824888	"P": 1000.5	"F": 1}
{"v": 1	"t": 1824909	"P": 1009.75	"F": 1}
{"v": 1	"t": 1824929	"P": 1006.0	"F": 1}
{"v": 1	"t": 1824949	"P": 1002.75	"F": 1}
{"v": 1	"t": 1824970	"P": 1003.75	"F": 2}
{"v": 1	"t": 1824990	"P": 1009.25	"F": 1}
{"v": 1	"t": 1825010	"P": 1006.75	"F": 1}
{"v": 1	"t": 1825031	"P": 1002.0	"F": 1}
{"v": 1	"t": 1825051	"P": 1003.5	"F": 1}
{"v": 1	"t": 1825071	"P": 1008.25	"F": 2}
{"v": 1	"t": 1825092	"P": 1006.5	"F": 1}
{"v": 1	"t": 1825112	"P": 1001.75	"F": 1}
{"v": 1	"t": 1825132	"P": 1005.75	"F": 2}
{"v": 1	"t": 1825153	"P": 1009.0	"F": 2	"C": 46.21	"D": 3283	"sn": 54091929832280	"file": "/data/device_log/data0000.out"}
{"v": 1	"t": 1825173	"P": 1005.0	"F": 1}
{"v": 1	"t": 1825193	"P": 1000.75	"F": 2}
{"v": 1	"t": 1825214	"P": 1006.5	"F": 1}
{"v": 1	"t": 1825234	"P": 1008.75	"F": 1}
{"v": 1	"t": 1825254	"P": 1005.25	"F": 1}
{"v": 1	"t": 1825275	"P": 1001.75	"F": 2}
{"v": 1	"t": 1825295	"P": 1006.5	"F": 1}
{"v": 1	"t": 1825315	"P": 1008.5	"F": 1}
{"v": 1	"t": 1825336	"P": 1004.0	"F": 1}
{"v": 1	"t": 1825356	"P": 1003.0	"F": 1}
{"v": 1	"t": 1825376	"P": 1006.5	"F": 1}
{"v": 1	"t": 1825396	"P": 1009.5	"F": 1}
{"v": 1	"t": 1825417	"P": 1004.75	"F": 1}
{"v": 1	"t": 1825437	"P": 1001.75	"F": 1}
{"v": 1	"t": 1825457	"P": 1004.75	"F": 2}
{"v": 1	"t": 1825478	"P": 1009.5	"F": 1}
{"v": 1	"t": 1825498	"P": 1005.25	"F": 1}
{"v": 1	"t": 1825518	"P": 1003.5	"F": 1}
{"v": 1	"t": 1825539	"P": 1002.5	"F": 1}
{"v": 1	"t": 1825559	"P": 1008.0	"F": 1}
{"v": 1	"t": 1825579	"P": 1005.5	"F": 1}
{"v": 1	"t": 1825599	"P": 1004.75	"F": 1}
{"v": 1	"t": 1825620	"P": 1003.75	"F": 1}
{"v": 1	"t": 1825640	"P": 1009.25	"F": 1}
{"v": 1	"t": 1825660	"P": 1007.25	"F": 1}
{"v": 1	"t": 1825681	"P": 1003.5	"F": 1}
{"v": 1	"t": 1825701	"P": 1002.5	"F": 1}
{"v": 1	"t": 1825721	"P": 1007.75	"F": 1}
{"v": 1	"t": 1825741	"P": 1009.0	"F": 1}
{"v": 1	"t": 1825762	"P": 1006.75	"F": 1}
{"v": 1	"t": 1825782	"P": 1003.0	"F": 1}
{"v": 1	"t": 1825802	"P": 1006.25	"F": 2}
{"v": 1	"t": 1825823	"P": 1009.5	"F": 1}
{"v": 1	"t": 1825843	"P": 1005.5	"F": 1}
{"v": 1	"t": 1825863	"P": 1003.75	"F": 1}
{"v": 1	"t": 1825884	"P": 1003.25	"F": 2}
{"v": 1	"t": 1825904	"P": 1009.75	"F": 1}
{"v": 1	"t": 1825924	"P": 1005.75	"F": 1}
{"v": 1	"t": 1825944	"P": 1003.5	"F": 1}
{"v": 1	"t": 1825965	"P": 1005.75	"F": 2}
{"v": 1	"t": 1825985	"P": 1009.25	"F": 1}
{"v": 1	"t": 1826005	"P": 1004.75	"F": 1}
{"v": 1	"t": 1826026	"P": 1003.0	"F": 1}
{"v": 1	"t": 1826046	"P": 1005.75	"F": 2}
{"v": 1	"t": 1826066	"P": 1009.5	"F": 2}
{"v": 1	"t": 1826087	"P": 1005.75	"F": 1}
{"v": 1	"t": 1826107	"P": 1003.75	"F": 1}
{"v": 1	"t": 1826127	"P": 1003.75	"F": 1}
{"v": 1	"t": 1826148	"P": 1008.75	"F": 2}
{"v": 1	"t": 1826168	"P": 1005.25	"F": 2	"C": 46.2	"D": 3283	"sn": 54091929832280	"file": "/data/device_log/data0000.out"}
{"v": 1	"t": 1826188	"P": 1001.75	"F": 2}
{"v": 1	"t": 1826208	"P": 1001.25	"F": 2}
{"v": 1	"t": 1826229	"P": 1007.25	"F": 2}
{"v": 1	"t": 1826249	"P": 1008.0	"F": 1}
{"v": 1	"t": 1826269	"P": 1004.5	"F": 2}
{"v": 1	"t": 1826290	"P": 1002.25	"F": 2}
{"v": 1	"t": 1826310	"P": 1007.5	"F": 2}
{"v": 1	"t": 1826330	"P": 1010.0	"F": 2}
{"v": 1	"t": 1826351	"P": 1004.0	"F": 1}
{"v": 1	"t": 1826371	"P": 1001.75	"F": 2}
{"v": 1	"t": 1826391	"P": 1007.0	"F": 1}
{"v": 1	"t": 1826412	"P": 1007.75	"F": 1}
{"v": 1	"t": 1826432	"P": 1005.0	"F": 1}
{"v": 1	"t": 1826452	"P": 1003.0	"F": 1}
{"v": 1	"t": 1826472	"P": 1005.25	"F": 1}
{"v": 1	"t": 1826493	"P": 1007.5	"F": 2}
{"v": 1	"t": 1826513	"P": 1005.0	"F": 2}
{"v": 1	"t": 1826533	"P": 1003.5	"F": 1}
{"v": 1	"t": 1826554	"P": 1004.75	"F": 1}
{"v": 1	"t": 1826574	"P": 1008.25	"F": 2}
{"v": 1	"t": 1826594	"P": 1007.5	"F": 2}
{"v": 1	"t": 1826614	"P": 1005.25	"F": 1}
{"v": 1	"t": 1826635	"P": 1005.5	"F": 2}
{"v": 1	"t": 1826655	"P": 1009.5	"F": 1}
{"v": 1	"t": 1826675	"P": 1005.75	"F": 1}
{"v": 1	"t": 1826696	"P": 1001.5	"F": 2}
{"v": 1	"t": 1826716	"P": 1003.0	"F": 1}
{"v": 1	"t": 1826736	"P": 1009.25	"F": 1}
{"v": 1	"t": 1826757	"P": 1007.25	"F": 1}
{"v": 1	"t": 1826777	"P": 1003.25	"F": 1}
{"v": 1	"t": 1826797	"P": 1003.0	"F": 1}
{"v": 1	"t": 1826818	"P": 1008.75	"F": 1}
{"v": 1	"t": 1826838	"P": 1009.0	"F": 1}
{"v": 1	"t": 1826858	"P": 1004.75	"F": 1}
{"v": 1	"t": 1826878	"P": 1002.0	"F": 1}
{"v": 1	"t": 1826899	"P": 1008.5	"F": 1}
{"v": 1	"t": 1826919	"P": 1008.25	"F": 2}
{"v": 1	"t": 1826939	"P": 1005.25	"F": 1}
{"v": 1	"t": 1826960	"P": 1002.5	"F": 2}
{"v": 1	"t": 1826980	"P": 1007.5	"F": 1}
{"v": 1	"t": 1827000	"P": 1009.5	"F": 2}
{"v": 1	"t": 1827020	"P": 1006.0	"F": 1}
{"v": 1	"t": 1827041	"P": 1002.0	"F": 2}
{"v": 1	"t": 1827061	"P": 1005.0	"F": 2}
{"v": 1	"t": 1827081	"P": 1009.5	"F": 1}
{"v": 1	"t": 1827102	"P": 1003.5	"F": 1}
{"v": 1	"t": 1827122	"P": 1002.0	"F": 2}
{"v": 1	"t": 1827142	"P": 1001.75	"F": 2}
{"v": 1	"t": 1827163	"P": 1010.25	"F": 2}
{"v": 1	"t": 1827183	"P": 1006.5	"F": 2	"C": 46.23	"D": 3283	"sn": 54091929832280	"file": "/data/device_log/data0000.out"}
{"v": 1	"t": 1827203	"P": 1002.5	"F": 2}
{"v": 1	"t": 1827224	"P": 1004.25	"F": 2}
{"v": 1	"t": 1827244	"P": 1010.25	"F": 2}
{"v": 1	"t": 1827264	"P": 1007.0	"F": 2}
{"v": 1	"t": 1827284	"P": 1002.75	"F": 1}
{"v": 1	"t": 1827305	"P": 1003.75	"F": 2}
{"v": 1	"t": 1827325	"P": 1009.5	"F": 1}
{"v": 1	"t": 1827345	"P": 1006.0	"F": 2}
{"v": 1	"t": 1827366	"P": 1004.25	"F": 2}
{"v": 1	"t": 1827386	"P": 1004.25	"F": 1}
{"v": 1	"t": 1827406	"P": 1008.25	"F": 1}
{"v": 1	"t": 1827427	"P": 1006.0	"F": 2}
{"v": 1	"t": 1827447	"P": 1003.5	"F": 2}
{"v": 1	"t": 1827467	"P": 1001.25	"F": 2}
{"v": 1	"t": 1827488	"P": 1010.5	"F": 2}
{"v": 1	"t": 1827508	"P": 1007.75	"F": 2}
{"v": 1	"t": 1827528	"P": 1003.0	"F": 2}
{"v": 1	"t": 1827548	"P": 999.75	"F": 2}
{"v": 1	"t": 1827569	"P": 1009.0	"F": 2}
{"v": 1	"t": 1827589	"P": 1007.75	"F": 2}
{"v": 1	"t": 1827609	"P": 1005.0	"F": 2}
{"v": 1	"t": 1827630	"P": 1001.5	"F": 2}
{"v": 1	"t": 1827650	"P": 1008.25	"F": 2}
{"v": 1	"t": 1827670	"P": 1006.75	"F": 2}
{"v": 1	"t": 1827691	"P": 1003.5	"F": 2}
{"v": 1	"t": 1827711	"P": 1006.75	"F": 2}
{"v": 1	"t": 1827732	"P": 1007.5	"F": 2}
{"v": 1	"t": 1827752	"P": 1003.5	"F": 2}
{"v": 1	"t": 1827772	"P": 1003.0	"F": 2}
{"v": 1	"t": 1827793	"P": 1008.75	"F": 2}
{"v": 1	"t": 1827813	"P": 1005.75	"F": 2}
{"v": 1	"t": 1827833	"P": 1000.0	"F": 2}
{"v": 1	"t": 1827854	"P": 1009.75	"F": 2}
{"v": 1	"t": 1827874	"P": 1006.25	"F": 2}
{"v": 1	"t": 1827894	"P": 1003.75	"F": 2}
{"v": 1	"t": 1827915	"P": 1004.25	"F": 2}
{"v": 1	"t": 1827935	"P": 1008.5	"F": 2}
{"v": 1	"t": 1827956	"P": 1003.5	"F": 2}
{"v": 1	"t": 1827976	"P": 1003.25	"F": 2}
{"v": 1	"t": 1827996	"P": 1009.5	"F": 2}
{"v": 1	"t": 1828017	"P": 1005.75	"F": 2}
{"v": 1	"t": 1828037	"P": 1001.5	"F": 2}
{"v": 1	"t": 1828058	"P": 1009.25	"F": 2}
{"v": 1	"t": 1828078	"P": 1007.5	"F": 2}
{"v": 1	"t": 1828098	"P": 1002.5	"F": 2}
{"v": 1	"t": 1828119	"P": 1005.5	"F": 2}
{"v": 1	"t": 1828139	"P": 1009.25	"F": 2}
{"v": 1	"t": 1828159	"P": 1003.75	"F": 2}
{"v": 1	"t": 1828180	"P": 1003.25	"F": 2}
{"v": 1	"t": 1828200	"P": 1007.5	"F": 2	"C": 46.24	"D": 3283	"sn": 54091929832280	"file": "/data/device_log/data0000.out"}
{"v": 1	"t": 1828221	"P": 1007.75	"F": 1}
{"v": 1	"t": 1828242	"P": 1004.25	"F": 2}
{"v": 1	"t": 1828262	"P": 1003.25	"F": 2}
{"v": 1	"t": 1828282	"P": 1008.25	"F": 1}
{"v": 1	"t": 1828303	"P": 1008.75	"F": 1}
{"v": 1	"t": 1828323	"P": 1005.75	"F": 2}
{"v": 1	"t": 1828343	"P": 1000.25	"F": 1}
{"v": 1	"t": 1828364	"P": 1006.25	"F": 2}
{"v": 1	"t": 1828384	"P": 1009.25	"F": 1}
{"v": 1	"t": 1828404	"P": 1006.75	"F": 2}
{"v": 1	"t": 1828424	"P": 1003.25	"F": 1}
{"v": 1	"t": 1828445	"P": 1002.25	"F": 1}
{"v": 1	"t": 1828465	"P": 1009.25	"F": 1}
{"v": 1	"t": 1828485	"P": 1007.0	"F": 2}
{"v": 1	"t": 1828506	"P": 1006.25	"F": 1}
{"v": 1	"t": 1828526	"P": 1001.0	"F": 1}
{"v": 1	"t": 1828546	"P": 1007.0	"F": 2}
{"v": 1	"t": 1828566	"P": 1009.0	"F": 1}
{"v": 1	"t": 1828587	"P": 1006.5	"F": 2}
{"v": 1	"t": 1828607	"P": 1001.0	"F": 2}
{"v": 1	"t": 1828627	"P": 1006.75	"F": 2}
{"v": 1	"t": 1828648	"P": 1008.75	"F": 1}
{"v": 1	"t": 1828668	"P": 1003.75	"F": 1}
{"v": 1	"t": 1828688	"P": 1001.5	"F": 1}
{"v": 1	"t": 1828709	"P": 1005.5	"F": 1}
{"v": 1	"t": 1828729	"P": 1006.75	"F": 2}
{"v": 1	"t": 1828749	"P": 1005.0	"F": 2}
{"v": 1	"t": 1828770	"P": 1001.5	"F": 2}
{"v": 1	"t": 1828790	"P": 1009.75	"F": 2}
{"v": 1	"t": 1828810	"P": 1007.75	"F": 1}
{"v": 1	"t": 1828831	"P": 1004.5	"F": 2}
{"v": 1	"t": 1828851	"P": 1002.0	"F": 1}
{"v": 1	"t": 1828871	"P": 1008.25	"F": 2}
{"v": 1	"t": 1828892	"P": 1006.5	"F": 1}
{"v": 1	"t": 1828912	"P": 1003.75	"F": 1}
{"v": 1	"t": 1828932	"P": 1002.25	"F": 2}
{"v": 1	"t": 1828953	"P": 1007.5	"F": 1}
{"v": 1	"t": 1828973	"P": 1006.75	"F": 2}
{"v": 1	"t": 1828993	"P": 1003.25	"F": 2}
{"v": 1	"t": 1829014	"P": 1003.0	"F": 1}
{"v": 1	"t": 1829034	"P": 1010.0	"F": 2}
{"v": 1	"t": 1829054	"P": 1005.5	"F": 2}
{"v": 1	"t": 1829074	"P": 1001.25	"F": 2}
{"v": 1	"t": 1829095	"P": 1000.5	"F": 2}
{"v": 1	"t": 1829115	"P": 1008.0	"F": 2}
{"v": 1	"t": 1829135	"P": 1007.75	"F": 2}
{"v": 1	"t": 1829156	"P": 1003.5	"F": 1}
{"v": 1	"t": 1829176	"P": 1000.75	"F": 1}
{"v": 1	"t": 1829196	"P": 1007.0	"F": 1}
{"v": 1	"t": 1829216	"P": 1007.75	"F": 1	"C": 46.295	"D": 3282	"sn": 54091929832280	"file": "/data/device_log/data0000.out"}
{"v": 1	"t": 1829237	"P": 1005.75	"F": 1}
{"v": 1	"t": 1829257	"P": 1001.0	"F": 2}
{"v": 1	"t": 1829277	"P": 1006.0	"F": 2}
{"v": 1	"t": 1829298	"P": 1010.25	"F": 2}
{"v": 1	"t": 1829318	"P": 1007.75	"F": 2}
{"v": 1	"t": 1829338	"P": 1005.0	"F": 1}
{"v": 1	"t": 1829358	"P": 1001.0	"F": 1}
{"v": 1	"t": 1829379	"P": 1008.75	"F": 1}
{"v": 1	"t": 1829399	"P": 1008.0	"F": 1}
{"v": 1	"t": 1829419	"P": 1003.75	"F": 1}
{"v": 1	"t": 1829440	"P": 1000.75	"F": 1}
{"v": 1	"t": 1829460	"P": 1007.0	"F": 2}
{"v": 1	"t": 1829480	"P": 1009.25	"F": 1}
{"v": 1	"t": 1829500	"P": 1006.5	"F": 1}
{"v": 1	"t": 1829521	"P": 1002.0	"F": 1}
{"v": 1	"t": 1829541	"P": 1006.0	"F": 2}
{"v": 1	"t": 1829561	"P": 1009.25	"F": 1}
{"v": 1	"t": 1829582	"P": 1005.5	"F": 2}
{"v": 1	"t": 1829602	"P": 1004.25	"F": 1}
{"v": 1	"t": 1829622	"P": 1002.5	"F": 2}
{"v": 1	"t": 1829642	"P": 1007.75	"F": 1}
{"v": 1	"t": 1829663	"P": 1008.75	"F": 1}
{"v": 1	"t": 1829683	"P": 1004.75	"F": 2}
{"v": 1	"t": 1829703	"P": 1003.0	"F": 2}
{"v": 1	"t": 1829724	"P": 1004.75	"F": 1}
{"v": 1	"t": 1829744	"P": 1010.25	"F": 2}
{"v": 1	"t": 1829764	"P": 1006.5	"F": 1}
{"v": 1	"t": 1829784	"P": 1003.75	"F": 1}
{"v": 1	"t": 1829805	"P": 1002.5	"F": 2}
{"v": 1	"t": 1829825	"P": 1008.75	"F": 2}
{"v": 1	"t": 1829845	"P": 1007.25	"F": 1}
{"v": 1	"t": 1829866	"P": 1003.75	"F": 1}
{"v": 1	"t": 1829886	"P": 1001.75	"F": 1}
{"v": 1	"t": 1829906	"P": 1006.25	"F": 1}
{"v": 1	"t": 1829926	"P": 1009.25	"F": 1}
{"v": 1	"t": 1829947	"P": 1006.75	"F": 1}
{"v": 1	"t": 1829967	"P": 1002.25	"F": 1}
{"v": 1	"t": 1829987	"P": 1003.25	"F": 1}
{"v": 1	"t": 1830008	"P": 1009.25	"F": 1}
{"v": 1	"t": 1830028	"P": 1008.25	"F": 2}
{"v": 1	"t": 1830048	"P": 1005.5	"F": 2}
{"v": 1	"t": 1830068	"P": 1002.5	"F": 2}
{"v": 1	"t": 1830089	"P": 1006.75	"F": 2}
{"v": 1	"t": 1830109	"P": 1008.75	"F": 2}
{"v": 1	"t": 1830129	"P": 1006.0	"F": 2}
{"v": 1	"t": 1830149	"P": 1003.0	"F": 1}
{"v": 1	"t": 1830170	"P": 1003.75	"F": 1}
{"v": 1	"t": 1830190	"P": 1007.5	"F": 2}
{"v": 1	"t": 1830210	"P": 1008.75	"F": 2}
{"v": 1	"t": 1830231	"P": 1004.25	"F": 1	"C": 46.28	"D": 3282	"sn": 54091929832280	"file": "/data/device_log/data0000.out"}
{"v": 1	"t": 1830251	"P": 1002.75	"F": 2}
{"v": 1	"t": 1830271	"P": 1008.0	"F": 2}
{"v": 1	"t": 1830291	"P": 1008.75	"F": 2}
{"v": 1	"t": 1830312	"P": 1005.5	"F": 2}
{"v": 1	"t": 1830332	"P": 1001.0	"F": 1}
{"v": 1	"t": 1830352	"P": 1003.75	"F": 1}
{"v": 1	"t": 1830373	"P": 1008.5	"F": 1}
{"v": 1	"t": 1830393	"P": 1007.5	"F": 2}
{"v": 1	"t": 1830413	"P": 1002.75	"F": 1}
{"v": 1	"t": 1830433	"P": 1003.0	"F": 1}
{"v": 1	"t": 1830454	"P": 1010.0	"F": 1}
{"v": 1	"t": 1830474	"P": 1007.75	"F": 1}
{"v": 1	"t": 1830494	"P": 1003.75	"F": 1}
{"v": 1	"t": 1830515	"P": 1001.75	"F": 1}
{"v": 1	"t": 1830535	"P": 1008.0	"F": 2}
{"v": 1	"t": 1830555	"P": 1008.25	"F": 1}
{"v": 1	"t": 1830575	"P": 1006.0	"F": 1}
{"v": 1	"t": 1830596	"P": 1002.75	"F": 2}
{"v": 1	"t": 1830616	"P": 1005.5	"F": 2}
{"v": 1	"t": 1830636	"P": 1010.0	"F": 1}
{"v": 1	"t": 1830657	"P": 1007.0	"F": 2}
{"v": 1	"t": 1830677	"P": 1003.5	"F": 1}
{"v": 1	"t": 1830697	"P": 1002.25	"F": 1}
{"v": 1	"t": 1830718	"P": 1009.25	"F": 2}
{"v": 1	"t": 1830738	"P": 1007.75	"F": 1}
{"v": 1	"t": 1830758	"P": 1003.25	"F": 1}
{"v": 1	"t": 1830778	"P": 1001.75	"F": 1}
{"v": 1	"t": 1830799	"P": 1002.75	"F": 1}
{"v": 1	"t": 1830819	"P": 1008.25	"F": 1}
{"v": 1	"t": 1830839	"P": 1004.25	"F": 1}
{"v": 1	"t": 1830859	"P": 1003.5	"F": 1}
{"v": 1	"t": 1830880	"P": 1002.5	"F": 1}
{"v": 1	"t": 1830900	"P": 1009.5	"F": 1}
{"v": 1	"t": 1830920	"P": 1008.75	"F": 1}
{"v": 1	"t": 1830941	"P": 1006.0	"F": 2}
{"v": 1	"t": 1830961	"P": 1002.5	"F": 1}
{"v": 1	"t": 1830981	"P": 1005.0	"F": 2}
{"v": 1	"t": 1831001	"P": 1009.5	"F": 1}
{"v": 1	"t": 1831022	"P": 1005.25	"F": 1}
{"v": 1	"t": 1831042	"P": 1003.75	"F": 1}
{"v": 1	"t": 1831062	"P": 1005.5	"F": 2}
{"v": 1	"t": 1831083	"P": 1009.0	"F": 1}
{"v": 1	"t": 1831103	"P": 1007.0	"F": 1}
{"v": 1	"t": 1831123	"P": 1004.25	"F": 1}
{"v": 1	"t": 1831143	"P": 999.75	"F": 1}
{"v": 1	"t": 1831164	"P": 1006.5	"F": 2}
{"v": 1	"t": 1831184	"P": 1006.5	"F": 1}
{"v": 1	"t": 1831204	"P": 1003.75	"F": 2}
{"v": 1	"t": 1831225	"P": 1001.5	"F": 1}
{"v": 1	"t": 1831245	"P": 1004.75	"F": 1	"C": 46.285	"D": 3282	"sn": 54091929832280	"file": "/data/device_log/data0000.out"}
{"v": 1	"t": 1831265	"P": 1007.75	"F": 1}
{"v": 1	"t": 1831285	"P": 1007.0	"F": 2}
{"v": 1	"t": 1831306	"P": 1002.0	"F": 1}
{"v": 1	"t": 1831326	"P": 1004.25	"F": 2}
{"v": 1	"t": 1831346	"P": 1008.5	"F": 2}
{"v": 1	"t": 1831367	"P": 1005.25	"F": 2}
{"v": 1	"t": 1831387	"P": 1004.25	"F": 2}
{"v": 1	"t": 1831407	"P": 1002.25	"F": 2}
{"v": 1	"t": 1831428	"P": 1006.5	"F": 2}
{"v": 1	"t": 1831448	"P": 1006.75	"F": 2}
{"v": 1	"t": 1831468	"P": 1004.25	"F": 1}
{"v": 1	"t": 1831488	"P": 1001.25	"F": 2}
{"v": 1	"t": 1831509	"P": 1005.75	"F": 2}
{"v": 1	"t": 1831529	"P": 1008.0	"F": 2}
{"v": 1	"t": 1831549	"P": 1005.5	"F": 2}
{"v": 1	"t": 1831569	"P": 1003.0	"F": 1}
{"v": 1	"t": 1831590	"P": 1004.0	"F": 2}
{"v": 1	"t": 1831610	"P": 1008.0	"F": 2}
{"v": 1	"t": 1831630	"P": 1005.5	"F": 2}
{"v": 1	"t": 1831651	"P": 1004.25	"F": 2}
{"v": 1	"t": 1831671	"P": 1000.75	"F": 2}
{"v": 1	"t": 1831691	"P": 1005.75	"F": 2}
{"v": 1	"t": 1831711	"P": 1009.5	"F": 2}
{"v": 1	"t": 1831732	"P": 1003.0	"F": 2}
{"v": 1	"t": 1831752	"P": 1004.0	"F": 2}
{"v": 1	"t": 1831772	"P": 1002.5	"F": 2}
{"v": 1	"t": 1831793	"P": 1009.5	"F": 2}
{"v": 1	"t": 1831813	"P": 1006.25	"F": 2}
{"v": 1	"t": 1831833	"P": 1004.5	"F": 2}
{"v": 1	"t": 1831853	"P": 1001.25	"F": 2}
{"v": 1	"t": 1831874	"P": 1007.75	"F": 2}
{"v": 1	"t": 1831894	"P": 1007.25	"F": 2}
{"v": 1	"t": 1831914	"P": 1005.75	"F": 2}
{"v": 1	"t": 1831935	"P": 1001.0	"F": 2}
{"v": 1	"t": 1831955	"P": 1004.75	"F": 2}
{"v": 1	"t": 1831975	"P": 1008.5	"F": 2}
{"v": 1	"t": 1831995	"P": 1006.5	"F": 2}
{"v": 1	"t": 1832016	"P": 1002.75	"F": 2}
{"v": 1	"t": 1832036	"P": 1004.25	"F": 2}
{"v": 1	"t": 1832056	"P": 1008.0	"F": 2}
{"v": 1	"t": 1832077	"P": 1007.0	"F": 2}
{"v": 1	"t": 1832097	"P": 1001.75	"F": 1}
{"v": 1	"t": 1832117	"P": 1002.75	"F": 2}
{"v": 1	"t": 1832137	"P": 1008.25	"F": 1}
{"v": 1	"t": 1832158	"P": 1008.25	"F": 1}
{"v": 1	"t": 1832178	"P": 1004.75	"F": 1}
{"v": 1	"t": 1832198	"P": 1002.75	"F": 2}
{"v": 1	"t": 1832219	"P": 1003.5	"F": 2}
{"v": 1	"t": 1832239	"P": 1009.25	"F": 2}
{"v": 1	"t": 1832259	"P": 1006.5	"F": 1	"C": 46.335	"D": 3281	"sn": 54091929832280	"file": "/data/device_log/data0000.out"}
{"v": 1	"t": 1832279	"P": 1002.5	"F": 1}
{"v": 1	"t": 1832300	"P": 1003.5	"F": 2}
{"v": 1	"t": 1832320	"P": 1008.5	"F": 1}
{"v": 1	"t": 1832340	"P": 1006.5	"F": 2}
{"v": 1	"t": 1832361	"P": 1004.5	"F": 1}
{"v": 1	"t": 1832381	"P": 1000.75	"F": 1}
{"v": 1	"t": 1832401	"P": 1006.5	"F": 2}
{"v": 1	"t": 1832421	"P": 1007.0	"F": 1}
{"v": 1	"t": 1832442	"P": 1005.5	"F": 1}
{"v": 1	"t": 1832462	"P": 1001.75	"F": 1}
{"v": 1	"t": 1832482	"P": 1004.75	"F": 1}
{"v": 1	"t": 1832503	"P": 1008.25	"F": 2}
{"v": 1	"t": 1832523	"P": 1005.0	"F": 2}
{"v": 1	"t": 1832543	"P": 1003.25	"F": 1}
{"v": 1	"t": 1832563	"P": 1001.75	"F": 1}
{"v": 1	"t": 1832584	"P": 1008.5	"F": 1}
{"v": 1	"t": 1832604	"P": 1006.75	"F": 1}
{"v": 1	"t": 1832624	"P": 1004.0	"F": 2}
{"v": 1	"t": 1832645	"P": 1001.25	"F": 2}
{"v": 1	"t": 1832665	"P": 1005.75	"F": 2}
{"v": 1	"t": 1832685	"P": 1009.25	"F": 1}
{"v": 1	"t": 1832706	"P": 1004.5	"F": 1}
{"v": 1	"t": 1832726	"P": 1002.0	"F": 2}
{"v": 1	"t": 1832746	"P": 1005.0	"F": 1}
{"v": 1	"t": 1832766	"P": 1009.0	"F": 1}
{"v": 1	"t": 1832787	"P": 1007.5	"F": 1}
{"v": 1	"t": 1832807	"P": 1004.25	"F": 1}
{"v": 1	"t": 1832827	"P": 1003.0	"F": 1}
{"v": 1	"t": 1832848	"P": 1007.5	"F": 1}
{"v": 1	"t": 1832868	"P": 1005.75	"F": 1}
{"v": 1	"t": 1832888	"P": 1002.0	"F": 1}
{"v": 1	"t": 1832909	"P": 1005.5	"F": 1}
{"v": 1	"t": 1832929	"P": 1008.5	"F": 1}
{"v": 1	"t": 1832949	"P": 1006.25	"F": 1}
{"v": 1	"t": 1832970	"P": 1002.5	"F": 1}
{"v": 1	"t": 1832990	"P": 1006.0	"F": 1}
{"v": 1	"t": 1833010	"P": 1008.5	"F": 1}
{"v": 1	"t": 1833031	"P": 1001.75	"F": 1}
{"v": 1	"t": 1833051	"P": 1002.25	"F": 1}
{"v": 1	"t": 1833071	"P": 1009.5	"F": 1}
{"v": 1	"t": 1833092	"P": 1005.25	"F": 1}
{"v": 1	"t": 1833112	"P": 1001.5	"F": 1}
{"v": 1	"t": 1833132	"P": 1003.25	"F": 1}
{"v": 1	"t": 1833152	"P": 1007.25	"F": 1}
{"v": 1	"t": 1833173	"P": 1007.5	"F": 1}
{"v": 1	"t": 1833193	"P": 1006.0	"F": 1}
{"v": 1	"t": 1833213	"P": 1000.25	"F": 1}
{"v": 1	"t": 1833234	"P": 1004.75	"F": 1}
{"v": 1	"t": 1833254	"P": 1012.25	"F": 1}
{"v": 1	"t": 1833274	"P": 1005.5	"F": 1	"C": 46.335	"D": 3281	"sn": 54091929832280	"file": "/data/device_log/data0000.out"}
{"v": 1	"t": 1833295	"P": 1001.5	"F": 1}
{"v": 1	"t": 1833315	"P": 1002.25	"F": 1}
{"v": 1	"t": 1833335	"P": 1009.75	"F": 1}
{"v": 1	"t": 1833355	"P": 1005.25	"F": 1}
{"v": 1	"t": 1833376	"P": 1002.75	"F": 1}
{"v": 1	"t": 1833396	"P": 1004.75	"F": 1}
{"v": 1	"t": 1833416	"P": 1008.5	"F": 1}
{"v": 1	"t": 1833437	"P": 1007.5	"F": 1}
{"v": 1	"t": 1833457	"P": 1002.75	"F": 1}
{"v": 1	"t": 1833477	"P": 1002.75	"F": 1}
{"v": 1	"t": 1833497	"P": 1007.5	"F": 1}
{"v": 1	"t": 1833518	"P": 1008.0	"F": 1}
{"v": 1	"t": 1833538	"P": 1007.0	"F": 1}
{"v": 1	"t": 1833558	"P": 1003.5	"F": 1}
{"v": 1	"t": 1833579	"P": 1003.75	"F": 1}
{"v": 1	"t": 1833599	"P": 1009.0	"F": 1}
{"v": 1	"t": 1833619	"P": 1005.25	"F": 1}
{"v": 1	"t": 1833639	"P": 1004.25	"F": 1}
{"v": 1	"t": 1833660	"P": 1002.25	"F": 1}
{"v": 1	"t": 1833680	"P": 1006.25	"F": 1}
{"v": 1	"t": 1833700	"P": 1008.75	"F": 1}
{"v": 1	"t": 1833721	"P": 1004.0	"F": 1}
{"v": 1	"t": 1833741	"P": 1002.75	"F": 1}
{"v": 1	"t": 1833761	"P": 1005.0	"F": 1}
{"v": 1	"t": 1833781	"P": 1008.75	"F": 1}
{"v": 1	"t": 1833802	"P": 1006.75	"F": 1}
{"v": 1	"t": 1833822	"P": 1000.75	"F": 1}
{"v": 1	"t": 1833842	"P": 1004.0	"F": 1}
{"v": 1	"t": 1833863	"P": 1009.0	"F": 1}
{"v": 1	"t": 1833883	"P": 1006.5	"F": 1}
{"v": 1	"t": 1833903	"P": 1003.5	"F": 1}
{"v": 1	"t": 1833923	"P": 1001.25	"F": 1}
{"v": 1	"t": 1833944	"P": 1009.5	"F": 1}
{"v": 1	"t": 1833964	"P": 1006.5	"F": 1}
{"v": 1	"t": 1833984	"P": 1003.5	"F": 1}
{"v": 1	"t": 1834005	"P": 1001.75	"F": 1}
{"v": 1	"t": 1834025	"P": 1006.5	"F": 1}
{"v": 1	"t": 1834045	"P": 1007.25	"F": 1}
{"v": 1	"t": 1834065	"P": 1006.75	"F": 1}
{"v": 1	"t": 1834086	"P": 1002.5	"F": 1}
{"v": 1	"t": 1834106	"P": 1004.0	"F": 1}
{"v": 1	"t": 1834126	"P": 1008.75	"F": 1}
{"v": 1	"t": 1834147	"P": 1007.25	"F": 1}
{"v": 1	"t": 1834167	"P": 1001.5	"F": 1}
{"v": 1	"t": 1834187	"P": 1001.75	"F": 1}
{"v": 1	"t": 1834207	"P": 1007.5	"F": 1}
{"v": 1	"t": 1834228	"P": 1007.75	"F": 1}
{"v": 1	"t": 1834248	"P": 1006.75	"F": 1}
{"v": 1	"t": 1834268	"P": 1000.75	"F": 1}
{"v": 1	"t": 1834289	"P": 1004.25	"F": 1	"C": 46.36	"D": 3281	"sn": 54091929832280	"file": "/data/device_log/data0000.out"}
{"v": 1	"t": 1834309	"P": 1010.0	"F": 1}
{"v": 1	"t": 1834329	"P": 1005.25	"F": 1}
{"v": 1	"t": 1834349	"P": 1003.0	"F": 1}
{"v": 1	"t": 1834370	"P": 1001.5	"F": 1}
{"v": 1	"t": 1834390	"P": 1007.0	"F": 1}
{"v": 1	"t": 1834410	"P": 1008.0	"F": 1}
{"v": 1	"t": 1834431	"P": 1005.0	"F": 1}
{"v": 1	"t": 1834451	"P": 1001.5	"F": 1}
{"v": 1	"t": 1834471	"P": 1005.0	"F": 1}
{"v": 1	"t": 1834491	"P": 1007.75	"F": 1}
{"v": 1	"t": 1834512	"P": 1003.75	"F": 1}
{"v": 1	"t": 1834532	"P": 1003.5	"F": 1}
{"v": 1	"t": 1834552	"P": 1002.0	"F": 1}
{"v": 1	"t": 1834573	"P": 1008.25	"F": 1}
{"v": 1	"t": 1834593	"P": 1006.0	"F": 1}
{"v": 1	"t": 1834613	"P": 1003.5	"F": 1}
{"v": 1	"t": 1834633	"P": 1002.5	"F": 1}
{"v": 1	"t": 1834654	"P": 1007.25	"F": 1}
{"v": 1	"t": 1834674	"P": 1006.0	"F": 1}
{"v": 1	"t": 1834694	"P": 1002.25	"F": 1}
{"v": 1	"t": 1834715	"P": 1000.75	"F": 1}
{"v": 1	"t": 1834735	"P": 1008.5	"F": 1}
{"v": 1	"t": 1834755	"P": 1006.5	"F": 1}
{"v": 1	"t": 1834776	"P": 1007.25	"F": 1}
{"v": 1	"t": 1834796	"P": 1003.25	"F": 1}
{"v": 1	"t": 1834816	"P": 1004.5	"F": 1}
{"v": 1	"t": 1834836	"P": 1008.75	"F": 1}
{"v": 1	"t": 1834857	"P": 1005.5	"F": 1}
{"v": 1	"t": 1834877	"P": 1001.75	"F": 1}
{"v": 1	"t": 1834897	"P": 1002.75	"F": 1}
{"v": 1	"t": 1834917	"P": 1006.0	"F": 1}
{"v": 1	"t": 1834938	"P": 1006.5	"F": 1}
{"v": 1	"t": 1834958	"P": 1006.5	"F": 1}
{"v": 1	"t": 1834978	"P": 1000.75	"F": 1}
{"v": 1	"t": 1834999	"P": 1003.25	"F": 1}
{"v": 1	"t": 1835019	"P": 1008.5	"F": 1}
{"v": 1	"t": 1835039	"P": 1005.75	"F": 1}
{"v": 1	"t": 1835059	"P": 1002.25	"F": 1}
{"v": 1	"t": 1835080	"P": 1002.25	"F": 1}
{"v": 1	"t": 1835100	"P": 1006.75	"F": 1}
{"v": 1	"t": 1835120	"P": 1007.5	"F": 1}
{"v": 1	"t": 1835141	"P": 1005.0	"F": 1}
{"v": 1	"t": 1835161	"P": 1000.75	"F": 1}
{"v": 1	"t": 1835181	"P": 1004.25	"F": 1}
{"v": 1	"t": 1835201	"P": 1009.75	"F": 1}
{"v": 1	"t": 1835222	"P": 1006.25	"F": 1}
{"v": 1	"t": 1835242	"P": 1003.5	"F": 1}
{"v": 1	"t": 1835262	"P": 1003.5	"F": 1}
{"v": 1	"t": 1835283	"P": 1008.0	"F": 1}
{"v": 1	"t": 1835303	"P": 1006.5	"F": 1	"C": 46.395	"D": 3281	"sn": 54091929832280	"file": "/data/device_log/data0000.out"}
{"v": 1	"t": 1835323	"P": 1002.25	"F": 1}
{"v": 1	"t": 1835343	"P": 1002.5	"F": 1}
{"v": 1	"t": 1835364	"P": 1008.25	"F": 1}
{"v": 1	"t": 1835384	"P": 1008.5	"F": 1}
{"v": 1	"t": 1835404	"P": 1002.5	"F": 1}
{"v": 1	"t": 1835425	"P": 1001.5	"F": 1}
{"v": 1	"t": 1835445	"P": 1007.0	"F": 1}
{"v": 1	"t": 1835465	"P": 1009.5	"F": 1}
{"v": 1	"t": 1835485	"P": 1004.5	"F": 1}
{"v": 1	"t": 1835506	"P": 1001.25	"F": 1}
{"v": 1	"t": 1835526	"P": 1004.75	"F": 1}
{"v": 1	"t": 1835546	"P": 1011.25	"F": 1}
{"v": 1	"t": 1835567	"P": 1006.25	"F": 1}
{"v": 1	"t": 1835587	"P": 1004.5	"F": 1}
{"v": 1	"t": 1835607	"P": 1002.0	"F": 1}
{"v": 1	"t": 1835627	"P": 1007.75	"F": 1}
{"v": 1	"t": 1835648	"P": 1007.25	"F": 1}
{"v": 1	"t": 1835668	"P": 1005.25	"F": 1}
{"v": 1	"t": 1835688	"P": 1003.75	"F": 1}
{"v": 1	"t": 1835709	"P": 1003.25	"F": 1}
{"v": 1	"t": 1835729	"P": 1009.25	"F": 1}
{"v": 1	"t": 1835749	"P": 1006.5	"F": 1}
{"v": 1	"t": 1835769	"P": 1004.5	"F": 1}
{"v": 1	"t": 1835790	"P": 1002.0	"F": 1}
{"v": 1	"t": 1835810	"P": 1008.0	"F": 1}
{"v": 1	"t": 1835830	"P": 1009.5	"F": 1}
{"v": 1	"t": 1835850	"P": 1005.25	"F": 1}
{"v": 1	"t": 1835871	"P": 1000.0	"F": 1}
{"v": 1	"t": 1835891	"P": 1005.25	"F": 1}
{"v": 1	"t": 1835911	"P": 1011.25	"F": 1}
{"v": 1	"t": 1835932	"P": 1007.0	"F": 2}
{"v": 1	"t": 1835952	"P": 1003.0	"F": 1}
{"v": 1	"t": 1835972	"P": 1003.25	"F": 1}
{"v": 1	"t": 1835993	"P": 1008.25	"F": 1}
{"v": 1	"t": 1836013	"P": 1006.0	"F": 1}
{"v": 1	"t": 1836033	"P": 1003.25	"F": 1}
{"v": 1	"t": 1836053	"P": 1002.75	"F": 1}
{"v": 1	"t": 1836074	"P": 1010.25	"F": 1}
{"v": 1	"t": 1836094	"P": 1008.75	"F": 1}
{"v": 1	"t": 1836114	"P": 1003.0	"F": 1}
{"v": 1	"t": 1836135	"P": 1002.25	"F": 1}
{"v": 1	"t": 1836155	"P": 1006.5	"F": 1}
{"v": 1	"t": 1836175	"P": 1008.5	"F": 1}
{"v": 1	"t": 1836195	"P": 1005.5	"F": 1}
{"v": 1	"t": 1836216	"P": 1001.5	"F": 1}
{"v": 1	"t": 1836236	"P": 1003.0	"F": 1}
{"v": 1	"t": 1836256	"P": 1010.25	"F": 1}
{"v": 1	"t": 1836277	"P": 1006.0	"F": 1}
{"v": 1	"t": 1836297	"P": 1002.25	"F": 1}
{"v": 1	"t": 1836317	"P": 1004.0	"F": 1	"C": 46.385	"D": 3281	"sn": 54091929832280	"file": "/data/device_log/data0000.out"}
{"v": 1	"t": 1836337	"P": 1007.75	"F": 1}
{"v": 1	"t": 1836358	"P": 1008.0	"F": 1}
{"v": 1	"t": 1836378	"P": 1005.25	"F": 1}
{"v": 1	"t": 1836398	"P": 1003.5	"F": 1}
{"v": 1	"t": 1836419	"P": 1006.75	"F": 1}
{"v": 1	"t": 1836439	"P": 1008.75	"F": 1}
{"v": 1	"t": 1836459	"P": 1006.25	"F": 1}
{"v": 1	"t": 1836479	"P": 1002.0	"F": 1}
{"v": 1	"t": 1836500	"P": 1003.0	"F": 1}
{"v": 1	"t": 1836520	"P": 1008.0	"F": 1}
{"v": 1	"t": 1836540	"P": 1007.0	"F": 1}
{"v": 1	"t": 1836561	"P": 1005.25	"F": 1}
{"v": 1	"t": 1836581	"P": 1004.0	"F": 1}
{"v": 1	"t": 1836601	"P": 1007.0	"F": 1}
{"v": 1	"t": 1836621	"P": 1008.5	"F": 1}
{"v": 1	"t": 1836642	"P": 1006.25	"F": 1}
{"v": 1	"t": 1836662	"P": 1001.0	"F": 1}
{"v": 1	"t": 1836682	"P": 1006.75	"F": 1}
{"v": 1	"t": 1836703	"P": 1008.0	"F": 1}
{"v": 1	"t": 1836723	"P": 1006.25	"F": 1}
{"v": 1	"t": 1836743	"P": 1002.0	"F": 1}
{"v": 1	"t": 1836763	"P": 1004.75	"F": 1}
{"v": 1	"t": 1836784	"P": 1009.75	"F": 1}
{"v": 1	"t": 1836804	"P": 1006.75	"F": 1}
{"v": 1	"t": 1836824	"P": 1004.25	"F": 1}
{"v": 1	"t": 1836845	"P": 1004.25	"F": 1}
{"v": 1	"t": 1836865	"P": 1008.25	"F": 1}
{"v": 1	"t": 1836885	"P": 1008.25	"F": 1}
{"v": 1	"t": 1836906	"P": 1004.75	"F": 1}
{"v": 1	"t": 1836926	"P": 1001.75	"F": 1}
{"v": 1	"t": 1836946	"P": 1008.0	"F": 1}
{"v": 1	"t": 1836967	"P": 1008.0	"F": 1}
{"v": 1	"t": 1836987	"P": 1002.5	"F": 1}
{"v": 1	"t": 1837007	"P": 1002.5	"F": 1}
{"v": 1	"t": 1837027	"P": 1007.5	"F": 1}
{"v": 1	"t": 1837048	"P": 1008.0	"F": 1}
{"v": 1	"t": 1837068	"P": 1005.5	"F": 1}
{"v": 1	"t": 1837088	"P": 1002.25	"F": 1}
{"v": 1	"t": 1837109	"P": 1006.75	"F": 1}
{"v": 1	"t": 1837129	"P": 1006.0	"F": 1}
{"v": 1	"t": 1837149	"P": 1002.75	"F": 1}
{"v": 1	"t": 1837170	"P": 1003.25	"F": 1}
{"v": 1	"t": 1837190	"P": 1009.0	"F": 1}
{"v": 1	"t": 1837210	"P": 1008.25	"F": 1}
{"v": 1	"t": 1837231	"P": 1003.5	"F": 1}
{"v": 1	"t": 1837251	"P": 1002.5	"F": 1}
{"v": 1	"t": 1837271	"P": 1007.0	"F": 1}
{"v": 1	"t": 1837291	"P": 1009.5	"F": 1}
{"v": 1	"t": 1837312	"P": 1005.5	"F": 1}
{"v": 1	"t": 1837332	"P": 999.75	"F": 1	"C": 46.395	"D": 3281	"sn": 54091929832280	"file": "/data/device_log/data0000.out"}
{"v": 1	"t": 1837352	"P": 1004.5	"F": 1}
{"v": 1	"t": 1837373	"P": 1008.25	"F": 1}
{"v": 1	"t": 1837393	"P": 1007.25	"F": 1}
{"v": 1	"t": 1837413	"P": 1002.5	"F": 1}
{"v": 1	"t": 1837434	"P": 1003.75	"F": 1}
{"v": 1	"t": 1837454	"P": 1009.75	"F": 1}
{"v": 1	"t": 1837474	"P": 1006.25	"F": 1}
{"v": 1	"t": 1837494	"P": 1004.25	"F": 1}
{"v": 1	"t": 1837515	"P": 1001.25	"F": 1}
{"v": 1	"t": 1837535	"P": 1009.25	"F": 1}
{"v": 1	"t": 1837555	"P": 1007.25	"F": 1}
{"v": 1	"t": 1837576	"P": 1004.5	"F": 1}
{"v": 1	"t": 1837596	"P": 1002.5	"F": 1}
{"v": 1	"t": 1837616	"P": 1005.25	"F": 1}
{"v": 1	"t": 1837636	"P": 1008.75	"F": 2}
{"v": 1	"t": 1837657	"P": 1007.5	"F": 1}
{"v": 1	"t": 1837677	"P": 1004.75	"F": 1}
{"v": 1	"t": 1837697	"P": 1003.25	"F": 2}
{"v": 1	"t": 1837717	"P": 1007.75	"F": 1}
{"v": 1	"t": 1837738	"P": 1008.25	"F": 1}
{"v": 1	"t": 1837758	"P": 1006.5	"F": 1}
{"v": 1	"t": 1837778	"P": 1001.75	"F": 1}
{"v": 1	"t": 1837799	"P": 1005.25	"F": 1}
{"v": 1	"t": 1837819	"P": 1009.0	"F": 1}
{"v": 1	"t": 1837839	"P": 1007.25	"F": 1}
{"v": 1	"t": 1837859	"P": 1004.75	"F": 1}
{"v": 1	"t": 1837880	"P": 1003.5	"F": 1}
{"v": 1	"t": 1837900	"P": 1008.75	"F": 1}
{"v": 1	"t": 1837920	"P": 1008.25	"F": 1}
{"v": 1	"t": 1837941	"P": 1006.25	"F": 1}
{"v": 1	"t": 1837961	"P": 1001.0	"F": 1}
{"v": 1	"t": 1837981	"P": 1006.0	"F": 1}
{"v": 1	"t": 1838001	"P": 1007.75	"F": 1}
{"v": 1	"t": 1838022	"P": 1004.5	"F": 2}
{"v": 1	"t": 1838042	"P": 1002.5	"F": 1}
{"v": 1	"t": 1838062	"P": 1005.75	"F": 1}
{"v": 1	"t": 1838083	"P": 1008.5	"F": 1}
{"v": 1	"t": 1838103	"P": 1006.0	"F": 1}
{"v": 1	"t": 1838123	"P": 1002.5	"F": 1}
{"v": 1	"t": 1838144	"P": 1005.25	"F": 2}
{"v": 1	"t": 1838164	"P": 1007.75	"F": 2}
{"v": 1	"t": 1838184	"P": 1006.75	"F": 2}
{"v": 1	"t": 1838204	"P": 1005.75	"F": 2}
{"v": 1	"t": 1838225	"P": 1003.25	"F": 1}
{"v": 1	"t": 1838245	"P": 1005.25	"F": 1}
{"v": 1	"t": 1838265	"P": 1007.25	"F": 2}
{"v": 1	"t": 1838286	"P": 1005.0	"F": 1}
{"v": 1	"t": 1838306	"P": 1001.25	"F": 1}
{"v": 1	"t": 1838326	"P": 1004.25	"F": 1}
{"v": 1	"t": 1838346	"P": 1010.5	"F": 1	"C": 46.45	"D": 3280	"sn": 54091929832280	"file": "/data/device_log/data0000.out"}
{"v": 1	"t": 1838367	"P": 1004.5	"F": 1}
{"v": 1	"t": 1838387	"P": 1003.0	"F": 2}
{"v": 1	"t": 1838407	"P": 1001.5	"F": 1}
{"v": 1	"t": 1838428	"P": 1008.75	"F": 2}
{"v": 1	"t": 1838448	"P": 1008.5	"F": 2}
{"v": 1	"t": 1838468	"P": 1003.25	"F": 1}
{"v": 1	"t": 1838488	"P": 1002.25	"F": 1}
{"v": 1	"t": 1838509	"P": 1004.5	"F": 1}
{"v": 1	"t": 1838529	"P": 1008.5	"F": 1}
{"v": 1	"t": 1838549	"P": 1006.25	"F": 1}
{"v": 1	"t": 1838569	"P": 1003.0	"F": 2}
{"v": 1	"t": 1838590	"P": 1004.75	"F": 1}
{"v": 1	"t": 1838610	"P": 1009.0	"F": 1}
{"v": 1	"t": 1838630	"P": 1008.75	"F": 1}
{"v": 1	"t": 1838651	"P": 1004.5	"F": 2}
{"v": 1	"t": 1838671	"P": 1003.0	"F": 1}
{"v": 1	"t": 1838691	"P": 1011.0	"F": 1}
{"v": 1	"t": 1838712	"P": 1005.75	"F": 1}
{"v": 1	"t": 1838732	"P": 1004.5	"F": 2}
{"v": 1	"t": 1838752	"P": 1001.5	"F": 1}
{"v": 1	"t": 1838772	"P": 1007.25	"F": 1}
{"v": 1	"t": 1838793	"P": 1007.0	"F": 2}
{"v": 1	"t": 1838813	"P": 1004.25	"F": 2}
{"v": 1	"t": 1838833	"P": 1002.5	"F": 2}
{"v": 1	"t": 1838854	"P": 1003.25	"F": 2}
{"v": 1	"t": 1838874	"P": 1009.5	"F": 1}
{"v": 1	"t": 1838894	"P": 1007.25	"F": 2}
{"v": 1	"t": 1838914	"P": 1002.5	"F": 2}
{"v": 1	"t": 1838935	"P": 1003.5	"F": 1}
{"v": 1	"t": 1838955	"P": 1008.0	"F": 2}
{"v": 1	"t": 1838975	"P": 1009.75	"F": 2}
{"v": 1	"t": 1838996	"P": 1005.0	"F": 2}
{"v": 1	"t": 1839016	"P": 1002.75	"F": 2}
{"v": 1	"t": 1839036	"P": 1006.25	"F": 1}
{"v": 1	"t": 1839056	"P": 1010.0	"F": 1}
{"v": 1	"t": 1839077	"P": 1004.5	"F": 1}
{"v": 1	"t": 1839097	"P": 1003.25	"F": 1}
{"v": 1	"t": 1839117	"P": 1003.25	"F": 2}
{"v": 1	"t": 1839137	"P": 1007.25	"F": 2}
{"v": 1	"t": 1839158	"P": 1006.5	"F": 2}
{"v": 1	"t": 1839178	"P": 1005.5	"F": 2}
{"v": 1	"t": 1839198	"P": 1001.25	"F": 1}
{"v": 1	"t": 1839219	"P": 1005.5	"F": 1}
{"v": 1	"t": 1839239	"P": 1009.0	"F": 2}
{"v": 1	"t": 1839259	"P": 1006.0	"F": 1}
{"v": 1	"t": 1839279	"P": 1002.5	"F": 2}
{"v": 1	"t": 1839300	"P": 1002.5	"F": 1}
{"v": 1	"t": 1839320	"P": 1009.75	"F": 1}
{"v": 1	"t": 1839340	"P": 1007.75	"F": 1}
{"v": 1	"t": 1839361	"P": 1003.25	"F": 1	"C": 46.46	"D": 3280	"sn": 54091929832280	"file": "/data/device_log/data0000.out"}
{"v": 1	"t": 1839381	"P": 1003.0	"F": 1}
{"v": 1	"t": 1839401	"P": 1008.5	"F": 1}
{"v": 1	"t": 1839422	"P": 1007.75	"F": 1}
{"v": 1	"t": 1839442	"P": 1002.0	"F": 1}
{"v": 1	"t": 1839462	"P": 1000.75	"F": 2}
{"v": 1	"t": 1839482	"P": 1006.75	"F": 1}
{"v": 1	"t": 1839503	"P": 1009.75	"F": 1}
{"v": 1	"t": 1839523	"P": 1006.75	"F": 1}
{"v": 1	"t": 1839543	"P": 1001.75	"F": 1}
{"v": 1	"t": 1839564	"P": 1004.0	"F": 2}
{"v": 1	"t": 1839584	"P": 1009.25	"F": 1}
{"v": 1	"t": 1839604	"P": 1007.5	"F": 1}
{"v": 1	"t": 1839624	"P": 1003.0	"F": 1}
{"v": 1	"t": 1839645	"P": 1002.0	"F": 1}
{"v": 1	"t": 1839665	"P": 1007.5	"F": 1}
{"v": 1	"t": 1839685	"P": 1008.5	"F": 1}
{"v": 1	"t": 1839705	"P": 1004.25	"F": 1}
{"v": 1	"t": 1839726	"P": 1002.25	"F": 1}
{"v": 1	"t": 1839746	"P": 1006.25	"F": 1}
{"v": 1	"t": 1839766	"P": 1008.75	"F": 1}
{"v": 1	"t": 1839787	"P": 1005.5	"F": 1}
{"v": 1	"t": 1839807	"P": 1001.0	"F": 1}
{"v": 1	"t": 1839827	"P": 1002.0	"F": 1}
{"v": 1	"t": 1839847	"P": 1007.25	"F": 1}
{"v": 1	"t": 1839868	"P": 1007.0	"F": 1}
{"v": 1	"t": 1839888	"P": 1006.0	"F": 1}
{"v": 1	"t": 1839908	"P": 1003.25	"F": 1}
{"v": 1	"t": 1839929	"P": 1003.25	"F": 1}
{"v": 1	"t": 1839949	"P": 1008.75	"F": 1}
{"v": 1	"t": 1839969	"P": 1006.75	"F": 1}
{"v": 1	"t": 1839989	"P": 1001.75	"F": 1}
{"v": 1	"t": 1840010	"P": 1003.75	"F": 1}
{"v": 1	"t": 1840030	"P": 1008.75	"F": 1}
{"v": 1	"t": 1840050	"P": 1007.5	"F": 1}
{"v": 1	"t": 1840071	"P": 1004.0	"F": 1}
{"v": 1	"t": 1840091	"P": 1002.5	"F": 1}
{"v": 1	"t": 1840111	"P": 1007.0	"F": 1}
{"v": 1	"t": 1840131	"P": 1007.75	"F": 1}
{"v": 1	"t": 1840152	"P": 1004.5	"F": 1}
{"v": 1	"t": 1840172	"P": 1003.25	"F": 1}
{"v": 1	"t": 1840192	"P": 1003.5	"F": 1}
{"v": 1	"t": 1840213	"P": 1009.0	"F": 1}
{"v": 1	"t": 1840233	"P": 1006.25	"F": 1}
{"v": 1	"t": 1840253	"P": 1003.75	"F": 1}
{"v": 1	"t": 1840273	"P": 1001.25	"F": 1}
{"v": 1	"t": 1840294	"P": 1007.25	"F": 1}
{"v": 1	"t": 1840314	"P": 1010.0	"F": 1}
{"v": 1	"t": 1840334	"P": 1004.25	"F": 1}
{"v": 1	"t": 1840355	"P": 1001.75	"F": 1}
{"v": 1	"t": 1840375	"P": 1005.0	"F": 1	"C": 46.49	"D": 3280	"sn": 54091929832280	"file": "/data/device_log/data0000.out"}
{"v": 1	"t": 1840395	"P": 1009.0	"F": 1}
{"v": 1	"t": 1840415	"P": 1004.75	"F": 1}
{"v": 1	"t": 1840436	"P": 1003.0	"F": 1}
{"v": 1	"t": 1840456	"P": 1004.0	"F": 1}
{"v": 1	"t": 1840476	"P": 1009.0	"F": 1}
{"v": 1	"t": 1840497	"P": 1006.0	"F": 2}
{"v": 1	"t": 1840517	"P": 1003.75	"F": 1}
{"v": 1	"t": 1840537	"P": 1002.0	"F": 1}
{"v": 1	"t": 1840557	"P": 1007.5	"F": 1}
{"v": 1	"t": 1840578	"P": 1009.75	"F": 2}
{"v": 1	"t": 1840598	"P": 1003.5	"F": 1}
{"v": 1	"t": 1840618	"P": 1003.25	"F": 1}
{"v": 1	"t": 1840639	"P": 1003.5	"F": 1}
{"v": 1	"t": 1840659	"P": 1009.5	"F": 1}
{"v": 1	"t": 1840679	"P": 1005.25	"F": 1}
{"v": 1	"t": 1840699	"P": 1005.0	"F": 1}
{"v": 1	"t": 1840720	"P": 1003.25	"F": 1}
{"v": 1	"t": 1840740	"P": 1010.5	"F": 1}
{"v": 1	"t": 1840760	"P": 1008.0	"F": 1}
{"v": 1	"t": 1840781	"P": 1004.5	"F": 1}
{"v": 1	"t": 1840801	"P": 1002.0	"F": 1}
{"v": 1	"t": 1840821	"P": 1006.25	"F": 1}
{"v": 1	"t": 1840841	"P": 1007.0	"F": 1}
{"v": 1	"t": 1840862	"P": 1004.25	"F": 1}
{"v": 1	"t": 1840882	"P": 1001.5	"F": 1}
{"v": 1	"t": 1840902	"P": 1008.5	"F": 1}
{"v": 1	"t": 1840923	"P": 1008.25	"F": 1}
{"v": 1	"t": 1840943	"P": 1005.0	"F": 1}
{"v": 1	"t": 1840963	"P": 1003.5	"F": 1}
{"v": 1	"t": 1840984	"P": 1007.0	"F": 1}
{"v": 1	"t": 1841004	"P": 1008.25	"F": 1}
{"v": 1	"t": 1841024	"P": 1005.0	"F": 1}
{"v": 1	"t": 1841045	"P": 1002.0	"F": 1}
{"v": 1	"t": 1841065	"P": 1007.5	"F": 1}
{"v": 1	"t": 1841085	"P": 1007.0	"F": 1}
{"v": 1	"t": 1841106	"P": 1003.5	"F": 1}
{"v": 1	"t": 1841126	"P": 1003.0	"F": 1}
{"v": 1	"t": 1841146	"P": 1008.0	"F": 1}
{"v": 1	"t": 1841167	"P": 1007.5	"F": 1}
{"v": 1	"t": 1841187	"P": 1005.0	"F": 1}
{"v": 1	"t": 1841207	"P": 1003.0	"F": 1}
{"v": 1	"t": 1841227	"P": 1007.75	"F": 1}
{"v": 1	"t": 1841248	"P": 1009.0	"F": 1}
{"v": 1	"t": 1841268	"P": 1004.25	"F": 1}
{"v": 1	"t": 1841288	"P": 1002.25	"F": 1}
{"v": 1	"t": 1841309	"P": 1003.25	"F": 1}
{"v": 1	"t": 1841329	"P": 1008.5	"F": 1}
{"v": 1	"t": 1841349	"P": 1004.5	"F": 1}
{"v": 1	"t": 1841369	"P": 1003.5	"F": 1}
{"v": 1	"t": 1841390	"P": 1003.0	"F": 1	"C": 46.49	"D": 3280	"sn": 54091929832280	"file": "/data/device_log/data0000.out"}
{"v": 1	"t": 1841410	"P": 1008.0	"F": 1}
{"v": 1	"t": 1841430	"P": 1006.75	"F": 1}
{"v": 1	"t": 1841451	"P": 1003.0	"F": 1}
{"v": 1	"t": 1841471	"P": 1002.75	"F": 1}
{"v": 1	"t": 1841491	"P": 1007.25	"F": 1}
{"v": 1	"t": 1841512	"P": 1009.5	"F": 1}
{"v": 1	"t": 1841532	"P": 1005.25	"F": 1}
{"v": 1	"t": 1841552	"P": 1004.0	"F": 1}
{"v": 1	"t": 1841572	"P": 1005.75	"F": 1}
{"v": 1	"t": 1841593	"P": 1009.0	"F": 2}
{"v": 1	"t": 1841613	"P": 1006.75	"F": 2}
{"v": 1	"t": 1841633	"P": 1004.75	"F": 2}
{"v": 1	"t": 1841653	"P": 1004.25	"F": 1}
{"v": 1	"t": 1841674	"P": 1011.0	"F": 2}
{"v": 1	"t": 1841694	"P": 1008.5	"F": 1}
{"v": 1	"t": 1841714	"P": 1005.0	"F": 1}
{"v": 1	"t": 1841735	"P": 1001.75	"F": 1}
{"v": 1	"t": 1841755	"P": 1005.25	"F": 1}
{"v": 1	"t": 1841775	"P": 1010.75	"F": 1}
{"v": 1	"t": 1841795	"P": 1006.25	"F": 1}
{"v": 1	"t": 1841816	"P": 1003.5	"F": 2}
{"v": 1	"t": 1841836	"P": 1004.75	"F": 2}
{"v": 1	"t": 1841856	"P": 1006.5	"F": 1}
{"v": 1	"t": 1841877	"P": 1009.0	"F": 2}
{"v": 1	"t": 1841897	"P": 1003.0	"F": 1}
{"v": 1	"t": 1841917	"P": 1003.25	"F": 1}
{"v": 1	"t": 1841937	"P": 1008.0	"F": 1}
{"v": 1	"t": 1841958	"P": 1009.0	"F": 1}
{"v": 1	"t": 1841978	"P": 1004.5	"F": 1}
{"v": 1	"t": 1841998	"P": 1002.0	"F": 2}
{"v": 1	"t": 1842019	"P": 1005.0	"F": 2}
{"v": 1	"t": 1842039	"P": 1011.0	"F": 2}
{"v": 1	"t": 1842059	"P": 1007.5	"F": 1}
{"v": 1	"t": 1842079	"P": 1003.75	"F": 2}
{"v": 1	"t": 1842100	"P": 1002.5	"F": 1}
{"v": 1	"t": 1842120	"P": 1010.5	"F": 2}
{"v": 1	"t": 1842140	"P": 1006.75	"F": 2}
{"v": 1	"t": 1842161	"P": 1005.0	"F": 1}
{"v": 1	"t": 1842181	"P": 1004.0	"F": 1}
{"v": 1	"t": 1842201	"P": 1006.75	"F": 1}
{"v": 1	"t": 1842221	"P": 1009.0	"F": 1}
{"v": 1	"t": 1842242	"P": 1008.0	"F": 2}
{"v": 1	"t": 1842262	"P": 1002.75	"F": 1}
{"v": 1	"t": 1842282	"P": 1004.25	"F": 2}
{"v": 1	"t": 1842303	"P": 1009.5	"F": 1}
{"v": 1	"t": 1842323	"P": 1006.75	"F": 1}
{"v": 1	"t": 1842343	"P": 1003.25	"F": 1}
{"v": 1	"t": 1842363	"P": 1000.75	"F": 1}
{"v": 1	"t": 1842384	"P": 1005.5	"F": 1}
{"v": 1	"t": 1842404	"P": 1009.25	"F": 1	"C": 46.49	"D": 3280	"sn": 54091929832280	"file": "/data/device_log/data0000.out"}
{"v": 1	"t": 1842424	"P": 1006.0	"F": 1}
{"v": 1	"t": 1842445	"P": 1003.0	"F": 1}
{"v": 1	"t": 1842465	"P": 1007.0	"F": 1}
{"v": 1	"t": 1842485	"P": 1009.75	"F": 1}
{"v": 1	"t": 1842505	"P": 1006.0	"F": 2}
{"v": 1	"t": 1842526	"P": 1003.0	"F": 2}
{"v": 1	"t": 1842546	"P": 1003.25	"F": 2}
{"v": 1	"t": 1842566	"P": 1008.5	"F": 1}
{"v": 1	"t": 1842587	"P": 1007.75	"F": 1}
{"v": 1	"t": 1842607	"P": 1006.25	"F": 1}
{"v": 1	"t": 1842627	"P": 1002.0	"F": 1}
{"v": 1	"t": 1842648	"P": 1008.25	"F": 1}
{"v": 1	"t": 1842668	"P": 1005.5	"F": 1}
{"v": 1	"t": 1842688	"P": 1002.75	"F": 1}
{"v": 1	"t": 1842709	"P": 1006.25	"F": 1}
{"v": 1	"t": 1842729	"P": 1008.75	"F": 1}
{"v": 1	"t": 1842749	"P": 1003.0	"F": 1}
{"v": 1	"t": 1842770	"P": 1003.5	"F": 2}
{"v": 1	"t": 1842790	"P": 1009.0	"F": 1}
{"v": 1	"t": 1842811	"P": 1006.25	"F": 1}
{"v": 1	"t": 1842831	"P": 1001.75	"F": 1}
{"v": 1	"t": 1842851	"P": 1006.75	"F": 1}
{"v": 1	"t": 1842872	"P": 1008.75	"F": 1}
{"v": 1	"t": 1842892	"P": 1003.25	"F": 1}
{"v": 1	"t": 1842912	"P": 1004.5	"F": 1}
{"v": 1	"t": 1842933	"P": 1008.75	"F": 1}
{"v": 1	"t": 1842953	"P": 1004.5	"F": 2}
{"v": 1	"t": 1842973	"P": 1002.0	"F": 1}
{"v": 1	"t": 1842994	"P": 1008.0	"F": 1}
{"v": 1	"t": 1843014	"P": 1006.75	"F": 1}
{"v": 1	"t": 1843035	"P": 1001.75	"F": 1}
{"v": 1	"t": 1843055	"P": 1005.25	"F": 1}
{"v": 1	"t": 1843075	"P": 1008.5	"F": 1}
{"v": 1	"t": 1843096	"P": 1006.25	"F": 1}
{"v": 1	"t": 1843116	"P": 1003.25	"F": 1}
{"v": 1	"t": 1843136	"P": 1008.75	"F": 1}
{"v": 1	"t": 1843157	"P": 1004.5	"F": 1}
{"v": 1	"t": 1843177	"P": 1002.0	"F": 1}
{"v": 1	"t": 1843198	"P": 1007.25	"F": 1}
{"v": 1	"t": 1843218	"P": 1007.0	"F": 1}
{"v": 1	"t": 1843238	"P": 1001.5	"F": 1}
{"v": 1	"t": 1843259	"P": 1008.25	"F": 1}
{"v": 1	"t": 1843279	"P": 1008.25	"F": 1}
{"v": 1	"t": 1843299	"P": 1003.0	"F": 1}
{"v": 1	"t": 1843320	"P": 1002.75	"F": 1}
{"v": 1	"t": 1843340	"P": 1008.25	"F": 2}
{"v": 1	"t": 1843361	"P": 1005.25	"F": 1}
{"v": 1	"t": 1843381	"P": 1003.25	"F": 1}
{"v": 1	"t": 1843401	"P": 1010.0	"F": 1}
{"v": 1	"t": 1843422	"P": 1007.5	"F": 1	"C": 46.525	"D": 3280	"sn": 54091929832280	"file": "/data/device_log/data0000.out"}
{"v": 1	"t": 1843442	"P": 1004.25	"F": 1}
{"v": 1	"t": 1843462	"P": 1005.75	"F": 1}
{"v": 1	"t": 1843483	"P": 1008.0	"F": 1}
{"v": 1	"t": 1843503	"P": 1005.75	"F": 1}
{"v": 1	"t": 1843524	"P": 1002.0	"F": 1}
{"v": 1	"t": 1843544	"P": 1008.25	"F": 1}
{"v": 1	"t": 1843564	"P": 1005.25	"F": 1}
{"v": 1	"t": 1843585	"P": 1003.75	"F": 1}
{"v": 1	"t": 1843605	"P": 1007.25	"F": 1}
{"v": 1	"t": 1843625	"P": 1007.75	"F": 1}
{"v": 1	"t": 1843646	"P": 1003.75	"F": 1}
{"v": 1	"t": 1843666	"P": 1004.5	"F": 1}
{"v": 1	"t": 1843686	"P": 1008.25	"F": 1}
{"v": 1	"t": 1843707	"P": 1005.25	"F": 1}
{"v": 1	"t": 1843727	"P": 1002.0	"F": 1}
{"v": 1	"t": 1843748	"P": 1007.75	"F": 1}
{"v": 1	"t": 1843768	"P": 1006.0	"F": 1}
{"v": 1	"t": 1843788	"P": 1004.5	"F": 1}
{"v": 1	"t": 1843809	"P": 1007.0	"F": 1}
{"v": 1	"t": 1843829	"P": 1008.5	"F": 1}
{"v": 1	"t": 1843849	"P": 1003.5	"F": 1}
{"v": 1	"t": 1843870	"P": 1005.0	"F": 1}
{"v": 1	"t": 1843890	"P": 1008.0	"F": 1}
{"v": 1	"t": 1843911	"P": 1005.25	"F": 1}
{"v": 1	"t": 1843931	"P": 1003.25	"F": 1}
{"v": 1	"t": 1843951	"P": 1009.75	"F": 1}
{"v": 1	"t": 1843972	"P": 1005.5	"F": 1}
{"v": 1	"t": 1843992	"P": 1002.25	"F": 1}
{"v": 1	"t": 1844013	"P": 1008.25	"F": 1}
{"v": 1	"t": 1844033	"P": 1006.5	"F": 1}
{"v": 1	"t": 1844053	"P": 1003.0	"F": 1}
{"v": 1	"t": 1844074	"P": 1004.25	"F": 1}
{"v": 1	"t": 1844094	"P": 1008.25	"F": 1}
{"v": 1	"t": 1844114	"P": 1006.75	"F": 1}
{"v": 1	"t": 1844135	"P": 1001.25	"F": 1}
{"v": 1	"t": 1844155	"P": 1009.75	"F": 1}
{"v": 1	"t": 1844175	"P": 1006.0	"F": 1}
{"v": 1	"t": 1844196	"P": 1004.25	"F": 1}
{"v": 1	"t": 1844216	"P": 1006.0	"F": 2}
{"v": 1	"t": 1844237	"P": 1007.5	"F": 1}
{"v": 1	"t": 1844257	"P": 1004.25	"F": 1}
{"v": 1	"t": 1844277	"P": 1003.0	"F": 1}
{"v": 1	"t": 1844298	"P": 1009.25	"F": 1}
{"v": 1	"t": 1844318	"P": 1005.25	"F": 1}
{"v": 1	"t": 1844338	"P": 1002.75	"F": 1}
{"v": 1	"t": 1844359	"P": 1006.25	"F": 1}
{"v": 1	"t": 1844379	"P": 1008.0	"F": 1}
{"v": 1	"t": 1844399	"P": 1003.5	"F": 1}
{"v": 1	"t": 1844420	"P": 1002.75	"F": 1}
{"v": 1	"t": 1844440	"P": 1009.0	"F": 1	"C": 46.52	"D": 3280	"sn": 54091929832280	"file": "/data/device_log/data0000.out"}
{"v": 1	"t": 1844461	"P": 1006.0	"F": 1}
{"v": 1	"t": 1844481	"P": 1004.25	"F": 1}
{"v": 1	"t": 1844501	"P": 1009.25	"F": 1}
{"v": 1	"t": 1844522	"P": 1005.75	"F": 1}
{"v": 1	"t": 1844542	"P": 1002.25	"F": 1}
{"v": 1	"t": 1844563	"P": 1008.5	"F": 1}
{"v": 1	"t": 1844583	"P": 1007.0	"F": 1}
{"v": 1	"t": 1844603	"P": 1001.75	"F": 1}
{"v": 1	"t": 1844624	"P": 1009.0	"F": 1}
{"v": 1	"t": 1844644	"P": 1006.0	"F": 1}
{"v": 1	"t": 1844665	"P": 1000.75	"F": 1}
{"v": 1	"t": 1844685	"P": 1006.75	"F": 1}
{"v": 1	"t": 1844705	"P": 1008.0	"F": 1}
{"v": 1	"t": 1844726	"P": 1003.0	"F": 1}
{"v": 1	"t": 1844746	"P": 1007.25	"F": 1}
{"v": 1	"t": 1844767	"P": 1008.5	"F": 1}
{"v": 1	"t": 1844787	"P": 1001.25	"F": 1}
{"v": 1	"t": 1844807	"P": 1004.0	"F": 2}
{"v": 1	"t": 1844828	"P": 1007.5	"F": 1}
{"v": 1	"t": 1844848	"P": 1004.75	"F": 1}
{"v": 1	"t": 1844869	"P": 1003.5	"F": 1}
{"v": 1	"t": 1844889	"P": 1009.25	"F": 1}
{"v": 1	"t": 1844909	"P": 1005.0	"F": 1}
{"v": 1	"t": 1844930	"P": 1002.5	"F": 1}
{"v": 1	"t": 1844950	"P": 1009.25	"F": 1}
{"v": 1	"t": 1844971	"P": 1005.0	"F": 1}
{"v": 1	"t": 1844991	"P": 1002.25	"F": 1}
{"v": 1	"t": 1845011	"P": 1008.5	"F": 1}
{"v": 1	"t": 1845032	"P": 1004.75	"F": 1}
{"v": 1	"t": 1845052	"P": 1001.5	"F": 1}
{"v": 1	"t": 1845073	"P": 1006.75	"F": 1}
{"v": 1	"t": 1845093	"P": 1008.25	"F": 1}
{"v": 1	"t": 1845113	"P": 1004.25	"F": 1}
{"v": 1	"t": 1845134	"P": 1003.75	"F": 1}
{"v": 1	"t": 1845154	"P": 1008.5	"F": 1}
{"v": 1	"t": 1845174	"P": 1003.25	"F": 1}
{"v": 1	"t": 1845195	"P": 1003.5	"F": 1}
{"v": 1	"t": 1845215	"P": 1008.75	"F": 1}
{"v": 1	"t": 1845235	"P": 1004.75	"F": 1}
{"v": 1	"t": 1845256	"P": 1002.75	"F": 1}
{"v": 1	"t": 1845276	"P": 1006.5	"F": 1}
{"v": 1	"t": 1845297	"P": 1007.0	"F": 1}
{"v": 1	"t": 1845317	"P": 1004.5	"F": 1}
{"v": 1	"t": 1845337	"P": 1002.25	"F": 1}
{"v": 1	"t": 1845358	"P": 1009.0	"F": 1}
{"v": 1	"t": 1845378	"P": 1004.75	"F": 1}
{"v": 1	"t": 1845398	"P": 1002.25	"F": 1}
{"v": 1	"t": 1845419	"P": 1007.25	"F": 1}
{"v": 1	"t": 1845439	"P": 1006.25	"F": 1}
{"v": 1	"t": 1845460	"P": 1004.25	"F": 1	"C": 46.51	"D": 3280	"sn": 54091929832280	"file": "/data/device_log/data0000.out"}
{"v": 1	"t": 1845480	"P": 1005.5	"F": 1}
{"v": 1	"t": 1845500	"P": 1008.0	"F": 1}
{"v": 1	"t": 1845521	"P": 1005.75	"F": 1}
{"v": 1	"t": 1845541	"P": 1002.0	"F": 1}
{"v": 1	"t": 1845561	"P": 1008.25	"F": 1}
{"v": 1	"t": 1845582	"P": 1006.5	"F": 1}
{"v": 1	"t": 1845602	"P": 1002.5	"F": 1}
{"v": 1	"t": 1845622	"P": 1008.25	"F": 1}
{"v": 1	"t": 1845643	"P": 1006.25	"F": 1}
{"v": 1	"t": 1845663	"P": 1003.0	"F": 1}
{"v": 1	"t": 1845684	"P": 1006.25	"F": 1}
{"v": 1	"t": 1845704	"P": 1007.5	"F": 1}
{"v": 1	"t": 1845724	"P": 1002.5	"F": 1}
{"v": 1	"t": 1845745	"P": 1004.0	"F": 1}
{"v": 1	"t": 1845765	"P": 1009.25	"F": 1}
{"v": 1	"t": 1845786	"P": 1003.75	"F": 1}
{"v": 1	"t": 1845806	"P": 1003.25	"F": 1}
{"v": 1	"t": 1845826	"P": 1008.75	"F": 1}
{"v": 1	"t": 1845847	"P": 1005.75	"F": 1}
{"v": 1	"t": 1845867	"P": 1004.0	"F": 1}
{"v": 1	"t": 1845887	"P": 1008.0	"F": 1}
{"v": 1	"t": 1845908	"P": 1008.0	"F": 1}
{"v": 1	"t": 1845928	"P": 1003.75	"F": 1}
{"v": 1	"t": 1845949	"P": 1003.0	"F": 1}
{"v": 1	"t": 1845969	"P": 1009.25	"F": 2}
{"v": 1	"t": 1845989	"P": 1003.75	"F": 1}
{"v": 1	"t": 1846010	"P": 1000.5	"F": 1}
{"v": 1	"t": 1846030	"P": 1011.0	"F": 1}
{"v": 1	"t": 1846050	"P": 1005.5	"F": 2}
{"v": 1	"t": 1846071	"P": 1001.5	"F": 1}
{"v": 1	"t": 1846091	"P": 1004.75	"F": 1}
{"v": 1	"t": 1846111	"P": 1007.5	"F": 1}
{"v": 1	"t": 1846132	"P": 1004.75	"F": 2}
{"v": 1	"t": 1846152	"P": 1002.25	"F": 1}
{"v": 1	"t": 1846173	"P": 1009.75	"F": 2}
{"v": 1	"t": 1846193	"P": 1006.0	"F": 2}
{"v": 1	"t": 1846213	"P": 1002.75	"F": 2}
{"v": 1	"t": 1846234	"P": 1005.25	"F": 1}
{"v": 1	"t": 1846254	"P": 1009.5	"F": 2}
{"v": 1	"t": 1846274	"P": 1005.0	"F": 2}
{"v": 1	"t": 1846295	"P": 1003.75	"F": 2}
{"v": 1	"t": 1846315	"P": 1009.0	"F": 2}
{"v": 1	"t": 1846336	"P": 1006.25	"F": 2}
{"v": 1	"t": 1846356	"P": 1004.5	"F": 2}
{"v": 1	"t": 1846376	"P": 1008.5	"F": 1}
{"v": 1	"t": 1846397	"P": 1005.75	"F": 1}
{"v": 1	"t": 1846417	"P": 1004.25	"F": 2}
{"v": 1	"t": 1846438	"P": 1006.0	"F": 1}
{"v": 1	"t": 1846458	"P": 1007.25	"F": 2}
{"v": 1	"t": 1846478	"P": 1003.75	"F": 1	"C": 46.56	"D": 3279	"sn": 54091929832280	"file": "/data/device_log/data0000.out"}
{"v": 1	"t": 1846499	"P": 1005.75	"F": 2}
{"v": 1	"t": 1846519	"P": 1006.75	"F": 1}
{"v": 1	"t": 1846539	"P": 1002.0	"F": 1}
{"v": 1	"t": 1846560	"P": 1003.75	"F": 1}
{"v": 1	"t": 1846580	"P": 1007.75	"F": 1}
{"v": 1	"t": 1846601	"P": 1003.75	"F": 1}
{"v": 1	"t": 1846621	"P": 1001.0	"F": 1}
{"v": 1	"t": 1846641	"P": 1006.5	"F": 1}
{"v": 1	"t": 1846662	"P": 1006.0	"F": 1}
{"v": 1	"t": 1846682	"P": 1002.5	"F": 1}
{"v": 1	"t": 1846702	"P": 1003.75	"F": 1}
{"v": 1	"t": 1846723	"P": 1008.0	"F": 1}
{"v": 1	"t": 1846743	"P": 1002.75	"F": 1}
{"v": 1	"t": 1846763	"P": 1002.0	"F": 1}
{"v": 1	"t": 1846784	"P": 1006.75	"F": 1}
{"v": 1	"t": 1846804	"P": 1004.5	"F": 1}
{"v": 1	"t": 1846825	"P": 1000.5	"F": 1}
{"v": 1	"t": 1846845	"P": 1005.0	"F": 1}
{"v": 1	"t": 1846865	"P": 1007.25	"F": 1}
{"v": 1	"t": 1846886	"P": 1004.25	"F": 1}
{"v": 1	"t": 1846906	"P": 1003.5	"F": 1}
{"v": 1	"t": 1846926	"P": 1005.5	"F": 1}
{"v": 1	"t": 1846947	"P": 1003.75	"F": 1}
{"v": 1	"t": 1846967	"P": 1002.25	"F": 1}
{"v": 1	"t": 1846988	"P": 1007.5	"F": 1}
{"v": 1	"t": 1847008	"P": 1005.75	"F": 1}
{"v": 1	"t": 1847028	"P": 1001.5	"F": 1}
{"v": 1	"t": 1847049	"P": 1004.5	"F": 1}
{"v": 1	"t": 1847069	"P": 1005.25	"F": 1}
{"v": 1	"t": 1847090	"P": 1001.75	"F": 1}
{"v": 1	"t": 1847110	"P": 1004.25	"F": 1}
{"v": 1	"t": 1847130	"P": 1005.75	"F": 2}
{"v": 1	"t": 1847151	"P": 1003.0	"F": 2}
{"v": 1	"t": 1847171	"P": 1003.5	"F": 2}
{"v": 1	"t": 1847191	"P": 1007.5	"F": 1}
{"v": 1	"t": 1847212	"P": 1005.0	"F": 1}
{"v": 1	"t": 1847232	"P": 1003.75	"F": 1}
{"v": 1	"t": 1847253	"P": 1009.75	"F": 1}
{"v": 1	"t": 1847273	"P": 1003.5	"F": 1}
{"v": 1	"t": 1847293	"P": 1000.5	"F": 1}
{"v": 1	"t": 1847314	"P": 1006.0	"F": 1}
{"v": 1	"t": 1847334	"P": 1006.25	"F": 1}
{"v": 1	"t": 1847354	"P": 1002.75	"F": 1}
{"v": 1	"t": 1847375	"P": 1002.0	"F": 1}
{"v": 1	"t": 1847395	"P": 1006.5	"F": 1}
{"v": 1	"t": 1847416	"P": 1003.75	"F": 1}
{"v": 1	"t": 1847436	"P": 1001.25	"F": 2}
{"v": 1	"t": 1847456	"P": 1006.0	"F": 1}
{"v": 1	"t": 1847477	"P": 1006.0	"F": 1}
{"v": 1	"t": 1847497	"P": 1000.5	"F": 1	"C": 46.555	"D": 3279	"sn": 54091929832280	"file": "/data/device_log/data0000.out"}
{"v": 1	"t": 1847517	"P": 1003.75	"F": 1}
{"v": 1	"t": 1847538	"P": 1007.75	"F": 2}
{"v": 1	"t": 1847558	"P": 1003.5	"F": 1}
{"v": 1	"t": 1847578	"P": 1001.0	"F": 1}
{"v": 1	"t": 1847599	"P": 1008.0	"F": 1}
{"v": 1	"t": 1847619	"P": 1003.75	"F": 1}
{"v": 1	"t": 1847640	"P": 1001.25	"F": 1}
{"v": 1	"t": 1847660	"P": 1004.25	"F": 1}
{"v": 1	"t": 1847680	"P": 1004.75	"F": 1}
{"v": 1	"t": 1847701	"P": 1001.75	"F": 1}
{"v": 1	"t": 1847721	"P": 1004.5	"F": 1}
{"v": 1	"t": 1847742	"P": 1005.5	"F": 1}
{"v": 1	"t": 1847762	"P": 1002.5	"F": 1}
{"v": 1	"t": 1847782	"P": 1002.25	"F": 1}
{"v": 1	"t": 1847803	"P": 1007.75	"F": 1}
{"v": 1	"t": 1847823	"P": 1001.75	"F": 1}
{"v": 1	"t": 1847843	"P": 1002.75	"F": 1}
{"v": 1	"t": 1847864	"P": 1008.75	"F": 1}
{"v": 1	"t": 1847884	"P": 1004.0	"F": 1}
{"v": 1	"t": 1847905	"P": 1001.75	"F": 1}
{"v": 1	"t": 1847925	"P": 1005.25	"F": 1}
{"v": 1	"t": 1847945	"P": 1005.25	"F": 1}
{"v": 1	"t": 1847966	"P": 1002.0	"F": 1}
{"v": 1	"t": 1847986	"P": 1002.5	"F": 1}
{"v": 1	"t": 1848006	"P": 1007.5	"F": 1}
{"v": 1	"t": 1848027	"P": 1004.25	"F": 1}
{"v": 1	"t": 1848047	"P": 1002.0	"F": 1}
{"v": 1	"t": 1848067	"P": 1006.75	"F": 2}
{"v": 1	"t": 1848088	"P": 1005.0	"F": 2}
{"v": 1	"t": 1848108	"P": 1001.75	"F": 1}
{"v": 1	"t": 1848129	"P": 1003.5	"F": 1}
{"v": 1	"t": 1848149	"P": 1005.25	"F": 1}
{"v": 1	"t": 1848169	"P": 1003.25	"F": 1}
{"v": 1	"t": 1848190	"P": 1001.25	"F": 1}
{"v": 1	"t": 1848210	"P": 1006.0	"F": 2}
{"v": 1	"t": 1848230	"P": 1006.75	"F": 1}
{"v": 1	"t": 1848251	"P": 1000.5	"F": 1}
{"v": 1	"t": 1848271	"P": 1004.5	"F": 1}
{"v": 1	"t": 1848291	"P": 1005.0	"F": 1}
{"v": 1	"t": 1848312	"P": 1003.75	"F": 1}
{"v": 1	"t": 1848332	"P": 1001.5	"F": 1}
{"v": 1	"t": 1848353	"P": 1005.5	"F": 1}
{"v": 1	"t": 1848373	"P": 1004.25	"F": 1}
{"v": 1	"t": 1848393	"P": 1000.25	"F": 1}
{"v": 1	"t": 1848414	"P": 1005.25	"F": 2}
{"v": 1	"t": 1848434	"P": 1005.0	"F": 1}
{"v": 1	"t": 1848455	"P": 1001.25	"F": 2}
{"v": 1	"t": 1848475	"P": 1006.75	"F": 2}
{"v": 1	"t": 1848496	"P": 1003.5	"F": 1}
{"v": 1	"t": 1848516	"P": 1001.25	"F": 1	"C": 46.56	"D": 3279	"sn": 54091929832280	"file": "/data/device_log/data0000.out"}
{"v": 1	"t": 1848536	"P": 1007.25	"F": 1}
{"v": 1	"t": 1848557	"P": 1005.75	"F": 2}
{"v": 1	"t": 1848577	"P": 1001.5	"F": 1}
{"v": 1	"t": 1848597	"P": 1003.75	"F": 1}
{"v": 1	"t": 1848618	"P": 1006.0	"F": 1}
{"v": 1	"t": 1848638	"P": 1002.75	"F": 1}
{"v": 1	"t": 1848658	"P": 1002.5	"F": 1}
{"v": 1	"t": 1848679	"P": 1006.5	"F": 2}
{"v": 1	"t": 1848699	"P": 1005.25	"F": 1}
{"v": 1	"t": 1848720	"P": 1000.25	"F": 1}
{"v": 1	"t": 1848740	"P": 1003.0	"F": 1}
{"v": 1	"t": 1848760	"P": 1007.25	"F": 1}
{"v": 1	"t": 1848781	"P": 1001.75	"F": 1}
{"v": 1	"t": 1848801	"P": 1000.5	"F": 1}
{"v": 1	"t": 1848821	"P": 1006.5	"F": 1}
{"v": 1	"t": 1848842	"P": 1007.25	"F": 1}
{"v": 1	"t": 1848862	"P": 1001.75	"F": 2}
{"v": 1	"t": 1848882	"P": 1004.5	"F": 2}
{"v": 1	"t": 1848903	"P": 1007.25	"F": 1}
{"v": 1	"t": 1848923	"P": 1004.25	"F": 1}
{"v": 1	"t": 1848943	"P": 1002.5	"F": 1}
{"v": 1	"t": 1848964	"P": 1008.0	"F": 1}
{"v": 1	"t": 1848984	"P": 1005.0	"F": 1}
{"v": 1	"t": 1849005	"P": 1001.5	"F": 2}
{"v": 1	"t": 1849025	"P": 1005.0	"F": 1}
{"v": 1	"t": 1849045	"P": 1005.5	"F": 1}
{"v": 1	"t": 1849066	"P": 1002.0	"F": 1}
{"v": 1	"t": 1849086	"P": 1005.25	"F": 1}
{"v": 1	"t": 1849107	"P": 1005.75	"F": 2}
{"v": 1	"t": 1849127	"P": 1003.5	"F": 1}
{"v": 1	"t": 1849147	"P": 1001.75	"F": 1}
{"v": 1	"t": 1849168	"P": 1006.25	"F": 1}
{"v": 1	"t": 1849188	"P": 1003.75	"F": 1}
{"v": 1	"t": 1849208	"P": 1002.25	"F": 1}
{"v": 1	"t": 1849229	"P": 1007.0	"F": 1}
{"v": 1	"t": 1849249	"P": 1006.0	"F": 1}
{"v": 1	"t": 1849270	"P": 1002.25	"F": 1}
{"v": 1	"t": 1849290	"P": 1004.25	"F": 2}
{"v": 1	"t": 1849310	"P": 1006.75	"F": 2}
{"v": 1	"t": 1849331	"P": 1003.75	"F": 1}
{"v": 1	"t": 1849351	"P": 1001.5	"F": 1}
{"v": 1	"t": 1849371	"P": 1007.0	"F": 1}
{"v": 1	"t": 1849392	"P": 1004.0	"F": 1}
{"v": 1	"t": 1849412	"P": 1003.75	"F": 1}
{"v": 1	"t": 1849432	"P": 1005.5	"F": 1}
{"v": 1	"t": 1849453	"P": 1006.75	"F": 1}
{"v": 1	"t": 1849473	"P": 1003.75	"F": 1}
{"v": 1	"t": 1849494	"P": 1001.25	"F": 1}
{"v": 1	"t": 1849514	"P": 1008.25	"F": 1}
{"v": 1	"t": 1849534	"P": 1004.75	"F": 1	"C": 46.575	"D": 3279	"sn": 54091929832280	"file": "/data/device_log/data0000.out"}
{"v": 1	"t": 1849555	"P": 1002.25	"F": 1}
{"v": 1	"t": 1849575	"P": 1005.5	"F": 1}
{"v": 1	"t": 1849595	"P": 1006.5	"F": 1}
{"v": 1	"t": 1849616	"P": 1001.75	"F": 1}
{"v": 1	"t": 1849636	"P": 1003.25	"F": 1}
{"v": 1	"t": 1849656	"P": 1006.75	"F": 1}
{"v": 1	"t": 1849677	"P": 1003.75	"F": 1}
{"v": 1	"t": 1849697	"P": 1001.75	"F": 1}
{"v": 1	"t": 1849718	"P": 1006.75	"F": 1}
{"v": 1	"t": 1849738	"P": 1004.5	"F": 1}
{"v": 1	"t": 1849758	"P": 1000.5	"F": 2}
{"v": 1	"t": 1849779	"P": 1004.5	"F": 1}
{"v": 1	"t": 1849799	"P": 1007.0	"F": 1}
{"v": 1	"t": 1849819	"P": 1003.25	"F": 1}
{"v": 1	"t": 1849840	"P": 1002.25	"F": 1}
{"v": 1	"t": 1849860	"P": 1007.25	"F": 1}
{"v": 1	"t": 1849881	"P": 1003.75	"F": 1}
{"v": 1	"t": 1849901	"P": 1002.75	"F": 1}
{"v": 1	"t": 1849921	"P": 1004.75	"F": 2}
{"v": 1	"t": 1849942	"P": 1005.75	"F": 1}
{"v": 1	"t": 1849962	"P": 1003.75	"F": 1}
{"v": 1	"t": 1849982	"P": 1003.75	"F": 1}
{"v": 1	"t": 1850003	"P": 1007.25	"F": 1}
{"v": 1	"t": 1850023	"P": 1003.75	"F": 1}
{"v": 1	"t": 1850043	"P": 1003.0	"F": 1}
{"v": 1	"t": 1850064	"P": 1005.5	"F": 1}
{"v": 1	"t": 1850084	"P": 1004.25	"F": 1}
{"v": 1	"t": 1850104	"P": 1001.75	"F": 1}
{"v": 1	"t": 1850125	"P": 1003.5	"F": 1}
{"v": 1	"t": 1850145	"P": 1009.0	"F": 2}
{"v": 1	"t": 1850166	"P": 1004.25	"F": 1}
{"v": 1	"t": 1850186	"P": 1000.5	"F": 1}
{"v": 1	"t": 1850206	"P": 1006.25	"F": 1}
{"v": 1	"t": 1850227	"P": 1006.75	"F": 1}
{"v": 1	"t": 1850247	"P": 1001.25	"F": 2}
{"v": 1	"t": 1850267	"P": 1003.5	"F": 1}
{"v": 1	"t": 1850288	"P": 1006.0	"F": 2}
{"v": 1	"t": 1850308	"P": 1002.25	"F": 1}
{"v": 1	"t": 1850329	"P": 1002.25	"F": 1}
{"v": 1	"t": 1850349	"P": 1006.25	"F": 1}
{"v": 1	"t": 1850369	"P": 1004.25	"F": 1}
{"v": 1	"t": 1850390	"P": 1001.0	"F": 1}
{"v": 1	"t": 1850410	"P": 1006.0	"F": 1}
{"v": 1	"t": 1850430	"P": 1005.75	"F": 1}
{"v": 1	"t": 1850451	"P": 1001.0	"F": 1}
{"v": 1	"t": 1850471	"P": 1004.5	"F": 1}
{"v": 1	"t": 1850491	"P": 1006.0	"F": 1}
{"v": 1	"t": 1850512	"P": 1002.5	"F": 1}
{"v": 1	"t": 1850532	"P": 1001.75	"F": 1}
{"v": 1	"t": 1850553	"P": 1006.5	"F": 1	"C": 46.54	"D": 3279	"sn": 54091929832280	"file": "/data/device_log/data0000.out"}
{"v": 1	"t": 1850573	"P": 1004.25	"F": 1}
{"v": 1	"t": 1850593	"P": 1001.75	"F": 1}
{"v": 1	"t": 1850614	"P": 1004.0	"F": 1}
{"v": 1	"t": 1850634	"P": 1004.75	"F": 1}
{"v": 1	"t": 1850654	"P": 1003.75	"F": 1}
{"v": 1	"t": 1850675	"P": 1001.25	"F": 1}
{"v": 1	"t": 1850695	"P": 1007.5	"F": 1}
{"v": 1	"t": 1850715	"P": 1005.5	"F": 1}
{"v": 1	"t": 1850736	"P": 1000.75	"F": 1}
{"v": 1	"t": 1850756	"P": 1005.0	"F": 1}
{"v": 1	"t": 1850776	"P": 1006.75	"F": 1}
{"v": 1	"t": 1850797	"P": 1002.5	"F": 1}
{"v": 1	"t": 1850817	"P": 1003.75	"F": 1}
{"v": 1	"t": 1850838	"P": 1007.25	"F": 1}
{"v": 1	"t": 1850858	"P": 1003.75	"F": 1}
{"v": 1	"t": 1850878	"P": 1001.0	"F": 1}
{"v": 1	"t": 1850899	"P": 1004.75	"F": 1}
{"v": 1	"t": 1850919	"P": 1006.25	"F": 1}
{"v": 1	"t": 1850939	"P": 1002.5	"F": 1}
{"v": 1	"t": 1850960	"P": 1000.75	"F": 1}
{"v": 1	"t": 1850980	"P": 1006.5	"F": 1}
{"v": 1	"t": 1851001	"P": 1002.75	"F": 1}
{"v": 1	"t": 1851021	"P": 1000.25	"F": 1}
{"v": 1	"t": 1851041	"P": 1006.5	"F": 1}
{"v": 1	"t": 1851062	"P": 1006.25	"F": 1}
{"v": 1	"t": 1851082	"P": 1001.25	"F": 1}
{"v": 1	"t": 1851102	"P": 1004.0	"F": 1}
{"v": 1	"t": 1851123	"P": 1006.5	"F": 1}
{"v": 1	"t": 1851143	"P": 1004.5	"F": 1}
{"v": 1	"t": 1851163	"P": 1002.0	"F": 2}
{"v": 1	"t": 1851184	"P": 1007.0	"F": 1}
{"v": 1	"t": 1851204	"P": 1007.25	"F": 1}
{"v": 1	"t": 1851224	"P": 1002.75	"F": 1}
{"v": 1	"t": 1851245	"P": 1004.0	"F": 1}
{"v": 1	"t": 1851265	"P": 1006.25	"F": 1}
{"v": 1	"t": 1851285	"P": 1004.0	"F": 1}
{"v": 1	"t": 1851306	"P": 1001.75	"F": 1}
{"v": 1	"t": 1851326	"P": 1006.25	"F": 1}
{"v": 1	"t": 1851347	"P": 1005.75	"F": 1}
{"v": 1	"t": 1851367	"P": 1002.25	"F": 2}
{"v": 1	"t": 1851387	"P": 1004.25	"F": 1}
{"v": 1	"t": 1851408	"P": 1006.0	"F": 1}
{"v": 1	"t": 1851428	"P": 1004.5	"F": 1}
{"v": 1	"t": 1851448	"P": 1002.75	"F": 1}
{"v": 1	"t": 1851469	"P": 1005.5	"F": 1}
{"v": 1	"t": 1851489	"P": 1005.75	"F": 1}
{"v": 1	"t": 1851510	"P": 1001.75	"F": 1}
{"v": 1	"t": 1851530	"P": 1004.75	"F": 1}
{"v": 1	"t": 1851550	"P": 1007.0	"F": 1}
{"v": 1	"t": 1851571	"P": 1002.25	"F": 1	"C": 46.52	"D": 3279	"sn": 54091929832280	"file": "/data/device_log/data0000.out"}
{"v": 1	"t": 1851591	"P": 1001.75	"F": 2}
{"v": 1	"t": 1851611	"P": 1006.0	"F": 1}
{"v": 1	"t": 1851632	"P": 1004.5	"F": 1}
{"v": 1	"t": 1851652	"P": 1002.0	"F": 1}
{"v": 1	"t": 1851672	"P": 1003.0	"F": 1}
{"v": 1	"t": 1851693	"P": 1008.0	"F": 2}
{"v": 1	"t": 1851713	"P": 1004.25	"F": 1}
{"v": 1	"t": 1851733	"P": 1001.5	"F": 1}
{"v": 1	"t": 1851754	"P": 1007.25	"F": 1}
{"v": 1	"t": 1851774	"P": 1004.75	"F": 1}
{"v": 1	"t": 1851795	"P": 1001.0	"F": 1}
{"v": 1	"t": 1851815	"P": 1004.5	"F": 1}
{"v": 1	"t": 1851835	"P": 1007.25	"F": 2}
{"v": 1	"t": 1851856	"P": 1005.0	"F": 2}
{"v": 1	"t": 1851876	"P": 1002.25	"F": 1}
{"v": 1	"t": 1851896	"P": 1007.25	"F": 1}
{"v": 1	"t": 1851917	"P": 1004.75	"F": 1}
{"v": 1	"t": 1851937	"P": 1003.25	"F": 1}
{"v": 1	"t": 1851957	"P": 1004.5	"F": 1}
{"v": 1	"t": 1851978	"P": 1005.5	"F": 1}
{"v": 1	"t": 1851998	"P": 1003.25	"F": 1}
{"v": 1	"t": 1852019	"P": 1004.25	"F": 1}
{"v": 1	"t": 1852039	"P": 1007.25	"F": 1}
{"v": 1	"t": 1852060	"P": 1002.25	"F": 1}
{"v": 1	"t": 1852080	"P": 1005.5	"F": 1}
{"v": 1	"t": 1852100	"P": 1007.5	"F": 1}
{"v": 1	"t": 1852121	"P": 1002.75	"F": 2}
{"v": 1	"t": 1852141	"P": 1004.5	"F": 1}
{"v": 1	"t": 1852161	"P": 1007.5	"F": 1}
{"v": 1	"t": 1852182	"P": 1002.5	"F": 1}
{"v": 1	"t": 1852202	"P": 1003.5	"F": 1}
{"v": 1	"t": 1852223	"P": 1007.75	"F": 1}
{"v": 1	"t": 1852243	"P": 1004.0	"F": 1}
{"v": 1	"t": 1852263	"P": 1001.75	"F": 1}
{"v": 1	"t": 1852284	"P": 1004.75	"F": 1}
{"v": 1	"t": 1852304	"P": 1008.0	"F": 1}
{"v": 1	"t": 1852324	"P": 1005.25	"F": 1}
{"v": 1	"t": 1852345	"P": 1002.5	"F": 1}
{"v": 1	"t": 1852365	"P": 1009.5	"F": 1}
{"v": 1	"t": 1852385	"P": 1005.75	"F": 1}
{"v": 1	"t": 1852406	"P": 1003.0	"F": 1}
{"v": 1	"t": 1852426	"P": 1004.5	"F": 1}
{"v": 1	"t": 1852446	"P": 1008.0	"F": 1}
{"v": 1	"t": 1852467	"P": 1003.5	"F": 1}
{"v": 1	"t": 1852487	"P": 1003.5	"F": 1}
{"v": 1	"t": 1852508	"P": 1008.0	"F": 1}
{"v": 1	"t": 1852528	"P": 1005.0	"F": 1}
{"v": 1	"t": 1852548	"P": 1001.25	"F": 1}
{"v": 1	"t": 1852569	"P": 1004.0	"F": 1}
{"v": 1	"t": 1852589	"P": 1007.25	"F": 1	"C": 46.51	"D": 3279	"sn": 54091929832280	"file": "/data/device_log/data0000.out"}
{"v": 1	"t": 1852609	"P": 1003.25	"F": 1}
{"v": 1	"t": 1852630	"P": 1003.5	"F": 1}
{"v": 1	"t": 1852650	"P": 1006.5	"F": 1}
{"v": 1	"t": 1852670	"P": 1005.0	"F": 1}
{"v": 1	"t": 1852691	"P": 1002.5	"F": 1}
{"v": 1	"t": 1852711	"P": 1006.25	"F": 1}
{"v": 1	"t": 1852732	"P": 1004.5	"F": 2}
{"v": 1	"t": 1852752	"P": 1003.0	"F": 2}
{"v": 1	"t": 1852772	"P": 1005.0	"F": 1}
{"v": 1	"t": 1852793	"P": 1005.75	"F": 1}
{"v": 1	"t": 1852813	"P": 1003.25	"F": 1}
{"v": 1	"t": 1852833	"P": 1003.0	"F": 1}
{"v": 1	"t": 1852854	"P": 1006.25	"F": 1}
{"v": 1	"t": 1852874	"P": 1004.75	"F": 1}
{"v": 1	"t": 1852895	"P": 1004.0	"F": 1}
{"v": 1	"t": 1852915	"P": 1005.0	"F": 2}
{"v": 1	"t": 1852935	"P": 1007.5	"F": 2}
{"v": 1	"t": 1852956	"P": 1004.0	"F": 2}
{"v": 1	"t": 1852976	"P": 1003.0	"F": 2}
{"v": 1	"t": 1852996	"P": 1006.75	"F": 1}
{"v": 1	"t": 1853017	"P": 1004.75	"F": 2}
{"v": 1	"t": 1853037	"P": 1001.25	"F": 2}
{"v": 1	"t": 1853057	"P": 1006.25	"F": 1}
{"v": 1	"t": 1853078	"P": 1009.0	"F": 2}
{"v": 1	"t": 1853098	"P": 1001.75	"F": 1}
{"v": 1	"t": 1853118	"P": 1001.5	"F": 1}
{"v": 1	"t": 1853139	"P": 1005.75	"F": 2}
{"v": 1	"t": 1853159	"P": 1006.0	"F": 1}
{"v": 1	"t": 1853179	"P": 1002.0	"F": 1}
{"v": 1	"t": 1853200	"P": 1002.0	"F": 1}
{"v": 1	"t": 1853220	"P": 1007.25	"F": 2}
{"v": 1	"t": 1853241	"P": 1004.25	"F": 2}
{"v": 1	"t": 1853261	"P": 1002.0	"F": 2}
{"v": 1	"t": 1853281	"P": 1007.0	"F": 1}
{"v": 1	"t": 1853302	"P": 1002.25	"F": 2}
{"v": 1	"t": 1853322	"P": 1001.75	"F": 1}
{"v": 1	"t": 1853342	"P": 1005.75	"F": 1}
{"v": 1	"t": 1853363	"P": 1006.5	"F": 2}
{"v": 1	"t": 1853383	"P": 1002.25	"F": 2}
{"v": 1	"t": 1853404	"P": 1002.5	"F": 1}
{"v": 1	"t": 1853424	"P": 1008.75	"F": 2}
{"v": 1	"t": 1853444	"P": 1004.5	"F": 2}
{"v": 1	"t": 1853465	"P": 1002.5	"F": 1}
{"v": 1	"t": 1853485	"P": 1006.0	"F": 2}
{"v": 1	"t": 1853505	"P": 1006.5	"F": 2}
{"v": 1	"t": 1853526	"P": 1001.75	"F": 1}
{"v": 1	"t": 1853546	"P": 1002.0	"F": 1}
{"v": 1	"t": 1853566	"P": 1006.75	"F": 1}
{"v": 1	"t": 1853587	"P": 1003.5	"F": 1}
{"v": 1	"t": 1853607	"P": 1002.5	"F": 1	"C": 46.46	"D": 3279	"sn": 54091929832280	"file": "/data/device_log/data0000.out"}
{"v": 1	"t": 1853628	"P": 1006.25	"F": 1}
{"v": 1	"t": 1853648	"P": 1004.25	"F": 1}
{"v": 1	"t": 1853668	"P": 1001.75	"F": 1}
{"v": 1	"t": 1853689	"P": 1003.5	"F": 1}
{"v": 1	"t": 1853709	"P": 1007.75	"F": 1}
{"v": 1	"t": 1853729	"P": 1003.5	"F": 1}
{"v": 1	"t": 1853750	"P": 1001.0	"F": 2}
{"v": 1	"t": 1853770	"P": 1007.5	"F": 1}
{"v": 1	"t": 1853790	"P": 1004.25	"F": 1}
{"v": 1	"t": 1853811	"P": 1002.5	"F": 1}
{"v": 1	"t": 1853831	"P": 1006.5	"F": 2}
{"v": 1	"t": 1853852	"P": 1006.75	"F": 1}
{"v": 1	"t": 1853872	"P": 1003.25	"F": 1}
{"v": 1	"t": 1853892	"P": 1003.5	"F": 2}
{"v": 1	"t": 1853913	"P": 1007.25	"F": 1}
{"v": 1	"t": 1853933	"P": 1003.75	"F": 2}
{"v": 1	"t": 1853953	"P": 1003.0	"F": 1}
{"v": 1	"t": 1853974	"P": 1006.75	"F": 2}
{"v": 1	"t": 1853994	"P": 1004.25	"F": 1}
{"v": 1	"t": 1854015	"P": 1002.5	"F": 2}
{"v": 1	"t": 1854035	"P": 1005.0	"F": 1}
{"v": 1	"t": 1854055	"P": 1008.5	"F": 2}
{"v": 1	"t": 1854076	"P": 1002.0	"F": 1}
{"v": 1	"t": 1854096	"P": 1000.75	"F": 2}
{"v": 1	"t": 1854116	"P": 1006.75	"F": 1}
{"v": 1	"t": 1854137	"P": 1007.0	"F": 1}
{"v": 1	"t": 1854157	"P": 1000.5	"F": 1}
{"v": 1	"t": 1854177	"P": 1006.0	"F": 1}
{"v": 1	"t": 1854198	"P": 1006.5	"F": 1}
{"v": 1	"t": 1854218	"P": 1003.25	"F": 1}
{"v": 1	"t": 1854239	"P": 1003.75	"F": 1}
{"v": 1	"t": 1854259	"P": 1005.75	"F": 1}
{"v": 1	"t": 1854279	"P": 1005.25	"F": 1}
{"v": 1	"t": 1854300	"P": 1003.0	"F": 1}
{"v": 1	"t": 1854320	"P": 1005.25	"F": 1}
{"v": 1	"t": 1854340	"P": 1006.75	"F": 1}
{"v": 1	"t": 1854361	"P": 1005.0	"F": 1}
{"v": 1	"t": 1854381	"P": 1001.25	"F": 1}
{"v": 1	"t": 1854401	"P": 1007.25	"F": 1}
{"v": 1	"t": 1854422	"P": 1003.5	"F": 1}
{"v": 1	"t": 1854442	"P": 1003.0	"F": 1}
{"v": 1	"t": 1854463	"P": 1007.0	"F": 1}
{"v": 1	"t": 1854483	"P": 1003.5	"F": 1}
{"v": 1	"t": 1854503	"P": 1001.75	"F": 2}
{"v": 1	"t": 1854524	"P": 1006.0	"F": 1}
{"v": 1	"t": 1854544	"P": 1007.0	"F": 1}
{"v": 1	"t": 1854565	"P": 1002.25	"F": 1}
{"v": 1	"t": 1854585	"P": 1004.5	"F": 1}
{"v": 1	"t": 1854605	"P": 1005.75	"F": 1}
{"v": 1	"t": 1854626	"P": 1002.75	"F": 1	"C": 46.515	"D": 3278	"sn": 54091929832280	"file": "/data/device_log/data0000.out"}
{"v": 1	"t": 1854646	"P": 1004.5	"F": 2}
{"v": 1	"t": 1854667	"P": 1008.25	"F": 1}
{"v": 1	"t": 1854687	"P": 1002.75	"F": 1}
{"v": 1	"t": 1854707	"P": 1001.75	"F": 1}
{"v": 1	"t": 1854728	"P": 1006.75	"F": 1}
{"v": 1	"t": 1854748	"P": 1003.75	"F": 2}
{"v": 1	"t": 1854768	"P": 1000.25	"F": 1}
{"v": 1	"t": 1854789	"P": 1006.5	"F": 2}
{"v": 1	"t": 1854809	"P": 1006.75	"F": 1}
{"v": 1	"t": 1854829	"P": 1001.25	"F": 2}
{"v": 1	"t": 1854850	"P": 1003.5	"F": 2}
{"v": 1	"t": 1854870	"P": 1008.25	"F": 1}
{"v": 1	"t": 1854891	"P": 1004.0	"F": 2}
{"v": 1	"t": 1854911	"P": 1001.75	"F": 1}
{"v": 1	"t": 1854931	"P": 1006.5	"F": 1}
{"v": 1	"t": 1854952	"P": 1005.25	"F": 1}
{"v": 1	"t": 1854972	"P": 1001.25	"F": 1}
{"v": 1	"t": 1854993	"P": 1005.5	"F": 2}
{"v": 1	"t": 1855013	"P": 1002.0	"F": 1}
{"v": 1	"t": 1855034	"P": 1002.5	"F": 1}
{"v": 1	"t": 1855054	"P": 1006.0	"F": 1}
{"v": 1	"t": 1855074	"P": 1003.75	"F": 1}
{"v": 1	"t": 1855095	"P": 1002.0	"F": 1}
{"v": 1	"t": 1855115	"P": 1007.5	"F": 1}
{"v": 1	"t": 1855135	"P": 1007.75	"F": 1}
{"v": 1	"t": 1855156	"P": 1001.75	"F": 1}
{"v": 1	"t": 1855176	"P": 1000.75	"F": 1}
{"v": 1	"t": 1855196	"P": 1005.0	"F": 1}
{"v": 1	"t": 1855216	"P": 1007.75	"F": 1}
{"v": 1	"t": 1855237	"P": 1004.5	"F": 1}
{"v": 1	"t": 1855257	"P": 1001.25	"F": 1}
{"v": 1	"t": 1855277	"P": 1004.0	"F": 1}
{"v": 1	"t": 1855298	"P": 1006.0	"F": 1}
{"v": 1	"t": 1855318	"P": 1003.75	"F": 1}
{"v": 1	"t": 1855338	"P": 1002.5	"F": 1}
{"v": 1	"t": 1855359	"P": 1002.25	"F": 1}
{"v": 1	"t": 1855379	"P": 1008.0	"F": 1}
{"v": 1	"t": 1855399	"P": 1006.5	"F": 1}
{"v": 1	"t": 1855419	"P": 1003.75	"F": 1}
{"v": 1	"t": 1855440	"P": 1001.0	"F": 1}
{"v": 1	"t": 1855460	"P": 1006.25	"F": 1}
{"v": 1	"t": 1855480	"P": 1005.25	"F": 1}
{"v": 1	"t": 1855501	"P": 1002.5	"F": 1}
{"v": 1	"t": 1855521	"P": 1000.75	"F": 1}
{"v": 1	"t": 1855541	"P": 1006.75	"F": 1}
{"v": 1	"t": 1855562	"P": 1007.0	"F": 1}
{"v": 1	"t": 1855582	"P": 1001.5	"F": 1}
{"v": 1	"t": 1855603	"P": 1006.75	"F": 1}
{"v": 1	"t": 1855623	"P": 1004.5	"F": 1}
{"v": 1	"t": 1855644	"P": 1002.25	"F": 1	"C": 46.475	"D": 3278	"sn": 54091929832280	"file": "/data/device_log/data0000.out"}
{"v": 1	"t": 1855664	"P": 1006.25	"F": 1}
{"v": 1	"t": 1855685	"P": 1002.0	"F": 1}
{"v": 1	"t": 1855705	"P": 1005.25	"F": 2}
{"v": 1	"t": 1855725	"P": 1006.5	"F": 1}
{"v": 1	"t": 1855746	"P": 1001.5	"F": 1}
{"v": 1	"t": 1855766	"P": 1006.25	"F": 1}
{"v": 1	"t": 1855786	"P": 1006.25	"F": 1}
{"v": 1	"t": 1855807	"P": 1005.25	"F": 2}
{"v": 1	"t": 1855827	"P": 1000.25	"F": 1}
{"v": 1	"t": 1855847	"P": 1003.0	"F": 1}
{"v": 1	"t": 1855868	"P": 1008.25	"F": 1}
{"v": 1	"t": 1855888	"P": 1004.5	"F": 1}
{"v": 1	"t": 1855908	"P": 1000.75	"F": 2}
{"v": 1	"t": 1855929	"P": 1002.5	"F": 1}
{"v": 1	"t": 1855949	"P": 1006.5	"F": 1}
{"v": 1	"t": 1855969	"P": 1006.0	"F": 1}
{"v": 1	"t": 1855989	"P": 1001.25	"F": 1}
{"v": 1	"t": 1856010	"P": 1000.5	"F": 1}
{"v": 1	"t": 1856030	"P": 1008.0	"F": 1}
{"v": 1	"t": 1856050	"P": 1004.75	"F": 1}
{"v": 1	"t": 1856071	"P": 1004.5	"F": 1}
{"v": 1	"t": 1856091	"P": 1000.0	"F": 1}
{"v": 1	"t": 1856111	"P": 1004.25	"F": 1}
{"v": 1	"t": 1856132	"P": 1007.25	"F": 1}
{"v": 1	"t": 1856152	"P": 1004.0	"F": 1}
{"v": 1	"t": 1856172	"P": 1000.0	"F": 1}
{"v": 1	"t": 1856192	"P": 1006.0	"F": 1}
{"v": 1	"t": 1856213	"P": 1006.25	"F": 2}
{"v": 1	"t": 1856233	"P": 1005.0	"F": 1}
{"v": 1	"t": 1856253	"P": 1001.5	"F": 1}
{"v": 1	"t": 1856274	"P": 1007.75	"F": 1}
{"v": 1	"t": 1856294	"P": 1003.75	"F": 2}
{"v": 1	"t": 1856315	"P": 1001.0	"F": 1}
{"v": 1	"t": 1856335	"P": 1005.75	"F": 2}
{"v": 1	"t": 1856355	"P": 1006.75	"F": 2}
{"v": 1	"t": 1856376	"P": 1003.0	"F": 2}
{"v": 1	"t": 1856396	"P": 1001.25	"F": 2}
{"v": 1	"t": 1856416	"P": 1006.0	"F": 1}
{"v": 1	"t": 1856436	"P": 1006.25	"F": 2}
{"v": 1	"t": 1856457	"P": 1003.75	"F": 2}
{"v": 1	"t": 1856477	"P": 1002.0	"F": 2}
{"v": 1	"t": 1856497	"P": 1006.0	"F": 1}
{"v": 1	"t": 1856518	"P": 1008.0	"F": 1}
{"v": 1	"t": 1856538	"P": 1005.0	"F": 2}
{"v": 1	"t": 1856558	"P": 1001.0	"F": 1}
{"v": 1	"t": 1856579	"P": 1004.75	"F": 2}
{"v": 1	"t": 1856599	"P": 1006.75	"F": 1}
{"v": 1	"t": 1856619	"P": 1003.25	"F": 1}
{"v": 1	"t": 1856640	"P": 1001.25	"F": 1}
{"v": 1	"t": 1856660	"P": 1003.0	"F": 2	"C": 46.51	"D": 3278	"sn": 54091929832280	"file": "/data/device_log/data0000.out"}
{"v": 1	"t": 1856680	"P": 1005.75	"F": 1}
{"v": 1	"t": 1856700	"P": 1005.0	"F": 2}
{"v": 1	"t": 1856721	"P": 999.75	"F": 1}
{"v": 1	"t": 1856741	"P": 1003.0	"F": 1}
{"v": 1	"t": 1856761	"P": 1008.0	"F": 1}
{"v": 1	"t": 1856782	"P": 1004.0	"F": 1}
{"v": 1	"t": 1856802	"P": 1001.25	"F": 2}
{"v": 1	"t": 1856822	"P": 1007.0	"F": 2}
{"v": 1	"t": 1856843	"P": 1005.25	"F": 2}
{"v": 1	"t": 1856863	"P": 1001.25	"F": 1}
{"v": 1	"t": 1856884	"P": 1004.75	"F": 1}
{"v": 1	"t": 1856904	"P": 1007.0	"F": 1}
{"v": 1	"t": 1856924	"P": 1003.75	"F": 2}
{"v": 1	"t": 1856945	"P": 1000.75	"F": 1}
{"v": 1	"t": 1856965	"P": 1004.0	"F": 1}
{"v": 1	"t": 1856985	"P": 1006.5	"F": 1}
{"v": 1	"t": 1857005	"P": 1004.25	"F": 1}
{"v": 1	"t": 1857026	"P": 1001.0	"F": 1}
{"v": 1	"t": 1857046	"P": 1002.25	"F": 1}
{"v": 1	"t": 1857066	"P": 1008.0	"F": 1}
{"v": 1	"t": 1857087	"P": 1006.0	"F": 2}
{"v": 1	"t": 1857107	"P": 1002.5	"F": 1}
{"v": 1	"t": 1857127	"P": 1003.0	"F": 1}
{"v": 1	"t": 1857148	"P": 1006.75	"F": 1}
{"v": 1	"t": 1857168	"P": 1005.75	"F": 1}
{"v": 1	"t": 1857188	"P": 1003.0	"F": 1}
{"v": 1	"t": 1857208	"P": 1002.0	"F": 1}
{"v": 1	"t": 1857229	"P": 1007.75	"F": 2}
{"v": 1	"t": 1857249	"P": 1004.75	"F": 1}
{"v": 1	"t": 1857269	"P": 1004.0	"F": 1}
{"v": 1	"t": 1857290	"P": 1000.75	"F": 2}
{"v": 1	"t": 1857310	"P": 1007.25	"F": 2}
{"v": 1	"t": 1857330	"P": 1006.75	"F": 2}
{"v": 1	"t": 1857351	"P": 1003.25	"F": 1}
{"v": 1	"t": 1857371	"P": 1000.25	"F": 2}
{"v": 1	"t": 1857391	"P": 1008.25	"F": 1}
{"v": 1	"t": 1857412	"P": 1004.5	"F": 2}
{"v": 1	"t": 1857432	"P": 1002.25	"F": 1}
{"v": 1	"t": 1857453	"P": 1007.0	"F": 1}
{"v": 1	"t": 1857473	"P": 1003.25	"F": 2}
{"v": 1	"t": 1857493	"P": 1002.0	"F": 2}
{"v": 1	"t": 1857514	"P": 1002.25	"F": 2}
{"v": 1	"t": 1857534	"P": 1004.5	"F": 1}
{"v": 1	"t": 1857554	"P": 1006.25	"F": 1}
{"v": 1	"t": 1857574	"P": 1003.25	"F": 1}
{"v": 1	"t": 1857595	"P": 1001.0	"F": 2}
{"v": 1	"t": 1857615	"P": 1007.75	"F": 1}
{"v": 1	"t": 1857635	"P": 1005.5	"F": 1}
{"v": 1	"t": 1857656	"P": 1003.5	"F": 2}
{"v": 1	"t": 1857676	"P": 1001.0	"F": 2	"C": 46.485	"D": 3278	"sn": 54091929832280	"file": "/data/device_log/data0000.out"}
{"v": 1	"t": 1857696	"P": 1007.0	"F": 1}
{"v": 1	"t": 1857717	"P": 1006.25	"F": 1}
{"v": 1	"t": 1857737	"P": 1001.25	"F": 1}
{"v": 1	"t": 1857757	"P": 1000.5	"F": 1}
{"v": 1	"t": 1857778	"P": 1007.0	"F": 2}
{"v": 1	"t": 1857798	"P": 1005.25	"F": 1}
{"v": 1	"t": 1857818	"P": 1002.0	"F": 2}
{"v": 1	"t": 1857838	"P": 1002.75	"F": 1}
{"v": 1	"t": 1857859	"P": 1008.25	"F": 1}
{"v": 1	"t": 1857879	"P": 1005.75	"F": 1}
{"v": 1	"t": 1857899	"P": 1002.5	"F": 2}
{"v": 1	"t": 1857920	"P": 1002.5	"F": 1}
{"v": 1	"t": 1857940	"P": 1007.0	"F": 1}
{"v": 1	"t": 1857961	"P": 1005.0	"F": 1}
{"v": 1	"t": 1857981	"P": 1001.5	"F": 2}
{"v": 1	"t": 1858001	"P": 1007.5	"F": 1}
{"v": 1	"t": 1858022	"P": 1002.5	"F": 1}
{"v": 1	"t": 1858042	"P": 1002.0	"F": 1}
{"v": 1	"t": 1858062	"P": 1004.75	"F": 2}
{"v": 1	"t": 1858083	"P": 1008.0	"F": 1}
{"v": 1	"t": 1858103	"P": 1004.0	"F": 2}
{"v": 1	"t": 1858123	"P": 1000.75	"F": 1}
{"v": 1	"t": 1858144	"P": 1002.5	"F": 1}
{"v": 1	"t": 1858164	"P": 1006.75	"F": 1}
{"v": 1	"t": 1858184	"P": 1003.75	"F": 1}
{"v": 1	"t": 1858204	"P": 1001.5	"F": 1}
{"v": 1	"t": 1858225	"P": 1002.25	"F": 2}
{"v": 1	"t": 1858245	"P": 1005.75	"F": 2}
{"v": 1	"t": 1858265	"P": 1006.0	"F": 2}
{"v": 1	"t": 1858286	"P": 1001.75	"F": 2}
{"v": 1	"t": 1858306	"P": 1003.0	"F": 1}
{"v": 1	"t": 1858326	"P": 1006.5	"F": 2}
{"v": 1	"t": 1858347	"P": 1004.5	"F": 2}
{"v": 1	"t": 1858367	"P": 1003.0	"F": 2}
{"v": 1	"t": 1858387	"P": 1002.75	"F": 1}
{"v": 1	"t": 1858408	"P": 1006.75	"F": 2}
{"v": 1	"t": 1858428	"P": 1004.5	"F": 2}
{"v": 1	"t": 1858448	"P": 1002.25	"F": 1}
{"v": 1	"t": 1858468	"P": 1002.0	"F": 2}
{"v": 1	"t": 1858489	"P": 1007.0	"F": 2}
{"v": 1	"t": 1858509	"P": 1003.5	"F": 2}
{"v": 1	"t": 1858530	"P": 1001.75	"F": 1}
{"v": 1	"t": 1858550	"P": 1007.5	"F": 2}
{"v": 1	"t": 1858571	"P": 1003.0	"F": 2}
{"v": 1	"t": 1858591	"P": 1001.0	"F": 2}
{"v": 1	"t": 1858611	"P": 1004.25	"F": 2}
{"v": 1	"t": 1858631	"P": 1007.5	"F": 2}
{"v": 1	"t": 1858652	"P": 1003.25	"F": 1}
{"v": 1	"t": 1858672	"P": 1001.0	"F": 2}
{"v": 1	"t": 1858692	"P": 1003.25	"F": 2	"C": 46.485	"D": 3278	"sn": 54091929832280	"file": "/data/device_log/data0000.out"}
{"v": 1	"t": 1858713	"P": 1008.25	"F": 2}
{"v": 1	"t": 1858733	"P": 1003.0	"F": 1}
{"v": 1	"t": 1858753	"P": 1001.5	"F": 2}
{"v": 1	"t": 1858773	"P": 1001.75	"F": 1}
{"v": 1	"t": 1858794	"P": 1007.0	"F": 1}
{"v": 1	"t": 1858814	"P": 1005.75	"F": 2}
{"v": 1	"t": 1858834	"P": 1004.0	"F": 1}
{"v": 1	"t": 1858855	"P": 1002.0	"F": 2}
{"v": 1	"t": 1858875	"P": 1008.0	"F": 2}
{"v": 1	"t": 1858895	"P": 1006.5	"F": 2}
{"v": 1	"t": 1858916	"P": 1002.25	"F": 1}
{"v": 1	"t": 1858936	"P": 1000.0	"F": 1}
{"v": 1	"t": 1858956	"P": 1004.5	"F": 1}
{"v": 1	"t": 1858977	"P": 1005.75	"F": 2}
{"v": 1	"t": 1858997	"P": 1003.5	"F": 1}
{"v": 1	"t": 1859017	"P": 1001.5	"F": 2}
{"v": 1	"t": 1859037	"P": 1004.5	"F": 1}
{"v": 1	"t": 1859058	"P": 1006.75	"F": 2}
{"v": 1	"t": 1859078	"P": 1002.0	"F": 2}
{"v": 1	"t": 1859099	"P": 1003.0	"F": 1}
{"v": 1	"t": 1859119	"P": 1005.25	"F": 1}
{"v": 1	"t": 1859140	"P": 1001.25	"F": 1}
{"v": 1	"t": 1859160	"P": 1006.25	"F": 1}
{"v": 1	"t": 1859181	"P": 1004.75	"F": 1}
{"v": 1	"t": 1859201	"P": 1003.5	"F": 1}
{"v": 1	"t": 1859222	"P": 1006.25	"F": 2}
{"v": 1	"t": 1859242	"P": 1003.5	"F": 1}
{"v": 1	"t": 1859262	"P": 1005.0	"F": 2}
{"v": 1	"t": 1859283	"P": 1006.25	"F": 2}
{"v": 1	"t": 1859303	"P": 1003.0	"F": 2}
{"v": 1	"t": 1859323	"P": 1001.0	"F": 2}
{"v": 1	"t": 1859344	"P": 1006.5	"F": 1}
{"v": 1	"t": 1859364	"P": 1006.0	"F": 2}
{"v": 1	"t": 1859384	"P": 1002.75	"F": 1}
{"v": 1	"t": 1859405	"P": 999.5	"F": 2}
{"v": 1	"t": 1859425	"P": 1003.5	"F": 1}
{"v": 1	"t": 1859445	"P": 1005.5	"F": 1}
{"v": 1	"t": 1859465	"P": 1003.75	"F": 1}
{"v": 1	"t": 1859486	"P": 1000.5	"F": 1}
{"v": 1	"t": 1859506	"P": 1003.5	"F": 1}
{"v": 1	"t": 1859526	"P": 1006.5	"F": 1}
{"v": 1	"t": 1859547	"P": 1006.0	"F": 1}
{"v": 1	"t": 1859567	"P": 1002.0	"F": 1}
{"v": 1	"t": 1859587	"P": 1001.75	"F": 1}
{"v": 1	"t": 1859608	"P": 1006.75	"F": 2}
{"v": 1	"t": 1859628	"P": 1004.25	"F": 1}
{"v": 1	"t": 1859648	"P": 1002.5	"F": 1}
{"v": 1	"t": 1859668	"P": 1001.75	"F": 1}
{"v": 1	"t": 1859689	"P": 1007.5	"F": 1}
{"v": 1	"t": 1859709	"P": 1004.75	"F": 2	"C": 46.47	"D": 3278	"sn": 54091929832280	"file": "/data/device_log/data0000.out"}
{"v": 1	"t": 1859729	"P": 1001.75	"F": 2}
{"v": 1	"t": 1859750	"P": 1001.0	"F": 1}
{"v": 1	"t": 1859770	"P": 1006.75	"F": 1}
{"v": 1	"t": 1859791	"P": 1001.25	"F": 2}
{"v": 1	"t": 1859811	"P": 1005.5	"F": 2}
{"v": 1	"t": 1859832	"P": 1005.75	"F": 1}
{"v": 1	"t": 1859852	"P": 1002.0	"F": 2}
{"v": 1	"t": 1859872	"P": 1003.25	"F": 2}
{"v": 1	"t": 1859893	"P": 1006.5	"F": 2}
{"v": 1	"t": 1859913	"P": 1004.75	"F": 1}
{"v": 1	"t": 1859933	"P": 1002.0	"F": 1}
{"v": 1	"t": 1859953	"P": 1002.0	"F": 1}
{"v": 1	"t": 1859974	"P": 1006.5	"F": 1}
{"v": 1	"t": 1859994	"P": 1006.0	"F": 1}
{"v": 1	"t": 1860014	"P": 1003.0	"F": 1}
{"v": 1	"t": 1860035	"P": 1002.0	"F": 1}
{"v": 1	"t": 1860055	"P": 1006.25	"F": 1}
{"v": 1	"t": 1860075	"P": 1006.75	"F": 1}
{"v": 1	"t": 1860096	"P": 1003.75	"F": 1}
{"v": 1	"t": 1860116	"P": 1000.5	"F": 1}
{"v": 1	"t": 1860136	"P": 1005.75	"F": 1}
{"v": 1	"t": 1860156	"P": 1005.75	"F": 1}
{"v": 1	"t": 1860177	"P": 1003.75	"F": 1}
{"v": 1	"t": 1860197	"P": 1001.25	"F": 1}
{"v": 1	"t": 1860217	"P": 1004.0	"F": 1}
{"v": 1	"t": 1860238	"P": 1006.5	"F": 1}
{"v": 1	"t": 1860258	"P": 1003.5	"F": 1}
{"v": 1	"t": 1860278	"P": 1003.0	"F": 1}
{"v": 1	"t": 1860299	"P": 1004.25	"F": 1}
{"v": 1	"t": 1860319	"P": 1006.75	"F": 1}
{"v": 1	"t": 1860339	"P": 1001.75	"F": 1}
{"v": 1	"t": 1860360	"P": 1003.75	"F": 1}
{"v": 1	"t": 1860380	"P": 1006.75	"F": 1}
{"v": 1	"t": 1860401	"P": 1001.0	"F": 1}
{"v": 1	"t": 1860421	"P": 1001.25	"F": 1}
{"v": 1	"t": 1860441	"P": 1006.5	"F": 1}
{"v": 1	"t": 1860462	"P": 1005.5	"F": 2}
{"v": 1	"t": 1860482	"P": 1002.5	"F": 1}
{"v": 1	"t": 1860502	"P": 1002.25	"F": 1}
{"v": 1	"t": 1860522	"P": 1006.5	"F": 1}
{"v": 1	"t": 1860543	"P": 1004.25	"F": 1}
{"v": 1	"t": 1860563	"P": 1002.25	"F": 1}
{"v": 1	"t": 1860583	"P": 1000.5	"F": 1}
{"v": 1	"t": 1860604	"P": 1003.25	"F": 1}
{"v": 1	"t": 1860624	"P": 1007.0	"F": 1}
{"v": 1	"t": 1860644	"P": 1003.0	"F": 1}
{"v": 1	"t": 1860665	"P": 1001.5	"F": 1}
{"v": 1	"t": 1860685	"P": 1004.0	"F": 1}
{"v": 1	"t": 1860705	"P": 1004.25	"F": 1}
{"v": 1	"t": 1860726	"P": 1006.0	"F": 1	"C": 46.475	"D": 3278	"sn": 54091929832280	"file": "/data/device_log/data0000.out"}
{"v": 1	"t": 1860746	"P": 1001.5	"F": 1}
{"v": 1	"t": 1860766	"P": 1004.75	"F": 1}
{"v": 1	"t": 1860786	"P": 1007.75	"F": 1}
{"v": 1	"t": 1860807	"P": 1003.5	"F": 1}
{"v": 1	"t": 1860827	"P": 1002.5	"F": 1}
{"v": 1	"t": 1860847	"P": 1003.5	"F": 1}
{"v": 1	"t": 1860868	"P": 1008.25	"F": 1}
{"v": 1	"t": 1860888	"P": 1001.75	"F": 1}
{"v": 1	"t": 1860909	"P": 1002.25	"F": 2}
{"v": 1	"t": 1860929	"P": 1005.5	"F": 1}
{"v": 1	"t": 1860949	"P": 999.5	"F": 1}
{"v": 1	"t": 1860970	"P": 1003.25	"F": 1}
{"v": 1	"t": 1860990	"P": 1006.5	"F": 1}
{"v": 1	"t": 1861010	"P": 1003.5	"F": 1}
{"v": 1	"t": 1861031	"P": 1003.0	"F": 1}
{"v": 1	"t": 1861051	"P": 1002.75	"F": 1}
{"v": 1	"t": 1861071	"P": 1007.0	"F": 1}
{"v": 1	"t": 1861092	"P": 1003.25	"F": 1}
{"v": 1	"t": 1861112	"P": 1001.75	"F": 1}
{"v": 1	"t": 1861132	"P": 1001.75	"F": 1}
{"v": 1	"t": 1861153	"P": 1007.75	"F": 1}
{"v": 1	"t": 1861173	"P": 1004.75	"F": 1}
{"v": 1	"t": 1861193	"P": 1002.0	"F": 1}
{"v": 1	"t": 1861213	"P": 1001.5	"F": 1}
{"v": 1	"t": 1861234	"P": 1007.5	"F": 1}
{"v": 1	"t": 1861254	"P": 1008.0	"F": 1}
{"v": 1	"t": 1861274	"P": 1002.5	"F": 1}
{"v": 1	"t": 1861295	"P": 999.75	"F": 1}
{"v": 1	"t": 1861315	"P": 1005.0	"F": 1}
{"v": 1	"t": 1861335	"P": 1006.0	"F": 1}
{"v": 1	"t": 1861356	"P": 1004.5	"F": 1}
{"v": 1	"t": 1861376	"P": 1001.25	"F": 1}
{"v": 1	"t": 1861396	"P": 1005.0	"F": 1}
{"v": 1	"t": 1861416	"P": 1007.25	"F": 1}
{"v": 1	"t": 1861437	"P": 1001.25	"F": 1}
{"v": 1	"t": 1861457	"P": 1003.25	"F": 1}
{"v": 1	"t": 1861478	"P": 1005.75	"F": 1}
{"v": 1	"t": 1861498	"P": 1002.5	"F": 1}
{"v": 1	"t": 1861518	"P": 1000.75	"F": 1}
{"v": 1	"t": 1861539	"P": 1007.0	"F": 1}
{"v": 1	"t": 1861559	"P": 1005.0	"F": 1}
{"v": 1	"t": 1861579	"P": 1003.25	"F": 1}
{"v": 1	"t": 1861600	"P": 1002.0	"F": 1}
{"v": 1	"t": 1861620	"P": 1005.0	"F": 1}
{"v": 1	"t": 1861640	"P": 1005.75	"F": 1}
{"v": 1	"t": 1861661	"P": 1003.75	"F": 1}
{"v": 1	"t": 1861681	"P": 1000.75	"F": 1}
{"v": 1	"t": 1861701	"P": 1005.5	"F": 2}
{"v": 1	"t": 1861721	"P": 1006.5	"F": 2}
{"v": 1	"t": 1861742	"P": 1004.75	"F": 1	"C": 46.45	"D": 3278	"sn": 54091929832280	"file": "/data/device_log/data0000.out"}
{"v": 1	"t": 1861762	"P": 1002.75	"F": 1}
{"v": 1	"t": 1861782	"P": 1003.75	"F": 1}
{"v": 1	"t": 1861803	"P": 1007.25	"F": 1}
{"v": 1	"t": 1861823	"P": 1005.0	"F": 1}
{"v": 1	"t": 1861843	"P": 1001.0	"F": 2}
{"v": 1	"t": 1861864	"P": 1005.0	"F": 1}
{"v": 1	"t": 1861884	"P": 1007.25	"F": 1}
{"v": 1	"t": 1861904	"P": 1003.75	"F": 1}
{"v": 1	"t": 1861924	"P": 1002.75	"F": 1}
{"v": 1	"t": 1861945	"P": 1002.25	"F": 2}
{"v": 1	"t": 1861965	"P": 1007.75	"F": 2}
{"v": 1	"t": 1861985	"P": 1004.25	"F": 1}
{"v": 1	"t": 1862006	"P": 1001.5	"F": 1}
{"v": 1	"t": 1862026	"P": 1004.0	"F": 2}
{"v": 1	"t": 1862047	"P": 1005.0	"F": 2}
{"v": 1	"t": 1862067	"P": 1000.25	"F": 2}
{"v": 1	"t": 1862087	"P": 1006.25	"F": 1}
{"v": 1	"t": 1862108	"P": 1008.25	"F": 1}
{"v": 1	"t": 1862128	"P": 1003.0	"F": 1}
{"v": 1	"t": 1862149	"P": 1003.5	"F": 1}
{"v": 1	"t": 1862169	"P": 1007.25	"F": 2}
{"v": 1	"t": 1862189	"P": 1004.0	"F": 2}
{"v": 1	"t": 1862210	"P": 1000.25	"F": 1}
{"v": 1	"t": 1862230	"P": 1004.25	"F": 2}
{"v": 1	"t": 1862250	"P": 1004.25	"F": 2}
{"v": 1	"t": 1862271	"P": 1001.0	"F": 1}
{"v": 1	"t": 1862291	"P": 1002.5	"F": 2}
{"v": 1	"t": 1862311	"P": 1007.25	"F": 1}
{"v": 1	"t": 1862332	"P": 1004.0	"F": 2}
{"v": 1	"t": 1862352	"P": 1002.0	"F": 1}
{"v": 1	"t": 1862373	"P": 1006.0	"F": 1}
{"v": 1	"t": 1862393	"P": 1006.25	"F": 2}
{"v": 1	"t": 1862413	"P": 1000.5	"F": 1}
{"v": 1	"t": 1862434	"P": 1003.75	"F": 1}
{"v": 1	"t": 1862454	"P": 1005.75	"F": 1}
{"v": 1	"t": 1862474	"P": 1003.25	"F": 1}
{"v": 1	"t": 1862495	"P": 1002.25	"F": 1}
{"v": 1	"t": 1862515	"P": 1008.0	"F": 2}
{"v": 1	"t": 1862536	"P": 1005.5	"F": 1}
{"v": 1	"t": 1862556	"P": 1001.75	"F": 1}
{"v": 1	"t": 1862576	"P": 1005.75	"F": 1}
{"v": 1	"t": 1862597	"P": 1005.75	"F": 1}
{"v": 1	"t": 1862617	"P": 1002.25	"F": 1}
{"v": 1	"t": 1862637	"P": 1004.75	"F": 1}
{"v": 1	"t": 1862658	"P": 1005.25	"F": 1}
{"v": 1	"t": 1862678	"P": 1003.0	"F": 1}
{"v": 1	"t": 1862699	"P": 1003.25	"F": 1}
{"v": 1	"t": 1862719	"P": 1007.5	"F": 1}
{"v": 1	"t": 1862739	"P": 1005.0	"F": 1}
{"v": 1	"t": 1862760	"P": 1000.5	"F": 1	"C": 46.47	"D": 3278	"sn": 54091929832280	"file": "/data/device_log/data0000.out"}
{"v": 1	"t": 1862780	"P": 1007.25	"F": 1}
{"v": 1	"t": 1862800	"P": 1007.0	"F": 1}
{"v": 1	"t": 1862821	"P": 1003.5	"F": 1}
{"v": 1	"t": 1862841	"P": 1005.75	"F": 1}
{"v": 1	"t": 1862862	"P": 1007.0	"F": 1}
{"v": 1	"t": 1862882	"P": 1001.25	"F": 1}
{"v": 1	"t": 1862902	"P": 1004.0	"F": 1}
{"v": 1	"t": 1862923	"P": 1008.0	"F": 1}
{"v": 1	"t": 1862943	"P": 1002.25	"F": 1}
{"v": 1	"t": 1862964	"P": 1002.5	"F": 1}
{"v": 1	"t": 1862984	"P": 1008.0	"F": 1}
{"v": 1	"t": 1863004	"P": 1005.25	"F": 1}
{"v": 1	"t": 1863025	"P": 1002.0	"F": 1}
{"v": 1	"t": 1863045	"P": 1006.75	"F": 1}
{"v": 1	"t": 1863065	"P": 1006.25	"F": 1}
{"v": 1	"t": 1863086	"P": 1001.0	"F": 1}
{"v": 1	"t": 1863106	"P": 1005.75	"F": 1}
{"v": 1	"t": 1863127	"P": 1005.5	"F": 1}
{"v": 1	"t": 1863147	"P": 1002.75	"F": 1}
{"v": 1	"t": 1863167	"P": 1004.0	"F": 1}
{"v": 1	"t": 1863188	"P": 1007.75	"F": 1}
{"v": 1	"t": 1863208	"P": 1004.25	"F": 1}
{"v": 1	"t": 1863228	"P": 1001.5	"F": 1}
{"v": 1	"t": 1863249	"P": 1008.25	"F": 1}
{"v": 1	"t": 1863269	"P": 1004.75	"F": 1}
{"v": 1	"t": 1863290	"P": 1003.75	"F": 1}
{"v": 1	"t": 1863310	"P": 1007.5	"F": 1}
{"v": 1	"t": 1863330	"P": 1005.25	"F": 1}
{"v": 1	"t": 1863351	"P": 1003.5	"F": 1}
{"v": 1	"t": 1863371	"P": 1001.0	"F": 1}
{"v": 1	"t": 1863391	"P": 1006.75	"F": 1}
{"v": 1	"t": 1863412	"P": 1003.75	"F": 1}
{"v": 1	"t": 1863432	"P": 1001.75	"F": 1}
{"v": 1	"t": 1863453	"P": 1007.0	"F": 1}
{"v": 1	"t": 1863473	"P": 1005.75	"F": 1}
{"v": 1	"t": 1863493	"P": 1002.0	"F": 1}
{"v": 1	"t": 1863514	"P": 1005.0	"F": 1}
{"v": 1	"t": 1863534	"P": 1004.75	"F": 1}
{"v": 1	"t": 1863555	"P": 1002.25	"F": 1}
{"v": 1	"t": 1863575	"P": 1004.75	"F": 1}
{"v": 1	"t": 1863595	"P": 1005.75	"F": 1}
{"v": 1	"t": 1863616	"P": 1002.25	"F": 2}
{"v": 1	"t": 1863636	"P": 1003.5	"F": 1}
{"v": 1	"t": 1863656	"P": 1007.0	"F": 1}
{"v": 1	"t": 1863677	"P": 1006.25	"F": 1}
{"v": 1	"t": 1863697	"P": 999.75	"F": 1}
{"v": 1	"t": 1863718	"P": 1006.0	"F": 1}
{"v": 1	"t": 1863738	"P": 1006.0	"F": 1}
{"v": 1	"t": 1863758	"P": 1002.0	"F": 2}
{"v": 1	"t": 1863779	"P": 1004.0	"F": 1	"C": 46.44	"D": 3278	"sn": 54091929832280	"file": "/data/device_log/data0000.out"}
{"v": 1	"t": 1863799	"P": 1007.5	"F": 1}
{"v": 1	"t": 1863819	"P": 1005.75	"F": 1}
{"v": 1	"t": 1863840	"P": 999.5	"F": 1}
{"v": 1	"t": 1863860	"P": 1007.25	"F": 1}
{"v": 1	"t": 1863880	"P": 1005.25	"F": 1}
{"v": 1	"t": 1863901	"P": 1001.75	"F": 1}
{"v": 1	"t": 1863921	"P": 1005.0	"F": 1}
{"v": 1	"t": 1863942	"P": 1006.25	"F": 1}
{"v": 1	"t": 1863962	"P": 1002.25	"F": 1}
{"v": 1	"t": 1863982	"P": 1001.75	"F": 1}
{"v": 1	"t": 1864003	"P": 1008.0	"F": 1}
{"v": 1	"t": 1864023	"P": 1003.25	"F": 2}
{"v": 1	"t": 1864044	"P": 1001.25	"F": 2}
{"v": 1	"t": 1864064	"P": 1006.25	"F": 1}
{"v": 1	"t": 1864084	"P": 1005.0	"F": 2}
{"v": 1	"t": 1864105	"P": 999.75	"F": 1}
{"v": 1	"t": 1864125	"P": 1007.0	"F": 2}
{"v": 1	"t": 1864145	"P": 1005.25	"F": 1}
{"v": 1	"t": 1864166	"P": 1002.5	"F": 1}
{"v": 1	"t": 1864186	"P": 1002.75	"F": 1}
{"v": 1	"t": 1864206	"P": 1004.0	"F": 2}
{"v": 1	"t": 1864226	"P": 1007.25	"F": 2}
{"v": 1	"t": 1864247	"P": 1004.0	"F": 2}
{"v": 1	"t": 1864267	"P": 1002.0	"F": 1}
{"v": 1	"t": 1864287	"P": 1004.25	"F": 2}
{"v": 1	"t": 1864308	"P": 1006.75	"F": 1}
{"v": 1	"t": 1864328	"P": 1003.25	"F": 2}
{"v": 1	"t": 1864348	"P": 1000.75	"F": 2}
{"v": 1	"t": 1864369	"P": 1003.0	"F": 2}
{"v": 1	"t": 1864389	"P": 1007.5	"F": 2}
{"v": 1	"t": 1864409	"P": 1006.5	"F": 2}
{"v": 1	"t": 1864429	"P": 1001.75	"F": 2}
{"v": 1	"t": 1864450	"P": 1001.25	"F": 1}
{"v": 1	"t": 1864470	"P": 1007.0	"F": 2}
{"v": 1	"t": 1864490	"P": 1003.75	"F": 1}
{"v": 1	"t": 1864511	"P": 1001.5	"F": 1}
{"v": 1	"t": 1864531	"P": 1001.75	"F": 1}
{"v": 1	"t": 1864551	"P": 1008.5	"F": 2}
{"v": 1	"t": 1864572	"P": 1004.5	"F": 2}
{"v": 1	"t": 1864592	"P": 1000.25	"F": 2}
{"v": 1	"t": 1864612	"P": 1005.0	"F": 2}
{"v": 1	"t": 1864633	"P": 1004.5	"F": 2}
{"v": 1	"t": 1864653	"P": 1001.0	"F": 2}
{"v": 1	"t": 1864674	"P": 1004.5	"F": 2}
{"v": 1	"t": 1864694	"P": 1007.0	"F": 2}
{"v": 1	"t": 1864714	"P": 1003.5	"F": 2}
{"v": 1	"t": 1864735	"P": 1001.25	"F": 2}
{"v": 1	"t": 1864755	"P": 1005.75	"F": 2}
{"v": 1	"t": 1864775	"P": 1007.75	"F": 2}
{"v": 1	"t": 1864795	"P": 1004.0	"F": 2	"C": 46.475	"D": 3278	"sn": 54091929832280	"file": "/data/device_log/data0000.out"}
{"v": 1	"t": 1864816	"P": 1000.5	"F": 2}
{"v": 1	"t": 1864836	"P": 1004.0	"F": 2}
{"v": 1	"t": 1864856	"P": 1008.25	"F": 2}
{"v": 1	"t": 1864877	"P": 1004.75	"F": 2}
{"v": 1	"t": 1864897	"P": 1002.0	"F": 2}
{"v": 1	"t": 1864917	"P": 1000.75	"F": 2}
{"v": 1	"t": 1864938	"P": 1005.5	"F": 2}
{"v": 1	"t": 1864958	"P": 1005.75	"F": 2}
{"v": 1	"t": 1864978	"P": 1003.5	"F": 2}
{"v": 1	"t": 1864998	"P": 1000.5	"F": 2}
{"v": 1	"t": 1865019	"P": 1007.25	"F": 2}
{"v": 1	"t": 1865039	"P": 1006.25	"F": 2}
{"v": 1	"t": 1865059	"P": 1002.25	"F": 2}
{"v": 1	"t": 1865080	"P": 1002.75	"F": 2}
{"v": 1	"t": 1865100	"P": 1007.75	"F": 2}
{"v": 1	"t": 1865120	"P": 1006.75	"F": 2}
{"v": 1	"t": 1865141	"P": 1003.25	"F": 2}
{"v": 1	"t": 1865161	"P": 1006.5	"F": 2}
{"v": 1	"t": 1865182	"P": 1002.25	"F": 2}
{"v": 1	"t": 1865202	"P": 1003.25	"F": 2}
{"v": 1	"t": 1865223	"P": 1008.0	"F": 2}
{"v": 1	"t": 1865243	"P": 1005.5	"F": 1}
{"v": 1	"t": 1865263	"P": 1000.25	"F": 1}
{"v": 1	"t": 1865283	"P": 1002.75	"F": 1}
{"v": 1	"t": 1865304	"P": 1007.0	"F": 1}
{"v": 1	"t": 1865324	"P": 1007.25	"F": 1}
{"v": 1	"t": 1865344	"P": 1003.5	"F": 1}
{"v": 1	"t": 1865365	"P": 1004.75	"F": 1}
{"v": 1	"t": 1865385	"P": 1004.25	"F": 1}
{"v": 1	"t": 1865405	"P": 1005.25	"F": 1}
{"v": 1	"t": 1865426	"P": 1003.0	"F": 0}
{"v": 1	"t": 1865446	"P": 1000.75	"F": 0}
{"v": 1	"t": 1865466	"P": 1005.0	"F": 0}
{"v": 1	"t": 1865486	"P": 1007.25	"F": 1}
{"v": 1	"t": 1865507	"P": 1005.75	"F": 1}
{"v": 1	"t": 1865527	"P": 1002.25	"F": 1}
{"v": 1	"t": 1865547	"P": 1003.25	"F": 1}
{"v": 1	"t": 1865568	"P": 1009.0	"F": 1}
{"v": 1	"t": 1865588	"P": 1005.75	"F": 1}
{"v": 1	"t": 1865608	"P": 1002.5	"F": 1}
{"v": 1	"t": 1865629	"P": 1004.75	"F": 1}
{"v": 1	"t": 1865649	"P": 1008.75	"F": 1}
{"v": 1	"t": 1865669	"P": 1005.75	"F": 1}
{"v": 1	"t": 1865690	"P": 1003.5	"F": 1}
{"v": 1	"t": 1865710	"P": 1004.75	"F": 2}
{"v": 1	"t": 1865730	"P": 1006.75	"F": 1}
{"v": 1	"t": 1865751	"P": 1000.5	"F": 1}
{"v": 1	"t": 1865771	"P": 1007.5	"F": 1}
{"v": 1	"t": 1865791	"P": 1007.0	"F": 1}
{"v": 1	"t": 1865812	"P": 1003.25	"F": 1	"C": 46.47	"D": 3278	"sn": 54091929832280	"file": "/data/device_log/data0000.out"}
{"v": 1	"t": 1865832	"P": 1000.5	"F": 1}
{"v": 1	"t": 1865852	"P": 1004.25	"F": 1}
{"v": 1	"t": 1865873	"P": 1008.5	"F": 1}
{"v": 1	"t": 1865893	"P": 1004.25	"F": 1}
{"v": 1	"t": 1865913	"P": 1001.75	"F": 1}
{"v": 1	"t": 1865934	"P": 1004.5	"F": 2}
{"v": 1	"t": 1865954	"P": 1007.5	"F": 1}
{"v": 1	"t": 1865974	"P": 1006.25	"F": 1}
{"v": 1	"t": 1865994	"P": 1001.5	"F": 1}
{"v": 1	"t": 1866015	"P": 1001.5	"F": 1}
{"v": 1	"t": 1866035	"P": 1007.75	"F": 1}
{"v": 1	"t": 1866055	"P": 1004.25	"F": 1}
{"v": 1	"t": 1866076	"P": 1001.25	"F": 1}
{"v": 1	"t": 1866096	"P": 1001.75	"F": 1}
{"v": 1	"t": 1866116	"P": 1007.5	"F": 1}
{"v": 1	"t": 1866137	"P": 1005.5	"F": 1}
{"v": 1	"t": 1866157	"P": 1001.5	"F": 1}
{"v": 1	"t": 1866177	"P": 1001.75	"F": 1}
{"v": 1	"t": 1866197	"P": 1005.75	"F": 1}
{"v": 1	"t": 1866218	"P": 1006.75	"F": 1}
{"v": 1	"t": 1866238	"P": 1005.25	"F": 1}
{"v": 1	"t": 1866258	"P": 1001.5	"F": 1}
{"v": 1	"t": 1866279	"P": 1006.5	"F": 1}
{"v": 1	"t": 1866299	"P": 1004.75	"F": 1}
{"v": 1	"t": 1866320	"P": 1001.0	"F": 1}
{"v": 1	"t": 1866340	"P": 1007.0	"F": 1}
{"v": 1	"t": 1866360	"P": 1006.0	"F": 1}
{"v": 1	"t": 1866381	"P": 1002.25	"F": 2}
{"v": 1	"t": 1866401	"P": 1001.5	"F": 1}
{"v": 1	"t": 1866421	"P": 1007.25	"F": 1}
{"v": 1	"t": 1866442	"P": 1005.5	"F": 2}
{"v": 1	"t": 1866462	"P": 1001.25	"F": 1}
{"v": 1	"t": 1866482	"P": 1002.25	"F": 1}
{"v": 1	"t": 1866503	"P": 1008.5	"F": 1}
{"v": 1	"t": 1866523	"P": 1005.25	"F": 1}
{"v": 1	"t": 1866543	"P": 1001.0	"F": 1}
{"v": 1	"t": 1866563	"P": 1002.25	"F": 2}
{"v": 1	"t": 1866584	"P": 1006.25	"F": 1}
{"v": 1	"t": 1866604	"P": 1006.0	"F": 1}
{"v": 1	"t": 1866624	"P": 1002.0	"F": 1}
{"v": 1	"t": 1866645	"P": 999.5	"F": 1}
{"v": 1	"t": 1866665	"P": 1006.25	"F": 1}
{"v": 1	"t": 1866685	"P": 1006.5	"F": 1}
{"v": 1	"t": 1866706	"P": 1002.5	"F": 1}
{"v": 1	"t": 1866726	"P": 1000.25	"F": 1}
{"v": 1	"t": 1866746	"P": 1008.0	"F": 1}
{"v": 1	"t": 1866767	"P": 1005.0	"F": 1}
{"v": 1	"t": 1866787	"P": 1002.0	"F": 1}
{"v": 1	"t": 1866807	"P": 1002.25	"F": 1}
{"v": 1	"t": 1866827	"P": 1007.25	"F": 1	"C": 46.465	"D": 3278	"sn": 54091929832280	"file": "/data/device_log/data0000.out"}
{"v": 1	"t": 1866848	"P": 1004.75	"F": 1}
{"v": 1	"t": 1866868	"P": 1002.0	"F": 1}
{"v": 1	"t": 1866889	"P": 1007.0	"F": 1}
{"v": 1	"t": 1866909	"P": 1004.25	"F": 2}
{"v": 1	"t": 1866930	"P": 1004.5	"F": 1}
{"v": 1	"t": 1866950	"P": 1006.0	"F": 1}
{"v": 1	"t": 1866971	"P": 1003.0	"F": 1}
{"v": 1	"t": 1866991	"P": 1006.75	"F": 1}
{"v": 1	"t": 1867012	"P": 1006.5	"F": 1}
{"v": 1	"t": 1867032	"P": 1002.5	"F": 1}
{"v": 1	"t": 1867053	"P": 1006.5	"F": 1}
{"v": 1	"t": 1867073	"P": 1005.0	"F": 1}
{"v": 1	"t": 1867093	"P": 1002.25	"F": 1}
{"v": 1	"t": 1867114	"P": 1003.25	"F": 1}
{"v": 1	"t": 1867134	"P": 1006.5	"F": 2}
{"v": 1	"t": 1867154	"P": 1005.0	"F": 2}
{"v": 1	"t": 1867174	"P": 1002.5	"F": 1}
{"v": 1	"t": 1867195	"P": 1003.75	"F": 1}
{"v": 1	"t": 1867215	"P": 1007.25	"F": 1}
{"v": 1	"t": 1867235	"P": 1004.25	"F": 1}
{"v": 1	"t": 1867256	"P": 1002.25	"F": 1}
{"v": 1	"t": 1867276	"P": 1001.75	"F": 2}
{"v": 1	"t": 1867296	"P": 1006.5	"F": 1}
{"v": 1	"t": 1867317	"P": 1005.5	"F": 1}
{"v": 1	"t": 1867337	"P": 1004.0	"F": 1}
{"v": 1	"t": 1867357	"P": 1002.0	"F": 1}
{"v": 1	"t": 1867377	"P": 1005.5	"F": 1}
{"v": 1	"t": 1867398	"P": 1007.0	"F": 1}
{"v": 1	"t": 1867418	"P": 1003.75	"F": 1}
{"v": 1	"t": 1867438	"P": 1001.0	"F": 1}
{"v": 1	"t": 1867459	"P": 1005.5	"F": 1}
{"v": 1	"t": 1867479	"P": 1006.75	"F": 1}
{"v": 1	"t": 1867499	"P": 1005.5	"F": 1}
{"v": 1	"t": 1867520	"P": 999.75	"F": 1}
{"v": 1	"t": 1867540	"P": 1004.25	"F": 1}
{"v": 1	"t": 1867560	"P": 1007.0	"F": 1}
{"v": 1	"t": 1867581	"P": 1000.0	"F": 1}
{"v": 1	"t": 1867601	"P": 1005.25	"F": 2}
{"v": 1	"t": 1867622	"P": 1006.5	"F": 1}
{"v": 1	"t": 1867642	"P": 1003.5	"F": 1}
{"v": 1	"t": 1867662	"P": 1003.0	"F": 1}
{"v": 1	"t": 1867683	"P": 1000.5	"F": 2}
{"v": 1	"t": 1867703	"P": 1003.75	"F": 1}
{"v": 1	"t": 1867723	"P": 1001.0	"F": 2}
{"v": 1	"t": 1867744	"P": 1005.25	"F": 1}
{"v": 1	"t": 1867764	"P": 1008.25	"F": 1}
{"v": 1	"t": 1867784	"P": 1005.75	"F": 1}
{"v": 1	"t": 1867804	"P": 1002.25	"F": 1}
{"v": 1	"t": 1867825	"P": 1003.25	"F": 2}
{"v": 1	"t": 1867845	"P": 1007.25	"F": 1	"C": 46.455	"D": 3278	"sn": 54091929832280	"file": "/data/device_log/data0000.out"}
{"v": 1	"t": 1867865	"P": 1005.5	"F": 1}
{"v": 1	"t": 1867886	"P": 1002.25	"F": 2}
{"v": 1	"t": 1867906	"P": 1001.0	"F": 1}
{"v": 1	"t": 1867926	"P": 1007.75	"F": 2}
{"v": 1	"t": 1867947	"P": 1004.5	"F": 2}
{"v": 1	"t": 1867967	"P": 1002.25	"F": 1}
{"v": 1	"t": 1867987	"P": 1002.75	"F": 1}
{"v": 1	"t": 1868008	"P": 1006.75	"F": 2}
{"v": 1	"t": 1868028	"P": 1006.5	"F": 2}
{"v": 1	"t": 1868048	"P": 1003.5	"F": 2}
{"v": 1	"t": 1868068	"P": 1001.25	"F": 1}
{"v": 1	"t": 1868089	"P": 1005.75	"F": 1}
{"v": 1	"t": 1868109	"P": 1005.75	"F": 1}
{"v": 1	"t": 1868130	"P": 1002.75	"F": 1}
{"v": 1	"t": 1868150	"P": 1004.5	"F": 1}
{"v": 1	"t": 1868170	"P": 1006.0	"F": 2}
{"v": 1	"t": 1868191	"P": 1002.25	"F": 1}
{"v": 1	"t": 1868211	"P": 1003.5	"F": 1}
{"v": 1	"t": 1868231	"P": 1008.75	"F": 1}
{"v": 1	"t": 1868252	"P": 1004.5	"F": 1}
{"v": 1	"t": 1868272	"P": 1001.25	"F": 1}
{"v": 1	"t": 1868292	"P": 1002.0	"F": 1}
{"v": 1	"t": 1868313	"P": 1007.75	"F": 1}
{"v": 1	"t": 1868333	"P": 1004.75	"F": 1}
{"v": 1	"t": 1868353	"P": 1002.25	"F": 2}
{"v": 1	"t": 1868373	"P": 1000.25	"F": 1}
{"v": 1	"t": 1868394	"P": 1006.5	"F": 2}
{"v": 1	"t": 1868414	"P": 1007.0	"F": 1}
{"v": 1	"t": 1868434	"P": 1002.75	"F": 2}
{"v": 1	"t": 1868455	"P": 1001.25	"F": 1}
{"v": 1	"t": 1868475	"P": 1006.25	"F": 2}
{"v": 1	"t": 1868495	"P": 1005.75	"F": 2}
{"v": 1	"t": 1868516	"P": 1002.75	"F": 2}
{"v": 1	"t": 1868536	"P": 1002.0	"F": 1}
{"v": 1	"t": 1868556	"P": 1007.5	"F": 1}
{"v": 1	"t": 1868577	"P": 1007.0	"F": 1}
{"v": 1	"t": 1868597	"P": 1004.25	"F": 1}
{"v": 1	"t": 1868617	"P": 1002.5	"F": 1}
{"v": 1	"t": 1868637	"P": 1005.25	"F": 1}
{"v": 1	"t": 1868658	"P": 1006.75	"F": 1}
{"v": 1	"t": 1868678	"P": 1003.75	"F": 1}
{"v": 1	"t": 1868699	"P": 1005.25	"F": 1}
{"v": 1	"t": 1868719	"P": 1006.25	"F": 1}
{"v": 1	"t": 1868740	"P": 1000.5	"F": 1}
{"v": 1	"t": 1868760	"P": 1005.0	"F": 1}
{"v": 1	"t": 1868780	"P": 1005.5	"F": 1}
{"v": 1	"t": 1868800	"P": 1004.25	"F": 1}
{"v": 1	"t": 1868821	"P": 1002.75	"F": 2}
{"v": 1	"t": 1868841	"P": 1003.75	"F": 2}
{"v": 1	"t": 1868861	"P": 1008.0	"F": 2	"C": 46.46	"D": 3278	"sn": 54091929832280	"file": "/data/device_log/data0000.out"}
{"v": 1	"t": 1868882	"P": 1004.25	"F": 2}
{"v": 1	"t": 1868902	"P": 1001.75	"F": 2}
{"v": 1	"t": 1868922	"P": 1001.5	"F": 1}
{"v": 1	"t": 1868943	"P": 1006.5	"F": 1}
{"v": 1	"t": 1868963	"P": 1005.25	"F": 1}
{"v": 1	"t": 1868983	"P": 1002.0	"F": 2}
{"v": 1	"t": 1869003	"P": 1002.5	"F": 1}
{"v": 1	"t": 1869024	"P": 1006.75	"F": 2}
{"v": 1	"t": 1869044	"P": 1006.5	"F": 1}
{"v": 1	"t": 1869064	"P": 1003.0	"F": 1}
{"v": 1	"t": 1869085	"P": 1000.75	"F": 1}
{"v": 1	"t": 1869105	"P": 1007.0	"F": 1}
{"v": 1	"t": 1869125	"P": 1006.0	"F": 1}
{"v": 1	"t": 1869146	"P": 1003.25	"F": 1}
{"v": 1	"t": 1869166	"P": 1000.5	"F": 1}
{"v": 1	"t": 1869186	"P": 1006.0	"F": 2}
{"v": 1	"t": 1869206	"P": 1007.25	"F": 1}
{"v": 1	"t": 1869227	"P": 1004.0	"F": 1}
{"v": 1	"t": 1869247	"P": 1002.5	"F": 1}
{"v": 1	"t": 1869268	"P": 1006.5	"F": 1}
{"v": 1	"t": 1869288	"P": 1002.0	"F": 1}
{"v": 1	"t": 1869308	"P": 1002.0	"F": 2}
{"v": 1	"t": 1869329	"P": 1007.75	"F": 1}
{"v": 1	"t": 1869349	"P": 1007.25	"F": 2}
{"v": 1	"t": 1869369	"P": 1003.25	"F": 2}
{"v": 1	"t": 1869390	"P": 1002.75	"F": 1}
{"v": 1	"t": 1869410	"P": 1005.25	"F": 2}
{"v": 1	"t": 1869430	"P": 1007.5	"F": 2}
{"v": 1	"t": 1869451	"P": 1003.5	"F": 1}
{"v": 1	"t": 1869471	"P": 1000.0	"F": 2}
{"v": 1	"t": 1869491	"P": 1004.75	"F": 2}
{"v": 1	"t": 1869511	"P": 1006.75	"F": 1}
{"v": 1	"t": 1869532	"P": 1003.5	"F": 2}
{"v": 1	"t": 1869552	"P": 1002.5	"F": 1}
{"v": 1	"t": 1869572	"P": 1002.75	"F": 1}
{"v": 1	"t": 1869593	"P": 1006.75	"F": 2}
{"v": 1	"t": 1869613	"P": 1003.5	"F": 2}
{"v": 1	"t": 1869633	"P": 1003.5	"F": 2}
{"v": 1	"t": 1869653	"P": 1002.5	"F": 2}
{"v": 1	"t": 1869674	"P": 1006.25	"F": 2}
{"v": 1	"t": 1869694	"P": 1004.75	"F": 2}
{"v": 1	"t": 1869714	"P": 1001.0	"F": 2}
{"v": 1	"t": 1869735	"P": 1001.75	"F": 1}
{"v": 1	"t": 1869755	"P": 1007.25	"F": 1}
{"v": 1	"t": 1869775	"P": 1005.75	"F": 2}
{"v": 1	"t": 1869796	"P": 1002.5	"F": 1}
{"v": 1	"t": 1869816	"P": 1004.5	"F": 2}
{"v": 1	"t": 1869837	"P": 1007.25	"F": 2}
{"v": 1	"t": 1869857	"P": 999.75	"F": 1}
{"v": 1	"t": 1869877	"P": 1003.25	"F": 2	"C": 46.45	"D": 3278	"sn": 54091929832280	"file": "/data/device_log/data0000.out"}
{"v": 1	"t": 1869898	"P": 1007.75	"F": 2}
{"v": 1	"t": 1869918	"P": 1004.0	"F": 2}
{"v": 1	"t": 1869938	"P": 1001.75	"F": 2}
{"v": 1	"t": 1869959	"P": 1001.5	"F": 2}
{"v": 1	"t": 1869979	"P": 1007.0	"F": 1}
{"v": 1	"t": 1869999	"P": 1004.75	"F": 2}
{"v": 1	"t": 1870019	"P": 1002.25	"F": 1}
{"v": 1	"t": 1870040	"P": 1002.25	"F": 2}
{"v": 1	"t": 1870060	"P": 1005.75	"F": 1}
{"v": 1	"t": 1870080	"P": 1005.5	"F": 1}
{"v": 1	"t": 1870101	"P": 1002.0	"F": 1}
{"v": 1	"t": 1870121	"P": 1001.0	"F": 1}
{"v": 1	"t": 1870141	"P": 1006.25	"F": 2}
{"v": 1	"t": 1870162	"P": 1007.5	"F": 2}
{"v": 1	"t": 1870182	"P": 1005.0	"F": 1}
{"v": 1	"t": 1870202	"P": 1001.0	"F": 1}
{"v": 1	"t": 1870222	"P": 1005.25	"F": 1}
{"v": 1	"t": 1870243	"P": 1007.5	"F": 1}
{"v": 1	"t": 1870263	"P": 1006.25	"F": 1}
{"v": 1	"t": 1870283	"P": 1000.75	"F": 1}
{"v": 1	"t": 1870304	"P": 1006.0	"F": 2}
{"v": 1	"t": 1870324	"P": 1007.75	"F": 1}
{"v": 1	"t": 1870344	"P": 1003.75	"F": 2}
{"v": 1	"t": 1870365	"P": 1003.5	"F": 1}
{"v": 1	"t": 1870385	"P": 1006.5	"F": 1}
{"v": 1	"t": 1870406	"P": 1004.5	"F": 1}
{"v": 1	"t": 1870426	"P": 1006.75	"F": 1}
{"v": 1	"t": 1870447	"P": 1005.75	"F": 2}
{"v": 1	"t": 1870467	"P": 1003.75	"F": 1}
{"v": 1	"t": 1870488	"P": 1005.5	"F": 1}
{"v": 1	"t": 1870508	"P": 1003.0	"F": 2}
{"v": 1	"t": 1870529	"P": 1002.25	"F": 1}
{"v": 1	"t": 1870549	"P": 1006.75	"F": 1}
{"v": 1	"t": 1870569	"P": 1005.25	"F": 1}
{"v": 1	"t": 1870589	"P": 1003.0	"F": 2}
{"v": 1	"t": 1870610	"P": 1001.75	"F": 1}
{"v": 1	"t": 1870630	"P": 1006.75	"F": 2}
{"v": 1	"t": 1870650	"P": 1006.25	"F": 1}
{"v": 1	"t": 1870671	"P": 1002.75	"F": 2}
{"v": 1	"t": 1870691	"P": 1002.0	"F": 2}
{"v": 1	"t": 1870711	"P": 1006.25	"F": 1}
{"v": 1	"t": 1870731	"P": 1006.0	"F": 1}
{"v": 1	"t": 1870752	"P": 1004.0	"F": 1}
{"v": 1	"t": 1870772	"P": 998.5	"F": 1}
{"v": 1	"t": 1870792	"P": 1003.75	"F": 2}
{"v": 1	"t": 1870813	"P": 1007.0	"F": 1}
{"v": 1	"t": 1870833	"P": 1004.0	"F": 2}
{"v": 1	"t": 1870853	"P": 1002.0	"F": 1}
{"v": 1	"t": 1870874	"P": 1004.25	"F": 1}
{"v": 1	"t": 1870894	"P": 1006.75	"F": 2	"C": 46.4	"D": 3278	"sn": 54091929832280	"file": "/data/device_log/data0000.out"}
{"v": 1	"t": 1870914	"P": 1005.25	"F": 2}
{"v": 1	"t": 1870935	"P": 1003.25	"F": 1}
{"v": 1	"t": 1870955	"P": 1002.75	"F": 1}
{"v": 1	"t": 1870975	"P": 1008.25	"F": 1}
{"v": 1	"t": 1870995	"P": 1004.5	"F": 1}
{"v": 1	"t": 1871016	"P": 1002.25	"F": 1}
{"v": 1	"t": 1871036	"P": 1007.75	"F": 1}
{"v": 1	"t": 1871057	"P": 1003.5	"F": 2}
{"v": 1	"t": 1871077	"P": 1001.75	"F": 2}
{"v": 1	"t": 1871098	"P": 1006.0	"F": 1}
{"v": 1	"t": 1871118	"P": 1005.75	"F": 1}
{"v": 1	"t": 1871138	"P": 1002.75	"F": 1}
{"v": 1	"t": 1871158	"P": 1002.25	"F": 1}
{"v": 1	"t": 1871179	"P": 1006.5	"F": 1}
{"v": 1	"t": 1871199	"P": 1006.0	"F": 1}
{"v": 1	"t": 1871219	"P": 1002.75	"F": 1}
{"v": 1	"t": 1871240	"P": 1001.5	"F": 2}
{"v": 1	"t": 1871260	"P": 1008.0	"F": 2}
{"v": 1	"t": 1871280	"P": 1007.5	"F": 2}
{"v": 1	"t": 1871301	"P": 1004.0	"F": 1}
{"v": 1	"t": 1871321	"P": 1000.75	"F": 1}
{"v": 1	"t": 1871341	"P": 1007.0	"F": 1}
{"v": 1	"t": 1871361	"P": 1006.0	"F": 1}
{"v": 1	"t": 1871382	"P": 1004.25	"F": 1}
{"v": 1	"t": 1871402	"P": 1002.5	"F": 1}
{"v": 1	"t": 1871422	"P": 1004.25	"F": 2}
{"v": 1	"t": 1871443	"P": 1007.75	"F": 1}
{"v": 1	"t": 1871463	"P": 1004.25	"F": 1}
{"v": 1	"t": 1871483	"P": 1000.25	"F": 2}
{"v": 1	"t": 1871504	"P": 1005.0	"F": 1}
{"v": 1	"t": 1871524	"P": 1008.25	"F": 2}
{"v": 1	"t": 1871544	"P": 1003.5	"F": 1}
{"v": 1	"t": 1871565	"P": 1002.0	"F": 2}
{"v": 1	"t": 1871585	"P": 1006.5	"F": 2}
{"v": 1	"t": 1871606	"P": 1003.25	"F": 2}
{"v": 1	"t": 1871626	"P": 1002.25	"F": 1}
{"v": 1	"t": 1871646	"P": 1007.75	"F": 2}
{"v": 1	"t": 1871667	"P": 1005.75	"F": 2}
{"v": 1	"t": 1871687	"P": 1001.75	"F": 2}
{"v": 1	"t": 1871707	"P": 1001.75	"F": 2}
{"v": 1	"t": 1871728	"P": 1007.0	"F": 1}
{"v": 1	"t": 1871748	"P": 1004.75	"F": 1}
{"v": 1	"t": 1871768	"P": 1003.5	"F": 2}
{"v": 1	"t": 1871788	"P": 1000.25	"F": 1}
{"v": 1	"t": 1871809	"P": 1004.25	"F": 2}
{"v": 1	"t": 1871829	"P": 1004.5	"F": 1}
{"v": 1	"t": 1871849	"P": 1004.75	"F": 2}
{"v": 1	"t": 1871870	"P": 1000.5	"F": 2}
{"v": 1	"t": 1871890	"P": 1002.75	"F": 2}
{"v": 1	"t": 1871910	"P": 1007.0	"F": 2	"C": 46.46	"D": 3277	"sn": 54091929832280	"file": "/data/device_log/data0000.out"}
{"v": 1	"t": 1871931	"P": 1003.75	"F": 2}
{"v": 1	"t": 1871951	"P": 1001.5	"F": 1}
{"v": 1	"t": 1871971	"P": 1004.5	"F": 2}
{"v": 1	"t": 1871991	"P": 1007.25	"F": 2}
{"v": 1	"t": 1872012	"P": 1003.5	"F": 1}
{"v": 1	"t": 1872032	"P": 1001.5	"F": 2}
{"v": 1	"t": 1872052	"P": 1005.75	"F": 2}
{"v": 1	"t": 1872073	"P": 1006.5	"F": 1}
{"v": 1	"t": 1872093	"P": 1004.25	"F": 2}
{"v": 1	"t": 1872113	"P": 1001.25	"F": 2}
{"v": 1	"t": 1872134	"P": 1003.75	"F": 1}
{"v": 1	"t": 1872154	"P": 1005.25	"F": 2}
{"v": 1	"t": 1872175	"P": 1002.0	"F": 2}
{"v": 1	"t": 1872195	"P": 1005.25	"F": 1}
{"v": 1	"t": 1872215	"P": 1005.75	"F": 1}
{"v": 1	"t": 1872236	"P": 1003.25	"F": 2}
{"v": 1	"t": 1872256	"P": 1001.0	"F": 1}
{"v": 1	"t": 1872276	"P": 1005.5	"F": 2}
{"v": 1	"t": 1872296	"P": 1006.25	"F": 2}
{"v": 1	"t": 1872317	"P": 1004.0	"F": 2}
{"v": 1	"t": 1872337	"P": 1001.5	"F": 2}
{"v": 1	"t": 1872357	"P": 1004.25	"F": 2}
{"v": 1	"t": 1872378	"P": 1006.75	"F": 2}
{"v": 1	"t": 1872398	"P": 1005.0	"F": 1}
{"v": 1	"t": 1872418	"P": 1001.25	"F": 2}
{"v": 1	"t": 1872439	"P": 1003.25	"F": 2}
{"v": 1	"t": 1872459	"P": 1006.25	"F": 1}
{"v": 1	"t": 1872479	"P": 1004.75	"F": 1}
{"v": 1	"t": 1872500	"P": 999.75	"F": 1}
{"v": 1	"t": 1872520	"P": 1004.25	"F": 1}
{"v": 1	"t": 1872540	"P": 1007.0	"F": 1}
{"v": 1	"t": 1872560	"P": 1004.25	"F": 1}
{"v": 1	"t": 1872581	"P": 1001.5	"F": 2}
{"v": 1	"t": 1872601	"P": 1002.5	"F": 1}
{"v": 1	"t": 1872621	"P": 1007.5	"F": 1}
{"v": 1	"t": 1872642	"P": 1004.0	"F": 1}
{"v": 1	"t": 1872662	"P": 1000.75	"F": 2}
{"v": 1	"t": 1872682	"P": 1001.75	"F": 2}
{"v": 1	"t": 1872703	"P": 1008.25	"F": 2}
{"v": 1	"t": 1872723	"P": 1004.25	"F": 2}
{"v": 1	"t": 1872744	"P": 1003.25	"F": 1}
{"v": 1	"t": 1872764	"P": 1007.5	"F": 2}
{"v": 1	"t": 1872784	"P": 1004.25	"F": 2}
{"v": 1	"t": 1872805	"P": 1001.75	"F": 1}
{"v": 1	"t": 1872825	"P": 1003.5	"F": 1}
{"v": 1	"t": 1872845	"P": 1008.25	"F": 2}
{"v": 1	"t": 1872865	"P": 1004.0	"F": 2}
{"v": 1	"t": 1872886	"P": 1001.0	"F": 2}
{"v": 1	"t": 1872906	"P": 1001.25	"F": 1}
{"v": 1	"t": 1872926	"P": 1007.75	"F": 2	"C": 46.46	"D": 3277	"sn": 54091929832280	"file": "/data/device_log/data0000.out"}
{"v": 1	"t": 1872947	"P": 1006.0	"F": 2}
{"v": 1	"t": 1872967	"P": 1001.5	"F": 2}
{"v": 1	"t": 1872987	"P": 1000.75	"F": 1}
{"v": 1	"t": 1873008	"P": 1007.75	"F": 1}
{"v": 1	"t": 1873028	"P": 1006.5	"F": 2}
{"v": 1	"t": 1873048	"P": 1003.5	"F": 2}
{"v": 1	"t": 1873068	"P": 1000.5	"F": 1}
{"v": 1	"t": 1873089	"P": 1007.5	"F": 2}
{"v": 1	"t": 1873109	"P": 1003.25	"F": 2}
{"v": 1	"t": 1873129	"P": 1002.75	"F": 2}
{"v": 1	"t": 1873150	"P": 1004.0	"F": 2}
{"v": 1	"t": 1873170	"P": 1006.75	"F": 2}
{"v": 1	"t": 1873190	"P": 1006.25	"F": 2}
{"v": 1	"t": 1873211	"P": 1003.0	"F": 2}
{"v": 1	"t": 1873231	"P": 1002.5	"F": 1}
{"v": 1	"t": 1873251	"P": 1005.25	"F": 2}
{"v": 1	"t": 1873272	"P": 1005.5	"F": 2}
{"v": 1	"t": 1873292	"P": 1001.5	"F": 2}
{"v": 1	"t": 1873313	"P": 1007.25	"F": 2}
{"v": 1	"t": 1873333	"P": 1004.5	"F": 2}
{"v": 1	"t": 1873353	"P": 1003.0	"F": 1}
{"v": 1	"t": 1873374	"P": 1003.75	"F": 1}
{"v": 1	"t": 1873394	"P": 1006.0	"F": 2}
{"v": 1	"t": 1873414	"P": 1005.5	"F": 2}
{"v": 1	"t": 1873434	"P": 1003.75	"F": 2}
{"v": 1	"t": 1873455	"P": 1001.0	"F": 2}
{"v": 1	"t": 1873475	"P": 1005.5	"F": 2}
{"v": 1	"t": 1873495	"P": 1006.0	"F": 2}
{"v": 1	"t": 1873516	"P": 1001.25	"F": 1}
{"v": 1	"t": 1873536	"P": 1001.25	"F": 2}
{"v": 1	"t": 1873556	"P": 1006.75	"F": 2}
{"v": 1	"t": 1873577	"P": 1006.5	"F": 2}
{"v": 1	"t": 1873597	"P": 1005.5	"F": 1}
{"v": 1	"t": 1873617	"P": 1000.25	"F": 1}
{"v": 1	"t": 1873637	"P": 1005.0	"F": 1}
{"v": 1	"t": 1873658	"P": 1006.75	"F": 1}
{"v": 1	"t": 1873678	"P": 1004.5	"F": 1}
{"v": 1	"t": 1873698	"P": 1001.25	"F": 2}
{"v": 1	"t": 1873719	"P": 1004.0	"F": 2}
{"v": 1	"t": 1873739	"P": 1007.25	"F": 2}
{"v": 1	"t": 1873759	"P": 1005.5	"F": 2}
{"v": 1	"t": 1873780	"P": 1002.25	"F": 1}
{"v": 1	"t": 1873800	"P": 1002.75	"F": 2}
{"v": 1	"t": 1873820	"P": 1006.5	"F": 2}
{"v": 1	"t": 1873841	"P": 1003.25	"F": 1}
{"v": 1	"t": 1873861	"P": 1004.5	"F": 1}
{"v": 1	"t": 1873882	"P": 1005.5	"F": 2}
{"v": 1	"t": 1873902	"P": 1001.5	"F": 2}
{"v": 1	"t": 1873923	"P": 1005.75	"F": 2}
{"v": 1	"t": 1873943	"P": 1003.75	"F": 1	"C": 46.415	"D": 3277	"sn": 54091929832280	"file": "/data/device_log/data0000.out"}
{"v": 1	"t": 1873964	"P": 1004.0	"F": 2}
{"v": 1	"t": 1873984	"P": 1007.25	"F": 1}
{"v": 1	"t": 1874004	"P": 1004.25	"F": 2}
{"v": 1	"t": 1874025	"P": 1006.0	"F": 1}
{"v": 1	"t": 1874045	"P": 1006.25	"F": 1}
{"v": 1	"t": 1874066	"P": 1004.25	"F": 1}
{"v": 1	"t": 1874086	"P": 1001.75	"F": 1}
{"v": 1	"t": 1874106	"P": 1007.0	"F": 2}
{"v": 1	"t": 1874127	"P": 1008.5	"F": 2}
{"v": 1	"t": 1874147	"P": 1004.0	"F": 2}
{"v": 1	"t": 1874167	"P": 1000.25	"F": 2}
{"v": 1	"t": 1874187	"P": 1005.5	"F": 2}
{"v": 1	"t": 1874208	"P": 1006.5	"F": 1}
{"v": 1	"t": 1874228	"P": 1004.25	"F": 1}
{"v": 1	"t": 1874248	"P": 1000.5	"F": 2}
{"v": 1	"t": 1874269	"P": 1003.25	"F": 1}
{"v": 1	"t": 1874289	"P": 1004.5	"F": 2}
{"v": 1	"t": 1874309	"P": 1003.75	"F": 1}
{"v": 1	"t": 1874330	"P": 1002.0	"F": 1}
{"v": 1	"t": 1874350	"P": 1002.5	"F": 2}
{"v": 1	"t": 1874370	"P": 1006.75	"F": 2}
{"v": 1	"t": 1874390	"P": 1003.75	"F": 2}
{"v": 1	"t": 1874411	"P": 1002.5	"F": 1}
{"v": 1	"t": 1874431	"P": 1000.25	"F": 1}
{"v": 1	"t": 1874451	"P": 1007.5	"F": 2}
{"v": 1	"t": 1874472	"P": 1005.75	"F": 1}
{"v": 1	"t": 1874492	"P": 1001.25	"F": 1}
{"v": 1	"t": 1874512	"P": 1001.75	"F": 2}
{"v": 1	"t": 1874533	"P": 1006.5	"F": 2}
{"v": 1	"t": 1874553	"P": 1002.5	"F": 1}
{"v": 1	"t": 1874574	"P": 1004.0	"F": 1}
{"v": 1	"t": 1874594	"P": 1006.0	"F": 1}
{"v": 1	"t": 1874614	"P": 1003.0	"F": 2}
{"v": 1	"t": 1874635	"P": 1001.75	"F": 1}
{"v": 1	"t": 1874655	"P": 1005.0	"F": 1}
{"v": 1	"t": 1874675	"P": 1006.25	"F": 1}
{"v": 1	"t": 1874696	"P": 1002.75	"F": 1}
{"v": 1	"t": 1874716	"P": 1000.25	"F": 1}
{"v": 1	"t": 1874736	"P": 1005.5	"F": 1}
{"v": 1	"t": 1874756	"P": 1007.25	"F": 1}
{"v": 1	"t": 1874777	"P": 1004.75	"F": 1}
{"v": 1	"t": 1874797	"P": 1002.5	"F": 1}
{"v": 1	"t": 1874817	"P": 1004.0	"F": 1}
{"v": 1	"t": 1874838	"P": 1007.5	"F": 1}
{"v": 1	"t": 1874858	"P": 1007.25	"F": 1}
{"v": 1	"t": 1874878	"P": 1001.5	"F": 2}
{"v": 1	"t": 1874899	"P": 1001.5	"F": 2}
{"v": 1	"t": 1874919	"P": 1007.25	"F": 2}
{"v": 1	"t": 1874939	"P": 1006.25	"F": 1}
{"v": 1	"t": 1874959	"P": 1003.0	"F": 1	"C": 46.44	"D": 3277	"sn": 54091929832280	"file": "/data/device_log/data0000.out"}
{"v": 1	"t": 1874980	"P": 1002.0	"F": 1}
{"v": 1	"t": 1875000	"P": 1007.75	"F": 1}
{"v": 1	"t": 1875020	"P": 1004.5	"F": 2}
{"v": 1	"t": 1875041	"P": 1002.5	"F": 2}
{"v": 1	"t": 1875061	"P": 1001.75	"F": 1}
{"v": 1	"t": 1875081	"P": 1006.75	"F": 1}
{"v": 1	"t": 1875102	"P": 1005.5	"F": 1}
{"v": 1	"t": 1875122	"P": 1000.75	"F": 2}
{"v": 1	"t": 1875143	"P": 1008.0	"F": 1}
{"v": 1	"t": 1875163	"P": 1006.25	"F": 2}
{"v": 1	"t": 1875183	"P": 1001.25	"F": 2}
{"v": 1	"t": 1875204	"P": 1004.0	"F": 1}
{"v": 1	"t": 1875224	"P": 1008.0	"F": 1}
{"v": 1	"t": 1875244	"P": 1005.25	"F": 1}
{"v": 1	"t": 1875264	"P": 1001.0	"F": 2}
{"v": 1	"t": 1875285	"P": 1003.25	"F": 2}
{"v": 1	"t": 1875305	"P": 1007.25	"F": 2}
{"v": 1	"t": 1875325	"P": 1007.0	"F": 1}
{"v": 1	"t": 1875346	"P": 1003.25	"F": 2}
{"v": 1	"t": 1875366	"P": 1002.75	"F": 2}
{"v": 1	"t": 1875386	"P": 1007.5	"F": 1}
{"v": 1	"t": 1875407	"P": 1006.0	"F": 2}
{"v": 1	"t": 1875427	"P": 1002.75	"F": 2}
{"v": 1	"t": 1875447	"P": 1000.75	"F": 1}
{"v": 1	"t": 1875467	"P": 1008.75	"F": 1}
{"v": 1	"t": 1875488	"P": 1004.75	"F": 2}
{"v": 1	"t": 1875508	"P": 1003.25	"F": 1}
{"v": 1	"t": 1875528	"P": 1001.25	"F": 2}
{"v": 1	"t": 1875549	"P": 1005.0	"F": 1}
{"v": 1	"t": 1875569	"P": 1006.5	"F": 1}
{"v": 1	"t": 1875589	"P": 1002.25	"F": 1}
{"v": 1	"t": 1875610	"P": 1001.75	"F": 1}
{"v": 1	"t": 1875630	"P": 1007.75	"F": 1}
{"v": 1	"t": 1875650	"P": 1007.25	"F": 1}
{"v": 1	"t": 1875671	"P": 1001.25	"F": 1}
{"v": 1	"t": 1875691	"P": 1006.0	"F": 1}
{"v": 1	"t": 1875712	"P": 1003.75	"F": 2}
{"v": 1	"t": 1875732	"P": 1000.0	"F": 2}
{"v": 1	"t": 1875752	"P": 1002.5	"F": 2}
{"v": 1	"t": 1875773	"P": 1007.5	"F": 1}
{"v": 1	"t": 1875793	"P": 1005.25	"F": 2}
{"v": 1	"t": 1875813	"P": 1004.0	"F": 2}
{"v": 1	"t": 1875833	"P": 1000.5	"F": 2}
{"v": 1	"t": 1875854	"P": 1005.5	"F": 2}
{"v": 1	"t": 1875874	"P": 1006.25	"F": 1}
{"v": 1	"t": 1875894	"P": 1002.0	"F": 1}
{"v": 1	"t": 1875915	"P": 1001.5	"F": 1}
{"v": 1	"t": 1875935	"P": 1006.25	"F": 2}
{"v": 1	"t": 1875955	"P": 1005.5	"F": 1}
{"v": 1	"t": 1875976	"P": 1004.0	"F": 1	"C": 46.41	"D": 3277	"sn": 54091929832280	"file": "/data/device_log/data0000.out"}
{"v": 1	"t": 1875996	"P": 993.5	"F": 2}
{"v": 1	"t": 1876016	"P": 1003.5	"F": 2}
{"v": 1	"t": 1876036	"P": 1006.75	"F": 2}
{"v": 1	"t": 1876057	"P": 1003.0	"F": 2}
{"v": 1	"t": 1876077	"P": 1001.0	"F": 1}
{"v": 1	"t": 1876097	"P": 1004.25	"F": 1}
{"v": 1	"t": 1876118	"P": 1006.0	"F": 2}
{"v": 1	"t": 1876138	"P": 1003.25	"F": 1}
{"v": 1	"t": 1876158	"P": 1000.25	"F": 1}
{"v": 1	"t": 1876179	"P": 1003.75	"F": 2}
{"v": 1	"t": 1876199	"P": 1007.75	"F": 1}
{"v": 1	"t": 1876219	"P": 1003.0	"F": 2}
{"v": 1	"t": 1876240	"P": 1002.25	"F": 1}
```
