## Supplementary Data Files 1 for "Inexpensive multi-patient respiratory monitoring system for helmet ventilation during COVID-19 pandemic": device_raw_waveforms_auxport.json (part 5 of 6)

```
{"v": 1	"t": 1876260	"P": 1006.25	"F": 1}
{"v": 1	"t": 1876281	"P": 1002.75	"F": 2}
{"v": 1	"t": 1876301	"P": 1002.5	"F": 1}
{"v": 1	"t": 1876321	"P": 1003.5	"F": 1}
{"v": 1	"t": 1876341	"P": 1008.0	"F": 2}
{"v": 1	"t": 1876362	"P": 1002.25	"F": 1}
{"v": 1	"t": 1876382	"P": 1000.5	"F": 2}
{"v": 1	"t": 1876402	"P": 1002.75	"F": 2}
{"v": 1	"t": 1876423	"P": 1007.25	"F": 2}
{"v": 1	"t": 1876443	"P": 1003.75	"F": 2}
{"v": 1	"t": 1876463	"P": 1001.0	"F": 1}
{"v": 1	"t": 1876484	"P": 1001.75	"F": 2}
{"v": 1	"t": 1876504	"P": 1008.75	"F": 1}
{"v": 1	"t": 1876524	"P": 1006.5	"F": 1}
{"v": 1	"t": 1876544	"P": 1003.0	"F": 1}
{"v": 1	"t": 1876565	"P": 1003.75	"F": 1}
{"v": 1	"t": 1876585	"P": 1007.25	"F": 1}
{"v": 1	"t": 1876605	"P": 1005.0	"F": 2}
{"v": 1	"t": 1876626	"P": 1001.5	"F": 2}
{"v": 1	"t": 1876646	"P": 1001.25	"F": 1}
{"v": 1	"t": 1876666	"P": 1006.5	"F": 2}
{"v": 1	"t": 1876687	"P": 1006.25	"F": 1}
{"v": 1	"t": 1876707	"P": 1004.5	"F": 2}
{"v": 1	"t": 1876727	"P": 1001.25	"F": 1}
{"v": 1	"t": 1876748	"P": 1008.0	"F": 2}
{"v": 1	"t": 1876768	"P": 1005.25	"F": 1}
{"v": 1	"t": 1876788	"P": 1002.25	"F": 2}
{"v": 1	"t": 1876809	"P": 1007.0	"F": 2}
{"v": 1	"t": 1876829	"P": 1004.25	"F": 2}
{"v": 1	"t": 1876850	"P": 1000.5	"F": 1}
{"v": 1	"t": 1876870	"P": 1002.0	"F": 2}
{"v": 1	"t": 1876890	"P": 1006.5	"F": 2}
{"v": 1	"t": 1876910	"P": 1004.25	"F": 2}
{"v": 1	"t": 1876931	"P": 1002.25	"F": 2}
{"v": 1	"t": 1876951	"P": 1003.75	"F": 2}
{"v": 1	"t": 1876971	"P": 1006.25	"F": 1}
{"v": 1	"t": 1876992	"P": 1005.25	"F": 2	"C": 46.425	"D": 3277	"sn": 54091929832280	"file": "/data/device_log/data0000.out"}
{"v": 1	"t": 1877012	"P": 1003.75	"F": 1}
{"v": 1	"t": 1877032	"P": 1001.0	"F": 1}
{"v": 1	"t": 1877052	"P": 1005.75	"F": 2}
{"v": 1	"t": 1877073	"P": 1007.5	"F": 1}
{"v": 1	"t": 1877093	"P": 1002.75	"F": 2}
{"v": 1	"t": 1877113	"P": 1001.75	"F": 2}
{"v": 1	"t": 1877134	"P": 1005.5	"F": 2}
{"v": 1	"t": 1877154	"P": 1007.25	"F": 2}
{"v": 1	"t": 1877174	"P": 1002.5	"F": 2}
{"v": 1	"t": 1877195	"P": 1002.0	"F": 2}
{"v": 1	"t": 1877215	"P": 1006.25	"F": 2}
{"v": 1	"t": 1877235	"P": 1008.0	"F": 1}
{"v": 1	"t": 1877256	"P": 1004.5	"F": 1}
{"v": 1	"t": 1877276	"P": 1000.75	"F": 1}
{"v": 1	"t": 1877296	"P": 1006.5	"F": 2}
{"v": 1	"t": 1877317	"P": 1006.0	"F": 2}
{"v": 1	"t": 1877337	"P": 1003.5	"F": 2}
{"v": 1	"t": 1877357	"P": 1002.75	"F": 2}
{"v": 1	"t": 1877378	"P": 1005.5	"F": 2}
{"v": 1	"t": 1877398	"P": 1002.5	"F": 2}
{"v": 1	"t": 1877419	"P": 1005.0	"F": 2}
{"v": 1	"t": 1877439	"P": 1004.75	"F": 2}
{"v": 1	"t": 1877460	"P": 1000.25	"F": 2}
{"v": 1	"t": 1877480	"P": 1006.5	"F": 1}
{"v": 1	"t": 1877501	"P": 1003.5	"F": 2}
{"v": 1	"t": 1877521	"P": 1003.25	"F": 2}
{"v": 1	"t": 1877541	"P": 1007.25	"F": 2}
{"v": 1	"t": 1877562	"P": 1005.25	"F": 2}
{"v": 1	"t": 1877582	"P": 1001.0	"F": 2}
{"v": 1	"t": 1877602	"P": 1003.25	"F": 2}
{"v": 1	"t": 1877623	"P": 1008.5	"F": 1}
{"v": 1	"t": 1877643	"P": 1007.5	"F": 2}
{"v": 1	"t": 1877663	"P": 1002.5	"F": 2}
{"v": 1	"t": 1877683	"P": 1004.0	"F": 2}
{"v": 1	"t": 1877704	"P": 1007.5	"F": 2}
{"v": 1	"t": 1877724	"P": 1006.0	"F": 2}
{"v": 1	"t": 1877744	"P": 1004.25	"F": 2}
{"v": 1	"t": 1877765	"P": 1002.0	"F": 2}
{"v": 1	"t": 1877785	"P": 1006.25	"F": 2}
{"v": 1	"t": 1877805	"P": 1007.25	"F": 1}
{"v": 1	"t": 1877826	"P": 1003.0	"F": 2}
{"v": 1	"t": 1877846	"P": 1001.5	"F": 2}
{"v": 1	"t": 1877866	"P": 1004.25	"F": 2}
{"v": 1	"t": 1877886	"P": 1007.5	"F": 2}
{"v": 1	"t": 1877907	"P": 1003.25	"F": 2}
{"v": 1	"t": 1877927	"P": 1002.75	"F": 1}
{"v": 1	"t": 1877947	"P": 1002.75	"F": 1}
{"v": 1	"t": 1877968	"P": 1009.0	"F": 1}
{"v": 1	"t": 1877988	"P": 1005.25	"F": 1}
{"v": 1	"t": 1878008	"P": 1003.0	"F": 1	"C": 46.425	"D": 3277	"sn": 54091929832280	"file": "/data/device_log/data0000.out"}
{"v": 1	"t": 1878029	"P": 1002.5	"F": 1}
{"v": 1	"t": 1878049	"P": 1006.25	"F": 2}
{"v": 1	"t": 1878069	"P": 1003.25	"F": 2}
{"v": 1	"t": 1878090	"P": 1004.0	"F": 2}
{"v": 1	"t": 1878110	"P": 1006.0	"F": 2}
{"v": 1	"t": 1878130	"P": 1005.0	"F": 2}
{"v": 1	"t": 1878151	"P": 1001.75	"F": 2}
{"v": 1	"t": 1878171	"P": 1000.75	"F": 1}
{"v": 1	"t": 1878191	"P": 1007.25	"F": 1}
{"v": 1	"t": 1878212	"P": 1006.0	"F": 2}
{"v": 1	"t": 1878232	"P": 1002.0	"F": 2}
{"v": 1	"t": 1878252	"P": 1002.0	"F": 1}
{"v": 1	"t": 1878272	"P": 1006.25	"F": 1}
{"v": 1	"t": 1878293	"P": 1006.25	"F": 1}
{"v": 1	"t": 1878313	"P": 1003.75	"F": 1}
{"v": 1	"t": 1878333	"P": 1000.25	"F": 1}
{"v": 1	"t": 1878354	"P": 1006.25	"F": 2}
{"v": 1	"t": 1878374	"P": 1006.5	"F": 1}
{"v": 1	"t": 1878394	"P": 1004.0	"F": 2}
{"v": 1	"t": 1878415	"P": 1000.5	"F": 1}
{"v": 1	"t": 1878435	"P": 1004.0	"F": 1}
{"v": 1	"t": 1878455	"P": 1007.5	"F": 1}
{"v": 1	"t": 1878475	"P": 1004.75	"F": 1}
{"v": 1	"t": 1878496	"P": 1002.0	"F": 1}
{"v": 1	"t": 1878516	"P": 1003.25	"F": 1}
{"v": 1	"t": 1878536	"P": 1007.5	"F": 1}
{"v": 1	"t": 1878557	"P": 1003.25	"F": 2}
{"v": 1	"t": 1878577	"P": 1001.75	"F": 2}
{"v": 1	"t": 1878598	"P": 1007.0	"F": 2}
{"v": 1	"t": 1878618	"P": 1003.75	"F": 1}
{"v": 1	"t": 1878638	"P": 1000.25	"F": 2}
{"v": 1	"t": 1878659	"P": 1005.0	"F": 1}
{"v": 1	"t": 1878679	"P": 1005.75	"F": 2}
{"v": 1	"t": 1878699	"P": 1004.5	"F": 2}
{"v": 1	"t": 1878720	"P": 1001.75	"F": 2}
{"v": 1	"t": 1878740	"P": 1004.75	"F": 1}
{"v": 1	"t": 1878760	"P": 1007.75	"F": 1}
{"v": 1	"t": 1878780	"P": 1002.25	"F": 1}
{"v": 1	"t": 1878801	"P": 1001.25	"F": 1}
{"v": 1	"t": 1878821	"P": 1004.5	"F": 1}
{"v": 1	"t": 1878841	"P": 1009.25	"F": 1}
{"v": 1	"t": 1878862	"P": 1005.25	"F": 2}
{"v": 1	"t": 1878882	"P": 1003.75	"F": 2}
{"v": 1	"t": 1878902	"P": 1002.25	"F": 1}
{"v": 1	"t": 1878923	"P": 1005.75	"F": 2}
{"v": 1	"t": 1878943	"P": 1006.0	"F": 1}
{"v": 1	"t": 1878963	"P": 1001.0	"F": 1}
{"v": 1	"t": 1878983	"P": 1001.0	"F": 1}
{"v": 1	"t": 1879004	"P": 1003.5	"F": 1}
{"v": 1	"t": 1879024	"P": 1007.5	"F": 1	"C": 46.385	"D": 3277	"sn": 54091929832280	"file": "/data/device_log/data0000.out"}
{"v": 1	"t": 1879044	"P": 1004.0	"F": 2}
{"v": 1	"t": 1879065	"P": 1000.0	"F": 1}
{"v": 1	"t": 1879085	"P": 1005.5	"F": 1}
{"v": 1	"t": 1879105	"P": 1006.25	"F": 2}
{"v": 1	"t": 1879126	"P": 1005.5	"F": 1}
{"v": 1	"t": 1879146	"P": 1002.0	"F": 2}
{"v": 1	"t": 1879166	"P": 1007.75	"F": 1}
{"v": 1	"t": 1879187	"P": 1001.5	"F": 1}
{"v": 1	"t": 1879207	"P": 1000.25	"F": 1}
{"v": 1	"t": 1879227	"P": 1006.25	"F": 1}
{"v": 1	"t": 1879248	"P": 1006.75	"F": 1}
{"v": 1	"t": 1879268	"P": 1002.75	"F": 1}
{"v": 1	"t": 1879288	"P": 999.75	"F": 1}
{"v": 1	"t": 1879309	"P": 1004.0	"F": 2}
{"v": 1	"t": 1879329	"P": 1007.25	"F": 1}
{"v": 1	"t": 1879349	"P": 1003.75	"F": 1}
{"v": 1	"t": 1879370	"P": 1000.75	"F": 1}
{"v": 1	"t": 1879390	"P": 1003.0	"F": 1}
{"v": 1	"t": 1879410	"P": 1005.0	"F": 1}
{"v": 1	"t": 1879430	"P": 1004.75	"F": 2}
{"v": 1	"t": 1879451	"P": 1001.75	"F": 1}
{"v": 1	"t": 1879471	"P": 1003.75	"F": 1}
{"v": 1	"t": 1879491	"P": 1007.5	"F": 1}
{"v": 1	"t": 1879512	"P": 1003.75	"F": 1}
{"v": 1	"t": 1879532	"P": 1003.0	"F": 1}
{"v": 1	"t": 1879552	"P": 1000.75	"F": 1}
{"v": 1	"t": 1879572	"P": 1005.75	"F": 1}
{"v": 1	"t": 1879593	"P": 1006.0	"F": 1}
{"v": 1	"t": 1879613	"P": 1003.75	"F": 1}
{"v": 1	"t": 1879633	"P": 1001.25	"F": 1}
{"v": 1	"t": 1879654	"P": 1006.25	"F": 1}
{"v": 1	"t": 1879674	"P": 1007.5	"F": 1}
{"v": 1	"t": 1879694	"P": 1003.75	"F": 1}
{"v": 1	"t": 1879715	"P": 1003.5	"F": 1}
{"v": 1	"t": 1879735	"P": 1005.25	"F": 1}
{"v": 1	"t": 1879756	"P": 1002.75	"F": 2}
{"v": 1	"t": 1879776	"P": 1001.0	"F": 1}
{"v": 1	"t": 1879796	"P": 1006.0	"F": 1}
{"v": 1	"t": 1879816	"P": 1006.5	"F": 1}
{"v": 1	"t": 1879837	"P": 1002.25	"F": 2}
{"v": 1	"t": 1879857	"P": 1000.0	"F": 1}
{"v": 1	"t": 1879877	"P": 1003.25	"F": 1}
{"v": 1	"t": 1879898	"P": 1007.5	"F": 1}
{"v": 1	"t": 1879918	"P": 1005.25	"F": 1}
{"v": 1	"t": 1879938	"P": 1003.0	"F": 1}
{"v": 1	"t": 1879959	"P": 1002.0	"F": 1}
{"v": 1	"t": 1879979	"P": 1007.75	"F": 1}
{"v": 1	"t": 1879999	"P": 1004.75	"F": 1}
{"v": 1	"t": 1880019	"P": 1003.0	"F": 1}
{"v": 1	"t": 1880040	"P": 1002.25	"F": 1	"C": 46.41	"D": 3277	"sn": 54091929832280	"file": "/data/device_log/data0000.out"}
{"v": 1	"t": 1880060	"P": 1007.75	"F": 1}
{"v": 1	"t": 1880080	"P": 1006.75	"F": 1}
{"v": 1	"t": 1880101	"P": 1004.0	"F": 1}
{"v": 1	"t": 1880121	"P": 1001.5	"F": 1}
{"v": 1	"t": 1880141	"P": 1007.0	"F": 1}
{"v": 1	"t": 1880161	"P": 1007.75	"F": 1}
{"v": 1	"t": 1880182	"P": 1002.0	"F": 1}
{"v": 1	"t": 1880202	"P": 999.5	"F": 1}
{"v": 1	"t": 1880222	"P": 1004.25	"F": 1}
{"v": 1	"t": 1880243	"P": 1006.0	"F": 1}
{"v": 1	"t": 1880263	"P": 1003.0	"F": 1}
{"v": 1	"t": 1880284	"P": 1004.25	"F": 1}
{"v": 1	"t": 1880304	"P": 1005.0	"F": 1}
{"v": 1	"t": 1880324	"P": 1001.5	"F": 1}
{"v": 1	"t": 1880345	"P": 1001.0	"F": 1}
{"v": 1	"t": 1880365	"P": 1005.5	"F": 1}
{"v": 1	"t": 1880385	"P": 1007.25	"F": 1}
{"v": 1	"t": 1880406	"P": 1004.75	"F": 1}
{"v": 1	"t": 1880426	"P": 1002.0	"F": 1}
{"v": 1	"t": 1880446	"P": 1005.25	"F": 1}
{"v": 1	"t": 1880466	"P": 1009.25	"F": 1}
{"v": 1	"t": 1880487	"P": 1003.75	"F": 1}
{"v": 1	"t": 1880507	"P": 1001.75	"F": 1}
{"v": 1	"t": 1880527	"P": 1002.5	"F": 1}
{"v": 1	"t": 1880548	"P": 1007.5	"F": 1}
{"v": 1	"t": 1880568	"P": 1004.5	"F": 1}
{"v": 1	"t": 1880588	"P": 1001.5	"F": 1}
{"v": 1	"t": 1880609	"P": 1002.5	"F": 1}
{"v": 1	"t": 1880629	"P": 1006.75	"F": 2}
{"v": 1	"t": 1880649	"P": 1006.5	"F": 1}
{"v": 1	"t": 1880669	"P": 1001.0	"F": 1}
{"v": 1	"t": 1880690	"P": 1001.75	"F": 1}
{"v": 1	"t": 1880710	"P": 1008.0	"F": 1}
{"v": 1	"t": 1880730	"P": 1004.0	"F": 1}
{"v": 1	"t": 1880751	"P": 1002.75	"F": 1}
{"v": 1	"t": 1880771	"P": 1000.5	"F": 1}
{"v": 1	"t": 1880791	"P": 1005.25	"F": 1}
{"v": 1	"t": 1880812	"P": 1004.5	"F": 1}
{"v": 1	"t": 1880832	"P": 1005.0	"F": 1}
{"v": 1	"t": 1880853	"P": 1006.25	"F": 1}
{"v": 1	"t": 1880873	"P": 1001.5	"F": 1}
{"v": 1	"t": 1880894	"P": 1006.25	"F": 1}
{"v": 1	"t": 1880914	"P": 1004.5	"F": 1}
{"v": 1	"t": 1880935	"P": 1002.75	"F": 1}
{"v": 1	"t": 1880955	"P": 1007.75	"F": 1}
{"v": 1	"t": 1880976	"P": 1004.0	"F": 1}
{"v": 1	"t": 1880996	"P": 1004.25	"F": 1}
{"v": 1	"t": 1881016	"P": 1006.0	"F": 1}
{"v": 1	"t": 1881037	"P": 1006.0	"F": 1}
{"v": 1	"t": 1881057	"P": 1000.75	"F": 1	"C": 46.37	"D": 3277	"sn": 54091929832280	"file": "/data/device_log/data0000.out"}
{"v": 1	"t": 1881077	"P": 1002.75	"F": 1}
{"v": 1	"t": 1881098	"P": 1007.5	"F": 1}
{"v": 1	"t": 1881118	"P": 1004.25	"F": 1}
{"v": 1	"t": 1881138	"P": 1003.25	"F": 1}
{"v": 1	"t": 1881159	"P": 1002.0	"F": 1}
{"v": 1	"t": 1881179	"P": 1008.5	"F": 1}
{"v": 1	"t": 1881199	"P": 1005.75	"F": 1}
{"v": 1	"t": 1881219	"P": 1002.0	"F": 1}
{"v": 1	"t": 1881240	"P": 999.5	"F": 1}
{"v": 1	"t": 1881260	"P": 1008.25	"F": 1}
{"v": 1	"t": 1881280	"P": 1006.0	"F": 1}
{"v": 1	"t": 1881301	"P": 1002.25	"F": 1}
{"v": 1	"t": 1881321	"P": 1003.25	"F": 1}
{"v": 1	"t": 1881341	"P": 1005.25	"F": 1}
{"v": 1	"t": 1881362	"P": 1006.75	"F": 1}
{"v": 1	"t": 1881382	"P": 1003.25	"F": 1}
{"v": 1	"t": 1881402	"P": 1000.75	"F": 1}
{"v": 1	"t": 1881422	"P": 1006.75	"F": 1}
{"v": 1	"t": 1881443	"P": 1006.5	"F": 1}
{"v": 1	"t": 1881463	"P": 1002.0	"F": 1}
{"v": 1	"t": 1881483	"P": 1002.0	"F": 1}
{"v": 1	"t": 1881504	"P": 1005.25	"F": 1}
{"v": 1	"t": 1881524	"P": 1003.5	"F": 1}
{"v": 1	"t": 1881545	"P": 1001.75	"F": 1}
{"v": 1	"t": 1881565	"P": 1007.0	"F": 1}
{"v": 1	"t": 1881585	"P": 1005.75	"F": 1}
{"v": 1	"t": 1881605	"P": 1001.75	"F": 1}
{"v": 1	"t": 1881626	"P": 1002.75	"F": 1}
{"v": 1	"t": 1881646	"P": 1002.0	"F": 1}
{"v": 1	"t": 1881666	"P": 1010.0	"F": 1}
{"v": 1	"t": 1881687	"P": 1003.75	"F": 1}
{"v": 1	"t": 1881707	"P": 1002.0	"F": 1}
{"v": 1	"t": 1881727	"P": 1001.75	"F": 1}
{"v": 1	"t": 1881748	"P": 1008.25	"F": 1}
{"v": 1	"t": 1881768	"P": 1004.5	"F": 1}
{"v": 1	"t": 1881788	"P": 1003.0	"F": 1}
{"v": 1	"t": 1881808	"P": 1002.75	"F": 2}
{"v": 1	"t": 1881829	"P": 1006.5	"F": 2}
{"v": 1	"t": 1881849	"P": 1006.0	"F": 1}
{"v": 1	"t": 1881869	"P": 1002.25	"F": 1}
{"v": 1	"t": 1881890	"P": 1001.75	"F": 1}
{"v": 1	"t": 1881910	"P": 1008.0	"F": 1}
{"v": 1	"t": 1881930	"P": 1004.5	"F": 1}
{"v": 1	"t": 1881951	"P": 1001.75	"F": 1}
{"v": 1	"t": 1881971	"P": 1001.5	"F": 1}
{"v": 1	"t": 1881991	"P": 1008.0	"F": 1}
{"v": 1	"t": 1882012	"P": 1006.75	"F": 1}
{"v": 1	"t": 1882032	"P": 1001.0	"F": 1}
{"v": 1	"t": 1882052	"P": 1005.75	"F": 1}
{"v": 1	"t": 1882073	"P": 1004.25	"F": 1	"C": 46.415	"D": 3277	"sn": 54091929832280	"file": "/data/device_log/data0000.out"}
{"v": 1	"t": 1882093	"P": 1001.5	"F": 1}
{"v": 1	"t": 1882114	"P": 1004.75	"F": 1}
{"v": 1	"t": 1882134	"P": 1008.75	"F": 1}
{"v": 1	"t": 1882154	"P": 1005.75	"F": 1}
{"v": 1	"t": 1882174	"P": 1002.25	"F": 1}
{"v": 1	"t": 1882195	"P": 1002.25	"F": 1}
{"v": 1	"t": 1882215	"P": 1008.25	"F": 1}
{"v": 1	"t": 1882235	"P": 1005.75	"F": 2}
{"v": 1	"t": 1882256	"P": 1002.25	"F": 1}
{"v": 1	"t": 1882276	"P": 1001.75	"F": 1}
{"v": 1	"t": 1882296	"P": 1007.5	"F": 1}
{"v": 1	"t": 1882317	"P": 1007.0	"F": 1}
{"v": 1	"t": 1882337	"P": 1002.75	"F": 1}
{"v": 1	"t": 1882357	"P": 1002.25	"F": 1}
{"v": 1	"t": 1882377	"P": 1006.5	"F": 1}
{"v": 1	"t": 1882398	"P": 1005.0	"F": 1}
{"v": 1	"t": 1882418	"P": 1004.25	"F": 1}
{"v": 1	"t": 1882438	"P": 1001.0	"F": 1}
{"v": 1	"t": 1882459	"P": 1008.0	"F": 1}
{"v": 1	"t": 1882479	"P": 1008.25	"F": 1}
{"v": 1	"t": 1882499	"P": 1004.0	"F": 1}
{"v": 1	"t": 1882520	"P": 1000.0	"F": 1}
{"v": 1	"t": 1882540	"P": 1004.0	"F": 1}
{"v": 1	"t": 1882560	"P": 1008.5	"F": 1}
{"v": 1	"t": 1882581	"P": 1002.5	"F": 1}
{"v": 1	"t": 1882601	"P": 1003.25	"F": 1}
{"v": 1	"t": 1882622	"P": 1005.75	"F": 1}
{"v": 1	"t": 1882642	"P": 1002.25	"F": 1}
{"v": 1	"t": 1882662	"P": 1003.5	"F": 1}
{"v": 1	"t": 1882683	"P": 1006.25	"F": 1}
{"v": 1	"t": 1882703	"P": 1004.0	"F": 1}
{"v": 1	"t": 1882723	"P": 1001.25	"F": 1}
{"v": 1	"t": 1882744	"P": 1006.5	"F": 1}
{"v": 1	"t": 1882764	"P": 1007.25	"F": 1}
{"v": 1	"t": 1882784	"P": 1004.25	"F": 1}
{"v": 1	"t": 1882805	"P": 1001.25	"F": 1}
{"v": 1	"t": 1882825	"P": 1005.5	"F": 1}
{"v": 1	"t": 1882845	"P": 1006.5	"F": 1}
{"v": 1	"t": 1882865	"P": 1002.5	"F": 1}
{"v": 1	"t": 1882886	"P": 1001.5	"F": 1}
{"v": 1	"t": 1882906	"P": 1004.0	"F": 1}
{"v": 1	"t": 1882926	"P": 1007.25	"F": 1}
{"v": 1	"t": 1882947	"P": 1004.75	"F": 1}
{"v": 1	"t": 1882967	"P": 1004.0	"F": 1}
{"v": 1	"t": 1882987	"P": 1004.25	"F": 1}
{"v": 1	"t": 1883008	"P": 1008.25	"F": 1}
{"v": 1	"t": 1883028	"P": 1004.5	"F": 1}
{"v": 1	"t": 1883048	"P": 1001.5	"F": 1}
{"v": 1	"t": 1883068	"P": 1001.5	"F": 1}
{"v": 1	"t": 1883089	"P": 1006.5	"F": 2	"C": 46.37	"D": 3277	"sn": 54091929832280	"file": "/data/device_log/data0000.out"}
{"v": 1	"t": 1883109	"P": 1004.25	"F": 1}
{"v": 1	"t": 1883129	"P": 1002.5	"F": 1}
{"v": 1	"t": 1883150	"P": 1003.25	"F": 1}
{"v": 1	"t": 1883170	"P": 1006.5	"F": 1}
{"v": 1	"t": 1883191	"P": 1003.0	"F": 1}
{"v": 1	"t": 1883211	"P": 1004.5	"F": 1}
{"v": 1	"t": 1883231	"P": 1007.75	"F": 1}
{"v": 1	"t": 1883252	"P": 1004.0	"F": 1}
{"v": 1	"t": 1883272	"P": 1002.25	"F": 1}
{"v": 1	"t": 1883292	"P": 1002.5	"F": 1}
{"v": 1	"t": 1883313	"P": 1008.75	"F": 1}
{"v": 1	"t": 1883333	"P": 1005.75	"F": 1}
{"v": 1	"t": 1883353	"P": 1003.25	"F": 1}
{"v": 1	"t": 1883374	"P": 1005.5	"F": 1}
{"v": 1	"t": 1883394	"P": 1008.25	"F": 1}
{"v": 1	"t": 1883414	"P": 1005.25	"F": 1}
{"v": 1	"t": 1883434	"P": 1001.0	"F": 1}
{"v": 1	"t": 1883455	"P": 1002.75	"F": 1}
{"v": 1	"t": 1883475	"P": 1006.5	"F": 2}
{"v": 1	"t": 1883495	"P": 1005.5	"F": 1}
{"v": 1	"t": 1883516	"P": 1003.25	"F": 1}
{"v": 1	"t": 1883536	"P": 1001.5	"F": 1}
{"v": 1	"t": 1883556	"P": 1007.0	"F": 1}
{"v": 1	"t": 1883577	"P": 1006.0	"F": 1}
{"v": 1	"t": 1883597	"P": 1002.5	"F": 1}
{"v": 1	"t": 1883617	"P": 1001.25	"F": 1}
{"v": 1	"t": 1883637	"P": 1006.75	"F": 1}
{"v": 1	"t": 1883658	"P": 1007.0	"F": 1}
{"v": 1	"t": 1883678	"P": 1001.75	"F": 1}
{"v": 1	"t": 1883698	"P": 1000.75	"F": 1}
{"v": 1	"t": 1883719	"P": 1006.0	"F": 1}
{"v": 1	"t": 1883739	"P": 1004.5	"F": 1}
{"v": 1	"t": 1883760	"P": 1002.0	"F": 1}
{"v": 1	"t": 1883780	"P": 1008.0	"F": 1}
{"v": 1	"t": 1883800	"P": 1004.0	"F": 2}
{"v": 1	"t": 1883821	"P": 1000.75	"F": 1}
{"v": 1	"t": 1883841	"P": 1001.75	"F": 1}
{"v": 1	"t": 1883861	"P": 1006.5	"F": 1}
{"v": 1	"t": 1883882	"P": 1006.0	"F": 1}
{"v": 1	"t": 1883902	"P": 1001.5	"F": 1}
{"v": 1	"t": 1883922	"P": 1000.25	"F": 2}
{"v": 1	"t": 1883942	"P": 1007.25	"F": 1}
{"v": 1	"t": 1883963	"P": 1007.0	"F": 2}
{"v": 1	"t": 1883983	"P": 1003.75	"F": 1}
{"v": 1	"t": 1884003	"P": 1002.5	"F": 1}
{"v": 1	"t": 1884024	"P": 1004.25	"F": 2}
{"v": 1	"t": 1884044	"P": 1006.75	"F": 1}
{"v": 1	"t": 1884064	"P": 1004.25	"F": 1}
{"v": 1	"t": 1884085	"P": 999.5	"F": 1}
{"v": 1	"t": 1884105	"P": 1005.75	"F": 2	"C": 46.415	"D": 3277	"sn": 54091929832280	"file": "/data/device_log/data0000.out"}
{"v": 1	"t": 1884125	"P": 1007.5	"F": 2}
{"v": 1	"t": 1884146	"P": 1004.0	"F": 1}
{"v": 1	"t": 1884166	"P": 1001.0	"F": 2}
{"v": 1	"t": 1884186	"P": 1007.5	"F": 1}
{"v": 1	"t": 1884206	"P": 1005.75	"F": 1}
{"v": 1	"t": 1884227	"P": 1004.75	"F": 1}
{"v": 1	"t": 1884247	"P": 1000.75	"F": 2}
{"v": 1	"t": 1884267	"P": 1004.5	"F": 2}
{"v": 1	"t": 1884288	"P": 1006.25	"F": 1}
{"v": 1	"t": 1884308	"P": 1002.5	"F": 2}
{"v": 1	"t": 1884329	"P": 1005.75	"F": 2}
{"v": 1	"t": 1884349	"P": 1006.25	"F": 1}
{"v": 1	"t": 1884370	"P": 1001.75	"F": 2}
{"v": 1	"t": 1884390	"P": 1006.0	"F": 2}
{"v": 1	"t": 1884411	"P": 1002.5	"F": 2}
{"v": 1	"t": 1884431	"P": 1003.5	"F": 2}
{"v": 1	"t": 1884452	"P": 1008.75	"F": 2}
{"v": 1	"t": 1884472	"P": 999.5	"F": 2}
{"v": 1	"t": 1884492	"P": 1005.25	"F": 1}
{"v": 1	"t": 1884513	"P": 1006.25	"F": 1}
{"v": 1	"t": 1884533	"P": 1002.0	"F": 1}
{"v": 1	"t": 1884553	"P": 1000.5	"F": 2}
{"v": 1	"t": 1884574	"P": 1004.75	"F": 2}
{"v": 1	"t": 1884594	"P": 1006.75	"F": 1}
{"v": 1	"t": 1884614	"P": 1003.0	"F": 2}
{"v": 1	"t": 1884635	"P": 1000.5	"F": 2}
{"v": 1	"t": 1884655	"P": 1003.0	"F": 1}
{"v": 1	"t": 1884675	"P": 1006.0	"F": 1}
{"v": 1	"t": 1884695	"P": 1005.75	"F": 1}
{"v": 1	"t": 1884716	"P": 999.0	"F": 1}
{"v": 1	"t": 1884736	"P": 1004.75	"F": 2}
{"v": 1	"t": 1884756	"P": 1007.0	"F": 1}
{"v": 1	"t": 1884777	"P": 1006.0	"F": 2}
{"v": 1	"t": 1884797	"P": 1002.0	"F": 2}
{"v": 1	"t": 1884817	"P": 1000.75	"F": 1}
{"v": 1	"t": 1884838	"P": 1008.5	"F": 1}
{"v": 1	"t": 1884858	"P": 1006.25	"F": 2}
{"v": 1	"t": 1884878	"P": 1003.75	"F": 1}
{"v": 1	"t": 1884898	"P": 1000.75	"F": 1}
{"v": 1	"t": 1884919	"P": 1005.0	"F": 1}
{"v": 1	"t": 1884939	"P": 1006.75	"F": 2}
{"v": 1	"t": 1884959	"P": 1003.5	"F": 2}
{"v": 1	"t": 1884980	"P": 1000.25	"F": 1}
{"v": 1	"t": 1885000	"P": 1005.25	"F": 1}
{"v": 1	"t": 1885021	"P": 1004.75	"F": 2}
{"v": 1	"t": 1885041	"P": 1002.75	"F": 1}
{"v": 1	"t": 1885061	"P": 1007.25	"F": 1}
{"v": 1	"t": 1885082	"P": 1004.75	"F": 2}
{"v": 1	"t": 1885102	"P": 1001.0	"F": 1}
{"v": 1	"t": 1885122	"P": 1001.25	"F": 2	"C": 46.4	"D": 3277	"sn": 54091929832280	"file": "/data/device_log/data0000.out"}
{"v": 1	"t": 1885143	"P": 1007.0	"F": 1}
{"v": 1	"t": 1885163	"P": 1003.5	"F": 1}
{"v": 1	"t": 1885183	"P": 1002.75	"F": 2}
{"v": 1	"t": 1885203	"P": 1001.5	"F": 1}
{"v": 1	"t": 1885224	"P": 1006.75	"F": 1}
{"v": 1	"t": 1885244	"P": 1005.5	"F": 1}
{"v": 1	"t": 1885264	"P": 1003.75	"F": 1}
{"v": 1	"t": 1885285	"P": 1000.25	"F": 1}
{"v": 1	"t": 1885305	"P": 1007.5	"F": 1}
{"v": 1	"t": 1885325	"P": 1005.75	"F": 1}
{"v": 1	"t": 1885346	"P": 1000.75	"F": 2}
{"v": 1	"t": 1885366	"P": 1001.75	"F": 1}
{"v": 1	"t": 1885386	"P": 1009.25	"F": 1}
{"v": 1	"t": 1885407	"P": 1006.0	"F": 1}
{"v": 1	"t": 1885427	"P": 1001.75	"F": 1}
{"v": 1	"t": 1885447	"P": 1002.75	"F": 1}
{"v": 1	"t": 1885468	"P": 1007.75	"F": 1}
{"v": 1	"t": 1885488	"P": 1006.75	"F": 1}
{"v": 1	"t": 1885508	"P": 1003.25	"F": 1}
{"v": 1	"t": 1885529	"P": 1000.5	"F": 1}
{"v": 1	"t": 1885549	"P": 1008.75	"F": 1}
{"v": 1	"t": 1885569	"P": 1006.5	"F": 1}
{"v": 1	"t": 1885590	"P": 1000.5	"F": 1}
{"v": 1	"t": 1885610	"P": 1006.75	"F": 1}
{"v": 1	"t": 1885631	"P": 1003.75	"F": 1}
{"v": 1	"t": 1885651	"P": 1003.0	"F": 1}
{"v": 1	"t": 1885671	"P": 1006.25	"F": 1}
{"v": 1	"t": 1885692	"P": 1006.5	"F": 1}
{"v": 1	"t": 1885712	"P": 1001.75	"F": 1}
{"v": 1	"t": 1885732	"P": 1003.5	"F": 1}
{"v": 1	"t": 1885753	"P": 1008.25	"F": 1}
{"v": 1	"t": 1885773	"P": 1006.75	"F": 1}
{"v": 1	"t": 1885793	"P": 1002.5	"F": 1}
{"v": 1	"t": 1885813	"P": 1001.75	"F": 1}
{"v": 1	"t": 1885834	"P": 1004.5	"F": 1}
{"v": 1	"t": 1885854	"P": 1007.25	"F": 1}
{"v": 1	"t": 1885874	"P": 1004.25	"F": 1}
{"v": 1	"t": 1885895	"P": 1002.75	"F": 1}
{"v": 1	"t": 1885915	"P": 1006.5	"F": 1}
{"v": 1	"t": 1885935	"P": 1008.0	"F": 1}
{"v": 1	"t": 1885955	"P": 1004.0	"F": 1}
{"v": 1	"t": 1885976	"P": 1003.0	"F": 1}
{"v": 1	"t": 1885996	"P": 1002.0	"F": 1}
{"v": 1	"t": 1886016	"P": 1007.0	"F": 1}
{"v": 1	"t": 1886037	"P": 1004.75	"F": 1}
{"v": 1	"t": 1886057	"P": 1002.5	"F": 1}
{"v": 1	"t": 1886077	"P": 1002.25	"F": 1}
{"v": 1	"t": 1886098	"P": 1008.25	"F": 1}
{"v": 1	"t": 1886118	"P": 1002.75	"F": 1}
{"v": 1	"t": 1886138	"P": 1001.75	"F": 1	"C": 46.375	"D": 3277	"sn": 54091929832280	"file": "/data/device_log/data0000.out"}
{"v": 1	"t": 1886159	"P": 1003.75	"F": 1}
{"v": 1	"t": 1886179	"P": 1008.0	"F": 1}
{"v": 1	"t": 1886200	"P": 1002.75	"F": 1}
{"v": 1	"t": 1886220	"P": 1004.5	"F": 1}
{"v": 1	"t": 1886240	"P": 1006.5	"F": 1}
{"v": 1	"t": 1886260	"P": 1003.75	"F": 1}
{"v": 1	"t": 1886281	"P": 1002.5	"F": 1}
{"v": 1	"t": 1886301	"P": 1003.75	"F": 1}
{"v": 1	"t": 1886321	"P": 1007.75	"F": 1}
{"v": 1	"t": 1886342	"P": 1004.5	"F": 2}
{"v": 1	"t": 1886362	"P": 1002.5	"F": 2}
{"v": 1	"t": 1886382	"P": 1001.0	"F": 2}
{"v": 1	"t": 1886403	"P": 1005.5	"F": 1}
{"v": 1	"t": 1886423	"P": 1006.5	"F": 1}
{"v": 1	"t": 1886443	"P": 1001.25	"F": 1}
{"v": 1	"t": 1886463	"P": 1001.5	"F": 1}
{"v": 1	"t": 1886484	"P": 1007.0	"F": 1}
{"v": 1	"t": 1886504	"P": 1006.25	"F": 1}
{"v": 1	"t": 1886524	"P": 1003.25	"F": 1}
{"v": 1	"t": 1886545	"P": 1001.25	"F": 1}
{"v": 1	"t": 1886565	"P": 1006.75	"F": 1}
{"v": 1	"t": 1886585	"P": 1005.25	"F": 1}
{"v": 1	"t": 1886606	"P": 1003.0	"F": 1}
{"v": 1	"t": 1886626	"P": 1001.0	"F": 1}
{"v": 1	"t": 1886646	"P": 1006.25	"F": 1}
{"v": 1	"t": 1886667	"P": 1007.0	"F": 1}
{"v": 1	"t": 1886687	"P": 1003.5	"F": 1}
{"v": 1	"t": 1886707	"P": 1001.75	"F": 1}
{"v": 1	"t": 1886728	"P": 1007.75	"F": 1}
{"v": 1	"t": 1886748	"P": 1004.25	"F": 1}
{"v": 1	"t": 1886769	"P": 1002.0	"F": 0}
{"v": 1	"t": 1886789	"P": 1009.0	"F": 0}
{"v": 1	"t": 1886809	"P": 1004.0	"F": 0}
{"v": 1	"t": 1886829	"P": 1000.5	"F": 1}
{"v": 1	"t": 1886850	"P": 1001.75	"F": 1}
{"v": 1	"t": 1886870	"P": 1006.5	"F": 1}
{"v": 1	"t": 1886890	"P": 1005.75	"F": 1}
{"v": 1	"t": 1886911	"P": 1000.75	"F": 1}
{"v": 1	"t": 1886931	"P": 1001.75	"F": 1}
{"v": 1	"t": 1886951	"P": 1007.25	"F": 1}
{"v": 1	"t": 1886972	"P": 1006.25	"F": 1}
{"v": 1	"t": 1886992	"P": 1003.25	"F": 1}
{"v": 1	"t": 1887012	"P": 998.75	"F": 1}
{"v": 1	"t": 1887032	"P": 1006.25	"F": 1}
{"v": 1	"t": 1887053	"P": 1006.5	"F": 1}
{"v": 1	"t": 1887073	"P": 1003.0	"F": 1}
{"v": 1	"t": 1887093	"P": 1000.0	"F": 2}
{"v": 1	"t": 1887114	"P": 1004.5	"F": 2}
{"v": 1	"t": 1887134	"P": 1009.25	"F": 1}
{"v": 1	"t": 1887154	"P": 1003.5	"F": 2	"C": 46.4	"D": 3277	"sn": 54091929832280	"file": "/data/device_log/data0000.out"}
{"v": 1	"t": 1887175	"P": 1001.25	"F": 2}
{"v": 1	"t": 1887195	"P": 1004.75	"F": 2}
{"v": 1	"t": 1887215	"P": 1008.75	"F": 2}
{"v": 1	"t": 1887236	"P": 1003.5	"F": 1}
{"v": 1	"t": 1887256	"P": 1001.0	"F": 2}
{"v": 1	"t": 1887276	"P": 1005.75	"F": 2}
{"v": 1	"t": 1887297	"P": 1005.5	"F": 2}
{"v": 1	"t": 1887317	"P": 1002.0	"F": 1}
{"v": 1	"t": 1887338	"P": 1004.75	"F": 1}
{"v": 1	"t": 1887358	"P": 1006.25	"F": 1}
{"v": 1	"t": 1887378	"P": 1002.5	"F": 1}
{"v": 1	"t": 1887399	"P": 1004.5	"F": 1}
{"v": 1	"t": 1887419	"P": 1008.5	"F": 2}
{"v": 1	"t": 1887439	"P": 1004.25	"F": 1}
{"v": 1	"t": 1887459	"P": 1001.5	"F": 2}
{"v": 1	"t": 1887480	"P": 1001.0	"F": 2}
{"v": 1	"t": 1887500	"P": 1007.5	"F": 2}
{"v": 1	"t": 1887520	"P": 1006.25	"F": 2}
{"v": 1	"t": 1887541	"P": 1002.5	"F": 1}
{"v": 1	"t": 1887561	"P": 1001.75	"F": 2}
{"v": 1	"t": 1887581	"P": 1007.5	"F": 2}
{"v": 1	"t": 1887602	"P": 1006.25	"F": 2}
{"v": 1	"t": 1887622	"P": 1002.25	"F": 2}
{"v": 1	"t": 1887642	"P": 1002.0	"F": 2}
{"v": 1	"t": 1887662	"P": 1005.25	"F": 2}
{"v": 1	"t": 1887683	"P": 1006.0	"F": 2}
{"v": 1	"t": 1887703	"P": 1003.25	"F": 2}
{"v": 1	"t": 1887723	"P": 1002.25	"F": 2}
{"v": 1	"t": 1887744	"P": 1005.75	"F": 2}
{"v": 1	"t": 1887764	"P": 1007.5	"F": 2}
{"v": 1	"t": 1887784	"P": 1003.25	"F": 2}
{"v": 1	"t": 1887805	"P": 1003.25	"F": 2}
{"v": 1	"t": 1887825	"P": 1008.25	"F": 2}
{"v": 1	"t": 1887845	"P": 1006.75	"F": 2}
{"v": 1	"t": 1887866	"P": 1001.75	"F": 2}
{"v": 1	"t": 1887886	"P": 1007.5	"F": 2}
{"v": 1	"t": 1887907	"P": 1005.25	"F": 2}
{"v": 1	"t": 1887927	"P": 1000.5	"F": 2}
{"v": 1	"t": 1887948	"P": 1005.75	"F": 2}
{"v": 1	"t": 1887968	"P": 1003.0	"F": 2}
{"v": 1	"t": 1887989	"P": 1003.5	"F": 2}
{"v": 1	"t": 1888009	"P": 1005.25	"F": 2}
{"v": 1	"t": 1888029	"P": 1003.0	"F": 2}
{"v": 1	"t": 1888050	"P": 1003.75	"F": 2}
{"v": 1	"t": 1888070	"P": 1005.25	"F": 2}
{"v": 1	"t": 1888091	"P": 1002.25	"F": 2}
{"v": 1	"t": 1888111	"P": 1002.0	"F": 2}
{"v": 1	"t": 1888131	"P": 1005.25	"F": 2}
{"v": 1	"t": 1888152	"P": 1006.0	"F": 2}
{"v": 1	"t": 1888172	"P": 1002.75	"F": 2	"C": 46.385	"D": 3277	"sn": 54091929832280	"file": "/data/device_log/data0000.out"}
{"v": 1	"t": 1888192	"P": 1001.25	"F": 2}
{"v": 1	"t": 1888212	"P": 1006.75	"F": 1}
{"v": 1	"t": 1888233	"P": 1007.75	"F": 1}
{"v": 1	"t": 1888253	"P": 1003.75	"F": 1}
{"v": 1	"t": 1888273	"P": 999.75	"F": 1}
{"v": 1	"t": 1888294	"P": 1006.0	"F": 1}
{"v": 1	"t": 1888314	"P": 1007.0	"F": 1}
{"v": 1	"t": 1888334	"P": 1005.5	"F": 1}
{"v": 1	"t": 1888355	"P": 1001.75	"F": 1}
{"v": 1	"t": 1888375	"P": 1003.0	"F": 1}
{"v": 1	"t": 1888395	"P": 1007.0	"F": 1}
{"v": 1	"t": 1888415	"P": 1004.0	"F": 1}
{"v": 1	"t": 1888436	"P": 1002.0	"F": 1}
{"v": 1	"t": 1888456	"P": 1003.75	"F": 1}
{"v": 1	"t": 1888476	"P": 1006.75	"F": 1}
{"v": 1	"t": 1888497	"P": 1005.5	"F": 1}
{"v": 1	"t": 1888517	"P": 1002.0	"F": 1}
{"v": 1	"t": 1888537	"P": 1003.0	"F": 1}
{"v": 1	"t": 1888558	"P": 1007.25	"F": 1}
{"v": 1	"t": 1888578	"P": 1003.5	"F": 1}
{"v": 1	"t": 1888599	"P": 1003.75	"F": 1}
{"v": 1	"t": 1888619	"P": 1006.25	"F": 1}
{"v": 1	"t": 1888639	"P": 1004.25	"F": 1}
{"v": 1	"t": 1888660	"P": 1002.0	"F": 1}
{"v": 1	"t": 1888680	"P": 1004.0	"F": 1}
{"v": 1	"t": 1888700	"P": 1008.0	"F": 1}
{"v": 1	"t": 1888721	"P": 1004.0	"F": 1}
{"v": 1	"t": 1888741	"P": 999.75	"F": 1}
{"v": 1	"t": 1888761	"P": 1003.5	"F": 1}
{"v": 1	"t": 1888781	"P": 1006.25	"F": 1}
{"v": 1	"t": 1888802	"P": 1003.0	"F": 1}
{"v": 1	"t": 1888822	"P": 1000.5	"F": 1}
{"v": 1	"t": 1888842	"P": 1001.5	"F": 1}
{"v": 1	"t": 1888863	"P": 1007.25	"F": 1}
{"v": 1	"t": 1888883	"P": 1004.5	"F": 1}
{"v": 1	"t": 1888903	"P": 1001.5	"F": 1}
{"v": 1	"t": 1888923	"P": 1003.0	"F": 1}
{"v": 1	"t": 1888944	"P": 1007.75	"F": 1}
{"v": 1	"t": 1888964	"P": 1005.25	"F": 1}
{"v": 1	"t": 1888984	"P": 1002.5	"F": 1}
{"v": 1	"t": 1889005	"P": 1001.5	"F": 1}
{"v": 1	"t": 1889025	"P": 1006.0	"F": 1}
{"v": 1	"t": 1889045	"P": 1005.75	"F": 1}
{"v": 1	"t": 1889066	"P": 1003.25	"F": 1}
{"v": 1	"t": 1889086	"P": 1001.5	"F": 1}
{"v": 1	"t": 1889106	"P": 1006.5	"F": 1}
{"v": 1	"t": 1889127	"P": 1005.25	"F": 1}
{"v": 1	"t": 1889147	"P": 1001.0	"F": 2}
{"v": 1	"t": 1889168	"P": 1006.75	"F": 2}
{"v": 1	"t": 1889188	"P": 1003.0	"F": 2	"C": 46.39	"D": 3277	"sn": 54091929832280	"file": "/data/device_log/data0000.out"}
{"v": 1	"t": 1889208	"P": 1003.25	"F": 1}
{"v": 1	"t": 1889229	"P": 1001.75	"F": 1}
{"v": 1	"t": 1889249	"P": 1007.5	"F": 2}
{"v": 1	"t": 1889269	"P": 1006.0	"F": 2}
{"v": 1	"t": 1889289	"P": 1003.0	"F": 2}
{"v": 1	"t": 1889310	"P": 1001.5	"F": 1}
{"v": 1	"t": 1889330	"P": 1007.25	"F": 1}
{"v": 1	"t": 1889350	"P": 1007.25	"F": 1}
{"v": 1	"t": 1889371	"P": 1004.5	"F": 2}
{"v": 1	"t": 1889391	"P": 1001.0	"F": 1}
{"v": 1	"t": 1889411	"P": 1005.5	"F": 1}
{"v": 1	"t": 1889431	"P": 1008.0	"F": 2}
{"v": 1	"t": 1889452	"P": 1003.25	"F": 2}
{"v": 1	"t": 1889472	"P": 1003.0	"F": 2}
{"v": 1	"t": 1889492	"P": 1004.75	"F": 2}
{"v": 1	"t": 1889513	"P": 1008.75	"F": 2}
{"v": 1	"t": 1889533	"P": 1003.25	"F": 2}
{"v": 1	"t": 1889553	"P": 1000.0	"F": 2}
{"v": 1	"t": 1889574	"P": 1006.0	"F": 1}
{"v": 1	"t": 1889594	"P": 1008.0	"F": 1}
{"v": 1	"t": 1889614	"P": 1005.0	"F": 1}
{"v": 1	"t": 1889635	"P": 1001.5	"F": 1}
{"v": 1	"t": 1889655	"P": 1005.0	"F": 1}
{"v": 1	"t": 1889675	"P": 1005.0	"F": 2}
{"v": 1	"t": 1889696	"P": 1001.5	"F": 2}
{"v": 1	"t": 1889716	"P": 1006.0	"F": 1}
{"v": 1	"t": 1889737	"P": 1007.75	"F": 1}
{"v": 1	"t": 1889757	"P": 1001.75	"F": 1}
{"v": 1	"t": 1889777	"P": 1001.75	"F": 1}
{"v": 1	"t": 1889797	"P": 1008.25	"F": 2}
{"v": 1	"t": 1889818	"P": 1006.25	"F": 2}
{"v": 1	"t": 1889838	"P": 1003.0	"F": 2}
{"v": 1	"t": 1889858	"P": 1001.5	"F": 1}
{"v": 1	"t": 1889879	"P": 1006.75	"F": 1}
{"v": 1	"t": 1889899	"P": 1008.0	"F": 1}
{"v": 1	"t": 1889919	"P": 1005.5	"F": 1}
{"v": 1	"t": 1889940	"P": 1001.5	"F": 1}
{"v": 1	"t": 1889960	"P": 1005.25	"F": 1}
{"v": 1	"t": 1889980	"P": 1007.25	"F": 2}
{"v": 1	"t": 1890000	"P": 1003.0	"F": 1}
{"v": 1	"t": 1890021	"P": 1002.25	"F": 2}
{"v": 1	"t": 1890041	"P": 1003.5	"F": 2}
{"v": 1	"t": 1890061	"P": 1006.25	"F": 2}
{"v": 1	"t": 1890082	"P": 1005.5	"F": 2}
{"v": 1	"t": 1890102	"P": 1002.25	"F": 1}
{"v": 1	"t": 1890122	"P": 1001.0	"F": 2}
{"v": 1	"t": 1890143	"P": 1008.75	"F": 2}
{"v": 1	"t": 1890163	"P": 1004.75	"F": 1}
{"v": 1	"t": 1890183	"P": 1002.0	"F": 1}
{"v": 1	"t": 1890203	"P": 1003.0	"F": 1	"C": 46.33	"D": 3277	"sn": 54091929832280	"file": "/data/device_log/data0000.out"}
{"v": 1	"t": 1890224	"P": 1007.25	"F": 2}
{"v": 1	"t": 1890244	"P": 1004.0	"F": 1}
{"v": 1	"t": 1890265	"P": 1002.75	"F": 2}
{"v": 1	"t": 1890285	"P": 1006.5	"F": 1}
{"v": 1	"t": 1890306	"P": 1003.75	"F": 1}
{"v": 1	"t": 1890326	"P": 1001.25	"F": 2}
{"v": 1	"t": 1890346	"P": 1004.0	"F": 1}
{"v": 1	"t": 1890366	"P": 1006.25	"F": 2}
{"v": 1	"t": 1890387	"P": 1005.25	"F": 1}
{"v": 1	"t": 1890407	"P": 1001.5	"F": 1}
{"v": 1	"t": 1890427	"P": 1004.5	"F": 1}
{"v": 1	"t": 1890448	"P": 1008.0	"F": 2}
{"v": 1	"t": 1890468	"P": 1005.25	"F": 1}
{"v": 1	"t": 1890488	"P": 1001.5	"F": 1}
{"v": 1	"t": 1890509	"P": 1003.0	"F": 1}
{"v": 1	"t": 1890529	"P": 1007.5	"F": 1}
{"v": 1	"t": 1890549	"P": 1003.5	"F": 1}
{"v": 1	"t": 1890569	"P": 1001.75	"F": 1}
{"v": 1	"t": 1890590	"P": 1002.75	"F": 1}
{"v": 1	"t": 1890610	"P": 1008.25	"F": 1}
{"v": 1	"t": 1890630	"P": 1006.5	"F": 1}
{"v": 1	"t": 1890651	"P": 1001.5	"F": 2}
{"v": 1	"t": 1890671	"P": 1004.5	"F": 1}
{"v": 1	"t": 1890691	"P": 1008.25	"F": 1}
{"v": 1	"t": 1890712	"P": 1005.75	"F": 2}
{"v": 1	"t": 1890732	"P": 1002.0	"F": 2}
{"v": 1	"t": 1890752	"P": 1000.25	"F": 1}
{"v": 1	"t": 1890772	"P": 1007.0	"F": 1}
{"v": 1	"t": 1890793	"P": 1006.25	"F": 2}
{"v": 1	"t": 1890813	"P": 1001.5	"F": 2}
{"v": 1	"t": 1890834	"P": 1005.75	"F": 1}
{"v": 1	"t": 1890854	"P": 1003.75	"F": 1}
{"v": 1	"t": 1890874	"P": 1001.25	"F": 1}
{"v": 1	"t": 1890895	"P": 1002.0	"F": 2}
{"v": 1	"t": 1890915	"P": 1008.0	"F": 1}
{"v": 1	"t": 1890935	"P": 1004.5	"F": 1}
{"v": 1	"t": 1890956	"P": 1001.75	"F": 2}
{"v": 1	"t": 1890976	"P": 1002.0	"F": 2}
{"v": 1	"t": 1890996	"P": 1007.5	"F": 2}
{"v": 1	"t": 1891017	"P": 1005.25	"F": 2}
{"v": 1	"t": 1891037	"P": 1001.25	"F": 2}
{"v": 1	"t": 1891057	"P": 1001.5	"F": 1}
{"v": 1	"t": 1891077	"P": 1006.75	"F": 1}
{"v": 1	"t": 1891098	"P": 1007.0	"F": 2}
{"v": 1	"t": 1891118	"P": 1002.5	"F": 2}
{"v": 1	"t": 1891138	"P": 1001.25	"F": 1}
{"v": 1	"t": 1891159	"P": 1006.25	"F": 2}
{"v": 1	"t": 1891179	"P": 1007.75	"F": 2}
{"v": 1	"t": 1891199	"P": 1004.25	"F": 1}
{"v": 1	"t": 1891220	"P": 1001.5	"F": 2	"C": 46.375	"D": 3277	"sn": 54091929832280	"file": "/data/device_log/data0000.out"}
{"v": 1	"t": 1891240	"P": 1007.75	"F": 2}
{"v": 1	"t": 1891260	"P": 1006.5	"F": 1}
{"v": 1	"t": 1891281	"P": 1001.75	"F": 1}
{"v": 1	"t": 1891301	"P": 1001.5	"F": 1}
{"v": 1	"t": 1891321	"P": 1006.0	"F": 2}
{"v": 1	"t": 1891342	"P": 1006.0	"F": 2}
{"v": 1	"t": 1891362	"P": 1001.5	"F": 1}
{"v": 1	"t": 1891383	"P": 1005.5	"F": 2}
{"v": 1	"t": 1891403	"P": 1006.75	"F": 2}
{"v": 1	"t": 1891423	"P": 1003.5	"F": 1}
{"v": 1	"t": 1891444	"P": 1008.5	"F": 2}
{"v": 1	"t": 1891464	"P": 1004.75	"F": 2}
{"v": 1	"t": 1891485	"P": 1004.25	"F": 1}
{"v": 1	"t": 1891505	"P": 1007.0	"F": 1}
{"v": 1	"t": 1891526	"P": 1001.75	"F": 2}
{"v": 1	"t": 1891546	"P": 1004.75	"F": 2}
{"v": 1	"t": 1891567	"P": 1006.25	"F": 2}
{"v": 1	"t": 1891587	"P": 1002.25	"F": 2}
{"v": 1	"t": 1891607	"P": 1000.5	"F": 2}
{"v": 1	"t": 1891627	"P": 1003.75	"F": 2}
{"v": 1	"t": 1891648	"P": 1006.75	"F": 1}
{"v": 1	"t": 1891668	"P": 1003.0	"F": 1}
{"v": 1	"t": 1891688	"P": 1001.5	"F": 2}
{"v": 1	"t": 1891709	"P": 1004.75	"F": 1}
{"v": 1	"t": 1891729	"P": 1007.25	"F": 1}
{"v": 1	"t": 1891749	"P": 1003.75	"F": 2}
{"v": 1	"t": 1891769	"P": 1002.0	"F": 2}
{"v": 1	"t": 1891790	"P": 1004.25	"F": 2}
{"v": 1	"t": 1891810	"P": 1008.5	"F": 2}
{"v": 1	"t": 1891830	"P": 1006.75	"F": 2}
{"v": 1	"t": 1891851	"P": 1001.5	"F": 1}
{"v": 1	"t": 1891871	"P": 1003.5	"F": 1}
{"v": 1	"t": 1891891	"P": 1008.0	"F": 1}
{"v": 1	"t": 1891912	"P": 1005.0	"F": 2}
{"v": 1	"t": 1891932	"P": 1003.75	"F": 1}
{"v": 1	"t": 1891952	"P": 1004.0	"F": 2}
{"v": 1	"t": 1891973	"P": 1006.25	"F": 2}
{"v": 1	"t": 1891993	"P": 1006.5	"F": 1}
{"v": 1	"t": 1892013	"P": 1002.25	"F": 2}
{"v": 1	"t": 1892034	"P": 1002.0	"F": 1}
{"v": 1	"t": 1892054	"P": 1007.75	"F": 2}
{"v": 1	"t": 1892074	"P": 1001.5	"F": 1}
{"v": 1	"t": 1892095	"P": 1003.0	"F": 1}
{"v": 1	"t": 1892115	"P": 1006.5	"F": 1}
{"v": 1	"t": 1892136	"P": 1001.75	"F": 1}
{"v": 1	"t": 1892156	"P": 1001.25	"F": 2}
{"v": 1	"t": 1892176	"P": 1007.0	"F": 2}
{"v": 1	"t": 1892197	"P": 1006.25	"F": 1}
{"v": 1	"t": 1892217	"P": 1005.25	"F": 1}
{"v": 1	"t": 1892237	"P": 1002.0	"F": 1	"C": 46.35	"D": 3277	"sn": 54091929832280	"file": "/data/device_log/data0000.out"}
{"v": 1	"t": 1892257	"P": 1006.0	"F": 2}
{"v": 1	"t": 1892278	"P": 1005.25	"F": 1}
{"v": 1	"t": 1892298	"P": 1003.75	"F": 2}
{"v": 1	"t": 1892318	"P": 1002.25	"F": 2}
{"v": 1	"t": 1892339	"P": 1004.25	"F": 1}
{"v": 1	"t": 1892359	"P": 1007.0	"F": 1}
{"v": 1	"t": 1892379	"P": 1003.25	"F": 1}
{"v": 1	"t": 1892400	"P": 1001.25	"F": 1}
{"v": 1	"t": 1892420	"P": 1004.0	"F": 1}
{"v": 1	"t": 1892440	"P": 1009.0	"F": 1}
{"v": 1	"t": 1892460	"P": 1004.0	"F": 1}
{"v": 1	"t": 1892481	"P": 1000.0	"F": 2}
{"v": 1	"t": 1892501	"P": 1003.0	"F": 2}
{"v": 1	"t": 1892521	"P": 1006.75	"F": 1}
{"v": 1	"t": 1892542	"P": 1004.75	"F": 1}
{"v": 1	"t": 1892562	"P": 1002.75	"F": 2}
{"v": 1	"t": 1892582	"P": 1002.0	"F": 1}
{"v": 1	"t": 1892603	"P": 1006.5	"F": 1}
{"v": 1	"t": 1892623	"P": 1002.75	"F": 1}
{"v": 1	"t": 1892644	"P": 1001.0	"F": 1}
{"v": 1	"t": 1892664	"P": 1007.0	"F": 1}
{"v": 1	"t": 1892684	"P": 1004.5	"F": 2}
{"v": 1	"t": 1892705	"P": 1001.25	"F": 2}
{"v": 1	"t": 1892725	"P": 1005.25	"F": 1}
{"v": 1	"t": 1892745	"P": 1007.5	"F": 1}
{"v": 1	"t": 1892766	"P": 1003.0	"F": 1}
{"v": 1	"t": 1892786	"P": 1000.0	"F": 2}
{"v": 1	"t": 1892806	"P": 1003.5	"F": 2}
{"v": 1	"t": 1892826	"P": 1007.75	"F": 1}
{"v": 1	"t": 1892847	"P": 1007.0	"F": 2}
{"v": 1	"t": 1892867	"P": 1000.75	"F": 1}
{"v": 1	"t": 1892887	"P": 1003.25	"F": 2}
{"v": 1	"t": 1892908	"P": 1008.25	"F": 1}
{"v": 1	"t": 1892928	"P": 1004.75	"F": 1}
{"v": 1	"t": 1892948	"P": 1002.5	"F": 1}
{"v": 1	"t": 1892968	"P": 1001.5	"F": 2}
{"v": 1	"t": 1892989	"P": 1009.5	"F": 1}
{"v": 1	"t": 1893009	"P": 1005.75	"F": 1}
{"v": 1	"t": 1893029	"P": 1003.25	"F": 1}
{"v": 1	"t": 1893050	"P": 1001.25	"F": 2}
{"v": 1	"t": 1893070	"P": 1005.0	"F": 1}
{"v": 1	"t": 1893090	"P": 1003.25	"F": 1}
{"v": 1	"t": 1893111	"P": 1003.0	"F": 1}
{"v": 1	"t": 1893131	"P": 1000.75	"F": 2}
{"v": 1	"t": 1893151	"P": 1006.75	"F": 2}
{"v": 1	"t": 1893172	"P": 1005.25	"F": 2}
{"v": 1	"t": 1893192	"P": 1001.75	"F": 2}
{"v": 1	"t": 1893213	"P": 1005.25	"F": 1}
{"v": 1	"t": 1893233	"P": 1006.25	"F": 2}
{"v": 1	"t": 1893253	"P": 1000.75	"F": 1	"C": 46.355	"D": 3277	"sn": 54091929832280	"file": "/data/device_log/data0000.out"}
{"v": 1	"t": 1893274	"P": 1001.75	"F": 1}
{"v": 1	"t": 1893294	"P": 1008.0	"F": 2}
{"v": 1	"t": 1893314	"P": 1006.75	"F": 1}
{"v": 1	"t": 1893334	"P": 1002.75	"F": 1}
{"v": 1	"t": 1893355	"P": 1000.75	"F": 2}
{"v": 1	"t": 1893375	"P": 1005.25	"F": 2}
{"v": 1	"t": 1893395	"P": 1005.5	"F": 2}
{"v": 1	"t": 1893416	"P": 1004.0	"F": 2}
{"v": 1	"t": 1893436	"P": 1000.25	"F": 1}
{"v": 1	"t": 1893456	"P": 1005.75	"F": 2}
{"v": 1	"t": 1893476	"P": 1006.5	"F": 1}
{"v": 1	"t": 1893497	"P": 1004.25	"F": 1}
{"v": 1	"t": 1893517	"P": 1000.25	"F": 1}
{"v": 1	"t": 1893537	"P": 1005.25	"F": 1}
{"v": 1	"t": 1893558	"P": 1007.25	"F": 2}
{"v": 1	"t": 1893578	"P": 1003.75	"F": 2}
{"v": 1	"t": 1893598	"P": 1002.25	"F": 1}
{"v": 1	"t": 1893619	"P": 1006.0	"F": 2}
{"v": 1	"t": 1893639	"P": 1006.0	"F": 2}
{"v": 1	"t": 1893659	"P": 1004.25	"F": 2}
{"v": 1	"t": 1893680	"P": 1001.0	"F": 1}
{"v": 1	"t": 1893700	"P": 1003.0	"F": 2}
{"v": 1	"t": 1893720	"P": 1008.0	"F": 2}
{"v": 1	"t": 1893741	"P": 1003.5	"F": 2}
{"v": 1	"t": 1893761	"P": 1003.5	"F": 2}
{"v": 1	"t": 1893781	"P": 1007.75	"F": 1}
{"v": 1	"t": 1893802	"P": 1004.0	"F": 1}
{"v": 1	"t": 1893822	"P": 1000.25	"F": 2}
{"v": 1	"t": 1893842	"P": 1004.5	"F": 1}
{"v": 1	"t": 1893863	"P": 1008.25	"F": 2}
{"v": 1	"t": 1893883	"P": 1005.5	"F": 2}
{"v": 1	"t": 1893903	"P": 1002.75	"F": 1}
{"v": 1	"t": 1893924	"P": 1002.75	"F": 2}
{"v": 1	"t": 1893944	"P": 1008.25	"F": 1}
{"v": 1	"t": 1893964	"P": 1004.0	"F": 1}
{"v": 1	"t": 1893984	"P": 1002.0	"F": 2}
{"v": 1	"t": 1894005	"P": 1001.25	"F": 1}
{"v": 1	"t": 1894025	"P": 1007.25	"F": 1}
{"v": 1	"t": 1894045	"P": 1004.25	"F": 2}
{"v": 1	"t": 1894066	"P": 1001.75	"F": 2}
{"v": 1	"t": 1894086	"P": 1001.5	"F": 1}
{"v": 1	"t": 1894106	"P": 1008.0	"F": 2}
{"v": 1	"t": 1894127	"P": 1005.25	"F": 1}
{"v": 1	"t": 1894147	"P": 1003.0	"F": 1}
{"v": 1	"t": 1894167	"P": 1003.25	"F": 1}
{"v": 1	"t": 1894188	"P": 1008.5	"F": 1}
{"v": 1	"t": 1894208	"P": 1004.25	"F": 1}
{"v": 1	"t": 1894228	"P": 1003.0	"F": 1}
{"v": 1	"t": 1894248	"P": 1001.5	"F": 1}
{"v": 1	"t": 1894269	"P": 1006.75	"F": 1	"C": 46.37	"D": 3277	"sn": 54091929832280	"file": "/data/device_log/data0000.out"}
{"v": 1	"t": 1894289	"P": 1004.5	"F": 1}
{"v": 1	"t": 1894310	"P": 1000.5	"F": 1}
{"v": 1	"t": 1894330	"P": 1005.75	"F": 1}
{"v": 1	"t": 1894351	"P": 1003.25	"F": 1}
{"v": 1	"t": 1894371	"P": 1001.5	"F": 1}
{"v": 1	"t": 1894391	"P": 1004.25	"F": 1}
{"v": 1	"t": 1894411	"P": 1007.25	"F": 1}
{"v": 1	"t": 1894432	"P": 1003.25	"F": 1}
{"v": 1	"t": 1894452	"P": 1001.0	"F": 1}
{"v": 1	"t": 1894472	"P": 1002.75	"F": 1}
{"v": 1	"t": 1894493	"P": 1006.0	"F": 1}
{"v": 1	"t": 1894513	"P": 1004.0	"F": 1}
{"v": 1	"t": 1894533	"P": 1002.0	"F": 1}
{"v": 1	"t": 1894554	"P": 1002.0	"F": 1}
{"v": 1	"t": 1894574	"P": 1008.75	"F": 2}
{"v": 1	"t": 1894594	"P": 1003.5	"F": 2}
{"v": 1	"t": 1894614	"P": 1001.5	"F": 2}
{"v": 1	"t": 1894635	"P": 1003.75	"F": 2}
{"v": 1	"t": 1894655	"P": 1007.75	"F": 2}
{"v": 1	"t": 1894675	"P": 1006.75	"F": 2}
{"v": 1	"t": 1894696	"P": 1001.0	"F": 2}
{"v": 1	"t": 1894716	"P": 1001.5	"F": 2}
{"v": 1	"t": 1894736	"P": 1007.75	"F": 2}
{"v": 1	"t": 1894757	"P": 1005.25	"F": 2}
{"v": 1	"t": 1894777	"P": 1004.25	"F": 3}
{"v": 1	"t": 1894797	"P": 1001.0	"F": 3}
{"v": 1	"t": 1894818	"P": 1007.0	"F": 3}
{"v": 1	"t": 1894838	"P": 1004.25	"F": 3}
{"v": 1	"t": 1894858	"P": 1003.0	"F": 2}
{"v": 1	"t": 1894879	"P": 1005.5	"F": 2}
{"v": 1	"t": 1894899	"P": 1004.75	"F": 2}
{"v": 1	"t": 1894920	"P": 1001.5	"F": 2}
{"v": 1	"t": 1894940	"P": 1006.0	"F": 2}
{"v": 1	"t": 1894961	"P": 1002.75	"F": 2}
{"v": 1	"t": 1894981	"P": 1002.75	"F": 2}
{"v": 1	"t": 1895002	"P": 1005.75	"F": 2}
{"v": 1	"t": 1895022	"P": 1002.5	"F": 2}
{"v": 1	"t": 1895043	"P": 1003.0	"F": 2}
{"v": 1	"t": 1895063	"P": 1004.5	"F": 2}
{"v": 1	"t": 1895083	"P": 1002.5	"F": 2}
{"v": 1	"t": 1895104	"P": 1002.75	"F": 2}
{"v": 1	"t": 1895124	"P": 1005.75	"F": 2}
{"v": 1	"t": 1895144	"P": 1003.0	"F": 2}
{"v": 1	"t": 1895164	"P": 1001.25	"F": 1}
{"v": 1	"t": 1895185	"P": 1004.25	"F": 1}
{"v": 1	"t": 1895205	"P": 1008.75	"F": 1}
{"v": 1	"t": 1895225	"P": 1005.0	"F": 2}
{"v": 1	"t": 1895246	"P": 1003.0	"F": 2}
{"v": 1	"t": 1895266	"P": 1001.25	"F": 1}
{"v": 1	"t": 1895286	"P": 1007.75	"F": 2	"C": 46.37	"D": 3277	"sn": 54091929832280	"file": "/data/device_log/data0000.out"}
{"v": 1	"t": 1895307	"P": 1005.5	"F": 1}
{"v": 1	"t": 1895327	"P": 1002.0	"F": 1}
{"v": 1	"t": 1895347	"P": 1000.75	"F": 1}
{"v": 1	"t": 1895368	"P": 1006.25	"F": 1}
{"v": 1	"t": 1895388	"P": 1005.5	"F": 1}
{"v": 1	"t": 1895408	"P": 1003.25	"F": 1}
{"v": 1	"t": 1895428	"P": 1000.25	"F": 1}
{"v": 1	"t": 1895449	"P": 1007.5	"F": 1}
{"v": 1	"t": 1895469	"P": 1006.0	"F": 2}
{"v": 1	"t": 1895489	"P": 1003.25	"F": 1}
{"v": 1	"t": 1895510	"P": 1000.5	"F": 2}
{"v": 1	"t": 1895530	"P": 1007.5	"F": 1}
{"v": 1	"t": 1895550	"P": 1005.5	"F": 1}
{"v": 1	"t": 1895571	"P": 1002.75	"F": 1}
{"v": 1	"t": 1895591	"P": 1004.75	"F": 1}
{"v": 1	"t": 1895612	"P": 1005.0	"F": 1}
{"v": 1	"t": 1895632	"P": 1002.0	"F": 1}
{"v": 1	"t": 1895652	"P": 1003.25	"F": 1}
{"v": 1	"t": 1895673	"P": 1008.5	"F": 1}
{"v": 1	"t": 1895693	"P": 1003.25	"F": 1}
{"v": 1	"t": 1895713	"P": 1001.0	"F": 1}
{"v": 1	"t": 1895733	"P": 1002.5	"F": 1}
{"v": 1	"t": 1895754	"P": 1008.25	"F": 1}
{"v": 1	"t": 1895774	"P": 1005.5	"F": 1}
{"v": 1	"t": 1895794	"P": 1002.0	"F": 1}
{"v": 1	"t": 1895815	"P": 1003.5	"F": 1}
{"v": 1	"t": 1895835	"P": 1007.75	"F": 1}
{"v": 1	"t": 1895855	"P": 1007.25	"F": 2}
{"v": 1	"t": 1895876	"P": 1002.25	"F": 1}
{"v": 1	"t": 1895896	"P": 1001.75	"F": 2}
{"v": 1	"t": 1895916	"P": 1005.5	"F": 2}
{"v": 1	"t": 1895937	"P": 1004.5	"F": 2}
{"v": 1	"t": 1895957	"P": 1003.5	"F": 2}
{"v": 1	"t": 1895977	"P": 1000.5	"F": 2}
{"v": 1	"t": 1895997	"P": 1004.5	"F": 2}
{"v": 1	"t": 1896018	"P": 1004.75	"F": 2}
{"v": 1	"t": 1896038	"P": 1003.5	"F": 2}
{"v": 1	"t": 1896058	"P": 999.5	"F": 2}
{"v": 1	"t": 1896079	"P": 1004.75	"F": 1}
{"v": 1	"t": 1896099	"P": 1007.75	"F": 2}
{"v": 1	"t": 1896119	"P": 1004.0	"F": 2}
{"v": 1	"t": 1896140	"P": 1001.75	"F": 2}
{"v": 1	"t": 1896160	"P": 1006.25	"F": 2}
{"v": 1	"t": 1896181	"P": 1003.75	"F": 1}
{"v": 1	"t": 1896201	"P": 1002.0	"F": 1}
{"v": 1	"t": 1896221	"P": 1008.5	"F": 2}
{"v": 1	"t": 1896242	"P": 1004.75	"F": 2}
{"v": 1	"t": 1896262	"P": 1003.0	"F": 2}
{"v": 1	"t": 1896282	"P": 1001.0	"F": 2}
{"v": 1	"t": 1896302	"P": 1008.25	"F": 2	"C": 46.33	"D": 3277	"sn": 54091929832280	"file": "/data/device_log/data0000.out"}
{"v": 1	"t": 1896323	"P": 1005.75	"F": 2}
{"v": 1	"t": 1896343	"P": 1002.5	"F": 2}
{"v": 1	"t": 1896363	"P": 1001.5	"F": 1}
{"v": 1	"t": 1896384	"P": 1005.75	"F": 2}
{"v": 1	"t": 1896404	"P": 1006.25	"F": 1}
{"v": 1	"t": 1896424	"P": 1002.5	"F": 2}
{"v": 1	"t": 1896445	"P": 1001.5	"F": 2}
{"v": 1	"t": 1896465	"P": 1006.0	"F": 2}
{"v": 1	"t": 1896485	"P": 1006.0	"F": 2}
{"v": 1	"t": 1896506	"P": 1002.75	"F": 2}
{"v": 1	"t": 1896526	"P": 1000.0	"F": 2}
{"v": 1	"t": 1896546	"P": 1003.5	"F": 2}
{"v": 1	"t": 1896566	"P": 1007.5	"F": 1}
{"v": 1	"t": 1896587	"P": 1003.25	"F": 1}
{"v": 1	"t": 1896607	"P": 1000.5	"F": 2}
{"v": 1	"t": 1896627	"P": 1004.25	"F": 2}
{"v": 1	"t": 1896648	"P": 1005.75	"F": 1}
{"v": 1	"t": 1896668	"P": 1002.75	"F": 2}
{"v": 1	"t": 1896688	"P": 1001.5	"F": 2}
{"v": 1	"t": 1896709	"P": 1006.25	"F": 1}
{"v": 1	"t": 1896729	"P": 1002.5	"F": 2}
{"v": 1	"t": 1896750	"P": 1000.75	"F": 2}
{"v": 1	"t": 1896770	"P": 1006.0	"F": 2}
{"v": 1	"t": 1896790	"P": 1007.0	"F": 2}
{"v": 1	"t": 1896811	"P": 1003.75	"F": 2}
{"v": 1	"t": 1896831	"P": 1002.75	"F": 2}
{"v": 1	"t": 1896851	"P": 1006.75	"F": 2}
{"v": 1	"t": 1896871	"P": 1005.75	"F": 1}
{"v": 1	"t": 1896892	"P": 1002.75	"F": 2}
{"v": 1	"t": 1896912	"P": 1000.0	"F": 1}
{"v": 1	"t": 1896932	"P": 1004.0	"F": 2}
{"v": 1	"t": 1896953	"P": 1007.75	"F": 1}
{"v": 1	"t": 1896973	"P": 1004.25	"F": 1}
{"v": 1	"t": 1896993	"P": 999.75	"F": 2}
{"v": 1	"t": 1897014	"P": 1002.75	"F": 2}
{"v": 1	"t": 1897034	"P": 1006.25	"F": 1}
{"v": 1	"t": 1897054	"P": 1005.25	"F": 2}
{"v": 1	"t": 1897074	"P": 1000.25	"F": 2}
{"v": 1	"t": 1897095	"P": 1002.5	"F": 2}
{"v": 1	"t": 1897115	"P": 1006.0	"F": 2}
{"v": 1	"t": 1897135	"P": 1003.0	"F": 2}
{"v": 1	"t": 1897156	"P": 1001.75	"F": 1}
{"v": 1	"t": 1897176	"P": 1003.0	"F": 1}
{"v": 1	"t": 1897196	"P": 1005.25	"F": 2}
{"v": 1	"t": 1897217	"P": 1004.75	"F": 1}
{"v": 1	"t": 1897237	"P": 1002.75	"F": 2}
{"v": 1	"t": 1897258	"P": 1006.5	"F": 2}
{"v": 1	"t": 1897278	"P": 1002.75	"F": 2}
{"v": 1	"t": 1897298	"P": 1000.25	"F": 2}
{"v": 1	"t": 1897319	"P": 1008.5	"F": 2	"C": 46.325	"D": 3277	"sn": 54091929832280	"file": "/data/device_log/data0000.out"}
{"v": 1	"t": 1897339	"P": 1006.5	"F": 1}
{"v": 1	"t": 1897359	"P": 1003.0	"F": 2}
{"v": 1	"t": 1897380	"P": 1000.25	"F": 2}
{"v": 1	"t": 1897400	"P": 1005.25	"F": 2}
{"v": 1	"t": 1897420	"P": 1006.0	"F": 2}
{"v": 1	"t": 1897441	"P": 1004.75	"F": 2}
{"v": 1	"t": 1897461	"P": 1000.75	"F": 2}
{"v": 1	"t": 1897481	"P": 1005.5	"F": 2}
{"v": 1	"t": 1897501	"P": 1007.5	"F": 1}
{"v": 1	"t": 1897522	"P": 1003.0	"F": 1}
{"v": 1	"t": 1897542	"P": 1001.5	"F": 2}
{"v": 1	"t": 1897562	"P": 1004.0	"F": 2}
{"v": 1	"t": 1897583	"P": 1007.25	"F": 2}
{"v": 1	"t": 1897603	"P": 1004.25	"F": 1}
{"v": 1	"t": 1897623	"P": 1001.25	"F": 1}
{"v": 1	"t": 1897644	"P": 1002.25	"F": 1}
{"v": 1	"t": 1897664	"P": 1007.0	"F": 2}
{"v": 1	"t": 1897684	"P": 1002.0	"F": 1}
{"v": 1	"t": 1897705	"P": 999.5	"F": 1}
{"v": 1	"t": 1897725	"P": 1003.5	"F": 2}
{"v": 1	"t": 1897745	"P": 1007.5	"F": 2}
{"v": 1	"t": 1897765	"P": 1004.0	"F": 1}
{"v": 1	"t": 1897786	"P": 1000.0	"F": 2}
{"v": 1	"t": 1897806	"P": 1004.5	"F": 1}
{"v": 1	"t": 1897827	"P": 1006.75	"F": 1}
{"v": 1	"t": 1897847	"P": 1002.25	"F": 1}
{"v": 1	"t": 1897867	"P": 1005.0	"F": 1}
{"v": 1	"t": 1897888	"P": 1007.25	"F": 1}
{"v": 1	"t": 1897908	"P": 1004.75	"F": 2}
{"v": 1	"t": 1897928	"P": 1002.0	"F": 1}
{"v": 1	"t": 1897949	"P": 1004.0	"F": 2}
{"v": 1	"t": 1897969	"P": 1007.5	"F": 1}
{"v": 1	"t": 1897989	"P": 1004.25	"F": 1}
{"v": 1	"t": 1898010	"P": 1000.0	"F": 1}
{"v": 1	"t": 1898030	"P": 1003.5	"F": 2}
{"v": 1	"t": 1898050	"P": 1007.0	"F": 1}
{"v": 1	"t": 1898070	"P": 1006.25	"F": 1}
{"v": 1	"t": 1898091	"P": 1003.25	"F": 1}
{"v": 1	"t": 1898111	"P": 1001.0	"F": 2}
{"v": 1	"t": 1898131	"P": 1008.25	"F": 1}
{"v": 1	"t": 1898152	"P": 1006.0	"F": 1}
{"v": 1	"t": 1898172	"P": 1002.25	"F": 1}
{"v": 1	"t": 1898192	"P": 1000.25	"F": 1}
{"v": 1	"t": 1898213	"P": 1008.25	"F": 2}
{"v": 1	"t": 1898233	"P": 1004.5	"F": 1}
{"v": 1	"t": 1898253	"P": 1002.25	"F": 1}
{"v": 1	"t": 1898273	"P": 1000.0	"F": 2}
{"v": 1	"t": 1898294	"P": 1006.75	"F": 1}
{"v": 1	"t": 1898314	"P": 1006.5	"F": 1}
{"v": 1	"t": 1898334	"P": 1002.5	"F": 1	"C": 46.345	"D": 3277	"sn": 54091929832280	"file": "/data/device_log/data0000.out"}
{"v": 1	"t": 1898355	"P": 1003.75	"F": 1}
{"v": 1	"t": 1898375	"P": 1006.75	"F": 1}
{"v": 1	"t": 1898396	"P": 1002.5	"F": 2}
{"v": 1	"t": 1898416	"P": 1003.75	"F": 1}
{"v": 1	"t": 1898437	"P": 1004.5	"F": 1}
{"v": 1	"t": 1898457	"P": 1001.5	"F": 2}
{"v": 1	"t": 1898478	"P": 1005.75	"F": 2}
{"v": 1	"t": 1898498	"P": 1004.75	"F": 2}
{"v": 1	"t": 1898519	"P": 1001.25	"F": 2}
{"v": 1	"t": 1898539	"P": 1006.75	"F": 2}
{"v": 1	"t": 1898559	"P": 1001.25	"F": 2}
{"v": 1	"t": 1898580	"P": 1000.25	"F": 2}
{"v": 1	"t": 1898600	"P": 1004.75	"F": 2}
{"v": 1	"t": 1898620	"P": 1007.25	"F": 2}
{"v": 1	"t": 1898641	"P": 1002.25	"F": 2}
{"v": 1	"t": 1898661	"P": 999.5	"F": 2}
{"v": 1	"t": 1898681	"P": 1006.0	"F": 2}
{"v": 1	"t": 1898701	"P": 1007.75	"F": 2}
{"v": 1	"t": 1898722	"P": 1003.75	"F": 2}
{"v": 1	"t": 1898742	"P": 1001.0	"F": 2}
{"v": 1	"t": 1898762	"P": 1005.75	"F": 2}
{"v": 1	"t": 1898783	"P": 1006.25	"F": 2}
{"v": 1	"t": 1898803	"P": 1005.25	"F": 2}
{"v": 1	"t": 1898823	"P": 1001.0	"F": 2}
{"v": 1	"t": 1898844	"P": 1002.75	"F": 2}
{"v": 1	"t": 1898864	"P": 1007.5	"F": 2}
{"v": 1	"t": 1898884	"P": 1006.25	"F": 2}
{"v": 1	"t": 1898904	"P": 1002.75	"F": 2}
{"v": 1	"t": 1898925	"P": 1004.5	"F": 2}
{"v": 1	"t": 1898945	"P": 1007.25	"F": 2}
{"v": 1	"t": 1898965	"P": 1006.25	"F": 2}
{"v": 1	"t": 1898986	"P": 1001.25	"F": 2}
{"v": 1	"t": 1899006	"P": 1000.75	"F": 2}
{"v": 1	"t": 1899026	"P": 1006.75	"F": 2}
{"v": 1	"t": 1899047	"P": 1005.0	"F": 2}
{"v": 1	"t": 1899068	"P": 1006.25	"F": 2}
{"v": 1	"t": 1899088	"P": 1002.75	"F": 2}
{"v": 1	"t": 1899108	"P": 1002.75	"F": 2}
{"v": 1	"t": 1899129	"P": 1006.5	"F": 2}
{"v": 1	"t": 1899149	"P": 1005.25	"F": 2}
{"v": 1	"t": 1899170	"P": 1001.5	"F": 2}
{"v": 1	"t": 1899190	"P": 1005.75	"F": 2}
{"v": 1	"t": 1899210	"P": 1005.25	"F": 2}
{"v": 1	"t": 1899231	"P": 1002.75	"F": 2}
{"v": 1	"t": 1899251	"P": 1003.25	"F": 2}
{"v": 1	"t": 1899271	"P": 1005.5	"F": 2}
{"v": 1	"t": 1899292	"P": 1003.25	"F": 1}
{"v": 1	"t": 1899312	"P": 1000.75	"F": 2}
{"v": 1	"t": 1899333	"P": 1006.5	"F": 1}
{"v": 1	"t": 1899353	"P": 1003.0	"F": 2	"C": 46.35	"D": 3277	"sn": 54091929832280	"file": "/data/device_log/data0000.out"}
{"v": 1	"t": 1899373	"P": 1000.25	"F": 1}
{"v": 1	"t": 1899394	"P": 1006.0	"F": 2}
{"v": 1	"t": 1899414	"P": 1004.75	"F": 2}
{"v": 1	"t": 1899434	"P": 1001.25	"F": 2}
{"v": 1	"t": 1899455	"P": 1003.75	"F": 2}
{"v": 1	"t": 1899475	"P": 1008.5	"F": 1}
{"v": 1	"t": 1899496	"P": 1002.5	"F": 2}
{"v": 1	"t": 1899516	"P": 1001.75	"F": 1}
{"v": 1	"t": 1899536	"P": 1007.75	"F": 2}
{"v": 1	"t": 1899557	"P": 1004.75	"F": 2}
{"v": 1	"t": 1899577	"P": 1002.0	"F": 2}
{"v": 1	"t": 1899598	"P": 1006.5	"F": 1}
{"v": 1	"t": 1899618	"P": 1006.25	"F": 2}
{"v": 1	"t": 1899638	"P": 1000.75	"F": 2}
{"v": 1	"t": 1899659	"P": 1006.5	"F": 2}
{"v": 1	"t": 1899679	"P": 1005.75	"F": 2}
{"v": 1	"t": 1899699	"P": 1001.75	"F": 1}
{"v": 1	"t": 1899720	"P": 1003.75	"F": 2}
{"v": 1	"t": 1899740	"P": 1008.5	"F": 1}
{"v": 1	"t": 1899761	"P": 1003.5	"F": 2}
{"v": 1	"t": 1899781	"P": 1000.25	"F": 2}
{"v": 1	"t": 1899801	"P": 1007.0	"F": 1}
{"v": 1	"t": 1899822	"P": 1006.75	"F": 2}
{"v": 1	"t": 1899842	"P": 1001.75	"F": 2}
{"v": 1	"t": 1899862	"P": 1005.0	"F": 2}
{"v": 1	"t": 1899883	"P": 1007.25	"F": 2}
{"v": 1	"t": 1899903	"P": 1003.25	"F": 2}
{"v": 1	"t": 1899923	"P": 1001.0	"F": 2}
{"v": 1	"t": 1899944	"P": 1006.5	"F": 1}
{"v": 1	"t": 1899964	"P": 1007.0	"F": 2}
{"v": 1	"t": 1899985	"P": 1000.75	"F": 2}
{"v": 1	"t": 1900005	"P": 1003.5	"F": 2}
{"v": 1	"t": 1900025	"P": 1008.5	"F": 2}
{"v": 1	"t": 1900046	"P": 1003.5	"F": 2}
{"v": 1	"t": 1900066	"P": 1003.0	"F": 2}
{"v": 1	"t": 1900086	"P": 1007.0	"F": 2}
{"v": 1	"t": 1900107	"P": 1005.25	"F": 2}
{"v": 1	"t": 1900127	"P": 1002.0	"F": 2}
{"v": 1	"t": 1900147	"P": 1003.5	"F": 2}
{"v": 1	"t": 1900168	"P": 1005.5	"F": 2}
{"v": 1	"t": 1900188	"P": 1003.75	"F": 1}
{"v": 1	"t": 1900208	"P": 1001.25	"F": 2}
{"v": 1	"t": 1900229	"P": 1007.0	"F": 2}
{"v": 1	"t": 1900249	"P": 1006.0	"F": 2}
{"v": 1	"t": 1900270	"P": 1002.5	"F": 2}
{"v": 1	"t": 1900290	"P": 1005.0	"F": 2}
{"v": 1	"t": 1900310	"P": 1004.75	"F": 2}
{"v": 1	"t": 1900331	"P": 1000.25	"F": 2}
{"v": 1	"t": 1900351	"P": 1004.5	"F": 2}
{"v": 1	"t": 1900372	"P": 1007.0	"F": 2	"C": 46.375	"D": 3277	"sn": 54091929832280	"file": "/data/device_log/data0000.out"}
{"v": 1	"t": 1900392	"P": 1002.0	"F": 1}
{"v": 1	"t": 1900412	"P": 1003.0	"F": 1}
{"v": 1	"t": 1900433	"P": 1007.25	"F": 2}
{"v": 1	"t": 1900453	"P": 1005.0	"F": 1}
{"v": 1	"t": 1900473	"P": 1002.0	"F": 2}
{"v": 1	"t": 1900494	"P": 1005.25	"F": 1}
{"v": 1	"t": 1900514	"P": 1007.25	"F": 2}
{"v": 1	"t": 1900534	"P": 1002.0	"F": 2}
{"v": 1	"t": 1900555	"P": 1004.75	"F": 2}
{"v": 1	"t": 1900575	"P": 1007.0	"F": 1}
{"v": 1	"t": 1900596	"P": 1004.25	"F": 2}
{"v": 1	"t": 1900616	"P": 1002.0	"F": 2}
{"v": 1	"t": 1900636	"P": 1006.0	"F": 2}
{"v": 1	"t": 1900657	"P": 1005.25	"F": 2}
{"v": 1	"t": 1900677	"P": 1002.25	"F": 2}
{"v": 1	"t": 1900697	"P": 1002.75	"F": 2}
{"v": 1	"t": 1900718	"P": 1007.5	"F": 2}
{"v": 1	"t": 1900738	"P": 1005.5	"F": 2}
{"v": 1	"t": 1900758	"P": 1001.75	"F": 2}
{"v": 1	"t": 1900779	"P": 1006.25	"F": 1}
{"v": 1	"t": 1900799	"P": 1007.0	"F": 2}
{"v": 1	"t": 1900819	"P": 1002.25	"F": 2}
{"v": 1	"t": 1900840	"P": 1001.25	"F": 2}
{"v": 1	"t": 1900860	"P": 1006.75	"F": 1}
{"v": 1	"t": 1900881	"P": 1004.25	"F": 1}
{"v": 1	"t": 1900901	"P": 1001.5	"F": 2}
{"v": 1	"t": 1900921	"P": 1006.75	"F": 1}
{"v": 1	"t": 1900942	"P": 1005.5	"F": 2}
{"v": 1	"t": 1900962	"P": 1001.0	"F": 2}
{"v": 1	"t": 1900983	"P": 1006.75	"F": 2}
{"v": 1	"t": 1901003	"P": 1006.0	"F": 2}
{"v": 1	"t": 1901023	"P": 1000.5	"F": 2}
{"v": 1	"t": 1901044	"P": 1004.5	"F": 2}
{"v": 1	"t": 1901064	"P": 1006.5	"F": 2}
{"v": 1	"t": 1901084	"P": 1004.5	"F": 2}
{"v": 1	"t": 1901105	"P": 1002.5	"F": 2}
{"v": 1	"t": 1901125	"P": 1008.75	"F": 2}
{"v": 1	"t": 1901145	"P": 1005.0	"F": 2}
{"v": 1	"t": 1901166	"P": 1001.0	"F": 2}
{"v": 1	"t": 1901186	"P": 1005.5	"F": 2}
{"v": 1	"t": 1901207	"P": 1007.5	"F": 1}
{"v": 1	"t": 1901227	"P": 1001.25	"F": 2}
{"v": 1	"t": 1901247	"P": 1003.0	"F": 1}
{"v": 1	"t": 1901268	"P": 1006.0	"F": 2}
{"v": 1	"t": 1901288	"P": 1003.75	"F": 1}
{"v": 1	"t": 1901308	"P": 1003.0	"F": 2}
{"v": 1	"t": 1901329	"P": 1007.25	"F": 2}
{"v": 1	"t": 1901349	"P": 1005.0	"F": 2}
{"v": 1	"t": 1901370	"P": 1001.75	"F": 2}
{"v": 1	"t": 1901390	"P": 1001.75	"F": 2	"C": 46.33	"D": 3277	"sn": 54091929832280	"file": "/data/device_log/data0000.out"}
{"v": 1	"t": 1901410	"P": 1006.75	"F": 2}
{"v": 1	"t": 1901431	"P": 1004.5	"F": 2}
{"v": 1	"t": 1901451	"P": 1001.25	"F": 2}
{"v": 1	"t": 1901471	"P": 1007.25	"F": 2}
{"v": 1	"t": 1901492	"P": 1005.0	"F": 2}
{"v": 1	"t": 1901512	"P": 1002.0	"F": 2}
{"v": 1	"t": 1901533	"P": 1006.0	"F": 2}
{"v": 1	"t": 1901553	"P": 1001.75	"F": 2}
{"v": 1	"t": 1901574	"P": 1004.75	"F": 2}
{"v": 1	"t": 1901594	"P": 1005.25	"F": 2}
{"v": 1	"t": 1901614	"P": 1004.0	"F": 2}
{"v": 1	"t": 1901635	"P": 1001.5	"F": 2}
{"v": 1	"t": 1901655	"P": 1004.25	"F": 2}
{"v": 1	"t": 1901675	"P": 1006.0	"F": 1}
{"v": 1	"t": 1901696	"P": 1003.0	"F": 2}
{"v": 1	"t": 1901716	"P": 1000.75	"F": 1}
{"v": 1	"t": 1901736	"P": 1004.25	"F": 2}
{"v": 1	"t": 1901756	"P": 1008.75	"F": 1}
{"v": 1	"t": 1901777	"P": 1003.75	"F": 2}
{"v": 1	"t": 1901797	"P": 1000.5	"F": 1}
{"v": 1	"t": 1901817	"P": 1004.0	"F": 1}
{"v": 1	"t": 1901838	"P": 1006.75	"F": 1}
{"v": 1	"t": 1901858	"P": 1002.25	"F": 1}
{"v": 1	"t": 1901878	"P": 1002.25	"F": 1}
{"v": 1	"t": 1901899	"P": 1003.0	"F": 1}
{"v": 1	"t": 1901919	"P": 1007.25	"F": 1}
{"v": 1	"t": 1901939	"P": 1006.5	"F": 1}
{"v": 1	"t": 1901959	"P": 1003.0	"F": 1}
{"v": 1	"t": 1901980	"P": 1003.25	"F": 1}
{"v": 1	"t": 1902000	"P": 1005.75	"F": 1}
{"v": 1	"t": 1902020	"P": 1005.5	"F": 1}
{"v": 1	"t": 1902041	"P": 1000.0	"F": 1}
{"v": 1	"t": 1902061	"P": 1003.25	"F": 1}
{"v": 1	"t": 1902081	"P": 1009.0	"F": 1}
{"v": 1	"t": 1902102	"P": 1005.5	"F": 1}
{"v": 1	"t": 1902122	"P": 1001.75	"F": 1}
{"v": 1	"t": 1902142	"P": 1002.75	"F": 1}
{"v": 1	"t": 1902163	"P": 1006.0	"F": 1}
{"v": 1	"t": 1902183	"P": 1004.0	"F": 1}
{"v": 1	"t": 1902203	"P": 1002.25	"F": 1}
{"v": 1	"t": 1902223	"P": 1002.0	"F": 1}
{"v": 1	"t": 1902244	"P": 1007.0	"F": 1}
{"v": 1	"t": 1902264	"P": 1005.75	"F": 1}
{"v": 1	"t": 1902284	"P": 1003.25	"F": 1}
{"v": 1	"t": 1902305	"P": 1001.0	"F": 1}
{"v": 1	"t": 1902325	"P": 1006.5	"F": 1}
{"v": 1	"t": 1902345	"P": 1005.5	"F": 1}
{"v": 1	"t": 1902366	"P": 1003.0	"F": 1}
{"v": 1	"t": 1902386	"P": 1001.25	"F": 1}
{"v": 1	"t": 1902406	"P": 1007.0	"F": 1	"C": 46.36	"D": 3277	"sn": 54091929832280	"file": "/data/device_log/data0000.out"}
{"v": 1	"t": 1902426	"P": 1006.5	"F": 1}
{"v": 1	"t": 1902447	"P": 1004.25	"F": 1}
{"v": 1	"t": 1902467	"P": 1001.5	"F": 1}
{"v": 1	"t": 1902487	"P": 1005.0	"F": 1}
{"v": 1	"t": 1902508	"P": 1007.0	"F": 1}
{"v": 1	"t": 1902528	"P": 1004.5	"F": 1}
{"v": 1	"t": 1902548	"P": 1001.5	"F": 1}
{"v": 1	"t": 1902569	"P": 1002.0	"F": 1}
{"v": 1	"t": 1902589	"P": 1008.5	"F": 2}
{"v": 1	"t": 1902609	"P": 1003.5	"F": 2}
{"v": 1	"t": 1902629	"P": 1003.5	"F": 2}
{"v": 1	"t": 1902650	"P": 1001.5	"F": 2}
{"v": 1	"t": 1902670	"P": 1008.0	"F": 2}
{"v": 1	"t": 1902690	"P": 1006.25	"F": 2}
{"v": 1	"t": 1902711	"P": 1003.25	"F": 2}
{"v": 1	"t": 1902731	"P": 1001.75	"F": 2}
{"v": 1	"t": 1902751	"P": 1003.5	"F": 2}
{"v": 1	"t": 1902771	"P": 1007.0	"F": 2}
{"v": 1	"t": 1902792	"P": 1004.25	"F": 2}
{"v": 1	"t": 1902812	"P": 1001.25	"F": 2}
{"v": 1	"t": 1902832	"P": 1003.75	"F": 2}
{"v": 1	"t": 1902853	"P": 1007.75	"F": 2}
{"v": 1	"t": 1902873	"P": 1005.0	"F": 2}
{"v": 1	"t": 1902893	"P": 1001.0	"F": 2}
{"v": 1	"t": 1902914	"P": 1003.5	"F": 2}
{"v": 1	"t": 1902934	"P": 1008.0	"F": 2}
{"v": 1	"t": 1902954	"P": 1003.25	"F": 2}
{"v": 1	"t": 1902974	"P": 1000.75	"F": 2}
{"v": 1	"t": 1902995	"P": 1002.5	"F": 2}
{"v": 1	"t": 1903015	"P": 1006.25	"F": 2}
{"v": 1	"t": 1903035	"P": 1005.25	"F": 2}
{"v": 1	"t": 1903056	"P": 1001.5	"F": 2}
{"v": 1	"t": 1903076	"P": 1001.5	"F": 2}
{"v": 1	"t": 1903096	"P": 1005.75	"F": 2}
{"v": 1	"t": 1903117	"P": 1006.75	"F": 2}
{"v": 1	"t": 1903137	"P": 1001.5	"F": 2}
{"v": 1	"t": 1903157	"P": 999.0	"F": 2}
{"v": 1	"t": 1903177	"P": 1005.0	"F": 2}
{"v": 1	"t": 1903198	"P": 1006.0	"F": 2}
{"v": 1	"t": 1903218	"P": 1003.0	"F": 2}
{"v": 1	"t": 1903238	"P": 1000.0	"F": 2}
{"v": 1	"t": 1903259	"P": 1007.0	"F": 2}
{"v": 1	"t": 1903279	"P": 1005.5	"F": 2}
{"v": 1	"t": 1903299	"P": 1002.5	"F": 2}
{"v": 1	"t": 1903320	"P": 1001.5	"F": 2}
{"v": 1	"t": 1903340	"P": 1002.5	"F": 2}
{"v": 1	"t": 1903360	"P": 1008.0	"F": 2}
{"v": 1	"t": 1903380	"P": 1005.0	"F": 2}
{"v": 1	"t": 1903401	"P": 1000.25	"F": 2}
{"v": 1	"t": 1903421	"P": 1001.5	"F": 1	"C": 46.365	"D": 3277	"sn": 54091929832280	"file": "/data/device_log/data0000.out"}
{"v": 1	"t": 1903441	"P": 1007.75	"F": 2}
{"v": 1	"t": 1903462	"P": 1004.0	"F": 2}
{"v": 1	"t": 1903482	"P": 1001.5	"F": 1}
{"v": 1	"t": 1903502	"P": 1000.75	"F": 2}
{"v": 1	"t": 1903523	"P": 1006.25	"F": 1}
{"v": 1	"t": 1903543	"P": 1004.75	"F": 2}
{"v": 1	"t": 1903563	"P": 1002.5	"F": 1}
{"v": 1	"t": 1903584	"P": 1000.0	"F": 1}
{"v": 1	"t": 1903604	"P": 1007.5	"F": 2}
{"v": 1	"t": 1903624	"P": 1003.5	"F": 1}
{"v": 1	"t": 1903644	"P": 1001.25	"F": 2}
{"v": 1	"t": 1903665	"P": 1002.0	"F": 2}
{"v": 1	"t": 1903685	"P": 1006.0	"F": 2}
{"v": 1	"t": 1903705	"P": 1004.75	"F": 2}
{"v": 1	"t": 1903726	"P": 1000.25	"F": 1}
{"v": 1	"t": 1903746	"P": 1001.0	"F": 1}
{"v": 1	"t": 1903766	"P": 1006.5	"F": 1}
{"v": 1	"t": 1903787	"P": 1006.25	"F": 1}
{"v": 1	"t": 1903807	"P": 1002.75	"F": 1}
{"v": 1	"t": 1903827	"P": 1002.0	"F": 1}
{"v": 1	"t": 1903847	"P": 1003.75	"F": 1}
{"v": 1	"t": 1903868	"P": 1008.0	"F": 2}
{"v": 1	"t": 1903888	"P": 1005.0	"F": 2}
{"v": 1	"t": 1903908	"P": 1000.25	"F": 2}
{"v": 1	"t": 1903929	"P": 1003.0	"F": 2}
{"v": 1	"t": 1903949	"P": 1006.5	"F": 2}
{"v": 1	"t": 1903969	"P": 1002.5	"F": 2}
{"v": 1	"t": 1903989	"P": 1001.0	"F": 2}
{"v": 1	"t": 1904010	"P": 1001.75	"F": 2}
{"v": 1	"t": 1904030	"P": 1006.5	"F": 2}
{"v": 1	"t": 1904050	"P": 1004.5	"F": 2}
{"v": 1	"t": 1904071	"P": 1000.75	"F": 2}
{"v": 1	"t": 1904091	"P": 1002.25	"F": 1}
{"v": 1	"t": 1904111	"P": 1007.5	"F": 2}
{"v": 1	"t": 1904132	"P": 1004.0	"F": 1}
{"v": 1	"t": 1904152	"P": 1001.75	"F": 1}
{"v": 1	"t": 1904172	"P": 1001.5	"F": 1}
{"v": 1	"t": 1904193	"P": 1006.25	"F": 1}
{"v": 1	"t": 1904213	"P": 1007.0	"F": 1}
{"v": 1	"t": 1904233	"P": 1001.75	"F": 1}
{"v": 1	"t": 1904253	"P": 1000.25	"F": 1}
{"v": 1	"t": 1904274	"P": 1007.0	"F": 1}
{"v": 1	"t": 1904294	"P": 1004.25	"F": 1}
{"v": 1	"t": 1904314	"P": 1003.25	"F": 1}
{"v": 1	"t": 1904335	"P": 1001.75	"F": 2}
{"v": 1	"t": 1904355	"P": 1006.0	"F": 1}
{"v": 1	"t": 1904375	"P": 1006.75	"F": 2}
{"v": 1	"t": 1904396	"P": 1004.0	"F": 2}
{"v": 1	"t": 1904416	"P": 1001.75	"F": 2}
{"v": 1	"t": 1904436	"P": 1005.75	"F": 2	"C": 46.3	"D": 3277	"sn": 54091929832280	"file": "/data/device_log/data0000.out"}
{"v": 1	"t": 1904456	"P": 1006.75	"F": 2}
{"v": 1	"t": 1904477	"P": 1004.25	"F": 2}
{"v": 1	"t": 1904497	"P": 1001.5	"F": 2}
{"v": 1	"t": 1904517	"P": 1003.25	"F": 2}
{"v": 1	"t": 1904538	"P": 1006.75	"F": 1}
{"v": 1	"t": 1904558	"P": 1003.0	"F": 2}
{"v": 1	"t": 1904578	"P": 1000.5	"F": 1}
{"v": 1	"t": 1904599	"P": 1002.0	"F": 2}
{"v": 1	"t": 1904619	"P": 1008.0	"F": 2}
{"v": 1	"t": 1904639	"P": 1005.0	"F": 2}
{"v": 1	"t": 1904659	"P": 1002.5	"F": 2}
{"v": 1	"t": 1904680	"P": 1002.0	"F": 2}
{"v": 1	"t": 1904700	"P": 1006.75	"F": 2}
{"v": 1	"t": 1904720	"P": 1006.5	"F": 2}
{"v": 1	"t": 1904741	"P": 1003.5	"F": 2}
{"v": 1	"t": 1904761	"P": 1002.25	"F": 2}
{"v": 1	"t": 1904781	"P": 1006.75	"F": 2}
{"v": 1	"t": 1904801	"P": 1006.75	"F": 1}
{"v": 1	"t": 1904822	"P": 1002.0	"F": 2}
{"v": 1	"t": 1904842	"P": 1002.75	"F": 2}
{"v": 1	"t": 1904862	"P": 1001.75	"F": 1}
{"v": 1	"t": 1904883	"P": 1007.5	"F": 2}
{"v": 1	"t": 1904903	"P": 1003.5	"F": 2}
{"v": 1	"t": 1904923	"P": 1000.5	"F": 2}
{"v": 1	"t": 1904944	"P": 1002.5	"F": 2}
{"v": 1	"t": 1904964	"P": 999.25	"F": 2}
{"v": 1	"t": 1904984	"P": 1004.0	"F": 1}
{"v": 1	"t": 1905004	"P": 1001.0	"F": 2}
{"v": 1	"t": 1905025	"P": 1003.0	"F": 2}
{"v": 1	"t": 1905045	"P": 1007.75	"F": 2}
{"v": 1	"t": 1905065	"P": 1005.0	"F": 2}
{"v": 1	"t": 1905086	"P": 1003.5	"F": 1}
{"v": 1	"t": 1905106	"P": 1000.5	"F": 2}
{"v": 1	"t": 1905126	"P": 1006.75	"F": 1}
{"v": 1	"t": 1905147	"P": 1005.25	"F": 2}
{"v": 1	"t": 1905167	"P": 1000.5	"F": 1}
{"v": 1	"t": 1905187	"P": 1002.25	"F": 1}
{"v": 1	"t": 1905208	"P": 1006.5	"F": 1}
{"v": 1	"t": 1905228	"P": 1001.75	"F": 2}
{"v": 1	"t": 1905248	"P": 1000.25	"F": 2}
{"v": 1	"t": 1905269	"P": 1004.5	"F": 2}
{"v": 1	"t": 1905289	"P": 1007.5	"F": 2}
{"v": 1	"t": 1905309	"P": 1003.25	"F": 2}
{"v": 1	"t": 1905330	"P": 1001.0	"F": 2}
{"v": 1	"t": 1905350	"P": 1006.5	"F": 2}
{"v": 1	"t": 1905370	"P": 1004.75	"F": 2}
{"v": 1	"t": 1905391	"P": 1000.0	"F": 2}
{"v": 1	"t": 1905411	"P": 1001.5	"F": 2}
{"v": 1	"t": 1905431	"P": 1008.0	"F": 2}
{"v": 1	"t": 1905452	"P": 1006.0	"F": 2	"C": 46.345	"D": 3277	"sn": 54091929832280	"file": "/data/device_log/data0000.out"}
{"v": 1	"t": 1905472	"P": 1003.0	"F": 2}
{"v": 1	"t": 1905492	"P": 1002.25	"F": 2}
{"v": 1	"t": 1905513	"P": 1007.5	"F": 2}
{"v": 1	"t": 1905533	"P": 1005.5	"F": 2}
{"v": 1	"t": 1905553	"P": 1000.75	"F": 2}
{"v": 1	"t": 1905574	"P": 1002.0	"F": 2}
{"v": 1	"t": 1905594	"P": 1005.25	"F": 2}
{"v": 1	"t": 1905614	"P": 1003.75	"F": 2}
{"v": 1	"t": 1905634	"P": 1001.75	"F": 2}
{"v": 1	"t": 1905655	"P": 1003.0	"F": 2}
{"v": 1	"t": 1905675	"P": 1007.5	"F": 2}
{"v": 1	"t": 1905695	"P": 1005.5	"F": 2}
{"v": 1	"t": 1905716	"P": 1003.0	"F": 2}
{"v": 1	"t": 1905736	"P": 1000.75	"F": 2}
{"v": 1	"t": 1905756	"P": 1008.25	"F": 2}
{"v": 1	"t": 1905777	"P": 1007.0	"F": 2}
{"v": 1	"t": 1905797	"P": 1001.5	"F": 2}
{"v": 1	"t": 1905817	"P": 1000.0	"F": 2}
{"v": 1	"t": 1905837	"P": 1004.5	"F": 2}
{"v": 1	"t": 1905858	"P": 1006.0	"F": 2}
{"v": 1	"t": 1905878	"P": 1003.25	"F": 2}
{"v": 1	"t": 1905898	"P": 1001.25	"F": 2}
{"v": 1	"t": 1905919	"P": 1003.25	"F": 2}
{"v": 1	"t": 1905939	"P": 1007.5	"F": 2}
{"v": 1	"t": 1905959	"P": 1004.25	"F": 2}
{"v": 1	"t": 1905979	"P": 1001.5	"F": 2}
{"v": 1	"t": 1906000	"P": 1004.25	"F": 2}
{"v": 1	"t": 1906020	"P": 1009.25	"F": 2}
{"v": 1	"t": 1906040	"P": 1006.5	"F": 2}
{"v": 1	"t": 1906061	"P": 1003.25	"F": 2}
{"v": 1	"t": 1906081	"P": 1001.75	"F": 2}
{"v": 1	"t": 1906101	"P": 1006.75	"F": 2}
{"v": 1	"t": 1906122	"P": 1005.5	"F": 2}
{"v": 1	"t": 1906142	"P": 1002.5	"F": 2}
{"v": 1	"t": 1906162	"P": 1001.0	"F": 2}
{"v": 1	"t": 1906182	"P": 1006.5	"F": 2}
{"v": 1	"t": 1906203	"P": 1004.5	"F": 2}
{"v": 1	"t": 1906223	"P": 1002.0	"F": 2}
{"v": 1	"t": 1906243	"P": 1001.5	"F": 1}
{"v": 1	"t": 1906264	"P": 1005.75	"F": 2}
{"v": 1	"t": 1906284	"P": 1007.0	"F": 2}
{"v": 1	"t": 1906304	"P": 1004.0	"F": 1}
{"v": 1	"t": 1906325	"P": 1002.5	"F": 1}
{"v": 1	"t": 1906345	"P": 1005.25	"F": 2}
{"v": 1	"t": 1906365	"P": 1007.75	"F": 2}
{"v": 1	"t": 1906385	"P": 1003.5	"F": 2}
{"v": 1	"t": 1906406	"P": 1001.0	"F": 2}
{"v": 1	"t": 1906426	"P": 1002.25	"F": 2}
{"v": 1	"t": 1906446	"P": 1006.0	"F": 2}
{"v": 1	"t": 1906467	"P": 1003.5	"F": 2	"C": 46.355	"D": 3277	"sn": 54091929832280	"file": "/data/device_log/data0000.out"}
{"v": 1	"t": 1906487	"P": 1001.25	"F": 2}
{"v": 1	"t": 1906507	"P": 1003.5	"F": 2}
{"v": 1	"t": 1906528	"P": 1008.0	"F": 2}
{"v": 1	"t": 1906548	"P": 1005.0	"F": 2}
{"v": 1	"t": 1906568	"P": 1001.75	"F": 2}
{"v": 1	"t": 1906588	"P": 1002.0	"F": 2}
{"v": 1	"t": 1906609	"P": 1008.0	"F": 1}
{"v": 1	"t": 1906629	"P": 1007.0	"F": 2}
{"v": 1	"t": 1906649	"P": 1003.0	"F": 2}
{"v": 1	"t": 1906670	"P": 1001.0	"F": 2}
{"v": 1	"t": 1906690	"P": 1005.75	"F": 2}
{"v": 1	"t": 1906710	"P": 1007.5	"F": 1}
{"v": 1	"t": 1906731	"P": 1003.0	"F": 2}
{"v": 1	"t": 1906751	"P": 1002.0	"F": 2}
{"v": 1	"t": 1906771	"P": 1004.25	"F": 1}
{"v": 1	"t": 1906791	"P": 1006.5	"F": 1}
{"v": 1	"t": 1906812	"P": 1003.75	"F": 1}
{"v": 1	"t": 1906832	"P": 1001.75	"F": 2}
{"v": 1	"t": 1906852	"P": 1003.75	"F": 1}
{"v": 1	"t": 1906873	"P": 1007.0	"F": 1}
{"v": 1	"t": 1906893	"P": 1003.5	"F": 1}
{"v": 1	"t": 1906913	"P": 1002.5	"F": 1}
{"v": 1	"t": 1906934	"P": 1003.75	"F": 1}
{"v": 1	"t": 1906954	"P": 1006.75	"F": 2}
{"v": 1	"t": 1906974	"P": 1004.5	"F": 1}
{"v": 1	"t": 1906995	"P": 1000.5	"F": 1}
{"v": 1	"t": 1907015	"P": 1004.75	"F": 1}
{"v": 1	"t": 1907035	"P": 1006.25	"F": 1}
{"v": 1	"t": 1907055	"P": 1004.5	"F": 2}
{"v": 1	"t": 1907076	"P": 1001.25	"F": 1}
{"v": 1	"t": 1907096	"P": 1003.5	"F": 1}
{"v": 1	"t": 1907116	"P": 1008.0	"F": 1}
{"v": 1	"t": 1907137	"P": 1004.0	"F": 1}
{"v": 1	"t": 1907157	"P": 1001.75	"F": 1}
{"v": 1	"t": 1907177	"P": 1001.75	"F": 1}
{"v": 1	"t": 1907198	"P": 1005.0	"F": 1}
{"v": 1	"t": 1907218	"P": 1005.5	"F": 2}
{"v": 1	"t": 1907238	"P": 1000.5	"F": 2}
{"v": 1	"t": 1907258	"P": 1002.5	"F": 2}
{"v": 1	"t": 1907279	"P": 1005.0	"F": 1}
{"v": 1	"t": 1907299	"P": 1007.0	"F": 2}
{"v": 1	"t": 1907319	"P": 1005.0	"F": 2}
{"v": 1	"t": 1907340	"P": 1001.5	"F": 2}
{"v": 1	"t": 1907360	"P": 1004.25	"F": 2}
{"v": 1	"t": 1907380	"P": 1008.5	"F": 2}
{"v": 1	"t": 1907400	"P": 1003.5	"F": 2}
{"v": 1	"t": 1907421	"P": 1000.0	"F": 1}
{"v": 1	"t": 1907441	"P": 1002.75	"F": 2}
{"v": 1	"t": 1907461	"P": 1007.5	"F": 2}
{"v": 1	"t": 1907482	"P": 1005.0	"F": 2	"C": 46.315	"D": 3277	"sn": 54091929832280	"file": "/data/device_log/data0000.out"}
{"v": 1	"t": 1907502	"P": 1001.0	"F": 2}
{"v": 1	"t": 1907522	"P": 1002.75	"F": 2}
{"v": 1	"t": 1907543	"P": 1007.0	"F": 2}
{"v": 1	"t": 1907563	"P": 1005.75	"F": 1}
{"v": 1	"t": 1907583	"P": 1002.25	"F": 2}
{"v": 1	"t": 1907604	"P": 1002.75	"F": 1}
{"v": 1	"t": 1907624	"P": 1006.5	"F": 2}
{"v": 1	"t": 1907644	"P": 1004.0	"F": 1}
{"v": 1	"t": 1907664	"P": 1001.0	"F": 2}
{"v": 1	"t": 1907685	"P": 1002.25	"F": 1}
{"v": 1	"t": 1907705	"P": 1007.0	"F": 1}
{"v": 1	"t": 1907725	"P": 1005.75	"F": 2}
{"v": 1	"t": 1907746	"P": 1000.75	"F": 2}
{"v": 1	"t": 1907766	"P": 1001.75	"F": 2}
{"v": 1	"t": 1907786	"P": 1007.25	"F": 2}
{"v": 1	"t": 1907807	"P": 1007.5	"F": 2}
{"v": 1	"t": 1907827	"P": 1000.5	"F": 2}
{"v": 1	"t": 1907847	"P": 1000.5	"F": 2}
{"v": 1	"t": 1907867	"P": 1005.75	"F": 2}
{"v": 1	"t": 1907888	"P": 1005.75	"F": 2}
{"v": 1	"t": 1907908	"P": 1002.5	"F": 2}
{"v": 1	"t": 1907928	"P": 1001.75	"F": 2}
{"v": 1	"t": 1907949	"P": 1003.75	"F": 2}
{"v": 1	"t": 1907969	"P": 1007.25	"F": 2}
{"v": 1	"t": 1907989	"P": 1004.75	"F": 2}
{"v": 1	"t": 1908009	"P": 1001.0	"F": 2}
{"v": 1	"t": 1908030	"P": 1003.75	"F": 2}
{"v": 1	"t": 1908050	"P": 1007.5	"F": 2}
{"v": 1	"t": 1908070	"P": 1005.25	"F": 2}
{"v": 1	"t": 1908091	"P": 1001.0	"F": 2}
{"v": 1	"t": 1908111	"P": 1006.5	"F": 2}
{"v": 1	"t": 1908131	"P": 1007.5	"F": 2}
{"v": 1	"t": 1908152	"P": 1006.75	"F": 2}
{"v": 1	"t": 1908172	"P": 1002.0	"F": 2}
{"v": 1	"t": 1908192	"P": 1000.75	"F": 2}
{"v": 1	"t": 1908213	"P": 1007.5	"F": 2}
{"v": 1	"t": 1908233	"P": 1005.75	"F": 2}
{"v": 1	"t": 1908253	"P": 1002.75	"F": 2}
{"v": 1	"t": 1908273	"P": 1001.5	"F": 1}
{"v": 1	"t": 1908294	"P": 1006.25	"F": 2}
{"v": 1	"t": 1908314	"P": 1005.0	"F": 2}
{"v": 1	"t": 1908334	"P": 1003.25	"F": 2}
{"v": 1	"t": 1908355	"P": 1002.25	"F": 2}
{"v": 1	"t": 1908375	"P": 1006.75	"F": 2}
{"v": 1	"t": 1908395	"P": 1006.25	"F": 2}
{"v": 1	"t": 1908416	"P": 1002.75	"F": 2}
{"v": 1	"t": 1908436	"P": 1002.5	"F": 2}
{"v": 1	"t": 1908456	"P": 1006.5	"F": 2}
{"v": 1	"t": 1908477	"P": 1008.25	"F": 2}
{"v": 1	"t": 1908497	"P": 1002.25	"F": 2	"C": 46.365	"D": 3276	"sn": 54091929832280	"file": "/data/device_log/data0000.out"}
{"v": 1	"t": 1908517	"P": 1001.75	"F": 2}
{"v": 1	"t": 1908537	"P": 1005.25	"F": 2}
{"v": 1	"t": 1908558	"P": 1006.75	"F": 2}
{"v": 1	"t": 1908578	"P": 1005.25	"F": 2}
{"v": 1	"t": 1908598	"P": 1001.75	"F": 2}
{"v": 1	"t": 1908619	"P": 1004.0	"F": 2}
{"v": 1	"t": 1908639	"P": 1008.0	"F": 2}
{"v": 1	"t": 1908659	"P": 1004.5	"F": 2}
{"v": 1	"t": 1908680	"P": 1000.25	"F": 2}
{"v": 1	"t": 1908700	"P": 1002.75	"F": 2}
{"v": 1	"t": 1908720	"P": 1008.0	"F": 2}
{"v": 1	"t": 1908740	"P": 1004.5	"F": 2}
{"v": 1	"t": 1908761	"P": 1002.25	"F": 2}
{"v": 1	"t": 1908781	"P": 1001.5	"F": 1}
{"v": 1	"t": 1908801	"P": 1008.25	"F": 2}
{"v": 1	"t": 1908822	"P": 1005.25	"F": 1}
{"v": 1	"t": 1908842	"P": 1002.25	"F": 1}
{"v": 1	"t": 1908862	"P": 1001.25	"F": 2}
{"v": 1	"t": 1908883	"P": 1006.75	"F": 1}
{"v": 1	"t": 1908903	"P": 1006.5	"F": 1}
{"v": 1	"t": 1908923	"P": 1003.5	"F": 1}
{"v": 1	"t": 1908943	"P": 1000.5	"F": 1}
{"v": 1	"t": 1908964	"P": 1006.5	"F": 1}
{"v": 1	"t": 1908984	"P": 1006.25	"F": 1}
{"v": 1	"t": 1909004	"P": 1002.25	"F": 1}
{"v": 1	"t": 1909025	"P": 1001.0	"F": 1}
{"v": 1	"t": 1909045	"P": 1003.75	"F": 1}
{"v": 1	"t": 1909065	"P": 1005.25	"F": 1}
{"v": 1	"t": 1909086	"P": 1003.0	"F": 1}
{"v": 1	"t": 1909106	"P": 1000.75	"F": 1}
{"v": 1	"t": 1909126	"P": 1006.75	"F": 1}
{"v": 1	"t": 1909147	"P": 1005.75	"F": 1}
{"v": 1	"t": 1909167	"P": 1002.0	"F": 1}
{"v": 1	"t": 1909187	"P": 1002.0	"F": 1}
{"v": 1	"t": 1909208	"P": 1007.5	"F": 1}
{"v": 1	"t": 1909228	"P": 1004.25	"F": 1}
{"v": 1	"t": 1909248	"P": 1002.0	"F": 1}
{"v": 1	"t": 1909269	"P": 1003.25	"F": 2}
{"v": 1	"t": 1909289	"P": 1007.5	"F": 2}
{"v": 1	"t": 1909309	"P": 1005.0	"F": 2}
{"v": 1	"t": 1909330	"P": 1000.75	"F": 2}
{"v": 1	"t": 1909350	"P": 1002.25	"F": 2}
{"v": 1	"t": 1909370	"P": 1005.5	"F": 2}
{"v": 1	"t": 1909391	"P": 1002.0	"F": 2}
{"v": 1	"t": 1909411	"P": 1000.75	"F": 2}
{"v": 1	"t": 1909431	"P": 1003.75	"F": 2}
{"v": 1	"t": 1909451	"P": 1007.25	"F": 2}
{"v": 1	"t": 1909472	"P": 1004.0	"F": 2}
{"v": 1	"t": 1909492	"P": 1000.25	"F": 2}
{"v": 1	"t": 1909512	"P": 1003.0	"F": 2	"C": 46.285	"D": 3276	"sn": 54091929832280	"file": "/data/device_log/data0000.out"}
{"v": 1	"t": 1909533	"P": 1008.0	"F": 2}
{"v": 1	"t": 1909553	"P": 1003.0	"F": 2}
{"v": 1	"t": 1909573	"P": 1001.5	"F": 2}
{"v": 1	"t": 1909594	"P": 1005.0	"F": 2}
{"v": 1	"t": 1909614	"P": 1007.0	"F": 2}
{"v": 1	"t": 1909634	"P": 1005.0	"F": 2}
{"v": 1	"t": 1909655	"P": 1002.25	"F": 2}
{"v": 1	"t": 1909675	"P": 1005.0	"F": 2}
{"v": 1	"t": 1909695	"P": 1008.25	"F": 2}
{"v": 1	"t": 1909715	"P": 1001.75	"F": 2}
{"v": 1	"t": 1909736	"P": 1001.75	"F": 2}
{"v": 1	"t": 1909756	"P": 1002.5	"F": 2}
{"v": 1	"t": 1909776	"P": 1007.0	"F": 2}
{"v": 1	"t": 1909797	"P": 1004.75	"F": 2}
{"v": 1	"t": 1909817	"P": 1003.25	"F": 2}
{"v": 1	"t": 1909837	"P": 1000.5	"F": 2}
{"v": 1	"t": 1909858	"P": 1007.0	"F": 2}
{"v": 1	"t": 1909878	"P": 1006.5	"F": 2}
{"v": 1	"t": 1909898	"P": 1001.5	"F": 2}
{"v": 1	"t": 1909918	"P": 1000.0	"F": 2}
{"v": 1	"t": 1909939	"P": 1005.0	"F": 1}
{"v": 1	"t": 1909959	"P": 1006.5	"F": 2}
{"v": 1	"t": 1909979	"P": 1003.5	"F": 1}
{"v": 1	"t": 1910000	"P": 1001.25	"F": 1}
{"v": 1	"t": 1910020	"P": 1003.75	"F": 2}
{"v": 1	"t": 1910040	"P": 1007.0	"F": 1}
{"v": 1	"t": 1910060	"P": 1004.0	"F": 1}
{"v": 1	"t": 1910081	"P": 1000.75	"F": 2}
{"v": 1	"t": 1910101	"P": 1003.0	"F": 1}
{"v": 1	"t": 1910121	"P": 1006.0	"F": 1}
{"v": 1	"t": 1910142	"P": 1005.25	"F": 2}
{"v": 1	"t": 1910162	"P": 1004.0	"F": 2}
{"v": 1	"t": 1910182	"P": 1001.25	"F": 2}
{"v": 1	"t": 1910203	"P": 1007.5	"F": 2}
{"v": 1	"t": 1910223	"P": 1004.5	"F": 1}
{"v": 1	"t": 1910243	"P": 1003.0	"F": 2}
{"v": 1	"t": 1910263	"P": 1001.25	"F": 2}
{"v": 1	"t": 1910284	"P": 1007.5	"F": 2}
{"v": 1	"t": 1910304	"P": 1004.75	"F": 2}
{"v": 1	"t": 1910324	"P": 1002.0	"F": 1}
{"v": 1	"t": 1910345	"P": 1000.25	"F": 1}
{"v": 1	"t": 1910365	"P": 1006.25	"F": 2}
{"v": 1	"t": 1910385	"P": 1004.0	"F": 2}
{"v": 1	"t": 1910406	"P": 1003.5	"F": 1}
{"v": 1	"t": 1910426	"P": 1000.25	"F": 1}
{"v": 1	"t": 1910446	"P": 1006.5	"F": 1}
{"v": 1	"t": 1910466	"P": 1005.0	"F": 2}
{"v": 1	"t": 1910487	"P": 1003.25	"F": 2}
{"v": 1	"t": 1910507	"P": 1000.0	"F": 1}
{"v": 1	"t": 1910527	"P": 1004.0	"F": 2	"C": 46.37	"D": 3275	"sn": 54091929832280	"file": "/data/device_log/data0000.out"}
{"v": 1	"t": 1910548	"P": 1005.75	"F": 2}
{"v": 1	"t": 1910568	"P": 1002.75	"F": 2}
{"v": 1	"t": 1910588	"P": 1001.0	"F": 2}
{"v": 1	"t": 1910609	"P": 1003.5	"F": 2}
{"v": 1	"t": 1910629	"P": 1008.75	"F": 2}
{"v": 1	"t": 1910649	"P": 1005.5	"F": 2}
{"v": 1	"t": 1910669	"P": 1001.75	"F": 2}
{"v": 1	"t": 1910690	"P": 1001.5	"F": 2}
{"v": 1	"t": 1910710	"P": 1006.75	"F": 2}
{"v": 1	"t": 1910730	"P": 1006.75	"F": 2}
{"v": 1	"t": 1910751	"P": 1001.75	"F": 2}
{"v": 1	"t": 1910771	"P": 1001.5	"F": 2}
{"v": 1	"t": 1910791	"P": 1004.75	"F": 2}
{"v": 1	"t": 1910812	"P": 1005.0	"F": 2}
{"v": 1	"t": 1910832	"P": 1002.5	"F": 2}
{"v": 1	"t": 1910852	"P": 1001.75	"F": 2}
{"v": 1	"t": 1910872	"P": 1005.5	"F": 2}
{"v": 1	"t": 1910893	"P": 1007.0	"F": 2}
{"v": 1	"t": 1910913	"P": 1002.75	"F": 2}
{"v": 1	"t": 1910933	"P": 1002.25	"F": 2}
{"v": 1	"t": 1910954	"P": 1006.5	"F": 2}
{"v": 1	"t": 1910974	"P": 1005.75	"F": 2}
{"v": 1	"t": 1910994	"P": 1002.0	"F": 2}
{"v": 1	"t": 1911015	"P": 1000.25	"F": 2}
{"v": 1	"t": 1911035	"P": 1006.25	"F": 2}
{"v": 1	"t": 1911055	"P": 1007.0	"F": 2}
{"v": 1	"t": 1911076	"P": 1003.75	"F": 1}
{"v": 1	"t": 1911096	"P": 1000.5	"F": 2}
{"v": 1	"t": 1911116	"P": 1003.0	"F": 2}
{"v": 1	"t": 1911136	"P": 1006.5	"F": 2}
{"v": 1	"t": 1911157	"P": 1003.5	"F": 2}
{"v": 1	"t": 1911177	"P": 1001.75	"F": 2}
{"v": 1	"t": 1911197	"P": 1003.0	"F": 2}
{"v": 1	"t": 1911218	"P": 1008.25	"F": 2}
{"v": 1	"t": 1911238	"P": 1005.25	"F": 2}
{"v": 1	"t": 1911258	"P": 1002.0	"F": 2}
{"v": 1	"t": 1911278	"P": 1002.5	"F": 1}
{"v": 1	"t": 1911299	"P": 1007.0	"F": 2}
{"v": 1	"t": 1911319	"P": 1004.75	"F": 2}
{"v": 1	"t": 1911339	"P": 1001.75	"F": 2}
{"v": 1	"t": 1911360	"P": 1001.25	"F": 1}
{"v": 1	"t": 1911380	"P": 1006.75	"F": 2}
{"v": 1	"t": 1911400	"P": 1004.75	"F": 1}
{"v": 1	"t": 1911421	"P": 1002.0	"F": 1}
{"v": 1	"t": 1911441	"P": 1001.0	"F": 2}
{"v": 1	"t": 1911461	"P": 1006.25	"F": 2}
{"v": 1	"t": 1911481	"P": 1007.0	"F": 2}
{"v": 1	"t": 1911502	"P": 1003.75	"F": 1}
{"v": 1	"t": 1911522	"P": 1000.75	"F": 1}
{"v": 1	"t": 1911542	"P": 1003.5	"F": 2	"C": 46.33	"D": 3275	"sn": 54091929832280	"file": "/data/device_log/data0000.out"}
{"v": 1	"t": 1911563	"P": 1007.5	"F": 2}
{"v": 1	"t": 1911583	"P": 1003.75	"F": 2}
{"v": 1	"t": 1911603	"P": 1002.75	"F": 1}
{"v": 1	"t": 1911624	"P": 1003.25	"F": 2}
{"v": 1	"t": 1911644	"P": 1008.75	"F": 2}
{"v": 1	"t": 1911664	"P": 1003.5	"F": 2}
{"v": 1	"t": 1911685	"P": 1001.25	"F": 2}
{"v": 1	"t": 1911705	"P": 1006.0	"F": 2}
{"v": 1	"t": 1911725	"P": 1008.0	"F": 1}
{"v": 1	"t": 1911745	"P": 1005.75	"F": 2}
{"v": 1	"t": 1911766	"P": 1002.25	"F": 1}
{"v": 1	"t": 1911786	"P": 1001.0	"F": 1}
{"v": 1	"t": 1911806	"P": 1008.5	"F": 2}
{"v": 1	"t": 1911827	"P": 1005.0	"F": 1}
{"v": 1	"t": 1911847	"P": 1001.25	"F": 2}
{"v": 1	"t": 1911867	"P": 1001.0	"F": 1}
{"v": 1	"t": 1911888	"P": 1006.5	"F": 2}
{"v": 1	"t": 1911908	"P": 1004.75	"F": 1}
{"v": 1	"t": 1911928	"P": 1003.5	"F": 2}
{"v": 1	"t": 1911948	"P": 1000.25	"F": 1}
{"v": 1	"t": 1911969	"P": 1006.5	"F": 1}
{"v": 1	"t": 1911989	"P": 1004.0	"F": 2}
{"v": 1	"t": 1912009	"P": 1002.75	"F": 1}
{"v": 1	"t": 1912030	"P": 1000.5	"F": 1}
{"v": 1	"t": 1912050	"P": 1005.75	"F": 2}
{"v": 1	"t": 1912070	"P": 1007.25	"F": 1}
{"v": 1	"t": 1912090	"P": 1004.25	"F": 2}
{"v": 1	"t": 1912111	"P": 1002.0	"F": 1}
{"v": 1	"t": 1912131	"P": 1004.75	"F": 1}
{"v": 1	"t": 1912151	"P": 1008.5	"F": 2}
{"v": 1	"t": 1912172	"P": 1003.5	"F": 1}
{"v": 1	"t": 1912192	"P": 1001.75	"F": 1}
{"v": 1	"t": 1912212	"P": 1001.75	"F": 1}
{"v": 1	"t": 1912233	"P": 1006.75	"F": 1}
{"v": 1	"t": 1912253	"P": 1003.0	"F": 1}
{"v": 1	"t": 1912273	"P": 1000.75	"F": 1}
{"v": 1	"t": 1912294	"P": 1001.75	"F": 1}
{"v": 1	"t": 1912314	"P": 1006.75	"F": 2}
{"v": 1	"t": 1912334	"P": 1004.0	"F": 2}
{"v": 1	"t": 1912354	"P": 1002.0	"F": 2}
{"v": 1	"t": 1912375	"P": 1002.75	"F": 1}
{"v": 1	"t": 1912395	"P": 1007.0	"F": 2}
{"v": 1	"t": 1912415	"P": 1004.0	"F": 1}
{"v": 1	"t": 1912436	"P": 1001.5	"F": 1}
{"v": 1	"t": 1912456	"P": 1001.75	"F": 1}
{"v": 1	"t": 1912476	"P": 1007.25	"F": 2}
{"v": 1	"t": 1912497	"P": 1005.25	"F": 2}
{"v": 1	"t": 1912517	"P": 1002.75	"F": 1}
{"v": 1	"t": 1912537	"P": 1000.25	"F": 1}
{"v": 1	"t": 1912557	"P": 1005.5	"F": 2	"C": 46.31	"D": 3275	"sn": 54091929832280	"file": "/data/device_log/data0000.out"}
{"v": 1	"t": 1912578	"P": 1007.75	"F": 1}
{"v": 1	"t": 1912598	"P": 1002.25	"F": 2}
{"v": 1	"t": 1912618	"P": 1001.5	"F": 1}
{"v": 1	"t": 1912639	"P": 1005.75	"F": 2}
{"v": 1	"t": 1912659	"P": 1007.25	"F": 2}
{"v": 1	"t": 1912679	"P": 1004.5	"F": 1}
{"v": 1	"t": 1912700	"P": 1001.0	"F": 2}
{"v": 1	"t": 1912720	"P": 1002.75	"F": 2}
{"v": 1	"t": 1912740	"P": 1008.25	"F": 2}
{"v": 1	"t": 1912760	"P": 1005.5	"F": 1}
{"v": 1	"t": 1912781	"P": 1002.25	"F": 2}
{"v": 1	"t": 1912801	"P": 1002.25	"F": 1}
{"v": 1	"t": 1912821	"P": 1006.5	"F": 2}
{"v": 1	"t": 1912842	"P": 1005.75	"F": 1}
{"v": 1	"t": 1912862	"P": 1002.5	"F": 1}
{"v": 1	"t": 1912882	"P": 1003.0	"F": 1}
{"v": 1	"t": 1912902	"P": 1006.5	"F": 2}
{"v": 1	"t": 1912923	"P": 1007.5	"F": 1}
{"v": 1	"t": 1912943	"P": 1001.75	"F": 1}
{"v": 1	"t": 1912963	"P": 1001.25	"F": 2}
{"v": 1	"t": 1912984	"P": 1007.0	"F": 2}
{"v": 1	"t": 1913004	"P": 1006.5	"F": 2}
{"v": 1	"t": 1913024	"P": 1000.75	"F": 1}
{"v": 1	"t": 1913045	"P": 1001.5	"F": 1}
{"v": 1	"t": 1913065	"P": 1004.75	"F": 1}
{"v": 1	"t": 1913085	"P": 1005.75	"F": 2}
{"v": 1	"t": 1913106	"P": 1003.0	"F": 2}
{"v": 1	"t": 1913126	"P": 1001.25	"F": 2}
{"v": 1	"t": 1913146	"P": 1005.75	"F": 1}
{"v": 1	"t": 1913167	"P": 1004.0	"F": 1}
{"v": 1	"t": 1913187	"P": 1000.5	"F": 2}
{"v": 1	"t": 1913207	"P": 1003.0	"F": 1}
{"v": 1	"t": 1913228	"P": 1006.25	"F": 2}
{"v": 1	"t": 1913248	"P": 1002.75	"F": 2}
{"v": 1	"t": 1913268	"P": 1002.5	"F": 2}
{"v": 1	"t": 1913289	"P": 1002.5	"F": 1}
{"v": 1	"t": 1913309	"P": 1006.75	"F": 1}
{"v": 1	"t": 1913329	"P": 1004.75	"F": 2}
{"v": 1	"t": 1913350	"P": 1001.5	"F": 2}
{"v": 1	"t": 1913370	"P": 1006.75	"F": 2}
{"v": 1	"t": 1913390	"P": 1005.5	"F": 1}
{"v": 1	"t": 1913411	"P": 1002.25	"F": 2}
{"v": 1	"t": 1913431	"P": 1003.75	"F": 2}
{"v": 1	"t": 1913451	"P": 1007.75	"F": 2}
{"v": 1	"t": 1913472	"P": 1004.75	"F": 1}
{"v": 1	"t": 1913492	"P": 1002.0	"F": 2}
{"v": 1	"t": 1913512	"P": 1001.25	"F": 1}
{"v": 1	"t": 1913533	"P": 1006.5	"F": 2}
{"v": 1	"t": 1913553	"P": 1005.0	"F": 2}
{"v": 1	"t": 1913573	"P": 1002.0	"F": 2	"C": 46.345	"D": 3275	"sn": 54091929832280	"file": "/data/device_log/data0000.out"}
{"v": 1	"t": 1913594	"P": 1000.75	"F": 2}
{"v": 1	"t": 1913614	"P": 1007.25	"F": 1}
{"v": 1	"t": 1913634	"P": 1005.25	"F": 2}
{"v": 1	"t": 1913654	"P": 1003.25	"F": 2}
{"v": 1	"t": 1913675	"P": 1001.25	"F": 1}
{"v": 1	"t": 1913695	"P": 1006.25	"F": 2}
{"v": 1	"t": 1913715	"P": 1006.5	"F": 1}
{"v": 1	"t": 1913736	"P": 1000.25	"F": 1}
{"v": 1	"t": 1913756	"P": 1000.5	"F": 2}
{"v": 1	"t": 1913776	"P": 1006.0	"F": 2}
{"v": 1	"t": 1913797	"P": 1005.75	"F": 2}
{"v": 1	"t": 1913817	"P": 1002.0	"F": 2}
{"v": 1	"t": 1913837	"P": 1000.75	"F": 1}
{"v": 1	"t": 1913857	"P": 1004.75	"F": 2}
{"v": 1	"t": 1913878	"P": 1006.75	"F": 2}
{"v": 1	"t": 1913898	"P": 1004.25	"F": 2}
{"v": 1	"t": 1913918	"P": 1000.75	"F": 2}
{"v": 1	"t": 1913939	"P": 1003.25	"F": 2}
{"v": 1	"t": 1913959	"P": 1007.75	"F": 2}
{"v": 1	"t": 1913979	"P": 1004.5	"F": 2}
{"v": 1	"t": 1913999	"P": 1003.0	"F": 2}
{"v": 1	"t": 1914020	"P": 1002.25	"F": 1}
{"v": 1	"t": 1914040	"P": 1007.25	"F": 1}
{"v": 1	"t": 1914060	"P": 1004.5	"F": 1}
{"v": 1	"t": 1914081	"P": 1002.0	"F": 2}
{"v": 1	"t": 1914101	"P": 1001.25	"F": 1}
{"v": 1	"t": 1914121	"P": 1006.0	"F": 2}
{"v": 1	"t": 1914142	"P": 1004.75	"F": 2}
{"v": 1	"t": 1914162	"P": 1003.25	"F": 1}
{"v": 1	"t": 1914182	"P": 1002.75	"F": 2}
{"v": 1	"t": 1914203	"P": 1003.75	"F": 1}
{"v": 1	"t": 1914223	"P": 1004.75	"F": 1}
{"v": 1	"t": 1914243	"P": 1003.5	"F": 2}
{"v": 1	"t": 1914263	"P": 1000.0	"F": 2}
{"v": 1	"t": 1914284	"P": 1006.25	"F": 1}
{"v": 1	"t": 1914304	"P": 1005.25	"F": 1}
{"v": 1	"t": 1914324	"P": 1001.5	"F": 1}
{"v": 1	"t": 1914345	"P": 1002.75	"F": 2}
{"v": 1	"t": 1914365	"P": 1005.25	"F": 1}
{"v": 1	"t": 1914385	"P": 1007.0	"F": 1}
{"v": 1	"t": 1914406	"P": 1005.25	"F": 1}
{"v": 1	"t": 1914426	"P": 1001.0	"F": 2}
{"v": 1	"t": 1914446	"P": 1003.75	"F": 2}
{"v": 1	"t": 1914466	"P": 1006.5	"F": 2}
{"v": 1	"t": 1914487	"P": 1003.0	"F": 1}
{"v": 1	"t": 1914507	"P": 1000.0	"F": 2}
{"v": 1	"t": 1914527	"P": 1002.5	"F": 1}
{"v": 1	"t": 1914548	"P": 1007.5	"F": 2}
{"v": 1	"t": 1914568	"P": 1004.25	"F": 1}
{"v": 1	"t": 1914588	"P": 1000.0	"F": 1	"C": 46.31	"D": 3275	"sn": 54091929832280	"file": "/data/device_log/data0000.out"}
{"v": 1	"t": 1914609	"P": 1002.25	"F": 1}
{"v": 1	"t": 1914629	"P": 1006.75	"F": 1}
{"v": 1	"t": 1914649	"P": 1003.5	"F": 2}
{"v": 1	"t": 1914669	"P": 1002.5	"F": 1}
{"v": 1	"t": 1914690	"P": 1002.5	"F": 2}
{"v": 1	"t": 1914710	"P": 1008.25	"F": 1}
{"v": 1	"t": 1914730	"P": 1007.0	"F": 2}
{"v": 1	"t": 1914751	"P": 1001.25	"F": 2}
{"v": 1	"t": 1914771	"P": 1002.5	"F": 2}
{"v": 1	"t": 1914791	"P": 1004.75	"F": 2}
{"v": 1	"t": 1914812	"P": 1005.25	"F": 2}
{"v": 1	"t": 1914832	"P": 1002.0	"F": 1}
{"v": 1	"t": 1914852	"P": 1001.75	"F": 1}
{"v": 1	"t": 1914872	"P": 1005.0	"F": 1}
{"v": 1	"t": 1914893	"P": 1006.75	"F": 2}
{"v": 1	"t": 1914913	"P": 1003.5	"F": 2}
{"v": 1	"t": 1914933	"P": 999.75	"F": 2}
{"v": 1	"t": 1914954	"P": 1003.25	"F": 2}
{"v": 1	"t": 1914974	"P": 1006.5	"F": 1}
{"v": 1	"t": 1914994	"P": 1002.75	"F": 1}
{"v": 1	"t": 1915015	"P": 1000.0	"F": 2}
{"v": 1	"t": 1915035	"P": 1003.25	"F": 1}
{"v": 1	"t": 1915055	"P": 1007.5	"F": 1}
{"v": 1	"t": 1915075	"P": 1004.0	"F": 1}
{"v": 1	"t": 1915096	"P": 1002.75	"F": 1}
{"v": 1	"t": 1915116	"P": 1004.75	"F": 2}
{"v": 1	"t": 1915136	"P": 1007.25	"F": 1}
{"v": 1	"t": 1915157	"P": 1005.0	"F": 1}
{"v": 1	"t": 1915177	"P": 1001.25	"F": 1}
{"v": 1	"t": 1915197	"P": 1003.0	"F": 1}
{"v": 1	"t": 1915218	"P": 1006.5	"F": 1}
{"v": 1	"t": 1915238	"P": 1006.0	"F": 1}
{"v": 1	"t": 1915258	"P": 1001.25	"F": 1}
{"v": 1	"t": 1915278	"P": 1001.5	"F": 1}
{"v": 1	"t": 1915299	"P": 1005.75	"F": 2}
{"v": 1	"t": 1915319	"P": 1006.75	"F": 2}
{"v": 1	"t": 1915339	"P": 1003.5	"F": 1}
{"v": 1	"t": 1915360	"P": 1002.75	"F": 1}
{"v": 1	"t": 1915380	"P": 1003.25	"F": 1}
{"v": 1	"t": 1915400	"P": 1007.5	"F": 1}
{"v": 1	"t": 1915421	"P": 1003.5	"F": 2}
{"v": 1	"t": 1915441	"P": 1001.0	"F": 1}
{"v": 1	"t": 1915461	"P": 1004.0	"F": 2}
{"v": 1	"t": 1915481	"P": 1006.5	"F": 1}
{"v": 1	"t": 1915502	"P": 1004.75	"F": 1}
{"v": 1	"t": 1915522	"P": 1000.5	"F": 1}
{"v": 1	"t": 1915542	"P": 1002.0	"F": 1}
{"v": 1	"t": 1915563	"P": 1006.75	"F": 2}
{"v": 1	"t": 1915583	"P": 1005.0	"F": 1}
{"v": 1	"t": 1915603	"P": 1002.75	"F": 1	"C": 46.34	"D": 3275	"sn": 54091929832280	"file": "/data/device_log/data0000.out"}
{"v": 1	"t": 1915624	"P": 1001.75	"F": 1}
{"v": 1	"t": 1915644	"P": 1007.25	"F": 1}
{"v": 1	"t": 1915664	"P": 1005.75	"F": 1}
{"v": 1	"t": 1915685	"P": 1000.5	"F": 1}
{"v": 1	"t": 1915705	"P": 1002.75	"F": 1}
{"v": 1	"t": 1915725	"P": 1005.75	"F": 1}
{"v": 1	"t": 1915745	"P": 1004.5	"F": 1}
{"v": 1	"t": 1915766	"P": 1001.0	"F": 1}
{"v": 1	"t": 1915786	"P": 1002.5	"F": 1}
{"v": 1	"t": 1915806	"P": 1007.25	"F": 1}
{"v": 1	"t": 1915827	"P": 1005.0	"F": 1}
{"v": 1	"t": 1915847	"P": 1004.0	"F": 1}
{"v": 1	"t": 1915867	"P": 1001.0	"F": 1}
{"v": 1	"t": 1915887	"P": 1006.5	"F": 1}
{"v": 1	"t": 1915908	"P": 1006.5	"F": 1}
{"v": 1	"t": 1915928	"P": 1002.25	"F": 2}
{"v": 1	"t": 1915948	"P": 1000.25	"F": 1}
{"v": 1	"t": 1915969	"P": 1003.5	"F": 1}
{"v": 1	"t": 1915989	"P": 1005.25	"F": 1}
{"v": 1	"t": 1916009	"P": 1003.25	"F": 1}
{"v": 1	"t": 1916030	"P": 1000.75	"F": 1}
{"v": 1	"t": 1916050	"P": 1001.5	"F": 1}
{"v": 1	"t": 1916070	"P": 1009.25	"F": 1}
{"v": 1	"t": 1916090	"P": 1006.0	"F": 1}
{"v": 1	"t": 1916111	"P": 1001.75	"F": 1}
{"v": 1	"t": 1916131	"P": 1001.25	"F": 1}
{"v": 1	"t": 1916151	"P": 1006.5	"F": 1}
{"v": 1	"t": 1916172	"P": 1005.75	"F": 1}
{"v": 1	"t": 1916192	"P": 1004.75	"F": 2}
{"v": 1	"t": 1916212	"P": 1002.0	"F": 1}
{"v": 1	"t": 1916232	"P": 1007.0	"F": 1}
{"v": 1	"t": 1916253	"P": 1004.75	"F": 1}
{"v": 1	"t": 1916273	"P": 1003.5	"F": 1}
{"v": 1	"t": 1916293	"P": 1001.25	"F": 1}
{"v": 1	"t": 1916314	"P": 1008.25	"F": 1}
{"v": 1	"t": 1916334	"P": 1006.75	"F": 1}
{"v": 1	"t": 1916354	"P": 1003.0	"F": 1}
{"v": 1	"t": 1916375	"P": 1000.0	"F": 1}
{"v": 1	"t": 1916395	"P": 1005.0	"F": 1}
{"v": 1	"t": 1916415	"P": 1005.5	"F": 1}
{"v": 1	"t": 1916436	"P": 1002.0	"F": 1}
{"v": 1	"t": 1916456	"P": 1002.75	"F": 1}
{"v": 1	"t": 1916476	"P": 1006.25	"F": 1}
{"v": 1	"t": 1916497	"P": 1005.25	"F": 1}
{"v": 1	"t": 1916517	"P": 1003.5	"F": 1}
{"v": 1	"t": 1916537	"P": 1000.5	"F": 1}
{"v": 1	"t": 1916557	"P": 1006.0	"F": 1}
{"v": 1	"t": 1916578	"P": 1007.75	"F": 1}
{"v": 1	"t": 1916598	"P": 1003.75	"F": 1}
{"v": 1	"t": 1916618	"P": 1001.25	"F": 1	"C": 46.325	"D": 3275	"sn": 54091929832280	"file": "/data/device_log/data0000.out"}
{"v": 1	"t": 1916639	"P": 1003.0	"F": 1}
{"v": 1	"t": 1916659	"P": 1009.25	"F": 1}
{"v": 1	"t": 1916679	"P": 1005.0	"F": 1}
{"v": 1	"t": 1916699	"P": 1003.0	"F": 1}
{"v": 1	"t": 1916720	"P": 1002.5	"F": 1}
{"v": 1	"t": 1916740	"P": 1007.5	"F": 1}
{"v": 1	"t": 1916760	"P": 1006.0	"F": 1}
{"v": 1	"t": 1916781	"P": 1002.25	"F": 1}
{"v": 1	"t": 1916801	"P": 1001.75	"F": 1}
{"v": 1	"t": 1916821	"P": 1005.0	"F": 1}
{"v": 1	"t": 1916842	"P": 1007.0	"F": 1}
{"v": 1	"t": 1916862	"P": 1004.5	"F": 1}
{"v": 1	"t": 1916882	"P": 1001.25	"F": 1}
{"v": 1	"t": 1916902	"P": 1007.0	"F": 1}
{"v": 1	"t": 1916923	"P": 1006.5	"F": 1}
{"v": 1	"t": 1916943	"P": 1001.25	"F": 1}
{"v": 1	"t": 1916963	"P": 1000.0	"F": 1}
{"v": 1	"t": 1916984	"P": 1006.75	"F": 1}
{"v": 1	"t": 1917004	"P": 1007.25	"F": 1}
{"v": 1	"t": 1917024	"P": 1003.75	"F": 2}
{"v": 1	"t": 1917045	"P": 1000.75	"F": 1}
{"v": 1	"t": 1917065	"P": 1005.5	"F": 1}
{"v": 1	"t": 1917085	"P": 1007.0	"F": 1}
{"v": 1	"t": 1917106	"P": 1005.5	"F": 1}
{"v": 1	"t": 1917126	"P": 1001.25	"F": 1}
{"v": 1	"t": 1917146	"P": 1004.25	"F": 1}
{"v": 1	"t": 1917166	"P": 1006.0	"F": 1}
{"v": 1	"t": 1917187	"P": 1003.5	"F": 1}
{"v": 1	"t": 1917207	"P": 1000.75	"F": 1}
{"v": 1	"t": 1917227	"P": 1005.25	"F": 1}
{"v": 1	"t": 1917248	"P": 1006.75	"F": 1}
{"v": 1	"t": 1917268	"P": 1002.5	"F": 1}
{"v": 1	"t": 1917288	"P": 1000.0	"F": 1}
{"v": 1	"t": 1917309	"P": 1006.25	"F": 1}
{"v": 1	"t": 1917329	"P": 1007.25	"F": 1}
{"v": 1	"t": 1917349	"P": 1002.25	"F": 1}
{"v": 1	"t": 1917370	"P": 1003.0	"F": 1}
{"v": 1	"t": 1917390	"P": 1006.25	"F": 1}
{"v": 1	"t": 1917410	"P": 1006.5	"F": 1}
{"v": 1	"t": 1917431	"P": 1001.5	"F": 1}
{"v": 1	"t": 1917451	"P": 1001.25	"F": 1}
{"v": 1	"t": 1917471	"P": 1007.25	"F": 1}
{"v": 1	"t": 1917492	"P": 1006.0	"F": 1}
{"v": 1	"t": 1917512	"P": 1004.0	"F": 1}
{"v": 1	"t": 1917532	"P": 1000.75	"F": 1}
{"v": 1	"t": 1917553	"P": 1007.25	"F": 1}
{"v": 1	"t": 1917573	"P": 1004.5	"F": 1}
{"v": 1	"t": 1917593	"P": 1001.75	"F": 1}
{"v": 1	"t": 1917613	"P": 1003.5	"F": 1}
{"v": 1	"t": 1917634	"P": 1007.75	"F": 1	"C": 46.35	"D": 3275	"sn": 54091929832280	"file": "/data/device_log/data0000.out"}
{"v": 1	"t": 1917654	"P": 1004.25	"F": 1}
{"v": 1	"t": 1917674	"P": 1001.75	"F": 1}
{"v": 1	"t": 1917695	"P": 1001.75	"F": 1}
{"v": 1	"t": 1917715	"P": 1008.0	"F": 2}
{"v": 1	"t": 1917735	"P": 1004.25	"F": 1}
{"v": 1	"t": 1917756	"P": 1002.0	"F": 1}
{"v": 1	"t": 1917776	"P": 1001.75	"F": 1}
{"v": 1	"t": 1917796	"P": 1007.25	"F": 1}
{"v": 1	"t": 1917817	"P": 1005.5	"F": 1}
{"v": 1	"t": 1917837	"P": 1001.5	"F": 1}
{"v": 1	"t": 1917857	"P": 999.0	"F": 1}
{"v": 1	"t": 1917877	"P": 1008.0	"F": 1}
{"v": 1	"t": 1917898	"P": 1007.25	"F": 1}
{"v": 1	"t": 1917918	"P": 1003.25	"F": 1}
{"v": 1	"t": 1917938	"P": 1001.75	"F": 1}
{"v": 1	"t": 1917959	"P": 1005.25	"F": 1}
{"v": 1	"t": 1917979	"P": 1007.75	"F": 1}
{"v": 1	"t": 1917999	"P": 1004.75	"F": 1}
{"v": 1	"t": 1918020	"P": 1000.75	"F": 1}
{"v": 1	"t": 1918040	"P": 1001.25	"F": 1}
{"v": 1	"t": 1918060	"P": 1006.0	"F": 1}
{"v": 1	"t": 1918080	"P": 1005.25	"F": 1}
{"v": 1	"t": 1918101	"P": 1001.5	"F": 1}
{"v": 1	"t": 1918121	"P": 1002.5	"F": 1}
{"v": 1	"t": 1918141	"P": 1009.25	"F": 1}
{"v": 1	"t": 1918162	"P": 1005.0	"F": 1}
{"v": 1	"t": 1918182	"P": 1002.5	"F": 1}
{"v": 1	"t": 1918202	"P": 1001.5	"F": 1}
{"v": 1	"t": 1918223	"P": 1006.75	"F": 1}
{"v": 1	"t": 1918243	"P": 1004.5	"F": 1}
{"v": 1	"t": 1918263	"P": 1002.75	"F": 1}
{"v": 1	"t": 1918283	"P": 1002.0	"F": 1}
{"v": 1	"t": 1918304	"P": 1008.25	"F": 1}
{"v": 1	"t": 1918324	"P": 1005.75	"F": 1}
{"v": 1	"t": 1918344	"P": 1002.5	"F": 1}
{"v": 1	"t": 1918365	"P": 1000.75	"F": 1}
{"v": 1	"t": 1918385	"P": 1006.0	"F": 1}
{"v": 1	"t": 1918405	"P": 1005.25	"F": 1}
{"v": 1	"t": 1918426	"P": 1002.0	"F": 1}
{"v": 1	"t": 1918446	"P": 1001.25	"F": 1}
{"v": 1	"t": 1918466	"P": 1005.5	"F": 1}
{"v": 1	"t": 1918486	"P": 1004.5	"F": 1}
{"v": 1	"t": 1918507	"P": 1002.5	"F": 1}
{"v": 1	"t": 1918527	"P": 1001.25	"F": 1}
{"v": 1	"t": 1918547	"P": 1005.0	"F": 1}
{"v": 1	"t": 1918568	"P": 1006.5	"F": 1}
{"v": 1	"t": 1918588	"P": 1003.25	"F": 1}
{"v": 1	"t": 1918608	"P": 1001.5	"F": 1}
{"v": 1	"t": 1918629	"P": 1001.5	"F": 1}
{"v": 1	"t": 1918649	"P": 1008.5	"F": 2	"C": 46.315	"D": 3275	"sn": 54091929832280	"file": "/data/device_log/data0000.out"}
{"v": 1	"t": 1918669	"P": 1003.5	"F": 1}
{"v": 1	"t": 1918690	"P": 1000.0	"F": 1}
{"v": 1	"t": 1918710	"P": 1004.5	"F": 1}
{"v": 1	"t": 1918730	"P": 1009.5	"F": 1}
{"v": 1	"t": 1918750	"P": 1004.0	"F": 1}
{"v": 1	"t": 1918771	"P": 1002.25	"F": 1}
{"v": 1	"t": 1918791	"P": 1004.25	"F": 1}
{"v": 1	"t": 1918811	"P": 1007.75	"F": 1}
{"v": 1	"t": 1918832	"P": 1005.75	"F": 1}
{"v": 1	"t": 1918852	"P": 1001.5	"F": 1}
{"v": 1	"t": 1918872	"P": 1002.75	"F": 1}
{"v": 1	"t": 1918893	"P": 1006.5	"F": 1}
{"v": 1	"t": 1918913	"P": 1004.75	"F": 1}
{"v": 1	"t": 1918933	"P": 1001.5	"F": 1}
{"v": 1	"t": 1918953	"P": 1000.5	"F": 1}
{"v": 1	"t": 1918974	"P": 1006.25	"F": 1}
{"v": 1	"t": 1918994	"P": 1007.25	"F": 1}
{"v": 1	"t": 1919014	"P": 1003.25	"F": 1}
{"v": 1	"t": 1919035	"P": 1001.5	"F": 1}
{"v": 1	"t": 1919055	"P": 1006.0	"F": 1}
{"v": 1	"t": 1919075	"P": 1004.5	"F": 1}
{"v": 1	"t": 1919096	"P": 1001.0	"F": 1}
{"v": 1	"t": 1919116	"P": 1002.5	"F": 1}
{"v": 1	"t": 1919136	"P": 1006.0	"F": 1}
{"v": 1	"t": 1919157	"P": 1006.0	"F": 1}
{"v": 1	"t": 1919177	"P": 1003.75	"F": 1}
{"v": 1	"t": 1919197	"P": 1000.75	"F": 1}
{"v": 1	"t": 1919217	"P": 1005.5	"F": 2}
{"v": 1	"t": 1919238	"P": 1007.0	"F": 1}
{"v": 1	"t": 1919258	"P": 1003.5	"F": 2}
{"v": 1	"t": 1919278	"P": 1002.0	"F": 1}
{"v": 1	"t": 1919299	"P": 1004.25	"F": 1}
{"v": 1	"t": 1919319	"P": 1005.5	"F": 2}
{"v": 1	"t": 1919339	"P": 1005.75	"F": 1}
{"v": 1	"t": 1919359	"P": 1000.0	"F": 1}
{"v": 1	"t": 1919380	"P": 1002.25	"F": 2}
{"v": 1	"t": 1919400	"P": 1007.0	"F": 1}
{"v": 1	"t": 1919420	"P": 1003.75	"F": 1}
{"v": 1	"t": 1919441	"P": 1001.5	"F": 1}
{"v": 1	"t": 1919461	"P": 1001.5	"F": 1}
{"v": 1	"t": 1919481	"P": 1008.0	"F": 1}
{"v": 1	"t": 1919502	"P": 1004.75	"F": 1}
{"v": 1	"t": 1919522	"P": 1002.5	"F": 1}
{"v": 1	"t": 1919542	"P": 1000.5	"F": 1}
{"v": 1	"t": 1919562	"P": 1004.0	"F": 1}
{"v": 1	"t": 1919583	"P": 1007.5	"F": 1}
{"v": 1	"t": 1919603	"P": 1004.25	"F": 1}
{"v": 1	"t": 1919623	"P": 1002.75	"F": 1}
{"v": 1	"t": 1919644	"P": 1005.5	"F": 1}
{"v": 1	"t": 1919664	"P": 1006.5	"F": 1	"C": 46.34	"D": 3275	"sn": 54091929832280	"file": "/data/device_log/data0000.out"}
{"v": 1	"t": 1919684	"P": 1003.0	"F": 1}
{"v": 1	"t": 1919705	"P": 1001.0	"F": 1}
{"v": 1	"t": 1919725	"P": 1007.5	"F": 1}
{"v": 1	"t": 1919745	"P": 1006.5	"F": 1}
{"v": 1	"t": 1919766	"P": 1002.0	"F": 1}
{"v": 1	"t": 1919786	"P": 1001.25	"F": 1}
{"v": 1	"t": 1919806	"P": 1006.5	"F": 1}
{"v": 1	"t": 1919826	"P": 1006.25	"F": 1}
{"v": 1	"t": 1919847	"P": 1003.75	"F": 1}
{"v": 1	"t": 1919867	"P": 1002.75	"F": 1}
{"v": 1	"t": 1919887	"P": 1003.75	"F": 1}
{"v": 1	"t": 1919908	"P": 1006.75	"F": 1}
{"v": 1	"t": 1919928	"P": 1004.75	"F": 1}
{"v": 1	"t": 1919948	"P": 999.75	"F": 1}
{"v": 1	"t": 1919969	"P": 1002.75	"F": 2}
{"v": 1	"t": 1919989	"P": 1007.75	"F": 2}
{"v": 1	"t": 1920009	"P": 1005.25	"F": 1}
{"v": 1	"t": 1920029	"P": 1001.25	"F": 1}
{"v": 1	"t": 1920050	"P": 1002.0	"F": 1}
{"v": 1	"t": 1920070	"P": 1007.25	"F": 1}
{"v": 1	"t": 1920090	"P": 1007.0	"F": 1}
{"v": 1	"t": 1920111	"P": 1002.25	"F": 1}
{"v": 1	"t": 1920131	"P": 1002.5	"F": 1}
{"v": 1	"t": 1920151	"P": 1005.5	"F": 1}
{"v": 1	"t": 1920172	"P": 1005.25	"F": 1}
{"v": 1	"t": 1920192	"P": 1001.0	"F": 1}
{"v": 1	"t": 1920212	"P": 1000.75	"F": 1}
{"v": 1	"t": 1920233	"P": 1007.25	"F": 1}
{"v": 1	"t": 1920253	"P": 1005.0	"F": 1}
{"v": 1	"t": 1920273	"P": 1003.0	"F": 1}
{"v": 1	"t": 1920293	"P": 998.75	"F": 1}
{"v": 1	"t": 1920314	"P": 1007.75	"F": 1}
{"v": 1	"t": 1920334	"P": 1006.0	"F": 1}
{"v": 1	"t": 1920354	"P": 1001.75	"F": 1}
{"v": 1	"t": 1920375	"P": 1002.5	"F": 1}
{"v": 1	"t": 1920395	"P": 1006.25	"F": 1}
{"v": 1	"t": 1920415	"P": 1005.25	"F": 1}
{"v": 1	"t": 1920436	"P": 1002.0	"F": 1}
{"v": 1	"t": 1920456	"P": 1000.75	"F": 1}
{"v": 1	"t": 1920476	"P": 1005.5	"F": 1}
{"v": 1	"t": 1920497	"P": 1005.5	"F": 2}
{"v": 1	"t": 1920517	"P": 1003.75	"F": 1}
{"v": 1	"t": 1920537	"P": 1001.75	"F": 1}
{"v": 1	"t": 1920557	"P": 1005.5	"F": 2}
{"v": 1	"t": 1920578	"P": 1006.25	"F": 1}
{"v": 1	"t": 1920598	"P": 1003.75	"F": 2}
{"v": 1	"t": 1920618	"P": 1000.75	"F": 1}
{"v": 1	"t": 1920639	"P": 1004.0	"F": 1}
{"v": 1	"t": 1920659	"P": 1008.0	"F": 1}
{"v": 1	"t": 1920679	"P": 1005.0	"F": 1	"C": 46.33	"D": 3275	"sn": 54091929832280	"file": "/data/device_log/data0000.out"}
{"v": 1	"t": 1920700	"P": 1001.25	"F": 1}
{"v": 1	"t": 1920720	"P": 1004.75	"F": 1}
{"v": 1	"t": 1920740	"P": 1006.0	"F": 1}
{"v": 1	"t": 1920760	"P": 1006.75	"F": 1}
{"v": 1	"t": 1920781	"P": 1000.25	"F": 1}
{"v": 1	"t": 1920801	"P": 1002.75	"F": 1}
{"v": 1	"t": 1920821	"P": 1006.75	"F": 1}
{"v": 1	"t": 1920842	"P": 1004.25	"F": 1}
{"v": 1	"t": 1920862	"P": 1003.75	"F": 1}
{"v": 1	"t": 1920882	"P": 1002.25	"F": 1}
{"v": 1	"t": 1920903	"P": 1007.75	"F": 1}
{"v": 1	"t": 1920923	"P": 1005.0	"F": 1}
{"v": 1	"t": 1920943	"P": 1001.25	"F": 1}
{"v": 1	"t": 1920963	"P": 1001.75	"F": 1}
{"v": 1	"t": 1920984	"P": 1007.5	"F": 1}
{"v": 1	"t": 1921004	"P": 1005.75	"F": 1}
{"v": 1	"t": 1921024	"P": 1002.25	"F": 1}
{"v": 1	"t": 1921045	"P": 1001.25	"F": 1}
{"v": 1	"t": 1921065	"P": 1006.5	"F": 1}
{"v": 1	"t": 1921085	"P": 1004.25	"F": 1}
{"v": 1	"t": 1921106	"P": 1000.75	"F": 1}
{"v": 1	"t": 1921126	"P": 1002.25	"F": 1}
{"v": 1	"t": 1921146	"P": 1008.25	"F": 1}
{"v": 1	"t": 1921167	"P": 1003.5	"F": 1}
{"v": 1	"t": 1921187	"P": 999.75	"F": 1}
{"v": 1	"t": 1921207	"P": 1003.5	"F": 1}
{"v": 1	"t": 1921228	"P": 1006.25	"F": 1}
{"v": 1	"t": 1921248	"P": 1003.5	"F": 1}
{"v": 1	"t": 1921268	"P": 1002.0	"F": 1}
{"v": 1	"t": 1921289	"P": 1006.0	"F": 1}
{"v": 1	"t": 1921309	"P": 1003.5	"F": 1}
{"v": 1	"t": 1921329	"P": 1003.25	"F": 1}
{"v": 1	"t": 1921350	"P": 1000.75	"F": 1}
{"v": 1	"t": 1921370	"P": 1005.0	"F": 1}
{"v": 1	"t": 1921390	"P": 1006.0	"F": 1}
{"v": 1	"t": 1921411	"P": 1002.75	"F": 1}
{"v": 1	"t": 1921431	"P": 1001.5	"F": 1}
{"v": 1	"t": 1921451	"P": 1008.5	"F": 1}
{"v": 1	"t": 1921472	"P": 1005.0	"F": 1}
{"v": 1	"t": 1921492	"P": 1001.5	"F": 1}
{"v": 1	"t": 1921512	"P": 1003.25	"F": 1}
{"v": 1	"t": 1921533	"P": 1007.5	"F": 1}
{"v": 1	"t": 1921553	"P": 1005.25	"F": 1}
{"v": 1	"t": 1921573	"P": 1002.25	"F": 1}
{"v": 1	"t": 1921594	"P": 1002.25	"F": 1}
{"v": 1	"t": 1921614	"P": 1007.0	"F": 1}
{"v": 1	"t": 1921634	"P": 1005.0	"F": 1}
{"v": 1	"t": 1921655	"P": 1002.0	"F": 1}
{"v": 1	"t": 1921675	"P": 1002.25	"F": 1}
{"v": 1	"t": 1921695	"P": 1006.75	"F": 1	"C": 46.325	"D": 3275	"sn": 54091929832280	"file": "/data/device_log/data0000.out"}
{"v": 1	"t": 1921715	"P": 1004.25	"F": 1}
{"v": 1	"t": 1921736	"P": 1001.0	"F": 1}
{"v": 1	"t": 1921756	"P": 1002.25	"F": 1}
{"v": 1	"t": 1921776	"P": 1007.25	"F": 1}
{"v": 1	"t": 1921797	"P": 1005.5	"F": 1}
{"v": 1	"t": 1921817	"P": 1003.25	"F": 1}
{"v": 1	"t": 1921837	"P": 1001.5	"F": 1}
{"v": 1	"t": 1921857	"P": 1006.5	"F": 1}
{"v": 1	"t": 1921878	"P": 1004.75	"F": 2}
{"v": 1	"t": 1921898	"P": 1002.75	"F": 1}
{"v": 1	"t": 1921918	"P": 1001.0	"F": 1}
{"v": 1	"t": 1921939	"P": 1005.75	"F": 1}
{"v": 1	"t": 1921959	"P": 1005.75	"F": 1}
{"v": 1	"t": 1921979	"P": 1002.25	"F": 1}
{"v": 1	"t": 1922000	"P": 1001.75	"F": 1}
{"v": 1	"t": 1922020	"P": 1003.25	"F": 1}
{"v": 1	"t": 1922040	"P": 1006.25	"F": 1}
{"v": 1	"t": 1922060	"P": 1004.75	"F": 1}
{"v": 1	"t": 1922081	"P": 1002.0	"F": 1}
{"v": 1	"t": 1922101	"P": 1002.75	"F": 1}
{"v": 1	"t": 1922121	"P": 1008.25	"F": 1}
{"v": 1	"t": 1922142	"P": 1003.5	"F": 1}
{"v": 1	"t": 1922162	"P": 1002.5	"F": 2}
{"v": 1	"t": 1922182	"P": 1003.5	"F": 1}
{"v": 1	"t": 1922203	"P": 1008.0	"F": 1}
{"v": 1	"t": 1922223	"P": 1005.25	"F": 1}
{"v": 1	"t": 1922243	"P": 1002.5	"F": 1}
{"v": 1	"t": 1922264	"P": 1001.5	"F": 1}
{"v": 1	"t": 1922284	"P": 1006.75	"F": 1}
{"v": 1	"t": 1922304	"P": 1005.5	"F": 2}
{"v": 1	"t": 1922324	"P": 1002.0	"F": 1}
{"v": 1	"t": 1922345	"P": 1001.0	"F": 1}
{"v": 1	"t": 1922365	"P": 1006.5	"F": 1}
{"v": 1	"t": 1922385	"P": 1004.75	"F": 1}
{"v": 1	"t": 1922406	"P": 1002.0	"F": 1}
{"v": 1	"t": 1922426	"P": 1000.5	"F": 1}
{"v": 1	"t": 1922446	"P": 1006.25	"F": 1}
{"v": 1	"t": 1922467	"P": 1004.5	"F": 1}
{"v": 1	"t": 1922487	"P": 1002.25	"F": 1}
{"v": 1	"t": 1922507	"P": 1002.0	"F": 1}
{"v": 1	"t": 1922527	"P": 1006.25	"F": 1}
{"v": 1	"t": 1922548	"P": 1007.5	"F": 2}
{"v": 1	"t": 1922568	"P": 1003.25	"F": 1}
{"v": 1	"t": 1922588	"P": 1000.75	"F": 1}
{"v": 1	"t": 1922609	"P": 1001.25	"F": 1}
{"v": 1	"t": 1922629	"P": 1007.25	"F": 1}
{"v": 1	"t": 1922649	"P": 1003.75	"F": 1}
{"v": 1	"t": 1922669	"P": 1000.25	"F": 1}
{"v": 1	"t": 1922690	"P": 1003.5	"F": 1}
{"v": 1	"t": 1922710	"P": 1008.0	"F": 1	"C": 46.34	"D": 3275	"sn": 54091929832280	"file": "/data/device_log/data0000.out"}
{"v": 1	"t": 1922730	"P": 1005.25	"F": 2}
{"v": 1	"t": 1922751	"P": 1003.25	"F": 1}
{"v": 1	"t": 1922771	"P": 1001.75	"F": 2}
{"v": 1	"t": 1922791	"P": 1006.0	"F": 1}
{"v": 1	"t": 1922812	"P": 1004.25	"F": 1}
{"v": 1	"t": 1922832	"P": 1002.0	"F": 1}
{"v": 1	"t": 1922852	"P": 1001.75	"F": 1}
{"v": 1	"t": 1922872	"P": 1005.0	"F": 1}
{"v": 1	"t": 1922893	"P": 1005.5	"F": 1}
{"v": 1	"t": 1922913	"P": 1003.25	"F": 2}
{"v": 1	"t": 1922933	"P": 1001.0	"F": 1}
{"v": 1	"t": 1922954	"P": 1003.75	"F": 2}
{"v": 1	"t": 1922974	"P": 1007.25	"F": 1}
{"v": 1	"t": 1922994	"P": 1003.75	"F": 1}
{"v": 1	"t": 1923015	"P": 1001.0	"F": 1}
{"v": 1	"t": 1923035	"P": 1006.5	"F": 1}
{"v": 1	"t": 1923055	"P": 1005.5	"F": 2}
{"v": 1	"t": 1923076	"P": 1002.25	"F": 1}
{"v": 1	"t": 1923096	"P": 1001.5	"F": 1}
{"v": 1	"t": 1923116	"P": 1005.75	"F": 1}
{"v": 1	"t": 1923137	"P": 1007.25	"F": 1}
{"v": 1	"t": 1923157	"P": 1003.0	"F": 2}
{"v": 1	"t": 1923177	"P": 1002.25	"F": 1}
{"v": 1	"t": 1923197	"P": 1004.25	"F": 1}
{"v": 1	"t": 1923218	"P": 1006.75	"F": 1}
{"v": 1	"t": 1923238	"P": 1003.0	"F": 1}
{"v": 1	"t": 1923258	"P": 1002.0	"F": 2}
{"v": 1	"t": 1923279	"P": 1004.25	"F": 1}
{"v": 1	"t": 1923299	"P": 1007.0	"F": 1}
{"v": 1	"t": 1923319	"P": 1003.75	"F": 2}
{"v": 1	"t": 1923339	"P": 1002.25	"F": 1}
{"v": 1	"t": 1923360	"P": 1002.5	"F": 1}
{"v": 1	"t": 1923380	"P": 1007.75	"F": 1}
{"v": 1	"t": 1923400	"P": 1004.5	"F": 1}
{"v": 1	"t": 1923421	"P": 1001.5	"F": 1}
{"v": 1	"t": 1923441	"P": 1000.75	"F": 1}
{"v": 1	"t": 1923461	"P": 1006.5	"F": 1}
{"v": 1	"t": 1923482	"P": 1007.0	"F": 1}
{"v": 1	"t": 1923502	"P": 1003.75	"F": 2}
{"v": 1	"t": 1923522	"P": 1001.5	"F": 1}
{"v": 1	"t": 1923542	"P": 1006.25	"F": 1}
{"v": 1	"t": 1923563	"P": 1006.5	"F": 2}
{"v": 1	"t": 1923583	"P": 1003.25	"F": 1}
{"v": 1	"t": 1923603	"P": 1000.25	"F": 1}
{"v": 1	"t": 1923624	"P": 1004.5	"F": 2}
{"v": 1	"t": 1923644	"P": 1006.75	"F": 2}
{"v": 1	"t": 1923664	"P": 1004.25	"F": 2}
{"v": 1	"t": 1923685	"P": 1002.0	"F": 1}
{"v": 1	"t": 1923705	"P": 1006.0	"F": 2}
{"v": 1	"t": 1923725	"P": 1007.75	"F": 2	"C": 46.32	"D": 3275	"sn": 54091929832280	"file": "/data/device_log/data0000.out"}
{"v": 1	"t": 1923746	"P": 1003.75	"F": 2}
{"v": 1	"t": 1923766	"P": 1001.0	"F": 2}
{"v": 1	"t": 1923786	"P": 1006.5	"F": 1}
{"v": 1	"t": 1923806	"P": 1007.25	"F": 2}
{"v": 1	"t": 1923827	"P": 1004.0	"F": 1}
{"v": 1	"t": 1923847	"P": 1001.0	"F": 1}
{"v": 1	"t": 1923867	"P": 1006.0	"F": 1}
{"v": 1	"t": 1923888	"P": 1007.5	"F": 2}
{"v": 1	"t": 1923908	"P": 1004.5	"F": 2}
{"v": 1	"t": 1923928	"P": 1000.5	"F": 2}
{"v": 1	"t": 1923949	"P": 1003.75	"F": 2}
{"v": 1	"t": 1923969	"P": 1007.5	"F": 2}
{"v": 1	"t": 1923989	"P": 1005.5	"F": 1}
{"v": 1	"t": 1924009	"P": 1001.75	"F": 1}
{"v": 1	"t": 1924030	"P": 1001.25	"F": 1}
{"v": 1	"t": 1924050	"P": 1005.5	"F": 2}
{"v": 1	"t": 1924070	"P": 1006.5	"F": 2}
{"v": 1	"t": 1924091	"P": 1002.25	"F": 2}
{"v": 1	"t": 1924111	"P": 999.5	"F": 2}
{"v": 1	"t": 1924131	"P": 1005.5	"F": 2}
{"v": 1	"t": 1924151	"P": 1006.5	"F": 2}
{"v": 1	"t": 1924172	"P": 1002.25	"F": 2}
{"v": 1	"t": 1924192	"P": 1000.0	"F": 2}
{"v": 1	"t": 1924212	"P": 1004.75	"F": 2}
{"v": 1	"t": 1924233	"P": 1006.25	"F": 2}
{"v": 1	"t": 1924253	"P": 1003.5	"F": 2}
{"v": 1	"t": 1924273	"P": 1001.5	"F": 2}
{"v": 1	"t": 1924294	"P": 1004.0	"F": 2}
{"v": 1	"t": 1924314	"P": 1005.75	"F": 2}
{"v": 1	"t": 1924334	"P": 1003.25	"F": 2}
{"v": 1	"t": 1924355	"P": 1001.75	"F": 2}
{"v": 1	"t": 1924375	"P": 1005.0	"F": 1}
{"v": 1	"t": 1924395	"P": 1006.0	"F": 2}
{"v": 1	"t": 1924416	"P": 1004.0	"F": 2}
{"v": 1	"t": 1924436	"P": 999.75	"F": 2}
{"v": 1	"t": 1924456	"P": 1002.25	"F": 2}
{"v": 1	"t": 1924476	"P": 1007.25	"F": 1}
{"v": 1	"t": 1924497	"P": 1005.5	"F": 2}
{"v": 1	"t": 1924517	"P": 1000.25	"F": 2}
{"v": 1	"t": 1924537	"P": 1002.5	"F": 2}
{"v": 1	"t": 1924558	"P": 1006.75	"F": 2}
{"v": 1	"t": 1924578	"P": 1003.5	"F": 2}
{"v": 1	"t": 1924598	"P": 1003.25	"F": 2}
{"v": 1	"t": 1924618	"P": 1001.25	"F": 2}
{"v": 1	"t": 1924639	"P": 1006.5	"F": 1}
{"v": 1	"t": 1924659	"P": 1005.5	"F": 2}
{"v": 1	"t": 1924679	"P": 1002.75	"F": 1}
{"v": 1	"t": 1924700	"P": 1000.0	"F": 2}
{"v": 1	"t": 1924720	"P": 1004.0	"F": 1}
{"v": 1	"t": 1924740	"P": 1005.25	"F": 1	"C": 46.33	"D": 3275	"sn": 54091929832280	"file": "/data/device_log/data0000.out"}
{"v": 1	"t": 1924761	"P": 1002.0	"F": 1}
{"v": 1	"t": 1924781	"P": 1000.5	"F": 1}
{"v": 1	"t": 1924801	"P": 1005.25	"F": 1}
{"v": 1	"t": 1924821	"P": 1006.0	"F": 2}
{"v": 1	"t": 1924842	"P": 1003.75	"F": 1}
{"v": 1	"t": 1924862	"P": 1000.25	"F": 2}
{"v": 1	"t": 1924882	"P": 1001.25	"F": 1}
{"v": 1	"t": 1924903	"P": 1006.0	"F": 2}
{"v": 1	"t": 1924923	"P": 1003.5	"F": 2}
{"v": 1	"t": 1924943	"P": 1004.0	"F": 2}
{"v": 1	"t": 1924964	"P": 1002.0	"F": 2}
{"v": 1	"t": 1924984	"P": 1007.0	"F": 1}
{"v": 1	"t": 1925004	"P": 1004.75	"F": 1}
{"v": 1	"t": 1925024	"P": 1001.0	"F": 1}
{"v": 1	"t": 1925045	"P": 1002.0	"F": 1}
{"v": 1	"t": 1925065	"P": 1007.0	"F": 1}
{"v": 1	"t": 1925085	"P": 1004.75	"F": 1}
{"v": 1	"t": 1925106	"P": 1002.25	"F": 1}
{"v": 1	"t": 1925126	"P": 1001.5	"F": 2}
{"v": 1	"t": 1925146	"P": 1007.0	"F": 1}
{"v": 1	"t": 1925167	"P": 1005.5	"F": 2}
{"v": 1	"t": 1925187	"P": 1003.25	"F": 2}
{"v": 1	"t": 1925207	"P": 1002.5	"F": 1}
{"v": 1	"t": 1925228	"P": 1008.0	"F": 1}
{"v": 1	"t": 1925248	"P": 1004.0	"F": 2}
{"v": 1	"t": 1925268	"P": 1001.5	"F": 1}
{"v": 1	"t": 1925289	"P": 1006.25	"F": 2}
{"v": 1	"t": 1925309	"P": 1006.75	"F": 1}
{"v": 1	"t": 1925329	"P": 1003.0	"F": 2}
{"v": 1	"t": 1925350	"P": 1001.0	"F": 1}
{"v": 1	"t": 1925370	"P": 1006.0	"F": 1}
{"v": 1	"t": 1925390	"P": 1006.5	"F": 1}
{"v": 1	"t": 1925411	"P": 1002.0	"F": 1}
{"v": 1	"t": 1925431	"P": 1001.25	"F": 1}
{"v": 1	"t": 1925451	"P": 1006.25	"F": 2}
{"v": 1	"t": 1925472	"P": 1005.0	"F": 2}
{"v": 1	"t": 1925492	"P": 1002.0	"F": 1}
{"v": 1	"t": 1925512	"P": 1002.25	"F": 1}
{"v": 1	"t": 1925533	"P": 1008.5	"F": 1}
{"v": 1	"t": 1925553	"P": 1004.25	"F": 1}
{"v": 1	"t": 1925573	"P": 1003.0	"F": 1}
{"v": 1	"t": 1925593	"P": 1001.75	"F": 1}
{"v": 1	"t": 1925614	"P": 1007.5	"F": 1}
{"v": 1	"t": 1925634	"P": 1004.5	"F": 1}
{"v": 1	"t": 1925654	"P": 1001.75	"F": 1}
{"v": 1	"t": 1925675	"P": 1001.0	"F": 1}
{"v": 1	"t": 1925695	"P": 1008.0	"F": 1}
{"v": 1	"t": 1925715	"P": 1004.0	"F": 1}
{"v": 1	"t": 1925736	"P": 1002.5	"F": 2}
{"v": 1	"t": 1925756	"P": 1002.25	"F": 1	"C": 46.335	"D": 3275	"sn": 54091929832280	"file": "/data/device_log/data0000.out"}
{"v": 1	"t": 1925776	"P": 1008.0	"F": 2}
{"v": 1	"t": 1925797	"P": 1005.5	"F": 2}
{"v": 1	"t": 1925817	"P": 1003.75	"F": 1}
{"v": 1	"t": 1925837	"P": 1001.5	"F": 2}
{"v": 1	"t": 1925857	"P": 1004.5	"F": 1}
{"v": 1	"t": 1925878	"P": 1007.5	"F": 1}
{"v": 1	"t": 1925898	"P": 1002.5	"F": 1}
{"v": 1	"t": 1925918	"P": 1001.0	"F": 1}
{"v": 1	"t": 1925939	"P": 1004.5	"F": 1}
{"v": 1	"t": 1925959	"P": 1006.5	"F": 2}
{"v": 1	"t": 1925979	"P": 1003.75	"F": 1}
{"v": 1	"t": 1926000	"P": 1002.5	"F": 1}
{"v": 1	"t": 1926020	"P": 1004.0	"F": 1}
{"v": 1	"t": 1926040	"P": 1007.5	"F": 1}
{"v": 1	"t": 1926060	"P": 1003.75	"F": 1}
{"v": 1	"t": 1926081	"P": 1002.25	"F": 1}
{"v": 1	"t": 1926101	"P": 1002.25	"F": 1}
{"v": 1	"t": 1926121	"P": 1006.0	"F": 2}
{"v": 1	"t": 1926142	"P": 1006.0	"F": 1}
{"v": 1	"t": 1926162	"P": 1002.75	"F": 1}
{"v": 1	"t": 1926182	"P": 1001.25	"F": 1}
{"v": 1	"t": 1926202	"P": 1006.5	"F": 1}
{"v": 1	"t": 1926223	"P": 1005.75	"F": 1}
{"v": 1	"t": 1926243	"P": 1003.25	"F": 1}
{"v": 1	"t": 1926263	"P": 1001.25	"F": 1}
{"v": 1	"t": 1926284	"P": 1006.75	"F": 1}
{"v": 1	"t": 1926304	"P": 1006.75	"F": 2}
{"v": 1	"t": 1926324	"P": 1003.5	"F": 1}
{"v": 1	"t": 1926345	"P": 1001.75	"F": 2}
{"v": 1	"t": 1926365	"P": 1005.5	"F": 1}
{"v": 1	"t": 1926385	"P": 1006.75	"F": 1}
{"v": 1	"t": 1926406	"P": 1002.75	"F": 1}
{"v": 1	"t": 1926426	"P": 1001.25	"F": 1}
{"v": 1	"t": 1926446	"P": 1006.5	"F": 1}
{"v": 1	"t": 1926467	"P": 1007.75	"F": 2}
{"v": 1	"t": 1926487	"P": 1004.75	"F": 1}
{"v": 1	"t": 1926507	"P": 1001.0	"F": 1}
{"v": 1	"t": 1926527	"P": 1005.5	"F": 1}
{"v": 1	"t": 1926548	"P": 1006.25	"F": 1}
{"v": 1	"t": 1926568	"P": 1003.5	"F": 1}
{"v": 1	"t": 1926588	"P": 1000.25	"F": 2}
{"v": 1	"t": 1926609	"P": 1003.0	"F": 1}
{"v": 1	"t": 1926629	"P": 1008.0	"F": 1}
{"v": 1	"t": 1926649	"P": 1004.75	"F": 1}
{"v": 1	"t": 1926669	"P": 1000.25	"F": 1}
{"v": 1	"t": 1926690	"P": 1003.0	"F": 1}
{"v": 1	"t": 1926710	"P": 1008.25	"F": 1}
{"v": 1	"t": 1926730	"P": 1004.75	"F": 1}
{"v": 1	"t": 1926751	"P": 1001.0	"F": 1}
{"v": 1	"t": 1926771	"P": 1001.75	"F": 1	"C": 46.315	"D": 3275	"sn": 54091929832280	"file": "/data/device_log/data0000.out"}
{"v": 1	"t": 1926791	"P": 1006.75	"F": 1}
{"v": 1	"t": 1926812	"P": 1006.0	"F": 1}
{"v": 1	"t": 1926832	"P": 1001.5	"F": 1}
{"v": 1	"t": 1926852	"P": 1000.5	"F": 1}
{"v": 1	"t": 1926872	"P": 1006.5	"F": 1}
{"v": 1	"t": 1926893	"P": 1007.25	"F": 2}
{"v": 1	"t": 1926913	"P": 1002.5	"F": 1}
{"v": 1	"t": 1926933	"P": 1001.0	"F": 2}
{"v": 1	"t": 1926954	"P": 1004.5	"F": 1}
{"v": 1	"t": 1926974	"P": 1006.75	"F": 1}
{"v": 1	"t": 1926994	"P": 1005.5	"F": 1}
{"v": 1	"t": 1927015	"P": 1000.75	"F": 1}
{"v": 1	"t": 1927035	"P": 1005.75	"F": 1}
{"v": 1	"t": 1927055	"P": 1005.75	"F": 1}
{"v": 1	"t": 1927076	"P": 1002.5	"F": 1}
{"v": 1	"t": 1927096	"P": 1000.25	"F": 1}
{"v": 1	"t": 1927116	"P": 1004.5	"F": 1}
{"v": 1	"t": 1927136	"P": 1006.75	"F": 1}
{"v": 1	"t": 1927157	"P": 1004.0	"F": 1}
{"v": 1	"t": 1927177	"P": 997.5	"F": 2}
{"v": 1	"t": 1927197	"P": 1004.0	"F": 1}
{"v": 1	"t": 1927218	"P": 1008.0	"F": 2}
{"v": 1	"t": 1927238	"P": 1006.5	"F": 1}
{"v": 1	"t": 1927258	"P": 1003.5	"F": 1}
{"v": 1	"t": 1927279	"P": 1000.5	"F": 1}
{"v": 1	"t": 1927299	"P": 1006.75	"F": 1}
{"v": 1	"t": 1927319	"P": 1005.5	"F": 2}
{"v": 1	"t": 1927339	"P": 1002.75	"F": 1}
{"v": 1	"t": 1927360	"P": 1003.0	"F": 1}
{"v": 1	"t": 1927380	"P": 1006.25	"F": 2}
{"v": 1	"t": 1927400	"P": 1007.25	"F": 2}
{"v": 1	"t": 1927421	"P": 1003.5	"F": 1}
{"v": 1	"t": 1927441	"P": 1001.5	"F": 2}
{"v": 1	"t": 1927461	"P": 1005.25	"F": 1}
{"v": 1	"t": 1927481	"P": 1008.5	"F": 1}
{"v": 1	"t": 1927502	"P": 1004.5	"F": 1}
{"v": 1	"t": 1927522	"P": 1000.0	"F": 1}
{"v": 1	"t": 1927542	"P": 1004.5	"F": 1}
{"v": 1	"t": 1927563	"P": 1007.0	"F": 1}
{"v": 1	"t": 1927583	"P": 1003.75	"F": 1}
{"v": 1	"t": 1927603	"P": 1000.75	"F": 1}
{"v": 1	"t": 1927624	"P": 1002.5	"F": 1}
{"v": 1	"t": 1927644	"P": 1006.75	"F": 1}
{"v": 1	"t": 1927664	"P": 1005.75	"F": 1}
{"v": 1	"t": 1927685	"P": 1003.25	"F": 1}
{"v": 1	"t": 1927705	"P": 1003.75	"F": 1}
{"v": 1	"t": 1927725	"P": 1007.5	"F": 1}
{"v": 1	"t": 1927746	"P": 1002.75	"F": 1}
{"v": 1	"t": 1927766	"P": 1001.25	"F": 2}
{"v": 1	"t": 1927786	"P": 1004.5	"F": 1	"C": 46.325	"D": 3275	"sn": 54091929832280	"file": "/data/device_log/data0000.out"}
{"v": 1	"t": 1927806	"P": 1006.0	"F": 1}
{"v": 1	"t": 1927827	"P": 1003.0	"F": 1}
{"v": 1	"t": 1927847	"P": 1003.0	"F": 1}
{"v": 1	"t": 1927867	"P": 1004.25	"F": 1}
{"v": 1	"t": 1927888	"P": 1007.25	"F": 1}
{"v": 1	"t": 1927908	"P": 1003.0	"F": 1}
{"v": 1	"t": 1927928	"P": 1001.0	"F": 1}
{"v": 1	"t": 1927948	"P": 1002.75	"F": 1}
{"v": 1	"t": 1927969	"P": 1005.5	"F": 1}
{"v": 1	"t": 1927989	"P": 1005.25	"F": 1}
{"v": 1	"t": 1928009	"P": 1001.5	"F": 1}
{"v": 1	"t": 1928030	"P": 1000.75	"F": 1}
{"v": 1	"t": 1928050	"P": 1007.25	"F": 1}
{"v": 1	"t": 1928070	"P": 1005.75	"F": 1}
{"v": 1	"t": 1928091	"P": 1002.5	"F": 1}
{"v": 1	"t": 1928111	"P": 1000.5	"F": 1}
{"v": 1	"t": 1928131	"P": 1005.25	"F": 1}
{"v": 1	"t": 1928151	"P": 1008.5	"F": 1}
{"v": 1	"t": 1928172	"P": 1002.25	"F": 1}
{"v": 1	"t": 1928192	"P": 1002.25	"F": 1}
{"v": 1	"t": 1928212	"P": 1003.5	"F": 2}
{"v": 1	"t": 1928233	"P": 1007.0	"F": 1}
{"v": 1	"t": 1928253	"P": 1004.75	"F": 1}
{"v": 1	"t": 1928273	"P": 1001.5	"F": 1}
{"v": 1	"t": 1928294	"P": 1004.0	"F": 1}
{"v": 1	"t": 1928314	"P": 1008.0	"F": 1}
{"v": 1	"t": 1928334	"P": 1003.5	"F": 2}
{"v": 1	"t": 1928355	"P": 1003.0	"F": 1}
{"v": 1	"t": 1928375	"P": 1003.5	"F": 1}
{"v": 1	"t": 1928395	"P": 1007.75	"F": 1}
{"v": 1	"t": 1928415	"P": 1005.25	"F": 1}
{"v": 1	"t": 1928436	"P": 999.75	"F": 2}
{"v": 1	"t": 1928456	"P": 1004.0	"F": 2}
{"v": 1	"t": 1928476	"P": 1009.0	"F": 1}
{"v": 1	"t": 1928497	"P": 1004.75	"F": 1}
{"v": 1	"t": 1928517	"P": 1001.0	"F": 2}
{"v": 1	"t": 1928537	"P": 1003.5	"F": 1}
{"v": 1	"t": 1928558	"P": 1008.0	"F": 2}
{"v": 1	"t": 1928578	"P": 1006.75	"F": 1}
{"v": 1	"t": 1928598	"P": 1003.75	"F": 2}
{"v": 1	"t": 1928618	"P": 1001.0	"F": 1}
{"v": 1	"t": 1928639	"P": 1005.75	"F": 1}
{"v": 1	"t": 1928659	"P": 1006.75	"F": 1}
{"v": 1	"t": 1928679	"P": 1002.75	"F": 2}
{"v": 1	"t": 1928700	"P": 1001.5	"F": 2}
{"v": 1	"t": 1928720	"P": 1004.75	"F": 2}
{"v": 1	"t": 1928740	"P": 1007.25	"F": 1}
{"v": 1	"t": 1928760	"P": 1003.0	"F": 1}
{"v": 1	"t": 1928781	"P": 1000.75	"F": 2}
{"v": 1	"t": 1928801	"P": 1003.0	"F": 1	"C": 46.315	"D": 3275	"sn": 54091929832280	"file": "/data/device_log/data0000.out"}
{"v": 1	"t": 1928821	"P": 1006.5	"F": 1}
{"v": 1	"t": 1928842	"P": 1004.75	"F": 1}
{"v": 1	"t": 1928862	"P": 1001.75	"F": 2}
{"v": 1	"t": 1928882	"P": 1003.75	"F": 1}
{"v": 1	"t": 1928903	"P": 1008.0	"F": 1}
{"v": 1	"t": 1928923	"P": 1003.75	"F": 2}
{"v": 1	"t": 1928943	"P": 999.75	"F": 1}
{"v": 1	"t": 1928963	"P": 1001.5	"F": 1}
{"v": 1	"t": 1928984	"P": 1007.0	"F": 1}
{"v": 1	"t": 1929004	"P": 1005.5	"F": 1}
{"v": 1	"t": 1929024	"P": 1001.5	"F": 1}
{"v": 1	"t": 1929045	"P": 1002.75	"F": 2}
{"v": 1	"t": 1929065	"P": 1006.5	"F": 1}
{"v": 1	"t": 1929085	"P": 1005.0	"F": 1}
{"v": 1	"t": 1929106	"P": 1001.75	"F": 2}
{"v": 1	"t": 1929126	"P": 1002.75	"F": 1}
{"v": 1	"t": 1929146	"P": 1006.0	"F": 1}
{"v": 1	"t": 1929167	"P": 1003.75	"F": 2}
{"v": 1	"t": 1929187	"P": 1001.0	"F": 1}
{"v": 1	"t": 1929207	"P": 1000.75	"F": 1}
{"v": 1	"t": 1929228	"P": 1008.5	"F": 1}
{"v": 1	"t": 1929248	"P": 1005.25	"F": 1}
{"v": 1	"t": 1929268	"P": 1000.0	"F": 2}
{"v": 1	"t": 1929289	"P": 1001.75	"F": 1}
{"v": 1	"t": 1929309	"P": 1008.0	"F": 1}
{"v": 1	"t": 1929329	"P": 1004.5	"F": 1}
{"v": 1	"t": 1929350	"P": 1002.5	"F": 1}
{"v": 1	"t": 1929370	"P": 1006.5	"F": 2}
{"v": 1	"t": 1929390	"P": 1006.25	"F": 1}
{"v": 1	"t": 1929411	"P": 1002.5	"F": 1}
{"v": 1	"t": 1929431	"P": 1001.75	"F": 1}
{"v": 1	"t": 1929451	"P": 1006.5	"F": 1}
{"v": 1	"t": 1929472	"P": 1005.75	"F": 1}
{"v": 1	"t": 1929492	"P": 1003.25	"F": 1}
{"v": 1	"t": 1929512	"P": 1002.25	"F": 1}
{"v": 1	"t": 1929532	"P": 1005.5	"F": 1}
{"v": 1	"t": 1929553	"P": 1006.25	"F": 1}
{"v": 1	"t": 1929573	"P": 1004.5	"F": 1}
{"v": 1	"t": 1929593	"P": 1000.25	"F": 1}
{"v": 1	"t": 1929614	"P": 1005.5	"F": 1}
{"v": 1	"t": 1929634	"P": 1005.25	"F": 1}
{"v": 1	"t": 1929654	"P": 1004.0	"F": 2}
{"v": 1	"t": 1929675	"P": 1000.5	"F": 1}
{"v": 1	"t": 1929695	"P": 1006.25	"F": 1}
{"v": 1	"t": 1929715	"P": 1004.5	"F": 1}
{"v": 1	"t": 1929736	"P": 1002.25	"F": 1}
{"v": 1	"t": 1929756	"P": 1001.25	"F": 1}
{"v": 1	"t": 1929776	"P": 1004.25	"F": 1}
{"v": 1	"t": 1929796	"P": 1006.5	"F": 1}
{"v": 1	"t": 1929817	"P": 1005.75	"F": 1	"C": 46.335	"D": 3275	"sn": 54091929832280	"file": "/data/device_log/data0000.out"}
{"v": 1	"t": 1929837	"P": 1001.0	"F": 1}
{"v": 1	"t": 1929857	"P": 1004.25	"F": 1}
{"v": 1	"t": 1929878	"P": 1008.5	"F": 1}
{"v": 1	"t": 1929898	"P": 1004.0	"F": 1}
{"v": 1	"t": 1929918	"P": 1002.25	"F": 2}
{"v": 1	"t": 1929939	"P": 1003.0	"F": 1}
{"v": 1	"t": 1929959	"P": 1006.25	"F": 1}
{"v": 1	"t": 1929979	"P": 1003.75	"F": 1}
{"v": 1	"t": 1929999	"P": 1002.5	"F": 1}
{"v": 1	"t": 1930020	"P": 1001.25	"F": 2}
{"v": 1	"t": 1930040	"P": 1005.75	"F": 1}
{"v": 1	"t": 1930060	"P": 1005.5	"F": 1}
{"v": 1	"t": 1930081	"P": 1002.75	"F": 1}
{"v": 1	"t": 1930101	"P": 999.75	"F": 1}
{"v": 1	"t": 1930121	"P": 1004.75	"F": 1}
{"v": 1	"t": 1930141	"P": 1006.75	"F": 2}
{"v": 1	"t": 1930162	"P": 1004.0	"F": 1}
{"v": 1	"t": 1930182	"P": 1000.0	"F": 1}
{"v": 1	"t": 1930202	"P": 1003.25	"F": 1}
{"v": 1	"t": 1930223	"P": 1007.0	"F": 1}
{"v": 1	"t": 1930243	"P": 1004.0	"F": 1}
{"v": 1	"t": 1930263	"P": 1001.0	"F": 1}
{"v": 1	"t": 1930284	"P": 1003.75	"F": 1}
{"v": 1	"t": 1930304	"P": 1006.0	"F": 1}
{"v": 1	"t": 1930324	"P": 1002.0	"F": 1}
{"v": 1	"t": 1930345	"P": 1000.5	"F": 1}
{"v": 1	"t": 1930365	"P": 1004.0	"F": 1}
{"v": 1	"t": 1930385	"P": 1007.75	"F": 1}
{"v": 1	"t": 1930405	"P": 1004.25	"F": 1}
{"v": 1	"t": 1930426	"P": 1002.0	"F": 2}
{"v": 1	"t": 1930446	"P": 1001.5	"F": 1}
{"v": 1	"t": 1930466	"P": 1009.25	"F": 1}
{"v": 1	"t": 1930487	"P": 1006.25	"F": 1}
{"v": 1	"t": 1930507	"P": 1002.0	"F": 1}
{"v": 1	"t": 1930527	"P": 1002.0	"F": 1}
{"v": 1	"t": 1930548	"P": 1007.25	"F": 1}
{"v": 1	"t": 1930568	"P": 1005.0	"F": 2}
{"v": 1	"t": 1930588	"P": 1002.25	"F": 1}
{"v": 1	"t": 1930608	"P": 1003.25	"F": 1}
{"v": 1	"t": 1930629	"P": 1007.25	"F": 1}
{"v": 1	"t": 1930649	"P": 1006.0	"F": 1}
{"v": 1	"t": 1930669	"P": 1004.25	"F": 1}
{"v": 1	"t": 1930690	"P": 1001.75	"F": 1}
{"v": 1	"t": 1930710	"P": 1007.0	"F": 2}
{"v": 1	"t": 1930730	"P": 1006.25	"F": 1}
{"v": 1	"t": 1930751	"P": 1003.0	"F": 2}
{"v": 1	"t": 1930771	"P": 1002.5	"F": 1}
{"v": 1	"t": 1930791	"P": 1004.0	"F": 1}
{"v": 1	"t": 1930811	"P": 1006.5	"F": 2}
{"v": 1	"t": 1930832	"P": 1005.5	"F": 2	"C": 46.335	"D": 3275	"sn": 54091929832280	"file": "/data/device_log/data0000.out"}
{"v": 1	"t": 1930852	"P": 1000.75	"F": 1}
{"v": 1	"t": 1930872	"P": 1004.25	"F": 1}
{"v": 1	"t": 1930893	"P": 1008.0	"F": 1}
{"v": 1	"t": 1930913	"P": 1004.5	"F": 1}
{"v": 1	"t": 1930933	"P": 1000.75	"F": 1}
{"v": 1	"t": 1930954	"P": 1003.0	"F": 1}
{"v": 1	"t": 1930974	"P": 1007.25	"F": 1}
{"v": 1	"t": 1930994	"P": 1005.5	"F": 1}
{"v": 1	"t": 1931014	"P": 1001.0	"F": 1}
{"v": 1	"t": 1931035	"P": 1004.0	"F": 1}
{"v": 1	"t": 1931055	"P": 1006.75	"F": 1}
{"v": 1	"t": 1931075	"P": 1005.0	"F": 1}
{"v": 1	"t": 1931096	"P": 1000.75	"F": 1}
{"v": 1	"t": 1931116	"P": 1002.5	"F": 1}
{"v": 1	"t": 1931136	"P": 1008.75	"F": 1}
{"v": 1	"t": 1931157	"P": 1004.25	"F": 1}
{"v": 1	"t": 1931177	"P": 1002.25	"F": 1}
{"v": 1	"t": 1931197	"P": 1002.0	"F": 1}
{"v": 1	"t": 1931218	"P": 1008.0	"F": 2}
{"v": 1	"t": 1931238	"P": 1004.0	"F": 2}
{"v": 1	"t": 1931258	"P": 1003.5	"F": 1}
{"v": 1	"t": 1931278	"P": 1003.25	"F": 1}
{"v": 1	"t": 1931299	"P": 1008.25	"F": 2}
{"v": 1	"t": 1931319	"P": 1005.75	"F": 1}
{"v": 1	"t": 1931339	"P": 1002.0	"F": 2}
{"v": 1	"t": 1931360	"P": 999.75	"F": 1}
{"v": 1	"t": 1931380	"P": 1005.25	"F": 1}
{"v": 1	"t": 1931400	"P": 1007.25	"F": 1}
{"v": 1	"t": 1931421	"P": 1004.75	"F": 1}
{"v": 1	"t": 1931441	"P": 1001.0	"F": 1}
{"v": 1	"t": 1931461	"P": 1005.5	"F": 1}
{"v": 1	"t": 1931481	"P": 1008.0	"F": 1}
{"v": 1	"t": 1931502	"P": 1001.75	"F": 1}
{"v": 1	"t": 1931522	"P": 1001.5	"F": 1}
{"v": 1	"t": 1931542	"P": 1003.5	"F": 1}
{"v": 1	"t": 1931563	"P": 1008.25	"F": 1}
{"v": 1	"t": 1931583	"P": 1004.25	"F": 1}
{"v": 1	"t": 1931603	"P": 1001.25	"F": 1}
{"v": 1	"t": 1931624	"P": 1001.5	"F": 1}
{"v": 1	"t": 1931644	"P": 1006.5	"F": 1}
{"v": 1	"t": 1931664	"P": 1004.25	"F": 1}
{"v": 1	"t": 1931684	"P": 1003.0	"F": 1}
{"v": 1	"t": 1931705	"P": 1002.5	"F": 1}
{"v": 1	"t": 1931725	"P": 1006.5	"F": 1}
{"v": 1	"t": 1931745	"P": 1005.5	"F": 1}
{"v": 1	"t": 1931766	"P": 1001.25	"F": 1}
{"v": 1	"t": 1931786	"P": 1003.0	"F": 1}
{"v": 1	"t": 1931806	"P": 1008.25	"F": 1}
{"v": 1	"t": 1931827	"P": 1005.0	"F": 1}
{"v": 1	"t": 1931847	"P": 1002.5	"F": 1	"C": 46.33	"D": 3275	"sn": 54091929832280	"file": "/data/device_log/data0000.out"}
{"v": 1	"t": 1931867	"P": 1002.5	"F": 1}
{"v": 1	"t": 1931888	"P": 1008.0	"F": 1}
{"v": 1	"t": 1931908	"P": 1007.0	"F": 1}
{"v": 1	"t": 1931928	"P": 1001.75	"F": 1}
{"v": 1	"t": 1931948	"P": 1001.75	"F": 1}
{"v": 1	"t": 1931969	"P": 1007.25	"F": 1}
{"v": 1	"t": 1931989	"P": 1008.5	"F": 1}
{"v": 1	"t": 1932009	"P": 1003.5	"F": 1}
{"v": 1	"t": 1932030	"P": 1000.75	"F": 2}
{"v": 1	"t": 1932050	"P": 1005.0	"F": 1}
{"v": 1	"t": 1932070	"P": 1005.25	"F": 1}
{"v": 1	"t": 1932091	"P": 1001.5	"F": 1}
{"v": 1	"t": 1932111	"P": 1002.0	"F": 1}
{"v": 1	"t": 1932131	"P": 1007.0	"F": 1}
{"v": 1	"t": 1932152	"P": 1006.0	"F": 1}
{"v": 1	"t": 1932172	"P": 1001.5	"F": 1}
{"v": 1	"t": 1932192	"P": 1001.75	"F": 1}
{"v": 1	"t": 1932212	"P": 1005.75	"F": 1}
{"v": 1	"t": 1932233	"P": 1006.5	"F": 1}
{"v": 1	"t": 1932253	"P": 1001.25	"F": 1}
{"v": 1	"t": 1932273	"P": 1000.75	"F": 1}
{"v": 1	"t": 1932294	"P": 1006.25	"F": 1}
{"v": 1	"t": 1932314	"P": 1006.25	"F": 1}
{"v": 1	"t": 1932334	"P": 1004.0	"F": 2}
{"v": 1	"t": 1932355	"P": 1002.0	"F": 2}
{"v": 1	"t": 1932375	"P": 1005.5	"F": 1}
{"v": 1	"t": 1932395	"P": 1006.5	"F": 1}
{"v": 1	"t": 1932416	"P": 1004.25	"F": 1}
{"v": 1	"t": 1932436	"P": 1001.75	"F": 1}
{"v": 1	"t": 1932456	"P": 1006.25	"F": 1}
{"v": 1	"t": 1932476	"P": 1007.0	"F": 1}
{"v": 1	"t": 1932497	"P": 1004.75	"F": 1}
{"v": 1	"t": 1932517	"P": 1000.5	"F": 1}
{"v": 1	"t": 1932537	"P": 1004.25	"F": 1}
{"v": 1	"t": 1932558	"P": 1007.25	"F": 2}
{"v": 1	"t": 1932578	"P": 1004.0	"F": 1}
{"v": 1	"t": 1932598	"P": 1000.25	"F": 1}
{"v": 1	"t": 1932619	"P": 1003.0	"F": 1}
{"v": 1	"t": 1932639	"P": 1006.0	"F": 1}
{"v": 1	"t": 1932659	"P": 1005.25	"F": 2}
{"v": 1	"t": 1932679	"P": 1003.5	"F": 2}
{"v": 1	"t": 1932700	"P": 1000.75	"F": 1}
{"v": 1	"t": 1932720	"P": 1004.25	"F": 1}
{"v": 1	"t": 1932740	"P": 1004.0	"F": 1}
{"v": 1	"t": 1932761	"P": 1002.25	"F": 1}
{"v": 1	"t": 1932781	"P": 1001.5	"F": 1}
{"v": 1	"t": 1932801	"P": 1009.5	"F": 1}
{"v": 1	"t": 1932822	"P": 1006.0	"F": 1}
{"v": 1	"t": 1932842	"P": 1002.25	"F": 1}
{"v": 1	"t": 1932862	"P": 1002.75	"F": 2	"C": 46.33	"D": 3275	"sn": 54091929832280	"file": "/data/device_log/data0000.out"}
{"v": 1	"t": 1932882	"P": 1006.0	"F": 1}
{"v": 1	"t": 1932903	"P": 1008.0	"F": 1}
{"v": 1	"t": 1932923	"P": 1003.5	"F": 1}
{"v": 1	"t": 1932943	"P": 1001.25	"F": 1}
{"v": 1	"t": 1932964	"P": 1004.25	"F": 1}
{"v": 1	"t": 1932984	"P": 1007.0	"F": 1}
{"v": 1	"t": 1933004	"P": 1004.25	"F": 2}
{"v": 1	"t": 1933025	"P": 1001.0	"F": 1}
{"v": 1	"t": 1933045	"P": 1006.25	"F": 1}
{"v": 1	"t": 1933065	"P": 1005.75	"F": 1}
{"v": 1	"t": 1933086	"P": 1004.0	"F": 1}
{"v": 1	"t": 1933106	"P": 1001.25	"F": 1}
{"v": 1	"t": 1933126	"P": 1005.0	"F": 1}
{"v": 1	"t": 1933146	"P": 1007.25	"F": 1}
{"v": 1	"t": 1933167	"P": 1005.25	"F": 1}
{"v": 1	"t": 1933187	"P": 1002.75	"F": 1}
{"v": 1	"t": 1933207	"P": 1004.25	"F": 1}
{"v": 1	"t": 1933228	"P": 1008.75	"F": 1}
{"v": 1	"t": 1933248	"P": 1004.75	"F": 1}
{"v": 1	"t": 1933268	"P": 1001.25	"F": 1}
{"v": 1	"t": 1933289	"P": 1005.75	"F": 1}
{"v": 1	"t": 1933309	"P": 1006.5	"F": 1}
{"v": 1	"t": 1933329	"P": 1003.5	"F": 1}
{"v": 1	"t": 1933350	"P": 1001.5	"F": 1}
{"v": 1	"t": 1933370	"P": 1006.5	"F": 1}
{"v": 1	"t": 1933390	"P": 1005.0	"F": 1}
{"v": 1	"t": 1933411	"P": 1003.75	"F": 2}
{"v": 1	"t": 1933431	"P": 1001.0	"F": 1}
{"v": 1	"t": 1933451	"P": 1007.0	"F": 2}
{"v": 1	"t": 1933472	"P": 1006.0	"F": 1}
{"v": 1	"t": 1933492	"P": 1003.0	"F": 1}
{"v": 1	"t": 1933512	"P": 1002.75	"F": 1}
{"v": 1	"t": 1933533	"P": 1008.0	"F": 1}
{"v": 1	"t": 1933553	"P": 1006.25	"F": 1}
{"v": 1	"t": 1933573	"P": 1002.25	"F": 2}
{"v": 1	"t": 1933593	"P": 1002.5	"F": 1}
{"v": 1	"t": 1933614	"P": 1008.25	"F": 1}
{"v": 1	"t": 1933634	"P": 1004.25	"F": 1}
{"v": 1	"t": 1933654	"P": 1002.25	"F": 2}
{"v": 1	"t": 1933675	"P": 1002.5	"F": 1}
{"v": 1	"t": 1933695	"P": 1008.5	"F": 1}
{"v": 1	"t": 1933715	"P": 1006.0	"F": 1}
{"v": 1	"t": 1933736	"P": 1002.25	"F": 1}
{"v": 1	"t": 1933756	"P": 1003.5	"F": 1}
{"v": 1	"t": 1933776	"P": 1007.25	"F": 1}
{"v": 1	"t": 1933797	"P": 1006.5	"F": 1}
{"v": 1	"t": 1933817	"P": 1003.0	"F": 1}
{"v": 1	"t": 1933837	"P": 1001.25	"F": 1}
{"v": 1	"t": 1933857	"P": 1005.75	"F": 2}
{"v": 1	"t": 1933878	"P": 1007.25	"F": 1	"C": 46.28	"D": 3275	"sn": 54091929832280	"file": "/data/device_log/data0000.out"}
{"v": 1	"t": 1933898	"P": 1004.0	"F": 1}
{"v": 1	"t": 1933918	"P": 1001.0	"F": 1}
{"v": 1	"t": 1933939	"P": 1003.0	"F": 1}
{"v": 1	"t": 1933959	"P": 1007.25	"F": 1}
{"v": 1	"t": 1933979	"P": 1004.5	"F": 1}
{"v": 1	"t": 1933999	"P": 1001.75	"F": 1}
{"v": 1	"t": 1934020	"P": 1003.75	"F": 1}
{"v": 1	"t": 1934040	"P": 1007.25	"F": 1}
{"v": 1	"t": 1934060	"P": 1004.0	"F": 1}
{"v": 1	"t": 1934081	"P": 1004.0	"F": 1}
{"v": 1	"t": 1934101	"P": 1002.75	"F": 2}
{"v": 1	"t": 1934121	"P": 1008.25	"F": 1}
{"v": 1	"t": 1934142	"P": 1006.25	"F": 1}
{"v": 1	"t": 1934162	"P": 1002.25	"F": 2}
{"v": 1	"t": 1934182	"P": 1001.25	"F": 1}
{"v": 1	"t": 1934202	"P": 1005.75	"F": 1}
{"v": 1	"t": 1934223	"P": 1006.75	"F": 2}
{"v": 1	"t": 1934243	"P": 1003.25	"F": 1}
{"v": 1	"t": 1934263	"P": 1002.0	"F": 1}
{"v": 1	"t": 1934284	"P": 1007.0	"F": 1}
{"v": 1	"t": 1934304	"P": 1007.75	"F": 2}
{"v": 1	"t": 1934324	"P": 1005.25	"F": 1}
{"v": 1	"t": 1934345	"P": 1000.25	"F": 1}
{"v": 1	"t": 1934365	"P": 1006.5	"F": 1}
{"v": 1	"t": 1934385	"P": 1006.75	"F": 2}
{"v": 1	"t": 1934406	"P": 1003.75	"F": 1}
{"v": 1	"t": 1934426	"P": 1000.5	"F": 1}
{"v": 1	"t": 1934446	"P": 1005.5	"F": 2}
{"v": 1	"t": 1934466	"P": 1006.75	"F": 1}
{"v": 1	"t": 1934487	"P": 1006.25	"F": 1}
{"v": 1	"t": 1934507	"P": 1002.5	"F": 1}
{"v": 1	"t": 1934527	"P": 1002.75	"F": 1}
{"v": 1	"t": 1934548	"P": 1007.75	"F": 1}
{"v": 1	"t": 1934568	"P": 1002.5	"F": 1}
{"v": 1	"t": 1934588	"P": 1001.75	"F": 1}
{"v": 1	"t": 1934608	"P": 1001.5	"F": 2}
{"v": 1	"t": 1934629	"P": 1007.5	"F": 2}
{"v": 1	"t": 1934649	"P": 1005.25	"F": 1}
{"v": 1	"t": 1934669	"P": 1003.5	"F": 1}
{"v": 1	"t": 1934690	"P": 1003.0	"F": 1}
{"v": 1	"t": 1934710	"P": 1007.25	"F": 1}
{"v": 1	"t": 1934730	"P": 1007.5	"F": 1}
{"v": 1	"t": 1934751	"P": 1003.75	"F": 1}
{"v": 1	"t": 1934771	"P": 1000.5	"F": 1}
{"v": 1	"t": 1934791	"P": 1006.75	"F": 2}
{"v": 1	"t": 1934811	"P": 1007.75	"F": 1}
{"v": 1	"t": 1934832	"P": 1004.75	"F": 2}
{"v": 1	"t": 1934852	"P": 1002.0	"F": 1}
{"v": 1	"t": 1934872	"P": 1003.75	"F": 1}
{"v": 1	"t": 1934893	"P": 1007.5	"F": 1	"C": 46.28	"D": 3275	"sn": 54091929832280	"file": "/data/device_log/data0000.out"}
{"v": 1	"t": 1934913	"P": 1005.75	"F": 1}
{"v": 1	"t": 1934933	"P": 1001.0	"F": 2}
{"v": 1	"t": 1934954	"P": 1003.75	"F": 1}
{"v": 1	"t": 1934974	"P": 1009.25	"F": 1}
{"v": 1	"t": 1934994	"P": 1005.25	"F": 1}
{"v": 1	"t": 1935014	"P": 1000.0	"F": 1}
{"v": 1	"t": 1935035	"P": 1004.75	"F": 1}
{"v": 1	"t": 1935055	"P": 1007.0	"F": 1}
{"v": 1	"t": 1935075	"P": 1004.5	"F": 1}
{"v": 1	"t": 1935096	"P": 1002.5	"F": 2}
{"v": 1	"t": 1935116	"P": 1002.75	"F": 1}
{"v": 1	"t": 1935136	"P": 1007.5	"F": 1}
{"v": 1	"t": 1935157	"P": 1006.25	"F": 1}
{"v": 1	"t": 1935177	"P": 1001.75	"F": 2}
{"v": 1	"t": 1935197	"P": 1003.0	"F": 1}
{"v": 1	"t": 1935218	"P": 1009.0	"F": 1}
{"v": 1	"t": 1935238	"P": 1005.25	"F": 1}
{"v": 1	"t": 1935258	"P": 1003.75	"F": 1}
{"v": 1	"t": 1935278	"P": 1001.75	"F": 1}
{"v": 1	"t": 1935299	"P": 1006.25	"F": 1}
{"v": 1	"t": 1935319	"P": 1005.5	"F": 1}
{"v": 1	"t": 1935339	"P": 1004.25	"F": 1}
{"v": 1	"t": 1935360	"P": 1002.25	"F": 1}
{"v": 1	"t": 1935380	"P": 1008.0	"F": 1}
{"v": 1	"t": 1935400	"P": 1006.25	"F": 1}
{"v": 1	"t": 1935421	"P": 1004.75	"F": 1}
{"v": 1	"t": 1935441	"P": 1001.75	"F": 2}
{"v": 1	"t": 1935461	"P": 1004.0	"F": 1}
{"v": 1	"t": 1935481	"P": 1006.5	"F": 1}
{"v": 1	"t": 1935502	"P": 1004.5	"F": 1}
{"v": 1	"t": 1935522	"P": 1000.75	"F": 1}
{"v": 1	"t": 1935542	"P": 1004.25	"F": 2}
{"v": 1	"t": 1935563	"P": 1009.25	"F": 1}
{"v": 1	"t": 1935583	"P": 1004.0	"F": 1}
{"v": 1	"t": 1935603	"P": 1002.75	"F": 1}
{"v": 1	"t": 1935623	"P": 1003.0	"F": 1}
{"v": 1	"t": 1935644	"P": 1007.0	"F": 1}
{"v": 1	"t": 1935664	"P": 1008.0	"F": 1}
{"v": 1	"t": 1935684	"P": 1002.75	"F": 2}
{"v": 1	"t": 1935705	"P": 1002.25	"F": 1}
{"v": 1	"t": 1935725	"P": 1007.5	"F": 1}
{"v": 1	"t": 1935745	"P": 1004.75	"F": 1}
{"v": 1	"t": 1935766	"P": 1001.75	"F": 1}
{"v": 1	"t": 1935786	"P": 1002.0	"F": 1}
{"v": 1	"t": 1935806	"P": 1008.25	"F": 1}
{"v": 1	"t": 1935827	"P": 1006.25	"F": 1}
{"v": 1	"t": 1935847	"P": 1002.75	"F": 1}
{"v": 1	"t": 1935867	"P": 1002.25	"F": 1}
{"v": 1	"t": 1935887	"P": 1007.0	"F": 1}
{"v": 1	"t": 1935908	"P": 1007.25	"F": 1	"C": 46.285	"D": 3275	"sn": 54091929832280	"file": "/data/device_log/data0000.out"}
{"v": 1	"t": 1935928	"P": 1003.5	"F": 1}
{"v": 1	"t": 1935948	"P": 1001.5	"F": 1}
{"v": 1	"t": 1935969	"P": 1005.25	"F": 1}
{"v": 1	"t": 1935989	"P": 1007.75	"F": 2}
{"v": 1	"t": 1936009	"P": 1003.0	"F": 1}
{"v": 1	"t": 1936030	"P": 1000.75	"F": 1}
{"v": 1	"t": 1936050	"P": 1002.5	"F": 1}
{"v": 1	"t": 1936070	"P": 1007.75	"F": 1}
{"v": 1	"t": 1936090	"P": 1005.25	"F": 1}
{"v": 1	"t": 1936111	"P": 1000.75	"F": 1}
{"v": 1	"t": 1936131	"P": 1002.5	"F": 1}
{"v": 1	"t": 1936151	"P": 1008.0	"F": 1}
{"v": 1	"t": 1936172	"P": 1006.25	"F": 1}
{"v": 1	"t": 1936192	"P": 1000.75	"F": 1}
{"v": 1	"t": 1936212	"P": 1002.75	"F": 1}
{"v": 1	"t": 1936233	"P": 1008.5	"F": 1}
{"v": 1	"t": 1936253	"P": 1004.5	"F": 1}
{"v": 1	"t": 1936273	"P": 1001.5	"F": 1}
{"v": 1	"t": 1936293	"P": 1002.25	"F": 1}
{"v": 1	"t": 1936314	"P": 1007.75	"F": 1}
{"v": 1	"t": 1936334	"P": 1006.5	"F": 1}
{"v": 1	"t": 1936354	"P": 1003.25	"F": 1}
{"v": 1	"t": 1936375	"P": 1003.25	"F": 1}
{"v": 1	"t": 1936395	"P": 1007.75	"F": 1}
{"v": 1	"t": 1936415	"P": 1006.0	"F": 1}
{"v": 1	"t": 1936436	"P": 1003.5	"F": 2}
{"v": 1	"t": 1936456	"P": 1001.25	"F": 1}
{"v": 1	"t": 1936476	"P": 1006.25	"F": 1}
{"v": 1	"t": 1936497	"P": 1006.5	"F": 1}
{"v": 1	"t": 1936517	"P": 1003.5	"F": 1}
{"v": 1	"t": 1936537	"P": 1001.0	"F": 2}
{"v": 1	"t": 1936557	"P": 1006.75	"F": 1}
{"v": 1	"t": 1936578	"P": 1007.75	"F": 1}
{"v": 1	"t": 1936598	"P": 1004.25	"F": 1}
{"v": 1	"t": 1936618	"P": 1000.75	"F": 1}
{"v": 1	"t": 1936639	"P": 1004.25	"F": 1}
{"v": 1	"t": 1936659	"P": 1008.25	"F": 1}
{"v": 1	"t": 1936679	"P": 1005.25	"F": 1}
{"v": 1	"t": 1936699	"P": 1002.25	"F": 1}
{"v": 1	"t": 1936720	"P": 1002.0	"F": 1}
{"v": 1	"t": 1936740	"P": 1008.0	"F": 1}
{"v": 1	"t": 1936760	"P": 1004.75	"F": 1}
{"v": 1	"t": 1936781	"P": 1002.5	"F": 2}
{"v": 1	"t": 1936801	"P": 1003.25	"F": 1}
{"v": 1	"t": 1936821	"P": 1007.0	"F": 1}
{"v": 1	"t": 1936842	"P": 1005.5	"F": 1}
{"v": 1	"t": 1936862	"P": 1004.0	"F": 1}
{"v": 1	"t": 1936882	"P": 1002.0	"F": 1}
{"v": 1	"t": 1936903	"P": 1006.75	"F": 1}
{"v": 1	"t": 1936923	"P": 1007.0	"F": 1	"C": 46.29	"D": 3275	"sn": 54091929832280	"file": "/data/device_log/data0000.out"}
{"v": 1	"t": 1936943	"P": 1002.75	"F": 1}
{"v": 1	"t": 1936963	"P": 1002.25	"F": 1}
{"v": 1	"t": 1936984	"P": 1008.0	"F": 1}
{"v": 1	"t": 1937004	"P": 1006.75	"F": 1}
{"v": 1	"t": 1937024	"P": 1003.75	"F": 1}
{"v": 1	"t": 1937045	"P": 1000.75	"F": 1}
{"v": 1	"t": 1937065	"P": 1007.0	"F": 2}
{"v": 1	"t": 1937085	"P": 1005.25	"F": 1}
{"v": 1	"t": 1937106	"P": 1002.0	"F": 2}
{"v": 1	"t": 1937126	"P": 1002.0	"F": 1}
{"v": 1	"t": 1937146	"P": 1009.25	"F": 1}
{"v": 1	"t": 1937167	"P": 1008.0	"F": 1}
{"v": 1	"t": 1937187	"P": 1000.75	"F": 1}
{"v": 1	"t": 1937207	"P": 1003.0	"F": 1}
{"v": 1	"t": 1937228	"P": 1008.5	"F": 1}
{"v": 1	"t": 1937248	"P": 1003.25	"F": 1}
{"v": 1	"t": 1937268	"P": 1002.0	"F": 1}
{"v": 1	"t": 1937289	"P": 1004.75	"F": 1}
{"v": 1	"t": 1937309	"P": 1008.0	"F": 2}
{"v": 1	"t": 1937329	"P": 1003.25	"F": 2}
{"v": 1	"t": 1937350	"P": 1001.25	"F": 1}
{"v": 1	"t": 1937370	"P": 1004.25	"F": 1}
{"v": 1	"t": 1937390	"P": 1008.0	"F": 1}
{"v": 1	"t": 1937411	"P": 1003.5	"F": 1}
{"v": 1	"t": 1937431	"P": 1002.75	"F": 1}
{"v": 1	"t": 1937451	"P": 1008.0	"F": 1}
{"v": 1	"t": 1937472	"P": 1005.25	"F": 1}
{"v": 1	"t": 1937492	"P": 1003.0	"F": 1}
{"v": 1	"t": 1937512	"P": 1002.5	"F": 1}
{"v": 1	"t": 1937533	"P": 1008.0	"F": 1}
{"v": 1	"t": 1937553	"P": 1004.75	"F": 1}
{"v": 1	"t": 1937573	"P": 1002.0	"F": 1}
{"v": 1	"t": 1937594	"P": 1002.0	"F": 1}
{"v": 1	"t": 1937614	"P": 1007.0	"F": 1}
{"v": 1	"t": 1937634	"P": 1005.0	"F": 1}
{"v": 1	"t": 1937654	"P": 1004.0	"F": 2}
{"v": 1	"t": 1937675	"P": 1000.75	"F": 1}
{"v": 1	"t": 1937695	"P": 1007.5	"F": 1}
{"v": 1	"t": 1937715	"P": 1006.25	"F": 2}
{"v": 1	"t": 1937736	"P": 1003.0	"F": 1}
{"v": 1	"t": 1937756	"P": 1001.0	"F": 1}
{"v": 1	"t": 1937776	"P": 1005.75	"F": 2}
{"v": 1	"t": 1937797	"P": 1005.0	"F": 1}
{"v": 1	"t": 1937817	"P": 1003.0	"F": 1}
{"v": 1	"t": 1937837	"P": 1000.25	"F": 1}
{"v": 1	"t": 1937857	"P": 1004.5	"F": 1}
{"v": 1	"t": 1937878	"P": 1007.5	"F": 2}
{"v": 1	"t": 1937898	"P": 1004.5	"F": 1}
{"v": 1	"t": 1937918	"P": 1001.75	"F": 2}
{"v": 1	"t": 1937939	"P": 1004.75	"F": 1	"C": 46.31	"D": 3275	"sn": 54091929832280	"file": "/data/device_log/data0000.out"}
{"v": 1	"t": 1937959	"P": 1006.75	"F": 1}
{"v": 1	"t": 1937979	"P": 1006.25	"F": 2}
{"v": 1	"t": 1937999	"P": 1001.5	"F": 1}
{"v": 1	"t": 1938020	"P": 1003.0	"F": 2}
{"v": 1	"t": 1938040	"P": 1007.25	"F": 1}
{"v": 1	"t": 1938060	"P": 1004.5	"F": 1}
{"v": 1	"t": 1938081	"P": 1003.0	"F": 1}
{"v": 1	"t": 1938101	"P": 1000.75	"F": 1}
{"v": 1	"t": 1938121	"P": 1007.75	"F": 1}
{"v": 1	"t": 1938142	"P": 1005.0	"F": 1}
{"v": 1	"t": 1938162	"P": 1001.75	"F": 1}
{"v": 1	"t": 1938182	"P": 1001.25	"F": 1}
{"v": 1	"t": 1938202	"P": 1006.75	"F": 1}
{"v": 1	"t": 1938223	"P": 1006.5	"F": 2}
{"v": 1	"t": 1938243	"P": 1003.5	"F": 1}
{"v": 1	"t": 1938263	"P": 1002.5	"F": 2}
{"v": 1	"t": 1938284	"P": 1007.25	"F": 1}
{"v": 1	"t": 1938304	"P": 1007.75	"F": 1}
{"v": 1	"t": 1938324	"P": 1003.5	"F": 1}
{"v": 1	"t": 1938345	"P": 1000.5	"F": 1}
{"v": 1	"t": 1938365	"P": 1004.75	"F": 1}
{"v": 1	"t": 1938385	"P": 1006.75	"F": 1}
{"v": 1	"t": 1938406	"P": 1004.5	"F": 2}
{"v": 1	"t": 1938426	"P": 1002.25	"F": 1}
{"v": 1	"t": 1938446	"P": 1004.25	"F": 2}
{"v": 1	"t": 1938466	"P": 1007.0	"F": 1}
{"v": 1	"t": 1938487	"P": 1004.25	"F": 1}
{"v": 1	"t": 1938507	"P": 1001.75	"F": 1}
{"v": 1	"t": 1938527	"P": 1003.0	"F": 1}
{"v": 1	"t": 1938548	"P": 1008.0	"F": 1}
{"v": 1	"t": 1938568	"P": 1007.25	"F": 1}
{"v": 1	"t": 1938588	"P": 1002.75	"F": 1}
{"v": 1	"t": 1938608	"P": 1002.5	"F": 1}
{"v": 1	"t": 1938629	"P": 1008.5	"F": 1}
{"v": 1	"t": 1938649	"P": 1006.0	"F": 1}
{"v": 1	"t": 1938669	"P": 1002.0	"F": 1}
{"v": 1	"t": 1938690	"P": 1002.5	"F": 1}
{"v": 1	"t": 1938710	"P": 1005.25	"F": 2}
{"v": 1	"t": 1938730	"P": 1007.25	"F": 1}
{"v": 1	"t": 1938751	"P": 1003.0	"F": 2}
{"v": 1	"t": 1938771	"P": 1001.25	"F": 2}
{"v": 1	"t": 1938791	"P": 1004.5	"F": 1}
{"v": 1	"t": 1938811	"P": 1008.0	"F": 1}
{"v": 1	"t": 1938832	"P": 1004.75	"F": 2}
{"v": 1	"t": 1938852	"P": 1002.25	"F": 1}
{"v": 1	"t": 1938872	"P": 1001.5	"F": 1}
{"v": 1	"t": 1938893	"P": 1008.25	"F": 1}
{"v": 1	"t": 1938913	"P": 1003.25	"F": 1}
{"v": 1	"t": 1938933	"P": 1002.5	"F": 2}
{"v": 1	"t": 1938954	"P": 1004.5	"F": 1	"C": 46.305	"D": 3275	"sn": 54091929832280	"file": "/data/device_log/data0000.out"}
{"v": 1	"t": 1938974	"P": 1007.0	"F": 1}
{"v": 1	"t": 1938994	"P": 1003.5	"F": 1}
{"v": 1	"t": 1939015	"P": 1001.0	"F": 1}
{"v": 1	"t": 1939035	"P": 1005.5	"F": 1}
{"v": 1	"t": 1939055	"P": 1007.5	"F": 1}
{"v": 1	"t": 1939076	"P": 1004.0	"F": 1}
{"v": 1	"t": 1939096	"P": 1003.5	"F": 1}
{"v": 1	"t": 1939116	"P": 1003.5	"F": 1}
{"v": 1	"t": 1939136	"P": 1006.5	"F": 1}
{"v": 1	"t": 1939157	"P": 1004.25	"F": 1}
{"v": 1	"t": 1939177	"P": 1001.25	"F": 1}
{"v": 1	"t": 1939197	"P": 1003.25	"F": 2}
{"v": 1	"t": 1939218	"P": 1008.5	"F": 1}
{"v": 1	"t": 1939238	"P": 1004.0	"F": 1}
{"v": 1	"t": 1939258	"P": 1001.0	"F": 1}
{"v": 1	"t": 1939278	"P": 1002.5	"F": 1}
{"v": 1	"t": 1939299	"P": 1005.75	"F": 1}
{"v": 1	"t": 1939319	"P": 1006.25	"F": 1}
{"v": 1	"t": 1939339	"P": 1003.0	"F": 1}
{"v": 1	"t": 1939360	"P": 999.25	"F": 1}
{"v": 1	"t": 1939380	"P": 1007.5	"F": 1}
{"v": 1	"t": 1939400	"P": 1006.0	"F": 1}
{"v": 1	"t": 1939421	"P": 1003.25	"F": 1}
{"v": 1	"t": 1939441	"P": 1001.5	"F": 1}
{"v": 1	"t": 1939461	"P": 1006.25	"F": 1}
{"v": 1	"t": 1939481	"P": 1009.0	"F": 2}
{"v": 1	"t": 1939502	"P": 1004.75	"F": 1}
{"v": 1	"t": 1939522	"P": 1001.75	"F": 1}
{"v": 1	"t": 1939542	"P": 1003.25	"F": 1}
{"v": 1	"t": 1939563	"P": 1007.75	"F": 1}
{"v": 1	"t": 1939583	"P": 1004.75	"F": 1}
{"v": 1	"t": 1939603	"P": 1002.0	"F": 1}
{"v": 1	"t": 1939623	"P": 1001.0	"F": 1}
{"v": 1	"t": 1939644	"P": 1007.75	"F": 1}
{"v": 1	"t": 1939664	"P": 1003.25	"F": 1}
{"v": 1	"t": 1939684	"P": 1002.75	"F": 2}
{"v": 1	"t": 1939705	"P": 1002.0	"F": 1}
{"v": 1	"t": 1939725	"P": 1008.75	"F": 1}
{"v": 1	"t": 1939745	"P": 1006.0	"F": 1}
{"v": 1	"t": 1939766	"P": 1004.25	"F": 2}
{"v": 1	"t": 1939786	"P": 1004.5	"F": 1}
{"v": 1	"t": 1939806	"P": 1008.75	"F": 1}
{"v": 1	"t": 1939827	"P": 1004.0	"F": 1}
{"v": 1	"t": 1939847	"P": 1001.75	"F": 1}
{"v": 1	"t": 1939867	"P": 1002.25	"F": 1}
{"v": 1	"t": 1939888	"P": 1007.25	"F": 1}
{"v": 1	"t": 1939908	"P": 1004.75	"F": 2}
{"v": 1	"t": 1939928	"P": 1001.25	"F": 1}
{"v": 1	"t": 1939949	"P": 1002.25	"F": 2}
{"v": 1	"t": 1939969	"P": 1007.0	"F": 1	"C": 46.29	"D": 3275	"sn": 54091929832280	"file": "/data/device_log/data0000.out"}
{"v": 1	"t": 1939989	"P": 1005.25	"F": 2}
{"v": 1	"t": 1940009	"P": 1001.75	"F": 1}
{"v": 1	"t": 1940030	"P": 1000.25	"F": 2}
{"v": 1	"t": 1940050	"P": 1007.0	"F": 1}
{"v": 1	"t": 1940070	"P": 1007.0	"F": 2}
{"v": 1	"t": 1940091	"P": 1003.25	"F": 1}
{"v": 1	"t": 1940111	"P": 1001.5	"F": 1}
{"v": 1	"t": 1940131	"P": 1004.0	"F": 2}
{"v": 1	"t": 1940151	"P": 1006.5	"F": 2}
{"v": 1	"t": 1940172	"P": 1004.25	"F": 1}
{"v": 1	"t": 1940192	"P": 1001.5	"F": 1}
{"v": 1	"t": 1940212	"P": 1004.5	"F": 1}
{"v": 1	"t": 1940233	"P": 1007.75	"F": 1}
{"v": 1	"t": 1940253	"P": 1006.25	"F": 1}
{"v": 1	"t": 1940273	"P": 999.5	"F": 1}
{"v": 1	"t": 1940294	"P": 1004.0	"F": 1}
{"v": 1	"t": 1940314	"P": 1007.75	"F": 2}
{"v": 1	"t": 1940334	"P": 1004.75	"F": 1}
{"v": 1	"t": 1940354	"P": 1001.25	"F": 1}
{"v": 1	"t": 1940375	"P": 1003.5	"F": 1}
{"v": 1	"t": 1940395	"P": 1008.0	"F": 1}
{"v": 1	"t": 1940415	"P": 1004.5	"F": 1}
{"v": 1	"t": 1940436	"P": 1003.5	"F": 1}
{"v": 1	"t": 1940456	"P": 1003.25	"F": 1}
{"v": 1	"t": 1940476	"P": 1007.25	"F": 1}
{"v": 1	"t": 1940497	"P": 1005.5	"F": 1}
{"v": 1	"t": 1940517	"P": 1002.5	"F": 1}
{"v": 1	"t": 1940537	"P": 1001.5	"F": 1}
{"v": 1	"t": 1940558	"P": 1006.75	"F": 1}
{"v": 1	"t": 1940578	"P": 1005.25	"F": 1}
{"v": 1	"t": 1940598	"P": 1001.75	"F": 1}
{"v": 1	"t": 1940618	"P": 1000.5	"F": 1}
{"v": 1	"t": 1940639	"P": 1007.75	"F": 1}
{"v": 1	"t": 1940659	"P": 1007.25	"F": 1}
{"v": 1	"t": 1940679	"P": 1003.25	"F": 1}
{"v": 1	"t": 1940700	"P": 1001.0	"F": 1}
{"v": 1	"t": 1940720	"P": 1005.25	"F": 1}
{"v": 1	"t": 1940740	"P": 1005.25	"F": 1}
{"v": 1	"t": 1940761	"P": 1004.5	"F": 1}
{"v": 1	"t": 1940781	"P": 998.75	"F": 1}
{"v": 1	"t": 1940801	"P": 1004.5	"F": 1}
{"v": 1	"t": 1940821	"P": 1007.75	"F": 1}
{"v": 1	"t": 1940842	"P": 1003.75	"F": 1}
{"v": 1	"t": 1940862	"P": 1000.5	"F": 1}
{"v": 1	"t": 1940882	"P": 1002.0	"F": 1}
{"v": 1	"t": 1940903	"P": 1006.0	"F": 1}
{"v": 1	"t": 1940923	"P": 1006.5	"F": 1}
{"v": 1	"t": 1940943	"P": 1002.75	"F": 1}
{"v": 1	"t": 1940963	"P": 1001.5	"F": 1}
{"v": 1	"t": 1940984	"P": 1006.5	"F": 1	"C": 46.28	"D": 3275	"sn": 54091929832280	"file": "/data/device_log/data0000.out"}
{"v": 1	"t": 1941004	"P": 1006.75	"F": 1}
{"v": 1	"t": 1941024	"P": 1002.75	"F": 1}
{"v": 1	"t": 1941045	"P": 1001.25	"F": 1}
{"v": 1	"t": 1941065	"P": 1007.75	"F": 1}
{"v": 1	"t": 1941085	"P": 1004.25	"F": 2}
{"v": 1	"t": 1941106	"P": 1004.25	"F": 2}
{"v": 1	"t": 1941126	"P": 1002.5	"F": 1}
{"v": 1	"t": 1941146	"P": 1006.75	"F": 1}
{"v": 1	"t": 1941167	"P": 1004.75	"F": 2}
{"v": 1	"t": 1941187	"P": 1003.5	"F": 1}
{"v": 1	"t": 1941207	"P": 1003.0	"F": 2}
{"v": 1	"t": 1941228	"P": 1006.75	"F": 1}
{"v": 1	"t": 1941248	"P": 1005.25	"F": 1}
{"v": 1	"t": 1941268	"P": 1003.0	"F": 1}
{"v": 1	"t": 1941289	"P": 1002.25	"F": 1}
{"v": 1	"t": 1941309	"P": 1007.75	"F": 1}
{"v": 1	"t": 1941329	"P": 1002.75	"F": 1}
{"v": 1	"t": 1941350	"P": 1000.5	"F": 1}
{"v": 1	"t": 1941370	"P": 1005.5	"F": 1}
{"v": 1	"t": 1941390	"P": 1006.0	"F": 1}
{"v": 1	"t": 1941411	"P": 1004.5	"F": 1}
{"v": 1	"t": 1941431	"P": 1000.75	"F": 1}
{"v": 1	"t": 1941451	"P": 1006.0	"F": 1}
{"v": 1	"t": 1941472	"P": 1007.75	"F": 1}
{"v": 1	"t": 1941492	"P": 1003.75	"F": 1}
{"v": 1	"t": 1941512	"P": 1001.25	"F": 1}
{"v": 1	"t": 1941533	"P": 1006.75	"F": 1}
{"v": 1	"t": 1941553	"P": 1004.0	"F": 1}
{"v": 1	"t": 1941573	"P": 1003.0	"F": 1}
{"v": 1	"t": 1941593	"P": 1001.25	"F": 1}
{"v": 1	"t": 1941614	"P": 1006.75	"F": 1}
{"v": 1	"t": 1941634	"P": 1007.5	"F": 1}
{"v": 1	"t": 1941654	"P": 1003.75	"F": 2}
{"v": 1	"t": 1941675	"P": 1002.25	"F": 1}
{"v": 1	"t": 1941695	"P": 1007.0	"F": 1}
{"v": 1	"t": 1941715	"P": 1005.75	"F": 1}
{"v": 1	"t": 1941736	"P": 1002.75	"F": 1}
{"v": 1	"t": 1941756	"P": 1001.5	"F": 1}
{"v": 1	"t": 1941776	"P": 1007.25	"F": 1}
{"v": 1	"t": 1941797	"P": 1007.75	"F": 1}
{"v": 1	"t": 1941817	"P": 1002.0	"F": 1}
{"v": 1	"t": 1941837	"P": 1001.25	"F": 1}
{"v": 1	"t": 1941857	"P": 1007.0	"F": 1}
{"v": 1	"t": 1941878	"P": 1008.0	"F": 1}
{"v": 1	"t": 1941898	"P": 1001.75	"F": 1}
{"v": 1	"t": 1941918	"P": 1001.25	"F": 1}
{"v": 1	"t": 1941939	"P": 1005.25	"F": 1}
{"v": 1	"t": 1941959	"P": 1007.5	"F": 1}
{"v": 1	"t": 1941979	"P": 1004.25	"F": 1}
{"v": 1	"t": 1942000	"P": 1002.0	"F": 1	"C": 46.3	"D": 3275	"sn": 54091929832280	"file": "/data/device_log/data0000.out"}
{"v": 1	"t": 1942020	"P": 1004.5	"F": 1}
{"v": 1	"t": 1942040	"P": 1007.75	"F": 1}
{"v": 1	"t": 1942060	"P": 1003.25	"F": 1}
{"v": 1	"t": 1942081	"P": 1001.5	"F": 2}
{"v": 1	"t": 1942101	"P": 1003.75	"F": 2}
{"v": 1	"t": 1942121	"P": 1008.25	"F": 1}
{"v": 1	"t": 1942142	"P": 1004.5	"F": 1}
{"v": 1	"t": 1942162	"P": 1002.25	"F": 1}
{"v": 1	"t": 1942182	"P": 1001.25	"F": 2}
{"v": 1	"t": 1942202	"P": 1008.5	"F": 1}
{"v": 1	"t": 1942223	"P": 1005.0	"F": 1}
{"v": 1	"t": 1942243	"P": 1004.5	"F": 1}
{"v": 1	"t": 1942263	"P": 999.75	"F": 1}
{"v": 1	"t": 1942284	"P": 1005.5	"F": 1}
{"v": 1	"t": 1942304	"P": 1007.0	"F": 1}
{"v": 1	"t": 1942324	"P": 1003.75	"F": 1}
{"v": 1	"t": 1942345	"P": 1001.75	"F": 2}
{"v": 1	"t": 1942365	"P": 1005.0	"F": 1}
{"v": 1	"t": 1942385	"P": 1006.0	"F": 2}
{"v": 1	"t": 1942406	"P": 1004.0	"F": 1}
{"v": 1	"t": 1942426	"P": 1000.0	"F": 1}
{"v": 1	"t": 1942446	"P": 1003.25	"F": 1}
{"v": 1	"t": 1942466	"P": 1005.5	"F": 1}
{"v": 1	"t": 1942487	"P": 1002.5	"F": 1}
{"v": 1	"t": 1942507	"P": 1002.5	"F": 2}
{"v": 1	"t": 1942527	"P": 1003.75	"F": 1}
{"v": 1	"t": 1942548	"P": 1009.5	"F": 1}
{"v": 1	"t": 1942568	"P": 1003.75	"F": 2}
{"v": 1	"t": 1942588	"P": 1002.5	"F": 1}
{"v": 1	"t": 1942608	"P": 1003.0	"F": 1}
{"v": 1	"t": 1942629	"P": 1007.75	"F": 1}
{"v": 1	"t": 1942649	"P": 1005.5	"F": 1}
{"v": 1	"t": 1942669	"P": 1004.0	"F": 2}
{"v": 1	"t": 1942690	"P": 1001.25	"F": 1}
{"v": 1	"t": 1942710	"P": 1008.0	"F": 2}
{"v": 1	"t": 1942730	"P": 1007.5	"F": 1}
{"v": 1	"t": 1942751	"P": 1003.75	"F": 1}
{"v": 1	"t": 1942771	"P": 1002.5	"F": 1}
{"v": 1	"t": 1942791	"P": 1004.5	"F": 2}
{"v": 1	"t": 1942811	"P": 1006.5	"F": 2}
{"v": 1	"t": 1942832	"P": 1006.0	"F": 1}
{"v": 1	"t": 1942852	"P": 1001.5	"F": 1}
{"v": 1	"t": 1942872	"P": 1005.25	"F": 2}
{"v": 1	"t": 1942893	"P": 1006.75	"F": 1}
{"v": 1	"t": 1942913	"P": 1003.75	"F": 1}
{"v": 1	"t": 1942933	"P": 1001.25	"F": 2}
{"v": 1	"t": 1942954	"P": 1003.0	"F": 1}
{"v": 1	"t": 1942974	"P": 1006.5	"F": 2}
{"v": 1	"t": 1942994	"P": 1005.75	"F": 1}
{"v": 1	"t": 1943014	"P": 1001.75	"F": 1	"C": 46.295	"D": 3275	"sn": 54091929832280	"file": "/data/device_log/data0000.out"}
{"v": 1	"t": 1943035	"P": 1003.5	"F": 1}
{"v": 1	"t": 1943055	"P": 1006.25	"F": 2}
{"v": 1	"t": 1943075	"P": 1002.5	"F": 2}
{"v": 1	"t": 1943096	"P": 1000.5	"F": 1}
{"v": 1	"t": 1943116	"P": 1003.5	"F": 2}
{"v": 1	"t": 1943136	"P": 1010.5	"F": 2}
{"v": 1	"t": 1943157	"P": 1004.0	"F": 2}
{"v": 1	"t": 1943177	"P": 1000.25	"F": 1}
{"v": 1	"t": 1943197	"P": 1002.75	"F": 2}
{"v": 1	"t": 1943218	"P": 1007.75	"F": 1}
{"v": 1	"t": 1943238	"P": 1003.5	"F": 2}
{"v": 1	"t": 1943258	"P": 1002.75	"F": 1}
{"v": 1	"t": 1943278	"P": 1001.0	"F": 1}
{"v": 1	"t": 1943299	"P": 1007.75	"F": 2}
{"v": 1	"t": 1943319	"P": 1005.75	"F": 1}
{"v": 1	"t": 1943339	"P": 1002.5	"F": 2}
{"v": 1	"t": 1943360	"P": 1000.0	"F": 1}
{"v": 1	"t": 1943380	"P": 1005.75	"F": 1}
{"v": 1	"t": 1943400	"P": 1005.75	"F": 1}
{"v": 1	"t": 1943421	"P": 1003.5	"F": 2}
{"v": 1	"t": 1943441	"P": 1001.75	"F": 2}
{"v": 1	"t": 1943461	"P": 1004.0	"F": 1}
{"v": 1	"t": 1943481	"P": 1007.75	"F": 1}
{"v": 1	"t": 1943502	"P": 1004.25	"F": 1}
{"v": 1	"t": 1943522	"P": 1001.5	"F": 2}
{"v": 1	"t": 1943542	"P": 1002.5	"F": 2}
{"v": 1	"t": 1943563	"P": 1006.25	"F": 1}
{"v": 1	"t": 1943583	"P": 1005.75	"F": 1}
{"v": 1	"t": 1943603	"P": 1001.5	"F": 2}
{"v": 1	"t": 1943623	"P": 1002.0	"F": 1}
{"v": 1	"t": 1943644	"P": 1006.75	"F": 1}
{"v": 1	"t": 1943664	"P": 1007.25	"F": 2}
{"v": 1	"t": 1943684	"P": 1001.75	"F": 1}
{"v": 1	"t": 1943705	"P": 1000.5	"F": 2}
{"v": 1	"t": 1943725	"P": 1004.75	"F": 2}
{"v": 1	"t": 1943745	"P": 1005.5	"F": 1}
{"v": 1	"t": 1943766	"P": 1003.5	"F": 1}
{"v": 1	"t": 1943786	"P": 1000.5	"F": 2}
{"v": 1	"t": 1943806	"P": 1007.25	"F": 1}
{"v": 1	"t": 1943827	"P": 1006.25	"F": 2}
{"v": 1	"t": 1943847	"P": 1004.75	"F": 2}
{"v": 1	"t": 1943867	"P": 1001.0	"F": 2}
{"v": 1	"t": 1943887	"P": 1003.75	"F": 2}
{"v": 1	"t": 1943908	"P": 1007.0	"F": 1}
{"v": 1	"t": 1943928	"P": 1004.5	"F": 2}
{"v": 1	"t": 1943948	"P": 1001.25	"F": 1}
{"v": 1	"t": 1943969	"P": 1007.0	"F": 1}
{"v": 1	"t": 1943989	"P": 1007.0	"F": 1}
{"v": 1	"t": 1944009	"P": 1005.25	"F": 1}
{"v": 1	"t": 1944030	"P": 1000.75	"F": 2	"C": 46.27	"D": 3275	"sn": 54091929832280	"file": "/data/device_log/data0000.out"}
{"v": 1	"t": 1944050	"P": 1004.75	"F": 1}
{"v": 1	"t": 1944070	"P": 1007.75	"F": 1}
{"v": 1	"t": 1944090	"P": 1005.25	"F": 2}
{"v": 1	"t": 1944111	"P": 1001.75	"F": 2}
{"v": 1	"t": 1944131	"P": 1002.75	"F": 2}
{"v": 1	"t": 1944151	"P": 1007.5	"F": 2}
{"v": 1	"t": 1944172	"P": 1005.5	"F": 2}
{"v": 1	"t": 1944192	"P": 1004.25	"F": 1}
{"v": 1	"t": 1944212	"P": 1002.5	"F": 2}
{"v": 1	"t": 1944232	"P": 1006.0	"F": 2}
{"v": 1	"t": 1944253	"P": 1008.0	"F": 1}
{"v": 1	"t": 1944273	"P": 1002.75	"F": 1}
{"v": 1	"t": 1944293	"P": 1001.0	"F": 1}
{"v": 1	"t": 1944314	"P": 1006.25	"F": 1}
{"v": 1	"t": 1944334	"P": 1006.25	"F": 2}
{"v": 1	"t": 1944354	"P": 1003.25	"F": 1}
{"v": 1	"t": 1944375	"P": 1001.25	"F": 1}
{"v": 1	"t": 1944395	"P": 1007.5	"F": 1}
{"v": 1	"t": 1944415	"P": 1005.25	"F": 2}
{"v": 1	"t": 1944436	"P": 1002.75	"F": 1}
{"v": 1	"t": 1944456	"P": 1000.75	"F": 1}
{"v": 1	"t": 1944476	"P": 1006.25	"F": 2}
{"v": 1	"t": 1944497	"P": 1006.5	"F": 2}
{"v": 1	"t": 1944517	"P": 1002.0	"F": 1}
{"v": 1	"t": 1944537	"P": 1000.25	"F": 1}
{"v": 1	"t": 1944557	"P": 1004.0	"F": 2}
{"v": 1	"t": 1944578	"P": 1007.25	"F": 1}
{"v": 1	"t": 1944598	"P": 1005.5	"F": 1}
{"v": 1	"t": 1944618	"P": 1001.5	"F": 2}
{"v": 1	"t": 1944639	"P": 1004.5	"F": 1}
{"v": 1	"t": 1944659	"P": 1008.5	"F": 2}
{"v": 1	"t": 1944679	"P": 1003.25	"F": 1}
{"v": 1	"t": 1944699	"P": 1001.75	"F": 1}
{"v": 1	"t": 1944720	"P": 1001.5	"F": 1}
{"v": 1	"t": 1944740	"P": 1008.25	"F": 1}
{"v": 1	"t": 1944760	"P": 1006.25	"F": 1}
{"v": 1	"t": 1944781	"P": 1001.75	"F": 2}
{"v": 1	"t": 1944801	"P": 1002.0	"F": 2}
{"v": 1	"t": 1944821	"P": 1007.75	"F": 2}
{"v": 1	"t": 1944842	"P": 1007.5	"F": 1}
{"v": 1	"t": 1944862	"P": 1003.5	"F": 2}
{"v": 1	"t": 1944882	"P": 1002.0	"F": 2}
{"v": 1	"t": 1944902	"P": 1005.5	"F": 1}
{"v": 1	"t": 1944923	"P": 1007.25	"F": 2}
{"v": 1	"t": 1944943	"P": 1003.0	"F": 2}
{"v": 1	"t": 1944963	"P": 999.75	"F": 1}
{"v": 1	"t": 1944984	"P": 1004.5	"F": 2}
{"v": 1	"t": 1945004	"P": 1007.75	"F": 2}
{"v": 1	"t": 1945024	"P": 1003.0	"F": 1}
{"v": 1	"t": 1945045	"P": 1000.5	"F": 1	"C": 46.305	"D": 3275	"sn": 54091929832280	"file": "/data/device_log/data0000.out"}
{"v": 1	"t": 1945065	"P": 1005.0	"F": 2}
{"v": 1	"t": 1945085	"P": 1008.0	"F": 2}
{"v": 1	"t": 1945106	"P": 1003.0	"F": 1}
{"v": 1	"t": 1945126	"P": 1000.75	"F": 2}
{"v": 1	"t": 1945146	"P": 1005.0	"F": 2}
{"v": 1	"t": 1945166	"P": 1006.0	"F": 1}
{"v": 1	"t": 1945187	"P": 1004.75	"F": 2}
{"v": 1	"t": 1945207	"P": 1000.75	"F": 2}
{"v": 1	"t": 1945227	"P": 1005.5	"F": 2}
{"v": 1	"t": 1945248	"P": 1007.25	"F": 2}
{"v": 1	"t": 1945268	"P": 1003.75	"F": 2}
{"v": 1	"t": 1945288	"P": 1000.75	"F": 2}
{"v": 1	"t": 1945309	"P": 1007.0	"F": 1}
{"v": 1	"t": 1945329	"P": 1006.75	"F": 1}
{"v": 1	"t": 1945349	"P": 1003.75	"F": 2}
{"v": 1	"t": 1945370	"P": 1001.75	"F": 2}
{"v": 1	"t": 1945390	"P": 1006.5	"F": 2}
{"v": 1	"t": 1945410	"P": 1005.0	"F": 2}
{"v": 1	"t": 1945431	"P": 1003.25	"F": 2}
{"v": 1	"t": 1945451	"P": 1002.75	"F": 2}
{"v": 1	"t": 1945471	"P": 1007.5	"F": 2}
{"v": 1	"t": 1945492	"P": 1004.25	"F": 2}
{"v": 1	"t": 1945512	"P": 1001.0	"F": 2}
{"v": 1	"t": 1945532	"P": 1004.75	"F": 2}
{"v": 1	"t": 1945553	"P": 1007.0	"F": 1}
{"v": 1	"t": 1945573	"P": 1004.5	"F": 2}
{"v": 1	"t": 1945593	"P": 1001.25	"F": 2}
{"v": 1	"t": 1945614	"P": 1003.25	"F": 2}
{"v": 1	"t": 1945634	"P": 1006.5	"F": 2}
{"v": 1	"t": 1945654	"P": 1006.0	"F": 2}
{"v": 1	"t": 1945674	"P": 1002.25	"F": 1}
{"v": 1	"t": 1945695	"P": 1002.75	"F": 2}
{"v": 1	"t": 1945715	"P": 1007.5	"F": 2}
{"v": 1	"t": 1945735	"P": 1004.5	"F": 2}
{"v": 1	"t": 1945756	"P": 1001.75	"F": 2}
{"v": 1	"t": 1945776	"P": 1002.0	"F": 1}
{"v": 1	"t": 1945796	"P": 1007.5	"F": 1}
{"v": 1	"t": 1945817	"P": 1008.0	"F": 2}
{"v": 1	"t": 1945837	"P": 1002.0	"F": 1}
{"v": 1	"t": 1945857	"P": 1001.25	"F": 2}
{"v": 1	"t": 1945877	"P": 1008.25	"F": 2}
{"v": 1	"t": 1945898	"P": 1006.25	"F": 2}
{"v": 1	"t": 1945918	"P": 1004.75	"F": 2}
{"v": 1	"t": 1945938	"P": 1000.75	"F": 2}
{"v": 1	"t": 1945959	"P": 1005.5	"F": 2}
{"v": 1	"t": 1945979	"P": 1007.5	"F": 1}
{"v": 1	"t": 1945999	"P": 1002.25	"F": 2}
{"v": 1	"t": 1946019	"P": 1000.25	"F": 2}
{"v": 1	"t": 1946040	"P": 1003.5	"F": 2}
{"v": 1	"t": 1946060	"P": 1007.5	"F": 2	"C": 46.275	"D": 3275	"sn": 54091929832280	"file": "/data/device_log/data0000.out"}
{"v": 1	"t": 1946080	"P": 1005.0	"F": 2}
{"v": 1	"t": 1946101	"P": 1003.0	"F": 2}
{"v": 1	"t": 1946121	"P": 1002.5	"F": 2}
{"v": 1	"t": 1946141	"P": 1006.5	"F": 2}
{"v": 1	"t": 1946162	"P": 1005.25	"F": 1}
{"v": 1	"t": 1946182	"P": 1003.5	"F": 2}
{"v": 1	"t": 1946202	"P": 1001.75	"F": 2}
{"v": 1	"t": 1946222	"P": 1006.75	"F": 1}
{"v": 1	"t": 1946243	"P": 1006.5	"F": 2}
{"v": 1	"t": 1946263	"P": 1002.0	"F": 2}
{"v": 1	"t": 1946283	"P": 1000.0	"F": 2}
{"v": 1	"t": 1946304	"P": 1005.25	"F": 2}
{"v": 1	"t": 1946324	"P": 1006.5	"F": 1}
{"v": 1	"t": 1946344	"P": 1003.25	"F": 2}
{"v": 1	"t": 1946365	"P": 1000.25	"F": 2}
{"v": 1	"t": 1946385	"P": 1005.0	"F": 1}
{"v": 1	"t": 1946405	"P": 1007.0	"F": 1}
{"v": 1	"t": 1946426	"P": 1003.75	"F": 2}
{"v": 1	"t": 1946446	"P": 1000.0	"F": 1}
{"v": 1	"t": 1946466	"P": 1004.5	"F": 2}
{"v": 1	"t": 1946486	"P": 1008.0	"F": 2}
{"v": 1	"t": 1946507	"P": 1002.75	"F": 1}
{"v": 1	"t": 1946527	"P": 1001.25	"F": 1}
{"v": 1	"t": 1946547	"P": 1003.0	"F": 2}
{"v": 1	"t": 1946568	"P": 1006.25	"F": 1}
{"v": 1	"t": 1946588	"P": 1004.75	"F": 1}
{"v": 1	"t": 1946608	"P": 1002.0	"F": 1}
{"v": 1	"t": 1946629	"P": 1002.5	"F": 1}
{"v": 1	"t": 1946649	"P": 1008.75	"F": 2}
{"v": 1	"t": 1946669	"P": 1007.25	"F": 2}
{"v": 1	"t": 1946689	"P": 1001.75	"F": 1}
{"v": 1	"t": 1946710	"P": 1001.0	"F": 2}
{"v": 1	"t": 1946730	"P": 1005.75	"F": 2}
{"v": 1	"t": 1946750	"P": 1006.0	"F": 1}
{"v": 1	"t": 1946771	"P": 1003.5	"F": 2}
{"v": 1	"t": 1946791	"P": 1002.0	"F": 1}
{"v": 1	"t": 1946811	"P": 1006.0	"F": 2}
{"v": 1	"t": 1946831	"P": 1005.5	"F": 2}
{"v": 1	"t": 1946852	"P": 1002.25	"F": 2}
{"v": 1	"t": 1946872	"P": 999.25	"F": 2}
{"v": 1	"t": 1946892	"P": 1004.75	"F": 2}
{"v": 1	"t": 1946913	"P": 1008.0	"F": 2}
{"v": 1	"t": 1946933	"P": 1004.75	"F": 2}
{"v": 1	"t": 1946953	"P": 1000.75	"F": 2}
{"v": 1	"t": 1946974	"P": 1003.0	"F": 2}
{"v": 1	"t": 1946994	"P": 1008.5	"F": 2}
{"v": 1	"t": 1947014	"P": 1003.25	"F": 2}
{"v": 1	"t": 1947034	"P": 1001.0	"F": 2}
{"v": 1	"t": 1947055	"P": 1003.75	"F": 2}
{"v": 1	"t": 1947075	"P": 1007.75	"F": 2	"C": 46.31	"D": 3275	"sn": 54091929832280	"file": "/data/device_log/data0000.out"}
{"v": 1	"t": 1947095	"P": 1004.0	"F": 2}
{"v": 1	"t": 1947116	"P": 1003.0	"F": 2}
{"v": 1	"t": 1947136	"P": 1004.25	"F": 2}
{"v": 1	"t": 1947156	"P": 1007.75	"F": 1}
{"v": 1	"t": 1947177	"P": 1005.0	"F": 2}
{"v": 1	"t": 1947197	"P": 1003.5	"F": 2}
{"v": 1	"t": 1947217	"P": 1002.0	"F": 1}
{"v": 1	"t": 1947238	"P": 1006.25	"F": 1}
{"v": 1	"t": 1947258	"P": 1004.75	"F": 2}
{"v": 1	"t": 1947278	"P": 999.75	"F": 1}
{"v": 1	"t": 1947298	"P": 1001.5	"F": 1}
{"v": 1	"t": 1947319	"P": 1007.5	"F": 1}
{"v": 1	"t": 1947339	"P": 1007.25	"F": 1}
{"v": 1	"t": 1947359	"P": 1003.0	"F": 1}
{"v": 1	"t": 1947380	"P": 1001.0	"F": 2}
{"v": 1	"t": 1947400	"P": 1005.75	"F": 2}
{"v": 1	"t": 1947420	"P": 1006.5	"F": 1}
{"v": 1	"t": 1947441	"P": 1003.5	"F": 2}
{"v": 1	"t": 1947461	"P": 1002.5	"F": 1}
{"v": 1	"t": 1947481	"P": 1005.25	"F": 2}
{"v": 1	"t": 1947501	"P": 1008.0	"F": 2}
{"v": 1	"t": 1947522	"P": 1005.75	"F": 1}
{"v": 1	"t": 1947542	"P": 1002.5	"F": 2}
{"v": 1	"t": 1947562	"P": 1004.25	"F": 1}
{"v": 1	"t": 1947583	"P": 1006.5	"F": 2}
{"v": 1	"t": 1947603	"P": 1004.25	"F": 1}
{"v": 1	"t": 1947623	"P": 1003.0	"F": 1}
{"v": 1	"t": 1947643	"P": 1001.75	"F": 2}
{"v": 1	"t": 1947664	"P": 1008.25	"F": 2}
{"v": 1	"t": 1947684	"P": 1005.25	"F": 1}
{"v": 1	"t": 1947704	"P": 1003.5	"F": 2}
{"v": 1	"t": 1947725	"P": 1002.0	"F": 2}
{"v": 1	"t": 1947745	"P": 1005.75	"F": 2}
{"v": 1	"t": 1947765	"P": 1005.0	"F": 1}
{"v": 1	"t": 1947786	"P": 1002.0	"F": 1}
{"v": 1	"t": 1947806	"P": 1002.25	"F": 1}
{"v": 1	"t": 1947826	"P": 1008.0	"F": 1}
{"v": 1	"t": 1947847	"P": 1005.75	"F": 1}
{"v": 1	"t": 1947867	"P": 1002.0	"F": 2}
{"v": 1	"t": 1947887	"P": 1003.0	"F": 2}
{"v": 1	"t": 1947907	"P": 1006.75	"F": 1}
{"v": 1	"t": 1947928	"P": 1006.5	"F": 2}
{"v": 1	"t": 1947948	"P": 1002.75	"F": 2}
{"v": 1	"t": 1947968	"P": 1002.0	"F": 1}
{"v": 1	"t": 1947989	"P": 1004.0	"F": 2}
{"v": 1	"t": 1948009	"P": 1007.75	"F": 2}
{"v": 1	"t": 1948029	"P": 1003.75	"F": 1}
{"v": 1	"t": 1948050	"P": 1002.0	"F": 2}
{"v": 1	"t": 1948070	"P": 1003.5	"F": 1}
{"v": 1	"t": 1948090	"P": 1009.5	"F": 2	"C": 46.34	"D": 3275	"sn": 54091929832280	"file": "/data/device_log/data0000.out"}
{"v": 1	"t": 1948110	"P": 1007.25	"F": 2}
{"v": 1	"t": 1948131	"P": 1001.0	"F": 2}
{"v": 1	"t": 1948151	"P": 1002.5	"F": 2}
{"v": 1	"t": 1948171	"P": 1008.5	"F": 2}
{"v": 1	"t": 1948192	"P": 1006.0	"F": 1}
{"v": 1	"t": 1948212	"P": 1001.0	"F": 1}
{"v": 1	"t": 1948232	"P": 1001.0	"F": 2}
{"v": 1	"t": 1948253	"P": 1008.25	"F": 2}
{"v": 1	"t": 1948273	"P": 1005.0	"F": 2}
{"v": 1	"t": 1948293	"P": 1002.75	"F": 2}
{"v": 1	"t": 1948313	"P": 1002.25	"F": 2}
{"v": 1	"t": 1948334	"P": 1007.5	"F": 2}
{"v": 1	"t": 1948354	"P": 1007.5	"F": 1}
{"v": 1	"t": 1948374	"P": 1003.5	"F": 2}
{"v": 1	"t": 1948395	"P": 999.5	"F": 2}
{"v": 1	"t": 1948415	"P": 1006.5	"F": 2}
{"v": 1	"t": 1948435	"P": 1005.25	"F": 1}
{"v": 1	"t": 1948456	"P": 1001.75	"F": 2}
{"v": 1	"t": 1948476	"P": 1002.0	"F": 2}
{"v": 1	"t": 1948496	"P": 1006.5	"F": 1}
{"v": 1	"t": 1948517	"P": 1007.25	"F": 1}
{"v": 1	"t": 1948537	"P": 1001.5	"F": 2}
{"v": 1	"t": 1948557	"P": 1001.25	"F": 2}
{"v": 1	"t": 1948577	"P": 1005.75	"F": 1}
{"v": 1	"t": 1948598	"P": 1005.25	"F": 1}
{"v": 1	"t": 1948618	"P": 1001.75	"F": 1}
{"v": 1	"t": 1948638	"P": 1001.0	"F": 1}
{"v": 1	"t": 1948659	"P": 1004.25	"F": 1}
{"v": 1	"t": 1948679	"P": 1008.0	"F": 1}
{"v": 1	"t": 1948699	"P": 1004.5	"F": 1}
{"v": 1	"t": 1948720	"P": 1001.75	"F": 1}
{"v": 1	"t": 1948740	"P": 1003.0	"F": 1}
{"v": 1	"t": 1948760	"P": 1008.0	"F": 1}
{"v": 1	"t": 1948780	"P": 1005.75	"F": 1}
{"v": 1	"t": 1948801	"P": 1000.5	"F": 2}
{"v": 1	"t": 1948821	"P": 1002.25	"F": 1}
{"v": 1	"t": 1948841	"P": 1008.0	"F": 1}
{"v": 1	"t": 1948862	"P": 1005.5	"F": 1}
{"v": 1	"t": 1948882	"P": 1003.75	"F": 1}
{"v": 1	"t": 1948902	"P": 1000.75	"F": 1}
{"v": 1	"t": 1948922	"P": 1006.5	"F": 1}
{"v": 1	"t": 1948943	"P": 1008.5	"F": 1}
{"v": 1	"t": 1948963	"P": 1003.5	"F": 1}
{"v": 1	"t": 1948983	"P": 1002.5	"F": 1}
{"v": 1	"t": 1949004	"P": 1007.0	"F": 1}
{"v": 1	"t": 1949024	"P": 1006.75	"F": 1}
{"v": 1	"t": 1949044	"P": 1001.75	"F": 2}
{"v": 1	"t": 1949065	"P": 1001.25	"F": 2}
{"v": 1	"t": 1949085	"P": 1006.5	"F": 2}
{"v": 1	"t": 1949105	"P": 1007.75	"F": 1	"C": 46.28	"D": 3275	"sn": 54091929832280	"file": "/data/device_log/data0000.out"}
{"v": 1	"t": 1949126	"P": 1003.75	"F": 2}
{"v": 1	"t": 1949146	"P": 1001.0	"F": 1}
{"v": 1	"t": 1949166	"P": 1005.75	"F": 1}
{"v": 1	"t": 1949186	"P": 1008.0	"F": 1}
{"v": 1	"t": 1949207	"P": 1002.5	"F": 1}
{"v": 1	"t": 1949227	"P": 1001.5	"F": 1}
{"v": 1	"t": 1949247	"P": 1003.5	"F": 1}
{"v": 1	"t": 1949268	"P": 1005.75	"F": 1}
{"v": 1	"t": 1949288	"P": 1001.25	"F": 2}
{"v": 1	"t": 1949309	"P": 1002.5	"F": 1}
{"v": 1	"t": 1949329	"P": 1007.0	"F": 1}
{"v": 1	"t": 1949349	"P": 1003.5	"F": 1}
{"v": 1	"t": 1949369	"P": 1001.75	"F": 2}
{"v": 1	"t": 1949390	"P": 1003.25	"F": 2}
{"v": 1	"t": 1949410	"P": 1007.5	"F": 1}
{"v": 1	"t": 1949430	"P": 1006.0	"F": 1}
{"v": 1	"t": 1949451	"P": 1000.5	"F": 1}
{"v": 1	"t": 1949471	"P": 1002.25	"F": 1}
{"v": 1	"t": 1949491	"P": 1007.5	"F": 1}
{"v": 1	"t": 1949512	"P": 1004.0	"F": 1}
{"v": 1	"t": 1949532	"P": 1001.5	"F": 1}
{"v": 1	"t": 1949552	"P": 1006.0	"F": 1}
{"v": 1	"t": 1949573	"P": 1006.5	"F": 1}
{"v": 1	"t": 1949593	"P": 1004.25	"F": 1}
{"v": 1	"t": 1949613	"P": 1000.75	"F": 1}
{"v": 1	"t": 1949634	"P": 1004.5	"F": 1}
{"v": 1	"t": 1949654	"P": 1007.75	"F": 1}
{"v": 1	"t": 1949674	"P": 1004.25	"F": 1}
{"v": 1	"t": 1949695	"P": 1001.5	"F": 1}
{"v": 1	"t": 1949715	"P": 1004.5	"F": 1}
{"v": 1	"t": 1949735	"P": 1005.5	"F": 1}
{"v": 1	"t": 1949756	"P": 1002.25	"F": 1}
{"v": 1	"t": 1949776	"P": 1001.75	"F": 1}
{"v": 1	"t": 1949796	"P": 1005.25	"F": 2}
{"v": 1	"t": 1949816	"P": 1005.5	"F": 2}
{"v": 1	"t": 1949837	"P": 1003.25	"F": 1}
{"v": 1	"t": 1949857	"P": 1001.5	"F": 1}
{"v": 1	"t": 1949877	"P": 1003.25	"F": 1}
{"v": 1	"t": 1949898	"P": 1005.0	"F": 1}
{"v": 1	"t": 1949918	"P": 1003.75	"F": 2}
{"v": 1	"t": 1949938	"P": 1000.5	"F": 1}
{"v": 1	"t": 1949959	"P": 1003.25	"F": 1}
{"v": 1	"t": 1949979	"P": 1007.75	"F": 2}
{"v": 1	"t": 1949999	"P": 1005.25	"F": 1}
{"v": 1	"t": 1950019	"P": 1003.0	"F": 2}
{"v": 1	"t": 1950040	"P": 1001.25	"F": 2}
{"v": 1	"t": 1950060	"P": 1006.5	"F": 2}
{"v": 1	"t": 1950080	"P": 1007.25	"F": 2}
{"v": 1	"t": 1950101	"P": 1003.0	"F": 2}
{"v": 1	"t": 1950121	"P": 1001.0	"F": 2	"C": 46.27	"D": 3275	"sn": 54091929832280	"file": "/data/device_log/data0000.out"}
{"v": 1	"t": 1950141	"P": 1005.75	"F": 2}
{"v": 1	"t": 1950161	"P": 1007.0	"F": 2}
{"v": 1	"t": 1950182	"P": 1004.0	"F": 2}
{"v": 1	"t": 1950202	"P": 1000.25	"F": 2}
{"v": 1	"t": 1950222	"P": 1004.25	"F": 2}
{"v": 1	"t": 1950243	"P": 1007.25	"F": 1}
{"v": 1	"t": 1950263	"P": 1004.75	"F": 1}
{"v": 1	"t": 1950283	"P": 1001.0	"F": 1}
{"v": 1	"t": 1950304	"P": 1002.75	"F": 1}
{"v": 1	"t": 1950324	"P": 1008.0	"F": 1}
{"v": 1	"t": 1950344	"P": 1004.5	"F": 1}
{"v": 1	"t": 1950365	"P": 999.75	"F": 1}
{"v": 1	"t": 1950385	"P": 1003.75	"F": 1}
{"v": 1	"t": 1950405	"P": 1007.0	"F": 1}
{"v": 1	"t": 1950425	"P": 1004.0	"F": 1}
{"v": 1	"t": 1950446	"P": 1002.5	"F": 1}
{"v": 1	"t": 1950466	"P": 1003.75	"F": 1}
{"v": 1	"t": 1950486	"P": 1007.75	"F": 1}
{"v": 1	"t": 1950507	"P": 1004.75	"F": 1}
{"v": 1	"t": 1950527	"P": 1001.75	"F": 1}
{"v": 1	"t": 1950547	"P": 1001.0	"F": 1}
{"v": 1	"t": 1950568	"P": 1007.75	"F": 1}
{"v": 1	"t": 1950588	"P": 1005.75	"F": 1}
{"v": 1	"t": 1950608	"P": 1002.0	"F": 1}
{"v": 1	"t": 1950628	"P": 1001.75	"F": 1}
{"v": 1	"t": 1950649	"P": 1004.25	"F": 1}
{"v": 1	"t": 1950669	"P": 1007.5	"F": 1}
{"v": 1	"t": 1950689	"P": 1002.5	"F": 1}
{"v": 1	"t": 1950710	"P": 1001.5	"F": 1}
{"v": 1	"t": 1950730	"P": 1004.75	"F": 1}
{"v": 1	"t": 1950750	"P": 1007.0	"F": 1}
{"v": 1	"t": 1950771	"P": 1003.25	"F": 1}
{"v": 1	"t": 1950791	"P": 1002.25	"F": 1}
{"v": 1	"t": 1950811	"P": 1004.5	"F": 1}
{"v": 1	"t": 1950831	"P": 1008.25	"F": 1}
{"v": 1	"t": 1950852	"P": 1005.25	"F": 1}
{"v": 1	"t": 1950872	"P": 1002.25	"F": 1}
{"v": 1	"t": 1950892	"P": 1002.25	"F": 1}
{"v": 1	"t": 1950913	"P": 1006.75	"F": 1}
{"v": 1	"t": 1950933	"P": 1005.0	"F": 1}
{"v": 1	"t": 1950953	"P": 1001.5	"F": 1}
{"v": 1	"t": 1950973	"P": 1000.75	"F": 2}
{"v": 1	"t": 1950994	"P": 1007.25	"F": 2}
{"v": 1	"t": 1951014	"P": 1004.5	"F": 1}
{"v": 1	"t": 1951034	"P": 1001.25	"F": 2}
{"v": 1	"t": 1951055	"P": 1002.0	"F": 2}
{"v": 1	"t": 1951075	"P": 1005.75	"F": 2}
{"v": 1	"t": 1951095	"P": 1006.0	"F": 2}
{"v": 1	"t": 1951116	"P": 1002.75	"F": 2}
{"v": 1	"t": 1951136	"P": 1003.5	"F": 2	"C": 46.3	"D": 3275	"sn": 54091929832280	"file": "/data/device_log/data0000.out"}
{"v": 1	"t": 1951156	"P": 1007.5	"F": 2}
{"v": 1	"t": 1951177	"P": 1005.75	"F": 2}
{"v": 1	"t": 1951197	"P": 1000.0	"F": 2}
{"v": 1	"t": 1951217	"P": 1000.75	"F": 2}
{"v": 1	"t": 1951237	"P": 1006.5	"F": 2}
{"v": 1	"t": 1951258	"P": 1005.5	"F": 2}
{"v": 1	"t": 1951278	"P": 1002.25	"F": 2}
{"v": 1	"t": 1951298	"P": 1000.0	"F": 2}
{"v": 1	"t": 1951319	"P": 1005.0	"F": 2}
{"v": 1	"t": 1951339	"P": 1006.25	"F": 2}
{"v": 1	"t": 1951359	"P": 1003.25	"F": 1}
{"v": 1	"t": 1951379	"P": 1002.75	"F": 2}
{"v": 1	"t": 1951400	"P": 1003.0	"F": 2}
{"v": 1	"t": 1951420	"P": 1006.5	"F": 2}
{"v": 1	"t": 1951440	"P": 1005.25	"F": 2}
{"v": 1	"t": 1951461	"P": 1001.5	"F": 2}
{"v": 1	"t": 1951481	"P": 1002.0	"F": 2}
{"v": 1	"t": 1951501	"P": 1006.0	"F": 2}
{"v": 1	"t": 1951522	"P": 1006.5	"F": 2}
{"v": 1	"t": 1951542	"P": 1002.5	"F": 1}
{"v": 1	"t": 1951562	"P": 1001.5	"F": 2}
{"v": 1	"t": 1951582	"P": 1005.25	"F": 2}
{"v": 1	"t": 1951603	"P": 1007.0	"F": 2}
{"v": 1	"t": 1951623	"P": 1004.0	"F": 2}
{"v": 1	"t": 1951643	"P": 1001.5	"F": 2}
{"v": 1	"t": 1951664	"P": 1005.5	"F": 2}
{"v": 1	"t": 1951684	"P": 1006.5	"F": 2}
{"v": 1	"t": 1951704	"P": 1003.25	"F": 2}
{"v": 1	"t": 1951725	"P": 1002.5	"F": 2}
{"v": 1	"t": 1951745	"P": 1004.25	"F": 1}
{"v": 1	"t": 1951765	"P": 1008.5	"F": 2}
{"v": 1	"t": 1951786	"P": 1004.0	"F": 2}
{"v": 1	"t": 1951806	"P": 1001.25	"F": 2}
{"v": 1	"t": 1951826	"P": 1006.0	"F": 2}
{"v": 1	"t": 1951846	"P": 1006.5	"F": 2}
{"v": 1	"t": 1951867	"P": 1003.25	"F": 1}
{"v": 1	"t": 1951887	"P": 1001.25	"F": 1}
{"v": 1	"t": 1951907	"P": 1004.5	"F": 2}
{"v": 1	"t": 1951928	"P": 1008.25	"F": 1}
{"v": 1	"t": 1951948	"P": 1003.5	"F": 2}
{"v": 1	"t": 1951968	"P": 1002.25	"F": 2}
{"v": 1	"t": 1951989	"P": 1001.5	"F": 2}
{"v": 1	"t": 1952009	"P": 1007.5	"F": 2}
{"v": 1	"t": 1952029	"P": 1006.0	"F": 2}
{"v": 1	"t": 1952049	"P": 1003.5	"F": 2}
{"v": 1	"t": 1952070	"P": 1001.0	"F": 1}
{"v": 1	"t": 1952090	"P": 1007.0	"F": 1}
{"v": 1	"t": 1952110	"P": 1006.25	"F": 2}
{"v": 1	"t": 1952131	"P": 1003.75	"F": 2}
{"v": 1	"t": 1952151	"P": 1001.75	"F": 2	"C": 46.3	"D": 3275	"sn": 54091929832280	"file": "/data/device_log/data0000.out"}
{"v": 1	"t": 1952171	"P": 1006.25	"F": 2}
{"v": 1	"t": 1952191	"P": 1006.5	"F": 1}
{"v": 1	"t": 1952212	"P": 1003.5	"F": 1}
{"v": 1	"t": 1952232	"P": 1001.75	"F": 2}
{"v": 1	"t": 1952252	"P": 1004.5	"F": 2}
{"v": 1	"t": 1952273	"P": 1006.0	"F": 2}
{"v": 1	"t": 1952293	"P": 1005.0	"F": 2}
{"v": 1	"t": 1952313	"P": 1002.0	"F": 2}
{"v": 1	"t": 1952334	"P": 1005.25	"F": 2}
{"v": 1	"t": 1952354	"P": 1008.5	"F": 1}
{"v": 1	"t": 1952374	"P": 1005.0	"F": 2}
{"v": 1	"t": 1952395	"P": 1001.5	"F": 2}
{"v": 1	"t": 1952415	"P": 1004.75	"F": 2}
{"v": 1	"t": 1952435	"P": 1008.0	"F": 2}
{"v": 1	"t": 1952455	"P": 1004.25	"F": 2}
{"v": 1	"t": 1952476	"P": 1000.75	"F": 2}
{"v": 1	"t": 1952496	"P": 1002.5	"F": 2}
{"v": 1	"t": 1952516	"P": 1006.75	"F": 1}
{"v": 1	"t": 1952537	"P": 1003.75	"F": 2}
{"v": 1	"t": 1952557	"P": 1002.5	"F": 2}
{"v": 1	"t": 1952577	"P": 1003.75	"F": 2}
{"v": 1	"t": 1952598	"P": 1006.75	"F": 2}
{"v": 1	"t": 1952618	"P": 1005.5	"F": 1}
{"v": 1	"t": 1952638	"P": 1002.5	"F": 1}
{"v": 1	"t": 1952658	"P": 1003.25	"F": 1}
{"v": 1	"t": 1952679	"P": 1005.75	"F": 1}
{"v": 1	"t": 1952699	"P": 1005.0	"F": 2}
{"v": 1	"t": 1952719	"P": 1000.75	"F": 2}
{"v": 1	"t": 1952740	"P": 1001.0	"F": 1}
{"v": 1	"t": 1952760	"P": 1004.0	"F": 2}
{"v": 1	"t": 1952780	"P": 1006.5	"F": 1}
{"v": 1	"t": 1952801	"P": 1003.5	"F": 2}
{"v": 1	"t": 1952821	"P": 1002.75	"F": 2}
{"v": 1	"t": 1952841	"P": 1006.75	"F": 2}
{"v": 1	"t": 1952861	"P": 1006.25	"F": 1}
{"v": 1	"t": 1952882	"P": 1004.0	"F": 1}
{"v": 1	"t": 1952902	"P": 1000.5	"F": 2}
{"v": 1	"t": 1952922	"P": 1004.75	"F": 2}
{"v": 1	"t": 1952943	"P": 1007.5	"F": 2}
{"v": 1	"t": 1952963	"P": 1005.25	"F": 2}
{"v": 1	"t": 1952983	"P": 1001.0	"F": 1}
{"v": 1	"t": 1953004	"P": 1004.0	"F": 1}
{"v": 1	"t": 1953024	"P": 1007.5	"F": 1}
{"v": 1	"t": 1953044	"P": 1005.25	"F": 1}
{"v": 1	"t": 1953064	"P": 1001.5	"F": 2}
{"v": 1	"t": 1953085	"P": 1004.25	"F": 1}
{"v": 1	"t": 1953105	"P": 1007.5	"F": 2}
{"v": 1	"t": 1953125	"P": 1004.5	"F": 2}
{"v": 1	"t": 1953146	"P": 1002.0	"F": 1}
{"v": 1	"t": 1953166	"P": 1003.75	"F": 2	"C": 46.285	"D": 3275	"sn": 54091929832280	"file": "/data/device_log/data0000.out"}
{"v": 1	"t": 1953186	"P": 1008.5	"F": 1}
{"v": 1	"t": 1953207	"P": 1005.0	"F": 1}
{"v": 1	"t": 1953227	"P": 1001.0	"F": 1}
{"v": 1	"t": 1953247	"P": 1002.25	"F": 2}
{"v": 1	"t": 1953268	"P": 1005.75	"F": 1}
{"v": 1	"t": 1953288	"P": 1002.5	"F": 2}
{"v": 1	"t": 1953308	"P": 1000.75	"F": 2}
{"v": 1	"t": 1953329	"P": 1005.0	"F": 1}
{"v": 1	"t": 1953349	"P": 1005.25	"F": 1}
{"v": 1	"t": 1953369	"P": 1002.75	"F": 1}
{"v": 1	"t": 1953390	"P": 1002.0	"F": 2}
{"v": 1	"t": 1953410	"P": 1005.75	"F": 2}
{"v": 1	"t": 1953430	"P": 1006.5	"F": 2}
{"v": 1	"t": 1953451	"P": 1003.75	"F": 2}
{"v": 1	"t": 1953471	"P": 1001.25	"F": 2}
{"v": 1	"t": 1953491	"P": 1006.0	"F": 2}
{"v": 1	"t": 1953512	"P": 1006.5	"F": 1}
{"v": 1	"t": 1953532	"P": 1003.0	"F": 2}
{"v": 1	"t": 1953552	"P": 1001.0	"F": 1}
{"v": 1	"t": 1953573	"P": 1009.25	"F": 2}
{"v": 1	"t": 1953593	"P": 1004.5	"F": 1}
{"v": 1	"t": 1953613	"P": 1003.25	"F": 2}
{"v": 1	"t": 1953634	"P": 1003.25	"F": 1}
{"v": 1	"t": 1953654	"P": 1006.75	"F": 1}
{"v": 1	"t": 1953674	"P": 1005.25	"F": 1}
{"v": 1	"t": 1953694	"P": 1002.0	"F": 2}
{"v": 1	"t": 1953715	"P": 1003.25	"F": 1}
{"v": 1	"t": 1953735	"P": 1007.25	"F": 1}
{"v": 1	"t": 1953755	"P": 1006.25	"F": 1}
{"v": 1	"t": 1953776	"P": 1001.25	"F": 2}
{"v": 1	"t": 1953796	"P": 1003.75	"F": 2}
{"v": 1	"t": 1953816	"P": 1005.75	"F": 1}
{"v": 1	"t": 1953837	"P": 1004.5	"F": 2}
{"v": 1	"t": 1953857	"P": 1003.5	"F": 1}
{"v": 1	"t": 1953877	"P": 1001.5	"F": 2}
{"v": 1	"t": 1953898	"P": 1007.75	"F": 1}
{"v": 1	"t": 1953918	"P": 1006.75	"F": 1}
{"v": 1	"t": 1953938	"P": 1001.25	"F": 2}
{"v": 1	"t": 1953958	"P": 1000.75	"F": 1}
{"v": 1	"t": 1953979	"P": 1006.5	"F": 1}
{"v": 1	"t": 1953999	"P": 1008.25	"F": 1}
{"v": 1	"t": 1954019	"P": 1004.5	"F": 1}
{"v": 1	"t": 1954040	"P": 1001.25	"F": 2}
{"v": 1	"t": 1954060	"P": 1004.75	"F": 1}
{"v": 1	"t": 1954080	"P": 1006.25	"F": 2}
{"v": 1	"t": 1954101	"P": 1003.0	"F": 1}
{"v": 1	"t": 1954121	"P": 1000.25	"F": 2}
{"v": 1	"t": 1954141	"P": 1004.25	"F": 1}
{"v": 1	"t": 1954161	"P": 1008.75	"F": 1}
{"v": 1	"t": 1954182	"P": 1006.5	"F": 1	"C": 46.31	"D": 3275	"sn": 54091929832280	"file": "/data/device_log/data0000.out"}
{"v": 1	"t": 1954202	"P": 1000.5	"F": 1}
{"v": 1	"t": 1954222	"P": 1002.25	"F": 1}
{"v": 1	"t": 1954243	"P": 1006.5	"F": 1}
{"v": 1	"t": 1954263	"P": 1006.75	"F": 1}
{"v": 1	"t": 1954283	"P": 1003.75	"F": 1}
{"v": 1	"t": 1954303	"P": 1000.5	"F": 1}
{"v": 1	"t": 1954324	"P": 1007.5	"F": 1}
{"v": 1	"t": 1954344	"P": 1006.25	"F": 1}
{"v": 1	"t": 1954364	"P": 1003.0	"F": 1}
{"v": 1	"t": 1954385	"P": 1002.75	"F": 2}
{"v": 1	"t": 1954405	"P": 1006.25	"F": 1}
{"v": 1	"t": 1954425	"P": 1006.75	"F": 1}
{"v": 1	"t": 1954446	"P": 1002.0	"F": 1}
{"v": 1	"t": 1954466	"P": 1001.75	"F": 1}
{"v": 1	"t": 1954486	"P": 1007.25	"F": 1}
{"v": 1	"t": 1954507	"P": 1006.25	"F": 1}
{"v": 1	"t": 1954527	"P": 1003.25	"F": 1}
{"v": 1	"t": 1954547	"P": 1000.5	"F": 1}
{"v": 1	"t": 1954567	"P": 1006.5	"F": 1}
{"v": 1	"t": 1954588	"P": 1007.0	"F": 1}
{"v": 1	"t": 1954608	"P": 1004.75	"F": 1}
{"v": 1	"t": 1954628	"P": 999.25	"F": 2}
{"v": 1	"t": 1954649	"P": 1005.25	"F": 2}
{"v": 1	"t": 1954669	"P": 1006.25	"F": 2}
{"v": 1	"t": 1954689	"P": 1005.5	"F": 2}
{"v": 1	"t": 1954710	"P": 999.5	"F": 1}
{"v": 1	"t": 1954730	"P": 1002.25	"F": 2}
{"v": 1	"t": 1954750	"P": 1008.0	"F": 1}
{"v": 1	"t": 1954770	"P": 1004.5	"F": 1}
{"v": 1	"t": 1954791	"P": 1000.5	"F": 1}
{"v": 1	"t": 1954811	"P": 1003.0	"F": 1}
{"v": 1	"t": 1954831	"P": 1008.25	"F": 1}
{"v": 1	"t": 1954852	"P": 1004.75	"F": 1}
{"v": 1	"t": 1954872	"P": 1002.5	"F": 2}
{"v": 1	"t": 1954892	"P": 1002.0	"F": 2}
{"v": 1	"t": 1954912	"P": 1005.25	"F": 2}
{"v": 1	"t": 1954933	"P": 1005.5	"F": 2}
{"v": 1	"t": 1954953	"P": 1004.75	"F": 2}
{"v": 1	"t": 1954973	"P": 1000.25	"F": 2}
{"v": 1	"t": 1954994	"P": 1005.0	"F": 1}
{"v": 1	"t": 1955014	"P": 1005.5	"F": 2}
{"v": 1	"t": 1955034	"P": 1004.0	"F": 2}
{"v": 1	"t": 1955055	"P": 1001.0	"F": 2}
{"v": 1	"t": 1955075	"P": 1005.5	"F": 2}
{"v": 1	"t": 1955095	"P": 1007.5	"F": 2}
{"v": 1	"t": 1955116	"P": 1005.25	"F": 2}
{"v": 1	"t": 1955136	"P": 999.5	"F": 1}
{"v": 1	"t": 1955156	"P": 1006.25	"F": 2}
{"v": 1	"t": 1955176	"P": 1007.5	"F": 1}
{"v": 1	"t": 1955197	"P": 1004.0	"F": 2	"C": 46.295	"D": 3275	"sn": 54091929832280	"file": "/data/device_log/data0000.out"}
{"v": 1	"t": 1955217	"P": 1001.0	"F": 2}
{"v": 1	"t": 1955237	"P": 1004.0	"F": 2}
{"v": 1	"t": 1955258	"P": 1008.25	"F": 2}
{"v": 1	"t": 1955278	"P": 1003.75	"F": 2}
{"v": 1	"t": 1955298	"P": 1002.25	"F": 1}
{"v": 1	"t": 1955319	"P": 1005.75	"F": 2}
{"v": 1	"t": 1955339	"P": 1006.75	"F": 2}
{"v": 1	"t": 1955359	"P": 1005.0	"F": 2}
{"v": 1	"t": 1955379	"P": 1000.5	"F": 2}
{"v": 1	"t": 1955400	"P": 1002.75	"F": 1}
{"v": 1	"t": 1955420	"P": 1008.25	"F": 2}
{"v": 1	"t": 1955440	"P": 1004.25	"F": 2}
{"v": 1	"t": 1955461	"P": 1002.25	"F": 2}
{"v": 1	"t": 1955481	"P": 1002.5	"F": 2}
{"v": 1	"t": 1955501	"P": 1007.25	"F": 2}
{"v": 1	"t": 1955522	"P": 1005.25	"F": 2}
{"v": 1	"t": 1955542	"P": 1004.25	"F": 2}
{"v": 1	"t": 1955562	"P": 1002.0	"F": 2}
{"v": 1	"t": 1955582	"P": 1005.75	"F": 2}
{"v": 1	"t": 1955603	"P": 1007.0	"F": 2}
{"v": 1	"t": 1955623	"P": 1003.5	"F": 2}
{"v": 1	"t": 1955643	"P": 1000.0	"F": 2}
{"v": 1	"t": 1955664	"P": 1003.5	"F": 2}
{"v": 1	"t": 1955684	"P": 1006.75	"F": 2}
{"v": 1	"t": 1955704	"P": 1004.75	"F": 2}
{"v": 1	"t": 1955724	"P": 1002.5	"F": 2}
{"v": 1	"t": 1955745	"P": 1002.5	"F": 2}
{"v": 1	"t": 1955765	"P": 1007.75	"F": 2}
{"v": 1	"t": 1955786	"P": 1004.25	"F": 2}
{"v": 1	"t": 1955806	"P": 1001.75	"F": 1}
{"v": 1	"t": 1955826	"P": 1003.5	"F": 2}
{"v": 1	"t": 1955846	"P": 1007.5	"F": 1}
{"v": 1	"t": 1955867	"P": 1005.5	"F": 1}
{"v": 1	"t": 1955887	"P": 1000.75	"F": 2}
{"v": 1	"t": 1955907	"P": 1003.0	"F": 2}
{"v": 1	"t": 1955928	"P": 1007.0	"F": 2}
{"v": 1	"t": 1955948	"P": 1006.75	"F": 1}
{"v": 1	"t": 1955968	"P": 1002.25	"F": 1}
{"v": 1	"t": 1955988	"P": 1002.5	"F": 2}
{"v": 1	"t": 1956009	"P": 1006.75	"F": 2}
{"v": 1	"t": 1956029	"P": 1005.75	"F": 2}
{"v": 1	"t": 1956049	"P": 1003.75	"F": 1}
{"v": 1	"t": 1956070	"P": 1002.5	"F": 2}
{"v": 1	"t": 1956090	"P": 1008.0	"F": 1}
{"v": 1	"t": 1956110	"P": 1006.0	"F": 1}
{"v": 1	"t": 1956131	"P": 1003.5	"F": 2}
{"v": 1	"t": 1956151	"P": 1001.5	"F": 1}
{"v": 1	"t": 1956171	"P": 1004.0	"F": 2}
{"v": 1	"t": 1956191	"P": 1006.0	"F": 2}
{"v": 1	"t": 1956212	"P": 1003.0	"F": 1	"C": 46.29	"D": 3275	"sn": 54091929832280	"file": "/data/device_log/data0000.out"}
{"v": 1	"t": 1956232	"P": 1002.5	"F": 2}
{"v": 1	"t": 1956252	"P": 1003.25	"F": 1}
{"v": 1	"t": 1956273	"P": 1005.5	"F": 2}
{"v": 1	"t": 1956293	"P": 1005.0	"F": 2}
{"v": 1	"t": 1956313	"P": 1001.0	"F": 1}
{"v": 1	"t": 1956334	"P": 1003.0	"F": 2}
{"v": 1	"t": 1956354	"P": 1008.25	"F": 2}
{"v": 1	"t": 1956374	"P": 1004.5	"F": 2}
{"v": 1	"t": 1956395	"P": 1000.75	"F": 2}
{"v": 1	"t": 1956415	"P": 1002.75	"F": 2}
{"v": 1	"t": 1956435	"P": 1006.75	"F": 2}
{"v": 1	"t": 1956455	"P": 1003.5	"F": 2}
{"v": 1	"t": 1956476	"P": 1003.25	"F": 2}
{"v": 1	"t": 1956496	"P": 1002.5	"F": 2}
{"v": 1	"t": 1956516	"P": 1007.0	"F": 2}
{"v": 1	"t": 1956537	"P": 1004.0	"F": 2}
{"v": 1	"t": 1956557	"P": 1002.25	"F": 2}
{"v": 1	"t": 1956577	"P": 1002.75	"F": 2}
{"v": 1	"t": 1956598	"P": 1008.25	"F": 2}
{"v": 1	"t": 1956618	"P": 1005.5	"F": 2}
{"v": 1	"t": 1956638	"P": 1002.25	"F": 2}
{"v": 1	"t": 1956658	"P": 1002.75	"F": 2}
{"v": 1	"t": 1956679	"P": 1005.25	"F": 2}
{"v": 1	"t": 1956699	"P": 1004.5	"F": 2}
{"v": 1	"t": 1956719	"P": 1002.75	"F": 1}
{"v": 1	"t": 1956740	"P": 999.75	"F": 2}
{"v": 1	"t": 1956760	"P": 1007.5	"F": 2}
{"v": 1	"t": 1956780	"P": 1006.0	"F": 1}
{"v": 1	"t": 1956801	"P": 1002.25	"F": 2}
{"v": 1	"t": 1956821	"P": 999.75	"F": 2}
{"v": 1	"t": 1956841	"P": 1005.5	"F": 2}
{"v": 1	"t": 1956861	"P": 1006.5	"F": 2}
{"v": 1	"t": 1956882	"P": 1003.75	"F": 2}
{"v": 1	"t": 1956902	"P": 1001.0	"F": 1}
{"v": 1	"t": 1956922	"P": 1003.75	"F": 2}
{"v": 1	"t": 1956943	"P": 1006.75	"F": 2}
{"v": 1	"t": 1956963	"P": 1004.25	"F": 1}
{"v": 1	"t": 1956983	"P": 1001.5	"F": 2}
{"v": 1	"t": 1957004	"P": 1004.25	"F": 1}
{"v": 1	"t": 1957024	"P": 1009.5	"F": 1}
{"v": 1	"t": 1957044	"P": 1004.0	"F": 2}
{"v": 1	"t": 1957065	"P": 1000.75	"F": 1}
{"v": 1	"t": 1957085	"P": 1002.75	"F": 2}
{"v": 1	"t": 1957105	"P": 1006.75	"F": 2}
{"v": 1	"t": 1957125	"P": 1005.0	"F": 2}
{"v": 1	"t": 1957146	"P": 1002.0	"F": 2}
{"v": 1	"t": 1957166	"P": 1002.25	"F": 2}
{"v": 1	"t": 1957186	"P": 1007.0	"F": 2}
{"v": 1	"t": 1957207	"P": 1006.5	"F": 2}
{"v": 1	"t": 1957227	"P": 999.25	"F": 1	"C": 46.285	"D": 3275	"sn": 54091929832280	"file": "/data/device_log/data0000.out"}
{"v": 1	"t": 1957247	"P": 1003.0	"F": 1}
{"v": 1	"t": 1957268	"P": 1007.5	"F": 2}
{"v": 1	"t": 1957288	"P": 1003.25	"F": 1}
{"v": 1	"t": 1957308	"P": 1000.75	"F": 2}
{"v": 1	"t": 1957329	"P": 1005.0	"F": 2}
{"v": 1	"t": 1957349	"P": 1007.0	"F": 2}
{"v": 1	"t": 1957369	"P": 1003.25	"F": 2}
{"v": 1	"t": 1957390	"P": 1001.25	"F": 2}
{"v": 1	"t": 1957410	"P": 1006.75	"F": 1}
{"v": 1	"t": 1957430	"P": 1006.5	"F": 2}
{"v": 1	"t": 1957451	"P": 1003.25	"F": 2}
{"v": 1	"t": 1957471	"P": 1002.0	"F": 2}
{"v": 1	"t": 1957491	"P": 1006.75	"F": 1}
{"v": 1	"t": 1957512	"P": 1005.5	"F": 1}
{"v": 1	"t": 1957532	"P": 1004.5	"F": 2}
{"v": 1	"t": 1957552	"P": 1003.5	"F": 2}
{"v": 1	"t": 1957573	"P": 1007.75	"F": 1}
{"v": 1	"t": 1957593	"P": 1004.75	"F": 2}
{"v": 1	"t": 1957613	"P": 1000.25	"F": 2}
{"v": 1	"t": 1957634	"P": 1003.0	"F": 2}
{"v": 1	"t": 1957654	"P": 1008.25	"F": 2}
{"v": 1	"t": 1957674	"P": 1005.0	"F": 1}
{"v": 1	"t": 1957694	"P": 1001.75	"F": 2}
{"v": 1	"t": 1957715	"P": 1004.25	"F": 1}
{"v": 1	"t": 1957735	"P": 1006.25	"F": 1}
{"v": 1	"t": 1957755	"P": 1003.75	"F": 2}
{"v": 1	"t": 1957776	"P": 1000.75	"F": 2}
{"v": 1	"t": 1957796	"P": 1003.5	"F": 1}
{"v": 1	"t": 1957816	"P": 1007.0	"F": 2}
{"v": 1	"t": 1957837	"P": 1005.0	"F": 1}
{"v": 1	"t": 1957857	"P": 1002.0	"F": 2}
{"v": 1	"t": 1957877	"P": 1002.75	"F": 2}
{"v": 1	"t": 1957898	"P": 1007.25	"F": 2}
{"v": 1	"t": 1957918	"P": 1006.0	"F": 2}
{"v": 1	"t": 1957938	"P": 1002.75	"F": 2}
{"v": 1	"t": 1957958	"P": 1000.25	"F": 2}
{"v": 1	"t": 1957979	"P": 1006.5	"F": 2}
{"v": 1	"t": 1957999	"P": 1006.25	"F": 2}
{"v": 1	"t": 1958019	"P": 1002.0	"F": 2}
{"v": 1	"t": 1958040	"P": 1002.0	"F": 1}
{"v": 1	"t": 1958060	"P": 1005.0	"F": 2}
{"v": 1	"t": 1958080	"P": 1007.25	"F": 1}
{"v": 1	"t": 1958100	"P": 1002.5	"F": 1}
{"v": 1	"t": 1958121	"P": 1001.5	"F": 1}
{"v": 1	"t": 1958141	"P": 1004.0	"F": 2}
{"v": 1	"t": 1958161	"P": 1007.0	"F": 2}
{"v": 1	"t": 1958182	"P": 1003.75	"F": 2}
{"v": 1	"t": 1958202	"P": 1001.5	"F": 1}
{"v": 1	"t": 1958222	"P": 1002.25	"F": 2}
{"v": 1	"t": 1958243	"P": 1005.75	"F": 1	"C": 46.305	"D": 3275	"sn": 54091929832280	"file": "/data/device_log/data0000.out"}
{"v": 1	"t": 1958263	"P": 1006.5	"F": 2}
{"v": 1	"t": 1958283	"P": 1003.25	"F": 2}
{"v": 1	"t": 1958303	"P": 1003.0	"F": 2}
{"v": 1	"t": 1958324	"P": 1008.25	"F": 1}
{"v": 1	"t": 1958344	"P": 1007.25	"F": 1}
{"v": 1	"t": 1958364	"P": 1002.5	"F": 2}
{"v": 1	"t": 1958385	"P": 1000.5	"F": 1}
{"v": 1	"t": 1958405	"P": 1007.5	"F": 2}
{"v": 1	"t": 1958425	"P": 1007.0	"F": 1}
{"v": 1	"t": 1958446	"P": 1004.5	"F": 2}
{"v": 1	"t": 1958466	"P": 1001.5	"F": 2}
{"v": 1	"t": 1958486	"P": 1008.5	"F": 1}
{"v": 1	"t": 1958507	"P": 1006.0	"F": 2}
{"v": 1	"t": 1958527	"P": 1003.25	"F": 1}
{"v": 1	"t": 1958547	"P": 1001.25	"F": 1}
{"v": 1	"t": 1958567	"P": 1007.75	"F": 1}
{"v": 1	"t": 1958588	"P": 1006.0	"F": 1}
{"v": 1	"t": 1958608	"P": 1002.25	"F": 2}
{"v": 1	"t": 1958628	"P": 1002.25	"F": 2}
{"v": 1	"t": 1958649	"P": 1004.0	"F": 2}
{"v": 1	"t": 1958669	"P": 1008.25	"F": 1}
{"v": 1	"t": 1958689	"P": 1004.75	"F": 2}
{"v": 1	"t": 1958710	"P": 1002.0	"F": 2}
{"v": 1	"t": 1958730	"P": 1005.25	"F": 1}
{"v": 1	"t": 1958750	"P": 1006.5	"F": 1}
{"v": 1	"t": 1958770	"P": 1005.25	"F": 2}
{"v": 1	"t": 1958791	"P": 1000.75	"F": 1}
{"v": 1	"t": 1958811	"P": 1004.25	"F": 1}
{"v": 1	"t": 1958831	"P": 1008.0	"F": 2}
{"v": 1	"t": 1958852	"P": 1005.75	"F": 1}
{"v": 1	"t": 1958872	"P": 1000.0	"F": 1}
{"v": 1	"t": 1958892	"P": 1001.75	"F": 1}
{"v": 1	"t": 1958913	"P": 1006.25	"F": 1}
{"v": 1	"t": 1958933	"P": 1004.75	"F": 1}
{"v": 1	"t": 1958953	"P": 1001.25	"F": 1}
{"v": 1	"t": 1958973	"P": 1001.25	"F": 1}
{"v": 1	"t": 1958994	"P": 1005.75	"F": 1}
{"v": 1	"t": 1959014	"P": 1007.75	"F": 2}
{"v": 1	"t": 1959034	"P": 1001.5	"F": 2}
{"v": 1	"t": 1959055	"P": 1001.25	"F": 1}
{"v": 1	"t": 1959075	"P": 1007.25	"F": 1}
{"v": 1	"t": 1959095	"P": 1005.5	"F": 1}
{"v": 1	"t": 1959116	"P": 1003.25	"F": 1}
{"v": 1	"t": 1959136	"P": 1001.5	"F": 1}
{"v": 1	"t": 1959156	"P": 1005.75	"F": 1}
{"v": 1	"t": 1959177	"P": 1006.25	"F": 1}
{"v": 1	"t": 1959197	"P": 1001.75	"F": 1}
{"v": 1	"t": 1959217	"P": 1001.25	"F": 2}
{"v": 1	"t": 1959237	"P": 1004.75	"F": 1}
{"v": 1	"t": 1959258	"P": 1008.25	"F": 1	"C": 46.27	"D": 3275	"sn": 54091929832280	"file": "/data/device_log/data0000.out"}
{"v": 1	"t": 1959278	"P": 1003.25	"F": 1}
{"v": 1	"t": 1959298	"P": 1002.75	"F": 1}
{"v": 1	"t": 1959319	"P": 1004.5	"F": 1}
{"v": 1	"t": 1959339	"P": 1006.75	"F": 1}
{"v": 1	"t": 1959359	"P": 1005.25	"F": 1}
{"v": 1	"t": 1959380	"P": 1003.25	"F": 1}
{"v": 1	"t": 1959400	"P": 1003.25	"F": 1}
{"v": 1	"t": 1959420	"P": 1008.75	"F": 1}
{"v": 1	"t": 1959440	"P": 1007.25	"F": 1}
{"v": 1	"t": 1959461	"P": 1003.0	"F": 1}
{"v": 1	"t": 1959481	"P": 1001.75	"F": 2}
{"v": 1	"t": 1959501	"P": 1009.0	"F": 1}
{"v": 1	"t": 1959522	"P": 1008.75	"F": 2}
{"v": 1	"t": 1959542	"P": 1001.0	"F": 1}
{"v": 1	"t": 1959562	"P": 1000.5	"F": 2}
{"v": 1	"t": 1959582	"P": 1005.25	"F": 1}
{"v": 1	"t": 1959603	"P": 1007.5	"F": 2}
{"v": 1	"t": 1959623	"P": 1002.25	"F": 1}
{"v": 1	"t": 1959643	"P": 1003.0	"F": 1}
{"v": 1	"t": 1959664	"P": 1006.0	"F": 1}
{"v": 1	"t": 1959684	"P": 1009.5	"F": 1}
{"v": 1	"t": 1959704	"P": 1003.25	"F": 1}
{"v": 1	"t": 1959725	"P": 1001.0	"F": 2}
{"v": 1	"t": 1959745	"P": 1004.0	"F": 1}
{"v": 1	"t": 1959765	"P": 1006.0	"F": 1}
{"v": 1	"t": 1959785	"P": 1004.0	"F": 1}
{"v": 1	"t": 1959806	"P": 1000.75	"F": 1}
{"v": 1	"t": 1959826	"P": 1004.25	"F": 1}
{"v": 1	"t": 1959846	"P": 1005.0	"F": 1}
{"v": 1	"t": 1959867	"P": 1004.75	"F": 1}
{"v": 1	"t": 1959887	"P": 1002.25	"F": 1}
{"v": 1	"t": 1959907	"P": 1002.25	"F": 1}
{"v": 1	"t": 1959928	"P": 1007.0	"F": 2}
{"v": 1	"t": 1959948	"P": 1004.75	"F": 1}
{"v": 1	"t": 1959968	"P": 1001.0	"F": 1}
{"v": 1	"t": 1959988	"P": 1001.25	"F": 1}
{"v": 1	"t": 1960009	"P": 1008.25	"F": 1}
{"v": 1	"t": 1960029	"P": 1005.0	"F": 1}
{"v": 1	"t": 1960049	"P": 1003.75	"F": 1}
{"v": 1	"t": 1960070	"P": 1001.25	"F": 1}
{"v": 1	"t": 1960090	"P": 1006.5	"F": 1}
{"v": 1	"t": 1960110	"P": 1007.25	"F": 1}
{"v": 1	"t": 1960131	"P": 1001.5	"F": 1}
{"v": 1	"t": 1960151	"P": 1001.75	"F": 2}
{"v": 1	"t": 1960171	"P": 1006.25	"F": 2}
{"v": 1	"t": 1960191	"P": 1008.0	"F": 2}
{"v": 1	"t": 1960212	"P": 1004.25	"F": 1}
{"v": 1	"t": 1960232	"P": 1001.75	"F": 1}
{"v": 1	"t": 1960252	"P": 1003.75	"F": 1}
{"v": 1	"t": 1960273	"P": 1007.75	"F": 1	"C": 46.285	"D": 3275	"sn": 54091929832280	"file": "/data/device_log/data0000.out"}
{"v": 1	"t": 1960293	"P": 1005.5	"F": 1}
{"v": 1	"t": 1960313	"P": 1001.25	"F": 1}
{"v": 1	"t": 1960334	"P": 1001.5	"F": 1}
{"v": 1	"t": 1960354	"P": 1008.5	"F": 1}
{"v": 1	"t": 1960374	"P": 1004.0	"F": 2}
{"v": 1	"t": 1960394	"P": 1003.25	"F": 1}
{"v": 1	"t": 1960415	"P": 1004.0	"F": 1}
{"v": 1	"t": 1960435	"P": 1006.0	"F": 1}
{"v": 1	"t": 1960455	"P": 1005.75	"F": 1}
{"v": 1	"t": 1960476	"P": 1002.0	"F": 1}
{"v": 1	"t": 1960496	"P": 1002.75	"F": 1}
{"v": 1	"t": 1960516	"P": 1007.75	"F": 2}
{"v": 1	"t": 1960537	"P": 1003.75	"F": 1}
{"v": 1	"t": 1960557	"P": 1003.0	"F": 1}
{"v": 1	"t": 1960577	"P": 1001.0	"F": 1}
{"v": 1	"t": 1960598	"P": 1007.0	"F": 1}
{"v": 1	"t": 1960618	"P": 1006.0	"F": 1}
{"v": 1	"t": 1960638	"P": 1003.0	"F": 1}
{"v": 1	"t": 1960658	"P": 1000.5	"F": 1}
{"v": 1	"t": 1960679	"P": 1006.0	"F": 1}
{"v": 1	"t": 1960699	"P": 1006.0	"F": 1}
{"v": 1	"t": 1960719	"P": 1005.25	"F": 1}
{"v": 1	"t": 1960740	"P": 1000.25	"F": 1}
{"v": 1	"t": 1960760	"P": 1003.0	"F": 1}
{"v": 1	"t": 1960780	"P": 1007.0	"F": 1}
{"v": 1	"t": 1960800	"P": 1002.25	"F": 1}
{"v": 1	"t": 1960821	"P": 1000.75	"F": 2}
{"v": 1	"t": 1960841	"P": 1002.25	"F": 1}
{"v": 1	"t": 1960861	"P": 1007.75	"F": 1}
{"v": 1	"t": 1960882	"P": 1003.5	"F": 1}
{"v": 1	"t": 1960902	"P": 1000.75	"F": 1}
{"v": 1	"t": 1960922	"P": 1002.75	"F": 1}
{"v": 1	"t": 1960943	"P": 1007.0	"F": 2}
{"v": 1	"t": 1960963	"P": 1005.5	"F": 1}
{"v": 1	"t": 1960983	"P": 1003.0	"F": 2}
{"v": 1	"t": 1961003	"P": 1001.75	"F": 1}
{"v": 1	"t": 1961024	"P": 1005.0	"F": 1}
{"v": 1	"t": 1961044	"P": 1008.0	"F": 1}
{"v": 1	"t": 1961064	"P": 1002.0	"F": 1}
{"v": 1	"t": 1961085	"P": 1000.5	"F": 1}
{"v": 1	"t": 1961105	"P": 1006.75	"F": 1}
{"v": 1	"t": 1961125	"P": 1006.0	"F": 1}
{"v": 1	"t": 1961146	"P": 1003.75	"F": 2}
{"v": 1	"t": 1961166	"P": 1001.25	"F": 2}
{"v": 1	"t": 1961186	"P": 1005.5	"F": 1}
{"v": 1	"t": 1961206	"P": 1005.0	"F": 1}
{"v": 1	"t": 1961227	"P": 1003.25	"F": 1}
{"v": 1	"t": 1961247	"P": 1001.0	"F": 1}
{"v": 1	"t": 1961267	"P": 1004.5	"F": 1}
{"v": 1	"t": 1961288	"P": 1006.0	"F": 1	"C": 46.27	"D": 3275	"sn": 54091929832280	"file": "/data/device_log/data0000.out"}
{"v": 1	"t": 1961308	"P": 1003.25	"F": 1}
{"v": 1	"t": 1961328	"P": 1003.25	"F": 1}
{"v": 1	"t": 1961349	"P": 1006.5	"F": 1}
{"v": 1	"t": 1961369	"P": 1006.0	"F": 2}
{"v": 1	"t": 1961389	"P": 1001.5	"F": 2}
{"v": 1	"t": 1961410	"P": 1002.5	"F": 2}
{"v": 1	"t": 1961430	"P": 1007.75	"F": 2}
{"v": 1	"t": 1961450	"P": 1003.25	"F": 1}
{"v": 1	"t": 1961471	"P": 1001.25	"F": 1}
{"v": 1	"t": 1961491	"P": 1003.0	"F": 1}
{"v": 1	"t": 1961511	"P": 1008.0	"F": 1}
{"v": 1	"t": 1961532	"P": 1005.25	"F": 1}
{"v": 1	"t": 1961552	"P": 1002.75	"F": 1}
{"v": 1	"t": 1961572	"P": 1004.0	"F": 1}
{"v": 1	"t": 1961593	"P": 1009.25	"F": 1}
{"v": 1	"t": 1961613	"P": 1003.0	"F": 1}
{"v": 1	"t": 1961633	"P": 1001.0	"F": 1}
{"v": 1	"t": 1961654	"P": 1007.25	"F": 1}
{"v": 1	"t": 1961674	"P": 1004.25	"F": 1}
{"v": 1	"t": 1961694	"P": 1003.5	"F": 1}
{"v": 1	"t": 1961715	"P": 1000.5	"F": 2}
{"v": 1	"t": 1961735	"P": 1004.75	"F": 1}
{"v": 1	"t": 1961755	"P": 1008.0	"F": 1}
{"v": 1	"t": 1961776	"P": 1002.75	"F": 1}
{"v": 1	"t": 1961796	"P": 1002.25	"F": 2}
{"v": 1	"t": 1961816	"P": 1005.25	"F": 1}
{"v": 1	"t": 1961836	"P": 1007.25	"F": 1}
{"v": 1	"t": 1961857	"P": 1005.0	"F": 1}
{"v": 1	"t": 1961877	"P": 1000.5	"F": 1}
{"v": 1	"t": 1961897	"P": 1003.75	"F": 1}
{"v": 1	"t": 1961918	"P": 1007.75	"F": 1}
{"v": 1	"t": 1961938	"P": 1004.0	"F": 1}
{"v": 1	"t": 1961958	"P": 1001.25	"F": 1}
{"v": 1	"t": 1961979	"P": 1001.5	"F": 1}
{"v": 1	"t": 1961999	"P": 1004.75	"F": 1}
{"v": 1	"t": 1962019	"P": 1007.25	"F": 1}
{"v": 1	"t": 1962039	"P": 1000.75	"F": 1}
{"v": 1	"t": 1962060	"P": 1001.0	"F": 1}
{"v": 1	"t": 1962080	"P": 1006.75	"F": 1}
{"v": 1	"t": 1962100	"P": 1006.0	"F": 2}
{"v": 1	"t": 1962121	"P": 1004.0	"F": 1}
{"v": 1	"t": 1962141	"P": 1001.0	"F": 1}
{"v": 1	"t": 1962161	"P": 1003.75	"F": 1}
{"v": 1	"t": 1962181	"P": 1008.5	"F": 2}
{"v": 1	"t": 1962202	"P": 1004.0	"F": 1}
{"v": 1	"t": 1962222	"P": 1000.75	"F": 1}
{"v": 1	"t": 1962242	"P": 1004.0	"F": 1}
{"v": 1	"t": 1962263	"P": 1006.75	"F": 1}
{"v": 1	"t": 1962283	"P": 1004.0	"F": 1}
{"v": 1	"t": 1962303	"P": 1002.0	"F": 1	"C": 46.285	"D": 3275	"sn": 54091929832280	"file": "/data/device_log/data0000.out"}
{"v": 1	"t": 1962324	"P": 1001.0	"F": 1}
{"v": 1	"t": 1962344	"P": 1008.25	"F": 1}
{"v": 1	"t": 1962364	"P": 1005.0	"F": 2}
{"v": 1	"t": 1962385	"P": 999.75	"F": 2}
{"v": 1	"t": 1962405	"P": 1003.25	"F": 2}
{"v": 1	"t": 1962425	"P": 1008.75	"F": 1}
{"v": 1	"t": 1962445	"P": 1005.25	"F": 1}
{"v": 1	"t": 1962466	"P": 1000.25	"F": 1}
{"v": 1	"t": 1962486	"P": 1004.25	"F": 1}
{"v": 1	"t": 1962506	"P": 1007.0	"F": 1}
{"v": 1	"t": 1962527	"P": 1004.75	"F": 1}
{"v": 1	"t": 1962547	"P": 1002.75	"F": 2}
{"v": 1	"t": 1962567	"P": 1002.0	"F": 1}
{"v": 1	"t": 1962588	"P": 1004.75	"F": 2}
{"v": 1	"t": 1962608	"P": 1005.0	"F": 2}
{"v": 1	"t": 1962628	"P": 1003.25	"F": 1}
{"v": 1	"t": 1962648	"P": 1001.0	"F": 1}
{"v": 1	"t": 1962669	"P": 1005.5	"F": 1}
{"v": 1	"t": 1962689	"P": 1005.0	"F": 1}
{"v": 1	"t": 1962709	"P": 1004.25	"F": 1}
{"v": 1	"t": 1962730	"P": 1001.5	"F": 1}
{"v": 1	"t": 1962750	"P": 1006.25	"F": 1}
{"v": 1	"t": 1962770	"P": 1006.25	"F": 1}
{"v": 1	"t": 1962790	"P": 1005.0	"F": 1}
{"v": 1	"t": 1962811	"P": 1000.75	"F": 1}
{"v": 1	"t": 1962831	"P": 1004.5	"F": 1}
{"v": 1	"t": 1962851	"P": 1008.25	"F": 1}
{"v": 1	"t": 1962872	"P": 1004.25	"F": 1}
{"v": 1	"t": 1962892	"P": 1001.75	"F": 1}
{"v": 1	"t": 1962912	"P": 1004.0	"F": 1}
{"v": 1	"t": 1962933	"P": 1007.75	"F": 1}
{"v": 1	"t": 1962953	"P": 1006.25	"F": 1}
{"v": 1	"t": 1962973	"P": 1002.5	"F": 2}
{"v": 1	"t": 1962993	"P": 1001.75	"F": 1}
{"v": 1	"t": 1963014	"P": 1006.5	"F": 2}
{"v": 1	"t": 1963034	"P": 1005.0	"F": 1}
{"v": 1	"t": 1963054	"P": 1002.75	"F": 1}
{"v": 1	"t": 1963075	"P": 1002.5	"F": 1}
{"v": 1	"t": 1963095	"P": 1006.75	"F": 1}
{"v": 1	"t": 1963115	"P": 1006.0	"F": 1}
{"v": 1	"t": 1963136	"P": 1003.5	"F": 1}
{"v": 1	"t": 1963156	"P": 1002.5	"F": 1}
{"v": 1	"t": 1963176	"P": 1006.25	"F": 1}
{"v": 1	"t": 1963197	"P": 1005.75	"F": 2}
{"v": 1	"t": 1963217	"P": 1002.75	"F": 1}
{"v": 1	"t": 1963237	"P": 1000.25	"F": 1}
{"v": 1	"t": 1963257	"P": 1005.0	"F": 1}
{"v": 1	"t": 1963278	"P": 1003.75	"F": 1}
{"v": 1	"t": 1963298	"P": 1002.5	"F": 1}
{"v": 1	"t": 1963318	"P": 1001.0	"F": 2	"C": 46.275	"D": 3275	"sn": 54091929832280	"file": "/data/device_log/data0000.out"}
{"v": 1	"t": 1963339	"P": 1005.5	"F": 2}
{"v": 1	"t": 1963359	"P": 1007.5	"F": 2}
{"v": 1	"t": 1963379	"P": 1003.75	"F": 2}
{"v": 1	"t": 1963400	"P": 1002.0	"F": 2}
{"v": 1	"t": 1963420	"P": 1003.0	"F": 1}
{"v": 1	"t": 1963440	"P": 1007.0	"F": 2}
{"v": 1	"t": 1963460	"P": 1005.25	"F": 1}
{"v": 1	"t": 1963481	"P": 1002.25	"F": 1}
{"v": 1	"t": 1963501	"P": 1001.5	"F": 2}
{"v": 1	"t": 1963521	"P": 1006.5	"F": 2}
{"v": 1	"t": 1963542	"P": 1006.5	"F": 1}
{"v": 1	"t": 1963562	"P": 1001.75	"F": 2}
{"v": 1	"t": 1963582	"P": 1001.25	"F": 2}
{"v": 1	"t": 1963602	"P": 1006.5	"F": 2}
{"v": 1	"t": 1963623	"P": 1007.25	"F": 1}
{"v": 1	"t": 1963643	"P": 1002.5	"F": 2}
{"v": 1	"t": 1963663	"P": 1001.0	"F": 1}
{"v": 1	"t": 1963684	"P": 1005.0	"F": 1}
{"v": 1	"t": 1963704	"P": 1005.5	"F": 2}
{"v": 1	"t": 1963724	"P": 1005.5	"F": 1}
{"v": 1	"t": 1963745	"P": 1002.25	"F": 2}
{"v": 1	"t": 1963765	"P": 1004.5	"F": 1}
{"v": 1	"t": 1963785	"P": 1006.75	"F": 1}
{"v": 1	"t": 1963805	"P": 1002.25	"F": 1}
{"v": 1	"t": 1963826	"P": 999.5	"F": 2}
{"v": 1	"t": 1963846	"P": 1006.5	"F": 2}
{"v": 1	"t": 1963866	"P": 1005.5	"F": 2}
{"v": 1	"t": 1963887	"P": 1003.0	"F": 2}
{"v": 1	"t": 1963907	"P": 1000.75	"F": 2}
{"v": 1	"t": 1963927	"P": 1006.5	"F": 2}
{"v": 1	"t": 1963948	"P": 1007.75	"F": 1}
{"v": 1	"t": 1963968	"P": 1005.25	"F": 1}
{"v": 1	"t": 1963988	"P": 1001.0	"F": 1}
{"v": 1	"t": 1964009	"P": 1002.5	"F": 2}
{"v": 1	"t": 1964029	"P": 1006.25	"F": 1}
{"v": 1	"t": 1964049	"P": 1007.5	"F": 1}
{"v": 1	"t": 1964069	"P": 1003.0	"F": 1}
{"v": 1	"t": 1964090	"P": 1003.0	"F": 1}
{"v": 1	"t": 1964110	"P": 1007.25	"F": 1}
{"v": 1	"t": 1964130	"P": 1006.5	"F": 1}
{"v": 1	"t": 1964151	"P": 1004.25	"F": 2}
{"v": 1	"t": 1964171	"P": 1002.0	"F": 1}
{"v": 1	"t": 1964191	"P": 1005.75	"F": 1}
{"v": 1	"t": 1964212	"P": 1007.0	"F": 1}
{"v": 1	"t": 1964232	"P": 1004.25	"F": 1}
{"v": 1	"t": 1964252	"P": 1002.75	"F": 1}
{"v": 1	"t": 1964272	"P": 1005.25	"F": 1}
{"v": 1	"t": 1964293	"P": 1008.0	"F": 1}
{"v": 1	"t": 1964313	"P": 1004.0	"F": 1}
{"v": 1	"t": 1964333	"P": 1002.5	"F": 1	"C": 46.275	"D": 3275	"sn": 54091929832280	"file": "/data/device_log/data0000.out"}
{"v": 1	"t": 1964354	"P": 1004.0	"F": 1}
{"v": 1	"t": 1964374	"P": 1006.25	"F": 1}
{"v": 1	"t": 1964394	"P": 1003.75	"F": 1}
{"v": 1	"t": 1964415	"P": 1003.25	"F": 1}
{"v": 1	"t": 1964435	"P": 1004.25	"F": 1}
{"v": 1	"t": 1964455	"P": 1007.5	"F": 1}
{"v": 1	"t": 1964475	"P": 1004.5	"F": 1}
{"v": 1	"t": 1964496	"P": 999.25	"F": 1}
{"v": 1	"t": 1964516	"P": 1004.25	"F": 1}
{"v": 1	"t": 1964536	"P": 1005.75	"F": 2}
{"v": 1	"t": 1964557	"P": 1003.75	"F": 2}
{"v": 1	"t": 1964577	"P": 999.5	"F": 1}
{"v": 1	"t": 1964597	"P": 1004.0	"F": 1}
{"v": 1	"t": 1964618	"P": 1008.75	"F": 1}
{"v": 1	"t": 1964638	"P": 1004.25	"F": 1}
{"v": 1	"t": 1964658	"P": 1002.0	"F": 2}
{"v": 1	"t": 1964678	"P": 1000.25	"F": 1}
{"v": 1	"t": 1964699	"P": 1007.0	"F": 1}
{"v": 1	"t": 1964719	"P": 1007.5	"F": 1}
{"v": 1	"t": 1964739	"P": 1004.0	"F": 1}
{"v": 1	"t": 1964760	"P": 1001.75	"F": 2}
{"v": 1	"t": 1964780	"P": 1005.25	"F": 1}
{"v": 1	"t": 1964800	"P": 1007.25	"F": 1}
{"v": 1	"t": 1964821	"P": 1004.5	"F": 2}
{"v": 1	"t": 1964841	"P": 1001.25	"F": 1}
{"v": 1	"t": 1964861	"P": 1004.0	"F": 1}
{"v": 1	"t": 1964881	"P": 1007.5	"F": 1}
{"v": 1	"t": 1964902	"P": 1004.0	"F": 1}
{"v": 1	"t": 1964922	"P": 1001.75	"F": 1}
{"v": 1	"t": 1964942	"P": 1002.75	"F": 2}
{"v": 1	"t": 1964963	"P": 1008.0	"F": 1}
{"v": 1	"t": 1964983	"P": 1006.0	"F": 2}
{"v": 1	"t": 1965003	"P": 1001.25	"F": 1}
{"v": 1	"t": 1965023	"P": 1002.25	"F": 1}
{"v": 1	"t": 1965044	"P": 1008.25	"F": 1}
{"v": 1	"t": 1965064	"P": 1006.5	"F": 1}
{"v": 1	"t": 1965084	"P": 1004.0	"F": 1}
{"v": 1	"t": 1965105	"P": 1001.25	"F": 2}
{"v": 1	"t": 1965125	"P": 1006.75	"F": 1}
{"v": 1	"t": 1965145	"P": 1005.75	"F": 1}
{"v": 1	"t": 1965166	"P": 1003.0	"F": 2}
{"v": 1	"t": 1965186	"P": 999.5	"F": 2}
{"v": 1	"t": 1965206	"P": 1007.25	"F": 2}
{"v": 1	"t": 1965227	"P": 1007.5	"F": 1}
{"v": 1	"t": 1965247	"P": 1004.75	"F": 1}
{"v": 1	"t": 1965267	"P": 1001.75	"F": 1}
{"v": 1	"t": 1965288	"P": 1005.5	"F": 1}
{"v": 1	"t": 1965308	"P": 1006.5	"F": 1}
{"v": 1	"t": 1965328	"P": 1001.75	"F": 1}
{"v": 1	"t": 1965349	"P": 1001.75	"F": 1	"C": 46.29	"D": 3275	"sn": 54091929832280	"file": "/data/device_log/data0000.out"}
{"v": 1	"t": 1965369	"P": 1006.5	"F": 1}
{"v": 1	"t": 1965389	"P": 1004.0	"F": 1}
{"v": 1	"t": 1965410	"P": 1002.0	"F": 1}
{"v": 1	"t": 1965430	"P": 1002.75	"F": 2}
{"v": 1	"t": 1965450	"P": 1008.75	"F": 1}
{"v": 1	"t": 1965470	"P": 1006.25	"F": 1}
{"v": 1	"t": 1965491	"P": 1002.5	"F": 1}
{"v": 1	"t": 1965511	"P": 1001.75	"F": 1}
{"v": 1	"t": 1965531	"P": 1006.75	"F": 1}
{"v": 1	"t": 1965552	"P": 1004.75	"F": 1}
{"v": 1	"t": 1965572	"P": 1002.0	"F": 1}
{"v": 1	"t": 1965592	"P": 1006.25	"F": 1}
{"v": 1	"t": 1965613	"P": 1008.0	"F": 1}
{"v": 1	"t": 1965633	"P": 1003.75	"F": 1}
{"v": 1	"t": 1965653	"P": 1002.75	"F": 1}
{"v": 1	"t": 1965674	"P": 1006.25	"F": 1}
{"v": 1	"t": 1965694	"P": 1008.0	"F": 1}
{"v": 1	"t": 1965714	"P": 1004.75	"F": 1}
{"v": 1	"t": 1965735	"P": 1002.5	"F": 1}
{"v": 1	"t": 1965755	"P": 1005.75	"F": 1}
{"v": 1	"t": 1965775	"P": 1008.25	"F": 1}
{"v": 1	"t": 1965795	"P": 1006.0	"F": 2}
{"v": 1	"t": 1965816	"P": 1001.0	"F": 1}
{"v": 1	"t": 1965836	"P": 1003.0	"F": 1}
{"v": 1	"t": 1965856	"P": 1007.75	"F": 1}
{"v": 1	"t": 1965877	"P": 1003.25	"F": 1}
{"v": 1	"t": 1965897	"P": 1001.75	"F": 1}
{"v": 1	"t": 1965917	"P": 1002.5	"F": 1}
{"v": 1	"t": 1965938	"P": 1007.75	"F": 2}
{"v": 1	"t": 1965958	"P": 1006.5	"F": 1}
{"v": 1	"t": 1965978	"P": 1002.5	"F": 1}
{"v": 1	"t": 1965998	"P": 1000.25	"F": 2}
{"v": 1	"t": 1966019	"P": 1007.75	"F": 2}
{"v": 1	"t": 1966039	"P": 1008.25	"F": 1}
{"v": 1	"t": 1966059	"P": 1003.0	"F": 1}
{"v": 1	"t": 1966080	"P": 1001.5	"F": 1}
{"v": 1	"t": 1966100	"P": 1006.25	"F": 1}
{"v": 1	"t": 1966120	"P": 1006.25	"F": 2}
{"v": 1	"t": 1966141	"P": 1005.0	"F": 2}
{"v": 1	"t": 1966161	"P": 1000.5	"F": 1}
{"v": 1	"t": 1966181	"P": 1004.0	"F": 2}
{"v": 1	"t": 1966201	"P": 1007.5	"F": 2}
{"v": 1	"t": 1966222	"P": 1003.25	"F": 1}
{"v": 1	"t": 1966242	"P": 1002.5	"F": 1}
{"v": 1	"t": 1966262	"P": 1003.25	"F": 1}
{"v": 1	"t": 1966283	"P": 1007.5	"F": 2}
{"v": 1	"t": 1966303	"P": 1005.75	"F": 1}
{"v": 1	"t": 1966323	"P": 1002.25	"F": 1}
{"v": 1	"t": 1966344	"P": 1004.25	"F": 1}
{"v": 1	"t": 1966364	"P": 1007.5	"F": 1	"C": 46.29	"D": 3275	"sn": 54091929832280	"file": "/data/device_log/data0000.out"}
{"v": 1	"t": 1966384	"P": 1004.25	"F": 1}
{"v": 1	"t": 1966405	"P": 1000.75	"F": 1}
{"v": 1	"t": 1966425	"P": 1001.25	"F": 2}
{"v": 1	"t": 1966445	"P": 1007.0	"F": 1}
{"v": 1	"t": 1966465	"P": 1005.5	"F": 2}
{"v": 1	"t": 1966486	"P": 1000.5	"F": 1}
{"v": 1	"t": 1966506	"P": 1004.5	"F": 2}
{"v": 1	"t": 1966526	"P": 1007.5	"F": 1}
{"v": 1	"t": 1966547	"P": 1005.5	"F": 1}
{"v": 1	"t": 1966567	"P": 1001.5	"F": 2}
{"v": 1	"t": 1966587	"P": 1002.5	"F": 1}
{"v": 1	"t": 1966608	"P": 1007.75	"F": 2}
{"v": 1	"t": 1966628	"P": 1003.5	"F": 1}
{"v": 1	"t": 1966648	"P": 1001.25	"F": 1}
{"v": 1	"t": 1966668	"P": 1002.0	"F": 1}
{"v": 1	"t": 1966689	"P": 1006.5	"F": 1}
{"v": 1	"t": 1966709	"P": 1006.0	"F": 1}
{"v": 1	"t": 1966729	"P": 1001.75	"F": 1}
{"v": 1	"t": 1966750	"P": 1001.5	"F": 1}
{"v": 1	"t": 1966770	"P": 1006.5	"F": 1}
{"v": 1	"t": 1966790	"P": 1006.25	"F": 1}
{"v": 1	"t": 1966811	"P": 1004.25	"F": 1}
{"v": 1	"t": 1966831	"P": 1001.25	"F": 1}
{"v": 1	"t": 1966851	"P": 1005.0	"F": 1}
{"v": 1	"t": 1966871	"P": 1006.0	"F": 2}
{"v": 1	"t": 1966892	"P": 1002.25	"F": 1}
{"v": 1	"t": 1966912	"P": 1001.0	"F": 2}
{"v": 1	"t": 1966932	"P": 1001.75	"F": 1}
{"v": 1	"t": 1966953	"P": 1007.25	"F": 1}
{"v": 1	"t": 1966973	"P": 1004.75	"F": 1}
{"v": 1	"t": 1966993	"P": 1001.0	"F": 1}
{"v": 1	"t": 1967014	"P": 1003.0	"F": 1}
{"v": 1	"t": 1967034	"P": 1007.25	"F": 1}
{"v": 1	"t": 1967054	"P": 1005.75	"F": 1}
{"v": 1	"t": 1967074	"P": 1001.25	"F": 2}
{"v": 1	"t": 1967095	"P": 1001.5	"F": 2}
{"v": 1	"t": 1967115	"P": 1007.5	"F": 1}
{"v": 1	"t": 1967135	"P": 1004.0	"F": 1}
{"v": 1	"t": 1967156	"P": 1002.75	"F": 1}
{"v": 1	"t": 1967176	"P": 998.75	"F": 1}
{"v": 1	"t": 1967196	"P": 1007.0	"F": 2}
{"v": 1	"t": 1967217	"P": 1007.25	"F": 2}
{"v": 1	"t": 1967237	"P": 1003.0	"F": 2}
{"v": 1	"t": 1967257	"P": 1001.5	"F": 1}
{"v": 1	"t": 1967277	"P": 1005.5	"F": 1}
{"v": 1	"t": 1967298	"P": 1005.0	"F": 1}
{"v": 1	"t": 1967318	"P": 1002.0	"F": 2}
{"v": 1	"t": 1967338	"P": 1000.5	"F": 2}
{"v": 1	"t": 1967359	"P": 1005.5	"F": 2}
{"v": 1	"t": 1967379	"P": 1006.5	"F": 1	"C": 46.28	"D": 3275	"sn": 54091929832280	"file": "/data/device_log/data0000.out"}
{"v": 1	"t": 1967399	"P": 1002.75	"F": 2}
{"v": 1	"t": 1967420	"P": 1001.5	"F": 1}
{"v": 1	"t": 1967440	"P": 1004.0	"F": 1}
{"v": 1	"t": 1967460	"P": 1008.25	"F": 1}
{"v": 1	"t": 1967480	"P": 1003.5	"F": 2}
{"v": 1	"t": 1967501	"P": 999.75	"F": 2}
{"v": 1	"t": 1967521	"P": 1002.75	"F": 1}
{"v": 1	"t": 1967541	"P": 1008.0	"F": 1}
{"v": 1	"t": 1967562	"P": 1006.0	"F": 1}
{"v": 1	"t": 1967582	"P": 1002.75	"F": 1}
{"v": 1	"t": 1967602	"P": 1003.25	"F": 1}
{"v": 1	"t": 1967623	"P": 1005.5	"F": 1}
{"v": 1	"t": 1967643	"P": 1006.0	"F": 1}
{"v": 1	"t": 1967663	"P": 1003.5	"F": 1}
{"v": 1	"t": 1967683	"P": 1001.0	"F": 1}
{"v": 1	"t": 1967704	"P": 1006.75	"F": 2}
{"v": 1	"t": 1967724	"P": 1006.5	"F": 2}
{"v": 1	"t": 1967744	"P": 1003.75	"F": 1}
{"v": 1	"t": 1967765	"P": 1001.25	"F": 1}
{"v": 1	"t": 1967785	"P": 1004.75	"F": 1}
{"v": 1	"t": 1967805	"P": 1006.5	"F": 2}
{"v": 1	"t": 1967826	"P": 1003.75	"F": 1}
{"v": 1	"t": 1967846	"P": 1003.25	"F": 1}
{"v": 1	"t": 1967866	"P": 1007.0	"F": 1}
{"v": 1	"t": 1967887	"P": 1008.25	"F": 1}
{"v": 1	"t": 1967907	"P": 1003.0	"F": 1}
{"v": 1	"t": 1967927	"P": 1003.25	"F": 1}
{"v": 1	"t": 1967947	"P": 1004.75	"F": 1}
{"v": 1	"t": 1967968	"P": 1007.0	"F": 1}
{"v": 1	"t": 1967988	"P": 1003.25	"F": 1}
{"v": 1	"t": 1968008	"P": 1000.75	"F": 2}
{"v": 1	"t": 1968029	"P": 1004.0	"F": 2}
{"v": 1	"t": 1968049	"P": 1007.25	"F": 1}
{"v": 1	"t": 1968069	"P": 1004.75	"F": 2}
{"v": 1	"t": 1968089	"P": 1003.5	"F": 1}
{"v": 1	"t": 1968110	"P": 1003.0	"F": 2}
{"v": 1	"t": 1968130	"P": 1007.25	"F": 1}
{"v": 1	"t": 1968150	"P": 1005.5	"F": 1}
{"v": 1	"t": 1968171	"P": 1002.25	"F": 1}
{"v": 1	"t": 1968191	"P": 1000.75	"F": 2}
{"v": 1	"t": 1968211	"P": 1006.75	"F": 1}
{"v": 1	"t": 1968232	"P": 1007.25	"F": 2}
{"v": 1	"t": 1968252	"P": 1004.0	"F": 1}
{"v": 1	"t": 1968272	"P": 1002.0	"F": 1}
{"v": 1	"t": 1968292	"P": 1004.25	"F": 1}
{"v": 1	"t": 1968313	"P": 1007.0	"F": 1}
{"v": 1	"t": 1968333	"P": 1005.0	"F": 1}
{"v": 1	"t": 1968353	"P": 1002.5	"F": 1}
{"v": 1	"t": 1968374	"P": 1003.0	"F": 2}
{"v": 1	"t": 1968394	"P": 1007.25	"F": 1	"C": 46.26	"D": 3275	"sn": 54091929832280	"file": "/data/device_log/data0000.out"}
{"v": 1	"t": 1968414	"P": 1004.75	"F": 1}
{"v": 1	"t": 1968434	"P": 1002.25	"F": 2}
{"v": 1	"t": 1968455	"P": 1003.25	"F": 2}
{"v": 1	"t": 1968475	"P": 1006.5	"F": 2}
{"v": 1	"t": 1968495	"P": 1005.5	"F": 2}
{"v": 1	"t": 1968516	"P": 1003.5	"F": 2}
{"v": 1	"t": 1968536	"P": 1002.5	"F": 2}
{"v": 1	"t": 1968556	"P": 1008.5	"F": 2}
{"v": 1	"t": 1968577	"P": 1007.75	"F": 1}
{"v": 1	"t": 1968597	"P": 1002.75	"F": 2}
{"v": 1	"t": 1968617	"P": 1002.25	"F": 1}
{"v": 1	"t": 1968638	"P": 1008.25	"F": 1}
{"v": 1	"t": 1968658	"P": 1006.75	"F": 2}
{"v": 1	"t": 1968678	"P": 1003.75	"F": 2}
{"v": 1	"t": 1968698	"P": 1001.0	"F": 1}
{"v": 1	"t": 1968719	"P": 1007.0	"F": 2}
{"v": 1	"t": 1968739	"P": 1007.0	"F": 2}
{"v": 1	"t": 1968759	"P": 1004.0	"F": 1}
{"v": 1	"t": 1968780	"P": 1002.75	"F": 2}
{"v": 1	"t": 1968800	"P": 1007.25	"F": 1}
{"v": 1	"t": 1968820	"P": 1006.5	"F": 2}
{"v": 1	"t": 1968841	"P": 1003.25	"F": 2}
{"v": 1	"t": 1968861	"P": 1004.0	"F": 1}
{"v": 1	"t": 1968881	"P": 1002.25	"F": 2}
{"v": 1	"t": 1968901	"P": 1008.25	"F": 1}
{"v": 1	"t": 1968922	"P": 1004.75	"F": 2}
{"v": 1	"t": 1968942	"P": 1002.5	"F": 1}
{"v": 1	"t": 1968962	"P": 1005.25	"F": 1}
{"v": 1	"t": 1968983	"P": 1007.75	"F": 2}
{"v": 1	"t": 1969003	"P": 1005.25	"F": 2}
{"v": 1	"t": 1969023	"P": 1001.25	"F": 2}
{"v": 1	"t": 1969043	"P": 1000.75	"F": 1}
{"v": 1	"t": 1969064	"P": 1007.0	"F": 1}
{"v": 1	"t": 1969084	"P": 1005.5	"F": 2}
{"v": 1	"t": 1969104	"P": 1003.5	"F": 1}
{"v": 1	"t": 1969125	"P": 1001.25	"F": 1}
{"v": 1	"t": 1969145	"P": 1004.5	"F": 2}
{"v": 1	"t": 1969165	"P": 1005.5	"F": 1}
{"v": 1	"t": 1969186	"P": 1002.25	"F": 2}
{"v": 1	"t": 1969206	"P": 1002.0	"F": 1}
{"v": 1	"t": 1969226	"P": 1004.75	"F": 1}
{"v": 1	"t": 1969246	"P": 1007.5	"F": 2}
{"v": 1	"t": 1969267	"P": 1004.75	"F": 2}
{"v": 1	"t": 1969287	"P": 1001.25	"F": 1}
{"v": 1	"t": 1969307	"P": 1002.25	"F": 2}
{"v": 1	"t": 1969328	"P": 1007.0	"F": 2}
{"v": 1	"t": 1969348	"P": 1003.5	"F": 2}
{"v": 1	"t": 1969368	"P": 1001.0	"F": 1}
{"v": 1	"t": 1969389	"P": 1006.5	"F": 1}
{"v": 1	"t": 1969409	"P": 1005.75	"F": 1	"C": 46.31	"D": 3274	"sn": 54091929832280	"file": "/data/device_log/data0000.out"}
{"v": 1	"t": 1969429	"P": 1002.75	"F": 2}
{"v": 1	"t": 1969450	"P": 1002.75	"F": 1}
{"v": 1	"t": 1969470	"P": 1007.5	"F": 1}
{"v": 1	"t": 1969490	"P": 1005.25	"F": 1}
{"v": 1	"t": 1969511	"P": 1003.0	"F": 1}
{"v": 1	"t": 1969531	"P": 1000.0	"F": 2}
{"v": 1	"t": 1969551	"P": 1008.25	"F": 1}
{"v": 1	"t": 1969572	"P": 1005.25	"F": 1}
{"v": 1	"t": 1969592	"P": 1002.0	"F": 1}
{"v": 1	"t": 1969612	"P": 1001.5	"F": 1}
{"v": 1	"t": 1969633	"P": 1007.0	"F": 1}
{"v": 1	"t": 1969653	"P": 1004.25	"F": 2}
{"v": 1	"t": 1969673	"P": 1003.0	"F": 1}
{"v": 1	"t": 1969694	"P": 1002.75	"F": 1}
{"v": 1	"t": 1969714	"P": 1007.25	"F": 1}
{"v": 1	"t": 1969734	"P": 1004.0	"F": 1}
{"v": 1	"t": 1969754	"P": 1000.5	"F": 1}
{"v": 1	"t": 1969775	"P": 1003.75	"F": 1}
{"v": 1	"t": 1969795	"P": 1008.0	"F": 1}
{"v": 1	"t": 1969815	"P": 1003.25	"F": 1}
{"v": 1	"t": 1969836	"P": 1001.25	"F": 1}
{"v": 1	"t": 1969856	"P": 1003.25	"F": 1}
{"v": 1	"t": 1969876	"P": 1008.5	"F": 1}
{"v": 1	"t": 1969897	"P": 1005.75	"F": 1}
{"v": 1	"t": 1969917	"P": 1002.75	"F": 1}
{"v": 1	"t": 1969937	"P": 1002.0	"F": 1}
{"v": 1	"t": 1969958	"P": 1006.75	"F": 1}
{"v": 1	"t": 1969978	"P": 1005.75	"F": 1}
{"v": 1	"t": 1969998	"P": 1004.5	"F": 2}
{"v": 1	"t": 1970018	"P": 1001.25	"F": 1}
{"v": 1	"t": 1970039	"P": 1004.75	"F": 1}
{"v": 1	"t": 1970059	"P": 1006.5	"F": 1}
{"v": 1	"t": 1970079	"P": 1003.5	"F": 1}
{"v": 1	"t": 1970100	"P": 1002.25	"F": 1}
{"v": 1	"t": 1970120	"P": 1002.75	"F": 2}
{"v": 1	"t": 1970140	"P": 1007.5	"F": 1}
{"v": 1	"t": 1970160	"P": 1005.0	"F": 1}
{"v": 1	"t": 1970181	"P": 1002.25	"F": 1}
{"v": 1	"t": 1970201	"P": 1001.0	"F": 1}
{"v": 1	"t": 1970221	"P": 1008.5	"F": 1}
{"v": 1	"t": 1970242	"P": 1006.75	"F": 1}
{"v": 1	"t": 1970262	"P": 1002.75	"F": 1}
{"v": 1	"t": 1970282	"P": 1001.75	"F": 1}
{"v": 1	"t": 1970302	"P": 1005.25	"F": 1}
{"v": 1	"t": 1970323	"P": 1006.5	"F": 2}
{"v": 1	"t": 1970343	"P": 1003.0	"F": 1}
{"v": 1	"t": 1970363	"P": 1000.5	"F": 1}
{"v": 1	"t": 1970384	"P": 1005.0	"F": 1}
{"v": 1	"t": 1970404	"P": 1006.0	"F": 1}
{"v": 1	"t": 1970424	"P": 1003.25	"F": 1	"C": 46.265	"D": 3274	"sn": 54091929832280	"file": "/data/device_log/data0000.out"}
{"v": 1	"t": 1970445	"P": 1001.25	"F": 2}
{"v": 1	"t": 1970465	"P": 1007.0	"F": 1}
{"v": 1	"t": 1970485	"P": 1005.25	"F": 2}
{"v": 1	"t": 1970506	"P": 1004.5	"F": 2}
{"v": 1	"t": 1970526	"P": 1001.0	"F": 1}
{"v": 1	"t": 1970546	"P": 1004.5	"F": 1}
{"v": 1	"t": 1970566	"P": 1006.5	"F": 1}
{"v": 1	"t": 1970587	"P": 1004.75	"F": 2}
{"v": 1	"t": 1970607	"P": 1001.25	"F": 1}
{"v": 1	"t": 1970627	"P": 1002.75	"F": 2}
{"v": 1	"t": 1970648	"P": 1006.5	"F": 1}
{"v": 1	"t": 1970668	"P": 1002.0	"F": 1}
{"v": 1	"t": 1970688	"P": 1002.0	"F": 2}
{"v": 1	"t": 1970709	"P": 1002.5	"F": 1}
{"v": 1	"t": 1970729	"P": 1007.0	"F": 1}
{"v": 1	"t": 1970749	"P": 1005.0	"F": 1}
{"v": 1	"t": 1970769	"P": 1003.5	"F": 2}
{"v": 1	"t": 1970790	"P": 1000.5	"F": 2}
{"v": 1	"t": 1970810	"P": 1005.5	"F": 2}
{"v": 1	"t": 1970830	"P": 1004.5	"F": 2}
{"v": 1	"t": 1970851	"P": 1002.25	"F": 2}
{"v": 1	"t": 1970871	"P": 1001.0	"F": 2}
{"v": 1	"t": 1970891	"P": 1007.5	"F": 1}
{"v": 1	"t": 1970912	"P": 1005.5	"F": 1}
{"v": 1	"t": 1970932	"P": 1004.25	"F": 1}
{"v": 1	"t": 1970952	"P": 1001.75	"F": 1}
{"v": 1	"t": 1970972	"P": 1004.75	"F": 2}
{"v": 1	"t": 1970993	"P": 1007.25	"F": 1}
{"v": 1	"t": 1971013	"P": 1004.0	"F": 2}
{"v": 1	"t": 1971033	"P": 1002.25	"F": 1}
{"v": 1	"t": 1971054	"P": 1003.75	"F": 2}
{"v": 1	"t": 1971074	"P": 1005.0	"F": 2}
{"v": 1	"t": 1971094	"P": 1004.0	"F": 1}
{"v": 1	"t": 1971114	"P": 1002.5	"F": 2}
{"v": 1	"t": 1971135	"P": 1002.25	"F": 2}
{"v": 1	"t": 1971155	"P": 1005.5	"F": 2}
{"v": 1	"t": 1971175	"P": 1005.75	"F": 2}
{"v": 1	"t": 1971196	"P": 1003.5	"F": 2}
{"v": 1	"t": 1971216	"P": 1001.0	"F": 1}
{"v": 1	"t": 1971236	"P": 1007.75	"F": 1}
{"v": 1	"t": 1971257	"P": 1006.5	"F": 1}
{"v": 1	"t": 1971277	"P": 1003.0	"F": 1}
{"v": 1	"t": 1971297	"P": 1002.0	"F": 2}
{"v": 1	"t": 1971317	"P": 1006.25	"F": 1}
{"v": 1	"t": 1971338	"P": 1007.25	"F": 1}
{"v": 1	"t": 1971358	"P": 1004.5	"F": 1}
{"v": 1	"t": 1971378	"P": 1000.25	"F": 1}
{"v": 1	"t": 1971399	"P": 1006.25	"F": 2}
{"v": 1	"t": 1971419	"P": 1006.5	"F": 2}
{"v": 1	"t": 1971439	"P": 1005.5	"F": 2	"C": 46.275	"D": 3274	"sn": 54091929832280	"file": "/data/device_log/data0000.out"}
{"v": 1	"t": 1971460	"P": 1001.75	"F": 1}
{"v": 1	"t": 1971480	"P": 1004.5	"F": 2}
{"v": 1	"t": 1971500	"P": 1008.75	"F": 2}
{"v": 1	"t": 1971520	"P": 1003.0	"F": 2}
{"v": 1	"t": 1971541	"P": 1003.0	"F": 2}
{"v": 1	"t": 1971561	"P": 1002.25	"F": 1}
{"v": 1	"t": 1971581	"P": 1006.25	"F": 2}
{"v": 1	"t": 1971602	"P": 1006.0	"F": 2}
{"v": 1	"t": 1971622	"P": 1001.75	"F": 1}
{"v": 1	"t": 1971642	"P": 1004.75	"F": 1}
{"v": 1	"t": 1971663	"P": 1005.0	"F": 2}
{"v": 1	"t": 1971683	"P": 1005.0	"F": 1}
{"v": 1	"t": 1971703	"P": 1003.25	"F": 1}
{"v": 1	"t": 1971723	"P": 1002.25	"F": 2}
{"v": 1	"t": 1971744	"P": 1007.75	"F": 2}
{"v": 1	"t": 1971764	"P": 1004.25	"F": 1}
{"v": 1	"t": 1971784	"P": 1003.5	"F": 1}
{"v": 1	"t": 1971805	"P": 1000.25	"F": 2}
{"v": 1	"t": 1971825	"P": 1004.75	"F": 2}
{"v": 1	"t": 1971845	"P": 1006.75	"F": 2}
{"v": 1	"t": 1971866	"P": 1003.75	"F": 1}
{"v": 1	"t": 1971886	"P": 1002.0	"F": 1}
{"v": 1	"t": 1971906	"P": 1004.25	"F": 2}
{"v": 1	"t": 1971927	"P": 1006.25	"F": 2}
{"v": 1	"t": 1971947	"P": 1003.5	"F": 1}
{"v": 1	"t": 1971967	"P": 1001.75	"F": 2}
{"v": 1	"t": 1971987	"P": 1006.25	"F": 2}
{"v": 1	"t": 1972008	"P": 1008.25	"F": 1}
{"v": 1	"t": 1972028	"P": 1004.75	"F": 2}
{"v": 1	"t": 1972048	"P": 1002.25	"F": 1}
{"v": 1	"t": 1972069	"P": 1004.75	"F": 1}
{"v": 1	"t": 1972089	"P": 1008.75	"F": 2}
{"v": 1	"t": 1972109	"P": 1004.5	"F": 2}
{"v": 1	"t": 1972129	"P": 1003.5	"F": 1}
{"v": 1	"t": 1972150	"P": 1002.5	"F": 2}
{"v": 1	"t": 1972170	"P": 1007.5	"F": 2}
{"v": 1	"t": 1972190	"P": 1005.5	"F": 2}
{"v": 1	"t": 1972211	"P": 1003.25	"F": 1}
{"v": 1	"t": 1972231	"P": 1001.75	"F": 1}
{"v": 1	"t": 1972251	"P": 1008.25	"F": 2}
{"v": 1	"t": 1972272	"P": 1007.0	"F": 2}
{"v": 1	"t": 1972292	"P": 1002.75	"F": 2}
{"v": 1	"t": 1972312	"P": 1002.25	"F": 2}
{"v": 1	"t": 1972332	"P": 1006.5	"F": 1}
{"v": 1	"t": 1972353	"P": 1005.0	"F": 1}
{"v": 1	"t": 1972373	"P": 1004.75	"F": 1}
{"v": 1	"t": 1972393	"P": 1000.5	"F": 2}
{"v": 1	"t": 1972414	"P": 1005.25	"F": 2}
{"v": 1	"t": 1972434	"P": 1007.0	"F": 1}
{"v": 1	"t": 1972454	"P": 1005.75	"F": 1	"C": 46.29	"D": 3274	"sn": 54091929832280	"file": "/data/device_log/data0000.out"}
{"v": 1	"t": 1972475	"P": 1002.0	"F": 2}
{"v": 1	"t": 1972495	"P": 1008.75	"F": 2}
{"v": 1	"t": 1972515	"P": 1006.5	"F": 1}
{"v": 1	"t": 1972536	"P": 1003.0	"F": 1}
{"v": 1	"t": 1972556	"P": 1001.5	"F": 1}
{"v": 1	"t": 1972576	"P": 1005.0	"F": 2}
{"v": 1	"t": 1972596	"P": 1006.5	"F": 1}
{"v": 1	"t": 1972617	"P": 1003.5	"F": 2}
{"v": 1	"t": 1972637	"P": 1002.0	"F": 2}
{"v": 1	"t": 1972657	"P": 1004.5	"F": 2}
{"v": 1	"t": 1972678	"P": 1008.25	"F": 2}
{"v": 1	"t": 1972698	"P": 1004.5	"F": 2}
{"v": 1	"t": 1972718	"P": 1000.5	"F": 1}
{"v": 1	"t": 1972738	"P": 1004.25	"F": 2}
{"v": 1	"t": 1972759	"P": 1005.75	"F": 2}
{"v": 1	"t": 1972779	"P": 1005.0	"F": 2}
{"v": 1	"t": 1972799	"P": 1002.5	"F": 2}
{"v": 1	"t": 1972820	"P": 1002.25	"F": 2}
{"v": 1	"t": 1972840	"P": 1006.5	"F": 1}
{"v": 1	"t": 1972860	"P": 1006.0	"F": 2}
{"v": 1	"t": 1972881	"P": 1002.5	"F": 2}
{"v": 1	"t": 1972901	"P": 1003.0	"F": 2}
{"v": 1	"t": 1972921	"P": 1006.5	"F": 2}
{"v": 1	"t": 1972942	"P": 1005.5	"F": 2}
{"v": 1	"t": 1972962	"P": 1001.0	"F": 2}
{"v": 1	"t": 1972982	"P": 1000.25	"F": 1}
{"v": 1	"t": 1973002	"P": 1003.5	"F": 2}
{"v": 1	"t": 1973023	"P": 1005.75	"F": 2}
{"v": 1	"t": 1973043	"P": 1002.0	"F": 2}
{"v": 1	"t": 1973063	"P": 1000.25	"F": 1}
{"v": 1	"t": 1973084	"P": 1002.25	"F": 2}
{"v": 1	"t": 1973104	"P": 1006.75	"F": 1}
{"v": 1	"t": 1973124	"P": 1004.75	"F": 2}
{"v": 1	"t": 1973145	"P": 1001.25	"F": 1}
{"v": 1	"t": 1973165	"P": 1001.5	"F": 2}
{"v": 1	"t": 1973185	"P": 1008.25	"F": 2}
{"v": 1	"t": 1973205	"P": 1004.0	"F": 1}
{"v": 1	"t": 1973226	"P": 1004.25	"F": 1}
{"v": 1	"t": 1973246	"P": 1001.5	"F": 2}
{"v": 1	"t": 1973266	"P": 1008.0	"F": 1}
{"v": 1	"t": 1973287	"P": 1004.5	"F": 1}
{"v": 1	"t": 1973307	"P": 1001.25	"F": 2}
{"v": 1	"t": 1973327	"P": 1003.5	"F": 2}
{"v": 1	"t": 1973348	"P": 1006.0	"F": 2}
{"v": 1	"t": 1973368	"P": 1002.75	"F": 2}
{"v": 1	"t": 1973389	"P": 1001.0	"F": 1}
{"v": 1	"t": 1973409	"P": 1007.75	"F": 2}
{"v": 1	"t": 1973429	"P": 1005.5	"F": 2}
{"v": 1	"t": 1973449	"P": 1002.5	"F": 1}
{"v": 1	"t": 1973470	"P": 1003.25	"F": 2	"C": 46.29	"D": 3274	"sn": 54091929832280	"file": "/data/device_log/data0000.out"}
{"v": 1	"t": 1973490	"P": 1005.75	"F": 2}
{"v": 1	"t": 1973510	"P": 1004.75	"F": 1}
{"v": 1	"t": 1973531	"P": 1002.5	"F": 2}
{"v": 1	"t": 1973551	"P": 1001.25	"F": 2}
{"v": 1	"t": 1973571	"P": 1007.0	"F": 2}
{"v": 1	"t": 1973592	"P": 1004.5	"F": 2}
{"v": 1	"t": 1973612	"P": 1003.0	"F": 1}
{"v": 1	"t": 1973632	"P": 1005.0	"F": 2}
{"v": 1	"t": 1973653	"P": 1006.25	"F": 2}
{"v": 1	"t": 1973673	"P": 1004.0	"F": 2}
{"v": 1	"t": 1973693	"P": 1001.5	"F": 1}
{"v": 1	"t": 1973714	"P": 1005.0	"F": 2}
{"v": 1	"t": 1973734	"P": 1009.25	"F": 2}
{"v": 1	"t": 1973754	"P": 1003.75	"F": 2}
{"v": 1	"t": 1973774	"P": 1001.5	"F": 1}
{"v": 1	"t": 1973795	"P": 1003.25	"F": 2}
{"v": 1	"t": 1973815	"P": 1007.0	"F": 2}
{"v": 1	"t": 1973835	"P": 1004.0	"F": 2}
{"v": 1	"t": 1973856	"P": 1001.25	"F": 2}
{"v": 1	"t": 1973876	"P": 1002.75	"F": 2}
{"v": 1	"t": 1973896	"P": 1007.5	"F": 1}
{"v": 1	"t": 1973917	"P": 1006.75	"F": 1}
{"v": 1	"t": 1973937	"P": 1003.5	"F": 2}
{"v": 1	"t": 1973957	"P": 1003.0	"F": 2}
{"v": 1	"t": 1973977	"P": 1005.25	"F": 2}
{"v": 1	"t": 1973998	"P": 1006.0	"F": 1}
{"v": 1	"t": 1974018	"P": 1002.75	"F": 1}
{"v": 1	"t": 1974038	"P": 1000.75	"F": 2}
{"v": 1	"t": 1974059	"P": 1004.5	"F": 1}
{"v": 1	"t": 1974079	"P": 1007.75	"F": 1}
{"v": 1	"t": 1974099	"P": 1003.5	"F": 2}
{"v": 1	"t": 1974120	"P": 1001.0	"F": 1}
{"v": 1	"t": 1974140	"P": 1002.5	"F": 1}
{"v": 1	"t": 1974160	"P": 1008.25	"F": 1}
{"v": 1	"t": 1974180	"P": 1005.25	"F": 2}
{"v": 1	"t": 1974201	"P": 1002.0	"F": 2}
{"v": 1	"t": 1974221	"P": 1002.25	"F": 1}
{"v": 1	"t": 1974241	"P": 1007.0	"F": 1}
{"v": 1	"t": 1974262	"P": 1006.25	"F": 2}
{"v": 1	"t": 1974282	"P": 1002.75	"F": 2}
{"v": 1	"t": 1974302	"P": 1000.5	"F": 2}
{"v": 1	"t": 1974322	"P": 1007.75	"F": 2}
{"v": 1	"t": 1974343	"P": 1006.25	"F": 2}
{"v": 1	"t": 1974363	"P": 1002.25	"F": 1}
{"v": 1	"t": 1974383	"P": 1001.25	"F": 2}
{"v": 1	"t": 1974404	"P": 1005.0	"F": 2}
{"v": 1	"t": 1974424	"P": 1006.0	"F": 2}
{"v": 1	"t": 1974444	"P": 1004.5	"F": 2}
{"v": 1	"t": 1974465	"P": 1001.0	"F": 2}
{"v": 1	"t": 1974485	"P": 1006.75	"F": 2	"C": 46.315	"D": 3274	"sn": 54091929832280	"file": "/data/device_log/data0000.out"}
{"v": 1	"t": 1974505	"P": 1006.0	"F": 2}
{"v": 1	"t": 1974526	"P": 1003.5	"F": 2}
{"v": 1	"t": 1974546	"P": 1003.75	"F": 1}
{"v": 1	"t": 1974566	"P": 1008.0	"F": 2}
{"v": 1	"t": 1974587	"P": 1006.25	"F": 2}
{"v": 1	"t": 1974607	"P": 1002.0	"F": 2}
{"v": 1	"t": 1974627	"P": 1002.75	"F": 2}
{"v": 1	"t": 1974647	"P": 1007.0	"F": 2}
{"v": 1	"t": 1974668	"P": 1006.75	"F": 2}
{"v": 1	"t": 1974688	"P": 1003.25	"F": 1}
{"v": 1	"t": 1974708	"P": 999.75	"F": 1}
{"v": 1	"t": 1974729	"P": 1003.75	"F": 2}
{"v": 1	"t": 1974749	"P": 1006.25	"F": 2}
{"v": 1	"t": 1974769	"P": 1004.75	"F": 2}
{"v": 1	"t": 1974790	"P": 1001.0	"F": 2}
{"v": 1	"t": 1974810	"P": 1004.25	"F": 2}
{"v": 1	"t": 1974830	"P": 1007.5	"F": 2}
{"v": 1	"t": 1974850	"P": 1006.5	"F": 2}
{"v": 1	"t": 1974871	"P": 1000.75	"F": 2}
{"v": 1	"t": 1974891	"P": 1001.5	"F": 2}
{"v": 1	"t": 1974911	"P": 1008.5	"F": 2}
{"v": 1	"t": 1974932	"P": 1005.25	"F": 2}
{"v": 1	"t": 1974952	"P": 1004.25	"F": 1}
{"v": 1	"t": 1974972	"P": 1001.0	"F": 2}
{"v": 1	"t": 1974992	"P": 1006.0	"F": 2}
{"v": 1	"t": 1975013	"P": 1006.25	"F": 2}
{"v": 1	"t": 1975033	"P": 1003.0	"F": 2}
{"v": 1	"t": 1975053	"P": 1002.5	"F": 1}
{"v": 1	"t": 1975074	"P": 1004.5	"F": 2}
{"v": 1	"t": 1975094	"P": 1005.75	"F": 2}
{"v": 1	"t": 1975114	"P": 1004.5	"F": 2}
{"v": 1	"t": 1975135	"P": 1003.0	"F": 2}
{"v": 1	"t": 1975155	"P": 1005.25	"F": 2}
{"v": 1	"t": 1975175	"P": 1007.5	"F": 2}
{"v": 1	"t": 1975196	"P": 1002.5	"F": 1}
{"v": 1	"t": 1975216	"P": 1001.5	"F": 1}
{"v": 1	"t": 1975236	"P": 1004.75	"F": 1}
{"v": 1	"t": 1975256	"P": 1007.25	"F": 2}
{"v": 1	"t": 1975277	"P": 1003.5	"F": 2}
{"v": 1	"t": 1975297	"P": 1002.5	"F": 2}
{"v": 1	"t": 1975317	"P": 1004.25	"F": 2}
{"v": 1	"t": 1975338	"P": 1002.75	"F": 1}
{"v": 1	"t": 1975358	"P": 1005.75	"F": 1}
{"v": 1	"t": 1975378	"P": 1002.75	"F": 2}
{"v": 1	"t": 1975399	"P": 1004.5	"F": 1}
{"v": 1	"t": 1975419	"P": 1008.0	"F": 2}
{"v": 1	"t": 1975439	"P": 1005.5	"F": 2}
{"v": 1	"t": 1975459	"P": 1002.75	"F": 2}
{"v": 1	"t": 1975480	"P": 1001.5	"F": 2}
{"v": 1	"t": 1975500	"P": 1006.25	"F": 2	"C": 46.32	"D": 3274	"sn": 54091929832280	"file": "/data/device_log/data0000.out"}
{"v": 1	"t": 1975520	"P": 1006.75	"F": 2}
{"v": 1	"t": 1975541	"P": 1003.75	"F": 2}
{"v": 1	"t": 1975561	"P": 999.5	"F": 1}
{"v": 1	"t": 1975581	"P": 1007.25	"F": 1}
{"v": 1	"t": 1975602	"P": 1006.25	"F": 2}
{"v": 1	"t": 1975622	"P": 1001.5	"F": 2}
{"v": 1	"t": 1975642	"P": 1001.5	"F": 2}
{"v": 1	"t": 1975662	"P": 1005.0	"F": 2}
{"v": 1	"t": 1975683	"P": 1005.75	"F": 2}
{"v": 1	"t": 1975703	"P": 1003.25	"F": 2}
{"v": 1	"t": 1975723	"P": 1001.75	"F": 2}
{"v": 1	"t": 1975744	"P": 1003.5	"F": 2}
{"v": 1	"t": 1975764	"P": 1007.25	"F": 1}
{"v": 1	"t": 1975784	"P": 1005.25	"F": 2}
{"v": 1	"t": 1975804	"P": 1000.25	"F": 2}
{"v": 1	"t": 1975825	"P": 1001.5	"F": 2}
{"v": 1	"t": 1975845	"P": 1007.5	"F": 2}
{"v": 1	"t": 1975866	"P": 1004.5	"F": 2}
{"v": 1	"t": 1975886	"P": 1001.0	"F": 2}
{"v": 1	"t": 1975906	"P": 1003.0	"F": 2}
{"v": 1	"t": 1975926	"P": 1008.0	"F": 2}
{"v": 1	"t": 1975947	"P": 1004.75	"F": 2}
{"v": 1	"t": 1975967	"P": 1000.75	"F": 2}
{"v": 1	"t": 1975987	"P": 1001.5	"F": 2}
{"v": 1	"t": 1976008	"P": 1008.75	"F": 2}
{"v": 1	"t": 1976028	"P": 1007.25	"F": 2}
{"v": 1	"t": 1976048	"P": 1003.25	"F": 2}
{"v": 1	"t": 1976068	"P": 1001.0	"F": 2}
{"v": 1	"t": 1976089	"P": 1008.25	"F": 2}
{"v": 1	"t": 1976109	"P": 1006.25	"F": 2}
{"v": 1	"t": 1976129	"P": 1001.75	"F": 2}
{"v": 1	"t": 1976150	"P": 1000.25	"F": 2}
{"v": 1	"t": 1976170	"P": 1006.0	"F": 2}
{"v": 1	"t": 1976190	"P": 1007.25	"F": 1}
{"v": 1	"t": 1976211	"P": 1004.0	"F": 2}
{"v": 1	"t": 1976231	"P": 1001.75	"F": 1}
{"v": 1	"t": 1976251	"P": 1003.0	"F": 2}
{"v": 1	"t": 1976271	"P": 1007.25	"F": 2}
{"v": 1	"t": 1976292	"P": 1005.5	"F": 2}
{"v": 1	"t": 1976312	"P": 1002.5	"F": 2}
{"v": 1	"t": 1976332	"P": 1001.5	"F": 2}
{"v": 1	"t": 1976353	"P": 1007.75	"F": 2}
{"v": 1	"t": 1976373	"P": 1006.0	"F": 2}
{"v": 1	"t": 1976393	"P": 1002.75	"F": 2}
{"v": 1	"t": 1976413	"P": 1000.75	"F": 1}
{"v": 1	"t": 1976434	"P": 1007.25	"F": 1}
{"v": 1	"t": 1976454	"P": 1006.0	"F": 1}
{"v": 1	"t": 1976474	"P": 1003.5	"F": 2}
{"v": 1	"t": 1976495	"P": 1002.0	"F": 2}
{"v": 1	"t": 1976515	"P": 1006.25	"F": 2	"C": 46.26	"D": 3274	"sn": 54091929832280	"file": "/data/device_log/data0000.out"}
{"v": 1	"t": 1976535	"P": 1007.0	"F": 2}
{"v": 1	"t": 1976556	"P": 1003.5	"F": 1}
{"v": 1	"t": 1976576	"P": 1002.25	"F": 1}
{"v": 1	"t": 1976596	"P": 1008.75	"F": 2}
{"v": 1	"t": 1976617	"P": 1005.75	"F": 1}
{"v": 1	"t": 1976637	"P": 1005.0	"F": 1}
{"v": 1	"t": 1976657	"P": 1003.0	"F": 2}
{"v": 1	"t": 1976677	"P": 1005.25	"F": 2}
{"v": 1	"t": 1976698	"P": 1006.25	"F": 1}
{"v": 1	"t": 1976718	"P": 1002.75	"F": 1}
{"v": 1	"t": 1976738	"P": 1001.5	"F": 2}
{"v": 1	"t": 1976759	"P": 1004.75	"F": 2}
{"v": 1	"t": 1976779	"P": 1007.25	"F": 1}
{"v": 1	"t": 1976799	"P": 1005.0	"F": 1}
{"v": 1	"t": 1976819	"P": 1003.25	"F": 1}
{"v": 1	"t": 1976840	"P": 1004.0	"F": 1}
{"v": 1	"t": 1976860	"P": 1009.0	"F": 1}
{"v": 1	"t": 1976880	"P": 1005.0	"F": 1}
{"v": 1	"t": 1976901	"P": 1003.5	"F": 1}
{"v": 1	"t": 1976921	"P": 1002.0	"F": 1}
{"v": 1	"t": 1976941	"P": 1006.25	"F": 1}
{"v": 1	"t": 1976962	"P": 1005.75	"F": 2}
{"v": 1	"t": 1976982	"P": 1002.5	"F": 2}
{"v": 1	"t": 1977002	"P": 1001.0	"F": 1}
{"v": 1	"t": 1977022	"P": 1005.0	"F": 2}
{"v": 1	"t": 1977043	"P": 1006.5	"F": 1}
{"v": 1	"t": 1977063	"P": 1004.25	"F": 2}
{"v": 1	"t": 1977083	"P": 1001.0	"F": 1}
{"v": 1	"t": 1977104	"P": 1005.5	"F": 2}
{"v": 1	"t": 1977124	"P": 1007.5	"F": 2}
{"v": 1	"t": 1977144	"P": 1003.5	"F": 2}
{"v": 1	"t": 1977165	"P": 1001.5	"F": 2}
{"v": 1	"t": 1977185	"P": 1006.0	"F": 2}
{"v": 1	"t": 1977205	"P": 1005.5	"F": 2}
{"v": 1	"t": 1977226	"P": 1002.5	"F": 2}
{"v": 1	"t": 1977246	"P": 1001.25	"F": 2}
{"v": 1	"t": 1977266	"P": 1005.5	"F": 2}
{"v": 1	"t": 1977287	"P": 1006.0	"F": 1}
{"v": 1	"t": 1977307	"P": 1003.75	"F": 2}
{"v": 1	"t": 1977327	"P": 1001.0	"F": 2}
{"v": 1	"t": 1977348	"P": 1006.5	"F": 2}
{"v": 1	"t": 1977368	"P": 1006.75	"F": 1}
{"v": 1	"t": 1977388	"P": 1001.75	"F": 2}
{"v": 1	"t": 1977408	"P": 1002.0	"F": 2}
{"v": 1	"t": 1977429	"P": 1006.75	"F": 1}
{"v": 1	"t": 1977449	"P": 1006.0	"F": 1}
{"v": 1	"t": 1977469	"P": 1003.0	"F": 2}
{"v": 1	"t": 1977490	"P": 1002.75	"F": 1}
{"v": 1	"t": 1977510	"P": 1006.75	"F": 2}
{"v": 1	"t": 1977531	"P": 1004.5	"F": 2	"C": 46.32	"D": 3273	"sn": 54091929832280	"file": "/data/device_log/data0000.out"}
{"v": 1	"t": 1977551	"P": 1001.75	"F": 2}
{"v": 1	"t": 1977571	"P": 1006.25	"F": 2}
{"v": 1	"t": 1977592	"P": 1005.75	"F": 2}
{"v": 1	"t": 1977612	"P": 1003.25	"F": 2}
{"v": 1	"t": 1977632	"P": 1000.75	"F": 1}
{"v": 1	"t": 1977652	"P": 1004.25	"F": 2}
{"v": 1	"t": 1977673	"P": 1007.5	"F": 2}
{"v": 1	"t": 1977693	"P": 1004.25	"F": 1}
{"v": 1	"t": 1977713	"P": 1001.5	"F": 1}
{"v": 1	"t": 1977734	"P": 1005.0	"F": 2}
{"v": 1	"t": 1977754	"P": 1008.5	"F": 2}
{"v": 1	"t": 1977774	"P": 1002.25	"F": 1}
{"v": 1	"t": 1977795	"P": 1000.75	"F": 2}
{"v": 1	"t": 1977815	"P": 1005.0	"F": 2}
{"v": 1	"t": 1977835	"P": 1007.5	"F": 1}
{"v": 1	"t": 1977856	"P": 1005.25	"F": 1}
{"v": 1	"t": 1977876	"P": 1001.0	"F": 2}
{"v": 1	"t": 1977896	"P": 1005.5	"F": 2}
{"v": 1	"t": 1977916	"P": 1008.5	"F": 1}
{"v": 1	"t": 1977937	"P": 1005.0	"F": 2}
{"v": 1	"t": 1977957	"P": 1000.75	"F": 1}
{"v": 1	"t": 1977977	"P": 1002.25	"F": 1}
{"v": 1	"t": 1977998	"P": 1004.75	"F": 2}
{"v": 1	"t": 1978018	"P": 1006.75	"F": 2}
{"v": 1	"t": 1978038	"P": 1001.75	"F": 2}
{"v": 1	"t": 1978058	"P": 1002.0	"F": 2}
{"v": 1	"t": 1978079	"P": 1006.0	"F": 1}
{"v": 1	"t": 1978099	"P": 1007.25	"F": 2}
{"v": 1	"t": 1978119	"P": 1002.75	"F": 2}
{"v": 1	"t": 1978140	"P": 1001.0	"F": 2}
{"v": 1	"t": 1978160	"P": 1006.25	"F": 1}
{"v": 1	"t": 1978180	"P": 1007.0	"F": 1}
{"v": 1	"t": 1978201	"P": 1003.0	"F": 2}
{"v": 1	"t": 1978221	"P": 1001.75	"F": 2}
{"v": 1	"t": 1978241	"P": 1005.25	"F": 2}
{"v": 1	"t": 1978261	"P": 1007.0	"F": 2}
{"v": 1	"t": 1978282	"P": 1005.5	"F": 1}
{"v": 1	"t": 1978302	"P": 1002.25	"F": 2}
{"v": 1	"t": 1978322	"P": 1005.25	"F": 2}
{"v": 1	"t": 1978343	"P": 1005.75	"F": 2}
{"v": 1	"t": 1978363	"P": 1003.75	"F": 2}
{"v": 1	"t": 1978383	"P": 1000.0	"F": 2}
{"v": 1	"t": 1978404	"P": 1006.0	"F": 2}
{"v": 1	"t": 1978424	"P": 1006.75	"F": 2}
{"v": 1	"t": 1978444	"P": 1003.25	"F": 1}
{"v": 1	"t": 1978465	"P": 1002.75	"F": 1}
{"v": 1	"t": 1978485	"P": 1006.5	"F": 2}
{"v": 1	"t": 1978505	"P": 1004.5	"F": 2}
{"v": 1	"t": 1978526	"P": 1004.25	"F": 2}
{"v": 1	"t": 1978546	"P": 1001.0	"F": 1	"C": 46.29	"D": 3273	"sn": 54091929832280	"file": "/data/device_log/data0000.out"}
{"v": 1	"t": 1978566	"P": 1004.5	"F": 2}
{"v": 1	"t": 1978586	"P": 1006.25	"F": 2}
{"v": 1	"t": 1978607	"P": 1003.5	"F": 1}
{"v": 1	"t": 1978627	"P": 1001.5	"F": 1}
{"v": 1	"t": 1978647	"P": 1003.0	"F": 1}
{"v": 1	"t": 1978668	"P": 1007.25	"F": 2}
{"v": 1	"t": 1978688	"P": 1004.5	"F": 2}
{"v": 1	"t": 1978708	"P": 1000.25	"F": 2}
{"v": 1	"t": 1978729	"P": 1002.25	"F": 2}
{"v": 1	"t": 1978749	"P": 1006.25	"F": 2}
{"v": 1	"t": 1978769	"P": 1005.75	"F": 2}
{"v": 1	"t": 1978789	"P": 1003.25	"F": 2}
{"v": 1	"t": 1978810	"P": 1002.25	"F": 2}
{"v": 1	"t": 1978830	"P": 1007.25	"F": 1}
{"v": 1	"t": 1978850	"P": 1005.75	"F": 1}
{"v": 1	"t": 1978871	"P": 1001.5	"F": 2}
{"v": 1	"t": 1978891	"P": 1001.5	"F": 2}
{"v": 1	"t": 1978911	"P": 1006.0	"F": 2}
{"v": 1	"t": 1978931	"P": 1007.25	"F": 1}
{"v": 1	"t": 1978952	"P": 1004.5	"F": 2}
{"v": 1	"t": 1978972	"P": 1000.75	"F": 2}
{"v": 1	"t": 1978992	"P": 1002.75	"F": 2}
{"v": 1	"t": 1979013	"P": 1007.75	"F": 2}
{"v": 1	"t": 1979033	"P": 1005.5	"F": 2}
{"v": 1	"t": 1979053	"P": 1001.75	"F": 2}
{"v": 1	"t": 1979074	"P": 1004.25	"F": 2}
{"v": 1	"t": 1979094	"P": 1008.5	"F": 2}
{"v": 1	"t": 1979114	"P": 1005.5	"F": 1}
{"v": 1	"t": 1979135	"P": 1002.25	"F": 2}
{"v": 1	"t": 1979155	"P": 1004.5	"F": 2}
{"v": 1	"t": 1979175	"P": 1008.75	"F": 2}
{"v": 1	"t": 1979195	"P": 1004.75	"F": 2}
{"v": 1	"t": 1979216	"P": 1003.0	"F": 1}
{"v": 1	"t": 1979236	"P": 1001.75	"F": 2}
{"v": 1	"t": 1979256	"P": 1008.5	"F": 1}
{"v": 1	"t": 1979277	"P": 1006.0	"F": 2}
{"v": 1	"t": 1979297	"P": 1002.0	"F": 2}
{"v": 1	"t": 1979317	"P": 1000.75	"F": 2}
{"v": 1	"t": 1979338	"P": 1005.0	"F": 2}
{"v": 1	"t": 1979358	"P": 1008.25	"F": 2}
{"v": 1	"t": 1979378	"P": 1003.5	"F": 1}
{"v": 1	"t": 1979398	"P": 1000.5	"F": 2}
{"v": 1	"t": 1979419	"P": 1004.0	"F": 2}
{"v": 1	"t": 1979439	"P": 1006.75	"F": 2}
{"v": 1	"t": 1979459	"P": 1001.5	"F": 1}
{"v": 1	"t": 1979480	"P": 1001.25	"F": 1}
{"v": 1	"t": 1979500	"P": 1004.0	"F": 2}
{"v": 1	"t": 1979520	"P": 1007.75	"F": 1}
{"v": 1	"t": 1979540	"P": 1003.5	"F": 1}
{"v": 1	"t": 1979561	"P": 1002.25	"F": 1	"C": 46.275	"D": 3273	"sn": 54091929832280	"file": "/data/device_log/data0000.out"}
{"v": 1	"t": 1979581	"P": 1003.0	"F": 2}
{"v": 1	"t": 1979601	"P": 1008.0	"F": 1}
{"v": 1	"t": 1979622	"P": 1006.75	"F": 1}
{"v": 1	"t": 1979642	"P": 1000.5	"F": 1}
{"v": 1	"t": 1979662	"P": 1002.5	"F": 1}
{"v": 1	"t": 1979683	"P": 1007.0	"F": 1}
{"v": 1	"t": 1979703	"P": 1006.25	"F": 2}
{"v": 1	"t": 1979723	"P": 1002.75	"F": 1}
{"v": 1	"t": 1979743	"P": 1003.25	"F": 1}
{"v": 1	"t": 1979764	"P": 1009.75	"F": 1}
{"v": 1	"t": 1979784	"P": 1005.25	"F": 1}
{"v": 1	"t": 1979804	"P": 1004.0	"F": 2}
{"v": 1	"t": 1979825	"P": 1004.0	"F": 2}
{"v": 1	"t": 1979845	"P": 1006.5	"F": 1}
{"v": 1	"t": 1979865	"P": 1006.25	"F": 1}
{"v": 1	"t": 1979886	"P": 1002.5	"F": 2}
{"v": 1	"t": 1979906	"P": 1001.75	"F": 1}
{"v": 1	"t": 1979926	"P": 1007.75	"F": 2}
{"v": 1	"t": 1979947	"P": 1004.0	"F": 2}
{"v": 1	"t": 1979967	"P": 1001.5	"F": 2}
{"v": 1	"t": 1979987	"P": 1002.75	"F": 2}
{"v": 1	"t": 1980007	"P": 1004.75	"F": 2}
{"v": 1	"t": 1980028	"P": 1008.25	"F": 2}
{"v": 1	"t": 1980048	"P": 1004.5	"F": 2}
{"v": 1	"t": 1980068	"P": 1002.0	"F": 2}
{"v": 1	"t": 1980089	"P": 1005.0	"F": 2}
{"v": 1	"t": 1980109	"P": 1008.0	"F": 2}
{"v": 1	"t": 1980129	"P": 1004.0	"F": 2}
{"v": 1	"t": 1980150	"P": 1002.25	"F": 2}
{"v": 1	"t": 1980170	"P": 1002.5	"F": 2}
{"v": 1	"t": 1980190	"P": 1008.25	"F": 2}
{"v": 1	"t": 1980210	"P": 1005.25	"F": 2}
{"v": 1	"t": 1980231	"P": 1002.0	"F": 2}
{"v": 1	"t": 1980251	"P": 1003.5	"F": 2}
{"v": 1	"t": 1980271	"P": 1006.5	"F": 2}
{"v": 1	"t": 1980292	"P": 1006.0	"F": 2}
{"v": 1	"t": 1980312	"P": 1003.5	"F": 2}
{"v": 1	"t": 1980332	"P": 1000.75	"F": 2}
{"v": 1	"t": 1980352	"P": 1004.75	"F": 2}
{"v": 1	"t": 1980373	"P": 1006.25	"F": 2}
{"v": 1	"t": 1980393	"P": 1003.5	"F": 2}
{"v": 1	"t": 1980413	"P": 1001.5	"F": 2}
{"v": 1	"t": 1980434	"P": 1004.0	"F": 2}
{"v": 1	"t": 1980454	"P": 1008.25	"F": 2}
{"v": 1	"t": 1980474	"P": 1003.5	"F": 1}
{"v": 1	"t": 1980495	"P": 1001.5	"F": 2}
{"v": 1	"t": 1980515	"P": 1004.75	"F": 2}
{"v": 1	"t": 1980535	"P": 1008.5	"F": 2}
{"v": 1	"t": 1980555	"P": 1003.5	"F": 2}
{"v": 1	"t": 1980576	"P": 1000.75	"F": 2	"C": 46.3	"D": 3273	"sn": 54091929832280	"file": "/data/device_log/data0000.out"}
{"v": 1	"t": 1980596	"P": 1004.0	"F": 2}
{"v": 1	"t": 1980616	"P": 1006.5	"F": 2}
{"v": 1	"t": 1980637	"P": 1005.0	"F": 2}
{"v": 1	"t": 1980657	"P": 1000.75	"F": 2}
{"v": 1	"t": 1980677	"P": 1005.0	"F": 2}
{"v": 1	"t": 1980698	"P": 1006.5	"F": 2}
{"v": 1	"t": 1980718	"P": 1004.5	"F": 2}
{"v": 1	"t": 1980738	"P": 1000.25	"F": 2}
{"v": 1	"t": 1980759	"P": 1002.5	"F": 2}
{"v": 1	"t": 1980779	"P": 1007.75	"F": 2}
{"v": 1	"t": 1980799	"P": 1005.25	"F": 2}
{"v": 1	"t": 1980819	"P": 1001.25	"F": 2}
{"v": 1	"t": 1980840	"P": 1003.75	"F": 2}
{"v": 1	"t": 1980860	"P": 1007.0	"F": 2}
{"v": 1	"t": 1980880	"P": 1005.0	"F": 2}
{"v": 1	"t": 1980901	"P": 1002.0	"F": 2}
{"v": 1	"t": 1980921	"P": 1000.5	"F": 2}
{"v": 1	"t": 1980941	"P": 1003.5	"F": 2}
{"v": 1	"t": 1980961	"P": 1006.25	"F": 2}
{"v": 1	"t": 1980982	"P": 1002.0	"F": 1}
{"v": 1	"t": 1981002	"P": 1001.0	"F": 2}
{"v": 1	"t": 1981022	"P": 1002.75	"F": 2}
{"v": 1	"t": 1981043	"P": 1006.5	"F": 2}
{"v": 1	"t": 1981063	"P": 1004.25	"F": 2}
{"v": 1	"t": 1981083	"P": 1002.25	"F": 2}
{"v": 1	"t": 1981103	"P": 1002.0	"F": 2}
{"v": 1	"t": 1981124	"P": 1008.25	"F": 2}
{"v": 1	"t": 1981144	"P": 1006.0	"F": 2}
{"v": 1	"t": 1981164	"P": 1002.5	"F": 2}
{"v": 1	"t": 1981185	"P": 1000.25	"F": 2}
{"v": 1	"t": 1981205	"P": 1006.0	"F": 2}
{"v": 1	"t": 1981225	"P": 1006.0	"F": 2}
{"v": 1	"t": 1981246	"P": 1003.25	"F": 2}
{"v": 1	"t": 1981266	"P": 1001.25	"F": 2}
{"v": 1	"t": 1981286	"P": 1008.0	"F": 2}
{"v": 1	"t": 1981307	"P": 1005.75	"F": 2}
{"v": 1	"t": 1981327	"P": 1003.0	"F": 2}
{"v": 1	"t": 1981347	"P": 999.75	"F": 2}
{"v": 1	"t": 1981367	"P": 1008.0	"F": 2}
{"v": 1	"t": 1981388	"P": 1004.5	"F": 2}
{"v": 1	"t": 1981408	"P": 1003.25	"F": 2}
{"v": 1	"t": 1981429	"P": 1002.5	"F": 2}
{"v": 1	"t": 1981449	"P": 1006.75	"F": 2}
{"v": 1	"t": 1981469	"P": 1006.25	"F": 2}
{"v": 1	"t": 1981489	"P": 1001.0	"F": 2}
{"v": 1	"t": 1981510	"P": 1003.25	"F": 2}
{"v": 1	"t": 1981530	"P": 1009.0	"F": 2}
{"v": 1	"t": 1981550	"P": 1004.75	"F": 2}
{"v": 1	"t": 1981571	"P": 1002.25	"F": 2}
{"v": 1	"t": 1981591	"P": 1003.0	"F": 1	"C": 46.29	"D": 3273	"sn": 54091929832280	"file": "/data/device_log/data0000.out"}
{"v": 1	"t": 1981611	"P": 1005.5	"F": 2}
{"v": 1	"t": 1981632	"P": 1004.75	"F": 2}
{"v": 1	"t": 1981652	"P": 1000.0	"F": 2}
{"v": 1	"t": 1981672	"P": 1006.75	"F": 2}
{"v": 1	"t": 1981693	"P": 1008.75	"F": 2}
{"v": 1	"t": 1981713	"P": 1002.75	"F": 1}
{"v": 1	"t": 1981733	"P": 1000.5	"F": 2}
{"v": 1	"t": 1981754	"P": 1004.25	"F": 2}
{"v": 1	"t": 1981774	"P": 1006.25	"F": 1}
{"v": 1	"t": 1981794	"P": 1003.25	"F": 1}
{"v": 1	"t": 1981815	"P": 1001.75	"F": 2}
{"v": 1	"t": 1981835	"P": 1005.5	"F": 1}
{"v": 1	"t": 1981855	"P": 1007.25	"F": 1}
{"v": 1	"t": 1981876	"P": 1003.25	"F": 1}
{"v": 1	"t": 1981896	"P": 1003.0	"F": 2}
{"v": 1	"t": 1981916	"P": 1003.75	"F": 2}
{"v": 1	"t": 1981936	"P": 1007.25	"F": 2}
{"v": 1	"t": 1981957	"P": 1005.5	"F": 2}
{"v": 1	"t": 1981977	"P": 1002.0	"F": 2}
{"v": 1	"t": 1981997	"P": 1002.0	"F": 1}
{"v": 1	"t": 1982018	"P": 1009.25	"F": 2}
{"v": 1	"t": 1982038	"P": 1007.0	"F": 1}
{"v": 1	"t": 1982058	"P": 1001.25	"F": 2}
{"v": 1	"t": 1982078	"P": 1001.25	"F": 2}
{"v": 1	"t": 1982099	"P": 1007.0	"F": 2}
{"v": 1	"t": 1982119	"P": 1006.75	"F": 2}
{"v": 1	"t": 1982139	"P": 1003.0	"F": 1}
{"v": 1	"t": 1982160	"P": 1002.25	"F": 1}
{"v": 1	"t": 1982180	"P": 1005.0	"F": 2}
{"v": 1	"t": 1982200	"P": 1007.25	"F": 1}
{"v": 1	"t": 1982220	"P": 1003.5	"F": 2}
{"v": 1	"t": 1982241	"P": 1002.5	"F": 1}
{"v": 1	"t": 1982261	"P": 1003.25	"F": 2}
{"v": 1	"t": 1982281	"P": 1007.0	"F": 2}
{"v": 1	"t": 1982302	"P": 1003.75	"F": 2}
{"v": 1	"t": 1982322	"P": 1000.75	"F": 1}
{"v": 1	"t": 1982342	"P": 1002.25	"F": 2}
{"v": 1	"t": 1982363	"P": 1006.75	"F": 2}
{"v": 1	"t": 1982383	"P": 1005.25	"F": 2}
{"v": 1	"t": 1982403	"P": 1003.25	"F": 2}
{"v": 1	"t": 1982423	"P": 1001.5	"F": 2}
{"v": 1	"t": 1982444	"P": 1007.5	"F": 1}
{"v": 1	"t": 1982464	"P": 1004.75	"F": 2}
{"v": 1	"t": 1982484	"P": 1002.5	"F": 2}
{"v": 1	"t": 1982505	"P": 1002.0	"F": 1}
{"v": 1	"t": 1982525	"P": 1007.25	"F": 2}
{"v": 1	"t": 1982545	"P": 1004.5	"F": 2}
{"v": 1	"t": 1982566	"P": 1002.0	"F": 2}
{"v": 1	"t": 1982586	"P": 1001.75	"F": 1}
{"v": 1	"t": 1982606	"P": 1007.25	"F": 1	"C": 46.295	"D": 3273	"sn": 54091929832280	"file": "/data/device_log/data0000.out"}
{"v": 1	"t": 1982627	"P": 1006.25	"F": 2}
{"v": 1	"t": 1982647	"P": 1003.75	"F": 1}
{"v": 1	"t": 1982667	"P": 1001.5	"F": 2}
{"v": 1	"t": 1982687	"P": 1005.0	"F": 1}
{"v": 1	"t": 1982708	"P": 1007.5	"F": 1}
{"v": 1	"t": 1982728	"P": 1003.25	"F": 2}
{"v": 1	"t": 1982748	"P": 1000.75	"F": 2}
{"v": 1	"t": 1982769	"P": 1003.5	"F": 1}
{"v": 1	"t": 1982789	"P": 1007.5	"F": 1}
{"v": 1	"t": 1982809	"P": 1004.25	"F": 2}
{"v": 1	"t": 1982830	"P": 1000.5	"F": 1}
{"v": 1	"t": 1982850	"P": 1001.5	"F": 1}
{"v": 1	"t": 1982870	"P": 1007.25	"F": 1}
{"v": 1	"t": 1982890	"P": 1004.0	"F": 2}
{"v": 1	"t": 1982911	"P": 1001.0	"F": 2}
{"v": 1	"t": 1982931	"P": 1002.0	"F": 2}
{"v": 1	"t": 1982951	"P": 1007.75	"F": 2}
{"v": 1	"t": 1982972	"P": 1004.0	"F": 1}
{"v": 1	"t": 1982992	"P": 1001.75	"F": 1}
{"v": 1	"t": 1983012	"P": 1001.5	"F": 1}
{"v": 1	"t": 1983033	"P": 1007.0	"F": 1}
{"v": 1	"t": 1983053	"P": 1005.25	"F": 2}
{"v": 1	"t": 1983073	"P": 1003.0	"F": 1}
{"v": 1	"t": 1983093	"P": 1000.0	"F": 2}
{"v": 1	"t": 1983114	"P": 1008.0	"F": 2}
{"v": 1	"t": 1983134	"P": 1006.25	"F": 2}
{"v": 1	"t": 1983154	"P": 1003.25	"F": 1}
{"v": 1	"t": 1983175	"P": 1000.75	"F": 2}
{"v": 1	"t": 1983195	"P": 1006.75	"F": 2}
{"v": 1	"t": 1983215	"P": 1006.0	"F": 2}
{"v": 1	"t": 1983236	"P": 1003.0	"F": 1}
{"v": 1	"t": 1983256	"P": 1001.75	"F": 1}
{"v": 1	"t": 1983276	"P": 1007.0	"F": 1}
{"v": 1	"t": 1983297	"P": 1005.25	"F": 2}
{"v": 1	"t": 1983317	"P": 1002.0	"F": 1}
{"v": 1	"t": 1983337	"P": 1000.25	"F": 1}
{"v": 1	"t": 1983357	"P": 1005.5	"F": 2}
{"v": 1	"t": 1983378	"P": 1007.0	"F": 1}
{"v": 1	"t": 1983398	"P": 1003.5	"F": 1}
{"v": 1	"t": 1983418	"P": 1001.25	"F": 1}
{"v": 1	"t": 1983439	"P": 1003.5	"F": 1}
{"v": 1	"t": 1983459	"P": 1006.5	"F": 1}
{"v": 1	"t": 1983479	"P": 1003.5	"F": 1}
{"v": 1	"t": 1983499	"P": 1000.75	"F": 1}
{"v": 1	"t": 1983520	"P": 1002.0	"F": 1}
{"v": 1	"t": 1983540	"P": 1007.5	"F": 1}
{"v": 1	"t": 1983560	"P": 1003.25	"F": 1}
{"v": 1	"t": 1983581	"P": 1004.5	"F": 1}
{"v": 1	"t": 1983601	"P": 1001.0	"F": 1}
{"v": 1	"t": 1983621	"P": 1007.5	"F": 1	"C": 46.27	"D": 3273	"sn": 54091929832280	"file": "/data/device_log/data0000.out"}
{"v": 1	"t": 1983642	"P": 1004.75	"F": 1}
{"v": 1	"t": 1983662	"P": 1001.5	"F": 1}
{"v": 1	"t": 1983682	"P": 1001.5	"F": 1}
{"v": 1	"t": 1983702	"P": 1005.25	"F": 1}
{"v": 1	"t": 1983723	"P": 1006.5	"F": 1}
{"v": 1	"t": 1983743	"P": 1003.5	"F": 1}
{"v": 1	"t": 1983763	"P": 1000.75	"F": 1}
{"v": 1	"t": 1983784	"P": 1005.0	"F": 1}
{"v": 1	"t": 1983804	"P": 1006.5	"F": 1}
{"v": 1	"t": 1983824	"P": 1004.0	"F": 1}
{"v": 1	"t": 1983845	"P": 1002.5	"F": 2}
{"v": 1	"t": 1983865	"P": 1003.0	"F": 1}
{"v": 1	"t": 1983885	"P": 1007.75	"F": 1}
{"v": 1	"t": 1983906	"P": 1001.75	"F": 1}
{"v": 1	"t": 1983926	"P": 1002.0	"F": 1}
{"v": 1	"t": 1983946	"P": 1004.75	"F": 1}
{"v": 1	"t": 1983966	"P": 1006.75	"F": 1}
{"v": 1	"t": 1983987	"P": 1006.0	"F": 1}
{"v": 1	"t": 1984007	"P": 1000.75	"F": 1}
{"v": 1	"t": 1984027	"P": 1003.0	"F": 1}
{"v": 1	"t": 1984048	"P": 1007.25	"F": 1}
{"v": 1	"t": 1984068	"P": 1005.25	"F": 1}
{"v": 1	"t": 1984088	"P": 1002.25	"F": 1}
{"v": 1	"t": 1984108	"P": 1001.75	"F": 1}
{"v": 1	"t": 1984129	"P": 1007.5	"F": 1}
{"v": 1	"t": 1984149	"P": 1004.5	"F": 1}
{"v": 1	"t": 1984169	"P": 1002.75	"F": 2}
{"v": 1	"t": 1984190	"P": 1001.0	"F": 1}
{"v": 1	"t": 1984210	"P": 1008.0	"F": 1}
{"v": 1	"t": 1984230	"P": 1006.25	"F": 1}
{"v": 1	"t": 1984251	"P": 1003.5	"F": 1}
{"v": 1	"t": 1984271	"P": 1000.75	"F": 1}
{"v": 1	"t": 1984291	"P": 1005.25	"F": 1}
{"v": 1	"t": 1984311	"P": 1007.75	"F": 1}
{"v": 1	"t": 1984332	"P": 1003.0	"F": 2}
{"v": 1	"t": 1984352	"P": 999.75	"F": 2}
{"v": 1	"t": 1984372	"P": 1003.75	"F": 1}
{"v": 1	"t": 1984393	"P": 1006.5	"F": 1}
{"v": 1	"t": 1984413	"P": 1004.75	"F": 1}
{"v": 1	"t": 1984433	"P": 1003.0	"F": 1}
{"v": 1	"t": 1984454	"P": 1004.25	"F": 1}
{"v": 1	"t": 1984474	"P": 1008.25	"F": 2}
{"v": 1	"t": 1984494	"P": 1005.5	"F": 1}
{"v": 1	"t": 1984515	"P": 1003.0	"F": 1}
{"v": 1	"t": 1984535	"P": 1003.5	"F": 2}
{"v": 1	"t": 1984555	"P": 1008.25	"F": 1}
{"v": 1	"t": 1984576	"P": 1004.5	"F": 1}
{"v": 1	"t": 1984596	"P": 1001.5	"F": 1}
{"v": 1	"t": 1984616	"P": 1005.75	"F": 1}
{"v": 1	"t": 1984636	"P": 1007.75	"F": 1	"C": 46.285	"D": 3273	"sn": 54091929832280	"file": "/data/device_log/data0000.out"}
{"v": 1	"t": 1984657	"P": 1004.25	"F": 1}
{"v": 1	"t": 1984677	"P": 1002.75	"F": 1}
{"v": 1	"t": 1984697	"P": 1003.75	"F": 1}
{"v": 1	"t": 1984718	"P": 1007.25	"F": 1}
{"v": 1	"t": 1984738	"P": 1004.75	"F": 1}
{"v": 1	"t": 1984758	"P": 1003.0	"F": 1}
{"v": 1	"t": 1984778	"P": 1002.25	"F": 1}
{"v": 1	"t": 1984799	"P": 1008.25	"F": 1}
{"v": 1	"t": 1984819	"P": 1006.0	"F": 1}
{"v": 1	"t": 1984839	"P": 1004.0	"F": 1}
{"v": 1	"t": 1984860	"P": 1002.0	"F": 1}
{"v": 1	"t": 1984880	"P": 1007.5	"F": 1}
{"v": 1	"t": 1984900	"P": 1006.5	"F": 1}
{"v": 1	"t": 1984921	"P": 1003.5	"F": 1}
{"v": 1	"t": 1984941	"P": 1001.25	"F": 1}
{"v": 1	"t": 1984961	"P": 1006.5	"F": 1}
{"v": 1	"t": 1984981	"P": 1006.5	"F": 1}
{"v": 1	"t": 1985002	"P": 1003.0	"F": 1}
{"v": 1	"t": 1985022	"P": 1001.75	"F": 1}
{"v": 1	"t": 1985042	"P": 1005.0	"F": 1}
{"v": 1	"t": 1985063	"P": 1006.75	"F": 1}
{"v": 1	"t": 1985083	"P": 1003.5	"F": 1}
{"v": 1	"t": 1985103	"P": 1000.0	"F": 1}
{"v": 1	"t": 1985124	"P": 1001.75	"F": 1}
{"v": 1	"t": 1985144	"P": 1006.75	"F": 1}
{"v": 1	"t": 1985164	"P": 1005.0	"F": 1}
{"v": 1	"t": 1985184	"P": 1001.0	"F": 1}
{"v": 1	"t": 1985205	"P": 1004.0	"F": 1}
{"v": 1	"t": 1985225	"P": 1008.25	"F": 1}
{"v": 1	"t": 1985245	"P": 1005.0	"F": 1}
{"v": 1	"t": 1985266	"P": 1001.5	"F": 1}
{"v": 1	"t": 1985286	"P": 1001.0	"F": 1}
{"v": 1	"t": 1985306	"P": 1007.5	"F": 1}
{"v": 1	"t": 1985327	"P": 1005.25	"F": 1}
{"v": 1	"t": 1985347	"P": 1003.25	"F": 1}
{"v": 1	"t": 1985367	"P": 1002.75	"F": 1}
{"v": 1	"t": 1985388	"P": 1006.75	"F": 1}
{"v": 1	"t": 1985408	"P": 1002.25	"F": 1}
{"v": 1	"t": 1985428	"P": 1001.75	"F": 1}
{"v": 1	"t": 1985449	"P": 1005.0	"F": 1}
{"v": 1	"t": 1985469	"P": 1005.75	"F": 1}
{"v": 1	"t": 1985489	"P": 1002.75	"F": 1}
{"v": 1	"t": 1985510	"P": 1002.5	"F": 1}
{"v": 1	"t": 1985530	"P": 1008.0	"F": 1}
{"v": 1	"t": 1985550	"P": 1005.5	"F": 1}
{"v": 1	"t": 1985571	"P": 1000.5	"F": 1}
{"v": 1	"t": 1985591	"P": 1003.5	"F": 1}
{"v": 1	"t": 1985611	"P": 1008.0	"F": 1}
{"v": 1	"t": 1985632	"P": 1005.0	"F": 1}
{"v": 1	"t": 1985652	"P": 1000.75	"F": 1	"C": 46.27	"D": 3273	"sn": 54091929832280	"file": "/data/device_log/data0000.out"}
{"v": 1	"t": 1985672	"P": 1001.5	"F": 1}
{"v": 1	"t": 1985693	"P": 1007.0	"F": 1}
{"v": 1	"t": 1985713	"P": 1003.0	"F": 1}
{"v": 1	"t": 1985733	"P": 1000.75	"F": 1}
{"v": 1	"t": 1985754	"P": 1003.75	"F": 1}
{"v": 1	"t": 1985774	"P": 1007.0	"F": 1}
{"v": 1	"t": 1985794	"P": 1004.75	"F": 1}
{"v": 1	"t": 1985814	"P": 1002.5	"F": 1}
{"v": 1	"t": 1985835	"P": 1003.25	"F": 1}
{"v": 1	"t": 1985855	"P": 1008.0	"F": 1}
{"v": 1	"t": 1985875	"P": 1005.75	"F": 1}
{"v": 1	"t": 1985896	"P": 1001.75	"F": 1}
{"v": 1	"t": 1985916	"P": 1002.25	"F": 1}
{"v": 1	"t": 1985936	"P": 1006.0	"F": 1}
{"v": 1	"t": 1985957	"P": 1006.25	"F": 1}
{"v": 1	"t": 1985977	"P": 1001.25	"F": 1}
{"v": 1	"t": 1985997	"P": 1000.75	"F": 1}
{"v": 1	"t": 1986017	"P": 1006.5	"F": 1}
{"v": 1	"t": 1986038	"P": 1005.25	"F": 1}
{"v": 1	"t": 1986058	"P": 1002.75	"F": 1}
{"v": 1	"t": 1986078	"P": 1000.25	"F": 1}
{"v": 1	"t": 1986099	"P": 1004.75	"F": 1}
{"v": 1	"t": 1986119	"P": 1008.0	"F": 1}
{"v": 1	"t": 1986139	"P": 1003.25	"F": 1}
{"v": 1	"t": 1986160	"P": 1001.75	"F": 1}
{"v": 1	"t": 1986180	"P": 1002.75	"F": 1}
{"v": 1	"t": 1986200	"P": 1008.25	"F": 1}
{"v": 1	"t": 1986220	"P": 1005.25	"F": 2}
{"v": 1	"t": 1986241	"P": 1003.0	"F": 1}
{"v": 1	"t": 1986261	"P": 1001.75	"F": 1}
{"v": 1	"t": 1986281	"P": 1006.5	"F": 1}
{"v": 1	"t": 1986302	"P": 1004.0	"F": 1}
{"v": 1	"t": 1986322	"P": 1002.5	"F": 1}
{"v": 1	"t": 1986342	"P": 1001.0	"F": 1}
{"v": 1	"t": 1986362	"P": 1006.25	"F": 1}
{"v": 1	"t": 1986383	"P": 1005.0	"F": 1}
{"v": 1	"t": 1986403	"P": 1001.5	"F": 1}
{"v": 1	"t": 1986423	"P": 1001.25	"F": 1}
{"v": 1	"t": 1986444	"P": 1006.25	"F": 1}
{"v": 1	"t": 1986464	"P": 1005.5	"F": 1}
{"v": 1	"t": 1986484	"P": 1003.25	"F": 1}
{"v": 1	"t": 1986505	"P": 1000.75	"F": 2}
{"v": 1	"t": 1986525	"P": 1005.75	"F": 1}
{"v": 1	"t": 1986545	"P": 1007.5	"F": 1}
{"v": 1	"t": 1986566	"P": 1004.75	"F": 2}
{"v": 1	"t": 1986586	"P": 1001.25	"F": 1}
{"v": 1	"t": 1986606	"P": 1003.0	"F": 2}
{"v": 1	"t": 1986626	"P": 1006.75	"F": 1}
{"v": 1	"t": 1986647	"P": 1004.75	"F": 1}
{"v": 1	"t": 1986667	"P": 1000.5	"F": 1	"C": 46.27	"D": 3273	"sn": 54091929832280	"file": "/data/device_log/data0000.out"}
{"v": 1	"t": 1986687	"P": 1004.0	"F": 1}
{"v": 1	"t": 1986708	"P": 1007.5	"F": 1}
{"v": 1	"t": 1986728	"P": 1006.75	"F": 1}
{"v": 1	"t": 1986748	"P": 1000.25	"F": 1}
{"v": 1	"t": 1986769	"P": 1003.25	"F": 1}
{"v": 1	"t": 1986789	"P": 1008.5	"F": 1}
{"v": 1	"t": 1986809	"P": 1005.25	"F": 1}
{"v": 1	"t": 1986829	"P": 1002.25	"F": 1}
{"v": 1	"t": 1986850	"P": 1001.0	"F": 1}
{"v": 1	"t": 1986870	"P": 1007.75	"F": 1}
{"v": 1	"t": 1986890	"P": 1005.25	"F": 1}
{"v": 1	"t": 1986911	"P": 1004.0	"F": 1}
{"v": 1	"t": 1986931	"P": 1000.75	"F": 1}
{"v": 1	"t": 1986951	"P": 1006.5	"F": 1}
{"v": 1	"t": 1986971	"P": 1006.25	"F": 1}
{"v": 1	"t": 1986992	"P": 1004.0	"F": 1}
{"v": 1	"t": 1987012	"P": 1000.5	"F": 1}
{"v": 1	"t": 1987032	"P": 1003.0	"F": 1}
{"v": 1	"t": 1987053	"P": 1006.5	"F": 2}
{"v": 1	"t": 1987073	"P": 1003.75	"F": 1}
{"v": 1	"t": 1987093	"P": 1000.75	"F": 1}
{"v": 1	"t": 1987114	"P": 1003.75	"F": 1}
{"v": 1	"t": 1987134	"P": 1008.0	"F": 1}
{"v": 1	"t": 1987154	"P": 1005.25	"F": 1}
{"v": 1	"t": 1987175	"P": 1001.75	"F": 1}
{"v": 1	"t": 1987195	"P": 1003.25	"F": 1}
{"v": 1	"t": 1987215	"P": 1008.5	"F": 1}
{"v": 1	"t": 1987235	"P": 1004.75	"F": 1}
{"v": 1	"t": 1987256	"P": 1000.5	"F": 1}
{"v": 1	"t": 1987276	"P": 1002.25	"F": 1}
{"v": 1	"t": 1987296	"P": 1006.75	"F": 1}
{"v": 1	"t": 1987317	"P": 1004.75	"F": 1}
{"v": 1	"t": 1987337	"P": 1002.75	"F": 1}
{"v": 1	"t": 1987357	"P": 1001.5	"F": 1}
{"v": 1	"t": 1987378	"P": 1007.5	"F": 1}
{"v": 1	"t": 1987398	"P": 1004.75	"F": 1}
{"v": 1	"t": 1987418	"P": 1002.25	"F": 1}
{"v": 1	"t": 1987438	"P": 1001.5	"F": 1}
{"v": 1	"t": 1987459	"P": 1004.0	"F": 2}
{"v": 1	"t": 1987479	"P": 1005.75	"F": 1}
{"v": 1	"t": 1987499	"P": 1003.75	"F": 1}
{"v": 1	"t": 1987520	"P": 1000.0	"F": 1}
{"v": 1	"t": 1987540	"P": 1003.0	"F": 1}
{"v": 1	"t": 1987560	"P": 1006.5	"F": 2}
{"v": 1	"t": 1987581	"P": 1002.5	"F": 1}
{"v": 1	"t": 1987601	"P": 1001.5	"F": 2}
{"v": 1	"t": 1987621	"P": 1003.5	"F": 2}
{"v": 1	"t": 1987641	"P": 1007.0	"F": 1}
{"v": 1	"t": 1987662	"P": 1004.75	"F": 2}
{"v": 1	"t": 1987682	"P": 1001.0	"F": 2	"C": 46.29	"D": 3273	"sn": 54091929832280	"file": "/data/device_log/data0000.out"}
{"v": 1	"t": 1987702	"P": 1003.75	"F": 2}
{"v": 1	"t": 1987723	"P": 1008.0	"F": 2}
{"v": 1	"t": 1987743	"P": 1004.5	"F": 2}
{"v": 1	"t": 1987763	"P": 1001.0	"F": 2}
{"v": 1	"t": 1987784	"P": 1003.5	"F": 1}
{"v": 1	"t": 1987804	"P": 1006.0	"F": 2}
{"v": 1	"t": 1987824	"P": 1003.75	"F": 1}
{"v": 1	"t": 1987844	"P": 1001.5	"F": 2}
{"v": 1	"t": 1987865	"P": 1002.25	"F": 1}
{"v": 1	"t": 1987885	"P": 1005.5	"F": 2}
{"v": 1	"t": 1987905	"P": 1007.25	"F": 1}
{"v": 1	"t": 1987926	"P": 1002.5	"F": 2}
{"v": 1	"t": 1987946	"P": 1001.75	"F": 2}
{"v": 1	"t": 1987966	"P": 1008.75	"F": 1}
{"v": 1	"t": 1987987	"P": 1005.5	"F": 2}
{"v": 1	"t": 1988007	"P": 1002.5	"F": 2}
{"v": 1	"t": 1988027	"P": 1002.25	"F": 1}
{"v": 1	"t": 1988047	"P": 1006.75	"F": 2}
{"v": 1	"t": 1988068	"P": 1004.0	"F": 2}
{"v": 1	"t": 1988088	"P": 1003.0	"F": 2}
{"v": 1	"t": 1988108	"P": 1002.75	"F": 2}
{"v": 1	"t": 1988129	"P": 1004.75	"F": 2}
{"v": 1	"t": 1988149	"P": 1006.75	"F": 2}
{"v": 1	"t": 1988169	"P": 1004.0	"F": 2}
{"v": 1	"t": 1988190	"P": 1001.5	"F": 1}
{"v": 1	"t": 1988210	"P": 1002.5	"F": 2}
{"v": 1	"t": 1988230	"P": 1008.0	"F": 2}
{"v": 1	"t": 1988250	"P": 1002.75	"F": 1}
{"v": 1	"t": 1988271	"P": 1002.75	"F": 2}
{"v": 1	"t": 1988291	"P": 1000.0	"F": 2}
{"v": 1	"t": 1988311	"P": 1008.0	"F": 1}
{"v": 1	"t": 1988332	"P": 1005.75	"F": 2}
{"v": 1	"t": 1988352	"P": 1003.0	"F": 2}
{"v": 1	"t": 1988372	"P": 1003.5	"F": 2}
{"v": 1	"t": 1988392	"P": 1006.25	"F": 2}
{"v": 1	"t": 1988413	"P": 1006.5	"F": 2}
{"v": 1	"t": 1988433	"P": 1002.5	"F": 1}
{"v": 1	"t": 1988453	"P": 1001.0	"F": 2}
{"v": 1	"t": 1988474	"P": 1004.75	"F": 2}
{"v": 1	"t": 1988494	"P": 1006.75	"F": 2}
{"v": 1	"t": 1988514	"P": 1003.25	"F": 2}
{"v": 1	"t": 1988535	"P": 1001.5	"F": 2}
{"v": 1	"t": 1988555	"P": 1005.25	"F": 1}
{"v": 1	"t": 1988575	"P": 1006.0	"F": 2}
{"v": 1	"t": 1988596	"P": 1002.25	"F": 2}
{"v": 1	"t": 1988616	"P": 1000.75	"F": 2}
{"v": 1	"t": 1988636	"P": 1005.0	"F": 2}
{"v": 1	"t": 1988656	"P": 1007.0	"F": 2}
{"v": 1	"t": 1988677	"P": 1005.25	"F": 2}
{"v": 1	"t": 1988697	"P": 1001.25	"F": 2	"C": 46.29	"D": 3273	"sn": 54091929832280	"file": "/data/device_log/data0000.out"}
{"v": 1	"t": 1988717	"P": 1003.75	"F": 2}
{"v": 1	"t": 1988738	"P": 1007.5	"F": 2}
{"v": 1	"t": 1988758	"P": 1005.75	"F": 2}
{"v": 1	"t": 1988778	"P": 1002.0	"F": 2}
{"v": 1	"t": 1988799	"P": 1003.0	"F": 2}
{"v": 1	"t": 1988819	"P": 1008.25	"F": 2}
{"v": 1	"t": 1988839	"P": 1004.5	"F": 2}
{"v": 1	"t": 1988859	"P": 1002.25	"F": 2}
{"v": 1	"t": 1988880	"P": 1003.5	"F": 1}
{"v": 1	"t": 1988900	"P": 1006.75	"F": 2}
{"v": 1	"t": 1988920	"P": 1005.5	"F": 2}
{"v": 1	"t": 1988941	"P": 1002.75	"F": 1}
{"v": 1	"t": 1988961	"P": 1002.25	"F": 2}
{"v": 1	"t": 1988981	"P": 1006.25	"F": 1}
{"v": 1	"t": 1989001	"P": 1007.25	"F": 2}
{"v": 1	"t": 1989022	"P": 1003.75	"F": 2}
{"v": 1	"t": 1989042	"P": 1001.25	"F": 2}
{"v": 1	"t": 1989062	"P": 1005.0	"F": 2}
{"v": 1	"t": 1989083	"P": 1007.5	"F": 2}
{"v": 1	"t": 1989103	"P": 1005.5	"F": 1}
{"v": 1	"t": 1989123	"P": 1003.5	"F": 2}
{"v": 1	"t": 1989144	"P": 1003.0	"F": 2}
{"v": 1	"t": 1989164	"P": 1008.25	"F": 1}
{"v": 1	"t": 1989184	"P": 1003.25	"F": 1}
{"v": 1	"t": 1989204	"P": 1001.25	"F": 2}
{"v": 1	"t": 1989225	"P": 1003.75	"F": 2}
{"v": 1	"t": 1989245	"P": 1009.0	"F": 2}
{"v": 1	"t": 1989265	"P": 1004.75	"F": 2}
{"v": 1	"t": 1989286	"P": 1002.5	"F": 1}
{"v": 1	"t": 1989306	"P": 1002.25	"F": 2}
{"v": 1	"t": 1989326	"P": 1007.75	"F": 2}
{"v": 1	"t": 1989347	"P": 1005.5	"F": 2}
{"v": 1	"t": 1989367	"P": 1003.5	"F": 1}
{"v": 1	"t": 1989387	"P": 1001.0	"F": 1}
{"v": 1	"t": 1989408	"P": 1007.5	"F": 1}
{"v": 1	"t": 1989428	"P": 1004.0	"F": 2}
{"v": 1	"t": 1989448	"P": 1001.5	"F": 1}
{"v": 1	"t": 1989469	"P": 1004.25	"F": 2}
{"v": 1	"t": 1989489	"P": 1008.0	"F": 2}
{"v": 1	"t": 1989509	"P": 1003.0	"F": 2}
{"v": 1	"t": 1989530	"P": 1001.5	"F": 1}
{"v": 1	"t": 1989550	"P": 1004.0	"F": 2}
{"v": 1	"t": 1989570	"P": 1007.25	"F": 2}
{"v": 1	"t": 1989591	"P": 1002.0	"F": 1}
{"v": 1	"t": 1989611	"P": 1003.5	"F": 2}
{"v": 1	"t": 1989631	"P": 1007.25	"F": 2}
{"v": 1	"t": 1989652	"P": 1004.75	"F": 2}
{"v": 1	"t": 1989672	"P": 1002.25	"F": 1}
{"v": 1	"t": 1989692	"P": 1002.25	"F": 1}
{"v": 1	"t": 1989713	"P": 1007.0	"F": 2	"C": 46.29	"D": 3273	"sn": 54091929832280	"file": "/data/device_log/data0000.out"}
{"v": 1	"t": 1989733	"P": 1005.25	"F": 1}
{"v": 1	"t": 1989753	"P": 1003.25	"F": 1}
{"v": 1	"t": 1989774	"P": 1003.75	"F": 1}
{"v": 1	"t": 1989794	"P": 1008.25	"F": 2}
{"v": 1	"t": 1989814	"P": 1003.0	"F": 1}
{"v": 1	"t": 1989835	"P": 1002.0	"F": 1}
{"v": 1	"t": 1989855	"P": 1003.25	"F": 2}
{"v": 1	"t": 1989875	"P": 1008.0	"F": 2}
{"v": 1	"t": 1989895	"P": 1005.5	"F": 2}
{"v": 1	"t": 1989916	"P": 1000.25	"F": 1}
{"v": 1	"t": 1989936	"P": 1004.25	"F": 2}
{"v": 1	"t": 1989956	"P": 1009.0	"F": 2}
{"v": 1	"t": 1989977	"P": 1004.0	"F": 2}
{"v": 1	"t": 1989997	"P": 1002.25	"F": 2}
{"v": 1	"t": 1990017	"P": 1002.75	"F": 1}
{"v": 1	"t": 1990038	"P": 1007.5	"F": 1}
{"v": 1	"t": 1990058	"P": 1005.5	"F": 2}
{"v": 1	"t": 1990078	"P": 1001.25	"F": 1}
{"v": 1	"t": 1990098	"P": 1001.25	"F": 2}
{"v": 1	"t": 1990119	"P": 1007.25	"F": 2}
{"v": 1	"t": 1990139	"P": 1004.75	"F": 2}
{"v": 1	"t": 1990159	"P": 1002.25	"F": 2}
{"v": 1	"t": 1990180	"P": 1001.0	"F": 1}
{"v": 1	"t": 1990200	"P": 1006.25	"F": 2}
{"v": 1	"t": 1990220	"P": 1004.75	"F": 2}
{"v": 1	"t": 1990241	"P": 1001.25	"F": 2}
{"v": 1	"t": 1990261	"P": 1001.0	"F": 2}
{"v": 1	"t": 1990281	"P": 1006.0	"F": 2}
{"v": 1	"t": 1990301	"P": 1007.5	"F": 2}
{"v": 1	"t": 1990322	"P": 1004.25	"F": 2}
{"v": 1	"t": 1990342	"P": 999.75	"F": 2}
{"v": 1	"t": 1990362	"P": 1002.75	"F": 2}
{"v": 1	"t": 1990383	"P": 1007.25	"F": 2}
{"v": 1	"t": 1990403	"P": 1006.25	"F": 2}
{"v": 1	"t": 1990423	"P": 1001.5	"F": 2}
{"v": 1	"t": 1990444	"P": 1001.75	"F": 2}
{"v": 1	"t": 1990464	"P": 1007.75	"F": 2}
{"v": 1	"t": 1990484	"P": 1004.75	"F": 2}
{"v": 1	"t": 1990504	"P": 1003.75	"F": 2}
{"v": 1	"t": 1990525	"P": 1003.25	"F": 2}
{"v": 1	"t": 1990545	"P": 1007.75	"F": 2}
{"v": 1	"t": 1990565	"P": 1004.25	"F": 2}
{"v": 1	"t": 1990586	"P": 1003.5	"F": 2}
{"v": 1	"t": 1990606	"P": 1003.25	"F": 2}
{"v": 1	"t": 1990626	"P": 1007.5	"F": 1}
{"v": 1	"t": 1990647	"P": 1006.0	"F": 2}
{"v": 1	"t": 1990667	"P": 1000.75	"F": 1}
{"v": 1	"t": 1990687	"P": 1002.0	"F": 2}
{"v": 1	"t": 1990708	"P": 1006.0	"F": 2}
{"v": 1	"t": 1990728	"P": 1005.75	"F": 2	"C": 46.28	"D": 3273	"sn": 54091929832280	"file": "/data/device_log/data0000.out"}
{"v": 1	"t": 1990748	"P": 1000.25	"F": 2}
{"v": 1	"t": 1990768	"P": 1002.0	"F": 2}
{"v": 1	"t": 1990789	"P": 1007.25	"F": 1}
{"v": 1	"t": 1990809	"P": 1006.5	"F": 1}
{"v": 1	"t": 1990829	"P": 1002.75	"F": 2}
{"v": 1	"t": 1990850	"P": 1000.25	"F": 2}
{"v": 1	"t": 1990870	"P": 1007.25	"F": 2}
{"v": 1	"t": 1990890	"P": 1004.5	"F": 2}
{"v": 1	"t": 1990911	"P": 1001.25	"F": 2}
{"v": 1	"t": 1990931	"P": 1001.5	"F": 1}
{"v": 1	"t": 1990951	"P": 1006.0	"F": 2}
{"v": 1	"t": 1990971	"P": 1006.25	"F": 2}
{"v": 1	"t": 1990992	"P": 1004.0	"F": 1}
{"v": 1	"t": 1991012	"P": 1000.75	"F": 2}
{"v": 1	"t": 1991032	"P": 1004.25	"F": 2}
{"v": 1	"t": 1991053	"P": 1008.0	"F": 1}
{"v": 1	"t": 1991073	"P": 1004.25	"F": 2}
{"v": 1	"t": 1991093	"P": 1001.0	"F": 1}
{"v": 1	"t": 1991114	"P": 1001.25	"F": 2}
{"v": 1	"t": 1991134	"P": 1007.0	"F": 2}
{"v": 1	"t": 1991154	"P": 1005.0	"F": 2}
{"v": 1	"t": 1991174	"P": 1002.5	"F": 2}
{"v": 1	"t": 1991195	"P": 1004.25	"F": 1}
{"v": 1	"t": 1991215	"P": 1007.25	"F": 1}
{"v": 1	"t": 1991235	"P": 1006.5	"F": 1}
{"v": 1	"t": 1991256	"P": 1003.25	"F": 1}
{"v": 1	"t": 1991276	"P": 1001.0	"F": 1}
{"v": 1	"t": 1991296	"P": 1006.0	"F": 1}
{"v": 1	"t": 1991317	"P": 1004.75	"F": 2}
{"v": 1	"t": 1991337	"P": 1001.75	"F": 1}
{"v": 1	"t": 1991357	"P": 1000.75	"F": 2}
{"v": 1	"t": 1991378	"P": 1007.5	"F": 1}
{"v": 1	"t": 1991398	"P": 1004.0	"F": 2}
{"v": 1	"t": 1991418	"P": 1004.5	"F": 2}
{"v": 1	"t": 1991438	"P": 1001.0	"F": 1}
{"v": 1	"t": 1991459	"P": 1006.5	"F": 1}
{"v": 1	"t": 1991479	"P": 1005.0	"F": 1}
{"v": 1	"t": 1991499	"P": 1002.75	"F": 2}
{"v": 1	"t": 1991520	"P": 1001.75	"F": 2}
{"v": 1	"t": 1991540	"P": 1006.0	"F": 1}
{"v": 1	"t": 1991560	"P": 1005.5	"F": 2}
{"v": 1	"t": 1991581	"P": 1003.25	"F": 2}
{"v": 1	"t": 1991601	"P": 1001.5	"F": 2}
{"v": 1	"t": 1991621	"P": 1006.0	"F": 1}
{"v": 1	"t": 1991641	"P": 1006.25	"F": 1}
{"v": 1	"t": 1991662	"P": 1003.75	"F": 2}
{"v": 1	"t": 1991682	"P": 1001.5	"F": 1}
{"v": 1	"t": 1991702	"P": 1002.75	"F": 2}
{"v": 1	"t": 1991723	"P": 1006.5	"F": 2}
{"v": 1	"t": 1991743	"P": 1004.0	"F": 1	"C": 46.295	"D": 3273	"sn": 54091929832280	"file": "/data/device_log/data0000.out"}
{"v": 1	"t": 1991763	"P": 1003.5	"F": 2}
{"v": 1	"t": 1991784	"P": 1003.5	"F": 1}
{"v": 1	"t": 1991804	"P": 1007.75	"F": 2}
{"v": 1	"t": 1991824	"P": 1005.5	"F": 2}
{"v": 1	"t": 1991844	"P": 1001.25	"F": 1}
{"v": 1	"t": 1991865	"P": 1001.75	"F": 2}
{"v": 1	"t": 1991885	"P": 1006.5	"F": 2}
{"v": 1	"t": 1991905	"P": 1005.0	"F": 2}
{"v": 1	"t": 1991926	"P": 1001.5	"F": 1}
{"v": 1	"t": 1991946	"P": 1000.0	"F": 2}
{"v": 1	"t": 1991966	"P": 1006.75	"F": 1}
{"v": 1	"t": 1991987	"P": 1007.5	"F": 1}
{"v": 1	"t": 1992007	"P": 1002.75	"F": 2}
{"v": 1	"t": 1992027	"P": 1000.75	"F": 2}
{"v": 1	"t": 1992047	"P": 1005.5	"F": 2}
{"v": 1	"t": 1992068	"P": 1006.75	"F": 2}
{"v": 1	"t": 1992088	"P": 1004.25	"F": 1}
{"v": 1	"t": 1992108	"P": 1001.5	"F": 2}
{"v": 1	"t": 1992129	"P": 1006.5	"F": 2}
{"v": 1	"t": 1992149	"P": 1007.75	"F": 1}
{"v": 1	"t": 1992169	"P": 1005.0	"F": 2}
{"v": 1	"t": 1992190	"P": 1002.0	"F": 2}
{"v": 1	"t": 1992210	"P": 1007.25	"F": 2}
{"v": 1	"t": 1992230	"P": 1007.25	"F": 1}
{"v": 1	"t": 1992251	"P": 1002.5	"F": 1}
{"v": 1	"t": 1992271	"P": 1001.25	"F": 1}
{"v": 1	"t": 1992291	"P": 1007.0	"F": 2}
{"v": 1	"t": 1992311	"P": 1006.5	"F": 2}
{"v": 1	"t": 1992332	"P": 1002.75	"F": 2}
{"v": 1	"t": 1992352	"P": 1001.25	"F": 2}
{"v": 1	"t": 1992372	"P": 1004.25	"F": 2}
{"v": 1	"t": 1992393	"P": 1007.25	"F": 2}
{"v": 1	"t": 1992413	"P": 1002.75	"F": 1}
{"v": 1	"t": 1992433	"P": 1001.75	"F": 2}
{"v": 1	"t": 1992454	"P": 1001.0	"F": 2}
{"v": 1	"t": 1992474	"P": 1005.75	"F": 2}
{"v": 1	"t": 1992494	"P": 1005.5	"F": 1}
{"v": 1	"t": 1992514	"P": 1003.25	"F": 2}
{"v": 1	"t": 1992535	"P": 1003.0	"F": 2}
{"v": 1	"t": 1992555	"P": 1008.25	"F": 2}
{"v": 1	"t": 1992575	"P": 1006.5	"F": 2}
{"v": 1	"t": 1992596	"P": 1003.5	"F": 2}
{"v": 1	"t": 1992616	"P": 1000.5	"F": 2}
{"v": 1	"t": 1992636	"P": 1007.25	"F": 1}
{"v": 1	"t": 1992657	"P": 1006.25	"F": 2}
{"v": 1	"t": 1992677	"P": 1003.75	"F": 2}
{"v": 1	"t": 1992697	"P": 1002.75	"F": 2}
{"v": 1	"t": 1992717	"P": 1004.0	"F": 2}
{"v": 1	"t": 1992738	"P": 1007.25	"F": 2}
{"v": 1	"t": 1992758	"P": 1004.5	"F": 2	"C": 46.29	"D": 3273	"sn": 54091929832280	"file": "/data/device_log/data0000.out"}
{"v": 1	"t": 1992778	"P": 1001.25	"F": 1}
{"v": 1	"t": 1992799	"P": 1004.0	"F": 2}
{"v": 1	"t": 1992819	"P": 1008.0	"F": 2}
{"v": 1	"t": 1992839	"P": 1004.0	"F": 2}
{"v": 1	"t": 1992860	"P": 1002.25	"F": 1}
{"v": 1	"t": 1992880	"P": 1004.0	"F": 2}
{"v": 1	"t": 1992900	"P": 1006.5	"F": 1}
{"v": 1	"t": 1992921	"P": 1003.25	"F": 1}
{"v": 1	"t": 1992941	"P": 1004.75	"F": 2}
{"v": 1	"t": 1992961	"P": 1008.75	"F": 1}
{"v": 1	"t": 1992982	"P": 1004.0	"F": 2}
{"v": 1	"t": 1993002	"P": 1002.75	"F": 1}
{"v": 1	"t": 1993022	"P": 1004.75	"F": 2}
{"v": 1	"t": 1993043	"P": 1006.75	"F": 2}
{"v": 1	"t": 1993063	"P": 1004.75	"F": 2}
{"v": 1	"t": 1993083	"P": 1000.0	"F": 2}
{"v": 1	"t": 1993104	"P": 1004.25	"F": 2}
{"v": 1	"t": 1993124	"P": 1007.75	"F": 1}
{"v": 1	"t": 1993144	"P": 1004.75	"F": 2}
{"v": 1	"t": 1993164	"P": 1002.0	"F": 2}
{"v": 1	"t": 1993185	"P": 1002.5	"F": 2}
{"v": 1	"t": 1993205	"P": 1008.5	"F": 2}
{"v": 1	"t": 1993225	"P": 1005.0	"F": 2}
{"v": 1	"t": 1993246	"P": 1001.5	"F": 2}
{"v": 1	"t": 1993266	"P": 1001.75	"F": 2}
{"v": 1	"t": 1993286	"P": 1008.0	"F": 2}
{"v": 1	"t": 1993307	"P": 1006.0	"F": 2}
{"v": 1	"t": 1993327	"P": 1002.25	"F": 2}
{"v": 1	"t": 1993347	"P": 1000.75	"F": 2}
{"v": 1	"t": 1993367	"P": 1004.5	"F": 2}
{"v": 1	"t": 1993388	"P": 1005.25	"F": 2}
{"v": 1	"t": 1993408	"P": 1003.75	"F": 2}
{"v": 1	"t": 1993428	"P": 1001.5	"F": 2}
{"v": 1	"t": 1993449	"P": 1004.0	"F": 2}
{"v": 1	"t": 1993469	"P": 1007.75	"F": 2}
{"v": 1	"t": 1993489	"P": 1003.5	"F": 2}
{"v": 1	"t": 1993510	"P": 1002.5	"F": 2}
{"v": 1	"t": 1993530	"P": 1005.25	"F": 1}
{"v": 1	"t": 1993550	"P": 1007.5	"F": 2}
{"v": 1	"t": 1993570	"P": 1003.0	"F": 2}
{"v": 1	"t": 1993591	"P": 1000.25	"F": 2}
{"v": 1	"t": 1993611	"P": 1002.75	"F": 2}
{"v": 1	"t": 1993631	"P": 1008.75	"F": 2}
{"v": 1	"t": 1993652	"P": 1003.25	"F": 2}
{"v": 1	"t": 1993672	"P": 1000.0	"F": 2}
{"v": 1	"t": 1993692	"P": 1003.75	"F": 2}
{"v": 1	"t": 1993713	"P": 1008.0	"F": 2}
{"v": 1	"t": 1993733	"P": 1004.25	"F": 2}
{"v": 1	"t": 1993753	"P": 1001.5	"F": 1}
{"v": 1	"t": 1993774	"P": 1002.75	"F": 2	"C": 46.315	"D": 3273	"sn": 54091929832280	"file": "/data/device_log/data0000.out"}
{"v": 1	"t": 1993794	"P": 1008.5	"F": 2}
{"v": 1	"t": 1993814	"P": 1004.75	"F": 2}
{"v": 1	"t": 1993834	"P": 1000.75	"F": 2}
{"v": 1	"t": 1993855	"P": 1001.0	"F": 2}
{"v": 1	"t": 1993875	"P": 1006.75	"F": 2}
{"v": 1	"t": 1993895	"P": 1005.0	"F": 1}
{"v": 1	"t": 1993916	"P": 1002.0	"F": 2}
{"v": 1	"t": 1993936	"P": 1000.0	"F": 2}
{"v": 1	"t": 1993956	"P": 1004.0	"F": 2}
{"v": 1	"t": 1993977	"P": 1005.5	"F": 2}
{"v": 1	"t": 1993997	"P": 1003.5	"F": 2}
{"v": 1	"t": 1994017	"P": 1000.25	"F": 2}
{"v": 1	"t": 1994037	"P": 1004.0	"F": 2}
{"v": 1	"t": 1994058	"P": 1005.25	"F": 2}
{"v": 1	"t": 1994078	"P": 1004.0	"F": 2}
{"v": 1	"t": 1994098	"P": 999.0	"F": 2}
{"v": 1	"t": 1994119	"P": 1004.0	"F": 2}
{"v": 1	"t": 1994139	"P": 1006.5	"F": 2}
{"v": 1	"t": 1994159	"P": 1004.0	"F": 2}
{"v": 1	"t": 1994180	"P": 1000.75	"F": 2}
{"v": 1	"t": 1994200	"P": 1003.5	"F": 2}
{"v": 1	"t": 1994220	"P": 1008.5	"F": 2}
{"v": 1	"t": 1994240	"P": 1005.5	"F": 2}
{"v": 1	"t": 1994261	"P": 1002.75	"F": 2}
{"v": 1	"t": 1994281	"P": 1002.0	"F": 2}
{"v": 1	"t": 1994301	"P": 1006.75	"F": 2}
{"v": 1	"t": 1994322	"P": 1005.0	"F": 2}
{"v": 1	"t": 1994342	"P": 1001.75	"F": 2}
{"v": 1	"t": 1994362	"P": 1002.75	"F": 1}
{"v": 1	"t": 1994383	"P": 1007.5	"F": 2}
{"v": 1	"t": 1994403	"P": 1004.25	"F": 2}
{"v": 1	"t": 1994423	"P": 1002.5	"F": 2}
{"v": 1	"t": 1994444	"P": 1002.75	"F": 2}
{"v": 1	"t": 1994464	"P": 1006.5	"F": 1}
{"v": 1	"t": 1994484	"P": 1005.0	"F": 2}
{"v": 1	"t": 1994504	"P": 1000.0	"F": 2}
{"v": 1	"t": 1994525	"P": 1002.25	"F": 2}
{"v": 1	"t": 1994545	"P": 1008.25	"F": 2}
{"v": 1	"t": 1994565	"P": 1005.25	"F": 2}
{"v": 1	"t": 1994586	"P": 1002.0	"F": 2}
{"v": 1	"t": 1994606	"P": 1002.25	"F": 2}
{"v": 1	"t": 1994626	"P": 1005.5	"F": 2}
{"v": 1	"t": 1994646	"P": 1007.75	"F": 2}
{"v": 1	"t": 1994667	"P": 1004.25	"F": 2}
{"v": 1	"t": 1994687	"P": 1000.75	"F": 1}
{"v": 1	"t": 1994707	"P": 1004.0	"F": 2}
{"v": 1	"t": 1994728	"P": 1008.5	"F": 2}
{"v": 1	"t": 1994748	"P": 1004.5	"F": 2}
{"v": 1	"t": 1994768	"P": 1002.25	"F": 1}
{"v": 1	"t": 1994789	"P": 1002.25	"F": 2	"C": 46.28	"D": 3273	"sn": 54091929832280	"file": "/data/device_log/data0000.out"}
{"v": 1	"t": 1994809	"P": 1005.75	"F": 2}
{"v": 1	"t": 1994829	"P": 1004.75	"F": 1}
{"v": 1	"t": 1994849	"P": 1001.25	"F": 2}
{"v": 1	"t": 1994870	"P": 1001.5	"F": 2}
{"v": 1	"t": 1994890	"P": 1005.75	"F": 1}
{"v": 1	"t": 1994910	"P": 1004.75	"F": 1}
{"v": 1	"t": 1994931	"P": 1005.0	"F": 1}
{"v": 1	"t": 1994951	"P": 1001.25	"F": 1}
{"v": 1	"t": 1994971	"P": 1006.5	"F": 2}
{"v": 1	"t": 1994992	"P": 1004.5	"F": 1}
{"v": 1	"t": 1995012	"P": 1001.75	"F": 2}
{"v": 1	"t": 1995032	"P": 1002.5	"F": 1}
{"v": 1	"t": 1995053	"P": 1007.5	"F": 1}
{"v": 1	"t": 1995073	"P": 1006.25	"F": 2}
{"v": 1	"t": 1995093	"P": 1002.75	"F": 1}
{"v": 1	"t": 1995113	"P": 1001.0	"F": 1}
{"v": 1	"t": 1995134	"P": 1008.25	"F": 2}
{"v": 1	"t": 1995154	"P": 1006.0	"F": 2}
{"v": 1	"t": 1995174	"P": 1002.75	"F": 2}
{"v": 1	"t": 1995195	"P": 1001.75	"F": 2}
{"v": 1	"t": 1995215	"P": 1006.5	"F": 2}
{"v": 1	"t": 1995235	"P": 1005.25	"F": 2}
{"v": 1	"t": 1995256	"P": 1004.5	"F": 2}
{"v": 1	"t": 1995276	"P": 1000.25	"F": 2}
{"v": 1	"t": 1995296	"P": 1003.0	"F": 1}
{"v": 1	"t": 1995316	"P": 1006.5	"F": 2}
{"v": 1	"t": 1995337	"P": 1003.25	"F": 1}
{"v": 1	"t": 1995357	"P": 1001.25	"F": 1}
{"v": 1	"t": 1995377	"P": 1003.75	"F": 2}
{"v": 1	"t": 1995398	"P": 1009.25	"F": 2}
{"v": 1	"t": 1995418	"P": 1005.25	"F": 2}
{"v": 1	"t": 1995438	"P": 1003.75	"F": 2}
{"v": 1	"t": 1995458	"P": 1003.5	"F": 2}
{"v": 1	"t": 1995479	"P": 1007.75	"F": 2}
{"v": 1	"t": 1995499	"P": 1006.75	"F": 2}
{"v": 1	"t": 1995519	"P": 1002.25	"F": 2}
{"v": 1	"t": 1995540	"P": 1002.75	"F": 2}
{"v": 1	"t": 1995560	"P": 1006.5	"F": 2}
{"v": 1	"t": 1995580	"P": 1005.75	"F": 2}
{"v": 1	"t": 1995601	"P": 1002.75	"F": 2}
{"v": 1	"t": 1995621	"P": 1003.0	"F": 2}
{"v": 1	"t": 1995641	"P": 1008.5	"F": 1}
{"v": 1	"t": 1995662	"P": 1004.75	"F": 2}
{"v": 1	"t": 1995682	"P": 1002.0	"F": 2}
{"v": 1	"t": 1995702	"P": 1002.25	"F": 2}
{"v": 1	"t": 1995723	"P": 1009.0	"F": 1}
{"v": 1	"t": 1995743	"P": 1006.25	"F": 1}
{"v": 1	"t": 1995763	"P": 1003.75	"F": 2}
{"v": 1	"t": 1995783	"P": 993.0	"F": 2}
{"v": 1	"t": 1995804	"P": 1005.75	"F": 1	"C": 46.29	"D": 3273	"sn": 54091929832280	"file": "/data/device_log/data0000.out"}
{"v": 1	"t": 1995824	"P": 1006.0	"F": 2}
{"v": 1	"t": 1995844	"P": 1004.5	"F": 1}
{"v": 1	"t": 1995865	"P": 1002.25	"F": 1}
{"v": 1	"t": 1995885	"P": 1005.0	"F": 2}
{"v": 1	"t": 1995905	"P": 1007.75	"F": 2}
{"v": 1	"t": 1995926	"P": 1004.25	"F": 1}
{"v": 1	"t": 1995946	"P": 1001.0	"F": 2}
{"v": 1	"t": 1995966	"P": 1004.75	"F": 2}
{"v": 1	"t": 1995986	"P": 1008.75	"F": 2}
{"v": 1	"t": 1996007	"P": 1004.75	"F": 2}
{"v": 1	"t": 1996027	"P": 1001.25	"F": 1}
{"v": 1	"t": 1996047	"P": 1003.0	"F": 2}
{"v": 1	"t": 1996068	"P": 1006.25	"F": 2}
{"v": 1	"t": 1996088	"P": 1005.25	"F": 2}
{"v": 1	"t": 1996108	"P": 1001.25	"F": 2}
{"v": 1	"t": 1996128	"P": 1003.75	"F": 1}
{"v": 1	"t": 1996149	"P": 1009.0	"F": 2}
{"v": 1	"t": 1996169	"P": 1004.25	"F": 2}
{"v": 1	"t": 1996189	"P": 1004.0	"F": 2}
{"v": 1	"t": 1996210	"P": 1001.5	"F": 2}
{"v": 1	"t": 1996230	"P": 1009.0	"F": 2}
{"v": 1	"t": 1996250	"P": 1005.75	"F": 2}
{"v": 1	"t": 1996271	"P": 1002.0	"F": 2}
{"v": 1	"t": 1996291	"P": 1003.75	"F": 2}
{"v": 1	"t": 1996311	"P": 1007.0	"F": 2}
{"v": 1	"t": 1996332	"P": 1005.75	"F": 2}
{"v": 1	"t": 1996352	"P": 1003.0	"F": 2}
{"v": 1	"t": 1996372	"P": 1002.25	"F": 2}
{"v": 1	"t": 1996393	"P": 1008.5	"F": 2}
{"v": 1	"t": 1996413	"P": 1004.75	"F": 2}
{"v": 1	"t": 1996433	"P": 999.0	"F": 2}
{"v": 1	"t": 1996454	"P": 1003.75	"F": 2}
{"v": 1	"t": 1996474	"P": 1008.25	"F": 2}
{"v": 1	"t": 1996494	"P": 1003.75	"F": 2}
{"v": 1	"t": 1996515	"P": 1001.5	"F": 2}
{"v": 1	"t": 1996535	"P": 1007.5	"F": 2}
{"v": 1	"t": 1996555	"P": 1007.5	"F": 2}
{"v": 1	"t": 1996576	"P": 1003.0	"F": 2}
{"v": 1	"t": 1996596	"P": 1001.5	"F": 2}
{"v": 1	"t": 1996616	"P": 1006.25	"F": 2}
{"v": 1	"t": 1996636	"P": 1005.75	"F": 1}
{"v": 1	"t": 1996657	"P": 1003.75	"F": 2}
{"v": 1	"t": 1996677	"P": 1000.0	"F": 2}
{"v": 1	"t": 1996698	"P": 1005.5	"F": 2}
{"v": 1	"t": 1996718	"P": 1004.75	"F": 2}
{"v": 1	"t": 1996738	"P": 1002.25	"F": 2}
{"v": 1	"t": 1996759	"P": 1002.5	"F": 2}
{"v": 1	"t": 1996779	"P": 1007.25	"F": 2}
{"v": 1	"t": 1996799	"P": 1004.75	"F": 2}
{"v": 1	"t": 1996819	"P": 1002.5	"F": 2	"C": 46.305	"D": 3273	"sn": 54091929832280	"file": "/data/device_log/data0000.out"}
{"v": 1	"t": 1996840	"P": 1003.5	"F": 2}
{"v": 1	"t": 1996860	"P": 1007.25	"F": 2}
{"v": 1	"t": 1996880	"P": 1005.0	"F": 2}
{"v": 1	"t": 1996901	"P": 1002.5	"F": 2}
{"v": 1	"t": 1996921	"P": 1003.0	"F": 2}
{"v": 1	"t": 1996941	"P": 1008.0	"F": 1}
{"v": 1	"t": 1996962	"P": 1004.5	"F": 2}
{"v": 1	"t": 1996982	"P": 1003.0	"F": 1}
{"v": 1	"t": 1997002	"P": 1002.0	"F": 1}
{"v": 1	"t": 1997023	"P": 1007.25	"F": 2}
{"v": 1	"t": 1997043	"P": 1004.25	"F": 2}
{"v": 1	"t": 1997063	"P": 1001.5	"F": 2}
{"v": 1	"t": 1997083	"P": 999.75	"F": 2}
{"v": 1	"t": 1997104	"P": 1006.0	"F": 2}
{"v": 1	"t": 1997124	"P": 1007.5	"F": 2}
{"v": 1	"t": 1997144	"P": 1004.0	"F": 1}
{"v": 1	"t": 1997165	"P": 1002.0	"F": 2}
{"v": 1	"t": 1997185	"P": 1005.5	"F": 2}
{"v": 1	"t": 1997205	"P": 1006.0	"F": 1}
{"v": 1	"t": 1997226	"P": 1002.0	"F": 1}
{"v": 1	"t": 1997246	"P": 1001.75	"F": 1}
{"v": 1	"t": 1997266	"P": 1004.25	"F": 2}
{"v": 1	"t": 1997286	"P": 1007.25	"F": 1}
{"v": 1	"t": 1997307	"P": 1006.25	"F": 1}
{"v": 1	"t": 1997327	"P": 1002.25	"F": 1}
{"v": 1	"t": 1997347	"P": 1002.25	"F": 2}
{"v": 1	"t": 1997368	"P": 1008.0	"F": 1}
{"v": 1	"t": 1997388	"P": 1007.5	"F": 1}
{"v": 1	"t": 1997408	"P": 1003.5	"F": 1}
{"v": 1	"t": 1997428	"P": 1001.5	"F": 1}
{"v": 1	"t": 1997449	"P": 1005.75	"F": 2}
{"v": 1	"t": 1997469	"P": 1007.5	"F": 2}
{"v": 1	"t": 1997489	"P": 1004.0	"F": 2}
{"v": 1	"t": 1997510	"P": 1000.25	"F": 2}
{"v": 1	"t": 1997530	"P": 1007.0	"F": 2}
{"v": 1	"t": 1997550	"P": 1008.0	"F": 1}
{"v": 1	"t": 1997571	"P": 1002.75	"F": 2}
{"v": 1	"t": 1997591	"P": 1001.5	"F": 2}
{"v": 1	"t": 1997611	"P": 1005.75	"F": 2}
{"v": 1	"t": 1997632	"P": 1007.5	"F": 2}
{"v": 1	"t": 1997652	"P": 1004.0	"F": 2}
{"v": 1	"t": 1997672	"P": 999.75	"F": 2}
{"v": 1	"t": 1997692	"P": 1006.75	"F": 2}
{"v": 1	"t": 1997713	"P": 1008.25	"F": 2}
{"v": 1	"t": 1997733	"P": 1003.75	"F": 2}
{"v": 1	"t": 1997753	"P": 1000.5	"F": 1}
{"v": 1	"t": 1997774	"P": 1004.25	"F": 2}
{"v": 1	"t": 1997794	"P": 1008.25	"F": 1}
{"v": 1	"t": 1997814	"P": 1003.75	"F": 2}
{"v": 1	"t": 1997835	"P": 1002.0	"F": 2	"C": 46.275	"D": 3273	"sn": 54091929832280	"file": "/data/device_log/data0000.out"}
{"v": 1	"t": 1997855	"P": 1006.0	"F": 2}
{"v": 1	"t": 1997875	"P": 1008.0	"F": 2}
{"v": 1	"t": 1997896	"P": 1005.0	"F": 1}
{"v": 1	"t": 1997916	"P": 1001.5	"F": 2}
{"v": 1	"t": 1997936	"P": 1004.5	"F": 2}
{"v": 1	"t": 1997956	"P": 1008.75	"F": 2}
{"v": 1	"t": 1997977	"P": 1004.5	"F": 2}
{"v": 1	"t": 1997997	"P": 1001.25	"F": 1}
{"v": 1	"t": 1998017	"P": 1002.0	"F": 2}
{"v": 1	"t": 1998038	"P": 1006.5	"F": 2}
{"v": 1	"t": 1998058	"P": 1004.75	"F": 2}
{"v": 1	"t": 1998078	"P": 1003.5	"F": 2}
{"v": 1	"t": 1998098	"P": 1001.75	"F": 2}
{"v": 1	"t": 1998119	"P": 1007.0	"F": 2}
{"v": 1	"t": 1998139	"P": 1006.0	"F": 2}
{"v": 1	"t": 1998159	"P": 1005.25	"F": 2}
{"v": 1	"t": 1998180	"P": 1000.75	"F": 2}
{"v": 1	"t": 1998200	"P": 1006.25	"F": 2}
{"v": 1	"t": 1998220	"P": 1006.0	"F": 1}
{"v": 1	"t": 1998241	"P": 1003.25	"F": 2}
{"v": 1	"t": 1998261	"P": 1000.5	"F": 1}
{"v": 1	"t": 1998281	"P": 1006.25	"F": 1}
{"v": 1	"t": 1998302	"P": 1008.25	"F": 2}
{"v": 1	"t": 1998322	"P": 1004.0	"F": 2}
{"v": 1	"t": 1998342	"P": 1000.0	"F": 2}
{"v": 1	"t": 1998362	"P": 1003.0	"F": 2}
{"v": 1	"t": 1998383	"P": 1007.0	"F": 2}
{"v": 1	"t": 1998403	"P": 1003.75	"F": 1}
{"v": 1	"t": 1998423	"P": 1001.0	"F": 2}
{"v": 1	"t": 1998444	"P": 1004.0	"F": 2}
{"v": 1	"t": 1998464	"P": 1006.25	"F": 2}
{"v": 1	"t": 1998484	"P": 1004.5	"F": 1}
{"v": 1	"t": 1998505	"P": 1000.5	"F": 2}
{"v": 1	"t": 1998525	"P": 1003.25	"F": 1}
{"v": 1	"t": 1998545	"P": 1008.25	"F": 2}
{"v": 1	"t": 1998565	"P": 1005.0	"F": 2}
{"v": 1	"t": 1998586	"P": 1002.5	"F": 2}
{"v": 1	"t": 1998606	"P": 1001.5	"F": 1}
{"v": 1	"t": 1998626	"P": 1008.0	"F": 1}
{"v": 1	"t": 1998647	"P": 1004.75	"F": 2}
{"v": 1	"t": 1998667	"P": 1002.5	"F": 2}
{"v": 1	"t": 1998687	"P": 1004.25	"F": 1}
{"v": 1	"t": 1998708	"P": 1008.0	"F": 1}
{"v": 1	"t": 1998728	"P": 1005.75	"F": 2}
{"v": 1	"t": 1998748	"P": 1002.75	"F": 2}
{"v": 1	"t": 1998768	"P": 1002.0	"F": 1}
{"v": 1	"t": 1998789	"P": 1007.25	"F": 2}
{"v": 1	"t": 1998809	"P": 1007.25	"F": 2}
{"v": 1	"t": 1998829	"P": 1002.0	"F": 2}
{"v": 1	"t": 1998850	"P": 1000.75	"F": 1	"C": 46.26	"D": 3273	"sn": 54091929832280	"file": "/data/device_log/data0000.out"}
{"v": 1	"t": 1998870	"P": 1006.75	"F": 1}
{"v": 1	"t": 1998890	"P": 1005.5	"F": 2}
{"v": 1	"t": 1998911	"P": 1004.0	"F": 2}
{"v": 1	"t": 1998931	"P": 1000.75	"F": 1}
{"v": 1	"t": 1998951	"P": 1006.75	"F": 2}
{"v": 1	"t": 1998972	"P": 1007.5	"F": 2}
{"v": 1	"t": 1998992	"P": 1002.25	"F": 2}
{"v": 1	"t": 1999012	"P": 1001.0	"F": 1}
{"v": 1	"t": 1999033	"P": 1008.5	"F": 2}
{"v": 1	"t": 1999053	"P": 1005.5	"F": 2}
{"v": 1	"t": 1999073	"P": 1002.25	"F": 2}
{"v": 1	"t": 1999093	"P": 1003.75	"F": 2}
{"v": 1	"t": 1999114	"P": 1007.25	"F": 1}
{"v": 1	"t": 1999134	"P": 1007.0	"F": 2}
{"v": 1	"t": 1999154	"P": 1002.25	"F": 2}
{"v": 1	"t": 1999175	"P": 1001.25	"F": 2}
{"v": 1	"t": 1999195	"P": 1004.25	"F": 2}
{"v": 1	"t": 1999215	"P": 1006.75	"F": 2}
{"v": 1	"t": 1999236	"P": 1004.25	"F": 2}
{"v": 1	"t": 1999256	"P": 1001.0	"F": 2}
{"v": 1	"t": 1999276	"P": 1003.25	"F": 2}
{"v": 1	"t": 1999296	"P": 1007.5	"F": 2}
{"v": 1	"t": 1999317	"P": 1004.75	"F": 1}
{"v": 1	"t": 1999337	"P": 1002.0	"F": 2}
{"v": 1	"t": 1999357	"P": 1001.75	"F": 2}
{"v": 1	"t": 1999378	"P": 1008.25	"F": 1}
{"v": 1	"t": 1999398	"P": 1005.5	"F": 2}
{"v": 1	"t": 1999418	"P": 1003.5	"F": 2}
{"v": 1	"t": 1999438	"P": 1003.0	"F": 2}
{"v": 1	"t": 1999459	"P": 1005.5	"F": 2}
{"v": 1	"t": 1999479	"P": 1007.25	"F": 2}
{"v": 1	"t": 1999499	"P": 1004.0	"F": 1}
{"v": 1	"t": 1999520	"P": 1000.25	"F": 1}
{"v": 1	"t": 1999540	"P": 1007.5	"F": 2}
{"v": 1	"t": 1999560	"P": 1004.5	"F": 2}
{"v": 1	"t": 1999581	"P": 1004.5	"F": 2}
{"v": 1	"t": 1999601	"P": 1002.5	"F": 2}
{"v": 1	"t": 1999621	"P": 1007.5	"F": 1}
{"v": 1	"t": 1999642	"P": 1005.5	"F": 2}
{"v": 1	"t": 1999662	"P": 1002.25	"F": 1}
{"v": 1	"t": 1999682	"P": 1000.25	"F": 2}
{"v": 1	"t": 1999703	"P": 1007.5	"F": 1}
{"v": 1	"t": 1999723	"P": 1005.5	"F": 2}
{"v": 1	"t": 1999743	"P": 1001.0	"F": 2}
{"v": 1	"t": 1999763	"P": 1001.0	"F": 1}
{"v": 1	"t": 1999784	"P": 1007.25	"F": 2}
{"v": 1	"t": 1999804	"P": 1007.5	"F": 1}
{"v": 1	"t": 1999824	"P": 1006.25	"F": 2}
{"v": 1	"t": 1999845	"P": 1001.25	"F": 1}
{"v": 1	"t": 1999865	"P": 1005.75	"F": 1	"C": 46.27	"D": 3273	"sn": 54091929832280	"file": "/data/device_log/data0000.out"}
{"v": 1	"t": 1999885	"P": 1006.0	"F": 2}
{"v": 1	"t": 1999906	"P": 1005.5	"F": 2}
{"v": 1	"t": 1999926	"P": 1002.25	"F": 1}
{"v": 1	"t": 1999946	"P": 1002.75	"F": 2}
{"v": 1	"t": 1999966	"P": 1007.0	"F": 2}
{"v": 1	"t": 1999987	"P": 1003.5	"F": 2}
{"v": 1	"t": 2000007	"P": 1001.25	"F": 2}
{"v": 1	"t": 2000027	"P": 1004.0	"F": 2}
{"v": 1	"t": 2000048	"P": 1008.75	"F": 2}
{"v": 1	"t": 2000068	"P": 1006.0	"F": 1}
{"v": 1	"t": 2000088	"P": 1001.75	"F": 2}
{"v": 1	"t": 2000109	"P": 1001.0	"F": 2}
{"v": 1	"t": 2000129	"P": 1007.75	"F": 1}
{"v": 1	"t": 2000149	"P": 1003.5	"F": 2}
{"v": 1	"t": 2000169	"P": 1001.5	"F": 2}
{"v": 1	"t": 2000190	"P": 1001.75	"F": 1}
{"v": 1	"t": 2000210	"P": 1008.0	"F": 2}
{"v": 1	"t": 2000230	"P": 1006.25	"F": 2}
{"v": 1	"t": 2000251	"P": 1003.0	"F": 2}
{"v": 1	"t": 2000271	"P": 1002.5	"F": 2}
{"v": 1	"t": 2000291	"P": 1007.75	"F": 2}
{"v": 1	"t": 2000312	"P": 1006.75	"F": 1}
{"v": 1	"t": 2000332	"P": 1002.75	"F": 2}
{"v": 1	"t": 2000352	"P": 1002.0	"F": 2}
{"v": 1	"t": 2000373	"P": 1007.5	"F": 1}
{"v": 1	"t": 2000393	"P": 1004.25	"F": 2}
{"v": 1	"t": 2000413	"P": 1002.25	"F": 1}
{"v": 1	"t": 2000434	"P": 1003.25	"F": 2}
{"v": 1	"t": 2000454	"P": 1005.0	"F": 2}
{"v": 1	"t": 2000474	"P": 1002.0	"F": 2}
{"v": 1	"t": 2000495	"P": 1001.75	"F": 2}
{"v": 1	"t": 2000515	"P": 1005.25	"F": 1}
{"v": 1	"t": 2000535	"P": 1006.25	"F": 2}
{"v": 1	"t": 2000556	"P": 1000.75	"F": 2}
{"v": 1	"t": 2000576	"P": 1002.25	"F": 1}
{"v": 1	"t": 2000596	"P": 1007.0	"F": 1}
{"v": 1	"t": 2000617	"P": 1005.75	"F": 1}
{"v": 1	"t": 2000637	"P": 1002.25	"F": 1}
{"v": 1	"t": 2000657	"P": 1000.5	"F": 1}
{"v": 1	"t": 2000678	"P": 1008.75	"F": 1}
{"v": 1	"t": 2000698	"P": 1004.5	"F": 1}
{"v": 1	"t": 2000718	"P": 1001.0	"F": 1}
{"v": 1	"t": 2000739	"P": 1003.75	"F": 1}
{"v": 1	"t": 2000759	"P": 1007.5	"F": 2}
{"v": 1	"t": 2000779	"P": 1004.5	"F": 2}
{"v": 1	"t": 2000799	"P": 1003.5	"F": 1}
{"v": 1	"t": 2000820	"P": 1002.25	"F": 1}
{"v": 1	"t": 2000840	"P": 1007.5	"F": 1}
{"v": 1	"t": 2000860	"P": 1004.25	"F": 1}
{"v": 1	"t": 2000881	"P": 1002.5	"F": 2	"C": 46.275	"D": 3273	"sn": 54091929832280	"file": "/data/device_log/data0000.out"}
{"v": 1	"t": 2000901	"P": 1003.5	"F": 2}
{"v": 1	"t": 2000921	"P": 1004.75	"F": 1}
{"v": 1	"t": 2000942	"P": 1003.75	"F": 1}
{"v": 1	"t": 2000962	"P": 1001.0	"F": 2}
{"v": 1	"t": 2000982	"P": 1003.25	"F": 2}
{"v": 1	"t": 2001003	"P": 1007.0	"F": 1}
{"v": 1	"t": 2001023	"P": 1006.0	"F": 1}
{"v": 1	"t": 2001043	"P": 1001.0	"F": 2}
{"v": 1	"t": 2001063	"P": 1001.0	"F": 2}
{"v": 1	"t": 2001084	"P": 1007.75	"F": 2}
{"v": 1	"t": 2001104	"P": 1006.0	"F": 1}
{"v": 1	"t": 2001124	"P": 1004.5	"F": 2}
{"v": 1	"t": 2001145	"P": 1001.75	"F": 2}
{"v": 1	"t": 2001165	"P": 1006.75	"F": 2}
{"v": 1	"t": 2001185	"P": 1006.5	"F": 1}
{"v": 1	"t": 2001206	"P": 1004.75	"F": 2}
{"v": 1	"t": 2001226	"P": 999.0	"F": 2}
{"v": 1	"t": 2001246	"P": 1004.25	"F": 2}
{"v": 1	"t": 2001266	"P": 1007.25	"F": 1}
{"v": 1	"t": 2001287	"P": 1004.5	"F": 2}
{"v": 1	"t": 2001307	"P": 1000.25	"F": 2}
{"v": 1	"t": 2001327	"P": 1002.75	"F": 2}
{"v": 1	"t": 2001348	"P": 1007.25	"F": 2}
{"v": 1	"t": 2001368	"P": 1005.75	"F": 2}
{"v": 1	"t": 2001388	"P": 1002.75	"F": 2}
{"v": 1	"t": 2001408	"P": 999.5	"F": 1}
{"v": 1	"t": 2001429	"P": 1006.25	"F": 2}
{"v": 1	"t": 2001449	"P": 1006.5	"F": 1}
{"v": 1	"t": 2001469	"P": 1003.25	"F": 1}
{"v": 1	"t": 2001490	"P": 1001.5	"F": 2}
{"v": 1	"t": 2001510	"P": 1005.75	"F": 2}
{"v": 1	"t": 2001530	"P": 1005.0	"F": 2}
{"v": 1	"t": 2001551	"P": 1003.75	"F": 2}
{"v": 1	"t": 2001571	"P": 998.5	"F": 2}
{"v": 1	"t": 2001591	"P": 1006.5	"F": 1}
{"v": 1	"t": 2001611	"P": 1006.0	"F": 1}
{"v": 1	"t": 2001632	"P": 1004.0	"F": 1}
{"v": 1	"t": 2001652	"P": 1001.75	"F": 2}
{"v": 1	"t": 2001672	"P": 1004.5	"F": 1}
{"v": 1	"t": 2001693	"P": 1008.0	"F": 2}
{"v": 1	"t": 2001713	"P": 1003.25	"F": 2}
{"v": 1	"t": 2001733	"P": 1001.25	"F": 2}
{"v": 1	"t": 2001754	"P": 1003.75	"F": 1}
{"v": 1	"t": 2001774	"P": 1007.5	"F": 2}
{"v": 1	"t": 2001794	"P": 1005.25	"F": 1}
{"v": 1	"t": 2001814	"P": 1001.0	"F": 2}
{"v": 1	"t": 2001835	"P": 1004.5	"F": 2}
{"v": 1	"t": 2001855	"P": 1008.0	"F": 1}
{"v": 1	"t": 2001875	"P": 1004.75	"F": 2}
{"v": 1	"t": 2001896	"P": 1002.75	"F": 2	"C": 46.27	"D": 3273	"sn": 54091929832280	"file": "/data/device_log/data0000.out"}
{"v": 1	"t": 2001916	"P": 1003.25	"F": 1}
{"v": 1	"t": 2001936	"P": 1008.0	"F": 1}
{"v": 1	"t": 2001957	"P": 1005.5	"F": 1}
{"v": 1	"t": 2001977	"P": 1003.25	"F": 1}
{"v": 1	"t": 2001997	"P": 1000.75	"F": 2}
{"v": 1	"t": 2002018	"P": 1007.25	"F": 1}
{"v": 1	"t": 2002038	"P": 1006.75	"F": 2}
{"v": 1	"t": 2002058	"P": 1001.0	"F": 2}
{"v": 1	"t": 2002078	"P": 1002.0	"F": 2}
{"v": 1	"t": 2002099	"P": 1005.75	"F": 2}
{"v": 1	"t": 2002119	"P": 1008.0	"F": 1}
{"v": 1	"t": 2002139	"P": 1003.75	"F": 1}
{"v": 1	"t": 2002160	"P": 999.25	"F": 2}
{"v": 1	"t": 2002180	"P": 1002.75	"F": 2}
{"v": 1	"t": 2002200	"P": 1006.75	"F": 2}
{"v": 1	"t": 2002220	"P": 1004.25	"F": 2}
{"v": 1	"t": 2002241	"P": 1000.5	"F": 2}
{"v": 1	"t": 2002261	"P": 1003.75	"F": 2}
{"v": 1	"t": 2002281	"P": 1007.25	"F": 1}
{"v": 1	"t": 2002302	"P": 1007.25	"F": 2}
{"v": 1	"t": 2002322	"P": 999.75	"F": 2}
{"v": 1	"t": 2002342	"P": 1005.25	"F": 2}
{"v": 1	"t": 2002363	"P": 1006.5	"F": 2}
{"v": 1	"t": 2002383	"P": 1003.75	"F": 2}
{"v": 1	"t": 2002403	"P": 1003.25	"F": 2}
{"v": 1	"t": 2002424	"P": 1002.5	"F": 2}
{"v": 1	"t": 2002444	"P": 1007.5	"F": 2}
{"v": 1	"t": 2002464	"P": 1004.0	"F": 2}
{"v": 1	"t": 2002484	"P": 1002.25	"F": 2}
{"v": 1	"t": 2002505	"P": 1002.5	"F": 1}
{"v": 1	"t": 2002525	"P": 1009.75	"F": 2}
{"v": 1	"t": 2002545	"P": 1004.5	"F": 2}
{"v": 1	"t": 2002566	"P": 1002.5	"F": 1}
{"v": 1	"t": 2002586	"P": 1002.75	"F": 1}
{"v": 1	"t": 2002606	"P": 1008.25	"F": 1}
{"v": 1	"t": 2002627	"P": 1007.0	"F": 2}
{"v": 1	"t": 2002647	"P": 1001.5	"F": 1}
{"v": 1	"t": 2002667	"P": 1000.0	"F": 2}
{"v": 1	"t": 2002687	"P": 1006.75	"F": 2}
{"v": 1	"t": 2002708	"P": 1007.25	"F": 2}
{"v": 1	"t": 2002728	"P": 1003.5	"F": 1}
{"v": 1	"t": 2002748	"P": 999.25	"F": 2}
{"v": 1	"t": 2002769	"P": 1005.25	"F": 2}
{"v": 1	"t": 2002789	"P": 1006.0	"F": 1}
{"v": 1	"t": 2002809	"P": 1004.75	"F": 2}
{"v": 1	"t": 2002830	"P": 1001.5	"F": 2}
{"v": 1	"t": 2002850	"P": 1004.5	"F": 1}
{"v": 1	"t": 2002870	"P": 1007.75	"F": 2}
{"v": 1	"t": 2002890	"P": 1004.75	"F": 2}
{"v": 1	"t": 2002911	"P": 1002.5	"F": 1	"C": 46.31	"D": 3273	"sn": 54091929832280	"file": "/data/device_log/data0000.out"}
{"v": 1	"t": 2002931	"P": 1000.75	"F": 2}
{"v": 1	"t": 2002951	"P": 1008.5	"F": 1}
{"v": 1	"t": 2002972	"P": 1005.75	"F": 2}
{"v": 1	"t": 2002992	"P": 1003.0	"F": 2}
{"v": 1	"t": 2003012	"P": 1002.5	"F": 1}
{"v": 1	"t": 2003033	"P": 1007.5	"F": 2}
{"v": 1	"t": 2003053	"P": 1004.75	"F": 2}
{"v": 1	"t": 2003073	"P": 1001.0	"F": 2}
{"v": 1	"t": 2003093	"P": 1002.25	"F": 2}
{"v": 1	"t": 2003114	"P": 1007.0	"F": 1}
{"v": 1	"t": 2003134	"P": 1006.25	"F": 1}
{"v": 1	"t": 2003154	"P": 1002.5	"F": 1}
{"v": 1	"t": 2003175	"P": 1004.0	"F": 2}
{"v": 1	"t": 2003195	"P": 1006.5	"F": 1}
{"v": 1	"t": 2003215	"P": 1005.75	"F": 2}
{"v": 1	"t": 2003236	"P": 1001.0	"F": 1}
{"v": 1	"t": 2003256	"P": 1001.0	"F": 1}
{"v": 1	"t": 2003276	"P": 1005.75	"F": 1}
{"v": 1	"t": 2003297	"P": 1006.25	"F": 2}
{"v": 1	"t": 2003317	"P": 1002.0	"F": 1}
{"v": 1	"t": 2003337	"P": 1003.25	"F": 2}
{"v": 1	"t": 2003357	"P": 1004.5	"F": 1}
{"v": 1	"t": 2003378	"P": 1007.5	"F": 1}
{"v": 1	"t": 2003398	"P": 1004.0	"F": 1}
{"v": 1	"t": 2003418	"P": 1000.0	"F": 1}
{"v": 1	"t": 2003439	"P": 1003.75	"F": 1}
{"v": 1	"t": 2003459	"P": 1008.75	"F": 1}
{"v": 1	"t": 2003479	"P": 1004.5	"F": 1}
{"v": 1	"t": 2003499	"P": 1002.25	"F": 1}
{"v": 1	"t": 2003520	"P": 1003.0	"F": 2}
{"v": 1	"t": 2003540	"P": 1008.0	"F": 1}
{"v": 1	"t": 2003560	"P": 1006.5	"F": 2}
{"v": 1	"t": 2003581	"P": 1002.75	"F": 1}
{"v": 1	"t": 2003601	"P": 1001.0	"F": 1}
{"v": 1	"t": 2003621	"P": 1006.75	"F": 1}
{"v": 1	"t": 2003642	"P": 1006.75	"F": 1}
{"v": 1	"t": 2003662	"P": 1004.25	"F": 2}
{"v": 1	"t": 2003682	"P": 1000.5	"F": 1}
{"v": 1	"t": 2003702	"P": 1003.75	"F": 1}
{"v": 1	"t": 2003723	"P": 1008.0	"F": 2}
{"v": 1	"t": 2003743	"P": 1005.25	"F": 2}
{"v": 1	"t": 2003763	"P": 1000.25	"F": 1}
{"v": 1	"t": 2003784	"P": 1006.0	"F": 1}
{"v": 1	"t": 2003804	"P": 1007.75	"F": 1}
{"v": 1	"t": 2003824	"P": 1005.0	"F": 1}
{"v": 1	"t": 2003845	"P": 1002.5	"F": 1}
{"v": 1	"t": 2003865	"P": 1004.75	"F": 1}
{"v": 1	"t": 2003885	"P": 1007.0	"F": 1}
{"v": 1	"t": 2003906	"P": 1004.75	"F": 1}
{"v": 1	"t": 2003926	"P": 1000.25	"F": 1	"C": 46.265	"D": 3273	"sn": 54091929832280	"file": "/data/device_log/data0000.out"}
{"v": 1	"t": 2003946	"P": 1004.5	"F": 2}
{"v": 1	"t": 2003966	"P": 1005.25	"F": 1}
{"v": 1	"t": 2003987	"P": 1001.0	"F": 2}
{"v": 1	"t": 2004007	"P": 1000.0	"F": 2}
{"v": 1	"t": 2004027	"P": 1004.25	"F": 1}
{"v": 1	"t": 2004048	"P": 1007.5	"F": 1}
{"v": 1	"t": 2004068	"P": 1004.0	"F": 1}
{"v": 1	"t": 2004088	"P": 1000.75	"F": 2}
{"v": 1	"t": 2004109	"P": 1003.0	"F": 1}
{"v": 1	"t": 2004129	"P": 1008.0	"F": 1}
{"v": 1	"t": 2004149	"P": 1004.5	"F": 1}
{"v": 1	"t": 2004169	"P": 1003.5	"F": 1}
{"v": 1	"t": 2004190	"P": 999.75	"F": 1}
{"v": 1	"t": 2004210	"P": 1006.75	"F": 1}
{"v": 1	"t": 2004230	"P": 1005.25	"F": 1}
{"v": 1	"t": 2004251	"P": 1001.25	"F": 1}
{"v": 1	"t": 2004271	"P": 1000.5	"F": 2}
{"v": 1	"t": 2004291	"P": 1008.0	"F": 1}
{"v": 1	"t": 2004312	"P": 1006.25	"F": 1}
{"v": 1	"t": 2004332	"P": 1003.0	"F": 2}
{"v": 1	"t": 2004352	"P": 1001.0	"F": 2}
{"v": 1	"t": 2004372	"P": 1006.5	"F": 1}
{"v": 1	"t": 2004393	"P": 1006.5	"F": 2}
{"v": 1	"t": 2004413	"P": 1005.0	"F": 1}
{"v": 1	"t": 2004433	"P": 1001.75	"F": 2}
{"v": 1	"t": 2004454	"P": 1004.0	"F": 1}
{"v": 1	"t": 2004474	"P": 1007.0	"F": 2}
{"v": 1	"t": 2004494	"P": 1003.5	"F": 2}
{"v": 1	"t": 2004515	"P": 1001.75	"F": 2}
{"v": 1	"t": 2004535	"P": 1004.75	"F": 1}
{"v": 1	"t": 2004555	"P": 1007.0	"F": 2}
{"v": 1	"t": 2004575	"P": 1004.25	"F": 1}
{"v": 1	"t": 2004596	"P": 1001.0	"F": 1}
{"v": 1	"t": 2004616	"P": 1003.0	"F": 1}
{"v": 1	"t": 2004636	"P": 1008.75	"F": 2}
{"v": 1	"t": 2004657	"P": 1004.25	"F": 1}
{"v": 1	"t": 2004677	"P": 1001.25	"F": 1}
{"v": 1	"t": 2004697	"P": 1002.5	"F": 1}
{"v": 1	"t": 2004718	"P": 1007.0	"F": 1}
{"v": 1	"t": 2004738	"P": 1000.75	"F": 1}
{"v": 1	"t": 2004758	"P": 1000.5	"F": 1}
{"v": 1	"t": 2004779	"P": 1006.0	"F": 2}
{"v": 1	"t": 2004799	"P": 1007.75	"F": 2}
{"v": 1	"t": 2004819	"P": 1004.25	"F": 2}
{"v": 1	"t": 2004840	"P": 1000.75	"F": 1}
{"v": 1	"t": 2004860	"P": 1005.75	"F": 1}
{"v": 1	"t": 2004880	"P": 1007.75	"F": 1}
{"v": 1	"t": 2004901	"P": 1002.25	"F": 2}
{"v": 1	"t": 2004921	"P": 1002.5	"F": 2}
{"v": 1	"t": 2004941	"P": 1006.75	"F": 2	"C": 46.275	"D": 3273	"sn": 54091929832280	"file": "/data/device_log/data0000.out"}
{"v": 1	"t": 2004962	"P": 1004.25	"F": 1}
{"v": 1	"t": 2004982	"P": 1000.75	"F": 2}
{"v": 1	"t": 2005002	"P": 1005.25	"F": 1}
{"v": 1	"t": 2005023	"P": 1007.0	"F": 1}
{"v": 1	"t": 2005043	"P": 1003.5	"F": 1}
{"v": 1	"t": 2005063	"P": 1000.25	"F": 2}
{"v": 1	"t": 2005084	"P": 1004.25	"F": 1}
{"v": 1	"t": 2005104	"P": 1006.75	"F": 2}
{"v": 1	"t": 2005124	"P": 1004.5	"F": 1}
{"v": 1	"t": 2005144	"P": 1002.5	"F": 2}
{"v": 1	"t": 2005165	"P": 1002.25	"F": 1}
{"v": 1	"t": 2005185	"P": 1008.0	"F": 2}
{"v": 1	"t": 2005205	"P": 1005.25	"F": 1}
{"v": 1	"t": 2005226	"P": 1003.75	"F": 1}
{"v": 1	"t": 2005246	"P": 1001.25	"F": 2}
{"v": 1	"t": 2005266	"P": 1006.75	"F": 2}
{"v": 1	"t": 2005287	"P": 1005.25	"F": 2}
{"v": 1	"t": 2005307	"P": 1003.75	"F": 2}
{"v": 1	"t": 2005327	"P": 1002.0	"F": 2}
{"v": 1	"t": 2005347	"P": 1004.75	"F": 2}
{"v": 1	"t": 2005368	"P": 1007.75	"F": 2}
{"v": 1	"t": 2005388	"P": 1003.75	"F": 1}
{"v": 1	"t": 2005408	"P": 1001.5	"F": 2}
{"v": 1	"t": 2005429	"P": 1005.25	"F": 2}
{"v": 1	"t": 2005449	"P": 1007.0	"F": 2}
{"v": 1	"t": 2005469	"P": 1005.75	"F": 2}
{"v": 1	"t": 2005490	"P": 1000.75	"F": 2}
{"v": 1	"t": 2005510	"P": 1005.0	"F": 1}
{"v": 1	"t": 2005530	"P": 1005.25	"F": 2}
{"v": 1	"t": 2005550	"P": 1006.25	"F": 2}
{"v": 1	"t": 2005571	"P": 1002.0	"F": 2}
{"v": 1	"t": 2005591	"P": 1002.5	"F": 1}
{"v": 1	"t": 2005611	"P": 1007.0	"F": 2}
{"v": 1	"t": 2005632	"P": 1005.0	"F": 2}
{"v": 1	"t": 2005652	"P": 1002.5	"F": 2}
{"v": 1	"t": 2005672	"P": 1003.75	"F": 2}
{"v": 1	"t": 2005693	"P": 1006.25	"F": 2}
{"v": 1	"t": 2005713	"P": 1004.0	"F": 2}
{"v": 1	"t": 2005733	"P": 1002.5	"F": 2}
{"v": 1	"t": 2005754	"P": 1002.5	"F": 2}
{"v": 1	"t": 2005774	"P": 1007.75	"F": 2}
{"v": 1	"t": 2005794	"P": 1004.0	"F": 1}
{"v": 1	"t": 2005814	"P": 1002.25	"F": 2}
{"v": 1	"t": 2005835	"P": 1003.0	"F": 1}
{"v": 1	"t": 2005855	"P": 1006.75	"F": 2}
{"v": 1	"t": 2005875	"P": 1004.0	"F": 2}
{"v": 1	"t": 2005896	"P": 1001.0	"F": 2}
{"v": 1	"t": 2005916	"P": 1001.0	"F": 2}
{"v": 1	"t": 2005936	"P": 1006.75	"F": 2}
{"v": 1	"t": 2005957	"P": 1007.25	"F": 1	"C": 46.3	"D": 3273	"sn": 54091929832280	"file": "/data/device_log/data0000.out"}
{"v": 1	"t": 2005977	"P": 1003.75	"F": 2}
{"v": 1	"t": 2005997	"P": 1000.25	"F": 2}
{"v": 1	"t": 2006017	"P": 1006.5	"F": 1}
{"v": 1	"t": 2006038	"P": 1008.0	"F": 2}
{"v": 1	"t": 2006058	"P": 1000.5	"F": 2}
{"v": 1	"t": 2006078	"P": 1001.5	"F": 2}
{"v": 1	"t": 2006099	"P": 1004.5	"F": 2}
{"v": 1	"t": 2006119	"P": 1006.25	"F": 2}
{"v": 1	"t": 2006139	"P": 1004.0	"F": 2}
{"v": 1	"t": 2006159	"P": 1002.25	"F": 1}
{"v": 1	"t": 2006180	"P": 1002.25	"F": 2}
{"v": 1	"t": 2006200	"P": 1008.75	"F": 2}
{"v": 1	"t": 2006220	"P": 1004.75	"F": 2}
{"v": 1	"t": 2006241	"P": 1002.0	"F": 2}
{"v": 1	"t": 2006261	"P": 1002.75	"F": 1}
{"v": 1	"t": 2006281	"P": 1008.25	"F": 2}
{"v": 1	"t": 2006302	"P": 1005.5	"F": 2}
{"v": 1	"t": 2006322	"P": 1003.5	"F": 2}
{"v": 1	"t": 2006342	"P": 1001.5	"F": 2}
{"v": 1	"t": 2006362	"P": 1005.5	"F": 1}
{"v": 1	"t": 2006383	"P": 1006.75	"F": 2}
{"v": 1	"t": 2006403	"P": 1003.75	"F": 2}
{"v": 1	"t": 2006423	"P": 999.75	"F": 2}
{"v": 1	"t": 2006444	"P": 1007.25	"F": 2}
{"v": 1	"t": 2006464	"P": 1004.75	"F": 2}
{"v": 1	"t": 2006484	"P": 1003.75	"F": 2}
{"v": 1	"t": 2006505	"P": 1001.0	"F": 2}
{"v": 1	"t": 2006525	"P": 1007.75	"F": 2}
{"v": 1	"t": 2006545	"P": 1007.25	"F": 2}
{"v": 1	"t": 2006566	"P": 1003.5	"F": 2}
{"v": 1	"t": 2006586	"P": 1000.75	"F": 2}
{"v": 1	"t": 2006606	"P": 1005.75	"F": 2}
{"v": 1	"t": 2006626	"P": 1006.0	"F": 2}
{"v": 1	"t": 2006647	"P": 1005.0	"F": 2}
{"v": 1	"t": 2006667	"P": 1002.25	"F": 2}
{"v": 1	"t": 2006687	"P": 1004.0	"F": 2}
{"v": 1	"t": 2006708	"P": 1009.25	"F": 2}
{"v": 1	"t": 2006728	"P": 1004.5	"F": 2}
{"v": 1	"t": 2006748	"P": 1001.75	"F": 2}
{"v": 1	"t": 2006769	"P": 1003.0	"F": 2}
{"v": 1	"t": 2006789	"P": 1007.5	"F": 2}
{"v": 1	"t": 2006809	"P": 1006.25	"F": 2}
{"v": 1	"t": 2006829	"P": 1002.25	"F": 2}
{"v": 1	"t": 2006850	"P": 1000.5	"F": 2}
{"v": 1	"t": 2006870	"P": 1007.0	"F": 2}
{"v": 1	"t": 2006890	"P": 1007.0	"F": 2}
{"v": 1	"t": 2006911	"P": 1002.75	"F": 2}
{"v": 1	"t": 2006931	"P": 1002.25	"F": 1}
{"v": 1	"t": 2006951	"P": 1004.5	"F": 2}
{"v": 1	"t": 2006971	"P": 1008.0	"F": 2	"C": 46.3	"D": 3273	"sn": 54091929832280	"file": "/data/device_log/data0000.out"}
{"v": 1	"t": 2006992	"P": 1001.5	"F": 2}
{"v": 1	"t": 2007012	"P": 1000.75	"F": 1}
{"v": 1	"t": 2007032	"P": 1005.25	"F": 2}
{"v": 1	"t": 2007053	"P": 1008.0	"F": 1}
{"v": 1	"t": 2007073	"P": 1004.5	"F": 2}
{"v": 1	"t": 2007093	"P": 1001.25	"F": 2}
{"v": 1	"t": 2007114	"P": 1004.5	"F": 2}
{"v": 1	"t": 2007134	"P": 1006.5	"F": 1}
{"v": 1	"t": 2007154	"P": 1005.0	"F": 2}
{"v": 1	"t": 2007175	"P": 1000.0	"F": 2}
{"v": 1	"t": 2007195	"P": 1005.5	"F": 2}
{"v": 1	"t": 2007215	"P": 1007.0	"F": 2}
{"v": 1	"t": 2007236	"P": 1004.25	"F": 2}
{"v": 1	"t": 2007256	"P": 1001.25	"F": 2}
{"v": 1	"t": 2007276	"P": 1004.75	"F": 2}
{"v": 1	"t": 2007296	"P": 1008.75	"F": 1}
{"v": 1	"t": 2007317	"P": 1004.0	"F": 2}
{"v": 1	"t": 2007337	"P": 1001.75	"F": 2}
{"v": 1	"t": 2007357	"P": 1004.0	"F": 2}
{"v": 1	"t": 2007378	"P": 1007.25	"F": 2}
{"v": 1	"t": 2007398	"P": 1007.0	"F": 1}
{"v": 1	"t": 2007418	"P": 1003.25	"F": 2}
{"v": 1	"t": 2007438	"P": 1002.0	"F": 2}
{"v": 1	"t": 2007459	"P": 1005.5	"F": 2}
{"v": 1	"t": 2007479	"P": 1005.75	"F": 2}
{"v": 1	"t": 2007499	"P": 1002.5	"F": 2}
{"v": 1	"t": 2007520	"P": 1001.75	"F": 2}
{"v": 1	"t": 2007540	"P": 1006.5	"F": 1}
{"v": 1	"t": 2007560	"P": 1007.5	"F": 2}
{"v": 1	"t": 2007581	"P": 1005.25	"F": 2}
{"v": 1	"t": 2007601	"P": 1002.5	"F": 2}
{"v": 1	"t": 2007621	"P": 1003.25	"F": 1}
{"v": 1	"t": 2007641	"P": 1008.25	"F": 1}
{"v": 1	"t": 2007662	"P": 1004.5	"F": 2}
{"v": 1	"t": 2007682	"P": 1001.75	"F": 1}
{"v": 1	"t": 2007702	"P": 1002.25	"F": 2}
{"v": 1	"t": 2007723	"P": 1009.75	"F": 2}
{"v": 1	"t": 2007743	"P": 1003.5	"F": 2}
{"v": 1	"t": 2007763	"P": 1002.5	"F": 2}
{"v": 1	"t": 2007784	"P": 1003.0	"F": 2}
{"v": 1	"t": 2007804	"P": 1006.5	"F": 2}
{"v": 1	"t": 2007824	"P": 1005.25	"F": 2}
{"v": 1	"t": 2007844	"P": 1004.25	"F": 2}
{"v": 1	"t": 2007865	"P": 1004.5	"F": 2}
{"v": 1	"t": 2007885	"P": 1007.5	"F": 2}
{"v": 1	"t": 2007905	"P": 1006.25	"F": 2}
{"v": 1	"t": 2007926	"P": 1001.5	"F": 1}
{"v": 1	"t": 2007946	"P": 1002.75	"F": 2}
{"v": 1	"t": 2007966	"P": 1008.0	"F": 2}
{"v": 1	"t": 2007987	"P": 1005.5	"F": 2	"C": 46.3	"D": 3273	"sn": 54091929832280	"file": "/data/device_log/data0000.out"}
{"v": 1	"t": 2008007	"P": 1003.25	"F": 2}
{"v": 1	"t": 2008027	"P": 1002.5	"F": 2}
{"v": 1	"t": 2008048	"P": 1007.25	"F": 2}
{"v": 1	"t": 2008068	"P": 1004.75	"F": 1}
{"v": 1	"t": 2008088	"P": 1003.75	"F": 1}
{"v": 1	"t": 2008108	"P": 1001.0	"F": 2}
{"v": 1	"t": 2008129	"P": 1009.25	"F": 2}
{"v": 1	"t": 2008149	"P": 1005.5	"F": 2}
{"v": 1	"t": 2008169	"P": 1004.0	"F": 2}
{"v": 1	"t": 2008190	"P": 1002.75	"F": 2}
{"v": 1	"t": 2008210	"P": 1006.25	"F": 2}
{"v": 1	"t": 2008230	"P": 1007.75	"F": 1}
{"v": 1	"t": 2008251	"P": 1005.5	"F": 2}
{"v": 1	"t": 2008271	"P": 1002.5	"F": 1}
{"v": 1	"t": 2008291	"P": 1004.75	"F": 1}
{"v": 1	"t": 2008311	"P": 1006.5	"F": 2}
{"v": 1	"t": 2008332	"P": 1005.0	"F": 1}
{"v": 1	"t": 2008352	"P": 1002.75	"F": 2}
{"v": 1	"t": 2008372	"P": 1003.5	"F": 2}
{"v": 1	"t": 2008393	"P": 1006.75	"F": 1}
{"v": 1	"t": 2008413	"P": 1005.5	"F": 1}
{"v": 1	"t": 2008433	"P": 1003.25	"F": 1}
{"v": 1	"t": 2008454	"P": 1003.75	"F": 2}
{"v": 1	"t": 2008474	"P": 1008.5	"F": 1}
{"v": 1	"t": 2008494	"P": 1004.75	"F": 1}
{"v": 1	"t": 2008514	"P": 1001.75	"F": 2}
{"v": 1	"t": 2008535	"P": 1002.5	"F": 1}
{"v": 1	"t": 2008555	"P": 1008.0	"F": 2}
{"v": 1	"t": 2008575	"P": 1005.0	"F": 2}
{"v": 1	"t": 2008596	"P": 1003.0	"F": 1}
{"v": 1	"t": 2008616	"P": 1003.25	"F": 2}
{"v": 1	"t": 2008636	"P": 1006.75	"F": 2}
{"v": 1	"t": 2008657	"P": 1004.75	"F": 2}
{"v": 1	"t": 2008677	"P": 1002.25	"F": 1}
{"v": 1	"t": 2008697	"P": 1002.75	"F": 2}
{"v": 1	"t": 2008718	"P": 1008.25	"F": 1}
{"v": 1	"t": 2008738	"P": 1004.0	"F": 1}
{"v": 1	"t": 2008758	"P": 1000.0	"F": 1}
{"v": 1	"t": 2008779	"P": 1008.75	"F": 2}
{"v": 1	"t": 2008799	"P": 1007.5	"F": 2}
{"v": 1	"t": 2008819	"P": 1003.5	"F": 2}
{"v": 1	"t": 2008840	"P": 1001.5	"F": 1}
{"v": 1	"t": 2008860	"P": 1008.25	"F": 1}
{"v": 1	"t": 2008880	"P": 1006.75	"F": 1}
{"v": 1	"t": 2008901	"P": 1002.75	"F": 2}
{"v": 1	"t": 2008921	"P": 1002.5	"F": 1}
{"v": 1	"t": 2008941	"P": 1009.0	"F": 1}
{"v": 1	"t": 2008962	"P": 1004.5	"F": 2}
{"v": 1	"t": 2008982	"P": 1002.25	"F": 2}
{"v": 1	"t": 2009002	"P": 1005.5	"F": 2	"C": 46.27	"D": 3273	"sn": 54091929832280	"file": "/data/device_log/data0000.out"}
{"v": 1	"t": 2009023	"P": 1007.75	"F": 1}
{"v": 1	"t": 2009043	"P": 1004.75	"F": 1}
{"v": 1	"t": 2009063	"P": 1001.5	"F": 1}
{"v": 1	"t": 2009084	"P": 1004.75	"F": 2}
{"v": 1	"t": 2009104	"P": 1006.25	"F": 1}
{"v": 1	"t": 2009124	"P": 1003.0	"F": 1}
{"v": 1	"t": 2009144	"P": 1001.25	"F": 2}
{"v": 1	"t": 2009165	"P": 1002.5	"F": 1}
{"v": 1	"t": 2009185	"P": 1008.25	"F": 2}
{"v": 1	"t": 2009205	"P": 1005.25	"F": 2}
{"v": 1	"t": 2009226	"P": 1002.25	"F": 2}
{"v": 1	"t": 2009246	"P": 1002.5	"F": 2}
{"v": 1	"t": 2009266	"P": 1008.0	"F": 2}
{"v": 1	"t": 2009287	"P": 1005.5	"F": 2}
{"v": 1	"t": 2009307	"P": 1003.25	"F": 2}
{"v": 1	"t": 2009327	"P": 1003.0	"F": 2}
{"v": 1	"t": 2009347	"P": 1005.75	"F": 1}
{"v": 1	"t": 2009368	"P": 1006.25	"F": 1}
{"v": 1	"t": 2009388	"P": 1003.0	"F": 2}
{"v": 1	"t": 2009408	"P": 1001.75	"F": 2}
{"v": 1	"t": 2009429	"P": 1004.75	"F": 2}
{"v": 1	"t": 2009449	"P": 1008.0	"F": 2}
{"v": 1	"t": 2009469	"P": 1005.0	"F": 1}
{"v": 1	"t": 2009489	"P": 1003.25	"F": 2}
{"v": 1	"t": 2009510	"P": 1001.75	"F": 2}
{"v": 1	"t": 2009540	"P": 1007.0	"F": 1}
{"v": 1	"t": 2009560	"P": 1007.75	"F": 2}
{"v": 1	"t": 2009581	"P": 1001.75	"F": 1}
{"v": 1	"t": 2009601	"P": 1000.75	"F": 2}
{"v": 1	"t": 2009621	"P": 1006.5	"F": 2}
{"v": 1	"t": 2009642	"P": 1006.75	"F": 2}
{"v": 1	"t": 2009662	"P": 1003.75	"F": 2}
{"v": 1	"t": 2009682	"P": 1002.25	"F": 1}
{"v": 1	"t": 2009702	"P": 1006.25	"F": 2}
{"v": 1	"t": 2009723	"P": 1006.25	"F": 1}
{"v": 1	"t": 2009743	"P": 1004.5	"F": 1}
{"v": 1	"t": 2009763	"P": 1000.25	"F": 1}
{"v": 1	"t": 2009784	"P": 1005.0	"F": 2}
{"v": 1	"t": 2009804	"P": 1008.25	"F": 2}
{"v": 1	"t": 2009824	"P": 1004.0	"F": 2}
{"v": 1	"t": 2009845	"P": 1001.25	"F": 2}
{"v": 1	"t": 2009865	"P": 1005.25	"F": 2}
{"v": 1	"t": 2009885	"P": 1006.75	"F": 2}
{"v": 1	"t": 2009905	"P": 1004.0	"F": 2}
{"v": 1	"t": 2009926	"P": 1002.5	"F": 2}
{"v": 1	"t": 2009946	"P": 1001.75	"F": 2}
{"v": 1	"t": 2009966	"P": 1006.75	"F": 2}
{"v": 1	"t": 2009987	"P": 1006.75	"F": 2}
{"v": 1	"t": 2010007	"P": 1001.75	"F": 2}
{"v": 1	"t": 2010027	"P": 1000.75	"F": 2	"C": 46.285	"D": 3273	"sn": 54091929832280	"file": "/data/device_log/data0000.out"}
{"v": 1	"t": 2010048	"P": 1008.25	"F": 2}
{"v": 1	"t": 2010068	"P": 1005.75	"F": 2}
{"v": 1	"t": 2010088	"P": 1001.75	"F": 2}
{"v": 1	"t": 2010108	"P": 1002.75	"F": 2}
{"v": 1	"t": 2010129	"P": 1007.75	"F": 1}
{"v": 1	"t": 2010149	"P": 1003.5	"F": 2}
{"v": 1	"t": 2010169	"P": 1004.25	"F": 2}
{"v": 1	"t": 2010190	"P": 1002.5	"F": 2}
{"v": 1	"t": 2010210	"P": 1007.5	"F": 2}
{"v": 1	"t": 2010230	"P": 1006.75	"F": 2}
{"v": 1	"t": 2010251	"P": 1004.5	"F": 1}
{"v": 1	"t": 2010271	"P": 1000.75	"F": 2}
{"v": 1	"t": 2010291	"P": 1006.75	"F": 2}
{"v": 1	"t": 2010312	"P": 1006.5	"F": 1}
{"v": 1	"t": 2010332	"P": 1000.75	"F": 2}
{"v": 1	"t": 2010352	"P": 1001.5	"F": 2}
{"v": 1	"t": 2010372	"P": 1005.0	"F": 2}
{"v": 1	"t": 2010393	"P": 1007.75	"F": 1}
{"v": 1	"t": 2010413	"P": 1002.0	"F": 2}
{"v": 1	"t": 2010433	"P": 1002.75	"F": 2}
{"v": 1	"t": 2010454	"P": 1004.0	"F": 2}
{"v": 1	"t": 2010474	"P": 1006.5	"F": 2}
{"v": 1	"t": 2010494	"P": 1004.75	"F": 2}
{"v": 1	"t": 2010515	"P": 1000.5	"F": 2}
{"v": 1	"t": 2010535	"P": 1007.25	"F": 2}
{"v": 1	"t": 2010555	"P": 1007.25	"F": 2}
{"v": 1	"t": 2010576	"P": 1002.75	"F": 2}
{"v": 1	"t": 2010596	"P": 1000.75	"F": 1}
{"v": 1	"t": 2010616	"P": 1004.75	"F": 2}
{"v": 1	"t": 2010636	"P": 1007.75	"F": 1}
{"v": 1	"t": 2010657	"P": 1004.25	"F": 2}
{"v": 1	"t": 2010677	"P": 1002.0	"F": 2}
{"v": 1	"t": 2010697	"P": 1002.25	"F": 2}
{"v": 1	"t": 2010718	"P": 1008.0	"F": 2}
{"v": 1	"t": 2010738	"P": 1006.0	"F": 2}
{"v": 1	"t": 2010758	"P": 1005.0	"F": 2}
{"v": 1	"t": 2010778	"P": 1000.75	"F": 2}
{"v": 1	"t": 2010799	"P": 1006.5	"F": 2}
{"v": 1	"t": 2010819	"P": 1005.75	"F": 2}
{"v": 1	"t": 2010839	"P": 1002.25	"F": 1}
{"v": 1	"t": 2010860	"P": 1002.5	"F": 2}
{"v": 1	"t": 2010880	"P": 1007.5	"F": 2}
{"v": 1	"t": 2010900	"P": 1007.75	"F": 2}
{"v": 1	"t": 2010921	"P": 1004.25	"F": 2}
{"v": 1	"t": 2010941	"P": 1000.75	"F": 2}
{"v": 1	"t": 2010961	"P": 1002.75	"F": 2}
{"v": 1	"t": 2010981	"P": 1007.0	"F": 2}
{"v": 1	"t": 2011002	"P": 1004.75	"F": 2}
{"v": 1	"t": 2011022	"P": 1001.5	"F": 2}
{"v": 1	"t": 2011042	"P": 1004.25	"F": 2	"C": 46.275	"D": 3273	"sn": 54091929832280	"file": "/data/device_log/data0000.out"}
{"v": 1	"t": 2011063	"P": 1007.0	"F": 2}
{"v": 1	"t": 2011083	"P": 1003.75	"F": 2}
{"v": 1	"t": 2011103	"P": 999.75	"F": 2}
{"v": 1	"t": 2011124	"P": 1005.25	"F": 2}
{"v": 1	"t": 2011144	"P": 1008.75	"F": 2}
{"v": 1	"t": 2011164	"P": 1005.25	"F": 1}
{"v": 1	"t": 2011185	"P": 1001.5	"F": 2}
{"v": 1	"t": 2011205	"P": 1002.75	"F": 2}
{"v": 1	"t": 2011225	"P": 1007.75	"F": 2}
{"v": 1	"t": 2011245	"P": 1004.5	"F": 2}
{"v": 1	"t": 2011266	"P": 1000.75	"F": 2}
{"v": 1	"t": 2011286	"P": 1003.0	"F": 2}
{"v": 1	"t": 2011306	"P": 1006.5	"F": 2}
{"v": 1	"t": 2011327	"P": 1006.5	"F": 2}
{"v": 1	"t": 2011347	"P": 1003.5	"F": 1}
{"v": 1	"t": 2011367	"P": 1002.75	"F": 2}
{"v": 1	"t": 2011387	"P": 1007.5	"F": 1}
{"v": 1	"t": 2011408	"P": 1006.75	"F": 2}
{"v": 1	"t": 2011428	"P": 1004.5	"F": 2}
{"v": 1	"t": 2011448	"P": 1000.0	"F": 2}
{"v": 1	"t": 2011469	"P": 1004.5	"F": 2}
{"v": 1	"t": 2011489	"P": 1007.0	"F": 2}
{"v": 1	"t": 2011509	"P": 1003.25	"F": 2}
{"v": 1	"t": 2011530	"P": 1001.25	"F": 2}
{"v": 1	"t": 2011550	"P": 1003.5	"F": 2}
{"v": 1	"t": 2011570	"P": 1007.75	"F": 2}
{"v": 1	"t": 2011590	"P": 1005.25	"F": 2}
{"v": 1	"t": 2011611	"P": 1001.0	"F": 2}
{"v": 1	"t": 2011631	"P": 1005.75	"F": 2}
{"v": 1	"t": 2011651	"P": 1007.0	"F": 2}
{"v": 1	"t": 2011672	"P": 1005.5	"F": 2}
{"v": 1	"t": 2011692	"P": 1002.75	"F": 2}
{"v": 1	"t": 2011712	"P": 1002.25	"F": 2}
{"v": 1	"t": 2011733	"P": 1008.75	"F": 1}
{"v": 1	"t": 2011753	"P": 1002.5	"F": 2}
{"v": 1	"t": 2011773	"P": 1001.75	"F": 2}
{"v": 1	"t": 2011794	"P": 1003.0	"F": 2}
{"v": 1	"t": 2011814	"P": 1005.75	"F": 2}
{"v": 1	"t": 2011834	"P": 1005.0	"F": 2}
{"v": 1	"t": 2011854	"P": 1002.5	"F": 2}
{"v": 1	"t": 2011875	"P": 1005.75	"F": 2}
{"v": 1	"t": 2011895	"P": 1007.0	"F": 2}
{"v": 1	"t": 2011915	"P": 1005.25	"F": 2}
{"v": 1	"t": 2011936	"P": 1002.75	"F": 2}
{"v": 1	"t": 2011956	"P": 1000.0	"F": 2}
{"v": 1	"t": 2011976	"P": 1007.25	"F": 2}
{"v": 1	"t": 2011997	"P": 1004.75	"F": 2}
{"v": 1	"t": 2012017	"P": 1003.25	"F": 2}
{"v": 1	"t": 2012037	"P": 1001.0	"F": 2}
{"v": 1	"t": 2012057	"P": 1006.0	"F": 2	"C": 46.265	"D": 3273	"sn": 54091929832280	"file": "/data/device_log/data0000.out"}
{"v": 1	"t": 2012078	"P": 1006.75	"F": 2}
{"v": 1	"t": 2012098	"P": 1004.75	"F": 1}
{"v": 1	"t": 2012118	"P": 1002.0	"F": 2}
{"v": 1	"t": 2012139	"P": 1005.25	"F": 2}
{"v": 1	"t": 2012159	"P": 1006.75	"F": 2}
{"v": 1	"t": 2012179	"P": 1004.75	"F": 2}
{"v": 1	"t": 2012199	"P": 1001.25	"F": 2}
{"v": 1	"t": 2012220	"P": 1002.25	"F": 2}
{"v": 1	"t": 2012240	"P": 1007.5	"F": 1}
{"v": 1	"t": 2012260	"P": 1006.75	"F": 2}
{"v": 1	"t": 2012281	"P": 1002.0	"F": 2}
{"v": 1	"t": 2012301	"P": 1002.75	"F": 2}
{"v": 1	"t": 2012321	"P": 1006.75	"F": 2}
{"v": 1	"t": 2012342	"P": 1006.5	"F": 2}
{"v": 1	"t": 2012362	"P": 1001.25	"F": 2}
{"v": 1	"t": 2012382	"P": 999.75	"F": 1}
{"v": 1	"t": 2012403	"P": 1007.5	"F": 2}
{"v": 1	"t": 2012423	"P": 1005.25	"F": 2}
{"v": 1	"t": 2012443	"P": 1004.0	"F": 1}
{"v": 1	"t": 2012464	"P": 1000.5	"F": 1}
{"v": 1	"t": 2012484	"P": 1008.25	"F": 2}
{"v": 1	"t": 2012504	"P": 1004.25	"F": 2}
{"v": 1	"t": 2012524	"P": 1003.5	"F": 1}
{"v": 1	"t": 2012545	"P": 1003.25	"F": 1}
{"v": 1	"t": 2012565	"P": 1007.0	"F": 2}
{"v": 1	"t": 2012585	"P": 1006.0	"F": 2}
{"v": 1	"t": 2012606	"P": 1002.25	"F": 2}
{"v": 1	"t": 2012626	"P": 1004.0	"F": 1}
{"v": 1	"t": 2012646	"P": 1009.0	"F": 2}
{"v": 1	"t": 2012667	"P": 1004.75	"F": 1}
{"v": 1	"t": 2012687	"P": 1001.75	"F": 1}
{"v": 1	"t": 2012707	"P": 1003.5	"F": 2}
{"v": 1	"t": 2012728	"P": 1008.25	"F": 1}
{"v": 1	"t": 2012748	"P": 1003.75	"F": 2}
{"v": 1	"t": 2012768	"P": 1002.75	"F": 1}
{"v": 1	"t": 2012789	"P": 1004.75	"F": 2}
{"v": 1	"t": 2012809	"P": 1008.75	"F": 2}
{"v": 1	"t": 2012829	"P": 1003.5	"F": 2}
{"v": 1	"t": 2012850	"P": 1002.5	"F": 2}
{"v": 1	"t": 2012870	"P": 1005.75	"F": 2}
{"v": 1	"t": 2012890	"P": 1004.75	"F": 2}
{"v": 1	"t": 2012911	"P": 1003.5	"F": 1}
{"v": 1	"t": 2012931	"P": 1001.75	"F": 2}
{"v": 1	"t": 2012951	"P": 1007.75	"F": 1}
{"v": 1	"t": 2012972	"P": 1004.5	"F": 2}
{"v": 1	"t": 2012992	"P": 1002.75	"F": 1}
{"v": 1	"t": 2013013	"P": 1008.25	"F": 1}
{"v": 1	"t": 2013033	"P": 1002.5	"F": 2}
{"v": 1	"t": 2013053	"P": 1001.0	"F": 2}
{"v": 1	"t": 2013074	"P": 1006.0	"F": 2	"C": 46.27	"D": 3273	"sn": 54091929832280	"file": "/data/device_log/data0000.out"}
{"v": 1	"t": 2013094	"P": 1006.0	"F": 1}
{"v": 1	"t": 2013114	"P": 1003.5	"F": 2}
{"v": 1	"t": 2013135	"P": 1003.0	"F": 2}
{"v": 1	"t": 2013155	"P": 1007.5	"F": 2}
{"v": 1	"t": 2013176	"P": 1003.25	"F": 2}
{"v": 1	"t": 2013196	"P": 1001.0	"F": 2}
{"v": 1	"t": 2013216	"P": 1008.5	"F": 1}
{"v": 1	"t": 2013237	"P": 1005.75	"F": 2}
{"v": 1	"t": 2013257	"P": 1003.5	"F": 2}
{"v": 1	"t": 2013277	"P": 1004.75	"F": 1}
{"v": 1	"t": 2013298	"P": 1006.75	"F": 2}
{"v": 1	"t": 2013318	"P": 1003.25	"F": 2}
{"v": 1	"t": 2013339	"P": 1002.75	"F": 2}
{"v": 1	"t": 2013359	"P": 1008.0	"F": 1}
{"v": 1	"t": 2013379	"P": 1003.25	"F": 1}
{"v": 1	"t": 2013400	"P": 1001.25	"F": 2}
{"v": 1	"t": 2013420	"P": 1005.25	"F": 2}
{"v": 1	"t": 2013440	"P": 1007.0	"F": 1}
{"v": 1	"t": 2013461	"P": 1002.25	"F": 2}
{"v": 1	"t": 2013481	"P": 1004.0	"F": 1}
{"v": 1	"t": 2013502	"P": 1007.0	"F": 1}
{"v": 1	"t": 2013522	"P": 1003.0	"F": 2}
{"v": 1	"t": 2013542	"P": 1002.25	"F": 2}
{"v": 1	"t": 2013563	"P": 1009.25	"F": 2}
{"v": 1	"t": 2013583	"P": 1004.5	"F": 2}
{"v": 1	"t": 2013603	"P": 1003.25	"F": 1}
{"v": 1	"t": 2013624	"P": 1007.5	"F": 1}
{"v": 1	"t": 2013644	"P": 1005.25	"F": 1}
{"v": 1	"t": 2013665	"P": 1000.25	"F": 2}
{"v": 1	"t": 2013685	"P": 1007.25	"F": 1}
{"v": 1	"t": 2013705	"P": 1007.75	"F": 2}
{"v": 1	"t": 2013726	"P": 1001.25	"F": 2}
{"v": 1	"t": 2013746	"P": 1001.5	"F": 2}
{"v": 1	"t": 2013766	"P": 1008.5	"F": 1}
{"v": 1	"t": 2013787	"P": 1004.25	"F": 2}
{"v": 1	"t": 2013807	"P": 1001.5	"F": 2}
{"v": 1	"t": 2013828	"P": 1006.25	"F": 2}
{"v": 1	"t": 2013848	"P": 1004.25	"F": 1}
{"v": 1	"t": 2013868	"P": 1002.25	"F": 1}
{"v": 1	"t": 2013889	"P": 1004.5	"F": 2}
{"v": 1	"t": 2013909	"P": 1006.5	"F": 1}
{"v": 1	"t": 2013929	"P": 1002.0	"F": 2}
{"v": 1	"t": 2013950	"P": 1003.5	"F": 2}
{"v": 1	"t": 2013970	"P": 1006.5	"F": 1}
{"v": 1	"t": 2013990	"P": 1005.25	"F": 1}
{"v": 1	"t": 2014011	"P": 1002.0	"F": 1}
{"v": 1	"t": 2014031	"P": 1007.0	"F": 1}
{"v": 1	"t": 2014052	"P": 1008.0	"F": 2}
{"v": 1	"t": 2014072	"P": 1003.0	"F": 2}
{"v": 1	"t": 2014092	"P": 1002.5	"F": 1	"C": 46.31	"D": 3273	"sn": 54091929832280	"file": "/data/device_log/data0000.out"}
{"v": 1	"t": 2014113	"P": 1005.5	"F": 2}
{"v": 1	"t": 2014133	"P": 1003.75	"F": 2}
{"v": 1	"t": 2014153	"P": 1001.25	"F": 2}
{"v": 1	"t": 2014174	"P": 1006.75	"F": 1}
{"v": 1	"t": 2014194	"P": 1006.0	"F": 1}
{"v": 1	"t": 2014215	"P": 1001.75	"F": 2}
{"v": 1	"t": 2014235	"P": 1007.0	"F": 1}
{"v": 1	"t": 2014255	"P": 1006.0	"F": 1}
{"v": 1	"t": 2014276	"P": 1002.5	"F": 2}
{"v": 1	"t": 2014296	"P": 1004.75	"F": 2}
{"v": 1	"t": 2014317	"P": 1007.75	"F": 2}
{"v": 1	"t": 2014337	"P": 1003.5	"F": 2}
{"v": 1	"t": 2014357	"P": 1002.5	"F": 2}
{"v": 1	"t": 2014378	"P": 1007.5	"F": 2}
{"v": 1	"t": 2014398	"P": 1004.0	"F": 1}
{"v": 1	"t": 2014418	"P": 1001.5	"F": 2}
{"v": 1	"t": 2014439	"P": 1006.75	"F": 2}
{"v": 1	"t": 2014459	"P": 1006.5	"F": 2}
{"v": 1	"t": 2014479	"P": 1002.75	"F": 2}
{"v": 1	"t": 2014500	"P": 1004.75	"F": 2}
{"v": 1	"t": 2014520	"P": 1008.75	"F": 2}
{"v": 1	"t": 2014541	"P": 1004.5	"F": 1}
{"v": 1	"t": 2014561	"P": 1001.0	"F": 2}
{"v": 1	"t": 2014581	"P": 1005.5	"F": 1}
{"v": 1	"t": 2014602	"P": 1006.75	"F": 1}
{"v": 1	"t": 2014622	"P": 1000.25	"F": 1}
{"v": 1	"t": 2014642	"P": 1004.5	"F": 2}
{"v": 1	"t": 2014663	"P": 1007.0	"F": 2}
{"v": 1	"t": 2014683	"P": 1003.25	"F": 2}
{"v": 1	"t": 2014704	"P": 1003.5	"F": 2}
{"v": 1	"t": 2014724	"P": 1007.75	"F": 2}
{"v": 1	"t": 2014744	"P": 1003.25	"F": 2}
{"v": 1	"t": 2014765	"P": 1002.5	"F": 2}
{"v": 1	"t": 2014785	"P": 1007.25	"F": 2}
{"v": 1	"t": 2014805	"P": 1005.25	"F": 2}
{"v": 1	"t": 2014826	"P": 1003.25	"F": 2}
{"v": 1	"t": 2014846	"P": 1005.0	"F": 2}
{"v": 1	"t": 2014867	"P": 1005.5	"F": 2}
{"v": 1	"t": 2014887	"P": 1002.5	"F": 2}
{"v": 1	"t": 2014907	"P": 1004.75	"F": 2}
{"v": 1	"t": 2014928	"P": 1007.0	"F": 2}
{"v": 1	"t": 2014948	"P": 1004.25	"F": 2}
{"v": 1	"t": 2014968	"P": 1001.0	"F": 1}
{"v": 1	"t": 2014989	"P": 1005.25	"F": 1}
{"v": 1	"t": 2015009	"P": 1008.25	"F": 2}
{"v": 1	"t": 2015029	"P": 1003.5	"F": 2}
{"v": 1	"t": 2015050	"P": 1002.0	"F": 2}
{"v": 1	"t": 2015070	"P": 1005.25	"F": 2}
{"v": 1	"t": 2015090	"P": 1007.25	"F": 1}
{"v": 1	"t": 2015110	"P": 1004.75	"F": 1	"C": 46.3	"D": 3273	"sn": 54091929832280	"file": "/data/device_log/data0000.out"}
{"v": 1	"t": 2015131	"P": 1002.25	"F": 1}
{"v": 1	"t": 2015151	"P": 1005.0	"F": 2}
{"v": 1	"t": 2015171	"P": 1008.25	"F": 2}
{"v": 1	"t": 2015192	"P": 1005.25	"F": 1}
{"v": 1	"t": 2015212	"P": 1001.25	"F": 1}
{"v": 1	"t": 2015232	"P": 1002.5	"F": 1}
{"v": 1	"t": 2015253	"P": 1007.0	"F": 1}
{"v": 1	"t": 2015273	"P": 1004.5	"F": 1}
{"v": 1	"t": 2015293	"P": 1002.25	"F": 1}
{"v": 1	"t": 2015313	"P": 1001.5	"F": 1}
{"v": 1	"t": 2015334	"P": 1006.25	"F": 1}
{"v": 1	"t": 2015354	"P": 1006.75	"F": 1}
{"v": 1	"t": 2015374	"P": 1004.75	"F": 2}
{"v": 1	"t": 2015395	"P": 1002.5	"F": 2}
{"v": 1	"t": 2015415	"P": 1006.75	"F": 1}
{"v": 1	"t": 2015435	"P": 1007.75	"F": 1}
{"v": 1	"t": 2015456	"P": 1003.75	"F": 1}
{"v": 1	"t": 2015476	"P": 1002.25	"F": 1}
{"v": 1	"t": 2015496	"P": 1004.0	"F": 1}
{"v": 1	"t": 2015516	"P": 1007.5	"F": 1}
{"v": 1	"t": 2015537	"P": 1004.0	"F": 2}
{"v": 1	"t": 2015557	"P": 1002.0	"F": 1}
{"v": 1	"t": 2015577	"P": 1003.0	"F": 2}
{"v": 1	"t": 2015598	"P": 1006.75	"F": 2}
{"v": 1	"t": 2015618	"P": 1004.0	"F": 2}
{"v": 1	"t": 2015638	"P": 1001.5	"F": 2}
{"v": 1	"t": 2015659	"P": 1003.0	"F": 2}
{"v": 1	"t": 2015679	"P": 1010.25	"F": 1}
{"v": 1	"t": 2015699	"P": 1006.0	"F": 2}
{"v": 1	"t": 2015719	"P": 1002.75	"F": 2}
{"v": 1	"t": 2015740	"P": 1003.25	"F": 2}
{"v": 1	"t": 2015760	"P": 1004.75	"F": 2}
{"v": 1	"t": 2015780	"P": 1005.0	"F": 2}
{"v": 1	"t": 2015801	"P": 1002.5	"F": 1}
{"v": 1	"t": 2015821	"P": 1001.75	"F": 2}
{"v": 1	"t": 2015841	"P": 1008.5	"F": 1}
{"v": 1	"t": 2015862	"P": 1007.5	"F": 1}
{"v": 1	"t": 2015882	"P": 1002.75	"F": 2}
{"v": 1	"t": 2015902	"P": 1001.75	"F": 1}
{"v": 1	"t": 2015922	"P": 1007.0	"F": 1}
{"v": 1	"t": 2015943	"P": 1006.25	"F": 1}
{"v": 1	"t": 2015963	"P": 1004.25	"F": 1}
{"v": 1	"t": 2015983	"P": 1001.25	"F": 2}
{"v": 1	"t": 2016004	"P": 1004.5	"F": 1}
{"v": 1	"t": 2016024	"P": 1006.25	"F": 2}
{"v": 1	"t": 2016044	"P": 1004.0	"F": 2}
{"v": 1	"t": 2016065	"P": 1001.25	"F": 1}
{"v": 1	"t": 2016085	"P": 1006.25	"F": 2}
{"v": 1	"t": 2016105	"P": 1009.5	"F": 1}
{"v": 1	"t": 2016125	"P": 1006.0	"F": 1	"C": 46.275	"D": 3273	"sn": 54091929832280	"file": "/data/device_log/data0000.out"}
{"v": 1	"t": 2016146	"P": 1000.5	"F": 1}
{"v": 1	"t": 2016166	"P": 1003.5	"F": 1}
{"v": 1	"t": 2016186	"P": 1009.25	"F": 2}
{"v": 1	"t": 2016207	"P": 1005.75	"F": 2}
{"v": 1	"t": 2016227	"P": 1002.5	"F": 1}
{"v": 1	"t": 2016247	"P": 1003.5	"F": 2}
{"v": 1	"t": 2016268	"P": 1007.75	"F": 1}
{"v": 1	"t": 2016288	"P": 1006.0	"F": 2}
{"v": 1	"t": 2016308	"P": 1002.75	"F": 2}
{"v": 1	"t": 2016328	"P": 1003.25	"F": 2}
{"v": 1	"t": 2016349	"P": 1007.25	"F": 1}
{"v": 1	"t": 2016369	"P": 1005.5	"F": 1}
{"v": 1	"t": 2016389	"P": 1001.75	"F": 1}
{"v": 1	"t": 2016410	"P": 1002.0	"F": 2}
{"v": 1	"t": 2016430	"P": 1006.75	"F": 2}
{"v": 1	"t": 2016450	"P": 1006.75	"F": 1}
{"v": 1	"t": 2016471	"P": 1003.0	"F": 1}
{"v": 1	"t": 2016491	"P": 1001.5	"F": 1}
{"v": 1	"t": 2016511	"P": 1007.5	"F": 2}
{"v": 1	"t": 2016532	"P": 1004.0	"F": 1}
{"v": 1	"t": 2016552	"P": 1003.25	"F": 1}
{"v": 1	"t": 2016572	"P": 1003.0	"F": 2}
{"v": 1	"t": 2016593	"P": 1007.5	"F": 1}
{"v": 1	"t": 2016613	"P": 1007.0	"F": 1}
{"v": 1	"t": 2016633	"P": 1002.0	"F": 2}
{"v": 1	"t": 2016654	"P": 1004.5	"F": 1}
{"v": 1	"t": 2016674	"P": 1007.75	"F": 2}
{"v": 1	"t": 2016694	"P": 1003.5	"F": 1}
{"v": 1	"t": 2016715	"P": 1001.75	"F": 2}
{"v": 1	"t": 2016735	"P": 1005.0	"F": 1}
{"v": 1	"t": 2016755	"P": 1006.25	"F": 1}
{"v": 1	"t": 2016776	"P": 1003.25	"F": 1}
{"v": 1	"t": 2016796	"P": 1000.5	"F": 2}
{"v": 1	"t": 2016816	"P": 1007.5	"F": 1}
{"v": 1	"t": 2016837	"P": 1006.5	"F": 1}
{"v": 1	"t": 2016857	"P": 1003.75	"F": 2}
{"v": 1	"t": 2016877	"P": 1003.5	"F": 1}
{"v": 1	"t": 2016897	"P": 1006.5	"F": 1}
{"v": 1	"t": 2016918	"P": 1006.5	"F": 2}
{"v": 1	"t": 2016938	"P": 1004.25	"F": 2}
{"v": 1	"t": 2016958	"P": 1001.25	"F": 1}
{"v": 1	"t": 2016979	"P": 1005.0	"F": 2}
{"v": 1	"t": 2016999	"P": 1007.0	"F": 2}
{"v": 1	"t": 2017019	"P": 1003.0	"F": 2}
{"v": 1	"t": 2017040	"P": 1002.5	"F": 2}
{"v": 1	"t": 2017060	"P": 1006.0	"F": 1}
{"v": 1	"t": 2017080	"P": 1007.5	"F": 1}
{"v": 1	"t": 2017101	"P": 1004.5	"F": 2}
{"v": 1	"t": 2017121	"P": 1002.25	"F": 2}
{"v": 1	"t": 2017141	"P": 1005.75	"F": 2	"C": 46.28	"D": 3273	"sn": 54091929832280	"file": "/data/device_log/data0000.out"}
{"v": 1	"t": 2017161	"P": 1006.25	"F": 1}
{"v": 1	"t": 2017182	"P": 1003.75	"F": 2}
{"v": 1	"t": 2017202	"P": 1002.0	"F": 1}
{"v": 1	"t": 2017222	"P": 1004.75	"F": 2}
{"v": 1	"t": 2017243	"P": 1007.25	"F": 2}
{"v": 1	"t": 2017263	"P": 1004.5	"F": 2}
{"v": 1	"t": 2017283	"P": 1000.5	"F": 2}
{"v": 1	"t": 2017304	"P": 1003.0	"F": 1}
{"v": 1	"t": 2017324	"P": 1007.75	"F": 2}
{"v": 1	"t": 2017344	"P": 1004.5	"F": 2}
{"v": 1	"t": 2017364	"P": 1002.25	"F": 2}
{"v": 1	"t": 2017385	"P": 1003.5	"F": 2}
{"v": 1	"t": 2017405	"P": 1007.25	"F": 2}
{"v": 1	"t": 2017425	"P": 1007.0	"F": 2}
{"v": 1	"t": 2017446	"P": 1002.0	"F": 1}
{"v": 1	"t": 2017466	"P": 1000.25	"F": 2}
{"v": 1	"t": 2017486	"P": 1006.75	"F": 2}
{"v": 1	"t": 2017506	"P": 1004.25	"F": 2}
{"v": 1	"t": 2017527	"P": 1004.25	"F": 1}
{"v": 1	"t": 2017547	"P": 1002.75	"F": 2}
{"v": 1	"t": 2017567	"P": 1007.0	"F": 2}
{"v": 1	"t": 2017588	"P": 1007.75	"F": 2}
{"v": 1	"t": 2017608	"P": 1003.5	"F": 2}
{"v": 1	"t": 2017628	"P": 1002.75	"F": 2}
{"v": 1	"t": 2017649	"P": 1004.75	"F": 1}
{"v": 1	"t": 2017669	"P": 1008.0	"F": 2}
{"v": 1	"t": 2017689	"P": 1004.75	"F": 2}
{"v": 1	"t": 2017710	"P": 1001.75	"F": 1}
{"v": 1	"t": 2017730	"P": 1003.0	"F": 2}
{"v": 1	"t": 2017750	"P": 1006.75	"F": 2}
{"v": 1	"t": 2017770	"P": 1005.25	"F": 2}
{"v": 1	"t": 2017791	"P": 1002.5	"F": 2}
{"v": 1	"t": 2017811	"P": 1002.5	"F": 1}
{"v": 1	"t": 2017831	"P": 1007.5	"F": 2}
{"v": 1	"t": 2017852	"P": 1006.25	"F": 1}
{"v": 1	"t": 2017872	"P": 1002.5	"F": 2}
{"v": 1	"t": 2017892	"P": 1001.25	"F": 2}
{"v": 1	"t": 2017912	"P": 1009.0	"F": 2}
{"v": 1	"t": 2017933	"P": 1006.25	"F": 2}
{"v": 1	"t": 2017953	"P": 1002.25	"F": 2}
{"v": 1	"t": 2017973	"P": 1002.0	"F": 2}
{"v": 1	"t": 2017994	"P": 1005.5	"F": 1}
{"v": 1	"t": 2018014	"P": 1007.25	"F": 1}
{"v": 1	"t": 2018034	"P": 1002.75	"F": 1}
{"v": 1	"t": 2018055	"P": 1001.5	"F": 1}
{"v": 1	"t": 2018075	"P": 1005.25	"F": 2}
{"v": 1	"t": 2018095	"P": 1007.5	"F": 2}
{"v": 1	"t": 2018115	"P": 1005.5	"F": 2}
{"v": 1	"t": 2018136	"P": 1002.25	"F": 1}
{"v": 1	"t": 2018156	"P": 1003.75	"F": 2	"C": 46.29	"D": 3273	"sn": 54091929832280	"file": "/data/device_log/data0000.out"}
{"v": 1	"t": 2018176	"P": 1007.75	"F": 2}
{"v": 1	"t": 2018197	"P": 1004.75	"F": 2}
{"v": 1	"t": 2018217	"P": 1003.0	"F": 2}
{"v": 1	"t": 2018237	"P": 1004.25	"F": 2}
{"v": 1	"t": 2018258	"P": 1008.75	"F": 2}
{"v": 1	"t": 2018278	"P": 1006.75	"F": 2}
{"v": 1	"t": 2018298	"P": 1003.25	"F": 2}
{"v": 1	"t": 2018318	"P": 1002.0	"F": 2}
{"v": 1	"t": 2018339	"P": 1008.75	"F": 2}
{"v": 1	"t": 2018359	"P": 1005.5	"F": 1}
{"v": 1	"t": 2018379	"P": 1005.0	"F": 2}
{"v": 1	"t": 2018400	"P": 1003.5	"F": 1}
{"v": 1	"t": 2018420	"P": 1006.25	"F": 2}
{"v": 1	"t": 2018440	"P": 1007.0	"F": 2}
{"v": 1	"t": 2018461	"P": 1002.5	"F": 2}
{"v": 1	"t": 2018481	"P": 1001.5	"F": 1}
{"v": 1	"t": 2018501	"P": 1007.25	"F": 2}
{"v": 1	"t": 2018522	"P": 1006.75	"F": 1}
{"v": 1	"t": 2018542	"P": 1004.75	"F": 2}
{"v": 1	"t": 2018562	"P": 1002.0	"F": 1}
{"v": 1	"t": 2018582	"P": 1006.5	"F": 2}
{"v": 1	"t": 2018603	"P": 1007.5	"F": 2}
{"v": 1	"t": 2018623	"P": 1004.0	"F": 1}
{"v": 1	"t": 2018643	"P": 1000.75	"F": 2}
{"v": 1	"t": 2018664	"P": 1005.75	"F": 2}
{"v": 1	"t": 2018684	"P": 1007.0	"F": 2}
{"v": 1	"t": 2018704	"P": 1003.5	"F": 2}
{"v": 1	"t": 2018725	"P": 1001.0	"F": 2}
{"v": 1	"t": 2018745	"P": 1002.75	"F": 2}
{"v": 1	"t": 2018765	"P": 1007.75	"F": 2}
{"v": 1	"t": 2018785	"P": 1005.25	"F": 1}
{"v": 1	"t": 2018806	"P": 1002.5	"F": 1}
{"v": 1	"t": 2018826	"P": 1002.25	"F": 2}
{"v": 1	"t": 2018846	"P": 1008.25	"F": 2}
{"v": 1	"t": 2018867	"P": 1007.0	"F": 2}
{"v": 1	"t": 2018887	"P": 1004.0	"F": 1}
{"v": 1	"t": 2018907	"P": 1003.25	"F": 2}
{"v": 1	"t": 2018927	"P": 1008.0	"F": 2}
{"v": 1	"t": 2018948	"P": 1007.0	"F": 2}
{"v": 1	"t": 2018968	"P": 1003.25	"F": 2}
{"v": 1	"t": 2018988	"P": 1001.25	"F": 2}
{"v": 1	"t": 2019009	"P": 1005.5	"F": 2}
{"v": 1	"t": 2019029	"P": 1006.75	"F": 2}
{"v": 1	"t": 2019049	"P": 1004.0	"F": 2}
{"v": 1	"t": 2019070	"P": 1002.5	"F": 2}
{"v": 1	"t": 2019090	"P": 1007.25	"F": 2}
{"v": 1	"t": 2019110	"P": 1007.0	"F": 2}
{"v": 1	"t": 2019131	"P": 1004.25	"F": 2}
{"v": 1	"t": 2019151	"P": 1001.5	"F": 2}
{"v": 1	"t": 2019171	"P": 1006.5	"F": 2	"C": 46.275	"D": 3273	"sn": 54091929832280	"file": "/data/device_log/data0000.out"}
{"v": 1	"t": 2019192	"P": 1004.5	"F": 2}
{"v": 1	"t": 2019212	"P": 1001.75	"F": 1}
{"v": 1	"t": 2019232	"P": 1002.5	"F": 1}
{"v": 1	"t": 2019252	"P": 1007.75	"F": 1}
{"v": 1	"t": 2019273	"P": 1007.5	"F": 2}
{"v": 1	"t": 2019293	"P": 1004.0	"F": 2}
{"v": 1	"t": 2019313	"P": 1002.75	"F": 2}
{"v": 1	"t": 2019334	"P": 1006.25	"F": 2}
{"v": 1	"t": 2019354	"P": 1008.5	"F": 2}
{"v": 1	"t": 2019374	"P": 1005.25	"F": 1}
{"v": 1	"t": 2019395	"P": 1001.25	"F": 1}
{"v": 1	"t": 2019415	"P": 1001.75	"F": 2}
{"v": 1	"t": 2019435	"P": 1008.25	"F": 2}
{"v": 1	"t": 2019455	"P": 1006.0	"F": 1}
{"v": 1	"t": 2019476	"P": 1000.75	"F": 2}
{"v": 1	"t": 2019496	"P": 1003.0	"F": 2}
{"v": 1	"t": 2019516	"P": 1009.0	"F": 2}
{"v": 1	"t": 2019537	"P": 1007.25	"F": 1}
{"v": 1	"t": 2019557	"P": 1003.75	"F": 1}
{"v": 1	"t": 2019577	"P": 1001.5	"F": 1}
{"v": 1	"t": 2019597	"P": 1006.75	"F": 2}
{"v": 1	"t": 2019618	"P": 1007.0	"F": 1}
{"v": 1	"t": 2019638	"P": 1000.5	"F": 1}
{"v": 1	"t": 2019658	"P": 1001.25	"F": 1}
{"v": 1	"t": 2019679	"P": 1006.25	"F": 1}
{"v": 1	"t": 2019699	"P": 1006.25	"F": 2}
{"v": 1	"t": 2019719	"P": 1004.25	"F": 2}
{"v": 1	"t": 2019740	"P": 1000.75	"F": 2}
{"v": 1	"t": 2019760	"P": 1004.25	"F": 1}
{"v": 1	"t": 2019780	"P": 1007.5	"F": 1}
{"v": 1	"t": 2019800	"P": 1004.25	"F": 1}
{"v": 1	"t": 2019821	"P": 1000.25	"F": 2}
{"v": 1	"t": 2019841	"P": 1004.0	"F": 1}
{"v": 1	"t": 2019861	"P": 1008.0	"F": 1}
{"v": 1	"t": 2019882	"P": 1003.75	"F": 2}
{"v": 1	"t": 2019902	"P": 1002.0	"F": 2}
{"v": 1	"t": 2019922	"P": 1003.5	"F": 2}
{"v": 1	"t": 2019943	"P": 1009.0	"F": 1}
{"v": 1	"t": 2019963	"P": 1005.25	"F": 1}
{"v": 1	"t": 2019983	"P": 1002.0	"F": 1}
{"v": 1	"t": 2020004	"P": 1002.5	"F": 1}
{"v": 1	"t": 2020024	"P": 1008.0	"F": 1}
{"v": 1	"t": 2020044	"P": 1004.75	"F": 1}
{"v": 1	"t": 2020064	"P": 1001.0	"F": 2}
{"v": 1	"t": 2020085	"P": 1003.25	"F": 2}
{"v": 1	"t": 2020105	"P": 1007.25	"F": 2}
{"v": 1	"t": 2020125	"P": 1005.75	"F": 2}
{"v": 1	"t": 2020146	"P": 1002.75	"F": 1}
{"v": 1	"t": 2020166	"P": 1002.75	"F": 2}
{"v": 1	"t": 2020186	"P": 1005.5	"F": 2	"C": 46.305	"D": 3273	"sn": 54091929832280	"file": "/data/device_log/data0000.out"}
{"v": 1	"t": 2020207	"P": 1006.25	"F": 1}
{"v": 1	"t": 2020227	"P": 1002.5	"F": 1}
{"v": 1	"t": 2020247	"P": 1001.75	"F": 2}
{"v": 1	"t": 2020267	"P": 1007.25	"F": 1}
{"v": 1	"t": 2020288	"P": 1007.5	"F": 2}
{"v": 1	"t": 2020308	"P": 1003.75	"F": 1}
{"v": 1	"t": 2020328	"P": 1002.5	"F": 1}
{"v": 1	"t": 2020349	"P": 1004.75	"F": 2}
{"v": 1	"t": 2020369	"P": 1009.25	"F": 2}
{"v": 1	"t": 2020389	"P": 1005.5	"F": 2}
{"v": 1	"t": 2020409	"P": 1002.25	"F": 2}
{"v": 1	"t": 2020430	"P": 1003.5	"F": 1}
{"v": 1	"t": 2020450	"P": 1009.75	"F": 1}
{"v": 1	"t": 2020470	"P": 1006.0	"F": 1}
{"v": 1	"t": 2020491	"P": 1003.25	"F": 1}
{"v": 1	"t": 2020511	"P": 1002.0	"F": 2}
{"v": 1	"t": 2020531	"P": 1006.25	"F": 1}
{"v": 1	"t": 2020552	"P": 1007.0	"F": 2}
{"v": 1	"t": 2020572	"P": 1004.75	"F": 2}
{"v": 1	"t": 2020592	"P": 1003.75	"F": 2}
{"v": 1	"t": 2020613	"P": 1007.5	"F": 1}
{"v": 1	"t": 2020633	"P": 1007.0	"F": 1}
{"v": 1	"t": 2020653	"P": 1003.75	"F": 2}
{"v": 1	"t": 2020673	"P": 1001.75	"F": 1}
{"v": 1	"t": 2020694	"P": 1007.25	"F": 1}
{"v": 1	"t": 2020714	"P": 1006.0	"F": 2}
{"v": 1	"t": 2020734	"P": 1005.0	"F": 2}
{"v": 1	"t": 2020755	"P": 1002.5	"F": 2}
{"v": 1	"t": 2020775	"P": 1008.25	"F": 2}
{"v": 1	"t": 2020795	"P": 1005.5	"F": 1}
{"v": 1	"t": 2020816	"P": 1002.25	"F": 2}
{"v": 1	"t": 2020836	"P": 1005.0	"F": 2}
{"v": 1	"t": 2020856	"P": 1007.25	"F": 2}
{"v": 1	"t": 2020877	"P": 1004.75	"F": 2}
{"v": 1	"t": 2020897	"P": 1002.5	"F": 2}
{"v": 1	"t": 2020917	"P": 1004.5	"F": 1}
{"v": 1	"t": 2020938	"P": 1008.25	"F": 2}
{"v": 1	"t": 2020958	"P": 1005.25	"F": 2}
{"v": 1	"t": 2020978	"P": 1002.5	"F": 1}
{"v": 1	"t": 2020999	"P": 1003.0	"F": 2}
{"v": 1	"t": 2021019	"P": 1008.5	"F": 2}
{"v": 1	"t": 2021039	"P": 1003.25	"F": 1}
{"v": 1	"t": 2021060	"P": 1003.5	"F": 2}
{"v": 1	"t": 2021080	"P": 1009.0	"F": 2}
{"v": 1	"t": 2021100	"P": 1006.0	"F": 1}
{"v": 1	"t": 2021121	"P": 1003.5	"F": 2}
{"v": 1	"t": 2021141	"P": 1001.5	"F": 2}
{"v": 1	"t": 2021161	"P": 1006.5	"F": 2}
{"v": 1	"t": 2021182	"P": 1006.0	"F": 2}
{"v": 1	"t": 2021202	"P": 1003.75	"F": 2	"C": 46.29	"D": 3273	"sn": 54091929832280	"file": "/data/device_log/data0000.out"}
{"v": 1	"t": 2021222	"P": 1001.25	"F": 2}
{"v": 1	"t": 2021242	"P": 1006.25	"F": 2}
{"v": 1	"t": 2021263	"P": 1006.25	"F": 2}
{"v": 1	"t": 2021283	"P": 1002.75	"F": 2}
{"v": 1	"t": 2021303	"P": 1001.25	"F": 2}
{"v": 1	"t": 2021324	"P": 1005.25	"F": 1}
{"v": 1	"t": 2021344	"P": 1007.0	"F": 2}
{"v": 1	"t": 2021364	"P": 1003.75	"F": 2}
{"v": 1	"t": 2021385	"P": 1001.0	"F": 2}
{"v": 1	"t": 2021405	"P": 1004.25	"F": 2}
{"v": 1	"t": 2021425	"P": 1007.75	"F": 2}
{"v": 1	"t": 2021445	"P": 1005.25	"F": 1}
{"v": 1	"t": 2021466	"P": 1002.75	"F": 2}
{"v": 1	"t": 2021486	"P": 1004.25	"F": 2}
{"v": 1	"t": 2021506	"P": 1007.5	"F": 2}
{"v": 1	"t": 2021527	"P": 1006.75	"F": 2}
{"v": 1	"t": 2021547	"P": 1002.5	"F": 1}
{"v": 1	"t": 2021567	"P": 1003.25	"F": 1}
{"v": 1	"t": 2021588	"P": 1008.5	"F": 2}
{"v": 1	"t": 2021608	"P": 1006.25	"F": 2}
{"v": 1	"t": 2021628	"P": 1004.0	"F": 2}
{"v": 1	"t": 2021648	"P": 1002.25	"F": 2}
{"v": 1	"t": 2021669	"P": 1007.0	"F": 1}
{"v": 1	"t": 2021689	"P": 1005.5	"F": 2}
{"v": 1	"t": 2021709	"P": 1004.5	"F": 2}
{"v": 1	"t": 2021730	"P": 1002.0	"F": 2}
{"v": 1	"t": 2021750	"P": 1007.5	"F": 2}
{"v": 1	"t": 2021770	"P": 1006.5	"F": 2}
{"v": 1	"t": 2021791	"P": 1004.0	"F": 2}
{"v": 1	"t": 2021811	"P": 1000.5	"F": 2}
{"v": 1	"t": 2021831	"P": 1006.5	"F": 2}
{"v": 1	"t": 2021852	"P": 1006.0	"F": 2}
{"v": 1	"t": 2021872	"P": 1004.5	"F": 2}
{"v": 1	"t": 2021892	"P": 1000.75	"F": 2}
{"v": 1	"t": 2021912	"P": 1006.5	"F": 2}
{"v": 1	"t": 2021933	"P": 1007.0	"F": 2}
{"v": 1	"t": 2021953	"P": 1004.25	"F": 2}
{"v": 1	"t": 2021973	"P": 1002.25	"F": 2}
{"v": 1	"t": 2021994	"P": 1005.5	"F": 2}
{"v": 1	"t": 2022014	"P": 1007.75	"F": 2}
{"v": 1	"t": 2022034	"P": 1003.75	"F": 2}
{"v": 1	"t": 2022055	"P": 1000.0	"F": 2}
{"v": 1	"t": 2022075	"P": 1004.0	"F": 1}
{"v": 1	"t": 2022095	"P": 1006.25	"F": 2}
{"v": 1	"t": 2022115	"P": 1004.0	"F": 2}
{"v": 1	"t": 2022136	"P": 1002.0	"F": 2}
{"v": 1	"t": 2022156	"P": 1001.75	"F": 2}
{"v": 1	"t": 2022176	"P": 1008.0	"F": 2}
{"v": 1	"t": 2022197	"P": 1007.0	"F": 2}
{"v": 1	"t": 2022217	"P": 1003.5	"F": 1	"C": 46.295	"D": 3273	"sn": 54091929832280	"file": "/data/device_log/data0000.out"}
{"v": 1	"t": 2022237	"P": 1002.0	"F": 2}
{"v": 1	"t": 2022258	"P": 1007.25	"F": 2}
{"v": 1	"t": 2022278	"P": 1006.75	"F": 2}
{"v": 1	"t": 2022298	"P": 1003.5	"F": 2}
{"v": 1	"t": 2022318	"P": 1002.25	"F": 2}
{"v": 1	"t": 2022339	"P": 1005.75	"F": 2}
{"v": 1	"t": 2022359	"P": 1006.5	"F": 2}
{"v": 1	"t": 2022379	"P": 1003.0	"F": 2}
{"v": 1	"t": 2022400	"P": 1001.75	"F": 1}
{"v": 1	"t": 2022420	"P": 1006.25	"F": 2}
{"v": 1	"t": 2022440	"P": 1007.75	"F": 2}
{"v": 1	"t": 2022461	"P": 1004.5	"F": 2}
{"v": 1	"t": 2022481	"P": 1001.0	"F": 2}
{"v": 1	"t": 2022501	"P": 1005.75	"F": 2}
{"v": 1	"t": 2022521	"P": 1006.5	"F": 2}
{"v": 1	"t": 2022542	"P": 1002.75	"F": 2}
{"v": 1	"t": 2022562	"P": 1000.75	"F": 1}
{"v": 1	"t": 2022582	"P": 1003.5	"F": 2}
{"v": 1	"t": 2022603	"P": 1007.0	"F": 2}
{"v": 1	"t": 2022623	"P": 1003.25	"F": 2}
{"v": 1	"t": 2022643	"P": 1001.0	"F": 2}
{"v": 1	"t": 2022664	"P": 1004.0	"F": 1}
{"v": 1	"t": 2022684	"P": 1006.25	"F": 2}
{"v": 1	"t": 2022704	"P": 1005.0	"F": 2}
{"v": 1	"t": 2022724	"P": 1002.5	"F": 2}
{"v": 1	"t": 2022745	"P": 1000.5	"F": 2}
{"v": 1	"t": 2022765	"P": 1006.25	"F": 2}
{"v": 1	"t": 2022785	"P": 1005.75	"F": 2}
{"v": 1	"t": 2022806	"P": 1002.5	"F": 2}
{"v": 1	"t": 2022826	"P": 1002.0	"F": 1}
{"v": 1	"t": 2022846	"P": 999.5	"F": 2}
{"v": 1	"t": 2022866	"P": 1006.0	"F": 2}
{"v": 1	"t": 2022887	"P": 1004.5	"F": 2}
{"v": 1	"t": 2022907	"P": 1000.75	"F": 1}
{"v": 1	"t": 2022927	"P": 1006.5	"F": 2}
{"v": 1	"t": 2022948	"P": 1006.5	"F": 2}
{"v": 1	"t": 2022968	"P": 1003.75	"F": 2}
{"v": 1	"t": 2022988	"P": 1001.5	"F": 2}
{"v": 1	"t": 2023009	"P": 1004.25	"F": 2}
{"v": 1	"t": 2023029	"P": 1008.75	"F": 2}
{"v": 1	"t": 2023049	"P": 1002.25	"F": 1}
{"v": 1	"t": 2023070	"P": 1001.25	"F": 2}
{"v": 1	"t": 2023090	"P": 1006.75	"F": 2}
{"v": 1	"t": 2023110	"P": 1006.0	"F": 2}
{"v": 1	"t": 2023131	"P": 1003.5	"F": 1}
{"v": 1	"t": 2023151	"P": 1002.5	"F": 2}
{"v": 1	"t": 2023171	"P": 1003.75	"F": 2}
{"v": 1	"t": 2023191	"P": 1009.75	"F": 2}
{"v": 1	"t": 2023212	"P": 1004.25	"F": 1}
{"v": 1	"t": 2023232	"P": 1002.0	"F": 2	"C": 46.29	"D": 3273	"sn": 54091929832280	"file": "/data/device_log/data0000.out"}
{"v": 1	"t": 2023252	"P": 1004.0	"F": 2}
{"v": 1	"t": 2023273	"P": 1006.75	"F": 1}
{"v": 1	"t": 2023293	"P": 1003.75	"F": 2}
{"v": 1	"t": 2023313	"P": 1002.25	"F": 2}
{"v": 1	"t": 2023334	"P": 1001.75	"F": 1}
{"v": 1	"t": 2023354	"P": 1007.5	"F": 2}
{"v": 1	"t": 2023374	"P": 1005.25	"F": 2}
{"v": 1	"t": 2023394	"P": 1001.5	"F": 2}
{"v": 1	"t": 2023415	"P": 1001.0	"F": 1}
{"v": 1	"t": 2023435	"P": 1006.25	"F": 1}
{"v": 1	"t": 2023455	"P": 1004.75	"F": 1}
{"v": 1	"t": 2023476	"P": 1002.0	"F": 1}
{"v": 1	"t": 2023496	"P": 1001.5	"F": 1}
{"v": 1	"t": 2023516	"P": 1006.0	"F": 2}
{"v": 1	"t": 2023536	"P": 1007.5	"F": 1}
{"v": 1	"t": 2023557	"P": 1003.25	"F": 1}
{"v": 1	"t": 2023577	"P": 1002.0	"F": 2}
{"v": 1	"t": 2023597	"P": 1003.5	"F": 1}
{"v": 1	"t": 2023618	"P": 1006.0	"F": 1}
{"v": 1	"t": 2023638	"P": 1006.0	"F": 2}
{"v": 1	"t": 2023658	"P": 1003.0	"F": 1}
{"v": 1	"t": 2023679	"P": 1005.5	"F": 2}
{"v": 1	"t": 2023699	"P": 1007.5	"F": 2}
{"v": 1	"t": 2023719	"P": 1005.0	"F": 1}
{"v": 1	"t": 2023740	"P": 1002.5	"F": 1}
{"v": 1	"t": 2023760	"P": 1004.75	"F": 2}
{"v": 1	"t": 2023780	"P": 1008.0	"F": 2}
{"v": 1	"t": 2023801	"P": 1002.75	"F": 2}
{"v": 1	"t": 2023821	"P": 1000.75	"F": 1}
{"v": 1	"t": 2023841	"P": 1003.75	"F": 2}
{"v": 1	"t": 2023861	"P": 1009.75	"F": 2}
{"v": 1	"t": 2023882	"P": 1004.75	"F": 2}
{"v": 1	"t": 2023902	"P": 1002.25	"F": 2}
{"v": 1	"t": 2023922	"P": 1003.25	"F": 2}
{"v": 1	"t": 2023943	"P": 1009.0	"F": 2}
{"v": 1	"t": 2023963	"P": 1007.5	"F": 2}
{"v": 1	"t": 2023983	"P": 1003.5	"F": 1}
{"v": 1	"t": 2024003	"P": 1003.5	"F": 2}
{"v": 1	"t": 2024024	"P": 1009.5	"F": 2}
{"v": 1	"t": 2024044	"P": 1006.0	"F": 1}
{"v": 1	"t": 2024064	"P": 1004.25	"F": 1}
{"v": 1	"t": 2024085	"P": 1001.25	"F": 1}
{"v": 1	"t": 2024105	"P": 1005.5	"F": 2}
{"v": 1	"t": 2024125	"P": 1006.5	"F": 1}
{"v": 1	"t": 2024146	"P": 1004.25	"F": 2}
{"v": 1	"t": 2024166	"P": 1001.75	"F": 1}
{"v": 1	"t": 2024186	"P": 1003.75	"F": 2}
{"v": 1	"t": 2024206	"P": 1009.0	"F": 1}
{"v": 1	"t": 2024227	"P": 1005.0	"F": 1}
{"v": 1	"t": 2024247	"P": 1002.25	"F": 1	"C": 46.315	"D": 3273	"sn": 54091929832280	"file": "/data/device_log/data0000.out"}
{"v": 1	"t": 2024267	"P": 1004.5	"F": 1}
{"v": 1	"t": 2024288	"P": 1007.5	"F": 1}
{"v": 1	"t": 2024308	"P": 1004.75	"F": 2}
{"v": 1	"t": 2024328	"P": 1002.25	"F": 1}
{"v": 1	"t": 2024349	"P": 1002.25	"F": 1}
{"v": 1	"t": 2024369	"P": 1008.75	"F": 1}
{"v": 1	"t": 2024389	"P": 1005.75	"F": 1}
{"v": 1	"t": 2024409	"P": 1002.5	"F": 2}
{"v": 1	"t": 2024430	"P": 1003.5	"F": 1}
{"v": 1	"t": 2024450	"P": 1008.75	"F": 1}
{"v": 1	"t": 2024470	"P": 1004.25	"F": 1}
{"v": 1	"t": 2024491	"P": 1003.25	"F": 1}
{"v": 1	"t": 2024511	"P": 1003.75	"F": 2}
{"v": 1	"t": 2024531	"P": 1008.25	"F": 2}
{"v": 1	"t": 2024552	"P": 1003.75	"F": 1}
{"v": 1	"t": 2024572	"P": 1002.75	"F": 2}
{"v": 1	"t": 2024592	"P": 1003.5	"F": 1}
{"v": 1	"t": 2024613	"P": 1006.0	"F": 1}
{"v": 1	"t": 2024633	"P": 1002.75	"F": 2}
{"v": 1	"t": 2024653	"P": 1001.0	"F": 1}
{"v": 1	"t": 2024674	"P": 1005.75	"F": 1}
{"v": 1	"t": 2024694	"P": 1008.75	"F": 1}
{"v": 1	"t": 2024714	"P": 1001.75	"F": 2}
{"v": 1	"t": 2024735	"P": 1002.75	"F": 1}
{"v": 1	"t": 2024755	"P": 1007.0	"F": 1}
{"v": 1	"t": 2024775	"P": 1005.75	"F": 1}
{"v": 1	"t": 2024796	"P": 1002.25	"F": 1}
{"v": 1	"t": 2024816	"P": 1002.0	"F": 1}
{"v": 1	"t": 2024836	"P": 1008.0	"F": 1}
{"v": 1	"t": 2024857	"P": 1004.75	"F": 1}
{"v": 1	"t": 2024877	"P": 1002.5	"F": 2}
{"v": 1	"t": 2024897	"P": 1001.25	"F": 1}
{"v": 1	"t": 2024917	"P": 1006.75	"F": 1}
{"v": 1	"t": 2024938	"P": 1006.0	"F": 1}
{"v": 1	"t": 2024958	"P": 1003.25	"F": 1}
{"v": 1	"t": 2024978	"P": 1001.75	"F": 2}
{"v": 1	"t": 2024999	"P": 1006.5	"F": 1}
{"v": 1	"t": 2025019	"P": 1007.25	"F": 2}
{"v": 1	"t": 2025039	"P": 1003.25	"F": 1}
{"v": 1	"t": 2025060	"P": 1002.25	"F": 1}
{"v": 1	"t": 2025080	"P": 1006.0	"F": 1}
{"v": 1	"t": 2025100	"P": 1006.5	"F": 1}
{"v": 1	"t": 2025120	"P": 1003.25	"F": 2}
{"v": 1	"t": 2025141	"P": 1000.25	"F": 1}
{"v": 1	"t": 2025161	"P": 1003.75	"F": 1}
{"v": 1	"t": 2025181	"P": 1007.75	"F": 2}
{"v": 1	"t": 2025202	"P": 1004.5	"F": 1}
{"v": 1	"t": 2025222	"P": 1002.25	"F": 1}
{"v": 1	"t": 2025242	"P": 1002.5	"F": 1}
{"v": 1	"t": 2025263	"P": 1008.25	"F": 2	"C": 46.29	"D": 3273	"sn": 54091929832280	"file": "/data/device_log/data0000.out"}
{"v": 1	"t": 2025283	"P": 1005.25	"F": 1}
{"v": 1	"t": 2025303	"P": 1001.75	"F": 1}
{"v": 1	"t": 2025323	"P": 1002.25	"F": 1}
{"v": 1	"t": 2025344	"P": 1008.0	"F": 1}
{"v": 1	"t": 2025364	"P": 1006.75	"F": 1}
{"v": 1	"t": 2025384	"P": 1004.0	"F": 1}
{"v": 1	"t": 2025405	"P": 1002.0	"F": 1}
{"v": 1	"t": 2025425	"P": 1004.5	"F": 1}
{"v": 1	"t": 2025445	"P": 1007.0	"F": 1}
{"v": 1	"t": 2025466	"P": 1004.25	"F": 1}
{"v": 1	"t": 2025486	"P": 1002.75	"F": 1}
{"v": 1	"t": 2025506	"P": 1004.5	"F": 1}
{"v": 1	"t": 2025526	"P": 1009.0	"F": 1}
{"v": 1	"t": 2025547	"P": 1004.0	"F": 1}
{"v": 1	"t": 2025567	"P": 1002.25	"F": 1}
{"v": 1	"t": 2025587	"P": 1005.0	"F": 1}
{"v": 1	"t": 2025608	"P": 1009.0	"F": 1}
{"v": 1	"t": 2025628	"P": 1003.5	"F": 1}
{"v": 1	"t": 2025648	"P": 1002.25	"F": 2}
{"v": 1	"t": 2025669	"P": 1004.5	"F": 1}
{"v": 1	"t": 2025689	"P": 1007.75	"F": 1}
{"v": 1	"t": 2025709	"P": 1004.25	"F": 2}
{"v": 1	"t": 2025730	"P": 1003.5	"F": 1}
{"v": 1	"t": 2025750	"P": 1003.25	"F": 1}
{"v": 1	"t": 2025770	"P": 1008.0	"F": 1}
{"v": 1	"t": 2025790	"P": 1003.75	"F": 1}
{"v": 1	"t": 2025811	"P": 1001.75	"F": 1}
{"v": 1	"t": 2025831	"P": 1002.0	"F": 1}
{"v": 1	"t": 2025851	"P": 1008.25	"F": 1}
{"v": 1	"t": 2025872	"P": 1005.75	"F": 1}
{"v": 1	"t": 2025892	"P": 1004.25	"F": 1}
{"v": 1	"t": 2025912	"P": 1001.25	"F": 1}
{"v": 1	"t": 2025932	"P": 1008.0	"F": 1}
{"v": 1	"t": 2025953	"P": 1005.75	"F": 2}
{"v": 1	"t": 2025973	"P": 1003.75	"F": 1}
{"v": 1	"t": 2025993	"P": 1003.5	"F": 1}
{"v": 1	"t": 2026014	"P": 1006.0	"F": 1}
{"v": 1	"t": 2026034	"P": 1009.5	"F": 1}
{"v": 1	"t": 2026054	"P": 1003.5	"F": 1}
{"v": 1	"t": 2026075	"P": 1001.5	"F": 1}
{"v": 1	"t": 2026095	"P": 1002.75	"F": 1}
{"v": 1	"t": 2026115	"P": 1007.75	"F": 2}
{"v": 1	"t": 2026135	"P": 1004.25	"F": 1}
{"v": 1	"t": 2026156	"P": 1002.75	"F": 1}
{"v": 1	"t": 2026176	"P": 1002.25	"F": 1}
{"v": 1	"t": 2026196	"P": 1006.75	"F": 1}
{"v": 1	"t": 2026217	"P": 1006.5	"F": 1}
{"v": 1	"t": 2026237	"P": 1003.5	"F": 1}
{"v": 1	"t": 2026257	"P": 1001.5	"F": 1}
{"v": 1	"t": 2026278	"P": 1007.0	"F": 1	"C": 46.31	"D": 3273	"sn": 54091929832280	"file": "/data/device_log/data0000.out"}
{"v": 1	"t": 2026298	"P": 1004.5	"F": 1}
{"v": 1	"t": 2026318	"P": 1001.5	"F": 1}
{"v": 1	"t": 2026339	"P": 1002.25	"F": 2}
{"v": 1	"t": 2026359	"P": 1006.25	"F": 1}
{"v": 1	"t": 2026379	"P": 1003.25	"F": 1}
{"v": 1	"t": 2026400	"P": 999.75	"F": 1}
{"v": 1	"t": 2026420	"P": 1003.0	"F": 2}
{"v": 1	"t": 2026440	"P": 1008.25	"F": 1}
{"v": 1	"t": 2026460	"P": 1003.25	"F": 1}
{"v": 1	"t": 2026481	"P": 1001.0	"F": 1}
{"v": 1	"t": 2026501	"P": 1004.0	"F": 2}
{"v": 1	"t": 2026521	"P": 1007.25	"F": 1}
{"v": 1	"t": 2026542	"P": 1004.5	"F": 1}
{"v": 1	"t": 2026562	"P": 1002.0	"F": 1}
{"v": 1	"t": 2026582	"P": 1002.75	"F": 1}
{"v": 1	"t": 2026603	"P": 1009.25	"F": 1}
{"v": 1	"t": 2026623	"P": 1007.0	"F": 1}
{"v": 1	"t": 2026643	"P": 1002.25	"F": 1}
{"v": 1	"t": 2026663	"P": 1000.5	"F": 1}
{"v": 1	"t": 2026684	"P": 1007.25	"F": 1}
{"v": 1	"t": 2026704	"P": 1006.25	"F": 1}
{"v": 1	"t": 2026724	"P": 1002.25	"F": 1}
{"v": 1	"t": 2026745	"P": 1003.25	"F": 1}
{"v": 1	"t": 2026765	"P": 1004.0	"F": 1}
{"v": 1	"t": 2026785	"P": 1008.0	"F": 1}
{"v": 1	"t": 2026805	"P": 1004.25	"F": 1}
{"v": 1	"t": 2026826	"P": 1001.25	"F": 2}
{"v": 1	"t": 2026846	"P": 1006.0	"F": 1}
{"v": 1	"t": 2026866	"P": 1007.75	"F": 2}
{"v": 1	"t": 2026887	"P": 1004.25	"F": 2}
{"v": 1	"t": 2026907	"P": 1002.0	"F": 1}
{"v": 1	"t": 2026927	"P": 1002.0	"F": 2}
{"v": 1	"t": 2026948	"P": 1008.5	"F": 1}
{"v": 1	"t": 2026968	"P": 1006.75	"F": 1}
{"v": 1	"t": 2026988	"P": 1001.5	"F": 1}
{"v": 1	"t": 2027008	"P": 1002.0	"F": 2}
{"v": 1	"t": 2027029	"P": 1008.25	"F": 1}
{"v": 1	"t": 2027049	"P": 1005.0	"F": 1}
{"v": 1	"t": 2027069	"P": 1001.5	"F": 2}
{"v": 1	"t": 2027090	"P": 1003.0	"F": 1}
{"v": 1	"t": 2027110	"P": 1008.25	"F": 1}
{"v": 1	"t": 2027130	"P": 1006.25	"F": 2}
{"v": 1	"t": 2027151	"P": 1002.25	"F": 2}
{"v": 1	"t": 2027171	"P": 1000.5	"F": 2}
{"v": 1	"t": 2027191	"P": 1007.0	"F": 1}
{"v": 1	"t": 2027212	"P": 1007.0	"F": 1}
{"v": 1	"t": 2027232	"P": 1003.5	"F": 1}
{"v": 1	"t": 2027252	"P": 1000.5	"F": 1}
{"v": 1	"t": 2027272	"P": 1004.75	"F": 2}
{"v": 1	"t": 2027293	"P": 1006.75	"F": 2	"C": 46.31	"D": 3273	"sn": 54091929832280	"file": "/data/device_log/data0000.out"}
{"v": 1	"t": 2027313	"P": 1005.25	"F": 1}
{"v": 1	"t": 2027333	"P": 1000.75	"F": 2}
{"v": 1	"t": 2027354	"P": 1004.0	"F": 2}
{"v": 1	"t": 2027374	"P": 1008.0	"F": 1}
{"v": 1	"t": 2027394	"P": 1003.5	"F": 2}
{"v": 1	"t": 2027414	"P": 1002.25	"F": 2}
{"v": 1	"t": 2027435	"P": 1004.0	"F": 1}
{"v": 1	"t": 2027455	"P": 1007.5	"F": 2}
{"v": 1	"t": 2027475	"P": 1005.75	"F": 2}
{"v": 1	"t": 2027496	"P": 1003.25	"F": 1}
{"v": 1	"t": 2027516	"P": 1001.25	"F": 2}
{"v": 1	"t": 2027536	"P": 1006.25	"F": 1}
{"v": 1	"t": 2027557	"P": 1006.75	"F": 1}
{"v": 1	"t": 2027577	"P": 1001.75	"F": 1}
{"v": 1	"t": 2027597	"P": 1003.0	"F": 1}
{"v": 1	"t": 2027617	"P": 1006.75	"F": 1}
{"v": 1	"t": 2027638	"P": 1005.0	"F": 2}
{"v": 1	"t": 2027658	"P": 1003.5	"F": 1}
{"v": 1	"t": 2027678	"P": 1001.0	"F": 2}
{"v": 1	"t": 2027699	"P": 1005.75	"F": 1}
{"v": 1	"t": 2027719	"P": 1007.0	"F": 2}
{"v": 1	"t": 2027739	"P": 1003.25	"F": 1}
{"v": 1	"t": 2027760	"P": 1001.5	"F": 1}
{"v": 1	"t": 2027780	"P": 1007.25	"F": 1}
{"v": 1	"t": 2027800	"P": 1006.0	"F": 1}
{"v": 1	"t": 2027821	"P": 1003.0	"F": 2}
{"v": 1	"t": 2027841	"P": 1002.75	"F": 2}
{"v": 1	"t": 2027861	"P": 1006.75	"F": 2}
{"v": 1	"t": 2027881	"P": 1007.25	"F": 2}
{"v": 1	"t": 2027902	"P": 1003.25	"F": 1}
{"v": 1	"t": 2027922	"P": 1000.5	"F": 2}
{"v": 1	"t": 2027942	"P": 1004.25	"F": 1}
{"v": 1	"t": 2027963	"P": 1007.25	"F": 1}
{"v": 1	"t": 2027983	"P": 1002.5	"F": 1}
{"v": 1	"t": 2028003	"P": 1003.0	"F": 1}
{"v": 1	"t": 2028024	"P": 1002.5	"F": 1}
{"v": 1	"t": 2028044	"P": 1008.75	"F": 2}
{"v": 1	"t": 2028064	"P": 1005.25	"F": 1}
{"v": 1	"t": 2028084	"P": 1001.75	"F": 1}
{"v": 1	"t": 2028105	"P": 1002.25	"F": 2}
{"v": 1	"t": 2028125	"P": 1007.0	"F": 2}
{"v": 1	"t": 2028145	"P": 1005.0	"F": 1}
{"v": 1	"t": 2028166	"P": 1001.25	"F": 1}
{"v": 1	"t": 2028186	"P": 999.75	"F": 1}
{"v": 1	"t": 2028206	"P": 1006.25	"F": 1}
{"v": 1	"t": 2028227	"P": 1005.0	"F": 1}
{"v": 1	"t": 2028247	"P": 1002.75	"F": 1}
{"v": 1	"t": 2028267	"P": 1001.0	"F": 1}
{"v": 1	"t": 2028287	"P": 1002.75	"F": 2}
{"v": 1	"t": 2028308	"P": 1006.0	"F": 1	"C": 46.305	"D": 3273	"sn": 54091929832280	"file": "/data/device_log/data0000.out"}
{"v": 1	"t": 2028328	"P": 1003.75	"F": 1}
{"v": 1	"t": 2028348	"P": 1000.75	"F": 1}
{"v": 1	"t": 2028369	"P": 1005.75	"F": 1}
{"v": 1	"t": 2028389	"P": 1006.5	"F": 1}
{"v": 1	"t": 2028409	"P": 1001.75	"F": 2}
{"v": 1	"t": 2028430	"P": 1001.25	"F": 1}
{"v": 1	"t": 2028450	"P": 1005.5	"F": 1}
{"v": 1	"t": 2028470	"P": 1006.5	"F": 1}
{"v": 1	"t": 2028491	"P": 1002.5	"F": 1}
{"v": 1	"t": 2028511	"P": 1000.75	"F": 1}
{"v": 1	"t": 2028531	"P": 1006.75	"F": 1}
{"v": 1	"t": 2028552	"P": 1005.5	"F": 1}
{"v": 1	"t": 2028572	"P": 1003.75	"F": 2}
{"v": 1	"t": 2028592	"P": 1000.0	"F": 2}
{"v": 1	"t": 2028613	"P": 1006.25	"F": 2}
{"v": 1	"t": 2028633	"P": 1005.25	"F": 1}
{"v": 1	"t": 2028653	"P": 1002.25	"F": 1}
{"v": 1	"t": 2028674	"P": 1004.25	"F": 1}
{"v": 1	"t": 2028694	"P": 1007.75	"F": 2}
{"v": 1	"t": 2028714	"P": 1004.0	"F": 1}
{"v": 1	"t": 2028735	"P": 1003.25	"F": 1}
{"v": 1	"t": 2028755	"P": 1005.25	"F": 1}
{"v": 1	"t": 2028775	"P": 1004.5	"F": 2}
{"v": 1	"t": 2028796	"P": 1002.25	"F": 1}
{"v": 1	"t": 2028816	"P": 1002.25	"F": 1}
{"v": 1	"t": 2028836	"P": 1008.25	"F": 1}
{"v": 1	"t": 2028857	"P": 1006.0	"F": 2}
{"v": 1	"t": 2028877	"P": 1003.25	"F": 2}
{"v": 1	"t": 2028897	"P": 1002.0	"F": 2}
{"v": 1	"t": 2028918	"P": 1006.0	"F": 1}
{"v": 1	"t": 2028938	"P": 1005.0	"F": 1}
{"v": 1	"t": 2028958	"P": 1001.75	"F": 1}
{"v": 1	"t": 2028978	"P": 1001.75	"F": 1}
{"v": 1	"t": 2028999	"P": 1006.0	"F": 1}
{"v": 1	"t": 2029019	"P": 1004.5	"F": 2}
{"v": 1	"t": 2029039	"P": 1003.25	"F": 2}
{"v": 1	"t": 2029060	"P": 1000.5	"F": 1}
{"v": 1	"t": 2029080	"P": 1008.0	"F": 1}
{"v": 1	"t": 2029100	"P": 1004.5	"F": 1}
{"v": 1	"t": 2029121	"P": 1001.5	"F": 1}
{"v": 1	"t": 2029141	"P": 1001.25	"F": 1}
{"v": 1	"t": 2029161	"P": 1005.5	"F": 1}
{"v": 1	"t": 2029182	"P": 1006.5	"F": 1}
{"v": 1	"t": 2029202	"P": 1003.5	"F": 1}
{"v": 1	"t": 2029222	"P": 1001.75	"F": 1}
{"v": 1	"t": 2029242	"P": 1003.25	"F": 1}
{"v": 1	"t": 2029263	"P": 1005.5	"F": 1}
{"v": 1	"t": 2029283	"P": 1004.5	"F": 1}
{"v": 1	"t": 2029303	"P": 1000.75	"F": 2}
{"v": 1	"t": 2029324	"P": 1002.0	"F": 2	"C": 46.29	"D": 3273	"sn": 54091929832280	"file": "/data/device_log/data0000.out"}
{"v": 1	"t": 2029344	"P": 1006.75	"F": 1}
{"v": 1	"t": 2029364	"P": 1004.75	"F": 1}
{"v": 1	"t": 2029384	"P": 1001.75	"F": 1}
{"v": 1	"t": 2029405	"P": 1003.0	"F": 1}
{"v": 1	"t": 2029425	"P": 1007.5	"F": 1}
{"v": 1	"t": 2029445	"P": 1005.5	"F": 2}
{"v": 1	"t": 2029466	"P": 1004.75	"F": 1}
{"v": 1	"t": 2029486	"P": 1002.5	"F": 1}
{"v": 1	"t": 2029506	"P": 1006.5	"F": 1}
{"v": 1	"t": 2029527	"P": 1005.5	"F": 1}
{"v": 1	"t": 2029547	"P": 1001.25	"F": 1}
{"v": 1	"t": 2029567	"P": 1002.5	"F": 1}
{"v": 1	"t": 2029587	"P": 1005.25	"F": 1}
{"v": 1	"t": 2029608	"P": 1008.0	"F": 2}
{"v": 1	"t": 2029628	"P": 1004.75	"F": 1}
{"v": 1	"t": 2029648	"P": 1002.0	"F": 1}
{"v": 1	"t": 2029669	"P": 1003.75	"F": 1}
{"v": 1	"t": 2029689	"P": 1007.5	"F": 2}
{"v": 1	"t": 2029709	"P": 1003.0	"F": 1}
{"v": 1	"t": 2029730	"P": 1002.0	"F": 1}
{"v": 1	"t": 2029750	"P": 1004.5	"F": 1}
{"v": 1	"t": 2029770	"P": 1006.75	"F": 1}
{"v": 1	"t": 2029790	"P": 1003.5	"F": 2}
{"v": 1	"t": 2029811	"P": 1002.0	"F": 1}
{"v": 1	"t": 2029831	"P": 1003.75	"F": 1}
{"v": 1	"t": 2029851	"P": 1008.25	"F": 1}
{"v": 1	"t": 2029872	"P": 1004.25	"F": 1}
{"v": 1	"t": 2029892	"P": 1002.5	"F": 1}
{"v": 1	"t": 2029912	"P": 1003.5	"F": 1}
{"v": 1	"t": 2029933	"P": 1007.75	"F": 1}
{"v": 1	"t": 2029953	"P": 1004.0	"F": 1}
{"v": 1	"t": 2029973	"P": 1001.5	"F": 2}
{"v": 1	"t": 2029993	"P": 1001.75	"F": 2}
{"v": 1	"t": 2030014	"P": 1005.75	"F": 1}
{"v": 1	"t": 2030034	"P": 1007.5	"F": 1}
{"v": 1	"t": 2030054	"P": 1003.5	"F": 1}
{"v": 1	"t": 2030075	"P": 1000.5	"F": 1}
{"v": 1	"t": 2030095	"P": 1006.25	"F": 1}
{"v": 1	"t": 2030115	"P": 1007.0	"F": 1}
{"v": 1	"t": 2030136	"P": 1004.0	"F": 1}
{"v": 1	"t": 2030156	"P": 1000.25	"F": 1}
{"v": 1	"t": 2030176	"P": 1003.0	"F": 1}
{"v": 1	"t": 2030196	"P": 1007.75	"F": 1}
{"v": 1	"t": 2030217	"P": 1006.0	"F": 1}
{"v": 1	"t": 2030237	"P": 1002.75	"F": 1}
{"v": 1	"t": 2030257	"P": 1003.25	"F": 1}
{"v": 1	"t": 2030278	"P": 1005.5	"F": 1}
{"v": 1	"t": 2030298	"P": 1005.25	"F": 1}
{"v": 1	"t": 2030318	"P": 1002.0	"F": 1}
{"v": 1	"t": 2030338	"P": 1000.5	"F": 1	"C": 46.295	"D": 3273	"sn": 54091929832280	"file": "/data/device_log/data0000.out"}
{"v": 1	"t": 2030359	"P": 1006.25	"F": 1}
{"v": 1	"t": 2030379	"P": 1004.5	"F": 1}
{"v": 1	"t": 2030400	"P": 1000.5	"F": 1}
{"v": 1	"t": 2030420	"P": 1004.5	"F": 1}
{"v": 1	"t": 2030440	"P": 1007.5	"F": 1}
{"v": 1	"t": 2030460	"P": 1005.75	"F": 2}
{"v": 1	"t": 2030481	"P": 1002.0	"F": 1}
{"v": 1	"t": 2030501	"P": 1003.5	"F": 1}
{"v": 1	"t": 2030521	"P": 1007.25	"F": 1}
{"v": 1	"t": 2030542	"P": 1006.75	"F": 1}
{"v": 1	"t": 2030562	"P": 1002.0	"F": 2}
{"v": 1	"t": 2030582	"P": 1000.5	"F": 1}
{"v": 1	"t": 2030603	"P": 1007.75	"F": 1}
{"v": 1	"t": 2030623	"P": 1004.0	"F": 1}
{"v": 1	"t": 2030643	"P": 1002.75	"F": 1}
{"v": 1	"t": 2030663	"P": 999.25	"F": 1}
{"v": 1	"t": 2030684	"P": 1007.25	"F": 2}
{"v": 1	"t": 2030704	"P": 1005.5	"F": 1}
{"v": 1	"t": 2030724	"P": 1004.0	"F": 1}
{"v": 1	"t": 2030745	"P": 1000.0	"F": 2}
{"v": 1	"t": 2030765	"P": 1004.5	"F": 1}
{"v": 1	"t": 2030785	"P": 1007.75	"F": 1}
{"v": 1	"t": 2030806	"P": 1002.5	"F": 1}
{"v": 1	"t": 2030826	"P": 1000.0	"F": 2}
{"v": 1	"t": 2030846	"P": 1002.5	"F": 2}
{"v": 1	"t": 2030866	"P": 1006.25	"F": 1}
{"v": 1	"t": 2030887	"P": 1002.5	"F": 1}
{"v": 1	"t": 2030907	"P": 1002.5	"F": 1}
{"v": 1	"t": 2030927	"P": 1003.5	"F": 1}
{"v": 1	"t": 2030948	"P": 1006.75	"F": 1}
{"v": 1	"t": 2030968	"P": 1005.0	"F": 1}
{"v": 1	"t": 2030988	"P": 1001.5	"F": 1}
{"v": 1	"t": 2031008	"P": 1001.0	"F": 1}
{"v": 1	"t": 2031029	"P": 1005.75	"F": 1}
{"v": 1	"t": 2031049	"P": 1005.75	"F": 1}
{"v": 1	"t": 2031069	"P": 1004.0	"F": 2}
{"v": 1	"t": 2031090	"P": 1000.5	"F": 1}
{"v": 1	"t": 2031110	"P": 1004.75	"F": 1}
{"v": 1	"t": 2031130	"P": 1005.25	"F": 1}
{"v": 1	"t": 2031151	"P": 1005.0	"F": 2}
{"v": 1	"t": 2031171	"P": 1000.25	"F": 2}
{"v": 1	"t": 2031191	"P": 1004.5	"F": 1}
{"v": 1	"t": 2031212	"P": 1005.75	"F": 1}
{"v": 1	"t": 2031232	"P": 1001.25	"F": 2}
{"v": 1	"t": 2031252	"P": 1000.25	"F": 2}
{"v": 1	"t": 2031272	"P": 1005.75	"F": 1}
{"v": 1	"t": 2031293	"P": 1008.5	"F": 2}
{"v": 1	"t": 2031313	"P": 1005.25	"F": 1}
{"v": 1	"t": 2031333	"P": 1001.5	"F": 1}
{"v": 1	"t": 2031354	"P": 1005.5	"F": 2	"C": 46.295	"D": 3273	"sn": 54091929832280	"file": "/data/device_log/data0000.out"}
{"v": 1	"t": 2031374	"P": 1008.75	"F": 1}
{"v": 1	"t": 2031394	"P": 1003.25	"F": 1}
{"v": 1	"t": 2031415	"P": 999.75	"F": 2}
{"v": 1	"t": 2031435	"P": 1006.0	"F": 1}
{"v": 1	"t": 2031455	"P": 1008.0	"F": 2}
{"v": 1	"t": 2031475	"P": 1003.75	"F": 2}
{"v": 1	"t": 2031496	"P": 1001.75	"F": 1}
{"v": 1	"t": 2031516	"P": 1002.5	"F": 1}
{"v": 1	"t": 2031536	"P": 1009.0	"F": 1}
{"v": 1	"t": 2031557	"P": 1006.0	"F": 1}
{"v": 1	"t": 2031577	"P": 1001.75	"F": 1}
{"v": 1	"t": 2031597	"P": 999.75	"F": 1}
{"v": 1	"t": 2031617	"P": 1005.5	"F": 1}
{"v": 1	"t": 2031638	"P": 1005.0	"F": 2}
{"v": 1	"t": 2031658	"P": 1003.0	"F": 1}
{"v": 1	"t": 2031678	"P": 1000.75	"F": 1}
{"v": 1	"t": 2031699	"P": 1005.5	"F": 2}
{"v": 1	"t": 2031719	"P": 1005.0	"F": 1}
{"v": 1	"t": 2031739	"P": 1003.5	"F": 1}
{"v": 1	"t": 2031760	"P": 1000.25	"F": 1}
{"v": 1	"t": 2031780	"P": 1005.25	"F": 1}
{"v": 1	"t": 2031800	"P": 1007.25	"F": 1}
{"v": 1	"t": 2031820	"P": 1004.0	"F": 2}
{"v": 1	"t": 2031841	"P": 1001.0	"F": 1}
{"v": 1	"t": 2031861	"P": 1004.25	"F": 2}
{"v": 1	"t": 2031881	"P": 1008.0	"F": 2}
{"v": 1	"t": 2031902	"P": 1003.25	"F": 1}
{"v": 1	"t": 2031922	"P": 1000.75	"F": 1}
{"v": 1	"t": 2031942	"P": 1002.25	"F": 1}
{"v": 1	"t": 2031963	"P": 1007.5	"F": 1}
{"v": 1	"t": 2031983	"P": 1002.75	"F": 1}
{"v": 1	"t": 2032003	"P": 1003.5	"F": 2}
{"v": 1	"t": 2032024	"P": 1003.75	"F": 1}
{"v": 1	"t": 2032044	"P": 1006.5	"F": 1}
{"v": 1	"t": 2032064	"P": 1002.75	"F": 1}
{"v": 1	"t": 2032085	"P": 1004.25	"F": 1}
{"v": 1	"t": 2032105	"P": 1004.25	"F": 1}
{"v": 1	"t": 2032126	"P": 1003.25	"F": 1}
{"v": 1	"t": 2032146	"P": 1000.25	"F": 1}
{"v": 1	"t": 2032166	"P": 1005.25	"F": 1}
{"v": 1	"t": 2032186	"P": 1007.0	"F": 1}
{"v": 1	"t": 2032207	"P": 1003.75	"F": 1}
{"v": 1	"t": 2032227	"P": 1001.25	"F": 2}
{"v": 1	"t": 2032247	"P": 1004.25	"F": 1}
{"v": 1	"t": 2032268	"P": 1006.5	"F": 1}
{"v": 1	"t": 2032288	"P": 1004.25	"F": 1}
{"v": 1	"t": 2032308	"P": 1002.25	"F": 1}
{"v": 1	"t": 2032328	"P": 1001.25	"F": 1}
{"v": 1	"t": 2032349	"P": 1008.5	"F": 1}
{"v": 1	"t": 2032369	"P": 1006.0	"F": 1	"C": 46.285	"D": 3273	"sn": 54091929832280	"file": "/data/device_log/data0000.out"}
{"v": 1	"t": 2032389	"P": 1002.0	"F": 1}
{"v": 1	"t": 2032410	"P": 1001.25	"F": 2}
{"v": 1	"t": 2032430	"P": 1005.75	"F": 1}
{"v": 1	"t": 2032450	"P": 1006.5	"F": 1}
{"v": 1	"t": 2032471	"P": 1003.75	"F": 1}
{"v": 1	"t": 2032491	"P": 1002.0	"F": 1}
{"v": 1	"t": 2032511	"P": 1005.5	"F": 1}
{"v": 1	"t": 2032531	"P": 1008.0	"F": 1}
{"v": 1	"t": 2032552	"P": 1002.75	"F": 1}
{"v": 1	"t": 2032572	"P": 999.75	"F": 2}
{"v": 1	"t": 2032592	"P": 1003.0	"F": 2}
{"v": 1	"t": 2032613	"P": 1007.75	"F": 1}
{"v": 1	"t": 2032633	"P": 1004.75	"F": 1}
{"v": 1	"t": 2032653	"P": 1000.75	"F": 1}
{"v": 1	"t": 2032674	"P": 1003.0	"F": 1}
{"v": 1	"t": 2032694	"P": 1007.75	"F": 1}
{"v": 1	"t": 2032714	"P": 1005.5	"F": 1}
{"v": 1	"t": 2032735	"P": 1000.75	"F": 1}
{"v": 1	"t": 2032755	"P": 1004.5	"F": 2}
{"v": 1	"t": 2032775	"P": 1006.75	"F": 1}
{"v": 1	"t": 2032795	"P": 1006.5	"F": 1}
{"v": 1	"t": 2032816	"P": 1001.5	"F": 2}
{"v": 1	"t": 2032836	"P": 1002.75	"F": 2}
{"v": 1	"t": 2032856	"P": 1006.75	"F": 1}
{"v": 1	"t": 2032877	"P": 1004.25	"F": 1}
{"v": 1	"t": 2032897	"P": 1001.75	"F": 1}
{"v": 1	"t": 2032917	"P": 1000.25	"F": 1}
{"v": 1	"t": 2032938	"P": 1007.0	"F": 1}
{"v": 1	"t": 2032958	"P": 1006.5	"F": 1}
{"v": 1	"t": 2032978	"P": 1004.25	"F": 1}
{"v": 1	"t": 2032998	"P": 1001.0	"F": 1}
{"v": 1	"t": 2033019	"P": 1005.5	"F": 1}
{"v": 1	"t": 2033039	"P": 1007.25	"F": 1}
{"v": 1	"t": 2033059	"P": 1003.5	"F": 1}
{"v": 1	"t": 2033080	"P": 1001.5	"F": 1}
{"v": 1	"t": 2033100	"P": 1002.5	"F": 2}
{"v": 1	"t": 2033120	"P": 1006.0	"F": 1}
{"v": 1	"t": 2033141	"P": 1004.0	"F": 1}
{"v": 1	"t": 2033161	"P": 1001.5	"F": 1}
{"v": 1	"t": 2033181	"P": 1002.25	"F": 1}
{"v": 1	"t": 2033201	"P": 1007.25	"F": 1}
{"v": 1	"t": 2033222	"P": 1005.0	"F": 1}
{"v": 1	"t": 2033242	"P": 1002.5	"F": 1}
{"v": 1	"t": 2033262	"P": 1001.75	"F": 1}
{"v": 1	"t": 2033283	"P": 1008.0	"F": 1}
{"v": 1	"t": 2033303	"P": 1003.75	"F": 2}
{"v": 1	"t": 2033323	"P": 1002.5	"F": 2}
{"v": 1	"t": 2033343	"P": 1001.75	"F": 1}
{"v": 1	"t": 2033364	"P": 1007.5	"F": 1}
{"v": 1	"t": 2033384	"P": 1006.0	"F": 1	"C": 46.27	"D": 3273	"sn": 54091929832280	"file": "/data/device_log/data0000.out"}
{"v": 1	"t": 2033404	"P": 1003.0	"F": 1}
{"v": 1	"t": 2033425	"P": 1001.25	"F": 2}
{"v": 1	"t": 2033445	"P": 1007.75	"F": 1}
{"v": 1	"t": 2033465	"P": 1003.75	"F": 1}
{"v": 1	"t": 2033486	"P": 1003.0	"F": 1}
{"v": 1	"t": 2033506	"P": 999.75	"F": 2}
{"v": 1	"t": 2033526	"P": 1006.25	"F": 1}
{"v": 1	"t": 2033547	"P": 1005.5	"F": 1}
{"v": 1	"t": 2033567	"P": 1002.0	"F": 1}
{"v": 1	"t": 2033587	"P": 1001.75	"F": 1}
{"v": 1	"t": 2033607	"P": 1005.0	"F": 1}
{"v": 1	"t": 2033628	"P": 1006.75	"F": 2}
{"v": 1	"t": 2033648	"P": 1003.5	"F": 1}
{"v": 1	"t": 2033668	"P": 1000.75	"F": 1}
{"v": 1	"t": 2033689	"P": 1004.5	"F": 1}
{"v": 1	"t": 2033709	"P": 1006.75	"F": 1}
{"v": 1	"t": 2033729	"P": 1003.5	"F": 2}
{"v": 1	"t": 2033750	"P": 1001.75	"F": 2}
{"v": 1	"t": 2033770	"P": 1003.0	"F": 1}
{"v": 1	"t": 2033790	"P": 1006.75	"F": 1}
{"v": 1	"t": 2033810	"P": 1005.5	"F": 2}
{"v": 1	"t": 2033831	"P": 1001.0	"F": 1}
{"v": 1	"t": 2033851	"P": 1002.25	"F": 1}
{"v": 1	"t": 2033871	"P": 1007.75	"F": 1}
{"v": 1	"t": 2033892	"P": 1006.25	"F": 2}
{"v": 1	"t": 2033912	"P": 1001.0	"F": 2}
{"v": 1	"t": 2033932	"P": 1001.25	"F": 2}
{"v": 1	"t": 2033952	"P": 1005.75	"F": 1}
{"v": 1	"t": 2033973	"P": 1005.25	"F": 1}
{"v": 1	"t": 2033993	"P": 1003.25	"F": 2}
{"v": 1	"t": 2034013	"P": 1001.75	"F": 2}
{"v": 1	"t": 2034034	"P": 1004.75	"F": 2}
{"v": 1	"t": 2034054	"P": 1006.25	"F": 2}
{"v": 1	"t": 2034074	"P": 1003.75	"F": 1}
{"v": 1	"t": 2034095	"P": 1001.5	"F": 1}
{"v": 1	"t": 2034115	"P": 1005.0	"F": 1}
{"v": 1	"t": 2034135	"P": 1006.25	"F": 1}
{"v": 1	"t": 2034156	"P": 1001.5	"F": 2}
{"v": 1	"t": 2034176	"P": 1000.5	"F": 1}
{"v": 1	"t": 2034196	"P": 1004.75	"F": 1}
{"v": 1	"t": 2034216	"P": 1007.5	"F": 1}
{"v": 1	"t": 2034237	"P": 1003.25	"F": 2}
{"v": 1	"t": 2034257	"P": 1001.25	"F": 1}
{"v": 1	"t": 2034277	"P": 1002.25	"F": 2}
{"v": 1	"t": 2034298	"P": 1006.0	"F": 1}
{"v": 1	"t": 2034318	"P": 1005.0	"F": 1}
{"v": 1	"t": 2034338	"P": 1001.0	"F": 1}
{"v": 1	"t": 2034359	"P": 1002.75	"F": 1}
{"v": 1	"t": 2034379	"P": 1008.25	"F": 1}
{"v": 1	"t": 2034399	"P": 1005.25	"F": 1	"C": 46.305	"D": 3273	"sn": 54091929832280	"file": "/data/device_log/data0000.out"}
{"v": 1	"t": 2034419	"P": 1002.75	"F": 1}
{"v": 1	"t": 2034440	"P": 1002.75	"F": 2}
{"v": 1	"t": 2034460	"P": 1008.25	"F": 1}
{"v": 1	"t": 2034480	"P": 1006.75	"F": 1}
{"v": 1	"t": 2034501	"P": 1002.75	"F": 1}
{"v": 1	"t": 2034521	"P": 1002.5	"F": 2}
{"v": 1	"t": 2034541	"P": 1005.0	"F": 2}
{"v": 1	"t": 2034561	"P": 1006.5	"F": 1}
{"v": 1	"t": 2034582	"P": 1003.75	"F": 2}
{"v": 1	"t": 2034602	"P": 1001.0	"F": 1}
{"v": 1	"t": 2034622	"P": 1003.75	"F": 1}
{"v": 1	"t": 2034643	"P": 1007.0	"F": 1}
{"v": 1	"t": 2034663	"P": 1003.75	"F": 2}
{"v": 1	"t": 2034683	"P": 1001.5	"F": 1}
{"v": 1	"t": 2034704	"P": 1004.5	"F": 1}
{"v": 1	"t": 2034724	"P": 1007.25	"F": 1}
{"v": 1	"t": 2034744	"P": 1003.75	"F": 1}
{"v": 1	"t": 2034765	"P": 1000.5	"F": 2}
{"v": 1	"t": 2034785	"P": 1004.25	"F": 1}
{"v": 1	"t": 2034805	"P": 1007.75	"F": 2}
{"v": 1	"t": 2034825	"P": 1004.25	"F": 2}
{"v": 1	"t": 2034846	"P": 1000.75	"F": 2}
{"v": 1	"t": 2034866	"P": 1003.25	"F": 1}
{"v": 1	"t": 2034886	"P": 1006.5	"F": 1}
{"v": 1	"t": 2034907	"P": 1003.0	"F": 1}
{"v": 1	"t": 2034927	"P": 1001.25	"F": 2}
{"v": 1	"t": 2034947	"P": 1002.25	"F": 1}
{"v": 1	"t": 2034968	"P": 1007.75	"F": 1}
{"v": 1	"t": 2034988	"P": 1004.0	"F": 2}
{"v": 1	"t": 2035008	"P": 1002.75	"F": 2}
{"v": 1	"t": 2035029	"P": 1001.0	"F": 2}
{"v": 1	"t": 2035049	"P": 1006.5	"F": 1}
{"v": 1	"t": 2035069	"P": 1006.25	"F": 1}
{"v": 1	"t": 2035089	"P": 1002.75	"F": 2}
{"v": 1	"t": 2035110	"P": 1001.75	"F": 2}
{"v": 1	"t": 2035130	"P": 1006.75	"F": 2}
{"v": 1	"t": 2035150	"P": 1004.75	"F": 1}
{"v": 1	"t": 2035171	"P": 1003.25	"F": 2}
{"v": 1	"t": 2035191	"P": 1001.5	"F": 1}
{"v": 1	"t": 2035211	"P": 1006.5	"F": 1}
{"v": 1	"t": 2035231	"P": 1006.5	"F": 1}
{"v": 1	"t": 2035252	"P": 1003.25	"F": 2}
{"v": 1	"t": 2035272	"P": 999.5	"F": 1}
{"v": 1	"t": 2035292	"P": 1005.25	"F": 2}
{"v": 1	"t": 2035313	"P": 1007.75	"F": 2}
{"v": 1	"t": 2035333	"P": 1004.75	"F": 1}
{"v": 1	"t": 2035353	"P": 1001.5	"F": 1}
{"v": 1	"t": 2035374	"P": 1004.0	"F": 1}
{"v": 1	"t": 2035394	"P": 1007.0	"F": 1}
{"v": 1	"t": 2035414	"P": 1003.0	"F": 1	"C": 46.315	"D": 3273	"sn": 54091929832280	"file": "/data/device_log/data0000.out"}
{"v": 1	"t": 2035434	"P": 1001.25	"F": 1}
{"v": 1	"t": 2035455	"P": 1003.75	"F": 2}
{"v": 1	"t": 2035475	"P": 1008.25	"F": 2}
{"v": 1	"t": 2035495	"P": 1004.5	"F": 1}
{"v": 1	"t": 2035516	"P": 999.75	"F": 1}
{"v": 1	"t": 2035536	"P": 1002.25	"F": 2}
{"v": 1	"t": 2035556	"P": 1006.5	"F": 1}
{"v": 1	"t": 2035577	"P": 1005.25	"F": 1}
{"v": 1	"t": 2035597	"P": 1000.75	"F": 2}
{"v": 1	"t": 2035617	"P": 1003.25	"F": 2}
{"v": 1	"t": 2035638	"P": 1007.75	"F": 2}
{"v": 1	"t": 2035658	"P": 1004.75	"F": 2}
{"v": 1	"t": 2035678	"P": 1001.0	"F": 2}
{"v": 1	"t": 2035699	"P": 1004.25	"F": 1}
{"v": 1	"t": 2035719	"P": 1004.0	"F": 2}
{"v": 1	"t": 2035739	"P": 1002.0	"F": 1}
{"v": 1	"t": 2035760	"P": 1000.5	"F": 2}
{"v": 1	"t": 2035780	"P": 1005.5	"F": 1}
{"v": 1	"t": 2035800	"P": 1006.0	"F": 1}
{"v": 1	"t": 2035821	"P": 1003.0	"F": 2}
{"v": 1	"t": 2035841	"P": 1002.75	"F": 1}
{"v": 1	"t": 2035861	"P": 1007.75	"F": 2}
{"v": 1	"t": 2035882	"P": 1006.5	"F": 1}
{"v": 1	"t": 2035902	"P": 1002.25	"F": 2}
{"v": 1	"t": 2035922	"P": 1003.5	"F": 2}
{"v": 1	"t": 2035943	"P": 1005.75	"F": 1}
{"v": 1	"t": 2035963	"P": 1005.5	"F": 1}
{"v": 1	"t": 2035983	"P": 1001.25	"F": 2}
{"v": 1	"t": 2036004	"P": 1004.0	"F": 1}
{"v": 1	"t": 2036024	"P": 1006.25	"F": 2}
{"v": 1	"t": 2036044	"P": 1005.25	"F": 2}
{"v": 1	"t": 2036064	"P": 1000.75	"F": 1}
{"v": 1	"t": 2036085	"P": 1004.25	"F": 2}
{"v": 1	"t": 2036105	"P": 1007.5	"F": 2}
{"v": 1	"t": 2036125	"P": 1004.0	"F": 1}
{"v": 1	"t": 2036146	"P": 1001.0	"F": 2}
{"v": 1	"t": 2036166	"P": 1001.75	"F": 1}
{"v": 1	"t": 2036186	"P": 1008.75	"F": 2}
{"v": 1	"t": 2036207	"P": 1006.5	"F": 2}
{"v": 1	"t": 2036227	"P": 1002.75	"F": 2}
{"v": 1	"t": 2036247	"P": 1001.5	"F": 2}
{"v": 1	"t": 2036267	"P": 1006.5	"F": 1}
{"v": 1	"t": 2036288	"P": 1006.5	"F": 1}
{"v": 1	"t": 2036308	"P": 1004.25	"F": 1}
{"v": 1	"t": 2036328	"P": 1001.0	"F": 2}
{"v": 1	"t": 2036349	"P": 1005.0	"F": 2}
{"v": 1	"t": 2036369	"P": 1007.0	"F": 2}
{"v": 1	"t": 2036389	"P": 1004.75	"F": 2}
{"v": 1	"t": 2036410	"P": 1000.0	"F": 1}
{"v": 1	"t": 2036430	"P": 1003.25	"F": 1	"C": 46.305	"D": 3273	"sn": 54091929832280	"file": "/data/device_log/data0000.out"}
{"v": 1	"t": 2036450	"P": 1005.75	"F": 1}
{"v": 1	"t": 2036470	"P": 1005.75	"F": 1}
{"v": 1	"t": 2036491	"P": 1000.75	"F": 2}
{"v": 1	"t": 2036511	"P": 1004.75	"F": 1}
{"v": 1	"t": 2036531	"P": 1009.25	"F": 2}
{"v": 1	"t": 2036552	"P": 1004.0	"F": 2}
{"v": 1	"t": 2036572	"P": 1004.0	"F": 1}
{"v": 1	"t": 2036592	"P": 1000.25	"F": 2}
{"v": 1	"t": 2036612	"P": 1005.0	"F": 1}
{"v": 1	"t": 2036633	"P": 1005.5	"F": 1}
{"v": 1	"t": 2036653	"P": 1003.25	"F": 1}
{"v": 1	"t": 2036673	"P": 1000.25	"F": 2}
{"v": 1	"t": 2036694	"P": 1008.0	"F": 1}
{"v": 1	"t": 2036714	"P": 1006.75	"F": 1}
{"v": 1	"t": 2036734	"P": 1005.25	"F": 1}
{"v": 1	"t": 2036755	"P": 1002.75	"F": 2}
{"v": 1	"t": 2036775	"P": 1006.5	"F": 1}
{"v": 1	"t": 2036795	"P": 1007.0	"F": 2}
{"v": 1	"t": 2036816	"P": 1003.0	"F": 1}
{"v": 1	"t": 2036836	"P": 1003.0	"F": 2}
{"v": 1	"t": 2036856	"P": 1005.75	"F": 2}
{"v": 1	"t": 2036876	"P": 1006.75	"F": 2}
{"v": 1	"t": 2036897	"P": 1004.75	"F": 1}
{"v": 1	"t": 2036917	"P": 1001.75	"F": 2}
{"v": 1	"t": 2036937	"P": 1002.75	"F": 1}
{"v": 1	"t": 2036958	"P": 1007.75	"F": 1}
{"v": 1	"t": 2036978	"P": 1004.5	"F": 1}
{"v": 1	"t": 2036998	"P": 1000.25	"F": 1}
{"v": 1	"t": 2037019	"P": 1002.25	"F": 2}
{"v": 1	"t": 2037039	"P": 1008.0	"F": 2}
{"v": 1	"t": 2037059	"P": 1004.0	"F": 2}
{"v": 1	"t": 2037079	"P": 1001.5	"F": 1}
{"v": 1	"t": 2037100	"P": 1002.25	"F": 2}
{"v": 1	"t": 2037120	"P": 1005.75	"F": 2}
{"v": 1	"t": 2037140	"P": 1006.0	"F": 2}
{"v": 1	"t": 2037161	"P": 1001.0	"F": 1}
{"v": 1	"t": 2037181	"P": 999.5	"F": 2}
{"v": 1	"t": 2037201	"P": 1005.0	"F": 2}
{"v": 1	"t": 2037221	"P": 1005.5	"F": 1}
{"v": 1	"t": 2037242	"P": 1004.5	"F": 1}
{"v": 1	"t": 2037262	"P": 1001.75	"F": 1}
{"v": 1	"t": 2037282	"P": 1004.75	"F": 2}
{"v": 1	"t": 2037303	"P": 1007.0	"F": 2}
{"v": 1	"t": 2037323	"P": 1004.0	"F": 2}
{"v": 1	"t": 2037343	"P": 1001.5	"F": 2}
{"v": 1	"t": 2037364	"P": 1003.0	"F": 1}
{"v": 1	"t": 2037384	"P": 1008.25	"F": 1}
{"v": 1	"t": 2037404	"P": 1003.25	"F": 2}
{"v": 1	"t": 2037425	"P": 1002.25	"F": 2}
{"v": 1	"t": 2037445	"P": 1004.25	"F": 1	"C": 46.33	"D": 3273	"sn": 54091929832280	"file": "/data/device_log/data0000.out"}
{"v": 1	"t": 2037465	"P": 1006.75	"F": 2}
{"v": 1	"t": 2037485	"P": 1002.75	"F": 1}
{"v": 1	"t": 2037506	"P": 1002.25	"F": 2}
{"v": 1	"t": 2037526	"P": 1002.5	"F": 2}
{"v": 1	"t": 2037546	"P": 1006.5	"F": 1}
{"v": 1	"t": 2037567	"P": 1003.75	"F": 1}
{"v": 1	"t": 2037587	"P": 1000.5	"F": 2}
{"v": 1	"t": 2037607	"P": 1001.25	"F": 2}
{"v": 1	"t": 2037628	"P": 1007.25	"F": 1}
{"v": 1	"t": 2037648	"P": 1002.75	"F": 1}
{"v": 1	"t": 2037668	"P": 1001.0	"F": 1}
{"v": 1	"t": 2037688	"P": 1001.5	"F": 1}
{"v": 1	"t": 2037709	"P": 1007.25	"F": 2}
{"v": 1	"t": 2037729	"P": 1007.0	"F": 2}
{"v": 1	"t": 2037749	"P": 1003.0	"F": 1}
{"v": 1	"t": 2037770	"P": 1001.25	"F": 2}
{"v": 1	"t": 2037790	"P": 1007.25	"F": 1}
{"v": 1	"t": 2037810	"P": 1004.5	"F": 2}
{"v": 1	"t": 2037831	"P": 1002.0	"F": 1}
{"v": 1	"t": 2037851	"P": 999.75	"F": 1}
{"v": 1	"t": 2037871	"P": 1005.75	"F": 2}
{"v": 1	"t": 2037891	"P": 1005.75	"F": 1}
{"v": 1	"t": 2037912	"P": 1004.25	"F": 2}
{"v": 1	"t": 2037932	"P": 1002.0	"F": 2}
{"v": 1	"t": 2037952	"P": 1005.5	"F": 1}
{"v": 1	"t": 2037973	"P": 1006.25	"F": 2}
{"v": 1	"t": 2037993	"P": 1004.5	"F": 1}
{"v": 1	"t": 2038013	"P": 1001.25	"F": 2}
{"v": 1	"t": 2038034	"P": 1002.75	"F": 1}
{"v": 1	"t": 2038054	"P": 1006.75	"F": 2}
{"v": 1	"t": 2038074	"P": 1005.5	"F": 2}
{"v": 1	"t": 2038094	"P": 1001.5	"F": 2}
{"v": 1	"t": 2038115	"P": 1003.75	"F": 2}
{"v": 1	"t": 2038135	"P": 1006.5	"F": 1}
{"v": 1	"t": 2038156	"P": 1005.25	"F": 2}
{"v": 1	"t": 2038176	"P": 1001.0	"F": 1}
{"v": 1	"t": 2038196	"P": 1005.75	"F": 2}
{"v": 1	"t": 2038216	"P": 1008.0	"F": 2}
{"v": 1	"t": 2038237	"P": 1005.5	"F": 1}
{"v": 1	"t": 2038257	"P": 1002.75	"F": 2}
{"v": 1	"t": 2038277	"P": 1003.5	"F": 1}
{"v": 1	"t": 2038298	"P": 1007.25	"F": 1}
{"v": 1	"t": 2038318	"P": 1006.0	"F": 1}
{"v": 1	"t": 2038338	"P": 1003.25	"F": 2}
{"v": 1	"t": 2038358	"P": 1001.5	"F": 1}
{"v": 1	"t": 2038379	"P": 1005.25	"F": 1}
{"v": 1	"t": 2038399	"P": 1006.25	"F": 1}
{"v": 1	"t": 2038419	"P": 1002.75	"F": 1}
{"v": 1	"t": 2038440	"P": 1002.0	"F": 2}
{"v": 1	"t": 2038460	"P": 1006.25	"F": 1	"C": 46.325	"D": 3273	"sn": 54091929832280	"file": "/data/device_log/data0000.out"}
{"v": 1	"t": 2038480	"P": 1004.75	"F": 1}
{"v": 1	"t": 2038501	"P": 1003.5	"F": 1}
{"v": 1	"t": 2038521	"P": 1001.0	"F": 2}
{"v": 1	"t": 2038541	"P": 1005.5	"F": 1}
{"v": 1	"t": 2038561	"P": 1008.5	"F": 1}
{"v": 1	"t": 2038582	"P": 1004.0	"F": 2}
{"v": 1	"t": 2038602	"P": 1000.75	"F": 1}
{"v": 1	"t": 2038622	"P": 1003.5	"F": 2}
{"v": 1	"t": 2038643	"P": 1007.75	"F": 1}
{"v": 1	"t": 2038663	"P": 1005.0	"F": 2}
{"v": 1	"t": 2038683	"P": 1002.0	"F": 2}
{"v": 1	"t": 2038704	"P": 1002.0	"F": 1}
{"v": 1	"t": 2038724	"P": 1007.75	"F": 1}
{"v": 1	"t": 2038744	"P": 1005.0	"F": 1}
{"v": 1	"t": 2038764	"P": 1000.75	"F": 2}
{"v": 1	"t": 2038785	"P": 1002.0	"F": 2}
{"v": 1	"t": 2038805	"P": 1007.5	"F": 1}
{"v": 1	"t": 2038825	"P": 1003.0	"F": 2}
{"v": 1	"t": 2038846	"P": 1002.75	"F": 2}
{"v": 1	"t": 2038866	"P": 1001.25	"F": 1}
{"v": 1	"t": 2038886	"P": 1008.0	"F": 2}
{"v": 1	"t": 2038907	"P": 1006.0	"F": 1}
{"v": 1	"t": 2038927	"P": 1002.5	"F": 2}
{"v": 1	"t": 2038947	"P": 1001.5	"F": 1}
{"v": 1	"t": 2038967	"P": 1006.5	"F": 2}
{"v": 1	"t": 2038988	"P": 1005.5	"F": 1}
{"v": 1	"t": 2039008	"P": 1002.25	"F": 1}
{"v": 1	"t": 2039028	"P": 1002.0	"F": 1}
{"v": 1	"t": 2039049	"P": 1004.25	"F": 2}
{"v": 1	"t": 2039069	"P": 1006.75	"F": 1}
{"v": 1	"t": 2039089	"P": 1003.5	"F": 2}
{"v": 1	"t": 2039110	"P": 1000.5	"F": 1}
{"v": 1	"t": 2039130	"P": 1001.75	"F": 2}
{"v": 1	"t": 2039150	"P": 1008.5	"F": 1}
{"v": 1	"t": 2039170	"P": 1004.0	"F": 2}
{"v": 1	"t": 2039191	"P": 1001.5	"F": 1}
{"v": 1	"t": 2039211	"P": 1002.5	"F": 1}
{"v": 1	"t": 2039231	"P": 1007.5	"F": 1}
{"v": 1	"t": 2039252	"P": 1005.5	"F": 1}
{"v": 1	"t": 2039272	"P": 1002.0	"F": 1}
{"v": 1	"t": 2039292	"P": 1001.75	"F": 1}
{"v": 1	"t": 2039312	"P": 1004.75	"F": 1}
{"v": 1	"t": 2039333	"P": 1004.5	"F": 1}
{"v": 1	"t": 2039353	"P": 1003.0	"F": 2}
{"v": 1	"t": 2039373	"P": 1000.5	"F": 1}
{"v": 1	"t": 2039394	"P": 1004.5	"F": 2}
{"v": 1	"t": 2039414	"P": 1006.5	"F": 2}
{"v": 1	"t": 2039434	"P": 1002.25	"F": 2}
{"v": 1	"t": 2039455	"P": 1002.5	"F": 2}
{"v": 1	"t": 2039475	"P": 1005.75	"F": 2	"C": 46.33	"D": 3273	"sn": 54091929832280	"file": "/data/device_log/data0000.out"}
{"v": 1	"t": 2039495	"P": 1006.5	"F": 2}
{"v": 1	"t": 2039516	"P": 1002.0	"F": 1}
{"v": 1	"t": 2039536	"P": 1002.0	"F": 1}
{"v": 1	"t": 2039556	"P": 1007.25	"F": 1}
{"v": 1	"t": 2039577	"P": 1007.25	"F": 1}
{"v": 1	"t": 2039597	"P": 1002.25	"F": 2}
{"v": 1	"t": 2039617	"P": 1001.25	"F": 1}
{"v": 1	"t": 2039637	"P": 1006.25	"F": 1}
{"v": 1	"t": 2039658	"P": 1006.5	"F": 1}
{"v": 1	"t": 2039678	"P": 1004.0	"F": 2}
{"v": 1	"t": 2039698	"P": 1002.0	"F": 2}
{"v": 1	"t": 2039719	"P": 1006.5	"F": 1}
{"v": 1	"t": 2039739	"P": 1004.75	"F": 2}
{"v": 1	"t": 2039759	"P": 1001.25	"F": 1}
{"v": 1	"t": 2039780	"P": 1004.75	"F": 2}
{"v": 1	"t": 2039800	"P": 1005.5	"F": 2}
{"v": 1	"t": 2039821	"P": 1004.0	"F": 2}
{"v": 1	"t": 2039841	"P": 1000.25	"F": 2}
{"v": 1	"t": 2039861	"P": 1005.75	"F": 1}
{"v": 1	"t": 2039881	"P": 1008.0	"F": 2}
{"v": 1	"t": 2039902	"P": 1004.5	"F": 2}
{"v": 1	"t": 2039922	"P": 1000.25	"F": 1}
{"v": 1	"t": 2039942	"P": 1003.25	"F": 1}
{"v": 1	"t": 2039963	"P": 1006.25	"F": 1}
{"v": 1	"t": 2039983	"P": 1004.25	"F": 1}
{"v": 1	"t": 2040003	"P": 1002.75	"F": 1}
{"v": 1	"t": 2040024	"P": 1004.5	"F": 1}
{"v": 1	"t": 2040044	"P": 1008.0	"F": 2}
{"v": 1	"t": 2040064	"P": 1005.5	"F": 1}
{"v": 1	"t": 2040085	"P": 1002.5	"F": 1}
{"v": 1	"t": 2040105	"P": 1005.0	"F": 2}
{"v": 1	"t": 2040125	"P": 1008.5	"F": 2}
{"v": 1	"t": 2040145	"P": 1004.25	"F": 1}
{"v": 1	"t": 2040166	"P": 1003.0	"F": 1}
{"v": 1	"t": 2040186	"P": 1003.0	"F": 2}
{"v": 1	"t": 2040206	"P": 1008.75	"F": 2}
{"v": 1	"t": 2040227	"P": 1005.5	"F": 1}
{"v": 1	"t": 2040247	"P": 1002.75	"F": 1}
{"v": 1	"t": 2040267	"P": 1001.25	"F": 1}
{"v": 1	"t": 2040288	"P": 1006.25	"F": 1}
{"v": 1	"t": 2040308	"P": 1006.0	"F": 1}
{"v": 1	"t": 2040328	"P": 1002.5	"F": 1}
{"v": 1	"t": 2040348	"P": 1001.0	"F": 2}
{"v": 1	"t": 2040369	"P": 1005.25	"F": 1}
{"v": 1	"t": 2040389	"P": 1005.75	"F": 2}
{"v": 1	"t": 2040409	"P": 1003.0	"F": 1}
{"v": 1	"t": 2040430	"P": 1001.75	"F": 1}
{"v": 1	"t": 2040450	"P": 1006.5	"F": 2}
{"v": 1	"t": 2040470	"P": 1007.0	"F": 1}
{"v": 1	"t": 2040490	"P": 1004.25	"F": 1	"C": 46.33	"D": 3273	"sn": 54091929832280	"file": "/data/device_log/data0000.out"}
{"v": 1	"t": 2040511	"P": 1002.0	"F": 1}
{"v": 1	"t": 2040531	"P": 1004.25	"F": 1}
{"v": 1	"t": 2040551	"P": 1008.0	"F": 2}
{"v": 1	"t": 2040572	"P": 1005.25	"F": 2}
{"v": 1	"t": 2040592	"P": 1002.75	"F": 1}
{"v": 1	"t": 2040612	"P": 1004.0	"F": 2}
{"v": 1	"t": 2040633	"P": 1007.0	"F": 2}
{"v": 1	"t": 2040653	"P": 1005.25	"F": 1}
{"v": 1	"t": 2040673	"P": 1002.75	"F": 2}
{"v": 1	"t": 2040694	"P": 1001.25	"F": 1}
{"v": 1	"t": 2040714	"P": 1007.75	"F": 1}
{"v": 1	"t": 2040734	"P": 1005.0	"F": 1}
{"v": 1	"t": 2040754	"P": 1001.5	"F": 1}
{"v": 1	"t": 2040775	"P": 1004.25	"F": 1}
{"v": 1	"t": 2040795	"P": 1006.75	"F": 2}
{"v": 1	"t": 2040815	"P": 1005.25	"F": 1}
{"v": 1	"t": 2040836	"P": 1000.5	"F": 2}
{"v": 1	"t": 2040856	"P": 1003.5	"F": 2}
{"v": 1	"t": 2040876	"P": 1009.0	"F": 1}
{"v": 1	"t": 2040897	"P": 1005.5	"F": 1}
{"v": 1	"t": 2040917	"P": 1002.75	"F": 2}
{"v": 1	"t": 2040937	"P": 1001.75	"F": 2}
{"v": 1	"t": 2040957	"P": 1007.0	"F": 1}
{"v": 1	"t": 2040978	"P": 1006.5	"F": 2}
{"v": 1	"t": 2040998	"P": 1002.75	"F": 1}
{"v": 1	"t": 2041018	"P": 1000.5	"F": 1}
{"v": 1	"t": 2041039	"P": 1005.0	"F": 1}
{"v": 1	"t": 2041059	"P": 1008.5	"F": 1}
{"v": 1	"t": 2041079	"P": 1004.5	"F": 1}
{"v": 1	"t": 2041100	"P": 1001.5	"F": 1}
{"v": 1	"t": 2041120	"P": 1003.75	"F": 2}
{"v": 1	"t": 2041140	"P": 1008.0	"F": 1}
{"v": 1	"t": 2041160	"P": 1004.0	"F": 2}
{"v": 1	"t": 2041181	"P": 1000.5	"F": 2}
{"v": 1	"t": 2041201	"P": 1002.75	"F": 1}
{"v": 1	"t": 2041221	"P": 1008.5	"F": 1}
{"v": 1	"t": 2041242	"P": 1006.0	"F": 2}
{"v": 1	"t": 2041262	"P": 1003.25	"F": 2}
{"v": 1	"t": 2041282	"P": 1003.75	"F": 1}
{"v": 1	"t": 2041303	"P": 1006.75	"F": 2}
{"v": 1	"t": 2041323	"P": 1005.25	"F": 2}
{"v": 1	"t": 2041343	"P": 1002.75	"F": 1}
{"v": 1	"t": 2041363	"P": 1001.75	"F": 1}
{"v": 1	"t": 2041384	"P": 1005.25	"F": 2}
{"v": 1	"t": 2041404	"P": 1004.75	"F": 2}
{"v": 1	"t": 2041424	"P": 1002.5	"F": 2}
{"v": 1	"t": 2041445	"P": 1004.5	"F": 1}
{"v": 1	"t": 2041465	"P": 1007.5	"F": 1}
{"v": 1	"t": 2041485	"P": 1003.5	"F": 2}
{"v": 1	"t": 2041506	"P": 1002.25	"F": 1	"C": 46.31	"D": 3273	"sn": 54091929832280	"file": "/data/device_log/data0000.out"}
{"v": 1	"t": 2041526	"P": 1002.25	"F": 2}
{"v": 1	"t": 2041546	"P": 1007.75	"F": 1}
{"v": 1	"t": 2041567	"P": 1007.75	"F": 2}
{"v": 1	"t": 2041587	"P": 1003.25	"F": 1}
{"v": 1	"t": 2041607	"P": 1000.75	"F": 2}
{"v": 1	"t": 2041628	"P": 1007.5	"F": 2}
{"v": 1	"t": 2041648	"P": 1005.75	"F": 1}
{"v": 1	"t": 2041668	"P": 1002.5	"F": 2}
{"v": 1	"t": 2041688	"P": 1000.25	"F": 1}
{"v": 1	"t": 2041709	"P": 1004.5	"F": 2}
{"v": 1	"t": 2041729	"P": 1006.5	"F": 1}
{"v": 1	"t": 2041749	"P": 1002.75	"F": 1}
{"v": 1	"t": 2041770	"P": 1000.5	"F": 1}
{"v": 1	"t": 2041790	"P": 1005.5	"F": 1}
{"v": 1	"t": 2041810	"P": 1008.25	"F": 1}
{"v": 1	"t": 2041830	"P": 1003.75	"F": 2}
{"v": 1	"t": 2041851	"P": 1001.25	"F": 1}
{"v": 1	"t": 2041871	"P": 1004.5	"F": 2}
{"v": 1	"t": 2041891	"P": 1007.75	"F": 2}
{"v": 1	"t": 2041912	"P": 1004.5	"F": 1}
{"v": 1	"t": 2041932	"P": 999.25	"F": 2}
{"v": 1	"t": 2041952	"P": 1001.75	"F": 2}
{"v": 1	"t": 2041973	"P": 1007.5	"F": 1}
{"v": 1	"t": 2041993	"P": 1005.25	"F": 2}
{"v": 1	"t": 2042013	"P": 1002.25	"F": 2}
{"v": 1	"t": 2042033	"P": 1004.25	"F": 2}
{"v": 1	"t": 2042054	"P": 1007.5	"F": 2}
{"v": 1	"t": 2042074	"P": 1006.0	"F": 1}
{"v": 1	"t": 2042094	"P": 1002.25	"F": 2}
{"v": 1	"t": 2042115	"P": 1002.0	"F": 2}
{"v": 1	"t": 2042135	"P": 1006.0	"F": 2}
{"v": 1	"t": 2042155	"P": 1004.75	"F": 2}
{"v": 1	"t": 2042176	"P": 1003.5	"F": 1}
{"v": 1	"t": 2042196	"P": 1001.25	"F": 1}
{"v": 1	"t": 2042216	"P": 1008.0	"F": 1}
{"v": 1	"t": 2042237	"P": 1009.0	"F": 2}
{"v": 1	"t": 2042257	"P": 1004.0	"F": 1}
{"v": 1	"t": 2042277	"P": 1002.75	"F": 2}
{"v": 1	"t": 2042297	"P": 1005.5	"F": 2}
{"v": 1	"t": 2042318	"P": 1006.25	"F": 2}
{"v": 1	"t": 2042338	"P": 1003.5	"F": 2}
{"v": 1	"t": 2042358	"P": 1002.75	"F": 1}
{"v": 1	"t": 2042379	"P": 1003.75	"F": 1}
{"v": 1	"t": 2042399	"P": 1008.5	"F": 1}
{"v": 1	"t": 2042419	"P": 1003.5	"F": 2}
{"v": 1	"t": 2042439	"P": 1001.75	"F": 2}
{"v": 1	"t": 2042460	"P": 1001.25	"F": 1}
{"v": 1	"t": 2042480	"P": 1006.5	"F": 1}
{"v": 1	"t": 2042500	"P": 1004.75	"F": 1}
{"v": 1	"t": 2042521	"P": 1003.5	"F": 1	"C": 46.29	"D": 3273	"sn": 54091929832280	"file": "/data/device_log/data0000.out"}
{"v": 1	"t": 2042541	"P": 1001.5	"F": 2}
{"v": 1	"t": 2042561	"P": 1007.5	"F": 2}
{"v": 1	"t": 2042582	"P": 1006.25	"F": 1}
{"v": 1	"t": 2042602	"P": 1004.0	"F": 2}
{"v": 1	"t": 2042622	"P": 1001.25	"F": 2}
{"v": 1	"t": 2042642	"P": 1006.0	"F": 1}
{"v": 1	"t": 2042663	"P": 1003.75	"F": 2}
{"v": 1	"t": 2042684	"P": 1005.25	"F": 2}
{"v": 1	"t": 2042704	"P": 1003.5	"F": 1}
{"v": 1	"t": 2042725	"P": 1002.25	"F": 1}
{"v": 1	"t": 2042745	"P": 1008.0	"F": 1}
{"v": 1	"t": 2042765	"P": 1002.75	"F": 2}
{"v": 1	"t": 2042786	"P": 1001.25	"F": 1}
{"v": 1	"t": 2042806	"P": 1006.0	"F": 1}
{"v": 1	"t": 2042827	"P": 1005.75	"F": 1}
{"v": 1	"t": 2042847	"P": 1001.0	"F": 1}
{"v": 1	"t": 2042867	"P": 1003.0	"F": 2}
{"v": 1	"t": 2042888	"P": 1007.25	"F": 2}
{"v": 1	"t": 2042908	"P": 1004.25	"F": 2}
{"v": 1	"t": 2042928	"P": 1001.0	"F": 1}
{"v": 1	"t": 2042949	"P": 1006.25	"F": 1}
{"v": 1	"t": 2042969	"P": 1006.0	"F": 1}
{"v": 1	"t": 2042989	"P": 1001.5	"F": 1}
{"v": 1	"t": 2043010	"P": 1004.25	"F": 2}
{"v": 1	"t": 2043030	"P": 1006.0	"F": 1}
{"v": 1	"t": 2043051	"P": 1002.75	"F": 1}
{"v": 1	"t": 2043071	"P": 1002.0	"F": 2}
{"v": 1	"t": 2043091	"P": 1008.5	"F": 2}
{"v": 1	"t": 2043112	"P": 1004.5	"F": 1}
{"v": 1	"t": 2043132	"P": 1001.75	"F": 2}
{"v": 1	"t": 2043152	"P": 1003.5	"F": 2}
{"v": 1	"t": 2043173	"P": 1006.25	"F": 2}
{"v": 1	"t": 2043193	"P": 1003.0	"F": 2}
{"v": 1	"t": 2043214	"P": 1002.0	"F": 1}
{"v": 1	"t": 2043234	"P": 1006.25	"F": 2}
{"v": 1	"t": 2043254	"P": 1002.75	"F": 2}
{"v": 1	"t": 2043275	"P": 1000.0	"F": 2}
{"v": 1	"t": 2043295	"P": 1007.0	"F": 2}
{"v": 1	"t": 2043315	"P": 1004.25	"F": 2}
{"v": 1	"t": 2043336	"P": 1001.0	"F": 2}
{"v": 1	"t": 2043356	"P": 1007.0	"F": 2}
{"v": 1	"t": 2043377	"P": 1006.25	"F": 1}
{"v": 1	"t": 2043397	"P": 1001.25	"F": 2}
{"v": 1	"t": 2043417	"P": 1005.0	"F": 2}
{"v": 1	"t": 2043438	"P": 1005.25	"F": 1}
{"v": 1	"t": 2043458	"P": 1002.0	"F": 2}
{"v": 1	"t": 2043479	"P": 1005.25	"F": 2}
{"v": 1	"t": 2043499	"P": 1007.0	"F": 2}
{"v": 1	"t": 2043519	"P": 1001.75	"F": 1}
{"v": 1	"t": 2043540	"P": 1003.5	"F": 2	"C": 46.295	"D": 3273	"sn": 54091929832280	"file": "/data/device_log/data0000.out"}
{"v": 1	"t": 2043560	"P": 1008.0	"F": 2}
{"v": 1	"t": 2043581	"P": 1003.5	"F": 2}
{"v": 1	"t": 2043601	"P": 1002.25	"F": 1}
{"v": 1	"t": 2043621	"P": 1006.5	"F": 2}
{"v": 1	"t": 2043642	"P": 1006.75	"F": 2}
{"v": 1	"t": 2043662	"P": 1001.5	"F": 1}
{"v": 1	"t": 2043683	"P": 1006.5	"F": 2}
{"v": 1	"t": 2043703	"P": 1003.25	"F": 2}
{"v": 1	"t": 2043723	"P": 1002.25	"F": 2}
{"v": 1	"t": 2043744	"P": 1004.0	"F": 1}
{"v": 1	"t": 2043764	"P": 1003.75	"F": 2}
{"v": 1	"t": 2043785	"P": 1002.0	"F": 2}
{"v": 1	"t": 2043805	"P": 1003.75	"F": 2}
{"v": 1	"t": 2043825	"P": 1007.25	"F": 2}
{"v": 1	"t": 2043846	"P": 1001.75	"F": 2}
{"v": 1	"t": 2043866	"P": 1001.0	"F": 2}
{"v": 1	"t": 2043886	"P": 1008.0	"F": 2}
{"v": 1	"t": 2043907	"P": 1002.25	"F": 2}
{"v": 1	"t": 2043927	"P": 1002.5	"F": 2}
{"v": 1	"t": 2043948	"P": 1007.0	"F": 2}
{"v": 1	"t": 2043968	"P": 1003.75	"F": 2}
{"v": 1	"t": 2043988	"P": 1002.5	"F": 2}
{"v": 1	"t": 2044009	"P": 1002.75	"F": 2}
{"v": 1	"t": 2044029	"P": 1007.5	"F": 2}
{"v": 1	"t": 2044049	"P": 1002.75	"F": 2}
{"v": 1	"t": 2044070	"P": 1001.75	"F": 2}
{"v": 1	"t": 2044090	"P": 1002.75	"F": 2}
{"v": 1	"t": 2044110	"P": 1007.75	"F": 2}
{"v": 1	"t": 2044130	"P": 1004.25	"F": 2}
{"v": 1	"t": 2044151	"P": 1002.75	"F": 2}
{"v": 1	"t": 2044171	"P": 1003.75	"F": 1}
{"v": 1	"t": 2044191	"P": 1006.75	"F": 2}
{"v": 1	"t": 2044212	"P": 1004.75	"F": 2}
{"v": 1	"t": 2044232	"P": 1003.0	"F": 2}
{"v": 1	"t": 2044252	"P": 1002.0	"F": 2}
{"v": 1	"t": 2044273	"P": 1006.0	"F": 2}
{"v": 1	"t": 2044293	"P": 1006.0	"F": 1}
{"v": 1	"t": 2044313	"P": 1001.5	"F": 2}
{"v": 1	"t": 2044333	"P": 1001.25	"F": 2}
{"v": 1	"t": 2044354	"P": 1006.25	"F": 2}
{"v": 1	"t": 2044374	"P": 1007.75	"F": 2}
{"v": 1	"t": 2044394	"P": 1002.5	"F": 1}
{"v": 1	"t": 2044415	"P": 1002.75	"F": 2}
{"v": 1	"t": 2044435	"P": 1006.0	"F": 2}
{"v": 1	"t": 2044455	"P": 1005.75	"F": 2}
{"v": 1	"t": 2044476	"P": 1004.0	"F": 2}
{"v": 1	"t": 2044496	"P": 1001.5	"F": 2}
{"v": 1	"t": 2044516	"P": 1004.75	"F": 2}
{"v": 1	"t": 2044537	"P": 1007.0	"F": 1}
{"v": 1	"t": 2044557	"P": 1002.75	"F": 2	"C": 46.31	"D": 3273	"sn": 54091929832280	"file": "/data/device_log/data0000.out"}
{"v": 1	"t": 2044577	"P": 1001.75	"F": 2}
{"v": 1	"t": 2044598	"P": 1005.5	"F": 1}
{"v": 1	"t": 2044618	"P": 1005.0	"F": 2}
{"v": 1	"t": 2044638	"P": 1002.0	"F": 2}
{"v": 1	"t": 2044658	"P": 1000.25	"F": 2}
{"v": 1	"t": 2044679	"P": 1007.75	"F": 2}
{"v": 1	"t": 2044699	"P": 1005.5	"F": 1}
{"v": 1	"t": 2044719	"P": 1004.0	"F": 2}
{"v": 1	"t": 2044740	"P": 1002.0	"F": 2}
{"v": 1	"t": 2044760	"P": 1007.5	"F": 2}
{"v": 1	"t": 2044780	"P": 1005.25	"F": 1}
{"v": 1	"t": 2044801	"P": 1004.25	"F": 2}
{"v": 1	"t": 2044821	"P": 1000.25	"F": 2}
{"v": 1	"t": 2044841	"P": 1006.0	"F": 2}
{"v": 1	"t": 2044861	"P": 1006.5	"F": 2}
{"v": 1	"t": 2044882	"P": 1003.0	"F": 2}
{"v": 1	"t": 2044902	"P": 1002.0	"F": 2}
{"v": 1	"t": 2044922	"P": 1002.5	"F": 2}
{"v": 1	"t": 2044943	"P": 1006.0	"F": 2}
{"v": 1	"t": 2044963	"P": 1002.75	"F": 2}
{"v": 1	"t": 2044983	"P": 1002.0	"F": 2}
{"v": 1	"t": 2045004	"P": 1003.0	"F": 2}
{"v": 1	"t": 2045024	"P": 1007.25	"F": 2}
{"v": 1	"t": 2045044	"P": 1004.0	"F": 2}
{"v": 1	"t": 2045064	"P": 1003.75	"F": 2}
{"v": 1	"t": 2045085	"P": 1001.5	"F": 2}
{"v": 1	"t": 2045105	"P": 1007.25	"F": 2}
{"v": 1	"t": 2045125	"P": 1006.0	"F": 2}
{"v": 1	"t": 2045146	"P": 1002.25	"F": 2}
{"v": 1	"t": 2045166	"P": 1003.0	"F": 2}
{"v": 1	"t": 2045186	"P": 1007.5	"F": 2}
{"v": 1	"t": 2045207	"P": 1005.5	"F": 1}
{"v": 1	"t": 2045227	"P": 1001.0	"F": 2}
{"v": 1	"t": 2045247	"P": 1000.5	"F": 2}
{"v": 1	"t": 2045267	"P": 1005.5	"F": 1}
{"v": 1	"t": 2045288	"P": 1008.25	"F": 2}
{"v": 1	"t": 2045308	"P": 1004.5	"F": 2}
{"v": 1	"t": 2045328	"P": 1001.0	"F": 2}
{"v": 1	"t": 2045349	"P": 1005.25	"F": 1}
{"v": 1	"t": 2045369	"P": 1005.75	"F": 1}
{"v": 1	"t": 2045389	"P": 1003.25	"F": 2}
{"v": 1	"t": 2045410	"P": 1001.0	"F": 2}
{"v": 1	"t": 2045430	"P": 1005.5	"F": 2}
{"v": 1	"t": 2045450	"P": 1005.25	"F": 1}
{"v": 1	"t": 2045471	"P": 1002.25	"F": 1}
{"v": 1	"t": 2045491	"P": 1001.5	"F": 2}
{"v": 1	"t": 2045511	"P": 1004.75	"F": 2}
{"v": 1	"t": 2045531	"P": 1006.0	"F": 2}
{"v": 1	"t": 2045552	"P": 1004.0	"F": 2}
{"v": 1	"t": 2045572	"P": 1000.25	"F": 1	"C": 46.31	"D": 3273	"sn": 54091929832280	"file": "/data/device_log/data0000.out"}
{"v": 1	"t": 2045592	"P": 1003.5	"F": 1}
{"v": 1	"t": 2045613	"P": 1006.5	"F": 2}
{"v": 1	"t": 2045633	"P": 1004.5	"F": 1}
{"v": 1	"t": 2045653	"P": 1002.5	"F": 2}
{"v": 1	"t": 2045674	"P": 1005.25	"F": 2}
{"v": 1	"t": 2045694	"P": 1006.75	"F": 2}
{"v": 1	"t": 2045714	"P": 1005.5	"F": 2}
{"v": 1	"t": 2045734	"P": 1001.75	"F": 2}
{"v": 1	"t": 2045755	"P": 1003.0	"F": 2}
{"v": 1	"t": 2045775	"P": 1006.5	"F": 1}
{"v": 1	"t": 2045795	"P": 1005.25	"F": 2}
{"v": 1	"t": 2045816	"P": 1002.25	"F": 2}
{"v": 1	"t": 2045836	"P": 1001.5	"F": 2}
{"v": 1	"t": 2045856	"P": 1006.5	"F": 2}
{"v": 1	"t": 2045876	"P": 1006.0	"F": 1}
{"v": 1	"t": 2045897	"P": 1005.25	"F": 1}
{"v": 1	"t": 2045917	"P": 1000.75	"F": 2}
{"v": 1	"t": 2045937	"P": 1003.75	"F": 1}
{"v": 1	"t": 2045958	"P": 1006.25	"F": 1}
{"v": 1	"t": 2045978	"P": 1004.0	"F": 2}
{"v": 1	"t": 2045998	"P": 1001.75	"F": 2}
{"v": 1	"t": 2046019	"P": 1003.0	"F": 2}
{"v": 1	"t": 2046039	"P": 1007.5	"F": 1}
{"v": 1	"t": 2046059	"P": 1005.5	"F": 2}
{"v": 1	"t": 2046079	"P": 1002.5	"F": 2}
{"v": 1	"t": 2046100	"P": 1001.5	"F": 2}
{"v": 1	"t": 2046120	"P": 1009.5	"F": 2}
{"v": 1	"t": 2046140	"P": 1006.25	"F": 2}
{"v": 1	"t": 2046161	"P": 1001.25	"F": 2}
{"v": 1	"t": 2046181	"P": 1004.25	"F": 1}
{"v": 1	"t": 2046201	"P": 1008.0	"F": 2}
{"v": 1	"t": 2046222	"P": 1004.5	"F": 2}
{"v": 1	"t": 2046242	"P": 1002.25	"F": 2}
{"v": 1	"t": 2046262	"P": 1003.5	"F": 2}
{"v": 1	"t": 2046283	"P": 1007.25	"F": 1}
{"v": 1	"t": 2046303	"P": 1005.0	"F": 2}
{"v": 1	"t": 2046323	"P": 1002.0	"F": 2}
{"v": 1	"t": 2046343	"P": 1002.5	"F": 2}
{"v": 1	"t": 2046364	"P": 1008.25	"F": 2}
{"v": 1	"t": 2046384	"P": 1006.0	"F": 2}
{"v": 1	"t": 2046404	"P": 1002.25	"F": 2}
{"v": 1	"t": 2046425	"P": 1000.75	"F": 1}
{"v": 1	"t": 2046445	"P": 1006.5	"F": 2}
{"v": 1	"t": 2046465	"P": 1007.0	"F": 2}
{"v": 1	"t": 2046486	"P": 1004.75	"F": 2}
{"v": 1	"t": 2046506	"P": 1000.5	"F": 2}
{"v": 1	"t": 2046526	"P": 1004.25	"F": 2}
{"v": 1	"t": 2046546	"P": 1006.25	"F": 2}
{"v": 1	"t": 2046567	"P": 1006.0	"F": 1}
{"v": 1	"t": 2046587	"P": 1002.25	"F": 2	"C": 46.29	"D": 3273	"sn": 54091929832280	"file": "/data/device_log/data0000.out"}
{"v": 1	"t": 2046607	"P": 1000.5	"F": 2}
{"v": 1	"t": 2046628	"P": 1006.5	"F": 1}
{"v": 1	"t": 2046648	"P": 1007.25	"F": 1}
{"v": 1	"t": 2046668	"P": 1001.5	"F": 2}
{"v": 1	"t": 2046688	"P": 1001.5	"F": 1}
{"v": 1	"t": 2046709	"P": 1007.5	"F": 2}
{"v": 1	"t": 2046729	"P": 1006.5	"F": 2}
{"v": 1	"t": 2046749	"P": 1002.0	"F": 1}
{"v": 1	"t": 2046770	"P": 1002.25	"F": 2}
{"v": 1	"t": 2046790	"P": 1004.75	"F": 2}
{"v": 1	"t": 2046810	"P": 1005.25	"F": 2}
{"v": 1	"t": 2046831	"P": 1003.5	"F": 1}
{"v": 1	"t": 2046851	"P": 1001.25	"F": 1}
{"v": 1	"t": 2046871	"P": 1008.75	"F": 2}
{"v": 1	"t": 2046892	"P": 1006.0	"F": 2}
{"v": 1	"t": 2046912	"P": 1003.0	"F": 2}
{"v": 1	"t": 2046932	"P": 1000.5	"F": 2}
{"v": 1	"t": 2046953	"P": 1007.0	"F": 2}
{"v": 1	"t": 2046973	"P": 1006.5	"F": 2}
{"v": 1	"t": 2046993	"P": 1004.0	"F": 1}
{"v": 1	"t": 2047013	"P": 1000.25	"F": 1}
{"v": 1	"t": 2047034	"P": 1005.25	"F": 2}
{"v": 1	"t": 2047054	"P": 1005.5	"F": 2}
{"v": 1	"t": 2047074	"P": 1003.25	"F": 2}
{"v": 1	"t": 2047095	"P": 1000.75	"F": 2}
{"v": 1	"t": 2047115	"P": 1005.0	"F": 1}
{"v": 1	"t": 2047135	"P": 1008.5	"F": 1}
{"v": 1	"t": 2047156	"P": 1004.0	"F": 2}
{"v": 1	"t": 2047176	"P": 1001.75	"F": 2}
{"v": 1	"t": 2047196	"P": 1003.25	"F": 1}
{"v": 1	"t": 2047216	"P": 1009.5	"F": 2}
{"v": 1	"t": 2047237	"P": 1004.0	"F": 2}
{"v": 1	"t": 2047257	"P": 1001.0	"F": 2}
{"v": 1	"t": 2047277	"P": 1002.75	"F": 2}
{"v": 1	"t": 2047298	"P": 1007.25	"F": 2}
{"v": 1	"t": 2047318	"P": 1005.5	"F": 2}
{"v": 1	"t": 2047338	"P": 1001.0	"F": 1}
{"v": 1	"t": 2047358	"P": 1001.0	"F": 2}
{"v": 1	"t": 2047379	"P": 1007.25	"F": 1}
{"v": 1	"t": 2047399	"P": 1006.0	"F": 2}
{"v": 1	"t": 2047419	"P": 1002.25	"F": 1}
{"v": 1	"t": 2047440	"P": 1001.75	"F": 2}
{"v": 1	"t": 2047460	"P": 1006.75	"F": 2}
{"v": 1	"t": 2047480	"P": 1006.0	"F": 1}
{"v": 1	"t": 2047501	"P": 1003.75	"F": 1}
{"v": 1	"t": 2047521	"P": 1000.0	"F": 1}
{"v": 1	"t": 2047541	"P": 1006.75	"F": 2}
{"v": 1	"t": 2047562	"P": 1002.75	"F": 2}
{"v": 1	"t": 2047582	"P": 1002.5	"F": 2}
{"v": 1	"t": 2047602	"P": 1000.75	"F": 2	"C": 46.305	"D": 3273	"sn": 54091929832280	"file": "/data/device_log/data0000.out"}
{"v": 1	"t": 2047623	"P": 1006.25	"F": 2}
{"v": 1	"t": 2047643	"P": 1004.75	"F": 1}
{"v": 1	"t": 2047663	"P": 1002.75	"F": 2}
{"v": 1	"t": 2047683	"P": 1000.25	"F": 2}
{"v": 1	"t": 2047704	"P": 1007.0	"F": 2}
{"v": 1	"t": 2047724	"P": 1006.0	"F": 2}
{"v": 1	"t": 2047744	"P": 1001.75	"F": 2}
{"v": 1	"t": 2047765	"P": 999.5	"F": 2}
{"v": 1	"t": 2047785	"P": 1008.25	"F": 2}
{"v": 1	"t": 2047805	"P": 1006.5	"F": 2}
{"v": 1	"t": 2047826	"P": 1003.5	"F": 1}
{"v": 1	"t": 2047846	"P": 1002.75	"F": 1}
{"v": 1	"t": 2047866	"P": 1006.25	"F": 1}
{"v": 1	"t": 2047887	"P": 1005.0	"F": 2}
{"v": 1	"t": 2047907	"P": 1001.5	"F": 2}
{"v": 1	"t": 2047927	"P": 1002.25	"F": 2}
{"v": 1	"t": 2047948	"P": 1007.5	"F": 1}
{"v": 1	"t": 2047968	"P": 1006.0	"F": 2}
{"v": 1	"t": 2047988	"P": 1002.0	"F": 2}
{"v": 1	"t": 2048009	"P": 1005.0	"F": 2}
{"v": 1	"t": 2048029	"P": 1006.0	"F": 2}
{"v": 1	"t": 2048049	"P": 1004.25	"F": 2}
{"v": 1	"t": 2048070	"P": 1001.5	"F": 1}
{"v": 1	"t": 2048090	"P": 1003.5	"F": 2}
{"v": 1	"t": 2048110	"P": 1007.25	"F": 2}
{"v": 1	"t": 2048130	"P": 1003.5	"F": 2}
{"v": 1	"t": 2048151	"P": 1001.0	"F": 1}
{"v": 1	"t": 2048171	"P": 1004.25	"F": 2}
{"v": 1	"t": 2048191	"P": 1007.5	"F": 2}
{"v": 1	"t": 2048212	"P": 1003.5	"F": 1}
{"v": 1	"t": 2048232	"P": 1000.25	"F": 2}
{"v": 1	"t": 2048252	"P": 1002.25	"F": 2}
{"v": 1	"t": 2048273	"P": 1007.75	"F": 2}
{"v": 1	"t": 2048293	"P": 1005.5	"F": 2}
{"v": 1	"t": 2048313	"P": 1002.25	"F": 2}
{"v": 1	"t": 2048333	"P": 1001.25	"F": 2}
{"v": 1	"t": 2048354	"P": 1007.75	"F": 1}
{"v": 1	"t": 2048374	"P": 1006.0	"F": 2}
{"v": 1	"t": 2048394	"P": 1002.0	"F": 1}
{"v": 1	"t": 2048415	"P": 1000.25	"F": 2}
{"v": 1	"t": 2048435	"P": 1007.0	"F": 2}
{"v": 1	"t": 2048455	"P": 1006.25	"F": 2}
{"v": 1	"t": 2048476	"P": 1002.25	"F": 2}
{"v": 1	"t": 2048496	"P": 1000.25	"F": 2}
{"v": 1	"t": 2048516	"P": 1004.0	"F": 2}
{"v": 1	"t": 2048536	"P": 1007.5	"F": 2}
{"v": 1	"t": 2048557	"P": 1004.5	"F": 2}
{"v": 1	"t": 2048577	"P": 1000.0	"F": 2}
{"v": 1	"t": 2048597	"P": 1003.5	"F": 2}
{"v": 1	"t": 2048618	"P": 1006.75	"F": 2	"C": 46.33	"D": 3273	"sn": 54091929832280	"file": "/data/device_log/data0000.out"}
{"v": 1	"t": 2048638	"P": 1005.0	"F": 2}
{"v": 1	"t": 2048658	"P": 1000.75	"F": 2}
{"v": 1	"t": 2048679	"P": 1005.75	"F": 1}
{"v": 1	"t": 2048699	"P": 1008.25	"F": 2}
{"v": 1	"t": 2048719	"P": 1004.0	"F": 1}
{"v": 1	"t": 2048740	"P": 1000.5	"F": 1}
{"v": 1	"t": 2048760	"P": 1004.25	"F": 1}
{"v": 1	"t": 2048780	"P": 1009.0	"F": 2}
{"v": 1	"t": 2048800	"P": 1002.5	"F": 1}
{"v": 1	"t": 2048821	"P": 1001.0	"F": 2}
{"v": 1	"t": 2048841	"P": 1003.75	"F": 2}
{"v": 1	"t": 2048861	"P": 1007.5	"F": 1}
{"v": 1	"t": 2048882	"P": 1003.5	"F": 2}
{"v": 1	"t": 2048902	"P": 999.75	"F": 2}
{"v": 1	"t": 2048922	"P": 1004.25	"F": 1}
{"v": 1	"t": 2048943	"P": 1006.25	"F": 2}
{"v": 1	"t": 2048963	"P": 1002.5	"F": 2}
{"v": 1	"t": 2048983	"P": 1002.5	"F": 2}
{"v": 1	"t": 2049004	"P": 1003.25	"F": 2}
{"v": 1	"t": 2049024	"P": 1007.5	"F": 1}
{"v": 1	"t": 2049044	"P": 1005.5	"F": 2}
{"v": 1	"t": 2049064	"P": 1003.25	"F": 1}
{"v": 1	"t": 2049085	"P": 1002.25	"F": 2}
{"v": 1	"t": 2049105	"P": 1007.0	"F": 2}
{"v": 1	"t": 2049125	"P": 1006.25	"F": 2}
{"v": 1	"t": 2049146	"P": 1001.25	"F": 2}
{"v": 1	"t": 2049166	"P": 1001.75	"F": 2}
{"v": 1	"t": 2049186	"P": 1005.75	"F": 2}
{"v": 1	"t": 2049207	"P": 1006.25	"F": 1}
{"v": 1	"t": 2049227	"P": 1003.75	"F": 2}
{"v": 1	"t": 2049247	"P": 1001.25	"F": 2}
{"v": 1	"t": 2049267	"P": 1006.25	"F": 1}
{"v": 1	"t": 2049288	"P": 1007.25	"F": 1}
{"v": 1	"t": 2049308	"P": 1004.0	"F": 1}
{"v": 1	"t": 2049328	"P": 1002.0	"F": 1}
{"v": 1	"t": 2049349	"P": 1003.75	"F": 1}
{"v": 1	"t": 2049369	"P": 1006.75	"F": 2}
{"v": 1	"t": 2049389	"P": 1004.0	"F": 2}
{"v": 1	"t": 2049409	"P": 1002.25	"F": 1}
{"v": 1	"t": 2049430	"P": 1001.5	"F": 1}
{"v": 1	"t": 2049450	"P": 1007.25	"F": 2}
{"v": 1	"t": 2049470	"P": 1004.5	"F": 1}
{"v": 1	"t": 2049491	"P": 1002.5	"F": 1}
{"v": 1	"t": 2049511	"P": 1003.25	"F": 2}
{"v": 1	"t": 2049531	"P": 1007.5	"F": 2}
{"v": 1	"t": 2049552	"P": 1005.5	"F": 2}
{"v": 1	"t": 2049572	"P": 1002.0	"F": 1}
{"v": 1	"t": 2049592	"P": 1003.5	"F": 2}
{"v": 1	"t": 2049613	"P": 1008.0	"F": 2}
{"v": 1	"t": 2049633	"P": 1005.0	"F": 1	"C": 46.31	"D": 3273	"sn": 54091929832280	"file": "/data/device_log/data0000.out"}
{"v": 1	"t": 2049653	"P": 1001.5	"F": 1}
{"v": 1	"t": 2049673	"P": 1004.0	"F": 2}
{"v": 1	"t": 2049694	"P": 1007.25	"F": 1}
{"v": 1	"t": 2049714	"P": 1006.0	"F": 1}
{"v": 1	"t": 2049734	"P": 1005.0	"F": 2}
{"v": 1	"t": 2049755	"P": 1001.25	"F": 2}
{"v": 1	"t": 2049775	"P": 1006.25	"F": 2}
{"v": 1	"t": 2049795	"P": 1007.0	"F": 2}
{"v": 1	"t": 2049816	"P": 1001.0	"F": 2}
{"v": 1	"t": 2049836	"P": 1004.5	"F": 2}
{"v": 1	"t": 2049856	"P": 1006.25	"F": 1}
{"v": 1	"t": 2049877	"P": 1006.75	"F": 1}
{"v": 1	"t": 2049897	"P": 1004.75	"F": 1}
{"v": 1	"t": 2049917	"P": 1000.75	"F": 2}
{"v": 1	"t": 2049937	"P": 1004.75	"F": 2}
{"v": 1	"t": 2049958	"P": 1007.0	"F": 2}
{"v": 1	"t": 2049978	"P": 1004.0	"F": 2}
{"v": 1	"t": 2049998	"P": 1001.5	"F": 2}
{"v": 1	"t": 2050019	"P": 1002.75	"F": 1}
{"v": 1	"t": 2050039	"P": 1006.25	"F": 1}
{"v": 1	"t": 2050059	"P": 1006.5	"F": 2}
{"v": 1	"t": 2050079	"P": 1000.75	"F": 2}
{"v": 1	"t": 2050100	"P": 1001.0	"F": 1}
{"v": 1	"t": 2050120	"P": 1006.0	"F": 2}
{"v": 1	"t": 2050140	"P": 1005.5	"F": 1}
{"v": 1	"t": 2050161	"P": 1003.5	"F": 1}
{"v": 1	"t": 2050181	"P": 1002.25	"F": 1}
{"v": 1	"t": 2050201	"P": 1009.0	"F": 2}
{"v": 1	"t": 2050222	"P": 1004.75	"F": 1}
{"v": 1	"t": 2050242	"P": 1001.75	"F": 2}
{"v": 1	"t": 2050262	"P": 1001.5	"F": 1}
{"v": 1	"t": 2050283	"P": 1007.0	"F": 1}
{"v": 1	"t": 2050303	"P": 1005.5	"F": 1}
{"v": 1	"t": 2050323	"P": 1002.25	"F": 1}
{"v": 1	"t": 2050343	"P": 1000.25	"F": 1}
{"v": 1	"t": 2050364	"P": 1005.0	"F": 2}
{"v": 1	"t": 2050384	"P": 1007.25	"F": 2}
{"v": 1	"t": 2050404	"P": 1004.25	"F": 1}
{"v": 1	"t": 2050425	"P": 1002.0	"F": 2}
{"v": 1	"t": 2050445	"P": 1003.0	"F": 1}
{"v": 1	"t": 2050465	"P": 1007.25	"F": 1}
{"v": 1	"t": 2050485	"P": 1003.25	"F": 1}
{"v": 1	"t": 2050506	"P": 1001.0	"F": 2}
{"v": 1	"t": 2050526	"P": 1001.75	"F": 1}
{"v": 1	"t": 2050546	"P": 1007.5	"F": 2}
{"v": 1	"t": 2050567	"P": 1005.25	"F": 1}
{"v": 1	"t": 2050587	"P": 1001.25	"F": 2}
{"v": 1	"t": 2050607	"P": 1001.75	"F": 1}
{"v": 1	"t": 2050628	"P": 1007.25	"F": 1}
{"v": 1	"t": 2050648	"P": 1006.0	"F": 1	"C": 46.295	"D": 3273	"sn": 54091929832280	"file": "/data/device_log/data0000.out"}
{"v": 1	"t": 2050668	"P": 1003.25	"F": 2}
{"v": 1	"t": 2050688	"P": 1001.0	"F": 1}
{"v": 1	"t": 2050709	"P": 1007.25	"F": 1}
{"v": 1	"t": 2050729	"P": 1005.5	"F": 2}
{"v": 1	"t": 2050749	"P": 1003.75	"F": 1}
{"v": 1	"t": 2050770	"P": 1001.5	"F": 1}
{"v": 1	"t": 2050790	"P": 1006.5	"F": 2}
{"v": 1	"t": 2050810	"P": 1005.0	"F": 2}
{"v": 1	"t": 2050831	"P": 1003.25	"F": 1}
{"v": 1	"t": 2050851	"P": 1001.5	"F": 2}
{"v": 1	"t": 2050871	"P": 1006.25	"F": 1}
{"v": 1	"t": 2050892	"P": 1006.5	"F": 2}
{"v": 1	"t": 2050912	"P": 1002.75	"F": 1}
{"v": 1	"t": 2050932	"P": 1002.25	"F": 2}
{"v": 1	"t": 2050952	"P": 1006.25	"F": 2}
{"v": 1	"t": 2050973	"P": 1005.25	"F": 2}
{"v": 1	"t": 2050993	"P": 1004.25	"F": 1}
{"v": 1	"t": 2051013	"P": 999.5	"F": 2}
{"v": 1	"t": 2051034	"P": 1005.75	"F": 1}
{"v": 1	"t": 2051054	"P": 1007.0	"F": 1}
{"v": 1	"t": 2051074	"P": 1004.75	"F": 1}
{"v": 1	"t": 2051095	"P": 1002.75	"F": 2}
{"v": 1	"t": 2051115	"P": 1004.0	"F": 2}
{"v": 1	"t": 2051135	"P": 1006.0	"F": 1}
{"v": 1	"t": 2051155	"P": 1004.75	"F": 1}
{"v": 1	"t": 2051176	"P": 1000.5	"F": 2}
{"v": 1	"t": 2051196	"P": 1006.25	"F": 2}
{"v": 1	"t": 2051216	"P": 1006.25	"F": 1}
{"v": 1	"t": 2051237	"P": 1004.5	"F": 2}
{"v": 1	"t": 2051257	"P": 1001.25	"F": 2}
{"v": 1	"t": 2051277	"P": 1003.0	"F": 1}
{"v": 1	"t": 2051298	"P": 1006.5	"F": 2}
{"v": 1	"t": 2051318	"P": 1005.25	"F": 2}
{"v": 1	"t": 2051338	"P": 1005.5	"F": 2}
{"v": 1	"t": 2051358	"P": 1002.5	"F": 1}
{"v": 1	"t": 2051379	"P": 1007.75	"F": 1}
{"v": 1	"t": 2051399	"P": 1005.0	"F": 1}
{"v": 1	"t": 2051419	"P": 1003.75	"F": 2}
{"v": 1	"t": 2051440	"P": 1002.25	"F": 1}
{"v": 1	"t": 2051460	"P": 1007.25	"F": 2}
{"v": 1	"t": 2051480	"P": 1004.5	"F": 2}
{"v": 1	"t": 2051501	"P": 1002.5	"F": 1}
{"v": 1	"t": 2051521	"P": 1002.5	"F": 1}
{"v": 1	"t": 2051541	"P": 1008.5	"F": 1}
{"v": 1	"t": 2051562	"P": 1006.0	"F": 2}
{"v": 1	"t": 2051582	"P": 1001.75	"F": 2}
{"v": 1	"t": 2051602	"P": 1001.25	"F": 2}
{"v": 1	"t": 2051623	"P": 1005.25	"F": 2}
{"v": 1	"t": 2051643	"P": 1004.25	"F": 2}
{"v": 1	"t": 2051663	"P": 1002.0	"F": 1	"C": 46.295	"D": 3273	"sn": 54091929832280	"file": "/data/device_log/data0000.out"}
{"v": 1	"t": 2051684	"P": 1000.0	"F": 2}
{"v": 1	"t": 2051704	"P": 1007.5	"F": 1}
{"v": 1	"t": 2051724	"P": 1003.25	"F": 1}
{"v": 1	"t": 2051745	"P": 999.75	"F": 2}
{"v": 1	"t": 2051765	"P": 1005.0	"F": 1}
{"v": 1	"t": 2051785	"P": 1007.75	"F": 2}
{"v": 1	"t": 2051806	"P": 1004.0	"F": 2}
{"v": 1	"t": 2051826	"P": 1002.0	"F": 1}
{"v": 1	"t": 2051846	"P": 1004.75	"F": 2}
{"v": 1	"t": 2051866	"P": 1007.25	"F": 2}
{"v": 1	"t": 2051887	"P": 1003.75	"F": 2}
{"v": 1	"t": 2051907	"P": 1001.5	"F": 2}
{"v": 1	"t": 2051927	"P": 1004.0	"F": 2}
{"v": 1	"t": 2051948	"P": 1006.75	"F": 2}
{"v": 1	"t": 2051968	"P": 1003.25	"F": 2}
{"v": 1	"t": 2051988	"P": 1000.5	"F": 2}
{"v": 1	"t": 2052009	"P": 1007.0	"F": 2}
{"v": 1	"t": 2052029	"P": 1006.5	"F": 2}
{"v": 1	"t": 2052049	"P": 1003.5	"F": 2}
{"v": 1	"t": 2052070	"P": 1001.5	"F": 2}
{"v": 1	"t": 2052090	"P": 1006.75	"F": 2}
{"v": 1	"t": 2052110	"P": 1007.75	"F": 1}
{"v": 1	"t": 2052131	"P": 1002.5	"F": 2}
{"v": 1	"t": 2052151	"P": 1001.0	"F": 2}
{"v": 1	"t": 2052171	"P": 1004.25	"F": 2}
{"v": 1	"t": 2052192	"P": 1007.0	"F": 1}
{"v": 1	"t": 2052212	"P": 1003.25	"F": 1}
{"v": 1	"t": 2052232	"P": 1001.75	"F": 1}
{"v": 1	"t": 2052252	"P": 1004.25	"F": 1}
{"v": 1	"t": 2052273	"P": 1008.25	"F": 1}
{"v": 1	"t": 2052293	"P": 1004.25	"F": 1}
{"v": 1	"t": 2052313	"P": 1002.5	"F": 2}
{"v": 1	"t": 2052334	"P": 1003.5	"F": 1}
{"v": 1	"t": 2052354	"P": 1008.5	"F": 2}
{"v": 1	"t": 2052374	"P": 1003.75	"F": 2}
{"v": 1	"t": 2052394	"P": 1001.5	"F": 2}
{"v": 1	"t": 2052415	"P": 1001.75	"F": 1}
{"v": 1	"t": 2052435	"P": 1009.5	"F": 2}
{"v": 1	"t": 2052455	"P": 1005.0	"F": 1}
{"v": 1	"t": 2052476	"P": 1002.25	"F": 1}
{"v": 1	"t": 2052496	"P": 1002.5	"F": 2}
{"v": 1	"t": 2052516	"P": 1007.75	"F": 2}
{"v": 1	"t": 2052537	"P": 1005.5	"F": 2}
{"v": 1	"t": 2052557	"P": 1004.25	"F": 1}
{"v": 1	"t": 2052577	"P": 999.75	"F": 1}
{"v": 1	"t": 2052597	"P": 1005.25	"F": 1}
{"v": 1	"t": 2052618	"P": 1006.25	"F": 2}
{"v": 1	"t": 2052638	"P": 1004.25	"F": 2}
{"v": 1	"t": 2052658	"P": 1002.25	"F": 1}
{"v": 1	"t": 2052679	"P": 1003.25	"F": 1	"C": 46.325	"D": 3273	"sn": 54091929832280	"file": "/data/device_log/data0000.out"}
{"v": 1	"t": 2052699	"P": 1006.5	"F": 1}
{"v": 1	"t": 2052719	"P": 1004.75	"F": 2}
{"v": 1	"t": 2052740	"P": 999.75	"F": 1}
{"v": 1	"t": 2052760	"P": 1005.5	"F": 1}
{"v": 1	"t": 2052780	"P": 1007.0	"F": 1}
{"v": 1	"t": 2052801	"P": 1004.25	"F": 2}
{"v": 1	"t": 2052821	"P": 1003.5	"F": 1}
{"v": 1	"t": 2052841	"P": 1005.25	"F": 1}
{"v": 1	"t": 2052861	"P": 1008.25	"F": 2}
{"v": 1	"t": 2052882	"P": 1005.0	"F": 1}
{"v": 1	"t": 2052902	"P": 1000.75	"F": 1}
{"v": 1	"t": 2052922	"P": 1005.5	"F": 1}
{"v": 1	"t": 2052943	"P": 1007.25	"F": 1}
{"v": 1	"t": 2052963	"P": 1004.75	"F": 1}
{"v": 1	"t": 2052983	"P": 1001.25	"F": 1}
{"v": 1	"t": 2053004	"P": 1002.5	"F": 2}
{"v": 1	"t": 2053024	"P": 1008.75	"F": 2}
{"v": 1	"t": 2053044	"P": 1005.25	"F": 1}
{"v": 1	"t": 2053064	"P": 1004.0	"F": 2}
{"v": 1	"t": 2053085	"P": 1002.75	"F": 1}
{"v": 1	"t": 2053105	"P": 1007.25	"F": 2}
{"v": 1	"t": 2053125	"P": 1006.75	"F": 1}
{"v": 1	"t": 2053146	"P": 1002.5	"F": 2}
{"v": 1	"t": 2053166	"P": 1001.0	"F": 2}
{"v": 1	"t": 2053186	"P": 1006.25	"F": 1}
{"v": 1	"t": 2053207	"P": 1005.75	"F": 1}
{"v": 1	"t": 2053227	"P": 1002.75	"F": 1}
{"v": 1	"t": 2053247	"P": 1001.5	"F": 1}
{"v": 1	"t": 2053267	"P": 1003.25	"F": 2}
{"v": 1	"t": 2053288	"P": 1006.25	"F": 1}
{"v": 1	"t": 2053308	"P": 1005.0	"F": 1}
{"v": 1	"t": 2053328	"P": 1000.5	"F": 1}
{"v": 1	"t": 2053349	"P": 1003.0	"F": 1}
{"v": 1	"t": 2053369	"P": 1007.5	"F": 1}
{"v": 1	"t": 2053389	"P": 1004.75	"F": 1}
{"v": 1	"t": 2053409	"P": 1002.0	"F": 1}
{"v": 1	"t": 2053430	"P": 1002.75	"F": 1}
{"v": 1	"t": 2053450	"P": 1006.5	"F": 2}
{"v": 1	"t": 2053470	"P": 1006.5	"F": 1}
{"v": 1	"t": 2053491	"P": 1002.25	"F": 1}
{"v": 1	"t": 2053511	"P": 1002.25	"F": 2}
{"v": 1	"t": 2053531	"P": 1007.5	"F": 1}
{"v": 1	"t": 2053552	"P": 1005.75	"F": 1}
{"v": 1	"t": 2053572	"P": 1002.25	"F": 2}
{"v": 1	"t": 2053592	"P": 1002.5	"F": 1}
{"v": 1	"t": 2053613	"P": 1007.5	"F": 1}
{"v": 1	"t": 2053633	"P": 1004.5	"F": 2}
{"v": 1	"t": 2053653	"P": 1001.5	"F": 1}
{"v": 1	"t": 2053673	"P": 1002.5	"F": 1}
{"v": 1	"t": 2053694	"P": 1006.0	"F": 1	"C": 46.3	"D": 3273	"sn": 54091929832280	"file": "/data/device_log/data0000.out"}
{"v": 1	"t": 2053714	"P": 1005.25	"F": 2}
{"v": 1	"t": 2053734	"P": 1004.25	"F": 1}
{"v": 1	"t": 2053755	"P": 1002.5	"F": 1}
{"v": 1	"t": 2053775	"P": 1008.5	"F": 1}
{"v": 1	"t": 2053795	"P": 1006.75	"F": 2}
{"v": 1	"t": 2053816	"P": 1003.25	"F": 2}
{"v": 1	"t": 2053836	"P": 1001.0	"F": 2}
{"v": 1	"t": 2053856	"P": 1005.0	"F": 1}
{"v": 1	"t": 2053876	"P": 1006.75	"F": 2}
{"v": 1	"t": 2053897	"P": 1005.25	"F": 1}
{"v": 1	"t": 2053917	"P": 1001.25	"F": 2}
{"v": 1	"t": 2053937	"P": 1005.0	"F": 2}
{"v": 1	"t": 2053958	"P": 1006.75	"F": 2}
{"v": 1	"t": 2053978	"P": 1005.5	"F": 2}
{"v": 1	"t": 2053998	"P": 1001.75	"F": 2}
{"v": 1	"t": 2054019	"P": 1003.0	"F": 1}
{"v": 1	"t": 2054039	"P": 1008.25	"F": 2}
{"v": 1	"t": 2054059	"P": 1005.0	"F": 1}
{"v": 1	"t": 2054079	"P": 1002.75	"F": 1}
{"v": 1	"t": 2054100	"P": 1003.5	"F": 2}
{"v": 1	"t": 2054120	"P": 1005.5	"F": 1}
{"v": 1	"t": 2054140	"P": 1007.25	"F": 1}
{"v": 1	"t": 2054161	"P": 1002.25	"F": 2}
{"v": 1	"t": 2054181	"P": 1001.75	"F": 1}
{"v": 1	"t": 2054201	"P": 1006.5	"F": 2}
{"v": 1	"t": 2054222	"P": 1003.25	"F": 2}
{"v": 1	"t": 2054242	"P": 1001.75	"F": 1}
{"v": 1	"t": 2054262	"P": 1001.0	"F": 1}
{"v": 1	"t": 2054282	"P": 1006.5	"F": 2}
{"v": 1	"t": 2054303	"P": 1006.0	"F": 1}
{"v": 1	"t": 2054323	"P": 1003.25	"F": 1}
{"v": 1	"t": 2054343	"P": 1001.0	"F": 1}
{"v": 1	"t": 2054364	"P": 1004.25	"F": 2}
{"v": 1	"t": 2054384	"P": 1005.75	"F": 2}
{"v": 1	"t": 2054404	"P": 1003.75	"F": 1}
{"v": 1	"t": 2054425	"P": 1001.5	"F": 1}
{"v": 1	"t": 2054445	"P": 1002.25	"F": 1}
{"v": 1	"t": 2054465	"P": 1007.0	"F": 2}
{"v": 1	"t": 2054485	"P": 1004.25	"F": 2}
{"v": 1	"t": 2054506	"P": 1001.75	"F": 1}
{"v": 1	"t": 2054526	"P": 1002.75	"F": 2}
{"v": 1	"t": 2054546	"P": 1006.75	"F": 2}
{"v": 1	"t": 2054567	"P": 1005.75	"F": 1}
{"v": 1	"t": 2054587	"P": 1002.25	"F": 1}
{"v": 1	"t": 2054607	"P": 1001.5	"F": 1}
{"v": 1	"t": 2054627	"P": 1004.75	"F": 1}
{"v": 1	"t": 2054648	"P": 1006.0	"F": 2}
{"v": 1	"t": 2054668	"P": 1004.25	"F": 2}
{"v": 1	"t": 2054688	"P": 1001.5	"F": 1}
{"v": 1	"t": 2054709	"P": 1004.75	"F": 1	"C": 46.29	"D": 3273	"sn": 54091929832280	"file": "/data/device_log/data0000.out"}
{"v": 1	"t": 2054729	"P": 1006.75	"F": 1}
{"v": 1	"t": 2054749	"P": 1003.5	"F": 1}
{"v": 1	"t": 2054770	"P": 1001.5	"F": 2}
{"v": 1	"t": 2054790	"P": 1006.5	"F": 1}
{"v": 1	"t": 2054810	"P": 1005.75	"F": 1}
{"v": 1	"t": 2054831	"P": 1002.75	"F": 2}
{"v": 1	"t": 2054851	"P": 1001.5	"F": 1}
{"v": 1	"t": 2054871	"P": 1004.75	"F": 1}
{"v": 1	"t": 2054892	"P": 1006.75	"F": 2}
{"v": 1	"t": 2054912	"P": 1003.75	"F": 2}
{"v": 1	"t": 2054932	"P": 1001.75	"F": 1}
{"v": 1	"t": 2054952	"P": 1004.25	"F": 2}
{"v": 1	"t": 2054973	"P": 1007.0	"F": 2}
{"v": 1	"t": 2054993	"P": 1003.75	"F": 1}
{"v": 1	"t": 2055013	"P": 999.75	"F": 1}
{"v": 1	"t": 2055034	"P": 1003.5	"F": 1}
{"v": 1	"t": 2055054	"P": 1003.25	"F": 2}
{"v": 1	"t": 2055074	"P": 1003.25	"F": 1}
{"v": 1	"t": 2055094	"P": 1003.0	"F": 1}
{"v": 1	"t": 2055115	"P": 1002.5	"F": 2}
{"v": 1	"t": 2055135	"P": 1008.0	"F": 1}
{"v": 1	"t": 2055155	"P": 1006.0	"F": 1}
{"v": 1	"t": 2055176	"P": 1001.25	"F": 1}
{"v": 1	"t": 2055196	"P": 1000.5	"F": 1}
{"v": 1	"t": 2055216	"P": 1006.0	"F": 1}
{"v": 1	"t": 2055237	"P": 1005.0	"F": 2}
{"v": 1	"t": 2055257	"P": 1004.0	"F": 2}
{"v": 1	"t": 2055277	"P": 1000.75	"F": 2}
{"v": 1	"t": 2055297	"P": 1004.75	"F": 1}
{"v": 1	"t": 2055318	"P": 1008.0	"F": 1}
{"v": 1	"t": 2055338	"P": 1003.5	"F": 1}
{"v": 1	"t": 2055358	"P": 1001.25	"F": 1}
{"v": 1	"t": 2055379	"P": 1005.5	"F": 1}
{"v": 1	"t": 2055399	"P": 1008.5	"F": 1}
{"v": 1	"t": 2055419	"P": 1003.5	"F": 1}
{"v": 1	"t": 2055440	"P": 1001.0	"F": 1}
{"v": 1	"t": 2055460	"P": 1004.0	"F": 1}
{"v": 1	"t": 2055480	"P": 1006.0	"F": 1}
{"v": 1	"t": 2055500	"P": 1004.5	"F": 2}
{"v": 1	"t": 2055521	"P": 1000.5	"F": 1}
{"v": 1	"t": 2055541	"P": 1003.0	"F": 1}
{"v": 1	"t": 2055561	"P": 1007.5	"F": 2}
{"v": 1	"t": 2055582	"P": 1003.25	"F": 1}
{"v": 1	"t": 2055602	"P": 1001.5	"F": 2}
{"v": 1	"t": 2055622	"P": 1004.0	"F": 2}
{"v": 1	"t": 2055643	"P": 1007.5	"F": 2}
{"v": 1	"t": 2055663	"P": 1003.75	"F": 2}
{"v": 1	"t": 2055683	"P": 994.5	"F": 2}
{"v": 1	"t": 2055704	"P": 1006.75	"F": 2}
{"v": 1	"t": 2055724	"P": 1005.25	"F": 2	"C": 46.315	"D": 3273	"sn": 54091929832280	"file": "/data/device_log/data0000.out"}
{"v": 1	"t": 2055744	"P": 1003.0	"F": 2}
{"v": 1	"t": 2055765	"P": 1001.25	"F": 1}
{"v": 1	"t": 2055785	"P": 1005.25	"F": 2}
{"v": 1	"t": 2055805	"P": 1006.5	"F": 2}
{"v": 1	"t": 2055826	"P": 1000.75	"F": 2}
{"v": 1	"t": 2055846	"P": 1000.75	"F": 2}
{"v": 1	"t": 2055866	"P": 1006.75	"F": 2}
{"v": 1	"t": 2055887	"P": 1006.25	"F": 2}
{"v": 1	"t": 2055907	"P": 1003.5	"F": 2}
{"v": 1	"t": 2055927	"P": 1001.25	"F": 2}
{"v": 1	"t": 2055948	"P": 1008.5	"F": 2}
{"v": 1	"t": 2055968	"P": 1005.0	"F": 2}
{"v": 1	"t": 2055988	"P": 1003.25	"F": 2}
{"v": 1	"t": 2056008	"P": 1000.75	"F": 2}
{"v": 1	"t": 2056029	"P": 1006.25	"F": 2}
{"v": 1	"t": 2056049	"P": 1006.5	"F": 2}
{"v": 1	"t": 2056069	"P": 1003.0	"F": 2}
{"v": 1	"t": 2056090	"P": 1001.75	"F": 2}
{"v": 1	"t": 2056110	"P": 1006.75	"F": 2}
{"v": 1	"t": 2056130	"P": 1005.0	"F": 2}
{"v": 1	"t": 2056151	"P": 1001.75	"F": 2}
{"v": 1	"t": 2056171	"P": 999.25	"F": 2}
{"v": 1	"t": 2056191	"P": 1005.75	"F": 2}
{"v": 1	"t": 2056212	"P": 1007.5	"F": 2}
{"v": 1	"t": 2056232	"P": 1003.75	"F": 2}
{"v": 1	"t": 2056252	"P": 1003.5	"F": 2}
{"v": 1	"t": 2056272	"P": 1006.25	"F": 2}
{"v": 1	"t": 2056293	"P": 1006.25	"F": 1}
{"v": 1	"t": 2056313	"P": 1004.75	"F": 2}
{"v": 1	"t": 2056333	"P": 1001.0	"F": 1}
{"v": 1	"t": 2056354	"P": 1003.75	"F": 2}
{"v": 1	"t": 2056374	"P": 1007.0	"F": 2}
{"v": 1	"t": 2056394	"P": 1005.25	"F": 2}
{"v": 1	"t": 2056415	"P": 1002.25	"F": 2}
{"v": 1	"t": 2056435	"P": 1002.25	"F": 2}
{"v": 1	"t": 2056455	"P": 1008.0	"F": 1}
{"v": 1	"t": 2056475	"P": 1005.75	"F": 2}
{"v": 1	"t": 2056496	"P": 1002.5	"F": 2}
{"v": 1	"t": 2056516	"P": 1001.5	"F": 1}
{"v": 1	"t": 2056536	"P": 1006.5	"F": 2}
{"v": 1	"t": 2056557	"P": 1003.75	"F": 2}
{"v": 1	"t": 2056577	"P": 1002.25	"F": 2}
{"v": 1	"t": 2056597	"P": 1001.0	"F": 1}
{"v": 1	"t": 2056617	"P": 1007.0	"F": 1}
{"v": 1	"t": 2056638	"P": 1004.25	"F": 1}
{"v": 1	"t": 2056658	"P": 1004.75	"F": 2}
{"v": 1	"t": 2056678	"P": 995.25	"F": 2}
{"v": 1	"t": 2056699	"P": 1006.75	"F": 2}
{"v": 1	"t": 2056719	"P": 1005.75	"F": 2}
{"v": 1	"t": 2056739	"P": 1003.25	"F": 2	"C": 46.305	"D": 3273	"sn": 54091929832280	"file": "/data/device_log/data0000.out"}
{"v": 1	"t": 2056760	"P": 1000.5	"F": 1}
{"v": 1	"t": 2056780	"P": 1006.75	"F": 2}
{"v": 1	"t": 2056800	"P": 1005.75	"F": 1}
{"v": 1	"t": 2056821	"P": 1001.75	"F": 2}
{"v": 1	"t": 2056841	"P": 1000.5	"F": 2}
{"v": 1	"t": 2056861	"P": 1005.75	"F": 2}
{"v": 1	"t": 2056882	"P": 1005.75	"F": 2}
{"v": 1	"t": 2056902	"P": 1001.5	"F": 2}
{"v": 1	"t": 2056922	"P": 1001.25	"F": 2}
{"v": 1	"t": 2056942	"P": 1005.75	"F": 2}
{"v": 1	"t": 2056963	"P": 1005.25	"F": 2}
{"v": 1	"t": 2056983	"P": 1003.25	"F": 2}
{"v": 1	"t": 2057003	"P": 999.75	"F": 1}
{"v": 1	"t": 2057024	"P": 1004.0	"F": 1}
{"v": 1	"t": 2057044	"P": 1006.0	"F": 1}
{"v": 1	"t": 2057064	"P": 1003.5	"F": 2}
{"v": 1	"t": 2057085	"P": 1000.25	"F": 1}
{"v": 1	"t": 2057105	"P": 1003.5	"F": 2}
{"v": 1	"t": 2057125	"P": 1007.5	"F": 2}
{"v": 1	"t": 2057145	"P": 1004.5	"F": 1}
{"v": 1	"t": 2057166	"P": 1002.5	"F": 1}
{"v": 1	"t": 2057186	"P": 1002.25	"F": 2}
{"v": 1	"t": 2057206	"P": 1006.0	"F": 1}
{"v": 1	"t": 2057227	"P": 1005.0	"F": 2}
{"v": 1	"t": 2057247	"P": 1000.25	"F": 2}
{"v": 1	"t": 2057267	"P": 1001.25	"F": 2}
{"v": 1	"t": 2057288	"P": 1006.75	"F": 1}
{"v": 1	"t": 2057308	"P": 1007.25	"F": 2}
{"v": 1	"t": 2057328	"P": 1001.75	"F": 2}
{"v": 1	"t": 2057348	"P": 1000.0	"F": 2}
{"v": 1	"t": 2057369	"P": 1005.5	"F": 2}
{"v": 1	"t": 2057389	"P": 1006.5	"F": 2}
{"v": 1	"t": 2057409	"P": 1004.75	"F": 1}
{"v": 1	"t": 2057430	"P": 999.75	"F": 2}
{"v": 1	"t": 2057450	"P": 1005.5	"F": 2}
{"v": 1	"t": 2057470	"P": 1006.0	"F": 2}
{"v": 1	"t": 2057491	"P": 1003.5	"F": 2}
{"v": 1	"t": 2057511	"P": 1001.0	"F": 2}
{"v": 1	"t": 2057531	"P": 1005.75	"F": 2}
{"v": 1	"t": 2057552	"P": 1006.0	"F": 2}
{"v": 1	"t": 2057572	"P": 1004.0	"F": 2}
{"v": 1	"t": 2057592	"P": 1000.75	"F": 2}
{"v": 1	"t": 2057612	"P": 1006.5	"F": 2}
{"v": 1	"t": 2057633	"P": 1005.25	"F": 1}
{"v": 1	"t": 2057653	"P": 1002.0	"F": 1}
{"v": 1	"t": 2057673	"P": 1000.75	"F": 2}
{"v": 1	"t": 2057694	"P": 1005.5	"F": 1}
{"v": 1	"t": 2057714	"P": 1006.75	"F": 2}
{"v": 1	"t": 2057734	"P": 1004.75	"F": 2}
{"v": 1	"t": 2057755	"P": 1000.75	"F": 1	"C": 46.33	"D": 3273	"sn": 54091929832280	"file": "/data/device_log/data0000.out"}
{"v": 1	"t": 2057775	"P": 1003.25	"F": 2}
{"v": 1	"t": 2057795	"P": 1006.75	"F": 2}
{"v": 1	"t": 2057815	"P": 1003.5	"F": 1}
{"v": 1	"t": 2057836	"P": 1002.5	"F": 1}
{"v": 1	"t": 2057856	"P": 1004.25	"F": 2}
{"v": 1	"t": 2057876	"P": 1007.75	"F": 2}
{"v": 1	"t": 2057897	"P": 1005.25	"F": 2}
{"v": 1	"t": 2057917	"P": 1001.5	"F": 1}
{"v": 1	"t": 2057937	"P": 1001.25	"F": 1}
{"v": 1	"t": 2057957	"P": 1006.75	"F": 1}
{"v": 1	"t": 2057978	"P": 1006.0	"F": 2}
{"v": 1	"t": 2057998	"P": 1003.5	"F": 1}
{"v": 1	"t": 2058018	"P": 1000.5	"F": 2}
{"v": 1	"t": 2058039	"P": 1003.75	"F": 1}
{"v": 1	"t": 2058059	"P": 1006.25	"F": 2}
{"v": 1	"t": 2058079	"P": 1003.25	"F": 1}
{"v": 1	"t": 2058100	"P": 1001.0	"F": 2}
{"v": 1	"t": 2058120	"P": 1004.5	"F": 2}
{"v": 1	"t": 2058140	"P": 1007.5	"F": 2}
{"v": 1	"t": 2058160	"P": 1004.5	"F": 2}
{"v": 1	"t": 2058181	"P": 1002.0	"F": 2}
{"v": 1	"t": 2058201	"P": 1003.75	"F": 2}
{"v": 1	"t": 2058221	"P": 1006.0	"F": 1}
{"v": 1	"t": 2058242	"P": 1004.5	"F": 1}
{"v": 1	"t": 2058262	"P": 1001.0	"F": 2}
{"v": 1	"t": 2058282	"P": 1004.75	"F": 1}
{"v": 1	"t": 2058303	"P": 1007.0	"F": 1}
{"v": 1	"t": 2058323	"P": 1006.0	"F": 2}
{"v": 1	"t": 2058343	"P": 1002.75	"F": 2}
{"v": 1	"t": 2058364	"P": 1003.0	"F": 2}
{"v": 1	"t": 2058384	"P": 1008.5	"F": 1}
{"v": 1	"t": 2058404	"P": 1005.0	"F": 2}
{"v": 1	"t": 2058424	"P": 1001.75	"F": 2}
{"v": 1	"t": 2058445	"P": 1002.0	"F": 1}
{"v": 1	"t": 2058465	"P": 1007.0	"F": 1}
{"v": 1	"t": 2058485	"P": 1006.5	"F": 2}
{"v": 1	"t": 2058506	"P": 1003.25	"F": 2}
{"v": 1	"t": 2058526	"P": 999.75	"F": 1}
{"v": 1	"t": 2058546	"P": 1006.5	"F": 2}
{"v": 1	"t": 2058566	"P": 1006.75	"F": 2}
{"v": 1	"t": 2058587	"P": 1003.75	"F": 2}
{"v": 1	"t": 2058607	"P": 1000.5	"F": 1}
{"v": 1	"t": 2058627	"P": 1004.5	"F": 1}
{"v": 1	"t": 2058648	"P": 1007.25	"F": 2}
{"v": 1	"t": 2058668	"P": 1005.0	"F": 1}
{"v": 1	"t": 2058688	"P": 1002.0	"F": 1}
{"v": 1	"t": 2058709	"P": 1003.75	"F": 2}
{"v": 1	"t": 2058729	"P": 1007.75	"F": 1}
{"v": 1	"t": 2058749	"P": 1003.5	"F": 2}
{"v": 1	"t": 2058770	"P": 1002.0	"F": 1	"C": 46.285	"D": 3273	"sn": 54091929832280	"file": "/data/device_log/data0000.out"}
{"v": 1	"t": 2058790	"P": 1004.75	"F": 1}
{"v": 1	"t": 2058810	"P": 1006.75	"F": 1}
{"v": 1	"t": 2058830	"P": 1002.75	"F": 1}
{"v": 1	"t": 2058851	"P": 1002.0	"F": 1}
{"v": 1	"t": 2058871	"P": 1003.5	"F": 2}
{"v": 1	"t": 2058891	"P": 1007.25	"F": 1}
{"v": 1	"t": 2058912	"P": 1004.5	"F": 1}
{"v": 1	"t": 2058932	"P": 1001.5	"F": 1}
{"v": 1	"t": 2058952	"P": 1002.75	"F": 2}
{"v": 1	"t": 2058973	"P": 1008.5	"F": 1}
{"v": 1	"t": 2058993	"P": 1005.25	"F": 1}
{"v": 1	"t": 2059013	"P": 1001.5	"F": 1}
{"v": 1	"t": 2059034	"P": 1002.75	"F": 1}
{"v": 1	"t": 2059054	"P": 1006.5	"F": 2}
{"v": 1	"t": 2059074	"P": 1005.5	"F": 2}
{"v": 1	"t": 2059094	"P": 1002.75	"F": 2}
{"v": 1	"t": 2059115	"P": 999.75	"F": 1}
{"v": 1	"t": 2059135	"P": 1006.0	"F": 1}
{"v": 1	"t": 2059155	"P": 1008.0	"F": 1}
{"v": 1	"t": 2059176	"P": 1003.25	"F": 1}
{"v": 1	"t": 2059196	"P": 999.75	"F": 1}
{"v": 1	"t": 2059216	"P": 1005.5	"F": 1}
{"v": 1	"t": 2059236	"P": 1006.0	"F": 2}
{"v": 1	"t": 2059257	"P": 1002.0	"F": 1}
{"v": 1	"t": 2059277	"P": 1001.25	"F": 1}
{"v": 1	"t": 2059297	"P": 1002.25	"F": 1}
{"v": 1	"t": 2059318	"P": 1005.75	"F": 2}
{"v": 1	"t": 2059338	"P": 1003.75	"F": 2}
{"v": 1	"t": 2059358	"P": 1002.75	"F": 2}
{"v": 1	"t": 2059379	"P": 1002.25	"F": 1}
{"v": 1	"t": 2059399	"P": 1006.5	"F": 1}
{"v": 1	"t": 2059419	"P": 1006.25	"F": 1}
{"v": 1	"t": 2059439	"P": 1001.5	"F": 1}
{"v": 1	"t": 2059460	"P": 1000.75	"F": 1}
{"v": 1	"t": 2059480	"P": 1007.25	"F": 1}
{"v": 1	"t": 2059500	"P": 1004.75	"F": 2}
{"v": 1	"t": 2059521	"P": 1004.25	"F": 1}
{"v": 1	"t": 2059541	"P": 1002.0	"F": 1}
{"v": 1	"t": 2059561	"P": 1007.5	"F": 2}
{"v": 1	"t": 2059582	"P": 1007.75	"F": 1}
{"v": 1	"t": 2059602	"P": 1001.5	"F": 2}
{"v": 1	"t": 2059622	"P": 1002.0	"F": 2}
{"v": 1	"t": 2059642	"P": 1005.25	"F": 1}
{"v": 1	"t": 2059663	"P": 1007.75	"F": 2}
{"v": 1	"t": 2059683	"P": 1004.5	"F": 2}
{"v": 1	"t": 2059703	"P": 1001.25	"F": 2}
{"v": 1	"t": 2059724	"P": 1003.5	"F": 1}
{"v": 1	"t": 2059744	"P": 1008.25	"F": 1}
{"v": 1	"t": 2059764	"P": 1004.0	"F": 2}
{"v": 1	"t": 2059785	"P": 1001.25	"F": 2	"C": 46.29	"D": 3273	"sn": 54091929832280	"file": "/data/device_log/data0000.out"}
{"v": 1	"t": 2059805	"P": 1005.25	"F": 2}
{"v": 1	"t": 2059825	"P": 1005.25	"F": 2}
{"v": 1	"t": 2059846	"P": 1001.5	"F": 2}
{"v": 1	"t": 2059866	"P": 1001.0	"F": 2}
{"v": 1	"t": 2059886	"P": 1005.5	"F": 1}
{"v": 1	"t": 2059907	"P": 1006.75	"F": 1}
{"v": 1	"t": 2059927	"P": 1001.0	"F": 2}
{"v": 1	"t": 2059947	"P": 1002.0	"F": 2}
{"v": 1	"t": 2059968	"P": 1007.0	"F": 2}
{"v": 1	"t": 2059988	"P": 1004.75	"F": 2}
{"v": 1	"t": 2060008	"P": 1002.75	"F": 1}
{"v": 1	"t": 2060029	"P": 1002.25	"F": 1}
{"v": 1	"t": 2060049	"P": 1006.75	"F": 1}
{"v": 1	"t": 2060069	"P": 1005.25	"F": 1}
{"v": 1	"t": 2060090	"P": 1002.0	"F": 1}
{"v": 1	"t": 2060110	"P": 1005.0	"F": 1}
{"v": 1	"t": 2060130	"P": 1004.75	"F": 2}
{"v": 1	"t": 2060151	"P": 1001.25	"F": 2}
{"v": 1	"t": 2060171	"P": 1001.0	"F": 1}
{"v": 1	"t": 2060191	"P": 1006.0	"F": 1}
{"v": 1	"t": 2060212	"P": 1006.75	"F": 2}
{"v": 1	"t": 2060232	"P": 1003.5	"F": 1}
{"v": 1	"t": 2060252	"P": 1001.0	"F": 2}
{"v": 1	"t": 2060272	"P": 1007.0	"F": 2}
{"v": 1	"t": 2060293	"P": 1007.75	"F": 1}
{"v": 1	"t": 2060313	"P": 1002.25	"F": 2}
{"v": 1	"t": 2060333	"P": 1000.75	"F": 1}
{"v": 1	"t": 2060354	"P": 1006.5	"F": 2}
{"v": 1	"t": 2060374	"P": 1008.25	"F": 2}
{"v": 1	"t": 2060394	"P": 1004.25	"F": 1}
{"v": 1	"t": 2060415	"P": 1000.25	"F": 1}
{"v": 1	"t": 2060435	"P": 1004.75	"F": 1}
{"v": 1	"t": 2060455	"P": 1006.25	"F": 1}
{"v": 1	"t": 2060475	"P": 1005.25	"F": 2}
{"v": 1	"t": 2060496	"P": 1001.75	"F": 2}
{"v": 1	"t": 2060516	"P": 1003.5	"F": 2}
{"v": 1	"t": 2060536	"P": 1007.75	"F": 2}
{"v": 1	"t": 2060557	"P": 1006.0	"F": 2}
{"v": 1	"t": 2060577	"P": 1003.25	"F": 1}
{"v": 1	"t": 2060597	"P": 1002.25	"F": 1}
{"v": 1	"t": 2060617	"P": 1006.5	"F": 2}
{"v": 1	"t": 2060638	"P": 1004.25	"F": 1}
{"v": 1	"t": 2060658	"P": 1003.25	"F": 1}
{"v": 1	"t": 2060678	"P": 1001.5	"F": 1}
{"v": 1	"t": 2060699	"P": 1003.5	"F": 2}
{"v": 1	"t": 2060719	"P": 1006.25	"F": 1}
{"v": 1	"t": 2060739	"P": 1002.75	"F": 2}
{"v": 1	"t": 2060760	"P": 1001.25	"F": 1}
{"v": 1	"t": 2060780	"P": 1005.5	"F": 2}
{"v": 1	"t": 2060800	"P": 1007.75	"F": 2	"C": 46.285	"D": 3273	"sn": 54091929832280	"file": "/data/device_log/data0000.out"}
{"v": 1	"t": 2060821	"P": 1003.75	"F": 2}
{"v": 1	"t": 2060841	"P": 1000.25	"F": 2}
{"v": 1	"t": 2060861	"P": 1005.75	"F": 2}
{"v": 1	"t": 2060882	"P": 1006.25	"F": 2}
{"v": 1	"t": 2060902	"P": 1003.0	"F": 2}
{"v": 1	"t": 2060922	"P": 1001.75	"F": 2}
{"v": 1	"t": 2060942	"P": 1003.25	"F": 2}
{"v": 1	"t": 2060963	"P": 1005.0	"F": 2}
{"v": 1	"t": 2060983	"P": 1003.25	"F": 2}
{"v": 1	"t": 2061003	"P": 999.5	"F": 2}
{"v": 1	"t": 2061024	"P": 1002.75	"F": 1}
{"v": 1	"t": 2061044	"P": 1006.0	"F": 2}
{"v": 1	"t": 2061064	"P": 1005.0	"F": 2}
{"v": 1	"t": 2061084	"P": 1003.5	"F": 2}
{"v": 1	"t": 2061105	"P": 1003.75	"F": 2}
{"v": 1	"t": 2061125	"P": 1006.5	"F": 2}
{"v": 1	"t": 2061145	"P": 1004.5	"F": 1}
{"v": 1	"t": 2061166	"P": 1001.75	"F": 2}
{"v": 1	"t": 2061186	"P": 1002.25	"F": 2}
{"v": 1	"t": 2061206	"P": 1007.25	"F": 2}
{"v": 1	"t": 2061227	"P": 1005.0	"F": 2}
{"v": 1	"t": 2061247	"P": 1002.0	"F": 2}
{"v": 1	"t": 2061267	"P": 1000.5	"F": 2}
{"v": 1	"t": 2061287	"P": 1007.0	"F": 2}
{"v": 1	"t": 2061308	"P": 1006.75	"F": 2}
{"v": 1	"t": 2061328	"P": 1002.25	"F": 2}
{"v": 1	"t": 2061348	"P": 1000.75	"F": 2}
{"v": 1	"t": 2061369	"P": 1004.25	"F": 2}
{"v": 1	"t": 2061389	"P": 1006.0	"F": 2}
{"v": 1	"t": 2061409	"P": 1004.25	"F": 2}
{"v": 1	"t": 2061430	"P": 1000.75	"F": 2}
{"v": 1	"t": 2061450	"P": 1003.25	"F": 2}
{"v": 1	"t": 2061470	"P": 1007.75	"F": 2}
{"v": 1	"t": 2061490	"P": 1004.75	"F": 2}
{"v": 1	"t": 2061511	"P": 1001.25	"F": 1}
{"v": 1	"t": 2061531	"P": 1002.0	"F": 2}
{"v": 1	"t": 2061551	"P": 1008.25	"F": 1}
{"v": 1	"t": 2061572	"P": 1003.5	"F": 2}
{"v": 1	"t": 2061592	"P": 1003.75	"F": 2}
{"v": 1	"t": 2061612	"P": 1002.75	"F": 2}
{"v": 1	"t": 2061633	"P": 1006.5	"F": 2}
{"v": 1	"t": 2061653	"P": 1004.5	"F": 1}
{"v": 1	"t": 2061673	"P": 1002.25	"F": 1}
{"v": 1	"t": 2061693	"P": 1001.75	"F": 1}
{"v": 1	"t": 2061714	"P": 1007.5	"F": 2}
{"v": 1	"t": 2061734	"P": 1006.0	"F": 2}
{"v": 1	"t": 2061754	"P": 1000.75	"F": 1}
{"v": 1	"t": 2061775	"P": 1001.75	"F": 1}
{"v": 1	"t": 2061795	"P": 1007.0	"F": 2}
{"v": 1	"t": 2061815	"P": 1005.25	"F": 2	"C": 46.305	"D": 3273	"sn": 54091929832280	"file": "/data/device_log/data0000.out"}
{"v": 1	"t": 2061836	"P": 1001.75	"F": 1}
{"v": 1	"t": 2061856	"P": 1002.0	"F": 1}
{"v": 1	"t": 2061876	"P": 1004.25	"F": 2}
{"v": 1	"t": 2061897	"P": 1005.0	"F": 1}
{"v": 1	"t": 2061917	"P": 1001.75	"F": 2}
{"v": 1	"t": 2061937	"P": 1000.25	"F": 2}
{"v": 1	"t": 2061957	"P": 1004.75	"F": 2}
{"v": 1	"t": 2061978	"P": 1007.5	"F": 2}
{"v": 1	"t": 2061998	"P": 1003.75	"F": 2}
{"v": 1	"t": 2062018	"P": 1001.5	"F": 2}
{"v": 1	"t": 2062039	"P": 1003.0	"F": 2}
{"v": 1	"t": 2062059	"P": 1007.25	"F": 2}
{"v": 1	"t": 2062079	"P": 1005.25	"F": 1}
{"v": 1	"t": 2062099	"P": 1001.75	"F": 2}
{"v": 1	"t": 2062120	"P": 1001.5	"F": 1}
{"v": 1	"t": 2062140	"P": 1007.0	"F": 1}
{"v": 1	"t": 2062160	"P": 1006.75	"F": 1}
{"v": 1	"t": 2062181	"P": 1003.0	"F": 1}
{"v": 1	"t": 2062201	"P": 1002.0	"F": 2}
{"v": 1	"t": 2062221	"P": 1006.75	"F": 2}
{"v": 1	"t": 2062242	"P": 1004.5	"F": 2}
{"v": 1	"t": 2062262	"P": 1002.75	"F": 2}
{"v": 1	"t": 2062282	"P": 1004.25	"F": 1}
{"v": 1	"t": 2062303	"P": 1007.5	"F": 2}
{"v": 1	"t": 2062323	"P": 1003.75	"F": 2}
{"v": 1	"t": 2062343	"P": 1002.5	"F": 2}
{"v": 1	"t": 2062363	"P": 1001.25	"F": 2}
{"v": 1	"t": 2062384	"P": 1006.5	"F": 2}
{"v": 1	"t": 2062404	"P": 1006.25	"F": 2}
{"v": 1	"t": 2062424	"P": 1003.5	"F": 1}
{"v": 1	"t": 2062445	"P": 1002.0	"F": 1}
{"v": 1	"t": 2062465	"P": 1005.5	"F": 1}
{"v": 1	"t": 2062485	"P": 1007.5	"F": 2}
{"v": 1	"t": 2062505	"P": 1004.25	"F": 1}
{"v": 1	"t": 2062526	"P": 1002.75	"F": 2}
{"v": 1	"t": 2062546	"P": 1005.5	"F": 1}
{"v": 1	"t": 2062566	"P": 1007.0	"F": 2}
{"v": 1	"t": 2062587	"P": 1004.75	"F": 2}
{"v": 1	"t": 2062607	"P": 1001.0	"F": 1}
{"v": 1	"t": 2062627	"P": 1002.0	"F": 2}
{"v": 1	"t": 2062648	"P": 1006.75	"F": 1}
{"v": 1	"t": 2062668	"P": 1005.25	"F": 1}
{"v": 1	"t": 2062688	"P": 1001.5	"F": 1}
{"v": 1	"t": 2062708	"P": 1001.75	"F": 1}
{"v": 1	"t": 2062729	"P": 1004.25	"F": 1}
{"v": 1	"t": 2062749	"P": 1005.5	"F": 1}
{"v": 1	"t": 2062769	"P": 1004.0	"F": 1}
{"v": 1	"t": 2062790	"P": 1000.75	"F": 2}
{"v": 1	"t": 2062810	"P": 1005.0	"F": 1}
{"v": 1	"t": 2062830	"P": 1008.25	"F": 2	"C": 46.29	"D": 3273	"sn": 54091929832280	"file": "/data/device_log/data0000.out"}
{"v": 1	"t": 2062851	"P": 1003.0	"F": 2}
{"v": 1	"t": 2062871	"P": 1001.75	"F": 1}
{"v": 1	"t": 2062891	"P": 1005.75	"F": 1}
{"v": 1	"t": 2062912	"P": 1006.0	"F": 1}
{"v": 1	"t": 2062932	"P": 1005.0	"F": 2}
{"v": 1	"t": 2062952	"P": 1002.0	"F": 1}
{"v": 1	"t": 2062972	"P": 1007.0	"F": 1}
{"v": 1	"t": 2062993	"P": 1007.75	"F": 1}
{"v": 1	"t": 2063013	"P": 1003.5	"F": 2}
{"v": 1	"t": 2063033	"P": 1000.0	"F": 1}
{"v": 1	"t": 2063054	"P": 1004.75	"F": 2}
{"v": 1	"t": 2063074	"P": 1006.25	"F": 2}
{"v": 1	"t": 2063094	"P": 1003.0	"F": 2}
{"v": 1	"t": 2063115	"P": 1000.75	"F": 1}
{"v": 1	"t": 2063135	"P": 1004.0	"F": 2}
{"v": 1	"t": 2063155	"P": 1007.75	"F": 2}
{"v": 1	"t": 2063175	"P": 1005.0	"F": 2}
{"v": 1	"t": 2063196	"P": 1000.75	"F": 2}
{"v": 1	"t": 2063216	"P": 1004.25	"F": 2}
{"v": 1	"t": 2063236	"P": 1006.5	"F": 2}
{"v": 1	"t": 2063257	"P": 1006.5	"F": 2}
{"v": 1	"t": 2063277	"P": 1002.5	"F": 2}
{"v": 1	"t": 2063297	"P": 1002.25	"F": 1}
{"v": 1	"t": 2063318	"P": 1007.5	"F": 2}
{"v": 1	"t": 2063338	"P": 1004.5	"F": 2}
{"v": 1	"t": 2063358	"P": 1002.25	"F": 2}
{"v": 1	"t": 2063378	"P": 1001.5	"F": 2}
{"v": 1	"t": 2063399	"P": 1007.25	"F": 1}
{"v": 1	"t": 2063419	"P": 1005.75	"F": 2}
{"v": 1	"t": 2063439	"P": 1001.25	"F": 2}
{"v": 1	"t": 2063460	"P": 1000.0	"F": 2}
{"v": 1	"t": 2063480	"P": 1006.0	"F": 2}
{"v": 1	"t": 2063500	"P": 1007.0	"F": 1}
{"v": 1	"t": 2063521	"P": 1003.5	"F": 2}
{"v": 1	"t": 2063541	"P": 1000.25	"F": 2}
{"v": 1	"t": 2063561	"P": 1006.0	"F": 2}
{"v": 1	"t": 2063581	"P": 1005.75	"F": 1}
{"v": 1	"t": 2063602	"P": 1003.5	"F": 2}
{"v": 1	"t": 2063622	"P": 1001.5	"F": 1}
{"v": 1	"t": 2063642	"P": 1005.25	"F": 1}
{"v": 1	"t": 2063663	"P": 1005.25	"F": 1}
{"v": 1	"t": 2063683	"P": 1003.25	"F": 2}
{"v": 1	"t": 2063703	"P": 1000.0	"F": 2}
{"v": 1	"t": 2063724	"P": 1006.75	"F": 2}
{"v": 1	"t": 2063744	"P": 1007.0	"F": 2}
{"v": 1	"t": 2063764	"P": 1001.0	"F": 2}
{"v": 1	"t": 2063785	"P": 1001.5	"F": 2}
{"v": 1	"t": 2063805	"P": 1007.0	"F": 2}
{"v": 1	"t": 2063825	"P": 1007.0	"F": 1}
{"v": 1	"t": 2063846	"P": 1003.25	"F": 2	"C": 46.305	"D": 3273	"sn": 54091929832280	"file": "/data/device_log/data0000.out"}
{"v": 1	"t": 2063866	"P": 1003.75	"F": 1}
{"v": 1	"t": 2063886	"P": 1006.5	"F": 2}
{"v": 1	"t": 2063907	"P": 1004.0	"F": 2}
{"v": 1	"t": 2063927	"P": 1002.75	"F": 2}
{"v": 1	"t": 2063947	"P": 1005.0	"F": 2}
{"v": 1	"t": 2063968	"P": 1007.5	"F": 2}
{"v": 1	"t": 2063988	"P": 1001.25	"F": 1}
{"v": 1	"t": 2064009	"P": 1001.75	"F": 2}
{"v": 1	"t": 2064029	"P": 1006.0	"F": 2}
{"v": 1	"t": 2064049	"P": 1003.75	"F": 1}
{"v": 1	"t": 2064070	"P": 1000.5	"F": 1}
{"v": 1	"t": 2064090	"P": 1005.0	"F": 2}
{"v": 1	"t": 2064110	"P": 1007.75	"F": 2}
{"v": 1	"t": 2064130	"P": 1002.75	"F": 2}
{"v": 1	"t": 2064151	"P": 1000.75	"F": 2}
{"v": 1	"t": 2064171	"P": 1003.5	"F": 1}
{"v": 1	"t": 2064191	"P": 1005.25	"F": 2}
{"v": 1	"t": 2064212	"P": 1003.5	"F": 2}
{"v": 1	"t": 2064232	"P": 1002.25	"F": 2}
{"v": 1	"t": 2064252	"P": 1003.25	"F": 2}
{"v": 1	"t": 2064273	"P": 1007.0	"F": 2}
{"v": 1	"t": 2064293	"P": 1004.5	"F": 1}
{"v": 1	"t": 2064313	"P": 1000.75	"F": 1}
{"v": 1	"t": 2064334	"P": 1004.25	"F": 2}
{"v": 1	"t": 2064354	"P": 1007.25	"F": 2}
{"v": 1	"t": 2064374	"P": 1004.5	"F": 1}
{"v": 1	"t": 2064394	"P": 1001.75	"F": 1}
{"v": 1	"t": 2064415	"P": 1002.0	"F": 1}
{"v": 1	"t": 2064435	"P": 1007.75	"F": 2}
{"v": 1	"t": 2064455	"P": 1005.25	"F": 2}
{"v": 1	"t": 2064476	"P": 1002.0	"F": 2}
{"v": 1	"t": 2064496	"P": 999.25	"F": 1}
{"v": 1	"t": 2064516	"P": 1003.75	"F": 2}
{"v": 1	"t": 2064536	"P": 1007.0	"F": 2}
{"v": 1	"t": 2064557	"P": 1003.25	"F": 2}
{"v": 1	"t": 2064577	"P": 1000.75	"F": 2}
{"v": 1	"t": 2064597	"P": 1004.0	"F": 1}
{"v": 1	"t": 2064618	"P": 1005.75	"F": 2}
{"v": 1	"t": 2064638	"P": 1005.75	"F": 1}
{"v": 1	"t": 2064658	"P": 1001.75	"F": 2}
{"v": 1	"t": 2064679	"P": 1005.25	"F": 2}
{"v": 1	"t": 2064699	"P": 1005.75	"F": 1}
{"v": 1	"t": 2064719	"P": 1004.0	"F": 2}
{"v": 1	"t": 2064739	"P": 1002.5	"F": 1}
{"v": 1	"t": 2064760	"P": 1000.5	"F": 2}
{"v": 1	"t": 2064780	"P": 1007.0	"F": 1}
{"v": 1	"t": 2064800	"P": 1004.5	"F": 1}
{"v": 1	"t": 2064821	"P": 1002.5	"F": 2}
{"v": 1	"t": 2064841	"P": 1001.0	"F": 1}
{"v": 1	"t": 2064861	"P": 1006.25	"F": 2	"C": 46.3	"D": 3273	"sn": 54091929832280	"file": "/data/device_log/data0000.out"}
{"v": 1	"t": 2064882	"P": 1005.25	"F": 1}
{"v": 1	"t": 2064902	"P": 1002.5	"F": 2}
{"v": 1	"t": 2064922	"P": 1001.5	"F": 1}
{"v": 1	"t": 2064943	"P": 1008.5	"F": 1}
{"v": 1	"t": 2064963	"P": 1005.0	"F": 2}
{"v": 1	"t": 2064983	"P": 1001.75	"F": 1}
{"v": 1	"t": 2065003	"P": 1001.5	"F": 1}
{"v": 1	"t": 2065024	"P": 1008.5	"F": 2}
{"v": 1	"t": 2065044	"P": 1005.25	"F": 2}
{"v": 1	"t": 2065064	"P": 1002.75	"F": 2}
{"v": 1	"t": 2065085	"P": 999.75	"F": 1}
{"v": 1	"t": 2065105	"P": 1007.5	"F": 1}
{"v": 1	"t": 2065125	"P": 1006.0	"F": 1}
{"v": 1	"t": 2065146	"P": 1004.0	"F": 2}
{"v": 1	"t": 2065166	"P": 1000.25	"F": 1}
{"v": 1	"t": 2065186	"P": 1003.5	"F": 1}
{"v": 1	"t": 2065206	"P": 1006.75	"F": 1}
{"v": 1	"t": 2065227	"P": 1004.25	"F": 2}
{"v": 1	"t": 2065247	"P": 1001.25	"F": 2}
{"v": 1	"t": 2065267	"P": 1004.5	"F": 2}
{"v": 1	"t": 2065288	"P": 1005.0	"F": 2}
{"v": 1	"t": 2065308	"P": 1003.5	"F": 2}
{"v": 1	"t": 2065328	"P": 1001.0	"F": 2}
{"v": 1	"t": 2065348	"P": 1001.25	"F": 1}
{"v": 1	"t": 2065369	"P": 1006.5	"F": 2}
{"v": 1	"t": 2065389	"P": 1005.5	"F": 2}
{"v": 1	"t": 2065409	"P": 1001.75	"F": 2}
{"v": 1	"t": 2065430	"P": 1002.0	"F": 2}
{"v": 1	"t": 2065450	"P": 1006.5	"F": 1}
{"v": 1	"t": 2065470	"P": 1007.25	"F": 1}
{"v": 1	"t": 2065491	"P": 1003.5	"F": 1}
{"v": 1	"t": 2065511	"P": 1000.75	"F": 1}
{"v": 1	"t": 2065531	"P": 1006.5	"F": 2}
{"v": 1	"t": 2065552	"P": 1004.25	"F": 1}
{"v": 1	"t": 2065572	"P": 1002.5	"F": 1}
{"v": 1	"t": 2065592	"P": 1000.25	"F": 2}
{"v": 1	"t": 2065612	"P": 1005.5	"F": 1}
{"v": 1	"t": 2065633	"P": 1007.25	"F": 2}
{"v": 1	"t": 2065653	"P": 1002.25	"F": 1}
{"v": 1	"t": 2065673	"P": 1002.0	"F": 1}
{"v": 1	"t": 2065694	"P": 1005.5	"F": 1}
{"v": 1	"t": 2065714	"P": 1005.25	"F": 2}
{"v": 1	"t": 2065734	"P": 1002.75	"F": 2}
{"v": 1	"t": 2065755	"P": 1001.0	"F": 2}
{"v": 1	"t": 2065775	"P": 1004.0	"F": 2}
{"v": 1	"t": 2065795	"P": 1007.25	"F": 1}
{"v": 1	"t": 2065815	"P": 1003.75	"F": 1}
{"v": 1	"t": 2065836	"P": 1003.0	"F": 1}
{"v": 1	"t": 2065856	"P": 1001.0	"F": 1}
{"v": 1	"t": 2065876	"P": 1007.25	"F": 1	"C": 46.31	"D": 3273	"sn": 54091929832280	"file": "/data/device_log/data0000.out"}
{"v": 1	"t": 2065897	"P": 1003.75	"F": 1}
{"v": 1	"t": 2065917	"P": 1002.0	"F": 1}
{"v": 1	"t": 2065937	"P": 999.75	"F": 1}
{"v": 1	"t": 2065958	"P": 1005.25	"F": 1}
{"v": 1	"t": 2065978	"P": 1006.0	"F": 1}
{"v": 1	"t": 2065998	"P": 1002.5	"F": 1}
{"v": 1	"t": 2066018	"P": 1000.25	"F": 1}
{"v": 1	"t": 2066039	"P": 1005.5	"F": 1}
{"v": 1	"t": 2066059	"P": 1004.5	"F": 1}
{"v": 1	"t": 2066079	"P": 1004.0	"F": 1}
{"v": 1	"t": 2066100	"P": 1001.0	"F": 1}
{"v": 1	"t": 2066120	"P": 1005.5	"F": 1}
{"v": 1	"t": 2066140	"P": 1005.5	"F": 1}
{"v": 1	"t": 2066161	"P": 1003.25	"F": 1}
{"v": 1	"t": 2066181	"P": 1001.25	"F": 1}
{"v": 1	"t": 2066201	"P": 1004.25	"F": 1}
{"v": 1	"t": 2066221	"P": 1007.5	"F": 1}
{"v": 1	"t": 2066242	"P": 1001.25	"F": 1}
{"v": 1	"t": 2066262	"P": 1000.75	"F": 1}
{"v": 1	"t": 2066282	"P": 1006.25	"F": 1}
{"v": 1	"t": 2066303	"P": 1006.5	"F": 1}
{"v": 1	"t": 2066323	"P": 1002.0	"F": 1}
{"v": 1	"t": 2066343	"P": 1003.0	"F": 1}
{"v": 1	"t": 2066364	"P": 1004.0	"F": 1}
{"v": 1	"t": 2066384	"P": 1008.5	"F": 1}
{"v": 1	"t": 2066404	"P": 1004.0	"F": 1}
{"v": 1	"t": 2066424	"P": 1000.5	"F": 2}
{"v": 1	"t": 2066445	"P": 1003.5	"F": 1}
{"v": 1	"t": 2066465	"P": 1009.0	"F": 1}
{"v": 1	"t": 2066485	"P": 1004.5	"F": 1}
{"v": 1	"t": 2066506	"P": 1002.0	"F": 1}
{"v": 1	"t": 2066526	"P": 1002.5	"F": 1}
{"v": 1	"t": 2066546	"P": 1007.75	"F": 1}
{"v": 1	"t": 2066567	"P": 1005.0	"F": 1}
{"v": 1	"t": 2066587	"P": 1004.25	"F": 1}
{"v": 1	"t": 2066607	"P": 1002.75	"F": 1}
{"v": 1	"t": 2066627	"P": 1005.5	"F": 2}
{"v": 1	"t": 2066648	"P": 1007.0	"F": 1}
{"v": 1	"t": 2066668	"P": 1003.0	"F": 1}
{"v": 1	"t": 2066688	"P": 1001.0	"F": 1}
{"v": 1	"t": 2066709	"P": 1006.25	"F": 1}
{"v": 1	"t": 2066729	"P": 1005.75	"F": 1}
{"v": 1	"t": 2066749	"P": 1002.25	"F": 1}
{"v": 1	"t": 2066770	"P": 1004.0	"F": 1}
{"v": 1	"t": 2066790	"P": 1006.75	"F": 1}
{"v": 1	"t": 2066811	"P": 1002.25	"F": 1}
{"v": 1	"t": 2066831	"P": 1001.75	"F": 1}
{"v": 1	"t": 2066851	"P": 1005.25	"F": 1}
{"v": 1	"t": 2066872	"P": 1005.5	"F": 1}
{"v": 1	"t": 2066892	"P": 1001.25	"F": 1	"C": 46.345	"D": 3273	"sn": 54091929832280	"file": "/data/device_log/data0000.out"}
{"v": 1	"t": 2066912	"P": 1005.25	"F": 1}
{"v": 1	"t": 2066933	"P": 1005.75	"F": 1}
{"v": 1	"t": 2066953	"P": 1002.25	"F": 2}
{"v": 1	"t": 2066974	"P": 1000.75	"F": 1}
{"v": 1	"t": 2066994	"P": 1007.5	"F": 1}
{"v": 1	"t": 2067014	"P": 1004.25	"F": 1}
{"v": 1	"t": 2067035	"P": 1001.75	"F": 1}
{"v": 1	"t": 2067055	"P": 1006.75	"F": 1}
{"v": 1	"t": 2067075	"P": 1005.75	"F": 1}
{"v": 1	"t": 2067096	"P": 1002.75	"F": 1}
{"v": 1	"t": 2067116	"P": 1005.25	"F": 1}
{"v": 1	"t": 2067136	"P": 1006.75	"F": 1}
{"v": 1	"t": 2067157	"P": 1002.25	"F": 1}
{"v": 1	"t": 2067177	"P": 1002.0	"F": 1}
{"v": 1	"t": 2067198	"P": 1008.75	"F": 1}
{"v": 1	"t": 2067218	"P": 1005.0	"F": 1}
{"v": 1	"t": 2067238	"P": 1002.25	"F": 1}
{"v": 1	"t": 2067259	"P": 1006.0	"F": 1}
{"v": 1	"t": 2067279	"P": 1007.25	"F": 1}
{"v": 1	"t": 2067299	"P": 1001.75	"F": 1}
{"v": 1	"t": 2067320	"P": 1000.25	"F": 1}
{"v": 1	"t": 2067340	"P": 1006.0	"F": 1}
{"v": 1	"t": 2067361	"P": 1004.75	"F": 1}
{"v": 1	"t": 2067381	"P": 1002.75	"F": 1}
{"v": 1	"t": 2067401	"P": 1005.75	"F": 1}
{"v": 1	"t": 2067422	"P": 1003.75	"F": 1}
{"v": 1	"t": 2067442	"P": 996.25	"F": 1}
{"v": 1	"t": 2067463	"P": 1007.5	"F": 1}
{"v": 1	"t": 2067483	"P": 1003.5	"F": 1}
{"v": 1	"t": 2067504	"P": 1002.25	"F": 1}
{"v": 1	"t": 2067524	"P": 1006.75	"F": 1}
{"v": 1	"t": 2067544	"P": 1001.75	"F": 1}
{"v": 1	"t": 2067565	"P": 1001.5	"F": 1}
{"v": 1	"t": 2067585	"P": 1007.5	"F": 1}
{"v": 1	"t": 2067605	"P": 1005.0	"F": 1}
{"v": 1	"t": 2067626	"P": 1002.75	"F": 1}
{"v": 1	"t": 2067646	"P": 1005.0	"F": 1}
{"v": 1	"t": 2067667	"P": 1005.0	"F": 1}
{"v": 1	"t": 2067687	"P": 1003.5	"F": 1}
{"v": 1	"t": 2067707	"P": 1001.75	"F": 1}
{"v": 1	"t": 2067728	"P": 1008.5	"F": 1}
{"v": 1	"t": 2067748	"P": 1004.25	"F": 1}
{"v": 1	"t": 2067768	"P": 1002.5	"F": 1}
{"v": 1	"t": 2067789	"P": 1006.5	"F": 1}
{"v": 1	"t": 2067809	"P": 1005.75	"F": 1}
{"v": 1	"t": 2067829	"P": 1002.75	"F": 1}
{"v": 1	"t": 2067850	"P": 1002.5	"F": 1}
{"v": 1	"t": 2067870	"P": 1007.0	"F": 1}
{"v": 1	"t": 2067891	"P": 1004.0	"F": 1}
{"v": 1	"t": 2067911	"P": 1001.25	"F": 1	"C": 46.31	"D": 3273	"sn": 54091929832280	"file": "/data/device_log/data0000.out"}
{"v": 1	"t": 2067931	"P": 1007.0	"F": 1}
{"v": 1	"t": 2067952	"P": 1004.75	"F": 1}
{"v": 1	"t": 2067972	"P": 1004.0	"F": 1}
{"v": 1	"t": 2067993	"P": 1008.25	"F": 1}
{"v": 1	"t": 2068013	"P": 1005.5	"F": 1}
{"v": 1	"t": 2068033	"P": 1002.25	"F": 1}
{"v": 1	"t": 2068054	"P": 1004.5	"F": 1}
{"v": 1	"t": 2068074	"P": 1008.5	"F": 2}
{"v": 1	"t": 2068094	"P": 1002.5	"F": 1}
{"v": 1	"t": 2068115	"P": 1001.75	"F": 1}
{"v": 1	"t": 2068135	"P": 1007.5	"F": 1}
{"v": 1	"t": 2068156	"P": 1004.0	"F": 1}
{"v": 1	"t": 2068176	"P": 1001.25	"F": 1}
{"v": 1	"t": 2068196	"P": 1008.25	"F": 1}
{"v": 1	"t": 2068217	"P": 1004.5	"F": 1}
{"v": 1	"t": 2068237	"P": 1003.0	"F": 1}
{"v": 1	"t": 2068257	"P": 1003.25	"F": 1}
{"v": 1	"t": 2068278	"P": 1007.0	"F": 1}
{"v": 1	"t": 2068298	"P": 1003.75	"F": 1}
{"v": 1	"t": 2068318	"P": 1003.0	"F": 1}
{"v": 1	"t": 2068339	"P": 1006.5	"F": 1}
{"v": 1	"t": 2068359	"P": 1003.75	"F": 1}
{"v": 1	"t": 2068380	"P": 1002.25	"F": 1}
{"v": 1	"t": 2068400	"P": 1006.0	"F": 1}
{"v": 1	"t": 2068420	"P": 1006.5	"F": 1}
{"v": 1	"t": 2068441	"P": 1004.0	"F": 1}
{"v": 1	"t": 2068461	"P": 1003.5	"F": 1}
{"v": 1	"t": 2068481	"P": 1007.5	"F": 1}
{"v": 1	"t": 2068502	"P": 1004.25	"F": 2}
{"v": 1	"t": 2068522	"P": 1002.25	"F": 1}
{"v": 1	"t": 2068542	"P": 1005.5	"F": 1}
{"v": 1	"t": 2068563	"P": 1005.25	"F": 1}
{"v": 1	"t": 2068583	"P": 1001.75	"F": 1}
{"v": 1	"t": 2068604	"P": 1002.75	"F": 1}
{"v": 1	"t": 2068624	"P": 1006.25	"F": 1}
{"v": 1	"t": 2068644	"P": 1003.25	"F": 1}
{"v": 1	"t": 2068665	"P": 1003.0	"F": 1}
{"v": 1	"t": 2068685	"P": 1006.5	"F": 2}
{"v": 1	"t": 2068705	"P": 1006.0	"F": 1}
{"v": 1	"t": 2068726	"P": 1001.75	"F": 1}
{"v": 1	"t": 2068746	"P": 1005.0	"F": 1}
{"v": 1	"t": 2068766	"P": 1006.5	"F": 1}
{"v": 1	"t": 2068787	"P": 1004.5	"F": 1}
{"v": 1	"t": 2068807	"P": 1001.0	"F": 1}
{"v": 1	"t": 2068828	"P": 1005.75	"F": 1}
{"v": 1	"t": 2068848	"P": 1005.0	"F": 1}
{"v": 1	"t": 2068868	"P": 1001.25	"F": 2}
{"v": 1	"t": 2068889	"P": 1005.0	"F": 1}
{"v": 1	"t": 2068909	"P": 1006.75	"F": 1}
{"v": 1	"t": 2068929	"P": 1001.5	"F": 1	"C": 46.33	"D": 3273	"sn": 54091929832280	"file": "/data/device_log/data0000.out"}
{"v": 1	"t": 2068950	"P": 1002.0	"F": 1}
{"v": 1	"t": 2068970	"P": 1007.75	"F": 1}
{"v": 1	"t": 2068991	"P": 1001.5	"F": 1}
{"v": 1	"t": 2069011	"P": 1001.5	"F": 1}
{"v": 1	"t": 2069031	"P": 1007.0	"F": 1}
{"v": 1	"t": 2069052	"P": 1004.75	"F": 1}
{"v": 1	"t": 2069072	"P": 1002.25	"F": 2}
{"v": 1	"t": 2069092	"P": 1002.25	"F": 1}
{"v": 1	"t": 2069113	"P": 1008.25	"F": 1}
{"v": 1	"t": 2069133	"P": 1002.75	"F": 1}
{"v": 1	"t": 2069153	"P": 1002.0	"F": 1}
{"v": 1	"t": 2069174	"P": 1007.0	"F": 1}
{"v": 1	"t": 2069194	"P": 1004.0	"F": 1}
{"v": 1	"t": 2069215	"P": 1001.5	"F": 2}
{"v": 1	"t": 2069235	"P": 1003.75	"F": 1}
{"v": 1	"t": 2069255	"P": 1007.25	"F": 1}
{"v": 1	"t": 2069276	"P": 1002.5	"F": 1}
{"v": 1	"t": 2069296	"P": 1003.0	"F": 2}
{"v": 1	"t": 2069316	"P": 1008.0	"F": 1}
{"v": 1	"t": 2069337	"P": 1002.5	"F": 1}
{"v": 1	"t": 2069357	"P": 1000.0	"F": 1}
{"v": 1	"t": 2069377	"P": 1005.5	"F": 1}
{"v": 1	"t": 2069398	"P": 1006.75	"F": 1}
{"v": 1	"t": 2069418	"P": 1003.25	"F": 1}
{"v": 1	"t": 2069439	"P": 1003.25	"F": 1}
{"v": 1	"t": 2069459	"P": 1006.75	"F": 1}
{"v": 1	"t": 2069479	"P": 1003.5	"F": 2}
{"v": 1	"t": 2069500	"P": 1002.0	"F": 1}
{"v": 1	"t": 2069520	"P": 1006.0	"F": 2}
{"v": 1	"t": 2069540	"P": 1005.75	"F": 1}
{"v": 1	"t": 2069561	"P": 1000.75	"F": 1}
{"v": 1	"t": 2069581	"P": 1005.0	"F": 1}
{"v": 1	"t": 2069602	"P": 1005.75	"F": 1}
{"v": 1	"t": 2069622	"P": 1004.5	"F": 1}
{"v": 1	"t": 2069642	"P": 1003.5	"F": 1}
{"v": 1	"t": 2069663	"P": 1007.5	"F": 1}
{"v": 1	"t": 2069683	"P": 1003.5	"F": 1}
{"v": 1	"t": 2069703	"P": 1001.0	"F": 1}
{"v": 1	"t": 2069724	"P": 1006.25	"F": 2}
{"v": 1	"t": 2069744	"P": 1003.75	"F": 2}
{"v": 1	"t": 2069765	"P": 1002.5	"F": 1}
{"v": 1	"t": 2069785	"P": 1004.75	"F": 1}
{"v": 1	"t": 2069805	"P": 1007.25	"F": 1}
{"v": 1	"t": 2069826	"P": 1003.5	"F": 1}
{"v": 1	"t": 2069846	"P": 1003.0	"F": 1}
{"v": 1	"t": 2069866	"P": 1005.5	"F": 1}
{"v": 1	"t": 2069887	"P": 1006.5	"F": 1}
{"v": 1	"t": 2069907	"P": 1002.5	"F": 1}
{"v": 1	"t": 2069927	"P": 1004.25	"F": 1}
{"v": 1	"t": 2069948	"P": 1006.0	"F": 1	"C": 46.35	"D": 3273	"sn": 54091929832280	"file": "/data/device_log/data0000.out"}
{"v": 1	"t": 2069968	"P": 1001.75	"F": 1}
{"v": 1	"t": 2069989	"P": 1002.0	"F": 1}
{"v": 1	"t": 2070009	"P": 1008.25	"F": 2}
{"v": 1	"t": 2070029	"P": 1005.25	"F": 1}
{"v": 1	"t": 2070050	"P": 1001.0	"F": 2}
{"v": 1	"t": 2070070	"P": 1004.5	"F": 1}
{"v": 1	"t": 2070090	"P": 1006.25	"F": 1}
{"v": 1	"t": 2070111	"P": 1002.5	"F": 1}
{"v": 1	"t": 2070131	"P": 1002.0	"F": 2}
{"v": 1	"t": 2070151	"P": 1008.0	"F": 2}
{"v": 1	"t": 2070172	"P": 1002.75	"F": 1}
{"v": 1	"t": 2070192	"P": 1001.5	"F": 1}
{"v": 1	"t": 2070212	"P": 1004.75	"F": 1}
{"v": 1	"t": 2070233	"P": 1005.0	"F": 1}
{"v": 1	"t": 2070253	"P": 1000.75	"F": 1}
{"v": 1	"t": 2070274	"P": 1003.25	"F": 2}
{"v": 1	"t": 2070294	"P": 1007.0	"F": 1}
{"v": 1	"t": 2070314	"P": 1005.0	"F": 2}
{"v": 1	"t": 2070335	"P": 1001.75	"F": 1}
{"v": 1	"t": 2070355	"P": 1007.75	"F": 1}
{"v": 1	"t": 2070375	"P": 1004.0	"F": 1}
{"v": 1	"t": 2070396	"P": 1001.75	"F": 2}
{"v": 1	"t": 2070416	"P": 1006.0	"F": 1}
{"v": 1	"t": 2070437	"P": 1007.0	"F": 2}
{"v": 1	"t": 2070457	"P": 1001.5	"F": 1}
{"v": 1	"t": 2070477	"P": 1001.75	"F": 2}
{"v": 1	"t": 2070498	"P": 1006.0	"F": 2}
{"v": 1	"t": 2070518	"P": 1003.75	"F": 1}
{"v": 1	"t": 2070538	"P": 1001.75	"F": 2}
{"v": 1	"t": 2070559	"P": 1005.0	"F": 2}
{"v": 1	"t": 2070579	"P": 1005.25	"F": 2}
{"v": 1	"t": 2070600	"P": 1001.75	"F": 1}
{"v": 1	"t": 2070620	"P": 1003.75	"F": 1}
{"v": 1	"t": 2070640	"P": 1006.75	"F": 1}
{"v": 1	"t": 2070661	"P": 1004.5	"F": 1}
{"v": 1	"t": 2070681	"P": 1002.0	"F": 1}
{"v": 1	"t": 2070701	"P": 1008.75	"F": 2}
{"v": 1	"t": 2070722	"P": 1005.5	"F": 1}
{"v": 1	"t": 2070742	"P": 1001.75	"F": 1}
{"v": 1	"t": 2070762	"P": 1004.75	"F": 2}
{"v": 1	"t": 2070783	"P": 1008.5	"F": 1}
{"v": 1	"t": 2070803	"P": 1001.75	"F": 2}
{"v": 1	"t": 2070824	"P": 1000.0	"F": 2}
{"v": 1	"t": 2070844	"P": 1007.0	"F": 1}
{"v": 1	"t": 2070864	"P": 1005.5	"F": 2}
{"v": 1	"t": 2070885	"P": 1002.75	"F": 2}
{"v": 1	"t": 2070905	"P": 1004.25	"F": 1}
{"v": 1	"t": 2070925	"P": 1004.75	"F": 2}
{"v": 1	"t": 2070946	"P": 1001.0	"F": 1}
{"v": 1	"t": 2070966	"P": 1003.5	"F": 1	"C": 46.325	"D": 3273	"sn": 54091929832280	"file": "/data/device_log/data0000.out"}
{"v": 1	"t": 2070986	"P": 1006.75	"F": 1}
{"v": 1	"t": 2071007	"P": 1003.25	"F": 1}
{"v": 1	"t": 2071027	"P": 1003.5	"F": 1}
{"v": 1	"t": 2071048	"P": 1005.75	"F": 1}
{"v": 1	"t": 2071068	"P": 1004.75	"F": 1}
{"v": 1	"t": 2071088	"P": 1002.25	"F": 2}
{"v": 1	"t": 2071109	"P": 1004.25	"F": 1}
{"v": 1	"t": 2071129	"P": 1008.0	"F": 1}
{"v": 1	"t": 2071149	"P": 1003.75	"F": 2}
{"v": 1	"t": 2071170	"P": 1002.25	"F": 2}
{"v": 1	"t": 2071190	"P": 1006.5	"F": 2}
{"v": 1	"t": 2071211	"P": 1006.0	"F": 1}
{"v": 1	"t": 2071231	"P": 1000.25	"F": 1}
{"v": 1	"t": 2071252	"P": 1005.5	"F": 2}
{"v": 1	"t": 2071272	"P": 1002.25	"F": 1}
{"v": 1	"t": 2071292	"P": 1002.5	"F": 2}
{"v": 1	"t": 2071313	"P": 1008.75	"F": 1}
{"v": 1	"t": 2071333	"P": 1003.25	"F": 1}
{"v": 1	"t": 2071353	"P": 1000.25	"F": 1}
{"v": 1	"t": 2071374	"P": 1006.0	"F": 2}
{"v": 1	"t": 2071394	"P": 1006.0	"F": 2}
{"v": 1	"t": 2071415	"P": 1001.5	"F": 1}
{"v": 1	"t": 2071435	"P": 1005.5	"F": 2}
{"v": 1	"t": 2071455	"P": 1005.5	"F": 1}
{"v": 1	"t": 2071476	"P": 1002.75	"F": 1}
{"v": 1	"t": 2071496	"P": 1003.5	"F": 1}
{"v": 1	"t": 2071516	"P": 1007.25	"F": 1}
{"v": 1	"t": 2071537	"P": 1005.75	"F": 1}
{"v": 1	"t": 2071557	"P": 1001.5	"F": 2}
{"v": 1	"t": 2071577	"P": 1004.25	"F": 1}
{"v": 1	"t": 2071598	"P": 1004.75	"F": 1}
{"v": 1	"t": 2071618	"P": 1002.0	"F": 1}
{"v": 1	"t": 2071639	"P": 1001.75	"F": 1}
{"v": 1	"t": 2071659	"P": 1007.0	"F": 2}
{"v": 1	"t": 2071679	"P": 1004.25	"F": 1}
{"v": 1	"t": 2071700	"P": 1001.25	"F": 1}
{"v": 1	"t": 2071720	"P": 1005.25	"F": 1}
{"v": 1	"t": 2071740	"P": 1006.5	"F": 2}
{"v": 1	"t": 2071761	"P": 1003.0	"F": 2}
{"v": 1	"t": 2071781	"P": 1003.25	"F": 2}
{"v": 1	"t": 2071801	"P": 1007.5	"F": 2}
{"v": 1	"t": 2071822	"P": 1000.5	"F": 1}
{"v": 1	"t": 2071842	"P": 1002.75	"F": 2}
{"v": 1	"t": 2071863	"P": 1007.5	"F": 1}
{"v": 1	"t": 2071883	"P": 1002.75	"F": 2}
{"v": 1	"t": 2071903	"P": 1002.5	"F": 1}
{"v": 1	"t": 2071924	"P": 1006.0	"F": 2}
{"v": 1	"t": 2071944	"P": 1005.0	"F": 2}
{"v": 1	"t": 2071965	"P": 1002.75	"F": 2}
{"v": 1	"t": 2071985	"P": 1005.25	"F": 2	"C": 46.33	"D": 3273	"sn": 54091929832280	"file": "/data/device_log/data0000.out"}
{"v": 1	"t": 2072005	"P": 1005.5	"F": 1}
{"v": 1	"t": 2072026	"P": 1003.0	"F": 2}
{"v": 1	"t": 2072046	"P": 1002.75	"F": 2}
{"v": 1	"t": 2072066	"P": 1008.5	"F": 2}
{"v": 1	"t": 2072087	"P": 1003.75	"F": 2}
{"v": 1	"t": 2072107	"P": 1001.75	"F": 1}
{"v": 1	"t": 2072128	"P": 1007.75	"F": 2}
{"v": 1	"t": 2072148	"P": 1005.25	"F": 2}
{"v": 1	"t": 2072168	"P": 1002.5	"F": 2}
{"v": 1	"t": 2072189	"P": 1002.75	"F": 2}
{"v": 1	"t": 2072209	"P": 1006.25	"F": 2}
{"v": 1	"t": 2072229	"P": 1002.75	"F": 2}
{"v": 1	"t": 2072250	"P": 1001.5	"F": 2}
{"v": 1	"t": 2072270	"P": 1008.25	"F": 2}
{"v": 1	"t": 2072290	"P": 1004.0	"F": 1}
{"v": 1	"t": 2072311	"P": 1002.0	"F": 2}
{"v": 1	"t": 2072331	"P": 1004.0	"F": 2}
{"v": 1	"t": 2072352	"P": 1006.0	"F": 2}
{"v": 1	"t": 2072372	"P": 1003.0	"F": 2}
{"v": 1	"t": 2072392	"P": 1001.5	"F": 2}
{"v": 1	"t": 2072413	"P": 1008.0	"F": 2}
{"v": 1	"t": 2072433	"P": 1003.25	"F": 2}
{"v": 1	"t": 2072453	"P": 1001.25	"F": 2}
{"v": 1	"t": 2072474	"P": 1005.0	"F": 2}
{"v": 1	"t": 2072494	"P": 1006.75	"F": 2}
{"v": 1	"t": 2072514	"P": 1002.75	"F": 2}
{"v": 1	"t": 2072535	"P": 1002.0	"F": 2}
{"v": 1	"t": 2072555	"P": 1007.25	"F": 1}
{"v": 1	"t": 2072576	"P": 1004.0	"F": 1}
{"v": 1	"t": 2072596	"P": 1001.25	"F": 2}
{"v": 1	"t": 2072616	"P": 1006.5	"F": 1}
{"v": 1	"t": 2072637	"P": 1005.5	"F": 2}
{"v": 1	"t": 2072657	"P": 1001.25	"F": 2}
{"v": 1	"t": 2072677	"P": 1005.0	"F": 1}
{"v": 1	"t": 2072698	"P": 1004.5	"F": 2}
{"v": 1	"t": 2072718	"P": 1003.0	"F": 2}
{"v": 1	"t": 2072739	"P": 1001.25	"F": 2}
{"v": 1	"t": 2072759	"P": 1007.25	"F": 2}
{"v": 1	"t": 2072779	"P": 1002.75	"F": 2}
{"v": 1	"t": 2072800	"P": 1002.0	"F": 2}
{"v": 1	"t": 2072820	"P": 1005.0	"F": 1}
{"v": 1	"t": 2072840	"P": 1007.25	"F": 2}
{"v": 1	"t": 2072861	"P": 1001.0	"F": 2}
{"v": 1	"t": 2072881	"P": 1002.5	"F": 2}
{"v": 1	"t": 2072901	"P": 1007.5	"F": 2}
{"v": 1	"t": 2072922	"P": 1004.25	"F": 1}
{"v": 1	"t": 2072942	"P": 1001.5	"F": 2}
{"v": 1	"t": 2072963	"P": 1005.5	"F": 2}
{"v": 1	"t": 2072983	"P": 1005.0	"F": 1}
{"v": 1	"t": 2073003	"P": 999.75	"F": 2	"C": 46.32	"D": 3273	"sn": 54091929832280	"file": "/data/device_log/data0000.out"}
{"v": 1	"t": 2073024	"P": 1004.75	"F": 1}
{"v": 1	"t": 2073044	"P": 1007.25	"F": 2}
{"v": 1	"t": 2073064	"P": 1001.75	"F": 2}
{"v": 1	"t": 2073085	"P": 1000.5	"F": 1}
{"v": 1	"t": 2073105	"P": 1007.25	"F": 2}
{"v": 1	"t": 2073126	"P": 1004.0	"F": 2}
{"v": 1	"t": 2073146	"P": 999.75	"F": 1}
{"v": 1	"t": 2073166	"P": 1006.25	"F": 1}
{"v": 1	"t": 2073187	"P": 1004.75	"F": 1}
{"v": 1	"t": 2073207	"P": 1003.0	"F": 2}
{"v": 1	"t": 2073227	"P": 1000.0	"F": 2}
{"v": 1	"t": 2073248	"P": 1007.5	"F": 1}
{"v": 1	"t": 2073268	"P": 1003.0	"F": 2}
{"v": 1	"t": 2073288	"P": 1000.75	"F": 2}
{"v": 1	"t": 2073309	"P": 1006.25	"F": 1}
{"v": 1	"t": 2073329	"P": 1004.5	"F": 2}
{"v": 1	"t": 2073350	"P": 1001.25	"F": 2}
{"v": 1	"t": 2073370	"P": 1003.75	"F": 2}
{"v": 1	"t": 2073390	"P": 1006.0	"F": 2}
{"v": 1	"t": 2073411	"P": 1002.0	"F": 2}
{"v": 1	"t": 2073431	"P": 1002.25	"F": 2}
{"v": 1	"t": 2073451	"P": 1009.25	"F": 1}
{"v": 1	"t": 2073472	"P": 1003.25	"F": 2}
{"v": 1	"t": 2073492	"P": 1001.5	"F": 2}
{"v": 1	"t": 2073512	"P": 1005.25	"F": 2}
{"v": 1	"t": 2073533	"P": 1005.25	"F": 2}
{"v": 1	"t": 2073553	"P": 1003.0	"F": 1}
{"v": 1	"t": 2073574	"P": 1002.5	"F": 2}
{"v": 1	"t": 2073594	"P": 1006.0	"F": 1}
{"v": 1	"t": 2073614	"P": 1003.0	"F": 1}
{"v": 1	"t": 2073635	"P": 1001.5	"F": 2}
{"v": 1	"t": 2073655	"P": 1005.5	"F": 1}
{"v": 1	"t": 2073675	"P": 1005.5	"F": 2}
{"v": 1	"t": 2073696	"P": 1001.75	"F": 1}
{"v": 1	"t": 2073716	"P": 1003.25	"F": 2}
{"v": 1	"t": 2073736	"P": 1007.25	"F": 2}
{"v": 1	"t": 2073757	"P": 1002.75	"F": 2}
{"v": 1	"t": 2073777	"P": 1001.25	"F": 2}
{"v": 1	"t": 2073798	"P": 1007.25	"F": 2}
{"v": 1	"t": 2073818	"P": 1006.0	"F": 1}
{"v": 1	"t": 2073838	"P": 1002.0	"F": 2}
{"v": 1	"t": 2073859	"P": 1004.25	"F": 2}
{"v": 1	"t": 2073879	"P": 1005.5	"F": 1}
{"v": 1	"t": 2073899	"P": 1003.0	"F": 2}
{"v": 1	"t": 2073920	"P": 1002.0	"F": 2}
{"v": 1	"t": 2073940	"P": 1006.5	"F": 2}
{"v": 1	"t": 2073961	"P": 1003.5	"F": 2}
{"v": 1	"t": 2073981	"P": 1001.5	"F": 2}
{"v": 1	"t": 2074001	"P": 1005.25	"F": 2}
{"v": 1	"t": 2074022	"P": 1005.25	"F": 2	"C": 46.32	"D": 3273	"sn": 54091929832280	"file": "/data/device_log/data0000.out"}
{"v": 1	"t": 2074042	"P": 1001.0	"F": 2}
{"v": 1	"t": 2074062	"P": 1002.75	"F": 2}
{"v": 1	"t": 2074083	"P": 1007.25	"F": 2}
{"v": 1	"t": 2074103	"P": 1002.0	"F": 2}
{"v": 1	"t": 2074124	"P": 1001.25	"F": 1}
{"v": 1	"t": 2074144	"P": 1007.5	"F": 2}
{"v": 1	"t": 2074164	"P": 1003.75	"F": 2}
{"v": 1	"t": 2074185	"P": 1000.5	"F": 2}
{"v": 1	"t": 2074205	"P": 1005.75	"F": 1}
{"v": 1	"t": 2074225	"P": 1006.0	"F": 2}
{"v": 1	"t": 2074246	"P": 999.75	"F": 2}
{"v": 1	"t": 2074266	"P": 1003.75	"F": 2}
{"v": 1	"t": 2074287	"P": 1008.25	"F": 2}
{"v": 1	"t": 2074307	"P": 1001.75	"F": 2}
{"v": 1	"t": 2074327	"P": 1001.25	"F": 2}
{"v": 1	"t": 2074348	"P": 1007.75	"F": 2}
{"v": 1	"t": 2074368	"P": 1004.75	"F": 1}
{"v": 1	"t": 2074388	"P": 1001.5	"F": 2}
{"v": 1	"t": 2074409	"P": 1004.25	"F": 1}
{"v": 1	"t": 2074429	"P": 1006.25	"F": 2}
{"v": 1	"t": 2074449	"P": 1002.75	"F": 2}
{"v": 1	"t": 2074470	"P": 1001.25	"F": 2}
{"v": 1	"t": 2074490	"P": 1007.25	"F": 2}
{"v": 1	"t": 2074511	"P": 1003.5	"F": 1}
{"v": 1	"t": 2074531	"P": 1000.0	"F": 2}
{"v": 1	"t": 2074551	"P": 1005.5	"F": 2}
{"v": 1	"t": 2074572	"P": 1008.0	"F": 2}
{"v": 1	"t": 2074592	"P": 1001.0	"F": 2}
{"v": 1	"t": 2074612	"P": 1001.5	"F": 2}
{"v": 1	"t": 2074633	"P": 999.75	"F": 2}
{"v": 1	"t": 2074653	"P": 1002.75	"F": 2}
{"v": 1	"t": 2074673	"P": 1001.25	"F": 1}
{"v": 1	"t": 2074694	"P": 1006.75	"F": 2}
{"v": 1	"t": 2074714	"P": 1004.75	"F": 1}
{"v": 1	"t": 2074735	"P": 1002.5	"F": 1}
{"v": 1	"t": 2074755	"P": 1005.75	"F": 1}
{"v": 1	"t": 2074775	"P": 1006.25	"F": 2}
{"v": 1	"t": 2074796	"P": 1002.25	"F": 2}
{"v": 1	"t": 2074816	"P": 1002.25	"F": 2}
{"v": 1	"t": 2074836	"P": 1006.0	"F": 2}
{"v": 1	"t": 2074857	"P": 1002.5	"F": 2}
{"v": 1	"t": 2074877	"P": 997.25	"F": 2}
{"v": 1	"t": 2074898	"P": 1006.25	"F": 2}
{"v": 1	"t": 2074918	"P": 1006.75	"F": 2}
{"v": 1	"t": 2074938	"P": 1002.0	"F": 2}
{"v": 1	"t": 2074959	"P": 1006.75	"F": 1}
{"v": 1	"t": 2074979	"P": 1006.75	"F": 2}
{"v": 1	"t": 2074999	"P": 1001.25	"F": 2}
{"v": 1	"t": 2075020	"P": 1003.75	"F": 2}
{"v": 1	"t": 2075040	"P": 1006.25	"F": 2	"C": 46.33	"D": 3273	"sn": 54091929832280	"file": "/data/device_log/data0000.out"}
{"v": 1	"t": 2075061	"P": 1004.0	"F": 2}
{"v": 1	"t": 2075081	"P": 1003.5	"F": 1}
{"v": 1	"t": 2075101	"P": 1007.5	"F": 2}
{"v": 1	"t": 2075122	"P": 1004.25	"F": 2}
{"v": 1	"t": 2075142	"P": 1002.0	"F": 2}
{"v": 1	"t": 2075163	"P": 1006.75	"F": 2}
{"v": 1	"t": 2075183	"P": 1005.5	"F": 2}
{"v": 1	"t": 2075203	"P": 1001.25	"F": 2}
{"v": 1	"t": 2075224	"P": 1006.0	"F": 2}
{"v": 1	"t": 2075244	"P": 1006.25	"F": 1}
{"v": 1	"t": 2075264	"P": 1001.25	"F": 2}
{"v": 1	"t": 2075285	"P": 1003.5	"F": 1}
{"v": 1	"t": 2075305	"P": 1007.25	"F": 1}
{"v": 1	"t": 2075326	"P": 1002.75	"F": 1}
{"v": 1	"t": 2075346	"P": 1001.0	"F": 2}
{"v": 1	"t": 2075366	"P": 1005.0	"F": 2}
{"v": 1	"t": 2075387	"P": 1005.25	"F": 2}
{"v": 1	"t": 2075407	"P": 1000.75	"F": 1}
{"v": 1	"t": 2075427	"P": 1005.25	"F": 2}
{"v": 1	"t": 2075448	"P": 1005.75	"F": 2}
{"v": 1	"t": 2075468	"P": 1005.0	"F": 2}
{"v": 1	"t": 2075489	"P": 1002.0	"F": 2}
{"v": 1	"t": 2075509	"P": 1008.25	"F": 2}
{"v": 1	"t": 2075529	"P": 1004.25	"F": 1}
{"v": 1	"t": 2075550	"P": 1001.5	"F": 2}
{"v": 1	"t": 2075570	"P": 1005.0	"F": 2}
{"v": 1	"t": 2075590	"P": 1005.0	"F": 1}
{"v": 1	"t": 2075611	"P": 1004.25	"F": 2}
{"v": 1	"t": 2075631	"P": 1002.75	"F": 2}
{"v": 1	"t": 2075651	"P": 1006.75	"F": 2}
{"v": 1	"t": 2075672	"P": 1005.5	"F": 2}
{"v": 1	"t": 2075692	"P": 1000.75	"F": 2}
{"v": 1	"t": 2075712	"P": 1005.75	"F": 1}
{"v": 1	"t": 2075733	"P": 1005.0	"F": 2}
{"v": 1	"t": 2075753	"P": 1001.5	"F": 2}
{"v": 1	"t": 2075774	"P": 1001.75	"F": 2}
{"v": 1	"t": 2075794	"P": 1006.25	"F": 2}
{"v": 1	"t": 2075814	"P": 1004.25	"F": 2}
{"v": 1	"t": 2075835	"P": 1001.25	"F": 2}
{"v": 1	"t": 2075855	"P": 1006.5	"F": 2}
{"v": 1	"t": 2075875	"P": 1005.75	"F": 2}
{"v": 1	"t": 2075896	"P": 999.25	"F": 2}
{"v": 1	"t": 2075916	"P": 1004.25	"F": 2}
{"v": 1	"t": 2075937	"P": 1007.0	"F": 2}
{"v": 1	"t": 2075957	"P": 1003.25	"F": 2}
{"v": 1	"t": 2075977	"P": 1003.25	"F": 1}
{"v": 1	"t": 2075998	"P": 1006.75	"F": 2}
{"v": 1	"t": 2076018	"P": 1005.0	"F": 2}
{"v": 1	"t": 2076038	"P": 999.5	"F": 2}
{"v": 1	"t": 2076059	"P": 1005.25	"F": 2	"C": 46.33	"D": 3273	"sn": 54091929832280	"file": "/data/device_log/data0000.out"}
{"v": 1	"t": 2076079	"P": 1005.75	"F": 2}
{"v": 1	"t": 2076099	"P": 1001.75	"F": 2}
{"v": 1	"t": 2076120	"P": 1003.75	"F": 2}
{"v": 1	"t": 2076140	"P": 1007.0	"F": 2}
{"v": 1	"t": 2076161	"P": 1002.75	"F": 2}
{"v": 1	"t": 2076181	"P": 1002.5	"F": 2}
{"v": 1	"t": 2076201	"P": 1007.25	"F": 2}
{"v": 1	"t": 2076222	"P": 1007.75	"F": 2}
{"v": 1	"t": 2076242	"P": 1001.0	"F": 2}
{"v": 1	"t": 2076262	"P": 1002.25	"F": 2}
{"v": 1	"t": 2076283	"P": 1007.75	"F": 1}
{"v": 1	"t": 2076303	"P": 1004.0	"F": 2}
{"v": 1	"t": 2076323	"P": 1001.25	"F": 2}
{"v": 1	"t": 2076344	"P": 1007.5	"F": 2}
{"v": 1	"t": 2076364	"P": 1005.25	"F": 2}
{"v": 1	"t": 2076385	"P": 1000.75	"F": 2}
{"v": 1	"t": 2076405	"P": 1005.75	"F": 2}
{"v": 1	"t": 2076425	"P": 1008.0	"F": 2}
{"v": 1	"t": 2076446	"P": 1002.0	"F": 2}
{"v": 1	"t": 2076466	"P": 1002.5	"F": 2}
{"v": 1	"t": 2076486	"P": 1008.0	"F": 2}
{"v": 1	"t": 2076507	"P": 1004.0	"F": 2}
{"v": 1	"t": 2076527	"P": 1001.75	"F": 2}
{"v": 1	"t": 2076547	"P": 1005.25	"F": 2}
{"v": 1	"t": 2076568	"P": 1005.75	"F": 2}
{"v": 1	"t": 2076588	"P": 1001.0	"F": 2}
{"v": 1	"t": 2076609	"P": 1002.0	"F": 2}
{"v": 1	"t": 2076629	"P": 1006.75	"F": 2}
{"v": 1	"t": 2076649	"P": 1002.75	"F": 2}
{"v": 1	"t": 2076670	"P": 1001.25	"F": 2}
{"v": 1	"t": 2076690	"P": 1006.25	"F": 2}
{"v": 1	"t": 2076711	"P": 1003.25	"F": 2}
{"v": 1	"t": 2076731	"P": 1000.75	"F": 2}
{"v": 1	"t": 2076751	"P": 1005.0	"F": 2}
{"v": 1	"t": 2076772	"P": 1007.25	"F": 2}
{"v": 1	"t": 2076792	"P": 1002.75	"F": 2}
{"v": 1	"t": 2076812	"P": 1003.25	"F": 2}
{"v": 1	"t": 2076833	"P": 1006.75	"F": 2}
{"v": 1	"t": 2076853	"P": 1004.25	"F": 2}
{"v": 1	"t": 2076873	"P": 1001.0	"F": 2}
{"v": 1	"t": 2076894	"P": 1005.5	"F": 2}
{"v": 1	"t": 2076914	"P": 1005.75	"F": 2}
{"v": 1	"t": 2076935	"P": 1001.5	"F": 2}
{"v": 1	"t": 2076955	"P": 1004.5	"F": 2}
{"v": 1	"t": 2076975	"P": 1005.5	"F": 2}
{"v": 1	"t": 2076996	"P": 1003.25	"F": 1}
{"v": 1	"t": 2077016	"P": 1001.75	"F": 1}
{"v": 1	"t": 2077036	"P": 1009.5	"F": 1}
{"v": 1	"t": 2077057	"P": 1005.25	"F": 2}
{"v": 1	"t": 2077077	"P": 1001.25	"F": 2	"C": 46.3	"D": 3273	"sn": 54091929832280	"file": "/data/device_log/data0000.out"}
{"v": 1	"t": 2077097	"P": 1004.5	"F": 2}
{"v": 1	"t": 2077118	"P": 1006.25	"F": 2}
{"v": 1	"t": 2077138	"P": 1002.0	"F": 2}
{"v": 1	"t": 2077159	"P": 1003.0	"F": 1}
{"v": 1	"t": 2077179	"P": 1007.0	"F": 2}
{"v": 1	"t": 2077199	"P": 1003.25	"F": 2}
{"v": 1	"t": 2077220	"P": 1000.25	"F": 2}
{"v": 1	"t": 2077240	"P": 1007.25	"F": 2}
{"v": 1	"t": 2077260	"P": 1005.75	"F": 2}
{"v": 1	"t": 2077281	"P": 1001.0	"F": 1}
{"v": 1	"t": 2077301	"P": 1004.75	"F": 2}
{"v": 1	"t": 2077322	"P": 1006.5	"F": 2}
{"v": 1	"t": 2077342	"P": 1001.0	"F": 2}
{"v": 1	"t": 2077362	"P": 1002.5	"F": 1}
{"v": 1	"t": 2077383	"P": 1007.25	"F": 2}
{"v": 1	"t": 2077403	"P": 1002.5	"F": 2}
{"v": 1	"t": 2077423	"P": 1000.5	"F": 1}
{"v": 1	"t": 2077444	"P": 1007.0	"F": 1}
{"v": 1	"t": 2077464	"P": 1004.5	"F": 2}
{"v": 1	"t": 2077485	"P": 1002.25	"F": 1}
{"v": 1	"t": 2077505	"P": 1004.75	"F": 1}
{"v": 1	"t": 2077525	"P": 1006.0	"F": 1}
{"v": 1	"t": 2077546	"P": 1002.25	"F": 1}
{"v": 1	"t": 2077566	"P": 1001.0	"F": 2}
{"v": 1	"t": 2077586	"P": 1007.25	"F": 2}
{"v": 1	"t": 2077607	"P": 1006.0	"F": 2}
{"v": 1	"t": 2077627	"P": 1001.5	"F": 2}
{"v": 1	"t": 2077647	"P": 1005.75	"F": 2}
{"v": 1	"t": 2077668	"P": 1007.5	"F": 2}
{"v": 1	"t": 2077688	"P": 1002.5	"F": 2}
{"v": 1	"t": 2077709	"P": 1002.75	"F": 2}
{"v": 1	"t": 2077729	"P": 1007.0	"F": 2}
{"v": 1	"t": 2077749	"P": 1004.0	"F": 2}
{"v": 1	"t": 2077770	"P": 1002.5	"F": 2}
{"v": 1	"t": 2077790	"P": 1005.25	"F": 2}
{"v": 1	"t": 2077810	"P": 1006.5	"F": 2}
{"v": 1	"t": 2077831	"P": 1002.5	"F": 2}
{"v": 1	"t": 2077851	"P": 1002.25	"F": 2}
{"v": 1	"t": 2077871	"P": 1008.75	"F": 2}
{"v": 1	"t": 2077892	"P": 1003.75	"F": 2}
{"v": 1	"t": 2077912	"P": 1002.5	"F": 2}
{"v": 1	"t": 2077933	"P": 1008.25	"F": 2}
{"v": 1	"t": 2077953	"P": 1005.0	"F": 2}
{"v": 1	"t": 2077973	"P": 1002.0	"F": 1}
{"v": 1	"t": 2077994	"P": 1004.25	"F": 2}
{"v": 1	"t": 2078014	"P": 1006.25	"F": 1}
{"v": 1	"t": 2078034	"P": 1001.5	"F": 1}
{"v": 1	"t": 2078055	"P": 1001.25	"F": 1}
{"v": 1	"t": 2078075	"P": 1006.75	"F": 2}
{"v": 1	"t": 2078096	"P": 1003.75	"F": 1	"C": 46.34	"D": 3273	"sn": 54091929832280	"file": "/data/device_log/data0000.out"}
{"v": 1	"t": 2078116	"P": 1000.5	"F": 2}
{"v": 1	"t": 2078136	"P": 1006.75	"F": 2}
{"v": 1	"t": 2078157	"P": 1005.5	"F": 1}
{"v": 1	"t": 2078177	"P": 1002.25	"F": 2}
{"v": 1	"t": 2078197	"P": 1002.25	"F": 2}
{"v": 1	"t": 2078218	"P": 1006.0	"F": 2}
{"v": 1	"t": 2078238	"P": 1004.0	"F": 2}
{"v": 1	"t": 2078258	"P": 1000.0	"F": 2}
{"v": 1	"t": 2078279	"P": 1006.25	"F": 1}
{"v": 1	"t": 2078299	"P": 1004.0	"F": 1}
{"v": 1	"t": 2078320	"P": 1000.75	"F": 1}
{"v": 1	"t": 2078340	"P": 1002.75	"F": 2}
{"v": 1	"t": 2078360	"P": 1007.75	"F": 2}
{"v": 1	"t": 2078381	"P": 1003.25	"F": 2}
{"v": 1	"t": 2078401	"P": 1001.75	"F": 2}
{"v": 1	"t": 2078421	"P": 1005.75	"F": 2}
{"v": 1	"t": 2078442	"P": 1005.5	"F": 2}
{"v": 1	"t": 2078462	"P": 1000.5	"F": 2}
{"v": 1	"t": 2078482	"P": 1004.0	"F": 2}
{"v": 1	"t": 2078503	"P": 1007.25	"F": 2}
{"v": 1	"t": 2078523	"P": 1002.25	"F": 2}
{"v": 1	"t": 2078544	"P": 1001.75	"F": 2}
{"v": 1	"t": 2078564	"P": 1007.75	"F": 2}
{"v": 1	"t": 2078584	"P": 1004.0	"F": 2}
{"v": 1	"t": 2078605	"P": 1000.75	"F": 2}
{"v": 1	"t": 2078625	"P": 1007.75	"F": 2}
{"v": 1	"t": 2078645	"P": 1004.25	"F": 2}
{"v": 1	"t": 2078666	"P": 1002.75	"F": 2}
{"v": 1	"t": 2078686	"P": 1003.5	"F": 2}
{"v": 1	"t": 2078707	"P": 1005.5	"F": 2}
{"v": 1	"t": 2078727	"P": 1002.5	"F": 2}
{"v": 1	"t": 2078747	"P": 1001.25	"F": 2}
{"v": 1	"t": 2078768	"P": 1006.0	"F": 2}
{"v": 1	"t": 2078788	"P": 1003.0	"F": 2}
{"v": 1	"t": 2078808	"P": 1000.75	"F": 2}
{"v": 1	"t": 2078829	"P": 1006.5	"F": 2}
{"v": 1	"t": 2078849	"P": 1004.75	"F": 2}
{"v": 1	"t": 2078870	"P": 1002.0	"F": 2}
{"v": 1	"t": 2078890	"P": 1006.25	"F": 2}
{"v": 1	"t": 2078910	"P": 1003.75	"F": 2}
{"v": 1	"t": 2078931	"P": 1001.75	"F": 2}
{"v": 1	"t": 2078951	"P": 1005.25	"F": 2}
{"v": 1	"t": 2078972	"P": 1006.0	"F": 2}
{"v": 1	"t": 2078992	"P": 1003.25	"F": 2}
{"v": 1	"t": 2079012	"P": 1003.25	"F": 2}
{"v": 1	"t": 2079033	"P": 1005.0	"F": 2}
{"v": 1	"t": 2079053	"P": 1002.25	"F": 2}
{"v": 1	"t": 2079074	"P": 1000.25	"F": 2}
{"v": 1	"t": 2079094	"P": 1007.25	"F": 2}
{"v": 1	"t": 2079114	"P": 1003.0	"F": 2	"C": 46.35	"D": 3273	"sn": 54091929832280	"file": "/data/device_log/data0000.out"}
{"v": 1	"t": 2079135	"P": 1002.5	"F": 2}
{"v": 1	"t": 2079155	"P": 1005.25	"F": 2}
{"v": 1	"t": 2079175	"P": 1004.25	"F": 2}
{"v": 1	"t": 2079196	"P": 1001.5	"F": 2}
{"v": 1	"t": 2079216	"P": 1004.25	"F": 2}
{"v": 1	"t": 2079237	"P": 1006.75	"F": 2}
{"v": 1	"t": 2079257	"P": 1003.5	"F": 2}
{"v": 1	"t": 2079277	"P": 1002.75	"F": 2}
{"v": 1	"t": 2079298	"P": 1009.25	"F": 2}
{"v": 1	"t": 2079318	"P": 1003.5	"F": 2}
{"v": 1	"t": 2079338	"P": 1001.75	"F": 2}
{"v": 1	"t": 2079359	"P": 1006.25	"F": 2}
{"v": 1	"t": 2079379	"P": 1005.5	"F": 2}
{"v": 1	"t": 2079400	"P": 1002.5	"F": 2}
{"v": 1	"t": 2079420	"P": 1003.25	"F": 2}
{"v": 1	"t": 2079440	"P": 1007.25	"F": 2}
{"v": 1	"t": 2079461	"P": 1004.25	"F": 2}
{"v": 1	"t": 2079481	"P": 1001.75	"F": 2}
{"v": 1	"t": 2079501	"P": 1006.5	"F": 2}
{"v": 1	"t": 2079522	"P": 1007.25	"F": 2}
{"v": 1	"t": 2079542	"P": 1000.75	"F": 2}
{"v": 1	"t": 2079562	"P": 1002.5	"F": 2}
{"v": 1	"t": 2079583	"P": 1006.5	"F": 1}
{"v": 1	"t": 2079603	"P": 1004.0	"F": 2}
{"v": 1	"t": 2079623	"P": 1002.5	"F": 2}
{"v": 1	"t": 2079644	"P": 1008.0	"F": 2}
{"v": 1	"t": 2079664	"P": 1005.5	"F": 2}
{"v": 1	"t": 2079685	"P": 1002.75	"F": 1}
{"v": 1	"t": 2079705	"P": 1006.25	"F": 2}
{"v": 1	"t": 2079725	"P": 1007.25	"F": 2}
{"v": 1	"t": 2079746	"P": 1001.5	"F": 1}
{"v": 1	"t": 2079766	"P": 1001.75	"F": 2}
{"v": 1	"t": 2079786	"P": 1008.75	"F": 2}
{"v": 1	"t": 2079807	"P": 1004.75	"F": 1}
{"v": 1	"t": 2079827	"P": 1002.0	"F": 1}
{"v": 1	"t": 2079848	"P": 1006.5	"F": 2}
{"v": 1	"t": 2079868	"P": 1007.5	"F": 1}
{"v": 1	"t": 2079888	"P": 1002.75	"F": 2}
{"v": 1	"t": 2079909	"P": 1003.75	"F": 1}
{"v": 1	"t": 2079929	"P": 1007.25	"F": 2}
{"v": 1	"t": 2079949	"P": 1004.0	"F": 2}
{"v": 1	"t": 2079970	"P": 1002.0	"F": 2}
{"v": 1	"t": 2079990	"P": 1007.25	"F": 2}
{"v": 1	"t": 2080011	"P": 1002.5	"F": 2}
{"v": 1	"t": 2080031	"P": 1002.5	"F": 2}
{"v": 1	"t": 2080051	"P": 1006.5	"F": 2}
{"v": 1	"t": 2080072	"P": 1006.25	"F": 2}
{"v": 1	"t": 2080092	"P": 1004.75	"F": 2}
{"v": 1	"t": 2080112	"P": 1006.0	"F": 2}
{"v": 1	"t": 2080133	"P": 1005.5	"F": 2	"C": 46.315	"D": 3273	"sn": 54091929832280	"file": "/data/device_log/data0000.out"}
{"v": 1	"t": 2080153	"P": 1003.0	"F": 2}
{"v": 1	"t": 2080174	"P": 1003.25	"F": 2}
{"v": 1	"t": 2080194	"P": 1006.25	"F": 2}
{"v": 1	"t": 2080214	"P": 1002.25	"F": 2}
{"v": 1	"t": 2080235	"P": 1001.5	"F": 2}
{"v": 1	"t": 2080255	"P": 1006.75	"F": 2}
{"v": 1	"t": 2080275	"P": 1004.5	"F": 2}
{"v": 1	"t": 2080296	"P": 1001.25	"F": 2}
{"v": 1	"t": 2080316	"P": 1003.75	"F": 2}
{"v": 1	"t": 2080336	"P": 1007.5	"F": 2}
{"v": 1	"t": 2080357	"P": 1003.25	"F": 2}
{"v": 1	"t": 2080377	"P": 1001.25	"F": 2}
{"v": 1	"t": 2080398	"P": 1007.5	"F": 2}
{"v": 1	"t": 2080418	"P": 1005.75	"F": 2}
{"v": 1	"t": 2080438	"P": 1002.5	"F": 2}
{"v": 1	"t": 2080459	"P": 1005.25	"F": 2}
{"v": 1	"t": 2080479	"P": 1005.75	"F": 2}
{"v": 1	"t": 2080499	"P": 1001.75	"F": 2}
{"v": 1	"t": 2080520	"P": 1003.25	"F": 2}
{"v": 1	"t": 2080540	"P": 1006.75	"F": 2}
{"v": 1	"t": 2080561	"P": 1003.75	"F": 2}
{"v": 1	"t": 2080581	"P": 1002.5	"F": 2}
{"v": 1	"t": 2080601	"P": 1005.25	"F": 2}
{"v": 1	"t": 2080622	"P": 1006.5	"F": 2}
{"v": 1	"t": 2080642	"P": 1002.25	"F": 2}
{"v": 1	"t": 2080662	"P": 1004.5	"F": 2}
{"v": 1	"t": 2080683	"P": 1005.75	"F": 2}
{"v": 1	"t": 2080703	"P": 1002.0	"F": 2}
{"v": 1	"t": 2080724	"P": 1002.0	"F": 2}
{"v": 1	"t": 2080744	"P": 1006.5	"F": 2}
{"v": 1	"t": 2080764	"P": 1003.75	"F": 2}
{"v": 1	"t": 2080785	"P": 1002.25	"F": 2}
{"v": 1	"t": 2080805	"P": 1006.5	"F": 1}
{"v": 1	"t": 2080825	"P": 1005.25	"F": 2}
{"v": 1	"t": 2080846	"P": 1001.0	"F": 1}
{"v": 1	"t": 2080866	"P": 1002.25	"F": 1}
{"v": 1	"t": 2080886	"P": 1005.75	"F": 1}
{"v": 1	"t": 2080907	"P": 1003.5	"F": 1}
{"v": 1	"t": 2080927	"P": 1001.75	"F": 1}
{"v": 1	"t": 2080948	"P": 1006.25	"F": 1}
{"v": 1	"t": 2080968	"P": 1004.25	"F": 1}
{"v": 1	"t": 2080988	"P": 1001.0	"F": 1}
{"v": 1	"t": 2081009	"P": 1004.25	"F": 1}
{"v": 1	"t": 2081029	"P": 1007.25	"F": 1}
{"v": 1	"t": 2081049	"P": 1004.0	"F": 1}
{"v": 1	"t": 2081070	"P": 1001.5	"F": 1}
{"v": 1	"t": 2081090	"P": 1006.5	"F": 1}
{"v": 1	"t": 2081111	"P": 1005.0	"F": 1}
{"v": 1	"t": 2081131	"P": 1004.5	"F": 1}
{"v": 1	"t": 2081151	"P": 1005.25	"F": 1	"C": 46.32	"D": 3273	"sn": 54091929832280	"file": "/data/device_log/data0000.out"}
{"v": 1	"t": 2081172	"P": 1005.75	"F": 1}
{"v": 1	"t": 2081192	"P": 1003.5	"F": 1}
{"v": 1	"t": 2081212	"P": 1004.0	"F": 1}
{"v": 1	"t": 2081233	"P": 1006.75	"F": 1}
{"v": 1	"t": 2081253	"P": 1004.5	"F": 1}
{"v": 1	"t": 2081273	"P": 1002.75	"F": 1}
{"v": 1	"t": 2081294	"P": 1007.5	"F": 1}
{"v": 1	"t": 2081314	"P": 1005.25	"F": 2}
{"v": 1	"t": 2081335	"P": 1002.25	"F": 1}
{"v": 1	"t": 2081355	"P": 1003.75	"F": 1}
{"v": 1	"t": 2081375	"P": 1006.0	"F": 1}
{"v": 1	"t": 2081396	"P": 1002.25	"F": 2}
{"v": 1	"t": 2081416	"P": 1001.0	"F": 1}
{"v": 1	"t": 2081436	"P": 1007.0	"F": 1}
{"v": 1	"t": 2081457	"P": 1003.5	"F": 2}
{"v": 1	"t": 2081477	"P": 1000.5	"F": 1}
{"v": 1	"t": 2081498	"P": 1008.5	"F": 1}
{"v": 1	"t": 2081518	"P": 1006.25	"F": 1}
{"v": 1	"t": 2081538	"P": 1002.25	"F": 1}
{"v": 1	"t": 2081559	"P": 1002.5	"F": 1}
{"v": 1	"t": 2081579	"P": 1006.25	"F": 1}
{"v": 1	"t": 2081599	"P": 1002.0	"F": 2}
{"v": 1	"t": 2081620	"P": 1002.5	"F": 1}
{"v": 1	"t": 2081640	"P": 1007.5	"F": 2}
{"v": 1	"t": 2081661	"P": 1005.5	"F": 2}
{"v": 1	"t": 2081681	"P": 999.75	"F": 2}
{"v": 1	"t": 2081701	"P": 1005.5	"F": 2}
{"v": 1	"t": 2081722	"P": 1007.5	"F": 1}
{"v": 1	"t": 2081742	"P": 1002.0	"F": 2}
{"v": 1	"t": 2081762	"P": 1003.75	"F": 2}
{"v": 1	"t": 2081783	"P": 1007.75	"F": 2}
{"v": 1	"t": 2081803	"P": 1003.0	"F": 2}
{"v": 1	"t": 2081824	"P": 1002.0	"F": 2}
{"v": 1	"t": 2081844	"P": 1007.25	"F": 2}
{"v": 1	"t": 2081864	"P": 1003.75	"F": 2}
{"v": 1	"t": 2081885	"P": 1002.75	"F": 2}
{"v": 1	"t": 2081905	"P": 1005.75	"F": 2}
{"v": 1	"t": 2081925	"P": 1007.0	"F": 2}
{"v": 1	"t": 2081946	"P": 1001.75	"F": 1}
{"v": 1	"t": 2081966	"P": 1002.0	"F": 2}
{"v": 1	"t": 2081986	"P": 1008.25	"F": 2}
{"v": 1	"t": 2082007	"P": 1003.75	"F": 1}
{"v": 1	"t": 2082027	"P": 1000.75	"F": 2}
{"v": 1	"t": 2082048	"P": 1005.25	"F": 1}
{"v": 1	"t": 2082068	"P": 1007.5	"F": 2}
{"v": 1	"t": 2082088	"P": 1001.75	"F": 2}
{"v": 1	"t": 2082109	"P": 1003.0	"F": 2}
{"v": 1	"t": 2082129	"P": 1008.25	"F": 2}
{"v": 1	"t": 2082149	"P": 1003.0	"F": 2}
{"v": 1	"t": 2082170	"P": 1002.75	"F": 2	"C": 46.315	"D": 3273	"sn": 54091929832280	"file": "/data/device_log/data0000.out"}
{"v": 1	"t": 2082190	"P": 1006.75	"F": 2}
{"v": 1	"t": 2082211	"P": 1004.25	"F": 2}
{"v": 1	"t": 2082231	"P": 1002.0	"F": 2}
{"v": 1	"t": 2082251	"P": 1006.5	"F": 2}
{"v": 1	"t": 2082272	"P": 1006.5	"F": 2}
{"v": 1	"t": 2082292	"P": 1002.5	"F": 2}
{"v": 1	"t": 2082312	"P": 1004.5	"F": 2}
{"v": 1	"t": 2082333	"P": 1005.75	"F": 2}
{"v": 1	"t": 2082353	"P": 1001.5	"F": 2}
{"v": 1	"t": 2082374	"P": 1008.0	"F": 2}
{"v": 1	"t": 2082394	"P": 1005.5	"F": 2}
{"v": 1	"t": 2082415	"P": 1001.25	"F": 2}
{"v": 1	"t": 2082435	"P": 1004.75	"F": 2}
{"v": 1	"t": 2082455	"P": 1007.5	"F": 2}
{"v": 1	"t": 2082476	"P": 1002.75	"F": 2}
{"v": 1	"t": 2082496	"P": 1002.75	"F": 2}
{"v": 1	"t": 2082516	"P": 1006.5	"F": 2}
{"v": 1	"t": 2082537	"P": 1004.75	"F": 2}
{"v": 1	"t": 2082557	"P": 1002.75	"F": 2}
{"v": 1	"t": 2082577	"P": 1002.75	"F": 2}
{"v": 1	"t": 2082598	"P": 1006.5	"F": 2}
{"v": 1	"t": 2082618	"P": 1002.0	"F": 2}
{"v": 1	"t": 2082639	"P": 1001.25	"F": 2}
{"v": 1	"t": 2082659	"P": 1006.5	"F": 2}
{"v": 1	"t": 2082679	"P": 1004.25	"F": 2}
{"v": 1	"t": 2082700	"P": 1002.25	"F": 1}
{"v": 1	"t": 2082720	"P": 1006.0	"F": 2}
{"v": 1	"t": 2082740	"P": 1004.75	"F": 2}
{"v": 1	"t": 2082761	"P": 1001.75	"F": 2}
{"v": 1	"t": 2082781	"P": 1001.75	"F": 2}
{"v": 1	"t": 2082801	"P": 1007.25	"F": 1}
{"v": 1	"t": 2082822	"P": 1004.25	"F": 2}
{"v": 1	"t": 2082842	"P": 1002.25	"F": 2}
{"v": 1	"t": 2082863	"P": 1007.75	"F": 1}
{"v": 1	"t": 2082883	"P": 1006.0	"F": 2}
{"v": 1	"t": 2082903	"P": 1002.25	"F": 1}
{"v": 1	"t": 2082924	"P": 1004.0	"F": 1}
{"v": 1	"t": 2082944	"P": 1007.25	"F": 1}
{"v": 1	"t": 2082964	"P": 1001.0	"F": 1}
{"v": 1	"t": 2082985	"P": 1002.75	"F": 2}
{"v": 1	"t": 2083005	"P": 1009.0	"F": 2}
{"v": 1	"t": 2083026	"P": 1003.25	"F": 2}
{"v": 1	"t": 2083046	"P": 1001.5	"F": 2}
{"v": 1	"t": 2083066	"P": 1007.5	"F": 2}
{"v": 1	"t": 2083087	"P": 1004.75	"F": 2}
{"v": 1	"t": 2083107	"P": 1002.75	"F": 2}
{"v": 1	"t": 2083127	"P": 1005.75	"F": 2}
{"v": 1	"t": 2083148	"P": 1007.75	"F": 2}
{"v": 1	"t": 2083168	"P": 1002.75	"F": 2}
{"v": 1	"t": 2083189	"P": 999.75	"F": 2	"C": 46.33	"D": 3273	"sn": 54091929832280	"file": "/data/device_log/data0000.out"}
{"v": 1	"t": 2083209	"P": 1009.0	"F": 2}
{"v": 1	"t": 2083229	"P": 1004.75	"F": 2}
{"v": 1	"t": 2083250	"P": 1001.0	"F": 2}
{"v": 1	"t": 2083270	"P": 1005.75	"F": 2}
{"v": 1	"t": 2083290	"P": 1006.0	"F": 2}
{"v": 1	"t": 2083311	"P": 1002.25	"F": 2}
{"v": 1	"t": 2083331	"P": 1002.5	"F": 2}
{"v": 1	"t": 2083351	"P": 1007.0	"F": 2}
{"v": 1	"t": 2083372	"P": 1004.0	"F": 2}
{"v": 1	"t": 2083392	"P": 1001.25	"F": 2}
{"v": 1	"t": 2083413	"P": 1005.5	"F": 2}
{"v": 1	"t": 2083433	"P": 1005.0	"F": 2}
{"v": 1	"t": 2083453	"P": 1004.25	"F": 2}
{"v": 1	"t": 2083474	"P": 1005.25	"F": 2}
{"v": 1	"t": 2083494	"P": 1007.75	"F": 2}
{"v": 1	"t": 2083514	"P": 1004.0	"F": 2}
{"v": 1	"t": 2083535	"P": 1001.0	"F": 2}
{"v": 1	"t": 2083555	"P": 1006.0	"F": 2}
{"v": 1	"t": 2083575	"P": 1006.25	"F": 2}
{"v": 1	"t": 2083596	"P": 1000.5	"F": 2}
{"v": 1	"t": 2083616	"P": 1004.25	"F": 2}
{"v": 1	"t": 2083637	"P": 1007.5	"F": 2}
{"v": 1	"t": 2083657	"P": 1002.25	"F": 2}
{"v": 1	"t": 2083677	"P": 1002.25	"F": 2}
{"v": 1	"t": 2083698	"P": 1001.5	"F": 2}
{"v": 1	"t": 2083718	"P": 1004.25	"F": 2}
{"v": 1	"t": 2083738	"P": 999.25	"F": 2}
{"v": 1	"t": 2083759	"P": 1006.75	"F": 2}
{"v": 1	"t": 2083779	"P": 1005.5	"F": 2}
{"v": 1	"t": 2083799	"P": 1001.5	"F": 2}
{"v": 1	"t": 2083820	"P": 1003.5	"F": 2}
{"v": 1	"t": 2083840	"P": 1008.5	"F": 2}
{"v": 1	"t": 2083861	"P": 1005.5	"F": 2}
{"v": 1	"t": 2083881	"P": 1001.0	"F": 2}
{"v": 1	"t": 2083901	"P": 1008.25	"F": 2}
{"v": 1	"t": 2083922	"P": 1005.5	"F": 2}
{"v": 1	"t": 2083942	"P": 1002.0	"F": 2}
{"v": 1	"t": 2083962	"P": 1005.75	"F": 2}
{"v": 1	"t": 2083983	"P": 1008.0	"F": 2}
{"v": 1	"t": 2084003	"P": 1001.5	"F": 2}
{"v": 1	"t": 2084024	"P": 1002.75	"F": 2}
{"v": 1	"t": 2084044	"P": 1006.25	"F": 2}
{"v": 1	"t": 2084064	"P": 1006.0	"F": 2}
{"v": 1	"t": 2084085	"P": 998.5	"F": 2}
{"v": 1	"t": 2084105	"P": 1005.25	"F": 2}
{"v": 1	"t": 2084125	"P": 1007.0	"F": 2}
{"v": 1	"t": 2084146	"P": 1002.25	"F": 2}
{"v": 1	"t": 2084166	"P": 1003.25	"F": 2}
{"v": 1	"t": 2084186	"P": 1008.0	"F": 2}
{"v": 1	"t": 2084207	"P": 1004.0	"F": 2	"C": 46.305	"D": 3273	"sn": 54091929832280	"file": "/data/device_log/data0000.out"}
{"v": 1	"t": 2084227	"P": 1001.25	"F": 2}
{"v": 1	"t": 2084247	"P": 1006.25	"F": 2}
{"v": 1	"t": 2084268	"P": 1006.0	"F": 2}
{"v": 1	"t": 2084288	"P": 1004.0	"F": 2}
{"v": 1	"t": 2084309	"P": 1002.75	"F": 2}
{"v": 1	"t": 2084329	"P": 1007.5	"F": 2}
{"v": 1	"t": 2084349	"P": 1005.75	"F": 2}
{"v": 1	"t": 2084370	"P": 1003.0	"F": 2}
{"v": 1	"t": 2084390	"P": 1006.75	"F": 2}
{"v": 1	"t": 2084410	"P": 1004.5	"F": 2}
{"v": 1	"t": 2084431	"P": 1001.5	"F": 2}
{"v": 1	"t": 2084451	"P": 1005.75	"F": 2}
{"v": 1	"t": 2084472	"P": 1006.25	"F": 2}
{"v": 1	"t": 2084492	"P": 1001.25	"F": 2}
{"v": 1	"t": 2084512	"P": 1000.75	"F": 2}
{"v": 1	"t": 2084533	"P": 1007.0	"F": 2}
{"v": 1	"t": 2084553	"P": 1005.0	"F": 2}
{"v": 1	"t": 2084573	"P": 1002.75	"F": 1}
{"v": 1	"t": 2084594	"P": 1005.0	"F": 2}
{"v": 1	"t": 2084614	"P": 1008.0	"F": 2}
{"v": 1	"t": 2084634	"P": 1002.0	"F": 2}
{"v": 1	"t": 2084655	"P": 1002.25	"F": 2}
{"v": 1	"t": 2084675	"P": 1007.0	"F": 2}
{"v": 1	"t": 2084696	"P": 1005.0	"F": 2}
{"v": 1	"t": 2084716	"P": 1002.75	"F": 2}
{"v": 1	"t": 2084736	"P": 1006.25	"F": 2}
{"v": 1	"t": 2084757	"P": 1006.5	"F": 2}
{"v": 1	"t": 2084777	"P": 1002.5	"F": 2}
{"v": 1	"t": 2084797	"P": 1000.0	"F": 2}
{"v": 1	"t": 2084818	"P": 1007.25	"F": 2}
{"v": 1	"t": 2084838	"P": 1004.0	"F": 2}
{"v": 1	"t": 2084858	"P": 1002.0	"F": 2}
{"v": 1	"t": 2084879	"P": 1006.0	"F": 2}
{"v": 1	"t": 2084899	"P": 1005.75	"F": 2}
{"v": 1	"t": 2084920	"P": 1003.75	"F": 2}
{"v": 1	"t": 2084940	"P": 1003.5	"F": 2}
{"v": 1	"t": 2084960	"P": 1006.25	"F": 2}
{"v": 1	"t": 2084981	"P": 1002.0	"F": 2}
{"v": 1	"t": 2085001	"P": 1001.0	"F": 2}
{"v": 1	"t": 2085021	"P": 1007.0	"F": 2}
{"v": 1	"t": 2085042	"P": 1004.25	"F": 2}
{"v": 1	"t": 2085062	"P": 1002.0	"F": 2}
{"v": 1	"t": 2085083	"P": 1005.5	"F": 2}
{"v": 1	"t": 2085103	"P": 1003.5	"F": 2}
{"v": 1	"t": 2085123	"P": 1001.5	"F": 2}
{"v": 1	"t": 2085144	"P": 1003.25	"F": 2}
{"v": 1	"t": 2085164	"P": 1006.0	"F": 2}
{"v": 1	"t": 2085184	"P": 1004.25	"F": 2}
{"v": 1	"t": 2085205	"P": 1000.75	"F": 2}
{"v": 1	"t": 2085225	"P": 1008.25	"F": 2	"C": 46.35	"D": 3273	"sn": 54091929832280	"file": "/data/device_log/data0000.out"}
{"v": 1	"t": 2085245	"P": 1006.0	"F": 2}
{"v": 1	"t": 2085266	"P": 1001.25	"F": 2}
{"v": 1	"t": 2085286	"P": 1005.75	"F": 2}
{"v": 1	"t": 2085307	"P": 1007.5	"F": 2}
{"v": 1	"t": 2085327	"P": 1003.0	"F": 2}
{"v": 1	"t": 2085347	"P": 1001.0	"F": 2}
{"v": 1	"t": 2085368	"P": 1008.25	"F": 1}
{"v": 1	"t": 2085388	"P": 1004.0	"F": 2}
{"v": 1	"t": 2085408	"P": 1000.5	"F": 2}
{"v": 1	"t": 2085429	"P": 1006.0	"F": 1}
{"v": 1	"t": 2085449	"P": 1005.0	"F": 2}
{"v": 1	"t": 2085469	"P": 1002.5	"F": 2}
{"v": 1	"t": 2085490	"P": 1002.5	"F": 2}
{"v": 1	"t": 2085510	"P": 1006.5	"F": 2}
{"v": 1	"t": 2085531	"P": 1002.75	"F": 2}
{"v": 1	"t": 2085551	"P": 1002.25	"F": 2}
{"v": 1	"t": 2085571	"P": 1006.0	"F": 2}
{"v": 1	"t": 2085592	"P": 1005.0	"F": 2}
{"v": 1	"t": 2085612	"P": 1002.0	"F": 2}
{"v": 1	"t": 2085632	"P": 1005.25	"F": 2}
{"v": 1	"t": 2085653	"P": 1005.25	"F": 2}
{"v": 1	"t": 2085673	"P": 1001.25	"F": 2}
{"v": 1	"t": 2085694	"P": 1002.25	"F": 2}
{"v": 1	"t": 2085714	"P": 1006.5	"F": 2}
{"v": 1	"t": 2085734	"P": 1004.5	"F": 2}
{"v": 1	"t": 2085755	"P": 1001.75	"F": 2}
{"v": 1	"t": 2085775	"P": 1004.5	"F": 2}
{"v": 1	"t": 2085795	"P": 1005.75	"F": 1}
{"v": 1	"t": 2085816	"P": 1002.5	"F": 2}
{"v": 1	"t": 2085836	"P": 1005.5	"F": 2}
{"v": 1	"t": 2085857	"P": 1005.5	"F": 2}
{"v": 1	"t": 2085877	"P": 1004.5	"F": 1}
{"v": 1	"t": 2085897	"P": 1003.25	"F": 2}
{"v": 1	"t": 2085918	"P": 1007.5	"F": 2}
{"v": 1	"t": 2085938	"P": 1002.5	"F": 2}
{"v": 1	"t": 2085958	"P": 1001.75	"F": 2}
{"v": 1	"t": 2085979	"P": 1007.0	"F": 1}
{"v": 1	"t": 2085999	"P": 1004.75	"F": 2}
{"v": 1	"t": 2086020	"P": 1001.5	"F": 2}
{"v": 1	"t": 2086040	"P": 1005.5	"F": 1}
{"v": 1	"t": 2086060	"P": 1005.25	"F": 2}
{"v": 1	"t": 2086081	"P": 1001.5	"F": 2}
{"v": 1	"t": 2086101	"P": 1005.0	"F": 2}
{"v": 1	"t": 2086122	"P": 1006.5	"F": 1}
{"v": 1	"t": 2086142	"P": 1003.5	"F": 2}
{"v": 1	"t": 2086162	"P": 1000.5	"F": 2}
{"v": 1	"t": 2086183	"P": 1007.0	"F": 2}
{"v": 1	"t": 2086203	"P": 1004.75	"F": 1}
{"v": 1	"t": 2086223	"P": 1001.0	"F": 1}
{"v": 1	"t": 2086244	"P": 1006.25	"F": 1	"C": 46.3	"D": 3273	"sn": 54091929832280	"file": "/data/device_log/data0000.out"}
{"v": 1	"t": 2086264	"P": 1006.25	"F": 2}
{"v": 1	"t": 2086284	"P": 1001.0	"F": 2}
{"v": 1	"t": 2086305	"P": 1004.0	"F": 2}
{"v": 1	"t": 2086325	"P": 1007.0	"F": 2}
{"v": 1	"t": 2086346	"P": 1004.0	"F": 2}
{"v": 1	"t": 2086366	"P": 1001.75	"F": 2}
{"v": 1	"t": 2086386	"P": 1007.5	"F": 2}
{"v": 1	"t": 2086407	"P": 1003.75	"F": 2}
{"v": 1	"t": 2086427	"P": 1001.5	"F": 2}
{"v": 1	"t": 2086447	"P": 1004.75	"F": 2}
{"v": 1	"t": 2086468	"P": 1007.0	"F": 2}
{"v": 1	"t": 2086488	"P": 1003.25	"F": 2}
{"v": 1	"t": 2086509	"P": 1002.5	"F": 2}
{"v": 1	"t": 2086529	"P": 1007.0	"F": 2}
{"v": 1	"t": 2086549	"P": 1004.0	"F": 2}
{"v": 1	"t": 2086570	"P": 1001.75	"F": 2}
{"v": 1	"t": 2086590	"P": 1005.75	"F": 2}
{"v": 1	"t": 2086610	"P": 1004.25	"F": 2}
{"v": 1	"t": 2086631	"P": 1003.75	"F": 2}
{"v": 1	"t": 2086651	"P": 996.75	"F": 2}
{"v": 1	"t": 2086671	"P": 1007.25	"F": 2}
{"v": 1	"t": 2086692	"P": 1005.5	"F": 2}
{"v": 1	"t": 2086712	"P": 999.75	"F": 2}
{"v": 1	"t": 2086733	"P": 1006.75	"F": 2}
{"v": 1	"t": 2086753	"P": 1004.0	"F": 2}
{"v": 1	"t": 2086773	"P": 1001.75	"F": 2}
{"v": 1	"t": 2086794	"P": 1005.75	"F": 2}
{"v": 1	"t": 2086814	"P": 1006.5	"F": 2}
{"v": 1	"t": 2086835	"P": 1002.75	"F": 2}
{"v": 1	"t": 2086855	"P": 1005.75	"F": 2}
{"v": 1	"t": 2086875	"P": 1007.5	"F": 2}
{"v": 1	"t": 2086896	"P": 1002.5	"F": 2}
{"v": 1	"t": 2086916	"P": 1001.5	"F": 2}
{"v": 1	"t": 2086936	"P": 1006.75	"F": 2}
{"v": 1	"t": 2086957	"P": 1003.0	"F": 2}
{"v": 1	"t": 2086977	"P": 1001.5	"F": 2}
{"v": 1	"t": 2086998	"P": 1006.75	"F": 2}
{"v": 1	"t": 2087018	"P": 1006.0	"F": 2}
{"v": 1	"t": 2087038	"P": 1003.0	"F": 2}
{"v": 1	"t": 2087059	"P": 1005.0	"F": 2}
{"v": 1	"t": 2087079	"P": 1005.75	"F": 2}
{"v": 1	"t": 2087099	"P": 1002.5	"F": 2}
{"v": 1	"t": 2087120	"P": 1002.25	"F": 1}
{"v": 1	"t": 2087140	"P": 1007.5	"F": 1}
{"v": 1	"t": 2087160	"P": 1003.75	"F": 2}
{"v": 1	"t": 2087181	"P": 999.75	"F": 2}
{"v": 1	"t": 2087201	"P": 1004.5	"F": 2}
{"v": 1	"t": 2087222	"P": 1006.5	"F": 2}
{"v": 1	"t": 2087242	"P": 1002.25	"F": 1}
{"v": 1	"t": 2087262	"P": 1002.0	"F": 1	"C": 46.33	"D": 3273	"sn": 54091929832280	"file": "/data/device_log/data0000.out"}
{"v": 1	"t": 2087283	"P": 1007.25	"F": 2}
{"v": 1	"t": 2087303	"P": 1003.5	"F": 2}
{"v": 1	"t": 2087323	"P": 1001.75	"F": 2}
{"v": 1	"t": 2087344	"P": 1004.75	"F": 1}
{"v": 1	"t": 2087364	"P": 1003.25	"F": 1}
{"v": 1	"t": 2087385	"P": 1001.75	"F": 2}
{"v": 1	"t": 2087405	"P": 1002.75	"F": 2}
{"v": 1	"t": 2087425	"P": 1005.0	"F": 2}
{"v": 1	"t": 2087446	"P": 1003.0	"F": 2}
{"v": 1	"t": 2087466	"P": 1002.75	"F": 2}
{"v": 1	"t": 2087486	"P": 1007.0	"F": 1}
{"v": 1	"t": 2087507	"P": 1006.75	"F": 2}
{"v": 1	"t": 2087527	"P": 1001.5	"F": 2}
{"v": 1	"t": 2087548	"P": 1006.5	"F": 2}
{"v": 1	"t": 2087568	"P": 1007.0	"F": 2}
{"v": 1	"t": 2087588	"P": 1001.5	"F": 1}
{"v": 1	"t": 2087609	"P": 1006.0	"F": 2}
{"v": 1	"t": 2087629	"P": 1007.25	"F": 1}
{"v": 1	"t": 2087649	"P": 1002.75	"F": 1}
{"v": 1	"t": 2087670	"P": 1001.5	"F": 1}
{"v": 1	"t": 2087690	"P": 1005.0	"F": 1}
{"v": 1	"t": 2087710	"P": 1005.25	"F": 2}
{"v": 1	"t": 2087731	"P": 1002.25	"F": 1}
{"v": 1	"t": 2087751	"P": 1006.25	"F": 1}
{"v": 1	"t": 2087772	"P": 1006.25	"F": 1}
{"v": 1	"t": 2087792	"P": 1003.25	"F": 2}
{"v": 1	"t": 2087812	"P": 1000.5	"F": 1}
{"v": 1	"t": 2087833	"P": 1006.0	"F": 1}
{"v": 1	"t": 2087853	"P": 1004.0	"F": 1}
{"v": 1	"t": 2087873	"P": 1003.25	"F": 2}
{"v": 1	"t": 2087894	"P": 1006.75	"F": 1}
{"v": 1	"t": 2087914	"P": 1005.0	"F": 2}
{"v": 1	"t": 2087934	"P": 1003.5	"F": 1}
{"v": 1	"t": 2087955	"P": 1002.75	"F": 2}
{"v": 1	"t": 2087975	"P": 1007.75	"F": 1}
{"v": 1	"t": 2087996	"P": 1005.5	"F": 2}
{"v": 1	"t": 2088016	"P": 1001.25	"F": 1}
{"v": 1	"t": 2088036	"P": 1006.0	"F": 2}
{"v": 1	"t": 2088057	"P": 1003.75	"F": 2}
{"v": 1	"t": 2088077	"P": 999.25	"F": 2}
{"v": 1	"t": 2088097	"P": 1006.0	"F": 2}
{"v": 1	"t": 2088118	"P": 1005.0	"F": 2}
{"v": 1	"t": 2088138	"P": 1001.75	"F": 2}
{"v": 1	"t": 2088159	"P": 1005.0	"F": 2}
{"v": 1	"t": 2088179	"P": 1006.25	"F": 2}
{"v": 1	"t": 2088199	"P": 1003.25	"F": 2}
{"v": 1	"t": 2088220	"P": 1001.75	"F": 2}
{"v": 1	"t": 2088240	"P": 1005.75	"F": 2}
{"v": 1	"t": 2088260	"P": 1006.0	"F": 2}
{"v": 1	"t": 2088281	"P": 1001.75	"F": 1	"C": 46.325	"D": 3273	"sn": 54091929832280	"file": "/data/device_log/data0000.out"}
{"v": 1	"t": 2088301	"P": 1005.0	"F": 2}
{"v": 1	"t": 2088322	"P": 1007.75	"F": 2}
{"v": 1	"t": 2088342	"P": 1005.0	"F": 2}
{"v": 1	"t": 2088362	"P": 1000.5	"F": 1}
{"v": 1	"t": 2088383	"P": 1007.0	"F": 2}
{"v": 1	"t": 2088403	"P": 1005.25	"F": 2}
{"v": 1	"t": 2088423	"P": 1001.75	"F": 2}
{"v": 1	"t": 2088444	"P": 1005.25	"F": 2}
{"v": 1	"t": 2088464	"P": 1004.5	"F": 2}
{"v": 1	"t": 2088484	"P": 1002.0	"F": 2}
{"v": 1	"t": 2088505	"P": 1002.0	"F": 2}
{"v": 1	"t": 2088525	"P": 1009.0	"F": 2}
{"v": 1	"t": 2088546	"P": 1004.5	"F": 2}
{"v": 1	"t": 2088566	"P": 999.75	"F": 2}
{"v": 1	"t": 2088586	"P": 1005.25	"F": 1}
{"v": 1	"t": 2088607	"P": 1005.0	"F": 2}
{"v": 1	"t": 2088627	"P": 1001.5	"F": 2}
{"v": 1	"t": 2088647	"P": 1003.5	"F": 2}
{"v": 1	"t": 2088668	"P": 1007.5	"F": 2}
{"v": 1	"t": 2088688	"P": 1003.75	"F": 2}
{"v": 1	"t": 2088708	"P": 1001.5	"F": 1}
{"v": 1	"t": 2088729	"P": 1009.0	"F": 2}
{"v": 1	"t": 2088749	"P": 1004.5	"F": 2}
{"v": 1	"t": 2088770	"P": 1002.75	"F": 1}
{"v": 1	"t": 2088790	"P": 1004.75	"F": 2}
{"v": 1	"t": 2088810	"P": 1006.25	"F": 2}
{"v": 1	"t": 2088831	"P": 1001.5	"F": 2}
{"v": 1	"t": 2088851	"P": 1001.25	"F": 2}
{"v": 1	"t": 2088871	"P": 1006.5	"F": 1}
{"v": 1	"t": 2088892	"P": 1004.5	"F": 2}
{"v": 1	"t": 2088912	"P": 1003.25	"F": 2}
{"v": 1	"t": 2088933	"P": 1006.25	"F": 2}
{"v": 1	"t": 2088953	"P": 1006.25	"F": 2}
{"v": 1	"t": 2088973	"P": 1002.75	"F": 2}
{"v": 1	"t": 2088994	"P": 1006.0	"F": 2}
{"v": 1	"t": 2089014	"P": 1004.75	"F": 1}
{"v": 1	"t": 2089034	"P": 1002.5	"F": 2}
{"v": 1	"t": 2089055	"P": 1002.5	"F": 2}
{"v": 1	"t": 2089075	"P": 1007.5	"F": 1}
{"v": 1	"t": 2089095	"P": 1004.0	"F": 2}
{"v": 1	"t": 2089116	"P": 1002.25	"F": 1}
{"v": 1	"t": 2089136	"P": 1005.25	"F": 2}
{"v": 1	"t": 2089157	"P": 1005.5	"F": 2}
{"v": 1	"t": 2089177	"P": 1001.25	"F": 1}
{"v": 1	"t": 2089197	"P": 1002.25	"F": 2}
{"v": 1	"t": 2089218	"P": 1008.25	"F": 1}
{"v": 1	"t": 2089238	"P": 1005.5	"F": 1}
{"v": 1	"t": 2089258	"P": 1002.0	"F": 2}
{"v": 1	"t": 2089279	"P": 1006.75	"F": 2}
{"v": 1	"t": 2089299	"P": 1006.25	"F": 2	"C": 46.31	"D": 3273	"sn": 54091929832280	"file": "/data/device_log/data0000.out"}
{"v": 1	"t": 2089319	"P": 1001.75	"F": 1}
{"v": 1	"t": 2089340	"P": 1004.0	"F": 2}
{"v": 1	"t": 2089360	"P": 1005.0	"F": 1}
{"v": 1	"t": 2089381	"P": 1003.75	"F": 1}
{"v": 1	"t": 2089401	"P": 1001.0	"F": 2}
{"v": 1	"t": 2089421	"P": 1007.0	"F": 2}
{"v": 1	"t": 2089442	"P": 1005.5	"F": 2}
{"v": 1	"t": 2089462	"P": 1002.0	"F": 1}
{"v": 1	"t": 2089483	"P": 1007.75	"F": 1}
{"v": 1	"t": 2089503	"P": 1005.5	"F": 2}
{"v": 1	"t": 2089523	"P": 1001.75	"F": 1}
{"v": 1	"t": 2089544	"P": 1004.75	"F": 1}
{"v": 1	"t": 2089564	"P": 1007.75	"F": 2}
{"v": 1	"t": 2089584	"P": 1003.75	"F": 1}
{"v": 1	"t": 2089605	"P": 1001.0	"F": 1}
{"v": 1	"t": 2089625	"P": 1007.75	"F": 1}
{"v": 1	"t": 2089646	"P": 1002.75	"F": 1}
{"v": 1	"t": 2089666	"P": 1000.25	"F": 1}
{"v": 1	"t": 2089686	"P": 1005.5	"F": 1}
{"v": 1	"t": 2089707	"P": 1007.0	"F": 2}
{"v": 1	"t": 2089727	"P": 1000.5	"F": 1}
{"v": 1	"t": 2089747	"P": 1005.25	"F": 1}
{"v": 1	"t": 2089768	"P": 1005.75	"F": 1}
{"v": 1	"t": 2089788	"P": 1003.0	"F": 1}
{"v": 1	"t": 2089809	"P": 1003.75	"F": 1}
{"v": 1	"t": 2089829	"P": 1008.5	"F": 2}
{"v": 1	"t": 2089849	"P": 1002.0	"F": 1}
{"v": 1	"t": 2089870	"P": 1000.75	"F": 1}
{"v": 1	"t": 2089890	"P": 1005.5	"F": 2}
{"v": 1	"t": 2089910	"P": 1003.25	"F": 1}
{"v": 1	"t": 2089931	"P": 1001.0	"F": 1}
{"v": 1	"t": 2089951	"P": 1007.25	"F": 1}
{"v": 1	"t": 2089972	"P": 1006.25	"F": 1}
{"v": 1	"t": 2089992	"P": 1002.75	"F": 1}
{"v": 1	"t": 2090012	"P": 1005.25	"F": 1}
{"v": 1	"t": 2090033	"P": 1006.5	"F": 1}
{"v": 1	"t": 2090053	"P": 1003.75	"F": 1}
{"v": 1	"t": 2090074	"P": 1002.25	"F": 1}
{"v": 1	"t": 2090094	"P": 1007.75	"F": 1}
{"v": 1	"t": 2090114	"P": 1005.75	"F": 1}
{"v": 1	"t": 2090135	"P": 1002.25	"F": 1}
{"v": 1	"t": 2090155	"P": 1005.0	"F": 1}
{"v": 1	"t": 2090175	"P": 1005.5	"F": 1}
{"v": 1	"t": 2090196	"P": 1000.75	"F": 2}
{"v": 1	"t": 2090216	"P": 1004.0	"F": 1}
{"v": 1	"t": 2090237	"P": 1007.5	"F": 1}
{"v": 1	"t": 2090257	"P": 1005.5	"F": 1}
{"v": 1	"t": 2090277	"P": 1001.25	"F": 2}
{"v": 1	"t": 2090298	"P": 1008.0	"F": 1}
{"v": 1	"t": 2090318	"P": 1004.5	"F": 1	"C": 46.335	"D": 3273	"sn": 54091929832280	"file": "/data/device_log/data0000.out"}
{"v": 1	"t": 2090338	"P": 1002.25	"F": 1}
{"v": 1	"t": 2090359	"P": 1004.25	"F": 2}
{"v": 1	"t": 2090379	"P": 1006.75	"F": 2}
{"v": 1	"t": 2090399	"P": 1002.0	"F": 1}
{"v": 1	"t": 2090420	"P": 1001.5	"F": 1}
{"v": 1	"t": 2090440	"P": 1006.5	"F": 1}
{"v": 1	"t": 2090461	"P": 1004.75	"F": 1}
{"v": 1	"t": 2090481	"P": 1001.25	"F": 1}
{"v": 1	"t": 2090501	"P": 1006.5	"F": 2}
{"v": 1	"t": 2090522	"P": 1006.0	"F": 2}
{"v": 1	"t": 2090542	"P": 1004.0	"F": 1}
{"v": 1	"t": 2090562	"P": 1002.0	"F": 2}
{"v": 1	"t": 2090583	"P": 1008.0	"F": 2}
{"v": 1	"t": 2090603	"P": 1004.5	"F": 2}
{"v": 1	"t": 2090623	"P": 1001.25	"F": 1}
{"v": 1	"t": 2090644	"P": 1007.25	"F": 1}
{"v": 1	"t": 2090664	"P": 1004.25	"F": 1}
{"v": 1	"t": 2090684	"P": 1001.25	"F": 2}
{"v": 1	"t": 2090705	"P": 1004.0	"F": 1}
{"v": 1	"t": 2090725	"P": 1009.0	"F": 1}
{"v": 1	"t": 2090746	"P": 1005.5	"F": 2}
{"v": 1	"t": 2090766	"P": 1002.25	"F": 1}
{"v": 1	"t": 2090786	"P": 1006.0	"F": 2}
{"v": 1	"t": 2090807	"P": 1005.5	"F": 2}
{"v": 1	"t": 2090827	"P": 999.75	"F": 2}
{"v": 1	"t": 2090847	"P": 1004.75	"F": 1}
{"v": 1	"t": 2090868	"P": 1006.0	"F": 1}
{"v": 1	"t": 2090888	"P": 1001.25	"F": 2}
{"v": 1	"t": 2090909	"P": 1002.25	"F": 2}
{"v": 1	"t": 2090929	"P": 1008.5	"F": 1}
{"v": 1	"t": 2090949	"P": 1002.75	"F": 2}
{"v": 1	"t": 2090970	"P": 1003.5	"F": 2}
{"v": 1	"t": 2090990	"P": 1006.5	"F": 1}
{"v": 1	"t": 2091011	"P": 1004.75	"F": 1}
{"v": 1	"t": 2091031	"P": 1002.25	"F": 1}
{"v": 1	"t": 2091051	"P": 1005.75	"F": 1}
{"v": 1	"t": 2091072	"P": 1006.0	"F": 1}
{"v": 1	"t": 2091092	"P": 1001.25	"F": 2}
{"v": 1	"t": 2091112	"P": 1003.75	"F": 1}
{"v": 1	"t": 2091133	"P": 1007.0	"F": 1}
{"v": 1	"t": 2091153	"P": 1002.5	"F": 2}
{"v": 1	"t": 2091173	"P": 1002.5	"F": 2}
{"v": 1	"t": 2091194	"P": 1008.0	"F": 1}
{"v": 1	"t": 2091214	"P": 1007.25	"F": 2}
{"v": 1	"t": 2091235	"P": 1002.0	"F": 2}
{"v": 1	"t": 2091255	"P": 1004.5	"F": 2}
{"v": 1	"t": 2091275	"P": 1007.0	"F": 1}
{"v": 1	"t": 2091296	"P": 1004.0	"F": 2}
{"v": 1	"t": 2091316	"P": 1002.75	"F": 2}
{"v": 1	"t": 2091336	"P": 1006.0	"F": 2	"C": 46.36	"D": 3273	"sn": 54091929832280	"file": "/data/device_log/data0000.out"}
{"v": 1	"t": 2091357	"P": 1006.0	"F": 2}
{"v": 1	"t": 2091377	"P": 1001.0	"F": 1}
{"v": 1	"t": 2091397	"P": 1005.5	"F": 2}
{"v": 1	"t": 2091418	"P": 1008.75	"F": 1}
{"v": 1	"t": 2091438	"P": 1003.25	"F": 2}
{"v": 1	"t": 2091458	"P": 1004.0	"F": 2}
{"v": 1	"t": 2091479	"P": 1007.25	"F": 2}
{"v": 1	"t": 2091499	"P": 1004.25	"F": 1}
{"v": 1	"t": 2091520	"P": 1000.5	"F": 2}
{"v": 1	"t": 2091540	"P": 1003.5	"F": 2}
{"v": 1	"t": 2091560	"P": 1005.5	"F": 2}
{"v": 1	"t": 2091581	"P": 1001.75	"F": 1}
{"v": 1	"t": 2091601	"P": 1002.0	"F": 2}
{"v": 1	"t": 2091621	"P": 1007.0	"F": 2}
{"v": 1	"t": 2091642	"P": 1003.25	"F": 2}
{"v": 1	"t": 2091662	"P": 1001.5	"F": 2}
{"v": 1	"t": 2091683	"P": 1007.0	"F": 2}
{"v": 1	"t": 2091703	"P": 1005.75	"F": 2}
{"v": 1	"t": 2091723	"P": 1002.75	"F": 2}
{"v": 1	"t": 2091744	"P": 1004.25	"F": 1}
{"v": 1	"t": 2091764	"P": 1007.5	"F": 2}
{"v": 1	"t": 2091784	"P": 1004.0	"F": 2}
{"v": 1	"t": 2091805	"P": 1003.5	"F": 1}
{"v": 1	"t": 2091825	"P": 1005.5	"F": 2}
{"v": 1	"t": 2091846	"P": 1004.25	"F": 2}
{"v": 1	"t": 2091866	"P": 1001.25	"F": 1}
{"v": 1	"t": 2091886	"P": 1008.0	"F": 1}
{"v": 1	"t": 2091907	"P": 1005.25	"F": 1}
{"v": 1	"t": 2091927	"P": 1001.25	"F": 2}
{"v": 1	"t": 2091948	"P": 1006.0	"F": 2}
{"v": 1	"t": 2091968	"P": 1007.75	"F": 2}
{"v": 1	"t": 2091988	"P": 1002.5	"F": 2}
{"v": 1	"t": 2092009	"P": 1003.25	"F": 2}
{"v": 1	"t": 2092029	"P": 1007.25	"F": 2}
{"v": 1	"t": 2092049	"P": 1003.5	"F": 2}
{"v": 1	"t": 2092070	"P": 1001.5	"F": 2}
{"v": 1	"t": 2092090	"P": 1009.0	"F": 2}
{"v": 1	"t": 2092111	"P": 1004.5	"F": 2}
{"v": 1	"t": 2092131	"P": 1002.5	"F": 2}
{"v": 1	"t": 2092151	"P": 1006.5	"F": 1}
{"v": 1	"t": 2092172	"P": 1007.5	"F": 2}
{"v": 1	"t": 2092192	"P": 1002.25	"F": 1}
{"v": 1	"t": 2092212	"P": 1003.0	"F": 2}
{"v": 1	"t": 2092233	"P": 1008.5	"F": 1}
{"v": 1	"t": 2092253	"P": 1003.0	"F": 1}
{"v": 1	"t": 2092274	"P": 1002.25	"F": 2}
{"v": 1	"t": 2092294	"P": 1008.5	"F": 2}
{"v": 1	"t": 2092314	"P": 1004.75	"F": 1}
{"v": 1	"t": 2092335	"P": 1001.75	"F": 2}
{"v": 1	"t": 2092355	"P": 1007.75	"F": 2	"C": 46.35	"D": 3273	"sn": 54091929832280	"file": "/data/device_log/data0000.out"}
{"v": 1	"t": 2092375	"P": 1005.75	"F": 1}
{"v": 1	"t": 2092396	"P": 1001.25	"F": 2}
{"v": 1	"t": 2092416	"P": 1004.25	"F": 2}
{"v": 1	"t": 2092437	"P": 1006.75	"F": 1}
{"v": 1	"t": 2092457	"P": 1003.0	"F": 2}
{"v": 1	"t": 2092477	"P": 1003.5	"F": 2}
{"v": 1	"t": 2092498	"P": 1008.0	"F": 2}
{"v": 1	"t": 2092518	"P": 1003.25	"F": 2}
{"v": 1	"t": 2092538	"P": 1002.0	"F": 1}
{"v": 1	"t": 2092559	"P": 1007.5	"F": 2}
{"v": 1	"t": 2092579	"P": 1005.25	"F": 1}
{"v": 1	"t": 2092600	"P": 1001.5	"F": 2}
{"v": 1	"t": 2092620	"P": 1005.5	"F": 2}
{"v": 1	"t": 2092640	"P": 1007.25	"F": 1}
{"v": 1	"t": 2092661	"P": 1002.0	"F": 2}
{"v": 1	"t": 2092681	"P": 1001.5	"F": 2}
{"v": 1	"t": 2092701	"P": 1007.5	"F": 2}
{"v": 1	"t": 2092722	"P": 1005.75	"F": 2}
{"v": 1	"t": 2092742	"P": 1001.75	"F": 2}
{"v": 1	"t": 2092762	"P": 1001.75	"F": 1}
{"v": 1	"t": 2092783	"P": 1008.25	"F": 2}
{"v": 1	"t": 2092803	"P": 1006.75	"F": 1}
{"v": 1	"t": 2092823	"P": 1002.0	"F": 2}
{"v": 1	"t": 2092843	"P": 1001.25	"F": 2}
{"v": 1	"t": 2092864	"P": 1006.25	"F": 1}
{"v": 1	"t": 2092884	"P": 1007.25	"F": 2}
{"v": 1	"t": 2092904	"P": 1003.25	"F": 1}
{"v": 1	"t": 2092925	"P": 1001.25	"F": 1}
{"v": 1	"t": 2092945	"P": 1008.5	"F": 2}
{"v": 1	"t": 2092965	"P": 1004.0	"F": 2}
{"v": 1	"t": 2092986	"P": 1003.0	"F": 1}
{"v": 1	"t": 2093006	"P": 1005.75	"F": 1}
{"v": 1	"t": 2093027	"P": 1004.0	"F": 1}
{"v": 1	"t": 2093047	"P": 1001.75	"F": 1}
{"v": 1	"t": 2093067	"P": 1002.75	"F": 2}
{"v": 1	"t": 2093088	"P": 1006.25	"F": 1}
{"v": 1	"t": 2093108	"P": 1003.0	"F": 2}
{"v": 1	"t": 2093128	"P": 1001.25	"F": 2}
{"v": 1	"t": 2093149	"P": 1002.25	"F": 2}
{"v": 1	"t": 2093169	"P": 1008.5	"F": 1}
{"v": 1	"t": 2093189	"P": 1005.5	"F": 2}
{"v": 1	"t": 2093209	"P": 1001.75	"F": 1}
{"v": 1	"t": 2093230	"P": 1002.75	"F": 2}
{"v": 1	"t": 2093250	"P": 1008.25	"F": 2}
{"v": 1	"t": 2093270	"P": 1006.0	"F": 1}
{"v": 1	"t": 2093291	"P": 1001.25	"F": 2}
{"v": 1	"t": 2093311	"P": 1003.25	"F": 1}
{"v": 1	"t": 2093331	"P": 1007.25	"F": 2}
{"v": 1	"t": 2093352	"P": 1005.75	"F": 2}
{"v": 1	"t": 2093372	"P": 1002.0	"F": 1	"C": 46.31	"D": 3273	"sn": 54091929832280	"file": "/data/device_log/data0000.out"}
{"v": 1	"t": 2093392	"P": 1002.5	"F": 2}
{"v": 1	"t": 2093412	"P": 1008.25	"F": 1}
{"v": 1	"t": 2093433	"P": 1006.75	"F": 2}
{"v": 1	"t": 2093453	"P": 1003.25	"F": 2}
{"v": 1	"t": 2093473	"P": 1001.0	"F": 1}
{"v": 1	"t": 2093494	"P": 1004.75	"F": 2}
{"v": 1	"t": 2093514	"P": 1007.0	"F": 2}
{"v": 1	"t": 2093534	"P": 1002.25	"F": 1}
{"v": 1	"t": 2093555	"P": 1003.25	"F": 1}
{"v": 1	"t": 2093575	"P": 1003.75	"F": 2}
{"v": 1	"t": 2093595	"P": 1007.25	"F": 2}
{"v": 1	"t": 2093615	"P": 1003.25	"F": 2}
{"v": 1	"t": 2093636	"P": 1002.75	"F": 2}
{"v": 1	"t": 2093656	"P": 1004.25	"F": 1}
{"v": 1	"t": 2093676	"P": 1009.0	"F": 2}
{"v": 1	"t": 2093697	"P": 1005.75	"F": 2}
{"v": 1	"t": 2093717	"P": 1002.0	"F": 2}
{"v": 1	"t": 2093737	"P": 1003.0	"F": 2}
{"v": 1	"t": 2093758	"P": 1007.0	"F": 2}
{"v": 1	"t": 2093778	"P": 1004.75	"F": 2}
{"v": 1	"t": 2093798	"P": 1002.5	"F": 2}
{"v": 1	"t": 2093819	"P": 1003.75	"F": 2}
{"v": 1	"t": 2093839	"P": 1008.5	"F": 2}
{"v": 1	"t": 2093859	"P": 1006.0	"F": 2}
{"v": 1	"t": 2093880	"P": 1002.0	"F": 2}
{"v": 1	"t": 2093900	"P": 1006.75	"F": 2}
{"v": 1	"t": 2093920	"P": 1006.25	"F": 2}
{"v": 1	"t": 2093941	"P": 1004.25	"F": 2}
{"v": 1	"t": 2093961	"P": 1002.5	"F": 2}
{"v": 1	"t": 2093981	"P": 1008.25	"F": 2}
{"v": 1	"t": 2094002	"P": 1005.75	"F": 2}
{"v": 1	"t": 2094022	"P": 1004.0	"F": 2}
{"v": 1	"t": 2094042	"P": 1001.0	"F": 2}
{"v": 1	"t": 2094063	"P": 1007.75	"F": 2}
{"v": 1	"t": 2094083	"P": 1004.0	"F": 2}
{"v": 1	"t": 2094103	"P": 1002.25	"F": 2}
{"v": 1	"t": 2094124	"P": 1004.25	"F": 2}
{"v": 1	"t": 2094144	"P": 1008.75	"F": 2}
{"v": 1	"t": 2094164	"P": 1005.0	"F": 2}
{"v": 1	"t": 2094185	"P": 1002.0	"F": 2}
{"v": 1	"t": 2094205	"P": 1004.0	"F": 2}
{"v": 1	"t": 2094225	"P": 1008.0	"F": 2}
{"v": 1	"t": 2094245	"P": 1005.0	"F": 2}
{"v": 1	"t": 2094266	"P": 1003.0	"F": 2}
{"v": 1	"t": 2094286	"P": 1004.5	"F": 2}
{"v": 1	"t": 2094306	"P": 1008.5	"F": 2}
{"v": 1	"t": 2094327	"P": 1004.25	"F": 2}
{"v": 1	"t": 2094347	"P": 1002.0	"F": 2}
{"v": 1	"t": 2094367	"P": 1004.25	"F": 2}
{"v": 1	"t": 2094388	"P": 1008.5	"F": 2	"C": 46.37	"D": 3272	"sn": 54091929832280	"file": "/data/device_log/data0000.out"}
{"v": 1	"t": 2094408	"P": 1005.5	"F": 2}
{"v": 1	"t": 2094428	"P": 1002.75	"F": 1}
{"v": 1	"t": 2094449	"P": 1003.75	"F": 2}
{"v": 1	"t": 2094469	"P": 1008.5	"F": 2}
{"v": 1	"t": 2094489	"P": 1006.25	"F": 2}
{"v": 1	"t": 2094509	"P": 1003.75	"F": 2}
{"v": 1	"t": 2094530	"P": 1002.75	"F": 2}
{"v": 1	"t": 2094550	"P": 1006.25	"F": 2}
{"v": 1	"t": 2094570	"P": 1005.25	"F": 2}
{"v": 1	"t": 2094591	"P": 1002.25	"F": 2}
{"v": 1	"t": 2094611	"P": 1001.5	"F": 2}
{"v": 1	"t": 2094631	"P": 1007.75	"F": 2}
{"v": 1	"t": 2094652	"P": 1005.25	"F": 2}
{"v": 1	"t": 2094672	"P": 1003.5	"F": 2}
{"v": 1	"t": 2094692	"P": 1003.0	"F": 1}
{"v": 1	"t": 2094712	"P": 1003.5	"F": 2}
{"v": 1	"t": 2094733	"P": 1006.5	"F": 2}
{"v": 1	"t": 2094753	"P": 1003.75	"F": 2}
{"v": 1	"t": 2094773	"P": 999.75	"F": 2}
{"v": 1	"t": 2094794	"P": 1004.25	"F": 2}
{"v": 1	"t": 2094814	"P": 1008.5	"F": 2}
{"v": 1	"t": 2094834	"P": 1004.25	"F": 2}
{"v": 1	"t": 2094854	"P": 1002.0	"F": 2}
{"v": 1	"t": 2094875	"P": 1001.5	"F": 2}
{"v": 1	"t": 2094895	"P": 1008.25	"F": 2}
{"v": 1	"t": 2094915	"P": 1006.0	"F": 1}
{"v": 1	"t": 2094936	"P": 1002.0	"F": 2}
{"v": 1	"t": 2094956	"P": 1002.0	"F": 2}
{"v": 1	"t": 2094976	"P": 1008.25	"F": 2}
{"v": 1	"t": 2094997	"P": 1005.75	"F": 2}
{"v": 1	"t": 2095017	"P": 1003.75	"F": 2}
{"v": 1	"t": 2095037	"P": 1004.0	"F": 2}
{"v": 1	"t": 2095058	"P": 1006.75	"F": 2}
{"v": 1	"t": 2095078	"P": 1003.0	"F": 2}
{"v": 1	"t": 2095098	"P": 1004.25	"F": 2}
{"v": 1	"t": 2095118	"P": 1003.25	"F": 2}
{"v": 1	"t": 2095139	"P": 1008.25	"F": 2}
{"v": 1	"t": 2095159	"P": 1005.5	"F": 2}
{"v": 1	"t": 2095179	"P": 1003.5	"F": 2}
{"v": 1	"t": 2095200	"P": 999.75	"F": 1}
{"v": 1	"t": 2095220	"P": 1007.0	"F": 2}
{"v": 1	"t": 2095240	"P": 1006.5	"F": 2}
{"v": 1	"t": 2095261	"P": 1002.0	"F": 2}
{"v": 1	"t": 2095281	"P": 1001.25	"F": 2}
{"v": 1	"t": 2095301	"P": 1005.25	"F": 1}
{"v": 1	"t": 2095321	"P": 1007.5	"F": 2}
{"v": 1	"t": 2095342	"P": 1003.0	"F": 2}
{"v": 1	"t": 2095362	"P": 1002.5	"F": 1}
{"v": 1	"t": 2095382	"P": 1004.5	"F": 2}
{"v": 1	"t": 2095403	"P": 1008.0	"F": 2	"C": 46.325	"D": 3272	"sn": 54091929832280	"file": "/data/device_log/data0000.out"}
{"v": 1	"t": 2095423	"P": 1004.25	"F": 1}
{"v": 1	"t": 2095443	"P": 1001.75	"F": 2}
{"v": 1	"t": 2095464	"P": 1003.25	"F": 1}
{"v": 1	"t": 2095484	"P": 1008.0	"F": 1}
{"v": 1	"t": 2095504	"P": 1004.5	"F": 2}
{"v": 1	"t": 2095524	"P": 1003.5	"F": 2}
{"v": 1	"t": 2095545	"P": 999.75	"F": 1}
{"v": 1	"t": 2095565	"P": 1008.25	"F": 1}
{"v": 1	"t": 2095585	"P": 1007.5	"F": 1}
{"v": 1	"t": 2095606	"P": 1003.0	"F": 2}
{"v": 1	"t": 2095626	"P": 1002.25	"F": 1}
{"v": 1	"t": 2095646	"P": 1008.75	"F": 1}
{"v": 1	"t": 2095667	"P": 1005.25	"F": 1}
{"v": 1	"t": 2095687	"P": 1002.75	"F": 1}
{"v": 1	"t": 2095707	"P": 1002.75	"F": 2}
{"v": 1	"t": 2095727	"P": 1006.25	"F": 1}
{"v": 1	"t": 2095748	"P": 1005.5	"F": 1}
{"v": 1	"t": 2095768	"P": 1002.25	"F": 1}
{"v": 1	"t": 2095788	"P": 1001.5	"F": 1}
{"v": 1	"t": 2095809	"P": 1005.75	"F": 1}
{"v": 1	"t": 2095829	"P": 1006.5	"F": 1}
{"v": 1	"t": 2095849	"P": 1003.75	"F": 2}
{"v": 1	"t": 2095870	"P": 1001.5	"F": 2}
{"v": 1	"t": 2095890	"P": 1004.5	"F": 1}
{"v": 1	"t": 2095910	"P": 1008.75	"F": 1}
{"v": 1	"t": 2095930	"P": 1004.25	"F": 2}
{"v": 1	"t": 2095951	"P": 1000.75	"F": 1}
{"v": 1	"t": 2095971	"P": 1003.0	"F": 1}
{"v": 1	"t": 2095991	"P": 1008.25	"F": 1}
{"v": 1	"t": 2096012	"P": 1005.0	"F": 1}
{"v": 1	"t": 2096032	"P": 1002.75	"F": 2}
{"v": 1	"t": 2096052	"P": 1004.75	"F": 1}
{"v": 1	"t": 2096073	"P": 1008.5	"F": 2}
{"v": 1	"t": 2096093	"P": 1004.5	"F": 1}
{"v": 1	"t": 2096113	"P": 1001.75	"F": 2}
{"v": 1	"t": 2096133	"P": 1001.0	"F": 2}
{"v": 1	"t": 2096154	"P": 1006.0	"F": 1}
{"v": 1	"t": 2096174	"P": 1007.5	"F": 1}
{"v": 1	"t": 2096194	"P": 1003.25	"F": 2}
{"v": 1	"t": 2096215	"P": 999.75	"F": 1}
{"v": 1	"t": 2096235	"P": 1004.75	"F": 2}
{"v": 1	"t": 2096255	"P": 1007.25	"F": 1}
{"v": 1	"t": 2096275	"P": 1006.25	"F": 1}
{"v": 1	"t": 2096296	"P": 999.25	"F": 1}
{"v": 1	"t": 2096316	"P": 1005.0	"F": 2}
{"v": 1	"t": 2096336	"P": 1008.0	"F": 2}
{"v": 1	"t": 2096357	"P": 1005.25	"F": 1}
{"v": 1	"t": 2096377	"P": 1001.0	"F": 2}
{"v": 1	"t": 2096397	"P": 1005.25	"F": 2}
{"v": 1	"t": 2096418	"P": 1006.25	"F": 2	"C": 46.355	"D": 3272	"sn": 54091929832280	"file": "/data/device_log/data0000.out"}
{"v": 1	"t": 2096438	"P": 1003.0	"F": 2}
{"v": 1	"t": 2096459	"P": 1002.5	"F": 2}
{"v": 1	"t": 2096479	"P": 1007.25	"F": 2}
{"v": 1	"t": 2096499	"P": 1003.75	"F": 2}
{"v": 1	"t": 2096520	"P": 1001.5	"F": 2}
{"v": 1	"t": 2096540	"P": 1005.5	"F": 2}
{"v": 1	"t": 2096560	"P": 1005.5	"F": 1}
{"v": 1	"t": 2096581	"P": 998.75	"F": 2}
{"v": 1	"t": 2096601	"P": 1003.25	"F": 1}
{"v": 1	"t": 2096621	"P": 1006.0	"F": 1}
{"v": 1	"t": 2096642	"P": 1003.75	"F": 2}
{"v": 1	"t": 2096662	"P": 1003.25	"F": 2}
{"v": 1	"t": 2096683	"P": 1007.25	"F": 1}
{"v": 1	"t": 2096703	"P": 1005.0	"F": 2}
{"v": 1	"t": 2096723	"P": 1002.0	"F": 1}
{"v": 1	"t": 2096744	"P": 1004.5	"F": 1}
{"v": 1	"t": 2096764	"P": 1007.25	"F": 1}
{"v": 1	"t": 2096784	"P": 1002.25	"F": 1}
{"v": 1	"t": 2096805	"P": 1002.25	"F": 1}
{"v": 1	"t": 2096825	"P": 1007.5	"F": 1}
{"v": 1	"t": 2096846	"P": 1004.0	"F": 1}
{"v": 1	"t": 2096866	"P": 1001.0	"F": 1}
{"v": 1	"t": 2096886	"P": 1006.0	"F": 1}
{"v": 1	"t": 2096907	"P": 1004.75	"F": 1}
{"v": 1	"t": 2096927	"P": 1001.75	"F": 1}
{"v": 1	"t": 2096947	"P": 1003.5	"F": 1}
{"v": 1	"t": 2096968	"P": 1007.75	"F": 1}
{"v": 1	"t": 2096988	"P": 1002.25	"F": 1}
{"v": 1	"t": 2097009	"P": 1002.0	"F": 1}
{"v": 1	"t": 2097029	"P": 1007.25	"F": 2}
{"v": 1	"t": 2097049	"P": 1004.5	"F": 1}
{"v": 1	"t": 2097070	"P": 999.75	"F": 1}
{"v": 1	"t": 2097090	"P": 1005.5	"F": 1}
{"v": 1	"t": 2097111	"P": 1003.25	"F": 1}
{"v": 1	"t": 2097131	"P": 1000.0	"F": 1}
{"v": 1	"t": 2097151	"P": 1006.75	"F": 1}
{"v": 1	"t": 2097172	"P": 1005.75	"F": 1}
{"v": 1	"t": 2097192	"P": 1000.75	"F": 2}
{"v": 1	"t": 2097212	"P": 1004.75	"F": 1}
{"v": 1	"t": 2097233	"P": 1006.25	"F": 1}
{"v": 1	"t": 2097253	"P": 1002.75	"F": 1}
{"v": 1	"t": 2097274	"P": 1002.0	"F": 1}
{"v": 1	"t": 2097294	"P": 1008.75	"F": 2}
{"v": 1	"t": 2097314	"P": 1006.25	"F": 1}
{"v": 1	"t": 2097335	"P": 1000.75	"F": 1}
{"v": 1	"t": 2097355	"P": 1003.75	"F": 2}
{"v": 1	"t": 2097375	"P": 1005.75	"F": 1}
{"v": 1	"t": 2097396	"P": 1002.25	"F": 1}
{"v": 1	"t": 2097416	"P": 1001.75	"F": 2}
{"v": 1	"t": 2097436	"P": 1008.5	"F": 1	"C": 46.35	"D": 3272	"sn": 54091929832280	"file": "/data/device_log/data0000.out"}
{"v": 1	"t": 2097457	"P": 1006.5	"F": 1}
{"v": 1	"t": 2097477	"P": 1001.75	"F": 1}
{"v": 1	"t": 2097497	"P": 1002.75	"F": 2}
{"v": 1	"t": 2097518	"P": 1007.0	"F": 1}
{"v": 1	"t": 2097538	"P": 1007.75	"F": 1}
{"v": 1	"t": 2097558	"P": 1003.75	"F": 1}
{"v": 1	"t": 2097578	"P": 1002.5	"F": 2}
{"v": 1	"t": 2097599	"P": 1006.0	"F": 1}
{"v": 1	"t": 2097619	"P": 1006.75	"F": 1}
{"v": 1	"t": 2097640	"P": 1003.25	"F": 2}
{"v": 1	"t": 2097660	"P": 1004.25	"F": 1}
{"v": 1	"t": 2097680	"P": 1006.5	"F": 2}
{"v": 1	"t": 2097701	"P": 1002.5	"F": 1}
{"v": 1	"t": 2097721	"P": 1005.0	"F": 1}
{"v": 1	"t": 2097742	"P": 1003.75	"F": 2}
{"v": 1	"t": 2097762	"P": 1001.0	"F": 1}
{"v": 1	"t": 2097783	"P": 1008.0	"F": 2}
{"v": 1	"t": 2097803	"P": 1001.75	"F": 1}
{"v": 1	"t": 2097824	"P": 1002.75	"F": 1}
{"v": 1	"t": 2097844	"P": 1006.75	"F": 1}
{"v": 1	"t": 2097864	"P": 1003.75	"F": 1}
{"v": 1	"t": 2097885	"P": 1002.25	"F": 1}
{"v": 1	"t": 2097905	"P": 1003.25	"F": 2}
{"v": 1	"t": 2097925	"P": 1007.25	"F": 2}
{"v": 1	"t": 2097945	"P": 1003.75	"F": 1}
{"v": 1	"t": 2097966	"P": 1001.25	"F": 2}
{"v": 1	"t": 2097986	"P": 1002.75	"F": 1}
{"v": 1	"t": 2098006	"P": 1006.75	"F": 2}
{"v": 1	"t": 2098027	"P": 1005.0	"F": 2}
{"v": 1	"t": 2098047	"P": 1000.5	"F": 2}
{"v": 1	"t": 2098067	"P": 1003.5	"F": 1}
{"v": 1	"t": 2098088	"P": 1004.25	"F": 1}
{"v": 1	"t": 2098108	"P": 1003.5	"F": 2}
{"v": 1	"t": 2098128	"P": 1001.25	"F": 1}
{"v": 1	"t": 2098149	"P": 1003.5	"F": 1}
{"v": 1	"t": 2098169	"P": 1007.0	"F": 1}
{"v": 1	"t": 2098189	"P": 1004.5	"F": 2}
{"v": 1	"t": 2098210	"P": 1001.25	"F": 2}
{"v": 1	"t": 2098230	"P": 1002.5	"F": 1}
{"v": 1	"t": 2098250	"P": 1005.5	"F": 1}
{"v": 1	"t": 2098270	"P": 1005.5	"F": 2}
{"v": 1	"t": 2098291	"P": 1000.25	"F": 2}
{"v": 1	"t": 2098311	"P": 1002.0	"F": 1}
{"v": 1	"t": 2098331	"P": 1007.0	"F": 2}
{"v": 1	"t": 2098352	"P": 1002.0	"F": 2}
{"v": 1	"t": 2098372	"P": 1003.25	"F": 2}
{"v": 1	"t": 2098393	"P": 1004.75	"F": 1}
{"v": 1	"t": 2098413	"P": 1003.75	"F": 1}
{"v": 1	"t": 2098433	"P": 1000.5	"F": 2}
{"v": 1	"t": 2098454	"P": 1006.0	"F": 2	"C": 46.35	"D": 3272	"sn": 54091929832280	"file": "/data/device_log/data0000.out"}
{"v": 1	"t": 2098474	"P": 1006.5	"F": 1}
{"v": 1	"t": 2098494	"P": 1002.75	"F": 1}
{"v": 1	"t": 2098515	"P": 1000.5	"F": 1}
{"v": 1	"t": 2098535	"P": 1004.75	"F": 1}
{"v": 1	"t": 2098555	"P": 1008.0	"F": 2}
{"v": 1	"t": 2098576	"P": 1003.75	"F": 1}
{"v": 1	"t": 2098596	"P": 1001.5	"F": 2}
{"v": 1	"t": 2098616	"P": 1003.5	"F": 2}
{"v": 1	"t": 2098636	"P": 1008.25	"F": 1}
{"v": 1	"t": 2098657	"P": 1003.5	"F": 1}
{"v": 1	"t": 2098677	"P": 1002.0	"F": 2}
{"v": 1	"t": 2098697	"P": 1003.0	"F": 1}
{"v": 1	"t": 2098718	"P": 1008.0	"F": 2}
{"v": 1	"t": 2098738	"P": 1006.5	"F": 1}
{"v": 1	"t": 2098758	"P": 1003.0	"F": 2}
{"v": 1	"t": 2098779	"P": 1003.5	"F": 2}
{"v": 1	"t": 2098799	"P": 1008.5	"F": 1}
{"v": 1	"t": 2098819	"P": 1006.5	"F": 1}
{"v": 1	"t": 2098839	"P": 1002.0	"F": 1}
{"v": 1	"t": 2098860	"P": 1001.25	"F": 1}
{"v": 1	"t": 2098880	"P": 1007.5	"F": 1}
{"v": 1	"t": 2098900	"P": 1005.25	"F": 2}
{"v": 1	"t": 2098921	"P": 1001.75	"F": 2}
{"v": 1	"t": 2098941	"P": 1007.5	"F": 1}
{"v": 1	"t": 2098962	"P": 1005.25	"F": 1}
{"v": 1	"t": 2098982	"P": 1000.0	"F": 1}
{"v": 1	"t": 2099002	"P": 1004.5	"F": 1}
{"v": 1	"t": 2099023	"P": 1006.5	"F": 1}
{"v": 1	"t": 2099043	"P": 1003.75	"F": 1}
{"v": 1	"t": 2099063	"P": 1001.25	"F": 2}
{"v": 1	"t": 2099084	"P": 1003.75	"F": 1}
{"v": 1	"t": 2099104	"P": 1008.0	"F": 2}
{"v": 1	"t": 2099124	"P": 1002.75	"F": 1}
{"v": 1	"t": 2099144	"P": 1003.75	"F": 1}
{"v": 1	"t": 2099165	"P": 1003.25	"F": 1}
{"v": 1	"t": 2099185	"P": 1008.25	"F": 1}
{"v": 1	"t": 2099205	"P": 1006.25	"F": 1}
{"v": 1	"t": 2099226	"P": 1001.5	"F": 1}
{"v": 1	"t": 2099246	"P": 1001.75	"F": 1}
{"v": 1	"t": 2099266	"P": 1008.0	"F": 2}
{"v": 1	"t": 2099287	"P": 1005.75	"F": 1}
{"v": 1	"t": 2099307	"P": 1002.5	"F": 1}
{"v": 1	"t": 2099327	"P": 1001.0	"F": 1}
{"v": 1	"t": 2099347	"P": 1006.0	"F": 1}
{"v": 1	"t": 2099368	"P": 1005.75	"F": 1}
{"v": 1	"t": 2099388	"P": 1003.0	"F": 2}
{"v": 1	"t": 2099408	"P": 1000.0	"F": 1}
{"v": 1	"t": 2099429	"P": 1006.5	"F": 1}
{"v": 1	"t": 2099449	"P": 1006.5	"F": 1}
{"v": 1	"t": 2099469	"P": 1003.75	"F": 1	"C": 46.345	"D": 3272	"sn": 54091929832280	"file": "/data/device_log/data0000.out"}
{"v": 1	"t": 2099490	"P": 1002.25	"F": 1}
{"v": 1	"t": 2099510	"P": 1006.5	"F": 1}
{"v": 1	"t": 2099531	"P": 1001.5	"F": 1}
{"v": 1	"t": 2099551	"P": 1001.0	"F": 1}
{"v": 1	"t": 2099571	"P": 1005.5	"F": 1}
{"v": 1	"t": 2099592	"P": 1004.0	"F": 1}
{"v": 1	"t": 2099612	"P": 1001.75	"F": 1}
{"v": 1	"t": 2099632	"P": 1000.25	"F": 1}
{"v": 1	"t": 2099652	"P": 1006.5	"F": 1}
{"v": 1	"t": 2099673	"P": 1005.25	"F": 2}
{"v": 1	"t": 2099693	"P": 1004.0	"F": 1}
{"v": 1	"t": 2099713	"P": 1001.5	"F": 1}
{"v": 1	"t": 2099734	"P": 1006.0	"F": 2}
{"v": 1	"t": 2099754	"P": 1007.25	"F": 1}
{"v": 1	"t": 2099774	"P": 1003.25	"F": 1}
{"v": 1	"t": 2099795	"P": 1001.75	"F": 1}
{"v": 1	"t": 2099815	"P": 1004.5	"F": 2}
{"v": 1	"t": 2099835	"P": 1007.5	"F": 2}
{"v": 1	"t": 2099855	"P": 1004.0	"F": 1}
{"v": 1	"t": 2099876	"P": 1001.5	"F": 2}
{"v": 1	"t": 2099896	"P": 1003.25	"F": 1}
{"v": 1	"t": 2099916	"P": 1007.0	"F": 1}
{"v": 1	"t": 2099937	"P": 1003.75	"F": 1}
{"v": 1	"t": 2099957	"P": 1001.25	"F": 2}
{"v": 1	"t": 2099977	"P": 1002.75	"F": 1}
{"v": 1	"t": 2099998	"P": 1005.25	"F": 1}
{"v": 1	"t": 2100018	"P": 1002.5	"F": 2}
{"v": 1	"t": 2100038	"P": 1001.0	"F": 1}
{"v": 1	"t": 2100059	"P": 1005.25	"F": 1}
{"v": 1	"t": 2100079	"P": 1005.0	"F": 1}
{"v": 1	"t": 2100100	"P": 1000.75	"F": 1}
{"v": 1	"t": 2100120	"P": 1004.25	"F": 2}
{"v": 1	"t": 2100140	"P": 1005.5	"F": 2}
{"v": 1	"t": 2100161	"P": 1004.5	"F": 1}
{"v": 1	"t": 2100181	"P": 1000.75	"F": 1}
{"v": 1	"t": 2100201	"P": 1004.25	"F": 1}
{"v": 1	"t": 2100221	"P": 1007.25	"F": 1}
{"v": 1	"t": 2100242	"P": 1004.5	"F": 2}
{"v": 1	"t": 2100262	"P": 1002.5	"F": 1}
{"v": 1	"t": 2100282	"P": 1003.75	"F": 1}
{"v": 1	"t": 2100303	"P": 1007.75	"F": 1}
{"v": 1	"t": 2100323	"P": 1004.25	"F": 2}
{"v": 1	"t": 2100343	"P": 1001.5	"F": 2}
{"v": 1	"t": 2100364	"P": 1002.75	"F": 1}
{"v": 1	"t": 2100384	"P": 1007.0	"F": 2}
{"v": 1	"t": 2100404	"P": 1006.0	"F": 1}
{"v": 1	"t": 2100424	"P": 1003.5	"F": 1}
{"v": 1	"t": 2100445	"P": 1002.25	"F": 1}
{"v": 1	"t": 2100465	"P": 1006.75	"F": 2}
{"v": 1	"t": 2100485	"P": 1005.25	"F": 1	"C": 46.33	"D": 3272	"sn": 54091929832280	"file": "/data/device_log/data0000.out"}
{"v": 1	"t": 2100506	"P": 1001.25	"F": 1}
{"v": 1	"t": 2100526	"P": 1003.0	"F": 1}
{"v": 1	"t": 2100546	"P": 1007.25	"F": 1}
{"v": 1	"t": 2100567	"P": 1004.0	"F": 1}
{"v": 1	"t": 2100587	"P": 999.0	"F": 1}
{"v": 1	"t": 2100607	"P": 1003.5	"F": 1}
{"v": 1	"t": 2100628	"P": 1006.75	"F": 1}
{"v": 1	"t": 2100648	"P": 1001.75	"F": 1}
{"v": 1	"t": 2100669	"P": 1005.75	"F": 1}
{"v": 1	"t": 2100689	"P": 1006.25	"F": 2}
{"v": 1	"t": 2100709	"P": 1004.0	"F": 1}
{"v": 1	"t": 2100730	"P": 999.5	"F": 2}
{"v": 1	"t": 2100750	"P": 1003.75	"F": 1}
{"v": 1	"t": 2100770	"P": 1007.75	"F": 1}
{"v": 1	"t": 2100791	"P": 1003.5	"F": 2}
{"v": 1	"t": 2100811	"P": 1000.25	"F": 1}
{"v": 1	"t": 2100831	"P": 1003.25	"F": 1}
{"v": 1	"t": 2100851	"P": 1006.75	"F": 1}
{"v": 1	"t": 2100872	"P": 1003.5	"F": 1}
{"v": 1	"t": 2100892	"P": 1002.5	"F": 1}
{"v": 1	"t": 2100912	"P": 1003.75	"F": 1}
{"v": 1	"t": 2100933	"P": 1006.5	"F": 2}
{"v": 1	"t": 2100953	"P": 1005.0	"F": 1}
{"v": 1	"t": 2100973	"P": 1001.5	"F": 2}
{"v": 1	"t": 2100994	"P": 1000.75	"F": 2}
{"v": 1	"t": 2101014	"P": 1006.75	"F": 2}
{"v": 1	"t": 2101034	"P": 1004.75	"F": 1}
{"v": 1	"t": 2101054	"P": 1002.5	"F": 2}
{"v": 1	"t": 2101075	"P": 1002.25	"F": 2}
{"v": 1	"t": 2101095	"P": 1008.0	"F": 2}
{"v": 1	"t": 2101115	"P": 1003.5	"F": 2}
{"v": 1	"t": 2101136	"P": 1002.25	"F": 2}
{"v": 1	"t": 2101156	"P": 1002.75	"F": 2}
{"v": 1	"t": 2101177	"P": 1006.5	"F": 2}
{"v": 1	"t": 2101197	"P": 1002.75	"F": 2}
{"v": 1	"t": 2101217	"P": 1004.75	"F": 2}
{"v": 1	"t": 2101238	"P": 1006.25	"F": 2}
{"v": 1	"t": 2101258	"P": 1003.5	"F": 2}
{"v": 1	"t": 2101279	"P": 1006.5	"F": 2}
{"v": 1	"t": 2101299	"P": 1002.0	"F": 2}
{"v": 1	"t": 2101320	"P": 1003.0	"F": 2}
{"v": 1	"t": 2101340	"P": 1005.5	"F": 2}
{"v": 1	"t": 2101361	"P": 1003.25	"F": 2}
{"v": 1	"t": 2101381	"P": 1003.5	"F": 2}
{"v": 1	"t": 2101401	"P": 1007.75	"F": 1}
{"v": 1	"t": 2101422	"P": 1004.75	"F": 2}
{"v": 1	"t": 2101442	"P": 1001.25	"F": 1}
{"v": 1	"t": 2101462	"P": 1005.5	"F": 2}
{"v": 1	"t": 2101483	"P": 1008.75	"F": 2}
{"v": 1	"t": 2101503	"P": 1006.25	"F": 2	"C": 46.4	"D": 3271	"sn": 54091929832280	"file": "/data/device_log/data0000.out"}
{"v": 1	"t": 2101523	"P": 1000.0	"F": 2}
{"v": 1	"t": 2101544	"P": 1004.5	"F": 1}
{"v": 1	"t": 2101564	"P": 1006.75	"F": 2}
{"v": 1	"t": 2101584	"P": 1005.0	"F": 2}
{"v": 1	"t": 2101604	"P": 1002.25	"F": 1}
{"v": 1	"t": 2101625	"P": 1004.25	"F": 1}
{"v": 1	"t": 2101645	"P": 1008.5	"F": 1}
{"v": 1	"t": 2101665	"P": 1007.0	"F": 1}
{"v": 1	"t": 2101686	"P": 1002.25	"F": 1}
{"v": 1	"t": 2101706	"P": 1002.25	"F": 1}
{"v": 1	"t": 2101726	"P": 1009.0	"F": 2}
{"v": 1	"t": 2101747	"P": 1006.75	"F": 1}
{"v": 1	"t": 2101767	"P": 1004.0	"F": 1}
{"v": 1	"t": 2101787	"P": 1001.0	"F": 2}
{"v": 1	"t": 2101807	"P": 1007.0	"F": 1}
{"v": 1	"t": 2101828	"P": 1008.0	"F": 2}
{"v": 1	"t": 2101848	"P": 1002.5	"F": 1}
{"v": 1	"t": 2101868	"P": 1002.75	"F": 1}
{"v": 1	"t": 2101889	"P": 1007.25	"F": 1}
{"v": 1	"t": 2101909	"P": 1001.5	"F": 1}
{"v": 1	"t": 2101930	"P": 1003.0	"F": 1}
{"v": 1	"t": 2101950	"P": 1007.25	"F": 1}
{"v": 1	"t": 2101971	"P": 1004.5	"F": 2}
{"v": 1	"t": 2101991	"P": 1002.0	"F": 1}
{"v": 1	"t": 2102011	"P": 1005.75	"F": 1}
{"v": 1	"t": 2102031	"P": 1007.75	"F": 1}
{"v": 1	"t": 2102052	"P": 1005.0	"F": 1}
{"v": 1	"t": 2102072	"P": 1002.0	"F": 1}
{"v": 1	"t": 2102092	"P": 1002.5	"F": 1}
{"v": 1	"t": 2102113	"P": 1008.5	"F": 1}
{"v": 1	"t": 2102133	"P": 1006.5	"F": 1}
{"v": 1	"t": 2102153	"P": 1001.0	"F": 1}
{"v": 1	"t": 2102173	"P": 1003.5	"F": 1}
{"v": 1	"t": 2102194	"P": 1008.25	"F": 1}
{"v": 1	"t": 2102214	"P": 1005.25	"F": 1}
{"v": 1	"t": 2102234	"P": 1004.0	"F": 2}
{"v": 1	"t": 2102255	"P": 1001.25	"F": 1}
{"v": 1	"t": 2102275	"P": 1007.0	"F": 1}
{"v": 1	"t": 2102295	"P": 1005.75	"F": 1}
{"v": 1	"t": 2102316	"P": 1004.0	"F": 2}
{"v": 1	"t": 2102336	"P": 1002.75	"F": 1}
{"v": 1	"t": 2102356	"P": 1007.0	"F": 1}
{"v": 1	"t": 2102377	"P": 1006.0	"F": 1}
{"v": 1	"t": 2102397	"P": 1003.75	"F": 1}
{"v": 1	"t": 2102417	"P": 1001.75	"F": 1}
{"v": 1	"t": 2102438	"P": 1006.5	"F": 1}
{"v": 1	"t": 2102458	"P": 1004.5	"F": 1}
{"v": 1	"t": 2102479	"P": 1002.75	"F": 1}
{"v": 1	"t": 2102499	"P": 1007.5	"F": 1}
{"v": 1	"t": 2102519	"P": 1005.0	"F": 1	"C": 46.33	"D": 3271	"sn": 54091929832280	"file": "/data/device_log/data0000.out"}
{"v": 1	"t": 2102539	"P": 1002.25	"F": 1}
{"v": 1	"t": 2102560	"P": 1004.0	"F": 1}
{"v": 1	"t": 2102580	"P": 1007.75	"F": 1}
{"v": 1	"t": 2102600	"P": 1006.25	"F": 1}
{"v": 1	"t": 2102621	"P": 1002.0	"F": 2}
{"v": 1	"t": 2102641	"P": 1004.0	"F": 1}
{"v": 1	"t": 2102661	"P": 1007.0	"F": 1}
{"v": 1	"t": 2102682	"P": 1007.0	"F": 1}
{"v": 1	"t": 2102702	"P": 1003.0	"F": 1}
{"v": 1	"t": 2102722	"P": 1002.25	"F": 1}
{"v": 1	"t": 2102743	"P": 1005.5	"F": 1}
{"v": 1	"t": 2102763	"P": 1006.25	"F": 1}
{"v": 1	"t": 2102783	"P": 1003.5	"F": 1}
{"v": 1	"t": 2102803	"P": 1002.0	"F": 1}
{"v": 1	"t": 2102824	"P": 1005.75	"F": 1}
{"v": 1	"t": 2102844	"P": 1006.5	"F": 1}
{"v": 1	"t": 2102864	"P": 1005.0	"F": 1}
{"v": 1	"t": 2102885	"P": 1001.5	"F": 1}
{"v": 1	"t": 2102905	"P": 1004.25	"F": 1}
{"v": 1	"t": 2102925	"P": 1007.0	"F": 1}
{"v": 1	"t": 2102946	"P": 1005.75	"F": 1}
{"v": 1	"t": 2102966	"P": 1002.0	"F": 2}
{"v": 1	"t": 2102986	"P": 1005.75	"F": 2}
{"v": 1	"t": 2103007	"P": 1005.5	"F": 1}
{"v": 1	"t": 2103027	"P": 1002.5	"F": 1}
{"v": 1	"t": 2103047	"P": 1004.0	"F": 2}
{"v": 1	"t": 2103068	"P": 1007.75	"F": 1}
{"v": 1	"t": 2103088	"P": 1005.25	"F": 1}
{"v": 1	"t": 2103108	"P": 1002.5	"F": 2}
{"v": 1	"t": 2103129	"P": 1003.0	"F": 1}
{"v": 1	"t": 2103149	"P": 1009.0	"F": 1}
{"v": 1	"t": 2103169	"P": 1004.0	"F": 2}
{"v": 1	"t": 2103190	"P": 1002.0	"F": 1}
{"v": 1	"t": 2103210	"P": 1005.5	"F": 2}
{"v": 1	"t": 2103230	"P": 1005.75	"F": 2}
{"v": 1	"t": 2103251	"P": 1005.25	"F": 1}
{"v": 1	"t": 2103271	"P": 1001.25	"F": 1}
{"v": 1	"t": 2103291	"P": 1005.5	"F": 1}
{"v": 1	"t": 2103311	"P": 1006.0	"F": 2}
{"v": 1	"t": 2103332	"P": 1003.75	"F": 1}
{"v": 1	"t": 2103352	"P": 1002.0	"F": 1}
{"v": 1	"t": 2103372	"P": 1004.25	"F": 2}
{"v": 1	"t": 2103393	"P": 1007.5	"F": 1}
{"v": 1	"t": 2103413	"P": 1004.5	"F": 1}
{"v": 1	"t": 2103433	"P": 1000.25	"F": 1}
{"v": 1	"t": 2103454	"P": 1004.5	"F": 1}
{"v": 1	"t": 2103474	"P": 1006.5	"F": 1}
{"v": 1	"t": 2103494	"P": 1004.5	"F": 2}
{"v": 1	"t": 2103515	"P": 1002.0	"F": 1}
{"v": 1	"t": 2103535	"P": 1004.25	"F": 2	"C": 46.335	"D": 3271	"sn": 54091929832280	"file": "/data/device_log/data0000.out"}
{"v": 1	"t": 2103555	"P": 1006.5	"F": 1}
{"v": 1	"t": 2103576	"P": 1002.5	"F": 2}
{"v": 1	"t": 2103596	"P": 1001.25	"F": 1}
{"v": 1	"t": 2103616	"P": 1003.0	"F": 1}
{"v": 1	"t": 2103636	"P": 1006.25	"F": 2}
{"v": 1	"t": 2103657	"P": 1005.0	"F": 2}
{"v": 1	"t": 2103677	"P": 1001.0	"F": 1}
{"v": 1	"t": 2103697	"P": 1003.25	"F": 2}
{"v": 1	"t": 2103718	"P": 1007.75	"F": 2}
{"v": 1	"t": 2103738	"P": 1005.5	"F": 1}
{"v": 1	"t": 2103758	"P": 1003.0	"F": 1}
{"v": 1	"t": 2103778	"P": 1002.75	"F": 2}
{"v": 1	"t": 2103799	"P": 1008.0	"F": 1}
{"v": 1	"t": 2103819	"P": 1006.5	"F": 1}
{"v": 1	"t": 2103839	"P": 1001.75	"F": 1}
{"v": 1	"t": 2103860	"P": 1001.0	"F": 1}
{"v": 1	"t": 2103880	"P": 1007.25	"F": 1}
{"v": 1	"t": 2103900	"P": 1005.75	"F": 2}
{"v": 1	"t": 2103921	"P": 1004.25	"F": 1}
{"v": 1	"t": 2103941	"P": 1003.0	"F": 1}
{"v": 1	"t": 2103961	"P": 1006.0	"F": 1}
{"v": 1	"t": 2103982	"P": 1007.25	"F": 1}
{"v": 1	"t": 2104002	"P": 1002.25	"F": 2}
{"v": 1	"t": 2104022	"P": 999.5	"F": 1}
{"v": 1	"t": 2104042	"P": 1004.0	"F": 1}
{"v": 1	"t": 2104063	"P": 1006.5	"F": 1}
{"v": 1	"t": 2104083	"P": 1004.0	"F": 1}
{"v": 1	"t": 2104103	"P": 1000.75	"F": 1}
{"v": 1	"t": 2104124	"P": 1003.75	"F": 1}
{"v": 1	"t": 2104144	"P": 1008.0	"F": 1}
{"v": 1	"t": 2104164	"P": 1006.5	"F": 1}
{"v": 1	"t": 2104184	"P": 1002.75	"F": 1}
{"v": 1	"t": 2104205	"P": 1001.5	"F": 1}
{"v": 1	"t": 2104225	"P": 1006.25	"F": 2}
{"v": 1	"t": 2104245	"P": 1006.5	"F": 1}
{"v": 1	"t": 2104266	"P": 1004.25	"F": 1}
{"v": 1	"t": 2104286	"P": 1002.0	"F": 2}
{"v": 1	"t": 2104306	"P": 1006.25	"F": 2}
{"v": 1	"t": 2104326	"P": 1006.75	"F": 2}
{"v": 1	"t": 2104347	"P": 1004.25	"F": 1}
{"v": 1	"t": 2104367	"P": 999.5	"F": 1}
{"v": 1	"t": 2104387	"P": 1003.5	"F": 1}
{"v": 1	"t": 2104408	"P": 1006.75	"F": 1}
{"v": 1	"t": 2104428	"P": 1004.25	"F": 1}
{"v": 1	"t": 2104448	"P": 1002.25	"F": 2}
{"v": 1	"t": 2104469	"P": 1003.5	"F": 1}
{"v": 1	"t": 2104489	"P": 1008.25	"F": 2}
{"v": 1	"t": 2104509	"P": 1003.5	"F": 1}
{"v": 1	"t": 2104530	"P": 1001.0	"F": 1}
{"v": 1	"t": 2104550	"P": 1004.25	"F": 2	"C": 46.355	"D": 3271	"sn": 54091929832280	"file": "/data/device_log/data0000.out"}
{"v": 1	"t": 2104570	"P": 1007.0	"F": 1}
{"v": 1	"t": 2104591	"P": 1002.5	"F": 2}
{"v": 1	"t": 2104611	"P": 1003.75	"F": 1}
{"v": 1	"t": 2104632	"P": 1006.75	"F": 2}
{"v": 1	"t": 2104652	"P": 1002.0	"F": 1}
{"v": 1	"t": 2104673	"P": 1004.25	"F": 1}
{"v": 1	"t": 2104693	"P": 1004.5	"F": 1}
{"v": 1	"t": 2104713	"P": 1002.0	"F": 1}
{"v": 1	"t": 2104734	"P": 1008.5	"F": 1}
{"v": 1	"t": 2104754	"P": 1003.0	"F": 1}
{"v": 1	"t": 2104775	"P": 1004.25	"F": 1}
{"v": 1	"t": 2104795	"P": 1007.75	"F": 2}
{"v": 1	"t": 2104815	"P": 1003.0	"F": 2}
{"v": 1	"t": 2104836	"P": 1001.0	"F": 2}
{"v": 1	"t": 2104856	"P": 1003.75	"F": 2}
{"v": 1	"t": 2104876	"P": 1007.0	"F": 1}
{"v": 1	"t": 2104897	"P": 1004.25	"F": 1}
{"v": 1	"t": 2104917	"P": 1002.25	"F": 2}
{"v": 1	"t": 2104937	"P": 1002.25	"F": 1}
{"v": 1	"t": 2104958	"P": 1006.75	"F": 1}
{"v": 1	"t": 2104978	"P": 1008.0	"F": 1}
{"v": 1	"t": 2104998	"P": 1001.25	"F": 2}
{"v": 1	"t": 2105018	"P": 1003.25	"F": 1}
{"v": 1	"t": 2105039	"P": 1007.75	"F": 1}
{"v": 1	"t": 2105059	"P": 1006.5	"F": 2}
{"v": 1	"t": 2105079	"P": 1002.0	"F": 2}
{"v": 1	"t": 2105100	"P": 1002.25	"F": 1}
{"v": 1	"t": 2105120	"P": 1004.25	"F": 2}
{"v": 1	"t": 2105140	"P": 1007.0	"F": 1}
{"v": 1	"t": 2105161	"P": 1003.5	"F": 1}
{"v": 1	"t": 2105181	"P": 1001.5	"F": 2}
{"v": 1	"t": 2105201	"P": 1008.75	"F": 1}
{"v": 1	"t": 2105222	"P": 1005.25	"F": 1}
{"v": 1	"t": 2105242	"P": 1001.75	"F": 1}
{"v": 1	"t": 2105262	"P": 1000.5	"F": 1}
{"v": 1	"t": 2105283	"P": 1005.75	"F": 2}
{"v": 1	"t": 2105303	"P": 1002.25	"F": 2}
{"v": 1	"t": 2105324	"P": 1002.5	"F": 2}
{"v": 1	"t": 2105344	"P": 1007.0	"F": 1}
{"v": 1	"t": 2105364	"P": 1004.25	"F": 2}
{"v": 1	"t": 2105385	"P": 1001.5	"F": 1}
{"v": 1	"t": 2105405	"P": 1004.5	"F": 2}
{"v": 1	"t": 2105425	"P": 1007.0	"F": 1}
{"v": 1	"t": 2105446	"P": 1003.25	"F": 1}
{"v": 1	"t": 2105466	"P": 999.75	"F": 2}
{"v": 1	"t": 2105486	"P": 1007.0	"F": 1}
{"v": 1	"t": 2105506	"P": 1008.25	"F": 1}
{"v": 1	"t": 2105527	"P": 1004.5	"F": 1}
{"v": 1	"t": 2105547	"P": 1002.0	"F": 1}
{"v": 1	"t": 2105567	"P": 1001.5	"F": 1	"C": 46.34	"D": 3271	"sn": 54091929832280	"file": "/data/device_log/data0000.out"}
{"v": 1	"t": 2105588	"P": 1008.0	"F": 2}
{"v": 1	"t": 2105608	"P": 1004.0	"F": 1}
{"v": 1	"t": 2105628	"P": 1001.0	"F": 1}
{"v": 1	"t": 2105649	"P": 1003.5	"F": 1}
{"v": 1	"t": 2105669	"P": 1006.75	"F": 1}
{"v": 1	"t": 2105689	"P": 1005.5	"F": 2}
{"v": 1	"t": 2105710	"P": 1002.5	"F": 1}
{"v": 1	"t": 2105730	"P": 1003.75	"F": 2}
{"v": 1	"t": 2105750	"P": 1008.0	"F": 1}
{"v": 1	"t": 2105770	"P": 1004.25	"F": 1}
{"v": 1	"t": 2105791	"P": 1001.0	"F": 2}
{"v": 1	"t": 2105811	"P": 1003.0	"F": 1}
{"v": 1	"t": 2105831	"P": 1006.75	"F": 2}
{"v": 1	"t": 2105852	"P": 1002.5	"F": 1}
{"v": 1	"t": 2105872	"P": 1003.25	"F": 2}
{"v": 1	"t": 2105893	"P": 1006.5	"F": 2}
{"v": 1	"t": 2105913	"P": 1004.25	"F": 1}
{"v": 1	"t": 2105933	"P": 999.25	"F": 1}
{"v": 1	"t": 2105954	"P": 1006.0	"F": 1}
{"v": 1	"t": 2105974	"P": 1006.75	"F": 1}
{"v": 1	"t": 2105994	"P": 1004.5	"F": 1}
{"v": 1	"t": 2106015	"P": 1001.5	"F": 1}
{"v": 1	"t": 2106035	"P": 1004.75	"F": 2}
{"v": 1	"t": 2106055	"P": 1008.25	"F": 1}
{"v": 1	"t": 2106075	"P": 1005.25	"F": 2}
{"v": 1	"t": 2106096	"P": 1003.0	"F": 2}
{"v": 1	"t": 2106116	"P": 1002.25	"F": 2}
{"v": 1	"t": 2106136	"P": 1008.0	"F": 1}
{"v": 1	"t": 2106157	"P": 1005.5	"F": 1}
{"v": 1	"t": 2106177	"P": 1002.5	"F": 1}
{"v": 1	"t": 2106197	"P": 1000.5	"F": 2}
{"v": 1	"t": 2106218	"P": 1007.75	"F": 2}
{"v": 1	"t": 2106238	"P": 1006.25	"F": 1}
{"v": 1	"t": 2106258	"P": 1001.25	"F": 2}
{"v": 1	"t": 2106278	"P": 1001.75	"F": 2}
{"v": 1	"t": 2106299	"P": 1007.5	"F": 1}
{"v": 1	"t": 2106319	"P": 1006.5	"F": 2}
{"v": 1	"t": 2106339	"P": 1002.0	"F": 1}
{"v": 1	"t": 2106360	"P": 1002.25	"F": 2}
{"v": 1	"t": 2106380	"P": 1007.5	"F": 2}
{"v": 1	"t": 2106400	"P": 1007.0	"F": 1}
{"v": 1	"t": 2106421	"P": 1002.75	"F": 2}
{"v": 1	"t": 2106441	"P": 1004.5	"F": 1}
{"v": 1	"t": 2106461	"P": 1008.0	"F": 1}
{"v": 1	"t": 2106482	"P": 1005.0	"F": 2}
{"v": 1	"t": 2106502	"P": 1003.0	"F": 1}
{"v": 1	"t": 2106522	"P": 1002.25	"F": 2}
{"v": 1	"t": 2106543	"P": 1008.0	"F": 1}
{"v": 1	"t": 2106563	"P": 1006.25	"F": 1}
{"v": 1	"t": 2106583	"P": 1001.5	"F": 1	"C": 46.42	"D": 3270	"sn": 54091929832280	"file": "/data/device_log/data0000.out"}
{"v": 1	"t": 2106603	"P": 1002.5	"F": 2}
{"v": 1	"t": 2106624	"P": 1008.25	"F": 2}
{"v": 1	"t": 2106644	"P": 1006.5	"F": 1}
{"v": 1	"t": 2106664	"P": 1003.25	"F": 1}
{"v": 1	"t": 2106685	"P": 1001.5	"F": 1}
{"v": 1	"t": 2106705	"P": 1005.75	"F": 1}
{"v": 1	"t": 2106725	"P": 1005.0	"F": 1}
{"v": 1	"t": 2106746	"P": 1003.25	"F": 1}
{"v": 1	"t": 2106766	"P": 1002.75	"F": 1}
{"v": 1	"t": 2106786	"P": 1006.25	"F": 1}
{"v": 1	"t": 2106807	"P": 1006.25	"F": 1}
{"v": 1	"t": 2106827	"P": 1001.75	"F": 1}
{"v": 1	"t": 2106847	"P": 1004.0	"F": 1}
{"v": 1	"t": 2106867	"P": 1007.5	"F": 1}
{"v": 1	"t": 2106888	"P": 1005.75	"F": 1}
{"v": 1	"t": 2106908	"P": 1002.5	"F": 1}
{"v": 1	"t": 2106929	"P": 1004.5	"F": 1}
{"v": 1	"t": 2106949	"P": 1007.0	"F": 1}
{"v": 1	"t": 2106969	"P": 1002.25	"F": 1}
{"v": 1	"t": 2106990	"P": 1002.75	"F": 2}
{"v": 1	"t": 2107010	"P": 1007.75	"F": 1}
{"v": 1	"t": 2107030	"P": 1005.0	"F": 1}
{"v": 1	"t": 2107051	"P": 1001.0	"F": 1}
{"v": 1	"t": 2107071	"P": 1002.75	"F": 1}
{"v": 1	"t": 2107091	"P": 1006.75	"F": 2}
{"v": 1	"t": 2107112	"P": 1006.25	"F": 1}
{"v": 1	"t": 2107132	"P": 1004.0	"F": 1}
{"v": 1	"t": 2107152	"P": 1001.75	"F": 2}
{"v": 1	"t": 2107172	"P": 1007.25	"F": 2}
{"v": 1	"t": 2107193	"P": 1007.5	"F": 1}
{"v": 1	"t": 2107213	"P": 1004.75	"F": 1}
{"v": 1	"t": 2107233	"P": 1001.25	"F": 1}
{"v": 1	"t": 2107254	"P": 1005.75	"F": 2}
{"v": 1	"t": 2107274	"P": 1005.0	"F": 1}
{"v": 1	"t": 2107294	"P": 1002.75	"F": 1}
{"v": 1	"t": 2107315	"P": 1003.25	"F": 1}
{"v": 1	"t": 2107335	"P": 1006.75	"F": 2}
{"v": 1	"t": 2107355	"P": 1006.5	"F": 1}
{"v": 1	"t": 2107376	"P": 1003.5	"F": 1}
{"v": 1	"t": 2107396	"P": 1002.0	"F": 1}
{"v": 1	"t": 2107416	"P": 1007.0	"F": 2}
{"v": 1	"t": 2107437	"P": 1006.75	"F": 2}
{"v": 1	"t": 2107457	"P": 1001.25	"F": 1}
{"v": 1	"t": 2107477	"P": 1002.0	"F": 2}
{"v": 1	"t": 2107498	"P": 1005.0	"F": 1}
{"v": 1	"t": 2107518	"P": 1002.75	"F": 1}
{"v": 1	"t": 2107539	"P": 1005.5	"F": 1}
{"v": 1	"t": 2107559	"P": 1006.75	"F": 1}
{"v": 1	"t": 2107579	"P": 1004.0	"F": 1}
{"v": 1	"t": 2107600	"P": 1002.75	"F": 1	"C": 46.345	"D": 3270	"sn": 54091929832280	"file": "/data/device_log/data0000.out"}
{"v": 1	"t": 2107620	"P": 1003.75	"F": 1}
{"v": 1	"t": 2107640	"P": 1006.75	"F": 1}
{"v": 1	"t": 2107660	"P": 1004.25	"F": 1}
{"v": 1	"t": 2107681	"P": 1002.75	"F": 2}
{"v": 1	"t": 2107701	"P": 1004.25	"F": 1}
{"v": 1	"t": 2107721	"P": 1005.75	"F": 2}
{"v": 1	"t": 2107742	"P": 1004.25	"F": 1}
{"v": 1	"t": 2107762	"P": 1002.5	"F": 1}
{"v": 1	"t": 2107782	"P": 1005.0	"F": 1}
{"v": 1	"t": 2107803	"P": 1007.0	"F": 2}
{"v": 1	"t": 2107823	"P": 1006.25	"F": 1}
{"v": 1	"t": 2107843	"P": 1000.75	"F": 1}
{"v": 1	"t": 2107864	"P": 1002.0	"F": 1}
{"v": 1	"t": 2107884	"P": 1008.0	"F": 1}
{"v": 1	"t": 2107904	"P": 1006.0	"F": 1}
{"v": 1	"t": 2107924	"P": 1002.5	"F": 2}
{"v": 1	"t": 2107945	"P": 1001.75	"F": 1}
{"v": 1	"t": 2107965	"P": 1007.0	"F": 1}
{"v": 1	"t": 2107985	"P": 1005.0	"F": 1}
{"v": 1	"t": 2108007	"P": 1004.25	"F": 1}
{"v": 1	"t": 2108027	"P": 1000.75	"F": 1}
{"v": 1	"t": 2108047	"P": 1003.25	"F": 1}
{"v": 1	"t": 2108068	"P": 1007.75	"F": 1}
{"v": 1	"t": 2108088	"P": 1002.75	"F": 1}
{"v": 1	"t": 2108109	"P": 1002.75	"F": 2}
{"v": 1	"t": 2108129	"P": 1005.25	"F": 1}
{"v": 1	"t": 2108150	"P": 1001.5	"F": 2}
{"v": 1	"t": 2108170	"P": 1006.5	"F": 1}
{"v": 1	"t": 2108191	"P": 1003.0	"F": 1}
{"v": 1	"t": 2108211	"P": 1003.25	"F": 2}
{"v": 1	"t": 2108231	"P": 1006.0	"F": 1}
{"v": 1	"t": 2108252	"P": 1003.25	"F": 2}
{"v": 1	"t": 2108272	"P": 1001.5	"F": 2}
{"v": 1	"t": 2108293	"P": 1008.75	"F": 1}
{"v": 1	"t": 2108313	"P": 1006.25	"F": 1}
{"v": 1	"t": 2108333	"P": 1002.0	"F": 1}
{"v": 1	"t": 2108354	"P": 1003.75	"F": 1}
{"v": 1	"t": 2108374	"P": 1007.5	"F": 2}
{"v": 1	"t": 2108394	"P": 1004.75	"F": 1}
{"v": 1	"t": 2108414	"P": 1003.5	"F": 1}
{"v": 1	"t": 2108435	"P": 1002.0	"F": 1}
{"v": 1	"t": 2108455	"P": 1007.75	"F": 1}
{"v": 1	"t": 2108475	"P": 1004.75	"F": 1}
{"v": 1	"t": 2108496	"P": 1000.5	"F": 1}
{"v": 1	"t": 2108516	"P": 1000.25	"F": 2}
{"v": 1	"t": 2108536	"P": 1006.75	"F": 1}
{"v": 1	"t": 2108557	"P": 1004.5	"F": 1}
{"v": 1	"t": 2108577	"P": 1000.0	"F": 1}
{"v": 1	"t": 2108597	"P": 1004.25	"F": 1}
{"v": 1	"t": 2108618	"P": 1007.25	"F": 1	"C": 46.38	"D": 3270	"sn": 54091929832280	"file": "/data/device_log/data0000.out"}
{"v": 1	"t": 2108638	"P": 1005.5	"F": 1}
{"v": 1	"t": 2108658	"P": 1002.5	"F": 1}
{"v": 1	"t": 2108679	"P": 1004.75	"F": 1}
{"v": 1	"t": 2108699	"P": 1007.75	"F": 1}
{"v": 1	"t": 2108719	"P": 1003.0	"F": 1}
{"v": 1	"t": 2108739	"P": 1002.75	"F": 2}
{"v": 1	"t": 2108760	"P": 1004.25	"F": 2}
{"v": 1	"t": 2108780	"P": 1007.25	"F": 2}
{"v": 1	"t": 2108801	"P": 1001.75	"F": 2}
{"v": 1	"t": 2108821	"P": 1004.25	"F": 2}
{"v": 1	"t": 2108841	"P": 1008.25	"F": 2}
{"v": 1	"t": 2108862	"P": 1005.25	"F": 1}
{"v": 1	"t": 2108882	"P": 1001.75	"F": 2}
{"v": 1	"t": 2108902	"P": 1001.5	"F": 2}
{"v": 1	"t": 2108923	"P": 1007.0	"F": 1}
{"v": 1	"t": 2108943	"P": 1005.75	"F": 2}
{"v": 1	"t": 2108963	"P": 1004.0	"F": 1}
{"v": 1	"t": 2108983	"P": 1002.5	"F": 2}
{"v": 1	"t": 2109004	"P": 1006.5	"F": 1}
{"v": 1	"t": 2109024	"P": 1006.75	"F": 1}
{"v": 1	"t": 2109044	"P": 1003.5	"F": 1}
{"v": 1	"t": 2109065	"P": 1001.5	"F": 1}
{"v": 1	"t": 2109085	"P": 1006.5	"F": 1}
{"v": 1	"t": 2109105	"P": 1006.5	"F": 1}
{"v": 1	"t": 2109126	"P": 1002.5	"F": 1}
{"v": 1	"t": 2109146	"P": 1002.25	"F": 1}
{"v": 1	"t": 2109166	"P": 1005.0	"F": 1}
{"v": 1	"t": 2109186	"P": 1007.5	"F": 2}
{"v": 1	"t": 2109207	"P": 1004.25	"F": 1}
{"v": 1	"t": 2109227	"P": 1000.75	"F": 1}
{"v": 1	"t": 2109247	"P": 1006.0	"F": 1}
{"v": 1	"t": 2109268	"P": 1007.75	"F": 1}
{"v": 1	"t": 2109288	"P": 1004.75	"F": 1}
{"v": 1	"t": 2109308	"P": 1002.5	"F": 1}
{"v": 1	"t": 2109329	"P": 1004.5	"F": 1}
{"v": 1	"t": 2109349	"P": 1003.0	"F": 1}
{"v": 1	"t": 2109370	"P": 1003.0	"F": 1}
{"v": 1	"t": 2109390	"P": 1004.75	"F": 1}
{"v": 1	"t": 2109410	"P": 1006.5	"F": 2}
{"v": 1	"t": 2109431	"P": 1002.5	"F": 1}
{"v": 1	"t": 2109451	"P": 1000.75	"F": 1}
{"v": 1	"t": 2109471	"P": 1004.5	"F": 1}
{"v": 1	"t": 2109491	"P": 1008.0	"F": 2}
{"v": 1	"t": 2109512	"P": 1004.25	"F": 2}
{"v": 1	"t": 2109532	"P": 1002.0	"F": 1}
{"v": 1	"t": 2109552	"P": 1003.5	"F": 2}
{"v": 1	"t": 2109573	"P": 1006.5	"F": 2}
{"v": 1	"t": 2109593	"P": 1005.25	"F": 2}
{"v": 1	"t": 2109613	"P": 1001.0	"F": 2}
{"v": 1	"t": 2109634	"P": 1005.5	"F": 2	"C": 46.4	"D": 3270	"sn": 54091929832280	"file": "/data/device_log/data0000.out"}
{"v": 1	"t": 2109654	"P": 1007.5	"F": 2}
{"v": 1	"t": 2109674	"P": 1004.25	"F": 2}
{"v": 1	"t": 2109695	"P": 1001.5	"F": 2}
{"v": 1	"t": 2109715	"P": 1005.5	"F": 2}
{"v": 1	"t": 2109735	"P": 1008.0	"F": 2}
{"v": 1	"t": 2109755	"P": 1005.25	"F": 2}
{"v": 1	"t": 2109776	"P": 1000.25	"F": 2}
{"v": 1	"t": 2109796	"P": 1004.25	"F": 2}
{"v": 1	"t": 2109816	"P": 1007.0	"F": 2}
{"v": 1	"t": 2109837	"P": 1003.25	"F": 2}
{"v": 1	"t": 2109857	"P": 1002.0	"F": 2}
{"v": 1	"t": 2109877	"P": 1003.5	"F": 2}
{"v": 1	"t": 2109898	"P": 1006.75	"F": 1}
{"v": 1	"t": 2109918	"P": 1002.0	"F": 2}
{"v": 1	"t": 2109939	"P": 1006.25	"F": 1}
{"v": 1	"t": 2109959	"P": 1005.5	"F": 2}
{"v": 1	"t": 2109979	"P": 1003.5	"F": 2}
{"v": 1	"t": 2110000	"P": 1002.75	"F": 2}
{"v": 1	"t": 2110020	"P": 1005.5	"F": 1}
{"v": 1	"t": 2110040	"P": 1004.0	"F": 2}
{"v": 1	"t": 2110061	"P": 1003.0	"F": 2}
{"v": 1	"t": 2110081	"P": 1001.25	"F": 2}
{"v": 1	"t": 2110101	"P": 1006.25	"F": 1}
{"v": 1	"t": 2110122	"P": 1005.25	"F": 2}
{"v": 1	"t": 2110142	"P": 1002.5	"F": 1}
{"v": 1	"t": 2110162	"P": 1002.25	"F": 1}
{"v": 1	"t": 2110182	"P": 1007.0	"F": 2}
{"v": 1	"t": 2110203	"P": 1007.25	"F": 1}
{"v": 1	"t": 2110223	"P": 1002.75	"F": 1}
{"v": 1	"t": 2110243	"P": 1003.0	"F": 1}
{"v": 1	"t": 2110264	"P": 1006.0	"F": 1}
{"v": 1	"t": 2110284	"P": 1007.25	"F": 1}
{"v": 1	"t": 2110304	"P": 1004.0	"F": 2}
{"v": 1	"t": 2110325	"P": 1003.5	"F": 2}
{"v": 1	"t": 2110345	"P": 1007.25	"F": 2}
{"v": 1	"t": 2110366	"P": 1002.5	"F": 2}
{"v": 1	"t": 2110386	"P": 1003.25	"F": 2}
{"v": 1	"t": 2110406	"P": 1006.75	"F": 2}
{"v": 1	"t": 2110427	"P": 1006.5	"F": 2}
{"v": 1	"t": 2110447	"P": 1002.5	"F": 1}
{"v": 1	"t": 2110468	"P": 1005.25	"F": 1}
{"v": 1	"t": 2110488	"P": 1006.0	"F": 1}
{"v": 1	"t": 2110508	"P": 1002.75	"F": 2}
{"v": 1	"t": 2110529	"P": 1003.0	"F": 1}
{"v": 1	"t": 2110549	"P": 1006.75	"F": 2}
{"v": 1	"t": 2110569	"P": 1005.0	"F": 1}
{"v": 1	"t": 2110589	"P": 1002.5	"F": 2}
{"v": 1	"t": 2110610	"P": 1002.25	"F": 1}
{"v": 1	"t": 2110630	"P": 1008.25	"F": 2}
{"v": 1	"t": 2110650	"P": 1005.5	"F": 1	"C": 46.385	"D": 3270	"sn": 54091929832280	"file": "/data/device_log/data0000.out"}
{"v": 1	"t": 2110671	"P": 1000.25	"F": 2}
{"v": 1	"t": 2110691	"P": 1004.0	"F": 1}
{"v": 1	"t": 2110711	"P": 1006.0	"F": 1}
{"v": 1	"t": 2110732	"P": 1005.0	"F": 1}
{"v": 1	"t": 2110752	"P": 1000.75	"F": 1}
{"v": 1	"t": 2110772	"P": 1002.25	"F": 1}
{"v": 1	"t": 2110793	"P": 1006.5	"F": 1}
{"v": 1	"t": 2110813	"P": 1004.25	"F": 2}
{"v": 1	"t": 2110833	"P": 1004.75	"F": 2}
{"v": 1	"t": 2110853	"P": 1002.25	"F": 1}
{"v": 1	"t": 2110874	"P": 1006.0	"F": 1}
{"v": 1	"t": 2110894	"P": 1006.25	"F": 1}
{"v": 1	"t": 2110914	"P": 1003.75	"F": 2}
{"v": 1	"t": 2110935	"P": 1001.5	"F": 1}
{"v": 1	"t": 2110955	"P": 1006.25	"F": 2}
{"v": 1	"t": 2110975	"P": 1007.0	"F": 2}
{"v": 1	"t": 2110996	"P": 1003.25	"F": 1}
{"v": 1	"t": 2111016	"P": 1007.0	"F": 1}
{"v": 1	"t": 2111037	"P": 1005.75	"F": 2}
{"v": 1	"t": 2111057	"P": 1001.25	"F": 2}
{"v": 1	"t": 2111077	"P": 1006.5	"F": 2}
{"v": 1	"t": 2111098	"P": 1006.5	"F": 2}
{"v": 1	"t": 2111118	"P": 1005.75	"F": 2}
{"v": 1	"t": 2111138	"P": 1001.25	"F": 1}
{"v": 1	"t": 2111159	"P": 1003.5	"F": 1}
{"v": 1	"t": 2111179	"P": 1007.75	"F": 1}
{"v": 1	"t": 2111199	"P": 1002.75	"F": 1}
{"v": 1	"t": 2111220	"P": 1003.0	"F": 2}
{"v": 1	"t": 2111240	"P": 1006.0	"F": 2}
{"v": 1	"t": 2111260	"P": 1006.75	"F": 1}
{"v": 1	"t": 2111281	"P": 1002.25	"F": 2}
{"v": 1	"t": 2111301	"P": 1000.5	"F": 2}
{"v": 1	"t": 2111321	"P": 1008.5	"F": 1}
{"v": 1	"t": 2111342	"P": 1007.0	"F": 1}
{"v": 1	"t": 2111362	"P": 1003.75	"F": 1}
{"v": 1	"t": 2111382	"P": 1001.25	"F": 1}
{"v": 1	"t": 2111402	"P": 1006.25	"F": 1}
{"v": 1	"t": 2111423	"P": 1008.25	"F": 1}
{"v": 1	"t": 2111443	"P": 1001.75	"F": 1}
{"v": 1	"t": 2111463	"P": 1000.75	"F": 1}
{"v": 1	"t": 2111484	"P": 1006.0	"F": 1}
{"v": 1	"t": 2111504	"P": 1005.5	"F": 1}
{"v": 1	"t": 2111524	"P": 1003.0	"F": 2}
{"v": 1	"t": 2111545	"P": 1002.5	"F": 2}
{"v": 1	"t": 2111565	"P": 1007.5	"F": 2}
{"v": 1	"t": 2111586	"P": 1001.5	"F": 1}
{"v": 1	"t": 2111606	"P": 1002.25	"F": 2}
{"v": 1	"t": 2111627	"P": 1005.75	"F": 1}
{"v": 1	"t": 2111647	"P": 1004.5	"F": 2}
{"v": 1	"t": 2111668	"P": 1005.75	"F": 1	"C": 46.355	"D": 3270	"sn": 54091929832280	"file": "/data/device_log/data0000.out"}
{"v": 1	"t": 2111688	"P": 1004.0	"F": 2}
{"v": 1	"t": 2111709	"P": 1003.5	"F": 2}
{"v": 1	"t": 2111729	"P": 1008.75	"F": 1}
{"v": 1	"t": 2111749	"P": 1003.75	"F": 2}
{"v": 1	"t": 2111770	"P": 1002.25	"F": 1}
{"v": 1	"t": 2111790	"P": 1007.25	"F": 1}
{"v": 1	"t": 2111810	"P": 1006.0	"F": 1}
{"v": 1	"t": 2111831	"P": 1003.0	"F": 1}
{"v": 1	"t": 2111851	"P": 1002.75	"F": 1}
{"v": 1	"t": 2111871	"P": 1008.25	"F": 1}
{"v": 1	"t": 2111892	"P": 1006.25	"F": 1}
{"v": 1	"t": 2111912	"P": 1003.25	"F": 2}
{"v": 1	"t": 2111932	"P": 1002.5	"F": 1}
{"v": 1	"t": 2111953	"P": 1008.0	"F": 2}
{"v": 1	"t": 2111973	"P": 1006.5	"F": 1}
{"v": 1	"t": 2111993	"P": 1002.25	"F": 1}
{"v": 1	"t": 2112013	"P": 1001.5	"F": 1}
{"v": 1	"t": 2112034	"P": 1008.0	"F": 2}
{"v": 1	"t": 2112054	"P": 1007.25	"F": 2}
{"v": 1	"t": 2112074	"P": 1003.0	"F": 2}
{"v": 1	"t": 2112095	"P": 1000.75	"F": 2}
{"v": 1	"t": 2112115	"P": 1009.25	"F": 1}
{"v": 1	"t": 2112135	"P": 1005.0	"F": 2}
{"v": 1	"t": 2112156	"P": 1003.5	"F": 2}
{"v": 1	"t": 2112176	"P": 1002.25	"F": 2}
{"v": 1	"t": 2112196	"P": 1004.5	"F": 2}
{"v": 1	"t": 2112217	"P": 1005.5	"F": 2}
{"v": 1	"t": 2112237	"P": 1002.75	"F": 2}
{"v": 1	"t": 2112257	"P": 1001.25	"F": 1}
{"v": 1	"t": 2112278	"P": 1006.75	"F": 2}
{"v": 1	"t": 2112298	"P": 1002.0	"F": 2}
{"v": 1	"t": 2112319	"P": 1002.0	"F": 2}
{"v": 1	"t": 2112339	"P": 1008.75	"F": 1}
{"v": 1	"t": 2112359	"P": 1004.0	"F": 2}
{"v": 1	"t": 2112379	"P": 1003.25	"F": 2}
{"v": 1	"t": 2112400	"P": 1002.25	"F": 1}
{"v": 1	"t": 2112420	"P": 1007.75	"F": 1}
{"v": 1	"t": 2112440	"P": 1004.5	"F": 1}
{"v": 1	"t": 2112461	"P": 1003.25	"F": 2}
{"v": 1	"t": 2112481	"P": 1003.5	"F": 1}
{"v": 1	"t": 2112501	"P": 1007.75	"F": 1}
{"v": 1	"t": 2112522	"P": 1004.5	"F": 1}
{"v": 1	"t": 2112542	"P": 1003.5	"F": 2}
{"v": 1	"t": 2112562	"P": 1003.25	"F": 2}
{"v": 1	"t": 2112582	"P": 1008.25	"F": 2}
{"v": 1	"t": 2112603	"P": 1006.5	"F": 1}
{"v": 1	"t": 2112623	"P": 1004.0	"F": 2}
{"v": 1	"t": 2112643	"P": 1003.0	"F": 1}
{"v": 1	"t": 2112664	"P": 1005.0	"F": 1}
{"v": 1	"t": 2112684	"P": 1006.75	"F": 2	"C": 46.395	"D": 3270	"sn": 54091929832280	"file": "/data/device_log/data0000.out"}
{"v": 1	"t": 2112704	"P": 1004.25	"F": 1}
{"v": 1	"t": 2112725	"P": 1002.25	"F": 1}
{"v": 1	"t": 2112745	"P": 1005.5	"F": 1}
{"v": 1	"t": 2112765	"P": 1008.5	"F": 2}
{"v": 1	"t": 2112786	"P": 1004.75	"F": 2}
{"v": 1	"t": 2112806	"P": 999.0	"F": 1}
{"v": 1	"t": 2112826	"P": 1006.0	"F": 2}
{"v": 1	"t": 2112847	"P": 1005.25	"F": 1}
{"v": 1	"t": 2112867	"P": 1003.0	"F": 1}
{"v": 1	"t": 2112888	"P": 1006.5	"F": 1}
{"v": 1	"t": 2112908	"P": 1006.0	"F": 1}
{"v": 1	"t": 2112928	"P": 1004.25	"F": 2}
{"v": 1	"t": 2112948	"P": 1003.0	"F": 1}
{"v": 1	"t": 2112969	"P": 1007.25	"F": 1}
{"v": 1	"t": 2112989	"P": 1004.75	"F": 2}
{"v": 1	"t": 2113009	"P": 1002.25	"F": 1}
{"v": 1	"t": 2113030	"P": 1002.25	"F": 1}
{"v": 1	"t": 2113050	"P": 1006.25	"F": 1}
{"v": 1	"t": 2113070	"P": 1005.75	"F": 2}
{"v": 1	"t": 2113091	"P": 1002.75	"F": 1}
{"v": 1	"t": 2113111	"P": 1001.0	"F": 1}
{"v": 1	"t": 2113131	"P": 1005.25	"F": 1}
{"v": 1	"t": 2113152	"P": 1006.25	"F": 2}
{"v": 1	"t": 2113172	"P": 1002.25	"F": 1}
{"v": 1	"t": 2113192	"P": 1001.25	"F": 2}
{"v": 1	"t": 2113213	"P": 1008.25	"F": 1}
{"v": 1	"t": 2113233	"P": 1006.25	"F": 1}
{"v": 1	"t": 2113253	"P": 1004.75	"F": 2}
{"v": 1	"t": 2113273	"P": 1003.25	"F": 1}
{"v": 1	"t": 2113294	"P": 1008.0	"F": 2}
{"v": 1	"t": 2113314	"P": 1005.25	"F": 2}
{"v": 1	"t": 2113334	"P": 1004.0	"F": 1}
{"v": 1	"t": 2113355	"P": 1001.0	"F": 2}
{"v": 1	"t": 2113375	"P": 1008.25	"F": 1}
{"v": 1	"t": 2113396	"P": 1003.75	"F": 1}
{"v": 1	"t": 2113416	"P": 1001.5	"F": 1}
{"v": 1	"t": 2113436	"P": 1008.75	"F": 2}
{"v": 1	"t": 2113457	"P": 1004.0	"F": 1}
{"v": 1	"t": 2113477	"P": 1003.0	"F": 1}
{"v": 1	"t": 2113497	"P": 1002.25	"F": 1}
{"v": 1	"t": 2113518	"P": 1006.75	"F": 2}
{"v": 1	"t": 2113538	"P": 1003.0	"F": 2}
{"v": 1	"t": 2113558	"P": 1002.75	"F": 2}
{"v": 1	"t": 2113578	"P": 1001.5	"F": 2}
{"v": 1	"t": 2113599	"P": 1008.0	"F": 1}
{"v": 1	"t": 2113619	"P": 1005.75	"F": 1}
{"v": 1	"t": 2113639	"P": 1003.0	"F": 1}
{"v": 1	"t": 2113660	"P": 1001.25	"F": 2}
{"v": 1	"t": 2113680	"P": 1005.0	"F": 1}
{"v": 1	"t": 2113700	"P": 1005.5	"F": 2	"C": 46.39	"D": 3270	"sn": 54091929832280	"file": "/data/device_log/data0000.out"}
{"v": 1	"t": 2113721	"P": 1002.75	"F": 1}
{"v": 1	"t": 2113741	"P": 1001.25	"F": 1}
{"v": 1	"t": 2113761	"P": 1007.75	"F": 2}
{"v": 1	"t": 2113782	"P": 1006.0	"F": 1}
{"v": 1	"t": 2113802	"P": 1004.75	"F": 2}
{"v": 1	"t": 2113822	"P": 1001.75	"F": 1}
{"v": 1	"t": 2113842	"P": 1006.75	"F": 2}
{"v": 1	"t": 2113863	"P": 1006.5	"F": 2}
{"v": 1	"t": 2113883	"P": 1001.5	"F": 1}
{"v": 1	"t": 2113903	"P": 1000.0	"F": 1}
{"v": 1	"t": 2113924	"P": 1005.5	"F": 1}
{"v": 1	"t": 2113944	"P": 1005.25	"F": 1}
{"v": 1	"t": 2113965	"P": 1002.0	"F": 2}
{"v": 1	"t": 2113985	"P": 1007.25	"F": 2}
{"v": 1	"t": 2114005	"P": 1003.5	"F": 2}
{"v": 1	"t": 2114026	"P": 1001.75	"F": 1}
{"v": 1	"t": 2114046	"P": 1002.75	"F": 1}
{"v": 1	"t": 2114066	"P": 1006.5	"F": 1}
{"v": 1	"t": 2114087	"P": 1004.0	"F": 2}
{"v": 1	"t": 2114107	"P": 1002.0	"F": 2}
{"v": 1	"t": 2114127	"P": 1001.75	"F": 1}
{"v": 1	"t": 2114148	"P": 1008.25	"F": 1}
{"v": 1	"t": 2114168	"P": 1006.0	"F": 1}
{"v": 1	"t": 2114188	"P": 1001.0	"F": 1}
{"v": 1	"t": 2114208	"P": 1002.25	"F": 1}
{"v": 1	"t": 2114229	"P": 1005.5	"F": 1}
{"v": 1	"t": 2114249	"P": 1005.5	"F": 1}
{"v": 1	"t": 2114269	"P": 1003.25	"F": 1}
{"v": 1	"t": 2114290	"P": 1002.0	"F": 1}
{"v": 1	"t": 2114310	"P": 1006.5	"F": 1}
{"v": 1	"t": 2114330	"P": 1008.25	"F": 1}
{"v": 1	"t": 2114351	"P": 1002.0	"F": 1}
{"v": 1	"t": 2114371	"P": 1002.25	"F": 2}
{"v": 1	"t": 2114391	"P": 1005.25	"F": 1}
{"v": 1	"t": 2114411	"P": 1008.25	"F": 1}
{"v": 1	"t": 2114432	"P": 1005.5	"F": 1}
{"v": 1	"t": 2114452	"P": 1000.25	"F": 1}
{"v": 1	"t": 2114472	"P": 1003.75	"F": 1}
{"v": 1	"t": 2114493	"P": 1006.75	"F": 1}
{"v": 1	"t": 2114513	"P": 1002.75	"F": 2}
{"v": 1	"t": 2114534	"P": 1003.5	"F": 2}
{"v": 1	"t": 2114554	"P": 1006.5	"F": 1}
{"v": 1	"t": 2114574	"P": 1001.5	"F": 1}
{"v": 1	"t": 2114595	"P": 1001.5	"F": 1}
{"v": 1	"t": 2114615	"P": 1006.5	"F": 1}
{"v": 1	"t": 2114635	"P": 1006.75	"F": 1}
{"v": 1	"t": 2114656	"P": 1001.75	"F": 1}
{"v": 1	"t": 2114676	"P": 1000.75	"F": 1}
{"v": 1	"t": 2114696	"P": 1005.0	"F": 1}
{"v": 1	"t": 2114717	"P": 1007.0	"F": 1	"C": 46.41	"D": 3270	"sn": 54091929832280	"file": "/data/device_log/data0000.out"}
{"v": 1	"t": 2114737	"P": 1002.0	"F": 1}
{"v": 1	"t": 2114757	"P": 999.25	"F": 1}
{"v": 1	"t": 2114777	"P": 1007.75	"F": 1}
{"v": 1	"t": 2114798	"P": 1006.5	"F": 2}
{"v": 1	"t": 2114818	"P": 1004.25	"F": 1}
{"v": 1	"t": 2114838	"P": 1001.0	"F": 1}
{"v": 1	"t": 2114859	"P": 1006.5	"F": 2}
{"v": 1	"t": 2114879	"P": 1007.25	"F": 1}
{"v": 1	"t": 2114899	"P": 1003.5	"F": 1}
{"v": 1	"t": 2114920	"P": 1002.75	"F": 1}
{"v": 1	"t": 2114940	"P": 1005.5	"F": 2}
{"v": 1	"t": 2114960	"P": 1006.75	"F": 1}
{"v": 1	"t": 2114981	"P": 1002.5	"F": 1}
{"v": 1	"t": 2115001	"P": 1000.75	"F": 2}
{"v": 1	"t": 2115021	"P": 1004.25	"F": 2}
{"v": 1	"t": 2115042	"P": 1005.75	"F": 1}
{"v": 1	"t": 2115062	"P": 1002.5	"F": 1}
{"v": 1	"t": 2115082	"P": 1005.0	"F": 1}
{"v": 1	"t": 2115103	"P": 1005.75	"F": 1}
{"v": 1	"t": 2115123	"P": 1003.25	"F": 1}
{"v": 1	"t": 2115144	"P": 1006.5	"F": 1}
{"v": 1	"t": 2115164	"P": 1006.0	"F": 1}
{"v": 1	"t": 2115185	"P": 1003.25	"F": 1}
{"v": 1	"t": 2115205	"P": 1006.5	"F": 1}
{"v": 1	"t": 2115226	"P": 1003.0	"F": 1}
{"v": 1	"t": 2115246	"P": 1002.5	"F": 2}
{"v": 1	"t": 2115267	"P": 1007.75	"F": 2}
{"v": 1	"t": 2115287	"P": 1002.25	"F": 1}
{"v": 1	"t": 2115307	"P": 1001.5	"F": 1}
{"v": 1	"t": 2115327	"P": 1004.5	"F": 2}
{"v": 1	"t": 2115348	"P": 1007.5	"F": 1}
{"v": 1	"t": 2115368	"P": 1004.75	"F": 1}
{"v": 1	"t": 2115388	"P": 1001.25	"F": 1}
{"v": 1	"t": 2115409	"P": 1002.5	"F": 1}
{"v": 1	"t": 2115429	"P": 1006.25	"F": 2}
{"v": 1	"t": 2115449	"P": 1003.25	"F": 2}
{"v": 1	"t": 2115470	"P": 1000.25	"F": 2}
{"v": 1	"t": 2115490	"P": 1005.5	"F": 1}
{"v": 1	"t": 2115510	"P": 1007.25	"F": 1}
{"v": 1	"t": 2115530	"P": 1003.0	"F": 1}
{"v": 1	"t": 2115551	"P": 1001.75	"F": 1}
{"v": 1	"t": 2115571	"P": 1003.0	"F": 1}
{"v": 1	"t": 2115591	"P": 1007.5	"F": 1}
{"v": 1	"t": 2115612	"P": 1002.75	"F": 1}
{"v": 1	"t": 2115632	"P": 1002.25	"F": 1}
{"v": 1	"t": 2115652	"P": 1002.5	"F": 1}
{"v": 1	"t": 2115673	"P": 1006.75	"F": 1}
{"v": 1	"t": 2115693	"P": 1004.5	"F": 1}
{"v": 1	"t": 2115713	"P": 1002.0	"F": 1}
{"v": 1	"t": 2115734	"P": 1001.25	"F": 1	"C": 46.38	"D": 3270	"sn": 54091929832280	"file": "/data/device_log/data0000.out"}
{"v": 1	"t": 2115754	"P": 1007.75	"F": 1}
{"v": 1	"t": 2115774	"P": 1006.25	"F": 1}
{"v": 1	"t": 2115795	"P": 1004.25	"F": 1}
{"v": 1	"t": 2115815	"P": 1005.5	"F": 1}
{"v": 1	"t": 2115836	"P": 1003.5	"F": 1}
{"v": 1	"t": 2115856	"P": 1002.5	"F": 1}
{"v": 1	"t": 2115876	"P": 1005.25	"F": 1}
{"v": 1	"t": 2115896	"P": 1008.0	"F": 1}
{"v": 1	"t": 2115917	"P": 1003.25	"F": 1}
{"v": 1	"t": 2115937	"P": 1001.0	"F": 1}
{"v": 1	"t": 2115957	"P": 1003.75	"F": 1}
{"v": 1	"t": 2115978	"P": 1009.75	"F": 1}
{"v": 1	"t": 2115998	"P": 1004.75	"F": 1}
{"v": 1	"t": 2116018	"P": 1002.25	"F": 1}
{"v": 1	"t": 2116039	"P": 1003.0	"F": 1}
{"v": 1	"t": 2116059	"P": 1009.0	"F": 1}
{"v": 1	"t": 2116079	"P": 1003.5	"F": 1}
{"v": 1	"t": 2116099	"P": 1001.25	"F": 1}
{"v": 1	"t": 2116120	"P": 1004.25	"F": 1}
{"v": 1	"t": 2116140	"P": 1010.0	"F": 1}
{"v": 1	"t": 2116160	"P": 1003.75	"F": 1}
{"v": 1	"t": 2116181	"P": 1002.25	"F": 1}
{"v": 1	"t": 2116201	"P": 1003.25	"F": 1}
{"v": 1	"t": 2116221	"P": 1007.75	"F": 1}
{"v": 1	"t": 2116242	"P": 1004.5	"F": 1}
{"v": 1	"t": 2116262	"P": 1002.25	"F": 1}
{"v": 1	"t": 2116282	"P": 1001.25	"F": 1}
{"v": 1	"t": 2116303	"P": 1006.25	"F": 1}
{"v": 1	"t": 2116323	"P": 1004.75	"F": 1}
{"v": 1	"t": 2116343	"P": 1001.5	"F": 1}
{"v": 1	"t": 2116364	"P": 1006.5	"F": 1}
{"v": 1	"t": 2116384	"P": 1004.5	"F": 1}
{"v": 1	"t": 2116405	"P": 1002.0	"F": 1}
{"v": 1	"t": 2116425	"P": 1006.25	"F": 2}
{"v": 1	"t": 2116445	"P": 1005.5	"F": 1}
{"v": 1	"t": 2116466	"P": 1004.5	"F": 1}
{"v": 1	"t": 2116486	"P": 1000.75	"F": 2}
{"v": 1	"t": 2116506	"P": 1004.25	"F": 1}
{"v": 1	"t": 2116526	"P": 1007.75	"F": 1}
{"v": 1	"t": 2116547	"P": 1005.25	"F": 1}
{"v": 1	"t": 2116567	"P": 1003.0	"F": 1}
{"v": 1	"t": 2116587	"P": 1003.25	"F": 1}
{"v": 1	"t": 2116608	"P": 1007.75	"F": 1}
{"v": 1	"t": 2116628	"P": 1005.75	"F": 1}
{"v": 1	"t": 2116648	"P": 1003.0	"F": 1}
{"v": 1	"t": 2116669	"P": 1003.75	"F": 1}
{"v": 1	"t": 2116689	"P": 1007.0	"F": 1}
{"v": 1	"t": 2116709	"P": 1005.25	"F": 1}
{"v": 1	"t": 2116729	"P": 1002.0	"F": 1}
{"v": 1	"t": 2116750	"P": 1003.0	"F": 1	"C": 46.385	"D": 3270	"sn": 54091929832280	"file": "/data/device_log/data0000.out"}
{"v": 1	"t": 2116770	"P": 1007.0	"F": 1}
{"v": 1	"t": 2116790	"P": 1005.5	"F": 1}
{"v": 1	"t": 2116811	"P": 1002.25	"F": 1}
{"v": 1	"t": 2116831	"P": 1003.0	"F": 1}
{"v": 1	"t": 2116851	"P": 1008.75	"F": 1}
{"v": 1	"t": 2116872	"P": 1006.25	"F": 1}
{"v": 1	"t": 2116892	"P": 1001.75	"F": 1}
{"v": 1	"t": 2116912	"P": 1002.5	"F": 1}
{"v": 1	"t": 2116933	"P": 1007.75	"F": 1}
{"v": 1	"t": 2116953	"P": 1002.75	"F": 1}
{"v": 1	"t": 2116974	"P": 1003.0	"F": 2}
{"v": 1	"t": 2116994	"P": 1007.25	"F": 1}
{"v": 1	"t": 2117014	"P": 1005.0	"F": 1}
{"v": 1	"t": 2117035	"P": 1000.0	"F": 1}
{"v": 1	"t": 2117055	"P": 1004.5	"F": 1}
{"v": 1	"t": 2117075	"P": 1008.25	"F": 1}
{"v": 1	"t": 2117095	"P": 1004.0	"F": 2}
{"v": 1	"t": 2117116	"P": 1002.25	"F": 1}
{"v": 1	"t": 2117136	"P": 1003.5	"F": 1}
{"v": 1	"t": 2117156	"P": 1008.25	"F": 1}
{"v": 1	"t": 2117177	"P": 1005.25	"F": 1}
{"v": 1	"t": 2117197	"P": 1002.25	"F": 1}
{"v": 1	"t": 2117217	"P": 1001.25	"F": 2}
{"v": 1	"t": 2117237	"P": 1006.75	"F": 1}
{"v": 1	"t": 2117258	"P": 1007.75	"F": 1}
{"v": 1	"t": 2117278	"P": 1002.25	"F": 2}
{"v": 1	"t": 2117298	"P": 1001.25	"F": 1}
{"v": 1	"t": 2117319	"P": 1006.25	"F": 1}
{"v": 1	"t": 2117339	"P": 1008.25	"F": 1}
{"v": 1	"t": 2117359	"P": 1002.75	"F": 1}
{"v": 1	"t": 2117380	"P": 1002.75	"F": 2}
{"v": 1	"t": 2117400	"P": 1006.5	"F": 1}
{"v": 1	"t": 2117420	"P": 1007.5	"F": 1}
{"v": 1	"t": 2117441	"P": 1003.5	"F": 2}
{"v": 1	"t": 2117461	"P": 1002.5	"F": 1}
{"v": 1	"t": 2117481	"P": 1007.5	"F": 1}
{"v": 1	"t": 2117502	"P": 1004.0	"F": 1}
{"v": 1	"t": 2117522	"P": 1003.25	"F": 1}
{"v": 1	"t": 2117543	"P": 1008.5	"F": 1}
{"v": 1	"t": 2117563	"P": 1004.5	"F": 1}
{"v": 1	"t": 2117583	"P": 1002.25	"F": 1}
{"v": 1	"t": 2117604	"P": 1003.0	"F": 1}
{"v": 1	"t": 2117624	"P": 1008.25	"F": 1}
{"v": 1	"t": 2117644	"P": 1003.75	"F": 1}
{"v": 1	"t": 2117664	"P": 1001.75	"F": 1}
{"v": 1	"t": 2117685	"P": 1003.25	"F": 1}
{"v": 1	"t": 2117705	"P": 1007.0	"F": 2}
{"v": 1	"t": 2117725	"P": 1005.25	"F": 1}
{"v": 1	"t": 2117746	"P": 1002.5	"F": 1}
{"v": 1	"t": 2117766	"P": 1001.5	"F": 1	"C": 46.335	"D": 3270	"sn": 54091929832280	"file": "/data/device_log/data0000.out"}
{"v": 1	"t": 2117786	"P": 1007.75	"F": 1}
{"v": 1	"t": 2117807	"P": 1004.5	"F": 1}
{"v": 1	"t": 2117827	"P": 1002.75	"F": 1}
{"v": 1	"t": 2117847	"P": 1002.5	"F": 1}
{"v": 1	"t": 2117868	"P": 1007.5	"F": 1}
{"v": 1	"t": 2117888	"P": 1004.75	"F": 2}
{"v": 1	"t": 2117908	"P": 1004.0	"F": 1}
{"v": 1	"t": 2117928	"P": 1002.5	"F": 1}
{"v": 1	"t": 2117949	"P": 1007.25	"F": 1}
{"v": 1	"t": 2117969	"P": 1006.75	"F": 1}
{"v": 1	"t": 2117989	"P": 1002.75	"F": 1}
{"v": 1	"t": 2118010	"P": 1002.5	"F": 1}
{"v": 1	"t": 2118030	"P": 1007.75	"F": 1}
{"v": 1	"t": 2118050	"P": 1007.25	"F": 2}
{"v": 1	"t": 2118071	"P": 1002.75	"F": 1}
{"v": 1	"t": 2118091	"P": 1008.5	"F": 2}
{"v": 1	"t": 2118112	"P": 1003.5	"F": 1}
{"v": 1	"t": 2118132	"P": 1001.0	"F": 1}
{"v": 1	"t": 2118152	"P": 1001.5	"F": 2}
{"v": 1	"t": 2118173	"P": 1006.5	"F": 1}
{"v": 1	"t": 2118193	"P": 1003.75	"F": 1}
{"v": 1	"t": 2118213	"P": 1002.75	"F": 1}
{"v": 1	"t": 2118234	"P": 1002.5	"F": 1}
{"v": 1	"t": 2118254	"P": 1009.5	"F": 1}
{"v": 1	"t": 2118274	"P": 1004.75	"F": 2}
{"v": 1	"t": 2118294	"P": 1003.25	"F": 1}
{"v": 1	"t": 2118315	"P": 1003.25	"F": 1}
{"v": 1	"t": 2118335	"P": 1006.5	"F": 2}
{"v": 1	"t": 2118355	"P": 1006.75	"F": 1}
{"v": 1	"t": 2118376	"P": 1001.5	"F": 1}
{"v": 1	"t": 2118396	"P": 1002.5	"F": 1}
{"v": 1	"t": 2118416	"P": 1007.25	"F": 1}
{"v": 1	"t": 2118437	"P": 1005.25	"F": 2}
{"v": 1	"t": 2118457	"P": 1003.0	"F": 1}
{"v": 1	"t": 2118477	"P": 1002.5	"F": 1}
{"v": 1	"t": 2118497	"P": 1007.5	"F": 2}
{"v": 1	"t": 2118518	"P": 1005.0	"F": 2}
{"v": 1	"t": 2118538	"P": 1003.0	"F": 2}
{"v": 1	"t": 2118558	"P": 1001.25	"F": 2}
{"v": 1	"t": 2118579	"P": 1005.25	"F": 2}
{"v": 1	"t": 2118599	"P": 1005.75	"F": 2}
{"v": 1	"t": 2118620	"P": 1001.75	"F": 1}
{"v": 1	"t": 2118640	"P": 1006.75	"F": 1}
{"v": 1	"t": 2118661	"P": 1002.25	"F": 1}
{"v": 1	"t": 2118681	"P": 1002.75	"F": 2}
{"v": 1	"t": 2118702	"P": 1008.75	"F": 1}
{"v": 1	"t": 2118722	"P": 1004.0	"F": 2}
{"v": 1	"t": 2118743	"P": 1006.5	"F": 2}
{"v": 1	"t": 2118763	"P": 1006.0	"F": 1}
{"v": 1	"t": 2118783	"P": 1002.5	"F": 2	"C": 46.39	"D": 3269	"sn": 54091929832280	"file": "/data/device_log/data0000.out"}
{"v": 1	"t": 2118804	"P": 1006.75	"F": 2}
{"v": 1	"t": 2118824	"P": 1005.5	"F": 2}
{"v": 1	"t": 2118844	"P": 1003.25	"F": 2}
{"v": 1	"t": 2118865	"P": 1001.25	"F": 2}
{"v": 1	"t": 2118885	"P": 1005.0	"F": 2}
{"v": 1	"t": 2118905	"P": 1006.5	"F": 2}
{"v": 1	"t": 2118926	"P": 1001.75	"F": 1}
{"v": 1	"t": 2118946	"P": 1002.0	"F": 2}
{"v": 1	"t": 2118966	"P": 1003.5	"F": 1}
{"v": 1	"t": 2118986	"P": 1007.25	"F": 2}
{"v": 1	"t": 2119007	"P": 1003.0	"F": 2}
{"v": 1	"t": 2119027	"P": 1001.25	"F": 2}
{"v": 1	"t": 2119047	"P": 1006.0	"F": 2}
{"v": 1	"t": 2119068	"P": 1007.75	"F": 2}
{"v": 1	"t": 2119088	"P": 1004.75	"F": 1}
{"v": 1	"t": 2119108	"P": 1001.0	"F": 2}
{"v": 1	"t": 2119129	"P": 1004.5	"F": 2}
{"v": 1	"t": 2119149	"P": 1008.5	"F": 1}
{"v": 1	"t": 2119169	"P": 1004.25	"F": 1}
{"v": 1	"t": 2119190	"P": 1001.5	"F": 1}
{"v": 1	"t": 2119210	"P": 1003.75	"F": 2}
{"v": 1	"t": 2119230	"P": 1007.0	"F": 2}
{"v": 1	"t": 2119250	"P": 1003.0	"F": 2}
{"v": 1	"t": 2119271	"P": 1004.0	"F": 2}
{"v": 1	"t": 2119291	"P": 1002.25	"F": 1}
{"v": 1	"t": 2119311	"P": 1008.25	"F": 2}
{"v": 1	"t": 2119332	"P": 1003.0	"F": 1}
{"v": 1	"t": 2119352	"P": 1003.5	"F": 2}
{"v": 1	"t": 2119373	"P": 1007.75	"F": 1}
{"v": 1	"t": 2119393	"P": 1004.5	"F": 1}
{"v": 1	"t": 2119413	"P": 1002.25	"F": 2}
{"v": 1	"t": 2119434	"P": 1003.5	"F": 1}
{"v": 1	"t": 2119454	"P": 1008.5	"F": 2}
{"v": 1	"t": 2119474	"P": 1004.0	"F": 1}
{"v": 1	"t": 2119494	"P": 1002.75	"F": 2}
{"v": 1	"t": 2119515	"P": 1003.75	"F": 1}
{"v": 1	"t": 2119535	"P": 1008.25	"F": 1}
{"v": 1	"t": 2119555	"P": 1005.75	"F": 2}
{"v": 1	"t": 2119576	"P": 1002.0	"F": 1}
{"v": 1	"t": 2119596	"P": 1003.5	"F": 2}
{"v": 1	"t": 2119616	"P": 1009.0	"F": 1}
{"v": 1	"t": 2119637	"P": 1006.25	"F": 2}
{"v": 1	"t": 2119657	"P": 1002.25	"F": 2}
{"v": 1	"t": 2119677	"P": 1001.25	"F": 2}
{"v": 1	"t": 2119698	"P": 1007.75	"F": 1}
{"v": 1	"t": 2119718	"P": 1006.25	"F": 2}
{"v": 1	"t": 2119738	"P": 1002.75	"F": 1}
{"v": 1	"t": 2119758	"P": 1002.0	"F": 2}
{"v": 1	"t": 2119779	"P": 1006.5	"F": 2}
{"v": 1	"t": 2119799	"P": 1006.75	"F": 2	"C": 46.355	"D": 3269	"sn": 54091929832280	"file": "/data/device_log/data0000.out"}
{"v": 1	"t": 2119819	"P": 1002.5	"F": 2}
{"v": 1	"t": 2119840	"P": 1000.75	"F": 1}
{"v": 1	"t": 2119860	"P": 1005.75	"F": 2}
{"v": 1	"t": 2119881	"P": 1001.0	"F": 1}
{"v": 1	"t": 2119901	"P": 1005.5	"F": 1}
{"v": 1	"t": 2119922	"P": 1004.0	"F": 1}
{"v": 1	"t": 2119942	"P": 1001.0	"F": 2}
{"v": 1	"t": 2119962	"P": 1003.5	"F": 1}
{"v": 1	"t": 2119983	"P": 1005.75	"F": 2}
{"v": 1	"t": 2120003	"P": 1003.25	"F": 2}
{"v": 1	"t": 2120023	"P": 1003.0	"F": 1}
{"v": 1	"t": 2120044	"P": 1002.75	"F": 1}
{"v": 1	"t": 2120064	"P": 1007.5	"F": 1}
{"v": 1	"t": 2120084	"P": 1005.25	"F": 2}
{"v": 1	"t": 2120104	"P": 1003.5	"F": 1}
{"v": 1	"t": 2120125	"P": 1001.25	"F": 1}
{"v": 1	"t": 2120145	"P": 1005.75	"F": 2}
{"v": 1	"t": 2120165	"P": 1005.5	"F": 1}
{"v": 1	"t": 2120186	"P": 1003.25	"F": 2}
{"v": 1	"t": 2120206	"P": 1001.75	"F": 2}
{"v": 1	"t": 2120226	"P": 1008.25	"F": 2}
{"v": 1	"t": 2120247	"P": 1007.0	"F": 1}
{"v": 1	"t": 2120267	"P": 1002.5	"F": 2}
{"v": 1	"t": 2120287	"P": 1001.5	"F": 1}
{"v": 1	"t": 2120308	"P": 1006.25	"F": 1}
{"v": 1	"t": 2120328	"P": 1004.5	"F": 1}
{"v": 1	"t": 2120348	"P": 1003.0	"F": 1}
{"v": 1	"t": 2120368	"P": 1001.25	"F": 1}
{"v": 1	"t": 2120389	"P": 1005.5	"F": 1}
{"v": 1	"t": 2120409	"P": 1006.75	"F": 1}
{"v": 1	"t": 2120430	"P": 1001.5	"F": 1}
{"v": 1	"t": 2120450	"P": 1006.5	"F": 1}
{"v": 1	"t": 2120470	"P": 1004.75	"F": 2}
{"v": 1	"t": 2120491	"P": 1002.5	"F": 1}
{"v": 1	"t": 2120511	"P": 999.75	"F": 1}
{"v": 1	"t": 2120531	"P": 1005.75	"F": 1}
{"v": 1	"t": 2120552	"P": 1005.75	"F": 1}
{"v": 1	"t": 2120572	"P": 1003.25	"F": 2}
{"v": 1	"t": 2120592	"P": 1001.75	"F": 2}
{"v": 1	"t": 2120612	"P": 1005.5	"F": 2}
{"v": 1	"t": 2120633	"P": 1005.5	"F": 2}
{"v": 1	"t": 2120653	"P": 1002.5	"F": 1}
{"v": 1	"t": 2120673	"P": 1002.75	"F": 1}
{"v": 1	"t": 2120694	"P": 1003.25	"F": 1}
{"v": 1	"t": 2120714	"P": 1007.25	"F": 1}
{"v": 1	"t": 2120734	"P": 1004.25	"F": 1}
{"v": 1	"t": 2120755	"P": 1000.75	"F": 1}
{"v": 1	"t": 2120775	"P": 1001.75	"F": 2}
{"v": 1	"t": 2120795	"P": 1006.5	"F": 1}
{"v": 1	"t": 2120815	"P": 1002.75	"F": 2	"C": 46.4	"D": 3269	"sn": 54091929832280	"file": "/data/device_log/data0000.out"}
{"v": 1	"t": 2120836	"P": 1001.5	"F": 1}
{"v": 1	"t": 2120856	"P": 1002.25	"F": 1}
{"v": 1	"t": 2120876	"P": 1005.5	"F": 1}
{"v": 1	"t": 2120897	"P": 1003.25	"F": 1}
{"v": 1	"t": 2120917	"P": 1001.75	"F": 1}
{"v": 1	"t": 2120937	"P": 1003.5	"F": 1}
{"v": 1	"t": 2120958	"P": 1006.0	"F": 1}
{"v": 1	"t": 2120978	"P": 1002.25	"F": 1}
{"v": 1	"t": 2120999	"P": 1003.5	"F": 1}
{"v": 1	"t": 2121019	"P": 1007.75	"F": 1}
{"v": 1	"t": 2121039	"P": 1003.75	"F": 1}
{"v": 1	"t": 2121060	"P": 1001.5	"F": 1}
{"v": 1	"t": 2121080	"P": 1002.75	"F": 2}
{"v": 1	"t": 2121100	"P": 1008.0	"F": 2}
{"v": 1	"t": 2121120	"P": 1005.5	"F": 1}
{"v": 1	"t": 2121141	"P": 1001.5	"F": 1}
{"v": 1	"t": 2121161	"P": 1002.0	"F": 1}
{"v": 1	"t": 2121181	"P": 1008.25	"F": 2}
{"v": 1	"t": 2121202	"P": 1003.25	"F": 2}
{"v": 1	"t": 2121222	"P": 1002.25	"F": 2}
{"v": 1	"t": 2121242	"P": 1000.0	"F": 2}
{"v": 1	"t": 2121262	"P": 1006.5	"F": 1}
{"v": 1	"t": 2121283	"P": 1005.75	"F": 1}
{"v": 1	"t": 2121303	"P": 1003.0	"F": 1}
{"v": 1	"t": 2121323	"P": 1002.5	"F": 1}
{"v": 1	"t": 2121344	"P": 1007.5	"F": 1}
{"v": 1	"t": 2121364	"P": 1006.5	"F": 2}
{"v": 1	"t": 2121384	"P": 1003.0	"F": 1}
{"v": 1	"t": 2121405	"P": 1001.75	"F": 1}
{"v": 1	"t": 2121425	"P": 1005.25	"F": 1}
{"v": 1	"t": 2121445	"P": 1005.25	"F": 1}
{"v": 1	"t": 2121466	"P": 1004.0	"F": 1}
{"v": 1	"t": 2121486	"P": 1001.25	"F": 1}
{"v": 1	"t": 2121506	"P": 1007.25	"F": 2}
{"v": 1	"t": 2121527	"P": 1004.5	"F": 2}
{"v": 1	"t": 2121547	"P": 1001.75	"F": 1}
{"v": 1	"t": 2121568	"P": 1006.75	"F": 1}
{"v": 1	"t": 2121588	"P": 1006.75	"F": 1}
{"v": 1	"t": 2121608	"P": 1002.5	"F": 1}
{"v": 1	"t": 2121628	"P": 1001.75	"F": 1}
{"v": 1	"t": 2121649	"P": 1008.25	"F": 1}
{"v": 1	"t": 2121669	"P": 1006.75	"F": 1}
{"v": 1	"t": 2121689	"P": 1003.0	"F": 1}
{"v": 1	"t": 2121710	"P": 1001.5	"F": 1}
{"v": 1	"t": 2121730	"P": 1007.5	"F": 1}
{"v": 1	"t": 2121750	"P": 1006.0	"F": 1}
{"v": 1	"t": 2121771	"P": 1002.75	"F": 1}
{"v": 1	"t": 2121791	"P": 1001.5	"F": 1}
{"v": 1	"t": 2121811	"P": 1007.0	"F": 1}
{"v": 1	"t": 2121832	"P": 1008.25	"F": 1	"C": 46.365	"D": 3269	"sn": 54091929832280	"file": "/data/device_log/data0000.out"}
{"v": 1	"t": 2121852	"P": 1002.25	"F": 1}
{"v": 1	"t": 2121872	"P": 1000.25	"F": 1}
{"v": 1	"t": 2121892	"P": 1005.75	"F": 1}
{"v": 1	"t": 2121913	"P": 1007.25	"F": 1}
{"v": 1	"t": 2121933	"P": 1003.5	"F": 1}
{"v": 1	"t": 2121953	"P": 1001.0	"F": 1}
{"v": 1	"t": 2121974	"P": 1004.5	"F": 1}
{"v": 1	"t": 2121994	"P": 1006.25	"F": 1}
{"v": 1	"t": 2122014	"P": 1001.75	"F": 1}
{"v": 1	"t": 2122035	"P": 1002.0	"F": 2}
{"v": 1	"t": 2122055	"P": 1006.0	"F": 1}
{"v": 1	"t": 2122076	"P": 1003.5	"F": 2}
{"v": 1	"t": 2122096	"P": 1002.5	"F": 2}
{"v": 1	"t": 2122117	"P": 1007.25	"F": 2}
{"v": 1	"t": 2122137	"P": 1001.75	"F": 1}
{"v": 1	"t": 2122158	"P": 1005.0	"F": 1}
{"v": 1	"t": 2122178	"P": 1005.5	"F": 1}
{"v": 1	"t": 2122199	"P": 1003.75	"F": 2}
{"v": 1	"t": 2122219	"P": 1007.0	"F": 1}
{"v": 1	"t": 2122239	"P": 1001.5	"F": 1}
{"v": 1	"t": 2122260	"P": 1003.75	"F": 1}
{"v": 1	"t": 2122280	"P": 1008.25	"F": 1}
{"v": 1	"t": 2122300	"P": 1005.0	"F": 2}
{"v": 1	"t": 2122321	"P": 1001.25	"F": 1}
{"v": 1	"t": 2122341	"P": 1002.25	"F": 2}
{"v": 1	"t": 2122361	"P": 1008.25	"F": 2}
{"v": 1	"t": 2122382	"P": 1004.75	"F": 1}
{"v": 1	"t": 2122402	"P": 1000.75	"F": 1}
{"v": 1	"t": 2122422	"P": 1001.5	"F": 1}
{"v": 1	"t": 2122443	"P": 1006.5	"F": 1}
{"v": 1	"t": 2122463	"P": 1006.5	"F": 2}
{"v": 1	"t": 2122483	"P": 1002.0	"F": 1}
{"v": 1	"t": 2122504	"P": 1001.5	"F": 1}
{"v": 1	"t": 2122524	"P": 1008.5	"F": 2}
{"v": 1	"t": 2122544	"P": 1005.0	"F": 1}
{"v": 1	"t": 2122564	"P": 1002.0	"F": 1}
{"v": 1	"t": 2122585	"P": 1002.75	"F": 1}
{"v": 1	"t": 2122605	"P": 1007.75	"F": 1}
{"v": 1	"t": 2122625	"P": 1005.75	"F": 1}
{"v": 1	"t": 2122646	"P": 1003.0	"F": 1}
{"v": 1	"t": 2122666	"P": 1001.0	"F": 1}
{"v": 1	"t": 2122686	"P": 1006.25	"F": 1}
{"v": 1	"t": 2122707	"P": 1004.0	"F": 1}
{"v": 1	"t": 2122727	"P": 1003.75	"F": 1}
{"v": 1	"t": 2122747	"P": 999.5	"F": 2}
{"v": 1	"t": 2122767	"P": 1008.0	"F": 1}
{"v": 1	"t": 2122788	"P": 1004.5	"F": 1}
{"v": 1	"t": 2122808	"P": 1001.25	"F": 2}
{"v": 1	"t": 2122829	"P": 1005.0	"F": 1}
{"v": 1	"t": 2122849	"P": 1005.75	"F": 2	"C": 46.385	"D": 3269	"sn": 54091929832280	"file": "/data/device_log/data0000.out"}
{"v": 1	"t": 2122869	"P": 1000.5	"F": 2}
{"v": 1	"t": 2122890	"P": 1003.25	"F": 1}
{"v": 1	"t": 2122910	"P": 1008.25	"F": 2}
{"v": 1	"t": 2122930	"P": 1004.0	"F": 1}
{"v": 1	"t": 2122951	"P": 1003.5	"F": 2}
{"v": 1	"t": 2122971	"P": 1002.25	"F": 1}
{"v": 1	"t": 2122991	"P": 1008.75	"F": 2}
{"v": 1	"t": 2123012	"P": 1006.75	"F": 2}
{"v": 1	"t": 2123032	"P": 1001.75	"F": 1}
{"v": 1	"t": 2123052	"P": 1000.75	"F": 1}
{"v": 1	"t": 2123072	"P": 1006.0	"F": 2}
{"v": 1	"t": 2123093	"P": 1005.5	"F": 2}
{"v": 1	"t": 2123113	"P": 1002.5	"F": 1}
{"v": 1	"t": 2123133	"P": 999.75	"F": 1}
{"v": 1	"t": 2123154	"P": 1004.5	"F": 1}
{"v": 1	"t": 2123174	"P": 1008.25	"F": 1}
{"v": 1	"t": 2123194	"P": 1003.25	"F": 1}
{"v": 1	"t": 2123215	"P": 1000.75	"F": 1}
{"v": 1	"t": 2123235	"P": 1006.25	"F": 2}
{"v": 1	"t": 2123255	"P": 1006.0	"F": 1}
{"v": 1	"t": 2123276	"P": 1003.0	"F": 1}
{"v": 1	"t": 2123296	"P": 1000.0	"F": 1}
{"v": 1	"t": 2123316	"P": 1005.25	"F": 2}
{"v": 1	"t": 2123336	"P": 1007.25	"F": 1}
{"v": 1	"t": 2123357	"P": 1002.75	"F": 2}
{"v": 1	"t": 2123377	"P": 1001.25	"F": 2}
{"v": 1	"t": 2123398	"P": 1008.25	"F": 1}
{"v": 1	"t": 2123418	"P": 1003.0	"F": 2}
{"v": 1	"t": 2123438	"P": 1002.75	"F": 2}
{"v": 1	"t": 2123459	"P": 1007.5	"F": 2}
{"v": 1	"t": 2123479	"P": 1005.0	"F": 2}
{"v": 1	"t": 2123499	"P": 1002.5	"F": 2}
{"v": 1	"t": 2123520	"P": 1000.5	"F": 2}
{"v": 1	"t": 2123540	"P": 1006.0	"F": 2}
{"v": 1	"t": 2123560	"P": 1007.75	"F": 2}
{"v": 1	"t": 2123581	"P": 1003.75	"F": 1}
{"v": 1	"t": 2123601	"P": 1001.25	"F": 1}
{"v": 1	"t": 2123621	"P": 1005.25	"F": 1}
{"v": 1	"t": 2123641	"P": 1006.0	"F": 2}
{"v": 1	"t": 2123662	"P": 1005.25	"F": 1}
{"v": 1	"t": 2123682	"P": 1001.75	"F": 1}
{"v": 1	"t": 2123702	"P": 1005.25	"F": 1}
{"v": 1	"t": 2123723	"P": 1008.75	"F": 1}
{"v": 1	"t": 2123743	"P": 1003.75	"F": 1}
{"v": 1	"t": 2123763	"P": 1000.5	"F": 1}
{"v": 1	"t": 2123784	"P": 1003.25	"F": 1}
{"v": 1	"t": 2123804	"P": 1007.75	"F": 1}
{"v": 1	"t": 2123824	"P": 1003.25	"F": 1}
{"v": 1	"t": 2123845	"P": 1004.5	"F": 1}
{"v": 1	"t": 2123865	"P": 1002.5	"F": 1	"C": 46.36	"D": 3269	"sn": 54091929832280	"file": "/data/device_log/data0000.out"}
{"v": 1	"t": 2123885	"P": 1006.25	"F": 1}
{"v": 1	"t": 2123905	"P": 1004.5	"F": 1}
{"v": 1	"t": 2123926	"P": 1001.0	"F": 1}
{"v": 1	"t": 2123946	"P": 1005.0	"F": 1}
{"v": 1	"t": 2123967	"P": 1004.0	"F": 1}
{"v": 1	"t": 2123987	"P": 1002.5	"F": 1}
{"v": 1	"t": 2124008	"P": 1006.75	"F": 1}
{"v": 1	"t": 2124028	"P": 1006.25	"F": 1}
{"v": 1	"t": 2124048	"P": 1003.25	"F": 1}
{"v": 1	"t": 2124068	"P": 1001.25	"F": 1}
{"v": 1	"t": 2124089	"P": 1005.0	"F": 1}
{"v": 1	"t": 2124109	"P": 1007.0	"F": 1}
{"v": 1	"t": 2124129	"P": 1005.0	"F": 1}
{"v": 1	"t": 2124150	"P": 1002.0	"F": 1}
{"v": 1	"t": 2124170	"P": 1004.75	"F": 1}
{"v": 1	"t": 2124190	"P": 1008.5	"F": 1}
{"v": 1	"t": 2124210	"P": 1003.5	"F": 1}
{"v": 1	"t": 2124231	"P": 1001.25	"F": 1}
{"v": 1	"t": 2124251	"P": 1002.5	"F": 1}
{"v": 1	"t": 2124271	"P": 1009.0	"F": 1}
{"v": 1	"t": 2124292	"P": 1003.75	"F": 1}
{"v": 1	"t": 2124312	"P": 1000.5	"F": 1}
{"v": 1	"t": 2124332	"P": 1003.25	"F": 1}
{"v": 1	"t": 2124353	"P": 1007.25	"F": 1}
{"v": 1	"t": 2124373	"P": 1004.25	"F": 1}
{"v": 1	"t": 2124393	"P": 1002.75	"F": 1}
{"v": 1	"t": 2124414	"P": 1004.25	"F": 2}
{"v": 1	"t": 2124434	"P": 1006.5	"F": 1}
{"v": 1	"t": 2124454	"P": 1004.5	"F": 1}
{"v": 1	"t": 2124474	"P": 1003.25	"F": 1}
{"v": 1	"t": 2124495	"P": 1008.0	"F": 2}
{"v": 1	"t": 2124516	"P": 1003.75	"F": 1}
{"v": 1	"t": 2124536	"P": 1003.75	"F": 2}
{"v": 1	"t": 2124557	"P": 1006.25	"F": 1}
{"v": 1	"t": 2124577	"P": 1003.0	"F": 1}
{"v": 1	"t": 2124597	"P": 1004.75	"F": 1}
{"v": 1	"t": 2124617	"P": 1004.5	"F": 1}
{"v": 1	"t": 2124638	"P": 1005.75	"F": 2}
{"v": 1	"t": 2124658	"P": 1003.75	"F": 1}
{"v": 1	"t": 2124678	"P": 1000.25	"F": 2}
{"v": 1	"t": 2124699	"P": 1006.25	"F": 1}
{"v": 1	"t": 2124719	"P": 1007.25	"F": 1}
{"v": 1	"t": 2124739	"P": 1007.25	"F": 2}
{"v": 1	"t": 2124760	"P": 1001.5	"F": 1}
{"v": 1	"t": 2124780	"P": 1005.0	"F": 1}
{"v": 1	"t": 2124800	"P": 1006.75	"F": 1}
{"v": 1	"t": 2124820	"P": 1004.5	"F": 1}
{"v": 1	"t": 2124841	"P": 1001.75	"F": 1}
{"v": 1	"t": 2124861	"P": 1005.25	"F": 2}
{"v": 1	"t": 2124881	"P": 1010.0	"F": 1	"C": 46.38	"D": 3269	"sn": 54091929832280	"file": "/data/device_log/data0000.out"}
{"v": 1	"t": 2124902	"P": 1003.25	"F": 1}
{"v": 1	"t": 2124922	"P": 1001.75	"F": 2}
{"v": 1	"t": 2124942	"P": 1003.25	"F": 1}
{"v": 1	"t": 2124963	"P": 1007.25	"F": 1}
{"v": 1	"t": 2124983	"P": 1003.75	"F": 2}
{"v": 1	"t": 2125003	"P": 1001.75	"F": 1}
{"v": 1	"t": 2125024	"P": 1004.5	"F": 2}
{"v": 1	"t": 2125044	"P": 1008.75	"F": 1}
{"v": 1	"t": 2125064	"P": 1004.75	"F": 2}
{"v": 1	"t": 2125085	"P": 1001.25	"F": 1}
{"v": 1	"t": 2125105	"P": 1007.5	"F": 1}
{"v": 1	"t": 2125126	"P": 1004.25	"F": 1}
{"v": 1	"t": 2125146	"P": 1001.0	"F": 1}
{"v": 1	"t": 2125166	"P": 1007.25	"F": 1}
{"v": 1	"t": 2125186	"P": 1009.0	"F": 1}
{"v": 1	"t": 2125207	"P": 1004.25	"F": 1}
{"v": 1	"t": 2125227	"P": 1002.25	"F": 1}
{"v": 1	"t": 2125247	"P": 1004.5	"F": 1}
{"v": 1	"t": 2125268	"P": 1009.5	"F": 1}
{"v": 1	"t": 2125288	"P": 1005.0	"F": 1}
{"v": 1	"t": 2125308	"P": 1002.5	"F": 1}
{"v": 1	"t": 2125329	"P": 1003.25	"F": 1}
{"v": 1	"t": 2125349	"P": 1006.0	"F": 1}
{"v": 1	"t": 2125369	"P": 1004.75	"F": 1}
{"v": 1	"t": 2125389	"P": 1002.25	"F": 2}
{"v": 1	"t": 2125410	"P": 1003.25	"F": 2}
{"v": 1	"t": 2125430	"P": 1006.75	"F": 2}
{"v": 1	"t": 2125450	"P": 1004.75	"F": 1}
{"v": 1	"t": 2125471	"P": 1001.25	"F": 1}
{"v": 1	"t": 2125491	"P": 1002.5	"F": 2}
{"v": 1	"t": 2125511	"P": 1008.25	"F": 2}
{"v": 1	"t": 2125532	"P": 1005.25	"F": 1}
{"v": 1	"t": 2125552	"P": 1002.0	"F": 1}
{"v": 1	"t": 2125572	"P": 1001.25	"F": 2}
{"v": 1	"t": 2125593	"P": 1007.0	"F": 2}
{"v": 1	"t": 2125613	"P": 1005.5	"F": 2}
{"v": 1	"t": 2125633	"P": 1001.5	"F": 2}
{"v": 1	"t": 2125654	"P": 997.25	"F": 2}
{"v": 1	"t": 2125674	"P": 1005.25	"F": 2}
{"v": 1	"t": 2125695	"P": 1003.25	"F": 1}
{"v": 1	"t": 2125715	"P": 1005.5	"F": 1}
{"v": 1	"t": 2125736	"P": 1004.0	"F": 2}
{"v": 1	"t": 2125756	"P": 1001.0	"F": 2}
{"v": 1	"t": 2125777	"P": 1006.5	"F": 1}
{"v": 1	"t": 2125797	"P": 1002.0	"F": 1}
{"v": 1	"t": 2125817	"P": 1004.75	"F": 2}
{"v": 1	"t": 2125838	"P": 1007.25	"F": 1}
{"v": 1	"t": 2125858	"P": 1003.5	"F": 1}
{"v": 1	"t": 2125878	"P": 1003.0	"F": 1}
{"v": 1	"t": 2125899	"P": 1006.5	"F": 1	"C": 46.39	"D": 3269	"sn": 54091929832280	"file": "/data/device_log/data0000.out"}
{"v": 1	"t": 2125919	"P": 1005.75	"F": 1}
{"v": 1	"t": 2125939	"P": 1002.5	"F": 1}
{"v": 1	"t": 2125960	"P": 1001.75	"F": 1}
{"v": 1	"t": 2125980	"P": 1005.0	"F": 2}
{"v": 1	"t": 2126000	"P": 1006.5	"F": 1}
{"v": 1	"t": 2126021	"P": 1003.5	"F": 1}
{"v": 1	"t": 2126041	"P": 1001.25	"F": 1}
{"v": 1	"t": 2126061	"P": 1004.5	"F": 1}
{"v": 1	"t": 2126081	"P": 1006.75	"F": 1}
{"v": 1	"t": 2126102	"P": 1005.5	"F": 1}
{"v": 1	"t": 2126122	"P": 1000.25	"F": 1}
{"v": 1	"t": 2126142	"P": 1003.75	"F": 1}
{"v": 1	"t": 2126163	"P": 1007.0	"F": 1}
{"v": 1	"t": 2126183	"P": 1003.5	"F": 1}
{"v": 1	"t": 2126203	"P": 1001.75	"F": 2}
{"v": 1	"t": 2126224	"P": 1002.5	"F": 1}
{"v": 1	"t": 2126244	"P": 1008.25	"F": 1}
{"v": 1	"t": 2126264	"P": 1003.5	"F": 2}
{"v": 1	"t": 2126285	"P": 1002.75	"F": 1}
{"v": 1	"t": 2126305	"P": 1002.75	"F": 1}
{"v": 1	"t": 2126325	"P": 1007.0	"F": 1}
{"v": 1	"t": 2126345	"P": 1004.25	"F": 1}
{"v": 1	"t": 2126366	"P": 1002.5	"F": 2}
{"v": 1	"t": 2126386	"P": 1005.0	"F": 2}
{"v": 1	"t": 2126407	"P": 1004.0	"F": 1}
{"v": 1	"t": 2126427	"P": 1001.75	"F": 1}
{"v": 1	"t": 2126447	"P": 1006.5	"F": 1}
{"v": 1	"t": 2126468	"P": 1007.25	"F": 2}
{"v": 1	"t": 2126488	"P": 1003.0	"F": 1}
{"v": 1	"t": 2126508	"P": 1000.75	"F": 1}
{"v": 1	"t": 2126529	"P": 1004.5	"F": 1}
{"v": 1	"t": 2126549	"P": 1008.0	"F": 1}
{"v": 1	"t": 2126569	"P": 1005.0	"F": 1}
{"v": 1	"t": 2126590	"P": 1001.75	"F": 2}
{"v": 1	"t": 2126610	"P": 1004.25	"F": 2}
{"v": 1	"t": 2126630	"P": 1007.75	"F": 2}
{"v": 1	"t": 2126650	"P": 1004.75	"F": 1}
{"v": 1	"t": 2126671	"P": 1001.5	"F": 2}
{"v": 1	"t": 2126691	"P": 1004.0	"F": 1}
{"v": 1	"t": 2126711	"P": 1006.5	"F": 1}
{"v": 1	"t": 2126732	"P": 1005.75	"F": 2}
{"v": 1	"t": 2126752	"P": 1001.0	"F": 2}
{"v": 1	"t": 2126772	"P": 1000.5	"F": 1}
{"v": 1	"t": 2126793	"P": 1006.25	"F": 2}
{"v": 1	"t": 2126813	"P": 1006.5	"F": 1}
{"v": 1	"t": 2126833	"P": 1001.25	"F": 1}
{"v": 1	"t": 2126854	"P": 1002.25	"F": 2}
{"v": 1	"t": 2126874	"P": 1007.75	"F": 1}
{"v": 1	"t": 2126894	"P": 1006.0	"F": 2}
{"v": 1	"t": 2126914	"P": 1002.75	"F": 2	"C": 46.37	"D": 3269	"sn": 54091929832280	"file": "/data/device_log/data0000.out"}
{"v": 1	"t": 2126935	"P": 1005.5	"F": 1}
{"v": 1	"t": 2126955	"P": 1004.75	"F": 2}
{"v": 1	"t": 2126976	"P": 1001.75	"F": 1}
{"v": 1	"t": 2126996	"P": 1004.25	"F": 2}
{"v": 1	"t": 2127016	"P": 1008.0	"F": 2}
{"v": 1	"t": 2127037	"P": 1003.5	"F": 1}
{"v": 1	"t": 2127057	"P": 1001.0	"F": 1}
{"v": 1	"t": 2127077	"P": 1003.0	"F": 2}
{"v": 1	"t": 2127098	"P": 1008.75	"F": 1}
{"v": 1	"t": 2127118	"P": 1006.5	"F": 2}
{"v": 1	"t": 2127138	"P": 1001.75	"F": 2}
{"v": 1	"t": 2127159	"P": 1002.25	"F": 1}
{"v": 1	"t": 2127179	"P": 1005.75	"F": 1}
{"v": 1	"t": 2127199	"P": 1004.5	"F": 1}
{"v": 1	"t": 2127219	"P": 1003.75	"F": 1}
{"v": 1	"t": 2127240	"P": 1003.0	"F": 2}
{"v": 1	"t": 2127260	"P": 1007.0	"F": 2}
{"v": 1	"t": 2127280	"P": 1007.0	"F": 1}
{"v": 1	"t": 2127301	"P": 1002.75	"F": 1}
{"v": 1	"t": 2127321	"P": 1001.5	"F": 1}
{"v": 1	"t": 2127341	"P": 1006.25	"F": 2}
{"v": 1	"t": 2127362	"P": 1007.0	"F": 1}
{"v": 1	"t": 2127382	"P": 1004.0	"F": 2}
{"v": 1	"t": 2127402	"P": 1001.5	"F": 1}
{"v": 1	"t": 2127423	"P": 1007.75	"F": 1}
{"v": 1	"t": 2127443	"P": 1006.75	"F": 1}
{"v": 1	"t": 2127463	"P": 1003.25	"F": 1}
{"v": 1	"t": 2127484	"P": 1001.25	"F": 1}
{"v": 1	"t": 2127504	"P": 1006.25	"F": 1}
{"v": 1	"t": 2127524	"P": 1002.0	"F": 1}
{"v": 1	"t": 2127545	"P": 1004.25	"F": 1}
{"v": 1	"t": 2127565	"P": 1007.5	"F": 1}
{"v": 1	"t": 2127585	"P": 1004.75	"F": 1}
{"v": 1	"t": 2127606	"P": 1002.0	"F": 1}
{"v": 1	"t": 2127626	"P": 1005.25	"F": 1}
{"v": 1	"t": 2127646	"P": 1007.5	"F": 1}
{"v": 1	"t": 2127667	"P": 1005.75	"F": 2}
{"v": 1	"t": 2127687	"P": 1001.5	"F": 2}
{"v": 1	"t": 2127707	"P": 1003.25	"F": 1}
{"v": 1	"t": 2127728	"P": 1007.25	"F": 1}
{"v": 1	"t": 2127748	"P": 1007.75	"F": 1}
{"v": 1	"t": 2127768	"P": 1003.5	"F": 2}
{"v": 1	"t": 2127788	"P": 1001.5	"F": 2}
{"v": 1	"t": 2127809	"P": 1007.75	"F": 1}
{"v": 1	"t": 2127829	"P": 1005.25	"F": 2}
{"v": 1	"t": 2127849	"P": 1002.0	"F": 1}
{"v": 1	"t": 2127870	"P": 1001.25	"F": 2}
{"v": 1	"t": 2127890	"P": 1006.0	"F": 2}
{"v": 1	"t": 2127910	"P": 1005.25	"F": 2}
{"v": 1	"t": 2127931	"P": 1003.5	"F": 2	"C": 46.38	"D": 3269	"sn": 54091929832280	"file": "/data/device_log/data0000.out"}
{"v": 1	"t": 2127951	"P": 1000.5	"F": 2}
{"v": 1	"t": 2127971	"P": 1006.0	"F": 2}
{"v": 1	"t": 2127992	"P": 1006.25	"F": 2}
{"v": 1	"t": 2128012	"P": 1002.5	"F": 2}
{"v": 1	"t": 2128032	"P": 1000.0	"F": 2}
{"v": 1	"t": 2128053	"P": 1006.5	"F": 2}
{"v": 1	"t": 2128073	"P": 1004.5	"F": 1}
{"v": 1	"t": 2128094	"P": 1002.25	"F": 2}
{"v": 1	"t": 2128114	"P": 1007.5	"F": 2}
{"v": 1	"t": 2128134	"P": 1006.25	"F": 1}
{"v": 1	"t": 2128155	"P": 1001.5	"F": 2}
{"v": 1	"t": 2128175	"P": 1004.75	"F": 2}
{"v": 1	"t": 2128195	"P": 1007.75	"F": 2}
{"v": 1	"t": 2128215	"P": 1004.75	"F": 1}
{"v": 1	"t": 2128236	"P": 1000.5	"F": 2}
{"v": 1	"t": 2128256	"P": 1003.5	"F": 2}
{"v": 1	"t": 2128276	"P": 1008.5	"F": 2}
{"v": 1	"t": 2128297	"P": 1005.5	"F": 2}
{"v": 1	"t": 2128317	"P": 1002.75	"F": 2}
{"v": 1	"t": 2128337	"P": 1001.0	"F": 1}
{"v": 1	"t": 2128358	"P": 1004.75	"F": 2}
{"v": 1	"t": 2128378	"P": 1005.25	"F": 1}
{"v": 1	"t": 2128398	"P": 1003.5	"F": 1}
{"v": 1	"t": 2128418	"P": 1001.0	"F": 2}
{"v": 1	"t": 2128439	"P": 1006.75	"F": 2}
{"v": 1	"t": 2128459	"P": 1006.0	"F": 2}
{"v": 1	"t": 2128479	"P": 1002.25	"F": 1}
{"v": 1	"t": 2128500	"P": 1000.75	"F": 2}
{"v": 1	"t": 2128520	"P": 1005.25	"F": 2}
{"v": 1	"t": 2128540	"P": 1006.75	"F": 1}
{"v": 1	"t": 2128561	"P": 1003.0	"F": 1}
{"v": 1	"t": 2128581	"P": 1002.75	"F": 2}
{"v": 1	"t": 2128601	"P": 1004.5	"F": 2}
{"v": 1	"t": 2128622	"P": 1007.0	"F": 1}
{"v": 1	"t": 2128642	"P": 1001.5	"F": 2}
{"v": 1	"t": 2128662	"P": 1004.5	"F": 2}
{"v": 1	"t": 2128683	"P": 1006.75	"F": 1}
{"v": 1	"t": 2128703	"P": 1002.25	"F": 2}
{"v": 1	"t": 2128723	"P": 1000.5	"F": 2}
{"v": 1	"t": 2128744	"P": 1007.0	"F": 2}
{"v": 1	"t": 2128764	"P": 1005.0	"F": 2}
{"v": 1	"t": 2128784	"P": 1003.0	"F": 2}
{"v": 1	"t": 2128805	"P": 1003.25	"F": 2}
{"v": 1	"t": 2128825	"P": 1005.25	"F": 2}
{"v": 1	"t": 2128845	"P": 1007.25	"F": 2}
{"v": 1	"t": 2128866	"P": 1003.5	"F": 2}
{"v": 1	"t": 2128886	"P": 1003.25	"F": 2}
{"v": 1	"t": 2128906	"P": 1005.0	"F": 2}
{"v": 1	"t": 2128926	"P": 1007.0	"F": 2}
{"v": 1	"t": 2128947	"P": 1003.25	"F": 2	"C": 46.35	"D": 3269	"sn": 54091929832280	"file": "/data/device_log/data0000.out"}
{"v": 1	"t": 2128967	"P": 1000.75	"F": 2}
{"v": 1	"t": 2128987	"P": 1004.0	"F": 2}
{"v": 1	"t": 2129008	"P": 1008.25	"F": 2}
{"v": 1	"t": 2129028	"P": 1005.5	"F": 2}
{"v": 1	"t": 2129048	"P": 1003.25	"F": 2}
{"v": 1	"t": 2129069	"P": 1003.75	"F": 2}
{"v": 1	"t": 2129089	"P": 1008.25	"F": 2}
{"v": 1	"t": 2129109	"P": 1006.25	"F": 2}
{"v": 1	"t": 2129130	"P": 1002.25	"F": 2}
{"v": 1	"t": 2129150	"P": 1003.5	"F": 2}
{"v": 1	"t": 2129170	"P": 1006.75	"F": 2}
{"v": 1	"t": 2129191	"P": 1004.5	"F": 2}
{"v": 1	"t": 2129211	"P": 1003.25	"F": 2}
{"v": 1	"t": 2129232	"P": 1007.0	"F": 2}
{"v": 1	"t": 2129252	"P": 1002.0	"F": 2}
{"v": 1	"t": 2129273	"P": 1008.0	"F": 2}
{"v": 1	"t": 2129293	"P": 1003.0	"F": 2}
{"v": 1	"t": 2129314	"P": 1004.0	"F": 2}
{"v": 1	"t": 2129334	"P": 1007.5	"F": 2}
{"v": 1	"t": 2129354	"P": 1002.0	"F": 2}
{"v": 1	"t": 2129375	"P": 1004.5	"F": 2}
{"v": 1	"t": 2129395	"P": 1006.5	"F": 2}
{"v": 1	"t": 2129415	"P": 1004.0	"F": 2}
{"v": 1	"t": 2129436	"P": 1004.0	"F": 2}
{"v": 1	"t": 2129456	"P": 1002.0	"F": 2}
{"v": 1	"t": 2129476	"P": 1006.25	"F": 1}
{"v": 1	"t": 2129497	"P": 1008.0	"F": 2}
{"v": 1	"t": 2129517	"P": 1003.0	"F": 2}
{"v": 1	"t": 2129537	"P": 1001.25	"F": 2}
{"v": 1	"t": 2129558	"P": 1006.5	"F": 2}
{"v": 1	"t": 2129578	"P": 1004.5	"F": 2}
{"v": 1	"t": 2129598	"P": 1003.5	"F": 2}
{"v": 1	"t": 2129618	"P": 1002.0	"F": 2}
{"v": 1	"t": 2129639	"P": 1005.5	"F": 1}
{"v": 1	"t": 2129659	"P": 1006.25	"F": 2}
{"v": 1	"t": 2129679	"P": 1004.0	"F": 2}
{"v": 1	"t": 2129700	"P": 1000.5	"F": 2}
{"v": 1	"t": 2129720	"P": 1007.25	"F": 2}
{"v": 1	"t": 2129740	"P": 1005.75	"F": 1}
{"v": 1	"t": 2129761	"P": 1006.5	"F": 1}
{"v": 1	"t": 2129781	"P": 1003.0	"F": 1}
{"v": 1	"t": 2129801	"P": 1006.0	"F": 1}
{"v": 1	"t": 2129821	"P": 1009.25	"F": 1}
{"v": 1	"t": 2129842	"P": 1003.0	"F": 2}
{"v": 1	"t": 2129862	"P": 1001.0	"F": 1}
{"v": 1	"t": 2129883	"P": 1004.75	"F": 1}
{"v": 1	"t": 2129903	"P": 1006.0	"F": 2}
{"v": 1	"t": 2129923	"P": 1002.25	"F": 1}
{"v": 1	"t": 2129944	"P": 1005.25	"F": 1}
{"v": 1	"t": 2129964	"P": 1005.25	"F": 1	"C": 46.365	"D": 3269	"sn": 54091929832280	"file": "/data/device_log/data0000.out"}
{"v": 1	"t": 2129984	"P": 1002.0	"F": 1}
{"v": 1	"t": 2130005	"P": 1001.0	"F": 1}
{"v": 1	"t": 2130025	"P": 1005.75	"F": 1}
{"v": 1	"t": 2130045	"P": 1006.5	"F": 1}
{"v": 1	"t": 2130066	"P": 1004.25	"F": 1}
{"v": 1	"t": 2130086	"P": 1001.5	"F": 1}
{"v": 1	"t": 2130106	"P": 1004.5	"F": 1}
{"v": 1	"t": 2130126	"P": 1005.75	"F": 1}
{"v": 1	"t": 2130147	"P": 1005.0	"F": 1}
{"v": 1	"t": 2130167	"P": 1002.5	"F": 1}
{"v": 1	"t": 2130187	"P": 1003.0	"F": 1}
{"v": 1	"t": 2130208	"P": 1008.25	"F": 1}
{"v": 1	"t": 2130228	"P": 1006.5	"F": 1}
{"v": 1	"t": 2130248	"P": 1002.75	"F": 1}
{"v": 1	"t": 2130269	"P": 1003.0	"F": 1}
{"v": 1	"t": 2130289	"P": 1005.0	"F": 1}
{"v": 1	"t": 2130309	"P": 1005.5	"F": 1}
{"v": 1	"t": 2130329	"P": 1002.0	"F": 1}
{"v": 1	"t": 2130350	"P": 1004.75	"F": 1}
{"v": 1	"t": 2130370	"P": 1007.5	"F": 1}
{"v": 1	"t": 2130390	"P": 1005.25	"F": 2}
{"v": 1	"t": 2130411	"P": 1002.75	"F": 2}
{"v": 1	"t": 2130431	"P": 1003.75	"F": 2}
{"v": 1	"t": 2130451	"P": 1007.0	"F": 1}
{"v": 1	"t": 2130472	"P": 1005.75	"F": 2}
{"v": 1	"t": 2130492	"P": 1004.25	"F": 2}
{"v": 1	"t": 2130513	"P": 1007.75	"F": 2}
{"v": 1	"t": 2130533	"P": 1003.25	"F": 2}
{"v": 1	"t": 2130553	"P": 1001.75	"F": 1}
{"v": 1	"t": 2130574	"P": 1002.5	"F": 1}
{"v": 1	"t": 2130594	"P": 1006.75	"F": 1}
{"v": 1	"t": 2130614	"P": 1004.25	"F": 1}
{"v": 1	"t": 2130634	"P": 1000.25	"F": 1}
{"v": 1	"t": 2130655	"P": 1003.25	"F": 1}
{"v": 1	"t": 2130675	"P": 1009.0	"F": 1}
{"v": 1	"t": 2130695	"P": 1006.0	"F": 2}
{"v": 1	"t": 2130716	"P": 1002.25	"F": 1}
{"v": 1	"t": 2130736	"P": 1004.0	"F": 1}
{"v": 1	"t": 2130756	"P": 1005.75	"F": 1}
{"v": 1	"t": 2130777	"P": 1005.25	"F": 1}
{"v": 1	"t": 2130797	"P": 1002.0	"F": 2}
{"v": 1	"t": 2130817	"P": 1003.75	"F": 2}
{"v": 1	"t": 2130838	"P": 1007.0	"F": 1}
{"v": 1	"t": 2130858	"P": 1005.5	"F": 1}
{"v": 1	"t": 2130878	"P": 1003.75	"F": 1}
{"v": 1	"t": 2130898	"P": 1004.0	"F": 1}
{"v": 1	"t": 2130919	"P": 1008.25	"F": 1}
{"v": 1	"t": 2130939	"P": 1006.5	"F": 1}
{"v": 1	"t": 2130959	"P": 1004.5	"F": 1}
{"v": 1	"t": 2130980	"P": 1002.25	"F": 1	"C": 46.4	"D": 3269	"sn": 54091929832280	"file": "/data/device_log/data0000.out"}
{"v": 1	"t": 2131000	"P": 1007.75	"F": 1}
{"v": 1	"t": 2131021	"P": 1002.75	"F": 1}
{"v": 1	"t": 2131041	"P": 1001.25	"F": 1}
{"v": 1	"t": 2131061	"P": 1007.75	"F": 1}
{"v": 1	"t": 2131082	"P": 1004.75	"F": 2}
{"v": 1	"t": 2131102	"P": 1002.0	"F": 1}
{"v": 1	"t": 2131122	"P": 1002.75	"F": 1}
{"v": 1	"t": 2131143	"P": 1007.75	"F": 1}
{"v": 1	"t": 2131163	"P": 1004.25	"F": 1}
{"v": 1	"t": 2131183	"P": 1002.25	"F": 1}
{"v": 1	"t": 2131203	"P": 1001.75	"F": 1}
{"v": 1	"t": 2131224	"P": 1007.0	"F": 1}
{"v": 1	"t": 2131244	"P": 1007.25	"F": 1}
{"v": 1	"t": 2131264	"P": 1003.0	"F": 1}
{"v": 1	"t": 2131285	"P": 1002.0	"F": 1}
{"v": 1	"t": 2131305	"P": 1006.75	"F": 1}
{"v": 1	"t": 2131325	"P": 1006.0	"F": 1}
{"v": 1	"t": 2131346	"P": 1004.0	"F": 1}
{"v": 1	"t": 2131366	"P": 1001.25	"F": 2}
{"v": 1	"t": 2131386	"P": 1007.25	"F": 1}
{"v": 1	"t": 2131407	"P": 1007.75	"F": 1}
{"v": 1	"t": 2131427	"P": 1003.5	"F": 1}
{"v": 1	"t": 2131447	"P": 1000.25	"F": 1}
{"v": 1	"t": 2131467	"P": 1008.5	"F": 1}
{"v": 1	"t": 2131488	"P": 1006.25	"F": 1}
{"v": 1	"t": 2131508	"P": 1004.0	"F": 1}
{"v": 1	"t": 2131528	"P": 1001.25	"F": 1}
{"v": 1	"t": 2131549	"P": 1005.25	"F": 1}
{"v": 1	"t": 2131569	"P": 1006.25	"F": 1}
{"v": 1	"t": 2131590	"P": 1001.5	"F": 1}
{"v": 1	"t": 2131610	"P": 1005.5	"F": 1}
{"v": 1	"t": 2131630	"P": 1004.75	"F": 1}
{"v": 1	"t": 2131651	"P": 1001.75	"F": 2}
{"v": 1	"t": 2131671	"P": 1002.5	"F": 1}
{"v": 1	"t": 2131691	"P": 1007.5	"F": 1}
{"v": 1	"t": 2131712	"P": 1004.5	"F": 2}
{"v": 1	"t": 2131732	"P": 1002.25	"F": 1}
{"v": 1	"t": 2131752	"P": 1003.5	"F": 1}
{"v": 1	"t": 2131773	"P": 1006.75	"F": 1}
{"v": 1	"t": 2131793	"P": 1005.5	"F": 1}
{"v": 1	"t": 2131813	"P": 1001.5	"F": 1}
{"v": 1	"t": 2131833	"P": 1002.25	"F": 1}
{"v": 1	"t": 2131854	"P": 1007.0	"F": 1}
{"v": 1	"t": 2131874	"P": 1007.0	"F": 1}
{"v": 1	"t": 2131894	"P": 1002.25	"F": 1}
{"v": 1	"t": 2131915	"P": 999.75	"F": 1}
{"v": 1	"t": 2131935	"P": 1006.75	"F": 1}
{"v": 1	"t": 2131955	"P": 1006.5	"F": 2}
{"v": 1	"t": 2131976	"P": 1002.75	"F": 1}
{"v": 1	"t": 2131996	"P": 1003.75	"F": 1	"C": 46.375	"D": 3269	"sn": 54091929832280	"file": "/data/device_log/data0000.out"}
{"v": 1	"t": 2132016	"P": 1006.25	"F": 1}
{"v": 1	"t": 2132037	"P": 1007.75	"F": 1}
{"v": 1	"t": 2132057	"P": 1002.25	"F": 2}
{"v": 1	"t": 2132077	"P": 1000.5	"F": 2}
{"v": 1	"t": 2132097	"P": 1006.0	"F": 1}
{"v": 1	"t": 2132118	"P": 1007.5	"F": 1}
{"v": 1	"t": 2132138	"P": 1002.5	"F": 2}
{"v": 1	"t": 2132159	"P": 1005.25	"F": 1}
{"v": 1	"t": 2132179	"P": 1007.0	"F": 1}
{"v": 1	"t": 2132199	"P": 1002.5	"F": 1}
{"v": 1	"t": 2132220	"P": 1000.75	"F": 2}
{"v": 1	"t": 2132240	"P": 1005.5	"F": 1}
{"v": 1	"t": 2132260	"P": 1005.25	"F": 2}
{"v": 1	"t": 2132281	"P": 1002.0	"F": 1}
{"v": 1	"t": 2132301	"P": 1000.25	"F": 2}
{"v": 1	"t": 2132321	"P": 1005.25	"F": 2}
{"v": 1	"t": 2132342	"P": 1004.75	"F": 2}
{"v": 1	"t": 2132362	"P": 1003.75	"F": 1}
{"v": 1	"t": 2132382	"P": 1002.0	"F": 2}
{"v": 1	"t": 2132402	"P": 1007.0	"F": 2}
{"v": 1	"t": 2132423	"P": 1007.5	"F": 2}
{"v": 1	"t": 2132443	"P": 1005.25	"F": 1}
{"v": 1	"t": 2132463	"P": 1003.25	"F": 1}
{"v": 1	"t": 2132484	"P": 1004.5	"F": 2}
{"v": 1	"t": 2132504	"P": 1007.75	"F": 2}
{"v": 1	"t": 2132524	"P": 1005.0	"F": 2}
{"v": 1	"t": 2132545	"P": 1000.0	"F": 2}
{"v": 1	"t": 2132565	"P": 1005.75	"F": 1}
{"v": 1	"t": 2132585	"P": 1006.25	"F": 1}
{"v": 1	"t": 2132605	"P": 1003.5	"F": 1}
{"v": 1	"t": 2132626	"P": 1001.75	"F": 1}
{"v": 1	"t": 2132646	"P": 1004.0	"F": 1}
{"v": 1	"t": 2132666	"P": 1008.25	"F": 1}
{"v": 1	"t": 2132687	"P": 1003.25	"F": 1}
{"v": 1	"t": 2132707	"P": 1003.25	"F": 1}
{"v": 1	"t": 2132728	"P": 1007.25	"F": 1}
{"v": 1	"t": 2132748	"P": 1002.5	"F": 1}
{"v": 1	"t": 2132769	"P": 1003.25	"F": 1}
{"v": 1	"t": 2132789	"P": 1006.5	"F": 1}
{"v": 1	"t": 2132810	"P": 1002.25	"F": 1}
{"v": 1	"t": 2132830	"P": 1006.0	"F": 1}
{"v": 1	"t": 2132851	"P": 1003.0	"F": 1}
{"v": 1	"t": 2132871	"P": 999.25	"F": 1}
{"v": 1	"t": 2132891	"P": 1007.25	"F": 1}
{"v": 1	"t": 2132912	"P": 1001.75	"F": 1}
{"v": 1	"t": 2132932	"P": 1001.5	"F": 1}
{"v": 1	"t": 2132952	"P": 1004.0	"F": 1}
{"v": 1	"t": 2132973	"P": 1007.75	"F": 1}
{"v": 1	"t": 2132993	"P": 1005.0	"F": 1}
{"v": 1	"t": 2133013	"P": 1003.25	"F": 1	"C": 46.35	"D": 3269	"sn": 54091929832280	"file": "/data/device_log/data0000.out"}
{"v": 1	"t": 2133034	"P": 1002.25	"F": 1}
{"v": 1	"t": 2133054	"P": 1007.5	"F": 1}
{"v": 1	"t": 2133074	"P": 1004.0	"F": 1}
{"v": 1	"t": 2133094	"P": 1002.0	"F": 1}
{"v": 1	"t": 2133115	"P": 1001.75	"F": 1}
{"v": 1	"t": 2133135	"P": 1007.0	"F": 1}
{"v": 1	"t": 2133155	"P": 1006.5	"F": 1}
{"v": 1	"t": 2133176	"P": 1002.75	"F": 1}
{"v": 1	"t": 2133196	"P": 1001.25	"F": 1}
{"v": 1	"t": 2133216	"P": 1006.75	"F": 1}
{"v": 1	"t": 2133237	"P": 1005.5	"F": 1}
{"v": 1	"t": 2133257	"P": 1001.5	"F": 1}
{"v": 1	"t": 2133277	"P": 1000.25	"F": 2}
{"v": 1	"t": 2133297	"P": 1008.5	"F": 1}
{"v": 1	"t": 2133318	"P": 1006.5	"F": 1}
{"v": 1	"t": 2133338	"P": 1004.0	"F": 1}
{"v": 1	"t": 2133358	"P": 1002.0	"F": 1}
{"v": 1	"t": 2133379	"P": 1007.0	"F": 1}
{"v": 1	"t": 2133399	"P": 1005.25	"F": 1}
{"v": 1	"t": 2133419	"P": 1003.25	"F": 1}
{"v": 1	"t": 2133440	"P": 1001.0	"F": 1}
{"v": 1	"t": 2133460	"P": 1008.0	"F": 1}
{"v": 1	"t": 2133481	"P": 1004.0	"F": 1}
{"v": 1	"t": 2133501	"P": 1000.25	"F": 1}
{"v": 1	"t": 2133521	"P": 1005.75	"F": 1}
{"v": 1	"t": 2133541	"P": 1007.0	"F": 1}
{"v": 1	"t": 2133562	"P": 1003.25	"F": 1}
{"v": 1	"t": 2133582	"P": 1000.75	"F": 1}
{"v": 1	"t": 2133602	"P": 1004.5	"F": 1}
{"v": 1	"t": 2133623	"P": 1007.0	"F": 1}
{"v": 1	"t": 2133643	"P": 1003.25	"F": 2}
{"v": 1	"t": 2133663	"P": 1000.0	"F": 1}
{"v": 1	"t": 2133684	"P": 1003.0	"F": 1}
{"v": 1	"t": 2133704	"P": 1006.75	"F": 1}
{"v": 1	"t": 2133724	"P": 1004.75	"F": 1}
{"v": 1	"t": 2133744	"P": 1002.25	"F": 1}
{"v": 1	"t": 2133765	"P": 1001.5	"F": 1}
{"v": 1	"t": 2133785	"P": 1006.25	"F": 1}
{"v": 1	"t": 2133805	"P": 1006.0	"F": 1}
{"v": 1	"t": 2133826	"P": 1003.25	"F": 1}
{"v": 1	"t": 2133846	"P": 1002.5	"F": 1}
{"v": 1	"t": 2133866	"P": 1006.0	"F": 1}
{"v": 1	"t": 2133887	"P": 1004.25	"F": 1}
{"v": 1	"t": 2133907	"P": 1002.75	"F": 1}
{"v": 1	"t": 2133927	"P": 1000.5	"F": 1}
{"v": 1	"t": 2133948	"P": 1007.5	"F": 2}
{"v": 1	"t": 2133968	"P": 1004.5	"F": 2}
{"v": 1	"t": 2133988	"P": 1000.75	"F": 1}
{"v": 1	"t": 2134009	"P": 1007.0	"F": 1}
{"v": 1	"t": 2134029	"P": 1003.75	"F": 2	"C": 46.38	"D": 3269	"sn": 54091929832280	"file": "/data/device_log/data0000.out"}
{"v": 1	"t": 2134050	"P": 1002.25	"F": 2}
{"v": 1	"t": 2134070	"P": 1003.25	"F": 2}
{"v": 1	"t": 2134090	"P": 1006.25	"F": 1}
{"v": 1	"t": 2134110	"P": 1005.0	"F": 1}
{"v": 1	"t": 2134131	"P": 1001.75	"F": 2}
{"v": 1	"t": 2134151	"P": 1001.75	"F": 1}
{"v": 1	"t": 2134171	"P": 1007.25	"F": 1}
{"v": 1	"t": 2134192	"P": 1005.75	"F": 1}
{"v": 1	"t": 2134212	"P": 1002.5	"F": 2}
{"v": 1	"t": 2134232	"P": 1000.75	"F": 2}
{"v": 1	"t": 2134252	"P": 1007.5	"F": 1}
{"v": 1	"t": 2134273	"P": 1005.5	"F": 1}
{"v": 1	"t": 2134293	"P": 1001.5	"F": 1}
{"v": 1	"t": 2134313	"P": 1001.0	"F": 2}
{"v": 1	"t": 2134334	"P": 1005.5	"F": 1}
{"v": 1	"t": 2134354	"P": 1005.25	"F": 1}
{"v": 1	"t": 2134374	"P": 1005.25	"F": 2}
{"v": 1	"t": 2134395	"P": 1000.0	"F": 1}
{"v": 1	"t": 2134415	"P": 1005.0	"F": 1}
{"v": 1	"t": 2134435	"P": 1008.75	"F": 1}
{"v": 1	"t": 2134456	"P": 1003.25	"F": 1}
{"v": 1	"t": 2134476	"P": 998.5	"F": 2}
{"v": 1	"t": 2134496	"P": 1004.0	"F": 1}
{"v": 1	"t": 2134517	"P": 1006.75	"F": 2}
{"v": 1	"t": 2134537	"P": 1003.0	"F": 2}
{"v": 1	"t": 2134557	"P": 999.25	"F": 2}
{"v": 1	"t": 2134578	"P": 1005.25	"F": 1}
{"v": 1	"t": 2134598	"P": 1003.25	"F": 2}
{"v": 1	"t": 2134618	"P": 1001.0	"F": 2}
{"v": 1	"t": 2134639	"P": 1005.75	"F": 1}
{"v": 1	"t": 2134659	"P": 1006.25	"F": 2}
{"v": 1	"t": 2134679	"P": 1001.75	"F": 1}
{"v": 1	"t": 2134700	"P": 1000.5	"F": 2}
{"v": 1	"t": 2134720	"P": 1004.5	"F": 2}
{"v": 1	"t": 2134740	"P": 1006.0	"F": 2}
{"v": 1	"t": 2134761	"P": 1004.75	"F": 2}
{"v": 1	"t": 2134781	"P": 999.5	"F": 2}
{"v": 1	"t": 2134801	"P": 1004.75	"F": 2}
{"v": 1	"t": 2134821	"P": 1006.5	"F": 2}
{"v": 1	"t": 2134842	"P": 1004.75	"F": 2}
{"v": 1	"t": 2134862	"P": 1000.5	"F": 1}
{"v": 1	"t": 2134882	"P": 1003.5	"F": 2}
{"v": 1	"t": 2134903	"P": 1006.0	"F": 2}
{"v": 1	"t": 2134923	"P": 1003.0	"F": 1}
{"v": 1	"t": 2134943	"P": 1001.25	"F": 1}
{"v": 1	"t": 2134964	"P": 1004.0	"F": 2}
{"v": 1	"t": 2134984	"P": 1008.5	"F": 2}
{"v": 1	"t": 2135004	"P": 1004.25	"F": 2}
{"v": 1	"t": 2135024	"P": 1001.75	"F": 2}
{"v": 1	"t": 2135045	"P": 1003.75	"F": 2	"C": 46.41	"D": 3269	"sn": 54091929832280	"file": "/data/device_log/data0000.out"}
{"v": 1	"t": 2135065	"P": 1006.25	"F": 2}
{"v": 1	"t": 2135086	"P": 1005.25	"F": 1}
{"v": 1	"t": 2135106	"P": 1002.5	"F": 2}
{"v": 1	"t": 2135126	"P": 1006.0	"F": 2}
{"v": 1	"t": 2135147	"P": 1003.5	"F": 1}
{"v": 1	"t": 2135167	"P": 1000.75	"F": 2}
{"v": 1	"t": 2135187	"P": 1004.75	"F": 1}
{"v": 1	"t": 2135208	"P": 1008.5	"F": 1}
{"v": 1	"t": 2135228	"P": 1004.5	"F": 2}
{"v": 1	"t": 2135248	"P": 1001.75	"F": 1}
{"v": 1	"t": 2135269	"P": 1003.25	"F": 2}
{"v": 1	"t": 2135289	"P": 1007.75	"F": 2}
{"v": 1	"t": 2135309	"P": 1005.75	"F": 1}
{"v": 1	"t": 2135329	"P": 1002.5	"F": 2}
{"v": 1	"t": 2135350	"P": 1000.75	"F": 2}
{"v": 1	"t": 2135370	"P": 1007.25	"F": 2}
{"v": 1	"t": 2135390	"P": 1005.5	"F": 1}
{"v": 1	"t": 2135411	"P": 1002.25	"F": 2}
{"v": 1	"t": 2135431	"P": 1002.75	"F": 2}
{"v": 1	"t": 2135451	"P": 1006.0	"F": 2}
{"v": 1	"t": 2135472	"P": 1007.25	"F": 2}
{"v": 1	"t": 2135492	"P": 1003.5	"F": 2}
{"v": 1	"t": 2135512	"P": 1002.75	"F": 2}
{"v": 1	"t": 2135532	"P": 1004.75	"F": 2}
{"v": 1	"t": 2135553	"P": 1007.5	"F": 1}
{"v": 1	"t": 2135573	"P": 1003.25	"F": 2}
{"v": 1	"t": 2135593	"P": 999.75	"F": 1}
{"v": 1	"t": 2135614	"P": 1004.25	"F": 2}
{"v": 1	"t": 2135634	"P": 1007.5	"F": 1}
{"v": 1	"t": 2135655	"P": 1001.0	"F": 2}
{"v": 1	"t": 2135675	"P": 1006.75	"F": 2}
{"v": 1	"t": 2135695	"P": 1006.5	"F": 2}
{"v": 1	"t": 2135716	"P": 1002.5	"F": 1}
{"v": 1	"t": 2135736	"P": 1002.75	"F": 2}
{"v": 1	"t": 2135756	"P": 1006.25	"F": 1}
{"v": 1	"t": 2135776	"P": 1007.5	"F": 2}
{"v": 1	"t": 2135797	"P": 1004.75	"F": 1}
{"v": 1	"t": 2135817	"P": 1000.25	"F": 2}
{"v": 1	"t": 2135837	"P": 1003.5	"F": 2}
{"v": 1	"t": 2135858	"P": 1006.25	"F": 2}
{"v": 1	"t": 2135878	"P": 1005.25	"F": 1}
{"v": 1	"t": 2135898	"P": 1002.25	"F": 1}
{"v": 1	"t": 2135919	"P": 1003.75	"F": 2}
{"v": 1	"t": 2135939	"P": 1007.5	"F": 1}
{"v": 1	"t": 2135959	"P": 1005.0	"F": 2}
{"v": 1	"t": 2135979	"P": 1001.5	"F": 2}
{"v": 1	"t": 2136000	"P": 1000.0	"F": 2}
{"v": 1	"t": 2136020	"P": 1007.75	"F": 2}
{"v": 1	"t": 2136040	"P": 1004.0	"F": 1}
{"v": 1	"t": 2136061	"P": 1001.0	"F": 2	"C": 46.4	"D": 3269	"sn": 54091929832280	"file": "/data/device_log/data0000.out"}
{"v": 1	"t": 2136081	"P": 1001.5	"F": 2}
{"v": 1	"t": 2136101	"P": 1006.5	"F": 2}
{"v": 1	"t": 2136122	"P": 1006.75	"F": 2}
{"v": 1	"t": 2136142	"P": 1001.75	"F": 2}
{"v": 1	"t": 2136162	"P": 1002.0	"F": 2}
{"v": 1	"t": 2136183	"P": 1006.25	"F": 1}
{"v": 1	"t": 2136203	"P": 1003.75	"F": 1}
{"v": 1	"t": 2136224	"P": 1004.0	"F": 1}
{"v": 1	"t": 2136244	"P": 1007.0	"F": 2}
{"v": 1	"t": 2136265	"P": 1002.25	"F": 1}
{"v": 1	"t": 2136285	"P": 1005.25	"F": 2}
{"v": 1	"t": 2136305	"P": 1004.5	"F": 1}
{"v": 1	"t": 2136326	"P": 1001.0	"F": 2}
{"v": 1	"t": 2136346	"P": 1007.0	"F": 2}
{"v": 1	"t": 2136367	"P": 1003.5	"F": 2}
{"v": 1	"t": 2136387	"P": 1002.25	"F": 1}
{"v": 1	"t": 2136408	"P": 1006.0	"F": 2}
{"v": 1	"t": 2136428	"P": 1005.5	"F": 1}
{"v": 1	"t": 2136448	"P": 1000.5	"F": 1}
{"v": 1	"t": 2136469	"P": 1002.75	"F": 1}
{"v": 1	"t": 2136489	"P": 1007.5	"F": 1}
{"v": 1	"t": 2136509	"P": 1004.75	"F": 1}
{"v": 1	"t": 2136529	"P": 1000.75	"F": 2}
{"v": 1	"t": 2136550	"P": 1003.5	"F": 1}
{"v": 1	"t": 2136570	"P": 1009.0	"F": 2}
{"v": 1	"t": 2136590	"P": 1005.25	"F": 2}
{"v": 1	"t": 2136611	"P": 1004.25	"F": 2}
{"v": 1	"t": 2136631	"P": 1002.5	"F": 2}
{"v": 1	"t": 2136651	"P": 1007.5	"F": 2}
{"v": 1	"t": 2136672	"P": 1007.0	"F": 2}
{"v": 1	"t": 2136692	"P": 1002.5	"F": 2}
{"v": 1	"t": 2136712	"P": 1000.75	"F": 2}
{"v": 1	"t": 2136733	"P": 1006.75	"F": 2}
{"v": 1	"t": 2136753	"P": 1004.75	"F": 1}
{"v": 1	"t": 2136773	"P": 1000.5	"F": 1}
{"v": 1	"t": 2136793	"P": 1001.25	"F": 1}
{"v": 1	"t": 2136814	"P": 1006.0	"F": 2}
{"v": 1	"t": 2136834	"P": 1006.5	"F": 1}
{"v": 1	"t": 2136854	"P": 1003.0	"F": 2}
{"v": 1	"t": 2136875	"P": 1002.75	"F": 2}
{"v": 1	"t": 2136895	"P": 1005.75	"F": 1}
{"v": 1	"t": 2136915	"P": 1005.75	"F": 2}
{"v": 1	"t": 2136936	"P": 1001.5	"F": 1}
{"v": 1	"t": 2136956	"P": 1006.0	"F": 2}
{"v": 1	"t": 2136977	"P": 1003.75	"F": 1}
{"v": 1	"t": 2136997	"P": 1002.0	"F": 1}
{"v": 1	"t": 2137017	"P": 1000.25	"F": 1}
{"v": 1	"t": 2137037	"P": 1005.25	"F": 2}
{"v": 1	"t": 2137058	"P": 1005.5	"F": 2}
{"v": 1	"t": 2137078	"P": 1003.25	"F": 1	"C": 46.41	"D": 3269	"sn": 54091929832280	"file": "/data/device_log/data0000.out"}
{"v": 1	"t": 2137098	"P": 1000.5	"F": 2}
{"v": 1	"t": 2137119	"P": 1005.0	"F": 2}
{"v": 1	"t": 2137139	"P": 1008.25	"F": 2}
{"v": 1	"t": 2137159	"P": 1004.75	"F": 2}
{"v": 1	"t": 2137180	"P": 1002.5	"F": 2}
{"v": 1	"t": 2137200	"P": 1003.75	"F": 2}
{"v": 1	"t": 2137220	"P": 1006.75	"F": 2}
{"v": 1	"t": 2137240	"P": 1002.75	"F": 2}
{"v": 1	"t": 2137261	"P": 1001.75	"F": 2}
{"v": 1	"t": 2137281	"P": 1003.25	"F": 2}
{"v": 1	"t": 2137301	"P": 1007.25	"F": 2}
{"v": 1	"t": 2137322	"P": 1004.25	"F": 2}
{"v": 1	"t": 2137342	"P": 1002.5	"F": 2}
{"v": 1	"t": 2137362	"P": 1001.0	"F": 2}
{"v": 1	"t": 2137383	"P": 1006.25	"F": 1}
{"v": 1	"t": 2137403	"P": 1003.25	"F": 2}
{"v": 1	"t": 2137423	"P": 1001.5	"F": 2}
{"v": 1	"t": 2137444	"P": 1004.75	"F": 2}
{"v": 1	"t": 2137464	"P": 1007.5	"F": 2}
{"v": 1	"t": 2137485	"P": 1001.0	"F": 2}
{"v": 1	"t": 2137505	"P": 1005.75	"F": 2}
{"v": 1	"t": 2137525	"P": 1004.75	"F": 2}
{"v": 1	"t": 2137546	"P": 1001.5	"F": 1}
{"v": 1	"t": 2137566	"P": 1002.0	"F": 2}
{"v": 1	"t": 2137586	"P": 1007.75	"F": 2}
{"v": 1	"t": 2137607	"P": 1005.25	"F": 2}
{"v": 1	"t": 2137627	"P": 1002.0	"F": 2}
{"v": 1	"t": 2137647	"P": 1001.0	"F": 2}
{"v": 1	"t": 2137667	"P": 1006.5	"F": 2}
{"v": 1	"t": 2137688	"P": 1006.25	"F": 2}
{"v": 1	"t": 2137708	"P": 1003.5	"F": 2}
{"v": 1	"t": 2137728	"P": 999.0	"F": 2}
{"v": 1	"t": 2137749	"P": 1003.0	"F": 2}
{"v": 1	"t": 2137769	"P": 1006.5	"F": 2}
{"v": 1	"t": 2137789	"P": 1004.75	"F": 2}
{"v": 1	"t": 2137810	"P": 1001.5	"F": 2}
{"v": 1	"t": 2137830	"P": 1004.0	"F": 2}
{"v": 1	"t": 2137850	"P": 1006.5	"F": 2}
{"v": 1	"t": 2137870	"P": 1006.25	"F": 2}
{"v": 1	"t": 2137891	"P": 1002.25	"F": 2}
{"v": 1	"t": 2137911	"P": 1003.5	"F": 2}
{"v": 1	"t": 2137931	"P": 1006.25	"F": 2}
{"v": 1	"t": 2137952	"P": 1005.0	"F": 1}
{"v": 1	"t": 2137972	"P": 1001.5	"F": 1}
{"v": 1	"t": 2137992	"P": 1001.25	"F": 2}
{"v": 1	"t": 2138013	"P": 1008.0	"F": 2}
{"v": 1	"t": 2138033	"P": 1004.25	"F": 2}
{"v": 1	"t": 2138054	"P": 1003.5	"F": 1}
{"v": 1	"t": 2138074	"P": 1006.25	"F": 1}
{"v": 1	"t": 2138094	"P": 1003.25	"F": 1	"C": 46.405	"D": 3269	"sn": 54091929832280	"file": "/data/device_log/data0000.out"}
{"v": 1	"t": 2138115	"P": 1001.75	"F": 1}
{"v": 1	"t": 2138135	"P": 1007.5	"F": 1}
{"v": 1	"t": 2138155	"P": 1003.75	"F": 2}
{"v": 1	"t": 2138176	"P": 1001.75	"F": 2}
{"v": 1	"t": 2138196	"P": 1001.5	"F": 2}
{"v": 1	"t": 2138216	"P": 1006.5	"F": 1}
{"v": 1	"t": 2138237	"P": 1004.75	"F": 1}
{"v": 1	"t": 2138257	"P": 1003.25	"F": 1}
{"v": 1	"t": 2138277	"P": 1000.25	"F": 2}
{"v": 1	"t": 2138297	"P": 1006.75	"F": 2}
{"v": 1	"t": 2138318	"P": 1007.25	"F": 1}
{"v": 1	"t": 2138338	"P": 1003.75	"F": 1}
{"v": 1	"t": 2138358	"P": 1000.25	"F": 2}
{"v": 1	"t": 2138379	"P": 1003.75	"F": 1}
{"v": 1	"t": 2138399	"P": 1007.0	"F": 2}
{"v": 1	"t": 2138419	"P": 1003.75	"F": 2}
{"v": 1	"t": 2138440	"P": 1002.5	"F": 1}
{"v": 1	"t": 2138460	"P": 1004.75	"F": 2}
{"v": 1	"t": 2138480	"P": 1006.25	"F": 2}
{"v": 1	"t": 2138501	"P": 1002.25	"F": 1}
{"v": 1	"t": 2138521	"P": 1002.75	"F": 1}
{"v": 1	"t": 2138541	"P": 1004.5	"F": 1}
{"v": 1	"t": 2138561	"P": 1007.25	"F": 1}
{"v": 1	"t": 2138582	"P": 1003.5	"F": 2}
{"v": 1	"t": 2138602	"P": 1001.75	"F": 2}
{"v": 1	"t": 2138623	"P": 1005.75	"F": 1}
{"v": 1	"t": 2138643	"P": 1002.25	"F": 2}
{"v": 1	"t": 2138664	"P": 1003.5	"F": 1}
{"v": 1	"t": 2138684	"P": 1007.75	"F": 1}
{"v": 1	"t": 2138704	"P": 1002.75	"F": 1}
{"v": 1	"t": 2138725	"P": 1003.25	"F": 2}
{"v": 1	"t": 2138745	"P": 1004.25	"F": 2}
{"v": 1	"t": 2138765	"P": 1007.25	"F": 2}
{"v": 1	"t": 2138786	"P": 1004.0	"F": 2}
{"v": 1	"t": 2138806	"P": 1000.0	"F": 2}
{"v": 1	"t": 2138826	"P": 1004.25	"F": 1}
{"v": 1	"t": 2138846	"P": 1007.25	"F": 1}
{"v": 1	"t": 2138867	"P": 1004.25	"F": 2}
{"v": 1	"t": 2138887	"P": 1003.5	"F": 2}
{"v": 1	"t": 2138907	"P": 999.75	"F": 1}
{"v": 1	"t": 2138928	"P": 1008.0	"F": 2}
{"v": 1	"t": 2138948	"P": 1003.75	"F": 2}
{"v": 1	"t": 2138968	"P": 1002.75	"F": 2}
{"v": 1	"t": 2138989	"P": 1002.75	"F": 1}
{"v": 1	"t": 2139009	"P": 1006.75	"F": 2}
{"v": 1	"t": 2139029	"P": 1005.0	"F": 2}
{"v": 1	"t": 2139049	"P": 1002.25	"F": 1}
{"v": 1	"t": 2139070	"P": 1002.0	"F": 2}
{"v": 1	"t": 2139090	"P": 1007.0	"F": 1}
{"v": 1	"t": 2139110	"P": 1004.75	"F": 2	"C": 46.39	"D": 3269	"sn": 54091929832280	"file": "/data/device_log/data0000.out"}
{"v": 1	"t": 2139131	"P": 1002.25	"F": 2}
{"v": 1	"t": 2139151	"P": 1002.25	"F": 2}
{"v": 1	"t": 2139171	"P": 1007.75	"F": 1}
{"v": 1	"t": 2139192	"P": 1003.25	"F": 2}
{"v": 1	"t": 2139212	"P": 1002.0	"F": 1}
{"v": 1	"t": 2139233	"P": 1006.75	"F": 2}
{"v": 1	"t": 2139253	"P": 1003.0	"F": 1}
{"v": 1	"t": 2139273	"P": 1002.0	"F": 2}
{"v": 1	"t": 2139294	"P": 1002.0	"F": 1}
{"v": 1	"t": 2139314	"P": 1008.25	"F": 2}
{"v": 1	"t": 2139334	"P": 1004.0	"F": 2}
{"v": 1	"t": 2139354	"P": 1002.75	"F": 2}
{"v": 1	"t": 2139375	"P": 1003.25	"F": 2}
{"v": 1	"t": 2139395	"P": 1005.75	"F": 2}
{"v": 1	"t": 2139415	"P": 1004.5	"F": 2}
{"v": 1	"t": 2139436	"P": 1002.5	"F": 2}
{"v": 1	"t": 2139456	"P": 1001.5	"F": 2}
{"v": 1	"t": 2139476	"P": 1006.75	"F": 2}
{"v": 1	"t": 2139497	"P": 1006.75	"F": 2}
{"v": 1	"t": 2139517	"P": 1000.5	"F": 2}
{"v": 1	"t": 2139537	"P": 1001.0	"F": 2}
{"v": 1	"t": 2139558	"P": 1007.0	"F": 2}
{"v": 1	"t": 2139578	"P": 1006.0	"F": 2}
{"v": 1	"t": 2139598	"P": 1003.5	"F": 1}
{"v": 1	"t": 2139618	"P": 1001.0	"F": 2}
{"v": 1	"t": 2139639	"P": 1007.0	"F": 2}
{"v": 1	"t": 2139659	"P": 1007.5	"F": 2}
{"v": 1	"t": 2139679	"P": 1003.25	"F": 2}
{"v": 1	"t": 2139700	"P": 1003.0	"F": 2}
{"v": 1	"t": 2139720	"P": 1007.0	"F": 2}
{"v": 1	"t": 2139740	"P": 1007.25	"F": 2}
{"v": 1	"t": 2139761	"P": 1002.75	"F": 1}
{"v": 1	"t": 2139781	"P": 1006.5	"F": 1}
{"v": 1	"t": 2139802	"P": 1002.5	"F": 2}
{"v": 1	"t": 2139822	"P": 1004.0	"F": 2}
{"v": 1	"t": 2139843	"P": 1006.5	"F": 2}
{"v": 1	"t": 2139863	"P": 1001.25	"F": 2}
{"v": 1	"t": 2139884	"P": 1007.0	"F": 1}
{"v": 1	"t": 2139904	"P": 1003.75	"F": 2}
{"v": 1	"t": 2139925	"P": 1000.75	"F": 2}
{"v": 1	"t": 2139945	"P": 1007.0	"F": 2}
{"v": 1	"t": 2139965	"P": 1004.5	"F": 2}
{"v": 1	"t": 2139986	"P": 1002.0	"F": 2}
{"v": 1	"t": 2140006	"P": 1003.0	"F": 2}
{"v": 1	"t": 2140026	"P": 1006.75	"F": 2}
{"v": 1	"t": 2140047	"P": 1003.75	"F": 1}
{"v": 1	"t": 2140067	"P": 1002.25	"F": 1}
{"v": 1	"t": 2140087	"P": 1001.5	"F": 1}
{"v": 1	"t": 2140108	"P": 1008.25	"F": 2}
{"v": 1	"t": 2140128	"P": 1005.75	"F": 2	"C": 46.41	"D": 3269	"sn": 54091929832280	"file": "/data/device_log/data0000.out"}
{"v": 1	"t": 2140148	"P": 1002.0	"F": 1}
{"v": 1	"t": 2140168	"P": 1001.0	"F": 1}
{"v": 1	"t": 2140189	"P": 1005.5	"F": 2}
{"v": 1	"t": 2140209	"P": 1006.75	"F": 1}
{"v": 1	"t": 2140229	"P": 1004.0	"F": 1}
{"v": 1	"t": 2140250	"P": 1002.25	"F": 2}
{"v": 1	"t": 2140270	"P": 1007.0	"F": 2}
{"v": 1	"t": 2140290	"P": 1006.25	"F": 2}
{"v": 1	"t": 2140311	"P": 1002.75	"F": 2}
{"v": 1	"t": 2140331	"P": 1000.25	"F": 2}
{"v": 1	"t": 2140351	"P": 1004.75	"F": 1}
{"v": 1	"t": 2140371	"P": 1007.75	"F": 2}
{"v": 1	"t": 2140392	"P": 1003.0	"F": 2}
{"v": 1	"t": 2140412	"P": 999.75	"F": 2}
{"v": 1	"t": 2140432	"P": 1004.0	"F": 2}
{"v": 1	"t": 2140453	"P": 1007.5	"F": 2}
{"v": 1	"t": 2140473	"P": 1002.25	"F": 2}
{"v": 1	"t": 2140493	"P": 1003.25	"F": 2}
{"v": 1	"t": 2140514	"P": 1006.5	"F": 2}
{"v": 1	"t": 2140534	"P": 1004.5	"F": 2}
{"v": 1	"t": 2140554	"P": 1003.25	"F": 2}
{"v": 1	"t": 2140575	"P": 1001.5	"F": 2}
{"v": 1	"t": 2140595	"P": 1005.5	"F": 2}
{"v": 1	"t": 2140615	"P": 1006.5	"F": 2}
{"v": 1	"t": 2140636	"P": 1003.75	"F": 2}
{"v": 1	"t": 2140656	"P": 1001.5	"F": 1}
{"v": 1	"t": 2140676	"P": 1003.0	"F": 2}
{"v": 1	"t": 2140696	"P": 1006.25	"F": 2}
{"v": 1	"t": 2140717	"P": 1004.25	"F": 2}
{"v": 1	"t": 2140737	"P": 1000.75	"F": 2}
{"v": 1	"t": 2140757	"P": 1003.75	"F": 2}
{"v": 1	"t": 2140778	"P": 1007.0	"F": 1}
{"v": 1	"t": 2140798	"P": 1004.0	"F": 2}
{"v": 1	"t": 2140818	"P": 1001.5	"F": 1}
{"v": 1	"t": 2140838	"P": 1002.5	"F": 1}
{"v": 1	"t": 2140859	"P": 1007.5	"F": 2}
{"v": 1	"t": 2140879	"P": 1005.0	"F": 2}
{"v": 1	"t": 2140899	"P": 1002.75	"F": 2}
{"v": 1	"t": 2140920	"P": 1000.75	"F": 2}
{"v": 1	"t": 2140940	"P": 1006.5	"F": 2}
{"v": 1	"t": 2140960	"P": 1006.0	"F": 1}
{"v": 1	"t": 2140981	"P": 1003.0	"F": 1}
{"v": 1	"t": 2141001	"P": 1005.75	"F": 1}
{"v": 1	"t": 2141022	"P": 1005.5	"F": 1}
{"v": 1	"t": 2141042	"P": 1002.25	"F": 1}
{"v": 1	"t": 2141062	"P": 1001.5	"F": 2}
{"v": 1	"t": 2141083	"P": 1007.5	"F": 1}
{"v": 1	"t": 2141103	"P": 1003.25	"F": 1}
{"v": 1	"t": 2141123	"P": 1002.75	"F": 1}
{"v": 1	"t": 2141143	"P": 1001.75	"F": 1	"C": 46.38	"D": 3269	"sn": 54091929832280	"file": "/data/device_log/data0000.out"}
{"v": 1	"t": 2141164	"P": 1006.25	"F": 1}
{"v": 1	"t": 2141184	"P": 1005.75	"F": 2}
{"v": 1	"t": 2141204	"P": 1004.5	"F": 1}
{"v": 1	"t": 2141225	"P": 1001.0	"F": 1}
{"v": 1	"t": 2141245	"P": 1007.0	"F": 2}
{"v": 1	"t": 2141265	"P": 1007.0	"F": 1}
{"v": 1	"t": 2141286	"P": 1005.0	"F": 1}
{"v": 1	"t": 2141306	"P": 1002.0	"F": 1}
{"v": 1	"t": 2141326	"P": 1007.0	"F": 1}
{"v": 1	"t": 2141346	"P": 1006.25	"F": 1}
{"v": 1	"t": 2141367	"P": 1002.25	"F": 1}
{"v": 1	"t": 2141387	"P": 1001.25	"F": 1}
{"v": 1	"t": 2141407	"P": 1002.25	"F": 1}
{"v": 1	"t": 2141428	"P": 1007.0	"F": 1}
{"v": 1	"t": 2141448	"P": 1004.25	"F": 1}
{"v": 1	"t": 2141468	"P": 1001.75	"F": 1}
{"v": 1	"t": 2141489	"P": 1004.75	"F": 1}
{"v": 1	"t": 2141509	"P": 1009.75	"F": 1}
{"v": 1	"t": 2141529	"P": 1004.25	"F": 1}
{"v": 1	"t": 2141550	"P": 1003.75	"F": 1}
{"v": 1	"t": 2141570	"P": 1007.5	"F": 1}
{"v": 1	"t": 2141591	"P": 1002.25	"F": 1}
{"v": 1	"t": 2141611	"P": 1002.25	"F": 1}
{"v": 1	"t": 2141631	"P": 1007.75	"F": 2}
{"v": 1	"t": 2141652	"P": 1005.75	"F": 1}
{"v": 1	"t": 2141672	"P": 1001.25	"F": 1}
{"v": 1	"t": 2141692	"P": 1001.75	"F": 2}
{"v": 1	"t": 2141712	"P": 1005.25	"F": 1}
{"v": 1	"t": 2141733	"P": 1005.5	"F": 2}
{"v": 1	"t": 2141753	"P": 1003.0	"F": 1}
{"v": 1	"t": 2141773	"P": 1001.25	"F": 1}
{"v": 1	"t": 2141794	"P": 1003.75	"F": 2}
{"v": 1	"t": 2141814	"P": 1007.75	"F": 2}
{"v": 1	"t": 2141834	"P": 1002.75	"F": 1}
{"v": 1	"t": 2141855	"P": 1001.0	"F": 2}
{"v": 1	"t": 2141875	"P": 1005.75	"F": 2}
{"v": 1	"t": 2141895	"P": 1007.5	"F": 1}
{"v": 1	"t": 2141916	"P": 1004.5	"F": 1}
{"v": 1	"t": 2141936	"P": 1001.75	"F": 2}
{"v": 1	"t": 2141956	"P": 1005.0	"F": 1}
{"v": 1	"t": 2141976	"P": 1006.75	"F": 2}
{"v": 1	"t": 2141997	"P": 1006.25	"F": 1}
{"v": 1	"t": 2142017	"P": 1001.75	"F": 2}
{"v": 1	"t": 2142037	"P": 1002.75	"F": 1}
{"v": 1	"t": 2142058	"P": 1005.5	"F": 1}
{"v": 1	"t": 2142078	"P": 1004.0	"F": 1}
{"v": 1	"t": 2142098	"P": 1002.0	"F": 1}
{"v": 1	"t": 2142119	"P": 1007.0	"F": 2}
{"v": 1	"t": 2142139	"P": 1005.0	"F": 2}
{"v": 1	"t": 2142160	"P": 1002.0	"F": 2	"C": 46.385	"D": 3269	"sn": 54091929832280	"file": "/data/device_log/data0000.out"}
{"v": 1	"t": 2142180	"P": 1004.75	"F": 2}
{"v": 1	"t": 2142200	"P": 1006.75	"F": 2}
{"v": 1	"t": 2142220	"P": 1005.0	"F": 2}
{"v": 1	"t": 2142241	"P": 1000.75	"F": 1}
{"v": 1	"t": 2142261	"P": 1003.0	"F": 1}
{"v": 1	"t": 2142281	"P": 1007.75	"F": 2}
{"v": 1	"t": 2142302	"P": 1004.75	"F": 2}
{"v": 1	"t": 2142322	"P": 998.5	"F": 1}
{"v": 1	"t": 2142342	"P": 1003.5	"F": 2}
{"v": 1	"t": 2142363	"P": 1008.0	"F": 2}
{"v": 1	"t": 2142383	"P": 1006.0	"F": 1}
{"v": 1	"t": 2142403	"P": 1001.75	"F": 2}
{"v": 1	"t": 2142424	"P": 1006.25	"F": 1}
{"v": 1	"t": 2142444	"P": 1009.0	"F": 1}
{"v": 1	"t": 2142464	"P": 1005.5	"F": 1}
{"v": 1	"t": 2142485	"P": 1001.75	"F": 1}
{"v": 1	"t": 2142505	"P": 1004.5	"F": 1}
{"v": 1	"t": 2142525	"P": 1005.75	"F": 1}
{"v": 1	"t": 2142545	"P": 1005.25	"F": 1}
{"v": 1	"t": 2142566	"P": 1002.75	"F": 1}
{"v": 1	"t": 2142586	"P": 1005.0	"F": 1}
{"v": 1	"t": 2142606	"P": 1008.0	"F": 1}
{"v": 1	"t": 2142627	"P": 1002.5	"F": 1}
{"v": 1	"t": 2142647	"P": 1002.75	"F": 1}
{"v": 1	"t": 2142668	"P": 1007.5	"F": 2}
{"v": 1	"t": 2142688	"P": 1005.5	"F": 2}
{"v": 1	"t": 2142708	"P": 1000.5	"F": 2}
{"v": 1	"t": 2142729	"P": 1004.5	"F": 1}
{"v": 1	"t": 2142749	"P": 1006.5	"F": 1}
{"v": 1	"t": 2142769	"P": 1005.25	"F": 1}
{"v": 1	"t": 2142790	"P": 1001.25	"F": 1}
{"v": 1	"t": 2142810	"P": 1003.5	"F": 1}
{"v": 1	"t": 2142830	"P": 1007.5	"F": 1}
{"v": 1	"t": 2142850	"P": 1004.25	"F": 2}
{"v": 1	"t": 2142871	"P": 1002.0	"F": 1}
{"v": 1	"t": 2142891	"P": 1004.0	"F": 2}
{"v": 1	"t": 2142911	"P": 1008.75	"F": 2}
{"v": 1	"t": 2142932	"P": 1005.75	"F": 1}
{"v": 1	"t": 2142952	"P": 1002.0	"F": 1}
{"v": 1	"t": 2142972	"P": 1002.25	"F": 1}
{"v": 1	"t": 2142993	"P": 1008.5	"F": 1}
{"v": 1	"t": 2143013	"P": 1005.5	"F": 1}
{"v": 1	"t": 2143033	"P": 1000.75	"F": 1}
{"v": 1	"t": 2143054	"P": 1004.75	"F": 1}
{"v": 1	"t": 2143074	"P": 1008.25	"F": 1}
{"v": 1	"t": 2143094	"P": 1004.5	"F": 2}
{"v": 1	"t": 2143115	"P": 1001.5	"F": 1}
{"v": 1	"t": 2143135	"P": 1005.75	"F": 1}
{"v": 1	"t": 2143155	"P": 1005.25	"F": 1}
{"v": 1	"t": 2143176	"P": 1002.25	"F": 2	"C": 46.37	"D": 3269	"sn": 54091929832280	"file": "/data/device_log/data0000.out"}
{"v": 1	"t": 2143196	"P": 1002.25	"F": 1}
{"v": 1	"t": 2143216	"P": 1007.25	"F": 1}
{"v": 1	"t": 2143237	"P": 1004.25	"F": 1}
{"v": 1	"t": 2143257	"P": 1000.25	"F": 1}
{"v": 1	"t": 2143278	"P": 1007.25	"F": 1}
{"v": 1	"t": 2143298	"P": 1002.0	"F": 1}
{"v": 1	"t": 2143319	"P": 1006.75	"F": 1}
{"v": 1	"t": 2143339	"P": 1005.0	"F": 1}
{"v": 1	"t": 2143360	"P": 1002.25	"F": 1}
{"v": 1	"t": 2143380	"P": 1006.0	"F": 1}
{"v": 1	"t": 2143401	"P": 1001.25	"F": 1}
{"v": 1	"t": 2143421	"P": 1004.0	"F": 1}
{"v": 1	"t": 2143441	"P": 1008.25	"F": 2}
{"v": 1	"t": 2143462	"P": 1005.25	"F": 1}
{"v": 1	"t": 2143482	"P": 1002.0	"F": 1}
{"v": 1	"t": 2143502	"P": 1003.75	"F": 1}
{"v": 1	"t": 2143523	"P": 1006.5	"F": 1}
{"v": 1	"t": 2143543	"P": 1006.5	"F": 1}
{"v": 1	"t": 2143563	"P": 1002.75	"F": 1}
{"v": 1	"t": 2143583	"P": 1002.25	"F": 1}
{"v": 1	"t": 2143604	"P": 1008.25	"F": 1}
{"v": 1	"t": 2143624	"P": 1005.25	"F": 1}
{"v": 1	"t": 2143644	"P": 1004.75	"F": 1}
{"v": 1	"t": 2143665	"P": 1002.0	"F": 1}
{"v": 1	"t": 2143685	"P": 1006.5	"F": 2}
{"v": 1	"t": 2143705	"P": 1007.5	"F": 1}
{"v": 1	"t": 2143726	"P": 1004.25	"F": 1}
{"v": 1	"t": 2143746	"P": 1002.0	"F": 1}
{"v": 1	"t": 2143766	"P": 1003.25	"F": 2}
{"v": 1	"t": 2143786	"P": 1007.25	"F": 1}
{"v": 1	"t": 2143807	"P": 1003.0	"F": 1}
{"v": 1	"t": 2143827	"P": 1001.0	"F": 1}
{"v": 1	"t": 2143847	"P": 1005.0	"F": 1}
{"v": 1	"t": 2143868	"P": 1007.25	"F": 1}
{"v": 1	"t": 2143888	"P": 1003.0	"F": 1}
{"v": 1	"t": 2143908	"P": 1001.25	"F": 1}
{"v": 1	"t": 2143929	"P": 1006.0	"F": 2}
{"v": 1	"t": 2143949	"P": 1006.5	"F": 1}
{"v": 1	"t": 2143970	"P": 1000.25	"F": 2}
{"v": 1	"t": 2143990	"P": 1007.5	"F": 1}
{"v": 1	"t": 2144010	"P": 1006.25	"F": 1}
{"v": 1	"t": 2144031	"P": 1002.25	"F": 1}
{"v": 1	"t": 2144051	"P": 1003.25	"F": 1}
{"v": 1	"t": 2144071	"P": 1007.75	"F": 1}
{"v": 1	"t": 2144092	"P": 1004.25	"F": 1}
{"v": 1	"t": 2144112	"P": 1002.5	"F": 1}
{"v": 1	"t": 2144132	"P": 1002.0	"F": 2}
{"v": 1	"t": 2144152	"P": 1006.5	"F": 2}
{"v": 1	"t": 2144173	"P": 1008.75	"F": 1}
{"v": 1	"t": 2144193	"P": 1003.5	"F": 1	"C": 46.375	"D": 3269	"sn": 54091929832280	"file": "/data/device_log/data0000.out"}
{"v": 1	"t": 2144213	"P": 1001.75	"F": 2}
{"v": 1	"t": 2144234	"P": 1005.75	"F": 2}
{"v": 1	"t": 2144254	"P": 1006.5	"F": 1}
{"v": 1	"t": 2144274	"P": 1002.5	"F": 2}
{"v": 1	"t": 2144295	"P": 999.25	"F": 1}
{"v": 1	"t": 2144315	"P": 1006.0	"F": 1}
{"v": 1	"t": 2144335	"P": 1009.0	"F": 1}
{"v": 1	"t": 2144356	"P": 1003.25	"F": 2}
{"v": 1	"t": 2144376	"P": 999.75	"F": 2}
{"v": 1	"t": 2144396	"P": 1005.25	"F": 1}
{"v": 1	"t": 2144416	"P": 1008.75	"F": 1}
{"v": 1	"t": 2144437	"P": 1005.0	"F": 1}
{"v": 1	"t": 2144457	"P": 1001.0	"F": 1}
{"v": 1	"t": 2144478	"P": 1005.0	"F": 1}
{"v": 1	"t": 2144498	"P": 1006.25	"F": 2}
{"v": 1	"t": 2144518	"P": 1002.0	"F": 1}
{"v": 1	"t": 2144539	"P": 1007.0	"F": 2}
{"v": 1	"t": 2144559	"P": 1005.5	"F": 1}
{"v": 1	"t": 2144580	"P": 1002.25	"F": 1}
{"v": 1	"t": 2144600	"P": 1006.5	"F": 1}
{"v": 1	"t": 2144620	"P": 1006.5	"F": 1}
{"v": 1	"t": 2144641	"P": 1004.0	"F": 1}
{"v": 1	"t": 2144661	"P": 1001.75	"F": 2}
{"v": 1	"t": 2144681	"P": 1005.25	"F": 1}
{"v": 1	"t": 2144701	"P": 1008.25	"F": 1}
{"v": 1	"t": 2144722	"P": 1002.75	"F": 1}
{"v": 1	"t": 2144742	"P": 999.5	"F": 2}
{"v": 1	"t": 2144762	"P": 1003.25	"F": 1}
{"v": 1	"t": 2144783	"P": 1006.75	"F": 1}
{"v": 1	"t": 2144803	"P": 1005.0	"F": 1}
{"v": 1	"t": 2144823	"P": 1001.75	"F": 1}
{"v": 1	"t": 2144844	"P": 1004.0	"F": 1}
{"v": 1	"t": 2144864	"P": 1007.25	"F": 1}
{"v": 1	"t": 2144884	"P": 1006.0	"F": 2}
{"v": 1	"t": 2144904	"P": 1001.5	"F": 2}
{"v": 1	"t": 2144925	"P": 1001.25	"F": 2}
{"v": 1	"t": 2144945	"P": 1007.5	"F": 2}
{"v": 1	"t": 2144965	"P": 1004.75	"F": 2}
{"v": 1	"t": 2144986	"P": 1002.5	"F": 1}
{"v": 1	"t": 2145006	"P": 1003.75	"F": 1}
{"v": 1	"t": 2145026	"P": 1006.75	"F": 1}
{"v": 1	"t": 2145047	"P": 1006.25	"F": 1}
{"v": 1	"t": 2145067	"P": 1000.0	"F": 2}
{"v": 1	"t": 2145088	"P": 1006.25	"F": 1}
{"v": 1	"t": 2145108	"P": 1005.5	"F": 2}
{"v": 1	"t": 2145128	"P": 1002.0	"F": 2}
{"v": 1	"t": 2145149	"P": 1004.5	"F": 1}
{"v": 1	"t": 2145169	"P": 1006.25	"F": 2}
{"v": 1	"t": 2145189	"P": 1004.0	"F": 2}
{"v": 1	"t": 2145210	"P": 1000.75	"F": 2	"C": 46.37	"D": 3269	"sn": 54091929832280	"file": "/data/device_log/data0000.out"}
{"v": 1	"t": 2145230	"P": 1004.0	"F": 2}
{"v": 1	"t": 2145250	"P": 1008.0	"F": 2}
{"v": 1	"t": 2145270	"P": 1002.75	"F": 2}
{"v": 1	"t": 2145291	"P": 1002.0	"F": 2}
{"v": 1	"t": 2145311	"P": 1002.0	"F": 2}
{"v": 1	"t": 2145331	"P": 1008.0	"F": 2}
{"v": 1	"t": 2145352	"P": 1005.75	"F": 2}
{"v": 1	"t": 2145372	"P": 1003.0	"F": 2}
{"v": 1	"t": 2145392	"P": 1001.5	"F": 2}
{"v": 1	"t": 2145413	"P": 1006.5	"F": 2}
{"v": 1	"t": 2145433	"P": 1003.5	"F": 2}
{"v": 1	"t": 2145453	"P": 1002.0	"F": 2}
{"v": 1	"t": 2145474	"P": 1002.5	"F": 2}
{"v": 1	"t": 2145494	"P": 1008.0	"F": 2}
{"v": 1	"t": 2145514	"P": 1006.25	"F": 1}
{"v": 1	"t": 2145534	"P": 1002.5	"F": 1}
{"v": 1	"t": 2145555	"P": 1002.25	"F": 2}
{"v": 1	"t": 2145575	"P": 1006.5	"F": 2}
{"v": 1	"t": 2145595	"P": 1006.25	"F": 1}
{"v": 1	"t": 2145616	"P": 1001.75	"F": 1}
{"v": 1	"t": 2145636	"P": 1008.0	"F": 2}
{"v": 1	"t": 2145657	"P": 1005.5	"F": 2}
{"v": 1	"t": 2145677	"P": 1002.75	"F": 2}
{"v": 1	"t": 2145697	"P": 1006.5	"F": 1}
{"v": 1	"t": 2145718	"P": 1007.0	"F": 2}
{"v": 1	"t": 2145738	"P": 1005.0	"F": 2}
{"v": 1	"t": 2145758	"P": 999.75	"F": 1}
{"v": 1	"t": 2145779	"P": 1004.75	"F": 2}
{"v": 1	"t": 2145799	"P": 1007.0	"F": 2}
{"v": 1	"t": 2145819	"P": 1002.0	"F": 1}
{"v": 1	"t": 2145840	"P": 1001.0	"F": 1}
{"v": 1	"t": 2145860	"P": 1002.25	"F": 2}
{"v": 1	"t": 2145880	"P": 1008.25	"F": 1}
{"v": 1	"t": 2145900	"P": 1004.5	"F": 2}
{"v": 1	"t": 2145921	"P": 1003.0	"F": 1}
{"v": 1	"t": 2145941	"P": 1002.0	"F": 1}
{"v": 1	"t": 2145961	"P": 1006.75	"F": 2}
{"v": 1	"t": 2145982	"P": 1006.0	"F": 1}
{"v": 1	"t": 2146002	"P": 1003.25	"F": 1}
{"v": 1	"t": 2146022	"P": 1002.25	"F": 2}
{"v": 1	"t": 2146043	"P": 1007.5	"F": 1}
{"v": 1	"t": 2146063	"P": 1005.0	"F": 1}
{"v": 1	"t": 2146083	"P": 999.75	"F": 1}
{"v": 1	"t": 2146103	"P": 1003.25	"F": 1}
{"v": 1	"t": 2146124	"P": 1005.25	"F": 1}
{"v": 1	"t": 2146144	"P": 1006.75	"F": 2}
{"v": 1	"t": 2146165	"P": 1002.25	"F": 1}
{"v": 1	"t": 2146185	"P": 1005.0	"F": 1}
{"v": 1	"t": 2146205	"P": 1004.0	"F": 1}
{"v": 1	"t": 2146226	"P": 1001.75	"F": 1	"C": 46.405	"D": 3269	"sn": 54091929832280	"file": "/data/device_log/data0000.out"}
{"v": 1	"t": 2146246	"P": 1002.5	"F": 1}
{"v": 1	"t": 2146266	"P": 1008.0	"F": 1}
{"v": 1	"t": 2146287	"P": 1005.75	"F": 1}
{"v": 1	"t": 2146307	"P": 1001.25	"F": 1}
{"v": 1	"t": 2146327	"P": 1000.25	"F": 1}
{"v": 1	"t": 2146348	"P": 1007.25	"F": 1}
{"v": 1	"t": 2146368	"P": 1005.25	"F": 1}
{"v": 1	"t": 2146388	"P": 1004.25	"F": 1}
{"v": 1	"t": 2146408	"P": 1001.5	"F": 1}
{"v": 1	"t": 2146429	"P": 1005.5	"F": 1}
{"v": 1	"t": 2146449	"P": 1006.0	"F": 1}
{"v": 1	"t": 2146469	"P": 1004.5	"F": 1}
{"v": 1	"t": 2146490	"P": 1001.5	"F": 1}
{"v": 1	"t": 2146510	"P": 1008.5	"F": 1}
{"v": 1	"t": 2146530	"P": 1005.25	"F": 1}
{"v": 1	"t": 2146551	"P": 1001.75	"F": 1}
{"v": 1	"t": 2146571	"P": 1001.0	"F": 1}
{"v": 1	"t": 2146591	"P": 1007.0	"F": 1}
{"v": 1	"t": 2146612	"P": 1006.75	"F": 1}
{"v": 1	"t": 2146632	"P": 1002.0	"F": 1}
{"v": 1	"t": 2146652	"P": 1001.5	"F": 1}
{"v": 1	"t": 2146672	"P": 1007.75	"F": 1}
{"v": 1	"t": 2146693	"P": 1007.5	"F": 1}
{"v": 1	"t": 2146713	"P": 1004.0	"F": 1}
{"v": 1	"t": 2146734	"P": 1004.0	"F": 1}
{"v": 1	"t": 2146754	"P": 1007.5	"F": 1}
{"v": 1	"t": 2146775	"P": 1002.5	"F": 1}
{"v": 1	"t": 2146795	"P": 1005.75	"F": 1}
{"v": 1	"t": 2146816	"P": 1002.25	"F": 1}
{"v": 1	"t": 2146836	"P": 1004.75	"F": 1}
{"v": 1	"t": 2146857	"P": 1004.75	"F": 2}
{"v": 1	"t": 2146877	"P": 1001.5	"F": 1}
{"v": 1	"t": 2146897	"P": 1004.0	"F": 2}
{"v": 1	"t": 2146918	"P": 1006.25	"F": 1}
{"v": 1	"t": 2146938	"P": 1002.0	"F": 2}
{"v": 1	"t": 2146958	"P": 1001.0	"F": 1}
{"v": 1	"t": 2146979	"P": 1006.75	"F": 2}
{"v": 1	"t": 2146999	"P": 1005.5	"F": 2}
{"v": 1	"t": 2147019	"P": 1003.5	"F": 1}
{"v": 1	"t": 2147040	"P": 1000.75	"F": 1}
{"v": 1	"t": 2147060	"P": 1006.5	"F": 1}
{"v": 1	"t": 2147080	"P": 1007.25	"F": 2}
{"v": 1	"t": 2147101	"P": 1004.75	"F": 1}
{"v": 1	"t": 2147121	"P": 1001.75	"F": 2}
{"v": 1	"t": 2147141	"P": 1008.0	"F": 1}
{"v": 1	"t": 2147161	"P": 1006.5	"F": 2}
{"v": 1	"t": 2147182	"P": 1004.5	"F": 1}
{"v": 1	"t": 2147202	"P": 1001.25	"F": 1}
{"v": 1	"t": 2147222	"P": 1004.75	"F": 1}
{"v": 1	"t": 2147243	"P": 1007.5	"F": 1	"C": 46.42	"D": 3269	"sn": 54091929832280	"file": "/data/device_log/data0000.out"}
{"v": 1	"t": 2147263	"P": 1003.0	"F": 1}
{"v": 1	"t": 2147283	"P": 1001.5	"F": 1}
{"v": 1	"t": 2147304	"P": 1004.25	"F": 1}
{"v": 1	"t": 2147324	"P": 1007.75	"F": 1}
{"v": 1	"t": 2147344	"P": 1004.0	"F": 2}
{"v": 1	"t": 2147365	"P": 1004.5	"F": 1}
{"v": 1	"t": 2147385	"P": 1004.75	"F": 1}
{"v": 1	"t": 2147405	"P": 1006.0	"F": 1}
{"v": 1	"t": 2147426	"P": 1002.5	"F": 1}
{"v": 1	"t": 2147446	"P": 1004.75	"F": 2}
{"v": 1	"t": 2147467	"P": 1005.75	"F": 1}
{"v": 1	"t": 2147487	"P": 1002.5	"F": 1}
{"v": 1	"t": 2147507	"P": 1002.75	"F": 1}
{"v": 1	"t": 2147527	"P": 1007.5	"F": 1}
{"v": 1	"t": 2147548	"P": 1006.25	"F": 1}
{"v": 1	"t": 2147568	"P": 1003.0	"F": 1}
{"v": 1	"t": 2147588	"P": 1000.25	"F": 1}
{"v": 1	"t": 2147609	"P": 1006.5	"F": 2}
{"v": 1	"t": 2147629	"P": 1007.25	"F": 1}
{"v": 1	"t": 2147649	"P": 1003.0	"F": 2}
{"v": 1	"t": 2147670	"P": 1001.0	"F": 2}
{"v": 1	"t": 2147690	"P": 1003.75	"F": 1}
{"v": 1	"t": 2147710	"P": 1006.5	"F": 1}
{"v": 1	"t": 2147730	"P": 1005.25	"F": 1}
{"v": 1	"t": 2147751	"P": 1001.5	"F": 1}
{"v": 1	"t": 2147771	"P": 1002.5	"F": 1}
{"v": 1	"t": 2147791	"P": 1008.5	"F": 1}
{"v": 1	"t": 2147812	"P": 1004.25	"F": 2}
{"v": 1	"t": 2147832	"P": 1002.75	"F": 1}
{"v": 1	"t": 2147852	"P": 1003.0	"F": 2}
{"v": 1	"t": 2147873	"P": 1005.75	"F": 2}
{"v": 1	"t": 2147893	"P": 1004.75	"F": 1}
{"v": 1	"t": 2147913	"P": 1002.75	"F": 1}
{"v": 1	"t": 2147933	"P": 1002.5	"F": 1}
{"v": 1	"t": 2147954	"P": 1007.0	"F": 1}
{"v": 1	"t": 2147974	"P": 1004.25	"F": 1}
{"v": 1	"t": 2147995	"P": 1001.75	"F": 2}
{"v": 1	"t": 2148015	"P": 1008.5	"F": 1}
{"v": 1	"t": 2148036	"P": 1005.0	"F": 2}
{"v": 1	"t": 2148056	"P": 1002.75	"F": 1}
{"v": 1	"t": 2148076	"P": 1004.25	"F": 2}
{"v": 1	"t": 2148096	"P": 1007.0	"F": 2}
{"v": 1	"t": 2148117	"P": 1005.25	"F": 1}
{"v": 1	"t": 2148137	"P": 1002.0	"F": 1}
{"v": 1	"t": 2148157	"P": 1003.5	"F": 1}
{"v": 1	"t": 2148178	"P": 1007.25	"F": 1}
{"v": 1	"t": 2148198	"P": 1006.0	"F": 1}
{"v": 1	"t": 2148218	"P": 1003.0	"F": 1}
{"v": 1	"t": 2148238	"P": 1003.25	"F": 1}
{"v": 1	"t": 2148259	"P": 1008.5	"F": 2	"C": 46.38	"D": 3269	"sn": 54091929832280	"file": "/data/device_log/data0000.out"}
{"v": 1	"t": 2148279	"P": 1005.5	"F": 2}
{"v": 1	"t": 2148299	"P": 1002.5	"F": 2}
{"v": 1	"t": 2148320	"P": 1002.25	"F": 2}
{"v": 1	"t": 2148340	"P": 1006.0	"F": 2}
{"v": 1	"t": 2148360	"P": 1004.5	"F": 2}
{"v": 1	"t": 2148381	"P": 1000.75	"F": 2}
{"v": 1	"t": 2148401	"P": 1001.5	"F": 2}
{"v": 1	"t": 2148421	"P": 1005.5	"F": 1}
{"v": 1	"t": 2148442	"P": 1005.25	"F": 1}
{"v": 1	"t": 2148462	"P": 1002.75	"F": 1}
{"v": 1	"t": 2148482	"P": 1001.25	"F": 2}
{"v": 1	"t": 2148502	"P": 1006.0	"F": 1}
{"v": 1	"t": 2148523	"P": 1006.5	"F": 2}
{"v": 1	"t": 2148543	"P": 1001.25	"F": 2}
{"v": 1	"t": 2148564	"P": 1007.0	"F": 1}
{"v": 1	"t": 2148584	"P": 1005.0	"F": 2}
{"v": 1	"t": 2148604	"P": 1002.25	"F": 1}
{"v": 1	"t": 2148625	"P": 1001.0	"F": 1}
{"v": 1	"t": 2148645	"P": 1007.0	"F": 2}
{"v": 1	"t": 2148665	"P": 1005.5	"F": 2}
{"v": 1	"t": 2148686	"P": 1002.5	"F": 2}
{"v": 1	"t": 2148706	"P": 1003.5	"F": 2}
{"v": 1	"t": 2148726	"P": 1006.0	"F": 2}
{"v": 1	"t": 2148747	"P": 1006.25	"F": 2}
{"v": 1	"t": 2148767	"P": 1001.75	"F": 2}
{"v": 1	"t": 2148787	"P": 1001.0	"F": 2}
{"v": 1	"t": 2148807	"P": 1004.0	"F": 2}
{"v": 1	"t": 2148828	"P": 1007.0	"F": 1}
{"v": 1	"t": 2148848	"P": 1004.25	"F": 1}
{"v": 1	"t": 2148868	"P": 1001.5	"F": 1}
{"v": 1	"t": 2148889	"P": 1003.5	"F": 2}
{"v": 1	"t": 2148909	"P": 1008.0	"F": 1}
{"v": 1	"t": 2148929	"P": 1005.5	"F": 1}
{"v": 1	"t": 2148950	"P": 1001.75	"F": 1}
{"v": 1	"t": 2148970	"P": 1002.5	"F": 1}
{"v": 1	"t": 2148990	"P": 1007.0	"F": 1}
{"v": 1	"t": 2149010	"P": 1004.0	"F": 1}
{"v": 1	"t": 2149031	"P": 1002.25	"F": 1}
{"v": 1	"t": 2149051	"P": 1002.5	"F": 1}
{"v": 1	"t": 2149071	"P": 1007.75	"F": 1}
{"v": 1	"t": 2149092	"P": 1002.25	"F": 1}
{"v": 1	"t": 2149112	"P": 1003.75	"F": 1}
{"v": 1	"t": 2149133	"P": 1008.0	"F": 1}
{"v": 1	"t": 2149153	"P": 1002.5	"F": 1}
{"v": 1	"t": 2149173	"P": 999.75	"F": 1}
{"v": 1	"t": 2149194	"P": 1007.75	"F": 1}
{"v": 1	"t": 2149214	"P": 1006.75	"F": 1}
{"v": 1	"t": 2149234	"P": 1002.75	"F": 1}
{"v": 1	"t": 2149255	"P": 1003.0	"F": 2}
{"v": 1	"t": 2149275	"P": 1004.25	"F": 2	"C": 46.44	"D": 3268	"sn": 54091929832280	"file": "/data/device_log/data0000.out"}
{"v": 1	"t": 2149295	"P": 1005.5	"F": 2}
{"v": 1	"t": 2149316	"P": 1003.75	"F": 2}
{"v": 1	"t": 2149336	"P": 1002.75	"F": 3}
{"v": 1	"t": 2149356	"P": 1006.0	"F": 2}
{"v": 1	"t": 2149376	"P": 1008.0	"F": 3}
{"v": 1	"t": 2149397	"P": 1003.25	"F": 3}
{"v": 1	"t": 2149417	"P": 1001.25	"F": 3}
{"v": 1	"t": 2149437	"P": 1004.0	"F": 3}
{"v": 1	"t": 2149458	"P": 1007.75	"F": 4}
{"v": 1	"t": 2149478	"P": 1003.5	"F": 3}
{"v": 1	"t": 2149498	"P": 1003.0	"F": 4}
{"v": 1	"t": 2149519	"P": 1005.25	"F": 4}
{"v": 1	"t": 2149539	"P": 1009.5	"F": 3}
{"v": 1	"t": 2149559	"P": 1004.5	"F": 4}
{"v": 1	"t": 2149580	"P": 1001.5	"F": 4}
{"v": 1	"t": 2149600	"P": 1003.0	"F": 5}
{"v": 1	"t": 2149620	"P": 1005.75	"F": 6}
{"v": 1	"t": 2149641	"P": 1004.25	"F": 6}
{"v": 1	"t": 2149661	"P": 1002.25	"F": 7}
{"v": 1	"t": 2149681	"P": 1008.25	"F": 8}
{"v": 1	"t": 2149702	"P": 1004.5	"F": 7}
{"v": 1	"t": 2149722	"P": 1001.0	"F": 8}
{"v": 1	"t": 2149742	"P": 1007.5	"F": 6}
{"v": 1	"t": 2149763	"P": 1006.5	"F": 5}
{"v": 1	"t": 2149783	"P": 1004.75	"F": 4}
{"v": 1	"t": 2149803	"P": 1000.75	"F": 3}
{"v": 1	"t": 2149824	"P": 1005.5	"F": 2}
{"v": 1	"t": 2149844	"P": 1007.25	"F": 0}
{"v": 1	"t": 2149864	"P": 1004.5	"F": 1}
{"v": 1	"t": 2149885	"P": 1003.0	"F": -1}
{"v": 1	"t": 2149905	"P": 1005.25	"F": -1}
{"v": 1	"t": 2149925	"P": 1006.25	"F": -1}
{"v": 1	"t": 2149945	"P": 1005.75	"F": -3}
{"v": 1	"t": 2149966	"P": 1001.75	"F": -2}
{"v": 1	"t": 2149986	"P": 1001.25	"F": -2}
{"v": 1	"t": 2150006	"P": 1008.75	"F": -4}
{"v": 1	"t": 2150027	"P": 1003.5	"F": -2}
{"v": 1	"t": 2150047	"P": 1003.0	"F": -5}
{"v": 1	"t": 2150067	"P": 1003.25	"F": -6}
{"v": 1	"t": 2150088	"P": 1006.5	"F": -4}
{"v": 1	"t": 2150108	"P": 1008.25	"F": -3}
{"v": 1	"t": 2150128	"P": 1003.5	"F": -1}
{"v": 1	"t": 2150148	"P": 1001.5	"F": -1}
{"v": 1	"t": 2150169	"P": 1006.5	"F": 0}
{"v": 1	"t": 2150189	"P": 1006.75	"F": 0}
{"v": 1	"t": 2150209	"P": 1004.75	"F": 0}
{"v": 1	"t": 2150230	"P": 1003.5	"F": 0}
{"v": 1	"t": 2150250	"P": 1005.5	"F": 0}
{"v": 1	"t": 2150271	"P": 1000.25	"F": 0}
{"v": 1	"t": 2150291	"P": 1005.25	"F": 0	"C": 46.425	"D": 3268	"sn": 54091929832280	"file": "/data/device_log/data0000.out"}
{"v": 1	"t": 2150312	"P": 1005.0	"F": 0}
{"v": 1	"t": 2150332	"P": 1001.75	"F": 0}
{"v": 1	"t": 2150353	"P": 1006.0	"F": -1}
{"v": 1	"t": 2150373	"P": 1003.5	"F": -2}
{"v": 1	"t": 2150394	"P": 1003.75	"F": -2}
{"v": 1	"t": 2150414	"P": 1007.0	"F": -4}
{"v": 1	"t": 2150434	"P": 1001.25	"F": -5}
{"v": 1	"t": 2150455	"P": 1004.0	"F": -6}
{"v": 1	"t": 2150475	"P": 1007.0	"F": -7}
{"v": 1	"t": 2150495	"P": 1003.75	"F": -8}
{"v": 1	"t": 2150516	"P": 1001.0	"F": -7}
{"v": 1	"t": 2150536	"P": 1002.75	"F": -7}
{"v": 1	"t": 2150556	"P": 1006.75	"F": -6}
{"v": 1	"t": 2150577	"P": 1006.0	"F": -5}
{"v": 1	"t": 2150597	"P": 1002.5	"F": -4}
{"v": 1	"t": 2150617	"P": 1004.0	"F": -4}
{"v": 1	"t": 2150638	"P": 1008.0	"F": -3}
{"v": 1	"t": 2150658	"P": 1005.75	"F": -2}
{"v": 1	"t": 2150678	"P": 1003.75	"F": -2}
{"v": 1	"t": 2150698	"P": 1002.75	"F": -2}
{"v": 1	"t": 2150719	"P": 1006.5	"F": -1}
{"v": 1	"t": 2150739	"P": 1006.75	"F": -1}
{"v": 1	"t": 2150759	"P": 1004.0	"F": -1}
{"v": 1	"t": 2150780	"P": 1001.0	"F": -1}
{"v": 1	"t": 2150800	"P": 1008.5	"F": 0}
{"v": 1	"t": 2150820	"P": 1006.25	"F": 0}
{"v": 1	"t": 2150841	"P": 1005.5	"F": 0}
{"v": 1	"t": 2150861	"P": 1002.25	"F": 0}
{"v": 1	"t": 2150881	"P": 1006.25	"F": 0}
{"v": 1	"t": 2150902	"P": 1007.0	"F": 1}
{"v": 1	"t": 2150922	"P": 1003.75	"F": 0}
{"v": 1	"t": 2150942	"P": 1000.75	"F": 1}
{"v": 1	"t": 2150963	"P": 1006.0	"F": 1}
{"v": 1	"t": 2150983	"P": 1004.25	"F": 1}
{"v": 1	"t": 2151004	"P": 1007.25	"F": 1}
{"v": 1	"t": 2151024	"P": 1003.5	"F": 1}
{"v": 1	"t": 2151045	"P": 1002.75	"F": 1}
{"v": 1	"t": 2151065	"P": 1003.0	"F": 1}
{"v": 1	"t": 2151085	"P": 1006.5	"F": 1}
{"v": 1	"t": 2151105	"P": 1004.25	"F": 1}
{"v": 1	"t": 2151126	"P": 1000.75	"F": 1}
{"v": 1	"t": 2151146	"P": 1003.75	"F": 1}
{"v": 1	"t": 2151166	"P": 1009.0	"F": 1}
{"v": 1	"t": 2151187	"P": 1006.0	"F": 1}
{"v": 1	"t": 2151207	"P": 1003.5	"F": 1}
{"v": 1	"t": 2151227	"P": 1002.5	"F": 1}
{"v": 1	"t": 2151248	"P": 1007.5	"F": 1}
{"v": 1	"t": 2151268	"P": 1006.75	"F": 1}
{"v": 1	"t": 2151288	"P": 1005.75	"F": 1}
{"v": 1	"t": 2151308	"P": 1001.25	"F": 1	"C": 46.385	"D": 3268	"sn": 54091929832280	"file": "/data/device_log/data0000.out"}
{"v": 1	"t": 2151329	"P": 1006.0	"F": 1}
{"v": 1	"t": 2151349	"P": 1005.5	"F": 1}
{"v": 1	"t": 2151369	"P": 1002.75	"F": 1}
{"v": 1	"t": 2151390	"P": 1001.75	"F": 1}
{"v": 1	"t": 2151410	"P": 1006.5	"F": 1}
{"v": 1	"t": 2151430	"P": 1008.5	"F": 1}
{"v": 1	"t": 2151451	"P": 1002.0	"F": 1}
{"v": 1	"t": 2151471	"P": 1003.0	"F": 1}
{"v": 1	"t": 2151491	"P": 1004.75	"F": 1}
{"v": 1	"t": 2151512	"P": 1007.75	"F": 1}
{"v": 1	"t": 2151532	"P": 1001.75	"F": 1}
{"v": 1	"t": 2151553	"P": 1005.5	"F": 1}
{"v": 1	"t": 2151573	"P": 1004.75	"F": 1}
{"v": 1	"t": 2151593	"P": 1002.0	"F": 1}
{"v": 1	"t": 2151614	"P": 1003.5	"F": 1}
{"v": 1	"t": 2151634	"P": 1008.0	"F": 1}
{"v": 1	"t": 2151654	"P": 1004.75	"F": 1}
{"v": 1	"t": 2151674	"P": 1001.0	"F": 1}
{"v": 1	"t": 2151695	"P": 1002.0	"F": 1}
{"v": 1	"t": 2151715	"P": 1007.5	"F": 1}
{"v": 1	"t": 2151735	"P": 1005.75	"F": 2}
{"v": 1	"t": 2151756	"P": 1003.0	"F": 1}
{"v": 1	"t": 2151776	"P": 1002.75	"F": 1}
{"v": 1	"t": 2151796	"P": 1007.25	"F": 1}
{"v": 1	"t": 2151817	"P": 1006.5	"F": 1}
{"v": 1	"t": 2151837	"P": 1003.25	"F": 1}
{"v": 1	"t": 2151857	"P": 1002.5	"F": 1}
{"v": 1	"t": 2151878	"P": 1008.5	"F": 1}
{"v": 1	"t": 2151898	"P": 1004.0	"F": 1}
{"v": 1	"t": 2151918	"P": 1002.5	"F": 1}
{"v": 1	"t": 2151938	"P": 1002.0	"F": 1}
{"v": 1	"t": 2151959	"P": 1006.75	"F": 1}
{"v": 1	"t": 2151979	"P": 1005.75	"F": 1}
{"v": 1	"t": 2151999	"P": 1002.5	"F": 1}
{"v": 1	"t": 2152020	"P": 1001.5	"F": 1}
{"v": 1	"t": 2152040	"P": 1008.25	"F": 1}
{"v": 1	"t": 2152060	"P": 1004.75	"F": 1}
{"v": 1	"t": 2152081	"P": 1001.5	"F": 1}
{"v": 1	"t": 2152101	"P": 1004.5	"F": 1}
{"v": 1	"t": 2152122	"P": 1006.75	"F": 1}
{"v": 1	"t": 2152142	"P": 1002.75	"F": 1}
{"v": 1	"t": 2152162	"P": 1005.0	"F": 1}
{"v": 1	"t": 2152183	"P": 1008.0	"F": 1}
{"v": 1	"t": 2152203	"P": 1006.25	"F": 1}
{"v": 1	"t": 2152223	"P": 1001.75	"F": 1}
{"v": 1	"t": 2152244	"P": 1001.75	"F": 1}
{"v": 1	"t": 2152264	"P": 1006.75	"F": 1}
{"v": 1	"t": 2152284	"P": 1006.25	"F": 1}
{"v": 1	"t": 2152304	"P": 1003.25	"F": 1}
{"v": 1	"t": 2152325	"P": 1003.5	"F": 1	"C": 46.43	"D": 3268	"sn": 54091929832280	"file": "/data/device_log/data0000.out"}
{"v": 1	"t": 2152345	"P": 1006.25	"F": 2}
{"v": 1	"t": 2152365	"P": 1006.5	"F": 1}
{"v": 1	"t": 2152386	"P": 1003.75	"F": 2}
{"v": 1	"t": 2152406	"P": 1002.25	"F": 1}
{"v": 1	"t": 2152426	"P": 1007.5	"F": 1}
{"v": 1	"t": 2152447	"P": 1007.0	"F": 1}
{"v": 1	"t": 2152467	"P": 1003.25	"F": 2}
{"v": 1	"t": 2152487	"P": 1001.75	"F": 1}
{"v": 1	"t": 2152507	"P": 1008.0	"F": 2}
{"v": 1	"t": 2152528	"P": 1006.75	"F": 2}
{"v": 1	"t": 2152548	"P": 1003.0	"F": 2}
{"v": 1	"t": 2152568	"P": 1001.25	"F": 1}
{"v": 1	"t": 2152589	"P": 1006.25	"F": 1}
{"v": 1	"t": 2152609	"P": 1006.75	"F": 1}
{"v": 1	"t": 2152629	"P": 1003.0	"F": 1}
{"v": 1	"t": 2152650	"P": 1003.5	"F": 1}
{"v": 1	"t": 2152670	"P": 1005.25	"F": 1}
{"v": 1	"t": 2152691	"P": 1003.75	"F": 1}
{"v": 1	"t": 2152711	"P": 1001.75	"F": 2}
{"v": 1	"t": 2152731	"P": 1009.0	"F": 2}
{"v": 1	"t": 2152752	"P": 1007.0	"F": 2}
{"v": 1	"t": 2152772	"P": 1001.75	"F": 2}
{"v": 1	"t": 2152792	"P": 1003.5	"F": 1}
{"v": 1	"t": 2152813	"P": 1006.25	"F": 1}
{"v": 1	"t": 2152833	"P": 1005.25	"F": 1}
{"v": 1	"t": 2152853	"P": 1001.75	"F": 1}
{"v": 1	"t": 2152873	"P": 1000.75	"F": 1}
{"v": 1	"t": 2152894	"P": 1008.0	"F": 1}
{"v": 1	"t": 2152914	"P": 1006.0	"F": 1}
{"v": 1	"t": 2152934	"P": 1003.25	"F": 1}
{"v": 1	"t": 2152955	"P": 1001.25	"F": 1}
{"v": 1	"t": 2152975	"P": 1006.25	"F": 1}
{"v": 1	"t": 2152995	"P": 1007.25	"F": 2}
{"v": 1	"t": 2153016	"P": 1005.0	"F": 1}
{"v": 1	"t": 2153036	"P": 1001.25	"F": 2}
{"v": 1	"t": 2153056	"P": 1007.25	"F": 2}
{"v": 1	"t": 2153077	"P": 1005.25	"F": 2}
{"v": 1	"t": 2153097	"P": 1004.75	"F": 2}
{"v": 1	"t": 2153117	"P": 1001.5	"F": 1}
{"v": 1	"t": 2153137	"P": 1005.75	"F": 1}
{"v": 1	"t": 2153158	"P": 1006.75	"F": 1}
{"v": 1	"t": 2153178	"P": 1003.25	"F": 1}
{"v": 1	"t": 2153198	"P": 1002.75	"F": 1}
{"v": 1	"t": 2153219	"P": 1007.75	"F": 1}
{"v": 1	"t": 2153239	"P": 1005.25	"F": 1}
{"v": 1	"t": 2153260	"P": 1002.75	"F": 1}
{"v": 1	"t": 2153280	"P": 1008.0	"F": 1}
{"v": 1	"t": 2153300	"P": 1004.75	"F": 2}
{"v": 1	"t": 2153321	"P": 1001.0	"F": 1}
{"v": 1	"t": 2153341	"P": 1001.25	"F": 2	"C": 46.435	"D": 3268	"sn": 54091929832280	"file": "/data/device_log/data0000.out"}
{"v": 1	"t": 2153361	"P": 1007.75	"F": 2}
{"v": 1	"t": 2153382	"P": 1005.75	"F": 2}
{"v": 1	"t": 2153402	"P": 1002.0	"F": 2}
{"v": 1	"t": 2153422	"P": 1003.0	"F": 1}
{"v": 1	"t": 2153443	"P": 1008.5	"F": 1}
{"v": 1	"t": 2153463	"P": 1006.25	"F": 1}
{"v": 1	"t": 2153483	"P": 1002.75	"F": 1}
{"v": 1	"t": 2153503	"P": 1000.75	"F": 1}
{"v": 1	"t": 2153524	"P": 1006.5	"F": 1}
{"v": 1	"t": 2153544	"P": 1005.5	"F": 1}
{"v": 1	"t": 2153564	"P": 1004.0	"F": 1}
{"v": 1	"t": 2153585	"P": 1001.25	"F": 2}
{"v": 1	"t": 2153605	"P": 1006.0	"F": 1}
{"v": 1	"t": 2153625	"P": 1007.5	"F": 1}
{"v": 1	"t": 2153646	"P": 1004.5	"F": 1}
{"v": 1	"t": 2153666	"P": 1001.5	"F": 1}
{"v": 1	"t": 2153686	"P": 1006.25	"F": 1}
{"v": 1	"t": 2153707	"P": 1006.25	"F": 1}
{"v": 1	"t": 2153727	"P": 1005.0	"F": 2}
{"v": 1	"t": 2153747	"P": 1004.0	"F": 1}
{"v": 1	"t": 2153768	"P": 1007.0	"F": 1}
{"v": 1	"t": 2153788	"P": 1004.25	"F": 1}
{"v": 1	"t": 2153808	"P": 1002.25	"F": 1}
{"v": 1	"t": 2153829	"P": 1007.0	"F": 2}
{"v": 1	"t": 2153849	"P": 1001.75	"F": 1}
{"v": 1	"t": 2153870	"P": 1002.25	"F": 1}
{"v": 1	"t": 2153890	"P": 1006.25	"F": 1}
{"v": 1	"t": 2153911	"P": 1002.75	"F": 1}
{"v": 1	"t": 2153931	"P": 1006.0	"F": 2}
{"v": 1	"t": 2153952	"P": 1005.75	"F": 1}
{"v": 1	"t": 2153972	"P": 1002.5	"F": 2}
{"v": 1	"t": 2153992	"P": 1005.0	"F": 1}
{"v": 1	"t": 2154013	"P": 1006.0	"F": 1}
{"v": 1	"t": 2154033	"P": 1003.5	"F": 1}
{"v": 1	"t": 2154053	"P": 998.5	"F": 1}
{"v": 1	"t": 2154074	"P": 1006.0	"F": 1}
{"v": 1	"t": 2154094	"P": 1006.25	"F": 1}
{"v": 1	"t": 2154114	"P": 1005.5	"F": 1}
{"v": 1	"t": 2154135	"P": 1001.75	"F": 1}
{"v": 1	"t": 2154155	"P": 1005.75	"F": 1}
{"v": 1	"t": 2154175	"P": 1008.75	"F": 1}
{"v": 1	"t": 2154195	"P": 1004.5	"F": 1}
{"v": 1	"t": 2154216	"P": 1002.75	"F": 2}
{"v": 1	"t": 2154236	"P": 1004.25	"F": 2}
{"v": 1	"t": 2154256	"P": 1009.0	"F": 2}
{"v": 1	"t": 2154277	"P": 1004.25	"F": 1}
{"v": 1	"t": 2154297	"P": 1002.5	"F": 1}
{"v": 1	"t": 2154317	"P": 1004.0	"F": 2}
{"v": 1	"t": 2154338	"P": 1007.25	"F": 1}
{"v": 1	"t": 2154358	"P": 1005.25	"F": 1	"C": 46.4	"D": 3268	"sn": 54091929832280	"file": "/data/device_log/data0000.out"}
{"v": 1	"t": 2154378	"P": 1002.0	"F": 1}
{"v": 1	"t": 2154399	"P": 1002.5	"F": 1}
{"v": 1	"t": 2154419	"P": 1007.75	"F": 1}
{"v": 1	"t": 2154439	"P": 1005.75	"F": 1}
{"v": 1	"t": 2154459	"P": 1003.25	"F": 2}
{"v": 1	"t": 2154480	"P": 1005.25	"F": 2}
{"v": 1	"t": 2154500	"P": 1007.75	"F": 2}
{"v": 1	"t": 2154521	"P": 1003.5	"F": 1}
{"v": 1	"t": 2154541	"P": 1001.0	"F": 2}
{"v": 1	"t": 2154561	"P": 1003.75	"F": 1}
{"v": 1	"t": 2154581	"P": 1007.5	"F": 1}
{"v": 1	"t": 2154602	"P": 1005.0	"F": 2}
{"v": 1	"t": 2154622	"P": 1001.5	"F": 1}
{"v": 1	"t": 2154642	"P": 1002.5	"F": 1}
{"v": 1	"t": 2154663	"P": 1007.75	"F": 2}
{"v": 1	"t": 2154683	"P": 1005.75	"F": 2}
{"v": 1	"t": 2154703	"P": 1003.25	"F": 1}
{"v": 1	"t": 2154724	"P": 1002.5	"F": 1}
{"v": 1	"t": 2154744	"P": 1008.5	"F": 2}
{"v": 1	"t": 2154764	"P": 1005.5	"F": 2}
{"v": 1	"t": 2154784	"P": 1002.75	"F": 2}
{"v": 1	"t": 2154805	"P": 1001.25	"F": 1}
{"v": 1	"t": 2154825	"P": 1007.5	"F": 1}
{"v": 1	"t": 2154845	"P": 1004.75	"F": 2}
{"v": 1	"t": 2154866	"P": 1003.0	"F": 1}
{"v": 1	"t": 2154886	"P": 1000.5	"F": 1}
{"v": 1	"t": 2154906	"P": 1006.75	"F": 1}
{"v": 1	"t": 2154927	"P": 1005.5	"F": 2}
{"v": 1	"t": 2154947	"P": 1001.75	"F": 2}
{"v": 1	"t": 2154967	"P": 1000.25	"F": 1}
{"v": 1	"t": 2154988	"P": 1007.25	"F": 2}
{"v": 1	"t": 2155008	"P": 1005.0	"F": 2}
{"v": 1	"t": 2155028	"P": 1000.5	"F": 1}
{"v": 1	"t": 2155049	"P": 1006.75	"F": 1}
{"v": 1	"t": 2155069	"P": 1005.25	"F": 2}
{"v": 1	"t": 2155090	"P": 1001.25	"F": 2}
{"v": 1	"t": 2155110	"P": 1004.5	"F": 2}
{"v": 1	"t": 2155130	"P": 1007.5	"F": 1}
{"v": 1	"t": 2155151	"P": 1003.0	"F": 2}
{"v": 1	"t": 2155171	"P": 1000.75	"F": 1}
{"v": 1	"t": 2155191	"P": 1008.0	"F": 1}
{"v": 1	"t": 2155212	"P": 1004.75	"F": 1}
{"v": 1	"t": 2155232	"P": 1001.0	"F": 2}
{"v": 1	"t": 2155252	"P": 1006.25	"F": 1}
{"v": 1	"t": 2155273	"P": 1006.25	"F": 1}
{"v": 1	"t": 2155293	"P": 1004.25	"F": 2}
{"v": 1	"t": 2155314	"P": 1003.5	"F": 1}
{"v": 1	"t": 2155334	"P": 1008.0	"F": 2}
{"v": 1	"t": 2155354	"P": 1005.5	"F": 1}
{"v": 1	"t": 2155375	"P": 1002.5	"F": 1	"C": 46.415	"D": 3268	"sn": 54091929832280	"file": "/data/device_log/data0000.out"}
{"v": 1	"t": 2155395	"P": 1005.5	"F": 1}
{"v": 1	"t": 2155415	"P": 1005.75	"F": 1}
{"v": 1	"t": 2155436	"P": 1002.0	"F": 2}
{"v": 1	"t": 2155456	"P": 1004.75	"F": 1}
{"v": 1	"t": 2155476	"P": 1008.0	"F": 1}
{"v": 1	"t": 2155497	"P": 1004.0	"F": 2}
{"v": 1	"t": 2155517	"P": 1002.25	"F": 2}
{"v": 1	"t": 2155538	"P": 1005.5	"F": 1}
{"v": 1	"t": 2155558	"P": 1005.75	"F": 1}
{"v": 1	"t": 2155578	"P": 1003.0	"F": 2}
{"v": 1	"t": 2155599	"P": 1006.25	"F": 2}
{"v": 1	"t": 2155619	"P": 1005.25	"F": 2}
{"v": 1	"t": 2155640	"P": 1002.75	"F": 1}
{"v": 1	"t": 2155660	"P": 1009.5	"F": 1}
{"v": 1	"t": 2155680	"P": 1005.25	"F": 1}
{"v": 1	"t": 2155701	"P": 1001.5	"F": 1}
{"v": 1	"t": 2155721	"P": 1004.5	"F": 1}
{"v": 1	"t": 2155742	"P": 1003.75	"F": 2}
{"v": 1	"t": 2155762	"P": 1003.0	"F": 1}
{"v": 1	"t": 2155782	"P": 1003.25	"F": 2}
{"v": 1	"t": 2155803	"P": 1007.5	"F": 2}
{"v": 1	"t": 2155823	"P": 1004.0	"F": 2}
{"v": 1	"t": 2155843	"P": 1003.5	"F": 2}
{"v": 1	"t": 2155864	"P": 1007.0	"F": 2}
{"v": 1	"t": 2155884	"P": 1006.0	"F": 1}
{"v": 1	"t": 2155905	"P": 1001.5	"F": 1}
{"v": 1	"t": 2155925	"P": 1003.25	"F": 1}
{"v": 1	"t": 2155945	"P": 1005.75	"F": 2}
{"v": 1	"t": 2155966	"P": 1005.0	"F": 2}
{"v": 1	"t": 2155986	"P": 1001.75	"F": 1}
{"v": 1	"t": 2156006	"P": 1008.25	"F": 2}
{"v": 1	"t": 2156027	"P": 1005.25	"F": 2}
{"v": 1	"t": 2156047	"P": 1002.0	"F": 1}
{"v": 1	"t": 2156067	"P": 1005.25	"F": 1}
{"v": 1	"t": 2156088	"P": 1007.5	"F": 2}
{"v": 1	"t": 2156108	"P": 1003.0	"F": 1}
{"v": 1	"t": 2156129	"P": 1002.25	"F": 1}
{"v": 1	"t": 2156149	"P": 1009.5	"F": 1}
{"v": 1	"t": 2156169	"P": 1004.0	"F": 2}
{"v": 1	"t": 2156190	"P": 1004.25	"F": 2}
{"v": 1	"t": 2156210	"P": 1007.25	"F": 1}
{"v": 1	"t": 2156231	"P": 1003.5	"F": 2}
{"v": 1	"t": 2156251	"P": 1003.0	"F": 1}
{"v": 1	"t": 2156271	"P": 1007.25	"F": 1}
{"v": 1	"t": 2156292	"P": 1005.75	"F": 2}
{"v": 1	"t": 2156312	"P": 1001.5	"F": 2}
{"v": 1	"t": 2156332	"P": 1003.5	"F": 2}
{"v": 1	"t": 2156353	"P": 1006.25	"F": 2}
{"v": 1	"t": 2156373	"P": 1004.75	"F": 2}
{"v": 1	"t": 2156394	"P": 1002.75	"F": 2	"C": 46.415	"D": 3268	"sn": 54091929832280	"file": "/data/device_log/data0000.out"}
{"v": 1	"t": 2156414	"P": 1008.75	"F": 2}
{"v": 1	"t": 2156434	"P": 1004.25	"F": 2}
{"v": 1	"t": 2156455	"P": 1001.25	"F": 2}
{"v": 1	"t": 2156475	"P": 1006.75	"F": 2}
{"v": 1	"t": 2156495	"P": 1005.75	"F": 2}
{"v": 1	"t": 2156516	"P": 1001.75	"F": 2}
{"v": 1	"t": 2156536	"P": 1003.25	"F": 2}
{"v": 1	"t": 2156556	"P": 1006.75	"F": 1}
{"v": 1	"t": 2156577	"P": 1002.75	"F": 2}
{"v": 1	"t": 2156597	"P": 1002.25	"F": 1}
{"v": 1	"t": 2156618	"P": 1007.0	"F": 2}
{"v": 1	"t": 2156638	"P": 1004.5	"F": 2}
{"v": 1	"t": 2156658	"P": 1002.0	"F": 2}
{"v": 1	"t": 2156679	"P": 1004.5	"F": 2}
{"v": 1	"t": 2156699	"P": 1004.5	"F": 2}
{"v": 1	"t": 2156720	"P": 1003.25	"F": 2}
{"v": 1	"t": 2156740	"P": 1005.25	"F": 2}
{"v": 1	"t": 2156760	"P": 1006.0	"F": 2}
{"v": 1	"t": 2156781	"P": 1001.75	"F": 2}
{"v": 1	"t": 2156801	"P": 1004.5	"F": 2}
{"v": 1	"t": 2156822	"P": 1006.25	"F": 2}
{"v": 1	"t": 2156842	"P": 1003.5	"F": 2}
{"v": 1	"t": 2156862	"P": 1004.75	"F": 2}
{"v": 1	"t": 2156883	"P": 1006.75	"F": 2}
{"v": 1	"t": 2156903	"P": 1002.75	"F": 1}
{"v": 1	"t": 2156923	"P": 1002.0	"F": 2}
{"v": 1	"t": 2156944	"P": 1006.25	"F": 1}
{"v": 1	"t": 2156964	"P": 1005.5	"F": 1}
{"v": 1	"t": 2156985	"P": 1002.0	"F": 1}
{"v": 1	"t": 2157005	"P": 1001.75	"F": 2}
{"v": 1	"t": 2157025	"P": 1006.75	"F": 2}
{"v": 1	"t": 2157046	"P": 1002.25	"F": 2}
{"v": 1	"t": 2157066	"P": 1001.0	"F": 1}
{"v": 1	"t": 2157086	"P": 1006.25	"F": 1}
{"v": 1	"t": 2157107	"P": 1004.25	"F": 2}
{"v": 1	"t": 2157127	"P": 1002.25	"F": 2}
{"v": 1	"t": 2157147	"P": 1006.75	"F": 1}
{"v": 1	"t": 2157168	"P": 1007.0	"F": 2}
{"v": 1	"t": 2157188	"P": 1002.75	"F": 1}
{"v": 1	"t": 2157209	"P": 1002.5	"F": 2}
{"v": 1	"t": 2157229	"P": 1005.25	"F": 2}
{"v": 1	"t": 2157249	"P": 1004.75	"F": 2}
{"v": 1	"t": 2157270	"P": 1000.5	"F": 1}
{"v": 1	"t": 2157290	"P": 1007.5	"F": 1}
{"v": 1	"t": 2157310	"P": 1005.25	"F": 2}
{"v": 1	"t": 2157331	"P": 1004.25	"F": 2}
{"v": 1	"t": 2157351	"P": 1006.75	"F": 1}
{"v": 1	"t": 2157372	"P": 1004.75	"F": 1}
{"v": 1	"t": 2157392	"P": 1003.0	"F": 2}
{"v": 1	"t": 2157413	"P": 1007.5	"F": 1	"C": 46.385	"D": 3268	"sn": 54091929832280	"file": "/data/device_log/data0000.out"}
{"v": 1	"t": 2157433	"P": 1005.25	"F": 2}
{"v": 1	"t": 2157453	"P": 1000.5	"F": 2}
{"v": 1	"t": 2157474	"P": 1006.25	"F": 1}
{"v": 1	"t": 2157494	"P": 1004.5	"F": 1}
{"v": 1	"t": 2157515	"P": 1002.0	"F": 2}
{"v": 1	"t": 2157535	"P": 1008.5	"F": 2}
{"v": 1	"t": 2157556	"P": 1002.5	"F": 1}
{"v": 1	"t": 2157576	"P": 1001.25	"F": 1}
{"v": 1	"t": 2157596	"P": 1006.5	"F": 2}
{"v": 1	"t": 2157617	"P": 1006.25	"F": 1}
{"v": 1	"t": 2157637	"P": 1002.5	"F": 1}
{"v": 1	"t": 2157657	"P": 1004.5	"F": 2}
{"v": 1	"t": 2157678	"P": 1006.5	"F": 1}
{"v": 1	"t": 2157698	"P": 1003.0	"F": 1}
{"v": 1	"t": 2157718	"P": 1001.25	"F": 2}
{"v": 1	"t": 2157739	"P": 1006.75	"F": 1}
{"v": 1	"t": 2157759	"P": 1005.5	"F": 2}
{"v": 1	"t": 2157780	"P": 1002.0	"F": 1}
{"v": 1	"t": 2157800	"P": 1003.0	"F": 2}
{"v": 1	"t": 2157820	"P": 1007.5	"F": 2}
{"v": 1	"t": 2157841	"P": 1004.75	"F": 1}
{"v": 1	"t": 2157861	"P": 1002.25	"F": 1}
{"v": 1	"t": 2157881	"P": 1007.25	"F": 2}
{"v": 1	"t": 2157902	"P": 1006.5	"F": 2}
{"v": 1	"t": 2157922	"P": 1002.25	"F": 1}
{"v": 1	"t": 2157942	"P": 1004.25	"F": 2}
{"v": 1	"t": 2157963	"P": 1006.5	"F": 2}
{"v": 1	"t": 2157983	"P": 1004.25	"F": 2}
{"v": 1	"t": 2158003	"P": 1001.0	"F": 2}
{"v": 1	"t": 2158024	"P": 1009.0	"F": 2}
{"v": 1	"t": 2158044	"P": 1003.25	"F": 1}
{"v": 1	"t": 2158065	"P": 1004.25	"F": 2}
{"v": 1	"t": 2158085	"P": 1009.25	"F": 2}
{"v": 1	"t": 2158105	"P": 1004.5	"F": 1}
{"v": 1	"t": 2158126	"P": 1000.5	"F": 1}
{"v": 1	"t": 2158146	"P": 1005.5	"F": 1}
{"v": 1	"t": 2158167	"P": 1005.75	"F": 2}
{"v": 1	"t": 2158187	"P": 1003.0	"F": 2}
{"v": 1	"t": 2158207	"P": 1004.75	"F": 1}
{"v": 1	"t": 2158228	"P": 1007.5	"F": 1}
{"v": 1	"t": 2158248	"P": 1005.25	"F": 1}
{"v": 1	"t": 2158268	"P": 1000.75	"F": 2}
{"v": 1	"t": 2158289	"P": 1007.5	"F": 2}
{"v": 1	"t": 2158309	"P": 1004.25	"F": 1}
{"v": 1	"t": 2158329	"P": 1003.75	"F": 2}
{"v": 1	"t": 2158350	"P": 1004.25	"F": 1}
{"v": 1	"t": 2158370	"P": 1007.25	"F": 1}
{"v": 1	"t": 2158391	"P": 1002.25	"F": 2}
{"v": 1	"t": 2158411	"P": 1000.75	"F": 1}
{"v": 1	"t": 2158431	"P": 1007.75	"F": 1	"C": 46.405	"D": 3268	"sn": 54091929832280	"file": "/data/device_log/data0000.out"}
{"v": 1	"t": 2158452	"P": 1007.25	"F": 2}
{"v": 1	"t": 2158472	"P": 1002.0	"F": 1}
{"v": 1	"t": 2158492	"P": 1003.75	"F": 1}
{"v": 1	"t": 2158513	"P": 1007.0	"F": 2}
{"v": 1	"t": 2158533	"P": 1003.75	"F": 1}
{"v": 1	"t": 2158553	"P": 1002.5	"F": 1}
{"v": 1	"t": 2158574	"P": 1007.25	"F": 1}
{"v": 1	"t": 2158594	"P": 1006.5	"F": 2}
{"v": 1	"t": 2158615	"P": 1002.5	"F": 1}
{"v": 1	"t": 2158635	"P": 1006.0	"F": 1}
{"v": 1	"t": 2158655	"P": 1005.0	"F": 2}
{"v": 1	"t": 2158676	"P": 1001.5	"F": 1}
{"v": 1	"t": 2158696	"P": 1005.0	"F": 1}
{"v": 1	"t": 2158717	"P": 1005.25	"F": 2}
{"v": 1	"t": 2158737	"P": 1002.25	"F": 1}
{"v": 1	"t": 2158757	"P": 1002.75	"F": 2}
{"v": 1	"t": 2158778	"P": 1008.25	"F": 1}
{"v": 1	"t": 2158798	"P": 1004.5	"F": 2}
{"v": 1	"t": 2158818	"P": 1001.0	"F": 1}
{"v": 1	"t": 2158839	"P": 1007.25	"F": 2}
{"v": 1	"t": 2158859	"P": 1003.5	"F": 2}
{"v": 1	"t": 2158880	"P": 1001.75	"F": 1}
{"v": 1	"t": 2158900	"P": 1002.75	"F": 2}
{"v": 1	"t": 2158920	"P": 1007.75	"F": 1}
{"v": 1	"t": 2158941	"P": 1004.25	"F": 1}
{"v": 1	"t": 2158961	"P": 1001.75	"F": 1}
{"v": 1	"t": 2158981	"P": 1006.75	"F": 1}
{"v": 1	"t": 2159002	"P": 1004.75	"F": 1}
{"v": 1	"t": 2159022	"P": 1002.0	"F": 1}
{"v": 1	"t": 2159042	"P": 1002.75	"F": 2}
{"v": 1	"t": 2159063	"P": 1006.5	"F": 1}
{"v": 1	"t": 2159083	"P": 1004.25	"F": 2}
{"v": 1	"t": 2159103	"P": 1000.75	"F": 1}
{"v": 1	"t": 2159124	"P": 1004.25	"F": 1}
{"v": 1	"t": 2159144	"P": 1006.5	"F": 1}
{"v": 1	"t": 2159164	"P": 1003.25	"F": 1}
{"v": 1	"t": 2159185	"P": 1003.0	"F": 1}
{"v": 1	"t": 2159205	"P": 1007.5	"F": 2}
{"v": 1	"t": 2159225	"P": 1005.25	"F": 1}
{"v": 1	"t": 2159246	"P": 1001.0	"F": 1}
{"v": 1	"t": 2159266	"P": 1005.0	"F": 1}
{"v": 1	"t": 2159287	"P": 1005.25	"F": 1}
{"v": 1	"t": 2159307	"P": 1002.75	"F": 1}
{"v": 1	"t": 2159327	"P": 1002.25	"F": 2}
{"v": 1	"t": 2159348	"P": 1008.5	"F": 2}
{"v": 1	"t": 2159368	"P": 1002.75	"F": 1}
{"v": 1	"t": 2159388	"P": 1003.0	"F": 2}
{"v": 1	"t": 2159409	"P": 1001.25	"F": 2}
{"v": 1	"t": 2159429	"P": 1006.75	"F": 1}
{"v": 1	"t": 2159449	"P": 1005.75	"F": 2	"C": 46.425	"D": 3268	"sn": 54091929832280	"file": "/data/device_log/data0000.out"}
{"v": 1	"t": 2159469	"P": 1003.5	"F": 1}
{"v": 1	"t": 2159490	"P": 1003.0	"F": 1}
{"v": 1	"t": 2159510	"P": 1007.5	"F": 2}
{"v": 1	"t": 2159530	"P": 1005.0	"F": 1}
{"v": 1	"t": 2159551	"P": 1001.25	"F": 2}
{"v": 1	"t": 2159571	"P": 1001.5	"F": 2}
{"v": 1	"t": 2159591	"P": 1006.25	"F": 1}
{"v": 1	"t": 2159611	"P": 1004.75	"F": 1}
{"v": 1	"t": 2159632	"P": 1004.0	"F": 1}
{"v": 1	"t": 2159652	"P": 1001.75	"F": 2}
{"v": 1	"t": 2159672	"P": 1003.75	"F": 2}
{"v": 1	"t": 2159693	"P": 1008.25	"F": 1}
{"v": 1	"t": 2159713	"P": 1003.25	"F": 1}
{"v": 1	"t": 2159733	"P": 1002.5	"F": 1}
{"v": 1	"t": 2159753	"P": 1001.75	"F": 1}
{"v": 1	"t": 2159774	"P": 1006.5	"F": 1}
{"v": 1	"t": 2159794	"P": 1007.0	"F": 1}
{"v": 1	"t": 2159814	"P": 1001.75	"F": 1}
{"v": 1	"t": 2159835	"P": 1000.75	"F": 1}
{"v": 1	"t": 2159855	"P": 1004.75	"F": 1}
{"v": 1	"t": 2159875	"P": 1008.25	"F": 1}
{"v": 1	"t": 2159895	"P": 1004.75	"F": 1}
{"v": 1	"t": 2159916	"P": 1002.0	"F": 1}
{"v": 1	"t": 2159936	"P": 1002.5	"F": 2}
{"v": 1	"t": 2159956	"P": 1007.75	"F": 1}
{"v": 1	"t": 2159977	"P": 1006.75	"F": 2}
{"v": 1	"t": 2159997	"P": 1003.5	"F": 2}
{"v": 1	"t": 2160017	"P": 1003.5	"F": 1}
{"v": 1	"t": 2160038	"P": 1006.5	"F": 1}
{"v": 1	"t": 2160058	"P": 1004.5	"F": 1}
{"v": 1	"t": 2160078	"P": 1001.0	"F": 1}
{"v": 1	"t": 2160099	"P": 1006.0	"F": 1}
{"v": 1	"t": 2160119	"P": 1005.25	"F": 1}
{"v": 1	"t": 2160140	"P": 1003.0	"F": 1}
{"v": 1	"t": 2160160	"P": 1004.5	"F": 1}
{"v": 1	"t": 2160180	"P": 1005.5	"F": 1}
{"v": 1	"t": 2160201	"P": 1002.25	"F": 1}
{"v": 1	"t": 2160221	"P": 1001.25	"F": 2}
{"v": 1	"t": 2160241	"P": 1005.75	"F": 2}
{"v": 1	"t": 2160262	"P": 1003.0	"F": 2}
{"v": 1	"t": 2160282	"P": 1002.0	"F": 1}
{"v": 1	"t": 2160302	"P": 1005.75	"F": 2}
{"v": 1	"t": 2160323	"P": 1004.5	"F": 1}
{"v": 1	"t": 2160343	"P": 1002.5	"F": 1}
{"v": 1	"t": 2160364	"P": 1002.0	"F": 1}
{"v": 1	"t": 2160384	"P": 1008.25	"F": 1}
{"v": 1	"t": 2160404	"P": 1006.0	"F": 1}
{"v": 1	"t": 2160425	"P": 1001.0	"F": 1}
{"v": 1	"t": 2160445	"P": 1005.5	"F": 1}
{"v": 1	"t": 2160465	"P": 1007.0	"F": 1	"C": 46.43	"D": 3268	"sn": 54091929832280	"file": "/data/device_log/data0000.out"}
{"v": 1	"t": 2160486	"P": 1001.75	"F": 1}
{"v": 1	"t": 2160506	"P": 1002.75	"F": 1}
{"v": 1	"t": 2160526	"P": 1007.75	"F": 2}
{"v": 1	"t": 2160547	"P": 1003.75	"F": 1}
{"v": 1	"t": 2160567	"P": 1001.25	"F": 1}
{"v": 1	"t": 2160587	"P": 1005.5	"F": 1}
{"v": 1	"t": 2160608	"P": 1005.75	"F": 1}
{"v": 1	"t": 2160628	"P": 1000.75	"F": 1}
{"v": 1	"t": 2160649	"P": 1002.75	"F": 1}
{"v": 1	"t": 2160669	"P": 1008.0	"F": 1}
{"v": 1	"t": 2160689	"P": 1002.0	"F": 1}
{"v": 1	"t": 2160710	"P": 1002.25	"F": 1}
{"v": 1	"t": 2160730	"P": 1007.0	"F": 1}
{"v": 1	"t": 2160751	"P": 1004.25	"F": 1}
{"v": 1	"t": 2160771	"P": 1002.0	"F": 1}
{"v": 1	"t": 2160791	"P": 1007.5	"F": 1}
{"v": 1	"t": 2160812	"P": 1001.75	"F": 1}
{"v": 1	"t": 2160832	"P": 1002.25	"F": 2}
{"v": 1	"t": 2160853	"P": 1006.0	"F": 1}
{"v": 1	"t": 2160873	"P": 1005.25	"F": 1}
{"v": 1	"t": 2160893	"P": 1003.0	"F": 1}
{"v": 1	"t": 2160914	"P": 1006.75	"F": 2}
{"v": 1	"t": 2160934	"P": 1004.5	"F": 1}
{"v": 1	"t": 2160955	"P": 1000.25	"F": 2}
{"v": 1	"t": 2160975	"P": 1008.0	"F": 2}
{"v": 1	"t": 2160995	"P": 1005.25	"F": 1}
{"v": 1	"t": 2161016	"P": 1002.0	"F": 1}
{"v": 1	"t": 2161036	"P": 1005.0	"F": 1}
{"v": 1	"t": 2161057	"P": 1005.75	"F": 1}
{"v": 1	"t": 2161077	"P": 1001.75	"F": 1}
{"v": 1	"t": 2161098	"P": 1007.0	"F": 1}
{"v": 1	"t": 2161118	"P": 1005.5	"F": 1}
{"v": 1	"t": 2161138	"P": 1001.5	"F": 1}
{"v": 1	"t": 2161159	"P": 1003.5	"F": 2}
{"v": 1	"t": 2161179	"P": 1006.25	"F": 2}
{"v": 1	"t": 2161199	"P": 1004.0	"F": 1}
{"v": 1	"t": 2161220	"P": 1002.75	"F": 1}
{"v": 1	"t": 2161240	"P": 1005.75	"F": 1}
{"v": 1	"t": 2161261	"P": 1003.25	"F": 2}
{"v": 1	"t": 2161281	"P": 1002.0	"F": 1}
{"v": 1	"t": 2161301	"P": 1007.75	"F": 1}
{"v": 1	"t": 2161322	"P": 1004.0	"F": 2}
{"v": 1	"t": 2161342	"P": 1001.5	"F": 1}
{"v": 1	"t": 2161362	"P": 1005.5	"F": 1}
{"v": 1	"t": 2161383	"P": 1007.0	"F": 1}
{"v": 1	"t": 2161403	"P": 1002.25	"F": 1}
{"v": 1	"t": 2161424	"P": 1003.25	"F": 2}
{"v": 1	"t": 2161444	"P": 1006.25	"F": 1}
{"v": 1	"t": 2161464	"P": 1001.75	"F": 1}
{"v": 1	"t": 2161485	"P": 999.0	"F": 2	"C": 46.4	"D": 3268	"sn": 54091929832280	"file": "/data/device_log/data0000.out"}
{"v": 1	"t": 2161505	"P": 1007.5	"F": 1}
{"v": 1	"t": 2161525	"P": 1006.25	"F": 1}
{"v": 1	"t": 2161546	"P": 1002.25	"F": 1}
{"v": 1	"t": 2161566	"P": 1003.75	"F": 1}
{"v": 1	"t": 2161586	"P": 1006.5	"F": 1}
{"v": 1	"t": 2161607	"P": 1005.0	"F": 2}
{"v": 1	"t": 2161627	"P": 1003.25	"F": 2}
{"v": 1	"t": 2161648	"P": 1005.25	"F": 1}
{"v": 1	"t": 2161668	"P": 1006.25	"F": 1}
{"v": 1	"t": 2161688	"P": 1002.25	"F": 2}
{"v": 1	"t": 2161709	"P": 1002.25	"F": 2}
{"v": 1	"t": 2161729	"P": 1007.25	"F": 1}
{"v": 1	"t": 2161749	"P": 1003.0	"F": 2}
{"v": 1	"t": 2161770	"P": 999.75	"F": 2}
{"v": 1	"t": 2161790	"P": 1004.25	"F": 1}
{"v": 1	"t": 2161810	"P": 1006.75	"F": 2}
{"v": 1	"t": 2161831	"P": 1001.5	"F": 2}
{"v": 1	"t": 2161851	"P": 1003.25	"F": 2}
{"v": 1	"t": 2161872	"P": 1006.0	"F": 1}
{"v": 1	"t": 2161892	"P": 1002.75	"F": 2}
{"v": 1	"t": 2161912	"P": 1004.0	"F": 2}
{"v": 1	"t": 2161933	"P": 1007.5	"F": 2}
{"v": 1	"t": 2161953	"P": 1000.75	"F": 2}
{"v": 1	"t": 2161974	"P": 1003.5	"F": 2}
{"v": 1	"t": 2161994	"P": 1007.5	"F": 1}
{"v": 1	"t": 2162014	"P": 1004.25	"F": 2}
{"v": 1	"t": 2162035	"P": 1000.75	"F": 1}
{"v": 1	"t": 2162055	"P": 1007.25	"F": 2}
{"v": 1	"t": 2162075	"P": 1003.5	"F": 1}
{"v": 1	"t": 2162096	"P": 1001.75	"F": 2}
{"v": 1	"t": 2162116	"P": 1004.25	"F": 2}
{"v": 1	"t": 2162137	"P": 1007.25	"F": 1}
{"v": 1	"t": 2162157	"P": 1003.5	"F": 2}
{"v": 1	"t": 2162177	"P": 1002.75	"F": 1}
{"v": 1	"t": 2162198	"P": 1008.0	"F": 2}
{"v": 1	"t": 2162218	"P": 1005.0	"F": 1}
{"v": 1	"t": 2162238	"P": 1003.25	"F": 2}
{"v": 1	"t": 2162259	"P": 1002.5	"F": 1}
{"v": 1	"t": 2162279	"P": 1005.25	"F": 2}
{"v": 1	"t": 2162299	"P": 1003.0	"F": 1}
{"v": 1	"t": 2162320	"P": 1003.0	"F": 1}
{"v": 1	"t": 2162340	"P": 1007.25	"F": 1}
{"v": 1	"t": 2162360	"P": 1004.25	"F": 2}
{"v": 1	"t": 2162381	"P": 1000.25	"F": 2}
{"v": 1	"t": 2162401	"P": 1005.5	"F": 1}
{"v": 1	"t": 2162422	"P": 1007.0	"F": 1}
{"v": 1	"t": 2162442	"P": 1003.0	"F": 2}
{"v": 1	"t": 2162462	"P": 1002.25	"F": 1}
{"v": 1	"t": 2162483	"P": 1009.0	"F": 2}
{"v": 1	"t": 2162503	"P": 1003.5	"F": 2	"C": 46.395	"D": 3268	"sn": 54091929832280	"file": "/data/device_log/data0000.out"}
{"v": 1	"t": 2162524	"P": 1002.25	"F": 1}
{"v": 1	"t": 2162544	"P": 1006.75	"F": 2}
{"v": 1	"t": 2162564	"P": 1004.5	"F": 2}
{"v": 1	"t": 2162585	"P": 1001.75	"F": 2}
{"v": 1	"t": 2162605	"P": 1007.25	"F": 1}
{"v": 1	"t": 2162625	"P": 1005.0	"F": 2}
{"v": 1	"t": 2162646	"P": 1004.25	"F": 2}
{"v": 1	"t": 2162666	"P": 1001.75	"F": 2}
{"v": 1	"t": 2162686	"P": 1006.75	"F": 2}
{"v": 1	"t": 2162707	"P": 1002.75	"F": 2}
{"v": 1	"t": 2162727	"P": 1003.5	"F": 2}
{"v": 1	"t": 2162748	"P": 1006.75	"F": 2}
{"v": 1	"t": 2162768	"P": 1006.25	"F": 2}
{"v": 1	"t": 2162788	"P": 1002.25	"F": 1}
{"v": 1	"t": 2162809	"P": 1004.75	"F": 2}
{"v": 1	"t": 2162829	"P": 1006.25	"F": 1}
{"v": 1	"t": 2162849	"P": 1003.75	"F": 1}
{"v": 1	"t": 2162870	"P": 1001.5	"F": 2}
{"v": 1	"t": 2162890	"P": 1005.75	"F": 1}
{"v": 1	"t": 2162910	"P": 1005.25	"F": 1}
{"v": 1	"t": 2162931	"P": 1001.25	"F": 2}
{"v": 1	"t": 2162951	"P": 1004.0	"F": 1}
{"v": 1	"t": 2162972	"P": 1006.75	"F": 2}
{"v": 1	"t": 2162992	"P": 1003.75	"F": 1}
{"v": 1	"t": 2163012	"P": 1001.25	"F": 1}
{"v": 1	"t": 2163033	"P": 1010.5	"F": 1}
{"v": 1	"t": 2163053	"P": 1003.25	"F": 2}
{"v": 1	"t": 2163073	"P": 1000.5	"F": 2}
{"v": 1	"t": 2163094	"P": 1006.0	"F": 2}
{"v": 1	"t": 2163114	"P": 1005.75	"F": 1}
{"v": 1	"t": 2163135	"P": 1002.0	"F": 2}
{"v": 1	"t": 2163155	"P": 1005.0	"F": 2}
{"v": 1	"t": 2163175	"P": 1004.5	"F": 2}
{"v": 1	"t": 2163196	"P": 1001.0	"F": 1}
{"v": 1	"t": 2163216	"P": 1001.75	"F": 2}
{"v": 1	"t": 2163236	"P": 1006.5	"F": 1}
{"v": 1	"t": 2163257	"P": 1003.5	"F": 1}
{"v": 1	"t": 2163277	"P": 1000.5	"F": 1}
{"v": 1	"t": 2163297	"P": 1006.5	"F": 1}
{"v": 1	"t": 2163318	"P": 1006.25	"F": 2}
{"v": 1	"t": 2163338	"P": 1001.5	"F": 2}
{"v": 1	"t": 2163359	"P": 1001.5	"F": 1}
{"v": 1	"t": 2163379	"P": 1006.75	"F": 1}
{"v": 1	"t": 2163399	"P": 1003.25	"F": 1}
{"v": 1	"t": 2163420	"P": 1000.5	"F": 1}
{"v": 1	"t": 2163440	"P": 1008.5	"F": 1}
{"v": 1	"t": 2163460	"P": 1003.75	"F": 1}
{"v": 1	"t": 2163481	"P": 1000.25	"F": 1}
{"v": 1	"t": 2163501	"P": 1004.25	"F": 2}
{"v": 1	"t": 2163522	"P": 1007.0	"F": 1	"C": 46.46	"D": 3267	"sn": 54091929832280	"file": "/data/device_log/data0000.out"}
{"v": 1	"t": 2163542	"P": 1003.75	"F": 1}
{"v": 1	"t": 2163562	"P": 1000.25	"F": 2}
{"v": 1	"t": 2163583	"P": 1006.0	"F": 1}
{"v": 1	"t": 2163603	"P": 1005.0	"F": 1}
{"v": 1	"t": 2163623	"P": 1003.0	"F": 2}
{"v": 1	"t": 2163644	"P": 1006.25	"F": 1}
{"v": 1	"t": 2163664	"P": 1006.0	"F": 2}
{"v": 1	"t": 2163684	"P": 1001.5	"F": 2}
{"v": 1	"t": 2163705	"P": 1003.5	"F": 2}
{"v": 1	"t": 2163725	"P": 1004.75	"F": 2}
{"v": 1	"t": 2163746	"P": 1002.0	"F": 1}
{"v": 1	"t": 2163766	"P": 1001.5	"F": 2}
{"v": 1	"t": 2163786	"P": 1007.25	"F": 1}
{"v": 1	"t": 2163807	"P": 1004.5	"F": 1}
{"v": 1	"t": 2163827	"P": 1000.75	"F": 2}
{"v": 1	"t": 2163847	"P": 1004.0	"F": 1}
{"v": 1	"t": 2163868	"P": 1006.0	"F": 1}
{"v": 1	"t": 2163888	"P": 1002.0	"F": 2}
{"v": 1	"t": 2163909	"P": 1005.0	"F": 1}
{"v": 1	"t": 2163929	"P": 1004.75	"F": 1}
{"v": 1	"t": 2163949	"P": 1004.0	"F": 2}
{"v": 1	"t": 2163970	"P": 1001.75	"F": 2}
{"v": 1	"t": 2163990	"P": 1006.25	"F": 2}
{"v": 1	"t": 2164011	"P": 1004.0	"F": 1}
{"v": 1	"t": 2164031	"P": 1002.0	"F": 2}
{"v": 1	"t": 2164051	"P": 1006.0	"F": 1}
{"v": 1	"t": 2164072	"P": 1003.75	"F": 1}
{"v": 1	"t": 2164092	"P": 1003.5	"F": 1}
{"v": 1	"t": 2164112	"P": 1004.75	"F": 2}
{"v": 1	"t": 2164133	"P": 1005.5	"F": 2}
{"v": 1	"t": 2164153	"P": 1001.75	"F": 2}
{"v": 1	"t": 2164174	"P": 1000.5	"F": 2}
{"v": 1	"t": 2164194	"P": 1007.5	"F": 1}
{"v": 1	"t": 2164214	"P": 1005.25	"F": 1}
{"v": 1	"t": 2164235	"P": 1001.5	"F": 2}
{"v": 1	"t": 2164255	"P": 1007.5	"F": 2}
{"v": 1	"t": 2164275	"P": 1004.5	"F": 1}
{"v": 1	"t": 2164296	"P": 1002.75	"F": 2}
{"v": 1	"t": 2164316	"P": 1001.25	"F": 2}
{"v": 1	"t": 2164336	"P": 1007.75	"F": 2}
{"v": 1	"t": 2164357	"P": 1007.75	"F": 1}
{"v": 1	"t": 2164377	"P": 1002.25	"F": 2}
{"v": 1	"t": 2164397	"P": 1001.0	"F": 2}
{"v": 1	"t": 2164417	"P": 1004.25	"F": 1}
{"v": 1	"t": 2164438	"P": 1005.0	"F": 2}
{"v": 1	"t": 2164458	"P": 1003.5	"F": 1}
{"v": 1	"t": 2164478	"P": 999.75	"F": 1}
{"v": 1	"t": 2164499	"P": 1005.75	"F": 2}
{"v": 1	"t": 2164519	"P": 1006.0	"F": 1}
{"v": 1	"t": 2164540	"P": 1002.5	"F": 2	"C": 46.43	"D": 3267	"sn": 54091929832280	"file": "/data/device_log/data0000.out"}
{"v": 1	"t": 2164560	"P": 1005.5	"F": 1}
{"v": 1	"t": 2164580	"P": 1005.5	"F": 2}
{"v": 1	"t": 2164601	"P": 1002.5	"F": 1}
{"v": 1	"t": 2164621	"P": 1003.75	"F": 1}
{"v": 1	"t": 2164641	"P": 1007.25	"F": 1}
{"v": 1	"t": 2164662	"P": 1004.0	"F": 2}
{"v": 1	"t": 2164682	"P": 1002.5	"F": 1}
{"v": 1	"t": 2164702	"P": 1003.75	"F": 2}
{"v": 1	"t": 2164723	"P": 1009.0	"F": 1}
{"v": 1	"t": 2164743	"P": 1006.75	"F": 2}
{"v": 1	"t": 2164763	"P": 1004.5	"F": 2}
{"v": 1	"t": 2164784	"P": 1004.0	"F": 1}
{"v": 1	"t": 2164804	"P": 1007.75	"F": 1}
{"v": 1	"t": 2164824	"P": 1004.25	"F": 2}
{"v": 1	"t": 2164844	"P": 1002.0	"F": 2}
{"v": 1	"t": 2164865	"P": 1002.25	"F": 2}
{"v": 1	"t": 2164885	"P": 1007.75	"F": 2}
{"v": 1	"t": 2164905	"P": 1006.75	"F": 2}
{"v": 1	"t": 2164926	"P": 1003.75	"F": 2}
{"v": 1	"t": 2164946	"P": 1001.25	"F": 2}
{"v": 1	"t": 2164966	"P": 1009.25	"F": 1}
{"v": 1	"t": 2164987	"P": 1007.0	"F": 2}
{"v": 1	"t": 2165007	"P": 1003.25	"F": 2}
{"v": 1	"t": 2165027	"P": 1000.25	"F": 2}
{"v": 1	"t": 2165047	"P": 1006.5	"F": 2}
{"v": 1	"t": 2165068	"P": 1007.75	"F": 2}
{"v": 1	"t": 2165088	"P": 1002.75	"F": 1}
{"v": 1	"t": 2165108	"P": 1002.5	"F": 1}
{"v": 1	"t": 2165129	"P": 1005.5	"F": 1}
{"v": 1	"t": 2165149	"P": 1007.0	"F": 1}
{"v": 1	"t": 2165169	"P": 1003.0	"F": 1}
{"v": 1	"t": 2165190	"P": 1001.0	"F": 1}
{"v": 1	"t": 2165210	"P": 1002.75	"F": 1}
{"v": 1	"t": 2165230	"P": 1006.25	"F": 1}
{"v": 1	"t": 2165251	"P": 1003.25	"F": 1}
{"v": 1	"t": 2165271	"P": 1001.5	"F": 1}
{"v": 1	"t": 2165291	"P": 1004.25	"F": 1}
{"v": 1	"t": 2165311	"P": 1008.0	"F": 1}
{"v": 1	"t": 2165332	"P": 1002.5	"F": 1}
{"v": 1	"t": 2165352	"P": 1000.75	"F": 1}
{"v": 1	"t": 2165372	"P": 1004.25	"F": 1}
{"v": 1	"t": 2165393	"P": 1007.0	"F": 1}
{"v": 1	"t": 2165413	"P": 1003.5	"F": 1}
{"v": 1	"t": 2165433	"P": 1002.0	"F": 2}
{"v": 1	"t": 2165454	"P": 1002.75	"F": 2}
{"v": 1	"t": 2165474	"P": 1008.5	"F": 2}
{"v": 1	"t": 2165494	"P": 1006.75	"F": 1}
{"v": 1	"t": 2165514	"P": 1001.0	"F": 2}
{"v": 1	"t": 2165535	"P": 1002.75	"F": 2}
{"v": 1	"t": 2165555	"P": 1007.75	"F": 2	"C": 46.41	"D": 3267	"sn": 54091929832280	"file": "/data/device_log/data0000.out"}
{"v": 1	"t": 2165575	"P": 1005.75	"F": 2}
{"v": 1	"t": 2165596	"P": 1001.25	"F": 2}
{"v": 1	"t": 2165616	"P": 1002.25	"F": 2}
{"v": 1	"t": 2165636	"P": 1007.5	"F": 2}
{"v": 1	"t": 2165657	"P": 1007.25	"F": 1}
{"v": 1	"t": 2165677	"P": 1003.25	"F": 2}
{"v": 1	"t": 2165697	"P": 1002.5	"F": 2}
{"v": 1	"t": 2165717	"P": 1007.5	"F": 2}
{"v": 1	"t": 2165738	"P": 1007.25	"F": 2}
{"v": 1	"t": 2165758	"P": 1003.25	"F": 1}
{"v": 1	"t": 2165778	"P": 1002.75	"F": 2}
{"v": 1	"t": 2165799	"P": 1005.5	"F": 2}
{"v": 1	"t": 2165819	"P": 1007.5	"F": 2}
{"v": 1	"t": 2165839	"P": 1004.25	"F": 2}
{"v": 1	"t": 2165860	"P": 1001.75	"F": 1}
{"v": 1	"t": 2165880	"P": 1007.0	"F": 2}
{"v": 1	"t": 2165900	"P": 1007.0	"F": 1}
{"v": 1	"t": 2165921	"P": 1004.0	"F": 2}
{"v": 1	"t": 2165941	"P": 1001.5	"F": 2}
{"v": 1	"t": 2165961	"P": 1007.5	"F": 2}
{"v": 1	"t": 2165982	"P": 1007.0	"F": 1}
{"v": 1	"t": 2166002	"P": 1002.75	"F": 1}
{"v": 1	"t": 2166022	"P": 1000.75	"F": 2}
{"v": 1	"t": 2166042	"P": 1006.75	"F": 1}
{"v": 1	"t": 2166063	"P": 1007.0	"F": 2}
{"v": 1	"t": 2166083	"P": 1002.5	"F": 2}
{"v": 1	"t": 2166103	"P": 1001.25	"F": 1}
{"v": 1	"t": 2166124	"P": 1004.25	"F": 2}
{"v": 1	"t": 2166144	"P": 1007.25	"F": 1}
{"v": 1	"t": 2166164	"P": 1003.75	"F": 2}
{"v": 1	"t": 2166184	"P": 1002.5	"F": 2}
{"v": 1	"t": 2166205	"P": 1003.0	"F": 1}
{"v": 1	"t": 2166225	"P": 1007.75	"F": 1}
{"v": 1	"t": 2166245	"P": 1004.5	"F": 1}
{"v": 1	"t": 2166266	"P": 1003.0	"F": 2}
{"v": 1	"t": 2166286	"P": 1001.5	"F": 2}
{"v": 1	"t": 2166306	"P": 1008.25	"F": 2}
{"v": 1	"t": 2166327	"P": 1005.5	"F": 2}
{"v": 1	"t": 2166347	"P": 1003.5	"F": 2}
{"v": 1	"t": 2166367	"P": 1000.5	"F": 1}
{"v": 1	"t": 2166387	"P": 1004.75	"F": 1}
{"v": 1	"t": 2166408	"P": 1006.75	"F": 2}
{"v": 1	"t": 2166428	"P": 1003.75	"F": 1}
{"v": 1	"t": 2166448	"P": 1002.0	"F": 1}
{"v": 1	"t": 2166469	"P": 1004.5	"F": 2}
{"v": 1	"t": 2166489	"P": 1008.5	"F": 2}
{"v": 1	"t": 2166509	"P": 1003.25	"F": 2}
{"v": 1	"t": 2166530	"P": 1000.0	"F": 2}
{"v": 1	"t": 2166550	"P": 1004.0	"F": 2}
{"v": 1	"t": 2166570	"P": 1007.75	"F": 2	"C": 46.405	"D": 3267	"sn": 54091929832280	"file": "/data/device_log/data0000.out"}
{"v": 1	"t": 2166591	"P": 1005.0	"F": 2}
{"v": 1	"t": 2166611	"P": 999.5	"F": 1}
{"v": 1	"t": 2166631	"P": 1003.25	"F": 2}
{"v": 1	"t": 2166651	"P": 1007.75	"F": 2}
{"v": 1	"t": 2166672	"P": 1005.0	"F": 2}
{"v": 1	"t": 2166692	"P": 1002.75	"F": 2}
{"v": 1	"t": 2166712	"P": 1004.5	"F": 1}
{"v": 1	"t": 2166733	"P": 1009.5	"F": 1}
{"v": 1	"t": 2166753	"P": 1005.0	"F": 2}
{"v": 1	"t": 2166773	"P": 1002.0	"F": 2}
{"v": 1	"t": 2166793	"P": 1003.0	"F": 1}
{"v": 1	"t": 2166814	"P": 1006.75	"F": 2}
{"v": 1	"t": 2166834	"P": 1005.0	"F": 1}
{"v": 1	"t": 2166854	"P": 1003.75	"F": 2}
{"v": 1	"t": 2166875	"P": 1002.5	"F": 2}
{"v": 1	"t": 2166895	"P": 1006.25	"F": 1}
{"v": 1	"t": 2166915	"P": 1006.25	"F": 1}
{"v": 1	"t": 2166936	"P": 1002.0	"F": 1}
{"v": 1	"t": 2166956	"P": 998.25	"F": 1}
{"v": 1	"t": 2166977	"P": 1007.5	"F": 2}
{"v": 1	"t": 2166997	"P": 1001.75	"F": 2}
{"v": 1	"t": 2167017	"P": 1003.75	"F": 1}
{"v": 1	"t": 2167038	"P": 1007.25	"F": 1}
{"v": 1	"t": 2167058	"P": 1004.75	"F": 2}
{"v": 1	"t": 2167078	"P": 1001.0	"F": 1}
{"v": 1	"t": 2167099	"P": 1002.75	"F": 1}
{"v": 1	"t": 2167119	"P": 1006.5	"F": 2}
{"v": 1	"t": 2167139	"P": 1004.75	"F": 1}
{"v": 1	"t": 2167160	"P": 1001.75	"F": 1}
{"v": 1	"t": 2167180	"P": 1006.75	"F": 2}
{"v": 1	"t": 2167200	"P": 1006.75	"F": 1}
{"v": 1	"t": 2167221	"P": 1002.5	"F": 2}
{"v": 1	"t": 2167241	"P": 1002.25	"F": 1}
{"v": 1	"t": 2167261	"P": 1005.5	"F": 2}
{"v": 1	"t": 2167282	"P": 1003.0	"F": 2}
{"v": 1	"t": 2167302	"P": 1002.25	"F": 1}
{"v": 1	"t": 2167322	"P": 999.75	"F": 1}
{"v": 1	"t": 2167342	"P": 1007.25	"F": 2}
{"v": 1	"t": 2167363	"P": 1005.0	"F": 2}
{"v": 1	"t": 2167383	"P": 1001.5	"F": 1}
{"v": 1	"t": 2167403	"P": 1001.0	"F": 1}
{"v": 1	"t": 2167424	"P": 1004.75	"F": 2}
{"v": 1	"t": 2167444	"P": 1009.75	"F": 2}
{"v": 1	"t": 2167464	"P": 1003.0	"F": 2}
{"v": 1	"t": 2167485	"P": 1000.75	"F": 1}
{"v": 1	"t": 2167505	"P": 1004.25	"F": 2}
{"v": 1	"t": 2167525	"P": 1007.5	"F": 1}
{"v": 1	"t": 2167546	"P": 1003.0	"F": 2}
{"v": 1	"t": 2167566	"P": 1001.75	"F": 1}
{"v": 1	"t": 2167586	"P": 1004.75	"F": 1	"C": 46.445	"D": 3267	"sn": 54091929832280	"file": "/data/device_log/data0000.out"}
{"v": 1	"t": 2167606	"P": 1008.25	"F": 2}
{"v": 1	"t": 2167627	"P": 1003.0	"F": 1}
{"v": 1	"t": 2167647	"P": 1000.75	"F": 2}
{"v": 1	"t": 2167667	"P": 1003.0	"F": 2}
{"v": 1	"t": 2167688	"P": 1008.75	"F": 1}
{"v": 1	"t": 2167708	"P": 1002.5	"F": 2}
{"v": 1	"t": 2167729	"P": 1004.5	"F": 1}
{"v": 1	"t": 2167749	"P": 1005.0	"F": 2}
{"v": 1	"t": 2167769	"P": 1001.5	"F": 2}
{"v": 1	"t": 2167790	"P": 1004.0	"F": 2}
{"v": 1	"t": 2167810	"P": 1004.75	"F": 1}
{"v": 1	"t": 2167831	"P": 1001.75	"F": 1}
{"v": 1	"t": 2167851	"P": 1007.25	"F": 2}
{"v": 1	"t": 2167872	"P": 1002.5	"F": 2}
{"v": 1	"t": 2167892	"P": 1003.0	"F": 1}
{"v": 1	"t": 2167913	"P": 1007.0	"F": 2}
{"v": 1	"t": 2167933	"P": 1004.75	"F": 2}
{"v": 1	"t": 2167953	"P": 1001.25	"F": 2}
{"v": 1	"t": 2167974	"P": 1007.25	"F": 2}
{"v": 1	"t": 2167994	"P": 1004.75	"F": 2}
{"v": 1	"t": 2168014	"P": 1004.0	"F": 2}
{"v": 1	"t": 2168035	"P": 1002.25	"F": 1}
{"v": 1	"t": 2168055	"P": 1005.0	"F": 1}
{"v": 1	"t": 2168075	"P": 1006.75	"F": 2}
{"v": 1	"t": 2168096	"P": 1003.25	"F": 2}
{"v": 1	"t": 2168116	"P": 999.75	"F": 2}
{"v": 1	"t": 2168136	"P": 1004.25	"F": 2}
{"v": 1	"t": 2168156	"P": 1007.25	"F": 1}
{"v": 1	"t": 2168177	"P": 1005.5	"F": 2}
{"v": 1	"t": 2168197	"P": 1001.0	"F": 1}
{"v": 1	"t": 2168217	"P": 1002.75	"F": 1}
{"v": 1	"t": 2168238	"P": 1009.25	"F": 1}
{"v": 1	"t": 2168258	"P": 1002.75	"F": 1}
{"v": 1	"t": 2168278	"P": 1001.75	"F": 1}
{"v": 1	"t": 2168299	"P": 1000.75	"F": 1}
{"v": 1	"t": 2168319	"P": 1008.0	"F": 1}
{"v": 1	"t": 2168339	"P": 1004.75	"F": 1}
{"v": 1	"t": 2168359	"P": 1001.75	"F": 2}
{"v": 1	"t": 2168380	"P": 1002.25	"F": 1}
{"v": 1	"t": 2168400	"P": 1005.5	"F": 1}
{"v": 1	"t": 2168420	"P": 1004.5	"F": 2}
{"v": 1	"t": 2168441	"P": 1003.0	"F": 1}
{"v": 1	"t": 2168461	"P": 1004.75	"F": 1}
{"v": 1	"t": 2168482	"P": 1005.0	"F": 2}
{"v": 1	"t": 2168502	"P": 1002.5	"F": 1}
{"v": 1	"t": 2168522	"P": 1003.5	"F": 1}
{"v": 1	"t": 2168543	"P": 1009.0	"F": 2}
{"v": 1	"t": 2168563	"P": 1004.75	"F": 1}
{"v": 1	"t": 2168583	"P": 1002.0	"F": 2}
{"v": 1	"t": 2168604	"P": 1003.25	"F": 2	"C": 46.405	"D": 3267	"sn": 54091929832280	"file": "/data/device_log/data0000.out"}
{"v": 1	"t": 2168624	"P": 1004.75	"F": 2}
{"v": 1	"t": 2168644	"P": 1002.75	"F": 1}
{"v": 1	"t": 2168665	"P": 1000.5	"F": 1}
{"v": 1	"t": 2168685	"P": 1004.25	"F": 2}
{"v": 1	"t": 2168705	"P": 1007.75	"F": 1}
{"v": 1	"t": 2168725	"P": 1004.25	"F": 1}
{"v": 1	"t": 2168746	"P": 1002.0	"F": 1}
{"v": 1	"t": 2168766	"P": 1004.5	"F": 2}
{"v": 1	"t": 2168786	"P": 1007.0	"F": 1}
{"v": 1	"t": 2168807	"P": 1005.75	"F": 2}
{"v": 1	"t": 2168827	"P": 1002.5	"F": 1}
{"v": 1	"t": 2168847	"P": 1002.75	"F": 2}
{"v": 1	"t": 2168868	"P": 1007.5	"F": 2}
{"v": 1	"t": 2168888	"P": 1006.75	"F": 2}
{"v": 1	"t": 2168908	"P": 1003.0	"F": 2}
{"v": 1	"t": 2168928	"P": 1000.25	"F": 2}
{"v": 1	"t": 2168949	"P": 1006.0	"F": 1}
{"v": 1	"t": 2168969	"P": 1006.0	"F": 2}
{"v": 1	"t": 2168989	"P": 1003.25	"F": 1}
{"v": 1	"t": 2169010	"P": 1004.0	"F": 2}
{"v": 1	"t": 2169030	"P": 1006.0	"F": 2}
{"v": 1	"t": 2169051	"P": 1001.5	"F": 2}
{"v": 1	"t": 2169071	"P": 1003.25	"F": 2}
{"v": 1	"t": 2169091	"P": 1007.0	"F": 1}
{"v": 1	"t": 2169112	"P": 1004.5	"F": 2}
{"v": 1	"t": 2169132	"P": 1001.25	"F": 1}
{"v": 1	"t": 2169152	"P": 1000.5	"F": 2}
{"v": 1	"t": 2169173	"P": 1006.5	"F": 2}
{"v": 1	"t": 2169193	"P": 1005.75	"F": 1}
{"v": 1	"t": 2169213	"P": 1000.25	"F": 1}
{"v": 1	"t": 2169233	"P": 1001.5	"F": 1}
{"v": 1	"t": 2169254	"P": 1006.25	"F": 2}
{"v": 1	"t": 2169274	"P": 1005.25	"F": 2}
{"v": 1	"t": 2169294	"P": 1002.75	"F": 1}
{"v": 1	"t": 2169315	"P": 1003.0	"F": 2}
{"v": 1	"t": 2169335	"P": 1006.25	"F": 1}
{"v": 1	"t": 2169355	"P": 1006.5	"F": 1}
{"v": 1	"t": 2169376	"P": 1003.5	"F": 1}
{"v": 1	"t": 2169396	"P": 1000.0	"F": 1}
{"v": 1	"t": 2169416	"P": 1005.25	"F": 1}
{"v": 1	"t": 2169436	"P": 1006.0	"F": 1}
{"v": 1	"t": 2169457	"P": 1004.5	"F": 1}
{"v": 1	"t": 2169477	"P": 1001.0	"F": 2}
{"v": 1	"t": 2169497	"P": 1004.25	"F": 2}
{"v": 1	"t": 2169518	"P": 1008.25	"F": 1}
{"v": 1	"t": 2169538	"P": 1004.5	"F": 2}
{"v": 1	"t": 2169558	"P": 1003.0	"F": 2}
{"v": 1	"t": 2169579	"P": 1005.5	"F": 1}
{"v": 1	"t": 2169599	"P": 1003.5	"F": 1}
{"v": 1	"t": 2169620	"P": 1001.25	"F": 1	"C": 46.46	"D": 3266	"sn": 54091929832280	"file": "/data/device_log/data0000.out"}
{"v": 1	"t": 2169640	"P": 1005.0	"F": 1}
{"v": 1	"t": 2169660	"P": 1007.25	"F": 1}
{"v": 1	"t": 2169681	"P": 1003.75	"F": 2}
{"v": 1	"t": 2169701	"P": 1001.0	"F": 1}
{"v": 1	"t": 2169721	"P": 1004.5	"F": 1}
{"v": 1	"t": 2169741	"P": 1008.0	"F": 1}
{"v": 1	"t": 2169762	"P": 1004.75	"F": 2}
{"v": 1	"t": 2169782	"P": 1002.25	"F": 1}
{"v": 1	"t": 2169802	"P": 1004.75	"F": 1}
{"v": 1	"t": 2169823	"P": 1005.25	"F": 1}
{"v": 1	"t": 2169843	"P": 1004.5	"F": 2}
{"v": 1	"t": 2169863	"P": 1003.25	"F": 1}
{"v": 1	"t": 2169883	"P": 1001.5	"F": 2}
{"v": 1	"t": 2169904	"P": 1006.75	"F": 1}
{"v": 1	"t": 2169924	"P": 1007.5	"F": 1}
{"v": 1	"t": 2169944	"P": 1004.25	"F": 1}
{"v": 1	"t": 2169965	"P": 1001.75	"F": 1}
{"v": 1	"t": 2169985	"P": 1007.75	"F": 1}
{"v": 1	"t": 2170005	"P": 1005.25	"F": 1}
{"v": 1	"t": 2170026	"P": 1001.75	"F": 1}
{"v": 1	"t": 2170046	"P": 1003.0	"F": 1}
{"v": 1	"t": 2170066	"P": 1006.75	"F": 1}
{"v": 1	"t": 2170087	"P": 1006.25	"F": 2}
{"v": 1	"t": 2170107	"P": 1001.25	"F": 1}
{"v": 1	"t": 2170127	"P": 1003.75	"F": 1}
{"v": 1	"t": 2170148	"P": 1005.75	"F": 1}
{"v": 1	"t": 2170168	"P": 1002.5	"F": 1}
{"v": 1	"t": 2170188	"P": 1000.75	"F": 2}
{"v": 1	"t": 2170209	"P": 1006.75	"F": 1}
{"v": 1	"t": 2170229	"P": 1005.0	"F": 1}
{"v": 1	"t": 2170249	"P": 1001.25	"F": 1}
{"v": 1	"t": 2170270	"P": 1001.25	"F": 2}
{"v": 1	"t": 2170290	"P": 1007.25	"F": 2}
{"v": 1	"t": 2170310	"P": 1004.75	"F": 2}
{"v": 1	"t": 2170331	"P": 1003.75	"F": 1}
{"v": 1	"t": 2170351	"P": 1003.75	"F": 1}
{"v": 1	"t": 2170371	"P": 1003.25	"F": 1}
{"v": 1	"t": 2170391	"P": 1006.5	"F": 1}
{"v": 1	"t": 2170412	"P": 1004.25	"F": 2}
{"v": 1	"t": 2170432	"P": 1003.0	"F": 1}
{"v": 1	"t": 2170452	"P": 1003.75	"F": 1}
{"v": 1	"t": 2170473	"P": 1007.0	"F": 2}
{"v": 1	"t": 2170493	"P": 1003.75	"F": 2}
{"v": 1	"t": 2170513	"P": 1000.5	"F": 1}
{"v": 1	"t": 2170534	"P": 1001.75	"F": 1}
{"v": 1	"t": 2170554	"P": 1007.0	"F": 2}
{"v": 1	"t": 2170574	"P": 1005.5	"F": 2}
{"v": 1	"t": 2170595	"P": 1001.25	"F": 1}
{"v": 1	"t": 2170615	"P": 1003.25	"F": 1}
{"v": 1	"t": 2170635	"P": 1007.75	"F": 1	"C": 46.45	"D": 3266	"sn": 54091929832280	"file": "/data/device_log/data0000.out"}
{"v": 1	"t": 2170656	"P": 1004.5	"F": 1}
{"v": 1	"t": 2170676	"P": 1002.0	"F": 2}
{"v": 1	"t": 2170696	"P": 1008.0	"F": 2}
{"v": 1	"t": 2170717	"P": 1004.0	"F": 2}
{"v": 1	"t": 2170737	"P": 1001.0	"F": 1}
{"v": 1	"t": 2170757	"P": 1004.25	"F": 1}
{"v": 1	"t": 2170778	"P": 1005.5	"F": 1}
{"v": 1	"t": 2170798	"P": 1004.0	"F": 1}
{"v": 1	"t": 2170818	"P": 1002.75	"F": 1}
{"v": 1	"t": 2170839	"P": 1005.5	"F": 1}
{"v": 1	"t": 2170859	"P": 1007.75	"F": 1}
{"v": 1	"t": 2170879	"P": 1003.75	"F": 2}
{"v": 1	"t": 2170900	"P": 1001.25	"F": 2}
{"v": 1	"t": 2170920	"P": 1002.75	"F": 1}
{"v": 1	"t": 2170940	"P": 1006.75	"F": 1}
{"v": 1	"t": 2170960	"P": 1004.5	"F": 2}
{"v": 1	"t": 2170981	"P": 1002.5	"F": 2}
{"v": 1	"t": 2171001	"P": 999.75	"F": 2}
{"v": 1	"t": 2171021	"P": 1009.5	"F": 2}
{"v": 1	"t": 2171042	"P": 1007.25	"F": 1}
{"v": 1	"t": 2171062	"P": 1002.75	"F": 1}
{"v": 1	"t": 2171082	"P": 1001.25	"F": 1}
{"v": 1	"t": 2171103	"P": 1008.0	"F": 1}
{"v": 1	"t": 2171123	"P": 1003.75	"F": 1}
{"v": 1	"t": 2171143	"P": 1002.75	"F": 2}
{"v": 1	"t": 2171163	"P": 1001.25	"F": 1}
{"v": 1	"t": 2171184	"P": 1005.75	"F": 1}
{"v": 1	"t": 2171204	"P": 1005.25	"F": 1}
{"v": 1	"t": 2171225	"P": 1002.0	"F": 1}
{"v": 1	"t": 2171245	"P": 1005.75	"F": 1}
{"v": 1	"t": 2171265	"P": 1007.25	"F": 2}
{"v": 1	"t": 2171286	"P": 1000.75	"F": 1}
{"v": 1	"t": 2171306	"P": 1006.5	"F": 2}
{"v": 1	"t": 2171327	"P": 1003.5	"F": 1}
{"v": 1	"t": 2171347	"P": 1001.5	"F": 1}
{"v": 1	"t": 2171368	"P": 1005.5	"F": 1}
{"v": 1	"t": 2171388	"P": 1004.25	"F": 1}
{"v": 1	"t": 2171409	"P": 1004.0	"F": 1}
{"v": 1	"t": 2171429	"P": 1005.5	"F": 2}
{"v": 1	"t": 2171450	"P": 1001.25	"F": 1}
{"v": 1	"t": 2171470	"P": 1003.25	"F": 1}
{"v": 1	"t": 2171490	"P": 1007.5	"F": 1}
{"v": 1	"t": 2171510	"P": 1004.5	"F": 2}
{"v": 1	"t": 2171531	"P": 1000.75	"F": 2}
{"v": 1	"t": 2171551	"P": 1001.75	"F": 1}
{"v": 1	"t": 2171571	"P": 1006.75	"F": 2}
{"v": 1	"t": 2171592	"P": 1006.0	"F": 2}
{"v": 1	"t": 2171612	"P": 1002.0	"F": 2}
{"v": 1	"t": 2171632	"P": 1002.0	"F": 1}
{"v": 1	"t": 2171653	"P": 1009.25	"F": 2	"C": 46.425	"D": 3266	"sn": 54091929832280	"file": "/data/device_log/data0000.out"}
{"v": 1	"t": 2171673	"P": 1005.5	"F": 1}
{"v": 1	"t": 2171693	"P": 1001.0	"F": 1}
{"v": 1	"t": 2171713	"P": 1002.25	"F": 2}
{"v": 1	"t": 2171734	"P": 1007.25	"F": 2}
{"v": 1	"t": 2171754	"P": 1005.25	"F": 1}
{"v": 1	"t": 2171774	"P": 1003.25	"F": 1}
{"v": 1	"t": 2171795	"P": 1001.0	"F": 2}
{"v": 1	"t": 2171815	"P": 1007.25	"F": 2}
{"v": 1	"t": 2171835	"P": 1006.75	"F": 1}
{"v": 1	"t": 2171856	"P": 1004.75	"F": 1}
{"v": 1	"t": 2171876	"P": 1002.25	"F": 1}
{"v": 1	"t": 2171896	"P": 1006.5	"F": 1}
{"v": 1	"t": 2171917	"P": 1006.75	"F": 2}
{"v": 1	"t": 2171937	"P": 1003.75	"F": 1}
{"v": 1	"t": 2171957	"P": 1005.0	"F": 2}
{"v": 1	"t": 2171978	"P": 1005.0	"F": 1}
{"v": 1	"t": 2171998	"P": 1001.75	"F": 1}
{"v": 1	"t": 2172019	"P": 1003.75	"F": 2}
{"v": 1	"t": 2172039	"P": 1006.75	"F": 1}
{"v": 1	"t": 2172059	"P": 1002.0	"F": 1}
{"v": 1	"t": 2172080	"P": 1002.0	"F": 1}
{"v": 1	"t": 2172100	"P": 1003.5	"F": 2}
{"v": 1	"t": 2172120	"P": 1007.75	"F": 1}
{"v": 1	"t": 2172140	"P": 1004.25	"F": 1}
{"v": 1	"t": 2172161	"P": 1001.0	"F": 1}
{"v": 1	"t": 2172181	"P": 1003.0	"F": 1}
{"v": 1	"t": 2172201	"P": 1006.0	"F": 2}
{"v": 1	"t": 2172222	"P": 1005.5	"F": 1}
{"v": 1	"t": 2172242	"P": 1004.75	"F": 1}
{"v": 1	"t": 2172262	"P": 1002.75	"F": 1}
{"v": 1	"t": 2172282	"P": 1005.0	"F": 1}
{"v": 1	"t": 2172303	"P": 1008.0	"F": 1}
{"v": 1	"t": 2172323	"P": 1002.0	"F": 1}
{"v": 1	"t": 2172343	"P": 999.5	"F": 2}
{"v": 1	"t": 2172364	"P": 1006.25	"F": 2}
{"v": 1	"t": 2172384	"P": 1006.25	"F": 1}
{"v": 1	"t": 2172404	"P": 1004.0	"F": 1}
{"v": 1	"t": 2172425	"P": 1000.25	"F": 1}
{"v": 1	"t": 2172445	"P": 1005.25	"F": 1}
{"v": 1	"t": 2172465	"P": 1006.25	"F": 1}
{"v": 1	"t": 2172486	"P": 1004.0	"F": 1}
{"v": 1	"t": 2172506	"P": 1000.5	"F": 1}
{"v": 1	"t": 2172526	"P": 1004.75	"F": 1}
{"v": 1	"t": 2172547	"P": 1007.25	"F": 1}
{"v": 1	"t": 2172567	"P": 1002.25	"F": 1}
{"v": 1	"t": 2172587	"P": 1005.5	"F": 1}
{"v": 1	"t": 2172608	"P": 1007.25	"F": 1}
{"v": 1	"t": 2172628	"P": 1004.0	"F": 2}
{"v": 1	"t": 2172649	"P": 1003.75	"F": 2}
{"v": 1	"t": 2172669	"P": 1007.75	"F": 2	"C": 46.405	"D": 3266	"sn": 54091929832280	"file": "/data/device_log/data0000.out"}
{"v": 1	"t": 2172689	"P": 1004.25	"F": 1}
{"v": 1	"t": 2172710	"P": 1000.75	"F": 2}
{"v": 1	"t": 2172730	"P": 1004.75	"F": 1}
{"v": 1	"t": 2172750	"P": 1005.5	"F": 1}
{"v": 1	"t": 2172771	"P": 1001.0	"F": 1}
{"v": 1	"t": 2172791	"P": 1004.75	"F": 1}
{"v": 1	"t": 2172811	"P": 1006.75	"F": 2}
{"v": 1	"t": 2172832	"P": 1006.25	"F": 1}
{"v": 1	"t": 2172852	"P": 1000.75	"F": 1}
{"v": 1	"t": 2172873	"P": 1006.75	"F": 2}
{"v": 1	"t": 2172893	"P": 1005.75	"F": 1}
{"v": 1	"t": 2172913	"P": 1002.25	"F": 1}
{"v": 1	"t": 2172934	"P": 1004.0	"F": 2}
{"v": 1	"t": 2172954	"P": 1007.5	"F": 1}
{"v": 1	"t": 2172974	"P": 1003.25	"F": 1}
{"v": 1	"t": 2172995	"P": 1001.75	"F": 1}
{"v": 1	"t": 2173015	"P": 1008.5	"F": 1}
{"v": 1	"t": 2173035	"P": 1005.5	"F": 2}
{"v": 1	"t": 2173056	"P": 1003.5	"F": 1}
{"v": 1	"t": 2173076	"P": 1004.75	"F": 1}
{"v": 1	"t": 2173096	"P": 1007.5	"F": 1}
{"v": 1	"t": 2173117	"P": 1003.5	"F": 2}
{"v": 1	"t": 2173137	"P": 1002.5	"F": 1}
{"v": 1	"t": 2173157	"P": 1004.75	"F": 1}
{"v": 1	"t": 2173178	"P": 1007.0	"F": 1}
{"v": 1	"t": 2173198	"P": 1005.5	"F": 2}
{"v": 1	"t": 2173218	"P": 1002.5	"F": 1}
{"v": 1	"t": 2173239	"P": 1005.0	"F": 1}
{"v": 1	"t": 2173259	"P": 1006.5	"F": 2}
{"v": 1	"t": 2173279	"P": 1004.25	"F": 1}
{"v": 1	"t": 2173300	"P": 1001.0	"F": 2}
{"v": 1	"t": 2173320	"P": 1004.5	"F": 2}
{"v": 1	"t": 2173340	"P": 1006.25	"F": 1}
{"v": 1	"t": 2173360	"P": 1002.75	"F": 1}
{"v": 1	"t": 2173381	"P": 1002.25	"F": 1}
{"v": 1	"t": 2173401	"P": 1004.25	"F": 1}
{"v": 1	"t": 2173421	"P": 1006.5	"F": 1}
{"v": 1	"t": 2173442	"P": 1004.75	"F": 2}
{"v": 1	"t": 2173462	"P": 1002.25	"F": 2}
{"v": 1	"t": 2173482	"P": 1003.0	"F": 1}
{"v": 1	"t": 2173503	"P": 1008.25	"F": 1}
{"v": 1	"t": 2173523	"P": 1006.25	"F": 1}
{"v": 1	"t": 2173543	"P": 1002.0	"F": 1}
{"v": 1	"t": 2173563	"P": 1002.5	"F": 2}
{"v": 1	"t": 2173584	"P": 1005.75	"F": 1}
{"v": 1	"t": 2173604	"P": 1007.5	"F": 1}
{"v": 1	"t": 2173624	"P": 1003.75	"F": 2}
{"v": 1	"t": 2173645	"P": 1002.0	"F": 2}
{"v": 1	"t": 2173665	"P": 1005.25	"F": 1}
{"v": 1	"t": 2173685	"P": 1006.0	"F": 1	"C": 46.43	"D": 3266	"sn": 54091929832280	"file": "/data/device_log/data0000.out"}
{"v": 1	"t": 2173706	"P": 1004.75	"F": 2}
{"v": 1	"t": 2173726	"P": 1000.0	"F": 1}
{"v": 1	"t": 2173746	"P": 1003.25	"F": 1}
{"v": 1	"t": 2173766	"P": 1006.5	"F": 1}
{"v": 1	"t": 2173787	"P": 1005.5	"F": 1}
{"v": 1	"t": 2173807	"P": 1002.75	"F": 1}
{"v": 1	"t": 2173827	"P": 1003.25	"F": 1}
{"v": 1	"t": 2173848	"P": 1008.0	"F": 1}
{"v": 1	"t": 2173868	"P": 1003.25	"F": 1}
{"v": 1	"t": 2173888	"P": 1002.25	"F": 1}
{"v": 1	"t": 2173909	"P": 1003.75	"F": 2}
{"v": 1	"t": 2173929	"P": 1008.25	"F": 1}
{"v": 1	"t": 2173949	"P": 1005.0	"F": 1}
{"v": 1	"t": 2173969	"P": 1001.75	"F": 2}
{"v": 1	"t": 2173990	"P": 1002.25	"F": 1}
{"v": 1	"t": 2174010	"P": 1008.0	"F": 1}
{"v": 1	"t": 2174030	"P": 1005.75	"F": 1}
{"v": 1	"t": 2174051	"P": 1002.0	"F": 1}
{"v": 1	"t": 2174071	"P": 1002.5	"F": 1}
{"v": 1	"t": 2174091	"P": 1008.0	"F": 2}
{"v": 1	"t": 2174112	"P": 1005.25	"F": 2}
{"v": 1	"t": 2174132	"P": 1002.75	"F": 1}
{"v": 1	"t": 2174152	"P": 1002.25	"F": 1}
{"v": 1	"t": 2174172	"P": 1007.25	"F": 2}
{"v": 1	"t": 2174193	"P": 1006.75	"F": 2}
{"v": 1	"t": 2174213	"P": 1002.5	"F": 1}
{"v": 1	"t": 2174233	"P": 1000.5	"F": 1}
{"v": 1	"t": 2174254	"P": 1005.25	"F": 1}
{"v": 1	"t": 2174274	"P": 1008.75	"F": 1}
{"v": 1	"t": 2174294	"P": 1003.0	"F": 2}
{"v": 1	"t": 2174315	"P": 1001.25	"F": 1}
{"v": 1	"t": 2174335	"P": 1003.75	"F": 2}
{"v": 1	"t": 2174355	"P": 1008.75	"F": 1}
{"v": 1	"t": 2174375	"P": 1004.75	"F": 2}
{"v": 1	"t": 2174396	"P": 1003.5	"F": 1}
{"v": 1	"t": 2174416	"P": 1001.25	"F": 1}
{"v": 1	"t": 2174436	"P": 1007.5	"F": 2}
{"v": 1	"t": 2174457	"P": 1005.25	"F": 2}
{"v": 1	"t": 2174477	"P": 1004.5	"F": 1}
{"v": 1	"t": 2174497	"P": 1000.25	"F": 2}
{"v": 1	"t": 2174517	"P": 1005.75	"F": 1}
{"v": 1	"t": 2174538	"P": 1006.5	"F": 1}
{"v": 1	"t": 2174558	"P": 1003.25	"F": 1}
{"v": 1	"t": 2174578	"P": 1000.75	"F": 1}
{"v": 1	"t": 2174599	"P": 1005.25	"F": 2}
{"v": 1	"t": 2174619	"P": 1004.5	"F": 1}
{"v": 1	"t": 2174640	"P": 1003.0	"F": 2}
{"v": 1	"t": 2174660	"P": 1006.75	"F": 2}
{"v": 1	"t": 2174680	"P": 1004.5	"F": 1}
{"v": 1	"t": 2174701	"P": 1001.5	"F": 1	"C": 46.415	"D": 3266	"sn": 54091929832280	"file": "/data/device_log/data0000.out"}
{"v": 1	"t": 2174721	"P": 1003.5	"F": 2}
{"v": 1	"t": 2174741	"P": 1006.5	"F": 2}
{"v": 1	"t": 2174762	"P": 1005.75	"F": 1}
{"v": 1	"t": 2174782	"P": 1003.0	"F": 1}
{"v": 1	"t": 2174802	"P": 999.75	"F": 2}
{"v": 1	"t": 2174823	"P": 1006.5	"F": 2}
{"v": 1	"t": 2174843	"P": 1006.25	"F": 1}
{"v": 1	"t": 2174863	"P": 1002.25	"F": 1}
{"v": 1	"t": 2174883	"P": 1001.0	"F": 2}
{"v": 1	"t": 2174904	"P": 1005.25	"F": 2}
{"v": 1	"t": 2174924	"P": 1007.25	"F": 2}
{"v": 1	"t": 2174944	"P": 1004.25	"F": 2}
{"v": 1	"t": 2174965	"P": 1002.5	"F": 1}
{"v": 1	"t": 2174985	"P": 1003.25	"F": 1}
{"v": 1	"t": 2175005	"P": 1006.0	"F": 1}
{"v": 1	"t": 2175025	"P": 1004.75	"F": 1}
{"v": 1	"t": 2175046	"P": 1001.0	"F": 2}
{"v": 1	"t": 2175066	"P": 1001.75	"F": 2}
{"v": 1	"t": 2175086	"P": 1008.0	"F": 2}
{"v": 1	"t": 2175107	"P": 1005.25	"F": 2}
{"v": 1	"t": 2175127	"P": 1002.75	"F": 2}
{"v": 1	"t": 2175147	"P": 1002.75	"F": 2}
{"v": 1	"t": 2175168	"P": 1007.75	"F": 1}
{"v": 1	"t": 2175188	"P": 1006.0	"F": 2}
{"v": 1	"t": 2175208	"P": 1002.25	"F": 2}
{"v": 1	"t": 2175228	"P": 999.5	"F": 1}
{"v": 1	"t": 2175249	"P": 1005.25	"F": 2}
{"v": 1	"t": 2175269	"P": 1006.5	"F": 1}
{"v": 1	"t": 2175289	"P": 1002.25	"F": 2}
{"v": 1	"t": 2175310	"P": 1001.0	"F": 2}
{"v": 1	"t": 2175330	"P": 1006.0	"F": 2}
{"v": 1	"t": 2175350	"P": 1004.25	"F": 2}
{"v": 1	"t": 2175371	"P": 1000.75	"F": 2}
{"v": 1	"t": 2175391	"P": 1001.5	"F": 1}
{"v": 1	"t": 2175411	"P": 1006.5	"F": 2}
{"v": 1	"t": 2175432	"P": 1005.25	"F": 1}
{"v": 1	"t": 2175452	"P": 1001.75	"F": 1}
{"v": 1	"t": 2175472	"P": 1000.5	"F": 1}
{"v": 1	"t": 2175492	"P": 1005.75	"F": 1}
{"v": 1	"t": 2175513	"P": 1008.25	"F": 2}
{"v": 1	"t": 2175533	"P": 1004.0	"F": 2}
{"v": 1	"t": 2175553	"P": 1002.75	"F": 2}
{"v": 1	"t": 2175574	"P": 1003.75	"F": 2}
{"v": 1	"t": 2175594	"P": 1007.0	"F": 2}
{"v": 1	"t": 2175614	"P": 1005.0	"F": 2}
{"v": 1	"t": 2175635	"P": 1000.5	"F": 1}
{"v": 1	"t": 2175655	"P": 1003.25	"F": 2}
{"v": 1	"t": 2175675	"P": 1005.75	"F": 2}
{"v": 1	"t": 2175695	"P": 1004.5	"F": 1}
{"v": 1	"t": 2175716	"P": 1001.25	"F": 2	"C": 46.41	"D": 3266	"sn": 54091929832280	"file": "/data/device_log/data0000.out"}
{"v": 1	"t": 2175736	"P": 1002.0	"F": 2}
{"v": 1	"t": 2175756	"P": 1007.25	"F": 1}
{"v": 1	"t": 2175777	"P": 1005.5	"F": 2}
{"v": 1	"t": 2175797	"P": 1001.0	"F": 2}
{"v": 1	"t": 2175817	"P": 1001.0	"F": 2}
{"v": 1	"t": 2175837	"P": 1007.5	"F": 2}
{"v": 1	"t": 2175858	"P": 1006.75	"F": 2}
{"v": 1	"t": 2175878	"P": 1004.0	"F": 2}
{"v": 1	"t": 2175898	"P": 1001.25	"F": 2}
{"v": 1	"t": 2175919	"P": 1003.75	"F": 2}
{"v": 1	"t": 2175939	"P": 1005.25	"F": 1}
{"v": 1	"t": 2175959	"P": 1001.5	"F": 2}
{"v": 1	"t": 2175980	"P": 1000.5	"F": 1}
{"v": 1	"t": 2176000	"P": 1006.5	"F": 2}
{"v": 1	"t": 2176020	"P": 1005.5	"F": 2}
{"v": 1	"t": 2176041	"P": 1004.0	"F": 1}
{"v": 1	"t": 2176061	"P": 999.0	"F": 1}
{"v": 1	"t": 2176081	"P": 1005.0	"F": 2}
{"v": 1	"t": 2176101	"P": 1007.25	"F": 2}
{"v": 1	"t": 2176122	"P": 1004.25	"F": 1}
{"v": 1	"t": 2176142	"P": 1000.75	"F": 2}
{"v": 1	"t": 2176162	"P": 1005.75	"F": 2}
{"v": 1	"t": 2176183	"P": 1008.0	"F": 1}
{"v": 1	"t": 2176203	"P": 1003.0	"F": 2}
{"v": 1	"t": 2176223	"P": 1000.75	"F": 2}
{"v": 1	"t": 2176244	"P": 1005.75	"F": 1}
{"v": 1	"t": 2176264	"P": 1008.25	"F": 2}
{"v": 1	"t": 2176284	"P": 1003.5	"F": 1}
{"v": 1	"t": 2176305	"P": 1001.25	"F": 2}
{"v": 1	"t": 2176325	"P": 1004.0	"F": 1}
{"v": 1	"t": 2176345	"P": 1006.5	"F": 2}
{"v": 1	"t": 2176365	"P": 1003.5	"F": 2}
{"v": 1	"t": 2176386	"P": 1001.0	"F": 2}
{"v": 1	"t": 2176406	"P": 1003.25	"F": 2}
{"v": 1	"t": 2176426	"P": 1007.75	"F": 1}
{"v": 1	"t": 2176447	"P": 1005.5	"F": 1}
{"v": 1	"t": 2176467	"P": 1003.0	"F": 2}
{"v": 1	"t": 2176487	"P": 1000.25	"F": 2}
{"v": 1	"t": 2176508	"P": 1008.0	"F": 2}
{"v": 1	"t": 2176528	"P": 1006.75	"F": 2}
{"v": 1	"t": 2176548	"P": 1002.75	"F": 1}
{"v": 1	"t": 2176568	"P": 1000.5	"F": 2}
{"v": 1	"t": 2176589	"P": 1005.75	"F": 2}
{"v": 1	"t": 2176609	"P": 1006.0	"F": 1}
{"v": 1	"t": 2176629	"P": 1002.25	"F": 2}
{"v": 1	"t": 2176650	"P": 1000.75	"F": 1}
{"v": 1	"t": 2176670	"P": 1007.25	"F": 2}
{"v": 1	"t": 2176690	"P": 1007.25	"F": 1}
{"v": 1	"t": 2176711	"P": 1004.25	"F": 1}
{"v": 1	"t": 2176731	"P": 1001.75	"F": 2	"C": 46.44	"D": 3266	"sn": 54091929832280	"file": "/data/device_log/data0000.out"}
{"v": 1	"t": 2176751	"P": 1004.5	"F": 2}
{"v": 1	"t": 2176772	"P": 1004.5	"F": 2}
{"v": 1	"t": 2176792	"P": 1002.25	"F": 1}
{"v": 1	"t": 2176812	"P": 1003.5	"F": 2}
{"v": 1	"t": 2176833	"P": 1008.25	"F": 1}
{"v": 1	"t": 2176853	"P": 1005.75	"F": 1}
{"v": 1	"t": 2176873	"P": 1001.75	"F": 1}
{"v": 1	"t": 2176893	"P": 1002.5	"F": 1}
{"v": 1	"t": 2176914	"P": 1008.0	"F": 1}
{"v": 1	"t": 2176934	"P": 1005.0	"F": 2}
{"v": 1	"t": 2176954	"P": 1001.5	"F": 2}
{"v": 1	"t": 2176975	"P": 1000.25	"F": 2}
{"v": 1	"t": 2176995	"P": 1005.5	"F": 1}
{"v": 1	"t": 2177015	"P": 1005.0	"F": 2}
{"v": 1	"t": 2177036	"P": 1002.75	"F": 1}
{"v": 1	"t": 2177056	"P": 1001.0	"F": 2}
{"v": 1	"t": 2177076	"P": 1006.0	"F": 2}
{"v": 1	"t": 2177097	"P": 1008.25	"F": 2}
{"v": 1	"t": 2177117	"P": 1002.5	"F": 1}
{"v": 1	"t": 2177137	"P": 1001.0	"F": 1}
{"v": 1	"t": 2177157	"P": 1003.25	"F": 2}
{"v": 1	"t": 2177178	"P": 1007.0	"F": 1}
{"v": 1	"t": 2177198	"P": 1003.75	"F": 2}
{"v": 1	"t": 2177218	"P": 1001.25	"F": 1}
{"v": 1	"t": 2177239	"P": 1003.0	"F": 2}
{"v": 1	"t": 2177259	"P": 1006.5	"F": 2}
{"v": 1	"t": 2177279	"P": 1004.75	"F": 1}
{"v": 1	"t": 2177299	"P": 1002.75	"F": 1}
{"v": 1	"t": 2177320	"P": 1002.25	"F": 1}
{"v": 1	"t": 2177340	"P": 1006.75	"F": 1}
{"v": 1	"t": 2177360	"P": 1005.0	"F": 1}
{"v": 1	"t": 2177381	"P": 1001.5	"F": 1}
{"v": 1	"t": 2177401	"P": 999.25	"F": 2}
{"v": 1	"t": 2177421	"P": 1008.0	"F": 1}
{"v": 1	"t": 2177442	"P": 1006.75	"F": 1}
{"v": 1	"t": 2177462	"P": 1002.25	"F": 1}
{"v": 1	"t": 2177482	"P": 1000.0	"F": 1}
{"v": 1	"t": 2177502	"P": 1006.25	"F": 2}
{"v": 1	"t": 2177523	"P": 1007.75	"F": 2}
{"v": 1	"t": 2177543	"P": 1003.25	"F": 2}
{"v": 1	"t": 2177563	"P": 1001.75	"F": 2}
{"v": 1	"t": 2177584	"P": 1005.75	"F": 2}
{"v": 1	"t": 2177604	"P": 1007.25	"F": 1}
{"v": 1	"t": 2177624	"P": 1003.5	"F": 1}
{"v": 1	"t": 2177645	"P": 1001.25	"F": 1}
{"v": 1	"t": 2177665	"P": 1004.0	"F": 2}
{"v": 1	"t": 2177685	"P": 1006.75	"F": 2}
{"v": 1	"t": 2177705	"P": 1003.75	"F": 2}
{"v": 1	"t": 2177726	"P": 1002.5	"F": 2}
{"v": 1	"t": 2177746	"P": 1003.0	"F": 2	"C": 46.43	"D": 3266	"sn": 54091929832280	"file": "/data/device_log/data0000.out"}
{"v": 1	"t": 2177766	"P": 1007.5	"F": 1}
{"v": 1	"t": 2177787	"P": 1004.75	"F": 2}
{"v": 1	"t": 2177807	"P": 1001.0	"F": 2}
{"v": 1	"t": 2177827	"P": 1002.0	"F": 2}
{"v": 1	"t": 2177848	"P": 1007.75	"F": 2}
{"v": 1	"t": 2177868	"P": 1004.25	"F": 2}
{"v": 1	"t": 2177888	"P": 1000.75	"F": 2}
{"v": 1	"t": 2177908	"P": 1000.25	"F": 1}
{"v": 1	"t": 2177929	"P": 1006.75	"F": 2}
{"v": 1	"t": 2177949	"P": 1004.0	"F": 1}
{"v": 1	"t": 2177969	"P": 1003.75	"F": 2}
{"v": 1	"t": 2177990	"P": 1001.25	"F": 2}
{"v": 1	"t": 2178010	"P": 1005.75	"F": 1}
{"v": 1	"t": 2178030	"P": 1006.0	"F": 1}
{"v": 1	"t": 2178051	"P": 1003.25	"F": 2}
{"v": 1	"t": 2178071	"P": 1001.25	"F": 1}
{"v": 1	"t": 2178091	"P": 1004.5	"F": 2}
{"v": 1	"t": 2178111	"P": 1005.75	"F": 1}
{"v": 1	"t": 2178132	"P": 1001.5	"F": 1}
{"v": 1	"t": 2178152	"P": 1001.0	"F": 2}
{"v": 1	"t": 2178172	"P": 1003.5	"F": 2}
{"v": 1	"t": 2178193	"P": 1008.5	"F": 2}
{"v": 1	"t": 2178213	"P": 1002.25	"F": 2}
{"v": 1	"t": 2178233	"P": 1000.75	"F": 1}
{"v": 1	"t": 2178254	"P": 1005.75	"F": 1}
{"v": 1	"t": 2178274	"P": 1005.5	"F": 2}
{"v": 1	"t": 2178294	"P": 1004.75	"F": 2}
{"v": 1	"t": 2178315	"P": 1000.0	"F": 2}
{"v": 1	"t": 2178335	"P": 1003.75	"F": 2}
{"v": 1	"t": 2178355	"P": 1007.25	"F": 1}
{"v": 1	"t": 2178376	"P": 1004.25	"F": 1}
{"v": 1	"t": 2178396	"P": 999.25	"F": 2}
{"v": 1	"t": 2178416	"P": 1004.25	"F": 2}
{"v": 1	"t": 2178437	"P": 1007.0	"F": 2}
{"v": 1	"t": 2178457	"P": 1002.5	"F": 2}
{"v": 1	"t": 2178477	"P": 1001.25	"F": 2}
{"v": 1	"t": 2178498	"P": 1006.5	"F": 2}
{"v": 1	"t": 2178518	"P": 1004.25	"F": 2}
{"v": 1	"t": 2178538	"P": 1001.75	"F": 2}
{"v": 1	"t": 2178559	"P": 1004.0	"F": 1}
{"v": 1	"t": 2178579	"P": 1006.75	"F": 2}
{"v": 1	"t": 2178599	"P": 1005.0	"F": 2}
{"v": 1	"t": 2178619	"P": 1001.75	"F": 2}
{"v": 1	"t": 2178640	"P": 1004.5	"F": 2}
{"v": 1	"t": 2178660	"P": 1005.25	"F": 2}
{"v": 1	"t": 2178681	"P": 1003.5	"F": 2}
{"v": 1	"t": 2178701	"P": 1001.25	"F": 2}
{"v": 1	"t": 2178721	"P": 1007.5	"F": 2}
{"v": 1	"t": 2178742	"P": 1005.25	"F": 2}
{"v": 1	"t": 2178762	"P": 1003.75	"F": 2	"C": 46.44	"D": 3266	"sn": 54091929832280	"file": "/data/device_log/data0000.out"}
{"v": 1	"t": 2178782	"P": 1002.0	"F": 1}
{"v": 1	"t": 2178802	"P": 1006.25	"F": 2}
{"v": 1	"t": 2178823	"P": 1007.0	"F": 2}
{"v": 1	"t": 2178843	"P": 1003.25	"F": 2}
{"v": 1	"t": 2178863	"P": 1000.75	"F": 2}
{"v": 1	"t": 2178884	"P": 1005.25	"F": 2}
{"v": 1	"t": 2178904	"P": 1007.0	"F": 2}
{"v": 1	"t": 2178924	"P": 1004.25	"F": 2}
{"v": 1	"t": 2178945	"P": 1002.0	"F": 1}
{"v": 1	"t": 2178965	"P": 1002.75	"F": 2}
{"v": 1	"t": 2178985	"P": 1007.75	"F": 2}
{"v": 1	"t": 2179005	"P": 1006.25	"F": 2}
{"v": 1	"t": 2179026	"P": 1002.0	"F": 2}
{"v": 1	"t": 2179046	"P": 1002.25	"F": 1}
{"v": 1	"t": 2179066	"P": 1008.75	"F": 2}
{"v": 1	"t": 2179087	"P": 1006.0	"F": 2}
{"v": 1	"t": 2179107	"P": 1003.5	"F": 2}
{"v": 1	"t": 2179127	"P": 1001.5	"F": 2}
{"v": 1	"t": 2179147	"P": 1006.5	"F": 1}
{"v": 1	"t": 2179168	"P": 1006.25	"F": 1}
{"v": 1	"t": 2179188	"P": 1002.75	"F": 1}
{"v": 1	"t": 2179208	"P": 1002.0	"F": 1}
{"v": 1	"t": 2179229	"P": 1004.0	"F": 2}
{"v": 1	"t": 2179249	"P": 1006.5	"F": 2}
{"v": 1	"t": 2179269	"P": 1003.25	"F": 2}
{"v": 1	"t": 2179290	"P": 1001.5	"F": 1}
{"v": 1	"t": 2179310	"P": 1005.5	"F": 1}
{"v": 1	"t": 2179330	"P": 1005.25	"F": 1}
{"v": 1	"t": 2179351	"P": 1001.25	"F": 1}
{"v": 1	"t": 2179371	"P": 1000.25	"F": 2}
{"v": 1	"t": 2179391	"P": 1006.25	"F": 1}
{"v": 1	"t": 2179412	"P": 1005.0	"F": 2}
{"v": 1	"t": 2179432	"P": 1002.75	"F": 2}
{"v": 1	"t": 2179452	"P": 1000.0	"F": 2}
{"v": 1	"t": 2179472	"P": 1005.0	"F": 2}
{"v": 1	"t": 2179493	"P": 1007.75	"F": 2}
{"v": 1	"t": 2179513	"P": 1002.25	"F": 2}
{"v": 1	"t": 2179533	"P": 1001.75	"F": 2}
{"v": 1	"t": 2179554	"P": 1004.5	"F": 2}
{"v": 1	"t": 2179574	"P": 1007.5	"F": 1}
{"v": 1	"t": 2179594	"P": 1002.5	"F": 1}
{"v": 1	"t": 2179615	"P": 1001.5	"F": 1}
{"v": 1	"t": 2179635	"P": 1003.75	"F": 1}
{"v": 1	"t": 2179655	"P": 1008.5	"F": 2}
{"v": 1	"t": 2179675	"P": 1004.5	"F": 1}
{"v": 1	"t": 2179696	"P": 1002.0	"F": 1}
{"v": 1	"t": 2179716	"P": 1002.5	"F": 1}
{"v": 1	"t": 2179736	"P": 1008.25	"F": 1}
{"v": 1	"t": 2179757	"P": 1006.25	"F": 1}
{"v": 1	"t": 2179777	"P": 1003.25	"F": 1	"C": 46.44	"D": 3266	"sn": 54091929832280	"file": "/data/device_log/data0000.out"}
{"v": 1	"t": 2179797	"P": 1000.5	"F": 1}
{"v": 1	"t": 2179818	"P": 1006.25	"F": 1}
{"v": 1	"t": 2179838	"P": 1006.0	"F": 1}
{"v": 1	"t": 2179858	"P": 1002.25	"F": 1}
{"v": 1	"t": 2179878	"P": 1000.5	"F": 1}
{"v": 1	"t": 2179899	"P": 1003.75	"F": 1}
{"v": 1	"t": 2179919	"P": 1005.75	"F": 1}
{"v": 1	"t": 2179939	"P": 1003.25	"F": 1}
{"v": 1	"t": 2179960	"P": 999.75	"F": 1}
{"v": 1	"t": 2179980	"P": 1004.5	"F": 2}
{"v": 1	"t": 2180000	"P": 1006.0	"F": 2}
{"v": 1	"t": 2180021	"P": 1002.0	"F": 2}
{"v": 1	"t": 2180041	"P": 1000.75	"F": 1}
{"v": 1	"t": 2180061	"P": 1006.5	"F": 2}
{"v": 1	"t": 2180082	"P": 1006.25	"F": 2}
{"v": 1	"t": 2180102	"P": 1004.0	"F": 2}
{"v": 1	"t": 2180122	"P": 1000.25	"F": 2}
{"v": 1	"t": 2180142	"P": 1005.5	"F": 2}
{"v": 1	"t": 2180163	"P": 1007.75	"F": 2}
{"v": 1	"t": 2180183	"P": 1003.75	"F": 2}
{"v": 1	"t": 2180203	"P": 1000.75	"F": 2}
{"v": 1	"t": 2180224	"P": 1006.0	"F": 2}
{"v": 1	"t": 2180244	"P": 1006.5	"F": 2}
{"v": 1	"t": 2180264	"P": 1003.75	"F": 2}
{"v": 1	"t": 2180285	"P": 1000.75	"F": 2}
{"v": 1	"t": 2180305	"P": 1003.75	"F": 2}
{"v": 1	"t": 2180325	"P": 1009.0	"F": 2}
{"v": 1	"t": 2180345	"P": 1004.75	"F": 2}
{"v": 1	"t": 2180366	"P": 1001.5	"F": 2}
{"v": 1	"t": 2180386	"P": 1003.75	"F": 2}
{"v": 1	"t": 2180406	"P": 1006.5	"F": 2}
{"v": 1	"t": 2180427	"P": 1005.75	"F": 2}
{"v": 1	"t": 2180447	"P": 1001.5	"F": 2}
{"v": 1	"t": 2180467	"P": 1001.25	"F": 2}
{"v": 1	"t": 2180488	"P": 1006.5	"F": 1}
{"v": 1	"t": 2180508	"P": 1005.75	"F": 1}
{"v": 1	"t": 2180528	"P": 1001.25	"F": 1}
{"v": 1	"t": 2180548	"P": 1000.25	"F": 1}
{"v": 1	"t": 2180569	"P": 1005.5	"F": 1}
{"v": 1	"t": 2180589	"P": 1007.5	"F": 1}
{"v": 1	"t": 2180609	"P": 1003.75	"F": 1}
{"v": 1	"t": 2180630	"P": 1000.75	"F": 2}
{"v": 1	"t": 2180650	"P": 1006.25	"F": 1}
{"v": 1	"t": 2180670	"P": 1006.5	"F": 2}
{"v": 1	"t": 2180691	"P": 1004.25	"F": 1}
{"v": 1	"t": 2180711	"P": 1000.25	"F": 1}
{"v": 1	"t": 2180731	"P": 1006.0	"F": 1}
{"v": 1	"t": 2180752	"P": 1006.25	"F": 1}
{"v": 1	"t": 2180772	"P": 1003.0	"F": 2}
{"v": 1	"t": 2180792	"P": 999.5	"F": 2	"C": 46.415	"D": 3266	"sn": 54091929832280	"file": "/data/device_log/data0000.out"}
{"v": 1	"t": 2180812	"P": 1005.25	"F": 1}
{"v": 1	"t": 2180833	"P": 1006.25	"F": 2}
{"v": 1	"t": 2180853	"P": 1005.0	"F": 1}
{"v": 1	"t": 2180873	"P": 1002.0	"F": 2}
{"v": 1	"t": 2180894	"P": 1003.75	"F": 2}
{"v": 1	"t": 2180914	"P": 1008.0	"F": 2}
{"v": 1	"t": 2180934	"P": 1003.0	"F": 2}
{"v": 1	"t": 2180955	"P": 999.75	"F": 2}
{"v": 1	"t": 2180975	"P": 1005.75	"F": 1}
{"v": 1	"t": 2180995	"P": 1007.0	"F": 1}
{"v": 1	"t": 2181015	"P": 1004.25	"F": 2}
{"v": 1	"t": 2181036	"P": 1000.75	"F": 1}
{"v": 1	"t": 2181056	"P": 1004.0	"F": 1}
{"v": 1	"t": 2181076	"P": 1006.75	"F": 2}
{"v": 1	"t": 2181097	"P": 1004.25	"F": 2}
{"v": 1	"t": 2181117	"P": 1003.25	"F": 1}
{"v": 1	"t": 2181137	"P": 1000.5	"F": 2}
{"v": 1	"t": 2181158	"P": 1006.0	"F": 2}
{"v": 1	"t": 2181178	"P": 1007.5	"F": 1}
{"v": 1	"t": 2181198	"P": 1003.0	"F": 2}
{"v": 1	"t": 2181218	"P": 1001.0	"F": 1}
{"v": 1	"t": 2181239	"P": 1006.75	"F": 1}
{"v": 1	"t": 2181259	"P": 1007.0	"F": 2}
{"v": 1	"t": 2181279	"P": 1001.5	"F": 1}
{"v": 1	"t": 2181300	"P": 1001.0	"F": 1}
{"v": 1	"t": 2181320	"P": 1005.0	"F": 1}
{"v": 1	"t": 2181340	"P": 1006.25	"F": 2}
{"v": 1	"t": 2181361	"P": 1001.0	"F": 1}
{"v": 1	"t": 2181381	"P": 1000.0	"F": 1}
{"v": 1	"t": 2181401	"P": 1007.0	"F": 2}
{"v": 1	"t": 2181422	"P": 1006.5	"F": 2}
{"v": 1	"t": 2181442	"P": 1003.75	"F": 1}
{"v": 1	"t": 2181462	"P": 1001.25	"F": 2}
{"v": 1	"t": 2181482	"P": 1002.75	"F": 1}
{"v": 1	"t": 2181503	"P": 1006.75	"F": 1}
{"v": 1	"t": 2181523	"P": 1004.5	"F": 2}
{"v": 1	"t": 2181543	"P": 1001.5	"F": 1}
{"v": 1	"t": 2181564	"P": 1003.75	"F": 1}
{"v": 1	"t": 2181584	"P": 1007.25	"F": 2}
{"v": 1	"t": 2181604	"P": 1006.0	"F": 2}
{"v": 1	"t": 2181624	"P": 1000.75	"F": 2}
{"v": 1	"t": 2181645	"P": 1002.0	"F": 1}
{"v": 1	"t": 2181665	"P": 1006.25	"F": 1}
{"v": 1	"t": 2181685	"P": 1005.0	"F": 1}
{"v": 1	"t": 2181706	"P": 1000.5	"F": 1}
{"v": 1	"t": 2181726	"P": 1001.0	"F": 2}
{"v": 1	"t": 2181746	"P": 1007.75	"F": 1}
{"v": 1	"t": 2181767	"P": 1006.25	"F": 1}
{"v": 1	"t": 2181787	"P": 1004.0	"F": 1}
{"v": 1	"t": 2181807	"P": 1000.0	"F": 1	"C": 46.455	"D": 3266	"sn": 54091929832280	"file": "/data/device_log/data0000.out"}
{"v": 1	"t": 2181827	"P": 1006.75	"F": 2}
{"v": 1	"t": 2181848	"P": 1006.75	"F": 1}
{"v": 1	"t": 2181868	"P": 1004.5	"F": 2}
{"v": 1	"t": 2181888	"P": 1001.5	"F": 1}
{"v": 1	"t": 2181909	"P": 1003.5	"F": 1}
{"v": 1	"t": 2181929	"P": 1008.25	"F": 1}
{"v": 1	"t": 2181949	"P": 1003.25	"F": 2}
{"v": 1	"t": 2181970	"P": 1000.5	"F": 1}
{"v": 1	"t": 2181990	"P": 1005.0	"F": 1}
{"v": 1	"t": 2182010	"P": 1006.75	"F": 1}
{"v": 1	"t": 2182031	"P": 1005.25	"F": 1}
{"v": 1	"t": 2182051	"P": 1000.75	"F": 1}
{"v": 1	"t": 2182071	"P": 1003.75	"F": 1}
{"v": 1	"t": 2182091	"P": 1005.0	"F": 1}
{"v": 1	"t": 2182112	"P": 1002.5	"F": 1}
{"v": 1	"t": 2182132	"P": 1001.75	"F": 1}
{"v": 1	"t": 2182152	"P": 1003.75	"F": 1}
{"v": 1	"t": 2182173	"P": 1006.5	"F": 1}
{"v": 1	"t": 2182193	"P": 1002.5	"F": 1}
{"v": 1	"t": 2182213	"P": 1001.75	"F": 1}
{"v": 1	"t": 2182234	"P": 1007.0	"F": 1}
{"v": 1	"t": 2182254	"P": 1004.75	"F": 1}
{"v": 1	"t": 2182274	"P": 1001.75	"F": 1}
{"v": 1	"t": 2182295	"P": 1001.75	"F": 1}
{"v": 1	"t": 2182315	"P": 1005.75	"F": 1}
{"v": 1	"t": 2182335	"P": 1005.25	"F": 1}
{"v": 1	"t": 2182356	"P": 1001.75	"F": 1}
{"v": 1	"t": 2182376	"P": 1002.5	"F": 1}
{"v": 1	"t": 2182396	"P": 1006.5	"F": 1}
{"v": 1	"t": 2182417	"P": 1006.5	"F": 1}
{"v": 1	"t": 2182437	"P": 1001.5	"F": 2}
{"v": 1	"t": 2182457	"P": 1001.5	"F": 1}
{"v": 1	"t": 2182478	"P": 1007.25	"F": 1}
{"v": 1	"t": 2182498	"P": 1004.25	"F": 2}
{"v": 1	"t": 2182518	"P": 1002.0	"F": 2}
{"v": 1	"t": 2182539	"P": 1004.25	"F": 2}
{"v": 1	"t": 2182559	"P": 1008.75	"F": 2}
{"v": 1	"t": 2182579	"P": 1003.25	"F": 2}
{"v": 1	"t": 2182600	"P": 1000.0	"F": 2}
{"v": 1	"t": 2182620	"P": 1003.0	"F": 2}
{"v": 1	"t": 2182640	"P": 1006.25	"F": 2}
{"v": 1	"t": 2182660	"P": 1004.0	"F": 2}
{"v": 1	"t": 2182681	"P": 1000.75	"F": 2}
{"v": 1	"t": 2182701	"P": 1003.5	"F": 2}
{"v": 1	"t": 2182721	"P": 1008.0	"F": 2}
{"v": 1	"t": 2182742	"P": 1003.0	"F": 2}
{"v": 1	"t": 2182762	"P": 1001.0	"F": 2}
{"v": 1	"t": 2182782	"P": 1001.75	"F": 2}
{"v": 1	"t": 2182803	"P": 1006.5	"F": 2}
{"v": 1	"t": 2182823	"P": 1004.5	"F": 2	"C": 46.445	"D": 3266	"sn": 54091929832280	"file": "/data/device_log/data0000.out"}
{"v": 1	"t": 2182843	"P": 1001.25	"F": 2}
{"v": 1	"t": 2182863	"P": 1001.25	"F": 2}
{"v": 1	"t": 2182884	"P": 1007.0	"F": 2}
{"v": 1	"t": 2182904	"P": 1006.25	"F": 2}
{"v": 1	"t": 2182924	"P": 1003.0	"F": 2}
{"v": 1	"t": 2182945	"P": 1000.5	"F": 1}
{"v": 1	"t": 2182965	"P": 1005.75	"F": 2}
{"v": 1	"t": 2182985	"P": 1005.5	"F": 2}
{"v": 1	"t": 2183006	"P": 1003.0	"F": 2}
{"v": 1	"t": 2183026	"P": 1000.25	"F": 1}
{"v": 1	"t": 2183046	"P": 1003.5	"F": 1}
{"v": 1	"t": 2183066	"P": 1006.75	"F": 2}
{"v": 1	"t": 2183087	"P": 1005.5	"F": 2}
{"v": 1	"t": 2183107	"P": 999.5	"F": 2}
{"v": 1	"t": 2183127	"P": 1003.75	"F": 2}
{"v": 1	"t": 2183148	"P": 1009.0	"F": 2}
{"v": 1	"t": 2183168	"P": 1004.25	"F": 2}
{"v": 1	"t": 2183188	"P": 1002.0	"F": 2}
{"v": 1	"t": 2183209	"P": 1000.75	"F": 2}
{"v": 1	"t": 2183229	"P": 1008.25	"F": 2}
{"v": 1	"t": 2183249	"P": 1005.75	"F": 2}
{"v": 1	"t": 2183269	"P": 1001.5	"F": 2}
{"v": 1	"t": 2183290	"P": 1001.75	"F": 2}
{"v": 1	"t": 2183310	"P": 1008.25	"F": 2}
{"v": 1	"t": 2183330	"P": 1004.5	"F": 2}
{"v": 1	"t": 2183351	"P": 1002.75	"F": 1}
{"v": 1	"t": 2183371	"P": 1001.5	"F": 1}
{"v": 1	"t": 2183391	"P": 1007.75	"F": 1}
{"v": 1	"t": 2183412	"P": 1004.75	"F": 2}
{"v": 1	"t": 2183432	"P": 1001.0	"F": 2}
{"v": 1	"t": 2183452	"P": 1001.0	"F": 2}
{"v": 1	"t": 2183473	"P": 1006.5	"F": 2}
{"v": 1	"t": 2183493	"P": 1004.75	"F": 1}
{"v": 1	"t": 2183513	"P": 1001.0	"F": 2}
{"v": 1	"t": 2183533	"P": 1000.75	"F": 1}
{"v": 1	"t": 2183554	"P": 1006.0	"F": 1}
{"v": 1	"t": 2183574	"P": 1006.75	"F": 1}
{"v": 1	"t": 2183594	"P": 1001.25	"F": 2}
{"v": 1	"t": 2183615	"P": 1000.25	"F": 1}
{"v": 1	"t": 2183635	"P": 1004.75	"F": 1}
{"v": 1	"t": 2183655	"P": 1006.25	"F": 2}
{"v": 1	"t": 2183676	"P": 1002.5	"F": 1}
{"v": 1	"t": 2183696	"P": 1002.25	"F": 1}
{"v": 1	"t": 2183716	"P": 1001.25	"F": 1}
{"v": 1	"t": 2183736	"P": 1008.25	"F": 2}
{"v": 1	"t": 2183757	"P": 1006.25	"F": 1}
{"v": 1	"t": 2183777	"P": 1001.0	"F": 1}
{"v": 1	"t": 2183797	"P": 1000.5	"F": 1}
{"v": 1	"t": 2183818	"P": 1006.5	"F": 2}
{"v": 1	"t": 2183838	"P": 1004.75	"F": 1	"C": 46.44	"D": 3266	"sn": 54091929832280	"file": "/data/device_log/data0000.out"}
{"v": 1	"t": 2183858	"P": 1001.0	"F": 1}
{"v": 1	"t": 2183878	"P": 1001.5	"F": 1}
{"v": 1	"t": 2183899	"P": 1006.0	"F": 2}
{"v": 1	"t": 2183919	"P": 1005.0	"F": 1}
{"v": 1	"t": 2183939	"P": 1002.25	"F": 1}
{"v": 1	"t": 2183960	"P": 1002.25	"F": 2}
{"v": 1	"t": 2183980	"P": 1005.25	"F": 2}
{"v": 1	"t": 2184000	"P": 1003.75	"F": 1}
{"v": 1	"t": 2184021	"P": 1001.25	"F": 1}
{"v": 1	"t": 2184041	"P": 1001.25	"F": 1}
{"v": 1	"t": 2184061	"P": 1005.25	"F": 2}
{"v": 1	"t": 2184082	"P": 1005.0	"F": 1}
{"v": 1	"t": 2184102	"P": 1002.0	"F": 1}
{"v": 1	"t": 2184122	"P": 1002.75	"F": 1}
{"v": 1	"t": 2184142	"P": 1005.75	"F": 1}
{"v": 1	"t": 2184163	"P": 1005.25	"F": 2}
{"v": 1	"t": 2184183	"P": 1001.25	"F": 1}
{"v": 1	"t": 2184203	"P": 1000.75	"F": 2}
{"v": 1	"t": 2184224	"P": 1006.0	"F": 1}
{"v": 1	"t": 2184244	"P": 1007.25	"F": 2}
{"v": 1	"t": 2184264	"P": 1004.5	"F": 2}
{"v": 1	"t": 2184285	"P": 1001.0	"F": 1}
{"v": 1	"t": 2184305	"P": 1005.0	"F": 2}
{"v": 1	"t": 2184325	"P": 1006.0	"F": 2}
{"v": 1	"t": 2184345	"P": 1003.25	"F": 2}
{"v": 1	"t": 2184366	"P": 1002.5	"F": 2}
{"v": 1	"t": 2184386	"P": 1002.75	"F": 1}
{"v": 1	"t": 2184406	"P": 1007.0	"F": 1}
{"v": 1	"t": 2184427	"P": 1005.75	"F": 1}
{"v": 1	"t": 2184447	"P": 1003.0	"F": 2}
{"v": 1	"t": 2184467	"P": 1001.5	"F": 1}
{"v": 1	"t": 2184487	"P": 1005.25	"F": 2}
{"v": 1	"t": 2184508	"P": 1006.75	"F": 2}
{"v": 1	"t": 2184528	"P": 1002.25	"F": 1}
{"v": 1	"t": 2184548	"P": 1001.5	"F": 1}
{"v": 1	"t": 2184569	"P": 1004.0	"F": 1}
{"v": 1	"t": 2184589	"P": 1006.25	"F": 2}
{"v": 1	"t": 2184609	"P": 1003.75	"F": 1}
{"v": 1	"t": 2184630	"P": 1001.5	"F": 2}
{"v": 1	"t": 2184650	"P": 1003.5	"F": 1}
{"v": 1	"t": 2184670	"P": 1007.5	"F": 1}
{"v": 1	"t": 2184691	"P": 1004.5	"F": 1}
{"v": 1	"t": 2184711	"P": 1003.0	"F": 2}
{"v": 1	"t": 2184731	"P": 1004.5	"F": 1}
{"v": 1	"t": 2184751	"P": 1009.0	"F": 1}
{"v": 1	"t": 2184772	"P": 1003.5	"F": 1}
{"v": 1	"t": 2184792	"P": 1000.75	"F": 2}
{"v": 1	"t": 2184812	"P": 1001.5	"F": 2}
{"v": 1	"t": 2184833	"P": 1007.5	"F": 2}
{"v": 1	"t": 2184853	"P": 1007.0	"F": 2	"C": 46.48	"D": 3266	"sn": 54091929832280	"file": "/data/device_log/data0000.out"}
{"v": 1	"t": 2184873	"P": 1001.75	"F": 2}
{"v": 1	"t": 2184893	"P": 1001.25	"F": 1}
{"v": 1	"t": 2184914	"P": 1007.25	"F": 1}
{"v": 1	"t": 2184934	"P": 1006.5	"F": 1}
{"v": 1	"t": 2184954	"P": 1004.5	"F": 2}
{"v": 1	"t": 2184975	"P": 998.5	"F": 1}
{"v": 1	"t": 2184995	"P": 1004.75	"F": 2}
{"v": 1	"t": 2185015	"P": 1005.25	"F": 1}
{"v": 1	"t": 2185036	"P": 1003.5	"F": 2}
{"v": 1	"t": 2185056	"P": 1001.25	"F": 1}
{"v": 1	"t": 2185076	"P": 1003.75	"F": 1}
{"v": 1	"t": 2185096	"P": 1008.0	"F": 2}
{"v": 1	"t": 2185117	"P": 1004.75	"F": 1}
{"v": 1	"t": 2185137	"P": 1001.75	"F": 1}
{"v": 1	"t": 2185157	"P": 1003.0	"F": 1}
{"v": 1	"t": 2185178	"P": 1007.0	"F": 2}
{"v": 1	"t": 2185198	"P": 1004.5	"F": 2}
{"v": 1	"t": 2185218	"P": 1002.5	"F": 2}
{"v": 1	"t": 2185238	"P": 1003.0	"F": 1}
{"v": 1	"t": 2185259	"P": 1008.5	"F": 2}
{"v": 1	"t": 2185279	"P": 1005.5	"F": 1}
{"v": 1	"t": 2185299	"P": 1002.75	"F": 2}
{"v": 1	"t": 2185320	"P": 1001.75	"F": 1}
{"v": 1	"t": 2185340	"P": 1007.0	"F": 1}
{"v": 1	"t": 2185360	"P": 1007.5	"F": 1}
{"v": 1	"t": 2185381	"P": 1001.0	"F": 1}
{"v": 1	"t": 2185401	"P": 1000.75	"F": 1}
{"v": 1	"t": 2185421	"P": 1007.75	"F": 1}
{"v": 1	"t": 2185442	"P": 1005.75	"F": 1}
{"v": 1	"t": 2185462	"P": 1003.25	"F": 1}
{"v": 1	"t": 2185482	"P": 1000.75	"F": 1}
{"v": 1	"t": 2185502	"P": 1007.75	"F": 1}
{"v": 1	"t": 2185523	"P": 1006.25	"F": 1}
{"v": 1	"t": 2185543	"P": 1003.25	"F": 1}
{"v": 1	"t": 2185563	"P": 999.75	"F": 1}
{"v": 1	"t": 2185584	"P": 1004.25	"F": 1}
{"v": 1	"t": 2185604	"P": 1007.5	"F": 1}
{"v": 1	"t": 2185624	"P": 1005.5	"F": 2}
{"v": 1	"t": 2185645	"P": 1003.75	"F": 2}
{"v": 1	"t": 2185665	"P": 1003.25	"F": 1}
{"v": 1	"t": 2185685	"P": 1008.25	"F": 1}
{"v": 1	"t": 2185705	"P": 1005.0	"F": 1}
{"v": 1	"t": 2185726	"P": 1001.5	"F": 1}
{"v": 1	"t": 2185746	"P": 1001.5	"F": 1}
{"v": 1	"t": 2185766	"P": 1007.75	"F": 1}
{"v": 1	"t": 2185787	"P": 1005.75	"F": 1}
{"v": 1	"t": 2185807	"P": 1002.25	"F": 1}
{"v": 1	"t": 2185827	"P": 1000.0	"F": 2}
{"v": 1	"t": 2185847	"P": 1007.0	"F": 2}
{"v": 1	"t": 2185868	"P": 1005.5	"F": 1	"C": 46.45	"D": 3266	"sn": 54091929832280	"file": "/data/device_log/data0000.out"}
{"v": 1	"t": 2185888	"P": 1002.75	"F": 1}
{"v": 1	"t": 2185908	"P": 1001.75	"F": 1}
{"v": 1	"t": 2185929	"P": 1004.5	"F": 1}
{"v": 1	"t": 2185949	"P": 1007.5	"F": 1}
{"v": 1	"t": 2185969	"P": 1003.75	"F": 1}
{"v": 1	"t": 2185990	"P": 1001.0	"F": 1}
{"v": 1	"t": 2186010	"P": 1006.75	"F": 2}
{"v": 1	"t": 2186030	"P": 1007.25	"F": 2}
{"v": 1	"t": 2186051	"P": 1003.0	"F": 1}
{"v": 1	"t": 2186071	"P": 1000.25	"F": 1}
{"v": 1	"t": 2186091	"P": 1007.0	"F": 1}
{"v": 1	"t": 2186112	"P": 1005.5	"F": 1}
{"v": 1	"t": 2186132	"P": 1002.5	"F": 1}
{"v": 1	"t": 2186152	"P": 1001.75	"F": 1}
{"v": 1	"t": 2186173	"P": 1008.0	"F": 2}
{"v": 1	"t": 2186193	"P": 1005.75	"F": 2}
{"v": 1	"t": 2186213	"P": 1003.75	"F": 1}
{"v": 1	"t": 2186233	"P": 1000.25	"F": 1}
{"v": 1	"t": 2186254	"P": 1005.75	"F": 1}
{"v": 1	"t": 2186274	"P": 1005.5	"F": 2}
{"v": 1	"t": 2186294	"P": 1001.0	"F": 1}
{"v": 1	"t": 2186315	"P": 1002.75	"F": 2}
{"v": 1	"t": 2186335	"P": 1008.0	"F": 2}
{"v": 1	"t": 2186355	"P": 1004.25	"F": 1}
{"v": 1	"t": 2186376	"P": 1002.5	"F": 1}
{"v": 1	"t": 2186396	"P": 1002.5	"F": 2}
{"v": 1	"t": 2186416	"P": 1007.0	"F": 2}
{"v": 1	"t": 2186437	"P": 1004.25	"F": 2}
{"v": 1	"t": 2186457	"P": 1002.25	"F": 1}
{"v": 1	"t": 2186478	"P": 1005.5	"F": 1}
{"v": 1	"t": 2186498	"P": 1005.25	"F": 1}
{"v": 1	"t": 2186518	"P": 1003.5	"F": 1}
{"v": 1	"t": 2186539	"P": 1003.25	"F": 1}
{"v": 1	"t": 2186559	"P": 1008.0	"F": 2}
{"v": 1	"t": 2186579	"P": 1005.5	"F": 1}
{"v": 1	"t": 2186599	"P": 1001.0	"F": 2}
{"v": 1	"t": 2186620	"P": 1002.5	"F": 1}
{"v": 1	"t": 2186640	"P": 1006.25	"F": 2}
{"v": 1	"t": 2186660	"P": 1004.5	"F": 2}
{"v": 1	"t": 2186681	"P": 1001.0	"F": 1}
{"v": 1	"t": 2186701	"P": 1002.0	"F": 2}
{"v": 1	"t": 2186721	"P": 1006.0	"F": 1}
{"v": 1	"t": 2186742	"P": 1005.0	"F": 1}
{"v": 1	"t": 2186762	"P": 1004.0	"F": 1}
{"v": 1	"t": 2186782	"P": 1001.25	"F": 2}
{"v": 1	"t": 2186803	"P": 1008.5	"F": 1}
{"v": 1	"t": 2186823	"P": 1004.75	"F": 1}
{"v": 1	"t": 2186843	"P": 1001.5	"F": 1}
{"v": 1	"t": 2186863	"P": 1001.5	"F": 1}
{"v": 1	"t": 2186884	"P": 1005.5	"F": 1	"C": 46.43	"D": 3266	"sn": 54091929832280	"file": "/data/device_log/data0000.out"}
{"v": 1	"t": 2186904	"P": 1007.0	"F": 1}
{"v": 1	"t": 2186924	"P": 1001.5	"F": 1}
{"v": 1	"t": 2186945	"P": 1000.5	"F": 2}
{"v": 1	"t": 2186965	"P": 1005.25	"F": 2}
{"v": 1	"t": 2186985	"P": 1006.75	"F": 1}
{"v": 1	"t": 2187006	"P": 1004.75	"F": 1}
{"v": 1	"t": 2187026	"P": 1002.75	"F": 1}
{"v": 1	"t": 2187046	"P": 1004.75	"F": 1}
{"v": 1	"t": 2187066	"P": 1010.0	"F": 1}
{"v": 1	"t": 2187087	"P": 1005.5	"F": 1}
{"v": 1	"t": 2187107	"P": 1002.25	"F": 1}
{"v": 1	"t": 2187127	"P": 1001.75	"F": 1}
{"v": 1	"t": 2187148	"P": 1007.5	"F": 1}
{"v": 1	"t": 2187168	"P": 1006.75	"F": 1}
{"v": 1	"t": 2187188	"P": 1002.25	"F": 2}
{"v": 1	"t": 2187208	"P": 999.5	"F": 1}
{"v": 1	"t": 2187229	"P": 1006.75	"F": 2}
{"v": 1	"t": 2187249	"P": 1004.5	"F": 2}
{"v": 1	"t": 2187269	"P": 1002.75	"F": 2}
{"v": 1	"t": 2187290	"P": 1001.5	"F": 1}
{"v": 1	"t": 2187310	"P": 1007.5	"F": 1}
{"v": 1	"t": 2187330	"P": 1005.0	"F": 2}
{"v": 1	"t": 2187351	"P": 1003.75	"F": 1}
{"v": 1	"t": 2187371	"P": 1000.75	"F": 1}
{"v": 1	"t": 2187391	"P": 1006.5	"F": 1}
{"v": 1	"t": 2187412	"P": 1006.0	"F": 1}
{"v": 1	"t": 2187432	"P": 1001.75	"F": 1}
{"v": 1	"t": 2187452	"P": 1001.75	"F": 1}
{"v": 1	"t": 2187473	"P": 1007.5	"F": 1}
{"v": 1	"t": 2187493	"P": 1004.25	"F": 1}
{"v": 1	"t": 2187513	"P": 1003.5	"F": 2}
{"v": 1	"t": 2187533	"P": 1000.75	"F": 1}
{"v": 1	"t": 2187554	"P": 1005.75	"F": 1}
{"v": 1	"t": 2187574	"P": 1006.75	"F": 1}
{"v": 1	"t": 2187594	"P": 1004.75	"F": 1}
{"v": 1	"t": 2187615	"P": 1001.75	"F": 2}
{"v": 1	"t": 2187635	"P": 1004.25	"F": 1}
{"v": 1	"t": 2187655	"P": 1007.25	"F": 1}
{"v": 1	"t": 2187675	"P": 1003.75	"F": 2}
{"v": 1	"t": 2187696	"P": 1002.5	"F": 1}
{"v": 1	"t": 2187716	"P": 1003.75	"F": 1}
{"v": 1	"t": 2187736	"P": 1007.0	"F": 1}
{"v": 1	"t": 2187757	"P": 1005.75	"F": 1}
{"v": 1	"t": 2187777	"P": 1001.0	"F": 2}
{"v": 1	"t": 2187797	"P": 1000.75	"F": 1}
{"v": 1	"t": 2187817	"P": 1006.25	"F": 1}
{"v": 1	"t": 2187838	"P": 1005.25	"F": 2}
{"v": 1	"t": 2187858	"P": 1003.0	"F": 2}
{"v": 1	"t": 2187878	"P": 1000.0	"F": 2}
{"v": 1	"t": 2187899	"P": 1006.25	"F": 1	"C": 46.42	"D": 3266	"sn": 54091929832280	"file": "/data/device_log/data0000.out"}
{"v": 1	"t": 2187919	"P": 1007.0	"F": 2}
{"v": 1	"t": 2187939	"P": 1004.25	"F": 1}
{"v": 1	"t": 2187960	"P": 1002.5	"F": 1}
{"v": 1	"t": 2187980	"P": 1004.0	"F": 2}
{"v": 1	"t": 2188000	"P": 1007.75	"F": 2}
{"v": 1	"t": 2188021	"P": 1002.25	"F": 1}
{"v": 1	"t": 2188041	"P": 1002.25	"F": 2}
{"v": 1	"t": 2188061	"P": 1004.0	"F": 2}
{"v": 1	"t": 2188082	"P": 1006.25	"F": 2}
{"v": 1	"t": 2188102	"P": 1001.75	"F": 1}
{"v": 1	"t": 2188122	"P": 1001.75	"F": 1}
{"v": 1	"t": 2188143	"P": 1006.75	"F": 1}
{"v": 1	"t": 2188163	"P": 1003.75	"F": 2}
{"v": 1	"t": 2188183	"P": 1001.75	"F": 1}
{"v": 1	"t": 2188204	"P": 1008.25	"F": 1}
{"v": 1	"t": 2188224	"P": 1006.5	"F": 1}
{"v": 1	"t": 2188244	"P": 1004.0	"F": 2}
{"v": 1	"t": 2188265	"P": 1004.25	"F": 1}
{"v": 1	"t": 2188285	"P": 1007.0	"F": 2}
{"v": 1	"t": 2188306	"P": 1002.75	"F": 1}
{"v": 1	"t": 2188326	"P": 1001.75	"F": 1}
{"v": 1	"t": 2188346	"P": 1004.75	"F": 1}
{"v": 1	"t": 2188367	"P": 1005.0	"F": 1}
{"v": 1	"t": 2188387	"P": 1001.75	"F": 1}
{"v": 1	"t": 2188407	"P": 1004.0	"F": 1}
{"v": 1	"t": 2188428	"P": 1007.25	"F": 1}
{"v": 1	"t": 2188448	"P": 1004.25	"F": 1}
{"v": 1	"t": 2188468	"P": 1001.0	"F": 1}
{"v": 1	"t": 2188489	"P": 1005.0	"F": 1}
{"v": 1	"t": 2188509	"P": 1004.75	"F": 1}
{"v": 1	"t": 2188529	"P": 1002.0	"F": 1}
{"v": 1	"t": 2188550	"P": 1003.0	"F": 1}
{"v": 1	"t": 2188570	"P": 1007.75	"F": 2}
{"v": 1	"t": 2188591	"P": 1003.0	"F": 2}
{"v": 1	"t": 2188611	"P": 1001.0	"F": 2}
{"v": 1	"t": 2188631	"P": 1007.0	"F": 1}
{"v": 1	"t": 2188652	"P": 1003.0	"F": 1}
{"v": 1	"t": 2188672	"P": 1001.0	"F": 1}
{"v": 1	"t": 2188693	"P": 1004.25	"F": 1}
{"v": 1	"t": 2188713	"P": 1006.5	"F": 2}
{"v": 1	"t": 2188733	"P": 1002.25	"F": 2}
{"v": 1	"t": 2188754	"P": 1003.25	"F": 2}
{"v": 1	"t": 2188774	"P": 1007.25	"F": 1}
{"v": 1	"t": 2188794	"P": 1003.0	"F": 2}
{"v": 1	"t": 2188815	"P": 1001.5	"F": 2}
{"v": 1	"t": 2188835	"P": 1006.75	"F": 1}
{"v": 1	"t": 2188855	"P": 1006.25	"F": 2}
{"v": 1	"t": 2188876	"P": 1002.0	"F": 1}
{"v": 1	"t": 2188896	"P": 1005.0	"F": 1}
{"v": 1	"t": 2188916	"P": 1005.75	"F": 2	"C": 46.475	"D": 3265	"sn": 54091929832280	"file": "/data/device_log/data0000.out"}
{"v": 1	"t": 2188937	"P": 1003.75	"F": 1}
{"v": 1	"t": 2188957	"P": 1001.25	"F": 1}
{"v": 1	"t": 2188978	"P": 1007.5	"F": 1}
{"v": 1	"t": 2188998	"P": 1005.0	"F": 2}
{"v": 1	"t": 2189018	"P": 1002.75	"F": 2}
{"v": 1	"t": 2189039	"P": 1004.0	"F": 1}
{"v": 1	"t": 2189059	"P": 1007.75	"F": 1}
{"v": 1	"t": 2189079	"P": 1004.75	"F": 2}
{"v": 1	"t": 2189100	"P": 1003.25	"F": 2}
{"v": 1	"t": 2189120	"P": 1008.0	"F": 2}
{"v": 1	"t": 2189140	"P": 1005.25	"F": 1}
{"v": 1	"t": 2189161	"P": 1003.25	"F": 1}
{"v": 1	"t": 2189181	"P": 1005.0	"F": 2}
{"v": 1	"t": 2189202	"P": 1004.25	"F": 2}
{"v": 1	"t": 2189222	"P": 1001.0	"F": 1}
{"v": 1	"t": 2189242	"P": 1004.5	"F": 2}
{"v": 1	"t": 2189263	"P": 1007.25	"F": 1}
{"v": 1	"t": 2189283	"P": 1003.0	"F": 2}
{"v": 1	"t": 2189303	"P": 1002.25	"F": 1}
{"v": 1	"t": 2189324	"P": 1007.75	"F": 1}
{"v": 1	"t": 2189344	"P": 1005.5	"F": 1}
{"v": 1	"t": 2189365	"P": 1000.75	"F": 2}
{"v": 1	"t": 2189385	"P": 1005.0	"F": 1}
{"v": 1	"t": 2189405	"P": 1007.25	"F": 1}
{"v": 1	"t": 2189426	"P": 1003.75	"F": 2}
{"v": 1	"t": 2189446	"P": 1001.25	"F": 2}
{"v": 1	"t": 2189466	"P": 1007.5	"F": 2}
{"v": 1	"t": 2189487	"P": 1005.5	"F": 1}
{"v": 1	"t": 2189507	"P": 1003.0	"F": 2}
{"v": 1	"t": 2189527	"P": 1007.25	"F": 1}
{"v": 1	"t": 2189548	"P": 1005.0	"F": 1}
{"v": 1	"t": 2189568	"P": 1002.0	"F": 2}
{"v": 1	"t": 2189589	"P": 1001.5	"F": 1}
{"v": 1	"t": 2189609	"P": 1009.0	"F": 1}
{"v": 1	"t": 2189629	"P": 1003.5	"F": 2}
{"v": 1	"t": 2189650	"P": 1000.5	"F": 1}
{"v": 1	"t": 2189670	"P": 1004.75	"F": 1}
{"v": 1	"t": 2189690	"P": 1006.75	"F": 1}
{"v": 1	"t": 2189711	"P": 1002.75	"F": 1}
{"v": 1	"t": 2189731	"P": 1004.25	"F": 1}
{"v": 1	"t": 2189752	"P": 1006.5	"F": 1}
{"v": 1	"t": 2189772	"P": 1001.75	"F": 2}
{"v": 1	"t": 2189792	"P": 1006.0	"F": 1}
{"v": 1	"t": 2189813	"P": 1006.5	"F": 1}
{"v": 1	"t": 2189833	"P": 1000.75	"F": 1}
{"v": 1	"t": 2189854	"P": 1004.25	"F": 2}
{"v": 1	"t": 2189874	"P": 1006.5	"F": 1}
{"v": 1	"t": 2189895	"P": 1001.0	"F": 2}
{"v": 1	"t": 2189915	"P": 1005.5	"F": 1}
{"v": 1	"t": 2189935	"P": 1005.5	"F": 1	"C": 46.47	"D": 3265	"sn": 54091929832280	"file": "/data/device_log/data0000.out"}
{"v": 1	"t": 2189956	"P": 1004.25	"F": 1}
{"v": 1	"t": 2189976	"P": 1003.75	"F": 1}
{"v": 1	"t": 2189997	"P": 1005.25	"F": 2}
{"v": 1	"t": 2190017	"P": 1001.75	"F": 2}
{"v": 1	"t": 2190037	"P": 1001.25	"F": 1}
{"v": 1	"t": 2190058	"P": 1009.25	"F": 2}
{"v": 1	"t": 2190078	"P": 1004.75	"F": 1}
{"v": 1	"t": 2190099	"P": 1002.5	"F": 2}
{"v": 1	"t": 2190119	"P": 1008.0	"F": 1}
{"v": 1	"t": 2190139	"P": 1004.75	"F": 1}
{"v": 1	"t": 2190160	"P": 1002.25	"F": 2}
{"v": 1	"t": 2190180	"P": 1006.5	"F": 1}
{"v": 1	"t": 2190200	"P": 1004.75	"F": 1}
{"v": 1	"t": 2190221	"P": 1001.5	"F": 2}
{"v": 1	"t": 2190241	"P": 1004.75	"F": 2}
{"v": 1	"t": 2190262	"P": 1005.75	"F": 1}
{"v": 1	"t": 2190282	"P": 1001.75	"F": 2}
{"v": 1	"t": 2190302	"P": 1001.25	"F": 2}
{"v": 1	"t": 2190323	"P": 1005.75	"F": 2}
{"v": 1	"t": 2190343	"P": 1005.5	"F": 2}
{"v": 1	"t": 2190363	"P": 1001.25	"F": 1}
{"v": 1	"t": 2190384	"P": 1006.75	"F": 2}
{"v": 1	"t": 2190404	"P": 1004.5	"F": 2}
{"v": 1	"t": 2190424	"P": 1002.25	"F": 1}
{"v": 1	"t": 2190445	"P": 1003.0	"F": 2}
{"v": 1	"t": 2190465	"P": 1008.5	"F": 1}
{"v": 1	"t": 2190486	"P": 1003.75	"F": 2}
{"v": 1	"t": 2190506	"P": 1000.0	"F": 2}
{"v": 1	"t": 2190526	"P": 1006.75	"F": 2}
{"v": 1	"t": 2190547	"P": 1003.75	"F": 1}
{"v": 1	"t": 2190567	"P": 1002.25	"F": 2}
{"v": 1	"t": 2190587	"P": 1002.75	"F": 2}
{"v": 1	"t": 2190608	"P": 1005.75	"F": 1}
{"v": 1	"t": 2190628	"P": 1004.25	"F": 1}
{"v": 1	"t": 2190649	"P": 1001.25	"F": 2}
{"v": 1	"t": 2190669	"P": 1008.25	"F": 1}
{"v": 1	"t": 2190689	"P": 1004.5	"F": 2}
{"v": 1	"t": 2190710	"P": 1001.25	"F": 1}
{"v": 1	"t": 2190730	"P": 1007.0	"F": 1}
{"v": 1	"t": 2190750	"P": 1007.0	"F": 2}
{"v": 1	"t": 2190771	"P": 1000.0	"F": 1}
{"v": 1	"t": 2190791	"P": 1004.25	"F": 2}
{"v": 1	"t": 2190812	"P": 1005.25	"F": 2}
{"v": 1	"t": 2190832	"P": 1002.5	"F": 2}
{"v": 1	"t": 2190852	"P": 1003.0	"F": 2}
{"v": 1	"t": 2190873	"P": 1007.25	"F": 1}
{"v": 1	"t": 2190893	"P": 1003.5	"F": 2}
{"v": 1	"t": 2190913	"P": 1002.0	"F": 2}
{"v": 1	"t": 2190934	"P": 1006.0	"F": 2}
{"v": 1	"t": 2190954	"P": 1005.25	"F": 2	"C": 46.425	"D": 3265	"sn": 54091929832280	"file": "/data/device_log/data0000.out"}
{"v": 1	"t": 2190975	"P": 1002.5	"F": 1}
{"v": 1	"t": 2190995	"P": 1002.5	"F": 1}
{"v": 1	"t": 2191015	"P": 1008.0	"F": 2}
{"v": 1	"t": 2191036	"P": 1003.5	"F": 2}
{"v": 1	"t": 2191056	"P": 1000.5	"F": 1}
{"v": 1	"t": 2191076	"P": 1007.75	"F": 1}
{"v": 1	"t": 2191097	"P": 1006.25	"F": 1}
{"v": 1	"t": 2191117	"P": 1002.25	"F": 2}
{"v": 1	"t": 2191137	"P": 1005.0	"F": 1}
{"v": 1	"t": 2191158	"P": 1006.5	"F": 2}
{"v": 1	"t": 2191178	"P": 1003.5	"F": 2}
{"v": 1	"t": 2191198	"P": 1001.75	"F": 2}
{"v": 1	"t": 2191219	"P": 1007.75	"F": 2}
{"v": 1	"t": 2191239	"P": 1006.0	"F": 2}
{"v": 1	"t": 2191260	"P": 1002.75	"F": 2}
{"v": 1	"t": 2191280	"P": 1007.75	"F": 1}
{"v": 1	"t": 2191300	"P": 1004.0	"F": 1}
{"v": 1	"t": 2191321	"P": 1000.75	"F": 2}
{"v": 1	"t": 2191341	"P": 1004.25	"F": 1}
{"v": 1	"t": 2191362	"P": 1008.0	"F": 2}
{"v": 1	"t": 2191382	"P": 1003.5	"F": 1}
{"v": 1	"t": 2191402	"P": 1001.5	"F": 2}
{"v": 1	"t": 2191423	"P": 1006.5	"F": 2}
{"v": 1	"t": 2191443	"P": 1005.5	"F": 1}
{"v": 1	"t": 2191463	"P": 1002.5	"F": 2}
{"v": 1	"t": 2191484	"P": 1003.5	"F": 2}
{"v": 1	"t": 2191504	"P": 1007.5	"F": 2}
{"v": 1	"t": 2191524	"P": 1002.0	"F": 2}
{"v": 1	"t": 2191545	"P": 1001.25	"F": 2}
{"v": 1	"t": 2191565	"P": 1007.25	"F": 2}
{"v": 1	"t": 2191585	"P": 1006.25	"F": 2}
{"v": 1	"t": 2191606	"P": 1002.75	"F": 2}
{"v": 1	"t": 2191626	"P": 1005.0	"F": 1}
{"v": 1	"t": 2191647	"P": 1007.25	"F": 2}
{"v": 1	"t": 2191667	"P": 1003.0	"F": 2}
{"v": 1	"t": 2191687	"P": 1004.0	"F": 2}
{"v": 1	"t": 2191708	"P": 1007.5	"F": 1}
{"v": 1	"t": 2191728	"P": 1006.0	"F": 1}
{"v": 1	"t": 2191748	"P": 1002.75	"F": 2}
{"v": 1	"t": 2191769	"P": 1006.0	"F": 1}
{"v": 1	"t": 2191789	"P": 1006.0	"F": 2}
{"v": 1	"t": 2191810	"P": 1003.5	"F": 1}
{"v": 1	"t": 2191830	"P": 1007.0	"F": 2}
{"v": 1	"t": 2191850	"P": 1004.5	"F": 2}
{"v": 1	"t": 2191871	"P": 1001.0	"F": 2}
{"v": 1	"t": 2191891	"P": 1004.25	"F": 2}
{"v": 1	"t": 2191912	"P": 1007.5	"F": 1}
{"v": 1	"t": 2191932	"P": 1002.0	"F": 1}
{"v": 1	"t": 2191952	"P": 1002.25	"F": 1}
{"v": 1	"t": 2191973	"P": 1006.75	"F": 2	"C": 46.475	"D": 3264	"sn": 54091929832280	"file": "/data/device_log/data0000.out"}
{"v": 1	"t": 2191993	"P": 1005.0	"F": 2}
{"v": 1	"t": 2192013	"P": 1000.5	"F": 2}
{"v": 1	"t": 2192034	"P": 1005.75	"F": 1}
{"v": 1	"t": 2192054	"P": 1007.25	"F": 2}
{"v": 1	"t": 2192074	"P": 1003.75	"F": 2}
{"v": 1	"t": 2192095	"P": 1003.25	"F": 2}
{"v": 1	"t": 2192115	"P": 1006.5	"F": 2}
{"v": 1	"t": 2192136	"P": 1003.25	"F": 1}
{"v": 1	"t": 2192156	"P": 1001.5	"F": 1}
{"v": 1	"t": 2192176	"P": 1007.5	"F": 1}
{"v": 1	"t": 2192197	"P": 1004.75	"F": 1}
{"v": 1	"t": 2192217	"P": 1002.25	"F": 2}
{"v": 1	"t": 2192237	"P": 1003.75	"F": 1}
{"v": 1	"t": 2192258	"P": 1005.5	"F": 2}
{"v": 1	"t": 2192278	"P": 1002.75	"F": 2}
{"v": 1	"t": 2192299	"P": 1001.25	"F": 1}
{"v": 1	"t": 2192319	"P": 1008.25	"F": 1}
{"v": 1	"t": 2192339	"P": 1004.25	"F": 1}
{"v": 1	"t": 2192360	"P": 999.25	"F": 2}
{"v": 1	"t": 2192380	"P": 1006.5	"F": 2}
{"v": 1	"t": 2192400	"P": 1006.5	"F": 2}
{"v": 1	"t": 2192421	"P": 1003.75	"F": 2}
{"v": 1	"t": 2192441	"P": 1004.5	"F": 1}
{"v": 1	"t": 2192462	"P": 1005.5	"F": 2}
{"v": 1	"t": 2192482	"P": 999.75	"F": 1}
{"v": 1	"t": 2192502	"P": 1004.75	"F": 2}
{"v": 1	"t": 2192523	"P": 1008.25	"F": 2}
{"v": 1	"t": 2192543	"P": 1005.5	"F": 2}
{"v": 1	"t": 2192563	"P": 1001.25	"F": 1}
{"v": 1	"t": 2192584	"P": 1003.75	"F": 2}
{"v": 1	"t": 2192604	"P": 1007.0	"F": 2}
{"v": 1	"t": 2192624	"P": 1004.5	"F": 2}
{"v": 1	"t": 2192645	"P": 1002.5	"F": 2}
{"v": 1	"t": 2192665	"P": 1004.25	"F": 2}
{"v": 1	"t": 2192685	"P": 1007.0	"F": 2}
{"v": 1	"t": 2192706	"P": 1004.25	"F": 1}
{"v": 1	"t": 2192726	"P": 1001.5	"F": 2}
{"v": 1	"t": 2192746	"P": 1005.0	"F": 1}
{"v": 1	"t": 2192766	"P": 1006.25	"F": 1}
{"v": 1	"t": 2192787	"P": 1004.0	"F": 2}
{"v": 1	"t": 2192807	"P": 1001.25	"F": 2}
{"v": 1	"t": 2192827	"P": 1002.25	"F": 1}
{"v": 1	"t": 2192848	"P": 1008.5	"F": 1}
{"v": 1	"t": 2192868	"P": 1005.5	"F": 1}
{"v": 1	"t": 2192888	"P": 1001.5	"F": 2}
{"v": 1	"t": 2192909	"P": 1002.5	"F": 1}
{"v": 1	"t": 2192929	"P": 1007.0	"F": 2}
{"v": 1	"t": 2192949	"P": 1004.5	"F": 2}
{"v": 1	"t": 2192969	"P": 1001.75	"F": 2}
{"v": 1	"t": 2192990	"P": 1001.75	"F": 1	"C": 46.455	"D": 3264	"sn": 54091929832280	"file": "/data/device_log/data0000.out"}
{"v": 1	"t": 2193010	"P": 1006.75	"F": 2}
{"v": 1	"t": 2193031	"P": 1004.5	"F": 2}
{"v": 1	"t": 2193051	"P": 1003.5	"F": 1}
{"v": 1	"t": 2193072	"P": 1006.5	"F": 1}
{"v": 1	"t": 2193092	"P": 1002.75	"F": 2}
{"v": 1	"t": 2193112	"P": 1003.5	"F": 2}
{"v": 1	"t": 2193133	"P": 1007.25	"F": 2}
{"v": 1	"t": 2193153	"P": 1006.0	"F": 2}
{"v": 1	"t": 2193173	"P": 1001.0	"F": 2}
{"v": 1	"t": 2193194	"P": 1006.0	"F": 1}
{"v": 1	"t": 2193214	"P": 1006.75	"F": 1}
{"v": 1	"t": 2193234	"P": 1003.5	"F": 2}
{"v": 1	"t": 2193255	"P": 1002.25	"F": 2}
{"v": 1	"t": 2193275	"P": 1008.25	"F": 2}
{"v": 1	"t": 2193295	"P": 1006.0	"F": 2}
{"v": 1	"t": 2193316	"P": 1001.75	"F": 2}
{"v": 1	"t": 2193336	"P": 1004.25	"F": 2}
{"v": 1	"t": 2193356	"P": 1007.5	"F": 2}
{"v": 1	"t": 2193377	"P": 1004.75	"F": 2}
{"v": 1	"t": 2193397	"P": 1002.5	"F": 1}
{"v": 1	"t": 2193417	"P": 1007.0	"F": 2}
{"v": 1	"t": 2193438	"P": 1004.75	"F": 1}
{"v": 1	"t": 2193458	"P": 1000.25	"F": 2}
{"v": 1	"t": 2193479	"P": 1001.5	"F": 1}
{"v": 1	"t": 2193499	"P": 1008.0	"F": 2}
{"v": 1	"t": 2193519	"P": 1003.75	"F": 2}
{"v": 1	"t": 2193539	"P": 1001.5	"F": 2}
{"v": 1	"t": 2193560	"P": 1003.25	"F": 1}
{"v": 1	"t": 2193580	"P": 1009.75	"F": 2}
{"v": 1	"t": 2193600	"P": 1004.25	"F": 1}
{"v": 1	"t": 2193621	"P": 1004.0	"F": 2}
{"v": 1	"t": 2193641	"P": 1002.5	"F": 2}
{"v": 1	"t": 2193661	"P": 1006.75	"F": 1}
{"v": 1	"t": 2193682	"P": 1005.75	"F": 2}
{"v": 1	"t": 2193702	"P": 1003.75	"F": 2}
{"v": 1	"t": 2193722	"P": 1001.25	"F": 1}
{"v": 1	"t": 2193743	"P": 1007.25	"F": 2}
{"v": 1	"t": 2193763	"P": 1005.25	"F": 2}
{"v": 1	"t": 2193783	"P": 1001.25	"F": 2}
{"v": 1	"t": 2193803	"P": 1000.25	"F": 2}
{"v": 1	"t": 2193824	"P": 1006.25	"F": 1}
{"v": 1	"t": 2193844	"P": 1007.25	"F": 1}
{"v": 1	"t": 2193864	"P": 1003.25	"F": 1}
{"v": 1	"t": 2193885	"P": 1000.25	"F": 1}
{"v": 1	"t": 2193905	"P": 1004.5	"F": 1}
{"v": 1	"t": 2193925	"P": 1008.5	"F": 1}
{"v": 1	"t": 2193945	"P": 1004.75	"F": 1}
{"v": 1	"t": 2193966	"P": 1001.25	"F": 1}
{"v": 1	"t": 2193986	"P": 1004.5	"F": 1}
{"v": 1	"t": 2194006	"P": 1008.0	"F": 2	"C": 46.485	"D": 3264	"sn": 54091929832280	"file": "/data/device_log/data0000.out"}
{"v": 1	"t": 2194027	"P": 1004.25	"F": 1}
{"v": 1	"t": 2194047	"P": 1001.0	"F": 2}
{"v": 1	"t": 2194067	"P": 1002.75	"F": 1}
{"v": 1	"t": 2194088	"P": 1007.25	"F": 1}
{"v": 1	"t": 2194108	"P": 1004.0	"F": 1}
{"v": 1	"t": 2194128	"P": 1001.75	"F": 1}
{"v": 1	"t": 2194149	"P": 1002.75	"F": 1}
{"v": 1	"t": 2194169	"P": 1007.25	"F": 1}
{"v": 1	"t": 2194189	"P": 1005.75	"F": 1}
{"v": 1	"t": 2194209	"P": 1002.75	"F": 1}
{"v": 1	"t": 2194230	"P": 1002.75	"F": 1}
{"v": 1	"t": 2194250	"P": 1007.5	"F": 1}
{"v": 1	"t": 2194270	"P": 1006.0	"F": 1}
{"v": 1	"t": 2194291	"P": 1003.25	"F": 1}
{"v": 1	"t": 2194311	"P": 1002.75	"F": 1}
{"v": 1	"t": 2194331	"P": 1006.25	"F": 2}
{"v": 1	"t": 2194352	"P": 1006.5	"F": 1}
{"v": 1	"t": 2194372	"P": 1002.0	"F": 1}
{"v": 1	"t": 2194392	"P": 1001.5	"F": 2}
{"v": 1	"t": 2194413	"P": 1008.0	"F": 1}
{"v": 1	"t": 2194433	"P": 1004.5	"F": 2}
{"v": 1	"t": 2194453	"P": 1002.75	"F": 2}
{"v": 1	"t": 2194473	"P": 1003.0	"F": 1}
{"v": 1	"t": 2194494	"P": 1006.75	"F": 2}
{"v": 1	"t": 2194514	"P": 1005.0	"F": 1}
{"v": 1	"t": 2194534	"P": 1003.25	"F": 2}
{"v": 1	"t": 2194555	"P": 1001.75	"F": 1}
{"v": 1	"t": 2194575	"P": 1006.5	"F": 1}
{"v": 1	"t": 2194595	"P": 1006.75	"F": 2}
{"v": 1	"t": 2194616	"P": 1002.25	"F": 1}
{"v": 1	"t": 2194636	"P": 1001.0	"F": 1}
{"v": 1	"t": 2194656	"P": 1004.0	"F": 2}
{"v": 1	"t": 2194676	"P": 1007.5	"F": 1}
{"v": 1	"t": 2194697	"P": 1005.75	"F": 1}
{"v": 1	"t": 2194717	"P": 1002.75	"F": 1}
{"v": 1	"t": 2194737	"P": 1003.5	"F": 2}
{"v": 1	"t": 2194758	"P": 1006.0	"F": 2}
{"v": 1	"t": 2194778	"P": 1004.0	"F": 1}
{"v": 1	"t": 2194798	"P": 1001.75	"F": 1}
{"v": 1	"t": 2194818	"P": 1002.25	"F": 2}
{"v": 1	"t": 2194839	"P": 1006.0	"F": 2}
{"v": 1	"t": 2194859	"P": 1003.75	"F": 2}
{"v": 1	"t": 2194879	"P": 1002.5	"F": 1}
{"v": 1	"t": 2194900	"P": 999.75	"F": 2}
{"v": 1	"t": 2194920	"P": 1006.75	"F": 2}
{"v": 1	"t": 2194940	"P": 1006.75	"F": 1}
{"v": 1	"t": 2194961	"P": 1003.75	"F": 1}
{"v": 1	"t": 2194981	"P": 1002.0	"F": 2}
{"v": 1	"t": 2195001	"P": 1007.5	"F": 1}
{"v": 1	"t": 2195022	"P": 1007.5	"F": 1	"C": 46.42	"D": 3264	"sn": 54091929832280	"file": "/data/device_log/data0000.out"}
{"v": 1	"t": 2195042	"P": 1003.25	"F": 2}
{"v": 1	"t": 2195062	"P": 1002.75	"F": 1}
{"v": 1	"t": 2195083	"P": 1007.25	"F": 1}
{"v": 1	"t": 2195103	"P": 1005.0	"F": 1}
{"v": 1	"t": 2195123	"P": 1002.0	"F": 2}
{"v": 1	"t": 2195144	"P": 1002.75	"F": 1}
{"v": 1	"t": 2195164	"P": 1007.75	"F": 1}
{"v": 1	"t": 2195184	"P": 1003.0	"F": 1}
{"v": 1	"t": 2195204	"P": 1002.5	"F": 1}
{"v": 1	"t": 2195225	"P": 1002.5	"F": 2}
{"v": 1	"t": 2195245	"P": 1008.0	"F": 1}
{"v": 1	"t": 2195265	"P": 1006.75	"F": 1}
{"v": 1	"t": 2195286	"P": 1000.0	"F": 1}
{"v": 1	"t": 2195306	"P": 1000.75	"F": 1}
{"v": 1	"t": 2195326	"P": 1006.25	"F": 1}
{"v": 1	"t": 2195347	"P": 1006.25	"F": 1}
{"v": 1	"t": 2195367	"P": 1003.25	"F": 1}
{"v": 1	"t": 2195387	"P": 1000.5	"F": 1}
{"v": 1	"t": 2195407	"P": 1003.0	"F": 2}
{"v": 1	"t": 2195428	"P": 1006.75	"F": 1}
{"v": 1	"t": 2195448	"P": 1004.0	"F": 1}
{"v": 1	"t": 2195468	"P": 1000.5	"F": 2}
{"v": 1	"t": 2195489	"P": 1003.5	"F": 1}
{"v": 1	"t": 2195509	"P": 1008.0	"F": 1}
{"v": 1	"t": 2195529	"P": 1006.25	"F": 1}
{"v": 1	"t": 2195549	"P": 1001.75	"F": 1}
{"v": 1	"t": 2195570	"P": 1001.5	"F": 1}
{"v": 1	"t": 2195590	"P": 1008.0	"F": 1}
{"v": 1	"t": 2195611	"P": 1003.0	"F": 1}
{"v": 1	"t": 2195631	"P": 1001.0	"F": 1}
{"v": 1	"t": 2195651	"P": 1008.25	"F": 1}
{"v": 1	"t": 2195672	"P": 1005.0	"F": 1}
{"v": 1	"t": 2195692	"P": 1000.75	"F": 1}
{"v": 1	"t": 2195712	"P": 1006.25	"F": 1}
{"v": 1	"t": 2195733	"P": 1006.25	"F": 1}
{"v": 1	"t": 2195753	"P": 1002.5	"F": 1}
{"v": 1	"t": 2195773	"P": 999.75	"F": 1}
{"v": 1	"t": 2195794	"P": 1003.0	"F": 1}
{"v": 1	"t": 2195814	"P": 1008.5	"F": 1}
{"v": 1	"t": 2195834	"P": 1004.5	"F": 1}
{"v": 1	"t": 2195855	"P": 1002.25	"F": 1}
{"v": 1	"t": 2195875	"P": 1001.75	"F": 1}
{"v": 1	"t": 2195895	"P": 1006.5	"F": 1}
{"v": 1	"t": 2195915	"P": 1005.25	"F": 1}
{"v": 1	"t": 2195936	"P": 1003.0	"F": 1}
{"v": 1	"t": 2195956	"P": 1002.0	"F": 1}
{"v": 1	"t": 2195976	"P": 1007.75	"F": 1}
{"v": 1	"t": 2195997	"P": 1002.0	"F": 1}
{"v": 1	"t": 2196017	"P": 1001.5	"F": 1}
{"v": 1	"t": 2196037	"P": 1002.75	"F": 2	"C": 46.465	"D": 3264	"sn": 54091929832280	"file": "/data/device_log/data0000.out"}
{"v": 1	"t": 2196058	"P": 1006.5	"F": 1}
{"v": 1	"t": 2196078	"P": 1004.5	"F": 1}
{"v": 1	"t": 2196098	"P": 1003.5	"F": 1}
{"v": 1	"t": 2196118	"P": 1000.75	"F": 1}
{"v": 1	"t": 2196139	"P": 1005.5	"F": 1}
{"v": 1	"t": 2196159	"P": 1004.0	"F": 1}
{"v": 1	"t": 2196180	"P": 1002.25	"F": 1}
{"v": 1	"t": 2196200	"P": 1005.5	"F": 1}
{"v": 1	"t": 2196220	"P": 1003.25	"F": 1}
{"v": 1	"t": 2196241	"P": 1000.0	"F": 2}
{"v": 1	"t": 2196261	"P": 1004.5	"F": 1}
{"v": 1	"t": 2196281	"P": 1009.0	"F": 1}
{"v": 1	"t": 2196302	"P": 1004.75	"F": 1}
{"v": 1	"t": 2196322	"P": 1002.25	"F": 2}
{"v": 1	"t": 2196342	"P": 1002.75	"F": 2}
{"v": 1	"t": 2196363	"P": 1006.75	"F": 1}
{"v": 1	"t": 2196383	"P": 1004.5	"F": 2}
{"v": 1	"t": 2196403	"P": 1002.25	"F": 2}
{"v": 1	"t": 2196423	"P": 1002.0	"F": 1}
{"v": 1	"t": 2196444	"P": 1006.75	"F": 2}
{"v": 1	"t": 2196464	"P": 1006.25	"F": 2}
{"v": 1	"t": 2196484	"P": 1002.25	"F": 2}
{"v": 1	"t": 2196505	"P": 1002.5	"F": 1}
{"v": 1	"t": 2196525	"P": 1007.75	"F": 2}
{"v": 1	"t": 2196545	"P": 1006.0	"F": 1}
{"v": 1	"t": 2196566	"P": 1002.5	"F": 2}
{"v": 1	"t": 2196586	"P": 1001.75	"F": 1}
{"v": 1	"t": 2196606	"P": 1006.25	"F": 1}
{"v": 1	"t": 2196627	"P": 1005.5	"F": 2}
{"v": 1	"t": 2196647	"P": 1003.25	"F": 1}
{"v": 1	"t": 2196667	"P": 1001.75	"F": 2}
{"v": 1	"t": 2196687	"P": 1006.5	"F": 2}
{"v": 1	"t": 2196708	"P": 1008.0	"F": 2}
{"v": 1	"t": 2196728	"P": 1002.0	"F": 2}
{"v": 1	"t": 2196749	"P": 1005.5	"F": 1}
{"v": 1	"t": 2196769	"P": 1006.5	"F": 2}
{"v": 1	"t": 2196790	"P": 999.5	"F": 2}
{"v": 1	"t": 2196810	"P": 1008.25	"F": 1}
{"v": 1	"t": 2196831	"P": 1005.5	"F": 1}
{"v": 1	"t": 2196851	"P": 1003.75	"F": 2}
{"v": 1	"t": 2196872	"P": 1006.25	"F": 2}
{"v": 1	"t": 2196892	"P": 1001.0	"F": 2}
{"v": 1	"t": 2196912	"P": 1006.5	"F": 1}
{"v": 1	"t": 2196933	"P": 1005.75	"F": 1}
{"v": 1	"t": 2196953	"P": 1001.0	"F": 2}
{"v": 1	"t": 2196974	"P": 1002.75	"F": 2}
{"v": 1	"t": 2196994	"P": 1007.5	"F": 2}
{"v": 1	"t": 2197014	"P": 1005.0	"F": 2}
{"v": 1	"t": 2197034	"P": 1001.5	"F": 2}
{"v": 1	"t": 2197055	"P": 1001.5	"F": 2	"C": 46.44	"D": 3264	"sn": 54091929832280	"file": "/data/device_log/data0000.out"}
{"v": 1	"t": 2197075	"P": 1006.5	"F": 2}
{"v": 1	"t": 2197095	"P": 1005.5	"F": 2}
{"v": 1	"t": 2197116	"P": 1001.75	"F": 2}
{"v": 1	"t": 2197136	"P": 1001.25	"F": 2}
{"v": 1	"t": 2197156	"P": 1005.75	"F": 2}
{"v": 1	"t": 2197177	"P": 1006.75	"F": 2}
{"v": 1	"t": 2197197	"P": 1002.25	"F": 2}
{"v": 1	"t": 2197217	"P": 1001.0	"F": 1}
{"v": 1	"t": 2197237	"P": 1004.25	"F": 1}
{"v": 1	"t": 2197258	"P": 1008.25	"F": 1}
{"v": 1	"t": 2197278	"P": 1001.75	"F": 1}
{"v": 1	"t": 2197298	"P": 1000.25	"F": 1}
{"v": 1	"t": 2197319	"P": 1003.0	"F": 1}
{"v": 1	"t": 2197339	"P": 1006.0	"F": 1}
{"v": 1	"t": 2197359	"P": 1003.5	"F": 1}
{"v": 1	"t": 2197380	"P": 1002.0	"F": 1}
{"v": 1	"t": 2197400	"P": 1003.75	"F": 1}
{"v": 1	"t": 2197420	"P": 1006.5	"F": 1}
{"v": 1	"t": 2197441	"P": 1004.5	"F": 1}
{"v": 1	"t": 2197461	"P": 1001.75	"F": 1}
{"v": 1	"t": 2197481	"P": 1006.5	"F": 1}
{"v": 1	"t": 2197502	"P": 1004.25	"F": 1}
{"v": 1	"t": 2197522	"P": 1002.25	"F": 1}
{"v": 1	"t": 2197543	"P": 1007.0	"F": 1}
{"v": 1	"t": 2197563	"P": 1006.5	"F": 1}
{"v": 1	"t": 2197583	"P": 1004.5	"F": 1}
{"v": 1	"t": 2197603	"P": 1000.5	"F": 1}
{"v": 1	"t": 2197624	"P": 1006.25	"F": 1}
{"v": 1	"t": 2197644	"P": 1006.25	"F": 1}
{"v": 1	"t": 2197664	"P": 1001.75	"F": 1}
{"v": 1	"t": 2197685	"P": 1001.25	"F": 1}
{"v": 1	"t": 2197705	"P": 1004.5	"F": 1}
{"v": 1	"t": 2197725	"P": 1007.0	"F": 1}
{"v": 1	"t": 2197746	"P": 1001.75	"F": 1}
{"v": 1	"t": 2197766	"P": 999.25	"F": 1}
{"v": 1	"t": 2197786	"P": 1005.5	"F": 1}
{"v": 1	"t": 2197806	"P": 1006.5	"F": 1}
{"v": 1	"t": 2197827	"P": 1003.0	"F": 1}
{"v": 1	"t": 2197847	"P": 1001.5	"F": 1}
{"v": 1	"t": 2197867	"P": 1004.0	"F": 1}
{"v": 1	"t": 2197888	"P": 1007.5	"F": 1}
{"v": 1	"t": 2197908	"P": 1003.25	"F": 1}
{"v": 1	"t": 2197928	"P": 1001.25	"F": 1}
{"v": 1	"t": 2197949	"P": 1002.75	"F": 1}
{"v": 1	"t": 2197969	"P": 1007.5	"F": 1}
{"v": 1	"t": 2197989	"P": 1004.25	"F": 1}
{"v": 1	"t": 2198010	"P": 1001.75	"F": 1}
{"v": 1	"t": 2198030	"P": 1003.5	"F": 2}
{"v": 1	"t": 2198050	"P": 1004.5	"F": 1}
{"v": 1	"t": 2198071	"P": 1000.0	"F": 2	"C": 46.495	"D": 3263	"sn": 54091929832280	"file": "/data/device_log/data0000.out"}
{"v": 1	"t": 2198091	"P": 1005.75	"F": 2}
{"v": 1	"t": 2198112	"P": 1006.0	"F": 1}
{"v": 1	"t": 2198132	"P": 1002.0	"F": 2}
{"v": 1	"t": 2198152	"P": 1001.75	"F": 2}
{"v": 1	"t": 2198172	"P": 1007.0	"F": 2}
{"v": 1	"t": 2198193	"P": 1006.25	"F": 2}
{"v": 1	"t": 2198213	"P": 1002.75	"F": 2}
{"v": 1	"t": 2198233	"P": 1002.25	"F": 2}
{"v": 1	"t": 2198254	"P": 1004.75	"F": 1}
{"v": 1	"t": 2198274	"P": 1007.5	"F": 2}
{"v": 1	"t": 2198294	"P": 1001.5	"F": 1}
{"v": 1	"t": 2198315	"P": 1000.75	"F": 2}
{"v": 1	"t": 2198335	"P": 1004.5	"F": 2}
{"v": 1	"t": 2198355	"P": 1008.25	"F": 2}
{"v": 1	"t": 2198375	"P": 1003.5	"F": 2}
{"v": 1	"t": 2198396	"P": 1001.0	"F": 2}
{"v": 1	"t": 2198416	"P": 1003.0	"F": 2}
{"v": 1	"t": 2198436	"P": 1006.25	"F": 2}
{"v": 1	"t": 2198457	"P": 1003.75	"F": 2}
{"v": 1	"t": 2198477	"P": 1001.0	"F": 2}
{"v": 1	"t": 2198497	"P": 1002.75	"F": 2}
{"v": 1	"t": 2198518	"P": 1007.75	"F": 2}
{"v": 1	"t": 2198538	"P": 1004.75	"F": 2}
{"v": 1	"t": 2198558	"P": 1000.5	"F": 2}
{"v": 1	"t": 2198579	"P": 1001.5	"F": 2}
{"v": 1	"t": 2198599	"P": 1007.0	"F": 2}
{"v": 1	"t": 2198620	"P": 1002.25	"F": 2}
{"v": 1	"t": 2198640	"P": 1003.75	"F": 2}
{"v": 1	"t": 2198660	"P": 1005.5	"F": 2}
{"v": 1	"t": 2198681	"P": 1002.75	"F": 2}
{"v": 1	"t": 2198701	"P": 1002.25	"F": 2}
{"v": 1	"t": 2198721	"P": 1006.75	"F": 2}
{"v": 1	"t": 2198742	"P": 1003.75	"F": 2}
{"v": 1	"t": 2198762	"P": 1003.5	"F": 2}
{"v": 1	"t": 2198782	"P": 1000.0	"F": 2}
{"v": 1	"t": 2198802	"P": 1006.25	"F": 2}
{"v": 1	"t": 2198823	"P": 1004.5	"F": 2}
{"v": 1	"t": 2198843	"P": 1002.5	"F": 2}
{"v": 1	"t": 2198863	"P": 1001.25	"F": 2}
{"v": 1	"t": 2198884	"P": 1003.75	"F": 2}
{"v": 1	"t": 2198904	"P": 1006.5	"F": 2}
{"v": 1	"t": 2198924	"P": 1003.25	"F": 2}
{"v": 1	"t": 2198945	"P": 1001.75	"F": 1}
{"v": 1	"t": 2198965	"P": 1004.0	"F": 1}
{"v": 1	"t": 2198985	"P": 1006.5	"F": 2}
{"v": 1	"t": 2199005	"P": 1003.25	"F": 1}
{"v": 1	"t": 2199026	"P": 1001.5	"F": 1}
{"v": 1	"t": 2199046	"P": 1003.0	"F": 2}
{"v": 1	"t": 2199066	"P": 1008.25	"F": 1}
{"v": 1	"t": 2199087	"P": 1002.75	"F": 1	"C": 46.44	"D": 3263	"sn": 54091929832280	"file": "/data/device_log/data0000.out"}
{"v": 1	"t": 2199107	"P": 999.5	"F": 1}
{"v": 1	"t": 2199127	"P": 1001.5	"F": 1}
{"v": 1	"t": 2199148	"P": 1006.75	"F": 1}
{"v": 1	"t": 2199168	"P": 1002.75	"F": 1}
{"v": 1	"t": 2199189	"P": 1003.25	"F": 1}
{"v": 1	"t": 2199209	"P": 1007.25	"F": 1}
{"v": 1	"t": 2199229	"P": 1003.5	"F": 2}
{"v": 1	"t": 2199250	"P": 1002.5	"F": 1}
{"v": 1	"t": 2199270	"P": 1007.0	"F": 1}
{"v": 1	"t": 2199290	"P": 1007.25	"F": 1}
{"v": 1	"t": 2199311	"P": 1004.25	"F": 1}
{"v": 1	"t": 2199331	"P": 1002.25	"F": 1}
{"v": 1	"t": 2199351	"P": 1005.75	"F": 1}
{"v": 1	"t": 2199371	"P": 1006.5	"F": 1}
{"v": 1	"t": 2199392	"P": 1002.0	"F": 1}
{"v": 1	"t": 2199412	"P": 1001.75	"F": 1}
{"v": 1	"t": 2199432	"P": 1004.5	"F": 1}
{"v": 1	"t": 2199453	"P": 1007.5	"F": 1}
{"v": 1	"t": 2199473	"P": 1004.75	"F": 1}
{"v": 1	"t": 2199493	"P": 1001.75	"F": 1}
{"v": 1	"t": 2199514	"P": 1001.5	"F": 1}
{"v": 1	"t": 2199534	"P": 1007.0	"F": 1}
{"v": 1	"t": 2199554	"P": 1005.25	"F": 1}
{"v": 1	"t": 2199575	"P": 999.75	"F": 1}
{"v": 1	"t": 2199595	"P": 1005.25	"F": 1}
{"v": 1	"t": 2199615	"P": 1008.75	"F": 1}
{"v": 1	"t": 2199635	"P": 1003.25	"F": 1}
{"v": 1	"t": 2199656	"P": 1001.5	"F": 1}
{"v": 1	"t": 2199676	"P": 1004.0	"F": 1}
{"v": 1	"t": 2199697	"P": 1006.25	"F": 1}
{"v": 1	"t": 2199717	"P": 1004.5	"F": 1}
{"v": 1	"t": 2199737	"P": 1004.25	"F": 1}
{"v": 1	"t": 2199758	"P": 1007.0	"F": 1}
{"v": 1	"t": 2199778	"P": 1003.75	"F": 1}
{"v": 1	"t": 2199798	"P": 999.75	"F": 1}
{"v": 1	"t": 2199819	"P": 1003.5	"F": 1}
{"v": 1	"t": 2199839	"P": 1006.75	"F": 1}
{"v": 1	"t": 2199859	"P": 1003.5	"F": 1}
{"v": 1	"t": 2199880	"P": 1000.0	"F": 1}
{"v": 1	"t": 2199900	"P": 1003.5	"F": 1}
{"v": 1	"t": 2199920	"P": 1007.0	"F": 2}
{"v": 1	"t": 2199940	"P": 1006.75	"F": 1}
{"v": 1	"t": 2199961	"P": 1001.5	"F": 2}
{"v": 1	"t": 2199981	"P": 1000.5	"F": 2}
{"v": 1	"t": 2200001	"P": 1007.75	"F": 2}
{"v": 1	"t": 2200022	"P": 1005.0	"F": 2}
{"v": 1	"t": 2200042	"P": 1003.75	"F": 2}
{"v": 1	"t": 2200062	"P": 999.75	"F": 1}
{"v": 1	"t": 2200083	"P": 1005.75	"F": 1}
{"v": 1	"t": 2200103	"P": 1004.5	"F": 1	"C": 46.47	"D": 3263	"sn": 54091929832280	"file": "/data/device_log/data0000.out"}
{"v": 1	"t": 2200123	"P": 1001.25	"F": 1}
{"v": 1	"t": 2200143	"P": 1000.5	"F": 1}
{"v": 1	"t": 2200164	"P": 1005.5	"F": 1}
{"v": 1	"t": 2200184	"P": 1005.0	"F": 1}
{"v": 1	"t": 2200204	"P": 1001.75	"F": 1}
{"v": 1	"t": 2200225	"P": 1000.75	"F": 1}
{"v": 1	"t": 2200245	"P": 1007.25	"F": 1}
{"v": 1	"t": 2200266	"P": 1003.75	"F": 2}
{"v": 1	"t": 2200286	"P": 1002.0	"F": 2}
{"v": 1	"t": 2200307	"P": 1006.75	"F": 2}
{"v": 1	"t": 2200327	"P": 1002.25	"F": 2}
{"v": 1	"t": 2200347	"P": 1004.0	"F": 2}
{"v": 1	"t": 2200368	"P": 1004.5	"F": 2}
{"v": 1	"t": 2200388	"P": 1002.25	"F": 2}
{"v": 1	"t": 2200409	"P": 1006.5	"F": 1}
{"v": 1	"t": 2200429	"P": 1003.0	"F": 1}
{"v": 1	"t": 2200450	"P": 1001.25	"F": 1}
{"v": 1	"t": 2200470	"P": 1006.0	"F": 1}
{"v": 1	"t": 2200490	"P": 1004.5	"F": 1}
{"v": 1	"t": 2200511	"P": 1000.5	"F": 1}
{"v": 1	"t": 2200531	"P": 1002.25	"F": 1}
{"v": 1	"t": 2200551	"P": 1008.0	"F": 1}
{"v": 1	"t": 2200572	"P": 1004.25	"F": 2}
{"v": 1	"t": 2200592	"P": 1003.25	"F": 2}
{"v": 1	"t": 2200612	"P": 1003.5	"F": 2}
{"v": 1	"t": 2200633	"P": 1009.25	"F": 2}
{"v": 1	"t": 2200653	"P": 1005.25	"F": 2}
{"v": 1	"t": 2200673	"P": 1002.0	"F": 2}
{"v": 1	"t": 2200693	"P": 1003.25	"F": 2}
{"v": 1	"t": 2200714	"P": 1006.75	"F": 2}
{"v": 1	"t": 2200734	"P": 1004.25	"F": 1}
{"v": 1	"t": 2200754	"P": 1003.75	"F": 1}
{"v": 1	"t": 2200775	"P": 1001.25	"F": 1}
{"v": 1	"t": 2200795	"P": 1008.75	"F": 0}
{"v": 1	"t": 2200815	"P": 1005.75	"F": 0}
{"v": 1	"t": 2200836	"P": 1001.75	"F": 1}
{"v": 1	"t": 2200856	"P": 1000.5	"F": 1}
{"v": 1	"t": 2200876	"P": 1006.25	"F": 1}
{"v": 1	"t": 2200897	"P": 1007.0	"F": 1}
{"v": 1	"t": 2200917	"P": 1002.5	"F": 1}
{"v": 1	"t": 2200937	"P": 1002.25	"F": 2}
{"v": 1	"t": 2200957	"P": 1005.0	"F": 1}
{"v": 1	"t": 2200978	"P": 1006.0	"F": 2}
{"v": 1	"t": 2200998	"P": 1003.0	"F": 2}
{"v": 1	"t": 2201019	"P": 1004.0	"F": 2}
{"v": 1	"t": 2201039	"P": 1003.75	"F": 2}
{"v": 1	"t": 2201060	"P": 1000.25	"F": 2}
{"v": 1	"t": 2201080	"P": 1001.0	"F": 2}
{"v": 1	"t": 2201100	"P": 1008.25	"F": 2}
{"v": 1	"t": 2201120	"P": 1004.5	"F": 1	"C": 46.49	"D": 3263	"sn": 54091929832280	"file": "/data/device_log/data0000.out"}
{"v": 1	"t": 2201141	"P": 1001.75	"F": 2}
{"v": 1	"t": 2201161	"P": 1002.25	"F": 1}
{"v": 1	"t": 2201181	"P": 1006.75	"F": 1}
{"v": 1	"t": 2201202	"P": 1004.75	"F": 2}
{"v": 1	"t": 2201222	"P": 1003.0	"F": 2}
{"v": 1	"t": 2201242	"P": 1001.25	"F": 2}
{"v": 1	"t": 2201263	"P": 1005.75	"F": 2}
{"v": 1	"t": 2201283	"P": 1004.25	"F": 2}
{"v": 1	"t": 2201303	"P": 1004.25	"F": 2}
{"v": 1	"t": 2201323	"P": 1001.25	"F": 2}
{"v": 1	"t": 2201344	"P": 1004.0	"F": 2}
{"v": 1	"t": 2201364	"P": 1005.0	"F": 2}
{"v": 1	"t": 2201384	"P": 1002.25	"F": 2}
{"v": 1	"t": 2201405	"P": 999.25	"F": 2}
{"v": 1	"t": 2201425	"P": 1005.5	"F": 1}
{"v": 1	"t": 2201445	"P": 1005.0	"F": 1}
{"v": 1	"t": 2201466	"P": 1002.25	"F": 1}
{"v": 1	"t": 2201486	"P": 1000.25	"F": 1}
{"v": 1	"t": 2201506	"P": 1004.75	"F": 0}
{"v": 1	"t": 2201526	"P": 1007.75	"F": 1}
{"v": 1	"t": 2201547	"P": 1001.75	"F": 1}
{"v": 1	"t": 2201567	"P": 1001.5	"F": 1}
{"v": 1	"t": 2201588	"P": 1006.25	"F": 1}
{"v": 1	"t": 2201608	"P": 1001.75	"F": 1}
{"v": 1	"t": 2201629	"P": 1003.5	"F": 2}
{"v": 1	"t": 2201649	"P": 1008.75	"F": 1}
{"v": 1	"t": 2201669	"P": 1006.75	"F": 2}
{"v": 1	"t": 2201689	"P": 1002.25	"F": 2}
{"v": 1	"t": 2201710	"P": 1002.0	"F": 2}
{"v": 1	"t": 2201730	"P": 1007.5	"F": 2}
{"v": 1	"t": 2201750	"P": 1006.5	"F": 2}
{"v": 1	"t": 2201771	"P": 1000.0	"F": 1}
{"v": 1	"t": 2201791	"P": 1000.25	"F": 1}
{"v": 1	"t": 2201811	"P": 1007.25	"F": 1}
{"v": 1	"t": 2201832	"P": 1006.25	"F": 2}
{"v": 1	"t": 2201852	"P": 1000.25	"F": 1}
{"v": 1	"t": 2201872	"P": 1001.25	"F": 1}
{"v": 1	"t": 2201892	"P": 1006.0	"F": 2}
{"v": 1	"t": 2201913	"P": 1006.0	"F": 2}
{"v": 1	"t": 2201933	"P": 1003.75	"F": 1}
{"v": 1	"t": 2201953	"P": 1000.5	"F": 2}
{"v": 1	"t": 2201974	"P": 1006.5	"F": 2}
{"v": 1	"t": 2201994	"P": 1005.25	"F": 2}
{"v": 1	"t": 2202014	"P": 1003.5	"F": 2}
{"v": 1	"t": 2202035	"P": 1001.75	"F": 2}
{"v": 1	"t": 2202055	"P": 1004.75	"F": 2}
{"v": 1	"t": 2202075	"P": 1005.25	"F": 1}
{"v": 1	"t": 2202096	"P": 1002.5	"F": 1}
{"v": 1	"t": 2202116	"P": 1002.5	"F": 1}
{"v": 1	"t": 2202137	"P": 1004.25	"F": 1	"C": 46.47	"D": 3263	"sn": 54091929832280	"file": "/data/device_log/data0000.out"}
{"v": 1	"t": 2202157	"P": 1004.0	"F": 1}
{"v": 1	"t": 2202177	"P": 1002.75	"F": -1}
{"v": 1	"t": 2202198	"P": 1007.0	"F": 1}
{"v": 1	"t": 2202218	"P": 1006.25	"F": 1}
{"v": 1	"t": 2202238	"P": 1000.5	"F": 1}
{"v": 1	"t": 2202258	"P": 1000.75	"F": 1}
{"v": 1	"t": 2202279	"P": 1008.5	"F": 1}
{"v": 1	"t": 2202299	"P": 1006.25	"F": 1}
{"v": 1	"t": 2202319	"P": 1002.5	"F": 2}
{"v": 1	"t": 2202340	"P": 1001.0	"F": 2}
{"v": 1	"t": 2202360	"P": 1004.0	"F": 2}
{"v": 1	"t": 2202380	"P": 1006.25	"F": 2}
{"v": 1	"t": 2202401	"P": 1003.5	"F": 1}
{"v": 1	"t": 2202421	"P": 1003.25	"F": 2}
{"v": 1	"t": 2202441	"P": 1004.75	"F": 1}
{"v": 1	"t": 2202461	"P": 1007.5	"F": 1}
{"v": 1	"t": 2202482	"P": 1005.25	"F": 1}
{"v": 1	"t": 2202502	"P": 1001.0	"F": 1}
{"v": 1	"t": 2202522	"P": 1005.5	"F": 2}
{"v": 1	"t": 2202543	"P": 1008.5	"F": 1}
{"v": 1	"t": 2202563	"P": 1003.5	"F": 1}
{"v": 1	"t": 2202583	"P": 1001.25	"F": 2}
{"v": 1	"t": 2202604	"P": 1003.5	"F": 2}
{"v": 1	"t": 2202624	"P": 1007.25	"F": 2}
{"v": 1	"t": 2202644	"P": 1003.25	"F": 2}
{"v": 1	"t": 2202665	"P": 1005.0	"F": 2}
{"v": 1	"t": 2202685	"P": 1006.0	"F": 3}
{"v": 1	"t": 2202706	"P": 1001.75	"F": 2}
{"v": 1	"t": 2202726	"P": 1006.5	"F": 2}
{"v": 1	"t": 2202747	"P": 1005.25	"F": 1}
{"v": 1	"t": 2202767	"P": 1002.25	"F": 1}
{"v": 1	"t": 2202787	"P": 999.5	"F": 1}
{"v": 1	"t": 2202807	"P": 1004.75	"F": 1}
{"v": 1	"t": 2202828	"P": 1005.75	"F": 1}
{"v": 1	"t": 2202848	"P": 1005.25	"F": 1}
{"v": 1	"t": 2202868	"P": 999.5	"F": 1}
{"v": 1	"t": 2202889	"P": 1005.25	"F": 1}
{"v": 1	"t": 2202909	"P": 1007.0	"F": 1}
{"v": 1	"t": 2202929	"P": 1005.0	"F": 1}
{"v": 1	"t": 2202950	"P": 1002.5	"F": 2}
{"v": 1	"t": 2202970	"P": 1003.5	"F": 1}
{"v": 1	"t": 2202990	"P": 1006.25	"F": 2}
{"v": 1	"t": 2203010	"P": 1004.0	"F": 2}
{"v": 1	"t": 2203031	"P": 1001.5	"F": 2}
{"v": 1	"t": 2203051	"P": 1002.25	"F": 2}
{"v": 1	"t": 2203071	"P": 1007.0	"F": 1}
{"v": 1	"t": 2203092	"P": 1003.5	"F": 1}
{"v": 1	"t": 2203112	"P": 1000.5	"F": 1}
{"v": 1	"t": 2203132	"P": 1005.5	"F": 1}
{"v": 1	"t": 2203153	"P": 1007.5	"F": 1	"C": 46.47	"D": 3263	"sn": 54091929832280	"file": "/data/device_log/data0000.out"}
{"v": 1	"t": 2203173	"P": 1004.25	"F": 1}
{"v": 1	"t": 2203193	"P": 1001.25	"F": 1}
{"v": 1	"t": 2203214	"P": 1006.25	"F": 2}
{"v": 1	"t": 2203234	"P": 1005.0	"F": 2}
{"v": 1	"t": 2203255	"P": 1002.0	"F": 2}
{"v": 1	"t": 2203275	"P": 1007.0	"F": 2}
{"v": 1	"t": 2203295	"P": 1006.75	"F": 2}
{"v": 1	"t": 2203316	"P": 1003.25	"F": 2}
{"v": 1	"t": 2203336	"P": 995.5	"F": 2}
{"v": 1	"t": 2203356	"P": 1007.5	"F": 2}
{"v": 1	"t": 2203377	"P": 1004.25	"F": 2}
{"v": 1	"t": 2203397	"P": 1003.25	"F": 2}
{"v": 1	"t": 2203417	"P": 1002.0	"F": 2}
{"v": 1	"t": 2203437	"P": 1006.5	"F": 2}
{"v": 1	"t": 2203458	"P": 1006.25	"F": 2}
{"v": 1	"t": 2203478	"P": 1003.0	"F": 2}
{"v": 1	"t": 2203498	"P": 1000.75	"F": 1}
{"v": 1	"t": 2203519	"P": 1003.75	"F": 1}
{"v": 1	"t": 2203539	"P": 1005.0	"F": 1}
{"v": 1	"t": 2203559	"P": 1004.25	"F": 1}
{"v": 1	"t": 2203580	"P": 1001.0	"F": 1}
{"v": 1	"t": 2203600	"P": 1003.75	"F": 1}
{"v": 1	"t": 2203620	"P": 1006.25	"F": 1}
{"v": 1	"t": 2203640	"P": 1004.75	"F": 1}
{"v": 1	"t": 2203661	"P": 1002.0	"F": 1}
{"v": 1	"t": 2203681	"P": 1002.5	"F": 1}
{"v": 1	"t": 2203701	"P": 1007.75	"F": 1}
{"v": 1	"t": 2203722	"P": 1004.25	"F": 1}
{"v": 1	"t": 2203742	"P": 1000.75	"F": 2}
{"v": 1	"t": 2203762	"P": 1004.25	"F": 1}
{"v": 1	"t": 2203783	"P": 1005.5	"F": 1}
{"v": 1	"t": 2203803	"P": 1003.75	"F": 1}
{"v": 1	"t": 2203824	"P": 1006.0	"F": 2}
{"v": 1	"t": 2203844	"P": 1005.25	"F": 1}
{"v": 1	"t": 2203865	"P": 1003.25	"F": 2}
{"v": 1	"t": 2203885	"P": 1006.75	"F": 1}
{"v": 1	"t": 2203906	"P": 1002.25	"F": 2}
{"v": 1	"t": 2203926	"P": 1007.0	"F": 1}
{"v": 1	"t": 2203947	"P": 1005.25	"F": 1}
{"v": 1	"t": 2203967	"P": 1001.5	"F": 1}
{"v": 1	"t": 2203987	"P": 1006.75	"F": 1}
{"v": 1	"t": 2204008	"P": 1006.5	"F": 2}
{"v": 1	"t": 2204028	"P": 1002.0	"F": 1}
{"v": 1	"t": 2204048	"P": 1002.25	"F": 2}
{"v": 1	"t": 2204069	"P": 1005.25	"F": 1}
{"v": 1	"t": 2204089	"P": 1007.75	"F": 1}
{"v": 1	"t": 2204109	"P": 1005.75	"F": 2}
{"v": 1	"t": 2204130	"P": 1002.25	"F": 2}
{"v": 1	"t": 2204150	"P": 1003.75	"F": 2}
{"v": 1	"t": 2204170	"P": 1007.5	"F": 2	"C": 46.49	"D": 3263	"sn": 54091929832280	"file": "/data/device_log/data0000.out"}
{"v": 1	"t": 2204190	"P": 1004.5	"F": 2}
{"v": 1	"t": 2204211	"P": 1002.0	"F": 2}
{"v": 1	"t": 2204231	"P": 1002.25	"F": 2}
{"v": 1	"t": 2204251	"P": 1008.0	"F": 2}
{"v": 1	"t": 2204272	"P": 1005.25	"F": 2}
{"v": 1	"t": 2204292	"P": 1001.75	"F": 2}
{"v": 1	"t": 2204312	"P": 1001.75	"F": 2}
{"v": 1	"t": 2204333	"P": 1007.75	"F": 2}
{"v": 1	"t": 2204353	"P": 1005.0	"F": 2}
{"v": 1	"t": 2204373	"P": 1002.0	"F": 2}
{"v": 1	"t": 2204393	"P": 1002.5	"F": 2}
{"v": 1	"t": 2204414	"P": 1007.0	"F": 2}
{"v": 1	"t": 2204434	"P": 1005.0	"F": 2}
{"v": 1	"t": 2204454	"P": 1003.75	"F": 2}
{"v": 1	"t": 2204475	"P": 1002.5	"F": 2}
{"v": 1	"t": 2204495	"P": 1007.5	"F": 2}
{"v": 1	"t": 2204516	"P": 1001.25	"F": 2}
{"v": 1	"t": 2204536	"P": 1006.0	"F": 2}
{"v": 1	"t": 2204557	"P": 1006.25	"F": 2}
{"v": 1	"t": 2204577	"P": 1003.0	"F": 2}
{"v": 1	"t": 2204597	"P": 1001.25	"F": 2}
{"v": 1	"t": 2204617	"P": 1006.25	"F": 2}
{"v": 1	"t": 2204638	"P": 1007.75	"F": 2}
{"v": 1	"t": 2204658	"P": 1003.5	"F": 2}
{"v": 1	"t": 2204678	"P": 1001.5	"F": 2}
{"v": 1	"t": 2204699	"P": 1004.5	"F": 2}
{"v": 1	"t": 2204719	"P": 1008.0	"F": 2}
{"v": 1	"t": 2204739	"P": 1003.5	"F": 2}
{"v": 1	"t": 2204760	"P": 1002.0	"F": 2}
{"v": 1	"t": 2204780	"P": 1002.25	"F": 2}
{"v": 1	"t": 2204800	"P": 1008.25	"F": 2}
{"v": 1	"t": 2204820	"P": 1003.5	"F": 2}
{"v": 1	"t": 2204841	"P": 1000.25	"F": 2}
{"v": 1	"t": 2204861	"P": 1003.5	"F": 2}
{"v": 1	"t": 2204881	"P": 1007.25	"F": 2}
{"v": 1	"t": 2204902	"P": 1003.25	"F": 2}
{"v": 1	"t": 2204922	"P": 1002.25	"F": 2}
{"v": 1	"t": 2204942	"P": 1003.0	"F": 2}
{"v": 1	"t": 2204963	"P": 1006.75	"F": 2}
{"v": 1	"t": 2204983	"P": 1005.25	"F": 2}
{"v": 1	"t": 2205003	"P": 1002.75	"F": 2}
{"v": 1	"t": 2205023	"P": 1002.5	"F": 2}
{"v": 1	"t": 2205044	"P": 1007.5	"F": 2}
{"v": 1	"t": 2205064	"P": 1005.5	"F": 2}
{"v": 1	"t": 2205085	"P": 1002.0	"F": 1}
{"v": 1	"t": 2205105	"P": 1007.0	"F": 2}
{"v": 1	"t": 2205125	"P": 1004.0	"F": 1}
{"v": 1	"t": 2205146	"P": 1001.5	"F": 1}
{"v": 1	"t": 2205166	"P": 1003.5	"F": 1}
{"v": 1	"t": 2205186	"P": 1008.0	"F": 2	"C": 46.46	"D": 3263	"sn": 54091929832280	"file": "/data/device_log/data0000.out"}
{"v": 1	"t": 2205207	"P": 1004.75	"F": 1}
{"v": 1	"t": 2205227	"P": 1001.25	"F": 2}
{"v": 1	"t": 2205247	"P": 1002.0	"F": 2}
{"v": 1	"t": 2205268	"P": 1009.25	"F": 1}
{"v": 1	"t": 2205288	"P": 1007.0	"F": 1}
{"v": 1	"t": 2205308	"P": 1002.75	"F": 1}
{"v": 1	"t": 2205328	"P": 1000.25	"F": 1}
{"v": 1	"t": 2205349	"P": 1006.75	"F": 1}
{"v": 1	"t": 2205369	"P": 1005.25	"F": 1}
{"v": 1	"t": 2205389	"P": 1003.5	"F": 1}
{"v": 1	"t": 2205410	"P": 1002.5	"F": 1}
{"v": 1	"t": 2205430	"P": 1005.0	"F": 1}
{"v": 1	"t": 2205450	"P": 1006.75	"F": 2}
{"v": 1	"t": 2205471	"P": 1003.0	"F": 1}
{"v": 1	"t": 2205491	"P": 1002.0	"F": 2}
{"v": 1	"t": 2205511	"P": 1005.5	"F": 2}
{"v": 1	"t": 2205531	"P": 1005.75	"F": 1}
{"v": 1	"t": 2205552	"P": 1003.25	"F": 1}
{"v": 1	"t": 2205572	"P": 1000.75	"F": 1}
{"v": 1	"t": 2205592	"P": 1005.0	"F": 1}
{"v": 1	"t": 2205613	"P": 1006.5	"F": 1}
{"v": 1	"t": 2205633	"P": 1002.25	"F": 1}
{"v": 1	"t": 2205654	"P": 1005.75	"F": 1}
{"v": 1	"t": 2205674	"P": 1004.75	"F": 1}
{"v": 1	"t": 2205694	"P": 1001.5	"F": 1}
{"v": 1	"t": 2205715	"P": 1000.25	"F": 1}
{"v": 1	"t": 2205735	"P": 1007.5	"F": 1}
{"v": 1	"t": 2205755	"P": 1007.0	"F": 1}
{"v": 1	"t": 2205776	"P": 1004.75	"F": 1}
{"v": 1	"t": 2205796	"P": 1001.75	"F": 1}
{"v": 1	"t": 2205816	"P": 1007.25	"F": 1}
{"v": 1	"t": 2205837	"P": 1007.5	"F": 1}
{"v": 1	"t": 2205857	"P": 1003.0	"F": 1}
{"v": 1	"t": 2205877	"P": 1002.5	"F": 1}
{"v": 1	"t": 2205897	"P": 1005.25	"F": 1}
{"v": 1	"t": 2205918	"P": 1008.25	"F": 1}
{"v": 1	"t": 2205938	"P": 1004.75	"F": 1}
{"v": 1	"t": 2205958	"P": 1003.5	"F": 1}
{"v": 1	"t": 2205979	"P": 1004.25	"F": 1}
{"v": 1	"t": 2205999	"P": 1008.75	"F": 1}
{"v": 1	"t": 2206019	"P": 1005.75	"F": 1}
{"v": 1	"t": 2206040	"P": 1000.25	"F": 1}
{"v": 1	"t": 2206060	"P": 1004.0	"F": 1}
{"v": 1	"t": 2206080	"P": 1007.25	"F": 1}
{"v": 1	"t": 2206100	"P": 1004.75	"F": 1}
{"v": 1	"t": 2206121	"P": 1003.5	"F": 1}
{"v": 1	"t": 2206141	"P": 1003.75	"F": 1}
{"v": 1	"t": 2206161	"P": 1006.75	"F": 2}
{"v": 1	"t": 2206182	"P": 1000.75	"F": 1}
{"v": 1	"t": 2206203	"P": 1007.25	"F": 2	"C": 46.455	"D": 3263	"sn": 54091929832280	"file": "/data/device_log/data0000.out"}
{"v": 1	"t": 2206223	"P": 1002.5	"F": 2}
{"v": 1	"t": 2206244	"P": 1002.75	"F": 2}
{"v": 1	"t": 2206264	"P": 1009.0	"F": 1}
{"v": 1	"t": 2206284	"P": 1005.5	"F": 2}
{"v": 1	"t": 2206304	"P": 1001.25	"F": 2}
{"v": 1	"t": 2206325	"P": 1002.0	"F": 2}
{"v": 1	"t": 2206345	"P": 1007.0	"F": 2}
{"v": 1	"t": 2206365	"P": 1006.75	"F": 2}
{"v": 1	"t": 2206386	"P": 1003.25	"F": 2}
{"v": 1	"t": 2206406	"P": 1001.5	"F": 2}
{"v": 1	"t": 2206426	"P": 1005.75	"F": 2}
{"v": 1	"t": 2206447	"P": 1006.75	"F": 2}
{"v": 1	"t": 2206467	"P": 1004.25	"F": 2}
{"v": 1	"t": 2206487	"P": 1002.75	"F": 2}
{"v": 1	"t": 2206507	"P": 1003.5	"F": 2}
{"v": 1	"t": 2206528	"P": 1005.5	"F": 2}
{"v": 1	"t": 2206548	"P": 1004.75	"F": 2}
{"v": 1	"t": 2206568	"P": 1001.75	"F": 2}
{"v": 1	"t": 2206589	"P": 1004.5	"F": 2}
{"v": 1	"t": 2206609	"P": 1007.25	"F": 2}
{"v": 1	"t": 2206629	"P": 1003.5	"F": 2}
{"v": 1	"t": 2206650	"P": 1002.0	"F": 2}
{"v": 1	"t": 2206670	"P": 1005.25	"F": 1}
{"v": 1	"t": 2206690	"P": 1009.0	"F": 2}
{"v": 1	"t": 2206710	"P": 1003.75	"F": 2}
{"v": 1	"t": 2206731	"P": 1002.0	"F": 2}
{"v": 1	"t": 2206751	"P": 1008.25	"F": 2}
{"v": 1	"t": 2206772	"P": 1006.0	"F": 2}
{"v": 1	"t": 2206792	"P": 1001.75	"F": 2}
{"v": 1	"t": 2206813	"P": 1009.0	"F": 2}
{"v": 1	"t": 2206833	"P": 1006.0	"F": 2}
{"v": 1	"t": 2206853	"P": 1002.5	"F": 2}
{"v": 1	"t": 2206873	"P": 1001.0	"F": 2}
{"v": 1	"t": 2206894	"P": 1006.75	"F": 2}
{"v": 1	"t": 2206914	"P": 1006.25	"F": 2}
{"v": 1	"t": 2206934	"P": 1003.5	"F": 2}
{"v": 1	"t": 2206955	"P": 1002.5	"F": 2}
{"v": 1	"t": 2206975	"P": 1006.0	"F": 2}
{"v": 1	"t": 2206995	"P": 1006.75	"F": 2}
{"v": 1	"t": 2207016	"P": 1002.25	"F": 2}
{"v": 1	"t": 2207036	"P": 1001.5	"F": 2}
{"v": 1	"t": 2207056	"P": 1007.5	"F": 2}
{"v": 1	"t": 2207077	"P": 1006.0	"F": 2}
{"v": 1	"t": 2207097	"P": 1006.25	"F": 2}
{"v": 1	"t": 2207117	"P": 1002.25	"F": 2}
{"v": 1	"t": 2207137	"P": 1006.75	"F": 2}
{"v": 1	"t": 2207158	"P": 1007.0	"F": 2}
{"v": 1	"t": 2207178	"P": 1003.5	"F": 2}
{"v": 1	"t": 2207198	"P": 1002.0	"F": 2}
{"v": 1	"t": 2207219	"P": 1004.0	"F": 2	"C": 46.47	"D": 3263	"sn": 54091929832280	"file": "/data/device_log/data0000.out"}
{"v": 1	"t": 2207239	"P": 1005.75	"F": 2}
{"v": 1	"t": 2207259	"P": 1002.75	"F": 2}
{"v": 1	"t": 2207280	"P": 1002.25	"F": 2}
{"v": 1	"t": 2207300	"P": 1008.0	"F": 2}
{"v": 1	"t": 2207320	"P": 1005.75	"F": 2}
{"v": 1	"t": 2207341	"P": 1001.0	"F": 2}
{"v": 1	"t": 2207361	"P": 1007.0	"F": 1}
{"v": 1	"t": 2207382	"P": 1003.25	"F": 2}
{"v": 1	"t": 2207402	"P": 1002.25	"F": 2}
{"v": 1	"t": 2207423	"P": 1009.0	"F": 1}
{"v": 1	"t": 2207443	"P": 1000.75	"F": 1}
{"v": 1	"t": 2207464	"P": 1006.5	"F": 1}
{"v": 1	"t": 2207484	"P": 1004.5	"F": 1}
{"v": 1	"t": 2207505	"P": 1002.5	"F": 1}
{"v": 1	"t": 2207525	"P": 1004.5	"F": 1}
{"v": 1	"t": 2207545	"P": 1006.25	"F": 1}
{"v": 1	"t": 2207566	"P": 1004.0	"F": 1}
{"v": 1	"t": 2207586	"P": 1001.5	"F": 1}
{"v": 1	"t": 2207606	"P": 1003.0	"F": 1}
{"v": 1	"t": 2207626	"P": 1009.5	"F": 1}
{"v": 1	"t": 2207647	"P": 1005.5	"F": 1}
{"v": 1	"t": 2207667	"P": 1001.75	"F": 1}
{"v": 1	"t": 2207687	"P": 1002.0	"F": 1}
{"v": 1	"t": 2207708	"P": 1007.25	"F": 1}
{"v": 1	"t": 2207728	"P": 1003.75	"F": 1}
{"v": 1	"t": 2207748	"P": 1000.0	"F": 1}
{"v": 1	"t": 2207769	"P": 1003.0	"F": 1}
{"v": 1	"t": 2207789	"P": 1008.0	"F": 1}
{"v": 1	"t": 2207809	"P": 1005.5	"F": 1}
{"v": 1	"t": 2207829	"P": 1001.0	"F": 1}
{"v": 1	"t": 2207850	"P": 1003.5	"F": 1}
{"v": 1	"t": 2207870	"P": 1006.5	"F": 1}
{"v": 1	"t": 2207890	"P": 1004.25	"F": 1}
{"v": 1	"t": 2207911	"P": 1000.5	"F": 1}
{"v": 1	"t": 2207931	"P": 1001.75	"F": 1}
{"v": 1	"t": 2207951	"P": 1006.75	"F": 1}
{"v": 1	"t": 2207972	"P": 1004.75	"F": 1}
{"v": 1	"t": 2207992	"P": 1003.25	"F": 1}
{"v": 1	"t": 2208012	"P": 1003.75	"F": 1}
{"v": 1	"t": 2208033	"P": 1005.75	"F": 1}
{"v": 1	"t": 2208053	"P": 998.25	"F": 1}
{"v": 1	"t": 2208074	"P": 1004.0	"F": 1}
{"v": 1	"t": 2208094	"P": 1007.5	"F": 1}
{"v": 1	"t": 2208114	"P": 1006.0	"F": 1}
{"v": 1	"t": 2208135	"P": 1000.0	"F": 1}
{"v": 1	"t": 2208155	"P": 1004.5	"F": 1}
{"v": 1	"t": 2208175	"P": 1007.5	"F": 1}
{"v": 1	"t": 2208195	"P": 1005.75	"F": 1}
{"v": 1	"t": 2208216	"P": 1000.75	"F": 1}
{"v": 1	"t": 2208236	"P": 1002.5	"F": 2	"C": 46.47	"D": 3263	"sn": 54091929832280	"file": "/data/device_log/data0000.out"}
{"v": 1	"t": 2208256	"P": 1008.25	"F": 1}
{"v": 1	"t": 2208277	"P": 1005.25	"F": 1}
{"v": 1	"t": 2208297	"P": 1001.75	"F": 1}
{"v": 1	"t": 2208317	"P": 1000.75	"F": 1}
{"v": 1	"t": 2208338	"P": 1007.0	"F": 1}
{"v": 1	"t": 2208358	"P": 1003.5	"F": 1}
{"v": 1	"t": 2208378	"P": 1002.0	"F": 1}
{"v": 1	"t": 2208398	"P": 1000.75	"F": 1}
{"v": 1	"t": 2208419	"P": 1004.75	"F": 1}
{"v": 1	"t": 2208439	"P": 1005.75	"F": 1}
{"v": 1	"t": 2208459	"P": 1003.0	"F": 1}
{"v": 1	"t": 2208480	"P": 1000.75	"F": 1}
{"v": 1	"t": 2208500	"P": 1005.75	"F": 1}
{"v": 1	"t": 2208520	"P": 1005.75	"F": 1}
{"v": 1	"t": 2208541	"P": 1004.5	"F": 1}
{"v": 1	"t": 2208561	"P": 1001.75	"F": 1}
{"v": 1	"t": 2208581	"P": 1006.75	"F": 1}
{"v": 1	"t": 2208602	"P": 1004.0	"F": 1}
{"v": 1	"t": 2208622	"P": 1003.25	"F": 1}
{"v": 1	"t": 2208643	"P": 1007.75	"F": 1}
{"v": 1	"t": 2208663	"P": 1004.5	"F": 1}
{"v": 1	"t": 2208683	"P": 1001.0	"F": 1}
{"v": 1	"t": 2208703	"P": 1001.25	"F": 1}
{"v": 1	"t": 2208724	"P": 1007.25	"F": 2}
{"v": 1	"t": 2208744	"P": 1004.75	"F": 2}
{"v": 1	"t": 2208764	"P": 1002.25	"F": 1}
{"v": 1	"t": 2208785	"P": 1002.75	"F": 2}
{"v": 1	"t": 2208805	"P": 1007.0	"F": 1}
{"v": 1	"t": 2208825	"P": 1005.5	"F": 1}
{"v": 1	"t": 2208846	"P": 1003.5	"F": 1}
{"v": 1	"t": 2208866	"P": 1001.0	"F": 1}
{"v": 1	"t": 2208886	"P": 1005.5	"F": 2}
{"v": 1	"t": 2208907	"P": 1005.5	"F": 2}
{"v": 1	"t": 2208927	"P": 1003.25	"F": 2}
{"v": 1	"t": 2208947	"P": 1001.0	"F": 1}
{"v": 1	"t": 2208967	"P": 1005.5	"F": 1}
{"v": 1	"t": 2208988	"P": 1006.75	"F": 2}
{"v": 1	"t": 2209008	"P": 1003.25	"F": 1}
{"v": 1	"t": 2209028	"P": 1000.0	"F": 1}
{"v": 1	"t": 2209049	"P": 1003.75	"F": 1}
{"v": 1	"t": 2209069	"P": 1006.25	"F": 1}
{"v": 1	"t": 2209089	"P": 1003.5	"F": 1}
{"v": 1	"t": 2209110	"P": 1002.0	"F": 1}
{"v": 1	"t": 2209130	"P": 1004.0	"F": 1}
{"v": 1	"t": 2209151	"P": 1004.25	"F": 1}
{"v": 1	"t": 2209171	"P": 1003.5	"F": 1}
{"v": 1	"t": 2209191	"P": 1006.25	"F": 1}
{"v": 1	"t": 2209212	"P": 1004.5	"F": 1}
{"v": 1	"t": 2209232	"P": 1001.25	"F": 1}
{"v": 1	"t": 2209252	"P": 1000.25	"F": 1	"C": 46.46	"D": 3263	"sn": 54091929832280	"file": "/data/device_log/data0000.out"}
{"v": 1	"t": 2209272	"P": 1005.25	"F": 1}
{"v": 1	"t": 2209293	"P": 1005.75	"F": 1}
{"v": 1	"t": 2209313	"P": 1003.0	"F": 1}
{"v": 1	"t": 2209333	"P": 1002.0	"F": 1}
{"v": 1	"t": 2209354	"P": 1004.75	"F": 1}
{"v": 1	"t": 2209374	"P": 1007.0	"F": 1}
{"v": 1	"t": 2209394	"P": 1003.5	"F": 1}
{"v": 1	"t": 2209415	"P": 1002.5	"F": 1}
{"v": 1	"t": 2209435	"P": 1004.25	"F": 1}
{"v": 1	"t": 2209455	"P": 1007.5	"F": 1}
{"v": 1	"t": 2209475	"P": 1004.0	"F": 1}
{"v": 1	"t": 2209496	"P": 1001.25	"F": 1}
{"v": 1	"t": 2209516	"P": 1004.0	"F": 1}
{"v": 1	"t": 2209536	"P": 1008.75	"F": 1}
{"v": 1	"t": 2209557	"P": 1005.5	"F": 1}
{"v": 1	"t": 2209577	"P": 1002.0	"F": 1}
{"v": 1	"t": 2209597	"P": 1001.25	"F": 1}
{"v": 1	"t": 2209618	"P": 1006.75	"F": 1}
{"v": 1	"t": 2209638	"P": 1004.25	"F": 1}
{"v": 1	"t": 2209658	"P": 1003.5	"F": 1}
{"v": 1	"t": 2209679	"P": 1004.5	"F": 1}
{"v": 1	"t": 2209699	"P": 1006.75	"F": 1}
{"v": 1	"t": 2209720	"P": 1001.75	"F": 1}
{"v": 1	"t": 2209740	"P": 1004.25	"F": 2}
{"v": 1	"t": 2209760	"P": 1005.75	"F": 2}
{"v": 1	"t": 2209780	"P": 1003.25	"F": 2}
{"v": 1	"t": 2209801	"P": 1002.0	"F": 2}
{"v": 1	"t": 2209821	"P": 1004.25	"F": 2}
{"v": 1	"t": 2209841	"P": 1006.75	"F": 2}
{"v": 1	"t": 2209862	"P": 1003.5	"F": 2}
{"v": 1	"t": 2209882	"P": 1002.5	"F": 2}
{"v": 1	"t": 2209902	"P": 1003.25	"F": 2}
{"v": 1	"t": 2209923	"P": 1006.25	"F": 2}
{"v": 1	"t": 2209943	"P": 1005.75	"F": 2}
{"v": 1	"t": 2209963	"P": 1003.5	"F": 2}
{"v": 1	"t": 2209983	"P": 1000.25	"F": 2}
{"v": 1	"t": 2210004	"P": 1006.5	"F": 2}
{"v": 1	"t": 2210024	"P": 1006.25	"F": 2}
{"v": 1	"t": 2210044	"P": 1003.25	"F": 2}
{"v": 1	"t": 2210065	"P": 1000.5	"F": 2}
{"v": 1	"t": 2210085	"P": 1005.75	"F": 2}
{"v": 1	"t": 2210105	"P": 1007.0	"F": 2}
{"v": 1	"t": 2210126	"P": 1004.25	"F": 2}
{"v": 1	"t": 2210146	"P": 1000.25	"F": 2}
{"v": 1	"t": 2210166	"P": 1003.75	"F": 2}
{"v": 1	"t": 2210186	"P": 1004.5	"F": 2}
{"v": 1	"t": 2210207	"P": 1002.25	"F": 2}
{"v": 1	"t": 2210227	"P": 1000.0	"F": 2}
{"v": 1	"t": 2210247	"P": 1003.5	"F": 2}
{"v": 1	"t": 2210268	"P": 1006.0	"F": 2	"C": 46.5	"D": 3263	"sn": 54091929832280	"file": "/data/device_log/data0000.out"}
{"v": 1	"t": 2210288	"P": 1003.75	"F": 2}
{"v": 1	"t": 2210308	"P": 1001.25	"F": 2}
{"v": 1	"t": 2210329	"P": 1005.5	"F": 2}
{"v": 1	"t": 2210349	"P": 1006.25	"F": 2}
{"v": 1	"t": 2210369	"P": 1003.5	"F": 1}
{"v": 1	"t": 2210390	"P": 1002.0	"F": 1}
{"v": 1	"t": 2210410	"P": 1006.5	"F": 1}
{"v": 1	"t": 2210430	"P": 1006.25	"F": 1}
{"v": 1	"t": 2210451	"P": 1004.5	"F": 1}
{"v": 1	"t": 2210471	"P": 1001.75	"F": 1}
{"v": 1	"t": 2210491	"P": 1006.25	"F": 1}
{"v": 1	"t": 2210511	"P": 1006.75	"F": 1}
{"v": 1	"t": 2210532	"P": 1003.5	"F": 1}
{"v": 1	"t": 2210552	"P": 1001.25	"F": 1}
{"v": 1	"t": 2210572	"P": 1005.25	"F": 1}
{"v": 1	"t": 2210593	"P": 1009.0	"F": 1}
{"v": 1	"t": 2210613	"P": 1005.0	"F": 1}
{"v": 1	"t": 2210633	"P": 1002.5	"F": 1}
{"v": 1	"t": 2210654	"P": 1003.0	"F": 1}
{"v": 1	"t": 2210674	"P": 1007.5	"F": 1}
{"v": 1	"t": 2210694	"P": 1006.75	"F": 1}
{"v": 1	"t": 2210714	"P": 1003.25	"F": 1}
{"v": 1	"t": 2210735	"P": 1001.0	"F": 1}
{"v": 1	"t": 2210755	"P": 1006.5	"F": 1}
{"v": 1	"t": 2210775	"P": 1003.25	"F": 1}
{"v": 1	"t": 2210796	"P": 1003.5	"F": 1}
{"v": 1	"t": 2210816	"P": 1001.75	"F": 1}
{"v": 1	"t": 2210836	"P": 1006.0	"F": 1}
{"v": 1	"t": 2210857	"P": 1006.75	"F": 1}
{"v": 1	"t": 2210877	"P": 1004.75	"F": 1}
{"v": 1	"t": 2210897	"P": 999.75	"F": 1}
{"v": 1	"t": 2210917	"P": 1004.25	"F": 1}
{"v": 1	"t": 2210938	"P": 1007.5	"F": 1}
{"v": 1	"t": 2210958	"P": 1005.25	"F": 1}
{"v": 1	"t": 2210978	"P": 1002.0	"F": 1}
{"v": 1	"t": 2210999	"P": 1002.0	"F": 1}
{"v": 1	"t": 2211019	"P": 1008.75	"F": 1}
{"v": 1	"t": 2211039	"P": 1006.75	"F": 1}
{"v": 1	"t": 2211059	"P": 1002.0	"F": 1}
{"v": 1	"t": 2211080	"P": 1003.5	"F": 1}
{"v": 1	"t": 2211100	"P": 1007.5	"F": 1}
{"v": 1	"t": 2211120	"P": 1006.75	"F": 1}
{"v": 1	"t": 2211141	"P": 1000.5	"F": 1}
{"v": 1	"t": 2211161	"P": 1001.75	"F": 1}
{"v": 1	"t": 2211181	"P": 1007.75	"F": 1}
{"v": 1	"t": 2211202	"P": 1005.5	"F": 2}
{"v": 1	"t": 2211222	"P": 1003.5	"F": 1}
{"v": 1	"t": 2211242	"P": 1002.75	"F": 1}
{"v": 1	"t": 2211263	"P": 1007.5	"F": 1}
{"v": 1	"t": 2211283	"P": 1004.5	"F": 1	"C": 46.51	"D": 3263	"sn": 54091929832280	"file": "/data/device_log/data0000.out"}
{"v": 1	"t": 2211303	"P": 999.75	"F": 1}
{"v": 1	"t": 2211324	"P": 1005.5	"F": 1}
{"v": 1	"t": 2211344	"P": 1008.75	"F": 1}
{"v": 1	"t": 2211364	"P": 1005.0	"F": 2}
{"v": 1	"t": 2211385	"P": 1002.5	"F": 1}
{"v": 1	"t": 2211405	"P": 1004.5	"F": 1}
{"v": 1	"t": 2211425	"P": 1007.5	"F": 2}
{"v": 1	"t": 2211446	"P": 1002.5	"F": 2}
{"v": 1	"t": 2211466	"P": 1000.75	"F": 2}
{"v": 1	"t": 2211486	"P": 1004.5	"F": 2}
{"v": 1	"t": 2211506	"P": 1006.75	"F": 2}
{"v": 1	"t": 2211527	"P": 1004.0	"F": 2}
{"v": 1	"t": 2211547	"P": 1002.0	"F": 2}
{"v": 1	"t": 2211567	"P": 1006.5	"F": 2}
{"v": 1	"t": 2211588	"P": 1006.25	"F": 2}
{"v": 1	"t": 2211608	"P": 1002.75	"F": 2}
{"v": 1	"t": 2211628	"P": 1002.25	"F": 2}
{"v": 1	"t": 2211649	"P": 1004.75	"F": 2}
{"v": 1	"t": 2211669	"P": 1008.75	"F": 2}
{"v": 1	"t": 2211689	"P": 1005.25	"F": 2}
{"v": 1	"t": 2211710	"P": 1000.5	"F": 2}
{"v": 1	"t": 2211730	"P": 1003.0	"F": 2}
{"v": 1	"t": 2211750	"P": 1007.75	"F": 2}
{"v": 1	"t": 2211771	"P": 1002.75	"F": 2}
{"v": 1	"t": 2211791	"P": 1003.0	"F": 2}
{"v": 1	"t": 2211811	"P": 1003.5	"F": 2}
{"v": 1	"t": 2211831	"P": 1007.0	"F": 2}
{"v": 1	"t": 2211852	"P": 1004.25	"F": 2}
{"v": 1	"t": 2211872	"P": 1002.75	"F": 2}
{"v": 1	"t": 2211892	"P": 1003.25	"F": 2}
{"v": 1	"t": 2211913	"P": 1007.75	"F": 2}
{"v": 1	"t": 2211933	"P": 1006.5	"F": 1}
{"v": 1	"t": 2211953	"P": 1002.0	"F": 1}
{"v": 1	"t": 2211973	"P": 1002.5	"F": 2}
{"v": 1	"t": 2211994	"P": 1007.25	"F": 1}
{"v": 1	"t": 2212014	"P": 1005.75	"F": 1}
{"v": 1	"t": 2212034	"P": 1004.25	"F": 2}
{"v": 1	"t": 2212055	"P": 1000.75	"F": 2}
{"v": 1	"t": 2212075	"P": 1005.75	"F": 2}
{"v": 1	"t": 2212095	"P": 1008.0	"F": 2}
{"v": 1	"t": 2212116	"P": 1004.5	"F": 2}
{"v": 1	"t": 2212136	"P": 1000.25	"F": 2}
{"v": 1	"t": 2212156	"P": 1004.25	"F": 2}
{"v": 1	"t": 2212176	"P": 1006.75	"F": 2}
{"v": 1	"t": 2212197	"P": 1004.5	"F": 2}
{"v": 1	"t": 2212217	"P": 1002.5	"F": 2}
{"v": 1	"t": 2212237	"P": 1003.5	"F": 2}
{"v": 1	"t": 2212258	"P": 1008.0	"F": 2}
{"v": 1	"t": 2212278	"P": 1004.75	"F": 2}
{"v": 1	"t": 2212298	"P": 1003.0	"F": 2	"C": 46.475	"D": 3263	"sn": 54091929832280	"file": "/data/device_log/data0000.out"}
{"v": 1	"t": 2212319	"P": 1005.25	"F": 2}
{"v": 1	"t": 2212339	"P": 1008.0	"F": 2}
{"v": 1	"t": 2212359	"P": 1004.75	"F": 2}
{"v": 1	"t": 2212380	"P": 1000.75	"F": 2}
{"v": 1	"t": 2212400	"P": 1004.75	"F": 2}
{"v": 1	"t": 2212420	"P": 1006.75	"F": 2}
{"v": 1	"t": 2212441	"P": 1004.0	"F": 2}
{"v": 1	"t": 2212461	"P": 1001.0	"F": 2}
{"v": 1	"t": 2212481	"P": 1004.25	"F": 2}
{"v": 1	"t": 2212501	"P": 1006.5	"F": 2}
{"v": 1	"t": 2212522	"P": 1004.0	"F": 2}
{"v": 1	"t": 2212542	"P": 1001.5	"F": 2}
{"v": 1	"t": 2212562	"P": 1002.75	"F": 3}
{"v": 1	"t": 2212583	"P": 1007.75	"F": 2}
{"v": 1	"t": 2212603	"P": 1005.25	"F": 3}
{"v": 1	"t": 2212623	"P": 1002.5	"F": 3}
{"v": 1	"t": 2212643	"P": 1001.25	"F": 3}
{"v": 1	"t": 2212664	"P": 1006.75	"F": 2}
{"v": 1	"t": 2212684	"P": 1006.0	"F": 2}
{"v": 1	"t": 2212704	"P": 1003.75	"F": 2}
{"v": 1	"t": 2212725	"P": 999.25	"F": 2}
{"v": 1	"t": 2212745	"P": 1004.75	"F": 2}
{"v": 1	"t": 2212765	"P": 1006.75	"F": 2}
{"v": 1	"t": 2212786	"P": 1004.25	"F": 1}
{"v": 1	"t": 2212806	"P": 1002.25	"F": 1}
{"v": 1	"t": 2212826	"P": 1005.75	"F": 1}
{"v": 1	"t": 2212846	"P": 1008.25	"F": 1}
{"v": 1	"t": 2212867	"P": 1003.5	"F": 1}
{"v": 1	"t": 2212888	"P": 1007.75	"F": 1}
{"v": 1	"t": 2212908	"P": 1004.25	"F": 0}
{"v": 1	"t": 2212928	"P": 1004.25	"F": 0}
{"v": 1	"t": 2212949	"P": 1007.25	"F": 0}
{"v": 1	"t": 2212969	"P": 1004.0	"F": 0}
{"v": 1	"t": 2212989	"P": 1003.5	"F": 0}
{"v": 1	"t": 2213010	"P": 1000.5	"F": 0}
{"v": 1	"t": 2213030	"P": 1006.0	"F": 0}
{"v": 1	"t": 2213050	"P": 1008.5	"F": 0}
{"v": 1	"t": 2213071	"P": 1003.25	"F": 0}
{"v": 1	"t": 2213091	"P": 1002.0	"F": 0}
{"v": 1	"t": 2213111	"P": 1005.5	"F": 0}
{"v": 1	"t": 2213131	"P": 1007.5	"F": 0}
{"v": 1	"t": 2213152	"P": 1003.75	"F": 0}
{"v": 1	"t": 2213172	"P": 1000.25	"F": 0}
{"v": 1	"t": 2213192	"P": 1003.75	"F": -1}
{"v": 1	"t": 2213213	"P": 1006.75	"F": -1}
{"v": 1	"t": 2213233	"P": 1005.25	"F": 0}
{"v": 1	"t": 2213253	"P": 1002.0	"F": 0}
{"v": 1	"t": 2213274	"P": 1003.75	"F": 0}
{"v": 1	"t": 2213294	"P": 1008.75	"F": 0}
{"v": 1	"t": 2213314	"P": 1006.25	"F": 0	"C": 46.5	"D": 3263	"sn": 54091929832280	"file": "/data/device_log/data0000.out"}
{"v": 1	"t": 2213335	"P": 1001.0	"F": 1}
{"v": 1	"t": 2213355	"P": 1004.0	"F": 1}
{"v": 1	"t": 2213375	"P": 1008.0	"F": 1}
{"v": 1	"t": 2213395	"P": 1005.0	"F": 2}
{"v": 1	"t": 2213416	"P": 1003.25	"F": 1}
{"v": 1	"t": 2213436	"P": 1003.5	"F": 1}
{"v": 1	"t": 2213457	"P": 1005.75	"F": 2}
{"v": 1	"t": 2213477	"P": 1004.0	"F": 1}
{"v": 1	"t": 2213497	"P": 1005.0	"F": 1}
{"v": 1	"t": 2213518	"P": 1006.5	"F": 1}
{"v": 1	"t": 2213538	"P": 1002.75	"F": 1}
{"v": 1	"t": 2213558	"P": 1002.25	"F": 1}
{"v": 1	"t": 2213579	"P": 1006.25	"F": 1}
{"v": 1	"t": 2213599	"P": 1006.5	"F": 1}
{"v": 1	"t": 2213619	"P": 1004.5	"F": 1}
{"v": 1	"t": 2213640	"P": 1001.75	"F": 1}
{"v": 1	"t": 2213660	"P": 1005.5	"F": 1}
{"v": 1	"t": 2213680	"P": 1007.5	"F": 1}
{"v": 1	"t": 2213701	"P": 1004.0	"F": 1}
{"v": 1	"t": 2213721	"P": 1002.5	"F": 1}
{"v": 1	"t": 2213741	"P": 1004.75	"F": 1}
{"v": 1	"t": 2213761	"P": 1007.0	"F": 1}
{"v": 1	"t": 2213782	"P": 1004.0	"F": 1}
{"v": 1	"t": 2213802	"P": 1002.75	"F": 1}
{"v": 1	"t": 2213822	"P": 1005.0	"F": 1}
{"v": 1	"t": 2213843	"P": 1008.75	"F": 1}
{"v": 1	"t": 2213863	"P": 1005.25	"F": 2}
{"v": 1	"t": 2213883	"P": 1002.5	"F": 1}
{"v": 1	"t": 2213904	"P": 1004.5	"F": 1}
{"v": 1	"t": 2213924	"P": 1008.0	"F": 1}
{"v": 1	"t": 2213944	"P": 1005.75	"F": 1}
{"v": 1	"t": 2213965	"P": 999.75	"F": 1}
{"v": 1	"t": 2213985	"P": 1002.75	"F": 1}
{"v": 1	"t": 2214005	"P": 1007.0	"F": 1}
{"v": 1	"t": 2214026	"P": 1001.5	"F": 1}
{"v": 1	"t": 2214046	"P": 1004.0	"F": 1}
{"v": 1	"t": 2214066	"P": 1006.75	"F": 1}
{"v": 1	"t": 2214087	"P": 1003.75	"F": 1}
{"v": 1	"t": 2214107	"P": 1001.25	"F": 1}
{"v": 1	"t": 2214127	"P": 1004.5	"F": 1}
{"v": 1	"t": 2214148	"P": 1008.0	"F": 1}
{"v": 1	"t": 2214168	"P": 1005.0	"F": 1}
{"v": 1	"t": 2214188	"P": 1003.5	"F": 1}
{"v": 1	"t": 2214209	"P": 1002.5	"F": 2}
{"v": 1	"t": 2214229	"P": 1007.5	"F": 1}
{"v": 1	"t": 2214249	"P": 1004.5	"F": 2}
{"v": 1	"t": 2214269	"P": 1003.0	"F": 2}
{"v": 1	"t": 2214290	"P": 1000.75	"F": 2}
{"v": 1	"t": 2214310	"P": 1009.75	"F": 2}
{"v": 1	"t": 2214330	"P": 1005.5	"F": 2	"C": 46.51	"D": 3263	"sn": 54091929832280	"file": "/data/device_log/data0000.out"}
{"v": 1	"t": 2214351	"P": 1004.25	"F": 2}
{"v": 1	"t": 2214371	"P": 1002.25	"F": 2}
{"v": 1	"t": 2214391	"P": 1007.25	"F": 2}
{"v": 1	"t": 2214412	"P": 1006.5	"F": 2}
{"v": 1	"t": 2214432	"P": 1004.0	"F": 2}
{"v": 1	"t": 2214452	"P": 1002.75	"F": 2}
{"v": 1	"t": 2214473	"P": 1006.75	"F": 2}
{"v": 1	"t": 2214493	"P": 1005.75	"F": 2}
{"v": 1	"t": 2214513	"P": 1003.25	"F": 2}
{"v": 1	"t": 2214533	"P": 1001.0	"F": 2}
{"v": 1	"t": 2214554	"P": 1007.0	"F": 2}
{"v": 1	"t": 2214574	"P": 1003.75	"F": 2}
{"v": 1	"t": 2214595	"P": 1001.5	"F": 2}
{"v": 1	"t": 2214615	"P": 1006.5	"F": 2}
{"v": 1	"t": 2214635	"P": 1004.0	"F": 2}
{"v": 1	"t": 2214656	"P": 1000.0	"F": 2}
{"v": 1	"t": 2214676	"P": 1004.0	"F": 2}
{"v": 1	"t": 2214696	"P": 1007.75	"F": 2}
{"v": 1	"t": 2214717	"P": 1005.5	"F": 2}
{"v": 1	"t": 2214737	"P": 1004.0	"F": 2}
{"v": 1	"t": 2214757	"P": 1001.75	"F": 2}
{"v": 1	"t": 2214778	"P": 1007.25	"F": 2}
{"v": 1	"t": 2214798	"P": 1006.0	"F": 2}
{"v": 1	"t": 2214818	"P": 1002.75	"F": 2}
{"v": 1	"t": 2214838	"P": 1000.25	"F": 2}
{"v": 1	"t": 2214859	"P": 1005.75	"F": 2}
{"v": 1	"t": 2214879	"P": 1007.75	"F": 2}
{"v": 1	"t": 2214899	"P": 1002.0	"F": 2}
{"v": 1	"t": 2214920	"P": 1002.5	"F": 2}
{"v": 1	"t": 2214940	"P": 1004.75	"F": 2}
{"v": 1	"t": 2214960	"P": 1005.5	"F": 2}
{"v": 1	"t": 2214981	"P": 1003.75	"F": 1}
{"v": 1	"t": 2215001	"P": 1000.75	"F": 2}
{"v": 1	"t": 2215021	"P": 1002.25	"F": 1}
{"v": 1	"t": 2215041	"P": 1008.5	"F": 1}
{"v": 1	"t": 2215062	"P": 1004.75	"F": 1}
{"v": 1	"t": 2215082	"P": 999.5	"F": 1}
{"v": 1	"t": 2215102	"P": 1004.0	"F": 2}
{"v": 1	"t": 2215123	"P": 1005.5	"F": 1}
{"v": 1	"t": 2215143	"P": 1001.0	"F": 2}
{"v": 1	"t": 2215164	"P": 1006.75	"F": 1}
{"v": 1	"t": 2215184	"P": 1004.5	"F": 1}
{"v": 1	"t": 2215205	"P": 1003.25	"F": 1}
{"v": 1	"t": 2215225	"P": 1009.0	"F": 1}
{"v": 1	"t": 2215246	"P": 1002.25	"F": 1}
{"v": 1	"t": 2215266	"P": 1004.5	"F": 2}
{"v": 1	"t": 2215287	"P": 1006.5	"F": 1}
{"v": 1	"t": 2215307	"P": 1003.0	"F": 2}
{"v": 1	"t": 2215327	"P": 1003.25	"F": 2}
{"v": 1	"t": 2215348	"P": 1008.0	"F": 2	"C": 46.51	"D": 3263	"sn": 54091929832280	"file": "/data/device_log/data0000.out"}
{"v": 1	"t": 2215368	"P": 1004.75	"F": 2}
{"v": 1	"t": 2215388	"P": 1002.25	"F": 2}
{"v": 1	"t": 2215408	"P": 1004.75	"F": 2}
{"v": 1	"t": 2215429	"P": 1008.25	"F": 2}
{"v": 1	"t": 2215449	"P": 1005.0	"F": 2}
{"v": 1	"t": 2215469	"P": 1001.25	"F": 2}
{"v": 1	"t": 2215490	"P": 1000.25	"F": 1}
{"v": 1	"t": 2215510	"P": 1005.5	"F": 2}
{"v": 1	"t": 2215530	"P": 1005.5	"F": 2}
{"v": 1	"t": 2215551	"P": 1002.25	"F": 2}
{"v": 1	"t": 2215571	"P": 1002.5	"F": 2}
{"v": 1	"t": 2215591	"P": 1006.0	"F": 2}
{"v": 1	"t": 2215612	"P": 1007.75	"F": 2}
{"v": 1	"t": 2215632	"P": 1002.75	"F": 2}
{"v": 1	"t": 2215652	"P": 1002.5	"F": 1}
{"v": 1	"t": 2215672	"P": 1005.25	"F": 1}
{"v": 1	"t": 2215693	"P": 1006.5	"F": 2}
{"v": 1	"t": 2215713	"P": 1005.0	"F": 1}
{"v": 1	"t": 2215733	"P": 1001.5	"F": 1}
{"v": 1	"t": 2215754	"P": 1005.5	"F": 1}
{"v": 1	"t": 2215774	"P": 1007.5	"F": 1}
{"v": 1	"t": 2215794	"P": 1004.0	"F": 2}
{"v": 1	"t": 2215815	"P": 1006.5	"F": 2}
{"v": 1	"t": 2215836	"P": 1002.0	"F": 2}
{"v": 1	"t": 2215856	"P": 1003.25	"F": 2}
{"v": 1	"t": 2215877	"P": 1008.0	"F": 2}
{"v": 1	"t": 2215897	"P": 1003.75	"F": 2}
{"v": 1	"t": 2215917	"P": 1002.5	"F": 2}
{"v": 1	"t": 2215937	"P": 1004.5	"F": 2}
{"v": 1	"t": 2215958	"P": 1006.0	"F": 2}
{"v": 1	"t": 2215978	"P": 1005.0	"F": 2}
{"v": 1	"t": 2215998	"P": 1001.75	"F": 2}
{"v": 1	"t": 2216019	"P": 1002.75	"F": 2}
{"v": 1	"t": 2216039	"P": 1008.5	"F": 2}
{"v": 1	"t": 2216059	"P": 1005.0	"F": 2}
{"v": 1	"t": 2216079	"P": 1000.25	"F": 2}
{"v": 1	"t": 2216100	"P": 1002.75	"F": 1}
{"v": 1	"t": 2216120	"P": 1008.0	"F": 1}
{"v": 1	"t": 2216140	"P": 1006.5	"F": 1}
{"v": 1	"t": 2216161	"P": 1001.0	"F": 1}
{"v": 1	"t": 2216181	"P": 1002.0	"F": 1}
{"v": 1	"t": 2216201	"P": 1008.75	"F": 1}
{"v": 1	"t": 2216222	"P": 1005.25	"F": 1}
{"v": 1	"t": 2216242	"P": 1002.25	"F": 1}
{"v": 1	"t": 2216262	"P": 1000.75	"F": 1}
{"v": 1	"t": 2216283	"P": 1009.75	"F": 1}
{"v": 1	"t": 2216303	"P": 1005.25	"F": 2}
{"v": 1	"t": 2216323	"P": 1001.25	"F": 1}
{"v": 1	"t": 2216344	"P": 1002.25	"F": 1}
{"v": 1	"t": 2216364	"P": 1008.0	"F": 1	"C": 46.47	"D": 3263	"sn": 54091929832280	"file": "/data/device_log/data0000.out"}
{"v": 1	"t": 2216384	"P": 1003.0	"F": 0}
{"v": 1	"t": 2216405	"P": 1003.5	"F": 0}
{"v": 1	"t": 2216425	"P": 1006.5	"F": 0}
{"v": 1	"t": 2216446	"P": 1001.75	"F": 0}
{"v": 1	"t": 2216466	"P": 1004.0	"F": 0}
{"v": 1	"t": 2216486	"P": 1007.0	"F": 0}
{"v": 1	"t": 2216507	"P": 1006.5	"F": 0}
{"v": 1	"t": 2216527	"P": 1003.75	"F": 1}
{"v": 1	"t": 2216547	"P": 1001.0	"F": 1}
{"v": 1	"t": 2216567	"P": 1006.25	"F": 1}
{"v": 1	"t": 2216588	"P": 1006.5	"F": 1}
{"v": 1	"t": 2216608	"P": 1003.5	"F": 1}
{"v": 1	"t": 2216628	"P": 1000.75	"F": 1}
{"v": 1	"t": 2216649	"P": 1003.0	"F": 1}
{"v": 1	"t": 2216669	"P": 1009.75	"F": 1}
{"v": 1	"t": 2216689	"P": 1006.75	"F": 1}
{"v": 1	"t": 2216709	"P": 1000.5	"F": 1}
{"v": 1	"t": 2216730	"P": 1002.5	"F": 1}
{"v": 1	"t": 2216750	"P": 1007.25	"F": 1}
{"v": 1	"t": 2216770	"P": 1003.25	"F": 2}
{"v": 1	"t": 2216791	"P": 1001.5	"F": 2}
{"v": 1	"t": 2216811	"P": 1003.0	"F": 1}
{"v": 1	"t": 2216831	"P": 1006.75	"F": 2}
{"v": 1	"t": 2216852	"P": 1004.75	"F": 2}
{"v": 1	"t": 2216872	"P": 1000.5	"F": 2}
{"v": 1	"t": 2216892	"P": 1001.75	"F": 2}
{"v": 1	"t": 2216913	"P": 1007.5	"F": 2}
{"v": 1	"t": 2216933	"P": 1004.0	"F": 2}
{"v": 1	"t": 2216953	"P": 1003.0	"F": 2}
{"v": 1	"t": 2216974	"P": 1005.25	"F": 2}
{"v": 1	"t": 2216994	"P": 1004.25	"F": 2}
{"v": 1	"t": 2217015	"P": 1000.5	"F": 2}
{"v": 1	"t": 2217035	"P": 1006.75	"F": 2}
{"v": 1	"t": 2217055	"P": 1007.5	"F": 2}
{"v": 1	"t": 2217076	"P": 1003.0	"F": 2}
{"v": 1	"t": 2217096	"P": 1004.0	"F": 2}
{"v": 1	"t": 2217116	"P": 1005.5	"F": 2}
{"v": 1	"t": 2217136	"P": 1005.75	"F": 2}
{"v": 1	"t": 2217157	"P": 1004.75	"F": 2}
{"v": 1	"t": 2217177	"P": 1000.5	"F": 2}
{"v": 1	"t": 2217197	"P": 1004.25	"F": 2}
{"v": 1	"t": 2217218	"P": 1006.75	"F": 2}
{"v": 1	"t": 2217238	"P": 1005.75	"F": 2}
{"v": 1	"t": 2217258	"P": 1001.25	"F": 2}
{"v": 1	"t": 2217279	"P": 1001.25	"F": 2}
{"v": 1	"t": 2217299	"P": 1006.5	"F": 2}
{"v": 1	"t": 2217319	"P": 1004.75	"F": 2}
{"v": 1	"t": 2217339	"P": 1002.5	"F": 2}
{"v": 1	"t": 2217360	"P": 1000.5	"F": 2}
{"v": 1	"t": 2217380	"P": 1006.25	"F": 2	"C": 46.51	"D": 3263	"sn": 54091929832280	"file": "/data/device_log/data0000.out"}
{"v": 1	"t": 2217400	"P": 1004.25	"F": 2}
{"v": 1	"t": 2217421	"P": 1002.75	"F": 2}
{"v": 1	"t": 2217441	"P": 1001.75	"F": 2}
{"v": 1	"t": 2217461	"P": 1007.5	"F": 2}
{"v": 1	"t": 2217482	"P": 1003.25	"F": 2}
{"v": 1	"t": 2217502	"P": 1000.75	"F": 1}
{"v": 1	"t": 2217522	"P": 1004.5	"F": 2}
{"v": 1	"t": 2217543	"P": 1006.0	"F": 2}
{"v": 1	"t": 2217563	"P": 1002.0	"F": 2}
{"v": 1	"t": 2217584	"P": 1006.25	"F": 2}
{"v": 1	"t": 2217604	"P": 1004.0	"F": 1}
{"v": 1	"t": 2217624	"P": 1001.75	"F": 1}
{"v": 1	"t": 2217645	"P": 1003.5	"F": 1}
{"v": 1	"t": 2217665	"P": 1008.0	"F": 1}
{"v": 1	"t": 2217685	"P": 1004.75	"F": 1}
{"v": 1	"t": 2217706	"P": 1001.5	"F": 1}
{"v": 1	"t": 2217726	"P": 1003.25	"F": 1}
{"v": 1	"t": 2217746	"P": 1007.0	"F": 1}
{"v": 1	"t": 2217767	"P": 1004.5	"F": 1}
{"v": 1	"t": 2217787	"P": 1002.75	"F": 1}
{"v": 1	"t": 2217807	"P": 1003.25	"F": 1}
{"v": 1	"t": 2217828	"P": 1007.5	"F": 1}
{"v": 1	"t": 2217848	"P": 1008.0	"F": 1}
{"v": 1	"t": 2217868	"P": 1003.25	"F": 1}
{"v": 1	"t": 2217888	"P": 1003.0	"F": 1}
{"v": 1	"t": 2217909	"P": 1008.0	"F": 1}
{"v": 1	"t": 2217929	"P": 1005.5	"F": 2}
{"v": 1	"t": 2217949	"P": 1001.75	"F": 2}
{"v": 1	"t": 2217970	"P": 1002.75	"F": 2}
{"v": 1	"t": 2217990	"P": 1006.25	"F": 2}
{"v": 1	"t": 2218010	"P": 1006.75	"F": 2}
{"v": 1	"t": 2218031	"P": 1002.0	"F": 2}
{"v": 1	"t": 2218051	"P": 1000.25	"F": 2}
{"v": 1	"t": 2218071	"P": 1007.0	"F": 2}
{"v": 1	"t": 2218092	"P": 1006.5	"F": 2}
{"v": 1	"t": 2218112	"P": 1000.5	"F": 2}
{"v": 1	"t": 2218133	"P": 1004.75	"F": 2}
{"v": 1	"t": 2218153	"P": 1004.5	"F": 2}
{"v": 1	"t": 2218173	"P": 1001.25	"F": 2}
{"v": 1	"t": 2218194	"P": 1002.5	"F": 2}
{"v": 1	"t": 2218214	"P": 1007.5	"F": 2}
{"v": 1	"t": 2218234	"P": 1003.0	"F": 2}
{"v": 1	"t": 2218254	"P": 1002.0	"F": 2}
{"v": 1	"t": 2218275	"P": 1002.5	"F": 2}
{"v": 1	"t": 2218295	"P": 1006.75	"F": 2}
{"v": 1	"t": 2218315	"P": 1005.25	"F": 2}
{"v": 1	"t": 2218336	"P": 1002.5	"F": 2}
{"v": 1	"t": 2218356	"P": 1000.75	"F": 2}
{"v": 1	"t": 2218376	"P": 1007.0	"F": 2}
{"v": 1	"t": 2218397	"P": 1005.75	"F": 1	"C": 46.51	"D": 3263	"sn": 54091929832280	"file": "/data/device_log/data0000.out"}
{"v": 1	"t": 2218417	"P": 1002.5	"F": 1}
{"v": 1	"t": 2218437	"P": 1002.25	"F": 2}
{"v": 1	"t": 2218457	"P": 1006.0	"F": 2}
{"v": 1	"t": 2218478	"P": 1007.0	"F": 2}
{"v": 1	"t": 2218498	"P": 1003.5	"F": 2}
{"v": 1	"t": 2218518	"P": 1000.75	"F": 2}
{"v": 1	"t": 2218539	"P": 1003.75	"F": 2}
{"v": 1	"t": 2218559	"P": 1006.75	"F": 1}
{"v": 1	"t": 2218579	"P": 1003.25	"F": 2}
{"v": 1	"t": 2218600	"P": 1000.75	"F": 1}
{"v": 1	"t": 2218620	"P": 1002.25	"F": 2}
{"v": 1	"t": 2218640	"P": 1006.75	"F": 1}
{"v": 1	"t": 2218661	"P": 1001.5	"F": 2}
{"v": 1	"t": 2218681	"P": 1003.75	"F": 1}
{"v": 1	"t": 2218702	"P": 1006.25	"F": 1}
{"v": 1	"t": 2218722	"P": 1004.25	"F": 2}
{"v": 1	"t": 2218743	"P": 1005.75	"F": 2}
{"v": 1	"t": 2218763	"P": 1002.75	"F": 1}
{"v": 1	"t": 2218783	"P": 1001.0	"F": 1}
{"v": 1	"t": 2218804	"P": 1005.5	"F": 1}
{"v": 1	"t": 2218824	"P": 1007.0	"F": 2}
{"v": 1	"t": 2218844	"P": 1005.75	"F": 1}
{"v": 1	"t": 2218865	"P": 1000.75	"F": 2}
{"v": 1	"t": 2218885	"P": 1004.25	"F": 1}
{"v": 1	"t": 2218905	"P": 1008.0	"F": 1}
{"v": 1	"t": 2218925	"P": 1003.75	"F": 2}
{"v": 1	"t": 2218946	"P": 999.25	"F": 1}
{"v": 1	"t": 2218966	"P": 1003.0	"F": 2}
{"v": 1	"t": 2218986	"P": 1008.5	"F": 1}
{"v": 1	"t": 2219007	"P": 1005.0	"F": 2}
{"v": 1	"t": 2219027	"P": 1001.0	"F": 2}
{"v": 1	"t": 2219047	"P": 1001.25	"F": 2}
{"v": 1	"t": 2219068	"P": 1008.75	"F": 2}
{"v": 1	"t": 2219088	"P": 1005.75	"F": 2}
{"v": 1	"t": 2219108	"P": 1002.25	"F": 2}
{"v": 1	"t": 2219128	"P": 1002.0	"F": 2}
{"v": 1	"t": 2219149	"P": 1005.75	"F": 2}
{"v": 1	"t": 2219169	"P": 1003.0	"F": 1}
{"v": 1	"t": 2219189	"P": 1002.25	"F": 2}
{"v": 1	"t": 2219210	"P": 1002.75	"F": 1}
{"v": 1	"t": 2219230	"P": 1007.75	"F": 2}
{"v": 1	"t": 2219250	"P": 1004.75	"F": 2}
{"v": 1	"t": 2219271	"P": 1001.25	"F": 1}
{"v": 1	"t": 2219291	"P": 1003.75	"F": 2}
{"v": 1	"t": 2219312	"P": 1004.25	"F": 2}
{"v": 1	"t": 2219332	"P": 1003.5	"F": 2}
{"v": 1	"t": 2219352	"P": 1002.75	"F": 1}
{"v": 1	"t": 2219373	"P": 1008.0	"F": 1}
{"v": 1	"t": 2219393	"P": 1005.75	"F": 1}
{"v": 1	"t": 2219413	"P": 1002.75	"F": 2	"C": 46.51	"D": 3263	"sn": 54091929832280	"file": "/data/device_log/data0000.out"}
{"v": 1	"t": 2219434	"P": 1001.75	"F": 2}
{"v": 1	"t": 2219454	"P": 1009.0	"F": 2}
{"v": 1	"t": 2219474	"P": 1006.25	"F": 2}
{"v": 1	"t": 2219494	"P": 1002.0	"F": 1}
{"v": 1	"t": 2219515	"P": 1001.75	"F": 2}
{"v": 1	"t": 2219535	"P": 1006.0	"F": 2}
{"v": 1	"t": 2219555	"P": 1006.25	"F": 2}
{"v": 1	"t": 2219576	"P": 1001.75	"F": 2}
{"v": 1	"t": 2219596	"P": 1002.25	"F": 1}
{"v": 1	"t": 2219616	"P": 1006.5	"F": 1}
{"v": 1	"t": 2219637	"P": 1008.0	"F": 2}
{"v": 1	"t": 2219657	"P": 1001.75	"F": 2}
{"v": 1	"t": 2219677	"P": 1001.25	"F": 2}
{"v": 1	"t": 2219697	"P": 1004.0	"F": 2}
{"v": 1	"t": 2219718	"P": 1007.0	"F": 2}
{"v": 1	"t": 2219738	"P": 1002.75	"F": 2}
{"v": 1	"t": 2219758	"P": 1001.75	"F": 1}
{"v": 1	"t": 2219779	"P": 1004.0	"F": 2}
{"v": 1	"t": 2219799	"P": 1007.75	"F": 2}
{"v": 1	"t": 2219819	"P": 1004.25	"F": 2}
{"v": 1	"t": 2219840	"P": 1005.5	"F": 2}
{"v": 1	"t": 2219860	"P": 1007.0	"F": 2}
{"v": 1	"t": 2219881	"P": 1003.5	"F": 2}
{"v": 1	"t": 2219901	"P": 1003.25	"F": 2}
{"v": 1	"t": 2219921	"P": 1005.25	"F": 2}
{"v": 1	"t": 2219942	"P": 1005.0	"F": 2}
{"v": 1	"t": 2219962	"P": 1001.75	"F": 2}
{"v": 1	"t": 2219982	"P": 1000.5	"F": 2}
{"v": 1	"t": 2220003	"P": 1007.25	"F": 2}
{"v": 1	"t": 2220023	"P": 1004.25	"F": 2}
{"v": 1	"t": 2220043	"P": 1002.5	"F": 2}
{"v": 1	"t": 2220063	"P": 1001.5	"F": 2}
{"v": 1	"t": 2220084	"P": 1006.25	"F": 2}
{"v": 1	"t": 2220104	"P": 1007.0	"F": 2}
{"v": 1	"t": 2220124	"P": 1002.75	"F": 2}
{"v": 1	"t": 2220145	"P": 1002.25	"F": 2}
{"v": 1	"t": 2220165	"P": 1003.0	"F": 2}
{"v": 1	"t": 2220185	"P": 1006.25	"F": 2}
{"v": 1	"t": 2220206	"P": 1005.0	"F": 2}
{"v": 1	"t": 2220226	"P": 1001.75	"F": 1}
{"v": 1	"t": 2220246	"P": 1003.25	"F": 1}
{"v": 1	"t": 2220266	"P": 1006.75	"F": 2}
{"v": 1	"t": 2220287	"P": 1005.0	"F": 1}
{"v": 1	"t": 2220307	"P": 999.5	"F": 2}
{"v": 1	"t": 2220327	"P": 1002.75	"F": 1}
{"v": 1	"t": 2220348	"P": 1008.0	"F": 1}
{"v": 1	"t": 2220368	"P": 1003.75	"F": 2}
{"v": 1	"t": 2220388	"P": 1000.5	"F": 1}
{"v": 1	"t": 2220409	"P": 1006.25	"F": 1}
{"v": 1	"t": 2220429	"P": 1003.75	"F": 1	"C": 46.51	"D": 3263	"sn": 54091929832280	"file": "/data/device_log/data0000.out"}
{"v": 1	"t": 2220450	"P": 1001.25	"F": 1}
{"v": 1	"t": 2220470	"P": 1004.5	"F": 2}
{"v": 1	"t": 2220490	"P": 1005.5	"F": 1}
{"v": 1	"t": 2220510	"P": 1003.75	"F": 2}
{"v": 1	"t": 2220531	"P": 1002.5	"F": 2}
{"v": 1	"t": 2220551	"P": 1003.25	"F": 2}
{"v": 1	"t": 2220571	"P": 1006.5	"F": 2}
{"v": 1	"t": 2220592	"P": 1004.0	"F": 2}
{"v": 1	"t": 2220612	"P": 1001.0	"F": 2}
{"v": 1	"t": 2220632	"P": 1003.5	"F": 2}
{"v": 1	"t": 2220653	"P": 1007.5	"F": 2}
{"v": 1	"t": 2220673	"P": 1004.0	"F": 2}
{"v": 1	"t": 2220693	"P": 1003.5	"F": 2}
{"v": 1	"t": 2220713	"P": 1001.25	"F": 2}
{"v": 1	"t": 2220734	"P": 1006.5	"F": 2}
{"v": 1	"t": 2220754	"P": 1005.5	"F": 2}
{"v": 1	"t": 2220774	"P": 1002.5	"F": 2}
{"v": 1	"t": 2220795	"P": 1001.5	"F": 2}
{"v": 1	"t": 2220815	"P": 1005.25	"F": 2}
{"v": 1	"t": 2220835	"P": 1006.25	"F": 2}
{"v": 1	"t": 2220856	"P": 1003.25	"F": 2}
{"v": 1	"t": 2220876	"P": 1000.0	"F": 2}
{"v": 1	"t": 2220896	"P": 1005.0	"F": 2}
{"v": 1	"t": 2220916	"P": 1007.25	"F": 2}
{"v": 1	"t": 2220937	"P": 1004.75	"F": 2}
{"v": 1	"t": 2220957	"P": 1000.75	"F": 2}
{"v": 1	"t": 2220978	"P": 1006.25	"F": 2}
{"v": 1	"t": 2220998	"P": 1002.25	"F": 2}
{"v": 1	"t": 2221018	"P": 1003.75	"F": 2}
{"v": 1	"t": 2221039	"P": 1006.0	"F": 2}
{"v": 1	"t": 2221059	"P": 1005.75	"F": 2}
{"v": 1	"t": 2221079	"P": 1001.25	"F": 2}
{"v": 1	"t": 2221100	"P": 1001.25	"F": 2}
{"v": 1	"t": 2221120	"P": 1004.5	"F": 2}
{"v": 1	"t": 2221140	"P": 1007.0	"F": 2}
{"v": 1	"t": 2221161	"P": 1002.5	"F": 2}
{"v": 1	"t": 2221181	"P": 1002.0	"F": 2}
{"v": 1	"t": 2221201	"P": 1003.5	"F": 2}
{"v": 1	"t": 2221221	"P": 1007.5	"F": 2}
{"v": 1	"t": 2221242	"P": 1003.75	"F": 2}
{"v": 1	"t": 2221262	"P": 1002.0	"F": 1}
{"v": 1	"t": 2221282	"P": 1002.5	"F": 2}
{"v": 1	"t": 2221303	"P": 1008.5	"F": 2}
{"v": 1	"t": 2221323	"P": 1003.5	"F": 1}
{"v": 1	"t": 2221343	"P": 1000.75	"F": 2}
{"v": 1	"t": 2221364	"P": 1003.0	"F": 1}
{"v": 1	"t": 2221384	"P": 1007.75	"F": 1}
{"v": 1	"t": 2221404	"P": 1004.75	"F": 1}
{"v": 1	"t": 2221424	"P": 1003.25	"F": 1}
{"v": 1	"t": 2221445	"P": 1001.5	"F": 2	"C": 46.505	"D": 3263	"sn": 54091929832280	"file": "/data/device_log/data0000.out"}
{"v": 1	"t": 2221465	"P": 1008.5	"F": 1}
{"v": 1	"t": 2221485	"P": 1002.75	"F": 1}
{"v": 1	"t": 2221506	"P": 1000.75	"F": 2}
{"v": 1	"t": 2221526	"P": 1005.75	"F": 1}
{"v": 1	"t": 2221547	"P": 1005.25	"F": 2}
{"v": 1	"t": 2221567	"P": 1000.25	"F": 2}
{"v": 1	"t": 2221587	"P": 1004.5	"F": 1}
{"v": 1	"t": 2221608	"P": 1007.5	"F": 1}
{"v": 1	"t": 2221628	"P": 1005.25	"F": 2}
{"v": 1	"t": 2221648	"P": 999.75	"F": 2}
{"v": 1	"t": 2221669	"P": 1003.5	"F": 1}
{"v": 1	"t": 2221689	"P": 1007.75	"F": 1}
{"v": 1	"t": 2221709	"P": 1003.75	"F": 2}
{"v": 1	"t": 2221729	"P": 1000.5	"F": 1}
{"v": 1	"t": 2221750	"P": 1003.0	"F": 2}
{"v": 1	"t": 2221770	"P": 1007.0	"F": 2}
{"v": 1	"t": 2221790	"P": 1004.0	"F": 2}
{"v": 1	"t": 2221811	"P": 1001.25	"F": 2}
{"v": 1	"t": 2221831	"P": 1000.75	"F": 2}
{"v": 1	"t": 2221851	"P": 1006.75	"F": 2}
{"v": 1	"t": 2221872	"P": 1004.5	"F": 2}
{"v": 1	"t": 2221892	"P": 1000.5	"F": 2}
{"v": 1	"t": 2221912	"P": 1003.0	"F": 2}
{"v": 1	"t": 2221933	"P": 1007.75	"F": 2}
{"v": 1	"t": 2221953	"P": 1004.5	"F": 2}
{"v": 1	"t": 2221973	"P": 1003.25	"F": 2}
{"v": 1	"t": 2221993	"P": 1001.0	"F": 2}
{"v": 1	"t": 2222014	"P": 1009.0	"F": 2}
{"v": 1	"t": 2222034	"P": 1004.75	"F": 2}
{"v": 1	"t": 2222055	"P": 1002.75	"F": 2}
{"v": 1	"t": 2222075	"P": 1004.0	"F": 2}
{"v": 1	"t": 2222095	"P": 1005.0	"F": 2}
{"v": 1	"t": 2222116	"P": 1001.25	"F": 2}
{"v": 1	"t": 2222136	"P": 1006.25	"F": 2}
{"v": 1	"t": 2222157	"P": 1003.0	"F": 2}
{"v": 1	"t": 2222177	"P": 1002.25	"F": 2}
{"v": 1	"t": 2222198	"P": 1006.75	"F": 2}
{"v": 1	"t": 2222218	"P": 1001.5	"F": 2}
{"v": 1	"t": 2222239	"P": 1005.0	"F": 2}
{"v": 1	"t": 2222259	"P": 1005.25	"F": 2}
{"v": 1	"t": 2222280	"P": 1003.0	"F": 2}
{"v": 1	"t": 2222300	"P": 1004.75	"F": 2}
{"v": 1	"t": 2222320	"P": 1007.75	"F": 2}
{"v": 1	"t": 2222340	"P": 1003.5	"F": 2}
{"v": 1	"t": 2222361	"P": 1002.0	"F": 2}
{"v": 1	"t": 2222381	"P": 1003.5	"F": 2}
{"v": 1	"t": 2222401	"P": 1008.0	"F": 2}
{"v": 1	"t": 2222422	"P": 1005.0	"F": 2}
{"v": 1	"t": 2222442	"P": 1002.0	"F": 2}
{"v": 1	"t": 2222462	"P": 1003.0	"F": 2	"C": 46.555	"D": 3263	"sn": 54091929832280	"file": "/data/device_log/data0000.out"}
{"v": 1	"t": 2222483	"P": 1007.75	"F": 2}
{"v": 1	"t": 2222503	"P": 1002.25	"F": 2}
{"v": 1	"t": 2222523	"P": 1002.25	"F": 2}
{"v": 1	"t": 2222544	"P": 1004.25	"F": 2}
{"v": 1	"t": 2222564	"P": 1005.75	"F": 2}
{"v": 1	"t": 2222584	"P": 1003.75	"F": 2}
{"v": 1	"t": 2222605	"P": 1001.25	"F": 2}
{"v": 1	"t": 2222625	"P": 1002.75	"F": 1}
{"v": 1	"t": 2222645	"P": 1006.5	"F": 1}
{"v": 1	"t": 2222665	"P": 1002.75	"F": 1}
{"v": 1	"t": 2222686	"P": 999.75	"F": 1}
{"v": 1	"t": 2222706	"P": 1004.0	"F": 1}
{"v": 1	"t": 2222726	"P": 1007.5	"F": 1}
{"v": 1	"t": 2222747	"P": 1004.25	"F": 1}
{"v": 1	"t": 2222767	"P": 1001.25	"F": 1}
{"v": 1	"t": 2222787	"P": 1005.25	"F": 1}
{"v": 1	"t": 2222808	"P": 1005.75	"F": 1}
{"v": 1	"t": 2222828	"P": 1001.0	"F": 1}
{"v": 1	"t": 2222849	"P": 1007.0	"F": 1}
{"v": 1	"t": 2222869	"P": 1006.25	"F": 1}
{"v": 1	"t": 2222890	"P": 1001.75	"F": 1}
{"v": 1	"t": 2222910	"P": 1002.5	"F": 1}
{"v": 1	"t": 2222930	"P": 1006.25	"F": 1}
{"v": 1	"t": 2222950	"P": 1003.5	"F": 1}
{"v": 1	"t": 2222971	"P": 1001.0	"F": 1}
{"v": 1	"t": 2222991	"P": 1003.5	"F": 1}
{"v": 1	"t": 2223011	"P": 1007.75	"F": 1}
{"v": 1	"t": 2223032	"P": 1004.25	"F": 1}
{"v": 1	"t": 2223052	"P": 1001.5	"F": 1}
{"v": 1	"t": 2223072	"P": 1002.75	"F": 1}
{"v": 1	"t": 2223093	"P": 1005.5	"F": 1}
{"v": 1	"t": 2223113	"P": 1000.5	"F": 1}
{"v": 1	"t": 2223133	"P": 1003.25	"F": 1}
{"v": 1	"t": 2223154	"P": 1007.5	"F": 1}
{"v": 1	"t": 2223174	"P": 1008.0	"F": 2}
{"v": 1	"t": 2223194	"P": 1002.0	"F": 2}
{"v": 1	"t": 2223215	"P": 1001.75	"F": 2}
{"v": 1	"t": 2223235	"P": 1006.0	"F": 1}
{"v": 1	"t": 2223255	"P": 1007.0	"F": 2}
{"v": 1	"t": 2223276	"P": 1004.75	"F": 1}
{"v": 1	"t": 2223296	"P": 1000.0	"F": 2}
{"v": 1	"t": 2223316	"P": 1003.25	"F": 1}
{"v": 1	"t": 2223336	"P": 1006.5	"F": 2}
{"v": 1	"t": 2223357	"P": 1003.0	"F": 2}
{"v": 1	"t": 2223377	"P": 1004.5	"F": 1}
{"v": 1	"t": 2223398	"P": 1006.0	"F": 1}
{"v": 1	"t": 2223418	"P": 1001.5	"F": 2}
{"v": 1	"t": 2223438	"P": 1000.75	"F": 1}
{"v": 1	"t": 2223459	"P": 1006.75	"F": 1}
{"v": 1	"t": 2223479	"P": 1006.0	"F": 1	"C": 46.505	"D": 3263	"sn": 54091929832280	"file": "/data/device_log/data0000.out"}
{"v": 1	"t": 2223499	"P": 1001.25	"F": 1}
{"v": 1	"t": 2223520	"P": 1000.75	"F": 1}
{"v": 1	"t": 2223540	"P": 1007.25	"F": 1}
{"v": 1	"t": 2223560	"P": 1007.0	"F": 1}
{"v": 1	"t": 2223581	"P": 1004.5	"F": 1}
{"v": 1	"t": 2223601	"P": 1001.25	"F": 1}
{"v": 1	"t": 2223621	"P": 1005.0	"F": 1}
{"v": 1	"t": 2223641	"P": 1008.0	"F": 1}
{"v": 1	"t": 2223662	"P": 1002.75	"F": 1}
{"v": 1	"t": 2223682	"P": 1001.75	"F": 1}
{"v": 1	"t": 2223702	"P": 1005.75	"F": 1}
{"v": 1	"t": 2223723	"P": 1006.5	"F": 1}
{"v": 1	"t": 2223743	"P": 1002.0	"F": 1}
{"v": 1	"t": 2223763	"P": 1001.75	"F": 1}
{"v": 1	"t": 2223784	"P": 1005.0	"F": 1}
{"v": 1	"t": 2223804	"P": 1006.25	"F": 1}
{"v": 1	"t": 2223824	"P": 1004.25	"F": 2}
{"v": 1	"t": 2223845	"P": 1002.75	"F": 2}
{"v": 1	"t": 2223865	"P": 1005.25	"F": 2}
{"v": 1	"t": 2223885	"P": 1008.5	"F": 1}
{"v": 1	"t": 2223906	"P": 1003.5	"F": 2}
{"v": 1	"t": 2223926	"P": 1001.5	"F": 2}
{"v": 1	"t": 2223946	"P": 1006.25	"F": 2}
{"v": 1	"t": 2223967	"P": 1001.5	"F": 2}
{"v": 1	"t": 2223987	"P": 1001.25	"F": 2}
{"v": 1	"t": 2224008	"P": 1008.5	"F": 2}
{"v": 1	"t": 2224028	"P": 1004.0	"F": 2}
{"v": 1	"t": 2224048	"P": 1004.75	"F": 2}
{"v": 1	"t": 2224068	"P": 1000.0	"F": 2}
{"v": 1	"t": 2224089	"P": 1005.75	"F": 2}
{"v": 1	"t": 2224109	"P": 1005.0	"F": 2}
{"v": 1	"t": 2224129	"P": 1001.75	"F": 2}
{"v": 1	"t": 2224150	"P": 999.5	"F": 2}
{"v": 1	"t": 2224170	"P": 1005.5	"F": 2}
{"v": 1	"t": 2224190	"P": 1006.25	"F": 2}
{"v": 1	"t": 2224211	"P": 1005.5	"F": 2}
{"v": 1	"t": 2224231	"P": 1000.0	"F": 2}
{"v": 1	"t": 2224251	"P": 1005.5	"F": 2}
{"v": 1	"t": 2224271	"P": 1006.25	"F": 2}
{"v": 1	"t": 2224292	"P": 1003.5	"F": 2}
{"v": 1	"t": 2224312	"P": 1001.75	"F": 2}
{"v": 1	"t": 2224332	"P": 1004.5	"F": 2}
{"v": 1	"t": 2224353	"P": 1007.0	"F": 2}
{"v": 1	"t": 2224373	"P": 1004.0	"F": 2}
{"v": 1	"t": 2224393	"P": 1001.5	"F": 2}
{"v": 1	"t": 2224414	"P": 1005.0	"F": 2}
{"v": 1	"t": 2224434	"P": 1007.25	"F": 2}
{"v": 1	"t": 2224454	"P": 1004.25	"F": 2}
{"v": 1	"t": 2224475	"P": 1003.5	"F": 2}
{"v": 1	"t": 2224495	"P": 1007.5	"F": 2	"C": 46.495	"D": 3263	"sn": 54091929832280	"file": "/data/device_log/data0000.out"}
{"v": 1	"t": 2224516	"P": 1006.0	"F": 2}
{"v": 1	"t": 2224536	"P": 1003.5	"F": 2}
{"v": 1	"t": 2224556	"P": 1007.25	"F": 2}
{"v": 1	"t": 2224577	"P": 1004.5	"F": 2}
{"v": 1	"t": 2224597	"P": 1000.0	"F": 2}
{"v": 1	"t": 2224617	"P": 1002.5	"F": 2}
{"v": 1	"t": 2224638	"P": 1008.0	"F": 2}
{"v": 1	"t": 2224658	"P": 1005.0	"F": 2}
{"v": 1	"t": 2224678	"P": 1004.75	"F": 2}
{"v": 1	"t": 2224698	"P": 1001.25	"F": 2}
{"v": 1	"t": 2224719	"P": 1007.25	"F": 2}
{"v": 1	"t": 2224739	"P": 1005.25	"F": 2}
{"v": 1	"t": 2224759	"P": 1001.75	"F": 2}
{"v": 1	"t": 2224780	"P": 1002.75	"F": 2}
{"v": 1	"t": 2224800	"P": 1007.25	"F": 2}
{"v": 1	"t": 2224820	"P": 1006.75	"F": 2}
{"v": 1	"t": 2224841	"P": 1003.0	"F": 2}
{"v": 1	"t": 2224861	"P": 1000.75	"F": 2}
{"v": 1	"t": 2224881	"P": 1006.5	"F": 2}
{"v": 1	"t": 2224902	"P": 1008.0	"F": 2}
{"v": 1	"t": 2224922	"P": 1003.5	"F": 2}
{"v": 1	"t": 2224942	"P": 1000.75	"F": 2}
{"v": 1	"t": 2224962	"P": 1006.5	"F": 2}
{"v": 1	"t": 2224983	"P": 1006.25	"F": 2}
{"v": 1	"t": 2225003	"P": 1004.75	"F": 2}
{"v": 1	"t": 2225023	"P": 1002.0	"F": 1}
{"v": 1	"t": 2225044	"P": 1006.0	"F": 1}
{"v": 1	"t": 2225064	"P": 1004.25	"F": 1}
{"v": 1	"t": 2225085	"P": 1002.75	"F": 1}
{"v": 1	"t": 2225105	"P": 1005.5	"F": 1}
{"v": 1	"t": 2225125	"P": 1003.75	"F": 1}
{"v": 1	"t": 2225146	"P": 999.25	"F": 1}
{"v": 1	"t": 2225166	"P": 1004.5	"F": 1}
{"v": 1	"t": 2225186	"P": 1006.25	"F": 1}
{"v": 1	"t": 2225207	"P": 1003.75	"F": 1}
{"v": 1	"t": 2225227	"P": 1002.5	"F": 1}
{"v": 1	"t": 2225247	"P": 1001.75	"F": 1}
{"v": 1	"t": 2225268	"P": 1005.5	"F": 1}
{"v": 1	"t": 2225288	"P": 1006.0	"F": 1}
{"v": 1	"t": 2225308	"P": 1001.5	"F": 1}
{"v": 1	"t": 2225328	"P": 1001.25	"F": 1}
{"v": 1	"t": 2225349	"P": 1006.5	"F": 1}
{"v": 1	"t": 2225369	"P": 1005.75	"F": 1}
{"v": 1	"t": 2225389	"P": 1004.25	"F": 1}
{"v": 1	"t": 2225410	"P": 1000.5	"F": 1}
{"v": 1	"t": 2225430	"P": 1005.0	"F": 1}
{"v": 1	"t": 2225450	"P": 1006.25	"F": 1}
{"v": 1	"t": 2225471	"P": 1003.5	"F": 1}
{"v": 1	"t": 2225491	"P": 1001.75	"F": 1}
{"v": 1	"t": 2225511	"P": 1007.25	"F": 2	"C": 46.475	"D": 3263	"sn": 54091929832280	"file": "/data/device_log/data0000.out"}
{"v": 1	"t": 2225532	"P": 1006.5	"F": 2}
{"v": 1	"t": 2225552	"P": 1002.5	"F": 1}
{"v": 1	"t": 2225572	"P": 1000.75	"F": 2}
{"v": 1	"t": 2225592	"P": 1006.25	"F": 2}
{"v": 1	"t": 2225613	"P": 1006.25	"F": 2}
{"v": 1	"t": 2225633	"P": 1000.25	"F": 1}
{"v": 1	"t": 2225654	"P": 1006.0	"F": 2}
{"v": 1	"t": 2225674	"P": 1004.0	"F": 1}
{"v": 1	"t": 2225695	"P": 1002.5	"F": 1}
{"v": 1	"t": 2225715	"P": 1006.75	"F": 1}
{"v": 1	"t": 2225736	"P": 1002.5	"F": 2}
{"v": 1	"t": 2225756	"P": 1005.5	"F": 1}
{"v": 1	"t": 2225777	"P": 1005.75	"F": 1}
{"v": 1	"t": 2225797	"P": 1001.25	"F": 1}
{"v": 1	"t": 2225817	"P": 1002.25	"F": 2}
{"v": 1	"t": 2225838	"P": 1006.75	"F": 2}
{"v": 1	"t": 2225858	"P": 1004.25	"F": 2}
{"v": 1	"t": 2225878	"P": 1001.5	"F": 1}
{"v": 1	"t": 2225899	"P": 1001.25	"F": 1}
{"v": 1	"t": 2225919	"P": 1005.25	"F": 1}
{"v": 1	"t": 2225939	"P": 1004.75	"F": 1}
{"v": 1	"t": 2225959	"P": 1000.0	"F": 1}
{"v": 1	"t": 2225980	"P": 1000.75	"F": 1}
{"v": 1	"t": 2226000	"P": 1005.75	"F": 1}
{"v": 1	"t": 2226020	"P": 1006.75	"F": 1}
{"v": 1	"t": 2226041	"P": 1003.0	"F": 1}
{"v": 1	"t": 2226061	"P": 1001.25	"F": 1}
{"v": 1	"t": 2226081	"P": 1007.0	"F": 1}
{"v": 1	"t": 2226102	"P": 1007.25	"F": 1}
{"v": 1	"t": 2226122	"P": 1003.25	"F": 1}
{"v": 1	"t": 2226142	"P": 1001.5	"F": 1}
{"v": 1	"t": 2226162	"P": 1006.0	"F": 1}
{"v": 1	"t": 2226183	"P": 1005.5	"F": 1}
{"v": 1	"t": 2226203	"P": 1003.25	"F": 1}
{"v": 1	"t": 2226223	"P": 1003.0	"F": 1}
{"v": 1	"t": 2226244	"P": 1005.5	"F": 1}
{"v": 1	"t": 2226264	"P": 1004.5	"F": 1}
{"v": 1	"t": 2226285	"P": 1001.5	"F": 1}
{"v": 1	"t": 2226305	"P": 1004.75	"F": 1}
{"v": 1	"t": 2226325	"P": 1006.5	"F": 1}
{"v": 1	"t": 2226346	"P": 1001.75	"F": 1}
{"v": 1	"t": 2226366	"P": 1004.5	"F": 1}
{"v": 1	"t": 2226386	"P": 1008.5	"F": 1}
{"v": 1	"t": 2226407	"P": 1004.25	"F": 1}
{"v": 1	"t": 2226427	"P": 1003.0	"F": 1}
{"v": 1	"t": 2226447	"P": 1003.75	"F": 1}
{"v": 1	"t": 2226468	"P": 1008.25	"F": 1}
{"v": 1	"t": 2226488	"P": 1002.75	"F": 1}
{"v": 1	"t": 2226508	"P": 1002.0	"F": 1}
{"v": 1	"t": 2226529	"P": 1003.75	"F": 1	"C": 46.495	"D": 3263	"sn": 54091929832280	"file": "/data/device_log/data0000.out"}
{"v": 1	"t": 2226549	"P": 1008.0	"F": 1}
{"v": 1	"t": 2226569	"P": 1004.5	"F": 1}
{"v": 1	"t": 2226590	"P": 999.75	"F": 1}
{"v": 1	"t": 2226610	"P": 1002.0	"F": 1}
{"v": 1	"t": 2226630	"P": 1007.25	"F": 1}
{"v": 1	"t": 2226650	"P": 1004.75	"F": 1}
{"v": 1	"t": 2226671	"P": 1002.5	"F": 1}
{"v": 1	"t": 2226691	"P": 1002.5	"F": 1}
{"v": 1	"t": 2226711	"P": 1006.25	"F": 1}
{"v": 1	"t": 2226732	"P": 1005.5	"F": 1}
{"v": 1	"t": 2226752	"P": 1002.75	"F": 1}
{"v": 1	"t": 2226772	"P": 1003.0	"F": 1}
{"v": 1	"t": 2226793	"P": 1008.0	"F": 1}
{"v": 1	"t": 2226813	"P": 1004.0	"F": 2}
{"v": 1	"t": 2226834	"P": 1003.75	"F": 2}
{"v": 1	"t": 2226854	"P": 1005.25	"F": 2}
{"v": 1	"t": 2226875	"P": 1001.75	"F": 2}
{"v": 1	"t": 2226895	"P": 1007.5	"F": 2}
{"v": 1	"t": 2226915	"P": 1006.0	"F": 2}
{"v": 1	"t": 2226936	"P": 1004.5	"F": 2}
{"v": 1	"t": 2226956	"P": 1002.0	"F": 2}
{"v": 1	"t": 2226976	"P": 1008.25	"F": 2}
{"v": 1	"t": 2226997	"P": 1005.25	"F": 2}
{"v": 1	"t": 2227017	"P": 1002.75	"F": 2}
{"v": 1	"t": 2227037	"P": 1001.75	"F": 2}
{"v": 1	"t": 2227057	"P": 1006.0	"F": 2}
{"v": 1	"t": 2227078	"P": 1006.75	"F": 2}
{"v": 1	"t": 2227098	"P": 1004.0	"F": 2}
{"v": 1	"t": 2227118	"P": 1002.0	"F": 2}
{"v": 1	"t": 2227139	"P": 1005.5	"F": 2}
{"v": 1	"t": 2227159	"P": 1006.75	"F": 2}
{"v": 1	"t": 2227179	"P": 1003.5	"F": 2}
{"v": 1	"t": 2227200	"P": 999.5	"F": 1}
{"v": 1	"t": 2227220	"P": 1003.75	"F": 1}
{"v": 1	"t": 2227240	"P": 1009.0	"F": 2}
{"v": 1	"t": 2227260	"P": 1003.5	"F": 2}
{"v": 1	"t": 2227281	"P": 1002.25	"F": 2}
{"v": 1	"t": 2227301	"P": 1002.25	"F": 2}
{"v": 1	"t": 2227321	"P": 1006.5	"F": 2}
{"v": 1	"t": 2227342	"P": 1006.25	"F": 2}
{"v": 1	"t": 2227362	"P": 1002.75	"F": 2}
{"v": 1	"t": 2227382	"P": 1002.75	"F": 2}
{"v": 1	"t": 2227403	"P": 1008.5	"F": 2}
{"v": 1	"t": 2227423	"P": 1002.5	"F": 2}
{"v": 1	"t": 2227444	"P": 1003.0	"F": 2}
{"v": 1	"t": 2227464	"P": 1008.5	"F": 2}
{"v": 1	"t": 2227484	"P": 1003.0	"F": 2}
{"v": 1	"t": 2227505	"P": 1004.0	"F": 2}
{"v": 1	"t": 2227525	"P": 1007.25	"F": 2}
{"v": 1	"t": 2227545	"P": 1005.0	"F": 2	"C": 46.52	"D": 3263	"sn": 54091929832280	"file": "/data/device_log/data0000.out"}
{"v": 1	"t": 2227566	"P": 1002.0	"F": 2}
{"v": 1	"t": 2227586	"P": 1003.5	"F": 1}
{"v": 1	"t": 2227606	"P": 1005.75	"F": 2}
{"v": 1	"t": 2227627	"P": 1003.25	"F": 1}
{"v": 1	"t": 2227647	"P": 1002.0	"F": 1}
{"v": 1	"t": 2227667	"P": 1003.5	"F": 1}
{"v": 1	"t": 2227688	"P": 1007.0	"F": 1}
{"v": 1	"t": 2227708	"P": 1003.75	"F": 1}
{"v": 1	"t": 2227728	"P": 1001.25	"F": 1}
{"v": 1	"t": 2227749	"P": 1002.25	"F": 1}
{"v": 1	"t": 2227769	"P": 1005.75	"F": 1}
{"v": 1	"t": 2227789	"P": 1005.75	"F": 1}
{"v": 1	"t": 2227809	"P": 1001.25	"F": 1}
{"v": 1	"t": 2227830	"P": 1003.25	"F": 1}
{"v": 1	"t": 2227850	"P": 1007.25	"F": 0}
{"v": 1	"t": 2227870	"P": 1006.25	"F": 0}
{"v": 1	"t": 2227891	"P": 1002.75	"F": 0}
{"v": 1	"t": 2227911	"P": 1003.0	"F": 0}
{"v": 1	"t": 2227931	"P": 1006.0	"F": 0}
{"v": 1	"t": 2227952	"P": 1005.0	"F": 0}
{"v": 1	"t": 2227972	"P": 1002.0	"F": 0}
{"v": 1	"t": 2227993	"P": 1004.5	"F": 0}
{"v": 1	"t": 2228013	"P": 1005.75	"F": 1}
{"v": 1	"t": 2228033	"P": 1001.0	"F": 1}
{"v": 1	"t": 2228054	"P": 1005.25	"F": 1}
{"v": 1	"t": 2228074	"P": 1006.25	"F": 1}
{"v": 1	"t": 2228094	"P": 1004.0	"F": 1}
{"v": 1	"t": 2228115	"P": 1002.75	"F": 1}
{"v": 1	"t": 2228135	"P": 1004.5	"F": 1}
{"v": 1	"t": 2228155	"P": 1007.25	"F": 1}
{"v": 1	"t": 2228175	"P": 1005.0	"F": 1}
{"v": 1	"t": 2228196	"P": 1003.0	"F": 2}
{"v": 1	"t": 2228216	"P": 1003.75	"F": 1}
{"v": 1	"t": 2228236	"P": 1007.5	"F": 2}
{"v": 1	"t": 2228257	"P": 1005.25	"F": 2}
{"v": 1	"t": 2228277	"P": 1001.75	"F": 2}
{"v": 1	"t": 2228297	"P": 1001.0	"F": 2}
{"v": 1	"t": 2228318	"P": 1006.75	"F": 2}
{"v": 1	"t": 2228338	"P": 1005.0	"F": 2}
{"v": 1	"t": 2228358	"P": 1004.0	"F": 1}
{"v": 1	"t": 2228378	"P": 1001.25	"F": 2}
{"v": 1	"t": 2228399	"P": 1006.75	"F": 1}
{"v": 1	"t": 2228419	"P": 1004.5	"F": 1}
{"v": 1	"t": 2228439	"P": 1004.75	"F": 1}
{"v": 1	"t": 2228460	"P": 1000.25	"F": 2}
{"v": 1	"t": 2228480	"P": 1005.75	"F": 2}
{"v": 1	"t": 2228500	"P": 1006.5	"F": 2}
{"v": 1	"t": 2228521	"P": 1003.75	"F": 2}
{"v": 1	"t": 2228541	"P": 1001.25	"F": 2}
{"v": 1	"t": 2228562	"P": 1007.0	"F": 2	"C": 46.505	"D": 3263	"sn": 54091929832280	"file": "/data/device_log/data0000.out"}
{"v": 1	"t": 2228582	"P": 1002.0	"F": 2}
{"v": 1	"t": 2228602	"P": 1002.25	"F": 2}
{"v": 1	"t": 2228623	"P": 1006.5	"F": 2}
{"v": 1	"t": 2228643	"P": 1004.5	"F": 2}
{"v": 1	"t": 2228663	"P": 1002.25	"F": 2}
{"v": 1	"t": 2228683	"P": 1003.5	"F": 2}
{"v": 1	"t": 2228704	"P": 1007.75	"F": 1}
{"v": 1	"t": 2228724	"P": 1006.25	"F": 1}
{"v": 1	"t": 2228744	"P": 1003.25	"F": 1}
{"v": 1	"t": 2228765	"P": 1001.75	"F": 1}
{"v": 1	"t": 2228785	"P": 1006.75	"F": 1}
{"v": 1	"t": 2228805	"P": 1006.25	"F": 1}
{"v": 1	"t": 2228826	"P": 1003.25	"F": 1}
{"v": 1	"t": 2228846	"P": 999.5	"F": 1}
{"v": 1	"t": 2228866	"P": 1005.75	"F": 1}
{"v": 1	"t": 2228886	"P": 1007.0	"F": 1}
{"v": 1	"t": 2228907	"P": 1002.75	"F": 1}
{"v": 1	"t": 2228927	"P": 1000.0	"F": 1}
{"v": 1	"t": 2228947	"P": 1003.75	"F": 1}
{"v": 1	"t": 2228968	"P": 1007.25	"F": 1}
{"v": 1	"t": 2228988	"P": 1003.75	"F": 1}
{"v": 1	"t": 2229008	"P": 1002.75	"F": 1}
{"v": 1	"t": 2229029	"P": 1004.75	"F": 1}
{"v": 1	"t": 2229049	"P": 1008.0	"F": 1}
{"v": 1	"t": 2229069	"P": 1003.5	"F": 1}
{"v": 1	"t": 2229090	"P": 1002.5	"F": 1}
{"v": 1	"t": 2229110	"P": 1007.25	"F": 1}
{"v": 1	"t": 2229131	"P": 1003.0	"F": 1}
{"v": 1	"t": 2229151	"P": 1000.0	"F": 1}
{"v": 1	"t": 2229172	"P": 1007.0	"F": 1}
{"v": 1	"t": 2229192	"P": 1001.75	"F": 1}
{"v": 1	"t": 2229213	"P": 1004.5	"F": 1}
{"v": 1	"t": 2229233	"P": 1004.25	"F": 1}
{"v": 1	"t": 2229253	"P": 1001.0	"F": 1}
{"v": 1	"t": 2229274	"P": 1006.75	"F": 1}
{"v": 1	"t": 2229294	"P": 1004.5	"F": 1}
{"v": 1	"t": 2229315	"P": 1001.5	"F": 1}
{"v": 1	"t": 2229335	"P": 1006.5	"F": 1}
{"v": 1	"t": 2229355	"P": 1005.75	"F": 1}
{"v": 1	"t": 2229376	"P": 1003.75	"F": 1}
{"v": 1	"t": 2229396	"P": 1001.25	"F": 1}
{"v": 1	"t": 2229416	"P": 1003.5	"F": 1}
{"v": 1	"t": 2229436	"P": 1006.75	"F": 1}
{"v": 1	"t": 2229457	"P": 1003.5	"F": 1}
{"v": 1	"t": 2229477	"P": 1001.25	"F": 1}
{"v": 1	"t": 2229497	"P": 1002.25	"F": 1}
{"v": 1	"t": 2229518	"P": 1008.5	"F": 1}
{"v": 1	"t": 2229538	"P": 1006.25	"F": 1}
{"v": 1	"t": 2229558	"P": 1001.75	"F": 1}
{"v": 1	"t": 2229579	"P": 1002.0	"F": 1	"C": 46.475	"D": 3263	"sn": 54091929832280	"file": "/data/device_log/data0000.out"}
{"v": 1	"t": 2229599	"P": 1008.25	"F": 1}
{"v": 1	"t": 2229619	"P": 1004.25	"F": 1}
{"v": 1	"t": 2229639	"P": 1002.5	"F": 1}
{"v": 1	"t": 2229660	"P": 1001.5	"F": 2}
{"v": 1	"t": 2229680	"P": 1007.5	"F": 2}
{"v": 1	"t": 2229700	"P": 1005.5	"F": 1}
{"v": 1	"t": 2229721	"P": 1003.25	"F": 2}
{"v": 1	"t": 2229741	"P": 1002.0	"F": 2}
{"v": 1	"t": 2229761	"P": 1006.5	"F": 1}
{"v": 1	"t": 2229782	"P": 1005.25	"F": 1}
{"v": 1	"t": 2229802	"P": 1002.0	"F": 2}
{"v": 1	"t": 2229823	"P": 1006.25	"F": 2}
{"v": 1	"t": 2229843	"P": 1005.75	"F": 2}
{"v": 1	"t": 2229864	"P": 1001.5	"F": 1}
{"v": 1	"t": 2229884	"P": 1008.5	"F": 2}
{"v": 1	"t": 2229904	"P": 1006.0	"F": 2}
{"v": 1	"t": 2229924	"P": 1003.25	"F": 2}
{"v": 1	"t": 2229945	"P": 1002.0	"F": 2}
{"v": 1	"t": 2229965	"P": 1009.25	"F": 1}
{"v": 1	"t": 2229985	"P": 1006.5	"F": 1}
{"v": 1	"t": 2230006	"P": 1002.75	"F": 2}
{"v": 1	"t": 2230026	"P": 1000.25	"F": 2}
{"v": 1	"t": 2230046	"P": 1006.5	"F": 2}
{"v": 1	"t": 2230066	"P": 1007.5	"F": 1}
{"v": 1	"t": 2230087	"P": 1003.5	"F": 2}
{"v": 1	"t": 2230107	"P": 1001.0	"F": 2}
{"v": 1	"t": 2230127	"P": 1006.25	"F": 2}
{"v": 1	"t": 2230148	"P": 1006.25	"F": 2}
{"v": 1	"t": 2230168	"P": 1003.25	"F": 2}
{"v": 1	"t": 2230188	"P": 1001.75	"F": 2}
{"v": 1	"t": 2230209	"P": 1004.5	"F": 2}
{"v": 1	"t": 2230229	"P": 1007.25	"F": 2}
{"v": 1	"t": 2230249	"P": 1004.75	"F": 2}
{"v": 1	"t": 2230270	"P": 1001.25	"F": 2}
{"v": 1	"t": 2230290	"P": 1002.5	"F": 2}
{"v": 1	"t": 2230310	"P": 1006.75	"F": 2}
{"v": 1	"t": 2230330	"P": 1004.75	"F": 2}
{"v": 1	"t": 2230351	"P": 1001.5	"F": 2}
{"v": 1	"t": 2230371	"P": 1002.25	"F": 2}
{"v": 1	"t": 2230392	"P": 1006.5	"F": 2}
{"v": 1	"t": 2230412	"P": 1000.75	"F": 2}
{"v": 1	"t": 2230432	"P": 1005.75	"F": 2}
{"v": 1	"t": 2230453	"P": 1007.0	"F": 2}
{"v": 1	"t": 2230473	"P": 1005.5	"F": 2}
{"v": 1	"t": 2230493	"P": 1000.0	"F": 2}
{"v": 1	"t": 2230514	"P": 1003.5	"F": 2}
{"v": 1	"t": 2230534	"P": 1008.75	"F": 2}
{"v": 1	"t": 2230554	"P": 1006.0	"F": 2}
{"v": 1	"t": 2230574	"P": 1002.5	"F": 2}
{"v": 1	"t": 2230595	"P": 1002.5	"F": 2	"C": 46.54	"D": 3262	"sn": 54091929832280	"file": "/data/device_log/data0000.out"}
{"v": 1	"t": 2230615	"P": 1006.5	"F": 2}
{"v": 1	"t": 2230635	"P": 1005.0	"F": 1}
{"v": 1	"t": 2230656	"P": 1002.25	"F": 1}
{"v": 1	"t": 2230676	"P": 1001.25	"F": 1}
{"v": 1	"t": 2230696	"P": 1007.5	"F": 1}
{"v": 1	"t": 2230717	"P": 1007.5	"F": 1}
{"v": 1	"t": 2230737	"P": 1005.5	"F": 1}
{"v": 1	"t": 2230757	"P": 1002.25	"F": 1}
{"v": 1	"t": 2230778	"P": 1007.25	"F": 1}
{"v": 1	"t": 2230798	"P": 1005.75	"F": 1}
{"v": 1	"t": 2230818	"P": 1001.75	"F": 1}
{"v": 1	"t": 2230838	"P": 1002.5	"F": 1}
{"v": 1	"t": 2230859	"P": 1007.75	"F": 1}
{"v": 1	"t": 2230879	"P": 1008.25	"F": 1}
{"v": 1	"t": 2230899	"P": 1003.0	"F": 1}
{"v": 1	"t": 2230920	"P": 1001.25	"F": 1}
{"v": 1	"t": 2230940	"P": 1006.75	"F": 1}
{"v": 1	"t": 2230961	"P": 1005.25	"F": 1}
{"v": 1	"t": 2230981	"P": 1001.25	"F": 1}
{"v": 1	"t": 2231001	"P": 1008.25	"F": 1}
{"v": 1	"t": 2231022	"P": 1004.25	"F": 1}
{"v": 1	"t": 2231042	"P": 1002.5	"F": 1}
{"v": 1	"t": 2231062	"P": 1003.0	"F": 1}
{"v": 1	"t": 2231083	"P": 1007.75	"F": 1}
{"v": 1	"t": 2231103	"P": 1006.0	"F": 1}
{"v": 1	"t": 2231123	"P": 1003.5	"F": 1}
{"v": 1	"t": 2231143	"P": 1001.25	"F": 2}
{"v": 1	"t": 2231164	"P": 1006.5	"F": 2}
{"v": 1	"t": 2231184	"P": 1005.25	"F": 2}
{"v": 1	"t": 2231204	"P": 1001.25	"F": 1}
{"v": 1	"t": 2231225	"P": 1001.25	"F": 2}
{"v": 1	"t": 2231245	"P": 1006.5	"F": 2}
{"v": 1	"t": 2231265	"P": 1004.75	"F": 2}
{"v": 1	"t": 2231286	"P": 1003.25	"F": 2}
{"v": 1	"t": 2231306	"P": 1001.5	"F": 1}
{"v": 1	"t": 2231326	"P": 1005.75	"F": 2}
{"v": 1	"t": 2231347	"P": 1006.25	"F": 2}
{"v": 1	"t": 2231367	"P": 1004.0	"F": 2}
{"v": 1	"t": 2231387	"P": 1000.75	"F": 2}
{"v": 1	"t": 2231407	"P": 1005.75	"F": 2}
{"v": 1	"t": 2231428	"P": 1006.5	"F": 2}
{"v": 1	"t": 2231448	"P": 1002.25	"F": 2}
{"v": 1	"t": 2231468	"P": 1001.5	"F": 2}
{"v": 1	"t": 2231489	"P": 1005.75	"F": 2}
{"v": 1	"t": 2231509	"P": 1006.25	"F": 2}
{"v": 1	"t": 2231530	"P": 1002.25	"F": 2}
{"v": 1	"t": 2231550	"P": 1005.5	"F": 2}
{"v": 1	"t": 2231570	"P": 1005.25	"F": 2}
{"v": 1	"t": 2231591	"P": 1003.5	"F": 2}
{"v": 1	"t": 2231611	"P": 1002.0	"F": 2	"C": 46.5	"D": 3262	"sn": 54091929832280	"file": "/data/device_log/data0000.out"}
{"v": 1	"t": 2231631	"P": 1006.75	"F": 2}
{"v": 1	"t": 2231652	"P": 1005.25	"F": 2}
{"v": 1	"t": 2231672	"P": 1002.25	"F": 2}
{"v": 1	"t": 2231692	"P": 1001.25	"F": 2}
{"v": 1	"t": 2231712	"P": 1006.5	"F": 2}
{"v": 1	"t": 2231733	"P": 1006.75	"F": 2}
{"v": 1	"t": 2231753	"P": 1004.25	"F": 2}
{"v": 1	"t": 2231773	"P": 1000.75	"F": 2}
{"v": 1	"t": 2231794	"P": 1005.0	"F": 2}
{"v": 1	"t": 2231814	"P": 1007.0	"F": 2}
{"v": 1	"t": 2231834	"P": 1004.0	"F": 2}
{"v": 1	"t": 2231855	"P": 1002.25	"F": 2}
{"v": 1	"t": 2231875	"P": 1004.0	"F": 2}
{"v": 1	"t": 2231895	"P": 1009.25	"F": 2}
{"v": 1	"t": 2231916	"P": 1002.75	"F": 2}
{"v": 1	"t": 2231936	"P": 1003.0	"F": 2}
{"v": 1	"t": 2231956	"P": 1006.0	"F": 1}
{"v": 1	"t": 2231976	"P": 1005.75	"F": 2}
{"v": 1	"t": 2231997	"P": 1002.75	"F": 2}
{"v": 1	"t": 2232017	"P": 1000.5	"F": 2}
{"v": 1	"t": 2232037	"P": 1003.75	"F": 1}
{"v": 1	"t": 2232058	"P": 1008.5	"F": 1}
{"v": 1	"t": 2232078	"P": 1002.25	"F": 1}
{"v": 1	"t": 2232099	"P": 1006.5	"F": 1}
{"v": 1	"t": 2232119	"P": 1005.5	"F": 1}
{"v": 1	"t": 2232139	"P": 1002.25	"F": 1}
{"v": 1	"t": 2232160	"P": 999.75	"F": 1}
{"v": 1	"t": 2232180	"P": 1008.0	"F": 1}
{"v": 1	"t": 2232200	"P": 1005.0	"F": 1}
{"v": 1	"t": 2232221	"P": 1002.5	"F": 1}
{"v": 1	"t": 2232241	"P": 1003.75	"F": 1}
{"v": 1	"t": 2232261	"P": 1006.75	"F": 1}
{"v": 1	"t": 2232282	"P": 1006.75	"F": 1}
{"v": 1	"t": 2232302	"P": 1003.0	"F": 1}
{"v": 1	"t": 2232322	"P": 1002.75	"F": 1}
{"v": 1	"t": 2232343	"P": 1007.25	"F": 1}
{"v": 1	"t": 2232363	"P": 1006.75	"F": 1}
{"v": 1	"t": 2232383	"P": 1003.75	"F": 1}
{"v": 1	"t": 2232403	"P": 1002.5	"F": 1}
{"v": 1	"t": 2232424	"P": 1006.75	"F": 1}
{"v": 1	"t": 2232444	"P": 1007.25	"F": 1}
{"v": 1	"t": 2232464	"P": 1005.0	"F": 1}
{"v": 1	"t": 2232485	"P": 1001.0	"F": 1}
{"v": 1	"t": 2232505	"P": 1008.0	"F": 1}
{"v": 1	"t": 2232525	"P": 1009.0	"F": 1}
{"v": 1	"t": 2232546	"P": 1005.0	"F": 1}
{"v": 1	"t": 2232566	"P": 1001.75	"F": 1}
{"v": 1	"t": 2232586	"P": 1004.5	"F": 1}
{"v": 1	"t": 2232606	"P": 1008.75	"F": 1}
{"v": 1	"t": 2232627	"P": 1002.75	"F": 1	"C": 46.52	"D": 3262	"sn": 54091929832280	"file": "/data/device_log/data0000.out"}
{"v": 1	"t": 2232647	"P": 1003.0	"F": 1}
{"v": 1	"t": 2232668	"P": 1008.75	"F": 1}
{"v": 1	"t": 2232688	"P": 1003.25	"F": 1}
{"v": 1	"t": 2232709	"P": 1005.75	"F": 1}
{"v": 1	"t": 2232729	"P": 1006.0	"F": 1}
{"v": 1	"t": 2232750	"P": 1000.75	"F": 1}
{"v": 1	"t": 2232770	"P": 1007.25	"F": 1}
{"v": 1	"t": 2232791	"P": 1003.5	"F": 1}
{"v": 1	"t": 2232811	"P": 1002.0	"F": 1}
{"v": 1	"t": 2232831	"P": 1007.5	"F": 2}
{"v": 1	"t": 2232852	"P": 1007.0	"F": 2}
{"v": 1	"t": 2232872	"P": 1000.75	"F": 2}
{"v": 1	"t": 2232892	"P": 1002.0	"F": 2}
{"v": 1	"t": 2232912	"P": 1005.0	"F": 2}
{"v": 1	"t": 2232933	"P": 1007.5	"F": 2}
{"v": 1	"t": 2232953	"P": 1004.25	"F": 2}
{"v": 1	"t": 2232973	"P": 1001.75	"F": 1}
{"v": 1	"t": 2232994	"P": 1007.0	"F": 2}
{"v": 1	"t": 2233014	"P": 1007.0	"F": 2}
{"v": 1	"t": 2233034	"P": 1004.25	"F": 2}
{"v": 1	"t": 2233055	"P": 1002.0	"F": 2}
{"v": 1	"t": 2233075	"P": 1005.0	"F": 2}
{"v": 1	"t": 2233095	"P": 1007.5	"F": 2}
{"v": 1	"t": 2233116	"P": 1004.5	"F": 2}
{"v": 1	"t": 2233136	"P": 1000.75	"F": 1}
{"v": 1	"t": 2233156	"P": 1004.25	"F": 2}
{"v": 1	"t": 2233176	"P": 1008.0	"F": 2}
{"v": 1	"t": 2233197	"P": 1006.25	"F": 2}
{"v": 1	"t": 2233217	"P": 1002.25	"F": 2}
{"v": 1	"t": 2233237	"P": 1003.75	"F": 2}
{"v": 1	"t": 2233258	"P": 1007.75	"F": 2}
{"v": 1	"t": 2233278	"P": 1005.25	"F": 2}
{"v": 1	"t": 2233298	"P": 1002.25	"F": 2}
{"v": 1	"t": 2233319	"P": 1006.75	"F": 1}
{"v": 1	"t": 2233339	"P": 1007.25	"F": 2}
{"v": 1	"t": 2233360	"P": 1001.75	"F": 1}
{"v": 1	"t": 2233380	"P": 1004.75	"F": 1}
{"v": 1	"t": 2233400	"P": 1007.25	"F": 2}
{"v": 1	"t": 2233421	"P": 1004.25	"F": 2}
{"v": 1	"t": 2233441	"P": 1003.25	"F": 1}
{"v": 1	"t": 2233461	"P": 1007.5	"F": 1}
{"v": 1	"t": 2233482	"P": 1005.5	"F": 1}
{"v": 1	"t": 2233502	"P": 1001.0	"F": 2}
{"v": 1	"t": 2233523	"P": 1005.25	"F": 1}
{"v": 1	"t": 2233543	"P": 1005.75	"F": 1}
{"v": 1	"t": 2233563	"P": 1002.5	"F": 1}
{"v": 1	"t": 2233584	"P": 1004.0	"F": 1}
{"v": 1	"t": 2233604	"P": 1007.0	"F": 1}
{"v": 1	"t": 2233624	"P": 1004.0	"F": 1}
{"v": 1	"t": 2233645	"P": 1002.5	"F": 1	"C": 46.52	"D": 3262	"sn": 54091929832280	"file": "/data/device_log/data0000.out"}
{"v": 1	"t": 2233665	"P": 1008.5	"F": 1}
{"v": 1	"t": 2233685	"P": 1004.0	"F": 1}
{"v": 1	"t": 2233706	"P": 1000.25	"F": 1}
{"v": 1	"t": 2233726	"P": 1006.5	"F": 1}
{"v": 1	"t": 2233747	"P": 1006.5	"F": 1}
{"v": 1	"t": 2233767	"P": 1004.5	"F": 1}
{"v": 1	"t": 2233787	"P": 1001.75	"F": 1}
{"v": 1	"t": 2233808	"P": 1006.25	"F": 1}
{"v": 1	"t": 2233828	"P": 1003.25	"F": 1}
{"v": 1	"t": 2233848	"P": 1001.75	"F": 1}
{"v": 1	"t": 2233869	"P": 1006.75	"F": 1}
{"v": 1	"t": 2233889	"P": 1004.25	"F": 1}
{"v": 1	"t": 2233910	"P": 1001.0	"F": 1}
{"v": 1	"t": 2233930	"P": 1006.0	"F": 1}
{"v": 1	"t": 2233950	"P": 1003.75	"F": 1}
{"v": 1	"t": 2233971	"P": 1001.0	"F": 1}
{"v": 1	"t": 2233991	"P": 1005.75	"F": 1}
{"v": 1	"t": 2234012	"P": 1007.0	"F": 2}
{"v": 1	"t": 2234032	"P": 1002.5	"F": 2}
{"v": 1	"t": 2234052	"P": 1001.5	"F": 1}
{"v": 1	"t": 2234073	"P": 1007.0	"F": 2}
{"v": 1	"t": 2234093	"P": 1003.5	"F": 2}
{"v": 1	"t": 2234113	"P": 1000.0	"F": 2}
{"v": 1	"t": 2234134	"P": 1006.5	"F": 2}
{"v": 1	"t": 2234154	"P": 1007.0	"F": 2}
{"v": 1	"t": 2234175	"P": 1001.75	"F": 2}
{"v": 1	"t": 2234195	"P": 1004.25	"F": 2}
{"v": 1	"t": 2234215	"P": 1009.0	"F": 2}
{"v": 1	"t": 2234236	"P": 1003.25	"F": 2}
{"v": 1	"t": 2234256	"P": 1002.25	"F": 2}
{"v": 1	"t": 2234276	"P": 1006.0	"F": 2}
{"v": 1	"t": 2234297	"P": 1005.5	"F": 2}
{"v": 1	"t": 2234317	"P": 1003.5	"F": 2}
{"v": 1	"t": 2234337	"P": 1004.25	"F": 2}
{"v": 1	"t": 2234358	"P": 1007.0	"F": 2}
{"v": 1	"t": 2234378	"P": 1002.0	"F": 2}
{"v": 1	"t": 2234399	"P": 1001.75	"F": 2}
{"v": 1	"t": 2234419	"P": 1008.75	"F": 2}
{"v": 1	"t": 2234439	"P": 1005.75	"F": 1}
{"v": 1	"t": 2234460	"P": 1001.75	"F": 1}
{"v": 1	"t": 2234480	"P": 1007.25	"F": 1}
{"v": 1	"t": 2234501	"P": 1004.25	"F": 1}
{"v": 1	"t": 2234521	"P": 1001.75	"F": 2}
{"v": 1	"t": 2234541	"P": 1006.5	"F": 2}
{"v": 1	"t": 2234562	"P": 1003.5	"F": 1}
{"v": 1	"t": 2234582	"P": 1001.75	"F": 1}
{"v": 1	"t": 2234602	"P": 1004.25	"F": 1}
{"v": 1	"t": 2234623	"P": 1008.25	"F": 2}
{"v": 1	"t": 2234643	"P": 1003.5	"F": 1}
{"v": 1	"t": 2234664	"P": 1001.0	"F": 1	"C": 46.515	"D": 3262	"sn": 54091929832280	"file": "/data/device_log/data0000.out"}
{"v": 1	"t": 2234684	"P": 1008.75	"F": 1}
{"v": 1	"t": 2234704	"P": 1005.75	"F": 1}
{"v": 1	"t": 2234725	"P": 1000.5	"F": 1}
{"v": 1	"t": 2234745	"P": 1006.5	"F": 1}
{"v": 1	"t": 2234765	"P": 1006.0	"F": 1}
{"v": 1	"t": 2234786	"P": 1003.25	"F": 2}
{"v": 1	"t": 2234806	"P": 1003.5	"F": 2}
{"v": 1	"t": 2234826	"P": 1008.5	"F": 1}
{"v": 1	"t": 2234847	"P": 1003.25	"F": 2}
{"v": 1	"t": 2234867	"P": 1002.75	"F": 2}
{"v": 1	"t": 2234888	"P": 1006.0	"F": 2}
{"v": 1	"t": 2234908	"P": 1007.0	"F": 2}
{"v": 1	"t": 2234928	"P": 1002.25	"F": 2}
{"v": 1	"t": 2234949	"P": 1005.75	"F": 2}
{"v": 1	"t": 2234969	"P": 1006.75	"F": 1}
{"v": 1	"t": 2234989	"P": 1003.5	"F": 2}
{"v": 1	"t": 2235010	"P": 1001.75	"F": 2}
{"v": 1	"t": 2235030	"P": 1008.0	"F": 2}
{"v": 1	"t": 2235051	"P": 1002.75	"F": 2}
{"v": 1	"t": 2235071	"P": 1002.5	"F": 2}
{"v": 1	"t": 2235091	"P": 1006.5	"F": 2}
{"v": 1	"t": 2235112	"P": 1004.0	"F": 2}
{"v": 1	"t": 2235132	"P": 1002.5	"F": 1}
{"v": 1	"t": 2235153	"P": 1007.5	"F": 2}
{"v": 1	"t": 2235173	"P": 1004.5	"F": 2}
{"v": 1	"t": 2235193	"P": 999.75	"F": 2}
{"v": 1	"t": 2235214	"P": 1006.0	"F": 2}
{"v": 1	"t": 2235234	"P": 1005.5	"F": 2}
{"v": 1	"t": 2235254	"P": 1003.0	"F": 2}
{"v": 1	"t": 2235275	"P": 1002.5	"F": 2}
{"v": 1	"t": 2235295	"P": 1009.5	"F": 2}
{"v": 1	"t": 2235316	"P": 1005.25	"F": 2}
{"v": 1	"t": 2235336	"P": 1001.75	"F": 2}
{"v": 1	"t": 2235356	"P": 1005.75	"F": 2}
{"v": 1	"t": 2235377	"P": 1003.25	"F": 2}
{"v": 1	"t": 2235397	"P": 1002.25	"F": 2}
{"v": 1	"t": 2235417	"P": 1004.75	"F": 2}
{"v": 1	"t": 2235438	"P": 1006.75	"F": 2}
{"v": 1	"t": 2235458	"P": 1006.0	"F": 2}
{"v": 1	"t": 2235478	"P": 1001.75	"F": 2}
{"v": 1	"t": 2235499	"P": 1006.5	"F": 2}
{"v": 1	"t": 2235519	"P": 1005.0	"F": 1}
{"v": 1	"t": 2235540	"P": 1000.75	"F": 2}
{"v": 1	"t": 2235560	"P": 1006.0	"F": 1}
{"v": 1	"t": 2235580	"P": 1007.75	"F": 1}
{"v": 1	"t": 2235601	"P": 1002.25	"F": 1}
{"v": 1	"t": 2235621	"P": 1001.5	"F": 1}
{"v": 1	"t": 2235641	"P": 1006.0	"F": 1}
{"v": 1	"t": 2235662	"P": 1001.25	"F": 1}
{"v": 1	"t": 2235682	"P": 1001.5	"F": 1	"C": 46.52	"D": 3262	"sn": 54091929832280	"file": "/data/device_log/data0000.out"}
{"v": 1	"t": 2235703	"P": 1007.5	"F": 1}
{"v": 1	"t": 2235723	"P": 1006.25	"F": 1}
{"v": 1	"t": 2235743	"P": 999.75	"F": 1}
{"v": 1	"t": 2235764	"P": 1006.0	"F": 1}
{"v": 1	"t": 2235784	"P": 1005.0	"F": 1}
{"v": 1	"t": 2235805	"P": 1001.75	"F": 1}
{"v": 1	"t": 2235825	"P": 1006.75	"F": 1}
{"v": 1	"t": 2235846	"P": 1003.25	"F": 1}
{"v": 1	"t": 2235866	"P": 1003.5	"F": 1}
{"v": 1	"t": 2235886	"P": 1008.5	"F": 1}
{"v": 1	"t": 2235907	"P": 1002.75	"F": 1}
{"v": 1	"t": 2235927	"P": 1002.25	"F": 1}
{"v": 1	"t": 2235947	"P": 1005.0	"F": 1}
{"v": 1	"t": 2235968	"P": 1006.25	"F": 1}
{"v": 1	"t": 2235988	"P": 1001.0	"F": 1}
{"v": 1	"t": 2236009	"P": 1003.0	"F": 1}
{"v": 1	"t": 2236029	"P": 1006.75	"F": 1}
{"v": 1	"t": 2236049	"P": 1004.0	"F": 1}
{"v": 1	"t": 2236070	"P": 1003.25	"F": 1}
{"v": 1	"t": 2236090	"P": 1007.25	"F": 1}
{"v": 1	"t": 2236110	"P": 1005.75	"F": 1}
{"v": 1	"t": 2236131	"P": 1003.0	"F": 1}
{"v": 1	"t": 2236151	"P": 1004.5	"F": 1}
{"v": 1	"t": 2236172	"P": 1006.75	"F": 1}
{"v": 1	"t": 2236192	"P": 1003.0	"F": 1}
{"v": 1	"t": 2236212	"P": 1002.75	"F": 1}
{"v": 1	"t": 2236233	"P": 1008.0	"F": 1}
{"v": 1	"t": 2236253	"P": 1005.25	"F": 2}
{"v": 1	"t": 2236273	"P": 1002.5	"F": 1}
{"v": 1	"t": 2236294	"P": 1004.75	"F": 1}
{"v": 1	"t": 2236314	"P": 1007.5	"F": 1}
{"v": 1	"t": 2236335	"P": 1004.0	"F": 2}
{"v": 1	"t": 2236355	"P": 1004.0	"F": 1}
{"v": 1	"t": 2236375	"P": 1006.25	"F": 1}
{"v": 1	"t": 2236396	"P": 1002.5	"F": 1}
{"v": 1	"t": 2236416	"P": 1004.5	"F": 2}
{"v": 1	"t": 2236437	"P": 1006.25	"F": 2}
{"v": 1	"t": 2236457	"P": 1002.75	"F": 2}
{"v": 1	"t": 2236477	"P": 1002.0	"F": 2}
{"v": 1	"t": 2236498	"P": 1007.5	"F": 2}
{"v": 1	"t": 2236518	"P": 1004.5	"F": 2}
{"v": 1	"t": 2236538	"P": 1000.75	"F": 2}
{"v": 1	"t": 2236559	"P": 1005.25	"F": 2}
{"v": 1	"t": 2236579	"P": 1007.0	"F": 2}
{"v": 1	"t": 2236599	"P": 1002.5	"F": 2}
{"v": 1	"t": 2236620	"P": 1002.25	"F": 2}
{"v": 1	"t": 2236640	"P": 1008.25	"F": 2}
{"v": 1	"t": 2236661	"P": 1002.75	"F": 2}
{"v": 1	"t": 2236681	"P": 1001.5	"F": 2}
{"v": 1	"t": 2236701	"P": 1004.75	"F": 2	"C": 46.52	"D": 3262	"sn": 54091929832280	"file": "/data/device_log/data0000.out"}
{"v": 1	"t": 2236722	"P": 1003.75	"F": 2}
{"v": 1	"t": 2236742	"P": 1002.75	"F": 2}
{"v": 1	"t": 2236762	"P": 1003.25	"F": 2}
{"v": 1	"t": 2236783	"P": 1008.25	"F": 2}
{"v": 1	"t": 2236803	"P": 1002.25	"F": 1}
{"v": 1	"t": 2236824	"P": 1002.5	"F": 2}
{"v": 1	"t": 2236844	"P": 1007.25	"F": 2}
{"v": 1	"t": 2236864	"P": 1004.25	"F": 2}
{"v": 1	"t": 2236885	"P": 1001.5	"F": 2}
{"v": 1	"t": 2236905	"P": 1007.25	"F": 2}
{"v": 1	"t": 2236925	"P": 1006.25	"F": 2}
{"v": 1	"t": 2236946	"P": 1001.25	"F": 2}
{"v": 1	"t": 2236966	"P": 1005.5	"F": 2}
{"v": 1	"t": 2236987	"P": 1007.5	"F": 2}
{"v": 1	"t": 2237007	"P": 1003.75	"F": 1}
{"v": 1	"t": 2237027	"P": 1004.5	"F": 2}
{"v": 1	"t": 2237048	"P": 1007.75	"F": 2}
{"v": 1	"t": 2237068	"P": 1004.25	"F": 2}
{"v": 1	"t": 2237089	"P": 1002.5	"F": 2}
{"v": 1	"t": 2237109	"P": 1007.0	"F": 2}
{"v": 1	"t": 2237129	"P": 1003.25	"F": 2}
{"v": 1	"t": 2237150	"P": 1001.75	"F": 2}
{"v": 1	"t": 2237170	"P": 1006.5	"F": 2}
{"v": 1	"t": 2237190	"P": 1005.25	"F": 2}
{"v": 1	"t": 2237211	"P": 1003.5	"F": 2}
{"v": 1	"t": 2237231	"P": 1005.25	"F": 2}
{"v": 1	"t": 2237251	"P": 1006.5	"F": 1}
{"v": 1	"t": 2237272	"P": 1003.25	"F": 2}
{"v": 1	"t": 2237292	"P": 1001.0	"F": 2}
{"v": 1	"t": 2237313	"P": 1008.0	"F": 2}
{"v": 1	"t": 2237333	"P": 1005.75	"F": 2}
{"v": 1	"t": 2237353	"P": 1003.25	"F": 2}
{"v": 1	"t": 2237374	"P": 1005.75	"F": 2}
{"v": 1	"t": 2237394	"P": 1007.25	"F": 2}
{"v": 1	"t": 2237415	"P": 1002.5	"F": 2}
{"v": 1	"t": 2237435	"P": 1005.25	"F": 2}
{"v": 1	"t": 2237455	"P": 1007.5	"F": 1}
{"v": 1	"t": 2237476	"P": 1004.0	"F": 2}
{"v": 1	"t": 2237496	"P": 1004.5	"F": 2}
{"v": 1	"t": 2237516	"P": 1007.5	"F": 2}
{"v": 1	"t": 2237537	"P": 1005.0	"F": 2}
{"v": 1	"t": 2237557	"P": 1001.25	"F": 2}
{"v": 1	"t": 2237577	"P": 1004.5	"F": 2}
{"v": 1	"t": 2237598	"P": 1005.5	"F": 2}
{"v": 1	"t": 2237618	"P": 1002.75	"F": 1}
{"v": 1	"t": 2237639	"P": 1001.25	"F": 2}
{"v": 1	"t": 2237659	"P": 1009.5	"F": 1}
{"v": 1	"t": 2237679	"P": 1004.75	"F": 2}
{"v": 1	"t": 2237700	"P": 1002.0	"F": 1}
{"v": 1	"t": 2237720	"P": 1007.5	"F": 2	"C": 46.535	"D": 3262	"sn": 54091929832280	"file": "/data/device_log/data0000.out"}
{"v": 1	"t": 2237741	"P": 1004.5	"F": 2}
{"v": 1	"t": 2237761	"P": 1002.75	"F": 2}
{"v": 1	"t": 2237781	"P": 1006.0	"F": 2}
{"v": 1	"t": 2237802	"P": 1004.5	"F": 1}
{"v": 1	"t": 2237822	"P": 1000.75	"F": 2}
{"v": 1	"t": 2237842	"P": 1005.0	"F": 1}
{"v": 1	"t": 2237863	"P": 1005.5	"F": 2}
{"v": 1	"t": 2237883	"P": 1004.75	"F": 2}
{"v": 1	"t": 2237904	"P": 1002.5	"F": 2}
{"v": 1	"t": 2237924	"P": 1007.75	"F": 2}
{"v": 1	"t": 2237944	"P": 1005.25	"F": 2}
{"v": 1	"t": 2237965	"P": 1001.75	"F": 2}
{"v": 1	"t": 2237985	"P": 1006.5	"F": 2}
{"v": 1	"t": 2238005	"P": 1007.25	"F": 2}
{"v": 1	"t": 2238026	"P": 1002.75	"F": 2}
{"v": 1	"t": 2238046	"P": 1002.5	"F": 2}
{"v": 1	"t": 2238066	"P": 1006.5	"F": 2}
{"v": 1	"t": 2238087	"P": 1004.75	"F": 2}
{"v": 1	"t": 2238107	"P": 1002.5	"F": 2}
{"v": 1	"t": 2238128	"P": 1009.25	"F": 2}
{"v": 1	"t": 2238148	"P": 1006.25	"F": 2}
{"v": 1	"t": 2238168	"P": 1001.0	"F": 2}
{"v": 1	"t": 2238189	"P": 1004.75	"F": 2}
{"v": 1	"t": 2238209	"P": 1006.25	"F": 2}
{"v": 1	"t": 2238229	"P": 1003.75	"F": 2}
{"v": 1	"t": 2238250	"P": 1003.0	"F": 2}
{"v": 1	"t": 2238270	"P": 1007.75	"F": 2}
{"v": 1	"t": 2238291	"P": 1005.25	"F": 2}
{"v": 1	"t": 2238311	"P": 1002.0	"F": 2}
{"v": 1	"t": 2238331	"P": 1006.75	"F": 2}
{"v": 1	"t": 2238352	"P": 1005.25	"F": 2}
{"v": 1	"t": 2238372	"P": 1001.5	"F": 2}
{"v": 1	"t": 2238392	"P": 1005.5	"F": 2}
{"v": 1	"t": 2238413	"P": 1007.0	"F": 2}
{"v": 1	"t": 2238433	"P": 1003.5	"F": 2}
{"v": 1	"t": 2238454	"P": 1004.5	"F": 2}
{"v": 1	"t": 2238474	"P": 1006.25	"F": 2}
{"v": 1	"t": 2238494	"P": 1004.0	"F": 2}
{"v": 1	"t": 2238515	"P": 1003.0	"F": 2}
{"v": 1	"t": 2238535	"P": 1008.25	"F": 2}
{"v": 1	"t": 2238555	"P": 1003.5	"F": 2}
{"v": 1	"t": 2238576	"P": 999.25	"F": 2}
{"v": 1	"t": 2238596	"P": 1006.0	"F": 1}
{"v": 1	"t": 2238617	"P": 1004.25	"F": 1}
{"v": 1	"t": 2238637	"P": 1002.5	"F": 2}
{"v": 1	"t": 2238657	"P": 1003.0	"F": 2}
{"v": 1	"t": 2238678	"P": 1007.25	"F": 2}
{"v": 1	"t": 2238698	"P": 1004.25	"F": 2}
{"v": 1	"t": 2238718	"P": 1003.0	"F": 2}
{"v": 1	"t": 2238739	"P": 1007.5	"F": 1	"C": 46.535	"D": 3262	"sn": 54091929832280	"file": "/data/device_log/data0000.out"}
{"v": 1	"t": 2238759	"P": 1005.25	"F": 2}
{"v": 1	"t": 2238780	"P": 1002.25	"F": 1}
{"v": 1	"t": 2238800	"P": 1004.75	"F": 1}
{"v": 1	"t": 2238820	"P": 1006.25	"F": 2}
{"v": 1	"t": 2238841	"P": 1003.25	"F": 1}
{"v": 1	"t": 2238861	"P": 1002.75	"F": 1}
{"v": 1	"t": 2238881	"P": 1006.5	"F": 1}
{"v": 1	"t": 2238902	"P": 1004.5	"F": 1}
{"v": 1	"t": 2238922	"P": 1003.75	"F": 2}
{"v": 1	"t": 2238942	"P": 1006.5	"F": 2}
{"v": 1	"t": 2238963	"P": 1005.25	"F": 2}
{"v": 1	"t": 2238983	"P": 1002.75	"F": 2}
{"v": 1	"t": 2239004	"P": 1004.0	"F": 2}
{"v": 1	"t": 2239024	"P": 1007.75	"F": 2}
{"v": 1	"t": 2239044	"P": 1003.75	"F": 2}
{"v": 1	"t": 2239065	"P": 1000.5	"F": 2}
{"v": 1	"t": 2239085	"P": 1007.75	"F": 2}
{"v": 1	"t": 2239106	"P": 1004.5	"F": 2}
{"v": 1	"t": 2239126	"P": 1001.5	"F": 2}
{"v": 1	"t": 2239146	"P": 1007.75	"F": 2}
{"v": 1	"t": 2239167	"P": 1003.75	"F": 2}
{"v": 1	"t": 2239187	"P": 1001.5	"F": 2}
{"v": 1	"t": 2239208	"P": 1006.75	"F": 2}
{"v": 1	"t": 2239228	"P": 1005.5	"F": 2}
{"v": 1	"t": 2239248	"P": 1001.75	"F": 2}
{"v": 1	"t": 2239269	"P": 1005.75	"F": 2}
{"v": 1	"t": 2239289	"P": 1006.0	"F": 2}
{"v": 1	"t": 2239309	"P": 1001.5	"F": 2}
{"v": 1	"t": 2239330	"P": 1004.75	"F": 2}
{"v": 1	"t": 2239350	"P": 1006.75	"F": 2}
{"v": 1	"t": 2239371	"P": 1003.0	"F": 2}
{"v": 1	"t": 2239391	"P": 1002.25	"F": 2}
{"v": 1	"t": 2239411	"P": 1007.5	"F": 2}
{"v": 1	"t": 2239432	"P": 1005.0	"F": 2}
{"v": 1	"t": 2239452	"P": 1002.25	"F": 2}
{"v": 1	"t": 2239473	"P": 1006.75	"F": 2}
{"v": 1	"t": 2239493	"P": 1003.25	"F": 2}
{"v": 1	"t": 2239513	"P": 1001.75	"F": 2}
{"v": 1	"t": 2239534	"P": 1005.5	"F": 2}
{"v": 1	"t": 2239554	"P": 1004.25	"F": 2}
{"v": 1	"t": 2239575	"P": 1002.75	"F": 2}
{"v": 1	"t": 2239595	"P": 1006.25	"F": 1}
{"v": 1	"t": 2239615	"P": 1006.25	"F": 1}
{"v": 1	"t": 2239636	"P": 1003.5	"F": 1}
{"v": 1	"t": 2239656	"P": 1005.25	"F": 1}
{"v": 1	"t": 2239676	"P": 1009.0	"F": 2}
{"v": 1	"t": 2239697	"P": 1004.0	"F": 1}
{"v": 1	"t": 2239717	"P": 1001.0	"F": 1}
{"v": 1	"t": 2239738	"P": 1007.5	"F": 1}
{"v": 1	"t": 2239758	"P": 1004.25	"F": 1	"C": 46.54	"D": 3262	"sn": 54091929832280	"file": "/data/device_log/data0000.out"}
{"v": 1	"t": 2239778	"P": 1001.5	"F": 1}
{"v": 1	"t": 2239799	"P": 1003.25	"F": 1}
{"v": 1	"t": 2239819	"P": 1008.5	"F": 1}
{"v": 1	"t": 2239839	"P": 1003.75	"F": 1}
{"v": 1	"t": 2239860	"P": 1000.75	"F": 1}
{"v": 1	"t": 2239880	"P": 1007.25	"F": 1}
{"v": 1	"t": 2239900	"P": 1007.0	"F": 1}
{"v": 1	"t": 2239921	"P": 1002.5	"F": 1}
{"v": 1	"t": 2239941	"P": 1006.25	"F": 1}
{"v": 1	"t": 2239962	"P": 1008.5	"F": 1}
{"v": 1	"t": 2239982	"P": 1004.5	"F": 1}
{"v": 1	"t": 2240002	"P": 1002.0	"F": 1}
{"v": 1	"t": 2240023	"P": 1008.25	"F": 1}
{"v": 1	"t": 2240043	"P": 1005.25	"F": 1}
{"v": 1	"t": 2240063	"P": 1001.75	"F": 1}
{"v": 1	"t": 2240084	"P": 1007.5	"F": 1}
{"v": 1	"t": 2240104	"P": 1006.75	"F": 1}
{"v": 1	"t": 2240125	"P": 1003.25	"F": 2}
{"v": 1	"t": 2240145	"P": 1006.0	"F": 1}
{"v": 1	"t": 2240165	"P": 1006.75	"F": 2}
{"v": 1	"t": 2240186	"P": 1004.25	"F": 2}
{"v": 1	"t": 2240206	"P": 1003.5	"F": 2}
{"v": 1	"t": 2240226	"P": 1001.75	"F": 2}
{"v": 1	"t": 2240247	"P": 1005.25	"F": 2}
{"v": 1	"t": 2240267	"P": 1001.25	"F": 2}
{"v": 1	"t": 2240288	"P": 1006.75	"F": 2}
{"v": 1	"t": 2240308	"P": 1005.75	"F": 2}
{"v": 1	"t": 2240328	"P": 1001.75	"F": 2}
{"v": 1	"t": 2240349	"P": 1003.25	"F": 2}
{"v": 1	"t": 2240369	"P": 1006.0	"F": 2}
{"v": 1	"t": 2240389	"P": 1003.75	"F": 2}
{"v": 1	"t": 2240410	"P": 1002.5	"F": 2}
{"v": 1	"t": 2240430	"P": 1006.75	"F": 2}
{"v": 1	"t": 2240450	"P": 1004.5	"F": 2}
{"v": 1	"t": 2240471	"P": 1002.5	"F": 2}
{"v": 1	"t": 2240491	"P": 1003.5	"F": 2}
{"v": 1	"t": 2240512	"P": 1005.25	"F": 2}
{"v": 1	"t": 2240532	"P": 1004.0	"F": 2}
{"v": 1	"t": 2240552	"P": 1002.75	"F": 2}
{"v": 1	"t": 2240573	"P": 1007.0	"F": 2}
{"v": 1	"t": 2240593	"P": 1004.5	"F": 2}
{"v": 1	"t": 2240613	"P": 1001.0	"F": 2}
{"v": 1	"t": 2240634	"P": 1005.25	"F": 2}
{"v": 1	"t": 2240654	"P": 1007.0	"F": 2}
{"v": 1	"t": 2240674	"P": 1001.25	"F": 2}
{"v": 1	"t": 2240695	"P": 1003.0	"F": 2}
{"v": 1	"t": 2240715	"P": 1007.5	"F": 2}
{"v": 1	"t": 2240736	"P": 1003.25	"F": 2}
{"v": 1	"t": 2240756	"P": 1002.5	"F": 2}
{"v": 1	"t": 2240776	"P": 1006.5	"F": 2	"C": 46.51	"D": 3262	"sn": 54091929832280	"file": "/data/device_log/data0000.out"}
{"v": 1	"t": 2240797	"P": 1004.5	"F": 2}
{"v": 1	"t": 2240817	"P": 1002.0	"F": 2}
{"v": 1	"t": 2240838	"P": 1008.25	"F": 2}
{"v": 1	"t": 2240858	"P": 1004.75	"F": 2}
{"v": 1	"t": 2240878	"P": 1002.75	"F": 2}
{"v": 1	"t": 2240899	"P": 1005.0	"F": 1}
{"v": 1	"t": 2240919	"P": 1008.0	"F": 2}
{"v": 1	"t": 2240939	"P": 1002.5	"F": 2}
{"v": 1	"t": 2240960	"P": 1001.25	"F": 2}
{"v": 1	"t": 2240980	"P": 1008.5	"F": 2}
{"v": 1	"t": 2241001	"P": 1004.25	"F": 2}
{"v": 1	"t": 2241021	"P": 1002.25	"F": 2}
{"v": 1	"t": 2241041	"P": 1006.5	"F": 2}
{"v": 1	"t": 2241062	"P": 1005.5	"F": 2}
{"v": 1	"t": 2241082	"P": 1002.5	"F": 2}
{"v": 1	"t": 2241102	"P": 1004.5	"F": 2}
{"v": 1	"t": 2241123	"P": 1009.0	"F": 2}
{"v": 1	"t": 2241143	"P": 1005.5	"F": 2}
{"v": 1	"t": 2241163	"P": 1002.75	"F": 2}
{"v": 1	"t": 2241184	"P": 1006.75	"F": 2}
{"v": 1	"t": 2241204	"P": 1006.0	"F": 2}
{"v": 1	"t": 2241225	"P": 1003.0	"F": 2}
{"v": 1	"t": 2241245	"P": 1006.5	"F": 2}
{"v": 1	"t": 2241265	"P": 1007.0	"F": 2}
{"v": 1	"t": 2241286	"P": 1004.75	"F": 2}
{"v": 1	"t": 2241306	"P": 1003.5	"F": 1}
{"v": 1	"t": 2241326	"P": 1008.0	"F": 2}
{"v": 1	"t": 2241347	"P": 1004.0	"F": 2}
{"v": 1	"t": 2241367	"P": 1000.75	"F": 2}
{"v": 1	"t": 2241388	"P": 1006.25	"F": 1}
{"v": 1	"t": 2241408	"P": 1003.5	"F": 2}
{"v": 1	"t": 2241428	"P": 1000.75	"F": 2}
{"v": 1	"t": 2241449	"P": 1004.25	"F": 2}
{"v": 1	"t": 2241469	"P": 1006.5	"F": 2}
{"v": 1	"t": 2241490	"P": 999.75	"F": 1}
{"v": 1	"t": 2241510	"P": 1004.5	"F": 1}
{"v": 1	"t": 2241530	"P": 1007.25	"F": 2}
{"v": 1	"t": 2241551	"P": 1003.5	"F": 2}
{"v": 1	"t": 2241571	"P": 1000.75	"F": 2}
{"v": 1	"t": 2241591	"P": 1007.0	"F": 2}
{"v": 1	"t": 2241612	"P": 1005.25	"F": 1}
{"v": 1	"t": 2241632	"P": 1001.0	"F": 2}
{"v": 1	"t": 2241652	"P": 1006.0	"F": 2}
{"v": 1	"t": 2241673	"P": 1006.25	"F": 2}
{"v": 1	"t": 2241693	"P": 1002.0	"F": 2}
{"v": 1	"t": 2241714	"P": 1003.25	"F": 2}
{"v": 1	"t": 2241734	"P": 1010.0	"F": 1}
{"v": 1	"t": 2241754	"P": 1005.25	"F": 2}
{"v": 1	"t": 2241775	"P": 1002.5	"F": 2}
{"v": 1	"t": 2241795	"P": 1007.5	"F": 2	"C": 46.54	"D": 3262	"sn": 54091929832280	"file": "/data/device_log/data0000.out"}
{"v": 1	"t": 2241815	"P": 1004.75	"F": 1}
{"v": 1	"t": 2241836	"P": 1002.25	"F": 1}
{"v": 1	"t": 2241856	"P": 1005.25	"F": 2}
{"v": 1	"t": 2241877	"P": 1006.75	"F": 2}
{"v": 1	"t": 2241897	"P": 1003.0	"F": 2}
{"v": 1	"t": 2241917	"P": 1003.0	"F": 2}
{"v": 1	"t": 2241938	"P": 1008.25	"F": 2}
{"v": 1	"t": 2241958	"P": 1004.75	"F": 2}
{"v": 1	"t": 2241978	"P": 1003.25	"F": 2}
{"v": 1	"t": 2241999	"P": 1007.5	"F": 1}
{"v": 1	"t": 2242019	"P": 1007.25	"F": 2}
{"v": 1	"t": 2242040	"P": 1001.75	"F": 2}
{"v": 1	"t": 2242060	"P": 1006.5	"F": 1}
{"v": 1	"t": 2242080	"P": 1006.0	"F": 1}
{"v": 1	"t": 2242101	"P": 1003.75	"F": 2}
{"v": 1	"t": 2242121	"P": 1004.25	"F": 2}
{"v": 1	"t": 2242142	"P": 1007.5	"F": 2}
{"v": 1	"t": 2242162	"P": 1003.25	"F": 2}
{"v": 1	"t": 2242182	"P": 1005.75	"F": 2}
{"v": 1	"t": 2242203	"P": 1008.5	"F": 2}
{"v": 1	"t": 2242223	"P": 1002.75	"F": 1}
{"v": 1	"t": 2242244	"P": 1001.75	"F": 1}
{"v": 1	"t": 2242264	"P": 1006.75	"F": 1}
{"v": 1	"t": 2242284	"P": 1004.75	"F": 1}
{"v": 1	"t": 2242305	"P": 1001.75	"F": 2}
{"v": 1	"t": 2242325	"P": 1005.0	"F": 2}
{"v": 1	"t": 2242345	"P": 1005.0	"F": 2}
{"v": 1	"t": 2242366	"P": 1002.75	"F": 2}
{"v": 1	"t": 2242386	"P": 1002.75	"F": 2}
{"v": 1	"t": 2242406	"P": 1007.75	"F": 2}
{"v": 1	"t": 2242427	"P": 1003.0	"F": 2}
{"v": 1	"t": 2242447	"P": 1002.5	"F": 2}
{"v": 1	"t": 2242468	"P": 1007.5	"F": 1}
{"v": 1	"t": 2242488	"P": 1006.5	"F": 2}
{"v": 1	"t": 2242508	"P": 1001.5	"F": 2}
{"v": 1	"t": 2242529	"P": 1003.75	"F": 1}
{"v": 1	"t": 2242549	"P": 1007.25	"F": 2}
{"v": 1	"t": 2242569	"P": 1002.5	"F": 2}
{"v": 1	"t": 2242590	"P": 1002.25	"F": 1}
{"v": 1	"t": 2242610	"P": 1006.5	"F": 1}
{"v": 1	"t": 2242630	"P": 1004.5	"F": 1}
{"v": 1	"t": 2242651	"P": 1001.0	"F": 2}
{"v": 1	"t": 2242671	"P": 1005.25	"F": 2}
{"v": 1	"t": 2242692	"P": 1007.0	"F": 2}
{"v": 1	"t": 2242712	"P": 1003.0	"F": 2}
{"v": 1	"t": 2242732	"P": 1004.75	"F": 1}
{"v": 1	"t": 2242753	"P": 1006.5	"F": 1}
{"v": 1	"t": 2242773	"P": 1003.25	"F": 2}
{"v": 1	"t": 2242794	"P": 1004.25	"F": 1}
{"v": 1	"t": 2242814	"P": 1005.75	"F": 2	"C": 46.515	"D": 3262	"sn": 54091929832280	"file": "/data/device_log/data0000.out"}
{"v": 1	"t": 2242835	"P": 1003.75	"F": 1}
{"v": 1	"t": 2242855	"P": 1007.0	"F": 1}
{"v": 1	"t": 2242875	"P": 1007.25	"F": 1}
{"v": 1	"t": 2242896	"P": 1002.75	"F": 2}
{"v": 1	"t": 2242916	"P": 1006.5	"F": 2}
{"v": 1	"t": 2242937	"P": 1006.75	"F": 2}
{"v": 1	"t": 2242957	"P": 1002.75	"F": 2}
{"v": 1	"t": 2242977	"P": 1002.0	"F": 2}
{"v": 1	"t": 2242998	"P": 1007.5	"F": 2}
{"v": 1	"t": 2243018	"P": 1005.5	"F": 1}
{"v": 1	"t": 2243038	"P": 1002.25	"F": 2}
{"v": 1	"t": 2243059	"P": 1008.0	"F": 2}
{"v": 1	"t": 2243079	"P": 1006.25	"F": 2}
{"v": 1	"t": 2243099	"P": 1002.5	"F": 2}
{"v": 1	"t": 2243120	"P": 1003.5	"F": 2}
{"v": 1	"t": 2243140	"P": 1006.75	"F": 2}
{"v": 1	"t": 2243161	"P": 1004.75	"F": 2}
{"v": 1	"t": 2243181	"P": 1001.25	"F": 2}
{"v": 1	"t": 2243201	"P": 1007.75	"F": 2}
{"v": 1	"t": 2243222	"P": 1005.0	"F": 2}
{"v": 1	"t": 2243242	"P": 1003.75	"F": 2}
{"v": 1	"t": 2243262	"P": 1005.75	"F": 2}
{"v": 1	"t": 2243283	"P": 1007.0	"F": 2}
{"v": 1	"t": 2243303	"P": 1003.75	"F": 2}
{"v": 1	"t": 2243324	"P": 1002.25	"F": 2}
{"v": 1	"t": 2243344	"P": 1005.75	"F": 2}
{"v": 1	"t": 2243364	"P": 1004.0	"F": 2}
{"v": 1	"t": 2243385	"P": 1001.5	"F": 2}
{"v": 1	"t": 2243405	"P": 1006.5	"F": 2}
{"v": 1	"t": 2243425	"P": 1005.25	"F": 1}
{"v": 1	"t": 2243446	"P": 1002.75	"F": 2}
{"v": 1	"t": 2243466	"P": 1006.25	"F": 1}
{"v": 1	"t": 2243487	"P": 1006.5	"F": 1}
{"v": 1	"t": 2243507	"P": 1001.25	"F": 2}
{"v": 1	"t": 2243527	"P": 1003.75	"F": 2}
{"v": 1	"t": 2243548	"P": 1006.75	"F": 1}
{"v": 1	"t": 2243568	"P": 1001.5	"F": 1}
{"v": 1	"t": 2243589	"P": 1002.0	"F": 2}
{"v": 1	"t": 2243609	"P": 1008.25	"F": 1}
{"v": 1	"t": 2243629	"P": 1003.25	"F": 1}
{"v": 1	"t": 2243650	"P": 1003.0	"F": 2}
{"v": 1	"t": 2243670	"P": 1006.25	"F": 2}
{"v": 1	"t": 2243690	"P": 1006.5	"F": 2}
{"v": 1	"t": 2243711	"P": 1003.0	"F": 2}
{"v": 1	"t": 2243731	"P": 1003.25	"F": 2}
{"v": 1	"t": 2243751	"P": 1008.25	"F": 1}
{"v": 1	"t": 2243772	"P": 1005.5	"F": 2}
{"v": 1	"t": 2243792	"P": 1001.5	"F": 1}
{"v": 1	"t": 2243812	"P": 1006.0	"F": 2}
{"v": 1	"t": 2243833	"P": 1006.25	"F": 2	"C": 46.53	"D": 3262	"sn": 54091929832280	"file": "/data/device_log/data0000.out"}
{"v": 1	"t": 2243853	"P": 1003.0	"F": 1}
{"v": 1	"t": 2243874	"P": 1004.0	"F": 2}
{"v": 1	"t": 2243894	"P": 1009.25	"F": 2}
{"v": 1	"t": 2243914	"P": 1003.0	"F": 2}
{"v": 1	"t": 2243935	"P": 1002.0	"F": 1}
{"v": 1	"t": 2243955	"P": 1007.5	"F": 2}
{"v": 1	"t": 2243975	"P": 1006.75	"F": 2}
{"v": 1	"t": 2243996	"P": 1000.5	"F": 2}
{"v": 1	"t": 2244016	"P": 1003.0	"F": 2}
{"v": 1	"t": 2244036	"P": 1007.75	"F": 2}
{"v": 1	"t": 2244057	"P": 1005.5	"F": 1}
{"v": 1	"t": 2244077	"P": 1001.75	"F": 1}
{"v": 1	"t": 2244098	"P": 1009.5	"F": 2}
{"v": 1	"t": 2244118	"P": 1004.25	"F": 2}
{"v": 1	"t": 2244138	"P": 1001.5	"F": 1}
{"v": 1	"t": 2244159	"P": 1007.75	"F": 2}
{"v": 1	"t": 2244179	"P": 1005.25	"F": 2}
{"v": 1	"t": 2244200	"P": 1002.75	"F": 2}
{"v": 1	"t": 2244220	"P": 1005.0	"F": 2}
{"v": 1	"t": 2244240	"P": 1006.75	"F": 2}
{"v": 1	"t": 2244261	"P": 1004.25	"F": 2}
{"v": 1	"t": 2244281	"P": 1001.0	"F": 2}
{"v": 1	"t": 2244301	"P": 1008.25	"F": 2}
{"v": 1	"t": 2244322	"P": 1003.25	"F": 1}
{"v": 1	"t": 2244342	"P": 1001.75	"F": 1}
{"v": 1	"t": 2244363	"P": 1005.25	"F": 2}
{"v": 1	"t": 2244383	"P": 1006.5	"F": 2}
{"v": 1	"t": 2244403	"P": 1002.5	"F": 1}
{"v": 1	"t": 2244424	"P": 1003.5	"F": 2}
{"v": 1	"t": 2244444	"P": 1009.0	"F": 2}
{"v": 1	"t": 2244464	"P": 1004.25	"F": 2}
{"v": 1	"t": 2244485	"P": 1004.0	"F": 2}
{"v": 1	"t": 2244505	"P": 1007.75	"F": 2}
{"v": 1	"t": 2244525	"P": 1007.0	"F": 1}
{"v": 1	"t": 2244546	"P": 1002.25	"F": 2}
{"v": 1	"t": 2244566	"P": 1002.75	"F": 1}
{"v": 1	"t": 2244586	"P": 1008.75	"F": 2}
{"v": 1	"t": 2244607	"P": 1004.5	"F": 2}
{"v": 1	"t": 2244627	"P": 1002.0	"F": 2}
{"v": 1	"t": 2244648	"P": 1007.0	"F": 2}
{"v": 1	"t": 2244668	"P": 1006.5	"F": 1}
{"v": 1	"t": 2244688	"P": 1003.0	"F": 2}
{"v": 1	"t": 2244709	"P": 1003.75	"F": 1}
{"v": 1	"t": 2244729	"P": 1007.25	"F": 2}
{"v": 1	"t": 2244749	"P": 1002.5	"F": 1}
{"v": 1	"t": 2244770	"P": 1002.25	"F": 2}
{"v": 1	"t": 2244790	"P": 1008.25	"F": 2}
{"v": 1	"t": 2244811	"P": 1003.0	"F": 1}
{"v": 1	"t": 2244831	"P": 999.75	"F": 1}
{"v": 1	"t": 2244851	"P": 1008.25	"F": 2	"C": 46.535	"D": 3262	"sn": 54091929832280	"file": "/data/device_log/data0000.out"}
{"v": 1	"t": 2244872	"P": 1004.5	"F": 2}
{"v": 1	"t": 2244892	"P": 1001.5	"F": 1}
{"v": 1	"t": 2244912	"P": 1003.25	"F": 1}
{"v": 1	"t": 2244933	"P": 1006.0	"F": 1}
{"v": 1	"t": 2244953	"P": 1002.75	"F": 2}
{"v": 1	"t": 2244973	"P": 1003.0	"F": 2}
{"v": 1	"t": 2244994	"P": 1005.5	"F": 2}
{"v": 1	"t": 2245014	"P": 1005.5	"F": 1}
{"v": 1	"t": 2245035	"P": 1001.0	"F": 2}
{"v": 1	"t": 2245055	"P": 1004.25	"F": 1}
{"v": 1	"t": 2245075	"P": 1006.0	"F": 1}
{"v": 1	"t": 2245096	"P": 1002.5	"F": 1}
{"v": 1	"t": 2245116	"P": 1001.5	"F": 1}
{"v": 1	"t": 2245136	"P": 1007.25	"F": 2}
{"v": 1	"t": 2245157	"P": 1005.25	"F": 2}
{"v": 1	"t": 2245177	"P": 1002.75	"F": 2}
{"v": 1	"t": 2245197	"P": 1003.75	"F": 1}
{"v": 1	"t": 2245218	"P": 1006.75	"F": 2}
{"v": 1	"t": 2245238	"P": 1003.5	"F": 2}
{"v": 1	"t": 2245258	"P": 1000.5	"F": 2}
{"v": 1	"t": 2245279	"P": 1007.0	"F": 2}
{"v": 1	"t": 2245299	"P": 1004.5	"F": 2}
{"v": 1	"t": 2245320	"P": 1000.25	"F": 2}
{"v": 1	"t": 2245340	"P": 1007.25	"F": 2}
{"v": 1	"t": 2245360	"P": 1005.25	"F": 2}
{"v": 1	"t": 2245381	"P": 1001.75	"F": 2}
{"v": 1	"t": 2245401	"P": 1001.5	"F": 2}
{"v": 1	"t": 2245421	"P": 1007.5	"F": 2}
{"v": 1	"t": 2245442	"P": 1003.25	"F": 2}
{"v": 1	"t": 2245462	"P": 1003.75	"F": 2}
{"v": 1	"t": 2245483	"P": 1007.0	"F": 2}
{"v": 1	"t": 2245503	"P": 1006.5	"F": 2}
{"v": 1	"t": 2245523	"P": 1002.75	"F": 2}
{"v": 1	"t": 2245544	"P": 1002.25	"F": 1}
{"v": 1	"t": 2245564	"P": 1008.5	"F": 1}
{"v": 1	"t": 2245584	"P": 1003.75	"F": 2}
{"v": 1	"t": 2245605	"P": 1002.75	"F": 1}
{"v": 1	"t": 2245625	"P": 1007.0	"F": 2}
{"v": 1	"t": 2245645	"P": 1006.75	"F": 1}
{"v": 1	"t": 2245666	"P": 1002.25	"F": 2}
{"v": 1	"t": 2245686	"P": 1003.0	"F": 2}
{"v": 1	"t": 2245706	"P": 1008.0	"F": 2}
{"v": 1	"t": 2245727	"P": 1004.25	"F": 1}
{"v": 1	"t": 2245747	"P": 1002.0	"F": 2}
{"v": 1	"t": 2245768	"P": 1007.75	"F": 2}
{"v": 1	"t": 2245788	"P": 1005.0	"F": 1}
{"v": 1	"t": 2245808	"P": 1003.75	"F": 2}
{"v": 1	"t": 2245829	"P": 1005.25	"F": 2}
{"v": 1	"t": 2245849	"P": 1006.75	"F": 2}
{"v": 1	"t": 2245869	"P": 1004.0	"F": 2	"C": 46.535	"D": 3262	"sn": 54091929832280	"file": "/data/device_log/data0000.out"}
{"v": 1	"t": 2245890	"P": 1005.25	"F": 2}
{"v": 1	"t": 2245911	"P": 1005.0	"F": 1}
{"v": 1	"t": 2245931	"P": 999.5	"F": 2}
{"v": 1	"t": 2245951	"P": 1007.0	"F": 2}
{"v": 1	"t": 2245972	"P": 1007.25	"F": 2}
{"v": 1	"t": 2245992	"P": 1004.25	"F": 1}
{"v": 1	"t": 2246012	"P": 1002.25	"F": 2}
{"v": 1	"t": 2246033	"P": 1008.25	"F": 2}
{"v": 1	"t": 2246053	"P": 1003.0	"F": 2}
{"v": 1	"t": 2246073	"P": 1001.25	"F": 2}
{"v": 1	"t": 2246094	"P": 1007.0	"F": 1}
{"v": 1	"t": 2246114	"P": 1006.75	"F": 1}
{"v": 1	"t": 2246134	"P": 1003.5	"F": 2}
{"v": 1	"t": 2246155	"P": 1004.0	"F": 1}
{"v": 1	"t": 2246175	"P": 1007.25	"F": 1}
{"v": 1	"t": 2246196	"P": 1004.75	"F": 1}
{"v": 1	"t": 2246216	"P": 1000.0	"F": 1}
{"v": 1	"t": 2246236	"P": 1006.0	"F": 2}
{"v": 1	"t": 2246257	"P": 1005.75	"F": 1}
{"v": 1	"t": 2246277	"P": 1001.75	"F": 2}
{"v": 1	"t": 2246297	"P": 1003.25	"F": 1}
{"v": 1	"t": 2246318	"P": 1006.5	"F": 1}
{"v": 1	"t": 2246338	"P": 1003.25	"F": 1}
{"v": 1	"t": 2246358	"P": 1003.25	"F": 1}
{"v": 1	"t": 2246379	"P": 1006.25	"F": 1}
{"v": 1	"t": 2246399	"P": 1005.25	"F": 2}
{"v": 1	"t": 2246420	"P": 1002.0	"F": 2}
{"v": 1	"t": 2246440	"P": 1004.5	"F": 2}
{"v": 1	"t": 2246460	"P": 1006.5	"F": 2}
{"v": 1	"t": 2246481	"P": 1002.0	"F": 2}
{"v": 1	"t": 2246501	"P": 1002.75	"F": 1}
{"v": 1	"t": 2246521	"P": 1006.75	"F": 2}
{"v": 1	"t": 2246542	"P": 1005.0	"F": 2}
{"v": 1	"t": 2246562	"P": 1001.25	"F": 2}
{"v": 1	"t": 2246582	"P": 1004.25	"F": 2}
{"v": 1	"t": 2246603	"P": 1006.75	"F": 2}
{"v": 1	"t": 2246623	"P": 1002.25	"F": 2}
{"v": 1	"t": 2246644	"P": 1001.75	"F": 2}
{"v": 1	"t": 2246664	"P": 1007.25	"F": 2}
{"v": 1	"t": 2246684	"P": 1004.25	"F": 2}
{"v": 1	"t": 2246705	"P": 1002.25	"F": 2}
{"v": 1	"t": 2246725	"P": 1006.5	"F": 2}
{"v": 1	"t": 2246745	"P": 1006.5	"F": 2}
{"v": 1	"t": 2246766	"P": 1001.75	"F": 1}
{"v": 1	"t": 2246786	"P": 1001.75	"F": 1}
{"v": 1	"t": 2246806	"P": 1007.5	"F": 2}
{"v": 1	"t": 2246827	"P": 1005.25	"F": 2}
{"v": 1	"t": 2246847	"P": 1002.0	"F": 2}
{"v": 1	"t": 2246868	"P": 1005.5	"F": 2}
{"v": 1	"t": 2246888	"P": 1006.5	"F": 1	"C": 46.52	"D": 3262	"sn": 54091929832280	"file": "/data/device_log/data0000.out"}
{"v": 1	"t": 2246908	"P": 1002.75	"F": 1}
{"v": 1	"t": 2246929	"P": 1004.25	"F": 1}
{"v": 1	"t": 2246949	"P": 1007.0	"F": 2}
{"v": 1	"t": 2246969	"P": 1004.0	"F": 2}
{"v": 1	"t": 2246990	"P": 1001.75	"F": 2}
{"v": 1	"t": 2247010	"P": 1006.25	"F": 2}
{"v": 1	"t": 2247031	"P": 1003.5	"F": 2}
{"v": 1	"t": 2247051	"P": 1000.75	"F": 2}
{"v": 1	"t": 2247071	"P": 1007.75	"F": 2}
{"v": 1	"t": 2247092	"P": 1005.25	"F": 2}
{"v": 1	"t": 2247112	"P": 1000.5	"F": 2}
{"v": 1	"t": 2247132	"P": 1004.5	"F": 2}
{"v": 1	"t": 2247153	"P": 1006.25	"F": 2}
{"v": 1	"t": 2247173	"P": 1002.5	"F": 2}
{"v": 1	"t": 2247194	"P": 1003.75	"F": 2}
{"v": 1	"t": 2247214	"P": 1007.5	"F": 2}
{"v": 1	"t": 2247234	"P": 1003.5	"F": 2}
{"v": 1	"t": 2247255	"P": 1000.5	"F": 2}
{"v": 1	"t": 2247275	"P": 1008.5	"F": 2}
{"v": 1	"t": 2247295	"P": 1006.25	"F": 2}
{"v": 1	"t": 2247316	"P": 1002.75	"F": 2}
{"v": 1	"t": 2247336	"P": 1002.75	"F": 2}
{"v": 1	"t": 2247356	"P": 1007.25	"F": 2}
{"v": 1	"t": 2247377	"P": 1002.0	"F": 2}
{"v": 1	"t": 2247397	"P": 1002.5	"F": 2}
{"v": 1	"t": 2247418	"P": 1005.75	"F": 2}
{"v": 1	"t": 2247438	"P": 1003.5	"F": 2}
{"v": 1	"t": 2247458	"P": 1002.25	"F": 2}
{"v": 1	"t": 2247479	"P": 1007.0	"F": 2}
{"v": 1	"t": 2247499	"P": 1007.0	"F": 2}
{"v": 1	"t": 2247519	"P": 1003.0	"F": 2}
{"v": 1	"t": 2247540	"P": 1004.25	"F": 2}
{"v": 1	"t": 2247560	"P": 1007.25	"F": 2}
{"v": 1	"t": 2247581	"P": 1001.5	"F": 2}
{"v": 1	"t": 2247601	"P": 1003.0	"F": 2}
{"v": 1	"t": 2247621	"P": 1007.25	"F": 2}
{"v": 1	"t": 2247642	"P": 1006.75	"F": 2}
{"v": 1	"t": 2247662	"P": 1001.25	"F": 2}
{"v": 1	"t": 2247683	"P": 1005.0	"F": 2}
{"v": 1	"t": 2247703	"P": 1004.25	"F": 2}
{"v": 1	"t": 2247723	"P": 1003.0	"F": 2}
{"v": 1	"t": 2247744	"P": 1004.5	"F": 2}
{"v": 1	"t": 2247764	"P": 1006.0	"F": 2}
{"v": 1	"t": 2247784	"P": 1003.0	"F": 2}
{"v": 1	"t": 2247805	"P": 1001.5	"F": 2}
{"v": 1	"t": 2247825	"P": 1008.25	"F": 2}
{"v": 1	"t": 2247845	"P": 1005.5	"F": 2}
{"v": 1	"t": 2247866	"P": 1003.5	"F": 2}
{"v": 1	"t": 2247886	"P": 1004.25	"F": 1}
{"v": 1	"t": 2247906	"P": 1006.75	"F": 2	"C": 46.52	"D": 3262	"sn": 54091929832280	"file": "/data/device_log/data0000.out"}
{"v": 1	"t": 2247927	"P": 1005.5	"F": 1}
{"v": 1	"t": 2247947	"P": 999.75	"F": 1}
{"v": 1	"t": 2247968	"P": 1007.75	"F": 1}
{"v": 1	"t": 2247988	"P": 1006.0	"F": 2}
{"v": 1	"t": 2248008	"P": 1000.75	"F": 1}
{"v": 1	"t": 2248029	"P": 1004.0	"F": 2}
{"v": 1	"t": 2248049	"P": 1006.75	"F": 1}
{"v": 1	"t": 2248070	"P": 1002.25	"F": 1}
{"v": 1	"t": 2248090	"P": 1003.75	"F": 2}
{"v": 1	"t": 2248111	"P": 1002.25	"F": 1}
{"v": 1	"t": 2248131	"P": 1004.0	"F": 1}
{"v": 1	"t": 2248152	"P": 1006.5	"F": 1}
{"v": 1	"t": 2248172	"P": 1000.5	"F": 1}
{"v": 1	"t": 2248192	"P": 1005.5	"F": 1}
{"v": 1	"t": 2248213	"P": 1006.5	"F": 1}
{"v": 1	"t": 2248233	"P": 1003.0	"F": 1}
{"v": 1	"t": 2248254	"P": 1000.75	"F": 1}
{"v": 1	"t": 2248274	"P": 1006.75	"F": 1}
{"v": 1	"t": 2248294	"P": 1005.75	"F": 1}
{"v": 1	"t": 2248315	"P": 1001.5	"F": 1}
{"v": 1	"t": 2248335	"P": 1006.25	"F": 1}
{"v": 1	"t": 2248355	"P": 1006.25	"F": 1}
{"v": 1	"t": 2248376	"P": 1001.0	"F": 1}
{"v": 1	"t": 2248396	"P": 1003.25	"F": 1}
{"v": 1	"t": 2248416	"P": 1008.0	"F": 1}
{"v": 1	"t": 2248437	"P": 1004.25	"F": 2}
{"v": 1	"t": 2248457	"P": 1000.75	"F": 1}
{"v": 1	"t": 2248478	"P": 1006.5	"F": 2}
{"v": 1	"t": 2248498	"P": 1005.75	"F": 1}
{"v": 1	"t": 2248518	"P": 1001.5	"F": 1}
{"v": 1	"t": 2248539	"P": 1004.0	"F": 1}
{"v": 1	"t": 2248559	"P": 1005.25	"F": 1}
{"v": 1	"t": 2248579	"P": 1002.0	"F": 1}
{"v": 1	"t": 2248600	"P": 1001.5	"F": 1}
{"v": 1	"t": 2248620	"P": 1006.75	"F": 1}
{"v": 1	"t": 2248640	"P": 1003.5	"F": 1}
{"v": 1	"t": 2248661	"P": 1000.75	"F": 1}
{"v": 1	"t": 2248681	"P": 1007.0	"F": 1}
{"v": 1	"t": 2248702	"P": 1005.0	"F": 1}
{"v": 1	"t": 2248722	"P": 1002.5	"F": 1}
{"v": 1	"t": 2248742	"P": 1002.25	"F": 2}
{"v": 1	"t": 2248763	"P": 1005.0	"F": 1}
{"v": 1	"t": 2248783	"P": 1002.0	"F": 1}
{"v": 1	"t": 2248804	"P": 1002.75	"F": 1}
{"v": 1	"t": 2248824	"P": 1007.75	"F": 2}
{"v": 1	"t": 2248844	"P": 1003.25	"F": 2}
{"v": 1	"t": 2248865	"P": 1002.5	"F": 2}
{"v": 1	"t": 2248885	"P": 1008.25	"F": 1}
{"v": 1	"t": 2248906	"P": 1004.25	"F": 2}
{"v": 1	"t": 2248926	"P": 1002.0	"F": 1	"C": 46.56	"D": 3262	"sn": 54091929832280	"file": "/data/device_log/data0000.out"}
{"v": 1	"t": 2248946	"P": 1006.0	"F": 1}
{"v": 1	"t": 2248967	"P": 1005.5	"F": 1}
{"v": 1	"t": 2248987	"P": 1002.25	"F": 1}
{"v": 1	"t": 2249007	"P": 1004.0	"F": 1}
{"v": 1	"t": 2249028	"P": 1008.25	"F": 1}
{"v": 1	"t": 2249048	"P": 1002.5	"F": 1}
{"v": 1	"t": 2249068	"P": 1000.5	"F": 1}
{"v": 1	"t": 2249089	"P": 1005.0	"F": 1}
{"v": 1	"t": 2249109	"P": 1005.75	"F": 1}
{"v": 1	"t": 2249130	"P": 1002.0	"F": 1}
{"v": 1	"t": 2249150	"P": 1004.0	"F": 1}
{"v": 1	"t": 2249170	"P": 1006.5	"F": 1}
{"v": 1	"t": 2249191	"P": 1005.25	"F": 1}
{"v": 1	"t": 2249211	"P": 1000.5	"F": 2}
{"v": 1	"t": 2249231	"P": 1006.75	"F": 1}
{"v": 1	"t": 2249252	"P": 1003.25	"F": 1}
{"v": 1	"t": 2249272	"P": 1003.25	"F": 1}
{"v": 1	"t": 2249292	"P": 1006.0	"F": 1}
{"v": 1	"t": 2249313	"P": 1005.5	"F": 1}
{"v": 1	"t": 2249333	"P": 1004.75	"F": 1}
{"v": 1	"t": 2249354	"P": 998.25	"F": 1}
{"v": 1	"t": 2249374	"P": 1007.5	"F": 1}
{"v": 1	"t": 2249394	"P": 1003.75	"F": 1}
{"v": 1	"t": 2249415	"P": 1000.25	"F": 1}
{"v": 1	"t": 2249435	"P": 1008.0	"F": 1}
{"v": 1	"t": 2249455	"P": 1006.0	"F": 1}
{"v": 1	"t": 2249476	"P": 1000.25	"F": 1}
{"v": 1	"t": 2249496	"P": 1004.0	"F": 1}
{"v": 1	"t": 2249517	"P": 1007.0	"F": 2}
{"v": 1	"t": 2249537	"P": 1004.0	"F": 1}
{"v": 1	"t": 2249557	"P": 1004.0	"F": 1}
{"v": 1	"t": 2249578	"P": 1008.0	"F": 1}
{"v": 1	"t": 2249598	"P": 1003.25	"F": 2}
{"v": 1	"t": 2249619	"P": 1003.75	"F": 1}
{"v": 1	"t": 2249639	"P": 1007.5	"F": 2}
{"v": 1	"t": 2249659	"P": 1004.0	"F": 2}
{"v": 1	"t": 2249680	"P": 1001.5	"F": 2}
{"v": 1	"t": 2249700	"P": 1008.0	"F": 2}
{"v": 1	"t": 2249721	"P": 1003.75	"F": 2}
{"v": 1	"t": 2249741	"P": 1002.25	"F": 1}
{"v": 1	"t": 2249761	"P": 1007.75	"F": 2}
{"v": 1	"t": 2249782	"P": 1004.25	"F": 1}
{"v": 1	"t": 2249802	"P": 999.75	"F": 1}
{"v": 1	"t": 2249823	"P": 1006.25	"F": 1}
{"v": 1	"t": 2249843	"P": 1004.75	"F": 1}
{"v": 1	"t": 2249863	"P": 1003.5	"F": 2}
{"v": 1	"t": 2249884	"P": 1003.0	"F": 1}
{"v": 1	"t": 2249904	"P": 1006.25	"F": 1}
{"v": 1	"t": 2249925	"P": 1001.75	"F": 2}
{"v": 1	"t": 2249945	"P": 1002.0	"F": 2	"C": 46.555	"D": 3262	"sn": 54091929832280	"file": "/data/device_log/data0000.out"}
{"v": 1	"t": 2249965	"P": 1008.25	"F": 1}
{"v": 1	"t": 2249986	"P": 1003.5	"F": 2}
{"v": 1	"t": 2250006	"P": 1000.75	"F": 2}
{"v": 1	"t": 2250026	"P": 1007.5	"F": 2}
{"v": 1	"t": 2250047	"P": 1005.25	"F": 2}
{"v": 1	"t": 2250067	"P": 1001.75	"F": 2}
{"v": 1	"t": 2250087	"P": 1005.0	"F": 2}
{"v": 1	"t": 2250108	"P": 1006.25	"F": 2}
{"v": 1	"t": 2250128	"P": 1002.5	"F": 2}
{"v": 1	"t": 2250149	"P": 1001.0	"F": 2}
{"v": 1	"t": 2250169	"P": 1007.75	"F": 1}
{"v": 1	"t": 2250189	"P": 1005.25	"F": 1}
{"v": 1	"t": 2250210	"P": 1002.5	"F": 1}
{"v": 1	"t": 2250230	"P": 1005.75	"F": 1}
{"v": 1	"t": 2250250	"P": 1006.75	"F": 1}
{"v": 1	"t": 2250271	"P": 1002.25	"F": 1}
{"v": 1	"t": 2250291	"P": 1002.5	"F": 1}
{"v": 1	"t": 2250311	"P": 1009.0	"F": 1}
{"v": 1	"t": 2250332	"P": 1004.0	"F": 1}
{"v": 1	"t": 2250352	"P": 1001.0	"F": 1}
{"v": 1	"t": 2250373	"P": 1007.25	"F": 1}
{"v": 1	"t": 2250393	"P": 1004.75	"F": 1}
{"v": 1	"t": 2250413	"P": 1000.0	"F": 1}
{"v": 1	"t": 2250434	"P": 1005.25	"F": 1}
{"v": 1	"t": 2250454	"P": 1006.5	"F": 1}
{"v": 1	"t": 2250474	"P": 1001.75	"F": 1}
{"v": 1	"t": 2250495	"P": 1004.5	"F": 1}
{"v": 1	"t": 2250515	"P": 1005.5	"F": 1}
{"v": 1	"t": 2250536	"P": 1003.0	"F": 1}
{"v": 1	"t": 2250556	"P": 1000.75	"F": 1}
{"v": 1	"t": 2250576	"P": 1009.0	"F": 1}
{"v": 1	"t": 2250597	"P": 1005.25	"F": 1}
{"v": 1	"t": 2250617	"P": 1000.75	"F": 1}
{"v": 1	"t": 2250637	"P": 1005.75	"F": 2}
{"v": 1	"t": 2250658	"P": 1005.75	"F": 1}
{"v": 1	"t": 2250678	"P": 1000.75	"F": 1}
{"v": 1	"t": 2250699	"P": 1002.75	"F": 1}
{"v": 1	"t": 2250719	"P": 1008.5	"F": 1}
{"v": 1	"t": 2250739	"P": 1002.0	"F": 1}
{"v": 1	"t": 2250760	"P": 1002.0	"F": 1}
{"v": 1	"t": 2250780	"P": 1005.25	"F": 1}
{"v": 1	"t": 2250800	"P": 1005.5	"F": 1}
{"v": 1	"t": 2250821	"P": 1003.25	"F": 1}
{"v": 1	"t": 2250841	"P": 1004.5	"F": 1}
{"v": 1	"t": 2250862	"P": 1007.75	"F": 2}
{"v": 1	"t": 2250882	"P": 1003.5	"F": 2}
{"v": 1	"t": 2250902	"P": 1001.0	"F": 2}
{"v": 1	"t": 2250923	"P": 1008.75	"F": 2}
{"v": 1	"t": 2250943	"P": 1003.75	"F": 2}
{"v": 1	"t": 2250963	"P": 1002.5	"F": 2	"C": 46.51	"D": 3262	"sn": 54091929832280	"file": "/data/device_log/data0000.out"}
{"v": 1	"t": 2250984	"P": 1004.0	"F": 2}
{"v": 1	"t": 2251004	"P": 1006.75	"F": 2}
{"v": 1	"t": 2251024	"P": 1004.25	"F": 1}
{"v": 1	"t": 2251045	"P": 1002.25	"F": 2}
{"v": 1	"t": 2251065	"P": 1007.5	"F": 2}
{"v": 1	"t": 2251085	"P": 1005.25	"F": 2}
{"v": 1	"t": 2251106	"P": 1001.0	"F": 2}
{"v": 1	"t": 2251126	"P": 1002.5	"F": 2}
{"v": 1	"t": 2251146	"P": 1007.25	"F": 2}
{"v": 1	"t": 2251167	"P": 1003.75	"F": 2}
{"v": 1	"t": 2251187	"P": 1001.75	"F": 2}
{"v": 1	"t": 2251207	"P": 1002.75	"F": 2}
{"v": 1	"t": 2251228	"P": 1007.0	"F": 2}
{"v": 1	"t": 2251248	"P": 1004.5	"F": 2}
{"v": 1	"t": 2251268	"P": 1001.5	"F": 2}
{"v": 1	"t": 2251289	"P": 1003.75	"F": 2}
{"v": 1	"t": 2251309	"P": 1006.75	"F": 2}
{"v": 1	"t": 2251329	"P": 1004.75	"F": 2}
{"v": 1	"t": 2251349	"P": 1001.5	"F": 2}
{"v": 1	"t": 2251370	"P": 1001.25	"F": 2}
{"v": 1	"t": 2251390	"P": 1008.75	"F": 2}
{"v": 1	"t": 2251410	"P": 1006.75	"F": 2}
{"v": 1	"t": 2251431	"P": 1003.25	"F": 2}
{"v": 1	"t": 2251451	"P": 1003.75	"F": 2}
{"v": 1	"t": 2251471	"P": 1006.75	"F": 2}
{"v": 1	"t": 2251492	"P": 1005.75	"F": 2}
{"v": 1	"t": 2251512	"P": 1004.0	"F": 1}
{"v": 1	"t": 2251532	"P": 1000.0	"F": 1}
{"v": 1	"t": 2251552	"P": 1007.25	"F": 1}
{"v": 1	"t": 2251573	"P": 1008.75	"F": 2}
{"v": 1	"t": 2251593	"P": 1004.5	"F": 1}
{"v": 1	"t": 2251613	"P": 1001.5	"F": 1}
{"v": 1	"t": 2251634	"P": 1004.25	"F": 1}
{"v": 1	"t": 2251654	"P": 1007.5	"F": 1}
{"v": 1	"t": 2251674	"P": 1005.75	"F": 1}
{"v": 1	"t": 2251694	"P": 1002.75	"F": 1}
{"v": 1	"t": 2251715	"P": 1002.75	"F": 1}
{"v": 1	"t": 2251735	"P": 1008.25	"F": 1}
{"v": 1	"t": 2251755	"P": 1006.75	"F": 1}
{"v": 1	"t": 2251776	"P": 1003.25	"F": 2}
{"v": 1	"t": 2251796	"P": 1001.0	"F": 1}
{"v": 1	"t": 2251816	"P": 1006.75	"F": 2}
{"v": 1	"t": 2251837	"P": 1007.0	"F": 2}
{"v": 1	"t": 2251857	"P": 1003.0	"F": 2}
{"v": 1	"t": 2251877	"P": 1003.0	"F": 1}
{"v": 1	"t": 2251897	"P": 1007.25	"F": 2}
{"v": 1	"t": 2251918	"P": 1007.0	"F": 1}
{"v": 1	"t": 2251938	"P": 1000.25	"F": 2}
{"v": 1	"t": 2251958	"P": 1001.75	"F": 2}
{"v": 1	"t": 2251979	"P": 1006.5	"F": 1	"C": 46.535	"D": 3262	"sn": 54091929832280	"file": "/data/device_log/data0000.out"}
{"v": 1	"t": 2251999	"P": 1006.75	"F": 1}
{"v": 1	"t": 2252019	"P": 1003.75	"F": 1}
{"v": 1	"t": 2252040	"P": 1002.25	"F": 1}
{"v": 1	"t": 2252060	"P": 1007.25	"F": 2}
{"v": 1	"t": 2252080	"P": 1007.75	"F": 1}
{"v": 1	"t": 2252101	"P": 1006.0	"F": 1}
{"v": 1	"t": 2252121	"P": 1000.0	"F": 2}
{"v": 1	"t": 2252141	"P": 1005.5	"F": 1}
{"v": 1	"t": 2252161	"P": 1007.0	"F": 1}
{"v": 1	"t": 2252182	"P": 1005.5	"F": 1}
{"v": 1	"t": 2252202	"P": 1001.25	"F": 1}
{"v": 1	"t": 2252222	"P": 1002.5	"F": 1}
{"v": 1	"t": 2252243	"P": 1005.25	"F": 1}
{"v": 1	"t": 2252263	"P": 1004.5	"F": 1}
{"v": 1	"t": 2252283	"P": 1001.75	"F": 1}
{"v": 1	"t": 2252303	"P": 1002.25	"F": 1}
{"v": 1	"t": 2252324	"P": 1008.25	"F": 1}
{"v": 1	"t": 2252344	"P": 1005.75	"F": 1}
{"v": 1	"t": 2252364	"P": 1003.25	"F": 1}
{"v": 1	"t": 2252385	"P": 1000.75	"F": 1}
{"v": 1	"t": 2252405	"P": 1006.0	"F": 1}
{"v": 1	"t": 2252425	"P": 1006.0	"F": 1}
{"v": 1	"t": 2252446	"P": 1002.5	"F": 1}
{"v": 1	"t": 2252466	"P": 1001.75	"F": 1}
{"v": 1	"t": 2252486	"P": 1003.25	"F": 1}
{"v": 1	"t": 2252506	"P": 1007.75	"F": 2}
{"v": 1	"t": 2252527	"P": 1003.0	"F": 2}
{"v": 1	"t": 2252547	"P": 1000.75	"F": 1}
{"v": 1	"t": 2252567	"P": 1004.0	"F": 1}
{"v": 1	"t": 2252588	"P": 1006.25	"F": 2}
{"v": 1	"t": 2252608	"P": 1003.25	"F": 2}
{"v": 1	"t": 2252628	"P": 1001.5	"F": 1}
{"v": 1	"t": 2252649	"P": 1004.75	"F": 2}
{"v": 1	"t": 2252669	"P": 1008.75	"F": 1}
{"v": 1	"t": 2252689	"P": 1004.75	"F": 1}
{"v": 1	"t": 2252710	"P": 1000.25	"F": 1}
{"v": 1	"t": 2252730	"P": 1003.25	"F": 1}
{"v": 1	"t": 2252750	"P": 1008.5	"F": 1}
{"v": 1	"t": 2252770	"P": 1005.5	"F": 1}
{"v": 1	"t": 2252791	"P": 1001.75	"F": 1}
{"v": 1	"t": 2252811	"P": 1002.5	"F": 1}
{"v": 1	"t": 2252831	"P": 1008.25	"F": 1}
{"v": 1	"t": 2252852	"P": 1005.75	"F": 1}
{"v": 1	"t": 2252872	"P": 1004.25	"F": 1}
{"v": 1	"t": 2252892	"P": 1002.25	"F": 1}
{"v": 1	"t": 2252912	"P": 1005.5	"F": 2}
{"v": 1	"t": 2252933	"P": 1006.0	"F": 2}
{"v": 1	"t": 2252953	"P": 1003.0	"F": 2}
{"v": 1	"t": 2252973	"P": 1000.75	"F": 1}
{"v": 1	"t": 2252994	"P": 1003.5	"F": 1	"C": 46.505	"D": 3262	"sn": 54091929832280	"file": "/data/device_log/data0000.out"}
{"v": 1	"t": 2253014	"P": 1008.0	"F": 1}
{"v": 1	"t": 2253034	"P": 1005.5	"F": 1}
{"v": 1	"t": 2253055	"P": 1001.25	"F": 1}
{"v": 1	"t": 2253075	"P": 1005.0	"F": 1}
{"v": 1	"t": 2253095	"P": 1007.5	"F": 2}
{"v": 1	"t": 2253116	"P": 1004.75	"F": 1}
{"v": 1	"t": 2253136	"P": 1001.0	"F": 1}
{"v": 1	"t": 2253156	"P": 1004.0	"F": 1}
{"v": 1	"t": 2253176	"P": 1007.75	"F": 1}
{"v": 1	"t": 2253197	"P": 1005.25	"F": 2}
{"v": 1	"t": 2253217	"P": 1001.75	"F": 1}
{"v": 1	"t": 2253237	"P": 1004.75	"F": 1}
{"v": 1	"t": 2253258	"P": 1007.25	"F": 1}
{"v": 1	"t": 2253278	"P": 1004.0	"F": 1}
{"v": 1	"t": 2253298	"P": 1001.5	"F": 1}
{"v": 1	"t": 2253319	"P": 1002.25	"F": 1}
{"v": 1	"t": 2253339	"P": 1008.25	"F": 1}
{"v": 1	"t": 2253359	"P": 1005.5	"F": 1}
{"v": 1	"t": 2253379	"P": 1002.25	"F": 1}
{"v": 1	"t": 2253400	"P": 1002.5	"F": 1}
{"v": 1	"t": 2253420	"P": 1006.75	"F": 1}
{"v": 1	"t": 2253440	"P": 1004.75	"F": 1}
{"v": 1	"t": 2253461	"P": 1001.75	"F": 1}
{"v": 1	"t": 2253481	"P": 1006.75	"F": 1}
{"v": 1	"t": 2253502	"P": 1005.75	"F": 1}
{"v": 1	"t": 2253522	"P": 1002.5	"F": 1}
{"v": 1	"t": 2253542	"P": 1001.0	"F": 1}
{"v": 1	"t": 2253563	"P": 1007.5	"F": 1}
{"v": 1	"t": 2253583	"P": 1008.25	"F": 1}
{"v": 1	"t": 2253603	"P": 1002.0	"F": 1}
{"v": 1	"t": 2253624	"P": 1002.75	"F": 1}
{"v": 1	"t": 2253644	"P": 1009.0	"F": 1}
{"v": 1	"t": 2253664	"P": 1004.5	"F": 1}
{"v": 1	"t": 2253685	"P": 999.5	"F": 1}
{"v": 1	"t": 2253705	"P": 1005.0	"F": 1}
{"v": 1	"t": 2253725	"P": 1005.75	"F": 1}
{"v": 1	"t": 2253746	"P": 1003.75	"F": 1}
{"v": 1	"t": 2253766	"P": 1001.5	"F": 1}
{"v": 1	"t": 2253786	"P": 1003.5	"F": 1}
{"v": 1	"t": 2253806	"P": 1006.5	"F": 1}
{"v": 1	"t": 2253827	"P": 1004.75	"F": 1}
{"v": 1	"t": 2253847	"P": 1001.25	"F": 1}
{"v": 1	"t": 2253867	"P": 1005.75	"F": 1}
{"v": 1	"t": 2253888	"P": 1007.0	"F": 1}
{"v": 1	"t": 2253908	"P": 1004.5	"F": 1}
{"v": 1	"t": 2253928	"P": 1002.75	"F": 1}
{"v": 1	"t": 2253949	"P": 1003.0	"F": 1}
{"v": 1	"t": 2253969	"P": 1006.5	"F": 1}
{"v": 1	"t": 2253989	"P": 1004.0	"F": 1}
{"v": 1	"t": 2254009	"P": 1003.5	"F": 1	"C": 46.56	"D": 3261	"sn": 54091929832280	"file": "/data/device_log/data0000.out"}
{"v": 1	"t": 2254030	"P": 1004.0	"F": 1}
{"v": 1	"t": 2254050	"P": 1008.5	"F": 1}
{"v": 1	"t": 2254070	"P": 1005.75	"F": 2}
{"v": 1	"t": 2254091	"P": 1002.5	"F": 2}
{"v": 1	"t": 2254111	"P": 1002.25	"F": 1}
{"v": 1	"t": 2254131	"P": 1007.25	"F": 1}
{"v": 1	"t": 2254152	"P": 1006.0	"F": 1}
{"v": 1	"t": 2254172	"P": 1001.5	"F": 2}
{"v": 1	"t": 2254192	"P": 1000.75	"F": 1}
{"v": 1	"t": 2254212	"P": 1007.0	"F": 1}
{"v": 1	"t": 2254233	"P": 1006.25	"F": 1}
{"v": 1	"t": 2254253	"P": 1003.75	"F": 2}
{"v": 1	"t": 2254273	"P": 1001.25	"F": 2}
{"v": 1	"t": 2254294	"P": 1005.0	"F": 1}
{"v": 1	"t": 2254314	"P": 1006.75	"F": 1}
{"v": 1	"t": 2254334	"P": 1003.25	"F": 2}
{"v": 1	"t": 2254355	"P": 1000.0	"F": 2}
{"v": 1	"t": 2254375	"P": 1002.25	"F": 1}
{"v": 1	"t": 2254395	"P": 1006.5	"F": 1}
{"v": 1	"t": 2254415	"P": 1005.0	"F": 1}
{"v": 1	"t": 2254436	"P": 1001.25	"F": 1}
{"v": 1	"t": 2254456	"P": 1002.0	"F": 1}
{"v": 1	"t": 2254476	"P": 1005.75	"F": 1}
{"v": 1	"t": 2254497	"P": 1004.25	"F": 1}
{"v": 1	"t": 2254517	"P": 1002.25	"F": 1}
{"v": 1	"t": 2254537	"P": 1003.25	"F": 1}
{"v": 1	"t": 2254558	"P": 1007.0	"F": 1}
{"v": 1	"t": 2254578	"P": 1005.0	"F": 2}
{"v": 1	"t": 2254598	"P": 1003.0	"F": 1}
{"v": 1	"t": 2254618	"P": 1002.25	"F": 2}
{"v": 1	"t": 2254639	"P": 1007.0	"F": 1}
{"v": 1	"t": 2254659	"P": 1007.25	"F": 2}
{"v": 1	"t": 2254679	"P": 1004.0	"F": 1}
{"v": 1	"t": 2254700	"P": 1002.5	"F": 1}
{"v": 1	"t": 2254720	"P": 1007.75	"F": 1}
{"v": 1	"t": 2254740	"P": 1005.5	"F": 1}
{"v": 1	"t": 2254761	"P": 1004.5	"F": 1}
{"v": 1	"t": 2254781	"P": 1001.25	"F": 2}
{"v": 1	"t": 2254801	"P": 1005.5	"F": 2}
{"v": 1	"t": 2254821	"P": 1006.5	"F": 1}
{"v": 1	"t": 2254842	"P": 1004.75	"F": 1}
{"v": 1	"t": 2254862	"P": 1002.5	"F": 1}
{"v": 1	"t": 2254882	"P": 1003.5	"F": 2}
{"v": 1	"t": 2254903	"P": 1006.25	"F": 1}
{"v": 1	"t": 2254923	"P": 1004.75	"F": 2}
{"v": 1	"t": 2254943	"P": 1002.5	"F": 1}
{"v": 1	"t": 2254963	"P": 1002.75	"F": 2}
{"v": 1	"t": 2254984	"P": 1008.25	"F": 2}
{"v": 1	"t": 2255004	"P": 1008.25	"F": 1}
{"v": 1	"t": 2255024	"P": 1005.25	"F": 1	"C": 46.525	"D": 3261	"sn": 54091929832280	"file": "/data/device_log/data0000.out"}
{"v": 1	"t": 2255045	"P": 1000.75	"F": 1}
{"v": 1	"t": 2255065	"P": 1005.75	"F": 1}
{"v": 1	"t": 2255085	"P": 1006.25	"F": 2}
{"v": 1	"t": 2255106	"P": 1004.75	"F": 1}
{"v": 1	"t": 2255126	"P": 1002.0	"F": 2}
{"v": 1	"t": 2255146	"P": 1004.0	"F": 1}
{"v": 1	"t": 2255166	"P": 1007.0	"F": 1}
{"v": 1	"t": 2255187	"P": 1004.25	"F": 1}
{"v": 1	"t": 2255207	"P": 1002.25	"F": 1}
{"v": 1	"t": 2255227	"P": 1002.5	"F": 1}
{"v": 1	"t": 2255248	"P": 1007.25	"F": 1}
{"v": 1	"t": 2255268	"P": 1004.5	"F": 2}
{"v": 1	"t": 2255288	"P": 1001.25	"F": 2}
{"v": 1	"t": 2255309	"P": 1002.75	"F": 2}
{"v": 1	"t": 2255329	"P": 1008.75	"F": 1}
{"v": 1	"t": 2255349	"P": 1006.25	"F": 2}
{"v": 1	"t": 2255369	"P": 1003.5	"F": 1}
{"v": 1	"t": 2255390	"P": 1002.25	"F": 1}
{"v": 1	"t": 2255410	"P": 1007.5	"F": 2}
{"v": 1	"t": 2255430	"P": 1004.75	"F": 2}
{"v": 1	"t": 2255451	"P": 1003.0	"F": 2}
{"v": 1	"t": 2255471	"P": 1000.5	"F": 2}
{"v": 1	"t": 2255491	"P": 1006.75	"F": 2}
{"v": 1	"t": 2255512	"P": 1006.25	"F": 2}
{"v": 1	"t": 2255532	"P": 1003.5	"F": 2}
{"v": 1	"t": 2255552	"P": 1000.75	"F": 2}
{"v": 1	"t": 2255572	"P": 1004.75	"F": 2}
{"v": 1	"t": 2255593	"P": 1007.25	"F": 2}
{"v": 1	"t": 2255613	"P": 1005.0	"F": 2}
{"v": 1	"t": 2255633	"P": 1001.75	"F": 2}
{"v": 1	"t": 2255654	"P": 1003.75	"F": 2}
{"v": 1	"t": 2255674	"P": 1007.5	"F": 2}
{"v": 1	"t": 2255694	"P": 1006.5	"F": 2}
{"v": 1	"t": 2255714	"P": 1003.75	"F": 2}
{"v": 1	"t": 2255735	"P": 1002.25	"F": 2}
{"v": 1	"t": 2255755	"P": 1007.75	"F": 2}
{"v": 1	"t": 2255775	"P": 1006.0	"F": 2}
{"v": 1	"t": 2255796	"P": 1003.75	"F": 2}
{"v": 1	"t": 2255816	"P": 1000.0	"F": 2}
{"v": 1	"t": 2255836	"P": 1005.25	"F": 2}
{"v": 1	"t": 2255857	"P": 1007.5	"F": 1}
{"v": 1	"t": 2255877	"P": 1003.75	"F": 1}
{"v": 1	"t": 2255897	"P": 996.75	"F": 2}
{"v": 1	"t": 2255917	"P": 1006.25	"F": 2}
{"v": 1	"t": 2255938	"P": 1006.0	"F": 2}
{"v": 1	"t": 2255958	"P": 1004.25	"F": 1}
{"v": 1	"t": 2255978	"P": 1001.25	"F": 2}
{"v": 1	"t": 2255999	"P": 1006.0	"F": 2}
{"v": 1	"t": 2256019	"P": 1007.25	"F": 2}
{"v": 1	"t": 2256039	"P": 1003.75	"F": 1	"C": 46.55	"D": 3261	"sn": 54091929832280	"file": "/data/device_log/data0000.out"}
{"v": 1	"t": 2256060	"P": 1002.75	"F": 1}
{"v": 1	"t": 2256080	"P": 1005.25	"F": 1}
{"v": 1	"t": 2256100	"P": 1007.75	"F": 1}
{"v": 1	"t": 2256120	"P": 1005.75	"F": 1}
{"v": 1	"t": 2256141	"P": 1002.0	"F": 1}
{"v": 1	"t": 2256161	"P": 1002.75	"F": 1}
{"v": 1	"t": 2256181	"P": 1008.0	"F": 1}
{"v": 1	"t": 2256202	"P": 1006.5	"F": 1}
{"v": 1	"t": 2256222	"P": 1002.25	"F": 1}
{"v": 1	"t": 2256242	"P": 1001.5	"F": 1}
{"v": 1	"t": 2256263	"P": 1008.0	"F": 1}
{"v": 1	"t": 2256283	"P": 1007.0	"F": 1}
{"v": 1	"t": 2256303	"P": 1001.75	"F": 1}
{"v": 1	"t": 2256323	"P": 1002.0	"F": 1}
{"v": 1	"t": 2256344	"P": 1005.0	"F": 1}
{"v": 1	"t": 2256364	"P": 1007.75	"F": 1}
{"v": 1	"t": 2256384	"P": 1002.5	"F": 1}
{"v": 1	"t": 2256405	"P": 1002.5	"F": 1}
{"v": 1	"t": 2256425	"P": 1004.0	"F": 1}
{"v": 1	"t": 2256445	"P": 1007.0	"F": 1}
{"v": 1	"t": 2256465	"P": 1005.5	"F": 1}
{"v": 1	"t": 2256486	"P": 1000.75	"F": 1}
{"v": 1	"t": 2256506	"P": 1002.75	"F": 1}
{"v": 1	"t": 2256526	"P": 1008.75	"F": 1}
{"v": 1	"t": 2256547	"P": 1003.5	"F": 1}
{"v": 1	"t": 2256567	"P": 1001.75	"F": 2}
{"v": 1	"t": 2256587	"P": 1003.75	"F": 1}
{"v": 1	"t": 2256608	"P": 1005.5	"F": 2}
{"v": 1	"t": 2256628	"P": 1005.25	"F": 2}
{"v": 1	"t": 2256648	"P": 1000.5	"F": 2}
{"v": 1	"t": 2256669	"P": 1001.75	"F": 2}
{"v": 1	"t": 2256689	"P": 1006.0	"F": 2}
{"v": 1	"t": 2256709	"P": 1005.25	"F": 2}
{"v": 1	"t": 2256729	"P": 1002.75	"F": 2}
{"v": 1	"t": 2256750	"P": 1003.75	"F": 2}
{"v": 1	"t": 2256770	"P": 1009.25	"F": 2}
{"v": 1	"t": 2256790	"P": 1004.0	"F": 2}
{"v": 1	"t": 2256811	"P": 1002.25	"F": 2}
{"v": 1	"t": 2256831	"P": 1001.25	"F": 2}
{"v": 1	"t": 2256851	"P": 1007.5	"F": 2}
{"v": 1	"t": 2256872	"P": 1006.0	"F": 2}
{"v": 1	"t": 2256892	"P": 1003.25	"F": 1}
{"v": 1	"t": 2256912	"P": 1002.0	"F": 2}
{"v": 1	"t": 2256932	"P": 1006.0	"F": 2}
{"v": 1	"t": 2256953	"P": 1006.75	"F": 2}
{"v": 1	"t": 2256973	"P": 1004.75	"F": 2}
{"v": 1	"t": 2256993	"P": 1001.75	"F": 2}
{"v": 1	"t": 2257014	"P": 1003.75	"F": 2}
{"v": 1	"t": 2257034	"P": 1008.0	"F": 2}
{"v": 1	"t": 2257054	"P": 1003.25	"F": 2	"C": 46.555	"D": 3261	"sn": 54091929832280	"file": "/data/device_log/data0000.out"}
{"v": 1	"t": 2257075	"P": 1001.75	"F": 2}
{"v": 1	"t": 2257095	"P": 1004.0	"F": 2}
{"v": 1	"t": 2257115	"P": 1007.0	"F": 2}
{"v": 1	"t": 2257135	"P": 1005.5	"F": 2}
{"v": 1	"t": 2257156	"P": 1001.25	"F": 2}
{"v": 1	"t": 2257176	"P": 1004.5	"F": 2}
{"v": 1	"t": 2257196	"P": 1008.75	"F": 2}
{"v": 1	"t": 2257217	"P": 1005.75	"F": 2}
{"v": 1	"t": 2257237	"P": 1004.75	"F": 2}
{"v": 1	"t": 2257257	"P": 1002.5	"F": 2}
{"v": 1	"t": 2257278	"P": 1008.0	"F": 2}
{"v": 1	"t": 2257298	"P": 1005.75	"F": 2}
{"v": 1	"t": 2257318	"P": 1002.75	"F": 2}
{"v": 1	"t": 2257338	"P": 1001.5	"F": 2}
{"v": 1	"t": 2257359	"P": 1006.75	"F": 2}
{"v": 1	"t": 2257379	"P": 1006.75	"F": 2}
{"v": 1	"t": 2257399	"P": 1002.75	"F": 2}
{"v": 1	"t": 2257420	"P": 1002.5	"F": 2}
{"v": 1	"t": 2257440	"P": 1008.75	"F": 2}
{"v": 1	"t": 2257460	"P": 1005.25	"F": 2}
{"v": 1	"t": 2257481	"P": 1003.25	"F": 2}
{"v": 1	"t": 2257501	"P": 1003.5	"F": 2}
{"v": 1	"t": 2257521	"P": 1007.0	"F": 2}
{"v": 1	"t": 2257542	"P": 1004.75	"F": 2}
{"v": 1	"t": 2257562	"P": 1002.5	"F": 2}
{"v": 1	"t": 2257582	"P": 1003.5	"F": 2}
{"v": 1	"t": 2257603	"P": 1007.75	"F": 2}
{"v": 1	"t": 2257623	"P": 1005.0	"F": 2}
{"v": 1	"t": 2257643	"P": 1001.0	"F": 2}
{"v": 1	"t": 2257664	"P": 1003.75	"F": 2}
{"v": 1	"t": 2257684	"P": 1008.25	"F": 2}
{"v": 1	"t": 2257704	"P": 1005.75	"F": 2}
{"v": 1	"t": 2257724	"P": 1002.25	"F": 2}
{"v": 1	"t": 2257745	"P": 1004.5	"F": 2}
{"v": 1	"t": 2257765	"P": 1008.75	"F": 2}
{"v": 1	"t": 2257786	"P": 1002.5	"F": 2}
{"v": 1	"t": 2257806	"P": 1001.25	"F": 2}
{"v": 1	"t": 2257826	"P": 1005.5	"F": 2}
{"v": 1	"t": 2257846	"P": 1007.25	"F": 2}
{"v": 1	"t": 2257867	"P": 1001.75	"F": 2}
{"v": 1	"t": 2257887	"P": 1002.25	"F": 2}
{"v": 1	"t": 2257907	"P": 1004.5	"F": 2}
{"v": 1	"t": 2257928	"P": 1007.75	"F": 2}
{"v": 1	"t": 2257948	"P": 1004.75	"F": 2}
{"v": 1	"t": 2257968	"P": 1002.75	"F": 1}
{"v": 1	"t": 2257989	"P": 1003.5	"F": 2}
{"v": 1	"t": 2258009	"P": 1007.5	"F": 2}
{"v": 1	"t": 2258029	"P": 1004.5	"F": 1}
{"v": 1	"t": 2258049	"P": 1000.75	"F": 1}
{"v": 1	"t": 2258070	"P": 1001.5	"F": 1	"C": 46.535	"D": 3261	"sn": 54091929832280	"file": "/data/device_log/data0000.out"}
{"v": 1	"t": 2258090	"P": 1009.0	"F": 1}
{"v": 1	"t": 2258110	"P": 1004.5	"F": 2}
{"v": 1	"t": 2258131	"P": 1004.5	"F": 2}
{"v": 1	"t": 2258151	"P": 1001.25	"F": 1}
{"v": 1	"t": 2258171	"P": 1008.25	"F": 1}
{"v": 1	"t": 2258192	"P": 1007.25	"F": 1}
{"v": 1	"t": 2258212	"P": 1004.5	"F": 1}
{"v": 1	"t": 2258232	"P": 1001.5	"F": 1}
{"v": 1	"t": 2258252	"P": 1007.75	"F": 1}
{"v": 1	"t": 2258273	"P": 1008.25	"F": 1}
{"v": 1	"t": 2258293	"P": 1003.75	"F": 2}
{"v": 1	"t": 2258313	"P": 1000.75	"F": 1}
{"v": 1	"t": 2258334	"P": 1003.25	"F": 1}
{"v": 1	"t": 2258354	"P": 1007.0	"F": 2}
{"v": 1	"t": 2258374	"P": 1005.0	"F": 2}
{"v": 1	"t": 2258394	"P": 1002.0	"F": 1}
{"v": 1	"t": 2258415	"P": 1003.5	"F": 1}
{"v": 1	"t": 2258435	"P": 1007.75	"F": 1}
{"v": 1	"t": 2258455	"P": 1006.0	"F": 1}
{"v": 1	"t": 2258476	"P": 1001.75	"F": 1}
{"v": 1	"t": 2258496	"P": 1002.75	"F": 1}
{"v": 1	"t": 2258516	"P": 1005.0	"F": 1}
{"v": 1	"t": 2258537	"P": 1008.25	"F": 2}
{"v": 1	"t": 2258557	"P": 1006.5	"F": 1}
{"v": 1	"t": 2258577	"P": 1000.75	"F": 1}
{"v": 1	"t": 2258597	"P": 1008.5	"F": 2}
{"v": 1	"t": 2258618	"P": 1007.5	"F": 1}
{"v": 1	"t": 2258638	"P": 1001.25	"F": 2}
{"v": 1	"t": 2258658	"P": 1000.5	"F": 2}
{"v": 1	"t": 2258679	"P": 1006.0	"F": 2}
{"v": 1	"t": 2258699	"P": 1006.5	"F": 2}
{"v": 1	"t": 2258719	"P": 1003.5	"F": 2}
{"v": 1	"t": 2258740	"P": 1001.0	"F": 2}
{"v": 1	"t": 2258760	"P": 1004.5	"F": 2}
{"v": 1	"t": 2258780	"P": 1007.0	"F": 2}
{"v": 1	"t": 2258800	"P": 1006.25	"F": 2}
{"v": 1	"t": 2258821	"P": 1000.5	"F": 2}
{"v": 1	"t": 2258841	"P": 1003.25	"F": 2}
{"v": 1	"t": 2258861	"P": 1008.5	"F": 2}
{"v": 1	"t": 2258882	"P": 1005.0	"F": 2}
{"v": 1	"t": 2258902	"P": 1002.5	"F": 2}
{"v": 1	"t": 2258922	"P": 1001.25	"F": 2}
{"v": 1	"t": 2258943	"P": 1008.0	"F": 2}
{"v": 1	"t": 2258963	"P": 1006.25	"F": 2}
{"v": 1	"t": 2258983	"P": 1003.0	"F": 2}
{"v": 1	"t": 2259003	"P": 1002.25	"F": 2}
{"v": 1	"t": 2259024	"P": 1007.25	"F": 2}
{"v": 1	"t": 2259044	"P": 1007.5	"F": 2}
{"v": 1	"t": 2259064	"P": 1002.75	"F": 1}
{"v": 1	"t": 2259085	"P": 1002.5	"F": 1	"C": 46.55	"D": 3261	"sn": 54091929832280	"file": "/data/device_log/data0000.out"}
{"v": 1	"t": 2259105	"P": 1005.25	"F": 1}
{"v": 1	"t": 2259125	"P": 1007.0	"F": 1}
{"v": 1	"t": 2259146	"P": 1004.25	"F": 1}
{"v": 1	"t": 2259166	"P": 1000.75	"F": 1}
{"v": 1	"t": 2259186	"P": 1004.0	"F": 1}
{"v": 1	"t": 2259206	"P": 1007.5	"F": 1}
{"v": 1	"t": 2259227	"P": 1004.5	"F": 1}
{"v": 1	"t": 2259247	"P": 1002.75	"F": 1}
{"v": 1	"t": 2259267	"P": 1003.75	"F": 1}
{"v": 1	"t": 2259288	"P": 1007.0	"F": 1}
{"v": 1	"t": 2259308	"P": 1005.75	"F": 1}
{"v": 1	"t": 2259328	"P": 1001.75	"F": 1}
{"v": 1	"t": 2259349	"P": 1002.5	"F": 1}
{"v": 1	"t": 2259369	"P": 1006.25	"F": 1}
{"v": 1	"t": 2259389	"P": 1004.75	"F": 1}
{"v": 1	"t": 2259409	"P": 1000.75	"F": 1}
{"v": 1	"t": 2259430	"P": 1002.0	"F": 1}
{"v": 1	"t": 2259450	"P": 1009.25	"F": 1}
{"v": 1	"t": 2259470	"P": 1007.0	"F": 1}
{"v": 1	"t": 2259491	"P": 1004.5	"F": 1}
{"v": 1	"t": 2259511	"P": 1002.5	"F": 1}
{"v": 1	"t": 2259531	"P": 1006.0	"F": 2}
{"v": 1	"t": 2259552	"P": 1007.5	"F": 2}
{"v": 1	"t": 2259572	"P": 1004.25	"F": 2}
{"v": 1	"t": 2259592	"P": 1002.5	"F": 1}
{"v": 1	"t": 2259612	"P": 1005.25	"F": 2}
{"v": 1	"t": 2259633	"P": 1008.5	"F": 2}
{"v": 1	"t": 2259653	"P": 1005.5	"F": 2}
{"v": 1	"t": 2259673	"P": 1001.25	"F": 2}
{"v": 1	"t": 2259694	"P": 1003.75	"F": 2}
{"v": 1	"t": 2259714	"P": 1008.75	"F": 2}
{"v": 1	"t": 2259734	"P": 1006.0	"F": 2}
{"v": 1	"t": 2259754	"P": 1002.25	"F": 2}
{"v": 1	"t": 2259775	"P": 1003.25	"F": 2}
{"v": 1	"t": 2259795	"P": 1006.75	"F": 2}
{"v": 1	"t": 2259815	"P": 1007.5	"F": 2}
{"v": 1	"t": 2259836	"P": 1002.0	"F": 2}
{"v": 1	"t": 2259856	"P": 1002.75	"F": 2}
{"v": 1	"t": 2259876	"P": 1006.5	"F": 2}
{"v": 1	"t": 2259896	"P": 1008.0	"F": 2}
{"v": 1	"t": 2259917	"P": 1005.0	"F": 2}
{"v": 1	"t": 2259937	"P": 1002.5	"F": 1}
{"v": 1	"t": 2259957	"P": 1004.5	"F": 1}
{"v": 1	"t": 2259978	"P": 1006.0	"F": 2}
{"v": 1	"t": 2259998	"P": 1003.0	"F": 1}
{"v": 1	"t": 2260018	"P": 1002.0	"F": 1}
{"v": 1	"t": 2260039	"P": 1006.25	"F": 1}
{"v": 1	"t": 2260059	"P": 1006.75	"F": 1}
{"v": 1	"t": 2260079	"P": 1005.0	"F": 1}
{"v": 1	"t": 2260100	"P": 1002.5	"F": 1	"C": 46.575	"D": 3261	"sn": 54091929832280	"file": "/data/device_log/data0000.out"}
{"v": 1	"t": 2260120	"P": 1005.5	"F": 1}
{"v": 1	"t": 2260140	"P": 1006.0	"F": 1}
{"v": 1	"t": 2260160	"P": 1006.75	"F": 1}
{"v": 1	"t": 2260181	"P": 1002.5	"F": 1}
{"v": 1	"t": 2260201	"P": 1003.25	"F": 1}
{"v": 1	"t": 2260221	"P": 1008.75	"F": 1}
{"v": 1	"t": 2260242	"P": 1006.25	"F": 1}
{"v": 1	"t": 2260262	"P": 1003.75	"F": 1}
{"v": 1	"t": 2260282	"P": 1003.75	"F": 1}
{"v": 1	"t": 2260302	"P": 1008.75	"F": 1}
{"v": 1	"t": 2260323	"P": 1005.25	"F": 1}
{"v": 1	"t": 2260343	"P": 1003.5	"F": 1}
{"v": 1	"t": 2260363	"P": 1003.0	"F": 1}
{"v": 1	"t": 2260384	"P": 1005.0	"F": 1}
{"v": 1	"t": 2260404	"P": 1008.0	"F": 1}
{"v": 1	"t": 2260424	"P": 1005.0	"F": 1}
{"v": 1	"t": 2260445	"P": 1003.0	"F": 1}
{"v": 1	"t": 2260465	"P": 1004.5	"F": 1}
{"v": 1	"t": 2260485	"P": 1006.75	"F": 1}
{"v": 1	"t": 2260505	"P": 1005.0	"F": 1}
{"v": 1	"t": 2260526	"P": 1001.75	"F": 1}
{"v": 1	"t": 2260546	"P": 1004.75	"F": 1}
{"v": 1	"t": 2260566	"P": 1009.0	"F": 1}
{"v": 1	"t": 2260587	"P": 1004.0	"F": 2}
{"v": 1	"t": 2260607	"P": 1002.25	"F": 1}
{"v": 1	"t": 2260627	"P": 1003.75	"F": 1}
{"v": 1	"t": 2260648	"P": 1006.75	"F": 1}
{"v": 1	"t": 2260668	"P": 1005.25	"F": 2}
{"v": 1	"t": 2260688	"P": 1001.5	"F": 2}
{"v": 1	"t": 2260709	"P": 1004.5	"F": 2}
{"v": 1	"t": 2260729	"P": 1007.75	"F": 2}
{"v": 1	"t": 2260749	"P": 1004.75	"F": 2}
{"v": 1	"t": 2260769	"P": 1002.25	"F": 1}
{"v": 1	"t": 2260790	"P": 1001.5	"F": 1}
{"v": 1	"t": 2260810	"P": 1007.25	"F": 2}
{"v": 1	"t": 2260830	"P": 1006.5	"F": 2}
{"v": 1	"t": 2260851	"P": 1003.0	"F": 1}
{"v": 1	"t": 2260871	"P": 1001.75	"F": 1}
{"v": 1	"t": 2260891	"P": 1004.75	"F": 1}
{"v": 1	"t": 2260911	"P": 1007.5	"F": 1}
{"v": 1	"t": 2260932	"P": 1005.25	"F": 1}
{"v": 1	"t": 2260952	"P": 1003.0	"F": 1}
{"v": 1	"t": 2260972	"P": 1003.0	"F": 1}
{"v": 1	"t": 2260993	"P": 1008.25	"F": 1}
{"v": 1	"t": 2261013	"P": 1005.5	"F": 1}
{"v": 1	"t": 2261033	"P": 1003.5	"F": 1}
{"v": 1	"t": 2261054	"P": 1003.0	"F": 2}
{"v": 1	"t": 2261074	"P": 1009.0	"F": 2}
{"v": 1	"t": 2261094	"P": 1005.5	"F": 2}
{"v": 1	"t": 2261114	"P": 1003.25	"F": 2	"C": 46.55	"D": 3261	"sn": 54091929832280	"file": "/data/device_log/data0000.out"}
{"v": 1	"t": 2261135	"P": 1001.5	"F": 2}
{"v": 1	"t": 2261155	"P": 1006.0	"F": 1}
{"v": 1	"t": 2261175	"P": 1007.25	"F": 2}
{"v": 1	"t": 2261196	"P": 1002.75	"F": 2}
{"v": 1	"t": 2261216	"P": 1001.0	"F": 1}
{"v": 1	"t": 2261236	"P": 1007.25	"F": 2}
{"v": 1	"t": 2261257	"P": 1007.25	"F": 1}
{"v": 1	"t": 2261277	"P": 1004.0	"F": 2}
{"v": 1	"t": 2261297	"P": 1001.25	"F": 1}
{"v": 1	"t": 2261317	"P": 1006.75	"F": 1}
{"v": 1	"t": 2261338	"P": 1007.0	"F": 1}
{"v": 1	"t": 2261358	"P": 1005.0	"F": 1}
{"v": 1	"t": 2261378	"P": 1001.0	"F": 1}
{"v": 1	"t": 2261399	"P": 1006.0	"F": 1}
{"v": 1	"t": 2261419	"P": 1007.25	"F": 1}
{"v": 1	"t": 2261439	"P": 1003.25	"F": 2}
{"v": 1	"t": 2261460	"P": 1000.25	"F": 2}
{"v": 1	"t": 2261480	"P": 1006.5	"F": 2}
{"v": 1	"t": 2261500	"P": 1005.75	"F": 2}
{"v": 1	"t": 2261521	"P": 1003.75	"F": 2}
{"v": 1	"t": 2261541	"P": 1000.25	"F": 1}
{"v": 1	"t": 2261561	"P": 1008.0	"F": 2}
{"v": 1	"t": 2261582	"P": 1005.0	"F": 2}
{"v": 1	"t": 2261602	"P": 1004.0	"F": 2}
{"v": 1	"t": 2261622	"P": 1004.75	"F": 2}
{"v": 1	"t": 2261643	"P": 1008.0	"F": 2}
{"v": 1	"t": 2261663	"P": 1004.75	"F": 2}
{"v": 1	"t": 2261683	"P": 1002.25	"F": 2}
{"v": 1	"t": 2261704	"P": 1005.0	"F": 2}
{"v": 1	"t": 2261724	"P": 1007.5	"F": 2}
{"v": 1	"t": 2261744	"P": 1006.0	"F": 2}
{"v": 1	"t": 2261765	"P": 1003.75	"F": 2}
{"v": 1	"t": 2261785	"P": 1006.0	"F": 2}
{"v": 1	"t": 2261805	"P": 1008.25	"F": 2}
{"v": 1	"t": 2261825	"P": 1004.75	"F": 2}
{"v": 1	"t": 2261846	"P": 1003.25	"F": 1}
{"v": 1	"t": 2261866	"P": 1002.25	"F": 2}
{"v": 1	"t": 2261886	"P": 1010.0	"F": 2}
{"v": 1	"t": 2261907	"P": 1006.75	"F": 2}
{"v": 1	"t": 2261927	"P": 1001.25	"F": 2}
{"v": 1	"t": 2261947	"P": 1003.75	"F": 2}
{"v": 1	"t": 2261968	"P": 1009.75	"F": 2}
{"v": 1	"t": 2261988	"P": 1005.75	"F": 2}
{"v": 1	"t": 2262008	"P": 1004.0	"F": 2}
{"v": 1	"t": 2262028	"P": 1002.0	"F": 2}
{"v": 1	"t": 2262049	"P": 1009.25	"F": 2}
{"v": 1	"t": 2262069	"P": 1005.75	"F": 2}
{"v": 1	"t": 2262089	"P": 1003.75	"F": 2}
{"v": 1	"t": 2262110	"P": 1001.5	"F": 2}
{"v": 1	"t": 2262130	"P": 1006.5	"F": 2	"C": 46.555	"D": 3261	"sn": 54091929832280	"file": "/data/device_log/data0000.out"}
{"v": 1	"t": 2262150	"P": 1007.75	"F": 2}
{"v": 1	"t": 2262171	"P": 1004.0	"F": 2}
{"v": 1	"t": 2262191	"P": 1002.75	"F": 2}
{"v": 1	"t": 2262211	"P": 1007.0	"F": 2}
{"v": 1	"t": 2262231	"P": 1007.75	"F": 2}
{"v": 1	"t": 2262252	"P": 1003.75	"F": 2}
{"v": 1	"t": 2262272	"P": 1002.25	"F": 2}
{"v": 1	"t": 2262292	"P": 1004.25	"F": 2}
{"v": 1	"t": 2262313	"P": 1008.25	"F": 2}
{"v": 1	"t": 2262333	"P": 1005.75	"F": 2}
{"v": 1	"t": 2262353	"P": 1001.75	"F": 2}
{"v": 1	"t": 2262374	"P": 1005.0	"F": 2}
{"v": 1	"t": 2262394	"P": 1008.25	"F": 2}
{"v": 1	"t": 2262414	"P": 1006.25	"F": 2}
{"v": 1	"t": 2262434	"P": 1003.0	"F": 2}
{"v": 1	"t": 2262455	"P": 1002.25	"F": 2}
{"v": 1	"t": 2262475	"P": 1010.0	"F": 1}
{"v": 1	"t": 2262495	"P": 1005.5	"F": 1}
{"v": 1	"t": 2262516	"P": 1002.75	"F": 1}
{"v": 1	"t": 2262536	"P": 1002.75	"F": 1}
{"v": 1	"t": 2262556	"P": 1009.5	"F": 1}
{"v": 1	"t": 2262577	"P": 1008.0	"F": 1}
{"v": 1	"t": 2262597	"P": 1003.25	"F": 1}
{"v": 1	"t": 2262617	"P": 1002.25	"F": 2}
{"v": 1	"t": 2262638	"P": 1010.0	"F": 1}
{"v": 1	"t": 2262658	"P": 1005.0	"F": 2}
{"v": 1	"t": 2262678	"P": 1002.0	"F": 2}
{"v": 1	"t": 2262698	"P": 1001.0	"F": 1}
{"v": 1	"t": 2262719	"P": 1007.0	"F": 1}
{"v": 1	"t": 2262739	"P": 1008.5	"F": 2}
{"v": 1	"t": 2262759	"P": 1004.75	"F": 1}
{"v": 1	"t": 2262780	"P": 1001.5	"F": 1}
{"v": 1	"t": 2262800	"P": 1006.75	"F": 2}
{"v": 1	"t": 2262820	"P": 1009.5	"F": 2}
{"v": 1	"t": 2262840	"P": 1003.5	"F": 2}
{"v": 1	"t": 2262861	"P": 1001.5	"F": 2}
{"v": 1	"t": 2262881	"P": 1005.25	"F": 2}
{"v": 1	"t": 2262901	"P": 1008.0	"F": 2}
{"v": 1	"t": 2262922	"P": 1005.25	"F": 2}
{"v": 1	"t": 2262942	"P": 1002.25	"F": 2}
{"v": 1	"t": 2262962	"P": 1003.0	"F": 2}
{"v": 1	"t": 2262983	"P": 1008.75	"F": 3}
{"v": 1	"t": 2263003	"P": 1005.5	"F": 2}
{"v": 1	"t": 2263023	"P": 1002.0	"F": 3}
{"v": 1	"t": 2263043	"P": 1003.25	"F": 3}
{"v": 1	"t": 2263064	"P": 1006.75	"F": 3}
{"v": 1	"t": 2263084	"P": 1006.25	"F": 3}
{"v": 1	"t": 2263104	"P": 1002.25	"F": 3}
{"v": 1	"t": 2263125	"P": 1001.5	"F": 3}
{"v": 1	"t": 2263145	"P": 1005.75	"F": 4	"C": 46.585	"D": 3261	"sn": 54091929832280	"file": "/data/device_log/data0000.out"}
{"v": 1	"t": 2263165	"P": 1007.0	"F": 3}
{"v": 1	"t": 2263186	"P": 1004.75	"F": 3}
{"v": 1	"t": 2263206	"P": 1003.0	"F": 3}
{"v": 1	"t": 2263226	"P": 1006.25	"F": 3}
{"v": 1	"t": 2263246	"P": 1006.5	"F": 3}
{"v": 1	"t": 2263267	"P": 1005.25	"F": 3}
{"v": 1	"t": 2263287	"P": 1002.25	"F": 3}
{"v": 1	"t": 2263307	"P": 1006.75	"F": 3}
{"v": 1	"t": 2263328	"P": 1008.0	"F": 2}
{"v": 1	"t": 2263348	"P": 1004.5	"F": 1}
{"v": 1	"t": 2263368	"P": 999.75	"F": 1}
{"v": 1	"t": 2263389	"P": 1003.5	"F": 1}
{"v": 1	"t": 2263409	"P": 1009.75	"F": 1}
{"v": 1	"t": 2263429	"P": 1006.0	"F": 0}
{"v": 1	"t": 2263449	"P": 1003.5	"F": -1}
{"v": 1	"t": 2263470	"P": 1004.25	"F": -1}
{"v": 1	"t": 2263490	"P": 1009.0	"F": 0}
{"v": 1	"t": 2263510	"P": 1005.5	"F": 0}
{"v": 1	"t": 2263531	"P": 1002.75	"F": 0}
{"v": 1	"t": 2263551	"P": 1002.25	"F": 0}
{"v": 1	"t": 2263571	"P": 1009.75	"F": 0}
{"v": 1	"t": 2263592	"P": 1006.75	"F": 0}
{"v": 1	"t": 2263612	"P": 1002.0	"F": 0}
{"v": 1	"t": 2263632	"P": 1001.5	"F": 0}
{"v": 1	"t": 2263652	"P": 1008.75	"F": 0}
{"v": 1	"t": 2263673	"P": 1007.0	"F": 0}
{"v": 1	"t": 2263693	"P": 1004.75	"F": 0}
{"v": 1	"t": 2263713	"P": 1002.5	"F": 0}
{"v": 1	"t": 2263734	"P": 1003.25	"F": 0}
{"v": 1	"t": 2263754	"P": 1008.5	"F": 1}
{"v": 1	"t": 2263774	"P": 1004.25	"F": 1}
{"v": 1	"t": 2263794	"P": 1001.5	"F": 1}
{"v": 1	"t": 2263815	"P": 1004.75	"F": 1}
{"v": 1	"t": 2263835	"P": 1008.75	"F": 1}
{"v": 1	"t": 2263855	"P": 1006.75	"F": 1}
{"v": 1	"t": 2263876	"P": 1004.25	"F": 1}
{"v": 1	"t": 2263896	"P": 1002.0	"F": 1}
{"v": 1	"t": 2263916	"P": 1008.75	"F": 1}
{"v": 1	"t": 2263937	"P": 1006.0	"F": 1}
{"v": 1	"t": 2263957	"P": 1003.5	"F": 1}
{"v": 1	"t": 2263977	"P": 1002.5	"F": 1}
{"v": 1	"t": 2263998	"P": 1009.0	"F": 2}
{"v": 1	"t": 2264018	"P": 1007.0	"F": 2}
{"v": 1	"t": 2264038	"P": 1003.75	"F": 2}
{"v": 1	"t": 2264058	"P": 1002.5	"F": 2}
{"v": 1	"t": 2264079	"P": 1008.5	"F": 2}
{"v": 1	"t": 2264099	"P": 1008.25	"F": 2}
{"v": 1	"t": 2264119	"P": 1005.25	"F": 2}
{"v": 1	"t": 2264140	"P": 1001.0	"F": 2}
{"v": 1	"t": 2264160	"P": 1003.5	"F": 1	"C": 46.55	"D": 3261	"sn": 54091929832280	"file": "/data/device_log/data0000.out"}
{"v": 1	"t": 2264180	"P": 1008.5	"F": 1}
{"v": 1	"t": 2264200	"P": 1005.25	"F": 1}
{"v": 1	"t": 2264221	"P": 1001.75	"F": 1}
{"v": 1	"t": 2264241	"P": 1007.25	"F": 2}
{"v": 1	"t": 2264261	"P": 1009.5	"F": 1}
{"v": 1	"t": 2264282	"P": 1005.0	"F": 2}
{"v": 1	"t": 2264302	"P": 1003.25	"F": 2}
{"v": 1	"t": 2264322	"P": 1005.0	"F": 2}
{"v": 1	"t": 2264343	"P": 1007.75	"F": 2}
{"v": 1	"t": 2264363	"P": 1006.25	"F": 2}
{"v": 1	"t": 2264383	"P": 1003.25	"F": 2}
{"v": 1	"t": 2264403	"P": 1002.0	"F": 2}
{"v": 1	"t": 2264424	"P": 1007.0	"F": 2}
{"v": 1	"t": 2264444	"P": 1006.0	"F": 2}
{"v": 1	"t": 2264464	"P": 1002.5	"F": 2}
{"v": 1	"t": 2264485	"P": 1000.0	"F": 2}
{"v": 1	"t": 2264505	"P": 1003.75	"F": 2}
{"v": 1	"t": 2264525	"P": 1006.75	"F": 2}
{"v": 1	"t": 2264545	"P": 1005.75	"F": 2}
{"v": 1	"t": 2264566	"P": 1001.25	"F": 2}
{"v": 1	"t": 2264586	"P": 1003.75	"F": 2}
{"v": 1	"t": 2264606	"P": 1008.0	"F": 2}
{"v": 1	"t": 2264627	"P": 1003.75	"F": 2}
{"v": 1	"t": 2264647	"P": 1004.0	"F": 2}
{"v": 1	"t": 2264667	"P": 1005.25	"F": 2}
{"v": 1	"t": 2264688	"P": 1007.75	"F": 2}
{"v": 1	"t": 2264708	"P": 1005.5	"F": 2}
{"v": 1	"t": 2264728	"P": 1002.25	"F": 2}
{"v": 1	"t": 2264749	"P": 1003.25	"F": 2}
{"v": 1	"t": 2264769	"P": 1006.25	"F": 2}
{"v": 1	"t": 2264789	"P": 1003.75	"F": 2}
{"v": 1	"t": 2264809	"P": 1001.5	"F": 2}
{"v": 1	"t": 2264830	"P": 1002.25	"F": 2}
{"v": 1	"t": 2264850	"P": 1008.25	"F": 2}
{"v": 1	"t": 2264870	"P": 1006.0	"F": 2}
{"v": 1	"t": 2264891	"P": 1004.25	"F": 2}
{"v": 1	"t": 2264911	"P": 1001.5	"F": 2}
{"v": 1	"t": 2264931	"P": 1006.0	"F": 2}
{"v": 1	"t": 2264951	"P": 1007.75	"F": 1}
{"v": 1	"t": 2264972	"P": 1005.0	"F": 1}
{"v": 1	"t": 2264992	"P": 1003.0	"F": 1}
{"v": 1	"t": 2265012	"P": 1003.75	"F": 1}
{"v": 1	"t": 2265033	"P": 1009.5	"F": 1}
{"v": 1	"t": 2265053	"P": 1006.5	"F": 1}
{"v": 1	"t": 2265073	"P": 1002.25	"F": 1}
{"v": 1	"t": 2265094	"P": 1002.75	"F": 1}
{"v": 1	"t": 2265114	"P": 1009.25	"F": 1}
{"v": 1	"t": 2265134	"P": 1004.25	"F": 2}
{"v": 1	"t": 2265154	"P": 1001.75	"F": 1}
{"v": 1	"t": 2265175	"P": 1003.75	"F": 1	"C": 46.565	"D": 3261	"sn": 54091929832280	"file": "/data/device_log/data0000.out"}
{"v": 1	"t": 2265195	"P": 1007.75	"F": 2}
{"v": 1	"t": 2265215	"P": 1008.25	"F": 1}
{"v": 1	"t": 2265236	"P": 1003.25	"F": 1}
{"v": 1	"t": 2265256	"P": 1001.25	"F": 2}
{"v": 1	"t": 2265276	"P": 1007.5	"F": 2}
{"v": 1	"t": 2265297	"P": 1006.5	"F": 2}
{"v": 1	"t": 2265317	"P": 1005.0	"F": 1}
{"v": 1	"t": 2265337	"P": 1002.75	"F": 2}
{"v": 1	"t": 2265357	"P": 1007.75	"F": 2}
{"v": 1	"t": 2265378	"P": 1008.25	"F": 1}
{"v": 1	"t": 2265398	"P": 1003.0	"F": 2}
{"v": 1	"t": 2265418	"P": 1002.5	"F": 2}
{"v": 1	"t": 2265439	"P": 1006.0	"F": 2}
{"v": 1	"t": 2265459	"P": 1005.25	"F": 1}
{"v": 1	"t": 2265479	"P": 1005.0	"F": 2}
{"v": 1	"t": 2265500	"P": 1000.5	"F": 2}
{"v": 1	"t": 2265520	"P": 1008.0	"F": 2}
{"v": 1	"t": 2265540	"P": 1007.5	"F": 2}
{"v": 1	"t": 2265561	"P": 1003.25	"F": 2}
{"v": 1	"t": 2265581	"P": 1003.5	"F": 2}
{"v": 1	"t": 2265601	"P": 1006.5	"F": 2}
{"v": 1	"t": 2265622	"P": 1004.75	"F": 2}
{"v": 1	"t": 2265642	"P": 1002.25	"F": 2}
{"v": 1	"t": 2265662	"P": 1002.25	"F": 2}
{"v": 1	"t": 2265683	"P": 1008.0	"F": 2}
{"v": 1	"t": 2265703	"P": 1004.0	"F": 2}
{"v": 1	"t": 2265723	"P": 1000.75	"F": 2}
{"v": 1	"t": 2265744	"P": 1006.25	"F": 2}
{"v": 1	"t": 2265764	"P": 1007.0	"F": 2}
{"v": 1	"t": 2265784	"P": 1004.5	"F": 2}
{"v": 1	"t": 2265805	"P": 1002.5	"F": 2}
{"v": 1	"t": 2265825	"P": 1004.75	"F": 2}
{"v": 1	"t": 2265845	"P": 1007.0	"F": 2}
{"v": 1	"t": 2265866	"P": 1006.75	"F": 2}
{"v": 1	"t": 2265886	"P": 1004.0	"F": 2}
{"v": 1	"t": 2265906	"P": 1005.25	"F": 2}
{"v": 1	"t": 2265926	"P": 1008.25	"F": 2}
{"v": 1	"t": 2265947	"P": 1004.25	"F": 3}
{"v": 1	"t": 2265967	"P": 1001.25	"F": 3}
{"v": 1	"t": 2265987	"P": 1003.75	"F": 3}
{"v": 1	"t": 2266008	"P": 1002.25	"F": 2}
{"v": 1	"t": 2266028	"P": 1005.75	"F": 2}
{"v": 1	"t": 2266048	"P": 1002.25	"F": 2}
{"v": 1	"t": 2266069	"P": 1003.0	"F": 2}
{"v": 1	"t": 2266089	"P": 1009.25	"F": 2}
{"v": 1	"t": 2266109	"P": 1007.0	"F": 3}
{"v": 1	"t": 2266129	"P": 1002.75	"F": 2}
{"v": 1	"t": 2266150	"P": 1000.75	"F": 2}
{"v": 1	"t": 2266170	"P": 1007.25	"F": 2}
{"v": 1	"t": 2266190	"P": 1008.0	"F": 1	"C": 46.585	"D": 3261	"sn": 54091929832280	"file": "/data/device_log/data0000.out"}
{"v": 1	"t": 2266211	"P": 1001.5	"F": 1}
{"v": 1	"t": 2266231	"P": 1001.5	"F": 1}
{"v": 1	"t": 2266251	"P": 1005.5	"F": 1}
{"v": 1	"t": 2266271	"P": 1007.5	"F": 1}
{"v": 1	"t": 2266292	"P": 1005.25	"F": 1}
{"v": 1	"t": 2266312	"P": 1001.5	"F": 1}
{"v": 1	"t": 2266332	"P": 1004.25	"F": 2}
{"v": 1	"t": 2266353	"P": 1006.5	"F": 2}
{"v": 1	"t": 2266373	"P": 1004.5	"F": 1}
{"v": 1	"t": 2266393	"P": 1003.25	"F": 2}
{"v": 1	"t": 2266414	"P": 1003.5	"F": 1}
{"v": 1	"t": 2266434	"P": 1009.0	"F": 1}
{"v": 1	"t": 2266454	"P": 1004.75	"F": 2}
{"v": 1	"t": 2266474	"P": 1003.5	"F": 2}
{"v": 1	"t": 2266495	"P": 1002.75	"F": 2}
{"v": 1	"t": 2266515	"P": 1007.75	"F": 2}
{"v": 1	"t": 2266535	"P": 1007.0	"F": 2}
{"v": 1	"t": 2266556	"P": 1003.5	"F": 2}
{"v": 1	"t": 2266576	"P": 1003.25	"F": 2}
{"v": 1	"t": 2266596	"P": 1009.0	"F": 2}
{"v": 1	"t": 2266617	"P": 1004.75	"F": 2}
{"v": 1	"t": 2266637	"P": 1003.5	"F": 2}
{"v": 1	"t": 2266657	"P": 1002.0	"F": 2}
{"v": 1	"t": 2266678	"P": 1008.75	"F": 2}
{"v": 1	"t": 2266698	"P": 1005.75	"F": 2}
{"v": 1	"t": 2266718	"P": 1003.75	"F": 2}
{"v": 1	"t": 2266738	"P": 1002.75	"F": 1}
{"v": 1	"t": 2266759	"P": 1006.75	"F": 2}
{"v": 1	"t": 2266779	"P": 1008.75	"F": 2}
{"v": 1	"t": 2266799	"P": 1003.5	"F": 1}
{"v": 1	"t": 2266820	"P": 1003.5	"F": 2}
{"v": 1	"t": 2266840	"P": 1005.5	"F": 2}
{"v": 1	"t": 2266860	"P": 1007.75	"F": 2}
{"v": 1	"t": 2266881	"P": 1003.5	"F": 2}
{"v": 1	"t": 2266901	"P": 1001.25	"F": 2}
{"v": 1	"t": 2266921	"P": 1003.75	"F": 1}
{"v": 1	"t": 2266941	"P": 1008.25	"F": 2}
{"v": 1	"t": 2266962	"P": 1003.75	"F": 2}
{"v": 1	"t": 2266982	"P": 999.5	"F": 0}
{"v": 1	"t": 2267002	"P": 1004.0	"F": 2}
{"v": 1	"t": 2267023	"P": 1011.0	"F": 4}
{"v": 1	"t": 2267043	"P": 1007.5	"F": 0}
{"v": 1	"t": 2267063	"P": 1004.5	"F": 2}
{"v": 1	"t": 2267083	"P": 1003.25	"F": 2}
{"v": 1	"t": 2267104	"P": 1006.5	"F": 1}
{"v": 1	"t": 2267124	"P": 1006.75	"F": 2}
{"v": 1	"t": 2267144	"P": 1004.25	"F": 2}
{"v": 1	"t": 2267165	"P": 1001.25	"F": 2}
{"v": 1	"t": 2267185	"P": 1006.25	"F": 2}
{"v": 1	"t": 2267205	"P": 1007.25	"F": 2	"C": 46.59	"D": 3261	"sn": 54091929832280	"file": "/data/device_log/data0000.out"}
{"v": 1	"t": 2267226	"P": 1004.25	"F": 2}
{"v": 1	"t": 2267246	"P": 1001.25	"F": 2}
{"v": 1	"t": 2267266	"P": 1003.5	"F": 1}
{"v": 1	"t": 2267286	"P": 1008.0	"F": 1}
{"v": 1	"t": 2267307	"P": 1005.25	"F": 2}
{"v": 1	"t": 2267327	"P": 1003.25	"F": 1}
{"v": 1	"t": 2267347	"P": 1004.0	"F": 1}
{"v": 1	"t": 2267368	"P": 1008.75	"F": 1}
{"v": 1	"t": 2267388	"P": 1005.75	"F": 2}
{"v": 1	"t": 2267408	"P": 1001.75	"F": 2}
{"v": 1	"t": 2267429	"P": 1004.0	"F": 2}
{"v": 1	"t": 2267449	"P": 1009.0	"F": 2}
{"v": 1	"t": 2267469	"P": 1006.5	"F": 1}
{"v": 1	"t": 2267489	"P": 1003.5	"F": 2}
{"v": 1	"t": 2267510	"P": 1002.75	"F": 2}
{"v": 1	"t": 2267530	"P": 1006.75	"F": 2}
{"v": 1	"t": 2267550	"P": 1006.75	"F": 2}
{"v": 1	"t": 2267571	"P": 1002.75	"F": 2}
{"v": 1	"t": 2267591	"P": 1002.25	"F": 2}
{"v": 1	"t": 2267611	"P": 1007.25	"F": 2}
{"v": 1	"t": 2267631	"P": 1008.25	"F": 2}
{"v": 1	"t": 2267652	"P": 1003.25	"F": 2}
{"v": 1	"t": 2267672	"P": 1002.5	"F": 2}
{"v": 1	"t": 2267692	"P": 1005.5	"F": 2}
{"v": 1	"t": 2267713	"P": 1007.5	"F": 2}
{"v": 1	"t": 2267733	"P": 1005.5	"F": 2}
{"v": 1	"t": 2267753	"P": 1001.75	"F": 2}
{"v": 1	"t": 2267774	"P": 1002.75	"F": 2}
{"v": 1	"t": 2267794	"P": 1008.0	"F": 2}
{"v": 1	"t": 2267814	"P": 1006.5	"F": 2}
{"v": 1	"t": 2267834	"P": 1002.5	"F": 2}
{"v": 1	"t": 2267855	"P": 1003.25	"F": 2}
{"v": 1	"t": 2267875	"P": 1008.5	"F": 2}
{"v": 1	"t": 2267895	"P": 1006.75	"F": 2}
{"v": 1	"t": 2267916	"P": 1004.0	"F": 2}
{"v": 1	"t": 2267936	"P": 1002.5	"F": 2}
{"v": 1	"t": 2267956	"P": 1006.5	"F": 2}
{"v": 1	"t": 2267977	"P": 1006.25	"F": 2}
{"v": 1	"t": 2267997	"P": 1003.25	"F": 2}
{"v": 1	"t": 2268017	"P": 1002.5	"F": 2}
{"v": 1	"t": 2268038	"P": 1008.75	"F": 2}
{"v": 1	"t": 2268058	"P": 1007.25	"F": 2}
{"v": 1	"t": 2268078	"P": 1004.75	"F": 2}
{"v": 1	"t": 2268098	"P": 1002.5	"F": 2}
{"v": 1	"t": 2268119	"P": 1008.25	"F": 2}
{"v": 1	"t": 2268139	"P": 1005.75	"F": 2}
{"v": 1	"t": 2268159	"P": 1004.75	"F": 2}
{"v": 1	"t": 2268180	"P": 1001.5	"F": 2}
{"v": 1	"t": 2268200	"P": 1007.5	"F": 2}
{"v": 1	"t": 2268220	"P": 1007.75	"F": 2	"C": 46.56	"D": 3261	"sn": 54091929832280	"file": "/data/device_log/data0000.out"}
{"v": 1	"t": 2268241	"P": 1003.75	"F": 2}
{"v": 1	"t": 2268261	"P": 1001.25	"F": 1}
{"v": 1	"t": 2268281	"P": 1005.75	"F": 1}
{"v": 1	"t": 2268301	"P": 1007.75	"F": 1}
{"v": 1	"t": 2268322	"P": 1004.25	"F": 2}
{"v": 1	"t": 2268342	"P": 1003.25	"F": 2}
{"v": 1	"t": 2268362	"P": 1004.25	"F": 2}
{"v": 1	"t": 2268383	"P": 1009.25	"F": 2}
{"v": 1	"t": 2268403	"P": 1004.75	"F": 1}
{"v": 1	"t": 2268423	"P": 1003.5	"F": 1}
{"v": 1	"t": 2268443	"P": 1002.0	"F": 2}
{"v": 1	"t": 2268464	"P": 1003.5	"F": 1}
{"v": 1	"t": 2268484	"P": 1006.5	"F": 2}
{"v": 1	"t": 2268504	"P": 1002.25	"F": 1}
{"v": 1	"t": 2268525	"P": 1002.0	"F": 1}
{"v": 1	"t": 2268545	"P": 1007.5	"F": 1}
{"v": 1	"t": 2268565	"P": 1007.0	"F": 2}
{"v": 1	"t": 2268586	"P": 1004.5	"F": 2}
{"v": 1	"t": 2268606	"P": 1002.5	"F": 2}
{"v": 1	"t": 2268626	"P": 1007.0	"F": 2}
{"v": 1	"t": 2268647	"P": 1006.75	"F": 2}
{"v": 1	"t": 2268667	"P": 1005.25	"F": 2}
{"v": 1	"t": 2268687	"P": 1003.25	"F": 2}
{"v": 1	"t": 2268707	"P": 1005.75	"F": 2}
{"v": 1	"t": 2268728	"P": 1006.75	"F": 1}
{"v": 1	"t": 2268748	"P": 1004.75	"F": 1}
{"v": 1	"t": 2268768	"P": 1002.5	"F": 0}
{"v": 1	"t": 2268789	"P": 1005.25	"F": 2}
{"v": 1	"t": 2268809	"P": 1007.5	"F": 2}
{"v": 1	"t": 2268829	"P": 1002.75	"F": 0}
{"v": 1	"t": 2268849	"P": 1002.25	"F": 0}
{"v": 1	"t": 2268870	"P": 1003.5	"F": 0}
{"v": 1	"t": 2268890	"P": 1007.5	"F": 1}
{"v": 1	"t": 2268910	"P": 1006.0	"F": 3}
{"v": 1	"t": 2268931	"P": 1003.25	"F": 2}
{"v": 1	"t": 2268951	"P": 1001.0	"F": 2}
{"v": 1	"t": 2268971	"P": 1009.75	"F": 2}
{"v": 1	"t": 2268992	"P": 1006.75	"F": 2}
{"v": 1	"t": 2269012	"P": 1003.5	"F": 2}
{"v": 1	"t": 2269032	"P": 1002.25	"F": 2}
{"v": 1	"t": 2269052	"P": 1007.75	"F": 1}
{"v": 1	"t": 2269073	"P": 1006.5	"F": 1}
{"v": 1	"t": 2269093	"P": 1004.25	"F": 1}
{"v": 1	"t": 2269113	"P": 1003.0	"F": 2}
{"v": 1	"t": 2269134	"P": 1005.25	"F": 2}
{"v": 1	"t": 2269154	"P": 1007.75	"F": 2}
{"v": 1	"t": 2269174	"P": 1005.75	"F": 2}
{"v": 1	"t": 2269194	"P": 1002.75	"F": 2}
{"v": 1	"t": 2269215	"P": 1003.25	"F": 2}
{"v": 1	"t": 2269235	"P": 1007.75	"F": 2	"C": 46.53	"D": 3261	"sn": 54091929832280	"file": "/data/device_log/data0000.out"}
{"v": 1	"t": 2269255	"P": 1006.5	"F": 2}
{"v": 1	"t": 2269276	"P": 1002.25	"F": 2}
{"v": 1	"t": 2269296	"P": 1004.0	"F": 2}
{"v": 1	"t": 2269316	"P": 1008.0	"F": 2}
{"v": 1	"t": 2269337	"P": 1006.75	"F": 2}
{"v": 1	"t": 2269357	"P": 1001.75	"F": 2}
{"v": 1	"t": 2269377	"P": 1001.5	"F": 2}
{"v": 1	"t": 2269398	"P": 1007.25	"F": 2}
{"v": 1	"t": 2269418	"P": 1005.0	"F": 2}
{"v": 1	"t": 2269438	"P": 1000.75	"F": 2}
{"v": 1	"t": 2269459	"P": 1002.5	"F": 2}
{"v": 1	"t": 2269479	"P": 1007.75	"F": 2}
{"v": 1	"t": 2269499	"P": 1004.75	"F": 2}
{"v": 1	"t": 2269520	"P": 1002.0	"F": 2}
{"v": 1	"t": 2269540	"P": 1005.25	"F": 2}
{"v": 1	"t": 2269560	"P": 1009.25	"F": 2}
{"v": 1	"t": 2269581	"P": 1003.5	"F": 1}
{"v": 1	"t": 2269601	"P": 1001.5	"F": 2}
{"v": 1	"t": 2269621	"P": 1006.0	"F": 2}
{"v": 1	"t": 2269641	"P": 1006.75	"F": 2}
{"v": 1	"t": 2269662	"P": 1003.75	"F": 1}
{"v": 1	"t": 2269682	"P": 1000.75	"F": 2}
{"v": 1	"t": 2269703	"P": 1008.5	"F": 2}
{"v": 1	"t": 2269723	"P": 1002.75	"F": 2}
{"v": 1	"t": 2269743	"P": 1003.0	"F": 2}
{"v": 1	"t": 2269764	"P": 1002.5	"F": 1}
{"v": 1	"t": 2269784	"P": 1008.5	"F": 2}
{"v": 1	"t": 2269804	"P": 1006.75	"F": 2}
{"v": 1	"t": 2269824	"P": 1002.0	"F": 2}
{"v": 1	"t": 2269845	"P": 1004.25	"F": 2}
{"v": 1	"t": 2269865	"P": 1006.25	"F": 2}
{"v": 1	"t": 2269885	"P": 1005.5	"F": 2}
{"v": 1	"t": 2269906	"P": 1003.5	"F": 2}
{"v": 1	"t": 2269926	"P": 1001.5	"F": 2}
{"v": 1	"t": 2269946	"P": 1007.5	"F": 2}
{"v": 1	"t": 2269967	"P": 1007.25	"F": 2}
{"v": 1	"t": 2269987	"P": 1002.25	"F": 2}
{"v": 1	"t": 2270007	"P": 1003.25	"F": 2}
{"v": 1	"t": 2270028	"P": 1006.75	"F": 2}
{"v": 1	"t": 2270048	"P": 1006.25	"F": 2}
{"v": 1	"t": 2270068	"P": 1004.5	"F": 2}
{"v": 1	"t": 2270088	"P": 1001.5	"F": 2}
{"v": 1	"t": 2270109	"P": 1005.75	"F": 2}
{"v": 1	"t": 2270129	"P": 1006.5	"F": 2}
{"v": 1	"t": 2270149	"P": 1002.25	"F": 2}
{"v": 1	"t": 2270170	"P": 1002.0	"F": 2}
{"v": 1	"t": 2270190	"P": 1005.25	"F": 2}
{"v": 1	"t": 2270210	"P": 1007.75	"F": 1}
{"v": 1	"t": 2270230	"P": 1005.0	"F": 2}
{"v": 1	"t": 2270251	"P": 1001.75	"F": 2	"C": 46.535	"D": 3261	"sn": 54091929832280	"file": "/data/device_log/data0000.out"}
{"v": 1	"t": 2270271	"P": 1004.5	"F": 2}
{"v": 1	"t": 2270291	"P": 1008.25	"F": 1}
{"v": 1	"t": 2270312	"P": 1004.75	"F": 1}
{"v": 1	"t": 2270332	"P": 1001.0	"F": 2}
{"v": 1	"t": 2270352	"P": 1003.25	"F": 2}
{"v": 1	"t": 2270373	"P": 1008.0	"F": 1}
{"v": 1	"t": 2270393	"P": 1006.0	"F": 1}
{"v": 1	"t": 2270413	"P": 1002.75	"F": 1}
{"v": 1	"t": 2270433	"P": 1001.0	"F": 2}
{"v": 1	"t": 2270454	"P": 1006.0	"F": 1}
{"v": 1	"t": 2270474	"P": 1006.5	"F": 1}
{"v": 1	"t": 2270494	"P": 1005.5	"F": 1}
{"v": 1	"t": 2270515	"P": 1001.0	"F": 2}
{"v": 1	"t": 2270535	"P": 1008.0	"F": 2}
{"v": 1	"t": 2270555	"P": 1007.0	"F": 2}
{"v": 1	"t": 2270576	"P": 1005.0	"F": 2}
{"v": 1	"t": 2270596	"P": 1003.0	"F": 2}
{"v": 1	"t": 2270616	"P": 1004.75	"F": 2}
{"v": 1	"t": 2270636	"P": 1008.25	"F": 2}
{"v": 1	"t": 2270657	"P": 1004.75	"F": 2}
{"v": 1	"t": 2270677	"P": 1001.5	"F": 1}
{"v": 1	"t": 2270697	"P": 1004.75	"F": 2}
{"v": 1	"t": 2270718	"P": 1007.5	"F": 2}
{"v": 1	"t": 2270738	"P": 1002.75	"F": 2}
{"v": 1	"t": 2270758	"P": 1002.5	"F": 2}
{"v": 1	"t": 2270779	"P": 1004.75	"F": 2}
{"v": 1	"t": 2270799	"P": 1008.75	"F": 2}
{"v": 1	"t": 2270819	"P": 1004.5	"F": 2}
{"v": 1	"t": 2270839	"P": 1003.25	"F": 2}
{"v": 1	"t": 2270860	"P": 1003.25	"F": 2}
{"v": 1	"t": 2270880	"P": 1007.25	"F": 2}
{"v": 1	"t": 2270900	"P": 1006.0	"F": 2}
{"v": 1	"t": 2270921	"P": 1002.75	"F": 2}
{"v": 1	"t": 2270941	"P": 1001.75	"F": 2}
{"v": 1	"t": 2270961	"P": 1008.5	"F": 2}
{"v": 1	"t": 2270982	"P": 1007.0	"F": 2}
{"v": 1	"t": 2271002	"P": 1003.25	"F": 2}
{"v": 1	"t": 2271022	"P": 1001.75	"F": 2}
{"v": 1	"t": 2271042	"P": 1006.25	"F": 2}
{"v": 1	"t": 2271063	"P": 1008.5	"F": 2}
{"v": 1	"t": 2271083	"P": 1004.75	"F": 2}
{"v": 1	"t": 2271103	"P": 1001.5	"F": 2}
{"v": 1	"t": 2271124	"P": 1004.75	"F": 2}
{"v": 1	"t": 2271144	"P": 1007.0	"F": 2}
{"v": 1	"t": 2271164	"P": 1005.5	"F": 2}
{"v": 1	"t": 2271184	"P": 1002.25	"F": 1}
{"v": 1	"t": 2271205	"P": 1003.25	"F": 2}
{"v": 1	"t": 2271225	"P": 1006.75	"F": 2}
{"v": 1	"t": 2271245	"P": 1005.75	"F": 2}
{"v": 1	"t": 2271266	"P": 1001.0	"F": 2	"C": 46.555	"D": 3261	"sn": 54091929832280	"file": "/data/device_log/data0000.out"}
{"v": 1	"t": 2271286	"P": 1002.75	"F": 2}
{"v": 1	"t": 2271306	"P": 1008.75	"F": 2}
{"v": 1	"t": 2271327	"P": 1004.75	"F": 2}
{"v": 1	"t": 2271347	"P": 1004.0	"F": 2}
{"v": 1	"t": 2271367	"P": 1005.0	"F": 2}
{"v": 1	"t": 2271388	"P": 1007.75	"F": 2}
{"v": 1	"t": 2271408	"P": 1005.0	"F": 2}
{"v": 1	"t": 2271428	"P": 1004.5	"F": 2}
{"v": 1	"t": 2271448	"P": 1001.25	"F": 2}
{"v": 1	"t": 2271469	"P": 1007.5	"F": 1}
{"v": 1	"t": 2271489	"P": 1005.0	"F": 2}
{"v": 1	"t": 2271509	"P": 1004.25	"F": 2}
{"v": 1	"t": 2271530	"P": 1001.5	"F": 2}
{"v": 1	"t": 2271550	"P": 1007.0	"F": 1}
{"v": 1	"t": 2271570	"P": 1007.0	"F": 1}
{"v": 1	"t": 2271591	"P": 1004.0	"F": 2}
{"v": 1	"t": 2271611	"P": 1001.25	"F": 2}
{"v": 1	"t": 2271631	"P": 1006.25	"F": 2}
{"v": 1	"t": 2271651	"P": 1006.5	"F": 2}
{"v": 1	"t": 2271672	"P": 1003.0	"F": 2}
{"v": 1	"t": 2271692	"P": 1002.5	"F": 2}
{"v": 1	"t": 2271712	"P": 1006.0	"F": 2}
{"v": 1	"t": 2271733	"P": 1006.25	"F": 1}
{"v": 1	"t": 2271753	"P": 1006.25	"F": 2}
{"v": 1	"t": 2271773	"P": 1003.5	"F": 2}
{"v": 1	"t": 2271794	"P": 1003.25	"F": 2}
{"v": 1	"t": 2271814	"P": 1007.25	"F": 2}
{"v": 1	"t": 2271834	"P": 1003.75	"F": 2}
{"v": 1	"t": 2271854	"P": 1002.5	"F": 2}
{"v": 1	"t": 2271875	"P": 1000.5	"F": 1}
{"v": 1	"t": 2271895	"P": 1007.0	"F": 2}
{"v": 1	"t": 2271915	"P": 1007.25	"F": 2}
{"v": 1	"t": 2271936	"P": 1003.0	"F": 2}
{"v": 1	"t": 2271956	"P": 1002.0	"F": 2}
{"v": 1	"t": 2271976	"P": 1006.5	"F": 2}
{"v": 1	"t": 2271997	"P": 1005.75	"F": 2}
{"v": 1	"t": 2272017	"P": 1002.5	"F": 2}
{"v": 1	"t": 2272037	"P": 1001.5	"F": 2}
{"v": 1	"t": 2272057	"P": 1007.0	"F": 2}
{"v": 1	"t": 2272078	"P": 1008.5	"F": 2}
{"v": 1	"t": 2272098	"P": 1004.0	"F": 2}
{"v": 1	"t": 2272118	"P": 1001.5	"F": 2}
{"v": 1	"t": 2272139	"P": 1004.5	"F": 2}
{"v": 1	"t": 2272159	"P": 1008.25	"F": 1}
{"v": 1	"t": 2272179	"P": 1004.5	"F": 2}
{"v": 1	"t": 2272200	"P": 1001.0	"F": 2}
{"v": 1	"t": 2272220	"P": 1003.0	"F": 1}
{"v": 1	"t": 2272240	"P": 1007.75	"F": 2}
{"v": 1	"t": 2272260	"P": 1004.25	"F": 2}
{"v": 1	"t": 2272281	"P": 1001.75	"F": 2	"C": 46.555	"D": 3261	"sn": 54091929832280	"file": "/data/device_log/data0000.out"}
{"v": 1	"t": 2272301	"P": 1005.5	"F": 2}
{"v": 1	"t": 2272321	"P": 1009.75	"F": 2}
{"v": 1	"t": 2272342	"P": 1005.25	"F": 2}
{"v": 1	"t": 2272362	"P": 1003.75	"F": 2}
{"v": 1	"t": 2272382	"P": 1003.0	"F": 1}
{"v": 1	"t": 2272403	"P": 1007.5	"F": 2}
{"v": 1	"t": 2272423	"P": 1006.25	"F": 1}
{"v": 1	"t": 2272443	"P": 1001.25	"F": 2}
{"v": 1	"t": 2272463	"P": 1001.75	"F": 2}
{"v": 1	"t": 2272484	"P": 1006.0	"F": 1}
{"v": 1	"t": 2272504	"P": 1007.25	"F": 2}
{"v": 1	"t": 2272524	"P": 1003.25	"F": 1}
{"v": 1	"t": 2272545	"P": 1003.0	"F": 1}
{"v": 1	"t": 2272565	"P": 1004.75	"F": 1}
{"v": 1	"t": 2272585	"P": 1008.0	"F": 1}
{"v": 1	"t": 2272605	"P": 1006.0	"F": 2}
{"v": 1	"t": 2272626	"P": 1004.0	"F": 2}
{"v": 1	"t": 2272646	"P": 1004.25	"F": 2}
{"v": 1	"t": 2272666	"P": 1008.0	"F": 2}
{"v": 1	"t": 2272687	"P": 1004.5	"F": 2}
{"v": 1	"t": 2272707	"P": 1004.0	"F": 2}
{"v": 1	"t": 2272727	"P": 1003.0	"F": 1}
{"v": 1	"t": 2272747	"P": 1007.75	"F": 2}
{"v": 1	"t": 2272768	"P": 1004.25	"F": 2}
{"v": 1	"t": 2272788	"P": 1003.75	"F": 2}
{"v": 1	"t": 2272808	"P": 1002.5	"F": 1}
{"v": 1	"t": 2272829	"P": 1007.75	"F": 2}
{"v": 1	"t": 2272849	"P": 1007.0	"F": 2}
{"v": 1	"t": 2272869	"P": 1002.5	"F": 2}
{"v": 1	"t": 2272890	"P": 1001.5	"F": 1}
{"v": 1	"t": 2272910	"P": 1007.25	"F": 2}
{"v": 1	"t": 2272930	"P": 1006.5	"F": 1}
{"v": 1	"t": 2272951	"P": 1002.5	"F": 2}
{"v": 1	"t": 2272971	"P": 1002.0	"F": 2}
{"v": 1	"t": 2272991	"P": 1007.0	"F": 2}
{"v": 1	"t": 2273012	"P": 1004.25	"F": 1}
{"v": 1	"t": 2273032	"P": 1001.25	"F": 2}
{"v": 1	"t": 2273052	"P": 1005.5	"F": 2}
{"v": 1	"t": 2273073	"P": 1005.75	"F": 2}
{"v": 1	"t": 2273093	"P": 1004.5	"F": 2}
{"v": 1	"t": 2273113	"P": 1002.0	"F": 2}
{"v": 1	"t": 2273134	"P": 1003.25	"F": 2}
{"v": 1	"t": 2273154	"P": 1008.0	"F": 2}
{"v": 1	"t": 2273174	"P": 1004.0	"F": 2}
{"v": 1	"t": 2273195	"P": 1001.5	"F": 1}
{"v": 1	"t": 2273215	"P": 1005.0	"F": 1}
{"v": 1	"t": 2273235	"P": 1008.0	"F": 1}
{"v": 1	"t": 2273255	"P": 1005.75	"F": 2}
{"v": 1	"t": 2273276	"P": 1003.5	"F": 2}
{"v": 1	"t": 2273296	"P": 1002.75	"F": 1	"C": 46.555	"D": 3261	"sn": 54091929832280	"file": "/data/device_log/data0000.out"}
{"v": 1	"t": 2273316	"P": 1008.25	"F": 1}
{"v": 1	"t": 2273337	"P": 1007.0	"F": 1}
{"v": 1	"t": 2273357	"P": 1002.75	"F": 1}
{"v": 1	"t": 2273377	"P": 1002.25	"F": 0}
{"v": 1	"t": 2273397	"P": 1007.5	"F": 0}
{"v": 1	"t": 2273418	"P": 1004.75	"F": -1}
{"v": 1	"t": 2273438	"P": 1003.5	"F": -1}
{"v": 1	"t": 2273458	"P": 1003.0	"F": 0}
{"v": 1	"t": 2273479	"P": 1006.75	"F": 0}
{"v": 1	"t": 2273499	"P": 1008.0	"F": 1}
{"v": 1	"t": 2273519	"P": 1003.75	"F": 1}
{"v": 1	"t": 2273540	"P": 1001.25	"F": 1}
{"v": 1	"t": 2273560	"P": 1004.75	"F": 1}
{"v": 1	"t": 2273580	"P": 1008.0	"F": 1}
{"v": 1	"t": 2273600	"P": 1004.5	"F": 3}
{"v": 1	"t": 2273621	"P": 1001.5	"F": 3}
{"v": 1	"t": 2273641	"P": 1003.75	"F": 3}
{"v": 1	"t": 2273661	"P": 1006.5	"F": 2}
{"v": 1	"t": 2273682	"P": 1005.0	"F": 2}
{"v": 1	"t": 2273702	"P": 1003.25	"F": 1}
{"v": 1	"t": 2273722	"P": 1002.25	"F": 1}
{"v": 1	"t": 2273743	"P": 1007.5	"F": 2}
{"v": 1	"t": 2273763	"P": 1004.5	"F": 2}
{"v": 1	"t": 2273783	"P": 1001.5	"F": 1}
{"v": 1	"t": 2273803	"P": 1002.0	"F": 1}
{"v": 1	"t": 2273824	"P": 1008.0	"F": 1}
{"v": 1	"t": 2273844	"P": 1007.0	"F": 2}
{"v": 1	"t": 2273864	"P": 1003.0	"F": 2}
{"v": 1	"t": 2273885	"P": 1001.75	"F": 2}
{"v": 1	"t": 2273905	"P": 1006.25	"F": 2}
{"v": 1	"t": 2273925	"P": 1007.5	"F": 1}
{"v": 1	"t": 2273946	"P": 1004.25	"F": 3}
{"v": 1	"t": 2273966	"P": 1003.0	"F": 2}
{"v": 1	"t": 2273986	"P": 1004.0	"F": 1}
{"v": 1	"t": 2274006	"P": 1007.25	"F": 1}
{"v": 1	"t": 2274027	"P": 1006.0	"F": 1}
{"v": 1	"t": 2274047	"P": 1002.75	"F": 1}
{"v": 1	"t": 2274067	"P": 1002.75	"F": 2}
{"v": 1	"t": 2274088	"P": 1008.25	"F": 2}
{"v": 1	"t": 2274108	"P": 1007.25	"F": 1}
{"v": 1	"t": 2274128	"P": 1002.25	"F": 1}
{"v": 1	"t": 2274148	"P": 1003.75	"F": 1}
{"v": 1	"t": 2274169	"P": 1005.5	"F": 1}
{"v": 1	"t": 2274189	"P": 1007.75	"F": 0}
{"v": 1	"t": 2274209	"P": 1003.25	"F": 0}
{"v": 1	"t": 2274230	"P": 1001.25	"F": 0}
{"v": 1	"t": 2274250	"P": 1006.5	"F": 0}
{"v": 1	"t": 2274270	"P": 1007.25	"F": 2}
{"v": 1	"t": 2274291	"P": 1002.5	"F": 1}
{"v": 1	"t": 2274311	"P": 1001.5	"F": 1	"C": 46.59	"D": 3261	"sn": 54091929832280	"file": "/data/device_log/data0000.out"}
{"v": 1	"t": 2274331	"P": 1003.5	"F": 0}
{"v": 1	"t": 2274351	"P": 1008.0	"F": 1}
{"v": 1	"t": 2274372	"P": 1004.25	"F": 1}
{"v": 1	"t": 2274392	"P": 1001.5	"F": 1}
{"v": 1	"t": 2274412	"P": 1006.75	"F": 0}
{"v": 1	"t": 2274433	"P": 1005.25	"F": 0}
{"v": 1	"t": 2274453	"P": 1003.75	"F": 1}
{"v": 1	"t": 2274473	"P": 1000.5	"F": 2}
{"v": 1	"t": 2274494	"P": 1005.75	"F": 3}
{"v": 1	"t": 2274514	"P": 1008.75	"F": 2}
{"v": 1	"t": 2274534	"P": 1003.75	"F": 1}
{"v": 1	"t": 2274555	"P": 1002.25	"F": 1}
{"v": 1	"t": 2274575	"P": 1001.75	"F": 2}
{"v": 1	"t": 2274595	"P": 1007.5	"F": 2}
{"v": 1	"t": 2274615	"P": 1005.25	"F": 2}
{"v": 1	"t": 2274636	"P": 1002.25	"F": 2}
{"v": 1	"t": 2274656	"P": 1002.5	"F": 2}
{"v": 1	"t": 2274676	"P": 1008.5	"F": 2}
{"v": 1	"t": 2274697	"P": 1006.0	"F": 1}
{"v": 1	"t": 2274717	"P": 1004.0	"F": 1}
{"v": 1	"t": 2274737	"P": 1001.25	"F": 2}
{"v": 1	"t": 2274757	"P": 1007.25	"F": 2}
{"v": 1	"t": 2274778	"P": 1007.25	"F": 2}
{"v": 1	"t": 2274798	"P": 1002.75	"F": 2}
{"v": 1	"t": 2274818	"P": 1001.0	"F": 2}
{"v": 1	"t": 2274839	"P": 1005.75	"F": 2}
{"v": 1	"t": 2274859	"P": 1006.5	"F": 2}
{"v": 1	"t": 2274879	"P": 1003.0	"F": 2}
{"v": 1	"t": 2274900	"P": 1002.25	"F": 2}
{"v": 1	"t": 2274920	"P": 1002.5	"F": 2}
{"v": 1	"t": 2274940	"P": 1007.75	"F": 2}
{"v": 1	"t": 2274960	"P": 1004.25	"F": 2}
{"v": 1	"t": 2274981	"P": 1001.75	"F": 2}
{"v": 1	"t": 2275001	"P": 1002.25	"F": 1}
{"v": 1	"t": 2275021	"P": 1006.0	"F": 2}
{"v": 1	"t": 2275042	"P": 1002.25	"F": 2}
{"v": 1	"t": 2275062	"P": 1001.75	"F": 2}
{"v": 1	"t": 2275082	"P": 1003.75	"F": 2}
{"v": 1	"t": 2275103	"P": 1007.25	"F": 1}
{"v": 1	"t": 2275123	"P": 1004.5	"F": 1}
{"v": 1	"t": 2275143	"P": 1002.25	"F": 1}
{"v": 1	"t": 2275163	"P": 1001.75	"F": 2}
{"v": 1	"t": 2275184	"P": 1006.75	"F": 2}
{"v": 1	"t": 2275204	"P": 1006.75	"F": 1}
{"v": 1	"t": 2275224	"P": 1002.75	"F": 2}
{"v": 1	"t": 2275245	"P": 1001.25	"F": 2}
{"v": 1	"t": 2275265	"P": 1006.75	"F": 2}
{"v": 1	"t": 2275285	"P": 1008.0	"F": 2}
{"v": 1	"t": 2275306	"P": 1004.25	"F": 2}
{"v": 1	"t": 2275326	"P": 1002.0	"F": 1	"C": 46.57	"D": 3261	"sn": 54091929832280	"file": "/data/device_log/data0000.out"}
{"v": 1	"t": 2275346	"P": 1004.0	"F": 0}
{"v": 1	"t": 2275366	"P": 1007.0	"F": 0}
{"v": 1	"t": 2275387	"P": 1006.0	"F": 1}
{"v": 1	"t": 2275407	"P": 1002.75	"F": 1}
{"v": 1	"t": 2275427	"P": 1002.5	"F": 2}
{"v": 1	"t": 2275448	"P": 1007.25	"F": 2}
{"v": 1	"t": 2275468	"P": 1004.5	"F": 2}
{"v": 1	"t": 2275488	"P": 1002.75	"F": 1}
{"v": 1	"t": 2275508	"P": 1002.5	"F": 2}
{"v": 1	"t": 2275529	"P": 1007.75	"F": 2}
{"v": 1	"t": 2275549	"P": 1006.5	"F": 2}
{"v": 1	"t": 2275569	"P": 1003.0	"F": 2}
{"v": 1	"t": 2275590	"P": 1003.0	"F": 1}
{"v": 1	"t": 2275610	"P": 1006.5	"F": 1}
{"v": 1	"t": 2275630	"P": 1004.5	"F": 1}
{"v": 1	"t": 2275651	"P": 1002.25	"F": 1}
{"v": 1	"t": 2275671	"P": 1001.5	"F": 1}
{"v": 1	"t": 2275691	"P": 1006.5	"F": 1}
{"v": 1	"t": 2275712	"P": 1007.25	"F": 1}
{"v": 1	"t": 2275732	"P": 1003.5	"F": 1}
{"v": 1	"t": 2275752	"P": 1001.25	"F": 1}
{"v": 1	"t": 2275773	"P": 1008.25	"F": 1}
{"v": 1	"t": 2275793	"P": 1005.5	"F": 1}
{"v": 1	"t": 2275813	"P": 1002.25	"F": 1}
{"v": 1	"t": 2275833	"P": 1002.5	"F": 1}
{"v": 1	"t": 2275854	"P": 1009.25	"F": 1}
{"v": 1	"t": 2275874	"P": 1006.0	"F": 1}
{"v": 1	"t": 2275894	"P": 1001.75	"F": 2}
{"v": 1	"t": 2275915	"P": 1001.5	"F": 1}
{"v": 1	"t": 2275935	"P": 1004.25	"F": 1}
{"v": 1	"t": 2275955	"P": 1006.75	"F": 2}
{"v": 1	"t": 2275975	"P": 1004.5	"F": 2}
{"v": 1	"t": 2275996	"P": 1002.25	"F": 1}
{"v": 1	"t": 2276016	"P": 1003.5	"F": 1}
{"v": 1	"t": 2276036	"P": 1007.75	"F": 1}
{"v": 1	"t": 2276057	"P": 1003.5	"F": 2}
{"v": 1	"t": 2276077	"P": 1000.75	"F": 1}
{"v": 1	"t": 2276097	"P": 1003.25	"F": 1}
{"v": 1	"t": 2276118	"P": 1007.25	"F": -1}
{"v": 1	"t": 2276138	"P": 1003.25	"F": 1}
{"v": 1	"t": 2276158	"P": 1000.5	"F": 3}
{"v": 1	"t": 2276178	"P": 1004.0	"F": 3}
{"v": 1	"t": 2276199	"P": 1005.75	"F": 2}
{"v": 1	"t": 2276219	"P": 1006.0	"F": 2}
{"v": 1	"t": 2276239	"P": 1003.5	"F": 2}
{"v": 1	"t": 2276260	"P": 1002.0	"F": 2}
{"v": 1	"t": 2276280	"P": 1006.25	"F": 1}
{"v": 1	"t": 2276300	"P": 1006.5	"F": 0}
{"v": 1	"t": 2276321	"P": 1004.0	"F": 2}
{"v": 1	"t": 2276341	"P": 1001.25	"F": 1	"C": 46.585	"D": 3261	"sn": 54091929832280	"file": "/data/device_log/data0000.out"}
{"v": 1	"t": 2276361	"P": 1006.5	"F": 1}
{"v": 1	"t": 2276382	"P": 1007.75	"F": 1}
{"v": 1	"t": 2276402	"P": 1004.25	"F": 1}
{"v": 1	"t": 2276422	"P": 1004.0	"F": 1}
{"v": 1	"t": 2276443	"P": 1008.0	"F": 1}
{"v": 1	"t": 2276463	"P": 1006.25	"F": 1}
{"v": 1	"t": 2276483	"P": 1001.5	"F": 1}
{"v": 1	"t": 2276503	"P": 1002.75	"F": 2}
{"v": 1	"t": 2276524	"P": 1006.5	"F": 2}
{"v": 1	"t": 2276544	"P": 1006.0	"F": 1}
{"v": 1	"t": 2276564	"P": 1003.0	"F": 2}
{"v": 1	"t": 2276585	"P": 1003.25	"F": 2}
{"v": 1	"t": 2276605	"P": 1008.0	"F": 2}
{"v": 1	"t": 2276625	"P": 1005.25	"F": 2}
{"v": 1	"t": 2276646	"P": 1002.5	"F": 2}
{"v": 1	"t": 2276666	"P": 1004.5	"F": 3}
{"v": 1	"t": 2276686	"P": 1007.5	"F": 2}
{"v": 1	"t": 2276707	"P": 1004.0	"F": 3}
{"v": 1	"t": 2276727	"P": 1001.25	"F": 4}
{"v": 1	"t": 2276747	"P": 1002.0	"F": 2}
{"v": 1	"t": 2276768	"P": 1008.25	"F": 3}
{"v": 1	"t": 2276788	"P": 1002.75	"F": 2}
{"v": 1	"t": 2276808	"P": 1003.75	"F": 3}
{"v": 1	"t": 2276829	"P": 1006.0	"F": 3}
{"v": 1	"t": 2276849	"P": 1005.25	"F": 3}
{"v": 1	"t": 2276869	"P": 1003.5	"F": 1}
{"v": 1	"t": 2276890	"P": 1000.25	"F": 0}
{"v": 1	"t": 2276910	"P": 1007.75	"F": 0}
{"v": 1	"t": 2276930	"P": 1007.0	"F": 2}
{"v": 1	"t": 2276951	"P": 1002.75	"F": 2}
{"v": 1	"t": 2276971	"P": 1001.5	"F": -1}
{"v": 1	"t": 2276991	"P": 1006.25	"F": -1}
{"v": 1	"t": 2277012	"P": 1004.5	"F": -1}
{"v": 1	"t": 2277032	"P": 1003.25	"F": -2}
{"v": 1	"t": 2277052	"P": 1000.75	"F": -2}
{"v": 1	"t": 2277072	"P": 1005.25	"F": -1}
{"v": 1	"t": 2277093	"P": 1004.75	"F": -1}
{"v": 1	"t": 2277113	"P": 1003.25	"F": -3}
{"v": 1	"t": 2277133	"P": 1003.0	"F": -3}
{"v": 1	"t": 2277154	"P": 1003.75	"F": -5}
{"v": 1	"t": 2277174	"P": 1007.25	"F": -6}
{"v": 1	"t": 2277194	"P": 1003.0	"F": -9}
{"v": 1	"t": 2277215	"P": 1002.0	"F": -9}
{"v": 1	"t": 2277235	"P": 1003.0	"F": -10}
{"v": 1	"t": 2277255	"P": 1008.25	"F": -10}
{"v": 1	"t": 2277275	"P": 1002.25	"F": -10}
{"v": 1	"t": 2277296	"P": 1001.25	"F": -8}
{"v": 1	"t": 2277316	"P": 1001.5	"F": -7}
{"v": 1	"t": 2277336	"P": 1007.75	"F": -5}
{"v": 1	"t": 2277357	"P": 1004.75	"F": -4	"C": 46.59	"D": 3261	"sn": 54091929832280	"file": "/data/device_log/data0000.out"}
{"v": 1	"t": 2277377	"P": 1002.0	"F": -3}
{"v": 1	"t": 2277397	"P": 1001.0	"F": -2}
{"v": 1	"t": 2277418	"P": 1005.5	"F": -2}
{"v": 1	"t": 2277438	"P": 1004.75	"F": -1}
{"v": 1	"t": 2277458	"P": 1003.0	"F": -1}
{"v": 1	"t": 2277478	"P": 1000.0	"F": 0}
{"v": 1	"t": 2277499	"P": 1003.25	"F": 0}
{"v": 1	"t": 2277519	"P": 1007.25	"F": -1}
{"v": 1	"t": 2277539	"P": 1004.0	"F": -1}
{"v": 1	"t": 2277560	"P": 1001.25	"F": -1}
{"v": 1	"t": 2277580	"P": 1005.0	"F": 0}
{"v": 1	"t": 2277600	"P": 1007.5	"F": 0}
{"v": 1	"t": 2277621	"P": 1005.0	"F": 0}
{"v": 1	"t": 2277641	"P": 1002.75	"F": 0}
{"v": 1	"t": 2277661	"P": 1005.0	"F": -1}
{"v": 1	"t": 2277681	"P": 1007.0	"F": 1}
{"v": 1	"t": 2277702	"P": 1002.75	"F": 1}
{"v": 1	"t": 2277722	"P": 1001.0	"F": 1}
{"v": 1	"t": 2277742	"P": 1007.0	"F": 0}
{"v": 1	"t": 2277763	"P": 1006.25	"F": 1}
{"v": 1	"t": 2277783	"P": 1004.5	"F": 1}
{"v": 1	"t": 2277803	"P": 1000.75	"F": 1}
{"v": 1	"t": 2277824	"P": 1004.0	"F": 1}
{"v": 1	"t": 2277844	"P": 1010.0	"F": 1}
{"v": 1	"t": 2277864	"P": 1006.75	"F": 1}
{"v": 1	"t": 2277884	"P": 1002.25	"F": 1}
{"v": 1	"t": 2277905	"P": 1002.75	"F": 1}
{"v": 1	"t": 2277925	"P": 1008.5	"F": 1}
{"v": 1	"t": 2277945	"P": 1004.5	"F": 1}
{"v": 1	"t": 2277966	"P": 1001.5	"F": 1}
{"v": 1	"t": 2277986	"P": 1001.5	"F": 1}
{"v": 1	"t": 2278006	"P": 1005.25	"F": 1}
{"v": 1	"t": 2278027	"P": 1004.25	"F": 1}
{"v": 1	"t": 2278047	"P": 1001.25	"F": 1}
{"v": 1	"t": 2278067	"P": 1001.0	"F": 1}
{"v": 1	"t": 2278087	"P": 1005.75	"F": 1}
{"v": 1	"t": 2278108	"P": 1006.25	"F": 1}
{"v": 1	"t": 2278128	"P": 1004.0	"F": 1}
{"v": 1	"t": 2278148	"P": 1001.0	"F": 1}
{"v": 1	"t": 2278169	"P": 1002.75	"F": 1}
{"v": 1	"t": 2278189	"P": 1007.0	"F": 1}
{"v": 1	"t": 2278209	"P": 1006.75	"F": 2}
{"v": 1	"t": 2278230	"P": 1001.5	"F": 1}
{"v": 1	"t": 2278250	"P": 1003.0	"F": 1}
{"v": 1	"t": 2278270	"P": 1007.0	"F": 1}
{"v": 1	"t": 2278290	"P": 1005.5	"F": 1}
{"v": 1	"t": 2278311	"P": 1001.5	"F": 1}
{"v": 1	"t": 2278331	"P": 1002.5	"F": 1}
{"v": 1	"t": 2278351	"P": 1006.75	"F": 1}
{"v": 1	"t": 2278372	"P": 1006.25	"F": 1	"C": 46.57	"D": 3261	"sn": 54091929832280	"file": "/data/device_log/data0000.out"}
{"v": 1	"t": 2278392	"P": 1002.25	"F": 1}
{"v": 1	"t": 2278412	"P": 1001.0	"F": 1}
{"v": 1	"t": 2278433	"P": 1008.75	"F": 2}
{"v": 1	"t": 2278453	"P": 1003.25	"F": 2}
{"v": 1	"t": 2278473	"P": 1002.5	"F": 2}
{"v": 1	"t": 2278494	"P": 1002.0	"F": 2}
{"v": 1	"t": 2278514	"P": 1006.25	"F": 2}
{"v": 1	"t": 2278534	"P": 1006.5	"F": 2}
{"v": 1	"t": 2278554	"P": 1003.0	"F": 2}
{"v": 1	"t": 2278575	"P": 1002.5	"F": 2}
{"v": 1	"t": 2278595	"P": 1007.0	"F": -5}
{"v": 1	"t": 2278615	"P": 1005.25	"F": 7}
{"v": 1	"t": 2278636	"P": 1003.0	"F": 1}
{"v": 1	"t": 2278656	"P": 1002.25	"F": 2}
{"v": 1	"t": 2278676	"P": 1005.75	"F": 1}
{"v": 1	"t": 2278696	"P": 1007.5	"F": 3}
{"v": 1	"t": 2278717	"P": 1002.25	"F": 0}
{"v": 1	"t": 2278737	"P": 1000.5	"F": 2}
{"v": 1	"t": 2278757	"P": 1003.0	"F": 3}
{"v": 1	"t": 2278778	"P": 1008.75	"F": 2}
{"v": 1	"t": 2278798	"P": 1004.75	"F": 3}
{"v": 1	"t": 2278818	"P": 1000.0	"F": 1}
{"v": 1	"t": 2278838	"P": 1001.75	"F": 2}
{"v": 1	"t": 2278859	"P": 1006.0	"F": 2}
{"v": 1	"t": 2278879	"P": 1006.75	"F": 2}
{"v": 1	"t": 2278899	"P": 1003.75	"F": 2}
{"v": 1	"t": 2278920	"P": 1001.5	"F": 2}
{"v": 1	"t": 2278940	"P": 1006.5	"F": 2}
{"v": 1	"t": 2278960	"P": 1007.25	"F": 2}
{"v": 1	"t": 2278981	"P": 1002.25	"F": 2}
{"v": 1	"t": 2279001	"P": 999.25	"F": 1}
{"v": 1	"t": 2279021	"P": 1006.75	"F": 2}
{"v": 1	"t": 2279042	"P": 1007.5	"F": 2}
{"v": 1	"t": 2279062	"P": 1003.0	"F": 1}
{"v": 1	"t": 2279082	"P": 1001.0	"F": 0}
{"v": 1	"t": 2279102	"P": 1008.5	"F": 2}
{"v": 1	"t": 2279123	"P": 1006.0	"F": 2}
{"v": 1	"t": 2279143	"P": 1002.25	"F": 2}
{"v": 1	"t": 2279163	"P": 1000.25	"F": 2}
{"v": 1	"t": 2279184	"P": 1004.75	"F": 2}
{"v": 1	"t": 2279204	"P": 1006.75	"F": 2}
{"v": 1	"t": 2279224	"P": 1004.5	"F": 2}
{"v": 1	"t": 2279245	"P": 1003.5	"F": 2}
{"v": 1	"t": 2279265	"P": 1004.25	"F": 2}
{"v": 1	"t": 2279285	"P": 1010.25	"F": 2}
{"v": 1	"t": 2279305	"P": 1005.0	"F": 1}
{"v": 1	"t": 2279326	"P": 1002.75	"F": 1}
{"v": 1	"t": 2279346	"P": 1001.5	"F": 1}
{"v": 1	"t": 2279366	"P": 1007.5	"F": 2}
{"v": 1	"t": 2279387	"P": 1005.75	"F": 2	"C": 46.595	"D": 3261	"sn": 54091929832280	"file": "/data/device_log/data0000.out"}
{"v": 1	"t": 2279407	"P": 1002.0	"F": 2}
{"v": 1	"t": 2279427	"P": 1001.75	"F": 2}
{"v": 1	"t": 2279448	"P": 1008.25	"F": 2}
{"v": 1	"t": 2279468	"P": 1005.75	"F": 2}
{"v": 1	"t": 2279488	"P": 1002.75	"F": 2}
{"v": 1	"t": 2279508	"P": 1000.75	"F": 2}
{"v": 1	"t": 2279529	"P": 1005.5	"F": 2}
{"v": 1	"t": 2279549	"P": 1007.0	"F": 2}
{"v": 1	"t": 2279569	"P": 1003.25	"F": 1}
{"v": 1	"t": 2279590	"P": 1001.5	"F": 2}
{"v": 1	"t": 2279610	"P": 1006.5	"F": 2}
{"v": 1	"t": 2279630	"P": 1008.0	"F": 2}
{"v": 1	"t": 2279651	"P": 1004.0	"F": 1}
{"v": 1	"t": 2279671	"P": 1002.0	"F": 1}
{"v": 1	"t": 2279691	"P": 1005.5	"F": 2}
{"v": 1	"t": 2279712	"P": 1007.25	"F": 1}
{"v": 1	"t": 2279732	"P": 1004.0	"F": 1}
{"v": 1	"t": 2279752	"P": 1002.5	"F": 1}
{"v": 1	"t": 2279772	"P": 1006.75	"F": 1}
{"v": 1	"t": 2279793	"P": 1006.0	"F": 2}
{"v": 1	"t": 2279813	"P": 1003.25	"F": 2}
{"v": 1	"t": 2279833	"P": 1000.25	"F": 1}
{"v": 1	"t": 2279854	"P": 1003.0	"F": 2}
{"v": 1	"t": 2279874	"P": 1008.0	"F": 2}
{"v": 1	"t": 2279894	"P": 1006.25	"F": 1}
{"v": 1	"t": 2279914	"P": 1003.0	"F": 1}
{"v": 1	"t": 2279935	"P": 1003.0	"F": 2}
{"v": 1	"t": 2279955	"P": 1006.5	"F": 2}
{"v": 1	"t": 2279975	"P": 1005.5	"F": 2}
{"v": 1	"t": 2279996	"P": 1002.0	"F": 1}
{"v": 1	"t": 2280016	"P": 1001.75	"F": 1}
{"v": 1	"t": 2280036	"P": 1005.75	"F": 1}
{"v": 1	"t": 2280057	"P": 1006.0	"F": 1}
{"v": 1	"t": 2280077	"P": 1003.0	"F": 1}
{"v": 1	"t": 2280097	"P": 1000.5	"F": 2}
{"v": 1	"t": 2280117	"P": 1004.25	"F": 2}
{"v": 1	"t": 2280138	"P": 1008.25	"F": 2}
{"v": 1	"t": 2280158	"P": 1003.0	"F": 1}
{"v": 1	"t": 2280178	"P": 1001.5	"F": 1}
{"v": 1	"t": 2280199	"P": 1003.25	"F": 2}
{"v": 1	"t": 2280219	"P": 1006.75	"F": 2}
{"v": 1	"t": 2280239	"P": 1004.75	"F": 2}
{"v": 1	"t": 2280259	"P": 1001.25	"F": 2}
{"v": 1	"t": 2280280	"P": 1002.5	"F": 2}
{"v": 1	"t": 2280300	"P": 1008.0	"F": 2}
{"v": 1	"t": 2280320	"P": 1005.75	"F": 2}
{"v": 1	"t": 2280341	"P": 1001.0	"F": 2}
{"v": 1	"t": 2280361	"P": 1004.25	"F": 2}
{"v": 1	"t": 2280381	"P": 1007.75	"F": 2}
{"v": 1	"t": 2280402	"P": 1005.5	"F": 2	"C": 46.575	"D": 3261	"sn": 54091929832280	"file": "/data/device_log/data0000.out"}
{"v": 1	"t": 2280422	"P": 1000.0	"F": 2}
{"v": 1	"t": 2280442	"P": 1002.0	"F": 2}
{"v": 1	"t": 2280463	"P": 1005.75	"F": 2}
{"v": 1	"t": 2280483	"P": 1004.0	"F": 2}
{"v": 1	"t": 2280503	"P": 1001.0	"F": 2}
{"v": 1	"t": 2280524	"P": 1002.75	"F": 2}
{"v": 1	"t": 2280544	"P": 1007.75	"F": 2}
{"v": 1	"t": 2280564	"P": 1001.75	"F": 2}
{"v": 1	"t": 2280585	"P": 1002.25	"F": 2}
{"v": 1	"t": 2280605	"P": 1005.25	"F": 2}
{"v": 1	"t": 2280625	"P": 1006.75	"F": 2}
{"v": 1	"t": 2280646	"P": 1003.5	"F": 2}
{"v": 1	"t": 2280666	"P": 1000.75	"F": 2}
{"v": 1	"t": 2280686	"P": 1007.0	"F": 2}
{"v": 1	"t": 2280706	"P": 1007.5	"F": 2}
{"v": 1	"t": 2280727	"P": 1002.75	"F": 2}
{"v": 1	"t": 2280747	"P": 998.5	"F": 2}
{"v": 1	"t": 2280767	"P": 1004.5	"F": 1}
{"v": 1	"t": 2280788	"P": 1007.0	"F": 1}
{"v": 1	"t": 2280808	"P": 1003.5	"F": 1}
{"v": 1	"t": 2280828	"P": 1002.25	"F": 1}
{"v": 1	"t": 2280849	"P": 1006.25	"F": 1}
{"v": 1	"t": 2280869	"P": 1007.0	"F": 1}
{"v": 1	"t": 2280889	"P": 1002.0	"F": 1}
{"v": 1	"t": 2280910	"P": 1002.75	"F": 1}
{"v": 1	"t": 2280930	"P": 1007.25	"F": 1}
{"v": 1	"t": 2280950	"P": 1004.5	"F": 1}
{"v": 1	"t": 2280971	"P": 1004.25	"F": 1}
{"v": 1	"t": 2280991	"P": 1001.0	"F": 1}
{"v": 1	"t": 2281011	"P": 1006.5	"F": 1}
{"v": 1	"t": 2281032	"P": 1006.25	"F": 1}
{"v": 1	"t": 2281052	"P": 1003.0	"F": 1}
{"v": 1	"t": 2281072	"P": 1001.0	"F": 1}
{"v": 1	"t": 2281092	"P": 1006.5	"F": 1}
{"v": 1	"t": 2281113	"P": 1006.25	"F": 1}
{"v": 1	"t": 2281133	"P": 1003.0	"F": 1}
{"v": 1	"t": 2281153	"P": 1002.0	"F": 1}
{"v": 1	"t": 2281174	"P": 1003.5	"F": 1}
{"v": 1	"t": 2281194	"P": 1008.75	"F": 1}
{"v": 1	"t": 2281214	"P": 1004.5	"F": 1}
{"v": 1	"t": 2281234	"P": 1002.25	"F": 1}
{"v": 1	"t": 2281255	"P": 1004.0	"F": 1}
{"v": 1	"t": 2281275	"P": 1006.75	"F": 1}
{"v": 1	"t": 2281295	"P": 1005.5	"F": 1}
{"v": 1	"t": 2281316	"P": 1002.0	"F": 1}
{"v": 1	"t": 2281336	"P": 1001.25	"F": 1}
{"v": 1	"t": 2281356	"P": 1006.0	"F": 2}
{"v": 1	"t": 2281377	"P": 1007.0	"F": 2}
{"v": 1	"t": 2281397	"P": 1004.75	"F": 2}
{"v": 1	"t": 2281417	"P": 1000.75	"F": 2	"C": 46.585	"D": 3261	"sn": 54091929832280	"file": "/data/device_log/data0000.out"}
{"v": 1	"t": 2281437	"P": 1005.5	"F": 2}
{"v": 1	"t": 2281458	"P": 1007.5	"F": 2}
{"v": 1	"t": 2281478	"P": 1004.25	"F": 2}
{"v": 1	"t": 2281498	"P": 1002.5	"F": 2}
{"v": 1	"t": 2281519	"P": 1004.0	"F": 2}
{"v": 1	"t": 2281539	"P": 1008.75	"F": 2}
{"v": 1	"t": 2281559	"P": 1005.25	"F": 2}
{"v": 1	"t": 2281580	"P": 1001.75	"F": 2}
{"v": 1	"t": 2281600	"P": 1002.5	"F": 2}
{"v": 1	"t": 2281620	"P": 1007.5	"F": 2}
{"v": 1	"t": 2281640	"P": 1005.25	"F": 2}
{"v": 1	"t": 2281661	"P": 1000.25	"F": 2}
{"v": 1	"t": 2281681	"P": 1004.0	"F": 2}
{"v": 1	"t": 2281701	"P": 1007.0	"F": 2}
{"v": 1	"t": 2281722	"P": 1006.0	"F": 2}
{"v": 1	"t": 2281742	"P": 1003.25	"F": 2}
{"v": 1	"t": 2281762	"P": 1003.75	"F": 2}
{"v": 1	"t": 2281783	"P": 1007.5	"F": 3}
{"v": 1	"t": 2281803	"P": 1003.25	"F": 2}
{"v": 1	"t": 2281823	"P": 1002.0	"F": 3}
{"v": 1	"t": 2281843	"P": 1001.5	"F": 3}
{"v": 1	"t": 2281864	"P": 1006.75	"F": 3}
{"v": 1	"t": 2281884	"P": 1005.25	"F": 3}
{"v": 1	"t": 2281904	"P": 1003.75	"F": 4}
{"v": 1	"t": 2281925	"P": 1002.25	"F": 4}
{"v": 1	"t": 2281945	"P": 1008.25	"F": 2}
{"v": 1	"t": 2281965	"P": 1008.25	"F": 2}
{"v": 1	"t": 2281986	"P": 1003.5	"F": 3}
{"v": 1	"t": 2282006	"P": 1003.5	"F": 2}
{"v": 1	"t": 2282026	"P": 1004.75	"F": 2}
{"v": 1	"t": 2282046	"P": 1008.0	"F": 1}
{"v": 1	"t": 2282067	"P": 1004.5	"F": 3}
{"v": 1	"t": 2282087	"P": 1003.25	"F": 2}
{"v": 1	"t": 2282107	"P": 1003.75	"F": 1}
{"v": 1	"t": 2282128	"P": 1008.75	"F": 2}
{"v": 1	"t": 2282148	"P": 1005.25	"F": 1}
{"v": 1	"t": 2282168	"P": 1002.25	"F": 1}
{"v": 1	"t": 2282188	"P": 1001.0	"F": 2}
{"v": 1	"t": 2282209	"P": 1004.25	"F": 1}
{"v": 1	"t": 2282229	"P": 1007.25	"F": 1}
{"v": 1	"t": 2282249	"P": 1004.25	"F": 1}
{"v": 1	"t": 2282270	"P": 1001.25	"F": 2}
{"v": 1	"t": 2282290	"P": 1004.25	"F": 1}
{"v": 1	"t": 2282310	"P": 1007.5	"F": 1}
{"v": 1	"t": 2282330	"P": 1002.75	"F": 1}
{"v": 1	"t": 2282351	"P": 1002.0	"F": 1}
{"v": 1	"t": 2282371	"P": 1001.75	"F": 0}
{"v": 1	"t": 2282391	"P": 1007.25	"F": 0}
{"v": 1	"t": 2282412	"P": 1005.0	"F": 0}
{"v": 1	"t": 2282432	"P": 1000.75	"F": 0	"C": 46.58	"D": 3261	"sn": 54091929832280	"file": "/data/device_log/data0000.out"}
{"v": 1	"t": 2282452	"P": 1002.75	"F": 0}
{"v": 1	"t": 2282473	"P": 1006.5	"F": 0}
{"v": 1	"t": 2282493	"P": 1004.25	"F": 0}
{"v": 1	"t": 2282513	"P": 999.75	"F": 0}
{"v": 1	"t": 2282534	"P": 1002.5	"F": 0}
{"v": 1	"t": 2282554	"P": 1006.75	"F": 0}
{"v": 1	"t": 2282574	"P": 1005.5	"F": 1}
{"v": 1	"t": 2282594	"P": 1003.75	"F": 0}
{"v": 1	"t": 2282615	"P": 1002.75	"F": 0}
{"v": 1	"t": 2282635	"P": 1006.75	"F": 0}
{"v": 1	"t": 2282655	"P": 1005.25	"F": 0}
{"v": 1	"t": 2282676	"P": 1002.25	"F": 0}
{"v": 1	"t": 2282696	"P": 1002.0	"F": 1}
{"v": 1	"t": 2282716	"P": 1007.25	"F": 1}
{"v": 1	"t": 2282737	"P": 1007.5	"F": 1}
{"v": 1	"t": 2282757	"P": 1002.5	"F": 2}
{"v": 1	"t": 2282777	"P": 1002.25	"F": 1}
{"v": 1	"t": 2282797	"P": 1006.75	"F": 1}
{"v": 1	"t": 2282818	"P": 1008.0	"F": 1}
{"v": 1	"t": 2282838	"P": 1004.0	"F": 1}
{"v": 1	"t": 2282858	"P": 1002.5	"F": 1}
{"v": 1	"t": 2282879	"P": 1002.75	"F": 1}
{"v": 1	"t": 2282899	"P": 1008.25	"F": 1}
{"v": 1	"t": 2282919	"P": 1004.0	"F": 1}
{"v": 1	"t": 2282939	"P": 1001.0	"F": 1}
{"v": 1	"t": 2282960	"P": 1002.75	"F": 1}
{"v": 1	"t": 2282980	"P": 1005.25	"F": 1}
{"v": 1	"t": 2283000	"P": 1007.0	"F": 1}
{"v": 1	"t": 2283021	"P": 1002.75	"F": 1}
{"v": 1	"t": 2283041	"P": 1001.25	"F": 1}
{"v": 1	"t": 2283061	"P": 1006.5	"F": 1}
{"v": 1	"t": 2283082	"P": 1003.75	"F": 1}
{"v": 1	"t": 2283102	"P": 1000.75	"F": 1}
{"v": 1	"t": 2283122	"P": 1000.75	"F": 1}
{"v": 1	"t": 2283142	"P": 1006.25	"F": 2}
{"v": 1	"t": 2283163	"P": 1004.75	"F": 1}
{"v": 1	"t": 2283183	"P": 1003.75	"F": 2}
{"v": 1	"t": 2283203	"P": 999.5	"F": 1}
{"v": 1	"t": 2283224	"P": 1005.75	"F": 1}
{"v": 1	"t": 2283244	"P": 1006.75	"F": 1}
{"v": 1	"t": 2283264	"P": 1003.25	"F": 1}
{"v": 1	"t": 2283285	"P": 1001.5	"F": 1}
{"v": 1	"t": 2283305	"P": 1004.75	"F": 1}
{"v": 1	"t": 2283325	"P": 1006.75	"F": 1}
{"v": 1	"t": 2283345	"P": 1004.5	"F": 1}
{"v": 1	"t": 2283366	"P": 1001.75	"F": 1}
{"v": 1	"t": 2283386	"P": 1003.5	"F": 1}
{"v": 1	"t": 2283406	"P": 1006.75	"F": 1}
{"v": 1	"t": 2283427	"P": 1004.75	"F": 1}
{"v": 1	"t": 2283447	"P": 1002.5	"F": 1	"C": 46.59	"D": 3261	"sn": 54091929832280	"file": "/data/device_log/data0000.out"}
{"v": 1	"t": 2283467	"P": 1003.25	"F": 1}
{"v": 1	"t": 2283488	"P": 1007.0	"F": 1}
{"v": 1	"t": 2283508	"P": 1006.0	"F": 1}
{"v": 1	"t": 2283528	"P": 1003.5	"F": 2}
{"v": 1	"t": 2283548	"P": 1001.5	"F": 2}
{"v": 1	"t": 2283569	"P": 1004.5	"F": 1}
{"v": 1	"t": 2283589	"P": 1006.25	"F": 1}
{"v": 1	"t": 2283609	"P": 1001.75	"F": 1}
{"v": 1	"t": 2283630	"P": 1000.75	"F": 1}
{"v": 1	"t": 2283650	"P": 1007.25	"F": 2}
{"v": 1	"t": 2283670	"P": 1006.75	"F": 1}
{"v": 1	"t": 2283691	"P": 1002.0	"F": 1}
{"v": 1	"t": 2283711	"P": 1002.75	"F": 2}
{"v": 1	"t": 2283731	"P": 1007.0	"F": 1}
{"v": 1	"t": 2283752	"P": 1005.5	"F": 2}
{"v": 1	"t": 2283772	"P": 1001.0	"F": 2}
{"v": 1	"t": 2283792	"P": 1002.25	"F": 2}
{"v": 1	"t": 2283812	"P": 1005.75	"F": 1}
{"v": 1	"t": 2283833	"P": 1005.75	"F": 1}
{"v": 1	"t": 2283853	"P": 1002.5	"F": 1}
{"v": 1	"t": 2283873	"P": 1001.5	"F": 1}
{"v": 1	"t": 2283894	"P": 1003.5	"F": 1}
{"v": 1	"t": 2283914	"P": 1007.25	"F": 2}
{"v": 1	"t": 2283934	"P": 1004.75	"F": 1}
{"v": 1	"t": 2283955	"P": 1001.0	"F": 1}
{"v": 1	"t": 2283975	"P": 1003.5	"F": 2}
{"v": 1	"t": 2283995	"P": 1007.5	"F": 2}
{"v": 1	"t": 2284015	"P": 1005.25	"F": 2}
{"v": 1	"t": 2284036	"P": 1001.25	"F": 0}
{"v": 1	"t": 2284056	"P": 1002.0	"F": 2}
{"v": 1	"t": 2284076	"P": 1006.25	"F": 1}
{"v": 1	"t": 2284097	"P": 1003.75	"F": 1}
{"v": 1	"t": 2284117	"P": 1001.5	"F": 1}
{"v": 1	"t": 2284137	"P": 1001.0	"F": 1}
{"v": 1	"t": 2284157	"P": 1004.75	"F": 0}
{"v": 1	"t": 2284178	"P": 1005.5	"F": 0}
{"v": 1	"t": 2284198	"P": 1002.25	"F": 0}
{"v": 1	"t": 2284218	"P": 1002.25	"F": 0}
{"v": 1	"t": 2284239	"P": 1006.25	"F": -1}
{"v": 1	"t": 2284259	"P": 1009.0	"F": 3}
{"v": 1	"t": 2284279	"P": 1003.5	"F": 1}
{"v": 1	"t": 2284300	"P": 1001.0	"F": 2}
{"v": 1	"t": 2284320	"P": 1003.25	"F": 2}
{"v": 1	"t": 2284340	"P": 1008.25	"F": 3}
{"v": 1	"t": 2284361	"P": 1003.75	"F": 2}
{"v": 1	"t": 2284381	"P": 1001.75	"F": 2}
{"v": 1	"t": 2284401	"P": 1005.75	"F": 2}
{"v": 1	"t": 2284421	"P": 1005.75	"F": 1}
{"v": 1	"t": 2284442	"P": 1003.5	"F": 2}
{"v": 1	"t": 2284462	"P": 1001.5	"F": 1	"C": 46.565	"D": 3261	"sn": 54091929832280	"file": "/data/device_log/data0000.out"}
{"v": 1	"t": 2284482	"P": 1005.5	"F": 1}
{"v": 1	"t": 2284503	"P": 1005.25	"F": 1}
{"v": 1	"t": 2284523	"P": 1003.0	"F": 1}
{"v": 1	"t": 2284544	"P": 1002.5	"F": 0}
{"v": 1	"t": 2284564	"P": 1006.75	"F": 0}
{"v": 1	"t": 2284584	"P": 1004.75	"F": 1}
{"v": 1	"t": 2284605	"P": 1003.0	"F": 0}
{"v": 1	"t": 2284625	"P": 1002.25	"F": 1}
{"v": 1	"t": 2284645	"P": 1008.25	"F": 1}
{"v": 1	"t": 2284665	"P": 1004.75	"F": 1}
{"v": 1	"t": 2284686	"P": 1001.5	"F": 0}
{"v": 1	"t": 2284706	"P": 1004.0	"F": 1}
{"v": 1	"t": 2284726	"P": 1005.5	"F": 1}
{"v": 1	"t": 2284747	"P": 1003.0	"F": 1}
{"v": 1	"t": 2284767	"P": 1001.5	"F": 0}
{"v": 1	"t": 2284787	"P": 1006.0	"F": 1}
{"v": 1	"t": 2284808	"P": 1006.75	"F": 1}
{"v": 1	"t": 2284828	"P": 1003.0	"F": 1}
{"v": 1	"t": 2284848	"P": 1001.25	"F": 1}
{"v": 1	"t": 2284869	"P": 1003.75	"F": 1}
{"v": 1	"t": 2284889	"P": 1008.25	"F": 1}
{"v": 1	"t": 2284909	"P": 1000.5	"F": 0}
{"v": 1	"t": 2284930	"P": 998.75	"F": 1}
{"v": 1	"t": 2284950	"P": 1005.0	"F": 1}
{"v": 1	"t": 2284970	"P": 1005.75	"F": 1}
{"v": 1	"t": 2284991	"P": 1002.25	"F": 1}
{"v": 1	"t": 2285011	"P": 1001.25	"F": 1}
{"v": 1	"t": 2285031	"P": 1004.5	"F": 1}
{"v": 1	"t": 2285051	"P": 1005.25	"F": 1}
{"v": 1	"t": 2285072	"P": 1003.75	"F": 1}
{"v": 1	"t": 2285092	"P": 999.5	"F": 1}
{"v": 1	"t": 2285112	"P": 1004.5	"F": 1}
{"v": 1	"t": 2285133	"P": 1005.25	"F": 1}
{"v": 1	"t": 2285153	"P": 1002.75	"F": 1}
{"v": 1	"t": 2285173	"P": 1000.75	"F": 0}
{"v": 1	"t": 2285194	"P": 1003.75	"F": 0}
{"v": 1	"t": 2285214	"P": 1007.0	"F": 2}
{"v": 1	"t": 2285234	"P": 1005.0	"F": 1}
{"v": 1	"t": 2285254	"P": 1002.25	"F": 1}
{"v": 1	"t": 2285275	"P": 1003.5	"F": 0}
{"v": 1	"t": 2285295	"P": 1007.75	"F": 1}
{"v": 1	"t": 2285315	"P": 1006.5	"F": 3}
{"v": 1	"t": 2285336	"P": 1002.25	"F": 2}
{"v": 1	"t": 2285356	"P": 1000.5	"F": 2}
{"v": 1	"t": 2285376	"P": 1008.5	"F": 0}
{"v": 1	"t": 2285397	"P": 1006.75	"F": 1}
{"v": 1	"t": 2285417	"P": 1003.75	"F": 0}
{"v": 1	"t": 2285437	"P": 1002.0	"F": 1}
{"v": 1	"t": 2285457	"P": 1004.0	"F": 0}
{"v": 1	"t": 2285478	"P": 1008.75	"F": -1	"C": 46.595	"D": 3261	"sn": 54091929832280	"file": "/data/device_log/data0000.out"}
{"v": 1	"t": 2285498	"P": 1002.75	"F": -1}
{"v": 1	"t": 2285518	"P": 1002.25	"F": -1}
{"v": 1	"t": 2285539	"P": 1004.25	"F": 1}
{"v": 1	"t": 2285559	"P": 1007.0	"F": 0}
{"v": 1	"t": 2285579	"P": 1002.25	"F": -1}
{"v": 1	"t": 2285599	"P": 1003.0	"F": -1}
{"v": 1	"t": 2285620	"P": 1003.0	"F": -2}
{"v": 1	"t": 2285640	"P": 1007.0	"F": -2}
{"v": 1	"t": 2285660	"P": 1003.0	"F": -3}
{"v": 1	"t": 2285681	"P": 1001.0	"F": -3}
{"v": 1	"t": 2285701	"P": 1004.5	"F": -1}
{"v": 1	"t": 2285721	"P": 1006.75	"F": -3}
{"v": 1	"t": 2285742	"P": 1003.5	"F": -2}
{"v": 1	"t": 2285762	"P": 1000.75	"F": -1}
{"v": 1	"t": 2285782	"P": 1002.25	"F": -1}
{"v": 1	"t": 2285803	"P": 1007.0	"F": -1}
{"v": 1	"t": 2285823	"P": 1006.0	"F": 0}
{"v": 1	"t": 2285843	"P": 1000.25	"F": 0}
{"v": 1	"t": 2285863	"P": 1001.75	"F": 0}
{"v": 1	"t": 2285884	"P": 1006.5	"F": 0}
{"v": 1	"t": 2285904	"P": 1004.5	"F": 1}
{"v": 1	"t": 2285924	"P": 1002.25	"F": 1}
{"v": 1	"t": 2285945	"P": 1001.0	"F": 1}
{"v": 1	"t": 2285965	"P": 1005.25	"F": 1}
{"v": 1	"t": 2285985	"P": 1007.5	"F": 1}
{"v": 1	"t": 2286006	"P": 1003.0	"F": 1}
{"v": 1	"t": 2286026	"P": 1003.5	"F": 1}
{"v": 1	"t": 2286046	"P": 1004.75	"F": 1}
{"v": 1	"t": 2286066	"P": 1008.0	"F": 1}
{"v": 1	"t": 2286087	"P": 1005.75	"F": 1}
{"v": 1	"t": 2286107	"P": 1002.25	"F": 1}
{"v": 1	"t": 2286127	"P": 1003.0	"F": 1}
{"v": 1	"t": 2286148	"P": 1006.75	"F": 1}
{"v": 1	"t": 2286168	"P": 1004.25	"F": 1}
{"v": 1	"t": 2286188	"P": 1002.5	"F": 1}
{"v": 1	"t": 2286208	"P": 1002.75	"F": 1}
{"v": 1	"t": 2286229	"P": 1006.25	"F": 1}
{"v": 1	"t": 2286249	"P": 1006.25	"F": 1}
{"v": 1	"t": 2286269	"P": 1004.0	"F": 2}
{"v": 1	"t": 2286290	"P": 1001.75	"F": 2}
{"v": 1	"t": 2286310	"P": 1005.75	"F": 2}
{"v": 1	"t": 2286330	"P": 1005.75	"F": 2}
{"v": 1	"t": 2286351	"P": 1002.75	"F": 2}
{"v": 1	"t": 2286371	"P": 1001.25	"F": 2}
{"v": 1	"t": 2286391	"P": 1004.75	"F": 2}
{"v": 1	"t": 2286411	"P": 1006.75	"F": 2}
{"v": 1	"t": 2286432	"P": 1002.5	"F": 1}
{"v": 1	"t": 2286452	"P": 1001.0	"F": 2}
{"v": 1	"t": 2286472	"P": 1004.5	"F": 2}
{"v": 1	"t": 2286493	"P": 1006.0	"F": 2	"C": 46.605	"D": 3261	"sn": 54091929832280	"file": "/data/device_log/data0000.out"}
{"v": 1	"t": 2286513	"P": 1001.5	"F": 2}
{"v": 1	"t": 2286533	"P": 1002.0	"F": 2}
{"v": 1	"t": 2286554	"P": 1004.75	"F": 2}
{"v": 1	"t": 2286574	"P": 1006.0	"F": 2}
{"v": 1	"t": 2286594	"P": 1003.75	"F": 2}
{"v": 1	"t": 2286615	"P": 1002.75	"F": 2}
{"v": 1	"t": 2286635	"P": 1003.5	"F": 2}
{"v": 1	"t": 2286655	"P": 1008.0	"F": 2}
{"v": 1	"t": 2286675	"P": 1002.75	"F": 2}
{"v": 1	"t": 2286696	"P": 1000.5	"F": 2}
{"v": 1	"t": 2286716	"P": 1004.75	"F": 2}
{"v": 1	"t": 2286736	"P": 1006.0	"F": 2}
{"v": 1	"t": 2286757	"P": 1004.75	"F": 2}
{"v": 1	"t": 2286777	"P": 1001.5	"F": 2}
{"v": 1	"t": 2286797	"P": 1002.75	"F": 2}
{"v": 1	"t": 2286818	"P": 1008.75	"F": 1}
{"v": 1	"t": 2286838	"P": 1007.0	"F": 1}
{"v": 1	"t": 2286858	"P": 1004.5	"F": 2}
{"v": 1	"t": 2286878	"P": 1002.75	"F": 1}
{"v": 1	"t": 2286899	"P": 1005.75	"F": 1}
{"v": 1	"t": 2286919	"P": 1007.0	"F": 1}
{"v": 1	"t": 2286939	"P": 1003.75	"F": 1}
{"v": 1	"t": 2286960	"P": 1002.75	"F": 1}
{"v": 1	"t": 2286980	"P": 1005.25	"F": 1}
{"v": 1	"t": 2287000	"P": 1007.75	"F": 1}
{"v": 1	"t": 2287020	"P": 1004.5	"F": 1}
{"v": 1	"t": 2287041	"P": 1001.75	"F": 2}
{"v": 1	"t": 2287061	"P": 1002.75	"F": 2}
{"v": 1	"t": 2287082	"P": 1007.0	"F": 1}
{"v": 1	"t": 2287102	"P": 1005.5	"F": 1}
{"v": 1	"t": 2287122	"P": 1000.5	"F": 1}
{"v": 1	"t": 2287142	"P": 1005.0	"F": 1}
{"v": 1	"t": 2287163	"P": 1007.5	"F": 1}
{"v": 1	"t": 2287183	"P": 1005.75	"F": 1}
{"v": 1	"t": 2287203	"P": 999.0	"F": 1}
{"v": 1	"t": 2287224	"P": 1003.5	"F": 1}
{"v": 1	"t": 2287244	"P": 1007.5	"F": 1}
{"v": 1	"t": 2287264	"P": 1004.25	"F": 1}
{"v": 1	"t": 2287284	"P": 1001.25	"F": 1}
{"v": 1	"t": 2287305	"P": 1002.0	"F": 1}
{"v": 1	"t": 2287325	"P": 1007.5	"F": 1}
{"v": 1	"t": 2287345	"P": 1005.5	"F": 1}
{"v": 1	"t": 2287366	"P": 1003.5	"F": 1}
{"v": 1	"t": 2287386	"P": 1003.0	"F": 1}
{"v": 1	"t": 2287406	"P": 1006.0	"F": 1}
{"v": 1	"t": 2287427	"P": 1005.25	"F": 1}
{"v": 1	"t": 2287447	"P": 1003.25	"F": 2}
{"v": 1	"t": 2287467	"P": 1002.0	"F": 2}
{"v": 1	"t": 2287487	"P": 1004.5	"F": 2}
{"v": 1	"t": 2287508	"P": 1008.25	"F": 2	"C": 46.585	"D": 3261	"sn": 54091929832280	"file": "/data/device_log/data0000.out"}
{"v": 1	"t": 2287528	"P": 1003.75	"F": 1}
{"v": 1	"t": 2287548	"P": 1001.75	"F": 2}
{"v": 1	"t": 2287569	"P": 1005.75	"F": 2}
{"v": 1	"t": 2287589	"P": 1006.5	"F": 1}
{"v": 1	"t": 2287609	"P": 1004.25	"F": 1}
{"v": 1	"t": 2287630	"P": 1001.25	"F": 1}
{"v": 1	"t": 2287650	"P": 1004.75	"F": 1}
{"v": 1	"t": 2287670	"P": 1008.75	"F": 1}
{"v": 1	"t": 2287691	"P": 1003.25	"F": 1}
{"v": 1	"t": 2287711	"P": 1000.25	"F": 1}
{"v": 1	"t": 2287731	"P": 1004.25	"F": 1}
{"v": 1	"t": 2287751	"P": 1007.5	"F": 1}
{"v": 1	"t": 2287772	"P": 1003.75	"F": 1}
{"v": 1	"t": 2287792	"P": 1001.75	"F": 1}
{"v": 1	"t": 2287812	"P": 1004.0	"F": 1}
{"v": 1	"t": 2287833	"P": 1005.75	"F": 1}
{"v": 1	"t": 2287853	"P": 1003.5	"F": 0}
{"v": 1	"t": 2287873	"P": 1000.75	"F": 0}
{"v": 1	"t": 2287894	"P": 1004.0	"F": 0}
{"v": 1	"t": 2287914	"P": 1007.25	"F": 0}
{"v": 1	"t": 2287934	"P": 1003.5	"F": 0}
{"v": 1	"t": 2287954	"P": 1003.0	"F": -1}
{"v": 1	"t": 2287975	"P": 1001.0	"F": -1}
{"v": 1	"t": 2287995	"P": 1008.0	"F": -1}
{"v": 1	"t": 2288015	"P": 1006.75	"F": -1}
{"v": 1	"t": 2288036	"P": 1002.25	"F": -1}
{"v": 1	"t": 2288056	"P": 1000.25	"F": 0}
{"v": 1	"t": 2288076	"P": 1007.5	"F": 0}
{"v": 1	"t": 2288097	"P": 1005.75	"F": 0}
{"v": 1	"t": 2288117	"P": 1005.25	"F": 0}
{"v": 1	"t": 2288137	"P": 1000.5	"F": 0}
{"v": 1	"t": 2288157	"P": 1005.75	"F": 1}
{"v": 1	"t": 2288178	"P": 1007.5	"F": 1}
{"v": 1	"t": 2288198	"P": 1004.0	"F": 1}
{"v": 1	"t": 2288218	"P": 1001.0	"F": 1}
{"v": 1	"t": 2288239	"P": 1002.25	"F": 1}
{"v": 1	"t": 2288259	"P": 1008.0	"F": 1}
{"v": 1	"t": 2288279	"P": 1004.25	"F": 1}
{"v": 1	"t": 2288299	"P": 1001.25	"F": 1}
{"v": 1	"t": 2288320	"P": 1002.75	"F": 1}
{"v": 1	"t": 2288340	"P": 1006.75	"F": 1}
{"v": 1	"t": 2288360	"P": 1004.5	"F": 1}
{"v": 1	"t": 2288381	"P": 1001.5	"F": 2}
{"v": 1	"t": 2288401	"P": 1002.25	"F": 1}
{"v": 1	"t": 2288421	"P": 1006.5	"F": 1}
{"v": 1	"t": 2288442	"P": 1005.5	"F": 1}
{"v": 1	"t": 2288462	"P": 1003.25	"F": 2}
{"v": 1	"t": 2288482	"P": 1002.0	"F": 2}
{"v": 1	"t": 2288502	"P": 1007.75	"F": 2}
{"v": 1	"t": 2288523	"P": 1006.0	"F": 2	"C": 46.58	"D": 3261	"sn": 54091929832280	"file": "/data/device_log/data0000.out"}
{"v": 1	"t": 2288543	"P": 1003.0	"F": 2}
{"v": 1	"t": 2288563	"P": 1000.0	"F": 1}
{"v": 1	"t": 2288584	"P": 1007.75	"F": 2}
{"v": 1	"t": 2288604	"P": 1005.75	"F": 1}
{"v": 1	"t": 2288624	"P": 1002.25	"F": 1}
{"v": 1	"t": 2288645	"P": 1002.0	"F": 1}
{"v": 1	"t": 2288665	"P": 1006.75	"F": 1}
{"v": 1	"t": 2288686	"P": 1002.0	"F": 1}
{"v": 1	"t": 2288706	"P": 1000.75	"F": 1}
{"v": 1	"t": 2288726	"P": 1004.0	"F": 1}
{"v": 1	"t": 2288746	"P": 1007.25	"F": 1}
{"v": 1	"t": 2288767	"P": 1004.0	"F": 1}
{"v": 1	"t": 2288787	"P": 1000.75	"F": 1}
{"v": 1	"t": 2288807	"P": 1004.0	"F": 1}
{"v": 1	"t": 2288828	"P": 1007.0	"F": 1}
{"v": 1	"t": 2288848	"P": 1001.75	"F": 0}
{"v": 1	"t": 2288868	"P": 1001.75	"F": 1}
{"v": 1	"t": 2288889	"P": 1007.5	"F": 1}
{"v": 1	"t": 2288909	"P": 1006.5	"F": 0}
{"v": 1	"t": 2288929	"P": 1003.25	"F": 0}
{"v": 1	"t": 2288950	"P": 1001.25	"F": 1}
{"v": 1	"t": 2288970	"P": 1004.5	"F": 0}
{"v": 1	"t": 2288990	"P": 1005.25	"F": 0}
{"v": 1	"t": 2289011	"P": 1003.25	"F": 0}
{"v": 1	"t": 2289031	"P": 1001.5	"F": 1}
{"v": 1	"t": 2289051	"P": 1006.0	"F": 1}
{"v": 1	"t": 2289072	"P": 1006.25	"F": 1}
{"v": 1	"t": 2289092	"P": 1001.5	"F": 1}
{"v": 1	"t": 2289112	"P": 1000.25	"F": 1}
{"v": 1	"t": 2289132	"P": 1005.5	"F": 1}
{"v": 1	"t": 2289153	"P": 1006.25	"F": 1}
{"v": 1	"t": 2289173	"P": 1003.75	"F": 1}
{"v": 1	"t": 2289193	"P": 1002.25	"F": 1}
{"v": 1	"t": 2289214	"P": 1002.75	"F": 1}
{"v": 1	"t": 2289234	"P": 1008.25	"F": 2}
{"v": 1	"t": 2289254	"P": 1003.25	"F": 2}
{"v": 1	"t": 2289274	"P": 999.0	"F": 2}
{"v": 1	"t": 2289295	"P": 1001.0	"F": 2}
{"v": 1	"t": 2289315	"P": 1006.75	"F": 2}
{"v": 1	"t": 2289335	"P": 1005.0	"F": 2}
{"v": 1	"t": 2289356	"P": 1001.75	"F": 2}
{"v": 1	"t": 2289376	"P": 1000.75	"F": 2}
{"v": 1	"t": 2289396	"P": 1006.25	"F": 2}
{"v": 1	"t": 2289417	"P": 1007.25	"F": 2}
{"v": 1	"t": 2289437	"P": 1003.25	"F": 2}
{"v": 1	"t": 2289457	"P": 1000.0	"F": 2}
{"v": 1	"t": 2289477	"P": 1004.0	"F": 2}
{"v": 1	"t": 2289498	"P": 1007.0	"F": 2}
{"v": 1	"t": 2289518	"P": 1004.5	"F": 2}
{"v": 1	"t": 2289538	"P": 998.75	"F": 2	"C": 46.595	"D": 3261	"sn": 54091929832280	"file": "/data/device_log/data0000.out"}
{"v": 1	"t": 2289559	"P": 1001.0	"F": 2}
{"v": 1	"t": 2289579	"P": 1007.75	"F": 2}
{"v": 1	"t": 2289599	"P": 1004.5	"F": 2}
{"v": 1	"t": 2289619	"P": 1001.25	"F": 2}
{"v": 1	"t": 2289640	"P": 1003.0	"F": 2}
{"v": 1	"t": 2289660	"P": 1007.75	"F": 2}
{"v": 1	"t": 2289680	"P": 1005.25	"F": 2}
{"v": 1	"t": 2289701	"P": 1002.0	"F": 2}
{"v": 1	"t": 2289721	"P": 1002.75	"F": 2}
{"v": 1	"t": 2289741	"P": 1007.25	"F": 2}
{"v": 1	"t": 2289762	"P": 1006.5	"F": 2}
{"v": 1	"t": 2289782	"P": 1001.25	"F": 2}
{"v": 1	"t": 2289802	"P": 1002.0	"F": 2}
{"v": 1	"t": 2289823	"P": 1006.75	"F": 2}
{"v": 1	"t": 2289843	"P": 1004.5	"F": 2}
{"v": 1	"t": 2289863	"P": 1003.25	"F": 2}
{"v": 1	"t": 2289883	"P": 1001.0	"F": 2}
{"v": 1	"t": 2289904	"P": 1007.25	"F": 2}
{"v": 1	"t": 2289924	"P": 1006.5	"F": 2}
{"v": 1	"t": 2289944	"P": 1003.0	"F": 2}
{"v": 1	"t": 2289965	"P": 999.5	"F": 2}
{"v": 1	"t": 2289985	"P": 1004.75	"F": 2}
{"v": 1	"t": 2290005	"P": 1006.75	"F": 2}
{"v": 1	"t": 2290025	"P": 1003.5	"F": 2}
{"v": 1	"t": 2290046	"P": 1001.25	"F": 1}
{"v": 1	"t": 2290066	"P": 1003.25	"F": 1}
{"v": 1	"t": 2290086	"P": 1007.25	"F": 2}
{"v": 1	"t": 2290107	"P": 1004.25	"F": 1}
{"v": 1	"t": 2290127	"P": 1002.5	"F": 2}
{"v": 1	"t": 2290147	"P": 1003.25	"F": 2}
{"v": 1	"t": 2290168	"P": 1007.5	"F": 1}
{"v": 1	"t": 2290188	"P": 1006.0	"F": 2}
{"v": 1	"t": 2290208	"P": 1001.75	"F": 1}
{"v": 1	"t": 2290228	"P": 999.75	"F": 1}
{"v": 1	"t": 2290249	"P": 1006.25	"F": 1}
{"v": 1	"t": 2290269	"P": 1006.5	"F": 1}
{"v": 1	"t": 2290289	"P": 1003.0	"F": 2}
{"v": 1	"t": 2290310	"P": 1004.0	"F": 1}
{"v": 1	"t": 2290330	"P": 1004.0	"F": 1}
{"v": 1	"t": 2290350	"P": 1007.25	"F": 1}
{"v": 1	"t": 2290371	"P": 1004.25	"F": 1}
{"v": 1	"t": 2290391	"P": 1001.5	"F": 1}
{"v": 1	"t": 2290411	"P": 1005.5	"F": 1}
{"v": 1	"t": 2290431	"P": 1007.0	"F": 1}
{"v": 1	"t": 2290452	"P": 1005.75	"F": 1}
{"v": 1	"t": 2290472	"P": 1002.0	"F": 1}
{"v": 1	"t": 2290492	"P": 1004.5	"F": 1}
{"v": 1	"t": 2290513	"P": 1007.75	"F": 1}
{"v": 1	"t": 2290533	"P": 1003.5	"F": 1}
{"v": 1	"t": 2290553	"P": 1001.25	"F": 1	"C": 46.575	"D": 3261	"sn": 54091929832280	"file": "/data/device_log/data0000.out"}
{"v": 1	"t": 2290574	"P": 1003.75	"F": 2}
{"v": 1	"t": 2290594	"P": 1006.5	"F": 1}
{"v": 1	"t": 2290614	"P": 1004.5	"F": 1}
{"v": 1	"t": 2290634	"P": 1002.5	"F": 1}
{"v": 1	"t": 2290655	"P": 1004.5	"F": 1}
{"v": 1	"t": 2290675	"P": 1007.75	"F": 2}
{"v": 1	"t": 2290695	"P": 1004.5	"F": 2}
{"v": 1	"t": 2290716	"P": 1001.5	"F": 2}
{"v": 1	"t": 2290736	"P": 1001.25	"F": 2}
{"v": 1	"t": 2290756	"P": 1006.75	"F": 2}
{"v": 1	"t": 2290777	"P": 1006.5	"F": 2}
{"v": 1	"t": 2290797	"P": 1002.5	"F": 2}
{"v": 1	"t": 2290817	"P": 1001.5	"F": 1}
{"v": 1	"t": 2290837	"P": 1004.5	"F": 1}
{"v": 1	"t": 2290858	"P": 1007.0	"F": 2}
{"v": 1	"t": 2290878	"P": 1004.0	"F": 1}
{"v": 1	"t": 2290898	"P": 1001.75	"F": 2}
{"v": 1	"t": 2290919	"P": 1002.5	"F": 2}
{"v": 1	"t": 2290939	"P": 1007.25	"F": 2}
{"v": 1	"t": 2290959	"P": 1004.0	"F": 1}
{"v": 1	"t": 2290979	"P": 1002.5	"F": 2}
{"v": 1	"t": 2291000	"P": 1000.25	"F": 1}
{"v": 1	"t": 2291020	"P": 1005.5	"F": 2}
{"v": 1	"t": 2291040	"P": 1005.75	"F": 2}
{"v": 1	"t": 2291061	"P": 1003.75	"F": 2}
{"v": 1	"t": 2291081	"P": 1001.5	"F": 2}
{"v": 1	"t": 2291101	"P": 1006.25	"F": 2}
{"v": 1	"t": 2291121	"P": 1007.0	"F": 2}
{"v": 1	"t": 2291142	"P": 1004.25	"F": 1}
{"v": 1	"t": 2291162	"P": 1000.25	"F": 1}
{"v": 1	"t": 2291182	"P": 1005.75	"F": 2}
{"v": 1	"t": 2291203	"P": 1005.5	"F": 2}
{"v": 1	"t": 2291223	"P": 1003.5	"F": 2}
{"v": 1	"t": 2291243	"P": 1000.75	"F": 2}
{"v": 1	"t": 2291264	"P": 1004.0	"F": 2}
{"v": 1	"t": 2291284	"P": 1005.5	"F": 2}
{"v": 1	"t": 2291304	"P": 1003.75	"F": 1}
{"v": 1	"t": 2291325	"P": 998.75	"F": 2}
{"v": 1	"t": 2291345	"P": 1003.75	"F": 2}
{"v": 1	"t": 2291365	"P": 1008.25	"F": 2}
{"v": 1	"t": 2291385	"P": 1005.0	"F": 1}
{"v": 1	"t": 2291406	"P": 1002.0	"F": 2}
{"v": 1	"t": 2291426	"P": 1003.5	"F": 2}
{"v": 1	"t": 2291446	"P": 1007.75	"F": 1}
{"v": 1	"t": 2291467	"P": 1004.75	"F": 2}
{"v": 1	"t": 2291487	"P": 1000.5	"F": 2}
{"v": 1	"t": 2291507	"P": 1002.25	"F": 1}
{"v": 1	"t": 2291528	"P": 1006.5	"F": 2}
{"v": 1	"t": 2291548	"P": 1005.25	"F": 2}
{"v": 1	"t": 2291568	"P": 1002.25	"F": 2	"C": 46.585	"D": 3261	"sn": 54091929832280	"file": "/data/device_log/data0000.out"}
{"v": 1	"t": 2291588	"P": 1000.0	"F": 2}
{"v": 1	"t": 2291609	"P": 1006.75	"F": 2}
{"v": 1	"t": 2291629	"P": 1006.75	"F": 2}
{"v": 1	"t": 2291649	"P": 1002.75	"F": 1}
{"v": 1	"t": 2291670	"P": 1001.5	"F": 2}
{"v": 1	"t": 2291690	"P": 1006.25	"F": 1}
{"v": 1	"t": 2291710	"P": 1005.5	"F": 2}
{"v": 1	"t": 2291731	"P": 1002.0	"F": 2}
{"v": 1	"t": 2291751	"P": 999.75	"F": 2}
{"v": 1	"t": 2291771	"P": 1004.0	"F": 1}
{"v": 1	"t": 2291791	"P": 1005.75	"F": 2}
{"v": 1	"t": 2291812	"P": 1003.0	"F": 1}
{"v": 1	"t": 2291832	"P": 1000.5	"F": 1}
{"v": 1	"t": 2291852	"P": 1004.75	"F": 2}
{"v": 1	"t": 2291873	"P": 1007.5	"F": 1}
{"v": 1	"t": 2291893	"P": 1003.0	"F": 2}
{"v": 1	"t": 2291913	"P": 1000.5	"F": 1}
{"v": 1	"t": 2291934	"P": 1004.0	"F": 2}
{"v": 1	"t": 2291954	"P": 1007.5	"F": 2}
{"v": 1	"t": 2291974	"P": 1005.25	"F": 2}
{"v": 1	"t": 2291995	"P": 1001.0	"F": 2}
{"v": 1	"t": 2292015	"P": 1004.25	"F": 2}
{"v": 1	"t": 2292035	"P": 1008.25	"F": 1}
{"v": 1	"t": 2292055	"P": 1001.75	"F": 2}
{"v": 1	"t": 2292076	"P": 1001.75	"F": 2}
{"v": 1	"t": 2292096	"P": 1005.5	"F": 1}
{"v": 1	"t": 2292117	"P": 1003.5	"F": 1}
{"v": 1	"t": 2292137	"P": 1001.5	"F": 1}
{"v": 1	"t": 2292157	"P": 1005.5	"F": 2}
{"v": 1	"t": 2292178	"P": 1007.5	"F": 1}
{"v": 1	"t": 2292198	"P": 1002.75	"F": 2}
{"v": 1	"t": 2292218	"P": 1000.25	"F": 2}
{"v": 1	"t": 2292239	"P": 1004.0	"F": 2}
{"v": 1	"t": 2292259	"P": 1008.0	"F": 1}
{"v": 1	"t": 2292279	"P": 1004.5	"F": 1}
{"v": 1	"t": 2292299	"P": 1000.0	"F": 2}
{"v": 1	"t": 2292320	"P": 1001.75	"F": 2}
{"v": 1	"t": 2292340	"P": 1006.5	"F": 2}
{"v": 1	"t": 2292360	"P": 1002.75	"F": 2}
{"v": 1	"t": 2292381	"P": 1002.75	"F": 2}
{"v": 1	"t": 2292401	"P": 1000.75	"F": 1}
{"v": 1	"t": 2292421	"P": 1004.5	"F": 2}
{"v": 1	"t": 2292442	"P": 1006.25	"F": 2}
{"v": 1	"t": 2292462	"P": 1002.5	"F": 2}
{"v": 1	"t": 2292482	"P": 1001.75	"F": 2}
{"v": 1	"t": 2292502	"P": 1005.75	"F": 2}
{"v": 1	"t": 2292523	"P": 1006.25	"F": 1}
{"v": 1	"t": 2292543	"P": 1003.0	"F": 2}
{"v": 1	"t": 2292563	"P": 1004.0	"F": 2}
{"v": 1	"t": 2292584	"P": 1003.0	"F": 1	"C": 46.6	"D": 3261	"sn": 54091929832280	"file": "/data/device_log/data0000.out"}
{"v": 1	"t": 2292604	"P": 1006.5	"F": 2}
{"v": 1	"t": 2292624	"P": 1005.0	"F": 1}
{"v": 1	"t": 2292645	"P": 1000.5	"F": 2}
{"v": 1	"t": 2292665	"P": 1004.0	"F": 2}
{"v": 1	"t": 2292685	"P": 1006.75	"F": 1}
{"v": 1	"t": 2292705	"P": 1003.5	"F": 1}
{"v": 1	"t": 2292726	"P": 1003.25	"F": 2}
{"v": 1	"t": 2292746	"P": 1003.0	"F": 1}
{"v": 1	"t": 2292766	"P": 1008.25	"F": 1}
{"v": 1	"t": 2292787	"P": 1005.5	"F": 2}
{"v": 1	"t": 2292807	"P": 1002.25	"F": 2}
{"v": 1	"t": 2292827	"P": 1002.25	"F": 2}
{"v": 1	"t": 2292848	"P": 1006.5	"F": 2}
{"v": 1	"t": 2292868	"P": 1005.5	"F": 2}
{"v": 1	"t": 2292888	"P": 1002.5	"F": 1}
{"v": 1	"t": 2292908	"P": 1001.75	"F": 1}
{"v": 1	"t": 2292929	"P": 1006.25	"F": 1}
{"v": 1	"t": 2292949	"P": 1006.75	"F": 1}
{"v": 1	"t": 2292969	"P": 1004.0	"F": 1}
{"v": 1	"t": 2292990	"P": 999.5	"F": 2}
{"v": 1	"t": 2293010	"P": 1006.5	"F": 1}
{"v": 1	"t": 2293030	"P": 1006.25	"F": 1}
{"v": 1	"t": 2293051	"P": 1004.75	"F": 1}
{"v": 1	"t": 2293071	"P": 1001.75	"F": 1}
{"v": 1	"t": 2293091	"P": 1005.75	"F": 2}
{"v": 1	"t": 2293111	"P": 1006.75	"F": 1}
{"v": 1	"t": 2293132	"P": 1003.75	"F": 1}
{"v": 1	"t": 2293152	"P": 1003.0	"F": 1}
{"v": 1	"t": 2293172	"P": 1001.0	"F": 1}
{"v": 1	"t": 2293193	"P": 1007.25	"F": 2}
{"v": 1	"t": 2293213	"P": 1004.25	"F": 1}
{"v": 1	"t": 2293233	"P": 1001.75	"F": 1}
{"v": 1	"t": 2293253	"P": 1002.25	"F": 1}
{"v": 1	"t": 2293274	"P": 1006.75	"F": 2}
{"v": 1	"t": 2293294	"P": 1004.75	"F": 2}
{"v": 1	"t": 2293314	"P": 1001.25	"F": 1}
{"v": 1	"t": 2293335	"P": 1001.5	"F": 1}
{"v": 1	"t": 2293355	"P": 1005.25	"F": 2}
{"v": 1	"t": 2293375	"P": 1008.0	"F": 1}
{"v": 1	"t": 2293396	"P": 1002.0	"F": 2}
{"v": 1	"t": 2293416	"P": 1001.5	"F": 2}
{"v": 1	"t": 2293436	"P": 1005.5	"F": 2}
{"v": 1	"t": 2293456	"P": 1006.5	"F": 2}
{"v": 1	"t": 2293477	"P": 1002.25	"F": 2}
{"v": 1	"t": 2293497	"P": 1000.5	"F": 1}
{"v": 1	"t": 2293517	"P": 1004.5	"F": 2}
{"v": 1	"t": 2293538	"P": 1005.75	"F": 2}
{"v": 1	"t": 2293558	"P": 1004.0	"F": 1}
{"v": 1	"t": 2293578	"P": 1000.0	"F": 2}
{"v": 1	"t": 2293599	"P": 1004.0	"F": 2	"C": 46.625	"D": 3261	"sn": 54091929832280	"file": "/data/device_log/data0000.out"}
{"v": 1	"t": 2293619	"P": 1005.25	"F": 2}
{"v": 1	"t": 2293639	"P": 1004.0	"F": 2}
{"v": 1	"t": 2293659	"P": 1002.25	"F": 2}
{"v": 1	"t": 2293680	"P": 1001.5	"F": 2}
{"v": 1	"t": 2293700	"P": 1007.75	"F": 2}
{"v": 1	"t": 2293720	"P": 1005.75	"F": 2}
{"v": 1	"t": 2293741	"P": 1002.5	"F": 2}
{"v": 1	"t": 2293761	"P": 1000.25	"F": 2}
{"v": 1	"t": 2293781	"P": 1008.75	"F": 2}
{"v": 1	"t": 2293802	"P": 1006.75	"F": 2}
{"v": 1	"t": 2293822	"P": 1004.5	"F": 2}
{"v": 1	"t": 2293842	"P": 1002.75	"F": 2}
{"v": 1	"t": 2293862	"P": 1003.75	"F": 2}
{"v": 1	"t": 2293883	"P": 1007.5	"F": 2}
{"v": 1	"t": 2293903	"P": 1004.0	"F": 2}
{"v": 1	"t": 2293923	"P": 1000.25	"F": 2}
{"v": 1	"t": 2293944	"P": 1002.0	"F": 2}
{"v": 1	"t": 2293964	"P": 1007.25	"F": 2}
{"v": 1	"t": 2293984	"P": 1004.75	"F": 2}
{"v": 1	"t": 2294004	"P": 1001.75	"F": 2}
{"v": 1	"t": 2294025	"P": 1003.25	"F": 2}
{"v": 1	"t": 2294045	"P": 1006.25	"F": 2}
{"v": 1	"t": 2294065	"P": 1006.25	"F": 2}
{"v": 1	"t": 2294086	"P": 1001.5	"F": 1}
{"v": 1	"t": 2294106	"P": 1000.5	"F": 2}
{"v": 1	"t": 2294126	"P": 1005.5	"F": 1}
{"v": 1	"t": 2294147	"P": 1003.75	"F": 1}
{"v": 1	"t": 2294167	"P": 1001.5	"F": 2}
{"v": 1	"t": 2294187	"P": 1002.0	"F": 2}
{"v": 1	"t": 2294207	"P": 1006.75	"F": 1}
{"v": 1	"t": 2294228	"P": 1006.0	"F": 2}
{"v": 1	"t": 2294248	"P": 1002.75	"F": 2}
{"v": 1	"t": 2294268	"P": 1002.0	"F": 2}
{"v": 1	"t": 2294289	"P": 1004.25	"F": 2}
{"v": 1	"t": 2294309	"P": 1007.25	"F": 2}
{"v": 1	"t": 2294329	"P": 1004.5	"F": 2}
{"v": 1	"t": 2294350	"P": 1000.0	"F": 1}
{"v": 1	"t": 2294370	"P": 1005.0	"F": 1}
{"v": 1	"t": 2294390	"P": 1008.5	"F": 1}
{"v": 1	"t": 2294410	"P": 1004.0	"F": 2}
{"v": 1	"t": 2294431	"P": 1000.5	"F": 1}
{"v": 1	"t": 2294451	"P": 1002.25	"F": 1}
{"v": 1	"t": 2294471	"P": 1005.25	"F": 2}
{"v": 1	"t": 2294492	"P": 1005.25	"F": 1}
{"v": 1	"t": 2294512	"P": 1001.25	"F": 1}
{"v": 1	"t": 2294532	"P": 1001.0	"F": 2}
{"v": 1	"t": 2294552	"P": 1008.0	"F": 1}
{"v": 1	"t": 2294573	"P": 1006.75	"F": 2}
{"v": 1	"t": 2294593	"P": 1005.75	"F": 2}
{"v": 1	"t": 2294613	"P": 999.75	"F": 2	"C": 46.615	"D": 3261	"sn": 54091929832280	"file": "/data/device_log/data0000.out"}
{"v": 1	"t": 2294634	"P": 1003.0	"F": 2}
{"v": 1	"t": 2294654	"P": 1007.25	"F": 2}
{"v": 1	"t": 2294674	"P": 1002.0	"F": 2}
{"v": 1	"t": 2294695	"P": 1001.0	"F": 2}
{"v": 1	"t": 2294715	"P": 1005.75	"F": 2}
{"v": 1	"t": 2294735	"P": 1006.0	"F": 1}
{"v": 1	"t": 2294756	"P": 1002.25	"F": 2}
{"v": 1	"t": 2294776	"P": 999.75	"F": 1}
{"v": 1	"t": 2294796	"P": 1003.5	"F": 1}
{"v": 1	"t": 2294816	"P": 1005.0	"F": 1}
{"v": 1	"t": 2294837	"P": 1003.25	"F": 1}
{"v": 1	"t": 2294857	"P": 1000.0	"F": 2}
{"v": 1	"t": 2294877	"P": 1003.25	"F": 2}
{"v": 1	"t": 2294898	"P": 1007.75	"F": 2}
{"v": 1	"t": 2294918	"P": 1004.0	"F": 1}
{"v": 1	"t": 2294938	"P": 1002.5	"F": 1}
{"v": 1	"t": 2294959	"P": 1002.75	"F": 1}
{"v": 1	"t": 2294979	"P": 1007.0	"F": 1}
{"v": 1	"t": 2294999	"P": 1003.0	"F": 1}
{"v": 1	"t": 2295019	"P": 1004.0	"F": 1}
{"v": 1	"t": 2295040	"P": 1001.75	"F": 1}
{"v": 1	"t": 2295060	"P": 1004.5	"F": 1}
{"v": 1	"t": 2295080	"P": 1004.5	"F": 1}
{"v": 1	"t": 2295101	"P": 1000.5	"F": 1}
{"v": 1	"t": 2295121	"P": 998.25	"F": 1}
{"v": 1	"t": 2295141	"P": 1005.5	"F": 1}
{"v": 1	"t": 2295161	"P": 1006.0	"F": 2}
{"v": 1	"t": 2295182	"P": 1001.5	"F": 1}
{"v": 1	"t": 2295202	"P": 1000.25	"F": 1}
{"v": 1	"t": 2295222	"P": 1004.75	"F": 2}
{"v": 1	"t": 2295243	"P": 1008.5	"F": 1}
{"v": 1	"t": 2295263	"P": 1004.5	"F": 2}
{"v": 1	"t": 2295283	"P": 1002.0	"F": 2}
{"v": 1	"t": 2295304	"P": 1001.5	"F": 1}
{"v": 1	"t": 2295324	"P": 1009.0	"F": 2}
{"v": 1	"t": 2295344	"P": 1004.0	"F": 2}
{"v": 1	"t": 2295364	"P": 1001.5	"F": 1}
{"v": 1	"t": 2295385	"P": 1001.5	"F": 1}
{"v": 1	"t": 2295405	"P": 1007.0	"F": 2}
{"v": 1	"t": 2295425	"P": 1006.5	"F": 2}
{"v": 1	"t": 2295446	"P": 1002.75	"F": 2}
{"v": 1	"t": 2295466	"P": 1001.5	"F": 1}
{"v": 1	"t": 2295486	"P": 1008.5	"F": 1}
{"v": 1	"t": 2295507	"P": 1004.25	"F": 2}
{"v": 1	"t": 2295527	"P": 1000.25	"F": 1}
{"v": 1	"t": 2295547	"P": 1001.5	"F": 2}
{"v": 1	"t": 2295568	"P": 1007.0	"F": 2}
{"v": 1	"t": 2295588	"P": 1005.5	"F": 1}
{"v": 1	"t": 2295608	"P": 1002.75	"F": 2}
{"v": 1	"t": 2295629	"P": 1002.75	"F": 1	"C": 46.605	"D": 3261	"sn": 54091929832280	"file": "/data/device_log/data0000.out"}
{"v": 1	"t": 2295649	"P": 1006.75	"F": 2}
{"v": 1	"t": 2295669	"P": 1002.25	"F": 2}
{"v": 1	"t": 2295690	"P": 1001.0	"F": 2}
{"v": 1	"t": 2295710	"P": 1005.75	"F": 1}
{"v": 1	"t": 2295730	"P": 1007.5	"F": 1}
{"v": 1	"t": 2295751	"P": 1002.75	"F": 1}
{"v": 1	"t": 2295771	"P": 1000.5	"F": 1}
{"v": 1	"t": 2295791	"P": 1005.25	"F": 2}
{"v": 1	"t": 2295812	"P": 1004.75	"F": 1}
{"v": 1	"t": 2295832	"P": 1002.75	"F": 1}
{"v": 1	"t": 2295852	"P": 1000.0	"F": 2}
{"v": 1	"t": 2295873	"P": 1007.25	"F": 1}
{"v": 1	"t": 2295893	"P": 1004.75	"F": 2}
{"v": 1	"t": 2295913	"P": 1001.5	"F": 2}
{"v": 1	"t": 2295934	"P": 1002.75	"F": 2}
{"v": 1	"t": 2295954	"P": 1007.0	"F": 2}
{"v": 1	"t": 2295974	"P": 1005.25	"F": 2}
{"v": 1	"t": 2295994	"P": 1002.25	"F": 2}
{"v": 1	"t": 2296015	"P": 1003.5	"F": 1}
{"v": 1	"t": 2296035	"P": 1009.25	"F": 1}
{"v": 1	"t": 2296055	"P": 1005.5	"F": 2}
{"v": 1	"t": 2296076	"P": 1001.5	"F": 1}
{"v": 1	"t": 2296096	"P": 1003.0	"F": 1}
{"v": 1	"t": 2296116	"P": 1008.5	"F": 2}
{"v": 1	"t": 2296137	"P": 1005.0	"F": 2}
{"v": 1	"t": 2296157	"P": 1001.0	"F": 1}
{"v": 1	"t": 2296177	"P": 1001.75	"F": 2}
{"v": 1	"t": 2296198	"P": 1006.0	"F": 2}
{"v": 1	"t": 2296218	"P": 1004.0	"F": 2}
{"v": 1	"t": 2296238	"P": 1002.25	"F": 2}
{"v": 1	"t": 2296258	"P": 1002.5	"F": 1}
{"v": 1	"t": 2296279	"P": 1007.0	"F": 1}
{"v": 1	"t": 2296299	"P": 1004.75	"F": 1}
{"v": 1	"t": 2296319	"P": 1002.5	"F": 2}
{"v": 1	"t": 2296340	"P": 1000.0	"F": 2}
{"v": 1	"t": 2296360	"P": 1006.0	"F": 2}
{"v": 1	"t": 2296380	"P": 1006.5	"F": 1}
{"v": 1	"t": 2296401	"P": 1002.25	"F": 2}
{"v": 1	"t": 2296421	"P": 1000.25	"F": 1}
{"v": 1	"t": 2296441	"P": 1002.75	"F": 1}
{"v": 1	"t": 2296461	"P": 1007.25	"F": 2}
{"v": 1	"t": 2296482	"P": 1003.0	"F": 1}
{"v": 1	"t": 2296502	"P": 1001.5	"F": 2}
{"v": 1	"t": 2296522	"P": 1001.75	"F": 1}
{"v": 1	"t": 2296543	"P": 1006.75	"F": 2}
{"v": 1	"t": 2296563	"P": 1005.0	"F": 1}
{"v": 1	"t": 2296583	"P": 1001.25	"F": 1}
{"v": 1	"t": 2296603	"P": 1002.25	"F": 2}
{"v": 1	"t": 2296624	"P": 1005.75	"F": 1}
{"v": 1	"t": 2296644	"P": 1006.5	"F": 2	"C": 46.585	"D": 3261	"sn": 54091929832280	"file": "/data/device_log/data0000.out"}
{"v": 1	"t": 2296664	"P": 1000.5	"F": 1}
{"v": 1	"t": 2296685	"P": 1000.0	"F": 1}
{"v": 1	"t": 2296705	"P": 1007.0	"F": 2}
{"v": 1	"t": 2296725	"P": 1004.75	"F": 1}
{"v": 1	"t": 2296746	"P": 1004.0	"F": 1}
{"v": 1	"t": 2296766	"P": 1001.75	"F": 2}
{"v": 1	"t": 2296786	"P": 1005.25	"F": 2}
{"v": 1	"t": 2296807	"P": 1007.5	"F": 1}
{"v": 1	"t": 2296827	"P": 1002.0	"F": 1}
{"v": 1	"t": 2296847	"P": 1001.25	"F": 2}
{"v": 1	"t": 2296867	"P": 1006.75	"F": 2}
{"v": 1	"t": 2296888	"P": 1006.25	"F": 1}
{"v": 1	"t": 2296908	"P": 1000.75	"F": 1}
{"v": 1	"t": 2296928	"P": 1000.75	"F": 1}
{"v": 1	"t": 2296949	"P": 1006.5	"F": 1}
{"v": 1	"t": 2296969	"P": 1005.25	"F": 2}
{"v": 1	"t": 2296989	"P": 1003.75	"F": 1}
{"v": 1	"t": 2297010	"P": 998.0	"F": 2}
{"v": 1	"t": 2297030	"P": 1004.0	"F": 1}
{"v": 1	"t": 2297050	"P": 1006.5	"F": 1}
{"v": 1	"t": 2297070	"P": 1002.25	"F": 1}
{"v": 1	"t": 2297091	"P": 1001.75	"F": 1}
{"v": 1	"t": 2297111	"P": 1002.25	"F": 1}
{"v": 1	"t": 2297131	"P": 1006.75	"F": 1}
{"v": 1	"t": 2297152	"P": 1004.5	"F": 1}
{"v": 1	"t": 2297172	"P": 1000.75	"F": 1}
{"v": 1	"t": 2297192	"P": 1003.0	"F": 1}
{"v": 1	"t": 2297213	"P": 1007.25	"F": 1}
{"v": 1	"t": 2297233	"P": 1005.75	"F": 1}
{"v": 1	"t": 2297253	"P": 1002.75	"F": 1}
{"v": 1	"t": 2297273	"P": 999.25	"F": 1}
{"v": 1	"t": 2297294	"P": 1007.0	"F": 2}
{"v": 1	"t": 2297314	"P": 1006.0	"F": 1}
{"v": 1	"t": 2297334	"P": 1003.75	"F": 1}
{"v": 1	"t": 2297355	"P": 999.5	"F": 2}
{"v": 1	"t": 2297375	"P": 1003.25	"F": 2}
{"v": 1	"t": 2297395	"P": 1006.75	"F": 1}
{"v": 1	"t": 2297415	"P": 1003.0	"F": 1}
{"v": 1	"t": 2297436	"P": 1001.75	"F": 2}
{"v": 1	"t": 2297456	"P": 1004.25	"F": 2}
{"v": 1	"t": 2297476	"P": 1007.0	"F": 1}
{"v": 1	"t": 2297497	"P": 1003.75	"F": 2}
{"v": 1	"t": 2297517	"P": 1000.0	"F": 1}
{"v": 1	"t": 2297537	"P": 1004.75	"F": 1}
{"v": 1	"t": 2297558	"P": 1005.5	"F": 2}
{"v": 1	"t": 2297578	"P": 1003.75	"F": 2}
{"v": 1	"t": 2297598	"P": 1000.25	"F": 2}
{"v": 1	"t": 2297619	"P": 1004.75	"F": 1}
{"v": 1	"t": 2297639	"P": 1005.5	"F": 1}
{"v": 1	"t": 2297659	"P": 1003.75	"F": 1	"C": 46.62	"D": 3261	"sn": 54091929832280	"file": "/data/device_log/data0000.out"}
{"v": 1	"t": 2297680	"P": 1001.0	"F": 2}
{"v": 1	"t": 2297700	"P": 1002.5	"F": 2}
{"v": 1	"t": 2297720	"P": 1006.25	"F": 1}
{"v": 1	"t": 2297740	"P": 1004.0	"F": 2}
{"v": 1	"t": 2297761	"P": 1002.0	"F": 1}
{"v": 1	"t": 2297781	"P": 1001.75	"F": 1}
{"v": 1	"t": 2297801	"P": 1005.75	"F": 2}
{"v": 1	"t": 2297822	"P": 1005.0	"F": 1}
{"v": 1	"t": 2297842	"P": 1002.0	"F": 1}
{"v": 1	"t": 2297862	"P": 1002.25	"F": 1}
{"v": 1	"t": 2297882	"P": 1006.75	"F": 2}
{"v": 1	"t": 2297903	"P": 1005.5	"F": 2}
{"v": 1	"t": 2297923	"P": 1003.75	"F": 1}
{"v": 1	"t": 2297943	"P": 1001.0	"F": 1}
{"v": 1	"t": 2297964	"P": 1002.0	"F": 1}
{"v": 1	"t": 2297984	"P": 1006.0	"F": 2}
{"v": 1	"t": 2298004	"P": 1004.25	"F": 1}
{"v": 1	"t": 2298024	"P": 1001.25	"F": 1}
{"v": 1	"t": 2298045	"P": 1000.25	"F": 1}
{"v": 1	"t": 2298065	"P": 1007.0	"F": 1}
{"v": 1	"t": 2298085	"P": 1006.0	"F": 1}
{"v": 1	"t": 2298106	"P": 1001.5	"F": 1}
{"v": 1	"t": 2298126	"P": 1001.5	"F": 1}
{"v": 1	"t": 2298146	"P": 1007.25	"F": 1}
{"v": 1	"t": 2298167	"P": 1005.25	"F": 2}
{"v": 1	"t": 2298187	"P": 1002.0	"F": 2}
{"v": 1	"t": 2298207	"P": 1003.0	"F": 1}
{"v": 1	"t": 2298228	"P": 1007.75	"F": 2}
{"v": 1	"t": 2298248	"P": 1004.75	"F": 1}
{"v": 1	"t": 2298268	"P": 1002.25	"F": 1}
{"v": 1	"t": 2298288	"P": 1002.75	"F": 2}
{"v": 1	"t": 2298309	"P": 1005.25	"F": 2}
{"v": 1	"t": 2298329	"P": 1003.75	"F": 2}
{"v": 1	"t": 2298349	"P": 1005.0	"F": 1}
{"v": 1	"t": 2298370	"P": 1001.0	"F": 1}
{"v": 1	"t": 2298390	"P": 1006.75	"F": 1}
{"v": 1	"t": 2298410	"P": 1004.75	"F": 2}
{"v": 1	"t": 2298431	"P": 1003.0	"F": 2}
{"v": 1	"t": 2298451	"P": 1001.75	"F": 1}
{"v": 1	"t": 2298471	"P": 1008.0	"F": 2}
{"v": 1	"t": 2298491	"P": 1005.0	"F": 1}
{"v": 1	"t": 2298512	"P": 1002.0	"F": 1}
{"v": 1	"t": 2298532	"P": 1001.0	"F": 2}
{"v": 1	"t": 2298552	"P": 1003.75	"F": 2}
{"v": 1	"t": 2298573	"P": 1006.75	"F": 2}
{"v": 1	"t": 2298593	"P": 1004.75	"F": 1}
{"v": 1	"t": 2298613	"P": 1002.5	"F": 2}
{"v": 1	"t": 2298634	"P": 1001.0	"F": 1}
{"v": 1	"t": 2298654	"P": 1008.75	"F": 1}
{"v": 1	"t": 2298674	"P": 1004.25	"F": 2	"C": 46.605	"D": 3261	"sn": 54091929832280	"file": "/data/device_log/data0000.out"}
{"v": 1	"t": 2298694	"P": 1002.75	"F": 1}
{"v": 1	"t": 2298715	"P": 1001.0	"F": 1}
{"v": 1	"t": 2298735	"P": 1008.5	"F": 1}
{"v": 1	"t": 2298755	"P": 1007.25	"F": 1}
{"v": 1	"t": 2298776	"P": 1002.5	"F": 1}
{"v": 1	"t": 2298796	"P": 999.5	"F": 2}
{"v": 1	"t": 2298816	"P": 1006.0	"F": 2}
{"v": 1	"t": 2298836	"P": 1006.5	"F": 2}
{"v": 1	"t": 2298857	"P": 1005.25	"F": 2}
{"v": 1	"t": 2298877	"P": 1001.75	"F": 1}
{"v": 1	"t": 2298897	"P": 1005.0	"F": 1}
{"v": 1	"t": 2298918	"P": 1005.0	"F": 2}
{"v": 1	"t": 2298938	"P": 1004.0	"F": 1}
{"v": 1	"t": 2298958	"P": 1002.75	"F": 2}
{"v": 1	"t": 2298979	"P": 1003.0	"F": 1}
{"v": 1	"t": 2298999	"P": 1008.0	"F": 1}
{"v": 1	"t": 2299019	"P": 1003.0	"F": 1}
{"v": 1	"t": 2299040	"P": 1001.0	"F": 1}
{"v": 1	"t": 2299060	"P": 1003.25	"F": 1}
{"v": 1	"t": 2299080	"P": 1007.5	"F": 1}
{"v": 1	"t": 2299100	"P": 1004.0	"F": 2}
{"v": 1	"t": 2299121	"P": 999.5	"F": 2}
{"v": 1	"t": 2299141	"P": 1002.75	"F": 2}
{"v": 1	"t": 2299161	"P": 1006.75	"F": 2}
{"v": 1	"t": 2299182	"P": 1004.0	"F": 1}
{"v": 1	"t": 2299202	"P": 1001.0	"F": 1}
{"v": 1	"t": 2299222	"P": 1002.75	"F": 1}
{"v": 1	"t": 2299243	"P": 1007.5	"F": 1}
{"v": 1	"t": 2299263	"P": 1003.75	"F": 2}
{"v": 1	"t": 2299283	"P": 1001.25	"F": 2}
{"v": 1	"t": 2299303	"P": 999.75	"F": 2}
{"v": 1	"t": 2299324	"P": 1005.25	"F": 2}
{"v": 1	"t": 2299344	"P": 1006.0	"F": 1}
{"v": 1	"t": 2299364	"P": 1003.0	"F": 1}
{"v": 1	"t": 2299385	"P": 1000.75	"F": 1}
{"v": 1	"t": 2299405	"P": 1004.5	"F": 2}
{"v": 1	"t": 2299425	"P": 1006.5	"F": 1}
{"v": 1	"t": 2299445	"P": 1003.25	"F": 2}
{"v": 1	"t": 2299466	"P": 1002.5	"F": 2}
{"v": 1	"t": 2299486	"P": 1001.75	"F": 1}
{"v": 1	"t": 2299506	"P": 1007.5	"F": 1}
{"v": 1	"t": 2299527	"P": 1005.5	"F": 1}
{"v": 1	"t": 2299547	"P": 1003.0	"F": 1}
{"v": 1	"t": 2299567	"P": 1000.5	"F": 1}
{"v": 1	"t": 2299587	"P": 1007.0	"F": 2}
{"v": 1	"t": 2299608	"P": 1005.75	"F": 2}
{"v": 1	"t": 2299628	"P": 1001.5	"F": 2}
{"v": 1	"t": 2299648	"P": 1000.75	"F": 2}
{"v": 1	"t": 2299669	"P": 1006.75	"F": 1}
{"v": 1	"t": 2299689	"P": 1008.0	"F": 1	"C": 46.655	"D": 3260	"sn": 54091929832280	"file": "/data/device_log/data0000.out"}
{"v": 1	"t": 2299709	"P": 1003.25	"F": 1}
{"v": 1	"t": 2299730	"P": 1000.75	"F": 2}
{"v": 1	"t": 2299750	"P": 1006.25	"F": 1}
{"v": 1	"t": 2299770	"P": 1006.25	"F": 2}
{"v": 1	"t": 2299791	"P": 1003.25	"F": 2}
{"v": 1	"t": 2299811	"P": 1000.25	"F": 2}
{"v": 1	"t": 2299831	"P": 1004.75	"F": 2}
{"v": 1	"t": 2299852	"P": 1005.0	"F": 1}
{"v": 1	"t": 2299872	"P": 1002.75	"F": 1}
{"v": 1	"t": 2299892	"P": 1000.0	"F": 1}
{"v": 1	"t": 2299912	"P": 1006.0	"F": 1}
{"v": 1	"t": 2299933	"P": 1005.75	"F": 1}
{"v": 1	"t": 2299953	"P": 1002.25	"F": 1}
{"v": 1	"t": 2299973	"P": 1000.5	"F": 1}
{"v": 1	"t": 2299994	"P": 1005.0	"F": 2}
{"v": 1	"t": 2300014	"P": 1004.75	"F": 1}
{"v": 1	"t": 2300034	"P": 1001.0	"F": 1}
{"v": 1	"t": 2300055	"P": 1002.0	"F": 2}
{"v": 1	"t": 2300075	"P": 1009.0	"F": 1}
{"v": 1	"t": 2300095	"P": 1002.25	"F": 1}
{"v": 1	"t": 2300116	"P": 1002.25	"F": 1}
{"v": 1	"t": 2300136	"P": 1004.75	"F": 1}
{"v": 1	"t": 2300157	"P": 1006.0	"F": 1}
{"v": 1	"t": 2300177	"P": 1003.0	"F": 2}
{"v": 1	"t": 2300197	"P": 999.75	"F": 1}
{"v": 1	"t": 2300217	"P": 1004.25	"F": 1}
{"v": 1	"t": 2300238	"P": 1006.0	"F": 1}
{"v": 1	"t": 2300258	"P": 1004.75	"F": 2}
{"v": 1	"t": 2300278	"P": 1001.0	"F": 1}
{"v": 1	"t": 2300299	"P": 1001.5	"F": 1}
{"v": 1	"t": 2300319	"P": 1007.25	"F": 1}
{"v": 1	"t": 2300339	"P": 1003.0	"F": 1}
{"v": 1	"t": 2300359	"P": 1001.25	"F": 2}
{"v": 1	"t": 2300380	"P": 1003.25	"F": 1}
{"v": 1	"t": 2300400	"P": 1007.0	"F": 1}
{"v": 1	"t": 2300420	"P": 1004.0	"F": 1}
{"v": 1	"t": 2300441	"P": 1002.5	"F": 2}
{"v": 1	"t": 2300461	"P": 1002.0	"F": 2}
{"v": 1	"t": 2300481	"P": 1006.25	"F": 2}
{"v": 1	"t": 2300502	"P": 1006.25	"F": 1}
{"v": 1	"t": 2300522	"P": 1003.5	"F": 2}
{"v": 1	"t": 2300542	"P": 1001.25	"F": 1}
{"v": 1	"t": 2300562	"P": 1006.0	"F": 2}
{"v": 1	"t": 2300583	"P": 1005.75	"F": 1}
{"v": 1	"t": 2300603	"P": 1002.75	"F": 1}
{"v": 1	"t": 2300623	"P": 1000.75	"F": 1}
{"v": 1	"t": 2300644	"P": 1002.0	"F": 1}
{"v": 1	"t": 2300664	"P": 1007.0	"F": 2}
{"v": 1	"t": 2300684	"P": 1004.5	"F": 2}
{"v": 1	"t": 2300705	"P": 1001.0	"F": 1	"C": 46.615	"D": 3260	"sn": 54091929832280	"file": "/data/device_log/data0000.out"}
{"v": 1	"t": 2300725	"P": 1003.75	"F": 2}
{"v": 1	"t": 2300745	"P": 1006.5	"F": 1}
{"v": 1	"t": 2300766	"P": 1002.0	"F": 2}
{"v": 1	"t": 2300786	"P": 1002.0	"F": 1}
{"v": 1	"t": 2300806	"P": 1004.5	"F": 2}
{"v": 1	"t": 2300826	"P": 1007.0	"F": 1}
{"v": 1	"t": 2300847	"P": 1003.75	"F": 1}
{"v": 1	"t": 2300867	"P": 1000.25	"F": 1}
{"v": 1	"t": 2300887	"P": 1004.75	"F": 1}
{"v": 1	"t": 2300908	"P": 1007.5	"F": 1}
{"v": 1	"t": 2300928	"P": 1004.5	"F": 2}
{"v": 1	"t": 2300948	"P": 1002.5	"F": 1}
{"v": 1	"t": 2300969	"P": 1002.5	"F": 1}
{"v": 1	"t": 2300989	"P": 1007.5	"F": 1}
{"v": 1	"t": 2301009	"P": 1003.75	"F": 1}
{"v": 1	"t": 2301029	"P": 1001.75	"F": 1}
{"v": 1	"t": 2301050	"P": 1001.5	"F": 1}
{"v": 1	"t": 2301070	"P": 1006.75	"F": 1}
{"v": 1	"t": 2301090	"P": 1005.5	"F": 1}
{"v": 1	"t": 2301111	"P": 1003.75	"F": 1}
{"v": 1	"t": 2301131	"P": 1000.0	"F": 1}
{"v": 1	"t": 2301151	"P": 1005.25	"F": 1}
{"v": 1	"t": 2301172	"P": 1006.25	"F": 2}
{"v": 1	"t": 2301192	"P": 1003.25	"F": 1}
{"v": 1	"t": 2301212	"P": 1001.5	"F": 1}
{"v": 1	"t": 2301232	"P": 1006.75	"F": 2}
{"v": 1	"t": 2301253	"P": 1008.25	"F": 1}
{"v": 1	"t": 2301273	"P": 1004.0	"F": 1}
{"v": 1	"t": 2301293	"P": 1002.5	"F": 1}
{"v": 1	"t": 2301314	"P": 1003.75	"F": 1}
{"v": 1	"t": 2301334	"P": 1007.5	"F": 2}
{"v": 1	"t": 2301354	"P": 1004.25	"F": 1}
{"v": 1	"t": 2301374	"P": 1001.25	"F": 1}
{"v": 1	"t": 2301395	"P": 1000.5	"F": 1}
{"v": 1	"t": 2301415	"P": 1006.5	"F": 1}
{"v": 1	"t": 2301435	"P": 1004.25	"F": 1}
{"v": 1	"t": 2301456	"P": 1002.0	"F": 1}
{"v": 1	"t": 2301476	"P": 1002.75	"F": 1}
{"v": 1	"t": 2301496	"P": 1004.75	"F": 1}
{"v": 1	"t": 2301517	"P": 1005.0	"F": 1}
{"v": 1	"t": 2301537	"P": 1003.0	"F": 2}
{"v": 1	"t": 2301557	"P": 1002.25	"F": 1}
{"v": 1	"t": 2301578	"P": 1007.25	"F": 2}
{"v": 1	"t": 2301598	"P": 1006.25	"F": 1}
{"v": 1	"t": 2301618	"P": 1001.25	"F": 1}
{"v": 1	"t": 2301638	"P": 1002.5	"F": 2}
{"v": 1	"t": 2301659	"P": 1006.5	"F": 1}
{"v": 1	"t": 2301679	"P": 1006.0	"F": 1}
{"v": 1	"t": 2301699	"P": 1003.5	"F": 1}
{"v": 1	"t": 2301720	"P": 1002.0	"F": 1	"C": 46.61	"D": 3260	"sn": 54091929832280	"file": "/data/device_log/data0000.out"}
{"v": 1	"t": 2301740	"P": 1006.75	"F": 2}
{"v": 1	"t": 2301760	"P": 1008.75	"F": 1}
{"v": 1	"t": 2301781	"P": 1003.0	"F": 1}
{"v": 1	"t": 2301801	"P": 1002.25	"F": 1}
{"v": 1	"t": 2301821	"P": 1004.0	"F": 2}
{"v": 1	"t": 2301841	"P": 1007.75	"F": 2}
{"v": 1	"t": 2301862	"P": 1004.5	"F": 1}
{"v": 1	"t": 2301882	"P": 1001.75	"F": 1}
{"v": 1	"t": 2301902	"P": 1002.5	"F": 2}
{"v": 1	"t": 2301923	"P": 1008.25	"F": 1}
{"v": 1	"t": 2301943	"P": 1005.25	"F": 1}
{"v": 1	"t": 2301963	"P": 1001.5	"F": 2}
{"v": 1	"t": 2301983	"P": 1000.75	"F": 1}
{"v": 1	"t": 2302004	"P": 1006.25	"F": 2}
{"v": 1	"t": 2302024	"P": 1006.0	"F": 2}
{"v": 1	"t": 2302044	"P": 1002.0	"F": 2}
{"v": 1	"t": 2302065	"P": 1002.25	"F": 1}
{"v": 1	"t": 2302085	"P": 1005.5	"F": 2}
{"v": 1	"t": 2302105	"P": 1008.25	"F": 2}
{"v": 1	"t": 2302126	"P": 1002.25	"F": 2}
{"v": 1	"t": 2302146	"P": 1001.25	"F": 2}
{"v": 1	"t": 2302166	"P": 1004.75	"F": 1}
{"v": 1	"t": 2302187	"P": 1006.0	"F": 1}
{"v": 1	"t": 2302207	"P": 1005.25	"F": 1}
{"v": 1	"t": 2302227	"P": 999.5	"F": 1}
{"v": 1	"t": 2302247	"P": 1005.5	"F": 1}
{"v": 1	"t": 2302268	"P": 1006.25	"F": 1}
{"v": 1	"t": 2302288	"P": 1004.5	"F": 2}
{"v": 1	"t": 2302308	"P": 1001.5	"F": 2}
{"v": 1	"t": 2302329	"P": 1000.5	"F": 1}
{"v": 1	"t": 2302349	"P": 1007.5	"F": 1}
{"v": 1	"t": 2302369	"P": 1004.5	"F": 1}
{"v": 1	"t": 2302389	"P": 1003.25	"F": 1}
{"v": 1	"t": 2302410	"P": 1003.75	"F": 2}
{"v": 1	"t": 2302430	"P": 1007.75	"F": 1}
{"v": 1	"t": 2302450	"P": 1005.75	"F": 2}
{"v": 1	"t": 2302471	"P": 1000.75	"F": 1}
{"v": 1	"t": 2302491	"P": 1001.5	"F": 2}
{"v": 1	"t": 2302511	"P": 1006.0	"F": 2}
{"v": 1	"t": 2302532	"P": 1006.25	"F": 1}
{"v": 1	"t": 2302552	"P": 1002.75	"F": 1}
{"v": 1	"t": 2302572	"P": 1002.0	"F": 2}
{"v": 1	"t": 2302592	"P": 1004.75	"F": 2}
{"v": 1	"t": 2302613	"P": 1007.75	"F": 2}
{"v": 1	"t": 2302633	"P": 1005.25	"F": 1}
{"v": 1	"t": 2302653	"P": 1001.75	"F": 1}
{"v": 1	"t": 2302674	"P": 1003.25	"F": 1}
{"v": 1	"t": 2302694	"P": 1006.0	"F": 2}
{"v": 1	"t": 2302714	"P": 1004.25	"F": 1}
{"v": 1	"t": 2302735	"P": 1001.25	"F": 1	"C": 46.605	"D": 3260	"sn": 54091929832280	"file": "/data/device_log/data0000.out"}
{"v": 1	"t": 2302755	"P": 1003.25	"F": 1}
{"v": 1	"t": 2302775	"P": 1007.75	"F": 2}
{"v": 1	"t": 2302795	"P": 1004.5	"F": 1}
{"v": 1	"t": 2302816	"P": 1000.5	"F": 2}
{"v": 1	"t": 2302836	"P": 1002.5	"F": 2}
{"v": 1	"t": 2302856	"P": 1007.75	"F": 1}
{"v": 1	"t": 2302877	"P": 1003.75	"F": 2}
{"v": 1	"t": 2302897	"P": 1001.5	"F": 1}
{"v": 1	"t": 2302917	"P": 1002.25	"F": 1}
{"v": 1	"t": 2302938	"P": 1007.0	"F": 2}
{"v": 1	"t": 2302958	"P": 1005.75	"F": 1}
{"v": 1	"t": 2302978	"P": 1003.25	"F": 2}
{"v": 1	"t": 2302998	"P": 1001.5	"F": 2}
{"v": 1	"t": 2303019	"P": 1006.0	"F": 1}
{"v": 1	"t": 2303039	"P": 1006.0	"F": 1}
{"v": 1	"t": 2303059	"P": 1002.25	"F": 2}
{"v": 1	"t": 2303080	"P": 1001.75	"F": 2}
{"v": 1	"t": 2303100	"P": 1004.5	"F": 1}
{"v": 1	"t": 2303120	"P": 1007.0	"F": 1}
{"v": 1	"t": 2303141	"P": 1004.0	"F": 2}
{"v": 1	"t": 2303161	"P": 1001.25	"F": 2}
{"v": 1	"t": 2303181	"P": 1004.0	"F": 2}
{"v": 1	"t": 2303201	"P": 1005.25	"F": 1}
{"v": 1	"t": 2303222	"P": 1001.75	"F": 1}
{"v": 1	"t": 2303242	"P": 999.25	"F": 1}
{"v": 1	"t": 2303262	"P": 1003.25	"F": 2}
{"v": 1	"t": 2303283	"P": 1008.5	"F": 1}
{"v": 1	"t": 2303303	"P": 1004.0	"F": 1}
{"v": 1	"t": 2303323	"P": 1000.0	"F": 2}
{"v": 1	"t": 2303344	"P": 1000.5	"F": 1}
{"v": 1	"t": 2303364	"P": 1007.75	"F": 2}
{"v": 1	"t": 2303384	"P": 1004.75	"F": 2}
{"v": 1	"t": 2303404	"P": 1001.25	"F": 1}
{"v": 1	"t": 2303425	"P": 1001.0	"F": 1}
{"v": 1	"t": 2303445	"P": 1007.5	"F": 2}
{"v": 1	"t": 2303465	"P": 1004.0	"F": 1}
{"v": 1	"t": 2303486	"P": 1003.0	"F": 2}
{"v": 1	"t": 2303506	"P": 1001.5	"F": 2}
{"v": 1	"t": 2303526	"P": 1007.75	"F": 2}
{"v": 1	"t": 2303547	"P": 1003.5	"F": 1}
{"v": 1	"t": 2303567	"P": 1000.75	"F": 1}
{"v": 1	"t": 2303587	"P": 1001.25	"F": 1}
{"v": 1	"t": 2303608	"P": 1006.75	"F": 1}
{"v": 1	"t": 2303628	"P": 1006.75	"F": 1}
{"v": 1	"t": 2303648	"P": 1002.25	"F": 1}
{"v": 1	"t": 2303669	"P": 1002.5	"F": 2}
{"v": 1	"t": 2303689	"P": 1007.25	"F": 2}
{"v": 1	"t": 2303709	"P": 1005.0	"F": 2}
{"v": 1	"t": 2303730	"P": 999.75	"F": 2}
{"v": 1	"t": 2303750	"P": 1003.75	"F": 1	"C": 46.6	"D": 3260	"sn": 54091929832280	"file": "/data/device_log/data0000.out"}
{"v": 1	"t": 2303770	"P": 1007.25	"F": 1}
{"v": 1	"t": 2303791	"P": 1004.0	"F": 1}
{"v": 1	"t": 2303811	"P": 1001.0	"F": 2}
{"v": 1	"t": 2303831	"P": 1004.5	"F": 1}
{"v": 1	"t": 2303852	"P": 1005.75	"F": 1}
{"v": 1	"t": 2303872	"P": 1003.25	"F": 1}
{"v": 1	"t": 2303892	"P": 1000.75	"F": 1}
{"v": 1	"t": 2303913	"P": 1007.5	"F": 1}
{"v": 1	"t": 2303933	"P": 1004.25	"F": 1}
{"v": 1	"t": 2303953	"P": 1001.0	"F": 2}
{"v": 1	"t": 2303974	"P": 1003.25	"F": 1}
{"v": 1	"t": 2303994	"P": 1008.0	"F": 1}
{"v": 1	"t": 2304014	"P": 1004.0	"F": 1}
{"v": 1	"t": 2304034	"P": 1002.0	"F": 1}
{"v": 1	"t": 2304055	"P": 1003.5	"F": 1}
{"v": 1	"t": 2304075	"P": 1005.75	"F": 2}
{"v": 1	"t": 2304095	"P": 1006.25	"F": 1}
{"v": 1	"t": 2304116	"P": 1002.25	"F": 1}
{"v": 1	"t": 2304136	"P": 1001.75	"F": 1}
{"v": 1	"t": 2304156	"P": 1007.0	"F": 2}
{"v": 1	"t": 2304177	"P": 1005.25	"F": 2}
{"v": 1	"t": 2304197	"P": 1002.75	"F": 1}
{"v": 1	"t": 2304217	"P": 1000.5	"F": 1}
{"v": 1	"t": 2304237	"P": 1007.0	"F": 2}
{"v": 1	"t": 2304258	"P": 1005.75	"F": 1}
{"v": 1	"t": 2304278	"P": 1003.0	"F": 1}
{"v": 1	"t": 2304298	"P": 1000.75	"F": 2}
{"v": 1	"t": 2304319	"P": 1005.0	"F": 1}
{"v": 1	"t": 2304339	"P": 1007.5	"F": 1}
{"v": 1	"t": 2304359	"P": 1002.0	"F": 2}
{"v": 1	"t": 2304379	"P": 1002.25	"F": 1}
{"v": 1	"t": 2304400	"P": 1004.5	"F": 1}
{"v": 1	"t": 2304420	"P": 1007.5	"F": 2}
{"v": 1	"t": 2304440	"P": 1004.75	"F": 1}
{"v": 1	"t": 2304461	"P": 1002.75	"F": 2}
{"v": 1	"t": 2304481	"P": 1000.0	"F": 2}
{"v": 1	"t": 2304501	"P": 1005.75	"F": 2}
{"v": 1	"t": 2304522	"P": 1005.5	"F": 1}
{"v": 1	"t": 2304542	"P": 1002.75	"F": 1}
{"v": 1	"t": 2304562	"P": 1000.75	"F": 2}
{"v": 1	"t": 2304582	"P": 1005.0	"F": 2}
{"v": 1	"t": 2304603	"P": 1006.75	"F": 1}
{"v": 1	"t": 2304623	"P": 1002.25	"F": 2}
{"v": 1	"t": 2304643	"P": 1003.0	"F": 2}
{"v": 1	"t": 2304664	"P": 1004.0	"F": 2}
{"v": 1	"t": 2304684	"P": 1005.75	"F": 2}
{"v": 1	"t": 2304704	"P": 1004.25	"F": 1}
{"v": 1	"t": 2304725	"P": 1001.25	"F": 2}
{"v": 1	"t": 2304745	"P": 1005.0	"F": 2}
{"v": 1	"t": 2304765	"P": 1008.25	"F": 2	"C": 46.615	"D": 3260	"sn": 54091929832280	"file": "/data/device_log/data0000.out"}
{"v": 1	"t": 2304785	"P": 1003.25	"F": 2}
{"v": 1	"t": 2304806	"P": 999.5	"F": 1}
{"v": 1	"t": 2304826	"P": 1003.5	"F": 1}
{"v": 1	"t": 2304846	"P": 1005.25	"F": 1}
{"v": 1	"t": 2304867	"P": 1004.0	"F": 1}
{"v": 1	"t": 2304887	"P": 1000.5	"F": 2}
{"v": 1	"t": 2304907	"P": 1003.25	"F": 1}
{"v": 1	"t": 2304928	"P": 1009.0	"F": 1}
{"v": 1	"t": 2304948	"P": 1003.75	"F": 1}
{"v": 1	"t": 2304968	"P": 1001.25	"F": 1}
{"v": 1	"t": 2304988	"P": 1003.0	"F": 1}
{"v": 1	"t": 2305009	"P": 1004.0	"F": 1}
{"v": 1	"t": 2305029	"P": 1006.75	"F": 1}
{"v": 1	"t": 2305049	"P": 1002.0	"F": 1}
{"v": 1	"t": 2305070	"P": 1001.25	"F": 1}
{"v": 1	"t": 2305090	"P": 1005.5	"F": 2}
{"v": 1	"t": 2305110	"P": 1008.25	"F": 1}
{"v": 1	"t": 2305131	"P": 1001.25	"F": 1}
{"v": 1	"t": 2305151	"P": 1000.5	"F": 1}
{"v": 1	"t": 2305171	"P": 1004.0	"F": 1}
{"v": 1	"t": 2305191	"P": 1007.5	"F": 1}
{"v": 1	"t": 2305212	"P": 1004.5	"F": 1}
{"v": 1	"t": 2305232	"P": 1000.75	"F": 1}
{"v": 1	"t": 2305252	"P": 1003.0	"F": 1}
{"v": 1	"t": 2305273	"P": 1007.75	"F": 2}
{"v": 1	"t": 2305293	"P": 1006.0	"F": 1}
{"v": 1	"t": 2305313	"P": 1000.75	"F": 1}
{"v": 1	"t": 2305333	"P": 1000.25	"F": 1}
{"v": 1	"t": 2305354	"P": 1007.5	"F": 2}
{"v": 1	"t": 2305374	"P": 1005.25	"F": 1}
{"v": 1	"t": 2305394	"P": 1001.75	"F": 1}
{"v": 1	"t": 2305415	"P": 1001.75	"F": 1}
{"v": 1	"t": 2305435	"P": 1007.25	"F": 1}
{"v": 1	"t": 2305455	"P": 1005.5	"F": 2}
{"v": 1	"t": 2305476	"P": 1002.75	"F": 1}
{"v": 1	"t": 2305496	"P": 1000.5	"F": 1}
{"v": 1	"t": 2305516	"P": 1008.25	"F": 1}
{"v": 1	"t": 2305537	"P": 1006.5	"F": 2}
{"v": 1	"t": 2305557	"P": 1002.75	"F": 1}
{"v": 1	"t": 2305577	"P": 1002.0	"F": 1}
{"v": 1	"t": 2305598	"P": 1007.25	"F": 1}
{"v": 1	"t": 2305618	"P": 1005.0	"F": 2}
{"v": 1	"t": 2305638	"P": 1002.25	"F": 1}
{"v": 1	"t": 2305658	"P": 1003.5	"F": 1}
{"v": 1	"t": 2305679	"P": 1006.0	"F": 2}
{"v": 1	"t": 2305699	"P": 1005.25	"F": 1}
{"v": 1	"t": 2305719	"P": 1003.5	"F": 1}
{"v": 1	"t": 2305740	"P": 1001.75	"F": 1}
{"v": 1	"t": 2305760	"P": 1005.25	"F": 1}
{"v": 1	"t": 2305780	"P": 1007.25	"F": 2	"C": 46.645	"D": 3260	"sn": 54091929832280	"file": "/data/device_log/data0000.out"}
{"v": 1	"t": 2305801	"P": 1004.0	"F": 2}
{"v": 1	"t": 2305821	"P": 999.75	"F": 1}
{"v": 1	"t": 2305841	"P": 1003.5	"F": 2}
{"v": 1	"t": 2305861	"P": 1007.5	"F": 1}
{"v": 1	"t": 2305882	"P": 1002.75	"F": 1}
{"v": 1	"t": 2305902	"P": 1000.75	"F": 2}
{"v": 1	"t": 2305922	"P": 1001.0	"F": 2}
{"v": 1	"t": 2305943	"P": 1008.0	"F": 1}
{"v": 1	"t": 2305963	"P": 1005.75	"F": 1}
{"v": 1	"t": 2305983	"P": 1003.0	"F": 1}
{"v": 1	"t": 2306003	"P": 1001.25	"F": 1}
{"v": 1	"t": 2306024	"P": 1007.25	"F": 1}
{"v": 1	"t": 2306044	"P": 1006.5	"F": 1}
{"v": 1	"t": 2306064	"P": 1003.75	"F": 1}
{"v": 1	"t": 2306085	"P": 1002.25	"F": 2}
{"v": 1	"t": 2306105	"P": 1005.0	"F": 1}
{"v": 1	"t": 2306125	"P": 1007.75	"F": 1}
{"v": 1	"t": 2306146	"P": 1003.5	"F": 1}
{"v": 1	"t": 2306166	"P": 1001.0	"F": 1}
{"v": 1	"t": 2306186	"P": 1006.5	"F": 2}
{"v": 1	"t": 2306207	"P": 1004.75	"F": 1}
{"v": 1	"t": 2306227	"P": 1002.75	"F": 2}
{"v": 1	"t": 2306247	"P": 1002.75	"F": 1}
{"v": 1	"t": 2306267	"P": 1005.0	"F": 1}
{"v": 1	"t": 2306288	"P": 1007.5	"F": 1}
{"v": 1	"t": 2306308	"P": 1004.0	"F": 2}
{"v": 1	"t": 2306328	"P": 999.25	"F": 2}
{"v": 1	"t": 2306349	"P": 1002.75	"F": 1}
{"v": 1	"t": 2306369	"P": 1007.75	"F": 1}
{"v": 1	"t": 2306389	"P": 1005.25	"F": 1}
{"v": 1	"t": 2306409	"P": 1001.75	"F": 1}
{"v": 1	"t": 2306430	"P": 1001.75	"F": 1}
{"v": 1	"t": 2306450	"P": 1007.5	"F": 2}
{"v": 1	"t": 2306470	"P": 1004.25	"F": 1}
{"v": 1	"t": 2306491	"P": 1002.25	"F": 1}
{"v": 1	"t": 2306511	"P": 1002.75	"F": 2}
{"v": 1	"t": 2306531	"P": 1006.25	"F": 1}
{"v": 1	"t": 2306552	"P": 1005.75	"F": 2}
{"v": 1	"t": 2306572	"P": 1000.75	"F": 1}
{"v": 1	"t": 2306592	"P": 1000.5	"F": 1}
{"v": 1	"t": 2306612	"P": 1007.0	"F": 1}
{"v": 1	"t": 2306633	"P": 1006.0	"F": 1}
{"v": 1	"t": 2306653	"P": 1003.5	"F": 1}
{"v": 1	"t": 2306673	"P": 1002.0	"F": 1}
{"v": 1	"t": 2306694	"P": 1006.25	"F": 1}
{"v": 1	"t": 2306714	"P": 1007.25	"F": 2}
{"v": 1	"t": 2306734	"P": 1004.75	"F": 1}
{"v": 1	"t": 2306755	"P": 1001.0	"F": 1}
{"v": 1	"t": 2306775	"P": 1003.25	"F": 1}
{"v": 1	"t": 2306795	"P": 1006.5	"F": 1	"C": 46.635	"D": 3260	"sn": 54091929832280	"file": "/data/device_log/data0000.out"}
{"v": 1	"t": 2306816	"P": 1003.25	"F": 2}
{"v": 1	"t": 2306836	"P": 1002.25	"F": 2}
{"v": 1	"t": 2306856	"P": 1006.5	"F": 2}
{"v": 1	"t": 2306876	"P": 1006.75	"F": 2}
{"v": 1	"t": 2306897	"P": 1003.75	"F": 1}
{"v": 1	"t": 2306917	"P": 1000.0	"F": 1}
{"v": 1	"t": 2306937	"P": 1002.75	"F": 1}
{"v": 1	"t": 2306958	"P": 1007.0	"F": 1}
{"v": 1	"t": 2306978	"P": 1006.0	"F": 1}
{"v": 1	"t": 2306998	"P": 1001.25	"F": 1}
{"v": 1	"t": 2307019	"P": 1003.75	"F": 2}
{"v": 1	"t": 2307039	"P": 1007.75	"F": 1}
{"v": 1	"t": 2307059	"P": 1005.0	"F": 2}
{"v": 1	"t": 2307079	"P": 1002.75	"F": 1}
{"v": 1	"t": 2307100	"P": 1001.0	"F": 1}
{"v": 1	"t": 2307120	"P": 1006.75	"F": 1}
{"v": 1	"t": 2307140	"P": 1006.5	"F": 1}
{"v": 1	"t": 2307161	"P": 1003.0	"F": 1}
{"v": 1	"t": 2307181	"P": 1002.25	"F": 1}
{"v": 1	"t": 2307201	"P": 1007.75	"F": 2}
{"v": 1	"t": 2307221	"P": 1007.5	"F": 1}
{"v": 1	"t": 2307242	"P": 1002.5	"F": 1}
{"v": 1	"t": 2307262	"P": 1001.75	"F": 1}
{"v": 1	"t": 2307282	"P": 1004.0	"F": 1}
{"v": 1	"t": 2307303	"P": 1008.75	"F": 1}
{"v": 1	"t": 2307323	"P": 1005.75	"F": 1}
{"v": 1	"t": 2307343	"P": 1002.25	"F": 1}
{"v": 1	"t": 2307363	"P": 1001.75	"F": 1}
{"v": 1	"t": 2307384	"P": 1005.75	"F": 1}
{"v": 1	"t": 2307404	"P": 1006.5	"F": 1}
{"v": 1	"t": 2307424	"P": 1001.75	"F": 1}
{"v": 1	"t": 2307445	"P": 1002.25	"F": 1}
{"v": 1	"t": 2307465	"P": 1007.5	"F": 1}
{"v": 1	"t": 2307485	"P": 1004.25	"F": 1}
{"v": 1	"t": 2307506	"P": 1001.75	"F": 1}
{"v": 1	"t": 2307526	"P": 1001.75	"F": 1}
{"v": 1	"t": 2307546	"P": 1007.5	"F": 2}
{"v": 1	"t": 2307567	"P": 1006.5	"F": 1}
{"v": 1	"t": 2307587	"P": 1002.5	"F": 1}
{"v": 1	"t": 2307607	"P": 1001.0	"F": 1}
{"v": 1	"t": 2307627	"P": 1006.0	"F": 1}
{"v": 1	"t": 2307648	"P": 1005.0	"F": 1}
{"v": 1	"t": 2307668	"P": 1000.5	"F": 1}
{"v": 1	"t": 2307689	"P": 1003.25	"F": 1}
{"v": 1	"t": 2307709	"P": 1006.5	"F": 2}
{"v": 1	"t": 2307729	"P": 1005.5	"F": 1}
{"v": 1	"t": 2307750	"P": 1000.25	"F": 1}
{"v": 1	"t": 2307770	"P": 1006.0	"F": 1}
{"v": 1	"t": 2307790	"P": 1007.0	"F": 1}
{"v": 1	"t": 2307811	"P": 1004.0	"F": 1	"C": 46.595	"D": 3260	"sn": 54091929832280	"file": "/data/device_log/data0000.out"}
{"v": 1	"t": 2307831	"P": 1001.0	"F": 1}
{"v": 1	"t": 2307851	"P": 1005.25	"F": 1}
{"v": 1	"t": 2307872	"P": 1006.25	"F": 1}
{"v": 1	"t": 2307892	"P": 1004.5	"F": 2}
{"v": 1	"t": 2307912	"P": 1001.75	"F": 1}
{"v": 1	"t": 2307933	"P": 1007.75	"F": 2}
{"v": 1	"t": 2307953	"P": 1003.0	"F": 1}
{"v": 1	"t": 2307973	"P": 1002.5	"F": 1}
{"v": 1	"t": 2307994	"P": 1004.5	"F": 1}
{"v": 1	"t": 2308014	"P": 1006.75	"F": 1}
{"v": 1	"t": 2308034	"P": 1005.25	"F": 1}
{"v": 1	"t": 2308055	"P": 1001.25	"F": 2}
{"v": 1	"t": 2308075	"P": 1004.25	"F": 2}
{"v": 1	"t": 2308095	"P": 1007.0	"F": 1}
{"v": 1	"t": 2308115	"P": 1003.75	"F": 2}
{"v": 1	"t": 2308136	"P": 1002.75	"F": 2}
{"v": 1	"t": 2308156	"P": 1002.5	"F": 2}
{"v": 1	"t": 2308176	"P": 1007.75	"F": 1}
{"v": 1	"t": 2308197	"P": 1005.75	"F": 1}
{"v": 1	"t": 2308217	"P": 1002.0	"F": 2}
{"v": 1	"t": 2308237	"P": 1002.5	"F": 1}
{"v": 1	"t": 2308258	"P": 1007.25	"F": 1}
{"v": 1	"t": 2308278	"P": 1007.25	"F": 1}
{"v": 1	"t": 2308298	"P": 1004.0	"F": 1}
{"v": 1	"t": 2308318	"P": 1000.25	"F": 1}
{"v": 1	"t": 2308339	"P": 1007.5	"F": 2}
{"v": 1	"t": 2308359	"P": 1006.5	"F": 2}
{"v": 1	"t": 2308379	"P": 1003.5	"F": 1}
{"v": 1	"t": 2308400	"P": 1001.0	"F": 1}
{"v": 1	"t": 2308420	"P": 1006.0	"F": 1}
{"v": 1	"t": 2308440	"P": 1006.25	"F": 2}
{"v": 1	"t": 2308461	"P": 1003.0	"F": 1}
{"v": 1	"t": 2308481	"P": 1002.5	"F": 1}
{"v": 1	"t": 2308501	"P": 1003.75	"F": 1}
{"v": 1	"t": 2308521	"P": 1007.0	"F": 1}
{"v": 1	"t": 2308542	"P": 1003.25	"F": 2}
{"v": 1	"t": 2308562	"P": 1003.75	"F": 1}
{"v": 1	"t": 2308582	"P": 1001.75	"F": 1}
{"v": 1	"t": 2308603	"P": 1007.75	"F": 2}
{"v": 1	"t": 2308623	"P": 1006.0	"F": 1}
{"v": 1	"t": 2308643	"P": 1001.0	"F": 2}
{"v": 1	"t": 2308663	"P": 999.0	"F": 2}
{"v": 1	"t": 2308684	"P": 1007.75	"F": 2}
{"v": 1	"t": 2308704	"P": 1005.5	"F": 2}
{"v": 1	"t": 2308724	"P": 1003.0	"F": 2}
{"v": 1	"t": 2308745	"P": 1000.0	"F": 2}
{"v": 1	"t": 2308765	"P": 1008.0	"F": 1}
{"v": 1	"t": 2308785	"P": 1005.5	"F": 1}
{"v": 1	"t": 2308806	"P": 1001.5	"F": 1}
{"v": 1	"t": 2308826	"P": 1001.25	"F": 1	"C": 46.61	"D": 3260	"sn": 54091929832280	"file": "/data/device_log/data0000.out"}
{"v": 1	"t": 2308846	"P": 1005.75	"F": 1}
{"v": 1	"t": 2308867	"P": 1005.25	"F": 1}
{"v": 1	"t": 2308887	"P": 1002.25	"F": 2}
{"v": 1	"t": 2308907	"P": 1002.75	"F": 1}
{"v": 1	"t": 2308927	"P": 1005.25	"F": 1}
{"v": 1	"t": 2308948	"P": 1006.0	"F": 2}
{"v": 1	"t": 2308968	"P": 1003.0	"F": 2}
{"v": 1	"t": 2308988	"P": 1000.5	"F": 1}
{"v": 1	"t": 2309009	"P": 1005.5	"F": 1}
{"v": 1	"t": 2309029	"P": 1007.75	"F": 2}
{"v": 1	"t": 2309049	"P": 1003.0	"F": 2}
{"v": 1	"t": 2309070	"P": 1001.25	"F": 2}
{"v": 1	"t": 2309090	"P": 1001.25	"F": 1}
{"v": 1	"t": 2309110	"P": 1005.5	"F": 1}
{"v": 1	"t": 2309130	"P": 1005.5	"F": 2}
{"v": 1	"t": 2309151	"P": 1002.0	"F": 1}
{"v": 1	"t": 2309171	"P": 1000.75	"F": 1}
{"v": 1	"t": 2309191	"P": 1006.75	"F": 1}
{"v": 1	"t": 2309212	"P": 1006.5	"F": 1}
{"v": 1	"t": 2309232	"P": 1002.5	"F": 1}
{"v": 1	"t": 2309252	"P": 1000.5	"F": 1}
{"v": 1	"t": 2309272	"P": 1004.5	"F": 1}
{"v": 1	"t": 2309293	"P": 1007.0	"F": 1}
{"v": 1	"t": 2309313	"P": 1005.0	"F": 2}
{"v": 1	"t": 2309333	"P": 1002.25	"F": 1}
{"v": 1	"t": 2309354	"P": 1002.5	"F": 1}
{"v": 1	"t": 2309374	"P": 1007.75	"F": 2}
{"v": 1	"t": 2309394	"P": 1005.75	"F": 2}
{"v": 1	"t": 2309414	"P": 1003.75	"F": 2}
{"v": 1	"t": 2309435	"P": 1001.5	"F": 2}
{"v": 1	"t": 2309455	"P": 1006.75	"F": 2}
{"v": 1	"t": 2309475	"P": 1007.0	"F": 2}
{"v": 1	"t": 2309496	"P": 1003.25	"F": 1}
{"v": 1	"t": 2309516	"P": 1003.25	"F": 1}
{"v": 1	"t": 2309536	"P": 1007.0	"F": 2}
{"v": 1	"t": 2309557	"P": 1006.25	"F": 1}
{"v": 1	"t": 2309577	"P": 1002.75	"F": 1}
{"v": 1	"t": 2309597	"P": 1003.25	"F": 1}
{"v": 1	"t": 2309617	"P": 1005.5	"F": 1}
{"v": 1	"t": 2309638	"P": 1008.5	"F": 1}
{"v": 1	"t": 2309658	"P": 1002.75	"F": 2}
{"v": 1	"t": 2309678	"P": 1001.5	"F": 1}
{"v": 1	"t": 2309699	"P": 1007.0	"F": 1}
{"v": 1	"t": 2309719	"P": 1006.75	"F": 1}
{"v": 1	"t": 2309739	"P": 1004.75	"F": 2}
{"v": 1	"t": 2309760	"P": 1003.0	"F": 2}
{"v": 1	"t": 2309780	"P": 1004.75	"F": 1}
{"v": 1	"t": 2309800	"P": 1007.25	"F": 1}
{"v": 1	"t": 2309820	"P": 1005.5	"F": 2}
{"v": 1	"t": 2309841	"P": 1000.5	"F": 2	"C": 46.625	"D": 3260	"sn": 54091929832280	"file": "/data/device_log/data0000.out"}
{"v": 1	"t": 2309861	"P": 1002.25	"F": 2}
{"v": 1	"t": 2309881	"P": 1007.0	"F": 2}
{"v": 1	"t": 2309902	"P": 1005.75	"F": 2}
{"v": 1	"t": 2309922	"P": 1000.5	"F": 2}
{"v": 1	"t": 2309942	"P": 1001.25	"F": 2}
{"v": 1	"t": 2309963	"P": 1005.5	"F": 1}
{"v": 1	"t": 2309983	"P": 1005.75	"F": 1}
{"v": 1	"t": 2310003	"P": 1002.25	"F": 1}
{"v": 1	"t": 2310023	"P": 1002.25	"F": 1}
{"v": 1	"t": 2310044	"P": 1006.25	"F": 1}
{"v": 1	"t": 2310064	"P": 1005.25	"F": 1}
{"v": 1	"t": 2310084	"P": 1003.75	"F": 2}
{"v": 1	"t": 2310105	"P": 1000.25	"F": 1}
{"v": 1	"t": 2310125	"P": 1004.5	"F": 1}
{"v": 1	"t": 2310145	"P": 1006.75	"F": 2}
{"v": 1	"t": 2310165	"P": 1004.25	"F": 1}
{"v": 1	"t": 2310186	"P": 1000.75	"F": 1}
{"v": 1	"t": 2310206	"P": 1002.75	"F": 1}
{"v": 1	"t": 2310226	"P": 1007.75	"F": 2}
{"v": 1	"t": 2310247	"P": 1004.5	"F": 1}
{"v": 1	"t": 2310267	"P": 1000.75	"F": 2}
{"v": 1	"t": 2310287	"P": 1005.0	"F": 1}
{"v": 1	"t": 2310308	"P": 1007.5	"F": 2}
{"v": 1	"t": 2310328	"P": 1004.0	"F": 1}
{"v": 1	"t": 2310348	"P": 1002.25	"F": 2}
{"v": 1	"t": 2310369	"P": 1002.25	"F": 1}
{"v": 1	"t": 2310389	"P": 1007.75	"F": 1}
{"v": 1	"t": 2310409	"P": 1004.0	"F": 1}
{"v": 1	"t": 2310429	"P": 1001.5	"F": 2}
{"v": 1	"t": 2310450	"P": 1003.25	"F": 1}
{"v": 1	"t": 2310470	"P": 1008.25	"F": 1}
{"v": 1	"t": 2310490	"P": 1005.25	"F": 1}
{"v": 1	"t": 2310511	"P": 1001.75	"F": 2}
{"v": 1	"t": 2310531	"P": 1001.5	"F": 1}
{"v": 1	"t": 2310551	"P": 1006.0	"F": 1}
{"v": 1	"t": 2310572	"P": 1008.5	"F": 2}
{"v": 1	"t": 2310592	"P": 1005.0	"F": 1}
{"v": 1	"t": 2310612	"P": 1001.25	"F": 1}
{"v": 1	"t": 2310632	"P": 1007.25	"F": 1}
{"v": 1	"t": 2310653	"P": 1006.25	"F": 1}
{"v": 1	"t": 2310673	"P": 1005.25	"F": 2}
{"v": 1	"t": 2310693	"P": 1001.25	"F": 1}
{"v": 1	"t": 2310714	"P": 1005.0	"F": 2}
{"v": 1	"t": 2310734	"P": 1007.25	"F": 2}
{"v": 1	"t": 2310754	"P": 1004.0	"F": 1}
{"v": 1	"t": 2310774	"P": 1002.5	"F": 1}
{"v": 1	"t": 2310795	"P": 1001.75	"F": 2}
{"v": 1	"t": 2310815	"P": 1007.5	"F": 1}
{"v": 1	"t": 2310835	"P": 1005.5	"F": 2}
{"v": 1	"t": 2310856	"P": 1004.25	"F": 1	"C": 46.615	"D": 3260	"sn": 54091929832280	"file": "/data/device_log/data0000.out"}
{"v": 1	"t": 2310876	"P": 1002.0	"F": 2}
{"v": 1	"t": 2310896	"P": 1009.5	"F": 1}
{"v": 1	"t": 2310917	"P": 1004.75	"F": 2}
{"v": 1	"t": 2310937	"P": 1004.25	"F": 2}
{"v": 1	"t": 2310957	"P": 1001.75	"F": 1}
{"v": 1	"t": 2310977	"P": 1006.0	"F": 1}
{"v": 1	"t": 2310998	"P": 1004.75	"F": 1}
{"v": 1	"t": 2311018	"P": 1002.5	"F": 1}
{"v": 1	"t": 2311038	"P": 1001.5	"F": 1}
{"v": 1	"t": 2311059	"P": 1007.0	"F": 1}
{"v": 1	"t": 2311079	"P": 1006.5	"F": 2}
{"v": 1	"t": 2311099	"P": 1003.25	"F": 2}
{"v": 1	"t": 2311120	"P": 1003.5	"F": 1}
{"v": 1	"t": 2311140	"P": 1006.5	"F": 2}
{"v": 1	"t": 2311160	"P": 1005.75	"F": 1}
{"v": 1	"t": 2311181	"P": 1001.5	"F": 1}
{"v": 1	"t": 2311201	"P": 1003.25	"F": 1}
{"v": 1	"t": 2311221	"P": 1007.0	"F": 1}
{"v": 1	"t": 2311242	"P": 1006.25	"F": 1}
{"v": 1	"t": 2311262	"P": 1003.75	"F": 2}
{"v": 1	"t": 2311282	"P": 1001.75	"F": 1}
{"v": 1	"t": 2311302	"P": 1004.0	"F": 2}
{"v": 1	"t": 2311323	"P": 1006.0	"F": 2}
{"v": 1	"t": 2311343	"P": 1002.75	"F": 1}
{"v": 1	"t": 2311363	"P": 1001.5	"F": 1}
{"v": 1	"t": 2311384	"P": 1003.5	"F": 1}
{"v": 1	"t": 2311404	"P": 1006.75	"F": 1}
{"v": 1	"t": 2311424	"P": 1004.0	"F": 2}
{"v": 1	"t": 2311444	"P": 1001.75	"F": 2}
{"v": 1	"t": 2311465	"P": 1001.75	"F": 2}
{"v": 1	"t": 2311485	"P": 1007.25	"F": 1}
{"v": 1	"t": 2311505	"P": 1007.25	"F": 1}
{"v": 1	"t": 2311526	"P": 1002.0	"F": 2}
{"v": 1	"t": 2311546	"P": 1002.25	"F": 1}
{"v": 1	"t": 2311566	"P": 1006.25	"F": 1}
{"v": 1	"t": 2311586	"P": 1008.0	"F": 1}
{"v": 1	"t": 2311607	"P": 1002.75	"F": 1}
{"v": 1	"t": 2311627	"P": 1003.0	"F": 1}
{"v": 1	"t": 2311647	"P": 1005.5	"F": 1}
{"v": 1	"t": 2311668	"P": 1009.0	"F": 2}
{"v": 1	"t": 2311688	"P": 1006.0	"F": 2}
{"v": 1	"t": 2311708	"P": 1001.5	"F": 1}
{"v": 1	"t": 2311729	"P": 1004.0	"F": 2}
{"v": 1	"t": 2311749	"P": 1009.0	"F": 1}
{"v": 1	"t": 2311769	"P": 1005.25	"F": 2}
{"v": 1	"t": 2311789	"P": 1003.0	"F": 1}
{"v": 1	"t": 2311810	"P": 1001.5	"F": 2}
{"v": 1	"t": 2311830	"P": 1008.0	"F": 2}
{"v": 1	"t": 2311850	"P": 1005.75	"F": 1}
{"v": 1	"t": 2311871	"P": 1003.25	"F": 2	"C": 46.615	"D": 3260	"sn": 54091929832280	"file": "/data/device_log/data0000.out"}
{"v": 1	"t": 2311891	"P": 1002.75	"F": 2}
{"v": 1	"t": 2311911	"P": 1006.75	"F": 1}
{"v": 1	"t": 2311932	"P": 1004.0	"F": 1}
{"v": 1	"t": 2311952	"P": 1001.75	"F": 1}
{"v": 1	"t": 2311972	"P": 1007.0	"F": 1}
{"v": 1	"t": 2311993	"P": 1007.25	"F": 1}
{"v": 1	"t": 2312013	"P": 1003.0	"F": 1}
{"v": 1	"t": 2312033	"P": 1003.0	"F": 1}
{"v": 1	"t": 2312054	"P": 1007.75	"F": 2}
{"v": 1	"t": 2312074	"P": 1007.0	"F": 2}
{"v": 1	"t": 2312094	"P": 1004.25	"F": 1}
{"v": 1	"t": 2312115	"P": 1004.0	"F": 1}
{"v": 1	"t": 2312135	"P": 1009.0	"F": 1}
{"v": 1	"t": 2312155	"P": 1005.75	"F": 1}
{"v": 1	"t": 2312176	"P": 1002.5	"F": 2}
{"v": 1	"t": 2312196	"P": 1004.5	"F": 1}
{"v": 1	"t": 2312216	"P": 1006.5	"F": 1}
{"v": 1	"t": 2312237	"P": 1005.0	"F": 1}
{"v": 1	"t": 2312257	"P": 1001.0	"F": 1}
{"v": 1	"t": 2312277	"P": 1003.5	"F": 1}
{"v": 1	"t": 2312298	"P": 1007.5	"F": 1}
{"v": 1	"t": 2312318	"P": 1005.5	"F": 1}
{"v": 1	"t": 2312338	"P": 1001.75	"F": 1}
{"v": 1	"t": 2312358	"P": 1001.75	"F": 1}
{"v": 1	"t": 2312379	"P": 1006.5	"F": 1}
{"v": 1	"t": 2312399	"P": 1005.0	"F": 1}
{"v": 1	"t": 2312419	"P": 1003.0	"F": 1}
{"v": 1	"t": 2312440	"P": 1000.5	"F": 1}
{"v": 1	"t": 2312460	"P": 1006.25	"F": 1}
{"v": 1	"t": 2312480	"P": 1006.75	"F": 2}
{"v": 1	"t": 2312501	"P": 1005.0	"F": 2}
{"v": 1	"t": 2312521	"P": 1000.75	"F": 2}
{"v": 1	"t": 2312541	"P": 1005.0	"F": 1}
{"v": 1	"t": 2312561	"P": 1008.5	"F": 1}
{"v": 1	"t": 2312582	"P": 1003.5	"F": 1}
{"v": 1	"t": 2312602	"P": 1001.75	"F": 2}
{"v": 1	"t": 2312622	"P": 1004.0	"F": 1}
{"v": 1	"t": 2312643	"P": 1006.75	"F": 1}
{"v": 1	"t": 2312663	"P": 1006.25	"F": 1}
{"v": 1	"t": 2312683	"P": 1001.5	"F": 2}
{"v": 1	"t": 2312703	"P": 1003.25	"F": 2}
{"v": 1	"t": 2312724	"P": 1007.0	"F": 2}
{"v": 1	"t": 2312744	"P": 1006.5	"F": 1}
{"v": 1	"t": 2312764	"P": 1003.5	"F": 1}
{"v": 1	"t": 2312785	"P": 1001.5	"F": 2}
{"v": 1	"t": 2312805	"P": 1007.25	"F": 1}
{"v": 1	"t": 2312825	"P": 1006.5	"F": 1}
{"v": 1	"t": 2312846	"P": 1004.0	"F": 1}
{"v": 1	"t": 2312866	"P": 1003.0	"F": 1}
{"v": 1	"t": 2312886	"P": 1006.5	"F": 1	"C": 46.62	"D": 3260	"sn": 54091929832280	"file": "/data/device_log/data0000.out"}
{"v": 1	"t": 2312907	"P": 1006.25	"F": 2}
{"v": 1	"t": 2312927	"P": 1003.0	"F": 1}
{"v": 1	"t": 2312947	"P": 1003.0	"F": 1}
{"v": 1	"t": 2312967	"P": 1005.25	"F": 1}
{"v": 1	"t": 2312988	"P": 1006.25	"F": 1}
{"v": 1	"t": 2313008	"P": 1003.5	"F": 2}
{"v": 1	"t": 2313028	"P": 1001.5	"F": 1}
{"v": 1	"t": 2313049	"P": 1005.75	"F": 1}
{"v": 1	"t": 2313069	"P": 1008.5	"F": 1}
{"v": 1	"t": 2313089	"P": 1005.0	"F": 1}
{"v": 1	"t": 2313110	"P": 1001.25	"F": 2}
{"v": 1	"t": 2313130	"P": 1004.5	"F": 2}
{"v": 1	"t": 2313150	"P": 1007.75	"F": 1}
{"v": 1	"t": 2313170	"P": 1004.0	"F": 2}
{"v": 1	"t": 2313191	"P": 1003.25	"F": 1}
{"v": 1	"t": 2313211	"P": 1004.25	"F": 2}
{"v": 1	"t": 2313231	"P": 1007.5	"F": 2}
{"v": 1	"t": 2313252	"P": 1004.5	"F": 1}
{"v": 1	"t": 2313272	"P": 1002.25	"F": 1}
{"v": 1	"t": 2313292	"P": 1003.0	"F": 2}
{"v": 1	"t": 2313313	"P": 1007.25	"F": 1}
{"v": 1	"t": 2313333	"P": 1004.75	"F": 2}
{"v": 1	"t": 2313353	"P": 1003.5	"F": 1}
{"v": 1	"t": 2313373	"P": 1001.5	"F": 1}
{"v": 1	"t": 2313394	"P": 1001.75	"F": 1}
{"v": 1	"t": 2313414	"P": 1007.5	"F": 1}
{"v": 1	"t": 2313434	"P": 1005.5	"F": 1}
{"v": 1	"t": 2313455	"P": 1001.0	"F": 1}
{"v": 1	"t": 2313475	"P": 1006.0	"F": 1}
{"v": 1	"t": 2313495	"P": 1006.75	"F": 1}
{"v": 1	"t": 2313516	"P": 1004.25	"F": 1}
{"v": 1	"t": 2313536	"P": 1001.25	"F": 1}
{"v": 1	"t": 2313556	"P": 1006.5	"F": 2}
{"v": 1	"t": 2313576	"P": 1006.5	"F": 1}
{"v": 1	"t": 2313597	"P": 1004.5	"F": 1}
{"v": 1	"t": 2313617	"P": 1001.0	"F": 2}
{"v": 1	"t": 2313637	"P": 1003.75	"F": 1}
{"v": 1	"t": 2313658	"P": 1007.25	"F": 2}
{"v": 1	"t": 2313678	"P": 1004.5	"F": 1}
{"v": 1	"t": 2313698	"P": 1001.0	"F": 1}
{"v": 1	"t": 2313718	"P": 1002.25	"F": 1}
{"v": 1	"t": 2313739	"P": 1007.75	"F": 1}
{"v": 1	"t": 2313759	"P": 1005.75	"F": 1}
{"v": 1	"t": 2313779	"P": 1003.75	"F": 2}
{"v": 1	"t": 2313800	"P": 1001.0	"F": 2}
{"v": 1	"t": 2313820	"P": 1006.25	"F": 1}
{"v": 1	"t": 2313840	"P": 1005.25	"F": 1}
{"v": 1	"t": 2313861	"P": 1003.25	"F": 2}
{"v": 1	"t": 2313881	"P": 1001.75	"F": 1}
{"v": 1	"t": 2313901	"P": 1006.25	"F": 1	"C": 46.645	"D": 3260	"sn": 54091929832280	"file": "/data/device_log/data0000.out"}
{"v": 1	"t": 2313921	"P": 1006.75	"F": 1}
{"v": 1	"t": 2313942	"P": 1004.5	"F": 1}
{"v": 1	"t": 2313962	"P": 1003.5	"F": 1}
{"v": 1	"t": 2313982	"P": 1004.5	"F": 1}
{"v": 1	"t": 2314003	"P": 1007.5	"F": 1}
{"v": 1	"t": 2314023	"P": 1006.0	"F": 1}
{"v": 1	"t": 2314043	"P": 1003.0	"F": 2}
{"v": 1	"t": 2314063	"P": 1001.5	"F": 1}
{"v": 1	"t": 2314084	"P": 1008.0	"F": 2}
{"v": 1	"t": 2314104	"P": 1005.25	"F": 1}
{"v": 1	"t": 2314124	"P": 1002.0	"F": 1}
{"v": 1	"t": 2314145	"P": 1001.5	"F": 2}
{"v": 1	"t": 2314165	"P": 1004.0	"F": 1}
{"v": 1	"t": 2314185	"P": 1007.0	"F": 1}
{"v": 1	"t": 2314206	"P": 1003.75	"F": 1}
{"v": 1	"t": 2314226	"P": 1002.75	"F": 2}
{"v": 1	"t": 2314246	"P": 1007.5	"F": 2}
{"v": 1	"t": 2314267	"P": 1003.75	"F": 2}
{"v": 1	"t": 2314287	"P": 1004.75	"F": 2}
{"v": 1	"t": 2314307	"P": 1001.25	"F": 2}
{"v": 1	"t": 2314327	"P": 1004.5	"F": 1}
{"v": 1	"t": 2314348	"P": 1005.25	"F": 1}
{"v": 1	"t": 2314368	"P": 1003.25	"F": 1}
{"v": 1	"t": 2314388	"P": 1000.75	"F": 2}
{"v": 1	"t": 2314409	"P": 1004.0	"F": 1}
{"v": 1	"t": 2314429	"P": 1008.75	"F": 1}
{"v": 1	"t": 2314449	"P": 1002.75	"F": 1}
{"v": 1	"t": 2314469	"P": 1001.75	"F": 2}
{"v": 1	"t": 2314490	"P": 1002.75	"F": 1}
{"v": 1	"t": 2314510	"P": 1007.5	"F": 1}
{"v": 1	"t": 2314530	"P": 1006.5	"F": 1}
{"v": 1	"t": 2314551	"P": 1002.0	"F": 2}
{"v": 1	"t": 2314571	"P": 1003.0	"F": 2}
{"v": 1	"t": 2314591	"P": 1004.75	"F": 1}
{"v": 1	"t": 2314612	"P": 1004.75	"F": 2}
{"v": 1	"t": 2314632	"P": 1002.25	"F": 2}
{"v": 1	"t": 2314652	"P": 1001.25	"F": 1}
{"v": 1	"t": 2314672	"P": 1005.25	"F": 2}
{"v": 1	"t": 2314693	"P": 1007.0	"F": 1}
{"v": 1	"t": 2314713	"P": 1003.75	"F": 1}
{"v": 1	"t": 2314733	"P": 1001.5	"F": 2}
{"v": 1	"t": 2314754	"P": 1003.5	"F": 1}
{"v": 1	"t": 2314774	"P": 1008.25	"F": 1}
{"v": 1	"t": 2314794	"P": 1002.5	"F": 2}
{"v": 1	"t": 2314815	"P": 1001.5	"F": 1}
{"v": 1	"t": 2314835	"P": 1004.0	"F": 1}
{"v": 1	"t": 2314855	"P": 1006.0	"F": 2}
{"v": 1	"t": 2314875	"P": 1004.0	"F": 2}
{"v": 1	"t": 2314896	"P": 1000.5	"F": 2}
{"v": 1	"t": 2314916	"P": 1002.75	"F": 1	"C": 46.67	"D": 3260	"sn": 54091929832280	"file": "/data/device_log/data0000.out"}
{"v": 1	"t": 2314936	"P": 1007.25	"F": 1}
{"v": 1	"t": 2314957	"P": 1006.5	"F": 2}
{"v": 1	"t": 2314977	"P": 1001.5	"F": 1}
{"v": 1	"t": 2314997	"P": 1002.25	"F": 1}
{"v": 1	"t": 2315018	"P": 1006.75	"F": 2}
{"v": 1	"t": 2315038	"P": 1005.5	"F": 1}
{"v": 1	"t": 2315058	"P": 1001.5	"F": 1}
{"v": 1	"t": 2315078	"P": 1001.25	"F": 1}
{"v": 1	"t": 2315099	"P": 1005.5	"F": 1}
{"v": 1	"t": 2315119	"P": 1005.5	"F": 2}
{"v": 1	"t": 2315139	"P": 1002.5	"F": 1}
{"v": 1	"t": 2315160	"P": 1001.25	"F": 1}
{"v": 1	"t": 2315180	"P": 1008.25	"F": 2}
{"v": 1	"t": 2315200	"P": 1005.0	"F": 1}
{"v": 1	"t": 2315221	"P": 1001.0	"F": 1}
{"v": 1	"t": 2315241	"P": 1000.5	"F": 1}
{"v": 1	"t": 2315261	"P": 1006.5	"F": 1}
{"v": 1	"t": 2315281	"P": 1005.75	"F": 1}
{"v": 1	"t": 2315302	"P": 1003.75	"F": 1}
{"v": 1	"t": 2315322	"P": 1002.25	"F": 1}
{"v": 1	"t": 2315342	"P": 1003.0	"F": 1}
{"v": 1	"t": 2315363	"P": 1008.25	"F": 1}
{"v": 1	"t": 2315383	"P": 1003.0	"F": 1}
{"v": 1	"t": 2315403	"P": 1000.5	"F": 1}
{"v": 1	"t": 2315424	"P": 1003.0	"F": 1}
{"v": 1	"t": 2315444	"P": 1006.75	"F": 2}
{"v": 1	"t": 2315464	"P": 1004.5	"F": 1}
{"v": 1	"t": 2315484	"P": 1003.25	"F": 1}
{"v": 1	"t": 2315505	"P": 1004.0	"F": 2}
{"v": 1	"t": 2315525	"P": 1006.25	"F": 1}
{"v": 1	"t": 2315545	"P": 1003.75	"F": 2}
{"v": 1	"t": 2315566	"P": 1001.75	"F": 1}
{"v": 1	"t": 2315586	"P": 1003.0	"F": 2}
{"v": 1	"t": 2315606	"P": 1007.25	"F": 1}
{"v": 1	"t": 2315627	"P": 1005.25	"F": 2}
{"v": 1	"t": 2315647	"P": 1002.25	"F": 1}
{"v": 1	"t": 2315667	"P": 1003.0	"F": 1}
{"v": 1	"t": 2315688	"P": 1007.25	"F": 2}
{"v": 1	"t": 2315708	"P": 1004.5	"F": 1}
{"v": 1	"t": 2315728	"P": 999.5	"F": 1}
{"v": 1	"t": 2315749	"P": 1004.5	"F": 1}
{"v": 1	"t": 2315769	"P": 1003.25	"F": 1}
{"v": 1	"t": 2315789	"P": 1003.5	"F": 1}
{"v": 1	"t": 2315810	"P": 1002.75	"F": 1}
{"v": 1	"t": 2315830	"P": 1006.25	"F": 1}
{"v": 1	"t": 2315850	"P": 1006.0	"F": 1}
{"v": 1	"t": 2315871	"P": 1004.25	"F": 1}
{"v": 1	"t": 2315891	"P": 1001.75	"F": 1}
{"v": 1	"t": 2315911	"P": 1006.5	"F": 1}
{"v": 1	"t": 2315932	"P": 1004.25	"F": 2	"C": 46.635	"D": 3260	"sn": 54091929832280	"file": "/data/device_log/data0000.out"}
{"v": 1	"t": 2315952	"P": 1002.0	"F": 1}
{"v": 1	"t": 2315972	"P": 1002.5	"F": 1}
{"v": 1	"t": 2315993	"P": 1005.5	"F": 1}
{"v": 1	"t": 2316013	"P": 1003.25	"F": 1}
{"v": 1	"t": 2316033	"P": 1001.0	"F": 1}
{"v": 1	"t": 2316054	"P": 1003.75	"F": 1}
{"v": 1	"t": 2316074	"P": 1007.5	"F": 1}
{"v": 1	"t": 2316094	"P": 1003.5	"F": 2}
{"v": 1	"t": 2316115	"P": 1001.75	"F": 1}
{"v": 1	"t": 2316135	"P": 1004.0	"F": 1}
{"v": 1	"t": 2316155	"P": 1006.5	"F": 2}
{"v": 1	"t": 2316176	"P": 1004.25	"F": 1}
{"v": 1	"t": 2316196	"P": 1002.0	"F": 1}
{"v": 1	"t": 2316216	"P": 1004.25	"F": 1}
{"v": 1	"t": 2316236	"P": 1006.0	"F": 1}
{"v": 1	"t": 2316257	"P": 1004.25	"F": 1}
{"v": 1	"t": 2316277	"P": 1002.75	"F": 1}
{"v": 1	"t": 2316297	"P": 1002.75	"F": 1}
{"v": 1	"t": 2316318	"P": 1006.0	"F": 1}
{"v": 1	"t": 2316338	"P": 1006.5	"F": 2}
{"v": 1	"t": 2316358	"P": 1002.0	"F": 1}
{"v": 1	"t": 2316378	"P": 1001.25	"F": 1}
{"v": 1	"t": 2316399	"P": 1008.0	"F": 2}
{"v": 1	"t": 2316419	"P": 1007.75	"F": 1}
{"v": 1	"t": 2316439	"P": 1000.75	"F": 1}
{"v": 1	"t": 2316460	"P": 1000.5	"F": 1}
{"v": 1	"t": 2316480	"P": 1003.75	"F": 1}
{"v": 1	"t": 2316500	"P": 1007.5	"F": 1}
{"v": 1	"t": 2316521	"P": 1004.0	"F": 1}
{"v": 1	"t": 2316541	"P": 1002.75	"F": 1}
{"v": 1	"t": 2316561	"P": 1002.5	"F": 2}
{"v": 1	"t": 2316581	"P": 1008.0	"F": 1}
{"v": 1	"t": 2316602	"P": 1003.5	"F": 1}
{"v": 1	"t": 2316622	"P": 1001.5	"F": 1}
{"v": 1	"t": 2316642	"P": 1002.0	"F": 1}
{"v": 1	"t": 2316663	"P": 1009.75	"F": 2}
{"v": 1	"t": 2316683	"P": 1003.75	"F": 2}
{"v": 1	"t": 2316703	"P": 1001.25	"F": 1}
{"v": 1	"t": 2316723	"P": 1002.25	"F": 1}
{"v": 1	"t": 2316744	"P": 1008.0	"F": 1}
{"v": 1	"t": 2316764	"P": 1004.75	"F": 1}
{"v": 1	"t": 2316784	"P": 1001.75	"F": 1}
{"v": 1	"t": 2316805	"P": 1003.0	"F": 2}
{"v": 1	"t": 2316825	"P": 1007.5	"F": 1}
{"v": 1	"t": 2316845	"P": 1005.75	"F": 1}
{"v": 1	"t": 2316866	"P": 1001.25	"F": 1}
{"v": 1	"t": 2316886	"P": 1000.5	"F": 2}
{"v": 1	"t": 2316906	"P": 1006.5	"F": 1}
{"v": 1	"t": 2316927	"P": 1006.5	"F": 1}
{"v": 1	"t": 2316947	"P": 1003.75	"F": 1	"C": 46.655	"D": 3260	"sn": 54091929832280	"file": "/data/device_log/data0000.out"}
{"v": 1	"t": 2316967	"P": 1000.25	"F": 1}
{"v": 1	"t": 2316987	"P": 1006.5	"F": 1}
{"v": 1	"t": 2317008	"P": 1005.75	"F": 1}
{"v": 1	"t": 2317028	"P": 1003.75	"F": 1}
{"v": 1	"t": 2317048	"P": 1001.5	"F": 1}
{"v": 1	"t": 2317069	"P": 1004.5	"F": 1}
{"v": 1	"t": 2317089	"P": 1006.75	"F": 2}
{"v": 1	"t": 2317109	"P": 1004.25	"F": 1}
{"v": 1	"t": 2317130	"P": 1001.5	"F": 1}
{"v": 1	"t": 2317150	"P": 1004.0	"F": 2}
{"v": 1	"t": 2317170	"P": 1007.0	"F": 1}
{"v": 1	"t": 2317190	"P": 1005.0	"F": 1}
{"v": 1	"t": 2317211	"P": 1000.0	"F": 1}
{"v": 1	"t": 2317231	"P": 1002.25	"F": 2}
{"v": 1	"t": 2317251	"P": 1007.25	"F": 1}
{"v": 1	"t": 2317272	"P": 1006.25	"F": 2}
{"v": 1	"t": 2317292	"P": 1001.75	"F": 2}
{"v": 1	"t": 2317312	"P": 1000.5	"F": 1}
{"v": 1	"t": 2317332	"P": 1005.5	"F": 1}
{"v": 1	"t": 2317353	"P": 1006.75	"F": 2}
{"v": 1	"t": 2317373	"P": 1003.0	"F": 1}
{"v": 1	"t": 2317393	"P": 1000.25	"F": 1}
{"v": 1	"t": 2317414	"P": 1004.25	"F": 1}
{"v": 1	"t": 2317434	"P": 1007.75	"F": 1}
{"v": 1	"t": 2317454	"P": 1004.5	"F": 1}
{"v": 1	"t": 2317475	"P": 1001.25	"F": 1}
{"v": 1	"t": 2317495	"P": 1003.75	"F": 1}
{"v": 1	"t": 2317515	"P": 1008.5	"F": 2}
{"v": 1	"t": 2317536	"P": 1003.75	"F": 1}
{"v": 1	"t": 2317556	"P": 1000.25	"F": 1}
{"v": 1	"t": 2317576	"P": 1002.5	"F": 2}
{"v": 1	"t": 2317596	"P": 1007.5	"F": 2}
{"v": 1	"t": 2317617	"P": 1004.0	"F": 2}
{"v": 1	"t": 2317637	"P": 1001.5	"F": 1}
{"v": 1	"t": 2317657	"P": 1003.5	"F": 2}
{"v": 1	"t": 2317678	"P": 1008.5	"F": 1}
{"v": 1	"t": 2317698	"P": 1004.0	"F": 2}
{"v": 1	"t": 2317718	"P": 1000.0	"F": 1}
{"v": 1	"t": 2317739	"P": 1001.75	"F": 1}
{"v": 1	"t": 2317759	"P": 1007.0	"F": 2}
{"v": 1	"t": 2317779	"P": 1006.5	"F": 2}
{"v": 1	"t": 2317799	"P": 1002.25	"F": 2}
{"v": 1	"t": 2317820	"P": 1001.25	"F": 2}
{"v": 1	"t": 2317840	"P": 1006.75	"F": 1}
{"v": 1	"t": 2317860	"P": 1004.5	"F": 2}
{"v": 1	"t": 2317881	"P": 1003.5	"F": 1}
{"v": 1	"t": 2317901	"P": 1001.25	"F": 1}
{"v": 1	"t": 2317921	"P": 1005.25	"F": 1}
{"v": 1	"t": 2317941	"P": 1006.0	"F": 2}
{"v": 1	"t": 2317962	"P": 1003.0	"F": 1	"C": 46.615	"D": 3260	"sn": 54091929832280	"file": "/data/device_log/data0000.out"}
{"v": 1	"t": 2317982	"P": 1001.75	"F": 2}
{"v": 1	"t": 2318002	"P": 1003.5	"F": 1}
{"v": 1	"t": 2318023	"P": 1009.5	"F": 1}
{"v": 1	"t": 2318043	"P": 1004.75	"F": 1}
{"v": 1	"t": 2318063	"P": 1002.5	"F": 1}
{"v": 1	"t": 2318084	"P": 1001.75	"F": 2}
{"v": 1	"t": 2318104	"P": 1007.5	"F": 1}
{"v": 1	"t": 2318124	"P": 1004.25	"F": 1}
{"v": 1	"t": 2318144	"P": 1002.5	"F": 1}
{"v": 1	"t": 2318165	"P": 1004.0	"F": 1}
{"v": 1	"t": 2318185	"P": 1007.0	"F": 1}
{"v": 1	"t": 2318205	"P": 1006.25	"F": 2}
{"v": 1	"t": 2318226	"P": 1002.25	"F": 2}
{"v": 1	"t": 2318246	"P": 1002.5	"F": 1}
{"v": 1	"t": 2318266	"P": 1008.0	"F": 1}
{"v": 1	"t": 2318287	"P": 1004.75	"F": 1}
{"v": 1	"t": 2318307	"P": 1002.0	"F": 1}
{"v": 1	"t": 2318327	"P": 1001.75	"F": 2}
{"v": 1	"t": 2318348	"P": 1007.0	"F": 2}
{"v": 1	"t": 2318368	"P": 1006.5	"F": 1}
{"v": 1	"t": 2318388	"P": 1002.5	"F": 2}
{"v": 1	"t": 2318408	"P": 1001.5	"F": 2}
{"v": 1	"t": 2318429	"P": 1005.0	"F": 1}
{"v": 1	"t": 2318449	"P": 1005.5	"F": 2}
{"v": 1	"t": 2318469	"P": 1003.75	"F": 1}
{"v": 1	"t": 2318490	"P": 1002.25	"F": 1}
{"v": 1	"t": 2318510	"P": 1003.75	"F": 1}
{"v": 1	"t": 2318530	"P": 1008.75	"F": 2}
{"v": 1	"t": 2318550	"P": 1004.25	"F": 2}
{"v": 1	"t": 2318571	"P": 1000.75	"F": 1}
{"v": 1	"t": 2318591	"P": 1002.5	"F": 1}
{"v": 1	"t": 2318611	"P": 1007.0	"F": 1}
{"v": 1	"t": 2318632	"P": 1004.75	"F": 2}
{"v": 1	"t": 2318652	"P": 1001.75	"F": 1}
{"v": 1	"t": 2318672	"P": 1003.25	"F": 1}
{"v": 1	"t": 2318692	"P": 1006.25	"F": 1}
{"v": 1	"t": 2318713	"P": 1005.5	"F": 1}
{"v": 1	"t": 2318733	"P": 1001.0	"F": 1}
{"v": 1	"t": 2318753	"P": 1000.75	"F": 1}
{"v": 1	"t": 2318774	"P": 1006.25	"F": 1}
{"v": 1	"t": 2318794	"P": 1005.25	"F": 1}
{"v": 1	"t": 2318814	"P": 1002.5	"F": 1}
{"v": 1	"t": 2318835	"P": 1001.75	"F": 1}
{"v": 1	"t": 2318855	"P": 1000.25	"F": 2}
{"v": 1	"t": 2318875	"P": 1004.75	"F": 2}
{"v": 1	"t": 2318896	"P": 1001.75	"F": 1}
{"v": 1	"t": 2318916	"P": 1001.5	"F": 1}
{"v": 1	"t": 2318936	"P": 1005.25	"F": 1}
{"v": 1	"t": 2318956	"P": 1006.25	"F": 1}
{"v": 1	"t": 2318977	"P": 1002.25	"F": 2	"C": 46.615	"D": 3260	"sn": 54091929832280	"file": "/data/device_log/data0000.out"}
{"v": 1	"t": 2318997	"P": 1001.75	"F": 1}
{"v": 1	"t": 2319017	"P": 1003.25	"F": 1}
{"v": 1	"t": 2319038	"P": 1004.5	"F": 1}
{"v": 1	"t": 2319058	"P": 1003.75	"F": 1}
{"v": 1	"t": 2319078	"P": 1002.5	"F": 1}
{"v": 1	"t": 2319099	"P": 1002.5	"F": 1}
{"v": 1	"t": 2319119	"P": 1007.0	"F": 1}
{"v": 1	"t": 2319139	"P": 1003.75	"F": 1}
{"v": 1	"t": 2319159	"P": 1000.75	"F": 2}
{"v": 1	"t": 2319180	"P": 1002.75	"F": 1}
{"v": 1	"t": 2319200	"P": 1009.0	"F": 1}
{"v": 1	"t": 2319220	"P": 1004.25	"F": 1}
{"v": 1	"t": 2319241	"P": 1002.25	"F": 1}
{"v": 1	"t": 2319261	"P": 1002.5	"F": 1}
{"v": 1	"t": 2319281	"P": 1006.5	"F": 1}
{"v": 1	"t": 2319302	"P": 1007.75	"F": 1}
{"v": 1	"t": 2319322	"P": 1003.25	"F": 1}
{"v": 1	"t": 2319342	"P": 1000.5	"F": 1}
{"v": 1	"t": 2319362	"P": 1004.5	"F": 2}
{"v": 1	"t": 2319383	"P": 1007.5	"F": 1}
{"v": 1	"t": 2319403	"P": 1005.25	"F": 1}
{"v": 1	"t": 2319423	"P": 1001.5	"F": 1}
{"v": 1	"t": 2319444	"P": 1004.75	"F": 2}
{"v": 1	"t": 2319464	"P": 1007.25	"F": 1}
{"v": 1	"t": 2319484	"P": 1002.0	"F": 1}
{"v": 1	"t": 2319504	"P": 1002.75	"F": 1}
{"v": 1	"t": 2319525	"P": 1002.75	"F": 1}
{"v": 1	"t": 2319545	"P": 1007.25	"F": 2}
{"v": 1	"t": 2319565	"P": 1006.25	"F": 1}
{"v": 1	"t": 2319586	"P": 1004.5	"F": 1}
{"v": 1	"t": 2319606	"P": 1001.5	"F": 1}
{"v": 1	"t": 2319626	"P": 1006.75	"F": 2}
{"v": 1	"t": 2319647	"P": 1004.0	"F": 1}
{"v": 1	"t": 2319667	"P": 1000.0	"F": 1}
{"v": 1	"t": 2319687	"P": 1004.25	"F": 1}
{"v": 1	"t": 2319708	"P": 1005.5	"F": 2}
{"v": 1	"t": 2319728	"P": 1004.0	"F": 1}
{"v": 1	"t": 2319748	"P": 1002.25	"F": 2}
{"v": 1	"t": 2319769	"P": 1005.0	"F": 2}
{"v": 1	"t": 2319789	"P": 1005.0	"F": 2}
{"v": 1	"t": 2319810	"P": 1002.25	"F": 2}
{"v": 1	"t": 2319830	"P": 1003.25	"F": 2}
{"v": 1	"t": 2319850	"P": 1007.25	"F": 1}
{"v": 1	"t": 2319870	"P": 1006.75	"F": 2}
{"v": 1	"t": 2319891	"P": 1002.0	"F": 2}
{"v": 1	"t": 2319911	"P": 1002.5	"F": 1}
{"v": 1	"t": 2319931	"P": 1006.5	"F": 2}
{"v": 1	"t": 2319952	"P": 1005.0	"F": 2}
{"v": 1	"t": 2319972	"P": 1002.75	"F": 1}
{"v": 1	"t": 2319992	"P": 1001.0	"F": 2	"C": 46.63	"D": 3260	"sn": 54091929832280	"file": "/data/device_log/data0000.out"}
{"v": 1	"t": 2320013	"P": 1008.25	"F": 1}
{"v": 1	"t": 2320033	"P": 1004.25	"F": 1}
{"v": 1	"t": 2320053	"P": 1002.25	"F": 2}
{"v": 1	"t": 2320074	"P": 1003.0	"F": 2}
{"v": 1	"t": 2320094	"P": 1008.0	"F": 1}
{"v": 1	"t": 2320114	"P": 1005.25	"F": 2}
{"v": 1	"t": 2320134	"P": 1002.5	"F": 1}
{"v": 1	"t": 2320155	"P": 1001.75	"F": 1}
{"v": 1	"t": 2320175	"P": 1006.0	"F": 2}
{"v": 1	"t": 2320195	"P": 1006.0	"F": 2}
{"v": 1	"t": 2320216	"P": 1004.5	"F": 1}
{"v": 1	"t": 2320236	"P": 1001.75	"F": 1}
{"v": 1	"t": 2320256	"P": 1008.25	"F": 1}
{"v": 1	"t": 2320277	"P": 1004.5	"F": 1}
{"v": 1	"t": 2320297	"P": 1002.25	"F": 1}
{"v": 1	"t": 2320317	"P": 1001.75	"F": 1}
{"v": 1	"t": 2320337	"P": 1005.75	"F": 1}
{"v": 1	"t": 2320358	"P": 1007.0	"F": 2}
{"v": 1	"t": 2320378	"P": 1003.75	"F": 1}
{"v": 1	"t": 2320398	"P": 1000.75	"F": 2}
{"v": 1	"t": 2320419	"P": 1003.25	"F": 2}
{"v": 1	"t": 2320439	"P": 1008.25	"F": 2}
{"v": 1	"t": 2320459	"P": 1005.25	"F": 2}
{"v": 1	"t": 2320479	"P": 1002.5	"F": 2}
{"v": 1	"t": 2320500	"P": 1001.25	"F": 2}
{"v": 1	"t": 2320520	"P": 1007.25	"F": 1}
{"v": 1	"t": 2320540	"P": 1007.25	"F": 2}
{"v": 1	"t": 2320561	"P": 1003.0	"F": 1}
{"v": 1	"t": 2320581	"P": 1001.25	"F": 2}
{"v": 1	"t": 2320601	"P": 1007.5	"F": 2}
{"v": 1	"t": 2320622	"P": 1005.75	"F": 2}
{"v": 1	"t": 2320642	"P": 1004.25	"F": 2}
{"v": 1	"t": 2320662	"P": 1001.75	"F": 1}
{"v": 1	"t": 2320682	"P": 1006.5	"F": 1}
{"v": 1	"t": 2320703	"P": 1008.0	"F": 1}
{"v": 1	"t": 2320723	"P": 1001.75	"F": 2}
{"v": 1	"t": 2320743	"P": 1002.25	"F": 2}
{"v": 1	"t": 2320764	"P": 1004.75	"F": 1}
{"v": 1	"t": 2320784	"P": 1007.0	"F": 2}
{"v": 1	"t": 2320804	"P": 1002.25	"F": 1}
{"v": 1	"t": 2320825	"P": 1001.5	"F": 1}
{"v": 1	"t": 2320845	"P": 1003.75	"F": 2}
{"v": 1	"t": 2320865	"P": 1006.5	"F": 2}
{"v": 1	"t": 2320885	"P": 1005.25	"F": 2}
{"v": 1	"t": 2320906	"P": 1003.0	"F": 1}
{"v": 1	"t": 2320926	"P": 1004.5	"F": 1}
{"v": 1	"t": 2320946	"P": 1005.75	"F": 2}
{"v": 1	"t": 2320967	"P": 1005.75	"F": 1}
{"v": 1	"t": 2320987	"P": 1004.5	"F": 1}
{"v": 1	"t": 2321007	"P": 1000.5	"F": 1	"C": 46.635	"D": 3260	"sn": 54091929832280	"file": "/data/device_log/data0000.out"}
{"v": 1	"t": 2321028	"P": 1008.75	"F": 1}
{"v": 1	"t": 2321048	"P": 1007.0	"F": 1}
{"v": 1	"t": 2321068	"P": 1002.0	"F": 1}
{"v": 1	"t": 2321088	"P": 1000.25	"F": 1}
{"v": 1	"t": 2321109	"P": 1006.75	"F": 1}
{"v": 1	"t": 2321129	"P": 1006.5	"F": 2}
{"v": 1	"t": 2321149	"P": 1004.5	"F": 1}
{"v": 1	"t": 2321170	"P": 1001.0	"F": 1}
{"v": 1	"t": 2321190	"P": 1002.25	"F": 2}
{"v": 1	"t": 2321210	"P": 1008.75	"F": 1}
{"v": 1	"t": 2321230	"P": 1004.25	"F": 1}
{"v": 1	"t": 2321251	"P": 1002.75	"F": 1}
{"v": 1	"t": 2321271	"P": 1001.5	"F": 1}
{"v": 1	"t": 2321291	"P": 1008.75	"F": 2}
{"v": 1	"t": 2321312	"P": 1006.25	"F": 2}
{"v": 1	"t": 2321332	"P": 1001.75	"F": 1}
{"v": 1	"t": 2321352	"P": 1000.75	"F": 1}
{"v": 1	"t": 2321373	"P": 1007.5	"F": 2}
{"v": 1	"t": 2321393	"P": 1005.0	"F": 1}
{"v": 1	"t": 2321413	"P": 1001.5	"F": 1}
{"v": 1	"t": 2321433	"P": 1002.0	"F": 1}
{"v": 1	"t": 2321454	"P": 1007.0	"F": 1}
{"v": 1	"t": 2321474	"P": 1006.0	"F": 2}
{"v": 1	"t": 2321494	"P": 1004.0	"F": 1}
{"v": 1	"t": 2321515	"P": 1001.0	"F": 1}
{"v": 1	"t": 2321535	"P": 1008.0	"F": 2}
{"v": 1	"t": 2321555	"P": 1005.0	"F": 2}
{"v": 1	"t": 2321576	"P": 1002.5	"F": 1}
{"v": 1	"t": 2321596	"P": 1002.0	"F": 1}
{"v": 1	"t": 2321616	"P": 1007.75	"F": 1}
{"v": 1	"t": 2321636	"P": 1006.5	"F": 1}
{"v": 1	"t": 2321657	"P": 1003.5	"F": 1}
{"v": 1	"t": 2321677	"P": 1000.75	"F": 1}
{"v": 1	"t": 2321697	"P": 1004.25	"F": 2}
{"v": 1	"t": 2321718	"P": 1008.0	"F": 1}
{"v": 1	"t": 2321738	"P": 1004.0	"F": 1}
{"v": 1	"t": 2321758	"P": 1002.25	"F": 2}
{"v": 1	"t": 2321779	"P": 1003.0	"F": 1}
{"v": 1	"t": 2321799	"P": 1007.5	"F": 2}
{"v": 1	"t": 2321819	"P": 1007.5	"F": 1}
{"v": 1	"t": 2321839	"P": 1002.0	"F": 1}
{"v": 1	"t": 2321860	"P": 1000.75	"F": 1}
{"v": 1	"t": 2321880	"P": 1005.75	"F": 1}
{"v": 1	"t": 2321900	"P": 1004.75	"F": 1}
{"v": 1	"t": 2321921	"P": 1003.5	"F": 1}
{"v": 1	"t": 2321941	"P": 1002.0	"F": 1}
{"v": 1	"t": 2321961	"P": 1005.5	"F": 2}
{"v": 1	"t": 2321981	"P": 1006.75	"F": 1}
{"v": 1	"t": 2322002	"P": 1003.0	"F": 1}
{"v": 1	"t": 2322022	"P": 1000.0	"F": 1	"C": 46.675	"D": 3260	"sn": 54091929832280	"file": "/data/device_log/data0000.out"}
{"v": 1	"t": 2322042	"P": 1005.0	"F": 1}
{"v": 1	"t": 2322063	"P": 1008.0	"F": 1}
{"v": 1	"t": 2322083	"P": 1003.5	"F": 2}
{"v": 1	"t": 2322103	"P": 1002.0	"F": 2}
{"v": 1	"t": 2322124	"P": 1005.75	"F": 2}
{"v": 1	"t": 2322144	"P": 1007.0	"F": 1}
{"v": 1	"t": 2322164	"P": 1004.0	"F": 1}
{"v": 1	"t": 2322185	"P": 1001.25	"F": 1}
{"v": 1	"t": 2322205	"P": 1006.0	"F": 2}
{"v": 1	"t": 2322225	"P": 1006.25	"F": 2}
{"v": 1	"t": 2322246	"P": 1003.75	"F": 1}
{"v": 1	"t": 2322266	"P": 1001.0	"F": 2}
{"v": 1	"t": 2322286	"P": 1005.75	"F": 1}
{"v": 1	"t": 2322306	"P": 1006.0	"F": 2}
{"v": 1	"t": 2322327	"P": 1003.75	"F": 1}
{"v": 1	"t": 2322347	"P": 1001.25	"F": 1}
{"v": 1	"t": 2322367	"P": 1003.0	"F": 2}
{"v": 1	"t": 2322388	"P": 1007.25	"F": 2}
{"v": 1	"t": 2322408	"P": 1004.5	"F": 2}
{"v": 1	"t": 2322428	"P": 1004.25	"F": 2}
{"v": 1	"t": 2322448	"P": 1002.5	"F": 2}
{"v": 1	"t": 2322469	"P": 1007.0	"F": 2}
{"v": 1	"t": 2322489	"P": 1006.0	"F": 2}
{"v": 1	"t": 2322509	"P": 1003.5	"F": 2}
{"v": 1	"t": 2322530	"P": 1001.75	"F": 2}
{"v": 1	"t": 2322550	"P": 1004.5	"F": 2}
{"v": 1	"t": 2322570	"P": 1006.25	"F": 2}
{"v": 1	"t": 2322591	"P": 1002.25	"F": 1}
{"v": 1	"t": 2322611	"P": 1000.25	"F": 2}
{"v": 1	"t": 2322631	"P": 1004.5	"F": 2}
{"v": 1	"t": 2322651	"P": 1007.5	"F": 1}
{"v": 1	"t": 2322672	"P": 1005.5	"F": 2}
{"v": 1	"t": 2322692	"P": 1001.75	"F": 2}
{"v": 1	"t": 2322712	"P": 1003.5	"F": 1}
{"v": 1	"t": 2322733	"P": 1008.75	"F": 1}
{"v": 1	"t": 2322753	"P": 1004.75	"F": 1}
{"v": 1	"t": 2322773	"P": 1001.0	"F": 2}
{"v": 1	"t": 2322793	"P": 1002.0	"F": 2}
{"v": 1	"t": 2322814	"P": 1006.25	"F": 2}
{"v": 1	"t": 2322834	"P": 1005.75	"F": 1}
{"v": 1	"t": 2322854	"P": 1001.0	"F": 1}
{"v": 1	"t": 2322875	"P": 1001.25	"F": 1}
{"v": 1	"t": 2322895	"P": 1008.0	"F": 1}
{"v": 1	"t": 2322915	"P": 1006.5	"F": 2}
{"v": 1	"t": 2322936	"P": 1003.25	"F": 1}
{"v": 1	"t": 2322956	"P": 1001.25	"F": 1}
{"v": 1	"t": 2322976	"P": 1008.25	"F": 1}
{"v": 1	"t": 2322997	"P": 1009.25	"F": 1}
{"v": 1	"t": 2323017	"P": 1003.75	"F": 2}
{"v": 1	"t": 2323037	"P": 1002.0	"F": 2	"C": 46.64	"D": 3260	"sn": 54091929832280	"file": "/data/device_log/data0000.out"}
{"v": 1	"t": 2323057	"P": 1005.5	"F": 1}
{"v": 1	"t": 2323078	"P": 1007.0	"F": 2}
{"v": 1	"t": 2323098	"P": 1005.0	"F": 1}
{"v": 1	"t": 2323118	"P": 1003.0	"F": 2}
{"v": 1	"t": 2323139	"P": 1005.0	"F": 1}
{"v": 1	"t": 2323159	"P": 1006.5	"F": 1}
{"v": 1	"t": 2323179	"P": 1003.0	"F": 1}
{"v": 1	"t": 2323199	"P": 1002.5	"F": 2}
{"v": 1	"t": 2323220	"P": 1003.0	"F": 1}
{"v": 1	"t": 2323240	"P": 1007.5	"F": 2}
{"v": 1	"t": 2323260	"P": 1004.75	"F": 2}
{"v": 1	"t": 2323281	"P": 1001.0	"F": 1}
{"v": 1	"t": 2323301	"P": 1003.25	"F": 2}
{"v": 1	"t": 2323321	"P": 1006.0	"F": 1}
{"v": 1	"t": 2323342	"P": 1006.0	"F": 2}
{"v": 1	"t": 2323362	"P": 1002.75	"F": 2}
{"v": 1	"t": 2323382	"P": 1001.5	"F": 1}
{"v": 1	"t": 2323402	"P": 1006.25	"F": 2}
{"v": 1	"t": 2323423	"P": 1008.5	"F": 2}
{"v": 1	"t": 2323443	"P": 1004.25	"F": 2}
{"v": 1	"t": 2323463	"P": 1002.75	"F": 1}
{"v": 1	"t": 2323484	"P": 1006.0	"F": 1}
{"v": 1	"t": 2323504	"P": 1008.0	"F": 2}
{"v": 1	"t": 2323524	"P": 1005.0	"F": 1}
{"v": 1	"t": 2323545	"P": 1001.75	"F": 1}
{"v": 1	"t": 2323565	"P": 1005.75	"F": 1}
{"v": 1	"t": 2323585	"P": 1006.75	"F": 1}
{"v": 1	"t": 2323606	"P": 1002.75	"F": 1}
{"v": 1	"t": 2323626	"P": 1001.25	"F": 1}
{"v": 1	"t": 2323646	"P": 1004.25	"F": 1}
{"v": 1	"t": 2323666	"P": 1007.75	"F": 1}
{"v": 1	"t": 2323687	"P": 1005.25	"F": 1}
{"v": 1	"t": 2323707	"P": 1000.75	"F": 1}
{"v": 1	"t": 2323727	"P": 1004.5	"F": 1}
{"v": 1	"t": 2323748	"P": 1006.75	"F": 1}
{"v": 1	"t": 2323768	"P": 1004.0	"F": 1}
{"v": 1	"t": 2323788	"P": 1002.75	"F": 1}
{"v": 1	"t": 2323809	"P": 1006.0	"F": 2}
{"v": 1	"t": 2323829	"P": 1005.25	"F": 1}
{"v": 1	"t": 2323849	"P": 1003.0	"F": 1}
{"v": 1	"t": 2323870	"P": 1000.25	"F": 2}
{"v": 1	"t": 2323890	"P": 1004.75	"F": 1}
{"v": 1	"t": 2323910	"P": 1007.5	"F": 2}
{"v": 1	"t": 2323931	"P": 1003.5	"F": 1}
{"v": 1	"t": 2323951	"P": 1003.5	"F": 1}
{"v": 1	"t": 2323971	"P": 1006.5	"F": 2}
{"v": 1	"t": 2323992	"P": 1004.5	"F": 1}
{"v": 1	"t": 2324012	"P": 1003.5	"F": 1}
{"v": 1	"t": 2324032	"P": 1003.75	"F": 2}
{"v": 1	"t": 2324053	"P": 1007.25	"F": 2	"C": 46.67	"D": 3260	"sn": 54091929832280	"file": "/data/device_log/data0000.out"}
{"v": 1	"t": 2324073	"P": 1004.0	"F": 1}
{"v": 1	"t": 2324093	"P": 1000.75	"F": 2}
{"v": 1	"t": 2324114	"P": 1004.25	"F": 1}
{"v": 1	"t": 2324134	"P": 1007.25	"F": 1}
{"v": 1	"t": 2324154	"P": 1004.75	"F": 1}
{"v": 1	"t": 2324174	"P": 1001.5	"F": 2}
{"v": 1	"t": 2324195	"P": 1004.0	"F": 1}
{"v": 1	"t": 2324215	"P": 1007.25	"F": 2}
{"v": 1	"t": 2324235	"P": 1004.25	"F": 2}
{"v": 1	"t": 2324256	"P": 1002.5	"F": 2}
{"v": 1	"t": 2324276	"P": 1002.5	"F": 1}
{"v": 1	"t": 2324296	"P": 1007.5	"F": 1}
{"v": 1	"t": 2324317	"P": 1005.75	"F": 2}
{"v": 1	"t": 2324337	"P": 1003.25	"F": 2}
{"v": 1	"t": 2324357	"P": 1002.5	"F": 2}
{"v": 1	"t": 2324377	"P": 1007.75	"F": 1}
{"v": 1	"t": 2324398	"P": 1007.25	"F": 1}
{"v": 1	"t": 2324418	"P": 1003.75	"F": 1}
{"v": 1	"t": 2324438	"P": 1002.25	"F": 1}
{"v": 1	"t": 2324459	"P": 1004.75	"F": 1}
{"v": 1	"t": 2324479	"P": 1008.5	"F": 2}
{"v": 1	"t": 2324499	"P": 1004.75	"F": 1}
{"v": 1	"t": 2324520	"P": 1001.25	"F": 2}
{"v": 1	"t": 2324540	"P": 1003.0	"F": 1}
{"v": 1	"t": 2324560	"P": 1008.0	"F": 1}
{"v": 1	"t": 2324580	"P": 1005.5	"F": 2}
{"v": 1	"t": 2324601	"P": 1001.75	"F": 1}
{"v": 1	"t": 2324621	"P": 1002.75	"F": 1}
{"v": 1	"t": 2324641	"P": 1008.0	"F": 1}
{"v": 1	"t": 2324662	"P": 1006.0	"F": 1}
{"v": 1	"t": 2324682	"P": 1003.5	"F": 2}
{"v": 1	"t": 2324702	"P": 1002.0	"F": 1}
{"v": 1	"t": 2324722	"P": 1005.75	"F": 1}
{"v": 1	"t": 2324743	"P": 1005.75	"F": 1}
{"v": 1	"t": 2324763	"P": 1003.25	"F": 1}
{"v": 1	"t": 2324783	"P": 1001.5	"F": 2}
{"v": 1	"t": 2324804	"P": 1005.5	"F": 1}
{"v": 1	"t": 2324824	"P": 1007.25	"F": 1}
{"v": 1	"t": 2324844	"P": 1002.25	"F": 1}
{"v": 1	"t": 2324865	"P": 1002.25	"F": 2}
{"v": 1	"t": 2324885	"P": 1005.0	"F": 1}
{"v": 1	"t": 2324905	"P": 1006.5	"F": 2}
{"v": 1	"t": 2324926	"P": 1003.75	"F": 2}
{"v": 1	"t": 2324946	"P": 1001.75	"F": 1}
{"v": 1	"t": 2324966	"P": 1004.25	"F": 1}
{"v": 1	"t": 2324986	"P": 1008.75	"F": 1}
{"v": 1	"t": 2325007	"P": 1004.5	"F": 1}
{"v": 1	"t": 2325027	"P": 1001.75	"F": 1}
{"v": 1	"t": 2325047	"P": 1002.75	"F": 1}
{"v": 1	"t": 2325068	"P": 1007.0	"F": 2	"C": 46.695	"D": 3260	"sn": 54091929832280	"file": "/data/device_log/data0000.out"}
{"v": 1	"t": 2325088	"P": 1005.75	"F": 1}
{"v": 1	"t": 2325108	"P": 1002.75	"F": 2}
{"v": 1	"t": 2325129	"P": 1004.25	"F": 2}
{"v": 1	"t": 2325149	"P": 1009.25	"F": 2}
{"v": 1	"t": 2325169	"P": 1007.0	"F": 1}
{"v": 1	"t": 2325189	"P": 1004.5	"F": 1}
{"v": 1	"t": 2325210	"P": 1003.25	"F": 2}
{"v": 1	"t": 2325230	"P": 1007.0	"F": 1}
{"v": 1	"t": 2325250	"P": 1006.25	"F": 2}
{"v": 1	"t": 2325271	"P": 1004.0	"F": 2}
{"v": 1	"t": 2325291	"P": 1002.0	"F": 2}
{"v": 1	"t": 2325311	"P": 1004.5	"F": 1}
{"v": 1	"t": 2325331	"P": 1008.0	"F": 2}
{"v": 1	"t": 2325352	"P": 1004.0	"F": 1}
{"v": 1	"t": 2325372	"P": 1000.75	"F": 1}
{"v": 1	"t": 2325392	"P": 1003.25	"F": 1}
{"v": 1	"t": 2325413	"P": 1009.0	"F": 1}
{"v": 1	"t": 2325433	"P": 1005.75	"F": 1}
{"v": 1	"t": 2325453	"P": 1001.25	"F": 2}
{"v": 1	"t": 2325474	"P": 1004.25	"F": 1}
{"v": 1	"t": 2325494	"P": 1008.75	"F": 1}
{"v": 1	"t": 2325514	"P": 1004.0	"F": 1}
{"v": 1	"t": 2325534	"P": 1002.0	"F": 1}
{"v": 1	"t": 2325555	"P": 1001.5	"F": 1}
{"v": 1	"t": 2325575	"P": 1007.75	"F": 1}
{"v": 1	"t": 2325595	"P": 1005.75	"F": 2}
{"v": 1	"t": 2325616	"P": 1001.0	"F": 2}
{"v": 1	"t": 2325636	"P": 1002.75	"F": 1}
{"v": 1	"t": 2325656	"P": 1007.25	"F": 2}
{"v": 1	"t": 2325677	"P": 1005.5	"F": 1}
{"v": 1	"t": 2325697	"P": 1000.5	"F": 1}
{"v": 1	"t": 2325717	"P": 1003.25	"F": 2}
{"v": 1	"t": 2325738	"P": 1008.5	"F": 1}
{"v": 1	"t": 2325758	"P": 1006.5	"F": 1}
{"v": 1	"t": 2325778	"P": 1004.0	"F": 2}
{"v": 1	"t": 2325798	"P": 1001.0	"F": 1}
{"v": 1	"t": 2325819	"P": 1006.75	"F": 1}
{"v": 1	"t": 2325839	"P": 1007.0	"F": 1}
{"v": 1	"t": 2325859	"P": 1006.5	"F": 1}
{"v": 1	"t": 2325880	"P": 1001.75	"F": 1}
{"v": 1	"t": 2325900	"P": 1004.25	"F": 1}
{"v": 1	"t": 2325920	"P": 1007.25	"F": 1}
{"v": 1	"t": 2325940	"P": 1003.75	"F": 2}
{"v": 1	"t": 2325961	"P": 1000.75	"F": 1}
{"v": 1	"t": 2325981	"P": 1003.0	"F": 1}
{"v": 1	"t": 2326001	"P": 1006.5	"F": 2}
{"v": 1	"t": 2326022	"P": 1007.5	"F": 2}
{"v": 1	"t": 2326042	"P": 1004.0	"F": 1}
{"v": 1	"t": 2326062	"P": 1001.0	"F": 2}
{"v": 1	"t": 2326082	"P": 1006.0	"F": 1	"C": 46.69	"D": 3260	"sn": 54091929832280	"file": "/data/device_log/data0000.out"}
{"v": 1	"t": 2326103	"P": 1006.0	"F": 2}
{"v": 1	"t": 2326123	"P": 1002.5	"F": 1}
{"v": 1	"t": 2326143	"P": 1001.25	"F": 2}
{"v": 1	"t": 2326164	"P": 1005.75	"F": 1}
{"v": 1	"t": 2326184	"P": 1007.75	"F": 1}
{"v": 1	"t": 2326204	"P": 1003.75	"F": 1}
{"v": 1	"t": 2326225	"P": 1000.5	"F": 2}
{"v": 1	"t": 2326245	"P": 1006.25	"F": 1}
{"v": 1	"t": 2326265	"P": 1006.5	"F": 1}
{"v": 1	"t": 2326286	"P": 1003.25	"F": 1}
{"v": 1	"t": 2326306	"P": 1002.5	"F": 2}
{"v": 1	"t": 2326326	"P": 1006.75	"F": 1}
{"v": 1	"t": 2326347	"P": 1007.5	"F": 1}
{"v": 1	"t": 2326367	"P": 1003.25	"F": 1}
{"v": 1	"t": 2326387	"P": 1000.5	"F": 1}
{"v": 1	"t": 2326407	"P": 1006.25	"F": 2}
{"v": 1	"t": 2326428	"P": 1007.75	"F": 2}
{"v": 1	"t": 2326448	"P": 1004.25	"F": 2}
{"v": 1	"t": 2326468	"P": 1000.25	"F": 2}
{"v": 1	"t": 2326489	"P": 1004.5	"F": 2}
{"v": 1	"t": 2326509	"P": 1009.25	"F": 1}
{"v": 1	"t": 2326529	"P": 1002.75	"F": 1}
{"v": 1	"t": 2326549	"P": 1002.25	"F": 2}
{"v": 1	"t": 2326570	"P": 1003.25	"F": 1}
{"v": 1	"t": 2326590	"P": 1007.0	"F": 2}
{"v": 1	"t": 2326610	"P": 1005.25	"F": 2}
{"v": 1	"t": 2326631	"P": 1003.25	"F": 1}
{"v": 1	"t": 2326651	"P": 1003.0	"F": 1}
{"v": 1	"t": 2326671	"P": 1007.0	"F": 2}
{"v": 1	"t": 2326692	"P": 1007.5	"F": 2}
{"v": 1	"t": 2326712	"P": 1003.0	"F": 1}
{"v": 1	"t": 2326732	"P": 1001.5	"F": 2}
{"v": 1	"t": 2326752	"P": 1006.25	"F": 2}
{"v": 1	"t": 2326773	"P": 1008.75	"F": 1}
{"v": 1	"t": 2326793	"P": 1003.25	"F": 2}
{"v": 1	"t": 2326813	"P": 997.75	"F": 2}
{"v": 1	"t": 2326834	"P": 1004.75	"F": 2}
{"v": 1	"t": 2326854	"P": 1007.25	"F": 2}
{"v": 1	"t": 2326874	"P": 1002.25	"F": 2}
{"v": 1	"t": 2326895	"P": 1000.25	"F": 2}
{"v": 1	"t": 2326915	"P": 1005.75	"F": 2}
{"v": 1	"t": 2326935	"P": 1008.0	"F": 1}
{"v": 1	"t": 2326956	"P": 1003.75	"F": 1}
{"v": 1	"t": 2326976	"P": 1001.25	"F": 1}
{"v": 1	"t": 2326996	"P": 1004.75	"F": 2}
{"v": 1	"t": 2327016	"P": 1006.25	"F": 2}
{"v": 1	"t": 2327037	"P": 1004.75	"F": 2}
{"v": 1	"t": 2327057	"P": 1001.75	"F": 2}
{"v": 1	"t": 2327077	"P": 1005.0	"F": 1}
{"v": 1	"t": 2327098	"P": 1008.0	"F": 2	"C": 46.65	"D": 3260	"sn": 54091929832280	"file": "/data/device_log/data0000.out"}
{"v": 1	"t": 2327118	"P": 1004.75	"F": 2}
{"v": 1	"t": 2327138	"P": 1002.25	"F": 1}
{"v": 1	"t": 2327159	"P": 1003.0	"F": 1}
{"v": 1	"t": 2327179	"P": 1006.75	"F": 1}
{"v": 1	"t": 2327199	"P": 1004.0	"F": 1}
{"v": 1	"t": 2327219	"P": 1003.5	"F": 2}
{"v": 1	"t": 2327240	"P": 1002.25	"F": 2}
{"v": 1	"t": 2327260	"P": 1009.75	"F": 1}
{"v": 1	"t": 2327280	"P": 1006.25	"F": 1}
{"v": 1	"t": 2327301	"P": 1002.75	"F": 1}
{"v": 1	"t": 2327321	"P": 1001.0	"F": 2}
{"v": 1	"t": 2327341	"P": 1005.0	"F": 2}
{"v": 1	"t": 2327362	"P": 1005.75	"F": 1}
{"v": 1	"t": 2327382	"P": 1004.0	"F": 1}
{"v": 1	"t": 2327402	"P": 1002.25	"F": 2}
{"v": 1	"t": 2327422	"P": 1003.25	"F": 2}
{"v": 1	"t": 2327443	"P": 1007.25	"F": 1}
{"v": 1	"t": 2327463	"P": 1003.25	"F": 2}
{"v": 1	"t": 2327483	"P": 1001.75	"F": 2}
{"v": 1	"t": 2327504	"P": 1004.0	"F": 1}
{"v": 1	"t": 2327524	"P": 1009.5	"F": 1}
{"v": 1	"t": 2327544	"P": 1004.75	"F": 1}
{"v": 1	"t": 2327564	"P": 1001.5	"F": 2}
{"v": 1	"t": 2327585	"P": 1003.25	"F": 1}
{"v": 1	"t": 2327605	"P": 1006.75	"F": 1}
{"v": 1	"t": 2327625	"P": 1004.5	"F": 1}
{"v": 1	"t": 2327646	"P": 1003.0	"F": 1}
{"v": 1	"t": 2327666	"P": 1004.25	"F": 1}
{"v": 1	"t": 2327686	"P": 1008.25	"F": 2}
{"v": 1	"t": 2327707	"P": 1003.5	"F": 2}
{"v": 1	"t": 2327727	"P": 1002.25	"F": 2}
{"v": 1	"t": 2327747	"P": 1002.75	"F": 1}
{"v": 1	"t": 2327768	"P": 1007.0	"F": 2}
{"v": 1	"t": 2327788	"P": 1004.5	"F": 1}
{"v": 1	"t": 2327808	"P": 1001.25	"F": 1}
{"v": 1	"t": 2327829	"P": 1006.25	"F": 1}
{"v": 1	"t": 2327849	"P": 1005.0	"F": 1}
{"v": 1	"t": 2327869	"P": 1001.75	"F": 2}
{"v": 1	"t": 2327890	"P": 999.5	"F": 1}
{"v": 1	"t": 2327910	"P": 1005.75	"F": 2}
{"v": 1	"t": 2327930	"P": 1007.25	"F": 2}
{"v": 1	"t": 2327951	"P": 1002.75	"F": 1}
{"v": 1	"t": 2327971	"P": 1000.75	"F": 1}
{"v": 1	"t": 2327991	"P": 1006.75	"F": 2}
{"v": 1	"t": 2328012	"P": 1006.0	"F": 1}
{"v": 1	"t": 2328032	"P": 1001.5	"F": 1}
{"v": 1	"t": 2328052	"P": 1002.75	"F": 1}
{"v": 1	"t": 2328073	"P": 1007.5	"F": 1}
{"v": 1	"t": 2328093	"P": 1002.75	"F": 1}
{"v": 1	"t": 2328113	"P": 1000.25	"F": 1	"C": 46.675	"D": 3260	"sn": 54091929832280	"file": "/data/device_log/data0000.out"}
{"v": 1	"t": 2328134	"P": 1004.25	"F": 1}
{"v": 1	"t": 2328154	"P": 1008.75	"F": 2}
{"v": 1	"t": 2328174	"P": 1003.25	"F": 1}
{"v": 1	"t": 2328195	"P": 1002.25	"F": 2}
{"v": 1	"t": 2328215	"P": 1004.0	"F": 1}
{"v": 1	"t": 2328235	"P": 1006.5	"F": 1}
{"v": 1	"t": 2328255	"P": 1004.0	"F": 2}
{"v": 1	"t": 2328276	"P": 1000.75	"F": 2}
{"v": 1	"t": 2328296	"P": 1004.25	"F": 1}
{"v": 1	"t": 2328316	"P": 1007.5	"F": 2}
{"v": 1	"t": 2328337	"P": 1005.0	"F": 2}
{"v": 1	"t": 2328357	"P": 1002.25	"F": 1}
{"v": 1	"t": 2328377	"P": 1003.25	"F": 2}
{"v": 1	"t": 2328398	"P": 1007.75	"F": 2}
{"v": 1	"t": 2328418	"P": 1004.75	"F": 1}
{"v": 1	"t": 2328438	"P": 1001.0	"F": 2}
{"v": 1	"t": 2328458	"P": 1004.5	"F": 1}
{"v": 1	"t": 2328479	"P": 1006.0	"F": 2}
{"v": 1	"t": 2328499	"P": 1005.75	"F": 2}
{"v": 1	"t": 2328519	"P": 1001.0	"F": 1}
{"v": 1	"t": 2328540	"P": 1002.0	"F": 2}
{"v": 1	"t": 2328560	"P": 1006.75	"F": 2}
{"v": 1	"t": 2328580	"P": 1006.75	"F": 1}
{"v": 1	"t": 2328601	"P": 1003.5	"F": 2}
{"v": 1	"t": 2328621	"P": 1002.5	"F": 1}
{"v": 1	"t": 2328641	"P": 1004.25	"F": 2}
{"v": 1	"t": 2328661	"P": 1007.25	"F": 1}
{"v": 1	"t": 2328682	"P": 1003.0	"F": 2}
{"v": 1	"t": 2328702	"P": 1000.25	"F": 1}
{"v": 1	"t": 2328722	"P": 1003.0	"F": 1}
{"v": 1	"t": 2328743	"P": 1008.75	"F": 2}
{"v": 1	"t": 2328763	"P": 1006.25	"F": 1}
{"v": 1	"t": 2328783	"P": 999.5	"F": 2}
{"v": 1	"t": 2328804	"P": 1003.5	"F": 2}
{"v": 1	"t": 2328824	"P": 1006.75	"F": 2}
{"v": 1	"t": 2328844	"P": 1003.75	"F": 1}
{"v": 1	"t": 2328865	"P": 1002.0	"F": 2}
{"v": 1	"t": 2328885	"P": 1003.75	"F": 2}
{"v": 1	"t": 2328905	"P": 1007.75	"F": 2}
{"v": 1	"t": 2328925	"P": 1006.25	"F": 2}
{"v": 1	"t": 2328946	"P": 1002.5	"F": 2}
{"v": 1	"t": 2328966	"P": 1004.25	"F": 1}
{"v": 1	"t": 2328986	"P": 1007.5	"F": 1}
{"v": 1	"t": 2329007	"P": 1003.5	"F": 1}
{"v": 1	"t": 2329027	"P": 1002.25	"F": 2}
{"v": 1	"t": 2329047	"P": 1002.0	"F": 2}
{"v": 1	"t": 2329067	"P": 1007.0	"F": 2}
{"v": 1	"t": 2329088	"P": 1006.5	"F": 2}
{"v": 1	"t": 2329108	"P": 1002.75	"F": 2}
{"v": 1	"t": 2329128	"P": 1002.0	"F": 2	"C": 46.655	"D": 3260	"sn": 54091929832280	"file": "/data/device_log/data0000.out"}
{"v": 1	"t": 2329149	"P": 1006.75	"F": 1}
{"v": 1	"t": 2329169	"P": 1006.5	"F": 2}
{"v": 1	"t": 2329189	"P": 1004.0	"F": 2}
{"v": 1	"t": 2329210	"P": 1000.0	"F": 2}
{"v": 1	"t": 2329230	"P": 1003.25	"F": 2}
{"v": 1	"t": 2329250	"P": 1008.0	"F": 2}
{"v": 1	"t": 2329270	"P": 1004.0	"F": 2}
{"v": 1	"t": 2329291	"P": 1001.25	"F": 2}
{"v": 1	"t": 2329311	"P": 1002.75	"F": 2}
{"v": 1	"t": 2329331	"P": 1008.75	"F": 2}
{"v": 1	"t": 2329352	"P": 1006.5	"F": 2}
{"v": 1	"t": 2329372	"P": 1002.5	"F": 1}
{"v": 1	"t": 2329392	"P": 1000.5	"F": 1}
{"v": 1	"t": 2329413	"P": 1008.75	"F": 1}
{"v": 1	"t": 2329433	"P": 1007.75	"F": 2}
{"v": 1	"t": 2329453	"P": 1003.0	"F": 2}
{"v": 1	"t": 2329473	"P": 1001.0	"F": 1}
{"v": 1	"t": 2329494	"P": 1006.25	"F": 2}
{"v": 1	"t": 2329514	"P": 1006.5	"F": 2}
{"v": 1	"t": 2329534	"P": 1003.5	"F": 2}
{"v": 1	"t": 2329555	"P": 1002.25	"F": 2}
{"v": 1	"t": 2329575	"P": 1006.5	"F": 1}
{"v": 1	"t": 2329595	"P": 1007.25	"F": 1}
{"v": 1	"t": 2329616	"P": 1005.0	"F": 2}
{"v": 1	"t": 2329636	"P": 1002.25	"F": 1}
{"v": 1	"t": 2329656	"P": 1003.25	"F": 2}
{"v": 1	"t": 2329676	"P": 1007.5	"F": 2}
{"v": 1	"t": 2329697	"P": 1005.0	"F": 2}
{"v": 1	"t": 2329717	"P": 1003.25	"F": 1}
{"v": 1	"t": 2329737	"P": 1002.75	"F": 1}
{"v": 1	"t": 2329758	"P": 1006.75	"F": 1}
{"v": 1	"t": 2329778	"P": 1005.0	"F": 1}
{"v": 1	"t": 2329798	"P": 1002.5	"F": 1}
{"v": 1	"t": 2329818	"P": 1001.5	"F": 2}
{"v": 1	"t": 2329839	"P": 1007.25	"F": 2}
{"v": 1	"t": 2329859	"P": 1005.25	"F": 2}
{"v": 1	"t": 2329879	"P": 1001.25	"F": 2}
{"v": 1	"t": 2329900	"P": 1000.75	"F": 2}
{"v": 1	"t": 2329920	"P": 1005.25	"F": 2}
{"v": 1	"t": 2329940	"P": 1008.75	"F": 2}
{"v": 1	"t": 2329961	"P": 1003.0	"F": 1}
{"v": 1	"t": 2329981	"P": 1001.5	"F": 2}
{"v": 1	"t": 2330001	"P": 1004.75	"F": 1}
{"v": 1	"t": 2330021	"P": 1008.0	"F": 1}
{"v": 1	"t": 2330042	"P": 1003.75	"F": 1}
{"v": 1	"t": 2330062	"P": 1002.5	"F": 1}
{"v": 1	"t": 2330082	"P": 1002.75	"F": 1}
{"v": 1	"t": 2330103	"P": 1008.0	"F": 2}
{"v": 1	"t": 2330123	"P": 1006.25	"F": 1}
{"v": 1	"t": 2330143	"P": 1002.25	"F": 2	"C": 46.655	"D": 3260	"sn": 54091929832280	"file": "/data/device_log/data0000.out"}
{"v": 1	"t": 2330163	"P": 1003.0	"F": 1}
{"v": 1	"t": 2330184	"P": 1007.75	"F": 1}
{"v": 1	"t": 2330204	"P": 1006.75	"F": 1}
{"v": 1	"t": 2330224	"P": 1002.75	"F": 2}
{"v": 1	"t": 2330245	"P": 1002.5	"F": 1}
{"v": 1	"t": 2330265	"P": 1006.0	"F": 2}
{"v": 1	"t": 2330285	"P": 1005.5	"F": 2}
{"v": 1	"t": 2330306	"P": 1001.25	"F": 2}
{"v": 1	"t": 2330326	"P": 1001.5	"F": 1}
{"v": 1	"t": 2330346	"P": 1007.25	"F": 1}
{"v": 1	"t": 2330367	"P": 1007.5	"F": 2}
{"v": 1	"t": 2330387	"P": 1003.75	"F": 2}
{"v": 1	"t": 2330407	"P": 1001.25	"F": 2}
{"v": 1	"t": 2330427	"P": 1006.5	"F": 1}
{"v": 1	"t": 2330448	"P": 1008.0	"F": 2}
{"v": 1	"t": 2330468	"P": 1005.5	"F": 1}
{"v": 1	"t": 2330488	"P": 1003.0	"F": 1}
{"v": 1	"t": 2330509	"P": 1003.0	"F": 2}
{"v": 1	"t": 2330529	"P": 1008.5	"F": 1}
{"v": 1	"t": 2330549	"P": 1005.5	"F": 2}
{"v": 1	"t": 2330569	"P": 1001.75	"F": 2}
{"v": 1	"t": 2330590	"P": 1001.75	"F": 2}
{"v": 1	"t": 2330610	"P": 1007.5	"F": 2}
{"v": 1	"t": 2330630	"P": 1006.25	"F": 1}
{"v": 1	"t": 2330651	"P": 1004.0	"F": 1}
{"v": 1	"t": 2330671	"P": 1002.5	"F": 2}
{"v": 1	"t": 2330691	"P": 1006.5	"F": 2}
{"v": 1	"t": 2330711	"P": 1006.75	"F": 1}
{"v": 1	"t": 2330732	"P": 1004.75	"F": 2}
{"v": 1	"t": 2330752	"P": 1002.0	"F": 2}
{"v": 1	"t": 2330772	"P": 1004.25	"F": 1}
{"v": 1	"t": 2330793	"P": 1006.5	"F": 2}
{"v": 1	"t": 2330813	"P": 1004.0	"F": 1}
{"v": 1	"t": 2330833	"P": 1000.0	"F": 2}
{"v": 1	"t": 2330854	"P": 1004.0	"F": 1}
{"v": 1	"t": 2330874	"P": 1008.0	"F": 1}
{"v": 1	"t": 2330894	"P": 1005.0	"F": 1}
{"v": 1	"t": 2330915	"P": 1002.25	"F": 1}
{"v": 1	"t": 2330935	"P": 1004.5	"F": 1}
{"v": 1	"t": 2330955	"P": 1005.75	"F": 2}
{"v": 1	"t": 2330976	"P": 1002.0	"F": 2}
{"v": 1	"t": 2330996	"P": 1000.5	"F": 2}
{"v": 1	"t": 2331016	"P": 1005.0	"F": 2}
{"v": 1	"t": 2331036	"P": 1007.0	"F": 2}
{"v": 1	"t": 2331057	"P": 1003.75	"F": 1}
{"v": 1	"t": 2331077	"P": 1001.5	"F": 2}
{"v": 1	"t": 2331097	"P": 1001.5	"F": 1}
{"v": 1	"t": 2331118	"P": 1006.25	"F": 2}
{"v": 1	"t": 2331138	"P": 1005.25	"F": 2}
{"v": 1	"t": 2331158	"P": 1003.25	"F": 2	"C": 46.68	"D": 3260	"sn": 54091929832280	"file": "/data/device_log/data0000.out"}
{"v": 1	"t": 2331178	"P": 1001.5	"F": 1}
{"v": 1	"t": 2331199	"P": 1006.75	"F": 1}
{"v": 1	"t": 2331219	"P": 1006.75	"F": 1}
{"v": 1	"t": 2331239	"P": 1003.25	"F": 2}
{"v": 1	"t": 2331260	"P": 1000.5	"F": 2}
{"v": 1	"t": 2331280	"P": 1005.0	"F": 1}
{"v": 1	"t": 2331300	"P": 1006.75	"F": 2}
{"v": 1	"t": 2331321	"P": 1003.0	"F": 1}
{"v": 1	"t": 2331341	"P": 999.5	"F": 2}
{"v": 1	"t": 2331361	"P": 1003.0	"F": 1}
{"v": 1	"t": 2331381	"P": 1008.5	"F": 1}
{"v": 1	"t": 2331402	"P": 1005.0	"F": 2}
{"v": 1	"t": 2331422	"P": 1002.75	"F": 2}
{"v": 1	"t": 2331442	"P": 1003.25	"F": 1}
{"v": 1	"t": 2331463	"P": 1008.25	"F": 2}
{"v": 1	"t": 2331483	"P": 1006.75	"F": 2}
{"v": 1	"t": 2331503	"P": 1001.5	"F": 1}
{"v": 1	"t": 2331523	"P": 1000.75	"F": 1}
{"v": 1	"t": 2331544	"P": 1006.75	"F": 2}
{"v": 1	"t": 2331564	"P": 1007.0	"F": 2}
{"v": 1	"t": 2331584	"P": 1004.0	"F": 1}
{"v": 1	"t": 2331605	"P": 1001.5	"F": 2}
{"v": 1	"t": 2331625	"P": 1008.0	"F": 1}
{"v": 1	"t": 2331645	"P": 1006.75	"F": 1}
{"v": 1	"t": 2331666	"P": 1004.0	"F": 1}
{"v": 1	"t": 2331686	"P": 1001.75	"F": 1}
{"v": 1	"t": 2331706	"P": 1006.25	"F": 2}
{"v": 1	"t": 2331727	"P": 1007.75	"F": 1}
{"v": 1	"t": 2331747	"P": 1002.75	"F": 1}
{"v": 1	"t": 2331767	"P": 1002.0	"F": 1}
{"v": 1	"t": 2331788	"P": 1006.25	"F": 1}
{"v": 1	"t": 2331808	"P": 1006.0	"F": 2}
{"v": 1	"t": 2331828	"P": 1002.75	"F": 1}
{"v": 1	"t": 2331849	"P": 1003.0	"F": 1}
{"v": 1	"t": 2331869	"P": 1007.5	"F": 1}
{"v": 1	"t": 2331889	"P": 1005.5	"F": 2}
{"v": 1	"t": 2331909	"P": 1001.25	"F": 2}
{"v": 1	"t": 2331930	"P": 1004.0	"F": 1}
{"v": 1	"t": 2331950	"P": 1007.75	"F": 1}
{"v": 1	"t": 2331970	"P": 1006.25	"F": 2}
{"v": 1	"t": 2331991	"P": 1002.0	"F": 2}
{"v": 1	"t": 2332011	"P": 1005.25	"F": 1}
{"v": 1	"t": 2332031	"P": 1007.25	"F": 1}
{"v": 1	"t": 2332052	"P": 1004.5	"F": 1}
{"v": 1	"t": 2332072	"P": 1002.75	"F": 1}
{"v": 1	"t": 2332092	"P": 1004.25	"F": 2}
{"v": 1	"t": 2332113	"P": 1009.75	"F": 1}
{"v": 1	"t": 2332133	"P": 1003.75	"F": 1}
{"v": 1	"t": 2332153	"P": 1001.75	"F": 1}
{"v": 1	"t": 2332174	"P": 1004.25	"F": 2	"C": 46.67	"D": 3260	"sn": 54091929832280	"file": "/data/device_log/data0000.out"}
{"v": 1	"t": 2332194	"P": 1008.25	"F": 2}
{"v": 1	"t": 2332214	"P": 1004.0	"F": 2}
{"v": 1	"t": 2332235	"P": 1001.25	"F": 1}
{"v": 1	"t": 2332255	"P": 1006.0	"F": 1}
{"v": 1	"t": 2332275	"P": 1007.0	"F": 2}
{"v": 1	"t": 2332296	"P": 1004.75	"F": 2}
{"v": 1	"t": 2332316	"P": 1002.25	"F": 1}
{"v": 1	"t": 2332336	"P": 1005.75	"F": 1}
{"v": 1	"t": 2332356	"P": 1008.75	"F": 2}
{"v": 1	"t": 2332377	"P": 1004.25	"F": 1}
{"v": 1	"t": 2332397	"P": 1002.5	"F": 1}
{"v": 1	"t": 2332417	"P": 1002.25	"F": 2}
{"v": 1	"t": 2332438	"P": 1007.5	"F": 1}
{"v": 1	"t": 2332458	"P": 1006.5	"F": 1}
{"v": 1	"t": 2332478	"P": 1002.5	"F": 1}
{"v": 1	"t": 2332498	"P": 1001.25	"F": 1}
{"v": 1	"t": 2332519	"P": 1006.5	"F": 1}
{"v": 1	"t": 2332539	"P": 1005.5	"F": 2}
{"v": 1	"t": 2332559	"P": 1001.25	"F": 1}
{"v": 1	"t": 2332580	"P": 1001.0	"F": 1}
{"v": 1	"t": 2332600	"P": 1005.0	"F": 1}
{"v": 1	"t": 2332620	"P": 1008.5	"F": 1}
{"v": 1	"t": 2332641	"P": 1003.5	"F": 1}
{"v": 1	"t": 2332661	"P": 1001.5	"F": 1}
{"v": 1	"t": 2332681	"P": 1003.5	"F": 1}
{"v": 1	"t": 2332701	"P": 1002.5	"F": 2}
{"v": 1	"t": 2332722	"P": 1005.25	"F": 2}
{"v": 1	"t": 2332742	"P": 1000.0	"F": 1}
{"v": 1	"t": 2332762	"P": 1001.5	"F": 1}
{"v": 1	"t": 2332783	"P": 1009.0	"F": 1}
{"v": 1	"t": 2332803	"P": 1005.5	"F": 1}
{"v": 1	"t": 2332823	"P": 1003.25	"F": 1}
{"v": 1	"t": 2332844	"P": 1004.5	"F": 1}
{"v": 1	"t": 2332864	"P": 1007.5	"F": 2}
{"v": 1	"t": 2332884	"P": 1007.0	"F": 2}
{"v": 1	"t": 2332904	"P": 1002.0	"F": 1}
{"v": 1	"t": 2332925	"P": 1002.0	"F": 1}
{"v": 1	"t": 2332945	"P": 1008.0	"F": 1}
{"v": 1	"t": 2332965	"P": 1005.75	"F": 2}
{"v": 1	"t": 2332986	"P": 1001.5	"F": 1}
{"v": 1	"t": 2333006	"P": 1002.75	"F": 1}
{"v": 1	"t": 2333026	"P": 1006.25	"F": 1}
{"v": 1	"t": 2333047	"P": 1006.5	"F": 1}
{"v": 1	"t": 2333067	"P": 1002.0	"F": 1}
{"v": 1	"t": 2333087	"P": 1003.0	"F": 1}
{"v": 1	"t": 2333108	"P": 1007.0	"F": 2}
{"v": 1	"t": 2333128	"P": 1005.75	"F": 1}
{"v": 1	"t": 2333148	"P": 1003.25	"F": 1}
{"v": 1	"t": 2333168	"P": 999.25	"F": 1}
{"v": 1	"t": 2333189	"P": 1005.75	"F": 1	"C": 46.65	"D": 3260	"sn": 54091929832280	"file": "/data/device_log/data0000.out"}
{"v": 1	"t": 2333209	"P": 1006.75	"F": 1}
{"v": 1	"t": 2333229	"P": 1002.75	"F": 2}
{"v": 1	"t": 2333250	"P": 1001.5	"F": 1}
{"v": 1	"t": 2333270	"P": 1007.0	"F": 1}
{"v": 1	"t": 2333290	"P": 1008.25	"F": 1}
{"v": 1	"t": 2333311	"P": 1004.75	"F": 1}
{"v": 1	"t": 2333331	"P": 1001.25	"F": 1}
{"v": 1	"t": 2333351	"P": 1003.75	"F": 2}
{"v": 1	"t": 2333371	"P": 1008.0	"F": 1}
{"v": 1	"t": 2333392	"P": 1004.0	"F": 2}
{"v": 1	"t": 2333412	"P": 1001.75	"F": 1}
{"v": 1	"t": 2333432	"P": 1001.0	"F": 1}
{"v": 1	"t": 2333453	"P": 1007.0	"F": 1}
{"v": 1	"t": 2333473	"P": 1006.0	"F": 1}
{"v": 1	"t": 2333493	"P": 1002.75	"F": 1}
{"v": 1	"t": 2333513	"P": 1000.75	"F": 1}
{"v": 1	"t": 2333534	"P": 1008.25	"F": 1}
{"v": 1	"t": 2333554	"P": 1006.25	"F": 1}
{"v": 1	"t": 2333574	"P": 1002.75	"F": 1}
{"v": 1	"t": 2333595	"P": 1002.0	"F": 1}
{"v": 1	"t": 2333615	"P": 1005.75	"F": 1}
{"v": 1	"t": 2333635	"P": 1006.0	"F": 2}
{"v": 1	"t": 2333656	"P": 1002.25	"F": 1}
{"v": 1	"t": 2333676	"P": 1002.0	"F": 2}
{"v": 1	"t": 2333696	"P": 1008.75	"F": 1}
{"v": 1	"t": 2333717	"P": 1007.0	"F": 1}
{"v": 1	"t": 2333737	"P": 1002.75	"F": 1}
{"v": 1	"t": 2333757	"P": 1002.5	"F": 2}
{"v": 1	"t": 2333777	"P": 1005.25	"F": 1}
{"v": 1	"t": 2333798	"P": 1007.5	"F": 2}
{"v": 1	"t": 2333818	"P": 1003.5	"F": 2}
{"v": 1	"t": 2333838	"P": 1001.0	"F": 1}
{"v": 1	"t": 2333859	"P": 1003.5	"F": 1}
{"v": 1	"t": 2333879	"P": 1008.25	"F": 1}
{"v": 1	"t": 2333899	"P": 1003.75	"F": 1}
{"v": 1	"t": 2333919	"P": 1000.75	"F": 2}
{"v": 1	"t": 2333940	"P": 1003.25	"F": 2}
{"v": 1	"t": 2333960	"P": 1007.0	"F": 1}
{"v": 1	"t": 2333980	"P": 1004.5	"F": 1}
{"v": 1	"t": 2334001	"P": 1002.75	"F": 1}
{"v": 1	"t": 2334021	"P": 1001.75	"F": 2}
{"v": 1	"t": 2334041	"P": 1006.0	"F": 1}
{"v": 1	"t": 2334061	"P": 1005.75	"F": 1}
{"v": 1	"t": 2334082	"P": 1004.75	"F": 2}
{"v": 1	"t": 2334102	"P": 1002.75	"F": 1}
{"v": 1	"t": 2334122	"P": 1004.5	"F": 1}
{"v": 1	"t": 2334143	"P": 1007.75	"F": 1}
{"v": 1	"t": 2334163	"P": 1003.0	"F": 1}
{"v": 1	"t": 2334183	"P": 1000.0	"F": 1}
{"v": 1	"t": 2334204	"P": 1002.25	"F": 1	"C": 46.665	"D": 3260	"sn": 54091929832280	"file": "/data/device_log/data0000.out"}
{"v": 1	"t": 2334224	"P": 1006.25	"F": 2}
{"v": 1	"t": 2334244	"P": 1003.25	"F": 1}
{"v": 1	"t": 2334265	"P": 1000.5	"F": 2}
{"v": 1	"t": 2334285	"P": 1004.75	"F": 2}
{"v": 1	"t": 2334305	"P": 1007.5	"F": 1}
{"v": 1	"t": 2334325	"P": 1003.25	"F": 1}
{"v": 1	"t": 2334346	"P": 1000.75	"F": 1}
{"v": 1	"t": 2334366	"P": 1004.75	"F": 2}
{"v": 1	"t": 2334386	"P": 1007.75	"F": 2}
{"v": 1	"t": 2334407	"P": 1005.75	"F": 2}
{"v": 1	"t": 2334427	"P": 1001.75	"F": 2}
{"v": 1	"t": 2334447	"P": 1002.25	"F": 1}
{"v": 1	"t": 2334468	"P": 1007.5	"F": 1}
{"v": 1	"t": 2334488	"P": 1005.75	"F": 2}
{"v": 1	"t": 2334508	"P": 1001.75	"F": 2}
{"v": 1	"t": 2334528	"P": 1003.5	"F": 1}
{"v": 1	"t": 2334549	"P": 1008.75	"F": 2}
{"v": 1	"t": 2334569	"P": 1006.0	"F": 1}
{"v": 1	"t": 2334589	"P": 1004.5	"F": 2}
{"v": 1	"t": 2334610	"P": 1000.5	"F": 1}
{"v": 1	"t": 2334630	"P": 1005.75	"F": 1}
{"v": 1	"t": 2334650	"P": 1005.75	"F": 2}
{"v": 1	"t": 2334670	"P": 1004.5	"F": 1}
{"v": 1	"t": 2334691	"P": 1001.25	"F": 2}
{"v": 1	"t": 2334711	"P": 1002.5	"F": 2}
{"v": 1	"t": 2334731	"P": 1007.0	"F": 2}
{"v": 1	"t": 2334752	"P": 1006.0	"F": 1}
{"v": 1	"t": 2334772	"P": 1001.75	"F": 1}
{"v": 1	"t": 2334792	"P": 1002.5	"F": 1}
{"v": 1	"t": 2334813	"P": 1008.5	"F": 1}
{"v": 1	"t": 2334833	"P": 1005.5	"F": 2}
{"v": 1	"t": 2334853	"P": 1001.5	"F": 1}
{"v": 1	"t": 2334874	"P": 1002.5	"F": 2}
{"v": 1	"t": 2334894	"P": 1007.75	"F": 1}
{"v": 1	"t": 2334914	"P": 1004.0	"F": 2}
{"v": 1	"t": 2334934	"P": 1002.25	"F": 2}
{"v": 1	"t": 2334955	"P": 1003.5	"F": 2}
{"v": 1	"t": 2334975	"P": 1006.25	"F": 1}
{"v": 1	"t": 2334995	"P": 1005.0	"F": 2}
{"v": 1	"t": 2335016	"P": 1002.75	"F": 2}
{"v": 1	"t": 2335036	"P": 1001.0	"F": 1}
{"v": 1	"t": 2335056	"P": 1005.75	"F": 2}
{"v": 1	"t": 2335077	"P": 1005.75	"F": 1}
{"v": 1	"t": 2335097	"P": 1003.0	"F": 2}
{"v": 1	"t": 2335117	"P": 1000.25	"F": 1}
{"v": 1	"t": 2335137	"P": 1005.5	"F": 1}
{"v": 1	"t": 2335158	"P": 1007.25	"F": 1}
{"v": 1	"t": 2335178	"P": 1005.0	"F": 1}
{"v": 1	"t": 2335198	"P": 1002.75	"F": 2}
{"v": 1	"t": 2335219	"P": 1004.25	"F": 2	"C": 46.685	"D": 3260	"sn": 54091929832280	"file": "/data/device_log/data0000.out"}
{"v": 1	"t": 2335239	"P": 1007.5	"F": 1}
{"v": 1	"t": 2335259	"P": 1004.75	"F": 1}
{"v": 1	"t": 2335279	"P": 1002.5	"F": 1}
{"v": 1	"t": 2335300	"P": 1003.5	"F": 1}
{"v": 1	"t": 2335320	"P": 1008.0	"F": 1}
{"v": 1	"t": 2335340	"P": 1003.5	"F": 2}
{"v": 1	"t": 2335361	"P": 1001.25	"F": 1}
{"v": 1	"t": 2335381	"P": 1001.0	"F": 1}
{"v": 1	"t": 2335401	"P": 1008.25	"F": 1}
{"v": 1	"t": 2335422	"P": 1006.25	"F": 1}
{"v": 1	"t": 2335442	"P": 1003.25	"F": 1}
{"v": 1	"t": 2335462	"P": 1001.75	"F": 1}
{"v": 1	"t": 2335482	"P": 1005.75	"F": 2}
{"v": 1	"t": 2335503	"P": 1007.5	"F": 2}
{"v": 1	"t": 2335523	"P": 1002.5	"F": 2}
{"v": 1	"t": 2335543	"P": 1001.5	"F": 1}
{"v": 1	"t": 2335564	"P": 1004.5	"F": 1}
{"v": 1	"t": 2335584	"P": 1007.5	"F": 2}
{"v": 1	"t": 2335604	"P": 1004.5	"F": 2}
{"v": 1	"t": 2335625	"P": 1002.0	"F": 1}
{"v": 1	"t": 2335645	"P": 1005.75	"F": 1}
{"v": 1	"t": 2335665	"P": 1006.75	"F": 1}
{"v": 1	"t": 2335686	"P": 1004.0	"F": 2}
{"v": 1	"t": 2335706	"P": 1002.5	"F": 1}
{"v": 1	"t": 2335726	"P": 1005.5	"F": 1}
{"v": 1	"t": 2335746	"P": 1006.75	"F": 2}
{"v": 1	"t": 2335767	"P": 1002.25	"F": 2}
{"v": 1	"t": 2335787	"P": 1000.25	"F": 1}
{"v": 1	"t": 2335807	"P": 1004.25	"F": 1}
{"v": 1	"t": 2335828	"P": 1005.75	"F": 1}
{"v": 1	"t": 2335848	"P": 1002.75	"F": 1}
{"v": 1	"t": 2335868	"P": 1001.0	"F": 1}
{"v": 1	"t": 2335889	"P": 1006.0	"F": 2}
{"v": 1	"t": 2335909	"P": 1004.5	"F": 1}
{"v": 1	"t": 2335929	"P": 1001.0	"F": 1}
{"v": 1	"t": 2335950	"P": 1002.25	"F": 1}
{"v": 1	"t": 2335970	"P": 1007.0	"F": 1}
{"v": 1	"t": 2335990	"P": 1003.75	"F": 1}
{"v": 1	"t": 2336011	"P": 1000.0	"F": 2}
{"v": 1	"t": 2336031	"P": 1004.25	"F": 2}
{"v": 1	"t": 2336051	"P": 1006.5	"F": 1}
{"v": 1	"t": 2336072	"P": 1004.0	"F": 1}
{"v": 1	"t": 2336092	"P": 1002.25	"F": 1}
{"v": 1	"t": 2336112	"P": 1003.5	"F": 2}
{"v": 1	"t": 2336133	"P": 1006.75	"F": 1}
{"v": 1	"t": 2336153	"P": 1003.25	"F": 1}
{"v": 1	"t": 2336173	"P": 1001.75	"F": 1}
{"v": 1	"t": 2336194	"P": 1003.25	"F": 1}
{"v": 1	"t": 2336214	"P": 1007.25	"F": 1}
{"v": 1	"t": 2336234	"P": 1003.5	"F": 2	"C": 46.665	"D": 3260	"sn": 54091929832280	"file": "/data/device_log/data0000.out"}
{"v": 1	"t": 2336255	"P": 1001.75	"F": 1}
{"v": 1	"t": 2336275	"P": 1004.0	"F": 1}
{"v": 1	"t": 2336295	"P": 1007.5	"F": 1}
{"v": 1	"t": 2336316	"P": 1004.25	"F": 1}
{"v": 1	"t": 2336336	"P": 1000.75	"F": 1}
{"v": 1	"t": 2336356	"P": 1002.25	"F": 1}
{"v": 1	"t": 2336376	"P": 1007.25	"F": 1}
{"v": 1	"t": 2336397	"P": 1006.25	"F": 1}
{"v": 1	"t": 2336417	"P": 1002.75	"F": 2}
{"v": 1	"t": 2336437	"P": 1001.25	"F": 1}
{"v": 1	"t": 2336458	"P": 1006.75	"F": 2}
{"v": 1	"t": 2336478	"P": 1004.5	"F": 2}
{"v": 1	"t": 2336498	"P": 1001.5	"F": 1}
{"v": 1	"t": 2336518	"P": 1000.5	"F": 1}
{"v": 1	"t": 2336539	"P": 1006.75	"F": 1}
{"v": 1	"t": 2336559	"P": 1005.75	"F": 2}
{"v": 1	"t": 2336579	"P": 1003.75	"F": 1}
{"v": 1	"t": 2336600	"P": 999.75	"F": 2}
{"v": 1	"t": 2336620	"P": 1004.75	"F": 1}
{"v": 1	"t": 2336640	"P": 1006.75	"F": 1}
{"v": 1	"t": 2336660	"P": 1003.0	"F": 1}
{"v": 1	"t": 2336681	"P": 1000.0	"F": 1}
{"v": 1	"t": 2336701	"P": 1003.5	"F": 1}
{"v": 1	"t": 2336721	"P": 1007.5	"F": 1}
{"v": 1	"t": 2336742	"P": 1004.25	"F": 2}
{"v": 1	"t": 2336762	"P": 1002.75	"F": 1}
{"v": 1	"t": 2336782	"P": 1003.75	"F": 1}
{"v": 1	"t": 2336803	"P": 1008.0	"F": 2}
{"v": 1	"t": 2336823	"P": 1005.75	"F": 1}
{"v": 1	"t": 2336843	"P": 1002.25	"F": 2}
{"v": 1	"t": 2336863	"P": 1001.25	"F": 1}
{"v": 1	"t": 2336884	"P": 1006.75	"F": 1}
{"v": 1	"t": 2336904	"P": 1005.0	"F": 2}
{"v": 1	"t": 2336924	"P": 1002.0	"F": 1}
{"v": 1	"t": 2336945	"P": 1001.5	"F": 1}
{"v": 1	"t": 2336965	"P": 1007.5	"F": 2}
{"v": 1	"t": 2336985	"P": 1005.75	"F": 2}
{"v": 1	"t": 2337006	"P": 1004.5	"F": 1}
{"v": 1	"t": 2337026	"P": 1004.0	"F": 1}
{"v": 1	"t": 2337046	"P": 1007.5	"F": 1}
{"v": 1	"t": 2337067	"P": 1006.25	"F": 1}
{"v": 1	"t": 2337087	"P": 1003.25	"F": 1}
{"v": 1	"t": 2337107	"P": 999.25	"F": 1}
{"v": 1	"t": 2337127	"P": 1006.5	"F": 2}
{"v": 1	"t": 2337148	"P": 1007.75	"F": 1}
{"v": 1	"t": 2337168	"P": 1003.5	"F": 1}
{"v": 1	"t": 2337188	"P": 1001.0	"F": 2}
{"v": 1	"t": 2337209	"P": 1006.0	"F": 1}
{"v": 1	"t": 2337229	"P": 1007.75	"F": 1}
{"v": 1	"t": 2337249	"P": 1004.0	"F": 1	"C": 46.655	"D": 3260	"sn": 54091929832280	"file": "/data/device_log/data0000.out"}
{"v": 1	"t": 2337270	"P": 1004.25	"F": 2}
{"v": 1	"t": 2337290	"P": 1003.75	"F": 2}
{"v": 1	"t": 2337310	"P": 1008.25	"F": 1}
{"v": 1	"t": 2337330	"P": 1005.0	"F": 1}
{"v": 1	"t": 2337351	"P": 1001.25	"F": 2}
{"v": 1	"t": 2337371	"P": 1003.25	"F": 2}
{"v": 1	"t": 2337391	"P": 1007.0	"F": 1}
{"v": 1	"t": 2337412	"P": 1007.0	"F": 2}
{"v": 1	"t": 2337432	"P": 1003.0	"F": 1}
{"v": 1	"t": 2337452	"P": 1001.5	"F": 1}
{"v": 1	"t": 2337472	"P": 1007.75	"F": 1}
{"v": 1	"t": 2337493	"P": 1007.5	"F": 2}
{"v": 1	"t": 2337513	"P": 1005.75	"F": 1}
{"v": 1	"t": 2337533	"P": 1003.0	"F": 2}
{"v": 1	"t": 2337554	"P": 1005.75	"F": 1}
{"v": 1	"t": 2337574	"P": 1006.0	"F": 1}
{"v": 1	"t": 2337594	"P": 1004.75	"F": 1}
{"v": 1	"t": 2337615	"P": 999.5	"F": 2}
{"v": 1	"t": 2337635	"P": 1005.0	"F": 1}
{"v": 1	"t": 2337655	"P": 1007.0	"F": 1}
{"v": 1	"t": 2337676	"P": 1004.25	"F": 1}
{"v": 1	"t": 2337696	"P": 1003.0	"F": 1}
{"v": 1	"t": 2337716	"P": 1006.5	"F": 1}
{"v": 1	"t": 2337736	"P": 1007.75	"F": 1}
{"v": 1	"t": 2337757	"P": 1003.75	"F": 1}
{"v": 1	"t": 2337777	"P": 1001.5	"F": 1}
{"v": 1	"t": 2337797	"P": 1004.75	"F": 2}
{"v": 1	"t": 2337818	"P": 1008.5	"F": 2}
{"v": 1	"t": 2337838	"P": 1004.25	"F": 1}
{"v": 1	"t": 2337858	"P": 1003.0	"F": 2}
{"v": 1	"t": 2337878	"P": 1003.0	"F": 1}
{"v": 1	"t": 2337899	"P": 1008.0	"F": 2}
{"v": 1	"t": 2337919	"P": 1006.75	"F": 1}
{"v": 1	"t": 2337939	"P": 1003.75	"F": 1}
{"v": 1	"t": 2337960	"P": 1001.0	"F": 1}
{"v": 1	"t": 2337980	"P": 1006.0	"F": 1}
{"v": 1	"t": 2338000	"P": 1005.0	"F": 1}
{"v": 1	"t": 2338021	"P": 1002.75	"F": 1}
{"v": 1	"t": 2338041	"P": 1000.75	"F": 1}
{"v": 1	"t": 2338061	"P": 1005.25	"F": 1}
{"v": 1	"t": 2338081	"P": 1007.25	"F": 2}
{"v": 1	"t": 2338102	"P": 1006.25	"F": 2}
{"v": 1	"t": 2338122	"P": 1001.75	"F": 2}
{"v": 1	"t": 2338142	"P": 1001.5	"F": 2}
{"v": 1	"t": 2338163	"P": 1008.0	"F": 1}
{"v": 1	"t": 2338183	"P": 1006.25	"F": 1}
{"v": 1	"t": 2338203	"P": 1003.0	"F": 1}
{"v": 1	"t": 2338223	"P": 1002.25	"F": 1}
{"v": 1	"t": 2338244	"P": 1006.75	"F": 1}
{"v": 1	"t": 2338264	"P": 1007.5	"F": 1	"C": 46.675	"D": 3260	"sn": 54091929832280	"file": "/data/device_log/data0000.out"}
{"v": 1	"t": 2338285	"P": 1004.0	"F": 2}
{"v": 1	"t": 2338305	"P": 1003.25	"F": 2}
{"v": 1	"t": 2338325	"P": 1007.5	"F": 1}
{"v": 1	"t": 2338345	"P": 1004.75	"F": 2}
{"v": 1	"t": 2338366	"P": 1002.5	"F": 2}
{"v": 1	"t": 2338386	"P": 1002.5	"F": 1}
{"v": 1	"t": 2338406	"P": 1008.5	"F": 2}
{"v": 1	"t": 2338427	"P": 1006.25	"F": 2}
{"v": 1	"t": 2338447	"P": 1003.25	"F": 1}
{"v": 1	"t": 2338467	"P": 1004.0	"F": 2}
{"v": 1	"t": 2338487	"P": 1006.5	"F": 2}
{"v": 1	"t": 2338508	"P": 1005.75	"F": 2}
{"v": 1	"t": 2338528	"P": 1005.75	"F": 1}
{"v": 1	"t": 2338548	"P": 1001.75	"F": 2}
{"v": 1	"t": 2338569	"P": 1004.75	"F": 2}
{"v": 1	"t": 2338589	"P": 1007.75	"F": 2}
{"v": 1	"t": 2338609	"P": 1003.75	"F": 1}
{"v": 1	"t": 2338630	"P": 1001.25	"F": 1}
{"v": 1	"t": 2338650	"P": 1003.0	"F": 1}
{"v": 1	"t": 2338670	"P": 1008.0	"F": 2}
{"v": 1	"t": 2338690	"P": 1005.25	"F": 1}
{"v": 1	"t": 2338711	"P": 1001.75	"F": 2}
{"v": 1	"t": 2338731	"P": 1000.75	"F": 2}
{"v": 1	"t": 2338751	"P": 1008.25	"F": 2}
{"v": 1	"t": 2338772	"P": 1005.5	"F": 2}
{"v": 1	"t": 2338792	"P": 1002.75	"F": 2}
{"v": 1	"t": 2338812	"P": 1000.5	"F": 2}
{"v": 1	"t": 2338832	"P": 1005.75	"F": 1}
{"v": 1	"t": 2338853	"P": 1007.5	"F": 1}
{"v": 1	"t": 2338873	"P": 1004.5	"F": 1}
{"v": 1	"t": 2338893	"P": 1001.25	"F": 1}
{"v": 1	"t": 2338914	"P": 1007.5	"F": 2}
{"v": 1	"t": 2338934	"P": 1007.5	"F": 2}
{"v": 1	"t": 2338954	"P": 1001.25	"F": 2}
{"v": 1	"t": 2338975	"P": 1001.75	"F": 2}
{"v": 1	"t": 2338995	"P": 1004.75	"F": 2}
{"v": 1	"t": 2339015	"P": 1005.25	"F": 1}
{"v": 1	"t": 2339036	"P": 1002.75	"F": 1}
{"v": 1	"t": 2339056	"P": 1002.75	"F": 2}
{"v": 1	"t": 2339076	"P": 1004.5	"F": 1}
{"v": 1	"t": 2339096	"P": 1008.5	"F": 1}
{"v": 1	"t": 2339117	"P": 1003.25	"F": 2}
{"v": 1	"t": 2339137	"P": 1000.0	"F": 2}
{"v": 1	"t": 2339157	"P": 1004.0	"F": 1}
{"v": 1	"t": 2339178	"P": 1008.0	"F": 1}
{"v": 1	"t": 2339198	"P": 1005.75	"F": 2}
{"v": 1	"t": 2339218	"P": 1002.25	"F": 1}
{"v": 1	"t": 2339239	"P": 1003.0	"F": 1}
{"v": 1	"t": 2339259	"P": 1006.0	"F": 2}
{"v": 1	"t": 2339279	"P": 1007.0	"F": 2	"C": 46.66	"D": 3260	"sn": 54091929832280	"file": "/data/device_log/data0000.out"}
{"v": 1	"t": 2339299	"P": 1002.5	"F": 2}
{"v": 1	"t": 2339320	"P": 1002.0	"F": 1}
{"v": 1	"t": 2339340	"P": 1006.75	"F": 1}
{"v": 1	"t": 2339360	"P": 1006.25	"F": 1}
{"v": 1	"t": 2339381	"P": 1004.5	"F": 2}
{"v": 1	"t": 2339401	"P": 1003.0	"F": 1}
{"v": 1	"t": 2339421	"P": 1006.0	"F": 1}
{"v": 1	"t": 2339442	"P": 1005.5	"F": 2}
{"v": 1	"t": 2339462	"P": 1003.25	"F": 1}
{"v": 1	"t": 2339482	"P": 1001.0	"F": 2}
{"v": 1	"t": 2339502	"P": 1006.75	"F": 1}
{"v": 1	"t": 2339523	"P": 1006.25	"F": 1}
{"v": 1	"t": 2339543	"P": 1005.5	"F": 2}
{"v": 1	"t": 2339563	"P": 1001.75	"F": 1}
{"v": 1	"t": 2339584	"P": 1005.0	"F": 1}
{"v": 1	"t": 2339604	"P": 1007.75	"F": 1}
{"v": 1	"t": 2339624	"P": 1006.0	"F": 1}
{"v": 1	"t": 2339645	"P": 1001.0	"F": 2}
{"v": 1	"t": 2339665	"P": 1004.5	"F": 2}
{"v": 1	"t": 2339685	"P": 1008.5	"F": 1}
{"v": 1	"t": 2339705	"P": 1004.25	"F": 2}
{"v": 1	"t": 2339726	"P": 1002.5	"F": 1}
{"v": 1	"t": 2339746	"P": 1004.0	"F": 2}
{"v": 1	"t": 2339766	"P": 1008.5	"F": 2}
{"v": 1	"t": 2339787	"P": 1005.75	"F": 1}
{"v": 1	"t": 2339807	"P": 1002.0	"F": 2}
{"v": 1	"t": 2339827	"P": 1004.5	"F": 1}
{"v": 1	"t": 2339848	"P": 1007.5	"F": 2}
{"v": 1	"t": 2339868	"P": 1004.75	"F": 1}
{"v": 1	"t": 2339888	"P": 1001.5	"F": 2}
{"v": 1	"t": 2339909	"P": 1003.75	"F": 1}
{"v": 1	"t": 2339929	"P": 1006.75	"F": 1}
{"v": 1	"t": 2339949	"P": 1004.0	"F": 1}
{"v": 1	"t": 2339970	"P": 1002.0	"F": 2}
{"v": 1	"t": 2339990	"P": 1005.75	"F": 2}
{"v": 1	"t": 2340010	"P": 1006.5	"F": 2}
{"v": 1	"t": 2340031	"P": 1004.0	"F": 1}
{"v": 1	"t": 2340051	"P": 1003.5	"F": 1}
{"v": 1	"t": 2340071	"P": 1008.75	"F": 1}
{"v": 1	"t": 2340092	"P": 1004.75	"F": 1}
{"v": 1	"t": 2340112	"P": 1001.25	"F": 1}
{"v": 1	"t": 2340132	"P": 1003.5	"F": 1}
{"v": 1	"t": 2340153	"P": 1007.0	"F": 2}
{"v": 1	"t": 2340173	"P": 1005.5	"F": 2}
{"v": 1	"t": 2340193	"P": 1001.75	"F": 2}
{"v": 1	"t": 2340214	"P": 1003.0	"F": 1}
{"v": 1	"t": 2340234	"P": 1007.25	"F": 1}
{"v": 1	"t": 2340254	"P": 1007.25	"F": 1}
{"v": 1	"t": 2340274	"P": 1003.25	"F": 1}
{"v": 1	"t": 2340295	"P": 1003.75	"F": 1	"C": 46.675	"D": 3260	"sn": 54091929832280	"file": "/data/device_log/data0000.out"}
{"v": 1	"t": 2340315	"P": 1007.0	"F": 1}
{"v": 1	"t": 2340335	"P": 1006.75	"F": 1}
{"v": 1	"t": 2340356	"P": 1002.25	"F": 1}
{"v": 1	"t": 2340376	"P": 1002.5	"F": 2}
{"v": 1	"t": 2340396	"P": 1008.25	"F": 2}
{"v": 1	"t": 2340417	"P": 1006.5	"F": 2}
{"v": 1	"t": 2340437	"P": 1003.5	"F": 1}
{"v": 1	"t": 2340457	"P": 1002.25	"F": 1}
{"v": 1	"t": 2340477	"P": 1005.75	"F": 1}
{"v": 1	"t": 2340498	"P": 1007.5	"F": 1}
{"v": 1	"t": 2340518	"P": 1005.75	"F": 1}
{"v": 1	"t": 2340538	"P": 1000.75	"F": 1}
{"v": 1	"t": 2340559	"P": 1003.5	"F": 1}
{"v": 1	"t": 2340579	"P": 1008.5	"F": 1}
{"v": 1	"t": 2340599	"P": 1004.5	"F": 2}
{"v": 1	"t": 2340619	"P": 1003.75	"F": 2}
{"v": 1	"t": 2340640	"P": 1001.0	"F": 1}
{"v": 1	"t": 2340660	"P": 1007.5	"F": 1}
{"v": 1	"t": 2340680	"P": 1005.75	"F": 1}
{"v": 1	"t": 2340701	"P": 1001.75	"F": 1}
{"v": 1	"t": 2340721	"P": 1001.75	"F": 2}
{"v": 1	"t": 2340741	"P": 1005.75	"F": 1}
{"v": 1	"t": 2340761	"P": 1006.75	"F": 1}
{"v": 1	"t": 2340782	"P": 1004.75	"F": 2}
{"v": 1	"t": 2340802	"P": 1001.75	"F": 1}
{"v": 1	"t": 2340822	"P": 1003.25	"F": 1}
{"v": 1	"t": 2340843	"P": 1008.5	"F": 2}
{"v": 1	"t": 2340863	"P": 1004.5	"F": 1}
{"v": 1	"t": 2340883	"P": 1001.75	"F": 1}
{"v": 1	"t": 2340904	"P": 1004.25	"F": 2}
{"v": 1	"t": 2340924	"P": 1008.0	"F": 1}
{"v": 1	"t": 2340944	"P": 1004.75	"F": 2}
{"v": 1	"t": 2340964	"P": 1003.0	"F": 1}
{"v": 1	"t": 2340985	"P": 1003.5	"F": 1}
{"v": 1	"t": 2341005	"P": 1006.75	"F": 1}
{"v": 1	"t": 2341025	"P": 1005.75	"F": 1}
{"v": 1	"t": 2341046	"P": 1003.25	"F": 1}
{"v": 1	"t": 2341066	"P": 1002.0	"F": 2}
{"v": 1	"t": 2341086	"P": 1005.5	"F": 1}
{"v": 1	"t": 2341107	"P": 1006.25	"F": 1}
{"v": 1	"t": 2341127	"P": 1004.5	"F": 1}
{"v": 1	"t": 2341147	"P": 1000.75	"F": 2}
{"v": 1	"t": 2341167	"P": 1004.5	"F": 1}
{"v": 1	"t": 2341188	"P": 1007.75	"F": 1}
{"v": 1	"t": 2341208	"P": 1004.25	"F": 1}
{"v": 1	"t": 2341228	"P": 1001.75	"F": 1}
{"v": 1	"t": 2341249	"P": 1004.25	"F": 1}
{"v": 1	"t": 2341269	"P": 1007.75	"F": 1}
{"v": 1	"t": 2341289	"P": 1005.75	"F": 1}
{"v": 1	"t": 2341310	"P": 1003.5	"F": 2	"C": 46.715	"D": 3260	"sn": 54091929832280	"file": "/data/device_log/data0000.out"}
{"v": 1	"t": 2341330	"P": 1002.75	"F": 1}
{"v": 1	"t": 2341350	"P": 1006.75	"F": 2}
{"v": 1	"t": 2341370	"P": 1004.75	"F": 1}
{"v": 1	"t": 2341391	"P": 1002.5	"F": 1}
{"v": 1	"t": 2341411	"P": 999.75	"F": 2}
{"v": 1	"t": 2341431	"P": 1009.0	"F": 2}
{"v": 1	"t": 2341452	"P": 1005.5	"F": 1}
{"v": 1	"t": 2341472	"P": 1001.75	"F": 1}
{"v": 1	"t": 2341492	"P": 1002.0	"F": 1}
{"v": 1	"t": 2341512	"P": 1007.5	"F": 1}
{"v": 1	"t": 2341533	"P": 1005.0	"F": 1}
{"v": 1	"t": 2341553	"P": 1005.0	"F": 1}
{"v": 1	"t": 2341573	"P": 1001.5	"F": 2}
{"v": 1	"t": 2341594	"P": 1004.25	"F": 1}
{"v": 1	"t": 2341614	"P": 1006.0	"F": 1}
{"v": 1	"t": 2341634	"P": 1004.75	"F": 2}
{"v": 1	"t": 2341655	"P": 1003.75	"F": 1}
{"v": 1	"t": 2341675	"P": 1005.0	"F": 1}
{"v": 1	"t": 2341695	"P": 1007.25	"F": 2}
{"v": 1	"t": 2341716	"P": 1004.25	"F": 2}
{"v": 1	"t": 2341736	"P": 1001.75	"F": 1}
{"v": 1	"t": 2341756	"P": 1005.0	"F": 2}
{"v": 1	"t": 2341776	"P": 1007.25	"F": 2}
{"v": 1	"t": 2341797	"P": 1004.25	"F": 1}
{"v": 1	"t": 2341817	"P": 1001.5	"F": 2}
{"v": 1	"t": 2341837	"P": 1003.75	"F": 2}
{"v": 1	"t": 2341858	"P": 1007.75	"F": 1}
{"v": 1	"t": 2341878	"P": 1005.25	"F": 2}
{"v": 1	"t": 2341898	"P": 1000.75	"F": 2}
{"v": 1	"t": 2341918	"P": 1004.5	"F": 2}
{"v": 1	"t": 2341939	"P": 1007.25	"F": 1}
{"v": 1	"t": 2341959	"P": 1006.0	"F": 1}
{"v": 1	"t": 2341979	"P": 1004.0	"F": 1}
{"v": 1	"t": 2342000	"P": 1001.25	"F": 2}
{"v": 1	"t": 2342020	"P": 1006.5	"F": 1}
{"v": 1	"t": 2342040	"P": 1007.75	"F": 2}
{"v": 1	"t": 2342061	"P": 1005.25	"F": 1}
{"v": 1	"t": 2342081	"P": 1002.25	"F": 2}
{"v": 1	"t": 2342101	"P": 1004.75	"F": 2}
{"v": 1	"t": 2342121	"P": 1007.5	"F": 1}
{"v": 1	"t": 2342142	"P": 1005.75	"F": 2}
{"v": 1	"t": 2342162	"P": 1001.75	"F": 1}
{"v": 1	"t": 2342182	"P": 1005.75	"F": 1}
{"v": 1	"t": 2342203	"P": 1009.75	"F": 1}
{"v": 1	"t": 2342223	"P": 1006.75	"F": 1}
{"v": 1	"t": 2342243	"P": 1002.75	"F": 2}
{"v": 1	"t": 2342263	"P": 1002.5	"F": 1}
{"v": 1	"t": 2342284	"P": 1005.75	"F": 2}
{"v": 1	"t": 2342304	"P": 1006.0	"F": 1}
{"v": 1	"t": 2342324	"P": 1003.25	"F": 2	"C": 46.705	"D": 3260	"sn": 54091929832280	"file": "/data/device_log/data0000.out"}
{"v": 1	"t": 2342345	"P": 1002.0	"F": 2}
{"v": 1	"t": 2342365	"P": 1006.25	"F": 1}
{"v": 1	"t": 2342385	"P": 1008.0	"F": 2}
{"v": 1	"t": 2342406	"P": 1003.0	"F": 1}
{"v": 1	"t": 2342426	"P": 1003.5	"F": 2}
{"v": 1	"t": 2342446	"P": 1005.75	"F": 1}
{"v": 1	"t": 2342467	"P": 1006.0	"F": 1}
{"v": 1	"t": 2342487	"P": 1003.5	"F": 1}
{"v": 1	"t": 2342507	"P": 1000.25	"F": 1}
{"v": 1	"t": 2342527	"P": 1005.5	"F": 1}
{"v": 1	"t": 2342548	"P": 1007.25	"F": 1}
{"v": 1	"t": 2342568	"P": 1005.0	"F": 2}
{"v": 1	"t": 2342588	"P": 1001.0	"F": 2}
{"v": 1	"t": 2342609	"P": 1004.5	"F": 1}
{"v": 1	"t": 2342629	"P": 1008.0	"F": 2}
{"v": 1	"t": 2342649	"P": 1006.0	"F": 1}
{"v": 1	"t": 2342670	"P": 1002.25	"F": 1}
{"v": 1	"t": 2342690	"P": 1004.0	"F": 2}
{"v": 1	"t": 2342710	"P": 1007.0	"F": 1}
{"v": 1	"t": 2342730	"P": 1006.75	"F": 1}
{"v": 1	"t": 2342751	"P": 1001.75	"F": 2}
{"v": 1	"t": 2342771	"P": 1004.25	"F": 1}
{"v": 1	"t": 2342791	"P": 1007.5	"F": 2}
{"v": 1	"t": 2342812	"P": 1006.25	"F": 2}
{"v": 1	"t": 2342832	"P": 1002.5	"F": 2}
{"v": 1	"t": 2342852	"P": 1001.0	"F": 1}
{"v": 1	"t": 2342872	"P": 1007.25	"F": 2}
{"v": 1	"t": 2342893	"P": 1007.0	"F": 1}
{"v": 1	"t": 2342913	"P": 1003.25	"F": 2}
{"v": 1	"t": 2342933	"P": 1000.0	"F": 2}
{"v": 1	"t": 2342954	"P": 1005.5	"F": 1}
{"v": 1	"t": 2342974	"P": 1009.25	"F": 2}
{"v": 1	"t": 2342994	"P": 1003.0	"F": 2}
{"v": 1	"t": 2343015	"P": 1001.5	"F": 2}
{"v": 1	"t": 2343035	"P": 1003.0	"F": 1}
{"v": 1	"t": 2343055	"P": 1008.5	"F": 2}
{"v": 1	"t": 2343075	"P": 1004.5	"F": 1}
{"v": 1	"t": 2343096	"P": 1002.25	"F": 2}
{"v": 1	"t": 2343116	"P": 1001.0	"F": 1}
{"v": 1	"t": 2343136	"P": 1008.75	"F": 2}
{"v": 1	"t": 2343157	"P": 1004.5	"F": 1}
{"v": 1	"t": 2343177	"P": 1003.25	"F": 2}
{"v": 1	"t": 2343197	"P": 1002.75	"F": 2}
{"v": 1	"t": 2343218	"P": 1007.0	"F": 1}
{"v": 1	"t": 2343238	"P": 1006.25	"F": 2}
{"v": 1	"t": 2343258	"P": 1003.5	"F": 2}
{"v": 1	"t": 2343278	"P": 1002.0	"F": 2}
{"v": 1	"t": 2343299	"P": 1005.25	"F": 1}
{"v": 1	"t": 2343320	"P": 1002.5	"F": 2}
{"v": 1	"t": 2343340	"P": 1006.75	"F": 2	"C": 46.7	"D": 3260	"sn": 54091929832280	"file": "/data/device_log/data0000.out"}
{"v": 1	"t": 2343360	"P": 1007.75	"F": 1}
{"v": 1	"t": 2343381	"P": 1003.0	"F": 2}
{"v": 1	"t": 2343401	"P": 1001.5	"F": 1}
{"v": 1	"t": 2343421	"P": 1006.75	"F": 2}
{"v": 1	"t": 2343441	"P": 1006.5	"F": 1}
{"v": 1	"t": 2343462	"P": 1004.5	"F": 2}
{"v": 1	"t": 2343482	"P": 1001.5	"F": 2}
{"v": 1	"t": 2343502	"P": 1005.25	"F": 1}
{"v": 1	"t": 2343523	"P": 1006.25	"F": 1}
{"v": 1	"t": 2343543	"P": 1004.25	"F": 1}
{"v": 1	"t": 2343563	"P": 1002.0	"F": 2}
{"v": 1	"t": 2343584	"P": 1001.25	"F": 1}
{"v": 1	"t": 2343604	"P": 1008.0	"F": 1}
{"v": 1	"t": 2343624	"P": 1006.0	"F": 1}
{"v": 1	"t": 2343644	"P": 1002.75	"F": 2}
{"v": 1	"t": 2343665	"P": 1001.0	"F": 1}
{"v": 1	"t": 2343685	"P": 1004.5	"F": 1}
{"v": 1	"t": 2343705	"P": 1007.5	"F": 1}
{"v": 1	"t": 2343726	"P": 1003.0	"F": 1}
{"v": 1	"t": 2343746	"P": 1001.5	"F": 2}
{"v": 1	"t": 2343766	"P": 1005.25	"F": 2}
{"v": 1	"t": 2343786	"P": 1007.5	"F": 1}
{"v": 1	"t": 2343807	"P": 1004.75	"F": 1}
{"v": 1	"t": 2343827	"P": 1002.75	"F": 1}
{"v": 1	"t": 2343847	"P": 1003.0	"F": 1}
{"v": 1	"t": 2343868	"P": 1008.5	"F": 1}
{"v": 1	"t": 2343888	"P": 1005.25	"F": 1}
{"v": 1	"t": 2343908	"P": 1003.0	"F": 2}
{"v": 1	"t": 2343929	"P": 1003.0	"F": 1}
{"v": 1	"t": 2343949	"P": 1008.5	"F": 1}
{"v": 1	"t": 2343969	"P": 1004.5	"F": 1}
{"v": 1	"t": 2343989	"P": 1002.0	"F": 1}
{"v": 1	"t": 2344010	"P": 1003.25	"F": 1}
{"v": 1	"t": 2344030	"P": 1008.0	"F": 2}
{"v": 1	"t": 2344050	"P": 1006.75	"F": 2}
{"v": 1	"t": 2344071	"P": 1002.0	"F": 2}
{"v": 1	"t": 2344091	"P": 1003.0	"F": 2}
{"v": 1	"t": 2344111	"P": 1007.75	"F": 1}
{"v": 1	"t": 2344132	"P": 1005.5	"F": 1}
{"v": 1	"t": 2344152	"P": 1002.75	"F": 2}
{"v": 1	"t": 2344172	"P": 1004.25	"F": 1}
{"v": 1	"t": 2344193	"P": 1007.5	"F": 1}
{"v": 1	"t": 2344213	"P": 1005.25	"F": 1}
{"v": 1	"t": 2344233	"P": 1004.0	"F": 2}
{"v": 1	"t": 2344253	"P": 1001.0	"F": 1}
{"v": 1	"t": 2344274	"P": 1006.0	"F": 1}
{"v": 1	"t": 2344294	"P": 1006.25	"F": 1}
{"v": 1	"t": 2344314	"P": 1002.5	"F": 1}
{"v": 1	"t": 2344335	"P": 1001.75	"F": 2}
{"v": 1	"t": 2344355	"P": 1004.5	"F": 1	"C": 46.67	"D": 3260	"sn": 54091929832280	"file": "/data/device_log/data0000.out"}
{"v": 1	"t": 2344375	"P": 1009.5	"F": 1}
{"v": 1	"t": 2344395	"P": 1003.0	"F": 2}
{"v": 1	"t": 2344416	"P": 1002.0	"F": 1}
{"v": 1	"t": 2344436	"P": 1004.5	"F": 1}
{"v": 1	"t": 2344456	"P": 1008.0	"F": 1}
{"v": 1	"t": 2344477	"P": 1004.5	"F": 1}
{"v": 1	"t": 2344497	"P": 1001.75	"F": 1}
{"v": 1	"t": 2344517	"P": 1000.5	"F": 1}
{"v": 1	"t": 2344537	"P": 1007.75	"F": 1}
{"v": 1	"t": 2344558	"P": 1005.5	"F": 1}
{"v": 1	"t": 2344578	"P": 1004.0	"F": 2}
{"v": 1	"t": 2344598	"P": 1003.25	"F": 2}
{"v": 1	"t": 2344619	"P": 1005.25	"F": 2}
{"v": 1	"t": 2344639	"P": 1006.0	"F": 2}
{"v": 1	"t": 2344659	"P": 1004.75	"F": 1}
{"v": 1	"t": 2344680	"P": 1001.25	"F": 2}
{"v": 1	"t": 2344700	"P": 1005.5	"F": 1}
{"v": 1	"t": 2344720	"P": 1006.0	"F": 1}
{"v": 1	"t": 2344741	"P": 1003.25	"F": 1}
{"v": 1	"t": 2344761	"P": 1002.25	"F": 2}
{"v": 1	"t": 2344781	"P": 1005.75	"F": 2}
{"v": 1	"t": 2344801	"P": 1008.25	"F": 2}
{"v": 1	"t": 2344822	"P": 1005.5	"F": 2}
{"v": 1	"t": 2344842	"P": 1001.75	"F": 2}
{"v": 1	"t": 2344862	"P": 1004.25	"F": 2}
{"v": 1	"t": 2344883	"P": 1008.5	"F": 2}
{"v": 1	"t": 2344903	"P": 1005.5	"F": 1}
{"v": 1	"t": 2344923	"P": 1001.5	"F": 1}
{"v": 1	"t": 2344944	"P": 1005.0	"F": 1}
{"v": 1	"t": 2344964	"P": 1008.0	"F": 2}
{"v": 1	"t": 2344984	"P": 1006.25	"F": 2}
{"v": 1	"t": 2345004	"P": 1002.0	"F": 2}
{"v": 1	"t": 2345025	"P": 1002.5	"F": 2}
{"v": 1	"t": 2345045	"P": 1007.0	"F": 2}
{"v": 1	"t": 2345065	"P": 1005.0	"F": 2}
{"v": 1	"t": 2345086	"P": 1004.75	"F": 1}
{"v": 1	"t": 2345106	"P": 1001.75	"F": 1}
{"v": 1	"t": 2345126	"P": 1005.5	"F": 2}
{"v": 1	"t": 2345146	"P": 1008.0	"F": 2}
{"v": 1	"t": 2345167	"P": 1003.5	"F": 1}
{"v": 1	"t": 2345187	"P": 1002.25	"F": 1}
{"v": 1	"t": 2345207	"P": 1005.75	"F": 1}
{"v": 1	"t": 2345228	"P": 1008.5	"F": 1}
{"v": 1	"t": 2345248	"P": 1005.75	"F": 2}
{"v": 1	"t": 2345268	"P": 1002.25	"F": 1}
{"v": 1	"t": 2345288	"P": 1000.5	"F": 1}
{"v": 1	"t": 2345309	"P": 1007.75	"F": 2}
{"v": 1	"t": 2345329	"P": 1006.0	"F": 2}
{"v": 1	"t": 2345349	"P": 1003.5	"F": 2}
{"v": 1	"t": 2345370	"P": 1002.25	"F": 2	"C": 46.695	"D": 3260	"sn": 54091929832280	"file": "/data/device_log/data0000.out"}
{"v": 1	"t": 2345390	"P": 1006.5	"F": 2}
{"v": 1	"t": 2345410	"P": 1006.75	"F": 1}
{"v": 1	"t": 2345431	"P": 1003.25	"F": 1}
{"v": 1	"t": 2345451	"P": 1002.25	"F": 2}
{"v": 1	"t": 2345471	"P": 1008.75	"F": 2}
{"v": 1	"t": 2345492	"P": 1005.25	"F": 2}
{"v": 1	"t": 2345512	"P": 1003.25	"F": 1}
{"v": 1	"t": 2345532	"P": 1004.25	"F": 2}
{"v": 1	"t": 2345553	"P": 1006.75	"F": 2}
{"v": 1	"t": 2345573	"P": 1007.25	"F": 1}
{"v": 1	"t": 2345593	"P": 1003.0	"F": 2}
{"v": 1	"t": 2345613	"P": 1001.5	"F": 1}
{"v": 1	"t": 2345634	"P": 1007.75	"F": 2}
{"v": 1	"t": 2345654	"P": 1005.5	"F": 2}
{"v": 1	"t": 2345674	"P": 1003.0	"F": 1}
{"v": 1	"t": 2345695	"P": 1001.75	"F": 1}
{"v": 1	"t": 2345715	"P": 1007.0	"F": 1}
{"v": 1	"t": 2345735	"P": 1007.75	"F": 1}
{"v": 1	"t": 2345756	"P": 1004.5	"F": 2}
{"v": 1	"t": 2345776	"P": 1000.5	"F": 2}
{"v": 1	"t": 2345796	"P": 1002.75	"F": 2}
{"v": 1	"t": 2345816	"P": 1006.5	"F": 2}
{"v": 1	"t": 2345837	"P": 1003.75	"F": 2}
{"v": 1	"t": 2345857	"P": 1003.0	"F": 2}
{"v": 1	"t": 2345877	"P": 1003.75	"F": 1}
{"v": 1	"t": 2345898	"P": 1009.0	"F": 2}
{"v": 1	"t": 2345918	"P": 1006.75	"F": 2}
{"v": 1	"t": 2345938	"P": 1003.5	"F": 2}
{"v": 1	"t": 2345958	"P": 1000.75	"F": 2}
{"v": 1	"t": 2345979	"P": 1005.75	"F": 2}
{"v": 1	"t": 2345999	"P": 1005.25	"F": 2}
{"v": 1	"t": 2346019	"P": 1003.5	"F": 2}
{"v": 1	"t": 2346040	"P": 1002.0	"F": 2}
{"v": 1	"t": 2346060	"P": 1004.5	"F": 1}
{"v": 1	"t": 2346080	"P": 1007.75	"F": 1}
{"v": 1	"t": 2346101	"P": 1003.5	"F": 2}
{"v": 1	"t": 2346121	"P": 1000.75	"F": 1}
{"v": 1	"t": 2346141	"P": 1006.0	"F": 2}
{"v": 1	"t": 2346161	"P": 1008.5	"F": 2}
{"v": 1	"t": 2346182	"P": 1004.75	"F": 2}
{"v": 1	"t": 2346202	"P": 1001.75	"F": 1}
{"v": 1	"t": 2346222	"P": 1005.0	"F": 1}
{"v": 1	"t": 2346243	"P": 1007.75	"F": 1}
{"v": 1	"t": 2346263	"P": 1003.75	"F": 2}
{"v": 1	"t": 2346283	"P": 1002.25	"F": 1}
{"v": 1	"t": 2346304	"P": 1003.25	"F": 1}
{"v": 1	"t": 2346324	"P": 1008.25	"F": 1}
{"v": 1	"t": 2346344	"P": 1005.0	"F": 2}
{"v": 1	"t": 2346365	"P": 1002.75	"F": 2}
{"v": 1	"t": 2346385	"P": 1003.75	"F": 2	"C": 46.695	"D": 3260	"sn": 54091929832280	"file": "/data/device_log/data0000.out"}
{"v": 1	"t": 2346405	"P": 1007.75	"F": 1}
{"v": 1	"t": 2346425	"P": 1004.5	"F": 1}
{"v": 1	"t": 2346446	"P": 1003.5	"F": 1}
{"v": 1	"t": 2346466	"P": 1002.25	"F": 1}
{"v": 1	"t": 2346486	"P": 1007.5	"F": 2}
{"v": 1	"t": 2346507	"P": 1005.75	"F": 1}
{"v": 1	"t": 2346527	"P": 1005.0	"F": 2}
{"v": 1	"t": 2346547	"P": 1002.5	"F": 1}
{"v": 1	"t": 2346567	"P": 1007.25	"F": 1}
{"v": 1	"t": 2346588	"P": 1007.5	"F": 2}
{"v": 1	"t": 2346608	"P": 1003.0	"F": 2}
{"v": 1	"t": 2346628	"P": 1002.0	"F": 1}
{"v": 1	"t": 2346649	"P": 1006.5	"F": 2}
{"v": 1	"t": 2346669	"P": 1007.5	"F": 2}
{"v": 1	"t": 2346689	"P": 1003.75	"F": 1}
{"v": 1	"t": 2346710	"P": 1001.25	"F": 1}
{"v": 1	"t": 2346730	"P": 1003.0	"F": 1}
{"v": 1	"t": 2346750	"P": 1007.0	"F": 1}
{"v": 1	"t": 2346770	"P": 1006.25	"F": 1}
{"v": 1	"t": 2346791	"P": 1002.0	"F": 1}
{"v": 1	"t": 2346811	"P": 1002.75	"F": 2}
{"v": 1	"t": 2346831	"P": 1007.0	"F": 1}
{"v": 1	"t": 2346852	"P": 1006.75	"F": 2}
{"v": 1	"t": 2346872	"P": 1001.0	"F": 1}
{"v": 1	"t": 2346892	"P": 1001.5	"F": 1}
{"v": 1	"t": 2346913	"P": 1007.75	"F": 2}
{"v": 1	"t": 2346933	"P": 1005.5	"F": 1}
{"v": 1	"t": 2346953	"P": 1001.0	"F": 2}
{"v": 1	"t": 2346974	"P": 1004.0	"F": 2}
{"v": 1	"t": 2346994	"P": 1007.25	"F": 1}
{"v": 1	"t": 2347014	"P": 1005.25	"F": 1}
{"v": 1	"t": 2347034	"P": 1002.0	"F": 2}
{"v": 1	"t": 2347055	"P": 1004.25	"F": 2}
{"v": 1	"t": 2347075	"P": 1006.75	"F": 2}
{"v": 1	"t": 2347095	"P": 1004.0	"F": 1}
{"v": 1	"t": 2347116	"P": 1001.5	"F": 2}
{"v": 1	"t": 2347136	"P": 1005.25	"F": 1}
{"v": 1	"t": 2347156	"P": 1007.25	"F": 1}
{"v": 1	"t": 2347177	"P": 1003.0	"F": 2}
{"v": 1	"t": 2347197	"P": 1000.75	"F": 1}
{"v": 1	"t": 2347217	"P": 1006.0	"F": 1}
```
