## Supplementary Data Files 1 for "Inexpensive multi-patient respiratory monitoring system for helmet ventilation during COVID-19 pandemic": device_raw_waveforms_auxport.json (part 6 of 6)

```
{"v": 1	"t": 2347238	"P": 1004.5	"F": 2}
{"v": 1	"t": 2347258	"P": 1004.75	"F": 2}
{"v": 1	"t": 2347278	"P": 1002.75	"F": 1}
{"v": 1	"t": 2347299	"P": 1005.5	"F": 1}
{"v": 1	"t": 2347319	"P": 1007.0	"F": 2}
{"v": 1	"t": 2347340	"P": 1004.25	"F": 2}
{"v": 1	"t": 2347360	"P": 1004.75	"F": 2}
{"v": 1	"t": 2347380	"P": 1007.5	"F": 2}
{"v": 1	"t": 2347400	"P": 1005.0	"F": 1	"C": 46.685	"D": 3260	"sn": 54091929832280	"file": "/data/device_log/data0000.out"}
{"v": 1	"t": 2347421	"P": 1002.5	"F": 1}
{"v": 1	"t": 2347441	"P": 1004.0	"F": 2}
{"v": 1	"t": 2347461	"P": 1005.75	"F": 1}
{"v": 1	"t": 2347482	"P": 1006.75	"F": 2}
{"v": 1	"t": 2347502	"P": 1004.0	"F": 1}
{"v": 1	"t": 2347522	"P": 1002.75	"F": 2}
{"v": 1	"t": 2347543	"P": 1007.75	"F": 2}
{"v": 1	"t": 2347563	"P": 1005.5	"F": 1}
{"v": 1	"t": 2347583	"P": 1004.0	"F": 2}
{"v": 1	"t": 2347603	"P": 1000.75	"F": 1}
{"v": 1	"t": 2347624	"P": 1006.0	"F": 1}
{"v": 1	"t": 2347644	"P": 1007.5	"F": 1}
{"v": 1	"t": 2347664	"P": 1004.75	"F": 1}
{"v": 1	"t": 2347685	"P": 1002.25	"F": 1}
{"v": 1	"t": 2347705	"P": 1004.75	"F": 2}
{"v": 1	"t": 2347725	"P": 1008.0	"F": 2}
{"v": 1	"t": 2347745	"P": 1005.0	"F": 2}
{"v": 1	"t": 2347766	"P": 1001.75	"F": 2}
{"v": 1	"t": 2347786	"P": 1002.25	"F": 2}
{"v": 1	"t": 2347806	"P": 1007.75	"F": 1}
{"v": 1	"t": 2347827	"P": 1005.5	"F": 1}
{"v": 1	"t": 2347847	"P": 1002.25	"F": 2}
{"v": 1	"t": 2347867	"P": 1002.75	"F": 2}
{"v": 1	"t": 2347887	"P": 1007.5	"F": 2}
{"v": 1	"t": 2347908	"P": 1007.75	"F": 2}
{"v": 1	"t": 2347928	"P": 1003.75	"F": 2}
{"v": 1	"t": 2347948	"P": 1002.25	"F": 2}
{"v": 1	"t": 2347969	"P": 1006.75	"F": 1}
{"v": 1	"t": 2347989	"P": 1004.25	"F": 1}
{"v": 1	"t": 2348009	"P": 1005.75	"F": 2}
{"v": 1	"t": 2348030	"P": 1001.75	"F": 2}
{"v": 1	"t": 2348050	"P": 1005.75	"F": 1}
{"v": 1	"t": 2348070	"P": 1007.0	"F": 2}
{"v": 1	"t": 2348091	"P": 1006.75	"F": 2}
{"v": 1	"t": 2348111	"P": 1002.0	"F": 2}
{"v": 1	"t": 2348131	"P": 1005.75	"F": 2}
{"v": 1	"t": 2348151	"P": 1007.25	"F": 2}
{"v": 1	"t": 2348172	"P": 1006.25	"F": 2}
{"v": 1	"t": 2348192	"P": 1003.0	"F": 2}
{"v": 1	"t": 2348212	"P": 1005.0	"F": 1}
{"v": 1	"t": 2348233	"P": 1008.75	"F": 1}
{"v": 1	"t": 2348253	"P": 1006.25	"F": 2}
{"v": 1	"t": 2348273	"P": 1002.5	"F": 2}
{"v": 1	"t": 2348294	"P": 1004.5	"F": 2}
{"v": 1	"t": 2348314	"P": 1008.0	"F": 1}
{"v": 1	"t": 2348334	"P": 1008.5	"F": 2}
{"v": 1	"t": 2348354	"P": 1001.75	"F": 2}
{"v": 1	"t": 2348375	"P": 1003.75	"F": 2}
{"v": 1	"t": 2348395	"P": 1006.5	"F": 2}
{"v": 1	"t": 2348415	"P": 1007.0	"F": 1	"C": 46.71	"D": 3260	"sn": 54091929832280	"file": "/data/device_log/data0000.out"}
{"v": 1	"t": 2348436	"P": 1002.75	"F": 2}
{"v": 1	"t": 2348456	"P": 1002.25	"F": 2}
{"v": 1	"t": 2348476	"P": 1007.5	"F": 1}
{"v": 1	"t": 2348496	"P": 1007.0	"F": 1}
{"v": 1	"t": 2348517	"P": 1004.75	"F": 2}
{"v": 1	"t": 2348537	"P": 1003.5	"F": 1}
{"v": 1	"t": 2348557	"P": 1003.0	"F": 2}
{"v": 1	"t": 2348578	"P": 1008.75	"F": 2}
{"v": 1	"t": 2348598	"P": 1005.75	"F": 2}
{"v": 1	"t": 2348618	"P": 1002.75	"F": 1}
{"v": 1	"t": 2348639	"P": 1004.0	"F": 2}
{"v": 1	"t": 2348659	"P": 1006.25	"F": 2}
{"v": 1	"t": 2348679	"P": 1005.75	"F": 2}
{"v": 1	"t": 2348699	"P": 1001.0	"F": 2}
{"v": 1	"t": 2348720	"P": 1003.25	"F": 2}
{"v": 1	"t": 2348740	"P": 1007.75	"F": 2}
{"v": 1	"t": 2348760	"P": 1007.5	"F": 2}
{"v": 1	"t": 2348781	"P": 1001.5	"F": 2}
{"v": 1	"t": 2348801	"P": 1001.75	"F": 2}
{"v": 1	"t": 2348821	"P": 1008.75	"F": 2}
{"v": 1	"t": 2348842	"P": 1007.5	"F": 2}
{"v": 1	"t": 2348862	"P": 1003.5	"F": 2}
{"v": 1	"t": 2348882	"P": 1001.0	"F": 2}
{"v": 1	"t": 2348902	"P": 1007.0	"F": 2}
{"v": 1	"t": 2348923	"P": 1007.25	"F": 2}
{"v": 1	"t": 2348943	"P": 1003.5	"F": 2}
{"v": 1	"t": 2348963	"P": 1001.25	"F": 1}
{"v": 1	"t": 2348984	"P": 1005.5	"F": 2}
{"v": 1	"t": 2349004	"P": 1005.5	"F": 2}
{"v": 1	"t": 2349024	"P": 1006.0	"F": 2}
{"v": 1	"t": 2349045	"P": 1001.5	"F": 1}
{"v": 1	"t": 2349065	"P": 1005.0	"F": 2}
{"v": 1	"t": 2349085	"P": 1008.75	"F": 1}
{"v": 1	"t": 2349105	"P": 1006.5	"F": 1}
{"v": 1	"t": 2349126	"P": 1001.25	"F": 2}
{"v": 1	"t": 2349146	"P": 1003.25	"F": 2}
{"v": 1	"t": 2349166	"P": 1007.5	"F": 2}
{"v": 1	"t": 2349187	"P": 1005.5	"F": 1}
{"v": 1	"t": 2349207	"P": 1005.0	"F": 1}
{"v": 1	"t": 2349227	"P": 1002.75	"F": 2}
{"v": 1	"t": 2349247	"P": 1005.5	"F": 2}
{"v": 1	"t": 2349268	"P": 1008.25	"F": 2}
{"v": 1	"t": 2349288	"P": 1004.0	"F": 1}
{"v": 1	"t": 2349308	"P": 1001.75	"F": 1}
{"v": 1	"t": 2349329	"P": 1004.75	"F": 1}
{"v": 1	"t": 2349349	"P": 1006.75	"F": 1}
{"v": 1	"t": 2349369	"P": 1004.5	"F": 2}
{"v": 1	"t": 2349390	"P": 1002.5	"F": 2}
{"v": 1	"t": 2349410	"P": 1006.0	"F": 1}
{"v": 1	"t": 2349430	"P": 1007.5	"F": 1	"C": 46.71	"D": 3260	"sn": 54091929832280	"file": "/data/device_log/data0000.out"}
{"v": 1	"t": 2349451	"P": 1005.0	"F": 1}
{"v": 1	"t": 2349471	"P": 1001.25	"F": 2}
{"v": 1	"t": 2349491	"P": 1006.0	"F": 2}
{"v": 1	"t": 2349511	"P": 1008.25	"F": 1}
{"v": 1	"t": 2349532	"P": 1005.0	"F": 2}
{"v": 1	"t": 2349552	"P": 1002.0	"F": 2}
{"v": 1	"t": 2349572	"P": 1002.0	"F": 2}
{"v": 1	"t": 2349593	"P": 1008.0	"F": 2}
{"v": 1	"t": 2349613	"P": 1005.0	"F": 1}
{"v": 1	"t": 2349633	"P": 1002.25	"F": 1}
{"v": 1	"t": 2349653	"P": 1000.75	"F": 2}
{"v": 1	"t": 2349674	"P": 1006.0	"F": 2}
{"v": 1	"t": 2349694	"P": 1006.25	"F": 1}
{"v": 1	"t": 2349714	"P": 1004.75	"F": 1}
{"v": 1	"t": 2349735	"P": 1002.0	"F": 2}
{"v": 1	"t": 2349755	"P": 1005.5	"F": 2}
{"v": 1	"t": 2349775	"P": 1007.0	"F": 2}
{"v": 1	"t": 2349796	"P": 1004.0	"F": 1}
{"v": 1	"t": 2349816	"P": 1001.75	"F": 2}
{"v": 1	"t": 2349836	"P": 1005.75	"F": 1}
{"v": 1	"t": 2349856	"P": 1008.75	"F": 1}
{"v": 1	"t": 2349877	"P": 1005.75	"F": 1}
{"v": 1	"t": 2349897	"P": 1002.75	"F": 1}
{"v": 1	"t": 2349917	"P": 1006.0	"F": 1}
{"v": 1	"t": 2349938	"P": 1006.25	"F": 1}
{"v": 1	"t": 2349958	"P": 1004.0	"F": 2}
{"v": 1	"t": 2349978	"P": 1003.75	"F": 2}
{"v": 1	"t": 2349999	"P": 1003.5	"F": 2}
{"v": 1	"t": 2350019	"P": 1008.75	"F": 2}
{"v": 1	"t": 2350039	"P": 1006.75	"F": 1}
{"v": 1	"t": 2350059	"P": 1003.25	"F": 1}
{"v": 1	"t": 2350080	"P": 1001.5	"F": 1}
{"v": 1	"t": 2350100	"P": 1008.25	"F": 1}
{"v": 1	"t": 2350120	"P": 1007.0	"F": 1}
{"v": 1	"t": 2350141	"P": 1002.0	"F": 1}
{"v": 1	"t": 2350161	"P": 1000.75	"F": 2}
{"v": 1	"t": 2350181	"P": 1006.0	"F": 1}
{"v": 1	"t": 2350202	"P": 1007.5	"F": 2}
{"v": 1	"t": 2350222	"P": 1004.5	"F": 1}
{"v": 1	"t": 2350242	"P": 1000.5	"F": 2}
{"v": 1	"t": 2350262	"P": 1006.25	"F": 2}
{"v": 1	"t": 2350283	"P": 1009.5	"F": 1}
{"v": 1	"t": 2350303	"P": 1005.75	"F": 1}
{"v": 1	"t": 2350323	"P": 1001.25	"F": 2}
{"v": 1	"t": 2350344	"P": 1003.75	"F": 1}
{"v": 1	"t": 2350364	"P": 1007.5	"F": 2}
{"v": 1	"t": 2350384	"P": 1006.25	"F": 1}
{"v": 1	"t": 2350404	"P": 1003.75	"F": 1}
{"v": 1	"t": 2350425	"P": 1001.75	"F": 1}
{"v": 1	"t": 2350445	"P": 1008.25	"F": 1	"C": 46.72	"D": 3260	"sn": 54091929832280	"file": "/data/device_log/data0000.out"}
{"v": 1	"t": 2350465	"P": 1005.5	"F": 2}
{"v": 1	"t": 2350486	"P": 1002.75	"F": 1}
{"v": 1	"t": 2350506	"P": 1000.75	"F": 1}
{"v": 1	"t": 2350526	"P": 1007.5	"F": 1}
{"v": 1	"t": 2350547	"P": 1007.25	"F": 2}
{"v": 1	"t": 2350567	"P": 1003.25	"F": 2}
{"v": 1	"t": 2350587	"P": 1002.5	"F": 2}
{"v": 1	"t": 2350607	"P": 1005.25	"F": 2}
{"v": 1	"t": 2350628	"P": 1009.25	"F": 1}
{"v": 1	"t": 2350648	"P": 1004.5	"F": 2}
{"v": 1	"t": 2350668	"P": 1000.5	"F": 2}
{"v": 1	"t": 2350689	"P": 1004.75	"F": 2}
{"v": 1	"t": 2350709	"P": 1007.75	"F": 2}
{"v": 1	"t": 2350729	"P": 1004.5	"F": 2}
{"v": 1	"t": 2350750	"P": 1003.25	"F": 2}
{"v": 1	"t": 2350770	"P": 1003.25	"F": 2}
{"v": 1	"t": 2350790	"P": 1008.25	"F": 1}
{"v": 1	"t": 2350810	"P": 1004.25	"F": 2}
{"v": 1	"t": 2350831	"P": 1003.0	"F": 2}
{"v": 1	"t": 2350851	"P": 1004.5	"F": 2}
{"v": 1	"t": 2350871	"P": 1006.75	"F": 2}
{"v": 1	"t": 2350892	"P": 1004.5	"F": 2}
{"v": 1	"t": 2350912	"P": 1001.5	"F": 1}
{"v": 1	"t": 2350932	"P": 1005.5	"F": 2}
{"v": 1	"t": 2350953	"P": 1007.25	"F": 2}
{"v": 1	"t": 2350973	"P": 1004.75	"F": 1}
{"v": 1	"t": 2350993	"P": 1001.25	"F": 2}
{"v": 1	"t": 2351014	"P": 1008.75	"F": 1}
{"v": 1	"t": 2351034	"P": 1006.5	"F": 2}
{"v": 1	"t": 2351054	"P": 1004.0	"F": 2}
{"v": 1	"t": 2351075	"P": 1003.0	"F": 1}
{"v": 1	"t": 2351095	"P": 1008.5	"F": 1}
{"v": 1	"t": 2351115	"P": 1006.25	"F": 2}
{"v": 1	"t": 2351136	"P": 1003.25	"F": 2}
{"v": 1	"t": 2351156	"P": 1001.25	"F": 1}
{"v": 1	"t": 2351176	"P": 1006.5	"F": 2}
{"v": 1	"t": 2351197	"P": 1004.75	"F": 2}
{"v": 1	"t": 2351217	"P": 1000.5	"F": 2}
{"v": 1	"t": 2351237	"P": 1005.75	"F": 2}
{"v": 1	"t": 2351258	"P": 1008.0	"F": 2}
{"v": 1	"t": 2351278	"P": 1003.75	"F": 2}
{"v": 1	"t": 2351298	"P": 1001.25	"F": 2}
{"v": 1	"t": 2351319	"P": 1005.5	"F": 1}
{"v": 1	"t": 2351339	"P": 1008.0	"F": 2}
{"v": 1	"t": 2351359	"P": 1004.25	"F": 1}
{"v": 1	"t": 2351380	"P": 1003.0	"F": 1}
{"v": 1	"t": 2351400	"P": 1005.75	"F": 2}
{"v": 1	"t": 2351420	"P": 1006.25	"F": 2}
{"v": 1	"t": 2351441	"P": 1003.25	"F": 2}
{"v": 1	"t": 2351461	"P": 1002.5	"F": 2	"C": 46.685	"D": 3260	"sn": 54091929832280	"file": "/data/device_log/data0000.out"}
{"v": 1	"t": 2351481	"P": 1007.0	"F": 1}
{"v": 1	"t": 2351501	"P": 1009.0	"F": 1}
{"v": 1	"t": 2351522	"P": 1005.0	"F": 2}
{"v": 1	"t": 2351542	"P": 1004.0	"F": 1}
{"v": 1	"t": 2351562	"P": 1004.0	"F": 2}
{"v": 1	"t": 2351583	"P": 1009.0	"F": 1}
{"v": 1	"t": 2351603	"P": 1006.0	"F": 1}
{"v": 1	"t": 2351623	"P": 1002.75	"F": 2}
{"v": 1	"t": 2351643	"P": 1003.25	"F": 1}
{"v": 1	"t": 2351664	"P": 1007.5	"F": 1}
{"v": 1	"t": 2351684	"P": 1006.25	"F": 1}
{"v": 1	"t": 2351704	"P": 1002.25	"F": 1}
{"v": 1	"t": 2351725	"P": 1001.75	"F": 2}
{"v": 1	"t": 2351745	"P": 1005.25	"F": 2}
{"v": 1	"t": 2351765	"P": 1008.0	"F": 1}
{"v": 1	"t": 2351786	"P": 1003.25	"F": 1}
{"v": 1	"t": 2351806	"P": 1002.25	"F": 1}
{"v": 1	"t": 2351826	"P": 1003.75	"F": 1}
{"v": 1	"t": 2351846	"P": 1007.25	"F": 1}
{"v": 1	"t": 2351867	"P": 1004.25	"F": 1}
{"v": 1	"t": 2351887	"P": 1002.75	"F": 2}
{"v": 1	"t": 2351907	"P": 1003.0	"F": 2}
{"v": 1	"t": 2351928	"P": 1007.5	"F": 1}
{"v": 1	"t": 2351948	"P": 1006.25	"F": 2}
{"v": 1	"t": 2351968	"P": 1002.0	"F": 2}
{"v": 1	"t": 2351989	"P": 1003.25	"F": 1}
{"v": 1	"t": 2352009	"P": 1008.0	"F": 1}
{"v": 1	"t": 2352029	"P": 1005.0	"F": 1}
{"v": 1	"t": 2352049	"P": 1003.5	"F": 1}
{"v": 1	"t": 2352070	"P": 1002.5	"F": 2}
{"v": 1	"t": 2352090	"P": 1009.75	"F": 1}
{"v": 1	"t": 2352110	"P": 1006.5	"F": 2}
{"v": 1	"t": 2352131	"P": 1002.25	"F": 2}
{"v": 1	"t": 2352151	"P": 1004.0	"F": 1}
{"v": 1	"t": 2352171	"P": 1006.75	"F": 1}
{"v": 1	"t": 2352192	"P": 1005.75	"F": 1}
{"v": 1	"t": 2352212	"P": 1003.75	"F": 1}
{"v": 1	"t": 2352232	"P": 1002.5	"F": 1}
{"v": 1	"t": 2352252	"P": 1007.75	"F": 2}
{"v": 1	"t": 2352273	"P": 1006.25	"F": 1}
{"v": 1	"t": 2352293	"P": 1002.0	"F": 2}
{"v": 1	"t": 2352313	"P": 1002.75	"F": 1}
{"v": 1	"t": 2352334	"P": 1003.25	"F": 2}
{"v": 1	"t": 2352354	"P": 1007.75	"F": 2}
{"v": 1	"t": 2352374	"P": 1003.75	"F": 2}
{"v": 1	"t": 2352395	"P": 1002.5	"F": 2}
{"v": 1	"t": 2352415	"P": 1003.5	"F": 1}
{"v": 1	"t": 2352435	"P": 1008.25	"F": 1}
{"v": 1	"t": 2352455	"P": 1005.25	"F": 1}
{"v": 1	"t": 2352476	"P": 1002.75	"F": 1	"C": 46.675	"D": 3260	"sn": 54091929832280	"file": "/data/device_log/data0000.out"}
{"v": 1	"t": 2352496	"P": 1003.5	"F": 1}
{"v": 1	"t": 2352516	"P": 1007.75	"F": 1}
{"v": 1	"t": 2352537	"P": 1004.25	"F": 1}
{"v": 1	"t": 2352557	"P": 1004.25	"F": 2}
{"v": 1	"t": 2352577	"P": 1002.25	"F": 1}
{"v": 1	"t": 2352597	"P": 1006.25	"F": 2}
{"v": 1	"t": 2352618	"P": 1006.0	"F": 1}
{"v": 1	"t": 2352638	"P": 1002.75	"F": 1}
{"v": 1	"t": 2352658	"P": 998.25	"F": 2}
{"v": 1	"t": 2352679	"P": 1006.0	"F": 1}
{"v": 1	"t": 2352699	"P": 1006.5	"F": 2}
{"v": 1	"t": 2352719	"P": 1004.0	"F": 1}
{"v": 1	"t": 2352740	"P": 1001.75	"F": 1}
{"v": 1	"t": 2352760	"P": 1005.75	"F": 1}
{"v": 1	"t": 2352780	"P": 1006.75	"F": 2}
{"v": 1	"t": 2352801	"P": 1003.0	"F": 2}
{"v": 1	"t": 2352821	"P": 999.75	"F": 1}
{"v": 1	"t": 2352841	"P": 1006.5	"F": 2}
{"v": 1	"t": 2352861	"P": 1006.0	"F": 1}
{"v": 1	"t": 2352882	"P": 1003.75	"F": 1}
{"v": 1	"t": 2352902	"P": 1002.25	"F": 2}
{"v": 1	"t": 2352922	"P": 1006.25	"F": 1}
{"v": 1	"t": 2352943	"P": 1006.5	"F": 2}
{"v": 1	"t": 2352963	"P": 1006.25	"F": 1}
{"v": 1	"t": 2352983	"P": 1003.25	"F": 1}
{"v": 1	"t": 2353004	"P": 1001.75	"F": 1}
{"v": 1	"t": 2353024	"P": 1007.5	"F": 1}
{"v": 1	"t": 2353044	"P": 1005.25	"F": 1}
{"v": 1	"t": 2353064	"P": 1003.25	"F": 1}
{"v": 1	"t": 2353085	"P": 1002.75	"F": 2}
{"v": 1	"t": 2353105	"P": 1008.0	"F": 1}
{"v": 1	"t": 2353125	"P": 1005.25	"F": 1}
{"v": 1	"t": 2353146	"P": 1003.5	"F": 1}
{"v": 1	"t": 2353166	"P": 1000.0	"F": 1}
{"v": 1	"t": 2353186	"P": 1008.25	"F": 1}
{"v": 1	"t": 2353207	"P": 1006.25	"F": 1}
{"v": 1	"t": 2353227	"P": 1001.0	"F": 1}
{"v": 1	"t": 2353247	"P": 1000.25	"F": 2}
{"v": 1	"t": 2353267	"P": 1005.25	"F": 1}
{"v": 1	"t": 2353288	"P": 1007.75	"F": 2}
{"v": 1	"t": 2353308	"P": 1005.25	"F": 1}
{"v": 1	"t": 2353328	"P": 1002.25	"F": 2}
{"v": 1	"t": 2353349	"P": 1006.25	"F": 2}
{"v": 1	"t": 2353369	"P": 1008.75	"F": 1}
{"v": 1	"t": 2353389	"P": 1003.75	"F": 1}
{"v": 1	"t": 2353409	"P": 1001.5	"F": 2}
{"v": 1	"t": 2353430	"P": 1003.75	"F": 1}
{"v": 1	"t": 2353450	"P": 1008.5	"F": 2}
{"v": 1	"t": 2353470	"P": 1005.0	"F": 1}
{"v": 1	"t": 2353491	"P": 1003.0	"F": 1	"C": 46.71	"D": 3260	"sn": 54091929832280	"file": "/data/device_log/data0000.out"}
{"v": 1	"t": 2353511	"P": 1004.75	"F": 1}
{"v": 1	"t": 2353531	"P": 1007.75	"F": 2}
{"v": 1	"t": 2353552	"P": 1003.5	"F": 2}
{"v": 1	"t": 2353572	"P": 1002.25	"F": 2}
{"v": 1	"t": 2353592	"P": 1003.0	"F": 1}
{"v": 1	"t": 2353613	"P": 1009.0	"F": 2}
{"v": 1	"t": 2353633	"P": 1006.75	"F": 2}
{"v": 1	"t": 2353653	"P": 1003.75	"F": 1}
{"v": 1	"t": 2353674	"P": 1001.75	"F": 2}
{"v": 1	"t": 2353694	"P": 1007.5	"F": 1}
{"v": 1	"t": 2353714	"P": 1004.5	"F": 2}
{"v": 1	"t": 2353734	"P": 1003.5	"F": 2}
{"v": 1	"t": 2353755	"P": 1002.5	"F": 2}
{"v": 1	"t": 2353775	"P": 1009.25	"F": 2}
{"v": 1	"t": 2353795	"P": 1007.0	"F": 2}
{"v": 1	"t": 2353816	"P": 1003.5	"F": 2}
{"v": 1	"t": 2353836	"P": 1001.5	"F": 2}
{"v": 1	"t": 2353856	"P": 1007.5	"F": 2}
{"v": 1	"t": 2353877	"P": 1009.25	"F": 2}
{"v": 1	"t": 2353897	"P": 1003.5	"F": 2}
{"v": 1	"t": 2353917	"P": 1000.5	"F": 2}
{"v": 1	"t": 2353937	"P": 1003.75	"F": 1}
{"v": 1	"t": 2353958	"P": 1006.5	"F": 2}
{"v": 1	"t": 2353978	"P": 1005.5	"F": 1}
{"v": 1	"t": 2353998	"P": 1003.0	"F": 2}
{"v": 1	"t": 2354019	"P": 1002.5	"F": 2}
{"v": 1	"t": 2354039	"P": 1009.25	"F": 2}
{"v": 1	"t": 2354059	"P": 1005.0	"F": 1}
{"v": 1	"t": 2354079	"P": 1002.5	"F": 2}
{"v": 1	"t": 2354100	"P": 1001.25	"F": 1}
{"v": 1	"t": 2354120	"P": 1007.0	"F": 2}
{"v": 1	"t": 2354140	"P": 1006.25	"F": 1}
{"v": 1	"t": 2354161	"P": 1004.25	"F": 1}
{"v": 1	"t": 2354181	"P": 1002.5	"F": 2}
{"v": 1	"t": 2354201	"P": 1008.0	"F": 2}
{"v": 1	"t": 2354222	"P": 1006.75	"F": 1}
{"v": 1	"t": 2354242	"P": 1003.75	"F": 2}
{"v": 1	"t": 2354262	"P": 1003.75	"F": 2}
{"v": 1	"t": 2354282	"P": 1006.75	"F": 2}
{"v": 1	"t": 2354303	"P": 1007.25	"F": 2}
{"v": 1	"t": 2354323	"P": 1002.75	"F": 2}
{"v": 1	"t": 2354343	"P": 1003.5	"F": 1}
{"v": 1	"t": 2354364	"P": 1006.25	"F": 1}
{"v": 1	"t": 2354384	"P": 1006.25	"F": 1}
{"v": 1	"t": 2354404	"P": 1005.0	"F": 2}
{"v": 1	"t": 2354425	"P": 1002.25	"F": 2}
{"v": 1	"t": 2354445	"P": 1005.5	"F": 1}
{"v": 1	"t": 2354465	"P": 1006.75	"F": 1}
{"v": 1	"t": 2354485	"P": 1005.75	"F": 1}
{"v": 1	"t": 2354506	"P": 1001.0	"F": 1	"C": 46.695	"D": 3260	"sn": 54091929832280	"file": "/data/device_log/data0000.out"}
{"v": 1	"t": 2354526	"P": 1004.5	"F": 2}
{"v": 1	"t": 2354546	"P": 1008.5	"F": 1}
{"v": 1	"t": 2354567	"P": 1003.75	"F": 2}
{"v": 1	"t": 2354587	"P": 1002.5	"F": 1}
{"v": 1	"t": 2354607	"P": 1004.25	"F": 2}
{"v": 1	"t": 2354628	"P": 1008.0	"F": 1}
{"v": 1	"t": 2354648	"P": 1005.75	"F": 2}
{"v": 1	"t": 2354668	"P": 1001.5	"F": 1}
{"v": 1	"t": 2354688	"P": 1002.5	"F": 1}
{"v": 1	"t": 2354709	"P": 1008.75	"F": 2}
{"v": 1	"t": 2354729	"P": 1007.25	"F": 1}
{"v": 1	"t": 2354749	"P": 1002.5	"F": 1}
{"v": 1	"t": 2354770	"P": 1001.5	"F": 1}
{"v": 1	"t": 2354790	"P": 1005.75	"F": 1}
{"v": 1	"t": 2354810	"P": 1006.0	"F": 1}
{"v": 1	"t": 2354831	"P": 1003.0	"F": 1}
{"v": 1	"t": 2354851	"P": 1000.75	"F": 1}
{"v": 1	"t": 2354871	"P": 1005.0	"F": 2}
{"v": 1	"t": 2354891	"P": 1007.75	"F": 2}
{"v": 1	"t": 2354912	"P": 1005.75	"F": 2}
{"v": 1	"t": 2354932	"P": 1001.5	"F": 2}
{"v": 1	"t": 2354952	"P": 1003.75	"F": 1}
{"v": 1	"t": 2354973	"P": 1009.75	"F": 1}
{"v": 1	"t": 2354993	"P": 1004.25	"F": 1}
{"v": 1	"t": 2355013	"P": 1001.75	"F": 2}
{"v": 1	"t": 2355034	"P": 1003.75	"F": 1}
{"v": 1	"t": 2355054	"P": 1007.5	"F": 1}
{"v": 1	"t": 2355074	"P": 1004.25	"F": 2}
{"v": 1	"t": 2355095	"P": 1002.0	"F": 1}
{"v": 1	"t": 2355115	"P": 1006.75	"F": 2}
{"v": 1	"t": 2355135	"P": 1005.5	"F": 2}
{"v": 1	"t": 2355156	"P": 1000.75	"F": 1}
{"v": 1	"t": 2355176	"P": 1000.5	"F": 1}
{"v": 1	"t": 2355196	"P": 1007.0	"F": 2}
{"v": 1	"t": 2355217	"P": 1004.75	"F": 2}
{"v": 1	"t": 2355237	"P": 1003.0	"F": 2}
{"v": 1	"t": 2355257	"P": 1001.5	"F": 2}
{"v": 1	"t": 2355277	"P": 1008.5	"F": 2}
{"v": 1	"t": 2355298	"P": 1005.5	"F": 2}
{"v": 1	"t": 2355318	"P": 1003.5	"F": 2}
{"v": 1	"t": 2355338	"P": 1003.0	"F": 2}
{"v": 1	"t": 2355359	"P": 1005.25	"F": 1}
{"v": 1	"t": 2355380	"P": 1002.25	"F": 1}
{"v": 1	"t": 2355400	"P": 1004.0	"F": 1}
{"v": 1	"t": 2355420	"P": 1009.0	"F": 1}
{"v": 1	"t": 2355440	"P": 1005.75	"F": 2}
{"v": 1	"t": 2355461	"P": 999.5	"F": 1}
{"v": 1	"t": 2355481	"P": 1003.75	"F": 2}
{"v": 1	"t": 2355501	"P": 1006.75	"F": 2}
{"v": 1	"t": 2355522	"P": 1004.75	"F": 1	"C": 46.71	"D": 3260	"sn": 54091929832280	"file": "/data/device_log/data0000.out"}
{"v": 1	"t": 2355542	"P": 1002.75	"F": 2}
{"v": 1	"t": 2355562	"P": 1001.75	"F": 2}
{"v": 1	"t": 2355583	"P": 1008.0	"F": 1}
{"v": 1	"t": 2355603	"P": 1005.0	"F": 2}
{"v": 1	"t": 2355623	"P": 1003.25	"F": 2}
{"v": 1	"t": 2355643	"P": 1001.25	"F": 2}
{"v": 1	"t": 2355664	"P": 1006.5	"F": 2}
{"v": 1	"t": 2355684	"P": 1008.0	"F": 2}
{"v": 1	"t": 2355704	"P": 1003.75	"F": 1}
{"v": 1	"t": 2355725	"P": 1003.0	"F": 2}
{"v": 1	"t": 2355745	"P": 1005.25	"F": 2}
{"v": 1	"t": 2355765	"P": 1006.25	"F": 1}
{"v": 1	"t": 2355785	"P": 1002.75	"F": 2}
{"v": 1	"t": 2355806	"P": 1002.0	"F": 2}
{"v": 1	"t": 2355826	"P": 1003.0	"F": 2}
{"v": 1	"t": 2355846	"P": 1009.25	"F": 1}
{"v": 1	"t": 2355867	"P": 1004.75	"F": 1}
{"v": 1	"t": 2355887	"P": 1003.0	"F": 2}
{"v": 1	"t": 2355907	"P": 1003.5	"F": 2}
{"v": 1	"t": 2355928	"P": 1007.0	"F": 2}
{"v": 1	"t": 2355948	"P": 1004.25	"F": 1}
{"v": 1	"t": 2355968	"P": 1004.5	"F": 1}
{"v": 1	"t": 2355988	"P": 1000.5	"F": 2}
{"v": 1	"t": 2356009	"P": 1008.5	"F": 2}
{"v": 1	"t": 2356029	"P": 1007.25	"F": 2}
{"v": 1	"t": 2356049	"P": 1004.0	"F": 2}
{"v": 1	"t": 2356070	"P": 1002.25	"F": 2}
{"v": 1	"t": 2356090	"P": 1007.5	"F": 2}
{"v": 1	"t": 2356110	"P": 1007.75	"F": 1}
{"v": 1	"t": 2356131	"P": 1004.25	"F": 2}
{"v": 1	"t": 2356151	"P": 1003.0	"F": 2}
{"v": 1	"t": 2356171	"P": 1006.0	"F": 1}
{"v": 1	"t": 2356191	"P": 1007.75	"F": 2}
{"v": 1	"t": 2356212	"P": 1003.75	"F": 2}
{"v": 1	"t": 2356232	"P": 1001.25	"F": 2}
{"v": 1	"t": 2356252	"P": 1004.5	"F": 1}
{"v": 1	"t": 2356273	"P": 1009.25	"F": 2}
{"v": 1	"t": 2356293	"P": 1004.75	"F": 1}
{"v": 1	"t": 2356313	"P": 1001.5	"F": 1}
{"v": 1	"t": 2356334	"P": 1003.5	"F": 2}
{"v": 1	"t": 2356354	"P": 1007.25	"F": 1}
{"v": 1	"t": 2356374	"P": 1006.25	"F": 2}
{"v": 1	"t": 2356394	"P": 1002.25	"F": 2}
{"v": 1	"t": 2356415	"P": 1004.25	"F": 2}
{"v": 1	"t": 2356435	"P": 1007.5	"F": 1}
{"v": 1	"t": 2356455	"P": 1007.25	"F": 1}
{"v": 1	"t": 2356476	"P": 1001.25	"F": 2}
{"v": 1	"t": 2356496	"P": 1003.0	"F": 2}
{"v": 1	"t": 2356516	"P": 1008.25	"F": 1}
{"v": 1	"t": 2356537	"P": 1005.75	"F": 2	"C": 46.72	"D": 3260	"sn": 54091929832280	"file": "/data/device_log/data0000.out"}
{"v": 1	"t": 2356557	"P": 1002.5	"F": 2}
{"v": 1	"t": 2356577	"P": 1002.25	"F": 1}
{"v": 1	"t": 2356598	"P": 1008.5	"F": 2}
{"v": 1	"t": 2356618	"P": 1006.0	"F": 1}
{"v": 1	"t": 2356638	"P": 1002.5	"F": 2}
{"v": 1	"t": 2356658	"P": 1003.25	"F": 2}
{"v": 1	"t": 2356679	"P": 1008.25	"F": 1}
{"v": 1	"t": 2356699	"P": 1007.0	"F": 1}
{"v": 1	"t": 2356719	"P": 1003.0	"F": 2}
{"v": 1	"t": 2356740	"P": 1001.0	"F": 1}
{"v": 1	"t": 2356760	"P": 1005.0	"F": 1}
{"v": 1	"t": 2356780	"P": 1005.75	"F": 1}
{"v": 1	"t": 2356801	"P": 1003.75	"F": 1}
{"v": 1	"t": 2356821	"P": 1002.5	"F": 1}
{"v": 1	"t": 2356841	"P": 1007.0	"F": 1}
{"v": 1	"t": 2356862	"P": 1006.0	"F": 1}
{"v": 1	"t": 2356882	"P": 1004.25	"F": 1}
{"v": 1	"t": 2356902	"P": 1000.75	"F": 1}
{"v": 1	"t": 2356922	"P": 1006.25	"F": 1}
{"v": 1	"t": 2356943	"P": 1007.75	"F": 1}
{"v": 1	"t": 2356963	"P": 1005.75	"F": 1}
{"v": 1	"t": 2356983	"P": 1001.75	"F": 1}
{"v": 1	"t": 2357004	"P": 1005.5	"F": 1}
{"v": 1	"t": 2357024	"P": 1008.25	"F": 1}
{"v": 1	"t": 2357044	"P": 1004.75	"F": 1}
{"v": 1	"t": 2357064	"P": 1001.5	"F": 1}
{"v": 1	"t": 2357085	"P": 1003.0	"F": 2}
{"v": 1	"t": 2357105	"P": 1009.5	"F": 1}
{"v": 1	"t": 2357125	"P": 1005.0	"F": 1}
{"v": 1	"t": 2357146	"P": 1002.0	"F": 1}
{"v": 1	"t": 2357166	"P": 1004.0	"F": 2}
{"v": 1	"t": 2357186	"P": 1008.25	"F": 1}
{"v": 1	"t": 2357207	"P": 1007.25	"F": 1}
{"v": 1	"t": 2357227	"P": 1004.0	"F": 2}
{"v": 1	"t": 2357247	"P": 1000.75	"F": 1}
{"v": 1	"t": 2357267	"P": 1006.5	"F": 2}
{"v": 1	"t": 2357288	"P": 1007.5	"F": 2}
{"v": 1	"t": 2357308	"P": 1002.75	"F": 1}
{"v": 1	"t": 2357328	"P": 1004.0	"F": 1}
{"v": 1	"t": 2357349	"P": 1006.0	"F": 1}
{"v": 1	"t": 2357369	"P": 1006.75	"F": 1}
{"v": 1	"t": 2357389	"P": 1003.75	"F": 2}
{"v": 1	"t": 2357410	"P": 1001.25	"F": 2}
{"v": 1	"t": 2357430	"P": 1007.75	"F": 1}
{"v": 1	"t": 2357451	"P": 1004.0	"F": 2}
{"v": 1	"t": 2357471	"P": 1004.0	"F": 1}
{"v": 1	"t": 2357491	"P": 1005.75	"F": 1}
{"v": 1	"t": 2357512	"P": 1008.25	"F": 1}
{"v": 1	"t": 2357532	"P": 1001.75	"F": 1}
{"v": 1	"t": 2357552	"P": 1002.5	"F": 1	"C": 46.71	"D": 3260	"sn": 54091929832280	"file": "/data/device_log/data0000.out"}
{"v": 1	"t": 2357573	"P": 1007.75	"F": 1}
{"v": 1	"t": 2357593	"P": 1003.75	"F": 1}
{"v": 1	"t": 2357613	"P": 1002.25	"F": 1}
{"v": 1	"t": 2357634	"P": 1006.0	"F": 2}
{"v": 1	"t": 2357654	"P": 1005.0	"F": 1}
{"v": 1	"t": 2357675	"P": 1001.75	"F": 2}
{"v": 1	"t": 2357695	"P": 1004.5	"F": 1}
{"v": 1	"t": 2357715	"P": 1008.0	"F": 1}
{"v": 1	"t": 2357736	"P": 1003.75	"F": 1}
{"v": 1	"t": 2357756	"P": 1001.25	"F": 1}
{"v": 1	"t": 2357776	"P": 1007.5	"F": 2}
{"v": 1	"t": 2357797	"P": 1005.25	"F": 2}
{"v": 1	"t": 2357817	"P": 1001.25	"F": 1}
{"v": 1	"t": 2357837	"P": 1005.0	"F": 2}
{"v": 1	"t": 2357858	"P": 1007.0	"F": 1}
{"v": 1	"t": 2357878	"P": 1003.25	"F": 1}
{"v": 1	"t": 2357899	"P": 1001.75	"F": 2}
{"v": 1	"t": 2357919	"P": 1006.5	"F": 2}
{"v": 1	"t": 2357939	"P": 1005.25	"F": 1}
{"v": 1	"t": 2357960	"P": 1002.25	"F": 1}
{"v": 1	"t": 2357980	"P": 1004.75	"F": 2}
{"v": 1	"t": 2358000	"P": 1007.25	"F": 1}
{"v": 1	"t": 2358021	"P": 1004.5	"F": 2}
{"v": 1	"t": 2358041	"P": 1003.0	"F": 1}
{"v": 1	"t": 2358061	"P": 1006.75	"F": 2}
{"v": 1	"t": 2358082	"P": 1005.0	"F": 1}
{"v": 1	"t": 2358102	"P": 1001.5	"F": 1}
{"v": 1	"t": 2358123	"P": 1006.5	"F": 2}
{"v": 1	"t": 2358143	"P": 1005.75	"F": 1}
{"v": 1	"t": 2358163	"P": 1003.25	"F": 1}
{"v": 1	"t": 2358184	"P": 1004.5	"F": 2}
{"v": 1	"t": 2358204	"P": 1008.5	"F": 1}
{"v": 1	"t": 2358224	"P": 1004.25	"F": 1}
{"v": 1	"t": 2358245	"P": 1003.0	"F": 2}
{"v": 1	"t": 2358265	"P": 1005.0	"F": 1}
{"v": 1	"t": 2358285	"P": 1006.75	"F": 1}
{"v": 1	"t": 2358306	"P": 1003.25	"F": 1}
{"v": 1	"t": 2358326	"P": 1003.25	"F": 1}
{"v": 1	"t": 2358346	"P": 1007.5	"F": 1}
{"v": 1	"t": 2358367	"P": 1005.0	"F": 2}
{"v": 1	"t": 2358387	"P": 1002.25	"F": 1}
{"v": 1	"t": 2358408	"P": 1006.25	"F": 1}
{"v": 1	"t": 2358428	"P": 1005.75	"F": 1}
{"v": 1	"t": 2358448	"P": 1001.25	"F": 2}
{"v": 1	"t": 2358469	"P": 1005.75	"F": 1}
{"v": 1	"t": 2358489	"P": 1005.0	"F": 2}
{"v": 1	"t": 2358509	"P": 1001.75	"F": 1}
{"v": 1	"t": 2358530	"P": 1004.75	"F": 1}
{"v": 1	"t": 2358550	"P": 1008.0	"F": 2}
{"v": 1	"t": 2358571	"P": 1001.5	"F": 1	"C": 46.735	"D": 3260	"sn": 54091929832280	"file": "/data/device_log/data0000.out"}
{"v": 1	"t": 2358591	"P": 1004.0	"F": 2}
{"v": 1	"t": 2358611	"P": 1008.5	"F": 1}
{"v": 1	"t": 2358632	"P": 1004.75	"F": 1}
{"v": 1	"t": 2358652	"P": 1003.5	"F": 1}
{"v": 1	"t": 2358673	"P": 1006.75	"F": 1}
{"v": 1	"t": 2358693	"P": 1003.0	"F": 1}
{"v": 1	"t": 2358713	"P": 1002.25	"F": 2}
{"v": 1	"t": 2358734	"P": 1007.25	"F": 1}
{"v": 1	"t": 2358754	"P": 1004.0	"F": 1}
{"v": 1	"t": 2358775	"P": 1001.75	"F": 1}
{"v": 1	"t": 2358795	"P": 1007.0	"F": 2}
{"v": 1	"t": 2358815	"P": 1004.75	"F": 1}
{"v": 1	"t": 2358836	"P": 1001.75	"F": 1}
{"v": 1	"t": 2358856	"P": 1005.5	"F": 1}
{"v": 1	"t": 2358877	"P": 1006.0	"F": 2}
{"v": 1	"t": 2358897	"P": 1002.0	"F": 1}
{"v": 1	"t": 2358917	"P": 1004.5	"F": 2}
{"v": 1	"t": 2358938	"P": 1005.5	"F": 1}
{"v": 1	"t": 2358958	"P": 1002.25	"F": 2}
{"v": 1	"t": 2358979	"P": 1004.25	"F": 2}
{"v": 1	"t": 2358999	"P": 1008.0	"F": 2}
{"v": 1	"t": 2359019	"P": 1004.5	"F": 2}
{"v": 1	"t": 2359040	"P": 1003.75	"F": 1}
{"v": 1	"t": 2359060	"P": 1006.5	"F": 1}
{"v": 1	"t": 2359080	"P": 1006.5	"F": 2}
{"v": 1	"t": 2359101	"P": 1001.5	"F": 2}
{"v": 1	"t": 2359121	"P": 1004.5	"F": 2}
{"v": 1	"t": 2359142	"P": 1006.5	"F": 1}
{"v": 1	"t": 2359162	"P": 1003.25	"F": 2}
{"v": 1	"t": 2359182	"P": 1002.75	"F": 2}
{"v": 1	"t": 2359203	"P": 1008.5	"F": 2}
{"v": 1	"t": 2359223	"P": 1004.0	"F": 2}
{"v": 1	"t": 2359243	"P": 1001.75	"F": 1}
{"v": 1	"t": 2359264	"P": 1005.5	"F": 1}
{"v": 1	"t": 2359284	"P": 1009.0	"F": 1}
{"v": 1	"t": 2359304	"P": 1003.5	"F": 1}
{"v": 1	"t": 2359325	"P": 1001.5	"F": 2}
{"v": 1	"t": 2359345	"P": 1006.75	"F": 1}
{"v": 1	"t": 2359365	"P": 1004.5	"F": 1}
{"v": 1	"t": 2359386	"P": 1001.25	"F": 1}
{"v": 1	"t": 2359406	"P": 1006.25	"F": 1}
{"v": 1	"t": 2359427	"P": 1006.0	"F": 1}
{"v": 1	"t": 2359447	"P": 1002.5	"F": 1}
{"v": 1	"t": 2359467	"P": 1003.0	"F": 2}
{"v": 1	"t": 2359488	"P": 1008.5	"F": 1}
{"v": 1	"t": 2359508	"P": 1003.75	"F": 2}
{"v": 1	"t": 2359528	"P": 1002.25	"F": 2}
{"v": 1	"t": 2359549	"P": 1007.0	"F": 2}
{"v": 1	"t": 2359569	"P": 1004.75	"F": 2}
{"v": 1	"t": 2359590	"P": 1002.25	"F": 2	"C": 46.695	"D": 3260	"sn": 54091929832280	"file": "/data/device_log/data0000.out"}
{"v": 1	"t": 2359610	"P": 1005.5	"F": 1}
{"v": 1	"t": 2359630	"P": 1005.5	"F": 1}
{"v": 1	"t": 2359651	"P": 1002.25	"F": 1}
{"v": 1	"t": 2359671	"P": 1003.5	"F": 2}
{"v": 1	"t": 2359691	"P": 1008.0	"F": 1}
{"v": 1	"t": 2359712	"P": 1004.0	"F": 1}
{"v": 1	"t": 2359732	"P": 1001.25	"F": 2}
{"v": 1	"t": 2359753	"P": 1005.75	"F": 2}
{"v": 1	"t": 2359773	"P": 1006.0	"F": 1}
{"v": 1	"t": 2359793	"P": 1003.5	"F": 2}
{"v": 1	"t": 2359814	"P": 1005.0	"F": 1}
{"v": 1	"t": 2359834	"P": 1007.25	"F": 2}
{"v": 1	"t": 2359854	"P": 1004.5	"F": 1}
{"v": 1	"t": 2359875	"P": 1002.5	"F": 1}
{"v": 1	"t": 2359895	"P": 1006.25	"F": 1}
{"v": 1	"t": 2359915	"P": 1006.0	"F": 1}
{"v": 1	"t": 2359936	"P": 1003.25	"F": 2}
{"v": 1	"t": 2359956	"P": 1005.5	"F": 2}
{"v": 1	"t": 2359977	"P": 1007.25	"F": 2}
{"v": 1	"t": 2359997	"P": 1004.0	"F": 2}
{"v": 1	"t": 2360017	"P": 1001.75	"F": 1}
{"v": 1	"t": 2360038	"P": 1007.75	"F": 1}
{"v": 1	"t": 2360058	"P": 1004.25	"F": 1}
{"v": 1	"t": 2360078	"P": 1002.25	"F": 1}
{"v": 1	"t": 2360099	"P": 1006.0	"F": 1}
{"v": 1	"t": 2360119	"P": 1006.75	"F": 2}
{"v": 1	"t": 2360139	"P": 1003.5	"F": 1}
{"v": 1	"t": 2360160	"P": 1002.0	"F": 2}
{"v": 1	"t": 2360180	"P": 1008.75	"F": 2}
{"v": 1	"t": 2360201	"P": 1002.5	"F": 2}
{"v": 1	"t": 2360221	"P": 1002.75	"F": 1}
{"v": 1	"t": 2360241	"P": 1005.5	"F": 1}
{"v": 1	"t": 2360262	"P": 1003.75	"F": 1}
{"v": 1	"t": 2360282	"P": 1002.75	"F": 2}
{"v": 1	"t": 2360303	"P": 1007.5	"F": 1}
{"v": 1	"t": 2360323	"P": 1005.5	"F": 2}
{"v": 1	"t": 2360343	"P": 1002.25	"F": 2}
{"v": 1	"t": 2360364	"P": 1005.0	"F": 1}
{"v": 1	"t": 2360384	"P": 1009.0	"F": 1}
{"v": 1	"t": 2360404	"P": 1002.75	"F": 1}
{"v": 1	"t": 2360425	"P": 1002.0	"F": 1}
{"v": 1	"t": 2360445	"P": 1008.0	"F": 2}
{"v": 1	"t": 2360465	"P": 1004.5	"F": 2}
{"v": 1	"t": 2360486	"P": 1001.75	"F": 2}
{"v": 1	"t": 2360506	"P": 1003.75	"F": 2}
{"v": 1	"t": 2360527	"P": 1008.25	"F": 1}
{"v": 1	"t": 2360547	"P": 1002.75	"F": 2}
{"v": 1	"t": 2360567	"P": 1000.5	"F": 2}
{"v": 1	"t": 2360588	"P": 1007.25	"F": 2}
{"v": 1	"t": 2360608	"P": 1005.75	"F": 1	"C": 46.745	"D": 3260	"sn": 54091929832280	"file": "/data/device_log/data0000.out"}
{"v": 1	"t": 2360628	"P": 1001.75	"F": 1}
{"v": 1	"t": 2360649	"P": 1005.25	"F": 2}
{"v": 1	"t": 2360669	"P": 1006.5	"F": 1}
{"v": 1	"t": 2360689	"P": 1003.0	"F": 1}
{"v": 1	"t": 2360710	"P": 1001.5	"F": 1}
{"v": 1	"t": 2360730	"P": 1006.25	"F": 2}
{"v": 1	"t": 2360750	"P": 1003.0	"F": 1}
{"v": 1	"t": 2360771	"P": 1002.25	"F": 2}
{"v": 1	"t": 2360791	"P": 1006.5	"F": 1}
{"v": 1	"t": 2360812	"P": 1005.5	"F": 1}
{"v": 1	"t": 2360832	"P": 1002.75	"F": 1}
{"v": 1	"t": 2360852	"P": 1005.75	"F": 2}
{"v": 1	"t": 2360873	"P": 1006.5	"F": 1}
{"v": 1	"t": 2360893	"P": 1004.0	"F": 1}
{"v": 1	"t": 2360914	"P": 1004.75	"F": 1}
{"v": 1	"t": 2360934	"P": 1006.0	"F": 1}
{"v": 1	"t": 2360954	"P": 1005.0	"F": 2}
{"v": 1	"t": 2360975	"P": 1002.0	"F": 2}
{"v": 1	"t": 2360995	"P": 1008.0	"F": 1}
{"v": 1	"t": 2361015	"P": 1007.0	"F": 1}
{"v": 1	"t": 2361036	"P": 1001.5	"F": 1}
{"v": 1	"t": 2361056	"P": 1005.0	"F": 2}
{"v": 1	"t": 2361077	"P": 1006.75	"F": 1}
{"v": 1	"t": 2361097	"P": 1002.25	"F": 2}
{"v": 1	"t": 2361117	"P": 1003.0	"F": 2}
{"v": 1	"t": 2361138	"P": 1007.5	"F": 1}
{"v": 1	"t": 2361158	"P": 1004.75	"F": 2}
{"v": 1	"t": 2361178	"P": 1001.25	"F": 2}
{"v": 1	"t": 2361199	"P": 1006.75	"F": 2}
{"v": 1	"t": 2361219	"P": 1008.0	"F": 2}
{"v": 1	"t": 2361239	"P": 1001.75	"F": 2}
{"v": 1	"t": 2361260	"P": 1004.0	"F": 1}
{"v": 1	"t": 2361280	"P": 1007.25	"F": 2}
{"v": 1	"t": 2361301	"P": 1005.0	"F": 2}
{"v": 1	"t": 2361321	"P": 1000.25	"F": 2}
{"v": 1	"t": 2361341	"P": 1004.5	"F": 2}
{"v": 1	"t": 2361362	"P": 1004.75	"F": 2}
{"v": 1	"t": 2361382	"P": 1001.75	"F": 2}
{"v": 1	"t": 2361402	"P": 1002.5	"F": 2}
{"v": 1	"t": 2361423	"P": 1007.25	"F": 1}
{"v": 1	"t": 2361443	"P": 1002.75	"F": 1}
{"v": 1	"t": 2361464	"P": 1002.75	"F": 1}
{"v": 1	"t": 2361484	"P": 1008.0	"F": 2}
{"v": 1	"t": 2361504	"P": 1005.0	"F": 2}
{"v": 1	"t": 2361525	"P": 1003.0	"F": 2}
{"v": 1	"t": 2361545	"P": 1005.5	"F": 2}
{"v": 1	"t": 2361565	"P": 1006.5	"F": 2}
{"v": 1	"t": 2361586	"P": 1001.75	"F": 2}
{"v": 1	"t": 2361606	"P": 1006.25	"F": 2}
{"v": 1	"t": 2361627	"P": 1005.5	"F": 2	"C": 46.74	"D": 3260	"sn": 54091929832280	"file": "/data/device_log/data0000.out"}
{"v": 1	"t": 2361647	"P": 1002.5	"F": 2}
{"v": 1	"t": 2361667	"P": 1002.5	"F": 2}
{"v": 1	"t": 2361688	"P": 1009.5	"F": 2}
{"v": 1	"t": 2361708	"P": 1004.0	"F": 2}
{"v": 1	"t": 2361728	"P": 1003.25	"F": 1}
{"v": 1	"t": 2361749	"P": 1005.0	"F": 2}
{"v": 1	"t": 2361769	"P": 1006.5	"F": 2}
{"v": 1	"t": 2361789	"P": 1004.0	"F": 2}
{"v": 1	"t": 2361810	"P": 1001.75	"F": 2}
{"v": 1	"t": 2361830	"P": 1006.5	"F": 2}
{"v": 1	"t": 2361851	"P": 1006.0	"F": 2}
{"v": 1	"t": 2361871	"P": 1000.25	"F": 2}
{"v": 1	"t": 2361891	"P": 1005.75	"F": 2}
{"v": 1	"t": 2361912	"P": 1007.25	"F": 2}
{"v": 1	"t": 2361932	"P": 1002.25	"F": 2}
{"v": 1	"t": 2361952	"P": 1002.5	"F": 2}
{"v": 1	"t": 2361973	"P": 1007.0	"F": 2}
{"v": 1	"t": 2361993	"P": 1004.0	"F": 1}
{"v": 1	"t": 2362013	"P": 1000.75	"F": 2}
{"v": 1	"t": 2362034	"P": 1006.25	"F": 2}
{"v": 1	"t": 2362054	"P": 1006.5	"F": 1}
{"v": 1	"t": 2362074	"P": 1002.0	"F": 1}
{"v": 1	"t": 2362095	"P": 1004.0	"F": 2}
{"v": 1	"t": 2362115	"P": 1006.75	"F": 2}
{"v": 1	"t": 2362136	"P": 1003.0	"F": 2}
{"v": 1	"t": 2362156	"P": 1001.75	"F": 2}
{"v": 1	"t": 2362176	"P": 1006.5	"F": 2}
{"v": 1	"t": 2362197	"P": 1004.0	"F": 1}
{"v": 1	"t": 2362217	"P": 1002.0	"F": 1}
{"v": 1	"t": 2362238	"P": 1005.25	"F": 2}
{"v": 1	"t": 2362258	"P": 1005.25	"F": 2}
{"v": 1	"t": 2362278	"P": 1000.75	"F": 1}
{"v": 1	"t": 2362299	"P": 1007.0	"F": 2}
{"v": 1	"t": 2362319	"P": 1005.5	"F": 2}
{"v": 1	"t": 2362340	"P": 1002.75	"F": 2}
{"v": 1	"t": 2362360	"P": 1006.5	"F": 1}
{"v": 1	"t": 2362380	"P": 1005.5	"F": 2}
{"v": 1	"t": 2362401	"P": 1003.0	"F": 2}
{"v": 1	"t": 2362421	"P": 1008.0	"F": 2}
{"v": 1	"t": 2362442	"P": 1004.75	"F": 2}
{"v": 1	"t": 2362462	"P": 1001.0	"F": 2}
{"v": 1	"t": 2362482	"P": 1005.0	"F": 2}
{"v": 1	"t": 2362503	"P": 1005.25	"F": 2}
{"v": 1	"t": 2362523	"P": 1003.75	"F": 2}
{"v": 1	"t": 2362544	"P": 1003.75	"F": 2}
{"v": 1	"t": 2362564	"P": 1008.0	"F": 2}
{"v": 1	"t": 2362584	"P": 1004.25	"F": 2}
{"v": 1	"t": 2362605	"P": 1002.75	"F": 2}
{"v": 1	"t": 2362625	"P": 1006.5	"F": 2}
{"v": 1	"t": 2362645	"P": 1005.25	"F": 2	"C": 46.735	"D": 3260	"sn": 54091929832280	"file": "/data/device_log/data0000.out"}
{"v": 1	"t": 2362666	"P": 1003.0	"F": 2}
{"v": 1	"t": 2362686	"P": 1002.75	"F": 2}
{"v": 1	"t": 2362706	"P": 1006.25	"F": 1}
{"v": 1	"t": 2362727	"P": 1002.0	"F": 1}
{"v": 1	"t": 2362747	"P": 1001.25	"F": 1}
{"v": 1	"t": 2362768	"P": 1006.75	"F": 2}
{"v": 1	"t": 2362788	"P": 1006.25	"F": 1}
{"v": 1	"t": 2362808	"P": 1003.25	"F": 2}
{"v": 1	"t": 2362829	"P": 1003.0	"F": 2}
{"v": 1	"t": 2362849	"P": 1009.75	"F": 2}
{"v": 1	"t": 2362869	"P": 1004.25	"F": 2}
{"v": 1	"t": 2362890	"P": 1000.25	"F": 2}
{"v": 1	"t": 2362910	"P": 1007.5	"F": 2}
{"v": 1	"t": 2362930	"P": 1004.75	"F": 2}
{"v": 1	"t": 2362951	"P": 1001.5	"F": 2}
{"v": 1	"t": 2362971	"P": 1006.25	"F": 2}
{"v": 1	"t": 2362992	"P": 1006.25	"F": 2}
{"v": 1	"t": 2363012	"P": 1001.0	"F": 1}
{"v": 1	"t": 2363032	"P": 1004.25	"F": 2}
{"v": 1	"t": 2363053	"P": 1006.0	"F": 2}
{"v": 1	"t": 2363073	"P": 1003.5	"F": 2}
{"v": 1	"t": 2363094	"P": 1002.5	"F": 2}
{"v": 1	"t": 2363114	"P": 1007.5	"F": 2}
{"v": 1	"t": 2363134	"P": 1003.5	"F": 2}
{"v": 1	"t": 2363155	"P": 1001.5	"F": 2}
{"v": 1	"t": 2363175	"P": 1003.75	"F": 2}
{"v": 1	"t": 2363195	"P": 1005.75	"F": 1}
{"v": 1	"t": 2363216	"P": 1003.0	"F": 2}
{"v": 1	"t": 2363236	"P": 1003.0	"F": 2}
{"v": 1	"t": 2363256	"P": 1009.0	"F": 2}
{"v": 1	"t": 2363277	"P": 1006.0	"F": 1}
{"v": 1	"t": 2363297	"P": 1001.5	"F": 1}
{"v": 1	"t": 2363318	"P": 1006.25	"F": 2}
{"v": 1	"t": 2363338	"P": 1006.0	"F": 1}
{"v": 1	"t": 2363358	"P": 1003.25	"F": 1}
{"v": 1	"t": 2363379	"P": 1005.25	"F": 2}
{"v": 1	"t": 2363399	"P": 1008.0	"F": 2}
{"v": 1	"t": 2363419	"P": 1003.5	"F": 2}
{"v": 1	"t": 2363440	"P": 1001.5	"F": 1}
{"v": 1	"t": 2363460	"P": 1006.0	"F": 2}
{"v": 1	"t": 2363480	"P": 1008.25	"F": 2}
{"v": 1	"t": 2363501	"P": 1004.25	"F": 2}
{"v": 1	"t": 2363521	"P": 1001.75	"F": 2}
{"v": 1	"t": 2363541	"P": 1006.0	"F": 2}
{"v": 1	"t": 2363562	"P": 1005.25	"F": 2}
{"v": 1	"t": 2363582	"P": 1000.75	"F": 2}
{"v": 1	"t": 2363603	"P": 1005.75	"F": 2}
{"v": 1	"t": 2363623	"P": 1005.0	"F": 2}
{"v": 1	"t": 2363643	"P": 1002.0	"F": 2}
{"v": 1	"t": 2363663	"P": 1000.25	"F": 2	"C": 46.745	"D": 3260	"sn": 54091929832280	"file": "/data/device_log/data0000.out"}
{"v": 1	"t": 2363684	"P": 1008.0	"F": 2}
{"v": 1	"t": 2363704	"P": 1005.0	"F": 2}
{"v": 1	"t": 2363724	"P": 1004.25	"F": 2}
{"v": 1	"t": 2363745	"P": 1002.25	"F": 2}
{"v": 1	"t": 2363765	"P": 1008.0	"F": 2}
{"v": 1	"t": 2363785	"P": 1005.25	"F": 2}
{"v": 1	"t": 2363806	"P": 1002.5	"F": 2}
{"v": 1	"t": 2363826	"P": 1000.5	"F": 2}
{"v": 1	"t": 2363846	"P": 1003.75	"F": 2}
{"v": 1	"t": 2363866	"P": 1007.5	"F": 2}
{"v": 1	"t": 2363887	"P": 1002.0	"F": 2}
{"v": 1	"t": 2363907	"P": 1001.5	"F": 2}
{"v": 1	"t": 2363927	"P": 1001.25	"F": 2}
{"v": 1	"t": 2363948	"P": 1007.25	"F": 1}
{"v": 1	"t": 2363968	"P": 1004.5	"F": 1}
{"v": 1	"t": 2363988	"P": 1001.75	"F": 2}
{"v": 1	"t": 2364009	"P": 1004.75	"F": 1}
{"v": 1	"t": 2364029	"P": 1007.0	"F": 2}
{"v": 1	"t": 2364049	"P": 1005.75	"F": 2}
{"v": 1	"t": 2364069	"P": 1002.5	"F": 1}
{"v": 1	"t": 2364090	"P": 1002.5	"F": 1}
{"v": 1	"t": 2364110	"P": 1008.25	"F": 2}
{"v": 1	"t": 2364131	"P": 1001.5	"F": 1}
{"v": 1	"t": 2364151	"P": 1005.0	"F": 1}
{"v": 1	"t": 2364172	"P": 1005.75	"F": 1}
{"v": 1	"t": 2364192	"P": 1002.0	"F": 2}
{"v": 1	"t": 2364212	"P": 1001.75	"F": 2}
{"v": 1	"t": 2364232	"P": 1007.75	"F": 2}
{"v": 1	"t": 2364253	"P": 1007.5	"F": 2}
{"v": 1	"t": 2364273	"P": 1003.25	"F": 2}
{"v": 1	"t": 2364293	"P": 1001.5	"F": 2}
{"v": 1	"t": 2364314	"P": 1004.5	"F": 2}
{"v": 1	"t": 2364334	"P": 1009.25	"F": 1}
{"v": 1	"t": 2364354	"P": 1005.25	"F": 1}
{"v": 1	"t": 2364375	"P": 1002.75	"F": 2}
{"v": 1	"t": 2364395	"P": 1002.25	"F": 2}
{"v": 1	"t": 2364415	"P": 1007.75	"F": 2}
{"v": 1	"t": 2364435	"P": 1002.25	"F": 1}
{"v": 1	"t": 2364456	"P": 1002.0	"F": 1}
{"v": 1	"t": 2364476	"P": 1003.25	"F": 2}
{"v": 1	"t": 2364496	"P": 1006.25	"F": 2}
{"v": 1	"t": 2364517	"P": 1005.0	"F": 2}
{"v": 1	"t": 2364537	"P": 1001.5	"F": 1}
{"v": 1	"t": 2364557	"P": 1001.0	"F": 1}
{"v": 1	"t": 2364578	"P": 1007.25	"F": 2}
{"v": 1	"t": 2364598	"P": 1005.25	"F": 1}
{"v": 1	"t": 2364618	"P": 1003.75	"F": 1}
{"v": 1	"t": 2364638	"P": 1001.25	"F": 1}
{"v": 1	"t": 2364659	"P": 1006.25	"F": 2}
{"v": 1	"t": 2364679	"P": 1006.75	"F": 1	"C": 46.72	"D": 3260	"sn": 54091929832280	"file": "/data/device_log/data0000.out"}
{"v": 1	"t": 2364700	"P": 1000.75	"F": 2}
{"v": 1	"t": 2364720	"P": 1005.0	"F": 2}
{"v": 1	"t": 2364740	"P": 1005.5	"F": 2}
{"v": 1	"t": 2364761	"P": 1004.0	"F": 2}
{"v": 1	"t": 2364781	"P": 1002.25	"F": 2}
{"v": 1	"t": 2364801	"P": 1005.75	"F": 1}
{"v": 1	"t": 2364822	"P": 1007.25	"F": 1}
{"v": 1	"t": 2364842	"P": 1003.75	"F": 2}
{"v": 1	"t": 2364862	"P": 1001.25	"F": 1}
{"v": 1	"t": 2364882	"P": 1007.5	"F": 1}
{"v": 1	"t": 2364903	"P": 1006.75	"F": 1}
{"v": 1	"t": 2364923	"P": 1003.0	"F": 2}
{"v": 1	"t": 2364943	"P": 1003.0	"F": 1}
{"v": 1	"t": 2364964	"P": 1004.75	"F": 1}
{"v": 1	"t": 2364984	"P": 1008.25	"F": 1}
{"v": 1	"t": 2365004	"P": 1004.0	"F": 1}
{"v": 1	"t": 2365025	"P": 1002.75	"F": 2}
{"v": 1	"t": 2365045	"P": 1006.0	"F": 1}
{"v": 1	"t": 2365065	"P": 1008.5	"F": 1}
{"v": 1	"t": 2365085	"P": 1003.75	"F": 2}
{"v": 1	"t": 2365106	"P": 1002.5	"F": 1}
{"v": 1	"t": 2365126	"P": 1004.5	"F": 1}
{"v": 1	"t": 2365146	"P": 1007.5	"F": 2}
{"v": 1	"t": 2365167	"P": 1005.25	"F": 2}
{"v": 1	"t": 2365187	"P": 1002.0	"F": 2}
{"v": 1	"t": 2365207	"P": 1003.75	"F": 2}
{"v": 1	"t": 2365228	"P": 1006.5	"F": 2}
{"v": 1	"t": 2365248	"P": 1003.0	"F": 2}
{"v": 1	"t": 2365269	"P": 1002.0	"F": 2}
{"v": 1	"t": 2365289	"P": 1007.5	"F": 1}
{"v": 1	"t": 2365309	"P": 1004.5	"F": 2}
{"v": 1	"t": 2365330	"P": 1002.0	"F": 2}
{"v": 1	"t": 2365350	"P": 1005.5	"F": 2}
{"v": 1	"t": 2365370	"P": 1008.25	"F": 2}
{"v": 1	"t": 2365390	"P": 1002.75	"F": 2}
{"v": 1	"t": 2365411	"P": 1001.75	"F": 2}
{"v": 1	"t": 2365431	"P": 1004.0	"F": 2}
{"v": 1	"t": 2365451	"P": 1007.5	"F": 2}
{"v": 1	"t": 2365472	"P": 1005.0	"F": 2}
{"v": 1	"t": 2365492	"P": 1001.75	"F": 2}
{"v": 1	"t": 2365512	"P": 1001.75	"F": 2}
{"v": 1	"t": 2365533	"P": 1007.75	"F": 2}
{"v": 1	"t": 2365553	"P": 1004.5	"F": 2}
{"v": 1	"t": 2365573	"P": 1001.25	"F": 2}
{"v": 1	"t": 2365594	"P": 1003.0	"F": 2}
{"v": 1	"t": 2365614	"P": 1008.75	"F": 2}
{"v": 1	"t": 2365634	"P": 1005.25	"F": 2}
{"v": 1	"t": 2365654	"P": 1003.0	"F": 1}
{"v": 1	"t": 2365675	"P": 1002.5	"F": 2}
{"v": 1	"t": 2365695	"P": 1007.25	"F": 2	"C": 46.73	"D": 3260	"sn": 54091929832280	"file": "/data/device_log/data0000.out"}
{"v": 1	"t": 2365715	"P": 1004.75	"F": 1}
{"v": 1	"t": 2365736	"P": 1002.0	"F": 2}
{"v": 1	"t": 2365756	"P": 1002.75	"F": 2}
{"v": 1	"t": 2365776	"P": 1007.75	"F": 2}
{"v": 1	"t": 2365797	"P": 1003.75	"F": 2}
{"v": 1	"t": 2365817	"P": 1003.25	"F": 2}
{"v": 1	"t": 2365838	"P": 1007.5	"F": 2}
{"v": 1	"t": 2365858	"P": 1003.25	"F": 2}
{"v": 1	"t": 2365879	"P": 1005.0	"F": 2}
{"v": 1	"t": 2365899	"P": 1006.25	"F": 2}
{"v": 1	"t": 2365920	"P": 1002.25	"F": 1}
{"v": 1	"t": 2365940	"P": 1007.75	"F": 2}
{"v": 1	"t": 2365961	"P": 1003.25	"F": 2}
{"v": 1	"t": 2365981	"P": 1001.5	"F": 1}
{"v": 1	"t": 2366001	"P": 1007.0	"F": 1}
{"v": 1	"t": 2366022	"P": 1006.25	"F": 1}
{"v": 1	"t": 2366042	"P": 1002.0	"F": 2}
{"v": 1	"t": 2366062	"P": 1003.75	"F": 2}
{"v": 1	"t": 2366083	"P": 1007.25	"F": 1}
{"v": 1	"t": 2366103	"P": 1004.0	"F": 2}
{"v": 1	"t": 2366123	"P": 1002.5	"F": 2}
{"v": 1	"t": 2366144	"P": 1002.25	"F": 1}
{"v": 1	"t": 2366164	"P": 1009.0	"F": 2}
{"v": 1	"t": 2366184	"P": 1005.75	"F": 1}
{"v": 1	"t": 2366204	"P": 1002.75	"F": 2}
{"v": 1	"t": 2366225	"P": 1003.5	"F": 2}
{"v": 1	"t": 2366245	"P": 1009.75	"F": 2}
{"v": 1	"t": 2366265	"P": 1004.75	"F": 2}
{"v": 1	"t": 2366286	"P": 1001.75	"F": 1}
{"v": 1	"t": 2366306	"P": 1002.5	"F": 2}
{"v": 1	"t": 2366326	"P": 1009.0	"F": 1}
{"v": 1	"t": 2366347	"P": 1005.0	"F": 1}
{"v": 1	"t": 2366367	"P": 1002.5	"F": 1}
{"v": 1	"t": 2366387	"P": 1002.5	"F": 1}
{"v": 1	"t": 2366408	"P": 1008.0	"F": 2}
{"v": 1	"t": 2366428	"P": 1006.25	"F": 1}
{"v": 1	"t": 2366448	"P": 1003.0	"F": 1}
{"v": 1	"t": 2366468	"P": 1001.5	"F": 1}
{"v": 1	"t": 2366489	"P": 1006.25	"F": 1}
{"v": 1	"t": 2366509	"P": 1004.5	"F": 2}
{"v": 1	"t": 2366530	"P": 1000.5	"F": 1}
{"v": 1	"t": 2366550	"P": 1005.75	"F": 1}
{"v": 1	"t": 2366570	"P": 1004.25	"F": 2}
{"v": 1	"t": 2366591	"P": 999.75	"F": 2}
{"v": 1	"t": 2366611	"P": 1002.5	"F": 2}
{"v": 1	"t": 2366631	"P": 1008.75	"F": 2}
{"v": 1	"t": 2366652	"P": 1003.25	"F": 2}
{"v": 1	"t": 2366672	"P": 1000.0	"F": 2}
{"v": 1	"t": 2366692	"P": 1002.0	"F": 1}
{"v": 1	"t": 2366713	"P": 1009.75	"F": 2	"C": 46.705	"D": 3260	"sn": 54091929832280	"file": "/data/device_log/data0000.out"}
{"v": 1	"t": 2366733	"P": 1006.0	"F": 1}
{"v": 1	"t": 2366753	"P": 1002.25	"F": 2}
{"v": 1	"t": 2366773	"P": 1003.0	"F": 1}
{"v": 1	"t": 2366794	"P": 1009.0	"F": 1}
{"v": 1	"t": 2366814	"P": 1004.5	"F": 1}
{"v": 1	"t": 2366834	"P": 1003.0	"F": 1}
{"v": 1	"t": 2366855	"P": 1002.0	"F": 1}
{"v": 1	"t": 2366875	"P": 1007.25	"F": 2}
{"v": 1	"t": 2366895	"P": 1006.25	"F": 2}
{"v": 1	"t": 2366916	"P": 1000.25	"F": 2}
{"v": 1	"t": 2366936	"P": 1000.75	"F": 2}
{"v": 1	"t": 2366956	"P": 1005.75	"F": 1}
{"v": 1	"t": 2366977	"P": 1005.5	"F": 1}
{"v": 1	"t": 2366997	"P": 1002.25	"F": 1}
{"v": 1	"t": 2367017	"P": 1000.25	"F": 1}
{"v": 1	"t": 2367037	"P": 1004.0	"F": 2}
{"v": 1	"t": 2367058	"P": 1006.0	"F": 2}
{"v": 1	"t": 2367078	"P": 1003.75	"F": 2}
{"v": 1	"t": 2367099	"P": 1000.0	"F": 2}
{"v": 1	"t": 2367119	"P": 1007.5	"F": 2}
{"v": 1	"t": 2367139	"P": 1003.25	"F": 1}
{"v": 1	"t": 2367160	"P": 1001.25	"F": 2}
{"v": 1	"t": 2367180	"P": 1007.5	"F": 1}
{"v": 1	"t": 2367201	"P": 1003.5	"F": 2}
{"v": 1	"t": 2367221	"P": 1000.75	"F": 1}
{"v": 1	"t": 2367241	"P": 1005.0	"F": 2}
{"v": 1	"t": 2367261	"P": 1007.5	"F": 2}
{"v": 1	"t": 2367282	"P": 1005.25	"F": 1}
{"v": 1	"t": 2367302	"P": 1001.25	"F": 1}
{"v": 1	"t": 2367322	"P": 1002.75	"F": 1}
{"v": 1	"t": 2367343	"P": 1006.5	"F": 1}
{"v": 1	"t": 2367363	"P": 1004.25	"F": 1}
{"v": 1	"t": 2367383	"P": 1003.5	"F": 2}
{"v": 1	"t": 2367404	"P": 1002.0	"F": 2}
{"v": 1	"t": 2367424	"P": 1007.75	"F": 1}
{"v": 1	"t": 2367444	"P": 1006.0	"F": 1}
{"v": 1	"t": 2367464	"P": 1001.5	"F": 1}
{"v": 1	"t": 2367485	"P": 1001.25	"F": 1}
{"v": 1	"t": 2367505	"P": 1005.25	"F": 1}
{"v": 1	"t": 2367525	"P": 1005.0	"F": 1}
{"v": 1	"t": 2367546	"P": 1002.25	"F": 1}
{"v": 1	"t": 2367566	"P": 1001.75	"F": 1}
{"v": 1	"t": 2367586	"P": 1008.25	"F": 2}
{"v": 1	"t": 2367607	"P": 1008.0	"F": 1}
{"v": 1	"t": 2367627	"P": 1003.0	"F": 2}
{"v": 1	"t": 2367647	"P": 1002.25	"F": 2}
{"v": 1	"t": 2367668	"P": 1007.5	"F": 2}
{"v": 1	"t": 2367688	"P": 1004.0	"F": 2}
{"v": 1	"t": 2367709	"P": 1000.5	"F": 1}
{"v": 1	"t": 2367729	"P": 1006.75	"F": 2	"C": 46.695	"D": 3260	"sn": 54091929832280	"file": "/data/device_log/data0000.out"}
{"v": 1	"t": 2367749	"P": 1003.0	"F": 2}
{"v": 1	"t": 2367770	"P": 1002.5	"F": 2}
{"v": 1	"t": 2367790	"P": 1003.5	"F": 1}
{"v": 1	"t": 2367810	"P": 1008.5	"F": 2}
{"v": 1	"t": 2367830	"P": 1006.25	"F": 2}
{"v": 1	"t": 2367851	"P": 1002.25	"F": 1}
{"v": 1	"t": 2367871	"P": 1002.75	"F": 2}
{"v": 1	"t": 2367891	"P": 1007.0	"F": 1}
{"v": 1	"t": 2367912	"P": 1005.5	"F": 2}
{"v": 1	"t": 2367932	"P": 1003.75	"F": 2}
{"v": 1	"t": 2367952	"P": 1001.75	"F": 2}
{"v": 1	"t": 2367973	"P": 1007.0	"F": 2}
{"v": 1	"t": 2367993	"P": 1006.25	"F": 2}
{"v": 1	"t": 2368013	"P": 1003.25	"F": 2}
{"v": 1	"t": 2368033	"P": 1002.0	"F": 1}
{"v": 1	"t": 2368054	"P": 1007.0	"F": 1}
{"v": 1	"t": 2368074	"P": 1006.5	"F": 1}
{"v": 1	"t": 2368094	"P": 1002.75	"F": 1}
{"v": 1	"t": 2368115	"P": 999.5	"F": 1}
{"v": 1	"t": 2368135	"P": 1006.25	"F": 2}
{"v": 1	"t": 2368155	"P": 1007.0	"F": 1}
{"v": 1	"t": 2368176	"P": 1003.5	"F": 2}
{"v": 1	"t": 2368196	"P": 1001.25	"F": 2}
{"v": 1	"t": 2368216	"P": 1005.75	"F": 2}
{"v": 1	"t": 2368237	"P": 1004.0	"F": 2}
{"v": 1	"t": 2368257	"P": 1004.5	"F": 2}
{"v": 1	"t": 2368278	"P": 1007.75	"F": 1}
{"v": 1	"t": 2368298	"P": 1002.5	"F": 2}
{"v": 1	"t": 2368318	"P": 1001.0	"F": 1}
{"v": 1	"t": 2368339	"P": 1004.25	"F": 2}
{"v": 1	"t": 2368359	"P": 1007.75	"F": 1}
{"v": 1	"t": 2368379	"P": 1005.0	"F": 1}
{"v": 1	"t": 2368399	"P": 1001.75	"F": 2}
{"v": 1	"t": 2368420	"P": 1001.75	"F": 1}
{"v": 1	"t": 2368440	"P": 1007.5	"F": 2}
{"v": 1	"t": 2368460	"P": 1006.25	"F": 2}
{"v": 1	"t": 2368481	"P": 1002.25	"F": 2}
{"v": 1	"t": 2368501	"P": 999.75	"F": 2}
{"v": 1	"t": 2368521	"P": 1007.0	"F": 1}
{"v": 1	"t": 2368542	"P": 1006.75	"F": 2}
{"v": 1	"t": 2368562	"P": 1002.75	"F": 1}
{"v": 1	"t": 2368582	"P": 1002.5	"F": 2}
{"v": 1	"t": 2368602	"P": 1007.5	"F": 2}
{"v": 1	"t": 2368623	"P": 1007.25	"F": 2}
{"v": 1	"t": 2368643	"P": 1003.5	"F": 1}
{"v": 1	"t": 2368663	"P": 1002.25	"F": 2}
{"v": 1	"t": 2368684	"P": 1005.75	"F": 2}
{"v": 1	"t": 2368704	"P": 1007.5	"F": 2}
{"v": 1	"t": 2368724	"P": 1004.5	"F": 2}
{"v": 1	"t": 2368745	"P": 1002.0	"F": 1	"C": 46.74	"D": 3260	"sn": 54091929832280	"file": "/data/device_log/data0000.out"}
{"v": 1	"t": 2368765	"P": 1004.25	"F": 1}
{"v": 1	"t": 2368785	"P": 1006.75	"F": 2}
{"v": 1	"t": 2368806	"P": 1001.25	"F": 1}
{"v": 1	"t": 2368826	"P": 1008.0	"F": 2}
{"v": 1	"t": 2368847	"P": 1005.0	"F": 2}
{"v": 1	"t": 2368867	"P": 1003.5	"F": 2}
{"v": 1	"t": 2368887	"P": 1002.5	"F": 2}
{"v": 1	"t": 2368908	"P": 1007.5	"F": 1}
{"v": 1	"t": 2368928	"P": 1006.25	"F": 1}
{"v": 1	"t": 2368948	"P": 1004.25	"F": 2}
{"v": 1	"t": 2368968	"P": 1002.5	"F": 2}
{"v": 1	"t": 2368989	"P": 1005.25	"F": 2}
{"v": 1	"t": 2369009	"P": 1007.5	"F": 1}
{"v": 1	"t": 2369029	"P": 1004.0	"F": 2}
{"v": 1	"t": 2369050	"P": 1000.75	"F": 2}
{"v": 1	"t": 2369070	"P": 1006.25	"F": 1}
{"v": 1	"t": 2369090	"P": 1006.0	"F": 2}
{"v": 1	"t": 2369111	"P": 1001.25	"F": 1}
{"v": 1	"t": 2369131	"P": 1002.25	"F": 2}
{"v": 1	"t": 2369151	"P": 1006.75	"F": 2}
{"v": 1	"t": 2369172	"P": 1005.0	"F": 1}
{"v": 1	"t": 2369192	"P": 1002.75	"F": 2}
{"v": 1	"t": 2369212	"P": 1002.0	"F": 1}
{"v": 1	"t": 2369232	"P": 1008.75	"F": 2}
{"v": 1	"t": 2369253	"P": 1006.25	"F": 2}
{"v": 1	"t": 2369273	"P": 1004.75	"F": 1}
{"v": 1	"t": 2369293	"P": 1001.0	"F": 2}
{"v": 1	"t": 2369314	"P": 1004.75	"F": 2}
{"v": 1	"t": 2369334	"P": 1006.75	"F": 1}
{"v": 1	"t": 2369355	"P": 1000.0	"F": 1}
{"v": 1	"t": 2369375	"P": 1005.75	"F": 2}
{"v": 1	"t": 2369395	"P": 1004.25	"F": 2}
{"v": 1	"t": 2369416	"P": 1002.0	"F": 2}
{"v": 1	"t": 2369436	"P": 1008.75	"F": 2}
{"v": 1	"t": 2369457	"P": 1003.25	"F": 1}
{"v": 1	"t": 2369477	"P": 1001.5	"F": 2}
{"v": 1	"t": 2369497	"P": 1006.5	"F": 2}
{"v": 1	"t": 2369518	"P": 1007.75	"F": 2}
{"v": 1	"t": 2369538	"P": 1004.0	"F": 1}
{"v": 1	"t": 2369558	"P": 1001.25	"F": 2}
{"v": 1	"t": 2369579	"P": 1002.5	"F": 2}
{"v": 1	"t": 2369599	"P": 1008.25	"F": 1}
{"v": 1	"t": 2369619	"P": 1005.0	"F": 1}
{"v": 1	"t": 2369640	"P": 1000.5	"F": 1}
{"v": 1	"t": 2369660	"P": 1004.5	"F": 1}
{"v": 1	"t": 2369680	"P": 1008.75	"F": 1}
{"v": 1	"t": 2369700	"P": 1005.75	"F": 2}
{"v": 1	"t": 2369721	"P": 1001.75	"F": 1}
{"v": 1	"t": 2369741	"P": 1001.5	"F": 2}
{"v": 1	"t": 2369761	"P": 1006.5	"F": 2	"C": 46.66	"D": 3260	"sn": 54091929832280	"file": "/data/device_log/data0000.out"}
{"v": 1	"t": 2369782	"P": 1006.0	"F": 2}
{"v": 1	"t": 2369802	"P": 1002.25	"F": 2}
{"v": 1	"t": 2369822	"P": 1002.0	"F": 1}
{"v": 1	"t": 2369843	"P": 1007.0	"F": 2}
{"v": 1	"t": 2369863	"P": 1006.75	"F": 1}
{"v": 1	"t": 2369883	"P": 1003.25	"F": 1}
{"v": 1	"t": 2369903	"P": 1003.25	"F": 1}
{"v": 1	"t": 2369924	"P": 1007.25	"F": 1}
{"v": 1	"t": 2369944	"P": 1005.0	"F": 2}
{"v": 1	"t": 2369965	"P": 1002.5	"F": 2}
{"v": 1	"t": 2369985	"P": 1007.25	"F": 1}
{"v": 1	"t": 2370005	"P": 1005.75	"F": 2}
{"v": 1	"t": 2370026	"P": 1002.0	"F": 2}
{"v": 1	"t": 2370046	"P": 1005.5	"F": 2}
{"v": 1	"t": 2370067	"P": 1006.0	"F": 1}
{"v": 1	"t": 2370087	"P": 1003.5	"F": 1}
{"v": 1	"t": 2370107	"P": 1003.0	"F": 2}
{"v": 1	"t": 2370128	"P": 1009.5	"F": 2}
{"v": 1	"t": 2370148	"P": 1002.5	"F": 2}
{"v": 1	"t": 2370168	"P": 1001.0	"F": 1}
{"v": 1	"t": 2370189	"P": 1005.5	"F": 2}
{"v": 1	"t": 2370209	"P": 1007.25	"F": 1}
{"v": 1	"t": 2370229	"P": 1003.0	"F": 2}
{"v": 1	"t": 2370250	"P": 1003.0	"F": 2}
{"v": 1	"t": 2370270	"P": 1009.25	"F": 2}
{"v": 1	"t": 2370291	"P": 1004.0	"F": 1}
{"v": 1	"t": 2370311	"P": 1002.75	"F": 2}
{"v": 1	"t": 2370331	"P": 1006.75	"F": 2}
{"v": 1	"t": 2370352	"P": 1005.75	"F": 2}
{"v": 1	"t": 2370372	"P": 1000.25	"F": 1}
{"v": 1	"t": 2370392	"P": 1006.5	"F": 1}
{"v": 1	"t": 2370413	"P": 1007.5	"F": 1}
{"v": 1	"t": 2370433	"P": 1002.0	"F": 1}
{"v": 1	"t": 2370454	"P": 1003.25	"F": 1}
{"v": 1	"t": 2370474	"P": 1007.75	"F": 1}
{"v": 1	"t": 2370494	"P": 1003.0	"F": 1}
{"v": 1	"t": 2370515	"P": 1003.0	"F": 2}
{"v": 1	"t": 2370535	"P": 1008.0	"F": 1}
{"v": 1	"t": 2370556	"P": 1004.5	"F": 1}
{"v": 1	"t": 2370576	"P": 1003.25	"F": 1}
{"v": 1	"t": 2370596	"P": 1008.25	"F": 1}
{"v": 1	"t": 2370617	"P": 1005.0	"F": 1}
{"v": 1	"t": 2370637	"P": 1002.0	"F": 2}
{"v": 1	"t": 2370657	"P": 1005.5	"F": 2}
{"v": 1	"t": 2370678	"P": 1008.75	"F": 2}
{"v": 1	"t": 2370698	"P": 1004.5	"F": 1}
{"v": 1	"t": 2370718	"P": 1003.25	"F": 1}
{"v": 1	"t": 2370738	"P": 1000.75	"F": 1}
{"v": 1	"t": 2370759	"P": 1005.75	"F": 2}
{"v": 1	"t": 2370779	"P": 1008.25	"F": 2	"C": 46.74	"D": 3259	"sn": 54091929832280	"file": "/data/device_log/data0000.out"}
{"v": 1	"t": 2370799	"P": 1003.25	"F": 1}
{"v": 1	"t": 2370820	"P": 1003.5	"F": 2}
{"v": 1	"t": 2370840	"P": 1004.0	"F": 2}
{"v": 1	"t": 2370860	"P": 1008.75	"F": 2}
{"v": 1	"t": 2370880	"P": 1005.25	"F": 2}
{"v": 1	"t": 2370901	"P": 1000.5	"F": 2}
{"v": 1	"t": 2370921	"P": 1002.25	"F": 1}
{"v": 1	"t": 2370941	"P": 1007.25	"F": 2}
{"v": 1	"t": 2370962	"P": 1006.5	"F": 2}
{"v": 1	"t": 2370982	"P": 1004.0	"F": 2}
{"v": 1	"t": 2371002	"P": 1001.75	"F": 2}
{"v": 1	"t": 2371022	"P": 1004.25	"F": 2}
{"v": 1	"t": 2371043	"P": 1007.0	"F": 2}
{"v": 1	"t": 2371063	"P": 1004.75	"F": 2}
{"v": 1	"t": 2371083	"P": 1000.75	"F": 2}
{"v": 1	"t": 2371104	"P": 1003.5	"F": 2}
{"v": 1	"t": 2371124	"P": 1006.75	"F": 2}
{"v": 1	"t": 2371145	"P": 1001.5	"F": 2}
{"v": 1	"t": 2371165	"P": 1003.25	"F": 2}
{"v": 1	"t": 2371185	"P": 1007.75	"F": 2}
{"v": 1	"t": 2371205	"P": 1004.25	"F": 2}
{"v": 1	"t": 2371226	"P": 1002.25	"F": 2}
{"v": 1	"t": 2371246	"P": 1001.75	"F": 2}
{"v": 1	"t": 2371266	"P": 1007.25	"F": 2}
{"v": 1	"t": 2371287	"P": 1007.75	"F": 2}
{"v": 1	"t": 2371307	"P": 1004.5	"F": 2}
{"v": 1	"t": 2371327	"P": 1000.75	"F": 2}
{"v": 1	"t": 2371347	"P": 1004.25	"F": 2}
{"v": 1	"t": 2371368	"P": 1007.75	"F": 2}
{"v": 1	"t": 2371388	"P": 1006.0	"F": 2}
{"v": 1	"t": 2371408	"P": 1004.0	"F": 2}
{"v": 1	"t": 2371428	"P": 1001.25	"F": 2}
{"v": 1	"t": 2371449	"P": 1008.0	"F": 2}
{"v": 1	"t": 2371469	"P": 1007.25	"F": 2}
{"v": 1	"t": 2371489	"P": 1003.0	"F": 2}
{"v": 1	"t": 2371510	"P": 1000.0	"F": 2}
{"v": 1	"t": 2371530	"P": 1004.75	"F": 2}
{"v": 1	"t": 2371550	"P": 1007.5	"F": 2}
{"v": 1	"t": 2371570	"P": 1004.25	"F": 2}
{"v": 1	"t": 2371591	"P": 1002.0	"F": 2}
{"v": 1	"t": 2371611	"P": 1004.5	"F": 2}
{"v": 1	"t": 2371631	"P": 1007.25	"F": 2}
{"v": 1	"t": 2371652	"P": 1006.75	"F": 2}
{"v": 1	"t": 2371672	"P": 1002.75	"F": 2}
{"v": 1	"t": 2371692	"P": 1003.5	"F": 2}
{"v": 1	"t": 2371713	"P": 1005.25	"F": 2}
{"v": 1	"t": 2371733	"P": 1002.75	"F": 2}
{"v": 1	"t": 2371754	"P": 1003.0	"F": 2}
{"v": 1	"t": 2371774	"P": 1007.5	"F": 1}
{"v": 1	"t": 2371794	"P": 1005.75	"F": 1	"C": 46.745	"D": 3259	"sn": 54091929832280	"file": "/data/device_log/data0000.out"}
{"v": 1	"t": 2371814	"P": 1002.0	"F": 2}
{"v": 1	"t": 2371835	"P": 1002.25	"F": 2}
{"v": 1	"t": 2371855	"P": 1006.0	"F": 1}
{"v": 1	"t": 2371875	"P": 1005.75	"F": 2}
{"v": 1	"t": 2371896	"P": 1003.0	"F": 2}
{"v": 1	"t": 2371916	"P": 1001.5	"F": 2}
{"v": 1	"t": 2371936	"P": 1004.75	"F": 1}
{"v": 1	"t": 2371956	"P": 1007.5	"F": 1}
{"v": 1	"t": 2371977	"P": 1004.75	"F": 2}
{"v": 1	"t": 2371997	"P": 1003.25	"F": 1}
{"v": 1	"t": 2372017	"P": 1002.25	"F": 2}
{"v": 1	"t": 2372037	"P": 1007.75	"F": 2}
{"v": 1	"t": 2372058	"P": 1009.0	"F": 2}
{"v": 1	"t": 2372078	"P": 1004.5	"F": 2}
{"v": 1	"t": 2372098	"P": 1001.25	"F": 2}
{"v": 1	"t": 2372119	"P": 1003.25	"F": 2}
{"v": 1	"t": 2372139	"P": 1008.25	"F": 2}
{"v": 1	"t": 2372159	"P": 1004.5	"F": 1}
{"v": 1	"t": 2372179	"P": 1002.75	"F": 2}
{"v": 1	"t": 2372200	"P": 1001.75	"F": 2}
{"v": 1	"t": 2372220	"P": 1006.25	"F": 2}
{"v": 1	"t": 2372241	"P": 1006.0	"F": 2}
{"v": 1	"t": 2372261	"P": 1002.0	"F": 1}
{"v": 1	"t": 2372281	"P": 1009.0	"F": 1}
{"v": 1	"t": 2372302	"P": 1004.75	"F": 1}
{"v": 1	"t": 2372322	"P": 1003.75	"F": 2}
{"v": 1	"t": 2372342	"P": 1001.0	"F": 2}
{"v": 1	"t": 2372362	"P": 1007.5	"F": 2}
{"v": 1	"t": 2372383	"P": 1006.25	"F": 2}
{"v": 1	"t": 2372403	"P": 1003.75	"F": 2}
{"v": 1	"t": 2372423	"P": 1002.25	"F": 2}
{"v": 1	"t": 2372444	"P": 1004.0	"F": 2}
{"v": 1	"t": 2372464	"P": 1009.75	"F": 2}
{"v": 1	"t": 2372484	"P": 1005.5	"F": 2}
{"v": 1	"t": 2372504	"P": 1003.5	"F": 2}
{"v": 1	"t": 2372525	"P": 1002.75	"F": 2}
{"v": 1	"t": 2372545	"P": 1006.75	"F": 2}
{"v": 1	"t": 2372565	"P": 1006.25	"F": 2}
{"v": 1	"t": 2372586	"P": 1004.25	"F": 2}
{"v": 1	"t": 2372606	"P": 999.25	"F": 2}
{"v": 1	"t": 2372626	"P": 1003.75	"F": 2}
{"v": 1	"t": 2372646	"P": 1007.25	"F": 2}
{"v": 1	"t": 2372667	"P": 1006.0	"F": 1}
{"v": 1	"t": 2372687	"P": 1001.25	"F": 2}
{"v": 1	"t": 2372707	"P": 1002.0	"F": 2}
{"v": 1	"t": 2372727	"P": 1005.75	"F": 2}
{"v": 1	"t": 2372748	"P": 1007.25	"F": 2}
{"v": 1	"t": 2372768	"P": 1004.75	"F": 2}
{"v": 1	"t": 2372788	"P": 1002.75	"F": 2}
{"v": 1	"t": 2372809	"P": 1006.5	"F": 2	"C": 46.735	"D": 3259	"sn": 54091929832280	"file": "/data/device_log/data0000.out"}
{"v": 1	"t": 2372829	"P": 1001.75	"F": 1}
{"v": 1	"t": 2372850	"P": 1002.5	"F": 2}
{"v": 1	"t": 2372870	"P": 1004.75	"F": 2}
{"v": 1	"t": 2372891	"P": 1002.0	"F": 2}
{"v": 1	"t": 2372911	"P": 1003.25	"F": 2}
{"v": 1	"t": 2372932	"P": 1005.75	"F": 2}
{"v": 1	"t": 2372952	"P": 1002.0	"F": 2}
{"v": 1	"t": 2372973	"P": 1008.5	"F": 2}
{"v": 1	"t": 2372993	"P": 1004.25	"F": 1}
{"v": 1	"t": 2373013	"P": 1002.25	"F": 2}
{"v": 1	"t": 2373034	"P": 1006.25	"F": 2}
{"v": 1	"t": 2373054	"P": 1004.75	"F": 2}
{"v": 1	"t": 2373074	"P": 1001.5	"F": 2}
{"v": 1	"t": 2373095	"P": 1002.25	"F": 1}
{"v": 1	"t": 2373115	"P": 1009.25	"F": 1}
{"v": 1	"t": 2373135	"P": 1005.25	"F": 2}
{"v": 1	"t": 2373156	"P": 1001.5	"F": 2}
{"v": 1	"t": 2373176	"P": 1000.75	"F": 2}
{"v": 1	"t": 2373196	"P": 1007.0	"F": 1}
{"v": 1	"t": 2373216	"P": 1007.5	"F": 2}
{"v": 1	"t": 2373237	"P": 1004.0	"F": 2}
{"v": 1	"t": 2373257	"P": 1001.0	"F": 2}
{"v": 1	"t": 2373277	"P": 1002.25	"F": 1}
{"v": 1	"t": 2373297	"P": 1007.25	"F": 2}
{"v": 1	"t": 2373318	"P": 1004.5	"F": 1}
{"v": 1	"t": 2373338	"P": 1004.75	"F": 2}
{"v": 1	"t": 2373358	"P": 1001.0	"F": 2}
{"v": 1	"t": 2373379	"P": 1005.5	"F": 2}
{"v": 1	"t": 2373399	"P": 1007.5	"F": 2}
{"v": 1	"t": 2373419	"P": 1005.75	"F": 2}
{"v": 1	"t": 2373439	"P": 1001.5	"F": 2}
{"v": 1	"t": 2373460	"P": 1002.0	"F": 2}
{"v": 1	"t": 2373480	"P": 1009.5	"F": 2}
{"v": 1	"t": 2373500	"P": 1005.25	"F": 2}
{"v": 1	"t": 2373521	"P": 1003.0	"F": 1}
{"v": 1	"t": 2373541	"P": 1007.25	"F": 2}
{"v": 1	"t": 2373562	"P": 1003.25	"F": 2}
{"v": 1	"t": 2373582	"P": 1001.5	"F": 2}
{"v": 1	"t": 2373603	"P": 1007.25	"F": 1}
{"v": 1	"t": 2373623	"P": 1005.25	"F": 1}
{"v": 1	"t": 2373643	"P": 1001.75	"F": 1}
{"v": 1	"t": 2373663	"P": 1002.0	"F": 1}
{"v": 1	"t": 2373684	"P": 1007.0	"F": 2}
{"v": 1	"t": 2373704	"P": 1006.0	"F": 2}
{"v": 1	"t": 2373724	"P": 1003.5	"F": 2}
{"v": 1	"t": 2373745	"P": 1001.5	"F": 2}
{"v": 1	"t": 2373765	"P": 1004.0	"F": 2}
{"v": 1	"t": 2373785	"P": 1007.75	"F": 2}
{"v": 1	"t": 2373805	"P": 1006.0	"F": 2}
{"v": 1	"t": 2373826	"P": 1002.0	"F": 1	"C": 46.755	"D": 3259	"sn": 54091929832280	"file": "/data/device_log/data0000.out"}
{"v": 1	"t": 2373846	"P": 1001.25	"F": 2}
{"v": 1	"t": 2373866	"P": 1007.25	"F": 2}
{"v": 1	"t": 2373886	"P": 1007.75	"F": 2}
{"v": 1	"t": 2373907	"P": 1005.5	"F": 2}
{"v": 1	"t": 2373927	"P": 1001.75	"F": 2}
{"v": 1	"t": 2373947	"P": 1003.75	"F": 2}
{"v": 1	"t": 2373968	"P": 1009.0	"F": 2}
{"v": 1	"t": 2373988	"P": 1004.0	"F": 2}
{"v": 1	"t": 2374008	"P": 1003.25	"F": 2}
{"v": 1	"t": 2374028	"P": 1002.5	"F": 1}
{"v": 1	"t": 2374049	"P": 1006.75	"F": 2}
{"v": 1	"t": 2374069	"P": 1007.5	"F": 2}
{"v": 1	"t": 2374090	"P": 1002.5	"F": 2}
{"v": 1	"t": 2374110	"P": 1004.75	"F": 2}
{"v": 1	"t": 2374131	"P": 1005.0	"F": 2}
{"v": 1	"t": 2374151	"P": 1002.25	"F": 2}
{"v": 1	"t": 2374171	"P": 1006.5	"F": 2}
{"v": 1	"t": 2374191	"P": 1008.25	"F": 2}
{"v": 1	"t": 2374212	"P": 1002.0	"F": 1}
{"v": 1	"t": 2374232	"P": 1001.75	"F": 2}
{"v": 1	"t": 2374252	"P": 1003.25	"F": 1}
{"v": 1	"t": 2374273	"P": 1006.75	"F": 2}
{"v": 1	"t": 2374293	"P": 1006.25	"F": 2}
{"v": 1	"t": 2374313	"P": 1002.0	"F": 1}
{"v": 1	"t": 2374333	"P": 1002.0	"F": 2}
{"v": 1	"t": 2374354	"P": 1004.75	"F": 2}
{"v": 1	"t": 2374374	"P": 1006.25	"F": 1}
{"v": 1	"t": 2374394	"P": 1005.25	"F": 2}
{"v": 1	"t": 2374414	"P": 1003.0	"F": 2}
{"v": 1	"t": 2374435	"P": 1002.5	"F": 2}
{"v": 1	"t": 2374455	"P": 1007.75	"F": 1}
{"v": 1	"t": 2374475	"P": 1006.0	"F": 2}
{"v": 1	"t": 2374496	"P": 1003.75	"F": 2}
{"v": 1	"t": 2374516	"P": 1003.75	"F": 2}
{"v": 1	"t": 2374536	"P": 1004.75	"F": 2}
{"v": 1	"t": 2374556	"P": 1006.25	"F": 2}
{"v": 1	"t": 2374577	"P": 1004.0	"F": 1}
{"v": 1	"t": 2374597	"P": 1000.5	"F": 2}
{"v": 1	"t": 2374617	"P": 1004.75	"F": 2}
{"v": 1	"t": 2374638	"P": 1006.0	"F": 2}
{"v": 1	"t": 2374658	"P": 1004.5	"F": 2}
{"v": 1	"t": 2374679	"P": 1004.25	"F": 2}
{"v": 1	"t": 2374699	"P": 1006.75	"F": 2}
{"v": 1	"t": 2374719	"P": 1003.75	"F": 2}
{"v": 1	"t": 2374740	"P": 1002.75	"F": 2}
{"v": 1	"t": 2374760	"P": 1006.75	"F": 2}
{"v": 1	"t": 2374780	"P": 1006.5	"F": 1}
{"v": 1	"t": 2374801	"P": 1002.0	"F": 1}
{"v": 1	"t": 2374821	"P": 1001.5	"F": 2}
{"v": 1	"t": 2374841	"P": 1005.75	"F": 1	"C": 46.715	"D": 3259	"sn": 54091929832280	"file": "/data/device_log/data0000.out"}
{"v": 1	"t": 2374861	"P": 1008.5	"F": 2}
{"v": 1	"t": 2374882	"P": 1004.25	"F": 2}
{"v": 1	"t": 2374902	"P": 1001.75	"F": 2}
{"v": 1	"t": 2374922	"P": 1000.5	"F": 2}
{"v": 1	"t": 2374942	"P": 1008.0	"F": 2}
{"v": 1	"t": 2374963	"P": 1005.75	"F": 1}
{"v": 1	"t": 2374983	"P": 1003.0	"F": 2}
{"v": 1	"t": 2375003	"P": 1002.25	"F": 1}
{"v": 1	"t": 2375024	"P": 1004.5	"F": 2}
{"v": 1	"t": 2375044	"P": 1007.5	"F": 2}
{"v": 1	"t": 2375064	"P": 1003.25	"F": 2}
{"v": 1	"t": 2375084	"P": 1001.5	"F": 1}
{"v": 1	"t": 2375105	"P": 1002.5	"F": 2}
{"v": 1	"t": 2375125	"P": 1007.0	"F": 2}
{"v": 1	"t": 2375145	"P": 1007.0	"F": 2}
{"v": 1	"t": 2375166	"P": 1002.0	"F": 2}
{"v": 1	"t": 2375186	"P": 1001.25	"F": 2}
{"v": 1	"t": 2375207	"P": 1005.75	"F": 1}
{"v": 1	"t": 2375227	"P": 1003.75	"F": 2}
{"v": 1	"t": 2375247	"P": 1002.0	"F": 2}
{"v": 1	"t": 2375268	"P": 1006.0	"F": 2}
{"v": 1	"t": 2375288	"P": 1002.75	"F": 2}
{"v": 1	"t": 2375308	"P": 1003.75	"F": 2}
{"v": 1	"t": 2375329	"P": 1006.0	"F": 2}
{"v": 1	"t": 2375349	"P": 1008.25	"F": 2}
{"v": 1	"t": 2375369	"P": 1003.25	"F": 1}
{"v": 1	"t": 2375390	"P": 999.75	"F": 2}
{"v": 1	"t": 2375410	"P": 1005.25	"F": 2}
{"v": 1	"t": 2375430	"P": 1007.75	"F": 1}
{"v": 1	"t": 2375450	"P": 1004.0	"F": 1}
{"v": 1	"t": 2375471	"P": 1002.25	"F": 2}
{"v": 1	"t": 2375491	"P": 1002.25	"F": 1}
{"v": 1	"t": 2375511	"P": 1007.25	"F": 2}
{"v": 1	"t": 2375532	"P": 1005.75	"F": 2}
{"v": 1	"t": 2375552	"P": 1003.5	"F": 2}
{"v": 1	"t": 2375572	"P": 1000.25	"F": 2}
{"v": 1	"t": 2375592	"P": 1004.5	"F": 2}
{"v": 1	"t": 2375613	"P": 1007.0	"F": 2}
{"v": 1	"t": 2375633	"P": 1004.0	"F": 2}
{"v": 1	"t": 2375653	"P": 1002.75	"F": 1}
{"v": 1	"t": 2375673	"P": 1001.0	"F": 2}
{"v": 1	"t": 2375694	"P": 1007.0	"F": 2}
{"v": 1	"t": 2375714	"P": 1006.75	"F": 2}
{"v": 1	"t": 2375734	"P": 1002.75	"F": 2}
{"v": 1	"t": 2375755	"P": 1002.5	"F": 2}
{"v": 1	"t": 2375775	"P": 1006.25	"F": 1}
{"v": 1	"t": 2375795	"P": 1005.75	"F": 2}
{"v": 1	"t": 2375816	"P": 1001.0	"F": 1}
{"v": 1	"t": 2375836	"P": 1005.0	"F": 1}
{"v": 1	"t": 2375857	"P": 1006.0	"F": 1	"C": 46.745	"D": 3259	"sn": 54091929832280	"file": "/data/device_log/data0000.out"}
{"v": 1	"t": 2375877	"P": 1002.75	"F": 2}
{"v": 1	"t": 2375897	"P": 1001.75	"F": 2}
{"v": 1	"t": 2375918	"P": 1007.5	"F": 2}
{"v": 1	"t": 2375938	"P": 1006.25	"F": 2}
{"v": 1	"t": 2375958	"P": 1003.5	"F": 2}
{"v": 1	"t": 2375978	"P": 1001.25	"F": 1}
{"v": 1	"t": 2375999	"P": 1005.75	"F": 2}
{"v": 1	"t": 2376019	"P": 1009.0	"F": 2}
{"v": 1	"t": 2376039	"P": 1004.25	"F": 2}
{"v": 1	"t": 2376059	"P": 1003.0	"F": 2}
{"v": 1	"t": 2376080	"P": 1001.5	"F": 1}
{"v": 1	"t": 2376100	"P": 1007.25	"F": 1}
{"v": 1	"t": 2376120	"P": 1004.75	"F": 2}
{"v": 1	"t": 2376141	"P": 1004.5	"F": 1}
{"v": 1	"t": 2376161	"P": 1000.75	"F": 2}
{"v": 1	"t": 2376181	"P": 1005.25	"F": 1}
{"v": 1	"t": 2376201	"P": 1007.0	"F": 1}
{"v": 1	"t": 2376222	"P": 1005.0	"F": 1}
{"v": 1	"t": 2376242	"P": 1002.25	"F": 2}
{"v": 1	"t": 2376262	"P": 1001.75	"F": 2}
{"v": 1	"t": 2376283	"P": 1008.5	"F": 2}
{"v": 1	"t": 2376303	"P": 1005.75	"F": 2}
{"v": 1	"t": 2376323	"P": 1003.75	"F": 2}
{"v": 1	"t": 2376343	"P": 1001.25	"F": 1}
{"v": 1	"t": 2376364	"P": 1007.0	"F": 2}
{"v": 1	"t": 2376384	"P": 1003.5	"F": 2}
{"v": 1	"t": 2376405	"P": 1003.0	"F": 1}
{"v": 1	"t": 2376425	"P": 1006.5	"F": 2}
{"v": 1	"t": 2376446	"P": 1001.0	"F": 1}
{"v": 1	"t": 2376466	"P": 1004.75	"F": 2}
{"v": 1	"t": 2376487	"P": 1003.5	"F": 1}
{"v": 1	"t": 2376507	"P": 1001.5	"F": 1}
{"v": 1	"t": 2376527	"P": 1003.0	"F": 2}
{"v": 1	"t": 2376548	"P": 1008.0	"F": 2}
{"v": 1	"t": 2376568	"P": 1005.5	"F": 2}
{"v": 1	"t": 2376588	"P": 1003.0	"F": 2}
{"v": 1	"t": 2376608	"P": 1001.5	"F": 2}
{"v": 1	"t": 2376629	"P": 1007.0	"F": 1}
{"v": 1	"t": 2376649	"P": 1005.5	"F": 2}
{"v": 1	"t": 2376669	"P": 1002.75	"F": 2}
{"v": 1	"t": 2376690	"P": 1000.75	"F": 1}
{"v": 1	"t": 2376710	"P": 1003.0	"F": 1}
{"v": 1	"t": 2376730	"P": 1006.75	"F": 2}
{"v": 1	"t": 2376750	"P": 1004.5	"F": 2}
{"v": 1	"t": 2376771	"P": 1001.25	"F": 1}
{"v": 1	"t": 2376791	"P": 1000.25	"F": 2}
{"v": 1	"t": 2376811	"P": 1006.0	"F": 2}
{"v": 1	"t": 2376832	"P": 1006.25	"F": 1}
{"v": 1	"t": 2376852	"P": 1003.0	"F": 1}
{"v": 1	"t": 2376872	"P": 998.5	"F": 2	"C": 46.735	"D": 3259	"sn": 54091929832280	"file": "/data/device_log/data0000.out"}
{"v": 1	"t": 2376892	"P": 1004.25	"F": 2}
{"v": 1	"t": 2376913	"P": 1006.5	"F": 2}
{"v": 1	"t": 2376933	"P": 1004.5	"F": 1}
{"v": 1	"t": 2376953	"P": 1001.75	"F": 1}
{"v": 1	"t": 2376974	"P": 1004.0	"F": 2}
{"v": 1	"t": 2376994	"P": 1002.25	"F": 2}
{"v": 1	"t": 2377015	"P": 1004.0	"F": 2}
{"v": 1	"t": 2377035	"P": 1004.25	"F": 2}
{"v": 1	"t": 2377056	"P": 1002.0	"F": 2}
{"v": 1	"t": 2377076	"P": 1003.0	"F": 2}
{"v": 1	"t": 2377096	"P": 1008.25	"F": 2}
{"v": 1	"t": 2377117	"P": 1004.0	"F": 2}
{"v": 1	"t": 2377137	"P": 999.75	"F": 1}
{"v": 1	"t": 2377158	"P": 1006.0	"F": 1}
{"v": 1	"t": 2377178	"P": 1006.75	"F": 2}
{"v": 1	"t": 2377198	"P": 1001.0	"F": 2}
{"v": 1	"t": 2377219	"P": 1005.5	"F": 2}
{"v": 1	"t": 2377239	"P": 1007.5	"F": 2}
{"v": 1	"t": 2377259	"P": 1004.25	"F": 2}
{"v": 1	"t": 2377280	"P": 1002.0	"F": 2}
{"v": 1	"t": 2377300	"P": 1007.0	"F": 2}
{"v": 1	"t": 2377320	"P": 1004.25	"F": 2}
{"v": 1	"t": 2377341	"P": 1000.0	"F": 1}
{"v": 1	"t": 2377361	"P": 1005.0	"F": 1}
{"v": 1	"t": 2377382	"P": 1005.5	"F": 2}
{"v": 1	"t": 2377402	"P": 1001.5	"F": 2}
{"v": 1	"t": 2377422	"P": 1001.25	"F": 2}
{"v": 1	"t": 2377443	"P": 1007.5	"F": 1}
{"v": 1	"t": 2377463	"P": 1006.5	"F": 2}
{"v": 1	"t": 2377483	"P": 1001.5	"F": 2}
{"v": 1	"t": 2377504	"P": 1006.5	"F": 2}
{"v": 1	"t": 2377524	"P": 1005.75	"F": 1}
{"v": 1	"t": 2377545	"P": 1001.5	"F": 2}
{"v": 1	"t": 2377565	"P": 1007.0	"F": 1}
{"v": 1	"t": 2377585	"P": 1004.75	"F": 1}
{"v": 1	"t": 2377606	"P": 1002.25	"F": 2}
{"v": 1	"t": 2377626	"P": 1006.5	"F": 2}
{"v": 1	"t": 2377647	"P": 1006.5	"F": 1}
{"v": 1	"t": 2377667	"P": 1002.75	"F": 2}
{"v": 1	"t": 2377687	"P": 1001.5	"F": 1}
{"v": 1	"t": 2377708	"P": 1008.0	"F": 2}
{"v": 1	"t": 2377728	"P": 1003.25	"F": 2}
{"v": 1	"t": 2377748	"P": 1001.25	"F": 2}
{"v": 1	"t": 2377769	"P": 1006.25	"F": 2}
{"v": 1	"t": 2377789	"P": 1005.0	"F": 2}
{"v": 1	"t": 2377810	"P": 1001.75	"F": 2}
{"v": 1	"t": 2377830	"P": 1005.25	"F": 1}
{"v": 1	"t": 2377850	"P": 1006.5	"F": 1}
{"v": 1	"t": 2377871	"P": 1002.0	"F": 2}
{"v": 1	"t": 2377891	"P": 1001.0	"F": 2	"C": 46.765	"D": 3259	"sn": 54091929832280	"file": "/data/device_log/data0000.out"}
{"v": 1	"t": 2377911	"P": 1008.25	"F": 2}
{"v": 1	"t": 2377932	"P": 1005.0	"F": 2}
{"v": 1	"t": 2377952	"P": 1001.0	"F": 1}
{"v": 1	"t": 2377972	"P": 1004.75	"F": 2}
{"v": 1	"t": 2377993	"P": 1006.25	"F": 2}
{"v": 1	"t": 2378013	"P": 1003.0	"F": 1}
{"v": 1	"t": 2378034	"P": 1001.75	"F": 1}
{"v": 1	"t": 2378054	"P": 1006.75	"F": 1}
{"v": 1	"t": 2378074	"P": 1005.25	"F": 2}
{"v": 1	"t": 2378095	"P": 1002.25	"F": 2}
{"v": 1	"t": 2378115	"P": 1007.75	"F": 2}
{"v": 1	"t": 2378135	"P": 1004.75	"F": 2}
{"v": 1	"t": 2378156	"P": 1000.75	"F": 2}
{"v": 1	"t": 2378176	"P": 1006.5	"F": 2}
{"v": 1	"t": 2378197	"P": 1005.0	"F": 2}
{"v": 1	"t": 2378217	"P": 1001.0	"F": 2}
{"v": 1	"t": 2378237	"P": 1005.75	"F": 1}
{"v": 1	"t": 2378258	"P": 1007.25	"F": 2}
{"v": 1	"t": 2378278	"P": 1003.5	"F": 2}
{"v": 1	"t": 2378299	"P": 1003.5	"F": 2}
{"v": 1	"t": 2378319	"P": 1008.0	"F": 1}
{"v": 1	"t": 2378339	"P": 1004.5	"F": 2}
{"v": 1	"t": 2378360	"P": 1001.0	"F": 2}
{"v": 1	"t": 2378380	"P": 1004.5	"F": 2}
{"v": 1	"t": 2378400	"P": 1004.5	"F": 2}
{"v": 1	"t": 2378421	"P": 1001.0	"F": 1}
{"v": 1	"t": 2378441	"P": 1004.0	"F": 2}
{"v": 1	"t": 2378462	"P": 1007.5	"F": 2}
{"v": 1	"t": 2378482	"P": 1002.0	"F": 2}
{"v": 1	"t": 2378502	"P": 1002.0	"F": 1}
{"v": 1	"t": 2378523	"P": 1007.0	"F": 2}
{"v": 1	"t": 2378543	"P": 1004.5	"F": 2}
{"v": 1	"t": 2378563	"P": 1002.25	"F": 1}
{"v": 1	"t": 2378584	"P": 1006.0	"F": 2}
{"v": 1	"t": 2378604	"P": 1005.25	"F": 1}
{"v": 1	"t": 2378624	"P": 1002.0	"F": 2}
{"v": 1	"t": 2378645	"P": 1005.0	"F": 2}
{"v": 1	"t": 2378665	"P": 1009.25	"F": 2}
{"v": 1	"t": 2378686	"P": 1003.5	"F": 1}
{"v": 1	"t": 2378706	"P": 1003.0	"F": 1}
{"v": 1	"t": 2378726	"P": 1008.25	"F": 2}
{"v": 1	"t": 2378747	"P": 1004.75	"F": 1}
{"v": 1	"t": 2378767	"P": 1000.75	"F": 2}
{"v": 1	"t": 2378788	"P": 1007.0	"F": 2}
{"v": 1	"t": 2378808	"P": 1004.0	"F": 2}
{"v": 1	"t": 2378828	"P": 1002.0	"F": 2}
{"v": 1	"t": 2378849	"P": 1005.75	"F": 2}
{"v": 1	"t": 2378869	"P": 1004.75	"F": 2}
{"v": 1	"t": 2378889	"P": 1000.0	"F": 2}
{"v": 1	"t": 2378910	"P": 1005.5	"F": 2	"C": 46.745	"D": 3259	"sn": 54091929832280	"file": "/data/device_log/data0000.out"}
{"v": 1	"t": 2378930	"P": 1007.5	"F": 1}
{"v": 1	"t": 2378951	"P": 1003.5	"F": 1}
{"v": 1	"t": 2378971	"P": 1000.75	"F": 2}
{"v": 1	"t": 2378991	"P": 1006.25	"F": 1}
{"v": 1	"t": 2379012	"P": 1006.0	"F": 2}
{"v": 1	"t": 2379032	"P": 1001.25	"F": 1}
{"v": 1	"t": 2379052	"P": 1004.5	"F": 1}
{"v": 1	"t": 2379073	"P": 1006.0	"F": 1}
{"v": 1	"t": 2379093	"P": 1002.0	"F": 2}
{"v": 1	"t": 2379114	"P": 1003.25	"F": 1}
{"v": 1	"t": 2379134	"P": 1007.5	"F": 2}
{"v": 1	"t": 2379154	"P": 1004.5	"F": 2}
{"v": 1	"t": 2379175	"P": 1001.0	"F": 2}
{"v": 1	"t": 2379195	"P": 1004.5	"F": 2}
{"v": 1	"t": 2379215	"P": 1005.5	"F": 2}
{"v": 1	"t": 2379236	"P": 1002.5	"F": 2}
{"v": 1	"t": 2379256	"P": 1002.75	"F": 2}
{"v": 1	"t": 2379276	"P": 1007.25	"F": 1}
{"v": 1	"t": 2379297	"P": 1002.25	"F": 1}
{"v": 1	"t": 2379317	"P": 1000.75	"F": 2}
{"v": 1	"t": 2379338	"P": 1006.75	"F": 2}
{"v": 1	"t": 2379358	"P": 1005.0	"F": 1}
{"v": 1	"t": 2379378	"P": 1002.0	"F": 1}
{"v": 1	"t": 2379399	"P": 1004.25	"F": 1}
{"v": 1	"t": 2379419	"P": 1005.25	"F": 1}
{"v": 1	"t": 2379440	"P": 1002.75	"F": 1}
{"v": 1	"t": 2379460	"P": 1004.0	"F": 1}
{"v": 1	"t": 2379480	"P": 1006.0	"F": 1}
{"v": 1	"t": 2379501	"P": 1002.0	"F": 1}
{"v": 1	"t": 2379522	"P": 1007.5	"F": 1}
{"v": 1	"t": 2379542	"P": 1002.75	"F": 2}
{"v": 1	"t": 2379562	"P": 1001.0	"F": 2}
{"v": 1	"t": 2379583	"P": 1007.25	"F": 1}
{"v": 1	"t": 2379603	"P": 1003.25	"F": 1}
{"v": 1	"t": 2379623	"P": 1001.5	"F": 2}
{"v": 1	"t": 2379644	"P": 1005.5	"F": 2}
{"v": 1	"t": 2379664	"P": 1007.0	"F": 1}
{"v": 1	"t": 2379684	"P": 1004.25	"F": 2}
{"v": 1	"t": 2379705	"P": 1003.0	"F": 1}
{"v": 1	"t": 2379725	"P": 1006.5	"F": 1}
{"v": 1	"t": 2379745	"P": 1003.75	"F": 1}
{"v": 1	"t": 2379766	"P": 1002.75	"F": 1}
{"v": 1	"t": 2379786	"P": 1003.75	"F": 2}
{"v": 1	"t": 2379807	"P": 1006.0	"F": 2}
{"v": 1	"t": 2379827	"P": 1003.25	"F": 2}
{"v": 1	"t": 2379847	"P": 1000.75	"F": 1}
{"v": 1	"t": 2379868	"P": 1008.0	"F": 2}
{"v": 1	"t": 2379888	"P": 1003.75	"F": 2}
{"v": 1	"t": 2379908	"P": 1001.75	"F": 2}
{"v": 1	"t": 2379929	"P": 1005.75	"F": 2	"C": 46.725	"D": 3259	"sn": 54091929832280	"file": "/data/device_log/data0000.out"}
{"v": 1	"t": 2379949	"P": 1006.75	"F": 2}
{"v": 1	"t": 2379969	"P": 1003.25	"F": 1}
{"v": 1	"t": 2379990	"P": 1001.75	"F": 1}
{"v": 1	"t": 2380010	"P": 1006.75	"F": 2}
{"v": 1	"t": 2380031	"P": 1004.0	"F": 1}
{"v": 1	"t": 2380051	"P": 1001.25	"F": 1}
{"v": 1	"t": 2380071	"P": 1008.25	"F": 1}
{"v": 1	"t": 2380092	"P": 1005.5	"F": 1}
{"v": 1	"t": 2380112	"P": 1002.5	"F": 2}
{"v": 1	"t": 2380133	"P": 1006.75	"F": 2}
{"v": 1	"t": 2380153	"P": 1003.5	"F": 1}
{"v": 1	"t": 2380173	"P": 1002.5	"F": 2}
{"v": 1	"t": 2380194	"P": 1005.75	"F": 2}
{"v": 1	"t": 2380214	"P": 1006.5	"F": 2}
{"v": 1	"t": 2380234	"P": 1003.75	"F": 1}
{"v": 1	"t": 2380255	"P": 1001.25	"F": 2}
{"v": 1	"t": 2380275	"P": 1007.75	"F": 2}
{"v": 1	"t": 2380296	"P": 1004.0	"F": 2}
{"v": 1	"t": 2380316	"P": 1001.0	"F": 2}
{"v": 1	"t": 2380336	"P": 1006.0	"F": 2}
{"v": 1	"t": 2380357	"P": 1006.0	"F": 2}
{"v": 1	"t": 2380377	"P": 1002.5	"F": 1}
{"v": 1	"t": 2380397	"P": 1004.5	"F": 1}
{"v": 1	"t": 2380418	"P": 1006.75	"F": 2}
{"v": 1	"t": 2380438	"P": 1003.0	"F": 2}
{"v": 1	"t": 2380458	"P": 1002.75	"F": 2}
{"v": 1	"t": 2380479	"P": 1005.5	"F": 2}
{"v": 1	"t": 2380499	"P": 1003.75	"F": 2}
{"v": 1	"t": 2380520	"P": 1001.75	"F": 2}
{"v": 1	"t": 2380540	"P": 1006.0	"F": 2}
{"v": 1	"t": 2380560	"P": 1006.5	"F": 2}
{"v": 1	"t": 2380581	"P": 1003.5	"F": 2}
{"v": 1	"t": 2380601	"P": 1001.75	"F": 2}
{"v": 1	"t": 2380621	"P": 1005.5	"F": 2}
{"v": 1	"t": 2380642	"P": 1003.75	"F": 1}
{"v": 1	"t": 2380662	"P": 1004.0	"F": 2}
{"v": 1	"t": 2380683	"P": 1008.25	"F": 1}
{"v": 1	"t": 2380703	"P": 1005.75	"F": 1}
{"v": 1	"t": 2380723	"P": 1001.25	"F": 2}
{"v": 1	"t": 2380744	"P": 1004.75	"F": 2}
{"v": 1	"t": 2380764	"P": 1006.25	"F": 1}
{"v": 1	"t": 2380784	"P": 1003.5	"F": 1}
{"v": 1	"t": 2380805	"P": 1004.5	"F": 2}
{"v": 1	"t": 2380825	"P": 1007.5	"F": 1}
{"v": 1	"t": 2380846	"P": 1003.0	"F": 2}
{"v": 1	"t": 2380866	"P": 1001.5	"F": 1}
{"v": 1	"t": 2380886	"P": 1007.25	"F": 2}
{"v": 1	"t": 2380907	"P": 1004.75	"F": 1}
{"v": 1	"t": 2380927	"P": 1001.5	"F": 1}
{"v": 1	"t": 2380947	"P": 1005.75	"F": 1	"C": 46.745	"D": 3259	"sn": 54091929832280	"file": "/data/device_log/data0000.out"}
{"v": 1	"t": 2380968	"P": 1007.75	"F": 1}
{"v": 1	"t": 2380988	"P": 1000.5	"F": 2}
{"v": 1	"t": 2381009	"P": 1002.0	"F": 1}
{"v": 1	"t": 2381029	"P": 1008.25	"F": 1}
{"v": 1	"t": 2381049	"P": 1005.5	"F": 2}
{"v": 1	"t": 2381070	"P": 1001.0	"F": 1}
{"v": 1	"t": 2381090	"P": 1007.25	"F": 2}
{"v": 1	"t": 2381110	"P": 1005.0	"F": 1}
{"v": 1	"t": 2381131	"P": 1001.75	"F": 1}
{"v": 1	"t": 2381151	"P": 1005.0	"F": 1}
{"v": 1	"t": 2381172	"P": 1006.75	"F": 1}
{"v": 1	"t": 2381192	"P": 1003.5	"F": 2}
{"v": 1	"t": 2381212	"P": 1000.75	"F": 1}
{"v": 1	"t": 2381233	"P": 1007.75	"F": 2}
{"v": 1	"t": 2381253	"P": 1003.25	"F": 2}
{"v": 1	"t": 2381273	"P": 1000.75	"F": 1}
{"v": 1	"t": 2381294	"P": 1006.0	"F": 1}
{"v": 1	"t": 2381314	"P": 1006.5	"F": 2}
{"v": 1	"t": 2381334	"P": 1003.25	"F": 2}
{"v": 1	"t": 2381355	"P": 1004.0	"F": 1}
{"v": 1	"t": 2381375	"P": 1007.25	"F": 2}
{"v": 1	"t": 2381396	"P": 1003.25	"F": 2}
{"v": 1	"t": 2381416	"P": 1005.75	"F": 2}
{"v": 1	"t": 2381436	"P": 1009.0	"F": 2}
{"v": 1	"t": 2381457	"P": 1004.75	"F": 1}
{"v": 1	"t": 2381477	"P": 1003.25	"F": 2}
{"v": 1	"t": 2381498	"P": 1008.0	"F": 2}
{"v": 1	"t": 2381518	"P": 1004.75	"F": 1}
{"v": 1	"t": 2381538	"P": 1002.25	"F": 2}
{"v": 1	"t": 2381559	"P": 1006.5	"F": 1}
{"v": 1	"t": 2381579	"P": 1006.0	"F": 2}
{"v": 1	"t": 2381599	"P": 1002.0	"F": 2}
{"v": 1	"t": 2381620	"P": 1002.75	"F": 1}
{"v": 1	"t": 2381640	"P": 1007.0	"F": 2}
{"v": 1	"t": 2381661	"P": 1003.75	"F": 2}
{"v": 1	"t": 2381681	"P": 1001.0	"F": 1}
{"v": 1	"t": 2381701	"P": 1007.25	"F": 1}
{"v": 1	"t": 2381722	"P": 1005.75	"F": 2}
{"v": 1	"t": 2381742	"P": 1001.25	"F": 1}
{"v": 1	"t": 2381762	"P": 1003.0	"F": 2}
{"v": 1	"t": 2381783	"P": 1006.0	"F": 2}
{"v": 1	"t": 2381803	"P": 1003.5	"F": 2}
{"v": 1	"t": 2381824	"P": 1002.5	"F": 1}
{"v": 1	"t": 2381844	"P": 1007.0	"F": 1}
{"v": 1	"t": 2381864	"P": 1003.0	"F": 1}
{"v": 1	"t": 2381885	"P": 1001.0	"F": 2}
{"v": 1	"t": 2381905	"P": 1005.25	"F": 2}
{"v": 1	"t": 2381925	"P": 1005.25	"F": 1}
{"v": 1	"t": 2381946	"P": 1004.0	"F": 1}
{"v": 1	"t": 2381966	"P": 1003.25	"F": 1	"C": 46.745	"D": 3259	"sn": 54091929832280	"file": "/data/device_log/data0000.out"}
{"v": 1	"t": 2381986	"P": 1007.75	"F": 2}
{"v": 1	"t": 2382007	"P": 1005.5	"F": 2}
{"v": 1	"t": 2382027	"P": 1001.25	"F": 2}
{"v": 1	"t": 2382048	"P": 1006.25	"F": 1}
{"v": 1	"t": 2382068	"P": 1006.0	"F": 1}
{"v": 1	"t": 2382088	"P": 1001.75	"F": 1}
{"v": 1	"t": 2382109	"P": 1007.0	"F": 1}
{"v": 1	"t": 2382129	"P": 1005.75	"F": 2}
{"v": 1	"t": 2382150	"P": 1003.0	"F": 2}
{"v": 1	"t": 2382170	"P": 1006.25	"F": 1}
{"v": 1	"t": 2382190	"P": 1004.75	"F": 2}
{"v": 1	"t": 2382211	"P": 1001.75	"F": 1}
{"v": 1	"t": 2382231	"P": 1002.75	"F": 1}
{"v": 1	"t": 2382251	"P": 1006.75	"F": 1}
{"v": 1	"t": 2382272	"P": 1004.5	"F": 1}
{"v": 1	"t": 2382292	"P": 1001.5	"F": 1}
{"v": 1	"t": 2382313	"P": 1007.25	"F": 2}
{"v": 1	"t": 2382333	"P": 1006.0	"F": 1}
{"v": 1	"t": 2382353	"P": 1000.25	"F": 1}
{"v": 1	"t": 2382374	"P": 1004.0	"F": 2}
{"v": 1	"t": 2382394	"P": 1006.25	"F": 1}
{"v": 1	"t": 2382414	"P": 1003.75	"F": 1}
{"v": 1	"t": 2382435	"P": 1002.5	"F": 2}
{"v": 1	"t": 2382455	"P": 1007.0	"F": 2}
{"v": 1	"t": 2382475	"P": 1006.0	"F": 2}
{"v": 1	"t": 2382496	"P": 1001.0	"F": 1}
{"v": 1	"t": 2382516	"P": 1008.25	"F": 2}
{"v": 1	"t": 2382537	"P": 1005.75	"F": 2}
{"v": 1	"t": 2382557	"P": 1004.5	"F": 1}
{"v": 1	"t": 2382577	"P": 1003.5	"F": 2}
{"v": 1	"t": 2382598	"P": 1008.25	"F": 2}
{"v": 1	"t": 2382618	"P": 1003.25	"F": 1}
{"v": 1	"t": 2382638	"P": 1001.5	"F": 1}
{"v": 1	"t": 2382659	"P": 1007.0	"F": 1}
{"v": 1	"t": 2382679	"P": 1005.25	"F": 2}
{"v": 1	"t": 2382700	"P": 1001.5	"F": 1}
{"v": 1	"t": 2382720	"P": 1007.25	"F": 1}
{"v": 1	"t": 2382740	"P": 1007.75	"F": 1}
{"v": 1	"t": 2382761	"P": 1002.5	"F": 1}
{"v": 1	"t": 2382781	"P": 1004.75	"F": 1}
{"v": 1	"t": 2382802	"P": 1007.25	"F": 1}
{"v": 1	"t": 2382822	"P": 1003.25	"F": 1}
{"v": 1	"t": 2382842	"P": 1006.0	"F": 2}
{"v": 1	"t": 2382863	"P": 1005.5	"F": 2}
{"v": 1	"t": 2382883	"P": 1001.75	"F": 2}
{"v": 1	"t": 2382904	"P": 1005.75	"F": 1}
{"v": 1	"t": 2382924	"P": 1007.25	"F": 2}
{"v": 1	"t": 2382944	"P": 1003.75	"F": 1}
{"v": 1	"t": 2382965	"P": 1004.5	"F": 2}
{"v": 1	"t": 2382985	"P": 1006.5	"F": 1	"C": 46.725	"D": 3259	"sn": 54091929832280	"file": "/data/device_log/data0000.out"}
{"v": 1	"t": 2383006	"P": 1005.0	"F": 1}
{"v": 1	"t": 2383026	"P": 1004.75	"F": 1}
{"v": 1	"t": 2383047	"P": 1006.0	"F": 1}
{"v": 1	"t": 2383067	"P": 1002.75	"F": 1}
{"v": 1	"t": 2383087	"P": 1002.0	"F": 1}
{"v": 1	"t": 2383108	"P": 1007.0	"F": 1}
{"v": 1	"t": 2383128	"P": 1003.0	"F": 1}
{"v": 1	"t": 2383148	"P": 999.5	"F": 1}
{"v": 1	"t": 2383169	"P": 1007.25	"F": 2}
{"v": 1	"t": 2383189	"P": 1004.0	"F": 1}
{"v": 1	"t": 2383210	"P": 1002.25	"F": 1}
{"v": 1	"t": 2383230	"P": 1007.0	"F": 1}
{"v": 1	"t": 2383250	"P": 1005.5	"F": 1}
{"v": 1	"t": 2383271	"P": 1002.75	"F": 1}
{"v": 1	"t": 2383291	"P": 1004.75	"F": 1}
{"v": 1	"t": 2383311	"P": 1007.75	"F": 1}
{"v": 1	"t": 2383332	"P": 1003.75	"F": 2}
{"v": 1	"t": 2383352	"P": 1002.5	"F": 1}
{"v": 1	"t": 2383373	"P": 1008.75	"F": 2}
{"v": 1	"t": 2383393	"P": 1005.0	"F": 2}
{"v": 1	"t": 2383413	"P": 1002.25	"F": 2}
{"v": 1	"t": 2383434	"P": 1006.5	"F": 1}
{"v": 1	"t": 2383454	"P": 1006.5	"F": 2}
{"v": 1	"t": 2383474	"P": 1003.5	"F": 1}
{"v": 1	"t": 2383495	"P": 1003.25	"F": 1}
{"v": 1	"t": 2383515	"P": 1008.75	"F": 2}
{"v": 1	"t": 2383536	"P": 1004.75	"F": 1}
{"v": 1	"t": 2383556	"P": 1002.5	"F": 2}
{"v": 1	"t": 2383576	"P": 1004.75	"F": 2}
{"v": 1	"t": 2383597	"P": 1005.25	"F": 1}
{"v": 1	"t": 2383617	"P": 1002.25	"F": 2}
{"v": 1	"t": 2383637	"P": 1003.5	"F": 2}
{"v": 1	"t": 2383658	"P": 1007.0	"F": 1}
{"v": 1	"t": 2383678	"P": 1004.75	"F": 1}
{"v": 1	"t": 2383699	"P": 1002.5	"F": 1}
{"v": 1	"t": 2383719	"P": 1006.25	"F": 1}
{"v": 1	"t": 2383739	"P": 1004.75	"F": 2}
{"v": 1	"t": 2383760	"P": 1002.5	"F": 2}
{"v": 1	"t": 2383780	"P": 1007.75	"F": 2}
{"v": 1	"t": 2383801	"P": 1004.75	"F": 1}
{"v": 1	"t": 2383821	"P": 1000.75	"F": 2}
{"v": 1	"t": 2383841	"P": 1007.75	"F": 2}
{"v": 1	"t": 2383862	"P": 1006.25	"F": 1}
{"v": 1	"t": 2383882	"P": 1000.25	"F": 2}
{"v": 1	"t": 2383902	"P": 1005.0	"F": 1}
{"v": 1	"t": 2383923	"P": 1005.75	"F": 2}
{"v": 1	"t": 2383943	"P": 1003.75	"F": 2}
{"v": 1	"t": 2383964	"P": 1003.25	"F": 1}
{"v": 1	"t": 2383984	"P": 1008.0	"F": 2}
{"v": 1	"t": 2384004	"P": 1004.25	"F": 1	"C": 46.765	"D": 3259	"sn": 54091929832280	"file": "/data/device_log/data0000.out"}
{"v": 1	"t": 2384025	"P": 1000.25	"F": 2}
{"v": 1	"t": 2384045	"P": 1006.5	"F": 2}
{"v": 1	"t": 2384065	"P": 1006.0	"F": 1}
{"v": 1	"t": 2384086	"P": 1000.25	"F": 2}
{"v": 1	"t": 2384106	"P": 1002.75	"F": 2}
{"v": 1	"t": 2384126	"P": 1006.5	"F": 1}
{"v": 1	"t": 2384147	"P": 1003.5	"F": 1}
{"v": 1	"t": 2384167	"P": 1002.0	"F": 2}
{"v": 1	"t": 2384188	"P": 1007.25	"F": 1}
{"v": 1	"t": 2384208	"P": 1003.75	"F": 1}
{"v": 1	"t": 2384228	"P": 1002.5	"F": 1}
{"v": 1	"t": 2384249	"P": 1004.0	"F": 2}
{"v": 1	"t": 2384269	"P": 1006.5	"F": 2}
{"v": 1	"t": 2384289	"P": 1003.5	"F": 1}
{"v": 1	"t": 2384310	"P": 1001.0	"F": 2}
{"v": 1	"t": 2384330	"P": 1007.25	"F": 2}
{"v": 1	"t": 2384350	"P": 1004.5	"F": 2}
{"v": 1	"t": 2384371	"P": 1002.25	"F": 2}
{"v": 1	"t": 2384391	"P": 1008.75	"F": 2}
{"v": 1	"t": 2384412	"P": 1004.0	"F": 1}
{"v": 1	"t": 2384432	"P": 1002.0	"F": 2}
{"v": 1	"t": 2384453	"P": 1006.5	"F": 2}
{"v": 1	"t": 2384473	"P": 1004.5	"F": 2}
{"v": 1	"t": 2384493	"P": 1002.0	"F": 1}
{"v": 1	"t": 2384514	"P": 1006.25	"F": 2}
{"v": 1	"t": 2384534	"P": 1004.75	"F": 2}
{"v": 1	"t": 2384555	"P": 1002.5	"F": 2}
{"v": 1	"t": 2384575	"P": 1004.25	"F": 1}
{"v": 1	"t": 2384595	"P": 1007.75	"F": 1}
{"v": 1	"t": 2384616	"P": 1004.25	"F": 2}
{"v": 1	"t": 2384636	"P": 1003.0	"F": 1}
{"v": 1	"t": 2384656	"P": 1008.25	"F": 1}
{"v": 1	"t": 2384677	"P": 1005.25	"F": 1}
{"v": 1	"t": 2384697	"P": 1001.5	"F": 1}
{"v": 1	"t": 2384717	"P": 1004.25	"F": 2}
{"v": 1	"t": 2384738	"P": 1006.25	"F": 1}
{"v": 1	"t": 2384758	"P": 1003.75	"F": 2}
{"v": 1	"t": 2384779	"P": 1003.5	"F": 2}
{"v": 1	"t": 2384799	"P": 1008.75	"F": 2}
{"v": 1	"t": 2384819	"P": 1005.0	"F": 2}
{"v": 1	"t": 2384840	"P": 1000.75	"F": 2}
{"v": 1	"t": 2384860	"P": 1006.75	"F": 2}
{"v": 1	"t": 2384880	"P": 1006.75	"F": 1}
{"v": 1	"t": 2384901	"P": 1002.5	"F": 1}
{"v": 1	"t": 2384921	"P": 1006.5	"F": 1}
{"v": 1	"t": 2384942	"P": 1006.5	"F": 2}
{"v": 1	"t": 2384962	"P": 1003.0	"F": 2}
{"v": 1	"t": 2384982	"P": 1002.5	"F": 2}
{"v": 1	"t": 2385003	"P": 1008.25	"F": 2}
{"v": 1	"t": 2385023	"P": 1004.25	"F": 2	"C": 46.77	"D": 3259	"sn": 54091929832280	"file": "/data/device_log/data0000.out"}
{"v": 1	"t": 2385043	"P": 1002.25	"F": 2}
{"v": 1	"t": 2385064	"P": 1007.75	"F": 2}
{"v": 1	"t": 2385084	"P": 1006.25	"F": 2}
{"v": 1	"t": 2385105	"P": 1001.0	"F": 2}
{"v": 1	"t": 2385125	"P": 1007.5	"F": 2}
{"v": 1	"t": 2385145	"P": 1005.5	"F": 2}
{"v": 1	"t": 2385166	"P": 1003.25	"F": 2}
{"v": 1	"t": 2385186	"P": 1004.0	"F": 2}
{"v": 1	"t": 2385206	"P": 1008.0	"F": 2}
{"v": 1	"t": 2385227	"P": 1004.0	"F": 2}
{"v": 1	"t": 2385247	"P": 1001.25	"F": 2}
{"v": 1	"t": 2385268	"P": 1006.75	"F": 2}
{"v": 1	"t": 2385288	"P": 1006.0	"F": 2}
{"v": 1	"t": 2385308	"P": 1003.25	"F": 2}
{"v": 1	"t": 2385329	"P": 1005.25	"F": 2}
{"v": 1	"t": 2385349	"P": 1007.75	"F": 2}
{"v": 1	"t": 2385369	"P": 1004.75	"F": 2}
{"v": 1	"t": 2385390	"P": 1001.25	"F": 2}
{"v": 1	"t": 2385410	"P": 1007.25	"F": 2}
{"v": 1	"t": 2385431	"P": 1004.0	"F": 2}
{"v": 1	"t": 2385451	"P": 1000.0	"F": 1}
{"v": 1	"t": 2385471	"P": 1006.75	"F": 2}
{"v": 1	"t": 2385492	"P": 1006.0	"F": 2}
{"v": 1	"t": 2385512	"P": 1001.5	"F": 1}
{"v": 1	"t": 2385532	"P": 1004.25	"F": 1}
{"v": 1	"t": 2385553	"P": 1006.5	"F": 1}
{"v": 1	"t": 2385573	"P": 1003.5	"F": 1}
{"v": 1	"t": 2385593	"P": 1001.25	"F": 2}
{"v": 1	"t": 2385614	"P": 1007.75	"F": 2}
{"v": 1	"t": 2385634	"P": 1006.75	"F": 2}
{"v": 1	"t": 2385655	"P": 1001.5	"F": 2}
{"v": 1	"t": 2385675	"P": 1005.5	"F": 1}
{"v": 1	"t": 2385695	"P": 1004.25	"F": 1}
{"v": 1	"t": 2385716	"P": 1001.25	"F": 1}
{"v": 1	"t": 2385736	"P": 1004.0	"F": 1}
{"v": 1	"t": 2385757	"P": 1007.75	"F": 1}
{"v": 1	"t": 2385777	"P": 1002.75	"F": 1}
{"v": 1	"t": 2385797	"P": 1003.0	"F": 1}
{"v": 1	"t": 2385818	"P": 1008.25	"F": 2}
{"v": 1	"t": 2385838	"P": 1005.25	"F": 2}
{"v": 1	"t": 2385858	"P": 1000.75	"F": 1}
{"v": 1	"t": 2385879	"P": 1007.25	"F": 2}
{"v": 1	"t": 2385899	"P": 1006.0	"F": 2}
{"v": 1	"t": 2385919	"P": 1002.75	"F": 2}
{"v": 1	"t": 2385940	"P": 1002.0	"F": 2}
{"v": 1	"t": 2385960	"P": 1007.25	"F": 1}
{"v": 1	"t": 2385981	"P": 1004.0	"F": 2}
{"v": 1	"t": 2386001	"P": 1001.75	"F": 1}
{"v": 1	"t": 2386021	"P": 1007.25	"F": 2}
{"v": 1	"t": 2386042	"P": 1004.75	"F": 2	"C": 46.74	"D": 3259	"sn": 54091929832280	"file": "/data/device_log/data0000.out"}
{"v": 1	"t": 2386062	"P": 1000.25	"F": 2}
{"v": 1	"t": 2386082	"P": 1003.5	"F": 2}
{"v": 1	"t": 2386103	"P": 1008.25	"F": 2}
{"v": 1	"t": 2386123	"P": 1003.5	"F": 2}
{"v": 1	"t": 2386144	"P": 1002.75	"F": 2}
{"v": 1	"t": 2386164	"P": 1007.5	"F": 2}
{"v": 1	"t": 2386184	"P": 1004.25	"F": 2}
{"v": 1	"t": 2386205	"P": 1002.0	"F": 2}
{"v": 1	"t": 2386225	"P": 1005.25	"F": 2}
{"v": 1	"t": 2386245	"P": 1008.25	"F": 2}
{"v": 1	"t": 2386266	"P": 1001.75	"F": 2}
{"v": 1	"t": 2386286	"P": 1002.75	"F": 1}
{"v": 1	"t": 2386307	"P": 1009.25	"F": 2}
{"v": 1	"t": 2386327	"P": 1002.75	"F": 2}
{"v": 1	"t": 2386347	"P": 1004.0	"F": 2}
{"v": 1	"t": 2386368	"P": 1008.0	"F": 2}
{"v": 1	"t": 2386388	"P": 1003.75	"F": 2}
{"v": 1	"t": 2386409	"P": 1005.75	"F": 2}
{"v": 1	"t": 2386429	"P": 1007.25	"F": 1}
{"v": 1	"t": 2386449	"P": 1003.25	"F": 1}
{"v": 1	"t": 2386470	"P": 1004.25	"F": 2}
{"v": 1	"t": 2386490	"P": 1006.75	"F": 2}
{"v": 1	"t": 2386511	"P": 1003.5	"F": 2}
{"v": 1	"t": 2386531	"P": 1003.25	"F": 2}
{"v": 1	"t": 2386552	"P": 1007.5	"F": 1}
{"v": 1	"t": 2386572	"P": 1003.25	"F": 2}
{"v": 1	"t": 2386592	"P": 1001.0	"F": 2}
{"v": 1	"t": 2386613	"P": 1006.25	"F": 2}
{"v": 1	"t": 2386633	"P": 1003.75	"F": 2}
{"v": 1	"t": 2386653	"P": 1001.25	"F": 2}
{"v": 1	"t": 2386674	"P": 1004.75	"F": 2}
{"v": 1	"t": 2386694	"P": 1007.75	"F": 2}
{"v": 1	"t": 2386714	"P": 1002.25	"F": 1}
{"v": 1	"t": 2386735	"P": 1001.0	"F": 2}
{"v": 1	"t": 2386755	"P": 1007.0	"F": 2}
{"v": 1	"t": 2386776	"P": 1004.5	"F": 2}
{"v": 1	"t": 2386796	"P": 1002.0	"F": 2}
{"v": 1	"t": 2386816	"P": 1006.75	"F": 2}
{"v": 1	"t": 2386837	"P": 1006.0	"F": 2}
{"v": 1	"t": 2386857	"P": 1002.5	"F": 2}
{"v": 1	"t": 2386877	"P": 1003.75	"F": 1}
{"v": 1	"t": 2386898	"P": 1007.25	"F": 2}
{"v": 1	"t": 2386918	"P": 1002.0	"F": 2}
{"v": 1	"t": 2386938	"P": 1002.5	"F": 2}
{"v": 1	"t": 2386959	"P": 1008.25	"F": 2}
{"v": 1	"t": 2386979	"P": 1005.25	"F": 2}
{"v": 1	"t": 2387000	"P": 1001.0	"F": 1}
{"v": 1	"t": 2387020	"P": 1004.0	"F": 2}
{"v": 1	"t": 2387040	"P": 1006.25	"F": 2}
{"v": 1	"t": 2387061	"P": 1001.5	"F": 2	"C": 46.75	"D": 3259	"sn": 54091929832280	"file": "/data/device_log/data0000.out"}
{"v": 1	"t": 2387081	"P": 1005.25	"F": 2}
{"v": 1	"t": 2387101	"P": 1006.5	"F": 2}
{"v": 1	"t": 2387122	"P": 1002.75	"F": 2}
{"v": 1	"t": 2387142	"P": 1000.75	"F": 2}
{"v": 1	"t": 2387163	"P": 1008.0	"F": 1}
{"v": 1	"t": 2387183	"P": 1004.5	"F": 2}
{"v": 1	"t": 2387203	"P": 1003.75	"F": 2}
{"v": 1	"t": 2387224	"P": 1007.25	"F": 2}
{"v": 1	"t": 2387244	"P": 1004.75	"F": 2}
{"v": 1	"t": 2387265	"P": 1002.25	"F": 1}
{"v": 1	"t": 2387285	"P": 1006.25	"F": 2}
{"v": 1	"t": 2387305	"P": 1006.5	"F": 2}
{"v": 1	"t": 2387326	"P": 1002.0	"F": 1}
{"v": 1	"t": 2387346	"P": 1002.5	"F": 2}
{"v": 1	"t": 2387366	"P": 1007.5	"F": 2}
{"v": 1	"t": 2387387	"P": 1004.25	"F": 2}
{"v": 1	"t": 2387407	"P": 1000.5	"F": 2}
{"v": 1	"t": 2387427	"P": 1007.25	"F": 2}
{"v": 1	"t": 2387448	"P": 1007.0	"F": 2}
{"v": 1	"t": 2387468	"P": 1000.75	"F": 1}
{"v": 1	"t": 2387489	"P": 1004.5	"F": 1}
{"v": 1	"t": 2387509	"P": 1007.25	"F": 1}
{"v": 1	"t": 2387529	"P": 1002.75	"F": 2}
{"v": 1	"t": 2387550	"P": 1003.25	"F": 2}
{"v": 1	"t": 2387570	"P": 1006.75	"F": 2}
{"v": 1	"t": 2387591	"P": 1003.75	"F": 2}
{"v": 1	"t": 2387611	"P": 1001.0	"F": 2}
{"v": 1	"t": 2387631	"P": 1004.5	"F": 2}
{"v": 1	"t": 2387652	"P": 1004.0	"F": 2}
{"v": 1	"t": 2387672	"P": 1002.5	"F": 1}
{"v": 1	"t": 2387692	"P": 1003.0	"F": 2}
{"v": 1	"t": 2387713	"P": 1007.75	"F": 2}
{"v": 1	"t": 2387733	"P": 1002.0	"F": 2}
{"v": 1	"t": 2387754	"P": 1003.0	"F": 2}
{"v": 1	"t": 2387774	"P": 1007.0	"F": 1}
{"v": 1	"t": 2387794	"P": 1001.0	"F": 2}
{"v": 1	"t": 2387815	"P": 1001.0	"F": 2}
{"v": 1	"t": 2387835	"P": 1007.25	"F": 2}
{"v": 1	"t": 2387856	"P": 1002.5	"F": 2}
{"v": 1	"t": 2387876	"P": 999.5	"F": 2}
{"v": 1	"t": 2387896	"P": 1005.75	"F": 2}
{"v": 1	"t": 2387917	"P": 1005.25	"F": 2}
{"v": 1	"t": 2387937	"P": 1003.0	"F": 2}
{"v": 1	"t": 2387957	"P": 1004.25	"F": 2}
{"v": 1	"t": 2387978	"P": 1006.5	"F": 2}
{"v": 1	"t": 2387998	"P": 1003.5	"F": 2}
{"v": 1	"t": 2388019	"P": 1001.25	"F": 2}
{"v": 1	"t": 2388039	"P": 1007.0	"F": 2}
{"v": 1	"t": 2388059	"P": 1004.75	"F": 2}
{"v": 1	"t": 2388080	"P": 1002.75	"F": 2	"C": 46.755	"D": 3259	"sn": 54091929832280	"file": "/data/device_log/data0000.out"}
{"v": 1	"t": 2388100	"P": 1006.5	"F": 2}
{"v": 1	"t": 2388120	"P": 1006.25	"F": 1}
{"v": 1	"t": 2388141	"P": 1004.0	"F": 2}
{"v": 1	"t": 2388161	"P": 1003.0	"F": 2}
{"v": 1	"t": 2388181	"P": 1006.5	"F": 2}
{"v": 1	"t": 2388202	"P": 1004.75	"F": 2}
{"v": 1	"t": 2388222	"P": 1001.75	"F": 2}
{"v": 1	"t": 2388243	"P": 1006.25	"F": 2}
{"v": 1	"t": 2388263	"P": 1004.25	"F": 2}
{"v": 1	"t": 2388283	"P": 1002.75	"F": 2}
{"v": 1	"t": 2388304	"P": 1005.5	"F": 2}
{"v": 1	"t": 2388324	"P": 1007.0	"F": 2}
{"v": 1	"t": 2388344	"P": 1004.0	"F": 2}
{"v": 1	"t": 2388365	"P": 1003.0	"F": 2}
{"v": 1	"t": 2388385	"P": 1006.5	"F": 2}
{"v": 1	"t": 2388406	"P": 1004.25	"F": 2}
{"v": 1	"t": 2388426	"P": 1001.75	"F": 2}
{"v": 1	"t": 2388446	"P": 1008.5	"F": 2}
{"v": 1	"t": 2388467	"P": 1005.75	"F": 2}
{"v": 1	"t": 2388487	"P": 1003.5	"F": 2}
{"v": 1	"t": 2388507	"P": 1005.75	"F": 2}
{"v": 1	"t": 2388528	"P": 1008.5	"F": 2}
{"v": 1	"t": 2388548	"P": 1004.25	"F": 2}
{"v": 1	"t": 2388569	"P": 1002.0	"F": 2}
{"v": 1	"t": 2388589	"P": 1006.25	"F": 1}
{"v": 1	"t": 2388609	"P": 1003.75	"F": 2}
{"v": 1	"t": 2388630	"P": 1000.5	"F": 2}
{"v": 1	"t": 2388650	"P": 1005.0	"F": 2}
{"v": 1	"t": 2388670	"P": 1005.5	"F": 2}
{"v": 1	"t": 2388691	"P": 1003.5	"F": 2}
{"v": 1	"t": 2388711	"P": 1002.5	"F": 2}
{"v": 1	"t": 2388731	"P": 1005.75	"F": 2}
{"v": 1	"t": 2388752	"P": 1002.0	"F": 2}
{"v": 1	"t": 2388772	"P": 1000.25	"F": 2}
{"v": 1	"t": 2388793	"P": 1004.25	"F": 2}
{"v": 1	"t": 2388813	"P": 1005.0	"F": 2}
{"v": 1	"t": 2388833	"P": 1003.25	"F": 2}
{"v": 1	"t": 2388854	"P": 1004.0	"F": 2}
{"v": 1	"t": 2388874	"P": 1006.25	"F": 1}
{"v": 1	"t": 2388894	"P": 1002.0	"F": 2}
{"v": 1	"t": 2388915	"P": 1001.0	"F": 2}
{"v": 1	"t": 2388935	"P": 1006.5	"F": 2}
{"v": 1	"t": 2388956	"P": 1004.25	"F": 2}
{"v": 1	"t": 2388976	"P": 1001.25	"F": 2}
{"v": 1	"t": 2388996	"P": 1007.0	"F": 1}
{"v": 1	"t": 2389017	"P": 1005.25	"F": 2}
{"v": 1	"t": 2389037	"P": 1003.0	"F": 2}
{"v": 1	"t": 2389057	"P": 1003.25	"F": 2}
{"v": 1	"t": 2389078	"P": 1008.0	"F": 2}
{"v": 1	"t": 2389098	"P": 1004.75	"F": 2	"C": 46.795	"D": 3259	"sn": 54091929832280	"file": "/data/device_log/data0000.out"}
{"v": 1	"t": 2389118	"P": 1001.5	"F": 2}
{"v": 1	"t": 2389139	"P": 1007.5	"F": 2}
{"v": 1	"t": 2389159	"P": 1006.0	"F": 1}
{"v": 1	"t": 2389180	"P": 1001.75	"F": 1}
{"v": 1	"t": 2389200	"P": 1003.0	"F": 2}
{"v": 1	"t": 2389220	"P": 1006.5	"F": 1}
{"v": 1	"t": 2389241	"P": 1003.25	"F": 1}
{"v": 1	"t": 2389261	"P": 1001.5	"F": 1}
{"v": 1	"t": 2389281	"P": 1006.25	"F": 1}
{"v": 1	"t": 2389302	"P": 1005.5	"F": 2}
{"v": 1	"t": 2389322	"P": 1000.5	"F": 2}
{"v": 1	"t": 2389342	"P": 1003.5	"F": 2}
{"v": 1	"t": 2389363	"P": 1007.75	"F": 1}
{"v": 1	"t": 2389383	"P": 1002.0	"F": 2}
{"v": 1	"t": 2389404	"P": 1003.0	"F": 2}
{"v": 1	"t": 2389424	"P": 1007.5	"F": 2}
{"v": 1	"t": 2389444	"P": 1004.25	"F": 1}
{"v": 1	"t": 2389465	"P": 1002.0	"F": 1}
{"v": 1	"t": 2389485	"P": 1005.25	"F": 1}
{"v": 1	"t": 2389505	"P": 1006.25	"F": 2}
{"v": 1	"t": 2389526	"P": 1001.25	"F": 1}
{"v": 1	"t": 2389546	"P": 1005.25	"F": 1}
{"v": 1	"t": 2389567	"P": 1006.25	"F": 1}
{"v": 1	"t": 2389587	"P": 1004.75	"F": 2}
{"v": 1	"t": 2389607	"P": 1002.25	"F": 2}
{"v": 1	"t": 2389628	"P": 1008.25	"F": 2}
{"v": 1	"t": 2389648	"P": 1004.25	"F": 1}
{"v": 1	"t": 2389668	"P": 998.75	"F": 2}
{"v": 1	"t": 2389689	"P": 1004.0	"F": 1}
{"v": 1	"t": 2389709	"P": 1006.5	"F": 2}
{"v": 1	"t": 2389729	"P": 1002.75	"F": 2}
{"v": 1	"t": 2389750	"P": 1002.5	"F": 2}
{"v": 1	"t": 2389770	"P": 1008.0	"F": 2}
{"v": 1	"t": 2389791	"P": 1005.25	"F": 1}
{"v": 1	"t": 2389811	"P": 1000.75	"F": 2}
{"v": 1	"t": 2389831	"P": 1006.0	"F": 1}
{"v": 1	"t": 2389852	"P": 1006.25	"F": 2}
{"v": 1	"t": 2389872	"P": 1001.5	"F": 1}
{"v": 1	"t": 2389892	"P": 1002.0	"F": 2}
{"v": 1	"t": 2389913	"P": 1006.25	"F": 1}
{"v": 1	"t": 2389933	"P": 1005.25	"F": 1}
{"v": 1	"t": 2389953	"P": 1001.25	"F": 1}
{"v": 1	"t": 2389974	"P": 1005.75	"F": 2}
{"v": 1	"t": 2389994	"P": 1006.25	"F": 2}
{"v": 1	"t": 2390014	"P": 1001.25	"F": 1}
{"v": 1	"t": 2390035	"P": 1003.5	"F": 1}
{"v": 1	"t": 2390055	"P": 1004.75	"F": 2}
{"v": 1	"t": 2390076	"P": 1002.75	"F": 1}
{"v": 1	"t": 2390096	"P": 1002.5	"F": 2}
{"v": 1	"t": 2390117	"P": 1006.5	"F": 1	"C": 46.775	"D": 3259	"sn": 54091929832280	"file": "/data/device_log/data0000.out"}
{"v": 1	"t": 2390137	"P": 1003.0	"F": 1}
{"v": 1	"t": 2390157	"P": 1002.75	"F": 2}
{"v": 1	"t": 2390178	"P": 1007.25	"F": 2}
{"v": 1	"t": 2390198	"P": 1002.75	"F": 2}
{"v": 1	"t": 2390219	"P": 1000.5	"F": 1}
{"v": 1	"t": 2390239	"P": 1008.0	"F": 1}
{"v": 1	"t": 2390259	"P": 1003.75	"F": 1}
{"v": 1	"t": 2390280	"P": 1000.75	"F": 1}
{"v": 1	"t": 2390300	"P": 1006.25	"F": 2}
{"v": 1	"t": 2390320	"P": 1005.75	"F": 2}
{"v": 1	"t": 2390341	"P": 1001.25	"F": 2}
{"v": 1	"t": 2390361	"P": 1002.25	"F": 2}
{"v": 1	"t": 2390381	"P": 1006.0	"F": 2}
{"v": 1	"t": 2390402	"P": 1005.0	"F": 1}
{"v": 1	"t": 2390422	"P": 1001.0	"F": 2}
{"v": 1	"t": 2390443	"P": 1006.75	"F": 2}
{"v": 1	"t": 2390463	"P": 1004.75	"F": 1}
{"v": 1	"t": 2390483	"P": 1000.75	"F": 2}
{"v": 1	"t": 2390504	"P": 1004.75	"F": 2}
{"v": 1	"t": 2390524	"P": 1007.5	"F": 2}
{"v": 1	"t": 2390544	"P": 1003.5	"F": 2}
{"v": 1	"t": 2390565	"P": 1003.0	"F": 1}
{"v": 1	"t": 2390585	"P": 1007.75	"F": 1}
{"v": 1	"t": 2390605	"P": 1003.75	"F": 1}
{"v": 1	"t": 2390626	"P": 1000.0	"F": 2}
{"v": 1	"t": 2390646	"P": 1003.5	"F": 2}
{"v": 1	"t": 2390667	"P": 1006.25	"F": 1}
{"v": 1	"t": 2390687	"P": 1002.5	"F": 1}
{"v": 1	"t": 2390707	"P": 1002.75	"F": 1}
{"v": 1	"t": 2390728	"P": 1007.75	"F": 1}
{"v": 1	"t": 2390748	"P": 1004.75	"F": 1}
{"v": 1	"t": 2390768	"P": 1002.0	"F": 2}
{"v": 1	"t": 2390789	"P": 1005.0	"F": 2}
{"v": 1	"t": 2390809	"P": 1005.25	"F": 1}
{"v": 1	"t": 2390830	"P": 1000.25	"F": 1}
{"v": 1	"t": 2390850	"P": 1005.0	"F": 1}
{"v": 1	"t": 2390870	"P": 1006.25	"F": 2}
{"v": 1	"t": 2390891	"P": 1002.5	"F": 1}
{"v": 1	"t": 2390911	"P": 1001.25	"F": 1}
{"v": 1	"t": 2390931	"P": 1007.25	"F": 2}
{"v": 1	"t": 2390952	"P": 1003.0	"F": 2}
{"v": 1	"t": 2390972	"P": 1001.75	"F": 2}
{"v": 1	"t": 2390992	"P": 1006.0	"F": 1}
{"v": 1	"t": 2391013	"P": 1005.5	"F": 1}
{"v": 1	"t": 2391033	"P": 1002.0	"F": 2}
{"v": 1	"t": 2391054	"P": 1002.25	"F": 1}
{"v": 1	"t": 2391074	"P": 1007.5	"F": 2}
{"v": 1	"t": 2391094	"P": 1003.5	"F": 2}
{"v": 1	"t": 2391115	"P": 1001.25	"F": 2}
{"v": 1	"t": 2391135	"P": 1007.25	"F": 1	"C": 46.75	"D": 3259	"sn": 54091929832280	"file": "/data/device_log/data0000.out"}
{"v": 1	"t": 2391155	"P": 1004.5	"F": 1}
{"v": 1	"t": 2391176	"P": 1003.25	"F": 1}
{"v": 1	"t": 2391196	"P": 1004.5	"F": 2}
{"v": 1	"t": 2391216	"P": 1007.75	"F": 2}
{"v": 1	"t": 2391237	"P": 1004.5	"F": 2}
{"v": 1	"t": 2391257	"P": 1002.75	"F": 2}
{"v": 1	"t": 2391278	"P": 1006.75	"F": 2}
{"v": 1	"t": 2391298	"P": 1003.75	"F": 1}
{"v": 1	"t": 2391318	"P": 1001.0	"F": 2}
{"v": 1	"t": 2391339	"P": 1006.75	"F": 1}
{"v": 1	"t": 2391359	"P": 1005.75	"F": 1}
{"v": 1	"t": 2391380	"P": 1001.5	"F": 1}
{"v": 1	"t": 2391400	"P": 1003.75	"F": 1}
{"v": 1	"t": 2391420	"P": 1008.0	"F": 1}
{"v": 1	"t": 2391441	"P": 999.75	"F": 1}
{"v": 1	"t": 2391461	"P": 1006.5	"F": 1}
{"v": 1	"t": 2391482	"P": 1005.5	"F": 1}
{"v": 1	"t": 2391502	"P": 1001.75	"F": 1}
{"v": 1	"t": 2391522	"P": 1004.0	"F": 1}
{"v": 1	"t": 2391543	"P": 1007.25	"F": 1}
{"v": 1	"t": 2391563	"P": 1002.25	"F": 1}
{"v": 1	"t": 2391584	"P": 1002.75	"F": 1}
{"v": 1	"t": 2391604	"P": 1006.25	"F": 1}
{"v": 1	"t": 2391624	"P": 1003.75	"F": 2}
{"v": 1	"t": 2391645	"P": 1001.25	"F": 1}
{"v": 1	"t": 2391665	"P": 1007.75	"F": 1}
{"v": 1	"t": 2391685	"P": 1005.75	"F": 1}
{"v": 1	"t": 2391706	"P": 1003.0	"F": 2}
{"v": 1	"t": 2391726	"P": 1004.25	"F": 2}
{"v": 1	"t": 2391747	"P": 1007.0	"F": 2}
{"v": 1	"t": 2391767	"P": 1002.5	"F": 2}
{"v": 1	"t": 2391787	"P": 1002.75	"F": 1}
{"v": 1	"t": 2391808	"P": 1008.25	"F": 1}
{"v": 1	"t": 2391828	"P": 1005.25	"F": 2}
{"v": 1	"t": 2391848	"P": 999.25	"F": 2}
{"v": 1	"t": 2391869	"P": 1006.5	"F": 1}
{"v": 1	"t": 2391889	"P": 1006.25	"F": 1}
{"v": 1	"t": 2391910	"P": 1002.25	"F": 1}
{"v": 1	"t": 2391930	"P": 1003.75	"F": 1}
{"v": 1	"t": 2391950	"P": 1006.25	"F": 2}
{"v": 1	"t": 2391971	"P": 1001.75	"F": 1}
{"v": 1	"t": 2391991	"P": 1005.5	"F": 2}
{"v": 1	"t": 2392012	"P": 1007.75	"F": 2}
{"v": 1	"t": 2392032	"P": 1001.5	"F": 1}
{"v": 1	"t": 2392052	"P": 1001.5	"F": 2}
{"v": 1	"t": 2392072	"P": 1008.0	"F": 2}
{"v": 1	"t": 2392093	"P": 1008.25	"F": 2}
{"v": 1	"t": 2392113	"P": 1005.0	"F": 2}
{"v": 1	"t": 2392133	"P": 1001.25	"F": 1}
{"v": 1	"t": 2392154	"P": 1005.75	"F": 1	"C": 46.81	"D": 3258	"sn": 54091929832280	"file": "/data/device_log/data0000.out"}
{"v": 1	"t": 2392174	"P": 1006.5	"F": 1}
{"v": 1	"t": 2392194	"P": 1003.25	"F": 1}
{"v": 1	"t": 2392215	"P": 1001.0	"F": 1}
{"v": 1	"t": 2392235	"P": 1007.25	"F": 1}
{"v": 1	"t": 2392255	"P": 1008.75	"F": 2}
{"v": 1	"t": 2392276	"P": 1003.0	"F": 2}
{"v": 1	"t": 2392296	"P": 1001.75	"F": 2}
{"v": 1	"t": 2392316	"P": 1003.25	"F": 2}
{"v": 1	"t": 2392336	"P": 1007.25	"F": 2}
{"v": 1	"t": 2392357	"P": 1004.0	"F": 2}
{"v": 1	"t": 2392377	"P": 1001.75	"F": 2}
{"v": 1	"t": 2392397	"P": 1000.5	"F": 2}
{"v": 1	"t": 2392418	"P": 1008.5	"F": 2}
{"v": 1	"t": 2392438	"P": 1006.25	"F": 1}
{"v": 1	"t": 2392458	"P": 1003.25	"F": 2}
{"v": 1	"t": 2392479	"P": 1002.5	"F": 1}
{"v": 1	"t": 2392499	"P": 1007.25	"F": 1}
{"v": 1	"t": 2392519	"P": 1004.5	"F": 2}
{"v": 1	"t": 2392540	"P": 1003.75	"F": 2}
{"v": 1	"t": 2392560	"P": 1008.0	"F": 2}
{"v": 1	"t": 2392581	"P": 1005.5	"F": 2}
{"v": 1	"t": 2392601	"P": 1002.25	"F": 2}
{"v": 1	"t": 2392621	"P": 1006.5	"F": 2}
{"v": 1	"t": 2392641	"P": 1007.25	"F": 2}
{"v": 1	"t": 2392662	"P": 1002.5	"F": 2}
{"v": 1	"t": 2392682	"P": 1001.5	"F": 2}
{"v": 1	"t": 2392702	"P": 1004.25	"F": 2}
{"v": 1	"t": 2392723	"P": 1008.25	"F": 2}
{"v": 1	"t": 2392743	"P": 1004.5	"F": 1}
{"v": 1	"t": 2392763	"P": 1002.5	"F": 1}
{"v": 1	"t": 2392784	"P": 1003.75	"F": 1}
{"v": 1	"t": 2392804	"P": 1006.75	"F": 2}
{"v": 1	"t": 2392824	"P": 1003.0	"F": 2}
{"v": 1	"t": 2392845	"P": 1001.75	"F": 1}
{"v": 1	"t": 2392865	"P": 1003.75	"F": 1}
{"v": 1	"t": 2392885	"P": 1008.5	"F": 1}
{"v": 1	"t": 2392905	"P": 1004.75	"F": 2}
{"v": 1	"t": 2392926	"P": 1001.25	"F": 1}
{"v": 1	"t": 2392946	"P": 1004.0	"F": 1}
{"v": 1	"t": 2392966	"P": 1008.75	"F": 1}
{"v": 1	"t": 2392987	"P": 1006.25	"F": 1}
{"v": 1	"t": 2393007	"P": 1002.0	"F": 2}
{"v": 1	"t": 2393027	"P": 1002.25	"F": 1}
{"v": 1	"t": 2393048	"P": 1007.5	"F": 1}
{"v": 1	"t": 2393068	"P": 1002.75	"F": 1}
{"v": 1	"t": 2393089	"P": 1003.5	"F": 2}
{"v": 1	"t": 2393109	"P": 1008.25	"F": 1}
{"v": 1	"t": 2393129	"P": 1005.0	"F": 1}
{"v": 1	"t": 2393150	"P": 1003.0	"F": 2}
{"v": 1	"t": 2393170	"P": 1004.0	"F": 2	"C": 46.775	"D": 3258	"sn": 54091929832280	"file": "/data/device_log/data0000.out"}
{"v": 1	"t": 2393190	"P": 1007.75	"F": 2}
{"v": 1	"t": 2393210	"P": 1005.0	"F": 2}
{"v": 1	"t": 2393231	"P": 1003.0	"F": 1}
{"v": 1	"t": 2393251	"P": 1002.25	"F": 2}
{"v": 1	"t": 2393271	"P": 1008.5	"F": 2}
{"v": 1	"t": 2393292	"P": 1004.0	"F": 2}
{"v": 1	"t": 2393312	"P": 1001.5	"F": 1}
{"v": 1	"t": 2393332	"P": 1001.25	"F": 2}
{"v": 1	"t": 2393353	"P": 1008.0	"F": 1}
{"v": 1	"t": 2393373	"P": 1006.25	"F": 2}
{"v": 1	"t": 2393393	"P": 1002.5	"F": 1}
{"v": 1	"t": 2393414	"P": 1002.0	"F": 2}
{"v": 1	"t": 2393434	"P": 1006.5	"F": 2}
{"v": 1	"t": 2393454	"P": 1006.5	"F": 2}
{"v": 1	"t": 2393474	"P": 1004.0	"F": 2}
{"v": 1	"t": 2393495	"P": 1001.25	"F": 1}
{"v": 1	"t": 2393515	"P": 1008.75	"F": 2}
{"v": 1	"t": 2393535	"P": 1003.5	"F": 2}
{"v": 1	"t": 2393556	"P": 1003.25	"F": 2}
{"v": 1	"t": 2393576	"P": 1001.75	"F": 2}
{"v": 1	"t": 2393596	"P": 1006.75	"F": 2}
{"v": 1	"t": 2393617	"P": 1005.5	"F": 2}
{"v": 1	"t": 2393637	"P": 1002.75	"F": 1}
{"v": 1	"t": 2393658	"P": 1005.75	"F": 2}
{"v": 1	"t": 2393678	"P": 1003.75	"F": 2}
{"v": 1	"t": 2393699	"P": 1004.25	"F": 1}
{"v": 1	"t": 2393719	"P": 1004.0	"F": 2}
{"v": 1	"t": 2393740	"P": 1002.25	"F": 2}
{"v": 1	"t": 2393760	"P": 1005.5	"F": 2}
{"v": 1	"t": 2393781	"P": 1002.5	"F": 2}
{"v": 1	"t": 2393801	"P": 1003.5	"F": 1}
{"v": 1	"t": 2393821	"P": 1006.25	"F": 2}
{"v": 1	"t": 2393842	"P": 1003.5	"F": 2}
{"v": 1	"t": 2393862	"P": 1001.25	"F": 1}
{"v": 1	"t": 2393882	"P": 1004.75	"F": 1}
{"v": 1	"t": 2393903	"P": 1007.25	"F": 2}
{"v": 1	"t": 2393923	"P": 1005.75	"F": 1}
{"v": 1	"t": 2393943	"P": 1002.75	"F": 2}
{"v": 1	"t": 2393963	"P": 1001.5	"F": 2}
{"v": 1	"t": 2393984	"P": 1007.25	"F": 2}
{"v": 1	"t": 2394004	"P": 1005.5	"F": 1}
{"v": 1	"t": 2394024	"P": 1003.5	"F": 1}
{"v": 1	"t": 2394045	"P": 1002.75	"F": 2}
{"v": 1	"t": 2394065	"P": 1009.0	"F": 1}
{"v": 1	"t": 2394085	"P": 1005.75	"F": 2}
{"v": 1	"t": 2394106	"P": 1004.0	"F": 2}
{"v": 1	"t": 2394126	"P": 1002.0	"F": 2}
{"v": 1	"t": 2394146	"P": 1006.0	"F": 2}
{"v": 1	"t": 2394167	"P": 1007.0	"F": 2}
{"v": 1	"t": 2394187	"P": 1003.25	"F": 2	"C": 46.8	"D": 3258	"sn": 54091929832280	"file": "/data/device_log/data0000.out"}
{"v": 1	"t": 2394207	"P": 1003.25	"F": 2}
{"v": 1	"t": 2394228	"P": 1006.25	"F": 2}
{"v": 1	"t": 2394248	"P": 1005.5	"F": 2}
{"v": 1	"t": 2394268	"P": 1003.5	"F": 2}
{"v": 1	"t": 2394288	"P": 1000.75	"F": 1}
{"v": 1	"t": 2394309	"P": 1006.75	"F": 2}
{"v": 1	"t": 2394329	"P": 1007.0	"F": 1}
{"v": 1	"t": 2394350	"P": 1002.25	"F": 2}
{"v": 1	"t": 2394370	"P": 1008.0	"F": 1}
{"v": 1	"t": 2394390	"P": 1004.25	"F": 2}
{"v": 1	"t": 2394411	"P": 1001.75	"F": 2}
{"v": 1	"t": 2394431	"P": 1004.0	"F": 2}
{"v": 1	"t": 2394451	"P": 1007.5	"F": 1}
{"v": 1	"t": 2394472	"P": 1007.0	"F": 1}
{"v": 1	"t": 2394492	"P": 1002.25	"F": 2}
{"v": 1	"t": 2394512	"P": 1002.25	"F": 2}
{"v": 1	"t": 2394533	"P": 1006.75	"F": 2}
{"v": 1	"t": 2394553	"P": 1005.5	"F": 1}
{"v": 1	"t": 2394573	"P": 1002.75	"F": 2}
{"v": 1	"t": 2394593	"P": 1001.25	"F": 2}
{"v": 1	"t": 2394614	"P": 1006.5	"F": 2}
{"v": 1	"t": 2394634	"P": 1007.25	"F": 2}
{"v": 1	"t": 2394654	"P": 1003.75	"F": 2}
{"v": 1	"t": 2394675	"P": 1000.0	"F": 1}
{"v": 1	"t": 2394695	"P": 1006.5	"F": 2}
{"v": 1	"t": 2394715	"P": 1007.25	"F": 1}
{"v": 1	"t": 2394736	"P": 1001.5	"F": 1}
{"v": 1	"t": 2394756	"P": 998.75	"F": 2}
{"v": 1	"t": 2394776	"P": 1004.0	"F": 2}
{"v": 1	"t": 2394796	"P": 1006.25	"F": 1}
{"v": 1	"t": 2394817	"P": 1001.75	"F": 1}
{"v": 1	"t": 2394837	"P": 1001.5	"F": 2}
{"v": 1	"t": 2394857	"P": 1004.0	"F": 2}
{"v": 1	"t": 2394878	"P": 1003.75	"F": 1}
{"v": 1	"t": 2394899	"P": 1002.0	"F": 2}
{"v": 1	"t": 2394919	"P": 1005.75	"F": 1}
{"v": 1	"t": 2394939	"P": 1000.75	"F": 2}
{"v": 1	"t": 2394960	"P": 1001.0	"F": 1}
{"v": 1	"t": 2394980	"P": 1006.25	"F": 2}
{"v": 1	"t": 2395000	"P": 1007.0	"F": 2}
{"v": 1	"t": 2395021	"P": 1002.0	"F": 2}
{"v": 1	"t": 2395041	"P": 1000.25	"F": 2}
{"v": 1	"t": 2395061	"P": 1004.25	"F": 2}
{"v": 1	"t": 2395081	"P": 1007.25	"F": 1}
{"v": 1	"t": 2395102	"P": 1003.75	"F": 1}
{"v": 1	"t": 2395122	"P": 1000.25	"F": 2}
{"v": 1	"t": 2395142	"P": 1003.25	"F": 2}
{"v": 1	"t": 2395163	"P": 1006.25	"F": 1}
{"v": 1	"t": 2395183	"P": 1003.0	"F": 2}
{"v": 1	"t": 2395203	"P": 1002.0	"F": 2	"C": 46.77	"D": 3258	"sn": 54091929832280	"file": "/data/device_log/data0000.out"}
{"v": 1	"t": 2395224	"P": 1003.75	"F": 1}
{"v": 1	"t": 2395244	"P": 1007.25	"F": 2}
{"v": 1	"t": 2395264	"P": 1005.25	"F": 1}
{"v": 1	"t": 2395285	"P": 1000.75	"F": 2}
{"v": 1	"t": 2395305	"P": 1003.25	"F": 1}
{"v": 1	"t": 2395325	"P": 1006.0	"F": 1}
{"v": 1	"t": 2395345	"P": 1004.0	"F": 1}
{"v": 1	"t": 2395366	"P": 999.25	"F": 2}
{"v": 1	"t": 2395386	"P": 1004.75	"F": 2}
{"v": 1	"t": 2395406	"P": 1006.5	"F": 2}
{"v": 1	"t": 2395427	"P": 1004.25	"F": 1}
{"v": 1	"t": 2395447	"P": 1003.5	"F": 2}
{"v": 1	"t": 2395468	"P": 1008.0	"F": 1}
{"v": 1	"t": 2395488	"P": 1002.25	"F": 2}
{"v": 1	"t": 2395508	"P": 1001.5	"F": 1}
{"v": 1	"t": 2395529	"P": 1005.75	"F": 1}
{"v": 1	"t": 2395549	"P": 1007.5	"F": 2}
{"v": 1	"t": 2395569	"P": 1004.75	"F": 2}
{"v": 1	"t": 2395590	"P": 1001.0	"F": 2}
{"v": 1	"t": 2395610	"P": 1005.75	"F": 1}
{"v": 1	"t": 2395630	"P": 1007.25	"F": 2}
{"v": 1	"t": 2395651	"P": 1003.75	"F": 1}
{"v": 1	"t": 2395671	"P": 1000.75	"F": 2}
{"v": 1	"t": 2395691	"P": 1003.25	"F": 1}
{"v": 1	"t": 2395711	"P": 1007.5	"F": 2}
{"v": 1	"t": 2395732	"P": 1005.25	"F": 2}
{"v": 1	"t": 2395752	"P": 1001.5	"F": 2}
{"v": 1	"t": 2395772	"P": 1003.0	"F": 2}
{"v": 1	"t": 2395793	"P": 1007.75	"F": 1}
{"v": 1	"t": 2395813	"P": 1004.5	"F": 2}
{"v": 1	"t": 2395833	"P": 1002.25	"F": 2}
{"v": 1	"t": 2395854	"P": 1004.25	"F": 2}
{"v": 1	"t": 2395874	"P": 1005.5	"F": 1}
{"v": 1	"t": 2395894	"P": 1005.0	"F": 1}
{"v": 1	"t": 2395914	"P": 1002.0	"F": 2}
{"v": 1	"t": 2395935	"P": 1003.75	"F": 1}
{"v": 1	"t": 2395955	"P": 1009.25	"F": 2}
{"v": 1	"t": 2395975	"P": 1004.5	"F": 2}
{"v": 1	"t": 2395996	"P": 1001.25	"F": 1}
{"v": 1	"t": 2396016	"P": 1004.25	"F": 2}
{"v": 1	"t": 2396037	"P": 1004.25	"F": 1}
{"v": 1	"t": 2396057	"P": 1002.0	"F": 2}
{"v": 1	"t": 2396078	"P": 1007.25	"F": 2}
{"v": 1	"t": 2396098	"P": 1004.25	"F": 2}
{"v": 1	"t": 2396118	"P": 1001.5	"F": 1}
{"v": 1	"t": 2396138	"P": 1003.0	"F": 1}
{"v": 1	"t": 2396159	"P": 1007.25	"F": 2}
{"v": 1	"t": 2396179	"P": 1006.75	"F": 1}
{"v": 1	"t": 2396199	"P": 1002.25	"F": 1}
{"v": 1	"t": 2396220	"P": 1002.25	"F": 1	"C": 46.79	"D": 3258	"sn": 54091929832280	"file": "/data/device_log/data0000.out"}
{"v": 1	"t": 2396240	"P": 1006.75	"F": 2}
{"v": 1	"t": 2396260	"P": 1005.0	"F": 1}
{"v": 1	"t": 2396281	"P": 1003.25	"F": 1}
{"v": 1	"t": 2396301	"P": 1000.5	"F": 1}
{"v": 1	"t": 2396321	"P": 1005.25	"F": 1}
{"v": 1	"t": 2396342	"P": 1007.75	"F": 2}
{"v": 1	"t": 2396362	"P": 1002.75	"F": 1}
{"v": 1	"t": 2396382	"P": 1001.5	"F": 1}
{"v": 1	"t": 2396402	"P": 1004.25	"F": 1}
{"v": 1	"t": 2396423	"P": 1006.75	"F": 1}
{"v": 1	"t": 2396443	"P": 1003.5	"F": 1}
{"v": 1	"t": 2396463	"P": 1002.25	"F": 1}
{"v": 1	"t": 2396484	"P": 1005.0	"F": 2}
{"v": 1	"t": 2396504	"P": 1007.25	"F": 2}
{"v": 1	"t": 2396524	"P": 1002.75	"F": 1}
{"v": 1	"t": 2396545	"P": 1001.25	"F": 2}
{"v": 1	"t": 2396565	"P": 1005.5	"F": 2}
{"v": 1	"t": 2396586	"P": 1004.5	"F": 2}
{"v": 1	"t": 2396606	"P": 1000.25	"F": 2}
{"v": 1	"t": 2396626	"P": 1007.5	"F": 1}
{"v": 1	"t": 2396647	"P": 1007.25	"F": 2}
{"v": 1	"t": 2396667	"P": 1002.5	"F": 1}
{"v": 1	"t": 2396687	"P": 1001.5	"F": 2}
{"v": 1	"t": 2396707	"P": 1000.5	"F": 1}
{"v": 1	"t": 2396728	"P": 1005.5	"F": 2}
{"v": 1	"t": 2396748	"P": 1000.75	"F": 2}
{"v": 1	"t": 2396768	"P": 1002.0	"F": 2}
{"v": 1	"t": 2396789	"P": 1005.0	"F": 2}
{"v": 1	"t": 2396809	"P": 1006.25	"F": 2}
{"v": 1	"t": 2396829	"P": 1003.75	"F": 1}
{"v": 1	"t": 2396850	"P": 1001.75	"F": 1}
{"v": 1	"t": 2396870	"P": 1008.5	"F": 1}
{"v": 1	"t": 2396890	"P": 1007.5	"F": 1}
{"v": 1	"t": 2396911	"P": 1002.0	"F": 1}
{"v": 1	"t": 2396931	"P": 1000.25	"F": 2}
{"v": 1	"t": 2396951	"P": 1006.5	"F": 2}
{"v": 1	"t": 2396972	"P": 1006.75	"F": 2}
{"v": 1	"t": 2396992	"P": 1003.75	"F": 2}
{"v": 1	"t": 2397012	"P": 1001.0	"F": 1}
{"v": 1	"t": 2397032	"P": 1003.5	"F": 2}
{"v": 1	"t": 2397053	"P": 1006.25	"F": 2}
{"v": 1	"t": 2397073	"P": 1004.0	"F": 2}
{"v": 1	"t": 2397093	"P": 1001.0	"F": 2}
{"v": 1	"t": 2397114	"P": 1002.5	"F": 1}
{"v": 1	"t": 2397134	"P": 1005.5	"F": 1}
{"v": 1	"t": 2397155	"P": 1002.0	"F": 1}
{"v": 1	"t": 2397175	"P": 1007.0	"F": 2}
{"v": 1	"t": 2397196	"P": 1005.5	"F": 1}
{"v": 1	"t": 2397216	"P": 1002.75	"F": 2}
{"v": 1	"t": 2397236	"P": 1006.5	"F": 2	"C": 46.76	"D": 3258	"sn": 54091929832280	"file": "/data/device_log/data0000.out"}
{"v": 1	"t": 2397257	"P": 1004.25	"F": 1}
{"v": 1	"t": 2397277	"P": 1003.5	"F": 2}
{"v": 1	"t": 2397298	"P": 1007.25	"F": 1}
{"v": 1	"t": 2397318	"P": 1002.25	"F": 1}
{"v": 1	"t": 2397339	"P": 1003.25	"F": 2}
{"v": 1	"t": 2397359	"P": 1006.25	"F": 2}
{"v": 1	"t": 2397379	"P": 1003.25	"F": 1}
{"v": 1	"t": 2397400	"P": 1000.0	"F": 2}
{"v": 1	"t": 2397420	"P": 1006.5	"F": 2}
{"v": 1	"t": 2397440	"P": 1004.75	"F": 2}
{"v": 1	"t": 2397461	"P": 1002.75	"F": 2}
{"v": 1	"t": 2397481	"P": 1000.75	"F": 1}
{"v": 1	"t": 2397501	"P": 1006.0	"F": 2}
{"v": 1	"t": 2397522	"P": 1007.0	"F": 2}
{"v": 1	"t": 2397542	"P": 1003.75	"F": 2}
{"v": 1	"t": 2397562	"P": 1000.25	"F": 1}
{"v": 1	"t": 2397582	"P": 1006.25	"F": 2}
{"v": 1	"t": 2397603	"P": 1004.75	"F": 2}
{"v": 1	"t": 2397623	"P": 1005.0	"F": 1}
{"v": 1	"t": 2397643	"P": 1001.0	"F": 2}
{"v": 1	"t": 2397664	"P": 1004.25	"F": 1}
{"v": 1	"t": 2397684	"P": 1008.0	"F": 1}
{"v": 1	"t": 2397704	"P": 1003.5	"F": 2}
{"v": 1	"t": 2397725	"P": 999.0	"F": 1}
{"v": 1	"t": 2397745	"P": 1005.25	"F": 1}
{"v": 1	"t": 2397765	"P": 1007.25	"F": 2}
{"v": 1	"t": 2397786	"P": 1002.5	"F": 1}
{"v": 1	"t": 2397806	"P": 1000.25	"F": 2}
{"v": 1	"t": 2397826	"P": 1003.75	"F": 2}
{"v": 1	"t": 2397846	"P": 1008.0	"F": 1}
{"v": 1	"t": 2397867	"P": 1003.5	"F": 1}
{"v": 1	"t": 2397887	"P": 1003.75	"F": 1}
{"v": 1	"t": 2397908	"P": 1006.75	"F": 1}
{"v": 1	"t": 2397928	"P": 1003.0	"F": 2}
{"v": 1	"t": 2397948	"P": 1003.25	"F": 1}
{"v": 1	"t": 2397969	"P": 1007.5	"F": 2}
{"v": 1	"t": 2397989	"P": 1006.0	"F": 1}
{"v": 1	"t": 2398009	"P": 1004.5	"F": 2}
{"v": 1	"t": 2398030	"P": 1000.0	"F": 1}
{"v": 1	"t": 2398050	"P": 1005.25	"F": 2}
{"v": 1	"t": 2398070	"P": 1008.25	"F": 1}
{"v": 1	"t": 2398091	"P": 1003.5	"F": 2}
{"v": 1	"t": 2398111	"P": 1001.0	"F": 1}
{"v": 1	"t": 2398131	"P": 1003.5	"F": 1}
{"v": 1	"t": 2398151	"P": 1008.25	"F": 2}
{"v": 1	"t": 2398172	"P": 1005.75	"F": 1}
{"v": 1	"t": 2398192	"P": 1001.25	"F": 2}
{"v": 1	"t": 2398212	"P": 1003.25	"F": 1}
{"v": 1	"t": 2398233	"P": 1008.0	"F": 2}
{"v": 1	"t": 2398253	"P": 1005.0	"F": 2	"C": 46.79	"D": 3258	"sn": 54091929832280	"file": "/data/device_log/data0000.out"}
{"v": 1	"t": 2398273	"P": 1002.25	"F": 1}
{"v": 1	"t": 2398294	"P": 1003.5	"F": 2}
{"v": 1	"t": 2398314	"P": 1009.5	"F": 2}
{"v": 1	"t": 2398334	"P": 1005.75	"F": 1}
{"v": 1	"t": 2398355	"P": 1001.5	"F": 2}
{"v": 1	"t": 2398375	"P": 1002.5	"F": 2}
{"v": 1	"t": 2398395	"P": 1006.75	"F": 2}
{"v": 1	"t": 2398415	"P": 1007.5	"F": 2}
{"v": 1	"t": 2398436	"P": 1001.75	"F": 1}
{"v": 1	"t": 2398456	"P": 1006.25	"F": 1}
{"v": 1	"t": 2398477	"P": 1006.0	"F": 2}
{"v": 1	"t": 2398497	"P": 1002.0	"F": 2}
{"v": 1	"t": 2398517	"P": 1005.5	"F": 1}
{"v": 1	"t": 2398538	"P": 1009.5	"F": 2}
{"v": 1	"t": 2398558	"P": 1004.5	"F": 1}
{"v": 1	"t": 2398578	"P": 1000.75	"F": 2}
{"v": 1	"t": 2398599	"P": 1005.25	"F": 2}
{"v": 1	"t": 2398619	"P": 1007.75	"F": 2}
{"v": 1	"t": 2398639	"P": 1003.25	"F": 2}
{"v": 1	"t": 2398660	"P": 1001.5	"F": 2}
{"v": 1	"t": 2398680	"P": 1004.0	"F": 2}
{"v": 1	"t": 2398700	"P": 1009.25	"F": 2}
{"v": 1	"t": 2398720	"P": 1004.75	"F": 2}
{"v": 1	"t": 2398741	"P": 1003.25	"F": 1}
{"v": 1	"t": 2398761	"P": 1004.0	"F": 1}
{"v": 1	"t": 2398781	"P": 1007.25	"F": 2}
{"v": 1	"t": 2398802	"P": 1005.0	"F": 2}
{"v": 1	"t": 2398822	"P": 1002.5	"F": 1}
{"v": 1	"t": 2398842	"P": 1003.0	"F": 2}
{"v": 1	"t": 2398863	"P": 1008.75	"F": 1}
{"v": 1	"t": 2398883	"P": 1004.0	"F": 2}
{"v": 1	"t": 2398903	"P": 1000.25	"F": 2}
{"v": 1	"t": 2398924	"P": 1005.25	"F": 2}
{"v": 1	"t": 2398944	"P": 1006.5	"F": 1}
{"v": 1	"t": 2398964	"P": 1005.0	"F": 1}
{"v": 1	"t": 2398985	"P": 1001.5	"F": 2}
{"v": 1	"t": 2399005	"P": 1008.5	"F": 2}
{"v": 1	"t": 2399026	"P": 1004.25	"F": 2}
{"v": 1	"t": 2399046	"P": 1001.0	"F": 2}
{"v": 1	"t": 2399066	"P": 1006.25	"F": 1}
{"v": 1	"t": 2399087	"P": 1005.0	"F": 2}
{"v": 1	"t": 2399107	"P": 1001.75	"F": 2}
{"v": 1	"t": 2399127	"P": 1003.5	"F": 1}
{"v": 1	"t": 2399148	"P": 1008.75	"F": 2}
{"v": 1	"t": 2399168	"P": 1005.25	"F": 1}
{"v": 1	"t": 2399188	"P": 1003.75	"F": 2}
{"v": 1	"t": 2399209	"P": 1003.25	"F": 1}
{"v": 1	"t": 2399229	"P": 1007.75	"F": 2}
{"v": 1	"t": 2399249	"P": 1005.0	"F": 1}
{"v": 1	"t": 2399269	"P": 1004.5	"F": 2	"C": 46.785	"D": 3258	"sn": 54091929832280	"file": "/data/device_log/data0000.out"}
{"v": 1	"t": 2399290	"P": 1002.5	"F": 1}
{"v": 1	"t": 2399310	"P": 1007.5	"F": 2}
{"v": 1	"t": 2399330	"P": 1006.75	"F": 1}
{"v": 1	"t": 2399351	"P": 1003.25	"F": 2}
{"v": 1	"t": 2399371	"P": 1001.5	"F": 2}
{"v": 1	"t": 2399391	"P": 1008.75	"F": 1}
{"v": 1	"t": 2399412	"P": 1006.0	"F": 2}
{"v": 1	"t": 2399432	"P": 1003.0	"F": 1}
{"v": 1	"t": 2399452	"P": 1000.25	"F": 2}
{"v": 1	"t": 2399473	"P": 1005.75	"F": 2}
{"v": 1	"t": 2399493	"P": 1005.75	"F": 2}
{"v": 1	"t": 2399513	"P": 1002.75	"F": 1}
{"v": 1	"t": 2399533	"P": 1002.75	"F": 1}
{"v": 1	"t": 2399554	"P": 1007.5	"F": 1}
{"v": 1	"t": 2399574	"P": 1004.25	"F": 2}
{"v": 1	"t": 2399595	"P": 1002.75	"F": 2}
{"v": 1	"t": 2399615	"P": 1007.25	"F": 2}
{"v": 1	"t": 2399635	"P": 1004.75	"F": 1}
{"v": 1	"t": 2399656	"P": 1001.75	"F": 2}
{"v": 1	"t": 2399676	"P": 1002.5	"F": 2}
{"v": 1	"t": 2399696	"P": 1008.0	"F": 1}
{"v": 1	"t": 2399717	"P": 1005.0	"F": 1}
{"v": 1	"t": 2399737	"P": 1003.0	"F": 2}
{"v": 1	"t": 2399757	"P": 1003.0	"F": 1}
{"v": 1	"t": 2399778	"P": 1006.75	"F": 1}
{"v": 1	"t": 2399798	"P": 1005.5	"F": 2}
{"v": 1	"t": 2399818	"P": 1004.0	"F": 1}
{"v": 1	"t": 2399838	"P": 1000.75	"F": 2}
{"v": 1	"t": 2399859	"P": 1007.25	"F": 1}
{"v": 1	"t": 2399879	"P": 1006.25	"F": 2}
{"v": 1	"t": 2399899	"P": 1004.0	"F": 2}
{"v": 1	"t": 2399920	"P": 1001.0	"F": 1}
{"v": 1	"t": 2399940	"P": 1006.0	"F": 2}
{"v": 1	"t": 2399960	"P": 1006.5	"F": 2}
{"v": 1	"t": 2399981	"P": 1002.75	"F": 1}
{"v": 1	"t": 2400001	"P": 1000.75	"F": 1}
{"v": 1	"t": 2400021	"P": 1007.25	"F": 1}
{"v": 1	"t": 2400042	"P": 1007.0	"F": 1}
{"v": 1	"t": 2400062	"P": 1004.25	"F": 1}
{"v": 1	"t": 2400082	"P": 1002.5	"F": 1}
{"v": 1	"t": 2400102	"P": 1006.0	"F": 1}
{"v": 1	"t": 2400123	"P": 1006.5	"F": 1}
{"v": 1	"t": 2400143	"P": 1002.75	"F": 2}
{"v": 1	"t": 2400164	"P": 1007.0	"F": 2}
{"v": 1	"t": 2400184	"P": 1006.0	"F": 1}
{"v": 1	"t": 2400204	"P": 1000.0	"F": 2}
{"v": 1	"t": 2400225	"P": 1003.0	"F": 1}
{"v": 1	"t": 2400245	"P": 1008.75	"F": 2}
{"v": 1	"t": 2400265	"P": 1005.5	"F": 1}
{"v": 1	"t": 2400286	"P": 1003.75	"F": 2	"C": 46.765	"D": 3258	"sn": 54091929832280	"file": "/data/device_log/data0000.out"}
{"v": 1	"t": 2400306	"P": 1001.75	"F": 2}
{"v": 1	"t": 2400326	"P": 1006.25	"F": 2}
{"v": 1	"t": 2400347	"P": 1007.75	"F": 1}
{"v": 1	"t": 2400367	"P": 1004.5	"F": 1}
{"v": 1	"t": 2400387	"P": 1001.75	"F": 1}
{"v": 1	"t": 2400407	"P": 1006.75	"F": 2}
{"v": 1	"t": 2400428	"P": 1007.25	"F": 2}
{"v": 1	"t": 2400448	"P": 1004.25	"F": 2}
{"v": 1	"t": 2400468	"P": 1002.75	"F": 1}
{"v": 1	"t": 2400489	"P": 1006.75	"F": 2}
{"v": 1	"t": 2400509	"P": 1006.25	"F": 1}
{"v": 1	"t": 2400529	"P": 1003.0	"F": 1}
{"v": 1	"t": 2400550	"P": 1002.5	"F": 1}
{"v": 1	"t": 2400570	"P": 1005.75	"F": 2}
{"v": 1	"t": 2400590	"P": 1006.75	"F": 2}
{"v": 1	"t": 2400611	"P": 1002.25	"F": 1}
{"v": 1	"t": 2400631	"P": 1002.75	"F": 1}
{"v": 1	"t": 2400651	"P": 1005.0	"F": 2}
{"v": 1	"t": 2400672	"P": 1009.0	"F": 2}
{"v": 1	"t": 2400692	"P": 1002.0	"F": 2}
{"v": 1	"t": 2400712	"P": 1004.0	"F": 2}
{"v": 1	"t": 2400733	"P": 1005.75	"F": 2}
{"v": 1	"t": 2400753	"P": 1002.75	"F": 1}
{"v": 1	"t": 2400774	"P": 1007.25	"F": 2}
{"v": 1	"t": 2400794	"P": 1004.75	"F": 2}
{"v": 1	"t": 2400815	"P": 1003.75	"F": 2}
{"v": 1	"t": 2400835	"P": 1006.0	"F": 2}
{"v": 1	"t": 2400856	"P": 1003.5	"F": 1}
{"v": 1	"t": 2400876	"P": 1002.5	"F": 2}
{"v": 1	"t": 2400896	"P": 1006.0	"F": 1}
{"v": 1	"t": 2400917	"P": 1004.5	"F": 1}
{"v": 1	"t": 2400937	"P": 1002.0	"F": 2}
{"v": 1	"t": 2400957	"P": 1002.25	"F": 2}
{"v": 1	"t": 2400978	"P": 1008.25	"F": 2}
{"v": 1	"t": 2400998	"P": 1007.0	"F": 2}
{"v": 1	"t": 2401018	"P": 1002.0	"F": 1}
{"v": 1	"t": 2401038	"P": 1001.5	"F": 1}
{"v": 1	"t": 2401059	"P": 1006.5	"F": 2}
{"v": 1	"t": 2401079	"P": 1006.75	"F": 2}
{"v": 1	"t": 2401099	"P": 1004.25	"F": 1}
{"v": 1	"t": 2401120	"P": 1001.25	"F": 2}
{"v": 1	"t": 2401140	"P": 1006.5	"F": 2}
{"v": 1	"t": 2401160	"P": 1006.5	"F": 2}
{"v": 1	"t": 2401181	"P": 1003.0	"F": 2}
{"v": 1	"t": 2401201	"P": 1000.25	"F": 1}
{"v": 1	"t": 2401221	"P": 1004.5	"F": 1}
{"v": 1	"t": 2401241	"P": 1006.5	"F": 1}
{"v": 1	"t": 2401262	"P": 1004.75	"F": 1}
{"v": 1	"t": 2401282	"P": 1002.0	"F": 2}
{"v": 1	"t": 2401302	"P": 1006.0	"F": 1	"C": 46.77	"D": 3258	"sn": 54091929832280	"file": "/data/device_log/data0000.out"}
{"v": 1	"t": 2401323	"P": 1007.0	"F": 2}
{"v": 1	"t": 2401343	"P": 1003.0	"F": 2}
{"v": 1	"t": 2401363	"P": 1001.5	"F": 2}
{"v": 1	"t": 2401384	"P": 1007.0	"F": 2}
{"v": 1	"t": 2401404	"P": 1002.25	"F": 2}
{"v": 1	"t": 2401425	"P": 1002.25	"F": 2}
{"v": 1	"t": 2401445	"P": 1006.5	"F": 1}
{"v": 1	"t": 2401466	"P": 1003.5	"F": 2}
{"v": 1	"t": 2401486	"P": 1002.0	"F": 2}
{"v": 1	"t": 2401506	"P": 1004.5	"F": 2}
{"v": 1	"t": 2401526	"P": 1005.75	"F": 1}
{"v": 1	"t": 2401547	"P": 1004.0	"F": 2}
{"v": 1	"t": 2401567	"P": 1003.0	"F": 2}
{"v": 1	"t": 2401587	"P": 1003.75	"F": 1}
{"v": 1	"t": 2401608	"P": 1008.5	"F": 1}
{"v": 1	"t": 2401628	"P": 1006.25	"F": 2}
{"v": 1	"t": 2401648	"P": 1003.5	"F": 2}
{"v": 1	"t": 2401668	"P": 1003.0	"F": 2}
{"v": 1	"t": 2401689	"P": 1007.25	"F": 2}
{"v": 1	"t": 2401709	"P": 1007.0	"F": 1}
{"v": 1	"t": 2401729	"P": 1003.0	"F": 1}
{"v": 1	"t": 2401750	"P": 1000.25	"F": 2}
{"v": 1	"t": 2401770	"P": 1006.75	"F": 2}
{"v": 1	"t": 2401790	"P": 1005.25	"F": 2}
{"v": 1	"t": 2401811	"P": 1003.25	"F": 2}
{"v": 1	"t": 2401831	"P": 1001.25	"F": 1}
{"v": 1	"t": 2401851	"P": 1007.25	"F": 2}
{"v": 1	"t": 2401872	"P": 1006.5	"F": 2}
{"v": 1	"t": 2401892	"P": 1004.5	"F": 2}
{"v": 1	"t": 2401912	"P": 1002.0	"F": 2}
{"v": 1	"t": 2401932	"P": 1005.75	"F": 2}
{"v": 1	"t": 2401953	"P": 1006.75	"F": 2}
{"v": 1	"t": 2401973	"P": 1002.5	"F": 1}
{"v": 1	"t": 2401994	"P": 1006.25	"F": 2}
{"v": 1	"t": 2402014	"P": 1005.25	"F": 1}
{"v": 1	"t": 2402034	"P": 1001.0	"F": 2}
{"v": 1	"t": 2402055	"P": 1004.25	"F": 1}
{"v": 1	"t": 2402075	"P": 1006.25	"F": 2}
{"v": 1	"t": 2402095	"P": 1006.75	"F": 2}
{"v": 1	"t": 2402116	"P": 1001.5	"F": 2}
{"v": 1	"t": 2402136	"P": 1002.75	"F": 2}
{"v": 1	"t": 2402156	"P": 1007.5	"F": 1}
{"v": 1	"t": 2402177	"P": 1005.5	"F": 1}
{"v": 1	"t": 2402197	"P": 1001.5	"F": 2}
{"v": 1	"t": 2402217	"P": 1000.0	"F": 2}
{"v": 1	"t": 2402237	"P": 1007.25	"F": 2}
{"v": 1	"t": 2402258	"P": 1006.25	"F": 2}
{"v": 1	"t": 2402278	"P": 1003.75	"F": 1}
{"v": 1	"t": 2402298	"P": 1001.0	"F": 1}
{"v": 1	"t": 2402319	"P": 1006.0	"F": 2	"C": 46.785	"D": 3258	"sn": 54091929832280	"file": "/data/device_log/data0000.out"}
{"v": 1	"t": 2402339	"P": 1005.5	"F": 1}
{"v": 1	"t": 2402359	"P": 1005.25	"F": 1}
{"v": 1	"t": 2402380	"P": 1002.25	"F": 2}
{"v": 1	"t": 2402400	"P": 1005.75	"F": 2}
{"v": 1	"t": 2402420	"P": 1006.75	"F": 2}
{"v": 1	"t": 2402441	"P": 1005.0	"F": 2}
{"v": 1	"t": 2402461	"P": 1002.25	"F": 1}
{"v": 1	"t": 2402481	"P": 1003.5	"F": 1}
{"v": 1	"t": 2402502	"P": 1007.25	"F": 2}
{"v": 1	"t": 2402522	"P": 1000.75	"F": 2}
{"v": 1	"t": 2402543	"P": 1006.0	"F": 1}
{"v": 1	"t": 2402563	"P": 1006.0	"F": 2}
{"v": 1	"t": 2402583	"P": 1002.0	"F": 2}
{"v": 1	"t": 2402604	"P": 1003.0	"F": 1}
{"v": 1	"t": 2402624	"P": 1008.0	"F": 1}
{"v": 1	"t": 2402644	"P": 1006.0	"F": 2}
{"v": 1	"t": 2402664	"P": 1002.0	"F": 2}
{"v": 1	"t": 2402685	"P": 1002.0	"F": 1}
{"v": 1	"t": 2402705	"P": 1008.25	"F": 1}
{"v": 1	"t": 2402725	"P": 1005.5	"F": 2}
{"v": 1	"t": 2402746	"P": 1002.25	"F": 1}
{"v": 1	"t": 2402766	"P": 1001.0	"F": 2}
{"v": 1	"t": 2402786	"P": 1007.0	"F": 2}
{"v": 1	"t": 2402806	"P": 1007.5	"F": 2}
{"v": 1	"t": 2402827	"P": 1003.0	"F": 1}
{"v": 1	"t": 2402847	"P": 1001.5	"F": 2}
{"v": 1	"t": 2402867	"P": 1004.25	"F": 1}
{"v": 1	"t": 2402888	"P": 1007.0	"F": 1}
{"v": 1	"t": 2402908	"P": 1004.75	"F": 1}
{"v": 1	"t": 2402928	"P": 1003.0	"F": 1}
{"v": 1	"t": 2402949	"P": 1003.5	"F": 1}
{"v": 1	"t": 2402969	"P": 1008.25	"F": 2}
{"v": 1	"t": 2402989	"P": 1005.5	"F": 1}
{"v": 1	"t": 2403010	"P": 1001.0	"F": 2}
{"v": 1	"t": 2403030	"P": 1003.0	"F": 1}
{"v": 1	"t": 2403050	"P": 1007.75	"F": 2}
{"v": 1	"t": 2403071	"P": 1003.75	"F": 1}
{"v": 1	"t": 2403091	"P": 1003.25	"F": 1}
{"v": 1	"t": 2403112	"P": 1008.5	"F": 2}
{"v": 1	"t": 2403132	"P": 1002.5	"F": 1}
{"v": 1	"t": 2403152	"P": 1000.75	"F": 1}
{"v": 1	"t": 2403172	"P": 1006.0	"F": 2}
{"v": 1	"t": 2403193	"P": 1007.5	"F": 1}
{"v": 1	"t": 2403213	"P": 1001.75	"F": 2}
{"v": 1	"t": 2403233	"P": 1001.75	"F": 2}
{"v": 1	"t": 2403254	"P": 1005.5	"F": 2}
{"v": 1	"t": 2403274	"P": 1006.75	"F": 2}
{"v": 1	"t": 2403294	"P": 1004.5	"F": 2}
{"v": 1	"t": 2403315	"P": 1000.25	"F": 1}
{"v": 1	"t": 2403335	"P": 1004.25	"F": 2	"C": 46.81	"D": 3258	"sn": 54091929832280	"file": "/data/device_log/data0000.out"}
{"v": 1	"t": 2403355	"P": 1006.25	"F": 2}
{"v": 1	"t": 2403376	"P": 1004.0	"F": 2}
{"v": 1	"t": 2403396	"P": 1001.25	"F": 2}
{"v": 1	"t": 2403416	"P": 1003.5	"F": 1}
{"v": 1	"t": 2403436	"P": 1008.75	"F": 1}
{"v": 1	"t": 2403457	"P": 1005.25	"F": 1}
{"v": 1	"t": 2403477	"P": 1002.25	"F": 1}
{"v": 1	"t": 2403497	"P": 1002.75	"F": 2}
{"v": 1	"t": 2403518	"P": 1008.25	"F": 1}
{"v": 1	"t": 2403538	"P": 1005.25	"F": 1}
{"v": 1	"t": 2403558	"P": 1002.75	"F": 2}
{"v": 1	"t": 2403579	"P": 1004.0	"F": 1}
{"v": 1	"t": 2403599	"P": 1008.0	"F": 2}
{"v": 1	"t": 2403619	"P": 1006.75	"F": 1}
{"v": 1	"t": 2403640	"P": 1001.75	"F": 1}
{"v": 1	"t": 2403660	"P": 1006.0	"F": 1}
{"v": 1	"t": 2403681	"P": 1005.75	"F": 1}
{"v": 1	"t": 2403701	"P": 1002.5	"F": 2}
{"v": 1	"t": 2403721	"P": 1004.25	"F": 1}
{"v": 1	"t": 2403742	"P": 1004.75	"F": 1}
{"v": 1	"t": 2403762	"P": 1000.75	"F": 1}
{"v": 1	"t": 2403782	"P": 1000.5	"F": 2}
{"v": 1	"t": 2403803	"P": 1009.25	"F": 1}
{"v": 1	"t": 2403823	"P": 1005.25	"F": 1}
{"v": 1	"t": 2403843	"P": 1001.75	"F": 2}
{"v": 1	"t": 2403863	"P": 1003.25	"F": 1}
{"v": 1	"t": 2403884	"P": 1006.0	"F": 2}
{"v": 1	"t": 2403904	"P": 1006.75	"F": 2}
{"v": 1	"t": 2403924	"P": 1004.5	"F": 1}
{"v": 1	"t": 2403945	"P": 1000.75	"F": 1}
{"v": 1	"t": 2403965	"P": 1005.5	"F": 1}
{"v": 1	"t": 2403985	"P": 1005.75	"F": 1}
{"v": 1	"t": 2404006	"P": 1004.75	"F": 2}
{"v": 1	"t": 2404026	"P": 1000.75	"F": 1}
{"v": 1	"t": 2404046	"P": 1004.0	"F": 1}
{"v": 1	"t": 2404066	"P": 1005.75	"F": 1}
{"v": 1	"t": 2404087	"P": 1006.0	"F": 2}
{"v": 1	"t": 2404107	"P": 1002.0	"F": 1}
{"v": 1	"t": 2404127	"P": 1003.5	"F": 1}
{"v": 1	"t": 2404148	"P": 1007.25	"F": 1}
{"v": 1	"t": 2404168	"P": 1005.75	"F": 1}
{"v": 1	"t": 2404188	"P": 1002.25	"F": 1}
{"v": 1	"t": 2404209	"P": 1003.75	"F": 2}
{"v": 1	"t": 2404229	"P": 1007.5	"F": 1}
{"v": 1	"t": 2404250	"P": 1002.75	"F": 2}
{"v": 1	"t": 2404270	"P": 1006.25	"F": 2}
{"v": 1	"t": 2404291	"P": 1004.0	"F": 1}
{"v": 1	"t": 2404311	"P": 1004.0	"F": 1}
{"v": 1	"t": 2404332	"P": 1006.75	"F": 1}
{"v": 1	"t": 2404352	"P": 1001.0	"F": 1	"C": 46.755	"D": 3258	"sn": 54091929832280	"file": "/data/device_log/data0000.out"}
{"v": 1	"t": 2404372	"P": 1004.5	"F": 1}
{"v": 1	"t": 2404393	"P": 1004.5	"F": 2}
{"v": 1	"t": 2404413	"P": 1000.75	"F": 2}
{"v": 1	"t": 2404434	"P": 1003.25	"F": 1}
{"v": 1	"t": 2404454	"P": 1007.5	"F": 2}
{"v": 1	"t": 2404474	"P": 1007.0	"F": 1}
{"v": 1	"t": 2404494	"P": 1003.25	"F": 1}
{"v": 1	"t": 2404515	"P": 1002.75	"F": 2}
{"v": 1	"t": 2404535	"P": 1008.25	"F": 2}
{"v": 1	"t": 2404555	"P": 1006.25	"F": 1}
{"v": 1	"t": 2404576	"P": 1001.5	"F": 2}
{"v": 1	"t": 2404596	"P": 1003.25	"F": 1}
{"v": 1	"t": 2404616	"P": 1007.0	"F": 2}
{"v": 1	"t": 2404637	"P": 1007.0	"F": 2}
{"v": 1	"t": 2404657	"P": 1004.25	"F": 2}
{"v": 1	"t": 2404677	"P": 1000.5	"F": 1}
{"v": 1	"t": 2404697	"P": 1005.0	"F": 1}
{"v": 1	"t": 2404718	"P": 1007.5	"F": 1}
{"v": 1	"t": 2404738	"P": 1005.0	"F": 1}
{"v": 1	"t": 2404758	"P": 1001.5	"F": 1}
{"v": 1	"t": 2404779	"P": 1002.0	"F": 2}
{"v": 1	"t": 2404799	"P": 1009.0	"F": 1}
{"v": 1	"t": 2404819	"P": 1005.5	"F": 1}
{"v": 1	"t": 2404840	"P": 1002.25	"F": 2}
{"v": 1	"t": 2404860	"P": 1004.0	"F": 2}
{"v": 1	"t": 2404880	"P": 1007.5	"F": 2}
{"v": 1	"t": 2404900	"P": 1006.25	"F": 2}
{"v": 1	"t": 2404921	"P": 1003.0	"F": 1}
{"v": 1	"t": 2404941	"P": 1007.25	"F": 1}
{"v": 1	"t": 2404962	"P": 1004.25	"F": 1}
{"v": 1	"t": 2404982	"P": 1002.25	"F": 1}
{"v": 1	"t": 2405002	"P": 1005.0	"F": 2}
{"v": 1	"t": 2405023	"P": 1007.0	"F": 2}
{"v": 1	"t": 2405043	"P": 1004.5	"F": 2}
{"v": 1	"t": 2405063	"P": 1002.5	"F": 1}
{"v": 1	"t": 2405084	"P": 1003.75	"F": 2}
{"v": 1	"t": 2405104	"P": 1007.25	"F": 1}
{"v": 1	"t": 2405124	"P": 1005.5	"F": 2}
{"v": 1	"t": 2405144	"P": 1001.25	"F": 2}
{"v": 1	"t": 2405165	"P": 1002.25	"F": 2}
{"v": 1	"t": 2405185	"P": 1008.25	"F": 1}
{"v": 1	"t": 2405205	"P": 1006.5	"F": 2}
{"v": 1	"t": 2405226	"P": 1004.75	"F": 1}
{"v": 1	"t": 2405246	"P": 1001.0	"F": 2}
{"v": 1	"t": 2405266	"P": 1007.5	"F": 1}
{"v": 1	"t": 2405287	"P": 1008.0	"F": 1}
{"v": 1	"t": 2405307	"P": 1002.75	"F": 2}
{"v": 1	"t": 2405327	"P": 1002.75	"F": 1}
{"v": 1	"t": 2405347	"P": 1005.75	"F": 1}
{"v": 1	"t": 2405368	"P": 1006.0	"F": 1	"C": 46.84	"D": 3257	"sn": 54091929832280	"file": "/data/device_log/data0000.out"}
{"v": 1	"t": 2405388	"P": 1005.0	"F": 2}
{"v": 1	"t": 2405408	"P": 1002.0	"F": 1}
{"v": 1	"t": 2405429	"P": 1005.5	"F": 1}
{"v": 1	"t": 2405449	"P": 1008.25	"F": 2}
{"v": 1	"t": 2405469	"P": 1004.0	"F": 1}
{"v": 1	"t": 2405490	"P": 1002.75	"F": 1}
{"v": 1	"t": 2405510	"P": 1006.5	"F": 2}
{"v": 1	"t": 2405531	"P": 1003.5	"F": 2}
{"v": 1	"t": 2405551	"P": 1002.25	"F": 1}
{"v": 1	"t": 2405571	"P": 1007.5	"F": 1}
{"v": 1	"t": 2405592	"P": 1005.25	"F": 1}
{"v": 1	"t": 2405612	"P": 1002.0	"F": 2}
{"v": 1	"t": 2405632	"P": 1002.25	"F": 1}
{"v": 1	"t": 2405653	"P": 1008.75	"F": 2}
{"v": 1	"t": 2405673	"P": 1005.25	"F": 1}
{"v": 1	"t": 2405693	"P": 1002.25	"F": 2}
{"v": 1	"t": 2405713	"P": 1001.0	"F": 1}
{"v": 1	"t": 2405734	"P": 1007.5	"F": 2}
{"v": 1	"t": 2405754	"P": 1006.5	"F": 1}
{"v": 1	"t": 2405774	"P": 1002.75	"F": 2}
{"v": 1	"t": 2405795	"P": 1001.75	"F": 1}
{"v": 1	"t": 2405815	"P": 1004.5	"F": 2}
{"v": 1	"t": 2405835	"P": 1008.5	"F": 1}
{"v": 1	"t": 2405856	"P": 1004.5	"F": 2}
{"v": 1	"t": 2405876	"P": 1000.5	"F": 2}
{"v": 1	"t": 2405896	"P": 1005.0	"F": 1}
{"v": 1	"t": 2405916	"P": 1006.75	"F": 1}
{"v": 1	"t": 2405937	"P": 1004.5	"F": 1}
{"v": 1	"t": 2405957	"P": 1002.0	"F": 2}
{"v": 1	"t": 2405977	"P": 1004.25	"F": 2}
{"v": 1	"t": 2405998	"P": 1007.5	"F": 1}
{"v": 1	"t": 2406018	"P": 1005.5	"F": 1}
{"v": 1	"t": 2406038	"P": 1001.5	"F": 2}
{"v": 1	"t": 2406059	"P": 1006.25	"F": 1}
{"v": 1	"t": 2406079	"P": 1004.5	"F": 1}
{"v": 1	"t": 2406100	"P": 1002.0	"F": 2}
{"v": 1	"t": 2406120	"P": 1005.0	"F": 1}
{"v": 1	"t": 2406140	"P": 1007.0	"F": 1}
{"v": 1	"t": 2406160	"P": 1004.75	"F": 1}
{"v": 1	"t": 2406181	"P": 1002.25	"F": 1}
{"v": 1	"t": 2406201	"P": 1003.75	"F": 1}
{"v": 1	"t": 2406221	"P": 1008.75	"F": 1}
{"v": 1	"t": 2406242	"P": 1005.0	"F": 1}
{"v": 1	"t": 2406262	"P": 1001.75	"F": 1}
{"v": 1	"t": 2406282	"P": 1002.75	"F": 2}
{"v": 1	"t": 2406303	"P": 1008.5	"F": 1}
{"v": 1	"t": 2406323	"P": 1005.25	"F": 1}
{"v": 1	"t": 2406343	"P": 1003.75	"F": 1}
{"v": 1	"t": 2406363	"P": 1001.5	"F": 1}
{"v": 1	"t": 2406384	"P": 1008.0	"F": 1	"C": 46.81	"D": 3257	"sn": 54091929832280	"file": "/data/device_log/data0000.out"}
{"v": 1	"t": 2406404	"P": 1007.25	"F": 1}
{"v": 1	"t": 2406424	"P": 1002.0	"F": 1}
{"v": 1	"t": 2406445	"P": 1002.25	"F": 1}
{"v": 1	"t": 2406465	"P": 1006.75	"F": 1}
{"v": 1	"t": 2406485	"P": 1006.25	"F": 1}
{"v": 1	"t": 2406506	"P": 1001.75	"F": 2}
{"v": 1	"t": 2406526	"P": 1002.25	"F": 2}
{"v": 1	"t": 2406546	"P": 1004.5	"F": 2}
{"v": 1	"t": 2406566	"P": 1005.75	"F": 1}
{"v": 1	"t": 2406587	"P": 1004.75	"F": 1}
{"v": 1	"t": 2406607	"P": 1002.25	"F": 1}
{"v": 1	"t": 2406628	"P": 1008.0	"F": 2}
{"v": 1	"t": 2406648	"P": 1003.5	"F": 1}
{"v": 1	"t": 2406668	"P": 1004.0	"F": 2}
{"v": 1	"t": 2406689	"P": 1002.75	"F": 1}
{"v": 1	"t": 2406709	"P": 1007.5	"F": 2}
{"v": 1	"t": 2406729	"P": 1007.5	"F": 1}
{"v": 1	"t": 2406749	"P": 1002.5	"F": 1}
{"v": 1	"t": 2406770	"P": 1003.75	"F": 1}
{"v": 1	"t": 2406790	"P": 1006.75	"F": 1}
{"v": 1	"t": 2406810	"P": 1005.5	"F": 1}
{"v": 1	"t": 2406831	"P": 1002.5	"F": 1}
{"v": 1	"t": 2406851	"P": 1001.0	"F": 1}
{"v": 1	"t": 2406871	"P": 1008.0	"F": 1}
{"v": 1	"t": 2406892	"P": 1005.25	"F": 1}
{"v": 1	"t": 2406912	"P": 1003.25	"F": 1}
{"v": 1	"t": 2406932	"P": 1001.75	"F": 1}
{"v": 1	"t": 2406952	"P": 1006.75	"F": 1}
{"v": 1	"t": 2406973	"P": 1007.0	"F": 1}
{"v": 1	"t": 2406993	"P": 1002.0	"F": 2}
{"v": 1	"t": 2407013	"P": 999.0	"F": 1}
{"v": 1	"t": 2407034	"P": 1004.5	"F": 2}
{"v": 1	"t": 2407054	"P": 1007.0	"F": 1}
{"v": 1	"t": 2407074	"P": 1004.75	"F": 1}
{"v": 1	"t": 2407095	"P": 1000.75	"F": 2}
{"v": 1	"t": 2407115	"P": 1006.25	"F": 2}
{"v": 1	"t": 2407135	"P": 1005.75	"F": 1}
{"v": 1	"t": 2407156	"P": 1002.5	"F": 1}
{"v": 1	"t": 2407176	"P": 1006.0	"F": 2}
{"v": 1	"t": 2407197	"P": 1004.75	"F": 1}
{"v": 1	"t": 2407217	"P": 1003.0	"F": 1}
{"v": 1	"t": 2407237	"P": 1002.25	"F": 1}
{"v": 1	"t": 2407258	"P": 1008.0	"F": 2}
{"v": 1	"t": 2407278	"P": 1003.75	"F": 2}
{"v": 1	"t": 2407298	"P": 1001.5	"F": 2}
{"v": 1	"t": 2407318	"P": 1000.75	"F": 1}
{"v": 1	"t": 2407339	"P": 1007.75	"F": 1}
{"v": 1	"t": 2407359	"P": 1006.5	"F": 1}
{"v": 1	"t": 2407379	"P": 1003.75	"F": 1}
{"v": 1	"t": 2407400	"P": 1003.0	"F": 1	"C": 46.815	"D": 3257	"sn": 54091929832280	"file": "/data/device_log/data0000.out"}
{"v": 1	"t": 2407420	"P": 1007.75	"F": 1}
{"v": 1	"t": 2407440	"P": 1006.25	"F": 1}
{"v": 1	"t": 2407461	"P": 1003.0	"F": 1}
{"v": 1	"t": 2407481	"P": 1001.75	"F": 2}
{"v": 1	"t": 2407501	"P": 1005.0	"F": 1}
{"v": 1	"t": 2407521	"P": 1006.75	"F": 1}
{"v": 1	"t": 2407542	"P": 1003.75	"F": 1}
{"v": 1	"t": 2407562	"P": 1000.25	"F": 2}
{"v": 1	"t": 2407582	"P": 1006.75	"F": 2}
{"v": 1	"t": 2407603	"P": 1008.0	"F": 2}
{"v": 1	"t": 2407623	"P": 1005.75	"F": 1}
{"v": 1	"t": 2407643	"P": 1001.0	"F": 1}
{"v": 1	"t": 2407664	"P": 1004.75	"F": 2}
{"v": 1	"t": 2407684	"P": 1007.5	"F": 1}
{"v": 1	"t": 2407704	"P": 1002.75	"F": 2}
{"v": 1	"t": 2407725	"P": 1001.25	"F": 2}
{"v": 1	"t": 2407745	"P": 1007.5	"F": 1}
{"v": 1	"t": 2407766	"P": 1004.25	"F": 1}
{"v": 1	"t": 2407786	"P": 1006.25	"F": 2}
{"v": 1	"t": 2407807	"P": 1003.5	"F": 1}
{"v": 1	"t": 2407827	"P": 1000.75	"F": 2}
{"v": 1	"t": 2407848	"P": 1007.25	"F": 1}
{"v": 1	"t": 2407868	"P": 1005.0	"F": 2}
{"v": 1	"t": 2407889	"P": 1002.5	"F": 1}
{"v": 1	"t": 2407909	"P": 1008.25	"F": 2}
{"v": 1	"t": 2407929	"P": 1005.75	"F": 1}
{"v": 1	"t": 2407949	"P": 1003.75	"F": 1}
{"v": 1	"t": 2407970	"P": 1002.5	"F": 2}
{"v": 1	"t": 2407990	"P": 1005.75	"F": 2}
{"v": 1	"t": 2408010	"P": 1008.0	"F": 2}
{"v": 1	"t": 2408031	"P": 1003.0	"F": 2}
{"v": 1	"t": 2408051	"P": 1001.5	"F": 2}
{"v": 1	"t": 2408071	"P": 1006.25	"F": 2}
{"v": 1	"t": 2408091	"P": 1005.5	"F": 2}
{"v": 1	"t": 2408112	"P": 1004.25	"F": 2}
{"v": 1	"t": 2408132	"P": 1002.5	"F": 1}
{"v": 1	"t": 2408152	"P": 1004.0	"F": 2}
{"v": 1	"t": 2408173	"P": 1006.5	"F": 1}
{"v": 1	"t": 2408193	"P": 1004.75	"F": 1}
{"v": 1	"t": 2408213	"P": 1003.0	"F": 2}
{"v": 1	"t": 2408234	"P": 1004.75	"F": 1}
{"v": 1	"t": 2408254	"P": 1007.75	"F": 1}
{"v": 1	"t": 2408274	"P": 1005.75	"F": 2}
{"v": 1	"t": 2408294	"P": 1001.5	"F": 2}
{"v": 1	"t": 2408315	"P": 1002.75	"F": 1}
{"v": 1	"t": 2408335	"P": 1010.0	"F": 1}
{"v": 1	"t": 2408356	"P": 1006.0	"F": 1}
{"v": 1	"t": 2408376	"P": 1007.5	"F": 1}
{"v": 1	"t": 2408397	"P": 1005.25	"F": 2}
{"v": 1	"t": 2408417	"P": 1002.75	"F": 2	"C": 46.835	"D": 3257	"sn": 54091929832280	"file": "/data/device_log/data0000.out"}
{"v": 1	"t": 2408438	"P": 1009.0	"F": 1}
{"v": 1	"t": 2408458	"P": 1003.75	"F": 2}
{"v": 1	"t": 2408478	"P": 1002.75	"F": 1}
{"v": 1	"t": 2408499	"P": 1004.0	"F": 2}
{"v": 1	"t": 2408519	"P": 1008.75	"F": 2}
{"v": 1	"t": 2408539	"P": 1007.5	"F": 2}
{"v": 1	"t": 2408559	"P": 1003.75	"F": 1}
{"v": 1	"t": 2408580	"P": 1004.0	"F": 2}
{"v": 1	"t": 2408600	"P": 1007.0	"F": 2}
{"v": 1	"t": 2408620	"P": 1006.25	"F": 1}
{"v": 1	"t": 2408641	"P": 1003.75	"F": 1}
{"v": 1	"t": 2408661	"P": 1002.0	"F": 2}
{"v": 1	"t": 2408681	"P": 1006.25	"F": 2}
{"v": 1	"t": 2408702	"P": 1007.25	"F": 1}
{"v": 1	"t": 2408722	"P": 1002.0	"F": 1}
{"v": 1	"t": 2408742	"P": 1001.5	"F": 2}
{"v": 1	"t": 2408762	"P": 1008.25	"F": 2}
{"v": 1	"t": 2408783	"P": 1006.0	"F": 2}
{"v": 1	"t": 2408803	"P": 1004.5	"F": 1}
{"v": 1	"t": 2408823	"P": 1000.5	"F": 2}
{"v": 1	"t": 2408844	"P": 1004.5	"F": 2}
{"v": 1	"t": 2408864	"P": 1005.5	"F": 1}
{"v": 1	"t": 2408884	"P": 1005.0	"F": 2}
{"v": 1	"t": 2408905	"P": 1000.25	"F": 1}
{"v": 1	"t": 2408925	"P": 1004.75	"F": 1}
{"v": 1	"t": 2408945	"P": 1007.5	"F": 1}
{"v": 1	"t": 2408966	"P": 1002.75	"F": 2}
{"v": 1	"t": 2408986	"P": 1003.75	"F": 1}
{"v": 1	"t": 2409007	"P": 1006.5	"F": 2}
{"v": 1	"t": 2409027	"P": 1001.5	"F": 1}
{"v": 1	"t": 2409047	"P": 1001.0	"F": 2}
{"v": 1	"t": 2409067	"P": 1005.75	"F": 2}
{"v": 1	"t": 2409088	"P": 1008.75	"F": 2}
{"v": 1	"t": 2409108	"P": 1005.0	"F": 2}
{"v": 1	"t": 2409128	"P": 1002.5	"F": 1}
{"v": 1	"t": 2409149	"P": 1003.75	"F": 2}
{"v": 1	"t": 2409169	"P": 1008.75	"F": 1}
{"v": 1	"t": 2409189	"P": 1005.25	"F": 1}
{"v": 1	"t": 2409209	"P": 1004.5	"F": 2}
{"v": 1	"t": 2409230	"P": 1001.25	"F": 2}
{"v": 1	"t": 2409250	"P": 1008.5	"F": 1}
{"v": 1	"t": 2409270	"P": 1005.75	"F": 2}
{"v": 1	"t": 2409291	"P": 1002.75	"F": 2}
{"v": 1	"t": 2409311	"P": 1001.75	"F": 1}
{"v": 1	"t": 2409331	"P": 1005.0	"F": 1}
{"v": 1	"t": 2409352	"P": 1008.0	"F": 1}
{"v": 1	"t": 2409372	"P": 1003.75	"F": 1}
{"v": 1	"t": 2409392	"P": 1002.25	"F": 2}
{"v": 1	"t": 2409412	"P": 1005.5	"F": 1}
{"v": 1	"t": 2409433	"P": 1006.75	"F": 1	"C": 46.825	"D": 3257	"sn": 54091929832280	"file": "/data/device_log/data0000.out"}
{"v": 1	"t": 2409453	"P": 1004.5	"F": 2}
{"v": 1	"t": 2409473	"P": 1001.5	"F": 2}
{"v": 1	"t": 2409494	"P": 1004.75	"F": 1}
{"v": 1	"t": 2409514	"P": 1008.5	"F": 2}
{"v": 1	"t": 2409534	"P": 1004.25	"F": 1}
{"v": 1	"t": 2409555	"P": 1004.5	"F": 2}
{"v": 1	"t": 2409575	"P": 1008.75	"F": 1}
{"v": 1	"t": 2409596	"P": 1002.5	"F": 2}
{"v": 1	"t": 2409616	"P": 1001.25	"F": 2}
{"v": 1	"t": 2409636	"P": 1008.0	"F": 1}
{"v": 1	"t": 2409657	"P": 1005.75	"F": 1}
{"v": 1	"t": 2409677	"P": 1003.25	"F": 1}
{"v": 1	"t": 2409697	"P": 1000.75	"F": 2}
{"v": 1	"t": 2409718	"P": 1006.25	"F": 1}
{"v": 1	"t": 2409738	"P": 1006.75	"F": 1}
{"v": 1	"t": 2409758	"P": 1003.75	"F": 1}
{"v": 1	"t": 2409778	"P": 1000.75	"F": 2}
{"v": 1	"t": 2409799	"P": 1005.5	"F": 2}
{"v": 1	"t": 2409819	"P": 1007.25	"F": 1}
{"v": 1	"t": 2409839	"P": 1003.25	"F": 2}
{"v": 1	"t": 2409860	"P": 1000.75	"F": 1}
{"v": 1	"t": 2409880	"P": 1006.5	"F": 1}
{"v": 1	"t": 2409900	"P": 1007.0	"F": 2}
{"v": 1	"t": 2409920	"P": 1005.5	"F": 2}
{"v": 1	"t": 2409941	"P": 1001.5	"F": 1}
{"v": 1	"t": 2409961	"P": 1003.25	"F": 1}
{"v": 1	"t": 2409981	"P": 1006.5	"F": 1}
{"v": 1	"t": 2410002	"P": 1005.0	"F": 2}
{"v": 1	"t": 2410022	"P": 1003.25	"F": 1}
{"v": 1	"t": 2410042	"P": 1005.0	"F": 2}
{"v": 1	"t": 2410063	"P": 1007.0	"F": 2}
{"v": 1	"t": 2410083	"P": 1003.0	"F": 1}
{"v": 1	"t": 2410104	"P": 1004.0	"F": 2}
{"v": 1	"t": 2410124	"P": 1007.75	"F": 1}
{"v": 1	"t": 2410144	"P": 1001.5	"F": 1}
{"v": 1	"t": 2410165	"P": 1001.75	"F": 1}
{"v": 1	"t": 2410185	"P": 1004.25	"F": 1}
{"v": 1	"t": 2410205	"P": 1007.0	"F": 1}
{"v": 1	"t": 2410226	"P": 1006.0	"F": 2}
{"v": 1	"t": 2410246	"P": 1001.75	"F": 2}
{"v": 1	"t": 2410266	"P": 1005.25	"F": 1}
{"v": 1	"t": 2410286	"P": 1008.25	"F": 1}
{"v": 1	"t": 2410307	"P": 1003.0	"F": 1}
{"v": 1	"t": 2410327	"P": 1002.75	"F": 1}
{"v": 1	"t": 2410347	"P": 1004.0	"F": 2}
{"v": 1	"t": 2410368	"P": 1008.25	"F": 1}
{"v": 1	"t": 2410388	"P": 1006.25	"F": 1}
{"v": 1	"t": 2410408	"P": 1004.5	"F": 1}
{"v": 1	"t": 2410429	"P": 1002.25	"F": 1}
{"v": 1	"t": 2410449	"P": 1007.0	"F": 1	"C": 46.83	"D": 3257	"sn": 54091929832280	"file": "/data/device_log/data0000.out"}
{"v": 1	"t": 2410469	"P": 1004.25	"F": 1}
{"v": 1	"t": 2410489	"P": 1003.75	"F": 1}
{"v": 1	"t": 2410510	"P": 1003.25	"F": 1}
{"v": 1	"t": 2410530	"P": 1008.0	"F": 2}
{"v": 1	"t": 2410551	"P": 1008.25	"F": 2}
{"v": 1	"t": 2410572	"P": 1006.75	"F": 2}
{"v": 1	"t": 2410592	"P": 1004.75	"F": 1}
{"v": 1	"t": 2410612	"P": 1002.25	"F": 2}
{"v": 1	"t": 2410633	"P": 1007.25	"F": 1}
{"v": 1	"t": 2410653	"P": 1004.75	"F": 1}
{"v": 1	"t": 2410674	"P": 1002.75	"F": 2}
{"v": 1	"t": 2410694	"P": 1007.25	"F": 2}
{"v": 1	"t": 2410714	"P": 1003.75	"F": 2}
{"v": 1	"t": 2410734	"P": 1000.5	"F": 2}
{"v": 1	"t": 2410755	"P": 1001.75	"F": 2}
{"v": 1	"t": 2410775	"P": 1007.0	"F": 1}
{"v": 1	"t": 2410795	"P": 1006.5	"F": 2}
{"v": 1	"t": 2410816	"P": 1004.5	"F": 2}
{"v": 1	"t": 2410836	"P": 1001.25	"F": 2}
{"v": 1	"t": 2410856	"P": 1006.25	"F": 2}
{"v": 1	"t": 2410877	"P": 1007.25	"F": 2}
{"v": 1	"t": 2410897	"P": 1003.75	"F": 2}
{"v": 1	"t": 2410917	"P": 1003.25	"F": 1}
{"v": 1	"t": 2410937	"P": 1005.5	"F": 2}
{"v": 1	"t": 2410958	"P": 1009.25	"F": 1}
{"v": 1	"t": 2410978	"P": 1004.75	"F": 2}
{"v": 1	"t": 2410998	"P": 1002.0	"F": 2}
{"v": 1	"t": 2411019	"P": 1003.25	"F": 2}
{"v": 1	"t": 2411039	"P": 1009.75	"F": 2}
{"v": 1	"t": 2411059	"P": 1005.25	"F": 2}
{"v": 1	"t": 2411080	"P": 1001.75	"F": 2}
{"v": 1	"t": 2411100	"P": 1003.5	"F": 2}
{"v": 1	"t": 2411120	"P": 1007.75	"F": 2}
{"v": 1	"t": 2411140	"P": 1005.75	"F": 2}
{"v": 1	"t": 2411161	"P": 1002.0	"F": 1}
{"v": 1	"t": 2411181	"P": 1003.75	"F": 1}
{"v": 1	"t": 2411202	"P": 1007.5	"F": 2}
{"v": 1	"t": 2411222	"P": 1002.75	"F": 2}
{"v": 1	"t": 2411243	"P": 1006.0	"F": 2}
{"v": 1	"t": 2411263	"P": 1004.75	"F": 2}
{"v": 1	"t": 2411284	"P": 1003.5	"F": 1}
{"v": 1	"t": 2411304	"P": 1007.5	"F": 2}
{"v": 1	"t": 2411324	"P": 1003.0	"F": 2}
{"v": 1	"t": 2411345	"P": 1003.75	"F": 2}
{"v": 1	"t": 2411365	"P": 1007.0	"F": 2}
{"v": 1	"t": 2411386	"P": 1004.25	"F": 1}
{"v": 1	"t": 2411406	"P": 1003.0	"F": 1}
{"v": 1	"t": 2411426	"P": 1008.0	"F": 2}
{"v": 1	"t": 2411447	"P": 1005.25	"F": 2}
{"v": 1	"t": 2411467	"P": 1004.25	"F": 1	"C": 46.81	"D": 3257	"sn": 54091929832280	"file": "/data/device_log/data0000.out"}
{"v": 1	"t": 2411487	"P": 1002.5	"F": 2}
{"v": 1	"t": 2411507	"P": 1006.0	"F": 2}
{"v": 1	"t": 2411528	"P": 1007.5	"F": 2}
{"v": 1	"t": 2411548	"P": 1004.5	"F": 1}
{"v": 1	"t": 2411568	"P": 1002.5	"F": 1}
{"v": 1	"t": 2411589	"P": 1004.5	"F": 2}
{"v": 1	"t": 2411609	"P": 1008.0	"F": 2}
{"v": 1	"t": 2411629	"P": 1005.5	"F": 2}
{"v": 1	"t": 2411650	"P": 1002.25	"F": 2}
{"v": 1	"t": 2411670	"P": 1004.75	"F": 2}
{"v": 1	"t": 2411690	"P": 1008.5	"F": 1}
{"v": 1	"t": 2411710	"P": 1005.5	"F": 2}
{"v": 1	"t": 2411731	"P": 1002.75	"F": 1}
{"v": 1	"t": 2411751	"P": 1003.0	"F": 2}
{"v": 1	"t": 2411771	"P": 1007.0	"F": 2}
{"v": 1	"t": 2411792	"P": 1005.75	"F": 2}
{"v": 1	"t": 2411812	"P": 1002.75	"F": 2}
{"v": 1	"t": 2411832	"P": 1004.25	"F": 2}
{"v": 1	"t": 2411853	"P": 1009.25	"F": 2}
{"v": 1	"t": 2411873	"P": 1007.5	"F": 2}
{"v": 1	"t": 2411893	"P": 1001.25	"F": 2}
{"v": 1	"t": 2411914	"P": 1005.75	"F": 2}
{"v": 1	"t": 2411934	"P": 1006.0	"F": 1}
{"v": 1	"t": 2411955	"P": 1003.0	"F": 2}
{"v": 1	"t": 2411975	"P": 1005.5	"F": 1}
{"v": 1	"t": 2411995	"P": 1008.25	"F": 1}
{"v": 1	"t": 2412015	"P": 1004.25	"F": 2}
{"v": 1	"t": 2412036	"P": 1002.25	"F": 2}
{"v": 1	"t": 2412056	"P": 1004.0	"F": 2}
{"v": 1	"t": 2412076	"P": 1009.25	"F": 1}
{"v": 1	"t": 2412097	"P": 1005.5	"F": 2}
{"v": 1	"t": 2412117	"P": 1001.0	"F": 1}
{"v": 1	"t": 2412137	"P": 1003.75	"F": 2}
{"v": 1	"t": 2412158	"P": 1008.5	"F": 2}
{"v": 1	"t": 2412178	"P": 1007.0	"F": 2}
{"v": 1	"t": 2412198	"P": 1003.75	"F": 1}
{"v": 1	"t": 2412218	"P": 1001.5	"F": 1}
{"v": 1	"t": 2412239	"P": 1007.25	"F": 2}
{"v": 1	"t": 2412259	"P": 1006.25	"F": 2}
{"v": 1	"t": 2412279	"P": 1003.25	"F": 2}
{"v": 1	"t": 2412300	"P": 1001.75	"F": 2}
{"v": 1	"t": 2412320	"P": 1007.0	"F": 2}
{"v": 1	"t": 2412340	"P": 1005.5	"F": 1}
{"v": 1	"t": 2412361	"P": 1003.5	"F": 1}
{"v": 1	"t": 2412381	"P": 1000.75	"F": 1}
{"v": 1	"t": 2412401	"P": 1006.25	"F": 1}
{"v": 1	"t": 2412422	"P": 1006.5	"F": 2}
{"v": 1	"t": 2412442	"P": 1002.25	"F": 2}
{"v": 1	"t": 2412462	"P": 1003.5	"F": 2}
{"v": 1	"t": 2412483	"P": 1006.25	"F": 1	"C": 46.815	"D": 3257	"sn": 54091929832280	"file": "/data/device_log/data0000.out"}
{"v": 1	"t": 2412503	"P": 1001.75	"F": 2}
{"v": 1	"t": 2412524	"P": 1001.5	"F": 2}
{"v": 1	"t": 2412544	"P": 1009.25	"F": 2}
{"v": 1	"t": 2412564	"P": 1005.25	"F": 2}
{"v": 1	"t": 2412584	"P": 1002.25	"F": 2}
{"v": 1	"t": 2412605	"P": 1002.75	"F": 1}
{"v": 1	"t": 2412625	"P": 1008.0	"F": 2}
{"v": 1	"t": 2412645	"P": 1005.0	"F": 1}
{"v": 1	"t": 2412666	"P": 1004.0	"F": 1}
{"v": 1	"t": 2412686	"P": 1001.25	"F": 2}
{"v": 1	"t": 2412706	"P": 1005.75	"F": 2}
{"v": 1	"t": 2412726	"P": 1009.5	"F": 1}
{"v": 1	"t": 2412747	"P": 1004.5	"F": 1}
{"v": 1	"t": 2412767	"P": 1001.25	"F": 2}
{"v": 1	"t": 2412787	"P": 1005.0	"F": 1}
{"v": 1	"t": 2412808	"P": 1008.25	"F": 2}
{"v": 1	"t": 2412828	"P": 1002.75	"F": 2}
{"v": 1	"t": 2412848	"P": 1003.0	"F": 1}
{"v": 1	"t": 2412869	"P": 1003.0	"F": 2}
{"v": 1	"t": 2412889	"P": 1008.0	"F": 2}
{"v": 1	"t": 2412909	"P": 1004.25	"F": 2}
{"v": 1	"t": 2412930	"P": 1001.25	"F": 1}
{"v": 1	"t": 2412950	"P": 1002.75	"F": 2}
{"v": 1	"t": 2412970	"P": 1009.0	"F": 1}
{"v": 1	"t": 2412990	"P": 1005.25	"F": 1}
{"v": 1	"t": 2413011	"P": 1007.0	"F": 1}
{"v": 1	"t": 2413032	"P": 1005.75	"F": 2}
{"v": 1	"t": 2413052	"P": 1000.75	"F": 2}
{"v": 1	"t": 2413073	"P": 1007.5	"F": 2}
{"v": 1	"t": 2413093	"P": 1003.75	"F": 1}
{"v": 1	"t": 2413113	"P": 1000.25	"F": 2}
{"v": 1	"t": 2413134	"P": 1003.0	"F": 1}
{"v": 1	"t": 2413154	"P": 1006.75	"F": 1}
{"v": 1	"t": 2413174	"P": 1004.75	"F": 2}
{"v": 1	"t": 2413194	"P": 1002.5	"F": 1}
{"v": 1	"t": 2413215	"P": 1003.5	"F": 2}
{"v": 1	"t": 2413235	"P": 1009.25	"F": 2}
{"v": 1	"t": 2413256	"P": 1004.5	"F": 2}
{"v": 1	"t": 2413276	"P": 1009.5	"F": 1}
{"v": 1	"t": 2413297	"P": 1005.0	"F": 1}
{"v": 1	"t": 2413317	"P": 1003.0	"F": 2}
{"v": 1	"t": 2413337	"P": 1002.0	"F": 2}
{"v": 1	"t": 2413358	"P": 1007.25	"F": 2}
{"v": 1	"t": 2413378	"P": 1004.25	"F": 1}
{"v": 1	"t": 2413398	"P": 1003.0	"F": 1}
{"v": 1	"t": 2413419	"P": 1002.25	"F": 2}
{"v": 1	"t": 2413439	"P": 1008.25	"F": 1}
{"v": 1	"t": 2413459	"P": 1005.5	"F": 1}
{"v": 1	"t": 2413479	"P": 1003.75	"F": 1}
{"v": 1	"t": 2413500	"P": 999.5	"F": 1	"C": 46.795	"D": 3257	"sn": 54091929832280	"file": "/data/device_log/data0000.out"}
{"v": 1	"t": 2413520	"P": 1006.75	"F": 1}
{"v": 1	"t": 2413540	"P": 1006.0	"F": 2}
{"v": 1	"t": 2413561	"P": 1003.5	"F": 2}
{"v": 1	"t": 2413581	"P": 1004.0	"F": 1}
{"v": 1	"t": 2413602	"P": 1007.25	"F": 1}
{"v": 1	"t": 2413622	"P": 1002.75	"F": 1}
{"v": 1	"t": 2413642	"P": 1006.0	"F": 2}
{"v": 1	"t": 2413663	"P": 1007.25	"F": 2}
{"v": 1	"t": 2413683	"P": 1002.25	"F": 2}
{"v": 1	"t": 2413703	"P": 1002.0	"F": 1}
{"v": 1	"t": 2413724	"P": 1005.75	"F": 1}
{"v": 1	"t": 2413744	"P": 1006.75	"F": 2}
{"v": 1	"t": 2413764	"P": 1004.25	"F": 1}
{"v": 1	"t": 2413785	"P": 1002.5	"F": 1}
{"v": 1	"t": 2413805	"P": 1003.75	"F": 1}
{"v": 1	"t": 2413825	"P": 1007.25	"F": 1}
{"v": 1	"t": 2413845	"P": 1003.5	"F": 1}
{"v": 1	"t": 2413866	"P": 1000.75	"F": 2}
{"v": 1	"t": 2413886	"P": 1001.0	"F": 1}
{"v": 1	"t": 2413906	"P": 1006.75	"F": 1}
{"v": 1	"t": 2413927	"P": 1004.25	"F": 2}
{"v": 1	"t": 2413947	"P": 1000.5	"F": 2}
{"v": 1	"t": 2413967	"P": 1002.75	"F": 1}
{"v": 1	"t": 2413988	"P": 1005.25	"F": 1}
{"v": 1	"t": 2414008	"P": 1005.25	"F": 1}
{"v": 1	"t": 2414028	"P": 1001.5	"F": 2}
{"v": 1	"t": 2414048	"P": 1000.5	"F": 2}
{"v": 1	"t": 2414069	"P": 1007.0	"F": 1}
{"v": 1	"t": 2414089	"P": 1006.0	"F": 1}
{"v": 1	"t": 2414109	"P": 1001.75	"F": 2}
{"v": 1	"t": 2414130	"P": 1001.75	"F": 1}
{"v": 1	"t": 2414150	"P": 1006.5	"F": 1}
{"v": 1	"t": 2414171	"P": 1004.75	"F": 2}
{"v": 1	"t": 2414191	"P": 1002.25	"F": 1}
{"v": 1	"t": 2414211	"P": 1008.5	"F": 1}
{"v": 1	"t": 2414232	"P": 1004.75	"F": 2}
{"v": 1	"t": 2414252	"P": 1001.0	"F": 1}
{"v": 1	"t": 2414272	"P": 1004.25	"F": 2}
{"v": 1	"t": 2414293	"P": 1007.75	"F": 1}
{"v": 1	"t": 2414313	"P": 1004.75	"F": 2}
{"v": 1	"t": 2414333	"P": 1002.5	"F": 1}
{"v": 1	"t": 2414353	"P": 1001.0	"F": 1}
{"v": 1	"t": 2414374	"P": 1006.25	"F": 1}
{"v": 1	"t": 2414394	"P": 1006.25	"F": 1}
{"v": 1	"t": 2414414	"P": 1002.75	"F": 2}
{"v": 1	"t": 2414435	"P": 1001.5	"F": 1}
{"v": 1	"t": 2414455	"P": 1007.0	"F": 2}
{"v": 1	"t": 2414475	"P": 1005.5	"F": 2}
{"v": 1	"t": 2414496	"P": 1002.75	"F": 2}
{"v": 1	"t": 2414516	"P": 1002.0	"F": 1	"C": 46.82	"D": 3257	"sn": 54091929832280	"file": "/data/device_log/data0000.out"}
{"v": 1	"t": 2414536	"P": 1007.75	"F": 1}
{"v": 1	"t": 2414557	"P": 1006.0	"F": 1}
{"v": 1	"t": 2414577	"P": 1002.75	"F": 2}
{"v": 1	"t": 2414597	"P": 1001.75	"F": 2}
{"v": 1	"t": 2414617	"P": 1008.5	"F": 2}
{"v": 1	"t": 2414638	"P": 1006.5	"F": 1}
{"v": 1	"t": 2414658	"P": 1003.5	"F": 1}
{"v": 1	"t": 2414678	"P": 1002.75	"F": 2}
{"v": 1	"t": 2414699	"P": 1005.0	"F": 2}
{"v": 1	"t": 2414719	"P": 1005.75	"F": 1}
{"v": 1	"t": 2414740	"P": 1002.5	"F": 1}
{"v": 1	"t": 2414760	"P": 1005.75	"F": 2}
{"v": 1	"t": 2414781	"P": 1005.25	"F": 2}
{"v": 1	"t": 2414801	"P": 1001.5	"F": 1}
{"v": 1	"t": 2414821	"P": 1005.75	"F": 1}
{"v": 1	"t": 2414842	"P": 1004.25	"F": 1}
{"v": 1	"t": 2414862	"P": 1005.0	"F": 1}
{"v": 1	"t": 2414883	"P": 1006.25	"F": 1}
{"v": 1	"t": 2414903	"P": 1000.75	"F": 1}
{"v": 1	"t": 2414924	"P": 1006.5	"F": 2}
{"v": 1	"t": 2414944	"P": 1005.5	"F": 2}
{"v": 1	"t": 2414964	"P": 1003.0	"F": 2}
{"v": 1	"t": 2414985	"P": 1001.0	"F": 1}
{"v": 1	"t": 2415005	"P": 1006.25	"F": 2}
{"v": 1	"t": 2415025	"P": 1007.75	"F": 1}
{"v": 1	"t": 2415046	"P": 1003.25	"F": 1}
{"v": 1	"t": 2415066	"P": 999.75	"F": 1}
{"v": 1	"t": 2415086	"P": 1004.0	"F": 1}
{"v": 1	"t": 2415106	"P": 1006.75	"F": 1}
{"v": 1	"t": 2415127	"P": 1005.25	"F": 2}
{"v": 1	"t": 2415147	"P": 1003.25	"F": 1}
{"v": 1	"t": 2415167	"P": 1002.0	"F": 1}
{"v": 1	"t": 2415188	"P": 1008.5	"F": 1}
{"v": 1	"t": 2415208	"P": 1005.0	"F": 1}
{"v": 1	"t": 2415228	"P": 1002.75	"F": 2}
{"v": 1	"t": 2415248	"P": 1001.25	"F": 2}
{"v": 1	"t": 2415269	"P": 1006.75	"F": 1}
{"v": 1	"t": 2415289	"P": 1005.0	"F": 1}
{"v": 1	"t": 2415309	"P": 1004.0	"F": 2}
{"v": 1	"t": 2415330	"P": 1002.0	"F": 1}
{"v": 1	"t": 2415350	"P": 1008.0	"F": 2}
{"v": 1	"t": 2415370	"P": 1007.0	"F": 1}
{"v": 1	"t": 2415391	"P": 1003.0	"F": 2}
{"v": 1	"t": 2415411	"P": 1001.25	"F": 1}
{"v": 1	"t": 2415431	"P": 1006.75	"F": 2}
{"v": 1	"t": 2415452	"P": 1006.25	"F": 1}
{"v": 1	"t": 2415472	"P": 1003.25	"F": 2}
{"v": 1	"t": 2415493	"P": 1006.0	"F": 1}
{"v": 1	"t": 2415513	"P": 1002.5	"F": 2}
{"v": 1	"t": 2415533	"P": 1001.75	"F": 2	"C": 46.81	"D": 3257	"sn": 54091929832280	"file": "/data/device_log/data0000.out"}
{"v": 1	"t": 2415554	"P": 1003.25	"F": 2}
{"v": 1	"t": 2415574	"P": 1007.5	"F": 2}
{"v": 1	"t": 2415594	"P": 1002.5	"F": 1}
{"v": 1	"t": 2415614	"P": 1001.5	"F": 2}
{"v": 1	"t": 2415635	"P": 1002.25	"F": 1}
{"v": 1	"t": 2415655	"P": 1007.0	"F": 2}
{"v": 1	"t": 2415675	"P": 1005.5	"F": 2}
{"v": 1	"t": 2415696	"P": 1004.25	"F": 2}
{"v": 1	"t": 2415716	"P": 1001.0	"F": 2}
{"v": 1	"t": 2415736	"P": 1007.75	"F": 2}
{"v": 1	"t": 2415757	"P": 1004.5	"F": 1}
{"v": 1	"t": 2415777	"P": 1001.5	"F": 1}
{"v": 1	"t": 2415797	"P": 1004.0	"F": 2}
{"v": 1	"t": 2415818	"P": 1007.0	"F": 2}
{"v": 1	"t": 2415838	"P": 1005.75	"F": 1}
{"v": 1	"t": 2415858	"P": 1004.0	"F": 1}
{"v": 1	"t": 2415879	"P": 1001.5	"F": 1}
{"v": 1	"t": 2415899	"P": 1007.75	"F": 2}
{"v": 1	"t": 2415919	"P": 1004.25	"F": 1}
{"v": 1	"t": 2415939	"P": 1004.5	"F": 2}
{"v": 1	"t": 2415960	"P": 1003.25	"F": 2}
{"v": 1	"t": 2415980	"P": 1007.75	"F": 2}
{"v": 1	"t": 2416001	"P": 1004.75	"F": 1}
{"v": 1	"t": 2416021	"P": 1003.5	"F": 1}
{"v": 1	"t": 2416041	"P": 1008.0	"F": 2}
{"v": 1	"t": 2416062	"P": 1005.0	"F": 1}
{"v": 1	"t": 2416082	"P": 1000.0	"F": 1}
{"v": 1	"t": 2416102	"P": 1003.0	"F": 1}
{"v": 1	"t": 2416123	"P": 1007.5	"F": 1}
{"v": 1	"t": 2416143	"P": 1003.0	"F": 2}
{"v": 1	"t": 2416163	"P": 1000.25	"F": 2}
{"v": 1	"t": 2416184	"P": 1004.25	"F": 2}
{"v": 1	"t": 2416204	"P": 1007.25	"F": 1}
{"v": 1	"t": 2416224	"P": 1003.75	"F": 1}
{"v": 1	"t": 2416245	"P": 1003.0	"F": 2}
{"v": 1	"t": 2416265	"P": 1003.25	"F": 1}
{"v": 1	"t": 2416285	"P": 1007.75	"F": 1}
{"v": 1	"t": 2416305	"P": 1006.25	"F": 1}
{"v": 1	"t": 2416326	"P": 1003.0	"F": 1}
{"v": 1	"t": 2416346	"P": 1001.5	"F": 2}
{"v": 1	"t": 2416366	"P": 1008.75	"F": 1}
{"v": 1	"t": 2416387	"P": 1006.5	"F": 1}
{"v": 1	"t": 2416407	"P": 1002.0	"F": 2}
{"v": 1	"t": 2416427	"P": 1002.75	"F": 2}
{"v": 1	"t": 2416448	"P": 1007.5	"F": 2}
{"v": 1	"t": 2416468	"P": 1005.0	"F": 1}
{"v": 1	"t": 2416488	"P": 1002.5	"F": 1}
{"v": 1	"t": 2416508	"P": 1000.75	"F": 2}
{"v": 1	"t": 2416529	"P": 1006.5	"F": 2}
{"v": 1	"t": 2416551	"P": 1004.25	"F": 1	"C": 46.82	"D": 3257	"sn": 54091929832280	"file": "/data/device_log/data0000.out"}
{"v": 1	"t": 2416571	"P": 1005.5	"F": 2}
{"v": 1	"t": 2416592	"P": 1005.0	"F": 2}
{"v": 1	"t": 2416612	"P": 1002.0	"F": 1}
{"v": 1	"t": 2416632	"P": 1003.0	"F": 2}
{"v": 1	"t": 2416653	"P": 1007.25	"F": 1}
{"v": 1	"t": 2416673	"P": 1005.25	"F": 2}
{"v": 1	"t": 2416693	"P": 1001.0	"F": 1}
{"v": 1	"t": 2416713	"P": 1002.5	"F": 1}
{"v": 1	"t": 2416734	"P": 1007.5	"F": 1}
{"v": 1	"t": 2416754	"P": 1005.25	"F": 2}
{"v": 1	"t": 2416774	"P": 1001.25	"F": 1}
{"v": 1	"t": 2416795	"P": 1000.25	"F": 2}
{"v": 1	"t": 2416815	"P": 1006.75	"F": 2}
{"v": 1	"t": 2416835	"P": 1003.0	"F": 2}
{"v": 1	"t": 2416856	"P": 1001.5	"F": 2}
{"v": 1	"t": 2416876	"P": 1003.0	"F": 1}
{"v": 1	"t": 2416896	"P": 1007.5	"F": 1}
{"v": 1	"t": 2416917	"P": 1006.75	"F": 1}
{"v": 1	"t": 2416937	"P": 1002.5	"F": 1}
{"v": 1	"t": 2416957	"P": 1002.5	"F": 1}
{"v": 1	"t": 2416978	"P": 1007.0	"F": 1}
{"v": 1	"t": 2416998	"P": 1005.25	"F": 1}
{"v": 1	"t": 2417018	"P": 1004.0	"F": 2}
{"v": 1	"t": 2417038	"P": 1000.75	"F": 2}
{"v": 1	"t": 2417059	"P": 1006.25	"F": 1}
{"v": 1	"t": 2417079	"P": 1006.0	"F": 2}
{"v": 1	"t": 2417100	"P": 1000.25	"F": 2}
{"v": 1	"t": 2417120	"P": 1007.75	"F": 2}
{"v": 1	"t": 2417140	"P": 1005.5	"F": 1}
{"v": 1	"t": 2417161	"P": 1002.75	"F": 1}
{"v": 1	"t": 2417181	"P": 1002.0	"F": 1}
{"v": 1	"t": 2417201	"P": 1006.5	"F": 1}
{"v": 1	"t": 2417222	"P": 1007.0	"F": 2}
{"v": 1	"t": 2417242	"P": 1002.75	"F": 2}
{"v": 1	"t": 2417262	"P": 1001.5	"F": 1}
{"v": 1	"t": 2417283	"P": 1006.75	"F": 2}
{"v": 1	"t": 2417303	"P": 1003.25	"F": 2}
{"v": 1	"t": 2417323	"P": 1003.0	"F": 1}
{"v": 1	"t": 2417343	"P": 1002.75	"F": 1}
{"v": 1	"t": 2417364	"P": 1007.25	"F": 2}
{"v": 1	"t": 2417384	"P": 1007.0	"F": 2}
{"v": 1	"t": 2417404	"P": 1001.75	"F": 1}
{"v": 1	"t": 2417425	"P": 1000.25	"F": 2}
{"v": 1	"t": 2417445	"P": 1006.0	"F": 2}
{"v": 1	"t": 2417465	"P": 1005.75	"F": 2}
{"v": 1	"t": 2417486	"P": 1003.5	"F": 1}
{"v": 1	"t": 2417506	"P": 1001.0	"F": 1}
{"v": 1	"t": 2417526	"P": 1005.75	"F": 2}
{"v": 1	"t": 2417547	"P": 1007.5	"F": 2}
{"v": 1	"t": 2417567	"P": 1003.25	"F": 1	"C": 46.835	"D": 3257	"sn": 54091929832280	"file": "/data/device_log/data0000.out"}
{"v": 1	"t": 2417587	"P": 1001.25	"F": 1}
{"v": 1	"t": 2417608	"P": 1008.25	"F": 1}
{"v": 1	"t": 2417628	"P": 1005.75	"F": 1}
{"v": 1	"t": 2417648	"P": 1003.0	"F": 1}
{"v": 1	"t": 2417669	"P": 1007.5	"F": 2}
{"v": 1	"t": 2417689	"P": 1005.0	"F": 2}
{"v": 1	"t": 2417710	"P": 999.75	"F": 1}
{"v": 1	"t": 2417730	"P": 1005.5	"F": 1}
{"v": 1	"t": 2417750	"P": 1005.75	"F": 2}
{"v": 1	"t": 2417771	"P": 1003.5	"F": 1}
{"v": 1	"t": 2417791	"P": 1001.75	"F": 1}
{"v": 1	"t": 2417811	"P": 1003.5	"F": 2}
{"v": 1	"t": 2417831	"P": 1007.75	"F": 1}
{"v": 1	"t": 2417852	"P": 1006.25	"F": 1}
{"v": 1	"t": 2417872	"P": 1003.0	"F": 1}
{"v": 1	"t": 2417892	"P": 1002.75	"F": 2}
{"v": 1	"t": 2417913	"P": 1008.25	"F": 1}
{"v": 1	"t": 2417933	"P": 1005.75	"F": 2}
{"v": 1	"t": 2417953	"P": 1002.5	"F": 2}
{"v": 1	"t": 2417973	"P": 1002.0	"F": 2}
{"v": 1	"t": 2417994	"P": 1007.5	"F": 1}
{"v": 1	"t": 2418014	"P": 1007.5	"F": 1}
{"v": 1	"t": 2418034	"P": 1002.5	"F": 1}
{"v": 1	"t": 2418055	"P": 1003.5	"F": 2}
{"v": 1	"t": 2418075	"P": 1009.5	"F": 1}
{"v": 1	"t": 2418095	"P": 1005.5	"F": 2}
{"v": 1	"t": 2418116	"P": 1002.5	"F": 2}
{"v": 1	"t": 2418136	"P": 1001.5	"F": 1}
{"v": 1	"t": 2418156	"P": 1007.75	"F": 2}
{"v": 1	"t": 2418177	"P": 1006.0	"F": 2}
{"v": 1	"t": 2418197	"P": 1006.25	"F": 2}
{"v": 1	"t": 2418218	"P": 1006.25	"F": 1}
{"v": 1	"t": 2418238	"P": 1000.75	"F": 2}
{"v": 1	"t": 2418259	"P": 1005.25	"F": 1}
{"v": 1	"t": 2418279	"P": 1005.25	"F": 2}
{"v": 1	"t": 2418300	"P": 1003.25	"F": 2}
{"v": 1	"t": 2418320	"P": 1007.25	"F": 1}
{"v": 1	"t": 2418341	"P": 1002.5	"F": 1}
{"v": 1	"t": 2418361	"P": 1003.0	"F": 1}
{"v": 1	"t": 2418382	"P": 1005.75	"F": 2}
{"v": 1	"t": 2418402	"P": 1000.25	"F": 2}
{"v": 1	"t": 2418422	"P": 1003.5	"F": 1}
{"v": 1	"t": 2418443	"P": 1009.25	"F": 1}
{"v": 1	"t": 2418463	"P": 1003.5	"F": 2}
{"v": 1	"t": 2418483	"P": 1000.75	"F": 1}
{"v": 1	"t": 2418504	"P": 1002.75	"F": 1}
{"v": 1	"t": 2418524	"P": 1007.5	"F": 1}
{"v": 1	"t": 2418544	"P": 1005.75	"F": 2}
{"v": 1	"t": 2418564	"P": 1003.5	"F": 2}
{"v": 1	"t": 2418585	"P": 1004.0	"F": 1	"C": 46.835	"D": 3257	"sn": 54091929832280	"file": "/data/device_log/data0000.out"}
{"v": 1	"t": 2418605	"P": 1005.75	"F": 1}
{"v": 1	"t": 2418625	"P": 1007.0	"F": 2}
{"v": 1	"t": 2418646	"P": 1002.75	"F": 1}
{"v": 1	"t": 2418666	"P": 1003.0	"F": 1}
{"v": 1	"t": 2418686	"P": 1006.75	"F": 2}
{"v": 1	"t": 2418707	"P": 1006.0	"F": 2}
{"v": 1	"t": 2418727	"P": 1004.0	"F": 1}
{"v": 1	"t": 2418747	"P": 1001.25	"F": 2}
{"v": 1	"t": 2418768	"P": 1006.5	"F": 1}
{"v": 1	"t": 2418788	"P": 1006.25	"F": 2}
{"v": 1	"t": 2418808	"P": 1003.0	"F": 2}
{"v": 1	"t": 2418828	"P": 1000.5	"F": 1}
{"v": 1	"t": 2418849	"P": 1007.25	"F": 2}
{"v": 1	"t": 2418869	"P": 1006.25	"F": 1}
{"v": 1	"t": 2418889	"P": 1005.0	"F": 1}
{"v": 1	"t": 2418910	"P": 1004.25	"F": 2}
{"v": 1	"t": 2418930	"P": 1004.25	"F": 1}
{"v": 1	"t": 2418951	"P": 1001.75	"F": 1}
{"v": 1	"t": 2418971	"P": 1003.25	"F": 1}
{"v": 1	"t": 2418991	"P": 1009.0	"F": 1}
{"v": 1	"t": 2419012	"P": 1003.5	"F": 2}
{"v": 1	"t": 2419032	"P": 1001.0	"F": 1}
{"v": 1	"t": 2419052	"P": 1003.25	"F": 2}
{"v": 1	"t": 2419073	"P": 1007.75	"F": 1}
{"v": 1	"t": 2419093	"P": 1005.0	"F": 2}
{"v": 1	"t": 2419113	"P": 1002.25	"F": 1}
{"v": 1	"t": 2419134	"P": 1002.75	"F": 1}
{"v": 1	"t": 2419154	"P": 1007.5	"F": 1}
{"v": 1	"t": 2419174	"P": 1006.5	"F": 1}
{"v": 1	"t": 2419194	"P": 1002.75	"F": 1}
{"v": 1	"t": 2419215	"P": 1001.0	"F": 2}
{"v": 1	"t": 2419235	"P": 1007.0	"F": 1}
{"v": 1	"t": 2419255	"P": 1006.25	"F": 1}
{"v": 1	"t": 2419276	"P": 1003.5	"F": 2}
{"v": 1	"t": 2419296	"P": 1001.75	"F": 1}
{"v": 1	"t": 2419316	"P": 1008.25	"F": 2}
{"v": 1	"t": 2419337	"P": 1007.0	"F": 1}
{"v": 1	"t": 2419357	"P": 1002.75	"F": 2}
{"v": 1	"t": 2419377	"P": 1002.5	"F": 1}
{"v": 1	"t": 2419397	"P": 1006.5	"F": 1}
{"v": 1	"t": 2419418	"P": 1007.0	"F": 1}
{"v": 1	"t": 2419438	"P": 1005.0	"F": 2}
{"v": 1	"t": 2419458	"P": 1001.5	"F": 1}
{"v": 1	"t": 2419479	"P": 1007.25	"F": 2}
{"v": 1	"t": 2419499	"P": 1005.25	"F": 2}
{"v": 1	"t": 2419520	"P": 1001.75	"F": 1}
{"v": 1	"t": 2419540	"P": 1007.25	"F": 2}
{"v": 1	"t": 2419560	"P": 1006.75	"F": 2}
{"v": 1	"t": 2419581	"P": 1002.0	"F": 1}
{"v": 1	"t": 2419601	"P": 1001.25	"F": 1	"C": 46.815	"D": 3257	"sn": 54091929832280	"file": "/data/device_log/data0000.out"}
{"v": 1	"t": 2419621	"P": 1007.75	"F": 2}
{"v": 1	"t": 2419642	"P": 1006.25	"F": 1}
{"v": 1	"t": 2419662	"P": 1004.25	"F": 1}
{"v": 1	"t": 2419682	"P": 1000.5	"F": 2}
{"v": 1	"t": 2419702	"P": 1006.5	"F": 2}
{"v": 1	"t": 2419723	"P": 1006.25	"F": 1}
{"v": 1	"t": 2419743	"P": 1003.0	"F": 1}
{"v": 1	"t": 2419763	"P": 1000.25	"F": 1}
{"v": 1	"t": 2419784	"P": 1004.25	"F": 1}
{"v": 1	"t": 2419804	"P": 1007.75	"F": 1}
{"v": 1	"t": 2419824	"P": 1005.0	"F": 1}
{"v": 1	"t": 2419845	"P": 1001.5	"F": 1}
{"v": 1	"t": 2419865	"P": 1004.25	"F": 2}
{"v": 1	"t": 2419885	"P": 1007.5	"F": 1}
{"v": 1	"t": 2419905	"P": 1003.5	"F": 1}
{"v": 1	"t": 2419926	"P": 999.25	"F": 1}
{"v": 1	"t": 2419946	"P": 1003.5	"F": 2}
{"v": 1	"t": 2419966	"P": 1009.75	"F": 1}
{"v": 1	"t": 2419987	"P": 1004.0	"F": 1}
{"v": 1	"t": 2420007	"P": 1000.75	"F": 1}
{"v": 1	"t": 2420027	"P": 1002.75	"F": 1}
{"v": 1	"t": 2420048	"P": 1004.25	"F": 2}
{"v": 1	"t": 2420069	"P": 1004.0	"F": 2}
{"v": 1	"t": 2420089	"P": 1007.75	"F": 1}
{"v": 1	"t": 2420109	"P": 1002.25	"F": 1}
{"v": 1	"t": 2420130	"P": 1003.25	"F": 2}
{"v": 1	"t": 2420150	"P": 1007.5	"F": 1}
{"v": 1	"t": 2420170	"P": 1004.75	"F": 1}
{"v": 1	"t": 2420191	"P": 1002.5	"F": 1}
{"v": 1	"t": 2420211	"P": 1003.5	"F": 1}
{"v": 1	"t": 2420231	"P": 1008.0	"F": 1}
{"v": 1	"t": 2420252	"P": 1006.5	"F": 1}
{"v": 1	"t": 2420272	"P": 1002.5	"F": 2}
{"v": 1	"t": 2420292	"P": 1001.75	"F": 1}
{"v": 1	"t": 2420312	"P": 1006.25	"F": 1}
{"v": 1	"t": 2420333	"P": 1005.75	"F": 1}
{"v": 1	"t": 2420353	"P": 1002.25	"F": 1}
{"v": 1	"t": 2420373	"P": 1002.5	"F": 1}
{"v": 1	"t": 2420394	"P": 1006.75	"F": 1}
{"v": 1	"t": 2420414	"P": 1007.0	"F": 1}
{"v": 1	"t": 2420434	"P": 1004.0	"F": 1}
{"v": 1	"t": 2420455	"P": 1001.25	"F": 1}
{"v": 1	"t": 2420475	"P": 1005.25	"F": 1}
{"v": 1	"t": 2420495	"P": 1006.5	"F": 1}
{"v": 1	"t": 2420516	"P": 1005.5	"F": 1}
{"v": 1	"t": 2420536	"P": 1002.0	"F": 1}
{"v": 1	"t": 2420556	"P": 1003.75	"F": 1}
{"v": 1	"t": 2420576	"P": 1007.25	"F": 1}
{"v": 1	"t": 2420597	"P": 1004.25	"F": 2}
{"v": 1	"t": 2420617	"P": 1002.0	"F": 1	"C": 46.86	"D": 3257	"sn": 54091929832280	"file": "/data/device_log/data0000.out"}
{"v": 1	"t": 2420638	"P": 1006.5	"F": 1}
{"v": 1	"t": 2420658	"P": 1005.5	"F": 1}
{"v": 1	"t": 2420678	"P": 1001.0	"F": 1}
{"v": 1	"t": 2420699	"P": 1008.25	"F": 1}
{"v": 1	"t": 2420719	"P": 1002.5	"F": 2}
{"v": 1	"t": 2420739	"P": 1004.0	"F": 2}
{"v": 1	"t": 2420760	"P": 1001.75	"F": 2}
{"v": 1	"t": 2420780	"P": 1006.0	"F": 1}
{"v": 1	"t": 2420800	"P": 1005.25	"F": 1}
{"v": 1	"t": 2420821	"P": 1002.5	"F": 2}
{"v": 1	"t": 2420841	"P": 1001.5	"F": 1}
{"v": 1	"t": 2420861	"P": 1005.0	"F": 2}
{"v": 1	"t": 2420881	"P": 1006.0	"F": 1}
{"v": 1	"t": 2420902	"P": 1003.75	"F": 1}
{"v": 1	"t": 2420922	"P": 1001.5	"F": 1}
{"v": 1	"t": 2420942	"P": 1003.0	"F": 2}
{"v": 1	"t": 2420963	"P": 1008.5	"F": 2}
{"v": 1	"t": 2420983	"P": 1006.0	"F": 2}
{"v": 1	"t": 2421003	"P": 1002.25	"F": 1}
{"v": 1	"t": 2421024	"P": 1002.75	"F": 1}
{"v": 1	"t": 2421044	"P": 1008.0	"F": 2}
{"v": 1	"t": 2421064	"P": 1004.75	"F": 1}
{"v": 1	"t": 2421084	"P": 1002.25	"F": 1}
{"v": 1	"t": 2421105	"P": 1004.5	"F": 1}
{"v": 1	"t": 2421125	"P": 1007.0	"F": 2}
{"v": 1	"t": 2421145	"P": 1004.75	"F": 2}
{"v": 1	"t": 2421166	"P": 1001.0	"F": 1}
{"v": 1	"t": 2421186	"P": 1003.5	"F": 2}
{"v": 1	"t": 2421207	"P": 1005.5	"F": 2}
{"v": 1	"t": 2421227	"P": 1001.25	"F": 1}
{"v": 1	"t": 2421247	"P": 1007.0	"F": 2}
{"v": 1	"t": 2421268	"P": 1004.5	"F": 1}
{"v": 1	"t": 2421288	"P": 1001.0	"F": 1}
{"v": 1	"t": 2421308	"P": 1001.5	"F": 1}
{"v": 1	"t": 2421329	"P": 1007.5	"F": 2}
{"v": 1	"t": 2421349	"P": 1006.5	"F": 1}
{"v": 1	"t": 2421369	"P": 1004.25	"F": 1}
{"v": 1	"t": 2421390	"P": 1000.5	"F": 1}
{"v": 1	"t": 2421410	"P": 1005.5	"F": 2}
{"v": 1	"t": 2421430	"P": 1005.5	"F": 1}
{"v": 1	"t": 2421451	"P": 1005.0	"F": 2}
{"v": 1	"t": 2421471	"P": 999.75	"F": 1}
{"v": 1	"t": 2421491	"P": 1004.5	"F": 1}
{"v": 1	"t": 2421511	"P": 1007.25	"F": 1}
{"v": 1	"t": 2421532	"P": 1005.25	"F": 2}
{"v": 1	"t": 2421552	"P": 1002.75	"F": 1}
{"v": 1	"t": 2421572	"P": 1003.75	"F": 1}
{"v": 1	"t": 2421593	"P": 1007.25	"F": 1}
{"v": 1	"t": 2421613	"P": 1003.0	"F": 1}
{"v": 1	"t": 2421633	"P": 1001.25	"F": 1	"C": 46.805	"D": 3257	"sn": 54091929832280	"file": "/data/device_log/data0000.out"}
{"v": 1	"t": 2421654	"P": 1005.5	"F": 1}
{"v": 1	"t": 2421674	"P": 1007.25	"F": 1}
{"v": 1	"t": 2421694	"P": 1003.25	"F": 2}
{"v": 1	"t": 2421715	"P": 1000.25	"F": 1}
{"v": 1	"t": 2421735	"P": 1004.25	"F": 2}
{"v": 1	"t": 2421755	"P": 1005.5	"F": 1}
{"v": 1	"t": 2421776	"P": 1003.0	"F": 1}
{"v": 1	"t": 2421796	"P": 1004.25	"F": 2}
{"v": 1	"t": 2421817	"P": 1006.25	"F": 1}
{"v": 1	"t": 2421837	"P": 1002.5	"F": 1}
{"v": 1	"t": 2421858	"P": 1004.75	"F": 2}
{"v": 1	"t": 2421878	"P": 1001.75	"F": 1}
{"v": 1	"t": 2421899	"P": 1003.25	"F": 2}
{"v": 1	"t": 2421919	"P": 1007.5	"F": 1}
{"v": 1	"t": 2421939	"P": 1003.75	"F": 2}
{"v": 1	"t": 2421960	"P": 1001.25	"F": 1}
{"v": 1	"t": 2421980	"P": 1006.0	"F": 1}
{"v": 1	"t": 2422000	"P": 1007.25	"F": 1}
{"v": 1	"t": 2422021	"P": 1005.0	"F": 1}
{"v": 1	"t": 2422041	"P": 1000.5	"F": 2}
{"v": 1	"t": 2422061	"P": 1006.25	"F": 1}
{"v": 1	"t": 2422081	"P": 1006.5	"F": 2}
{"v": 1	"t": 2422102	"P": 1004.25	"F": 2}
{"v": 1	"t": 2422122	"P": 1002.25	"F": 1}
{"v": 1	"t": 2422142	"P": 1004.5	"F": 1}
{"v": 1	"t": 2422163	"P": 1009.5	"F": 1}
{"v": 1	"t": 2422183	"P": 1005.25	"F": 1}
{"v": 1	"t": 2422203	"P": 1001.75	"F": 2}
{"v": 1	"t": 2422224	"P": 1004.25	"F": 1}
{"v": 1	"t": 2422244	"P": 1008.25	"F": 2}
{"v": 1	"t": 2422264	"P": 1005.25	"F": 1}
{"v": 1	"t": 2422284	"P": 1003.0	"F": 1}
{"v": 1	"t": 2422305	"P": 1003.0	"F": 1}
{"v": 1	"t": 2422325	"P": 1009.75	"F": 1}
{"v": 1	"t": 2422345	"P": 1005.0	"F": 2}
{"v": 1	"t": 2422366	"P": 1001.0	"F": 2}
{"v": 1	"t": 2422386	"P": 1000.5	"F": 2}
{"v": 1	"t": 2422406	"P": 1006.5	"F": 2}
{"v": 1	"t": 2422427	"P": 1006.25	"F": 2}
{"v": 1	"t": 2422447	"P": 1004.0	"F": 1}
{"v": 1	"t": 2422468	"P": 1006.25	"F": 2}
{"v": 1	"t": 2422488	"P": 1004.75	"F": 1}
{"v": 1	"t": 2422508	"P": 1001.0	"F": 2}
{"v": 1	"t": 2422529	"P": 1004.75	"F": 1}
{"v": 1	"t": 2422549	"P": 1004.5	"F": 2}
{"v": 1	"t": 2422569	"P": 1002.75	"F": 2}
{"v": 1	"t": 2422590	"P": 1000.75	"F": 1}
{"v": 1	"t": 2422610	"P": 1006.0	"F": 1}
{"v": 1	"t": 2422630	"P": 1007.5	"F": 2}
{"v": 1	"t": 2422651	"P": 1002.25	"F": 2	"C": 46.835	"D": 3257	"sn": 54091929832280	"file": "/data/device_log/data0000.out"}
{"v": 1	"t": 2422671	"P": 1001.5	"F": 2}
{"v": 1	"t": 2422691	"P": 1006.5	"F": 2}
{"v": 1	"t": 2422711	"P": 1007.5	"F": 1}
{"v": 1	"t": 2422732	"P": 1005.25	"F": 2}
{"v": 1	"t": 2422752	"P": 1000.0	"F": 1}
{"v": 1	"t": 2422772	"P": 1006.0	"F": 1}
{"v": 1	"t": 2422793	"P": 1009.5	"F": 1}
{"v": 1	"t": 2422813	"P": 1006.0	"F": 2}
{"v": 1	"t": 2422833	"P": 1002.0	"F": 2}
{"v": 1	"t": 2422854	"P": 1006.25	"F": 2}
{"v": 1	"t": 2422874	"P": 1007.25	"F": 2}
{"v": 1	"t": 2422894	"P": 1001.25	"F": 1}
{"v": 1	"t": 2422915	"P": 1001.0	"F": 1}
{"v": 1	"t": 2422935	"P": 1005.25	"F": 2}
{"v": 1	"t": 2422955	"P": 1007.75	"F": 1}
{"v": 1	"t": 2422976	"P": 1005.5	"F": 2}
{"v": 1	"t": 2422996	"P": 1000.0	"F": 1}
{"v": 1	"t": 2423016	"P": 1007.0	"F": 1}
{"v": 1	"t": 2423037	"P": 1005.0	"F": 2}
{"v": 1	"t": 2423057	"P": 1002.25	"F": 2}
{"v": 1	"t": 2423078	"P": 1006.75	"F": 1}
{"v": 1	"t": 2423098	"P": 1006.0	"F": 2}
{"v": 1	"t": 2423118	"P": 1002.5	"F": 2}
{"v": 1	"t": 2423138	"P": 1001.75	"F": 2}
{"v": 1	"t": 2423159	"P": 1008.25	"F": 2}
{"v": 1	"t": 2423179	"P": 1006.25	"F": 1}
{"v": 1	"t": 2423199	"P": 1004.5	"F": 1}
{"v": 1	"t": 2423220	"P": 999.75	"F": 2}
{"v": 1	"t": 2423240	"P": 1006.25	"F": 2}
{"v": 1	"t": 2423260	"P": 1006.5	"F": 2}
{"v": 1	"t": 2423281	"P": 1002.5	"F": 2}
{"v": 1	"t": 2423301	"P": 1001.5	"F": 1}
{"v": 1	"t": 2423321	"P": 1004.5	"F": 2}
{"v": 1	"t": 2423341	"P": 1007.0	"F": 2}
{"v": 1	"t": 2423362	"P": 1001.5	"F": 1}
{"v": 1	"t": 2423382	"P": 1003.0	"F": 1}
{"v": 1	"t": 2423402	"P": 1004.25	"F": 1}
{"v": 1	"t": 2423423	"P": 1006.5	"F": 1}
{"v": 1	"t": 2423443	"P": 1004.5	"F": 2}
{"v": 1	"t": 2423463	"P": 1001.5	"F": 1}
{"v": 1	"t": 2423484	"P": 1004.5	"F": 1}
{"v": 1	"t": 2423504	"P": 1006.75	"F": 1}
{"v": 1	"t": 2423524	"P": 1004.75	"F": 2}
{"v": 1	"t": 2423545	"P": 1002.0	"F": 2}
{"v": 1	"t": 2423565	"P": 1004.5	"F": 1}
{"v": 1	"t": 2423585	"P": 1005.5	"F": 2}
{"v": 1	"t": 2423606	"P": 1002.25	"F": 2}
{"v": 1	"t": 2423626	"P": 1001.0	"F": 1}
{"v": 1	"t": 2423646	"P": 1005.25	"F": 1}
{"v": 1	"t": 2423667	"P": 1006.25	"F": 2	"C": 46.85	"D": 3257	"sn": 54091929832280	"file": "/data/device_log/data0000.out"}
{"v": 1	"t": 2423687	"P": 1004.5	"F": 1}
{"v": 1	"t": 2423707	"P": 1002.75	"F": 1}
{"v": 1	"t": 2423727	"P": 1004.75	"F": 2}
{"v": 1	"t": 2423748	"P": 1008.5	"F": 1}
{"v": 1	"t": 2423768	"P": 1003.75	"F": 2}
{"v": 1	"t": 2423788	"P": 1002.25	"F": 2}
{"v": 1	"t": 2423809	"P": 1005.75	"F": 1}
{"v": 1	"t": 2423829	"P": 1007.75	"F": 1}
{"v": 1	"t": 2423849	"P": 1004.25	"F": 1}
{"v": 1	"t": 2423870	"P": 1001.5	"F": 1}
{"v": 1	"t": 2423890	"P": 1005.0	"F": 2}
{"v": 1	"t": 2423910	"P": 1006.75	"F": 1}
{"v": 1	"t": 2423930	"P": 1003.25	"F": 1}
{"v": 1	"t": 2423951	"P": 1002.0	"F": 1}
{"v": 1	"t": 2423971	"P": 1004.75	"F": 2}
{"v": 1	"t": 2423991	"P": 1007.0	"F": 2}
{"v": 1	"t": 2424012	"P": 1003.75	"F": 1}
{"v": 1	"t": 2424032	"P": 999.75	"F": 1}
{"v": 1	"t": 2424052	"P": 1004.25	"F": 1}
{"v": 1	"t": 2424073	"P": 1007.75	"F": 2}
{"v": 1	"t": 2424093	"P": 1005.25	"F": 1}
{"v": 1	"t": 2424113	"P": 1001.25	"F": 2}
{"v": 1	"t": 2424134	"P": 1008.0	"F": 2}
{"v": 1	"t": 2424154	"P": 1003.5	"F": 2}
{"v": 1	"t": 2424175	"P": 1001.75	"F": 1}
{"v": 1	"t": 2424195	"P": 1007.5	"F": 1}
{"v": 1	"t": 2424215	"P": 1004.75	"F": 2}
{"v": 1	"t": 2424236	"P": 1003.25	"F": 1}
{"v": 1	"t": 2424256	"P": 1002.0	"F": 1}
{"v": 1	"t": 2424276	"P": 1006.25	"F": 1}
{"v": 1	"t": 2424297	"P": 1005.25	"F": 2}
{"v": 1	"t": 2424317	"P": 1004.5	"F": 1}
{"v": 1	"t": 2424337	"P": 1001.75	"F": 2}
{"v": 1	"t": 2424357	"P": 1005.0	"F": 2}
{"v": 1	"t": 2424378	"P": 1007.5	"F": 1}
{"v": 1	"t": 2424398	"P": 1002.5	"F": 2}
{"v": 1	"t": 2424418	"P": 1001.75	"F": 1}
{"v": 1	"t": 2424439	"P": 1005.0	"F": 1}
{"v": 1	"t": 2424459	"P": 1007.75	"F": 1}
{"v": 1	"t": 2424479	"P": 1004.0	"F": 1}
{"v": 1	"t": 2424500	"P": 1000.75	"F": 2}
{"v": 1	"t": 2424520	"P": 1004.25	"F": 1}
{"v": 1	"t": 2424540	"P": 1007.25	"F": 2}
{"v": 1	"t": 2424561	"P": 1003.0	"F": 2}
{"v": 1	"t": 2424581	"P": 995.75	"F": 1}
{"v": 1	"t": 2424601	"P": 1006.5	"F": 2}
{"v": 1	"t": 2424622	"P": 1006.5	"F": 2}
{"v": 1	"t": 2424642	"P": 1003.75	"F": 2}
{"v": 1	"t": 2424662	"P": 1002.25	"F": 1}
{"v": 1	"t": 2424683	"P": 1007.0	"F": 2	"C": 46.835	"D": 3257	"sn": 54091929832280	"file": "/data/device_log/data0000.out"}
{"v": 1	"t": 2424703	"P": 1004.0	"F": 2}
{"v": 1	"t": 2424723	"P": 1003.0	"F": 2}
{"v": 1	"t": 2424744	"P": 1008.0	"F": 2}
{"v": 1	"t": 2424764	"P": 1005.0	"F": 2}
{"v": 1	"t": 2424784	"P": 1003.25	"F": 1}
{"v": 1	"t": 2424805	"P": 1003.75	"F": 2}
{"v": 1	"t": 2424825	"P": 1006.5	"F": 1}
{"v": 1	"t": 2424845	"P": 1006.25	"F": 1}
{"v": 1	"t": 2424866	"P": 1003.5	"F": 1}
{"v": 1	"t": 2424886	"P": 1002.25	"F": 2}
{"v": 1	"t": 2424906	"P": 1006.5	"F": 2}
{"v": 1	"t": 2424926	"P": 1007.0	"F": 1}
{"v": 1	"t": 2424947	"P": 1003.0	"F": 2}
{"v": 1	"t": 2424967	"P": 1001.0	"F": 2}
{"v": 1	"t": 2424987	"P": 1003.5	"F": 2}
{"v": 1	"t": 2425008	"P": 1008.25	"F": 2}
{"v": 1	"t": 2425028	"P": 1005.75	"F": 1}
{"v": 1	"t": 2425048	"P": 1003.0	"F": 1}
{"v": 1	"t": 2425069	"P": 1004.25	"F": 1}
{"v": 1	"t": 2425089	"P": 1007.75	"F": 2}
{"v": 1	"t": 2425109	"P": 1006.75	"F": 2}
{"v": 1	"t": 2425129	"P": 1002.25	"F": 1}
{"v": 1	"t": 2425150	"P": 1001.5	"F": 1}
{"v": 1	"t": 2425170	"P": 1007.75	"F": 1}
{"v": 1	"t": 2425190	"P": 1005.75	"F": 1}
{"v": 1	"t": 2425211	"P": 1003.0	"F": 2}
{"v": 1	"t": 2425231	"P": 1002.5	"F": 1}
{"v": 1	"t": 2425252	"P": 1008.0	"F": 1}
{"v": 1	"t": 2425272	"P": 1003.0	"F": 2}
{"v": 1	"t": 2425292	"P": 1004.75	"F": 1}
{"v": 1	"t": 2425313	"P": 1005.0	"F": 1}
{"v": 1	"t": 2425333	"P": 1002.5	"F": 2}
{"v": 1	"t": 2425354	"P": 1008.0	"F": 1}
{"v": 1	"t": 2425374	"P": 1003.75	"F": 2}
{"v": 1	"t": 2425395	"P": 1004.75	"F": 1}
{"v": 1	"t": 2425415	"P": 1006.5	"F": 1}
{"v": 1	"t": 2425436	"P": 1001.75	"F": 2}
{"v": 1	"t": 2425456	"P": 1003.25	"F": 2}
{"v": 1	"t": 2425476	"P": 1008.5	"F": 1}
{"v": 1	"t": 2425497	"P": 1006.75	"F": 2}
{"v": 1	"t": 2425517	"P": 1002.5	"F": 1}
{"v": 1	"t": 2425537	"P": 1002.0	"F": 1}
{"v": 1	"t": 2425558	"P": 1007.0	"F": 2}
{"v": 1	"t": 2425578	"P": 1005.0	"F": 2}
{"v": 1	"t": 2425598	"P": 1002.75	"F": 1}
{"v": 1	"t": 2425618	"P": 1004.25	"F": 1}
{"v": 1	"t": 2425639	"P": 1007.75	"F": 1}
{"v": 1	"t": 2425659	"P": 1003.75	"F": 2}
{"v": 1	"t": 2425679	"P": 1003.0	"F": 1}
{"v": 1	"t": 2425700	"P": 1002.0	"F": 2	"C": 46.825	"D": 3257	"sn": 54091929832280	"file": "/data/device_log/data0000.out"}
{"v": 1	"t": 2425720	"P": 1007.5	"F": 2}
{"v": 1	"t": 2425740	"P": 1004.5	"F": 2}
{"v": 1	"t": 2425761	"P": 1003.25	"F": 1}
{"v": 1	"t": 2425781	"P": 1001.5	"F": 2}
{"v": 1	"t": 2425801	"P": 1007.75	"F": 2}
{"v": 1	"t": 2425822	"P": 1006.0	"F": 2}
{"v": 1	"t": 2425842	"P": 1003.75	"F": 1}
{"v": 1	"t": 2425862	"P": 1002.5	"F": 2}
{"v": 1	"t": 2425882	"P": 1005.0	"F": 1}
{"v": 1	"t": 2425903	"P": 1005.75	"F": 2}
{"v": 1	"t": 2425923	"P": 1005.25	"F": 1}
{"v": 1	"t": 2425943	"P": 1003.0	"F": 2}
{"v": 1	"t": 2425964	"P": 1007.0	"F": 1}
{"v": 1	"t": 2425984	"P": 1003.75	"F": 2}
{"v": 1	"t": 2426005	"P": 1000.0	"F": 2}
{"v": 1	"t": 2426025	"P": 1005.5	"F": 1}
{"v": 1	"t": 2426045	"P": 1005.75	"F": 2}
{"v": 1	"t": 2426066	"P": 1004.5	"F": 2}
{"v": 1	"t": 2426086	"P": 1001.5	"F": 1}
{"v": 1	"t": 2426106	"P": 1008.0	"F": 1}
{"v": 1	"t": 2426127	"P": 1006.5	"F": 1}
{"v": 1	"t": 2426147	"P": 1004.5	"F": 2}
{"v": 1	"t": 2426167	"P": 1002.75	"F": 1}
{"v": 1	"t": 2426187	"P": 1005.5	"F": 2}
{"v": 1	"t": 2426208	"P": 1006.5	"F": 2}
{"v": 1	"t": 2426228	"P": 1004.5	"F": 2}
{"v": 1	"t": 2426248	"P": 1000.75	"F": 1}
{"v": 1	"t": 2426269	"P": 1004.0	"F": 2}
{"v": 1	"t": 2426289	"P": 1008.75	"F": 1}
{"v": 1	"t": 2426309	"P": 1003.0	"F": 2}
{"v": 1	"t": 2426330	"P": 1002.5	"F": 1}
{"v": 1	"t": 2426350	"P": 1003.5	"F": 2}
{"v": 1	"t": 2426370	"P": 1006.75	"F": 2}
{"v": 1	"t": 2426390	"P": 1005.0	"F": 2}
{"v": 1	"t": 2426411	"P": 1001.75	"F": 2}
{"v": 1	"t": 2426431	"P": 1003.25	"F": 1}
{"v": 1	"t": 2426451	"P": 1008.75	"F": 1}
{"v": 1	"t": 2426472	"P": 1003.75	"F": 2}
{"v": 1	"t": 2426492	"P": 1003.25	"F": 1}
{"v": 1	"t": 2426512	"P": 1005.75	"F": 2}
{"v": 1	"t": 2426533	"P": 1006.5	"F": 2}
{"v": 1	"t": 2426553	"P": 1001.75	"F": 1}
{"v": 1	"t": 2426574	"P": 1006.75	"F": 2}
{"v": 1	"t": 2426594	"P": 1007.5	"F": 2}
{"v": 1	"t": 2426614	"P": 1001.75	"F": 1}
{"v": 1	"t": 2426635	"P": 1002.0	"F": 2}
{"v": 1	"t": 2426655	"P": 1007.5	"F": 2}
{"v": 1	"t": 2426675	"P": 1006.75	"F": 2}
{"v": 1	"t": 2426696	"P": 1005.0	"F": 1}
{"v": 1	"t": 2426716	"P": 1001.75	"F": 2	"C": 46.805	"D": 3257	"sn": 54091929832280	"file": "/data/device_log/data0000.out"}
{"v": 1	"t": 2426736	"P": 1004.75	"F": 2}
{"v": 1	"t": 2426756	"P": 1008.0	"F": 2}
{"v": 1	"t": 2426777	"P": 1003.25	"F": 2}
{"v": 1	"t": 2426797	"P": 1001.0	"F": 1}
{"v": 1	"t": 2426817	"P": 1004.0	"F": 2}
{"v": 1	"t": 2426838	"P": 1006.0	"F": 1}
{"v": 1	"t": 2426858	"P": 1005.0	"F": 1}
{"v": 1	"t": 2426878	"P": 1002.5	"F": 1}
{"v": 1	"t": 2426899	"P": 1002.5	"F": 1}
{"v": 1	"t": 2426919	"P": 1009.25	"F": 2}
{"v": 1	"t": 2426939	"P": 1004.5	"F": 1}
{"v": 1	"t": 2426959	"P": 1003.5	"F": 2}
{"v": 1	"t": 2426980	"P": 1004.0	"F": 2}
{"v": 1	"t": 2427000	"P": 1007.75	"F": 2}
{"v": 1	"t": 2427020	"P": 1007.5	"F": 1}
{"v": 1	"t": 2427041	"P": 1003.75	"F": 2}
{"v": 1	"t": 2427061	"P": 1005.0	"F": 2}
{"v": 1	"t": 2427082	"P": 1006.0	"F": 2}
{"v": 1	"t": 2427102	"P": 1002.25	"F": 2}
{"v": 1	"t": 2427122	"P": 1004.75	"F": 2}
{"v": 1	"t": 2427143	"P": 1006.0	"F": 1}
{"v": 1	"t": 2427163	"P": 1004.75	"F": 1}
{"v": 1	"t": 2427183	"P": 1001.0	"F": 2}
{"v": 1	"t": 2427204	"P": 1003.0	"F": 2}
{"v": 1	"t": 2427224	"P": 1008.5	"F": 1}
{"v": 1	"t": 2427244	"P": 1005.0	"F": 1}
{"v": 1	"t": 2427264	"P": 1002.25	"F": 1}
{"v": 1	"t": 2427285	"P": 1002.5	"F": 1}
{"v": 1	"t": 2427305	"P": 1007.0	"F": 2}
{"v": 1	"t": 2427325	"P": 1006.75	"F": 1}
{"v": 1	"t": 2427346	"P": 1002.75	"F": 2}
{"v": 1	"t": 2427366	"P": 1003.0	"F": 1}
{"v": 1	"t": 2427386	"P": 1005.5	"F": 2}
{"v": 1	"t": 2427407	"P": 1008.0	"F": 2}
{"v": 1	"t": 2427427	"P": 1003.5	"F": 2}
{"v": 1	"t": 2427447	"P": 1001.75	"F": 1}
{"v": 1	"t": 2427467	"P": 1005.5	"F": 2}
{"v": 1	"t": 2427488	"P": 1005.75	"F": 2}
{"v": 1	"t": 2427508	"P": 1003.25	"F": 1}
{"v": 1	"t": 2427528	"P": 1002.5	"F": 2}
{"v": 1	"t": 2427549	"P": 1007.25	"F": 1}
{"v": 1	"t": 2427569	"P": 1007.0	"F": 2}
{"v": 1	"t": 2427589	"P": 1004.0	"F": 2}
{"v": 1	"t": 2427610	"P": 1001.25	"F": 1}
{"v": 1	"t": 2427630	"P": 1006.75	"F": 2}
{"v": 1	"t": 2427651	"P": 1004.0	"F": 2}
{"v": 1	"t": 2427671	"P": 1002.5	"F": 1}
{"v": 1	"t": 2427691	"P": 1007.25	"F": 2}
{"v": 1	"t": 2427712	"P": 1005.5	"F": 2}
{"v": 1	"t": 2427732	"P": 1000.25	"F": 1	"C": 46.865	"D": 3256	"sn": 54091929832280	"file": "/data/device_log/data0000.out"}
{"v": 1	"t": 2427752	"P": 1002.75	"F": 2}
{"v": 1	"t": 2427773	"P": 1008.0	"F": 1}
{"v": 1	"t": 2427793	"P": 1005.0	"F": 2}
{"v": 1	"t": 2427813	"P": 1002.75	"F": 2}
{"v": 1	"t": 2427833	"P": 1002.5	"F": 1}
{"v": 1	"t": 2427854	"P": 1006.5	"F": 2}
{"v": 1	"t": 2427874	"P": 1005.75	"F": 1}
{"v": 1	"t": 2427894	"P": 1004.0	"F": 1}
{"v": 1	"t": 2427915	"P": 1001.75	"F": 2}
{"v": 1	"t": 2427935	"P": 1007.25	"F": 1}
{"v": 1	"t": 2427955	"P": 1005.5	"F": 1}
{"v": 1	"t": 2427976	"P": 1003.0	"F": 1}
{"v": 1	"t": 2427996	"P": 1001.0	"F": 1}
{"v": 1	"t": 2428016	"P": 1006.0	"F": 1}
{"v": 1	"t": 2428037	"P": 1007.75	"F": 1}
{"v": 1	"t": 2428057	"P": 1003.75	"F": 1}
{"v": 1	"t": 2428077	"P": 1003.0	"F": 2}
{"v": 1	"t": 2428097	"P": 1006.75	"F": 1}
{"v": 1	"t": 2428118	"P": 1007.5	"F": 1}
{"v": 1	"t": 2428138	"P": 1003.5	"F": 1}
{"v": 1	"t": 2428158	"P": 1000.75	"F": 2}
{"v": 1	"t": 2428179	"P": 1005.5	"F": 1}
{"v": 1	"t": 2428199	"P": 1004.0	"F": 2}
{"v": 1	"t": 2428220	"P": 1002.25	"F": 2}
{"v": 1	"t": 2428240	"P": 1007.5	"F": 1}
{"v": 1	"t": 2428260	"P": 1005.25	"F": 1}
{"v": 1	"t": 2428281	"P": 1002.75	"F": 1}
{"v": 1	"t": 2428301	"P": 995.75	"F": 2}
{"v": 1	"t": 2428321	"P": 1007.75	"F": 1}
{"v": 1	"t": 2428342	"P": 1007.25	"F": 2}
{"v": 1	"t": 2428362	"P": 1002.0	"F": 2}
{"v": 1	"t": 2428382	"P": 1002.75	"F": 1}
{"v": 1	"t": 2428402	"P": 1007.5	"F": 1}
{"v": 1	"t": 2428423	"P": 1007.25	"F": 1}
{"v": 1	"t": 2428443	"P": 1004.0	"F": 2}
{"v": 1	"t": 2428463	"P": 1000.5	"F": 2}
{"v": 1	"t": 2428484	"P": 1006.25	"F": 2}
{"v": 1	"t": 2428504	"P": 1007.25	"F": 1}
{"v": 1	"t": 2428524	"P": 1004.5	"F": 1}
{"v": 1	"t": 2428545	"P": 1003.25	"F": 1}
{"v": 1	"t": 2428565	"P": 1004.75	"F": 2}
{"v": 1	"t": 2428585	"P": 1008.0	"F": 2}
{"v": 1	"t": 2428605	"P": 1005.0	"F": 1}
{"v": 1	"t": 2428626	"P": 1001.75	"F": 2}
{"v": 1	"t": 2428646	"P": 1004.75	"F": 1}
{"v": 1	"t": 2428666	"P": 1008.5	"F": 2}
{"v": 1	"t": 2428687	"P": 1003.75	"F": 1}
{"v": 1	"t": 2428707	"P": 1003.0	"F": 2}
{"v": 1	"t": 2428727	"P": 1001.5	"F": 1}
{"v": 1	"t": 2428748	"P": 1007.75	"F": 2	"C": 46.845	"D": 3256	"sn": 54091929832280	"file": "/data/device_log/data0000.out"}
{"v": 1	"t": 2428768	"P": 1004.5	"F": 2}
{"v": 1	"t": 2428789	"P": 1003.25	"F": 2}
{"v": 1	"t": 2428809	"P": 1007.25	"F": 1}
{"v": 1	"t": 2428830	"P": 1002.25	"F": 2}
{"v": 1	"t": 2428850	"P": 1006.0	"F": 2}
{"v": 1	"t": 2428871	"P": 1004.25	"F": 1}
{"v": 1	"t": 2428891	"P": 1002.0	"F": 1}
{"v": 1	"t": 2428911	"P": 1006.75	"F": 2}
{"v": 1	"t": 2428932	"P": 1004.5	"F": 2}
{"v": 1	"t": 2428952	"P": 1002.5	"F": 2}
{"v": 1	"t": 2428973	"P": 1008.75	"F": 2}
{"v": 1	"t": 2428993	"P": 1004.5	"F": 1}
{"v": 1	"t": 2429013	"P": 1002.75	"F": 2}
{"v": 1	"t": 2429034	"P": 1002.75	"F": 2}
{"v": 1	"t": 2429054	"P": 1008.5	"F": 1}
{"v": 1	"t": 2429074	"P": 1004.5	"F": 2}
{"v": 1	"t": 2429094	"P": 1003.5	"F": 2}
{"v": 1	"t": 2429115	"P": 1003.25	"F": 2}
{"v": 1	"t": 2429135	"P": 1007.0	"F": 2}
{"v": 1	"t": 2429155	"P": 1005.0	"F": 2}
{"v": 1	"t": 2429176	"P": 1002.25	"F": 1}
{"v": 1	"t": 2429196	"P": 1002.25	"F": 2}
{"v": 1	"t": 2429216	"P": 1007.75	"F": 1}
{"v": 1	"t": 2429237	"P": 1004.5	"F": 2}
{"v": 1	"t": 2429257	"P": 1002.0	"F": 1}
{"v": 1	"t": 2429277	"P": 1002.25	"F": 1}
{"v": 1	"t": 2429297	"P": 1006.5	"F": 2}
{"v": 1	"t": 2429318	"P": 1006.5	"F": 1}
{"v": 1	"t": 2429338	"P": 1004.0	"F": 2}
{"v": 1	"t": 2429358	"P": 1001.25	"F": 2}
{"v": 1	"t": 2429379	"P": 1006.0	"F": 2}
{"v": 1	"t": 2429399	"P": 1007.25	"F": 2}
{"v": 1	"t": 2429419	"P": 1002.75	"F": 2}
{"v": 1	"t": 2429440	"P": 1003.5	"F": 1}
{"v": 1	"t": 2429461	"P": 1005.0	"F": 1}
{"v": 1	"t": 2429481	"P": 1002.5	"F": 1}
{"v": 1	"t": 2429501	"P": 1007.25	"F": 2}
{"v": 1	"t": 2429522	"P": 1004.25	"F": 2}
{"v": 1	"t": 2429542	"P": 1002.75	"F": 2}
{"v": 1	"t": 2429562	"P": 1005.5	"F": 1}
{"v": 1	"t": 2429583	"P": 1007.0	"F": 2}
{"v": 1	"t": 2429603	"P": 1002.5	"F": 2}
{"v": 1	"t": 2429623	"P": 1001.0	"F": 2}
{"v": 1	"t": 2429644	"P": 1005.5	"F": 2}
{"v": 1	"t": 2429664	"P": 1005.0	"F": 2}
{"v": 1	"t": 2429684	"P": 1003.5	"F": 2}
{"v": 1	"t": 2429705	"P": 1002.75	"F": 2}
{"v": 1	"t": 2429725	"P": 1005.5	"F": 2}
{"v": 1	"t": 2429745	"P": 1007.25	"F": 2}
{"v": 1	"t": 2429765	"P": 1004.0	"F": 2	"C": 46.84	"D": 3256	"sn": 54091929832280	"file": "/data/device_log/data0000.out"}
{"v": 1	"t": 2429786	"P": 1002.25	"F": 1}
{"v": 1	"t": 2429806	"P": 1005.0	"F": 2}
{"v": 1	"t": 2429826	"P": 1007.0	"F": 2}
{"v": 1	"t": 2429847	"P": 1003.5	"F": 1}
{"v": 1	"t": 2429867	"P": 1002.5	"F": 2}
{"v": 1	"t": 2429887	"P": 1000.75	"F": 2}
{"v": 1	"t": 2429908	"P": 1007.5	"F": 1}
{"v": 1	"t": 2429928	"P": 1004.25	"F": 1}
{"v": 1	"t": 2429948	"P": 1001.75	"F": 1}
{"v": 1	"t": 2429969	"P": 1002.75	"F": 2}
{"v": 1	"t": 2429989	"P": 1007.75	"F": 2}
{"v": 1	"t": 2430009	"P": 1005.75	"F": 1}
{"v": 1	"t": 2430030	"P": 1002.0	"F": 2}
{"v": 1	"t": 2430050	"P": 1007.0	"F": 1}
{"v": 1	"t": 2430070	"P": 1004.5	"F": 2}
{"v": 1	"t": 2430091	"P": 1001.5	"F": 2}
{"v": 1	"t": 2430111	"P": 1002.0	"F": 1}
{"v": 1	"t": 2430131	"P": 1007.0	"F": 2}
{"v": 1	"t": 2430152	"P": 1004.0	"F": 1}
{"v": 1	"t": 2430172	"P": 1002.75	"F": 2}
{"v": 1	"t": 2430192	"P": 1002.75	"F": 1}
{"v": 1	"t": 2430213	"P": 1006.75	"F": 1}
{"v": 1	"t": 2430233	"P": 1004.75	"F": 2}
{"v": 1	"t": 2430253	"P": 1002.5	"F": 1}
{"v": 1	"t": 2430273	"P": 1001.25	"F": 2}
{"v": 1	"t": 2430294	"P": 1007.5	"F": 2}
{"v": 1	"t": 2430314	"P": 1007.5	"F": 2}
{"v": 1	"t": 2430334	"P": 1002.25	"F": 1}
{"v": 1	"t": 2430355	"P": 1000.5	"F": 2}
{"v": 1	"t": 2430375	"P": 1007.5	"F": 1}
{"v": 1	"t": 2430395	"P": 1006.75	"F": 1}
{"v": 1	"t": 2430416	"P": 1003.0	"F": 1}
{"v": 1	"t": 2430436	"P": 1000.75	"F": 1}
{"v": 1	"t": 2430456	"P": 1006.5	"F": 1}
{"v": 1	"t": 2430477	"P": 1007.0	"F": 1}
{"v": 1	"t": 2430497	"P": 1005.5	"F": 2}
{"v": 1	"t": 2430517	"P": 999.75	"F": 2}
{"v": 1	"t": 2430537	"P": 1006.0	"F": 2}
{"v": 1	"t": 2430558	"P": 1006.0	"F": 2}
{"v": 1	"t": 2430578	"P": 1003.75	"F": 1}
{"v": 1	"t": 2430599	"P": 1000.0	"F": 1}
{"v": 1	"t": 2430619	"P": 1007.5	"F": 1}
{"v": 1	"t": 2430639	"P": 1005.25	"F": 2}
{"v": 1	"t": 2430659	"P": 1002.5	"F": 1}
{"v": 1	"t": 2430680	"P": 1002.75	"F": 2}
{"v": 1	"t": 2430700	"P": 1007.0	"F": 2}
{"v": 1	"t": 2430720	"P": 1005.75	"F": 2}
{"v": 1	"t": 2430741	"P": 1002.5	"F": 1}
{"v": 1	"t": 2430761	"P": 1002.75	"F": 2}
{"v": 1	"t": 2430781	"P": 1006.5	"F": 2	"C": 46.86	"D": 3256	"sn": 54091929832280	"file": "/data/device_log/data0000.out"}
{"v": 1	"t": 2430802	"P": 1005.75	"F": 2}
{"v": 1	"t": 2430822	"P": 1003.75	"F": 2}
{"v": 1	"t": 2430842	"P": 1001.5	"F": 1}
{"v": 1	"t": 2430862	"P": 1006.0	"F": 2}
{"v": 1	"t": 2430883	"P": 1006.75	"F": 1}
{"v": 1	"t": 2430903	"P": 1002.25	"F": 2}
{"v": 1	"t": 2430923	"P": 1002.5	"F": 2}
{"v": 1	"t": 2430944	"P": 1006.0	"F": 1}
{"v": 1	"t": 2430964	"P": 1007.75	"F": 2}
{"v": 1	"t": 2430984	"P": 1004.75	"F": 2}
{"v": 1	"t": 2431005	"P": 1001.5	"F": 2}
{"v": 1	"t": 2431025	"P": 1003.75	"F": 2}
{"v": 1	"t": 2431045	"P": 1007.5	"F": 2}
{"v": 1	"t": 2431065	"P": 1004.25	"F": 2}
{"v": 1	"t": 2431086	"P": 1000.0	"F": 2}
{"v": 1	"t": 2431106	"P": 1003.75	"F": 2}
{"v": 1	"t": 2431127	"P": 1006.25	"F": 1}
{"v": 1	"t": 2431147	"P": 1002.75	"F": 2}
{"v": 1	"t": 2431167	"P": 1006.5	"F": 2}
{"v": 1	"t": 2431188	"P": 1007.0	"F": 2}
{"v": 1	"t": 2431208	"P": 1003.75	"F": 1}
{"v": 1	"t": 2431228	"P": 1000.5	"F": 2}
{"v": 1	"t": 2431249	"P": 1004.5	"F": 2}
{"v": 1	"t": 2431269	"P": 1007.25	"F": 1}
{"v": 1	"t": 2431289	"P": 1004.0	"F": 2}
{"v": 1	"t": 2431310	"P": 1000.5	"F": 1}
{"v": 1	"t": 2431330	"P": 1003.5	"F": 2}
{"v": 1	"t": 2431350	"P": 1008.75	"F": 2}
{"v": 1	"t": 2431370	"P": 1004.25	"F": 2}
{"v": 1	"t": 2431391	"P": 1001.25	"F": 2}
{"v": 1	"t": 2431411	"P": 1002.5	"F": 2}
{"v": 1	"t": 2431431	"P": 1007.5	"F": 2}
{"v": 1	"t": 2431452	"P": 1007.25	"F": 1}
{"v": 1	"t": 2431472	"P": 1002.5	"F": 1}
{"v": 1	"t": 2431492	"P": 1004.0	"F": 1}
{"v": 1	"t": 2431513	"P": 1006.75	"F": 2}
{"v": 1	"t": 2431533	"P": 1005.0	"F": 2}
{"v": 1	"t": 2431553	"P": 1002.0	"F": 2}
{"v": 1	"t": 2431574	"P": 1001.75	"F": 2}
{"v": 1	"t": 2431594	"P": 1008.25	"F": 2}
{"v": 1	"t": 2431614	"P": 1005.0	"F": 2}
{"v": 1	"t": 2431634	"P": 1002.75	"F": 1}
{"v": 1	"t": 2431655	"P": 1002.5	"F": 2}
{"v": 1	"t": 2431675	"P": 1008.25	"F": 2}
{"v": 1	"t": 2431696	"P": 1003.25	"F": 2}
{"v": 1	"t": 2431716	"P": 1002.25	"F": 2}
{"v": 1	"t": 2431736	"P": 1007.75	"F": 2}
{"v": 1	"t": 2431757	"P": 1006.0	"F": 2}
{"v": 1	"t": 2431777	"P": 1000.75	"F": 2}
{"v": 1	"t": 2431797	"P": 1004.25	"F": 2	"C": 46.865	"D": 3256	"sn": 54091929832280	"file": "/data/device_log/data0000.out"}
{"v": 1	"t": 2431818	"P": 1008.25	"F": 2}
{"v": 1	"t": 2431838	"P": 1005.25	"F": 2}
{"v": 1	"t": 2431858	"P": 1001.5	"F": 2}
{"v": 1	"t": 2431879	"P": 1004.25	"F": 2}
{"v": 1	"t": 2431899	"P": 1010.0	"F": 2}
{"v": 1	"t": 2431919	"P": 1004.5	"F": 2}
{"v": 1	"t": 2431939	"P": 1002.75	"F": 2}
{"v": 1	"t": 2431960	"P": 1002.25	"F": 2}
{"v": 1	"t": 2431980	"P": 1006.75	"F": 2}
{"v": 1	"t": 2432000	"P": 1004.25	"F": 1}
{"v": 1	"t": 2432021	"P": 1002.25	"F": 2}
{"v": 1	"t": 2432041	"P": 1002.5	"F": 2}
{"v": 1	"t": 2432061	"P": 1009.25	"F": 1}
{"v": 1	"t": 2432082	"P": 1005.5	"F": 2}
{"v": 1	"t": 2432102	"P": 1001.0	"F": 2}
{"v": 1	"t": 2432122	"P": 1003.0	"F": 2}
{"v": 1	"t": 2432143	"P": 1007.5	"F": 2}
{"v": 1	"t": 2432163	"P": 1006.75	"F": 2}
{"v": 1	"t": 2432183	"P": 1002.25	"F": 1}
{"v": 1	"t": 2432203	"P": 1001.5	"F": 2}
{"v": 1	"t": 2432224	"P": 1006.5	"F": 1}
{"v": 1	"t": 2432244	"P": 1004.75	"F": 2}
{"v": 1	"t": 2432265	"P": 1001.25	"F": 2}
{"v": 1	"t": 2432285	"P": 1006.75	"F": 2}
{"v": 1	"t": 2432306	"P": 1001.25	"F": 2}
{"v": 1	"t": 2432326	"P": 1004.5	"F": 1}
{"v": 1	"t": 2432347	"P": 1005.75	"F": 2}
{"v": 1	"t": 2432367	"P": 1002.75	"F": 2}
{"v": 1	"t": 2432388	"P": 1005.25	"F": 2}
{"v": 1	"t": 2432408	"P": 1004.5	"F": 1}
{"v": 1	"t": 2432428	"P": 1002.25	"F": 2}
{"v": 1	"t": 2432449	"P": 1005.25	"F": 2}
{"v": 1	"t": 2432469	"P": 1005.0	"F": 1}
{"v": 1	"t": 2432489	"P": 1002.25	"F": 1}
{"v": 1	"t": 2432510	"P": 1002.5	"F": 1}
{"v": 1	"t": 2432530	"P": 1008.0	"F": 1}
{"v": 1	"t": 2432550	"P": 1004.25	"F": 2}
{"v": 1	"t": 2432571	"P": 1004.0	"F": 2}
{"v": 1	"t": 2432591	"P": 1001.0	"F": 2}
{"v": 1	"t": 2432611	"P": 1008.0	"F": 1}
{"v": 1	"t": 2432632	"P": 1004.0	"F": 1}
{"v": 1	"t": 2432652	"P": 1003.25	"F": 1}
{"v": 1	"t": 2432672	"P": 1002.75	"F": 1}
{"v": 1	"t": 2432692	"P": 1006.25	"F": 1}
{"v": 1	"t": 2432713	"P": 1007.5	"F": 2}
{"v": 1	"t": 2432733	"P": 1003.5	"F": 1}
{"v": 1	"t": 2432753	"P": 1001.5	"F": 2}
{"v": 1	"t": 2432774	"P": 1005.5	"F": 1}
{"v": 1	"t": 2432794	"P": 1007.0	"F": 1}
{"v": 1	"t": 2432814	"P": 1002.5	"F": 2	"C": 46.87	"D": 3256	"sn": 54091929832280	"file": "/data/device_log/data0000.out"}
{"v": 1	"t": 2432835	"P": 1000.5	"F": 1}
{"v": 1	"t": 2432855	"P": 1005.75	"F": 1}
{"v": 1	"t": 2432875	"P": 1009.25	"F": 1}
{"v": 1	"t": 2432896	"P": 1006.0	"F": 1}
{"v": 1	"t": 2432916	"P": 1002.5	"F": 2}
{"v": 1	"t": 2432936	"P": 1004.5	"F": 1}
{"v": 1	"t": 2432957	"P": 1008.5	"F": 2}
{"v": 1	"t": 2432977	"P": 1002.5	"F": 2}
{"v": 1	"t": 2432997	"P": 1004.75	"F": 1}
{"v": 1	"t": 2433018	"P": 1007.5	"F": 1}
{"v": 1	"t": 2433038	"P": 1001.5	"F": 2}
{"v": 1	"t": 2433058	"P": 999.5	"F": 1}
{"v": 1	"t": 2433079	"P": 1006.25	"F": 2}
{"v": 1	"t": 2433099	"P": 1005.5	"F": 1}
{"v": 1	"t": 2433119	"P": 1003.25	"F": 1}
{"v": 1	"t": 2433140	"P": 1002.5	"F": 2}
{"v": 1	"t": 2433160	"P": 1006.75	"F": 2}
{"v": 1	"t": 2433180	"P": 1005.75	"F": 1}
{"v": 1	"t": 2433201	"P": 1003.5	"F": 2}
{"v": 1	"t": 2433221	"P": 1000.25	"F": 2}
{"v": 1	"t": 2433241	"P": 1006.0	"F": 1}
{"v": 1	"t": 2433261	"P": 1007.0	"F": 2}
{"v": 1	"t": 2433282	"P": 1003.0	"F": 2}
{"v": 1	"t": 2433302	"P": 1001.5	"F": 1}
{"v": 1	"t": 2433322	"P": 1004.75	"F": 2}
{"v": 1	"t": 2433343	"P": 1009.0	"F": 1}
{"v": 1	"t": 2433363	"P": 1004.25	"F": 2}
{"v": 1	"t": 2433383	"P": 1001.25	"F": 1}
{"v": 1	"t": 2433404	"P": 1005.0	"F": 1}
{"v": 1	"t": 2433424	"P": 1006.5	"F": 1}
{"v": 1	"t": 2433444	"P": 1004.0	"F": 1}
{"v": 1	"t": 2433465	"P": 1003.0	"F": 2}
{"v": 1	"t": 2433485	"P": 1006.25	"F": 2}
{"v": 1	"t": 2433505	"P": 1005.75	"F": 2}
{"v": 1	"t": 2433526	"P": 1002.0	"F": 2}
{"v": 1	"t": 2433546	"P": 1004.0	"F": 1}
{"v": 1	"t": 2433567	"P": 1005.75	"F": 2}
{"v": 1	"t": 2433587	"P": 1003.0	"F": 1}
{"v": 1	"t": 2433607	"P": 1002.25	"F": 1}
{"v": 1	"t": 2433627	"P": 1006.75	"F": 2}
{"v": 1	"t": 2433648	"P": 1006.0	"F": 2}
{"v": 1	"t": 2433668	"P": 1003.0	"F": 2}
{"v": 1	"t": 2433688	"P": 1001.25	"F": 1}
{"v": 1	"t": 2433709	"P": 1005.25	"F": 2}
{"v": 1	"t": 2433729	"P": 1007.25	"F": 2}
{"v": 1	"t": 2433749	"P": 1002.5	"F": 2}
{"v": 1	"t": 2433770	"P": 1000.5	"F": 2}
{"v": 1	"t": 2433790	"P": 1005.25	"F": 2}
{"v": 1	"t": 2433810	"P": 1008.0	"F": 2}
{"v": 1	"t": 2433831	"P": 1006.0	"F": 2	"C": 46.835	"D": 3256	"sn": 54091929832280	"file": "/data/device_log/data0000.out"}
{"v": 1	"t": 2433851	"P": 1002.0	"F": 2}
{"v": 1	"t": 2433871	"P": 1007.75	"F": 2}
{"v": 1	"t": 2433892	"P": 1006.75	"F": 1}
{"v": 1	"t": 2433912	"P": 1004.75	"F": 2}
{"v": 1	"t": 2433932	"P": 1001.0	"F": 1}
{"v": 1	"t": 2433952	"P": 1005.0	"F": 1}
{"v": 1	"t": 2433973	"P": 1008.25	"F": 1}
{"v": 1	"t": 2433993	"P": 1004.5	"F": 1}
{"v": 1	"t": 2434013	"P": 1001.75	"F": 2}
{"v": 1	"t": 2434034	"P": 1005.5	"F": 2}
{"v": 1	"t": 2434054	"P": 1007.5	"F": 2}
{"v": 1	"t": 2434074	"P": 1004.75	"F": 2}
{"v": 1	"t": 2434095	"P": 1003.0	"F": 2}
{"v": 1	"t": 2434115	"P": 1007.25	"F": 2}
{"v": 1	"t": 2434136	"P": 1004.25	"F": 1}
{"v": 1	"t": 2434156	"P": 1002.5	"F": 1}
{"v": 1	"t": 2434176	"P": 1007.0	"F": 2}
{"v": 1	"t": 2434197	"P": 1007.5	"F": 1}
{"v": 1	"t": 2434217	"P": 1004.25	"F": 1}
{"v": 1	"t": 2434237	"P": 1003.5	"F": 2}
{"v": 1	"t": 2434257	"P": 1006.5	"F": 2}
{"v": 1	"t": 2434278	"P": 1008.25	"F": 1}
{"v": 1	"t": 2434298	"P": 1005.75	"F": 2}
{"v": 1	"t": 2434318	"P": 1004.0	"F": 2}
{"v": 1	"t": 2434339	"P": 1004.0	"F": 1}
{"v": 1	"t": 2434359	"P": 1008.25	"F": 2}
{"v": 1	"t": 2434379	"P": 1006.5	"F": 1}
{"v": 1	"t": 2434399	"P": 1002.0	"F": 2}
{"v": 1	"t": 2434420	"P": 1004.75	"F": 1}
{"v": 1	"t": 2434440	"P": 1009.5	"F": 2}
{"v": 1	"t": 2434460	"P": 1004.25	"F": 2}
{"v": 1	"t": 2434481	"P": 1002.25	"F": 1}
{"v": 1	"t": 2434501	"P": 1002.0	"F": 1}
{"v": 1	"t": 2434521	"P": 1008.5	"F": 2}
{"v": 1	"t": 2434542	"P": 1006.0	"F": 2}
{"v": 1	"t": 2434562	"P": 1003.0	"F": 2}
{"v": 1	"t": 2434582	"P": 1003.25	"F": 2}
{"v": 1	"t": 2434603	"P": 1007.0	"F": 2}
{"v": 1	"t": 2434623	"P": 1006.0	"F": 2}
{"v": 1	"t": 2434643	"P": 1002.5	"F": 2}
{"v": 1	"t": 2434664	"P": 1007.25	"F": 1}
{"v": 1	"t": 2434684	"P": 1004.25	"F": 1}
{"v": 1	"t": 2434705	"P": 1003.25	"F": 1}
{"v": 1	"t": 2434725	"P": 1007.25	"F": 1}
{"v": 1	"t": 2434745	"P": 1007.75	"F": 2}
{"v": 1	"t": 2434765	"P": 1004.75	"F": 1}
{"v": 1	"t": 2434786	"P": 1001.0	"F": 1}
{"v": 1	"t": 2434806	"P": 1003.75	"F": 2}
{"v": 1	"t": 2434826	"P": 1009.75	"F": 1}
{"v": 1	"t": 2434847	"P": 1004.75	"F": 2	"C": 46.87	"D": 3256	"sn": 54091929832280	"file": "/data/device_log/data0000.out"}
{"v": 1	"t": 2434867	"P": 1001.5	"F": 2}
{"v": 1	"t": 2434887	"P": 1002.75	"F": 1}
{"v": 1	"t": 2434908	"P": 1008.0	"F": 1}
{"v": 1	"t": 2434928	"P": 1005.75	"F": 1}
{"v": 1	"t": 2434948	"P": 1001.5	"F": 1}
{"v": 1	"t": 2434968	"P": 1004.0	"F": 2}
{"v": 1	"t": 2434989	"P": 1005.25	"F": 2}
{"v": 1	"t": 2435009	"P": 1006.75	"F": 2}
{"v": 1	"t": 2435029	"P": 1004.25	"F": 2}
{"v": 1	"t": 2435050	"P": 1002.75	"F": 1}
{"v": 1	"t": 2435070	"P": 1007.75	"F": 1}
{"v": 1	"t": 2435090	"P": 1005.5	"F": 2}
{"v": 1	"t": 2435111	"P": 1004.0	"F": 2}
{"v": 1	"t": 2435131	"P": 1002.5	"F": 2}
{"v": 1	"t": 2435151	"P": 1006.0	"F": 1}
{"v": 1	"t": 2435172	"P": 1006.75	"F": 1}
{"v": 1	"t": 2435192	"P": 1002.0	"F": 2}
{"v": 1	"t": 2435212	"P": 1004.75	"F": 1}
{"v": 1	"t": 2435233	"P": 1007.0	"F": 2}
{"v": 1	"t": 2435253	"P": 1001.25	"F": 2}
{"v": 1	"t": 2435274	"P": 1002.75	"F": 1}
{"v": 1	"t": 2435294	"P": 1006.5	"F": 2}
{"v": 1	"t": 2435314	"P": 1004.25	"F": 2}
{"v": 1	"t": 2435334	"P": 1001.0	"F": 1}
{"v": 1	"t": 2435355	"P": 1001.5	"F": 1}
{"v": 1	"t": 2435375	"P": 1009.5	"F": 2}
{"v": 1	"t": 2435395	"P": 1006.5	"F": 2}
{"v": 1	"t": 2435416	"P": 1000.25	"F": 2}
{"v": 1	"t": 2435436	"P": 1002.5	"F": 1}
{"v": 1	"t": 2435456	"P": 1007.75	"F": 1}
{"v": 1	"t": 2435477	"P": 1006.5	"F": 1}
{"v": 1	"t": 2435497	"P": 1004.25	"F": 2}
{"v": 1	"t": 2435517	"P": 1001.75	"F": 2}
{"v": 1	"t": 2435537	"P": 1005.75	"F": 1}
{"v": 1	"t": 2435558	"P": 1005.75	"F": 1}
{"v": 1	"t": 2435578	"P": 1001.0	"F": 2}
{"v": 1	"t": 2435598	"P": 1001.0	"F": 2}
{"v": 1	"t": 2435619	"P": 1006.5	"F": 2}
{"v": 1	"t": 2435639	"P": 1006.75	"F": 2}
{"v": 1	"t": 2435659	"P": 1003.5	"F": 1}
{"v": 1	"t": 2435680	"P": 1002.5	"F": 2}
{"v": 1	"t": 2435700	"P": 1005.5	"F": 2}
{"v": 1	"t": 2435720	"P": 1007.75	"F": 2}
{"v": 1	"t": 2435741	"P": 1004.5	"F": 1}
{"v": 1	"t": 2435761	"P": 1002.75	"F": 2}
{"v": 1	"t": 2435782	"P": 1008.25	"F": 2}
{"v": 1	"t": 2435802	"P": 1003.25	"F": 2}
{"v": 1	"t": 2435823	"P": 1006.75	"F": 2}
{"v": 1	"t": 2435843	"P": 1004.25	"F": 2}
{"v": 1	"t": 2435864	"P": 1002.75	"F": 2	"C": 46.89	"D": 3256	"sn": 54091929832280	"file": "/data/device_log/data0000.out"}
{"v": 1	"t": 2435884	"P": 1007.5	"F": 1}
{"v": 1	"t": 2435904	"P": 1003.5	"F": 1}
{"v": 1	"t": 2435925	"P": 1004.0	"F": 1}
{"v": 1	"t": 2435945	"P": 1007.5	"F": 2}
{"v": 1	"t": 2435966	"P": 1003.75	"F": 2}
{"v": 1	"t": 2435986	"P": 1003.25	"F": 1}
{"v": 1	"t": 2436006	"P": 1005.75	"F": 1}
{"v": 1	"t": 2436026	"P": 1008.0	"F": 1}
{"v": 1	"t": 2436047	"P": 1005.0	"F": 1}
{"v": 1	"t": 2436067	"P": 1002.25	"F": 1}
{"v": 1	"t": 2436087	"P": 1002.75	"F": 1}
{"v": 1	"t": 2436108	"P": 1007.75	"F": 2}
{"v": 1	"t": 2436128	"P": 1004.0	"F": 1}
{"v": 1	"t": 2436148	"P": 1002.0	"F": 1}
{"v": 1	"t": 2436169	"P": 1002.75	"F": 2}
{"v": 1	"t": 2436189	"P": 1009.25	"F": 2}
{"v": 1	"t": 2436209	"P": 1005.25	"F": 1}
{"v": 1	"t": 2436229	"P": 1003.5	"F": 2}
{"v": 1	"t": 2436250	"P": 1002.5	"F": 1}
{"v": 1	"t": 2436270	"P": 1009.5	"F": 1}
{"v": 1	"t": 2436290	"P": 1006.75	"F": 2}
{"v": 1	"t": 2436311	"P": 1004.75	"F": 1}
{"v": 1	"t": 2436331	"P": 1001.25	"F": 2}
{"v": 1	"t": 2436351	"P": 1007.0	"F": 1}
{"v": 1	"t": 2436372	"P": 1004.75	"F": 1}
{"v": 1	"t": 2436392	"P": 1003.25	"F": 1}
{"v": 1	"t": 2436412	"P": 1001.25	"F": 2}
{"v": 1	"t": 2436432	"P": 1006.0	"F": 2}
{"v": 1	"t": 2436453	"P": 1004.0	"F": 2}
{"v": 1	"t": 2436473	"P": 1003.0	"F": 2}
{"v": 1	"t": 2436494	"P": 1008.75	"F": 1}
{"v": 1	"t": 2436514	"P": 1005.5	"F": 1}
{"v": 1	"t": 2436534	"P": 1001.25	"F": 1}
{"v": 1	"t": 2436555	"P": 1003.25	"F": 1}
{"v": 1	"t": 2436575	"P": 1008.0	"F": 1}
{"v": 1	"t": 2436595	"P": 1004.75	"F": 2}
{"v": 1	"t": 2436616	"P": 1002.5	"F": 1}
{"v": 1	"t": 2436636	"P": 1003.5	"F": 1}
{"v": 1	"t": 2436656	"P": 1007.75	"F": 1}
{"v": 1	"t": 2436677	"P": 1004.75	"F": 1}
{"v": 1	"t": 2436697	"P": 1003.25	"F": 1}
{"v": 1	"t": 2436717	"P": 1001.5	"F": 2}
{"v": 1	"t": 2436738	"P": 1007.5	"F": 2}
{"v": 1	"t": 2436758	"P": 1005.25	"F": 1}
{"v": 1	"t": 2436778	"P": 1004.25	"F": 1}
{"v": 1	"t": 2436798	"P": 1001.0	"F": 2}
{"v": 1	"t": 2436819	"P": 1006.0	"F": 1}
{"v": 1	"t": 2436839	"P": 1006.5	"F": 2}
{"v": 1	"t": 2436859	"P": 1004.25	"F": 1}
{"v": 1	"t": 2436880	"P": 1002.25	"F": 1	"C": 46.87	"D": 3256	"sn": 54091929832280	"file": "/data/device_log/data0000.out"}
{"v": 1	"t": 2436900	"P": 1007.5	"F": 1}
{"v": 1	"t": 2436920	"P": 1005.0	"F": 2}
{"v": 1	"t": 2436941	"P": 1002.75	"F": 2}
{"v": 1	"t": 2436961	"P": 1002.75	"F": 2}
{"v": 1	"t": 2436981	"P": 1005.75	"F": 1}
{"v": 1	"t": 2437002	"P": 1006.5	"F": 1}
{"v": 1	"t": 2437022	"P": 1001.5	"F": 1}
{"v": 1	"t": 2437043	"P": 1008.0	"F": 1}
{"v": 1	"t": 2437063	"P": 1004.0	"F": 1}
{"v": 1	"t": 2437083	"P": 1001.75	"F": 1}
{"v": 1	"t": 2437104	"P": 1004.5	"F": 1}
{"v": 1	"t": 2437124	"P": 1009.0	"F": 1}
{"v": 1	"t": 2437144	"P": 1005.25	"F": 2}
{"v": 1	"t": 2437164	"P": 1002.5	"F": 1}
{"v": 1	"t": 2437185	"P": 1004.5	"F": 2}
{"v": 1	"t": 2437205	"P": 1007.0	"F": 1}
{"v": 1	"t": 2437225	"P": 1005.5	"F": 1}
{"v": 1	"t": 2437246	"P": 1003.75	"F": 1}
{"v": 1	"t": 2437266	"P": 1003.75	"F": 1}
{"v": 1	"t": 2437286	"P": 1007.5	"F": 2}
{"v": 1	"t": 2437307	"P": 1006.25	"F": 2}
{"v": 1	"t": 2437327	"P": 1002.75	"F": 2}
{"v": 1	"t": 2437347	"P": 1001.25	"F": 1}
{"v": 1	"t": 2437368	"P": 1006.75	"F": 1}
{"v": 1	"t": 2437388	"P": 1005.75	"F": 1}
{"v": 1	"t": 2437408	"P": 1003.0	"F": 1}
{"v": 1	"t": 2437428	"P": 1001.0	"F": 1}
{"v": 1	"t": 2437449	"P": 1005.75	"F": 1}
{"v": 1	"t": 2437469	"P": 1006.5	"F": 1}
{"v": 1	"t": 2437489	"P": 1003.5	"F": 1}
{"v": 1	"t": 2437510	"P": 1000.0	"F": 1}
{"v": 1	"t": 2437530	"P": 1007.75	"F": 2}
{"v": 1	"t": 2437550	"P": 1006.5	"F": 2}
{"v": 1	"t": 2437571	"P": 1002.5	"F": 2}
{"v": 1	"t": 2437591	"P": 1004.75	"F": 2}
{"v": 1	"t": 2437612	"P": 1005.25	"F": 2}
{"v": 1	"t": 2437632	"P": 1001.5	"F": 2}
{"v": 1	"t": 2437652	"P": 1005.5	"F": 1}
{"v": 1	"t": 2437673	"P": 1008.0	"F": 1}
{"v": 1	"t": 2437693	"P": 1004.0	"F": 2}
{"v": 1	"t": 2437713	"P": 1001.5	"F": 2}
{"v": 1	"t": 2437733	"P": 1002.0	"F": 2}
{"v": 1	"t": 2437754	"P": 1008.0	"F": 1}
{"v": 1	"t": 2437774	"P": 1007.25	"F": 2}
{"v": 1	"t": 2437794	"P": 1002.5	"F": 1}
{"v": 1	"t": 2437815	"P": 1000.75	"F": 1}
{"v": 1	"t": 2437835	"P": 1007.0	"F": 1}
{"v": 1	"t": 2437855	"P": 1006.0	"F": 1}
{"v": 1	"t": 2437876	"P": 1004.0	"F": 1}
{"v": 1	"t": 2437896	"P": 1001.0	"F": 2	"C": 46.85	"D": 3256	"sn": 54091929832280	"file": "/data/device_log/data0000.out"}
{"v": 1	"t": 2437916	"P": 1006.0	"F": 2}
{"v": 1	"t": 2437937	"P": 1006.25	"F": 1}
{"v": 1	"t": 2437957	"P": 1002.5	"F": 2}
{"v": 1	"t": 2437977	"P": 1001.25	"F": 2}
{"v": 1	"t": 2437997	"P": 1007.5	"F": 1}
{"v": 1	"t": 2438018	"P": 1006.75	"F": 1}
{"v": 1	"t": 2438038	"P": 1004.0	"F": 1}
{"v": 1	"t": 2438058	"P": 1000.5	"F": 1}
{"v": 1	"t": 2438079	"P": 1006.75	"F": 2}
{"v": 1	"t": 2438099	"P": 1008.5	"F": 1}
{"v": 1	"t": 2438119	"P": 1002.25	"F": 2}
{"v": 1	"t": 2438140	"P": 1005.0	"F": 1}
{"v": 1	"t": 2438160	"P": 1006.0	"F": 2}
{"v": 1	"t": 2438181	"P": 1002.0	"F": 2}
{"v": 1	"t": 2438201	"P": 1005.5	"F": 2}
{"v": 1	"t": 2438221	"P": 1008.5	"F": 2}
{"v": 1	"t": 2438242	"P": 1004.75	"F": 2}
{"v": 1	"t": 2438262	"P": 1002.25	"F": 1}
{"v": 1	"t": 2438282	"P": 1002.75	"F": 1}
{"v": 1	"t": 2438303	"P": 1008.75	"F": 2}
{"v": 1	"t": 2438323	"P": 1004.75	"F": 2}
{"v": 1	"t": 2438343	"P": 1002.0	"F": 2}
{"v": 1	"t": 2438363	"P": 1003.75	"F": 1}
{"v": 1	"t": 2438384	"P": 1009.0	"F": 1}
{"v": 1	"t": 2438404	"P": 1005.75	"F": 2}
{"v": 1	"t": 2438424	"P": 1002.75	"F": 1}
{"v": 1	"t": 2438445	"P": 1004.25	"F": 1}
{"v": 1	"t": 2438465	"P": 1008.75	"F": 2}
{"v": 1	"t": 2438485	"P": 1008.25	"F": 2}
{"v": 1	"t": 2438506	"P": 1005.75	"F": 1}
{"v": 1	"t": 2438526	"P": 999.25	"F": 1}
{"v": 1	"t": 2438546	"P": 1004.5	"F": 2}
{"v": 1	"t": 2438566	"P": 1007.25	"F": 1}
{"v": 1	"t": 2438587	"P": 1004.25	"F": 1}
{"v": 1	"t": 2438607	"P": 1002.25	"F": 1}
{"v": 1	"t": 2438627	"P": 1003.75	"F": 1}
{"v": 1	"t": 2438648	"P": 1009.25	"F": 2}
{"v": 1	"t": 2438668	"P": 1003.0	"F": 2}
{"v": 1	"t": 2438688	"P": 1002.75	"F": 1}
{"v": 1	"t": 2438709	"P": 1006.0	"F": 2}
{"v": 1	"t": 2438729	"P": 1006.5	"F": 1}
{"v": 1	"t": 2438750	"P": 1003.25	"F": 2}
{"v": 1	"t": 2438770	"P": 1007.0	"F": 2}
{"v": 1	"t": 2438790	"P": 1006.5	"F": 1}
{"v": 1	"t": 2438811	"P": 1003.25	"F": 1}
{"v": 1	"t": 2438831	"P": 1002.75	"F": 2}
{"v": 1	"t": 2438851	"P": 1007.25	"F": 1}
{"v": 1	"t": 2438871	"P": 1006.0	"F": 1}
{"v": 1	"t": 2438892	"P": 1004.25	"F": 2}
{"v": 1	"t": 2438912	"P": 1000.75	"F": 2	"C": 46.845	"D": 3256	"sn": 54091929832280	"file": "/data/device_log/data0000.out"}
{"v": 1	"t": 2438932	"P": 1002.75	"F": 1}
{"v": 1	"t": 2438953	"P": 1007.0	"F": 1}
{"v": 1	"t": 2438973	"P": 1003.75	"F": 2}
{"v": 1	"t": 2438993	"P": 1003.25	"F": 2}
{"v": 1	"t": 2439014	"P": 1003.75	"F": 1}
{"v": 1	"t": 2439034	"P": 1009.0	"F": 1}
{"v": 1	"t": 2439054	"P": 1006.5	"F": 1}
{"v": 1	"t": 2439074	"P": 1002.25	"F": 1}
{"v": 1	"t": 2439095	"P": 1002.25	"F": 2}
{"v": 1	"t": 2439115	"P": 1008.5	"F": 2}
{"v": 1	"t": 2439135	"P": 1004.0	"F": 1}
{"v": 1	"t": 2439156	"P": 1000.5	"F": 1}
{"v": 1	"t": 2439176	"P": 1002.25	"F": 2}
{"v": 1	"t": 2439196	"P": 1007.5	"F": 2}
{"v": 1	"t": 2439217	"P": 1007.0	"F": 2}
{"v": 1	"t": 2439237	"P": 1002.25	"F": 1}
{"v": 1	"t": 2439257	"P": 1003.25	"F": 1}
{"v": 1	"t": 2439278	"P": 1007.25	"F": 1}
{"v": 1	"t": 2439298	"P": 1002.0	"F": 2}
{"v": 1	"t": 2439319	"P": 1004.5	"F": 1}
{"v": 1	"t": 2439339	"P": 1005.5	"F": 1}
{"v": 1	"t": 2439360	"P": 1002.5	"F": 1}
{"v": 1	"t": 2439380	"P": 1006.5	"F": 2}
{"v": 1	"t": 2439401	"P": 1003.25	"F": 2}
{"v": 1	"t": 2439421	"P": 1003.25	"F": 2}
{"v": 1	"t": 2439442	"P": 1005.75	"F": 1}
{"v": 1	"t": 2439462	"P": 1003.0	"F": 1}
{"v": 1	"t": 2439482	"P": 1002.75	"F": 1}
{"v": 1	"t": 2439502	"P": 1007.75	"F": 1}
{"v": 1	"t": 2439523	"P": 1005.25	"F": 1}
{"v": 1	"t": 2439543	"P": 1003.5	"F": 1}
{"v": 1	"t": 2439563	"P": 1001.75	"F": 2}
{"v": 1	"t": 2439584	"P": 1007.0	"F": 2}
{"v": 1	"t": 2439604	"P": 1007.0	"F": 2}
{"v": 1	"t": 2439624	"P": 1004.5	"F": 2}
{"v": 1	"t": 2439645	"P": 1002.5	"F": 2}
{"v": 1	"t": 2439665	"P": 1004.75	"F": 2}
{"v": 1	"t": 2439685	"P": 1008.5	"F": 1}
{"v": 1	"t": 2439705	"P": 1004.75	"F": 2}
{"v": 1	"t": 2439726	"P": 1000.5	"F": 1}
{"v": 1	"t": 2439746	"P": 1003.75	"F": 1}
{"v": 1	"t": 2439766	"P": 1009.25	"F": 2}
{"v": 1	"t": 2439787	"P": 1006.0	"F": 1}
{"v": 1	"t": 2439807	"P": 1002.5	"F": 1}
{"v": 1	"t": 2439827	"P": 1003.75	"F": 2}
{"v": 1	"t": 2439848	"P": 1007.25	"F": 2}
{"v": 1	"t": 2439868	"P": 1004.25	"F": 2}
{"v": 1	"t": 2439888	"P": 1003.75	"F": 2}
{"v": 1	"t": 2439909	"P": 1002.75	"F": 1}
{"v": 1	"t": 2439929	"P": 1009.5	"F": 2	"C": 46.88	"D": 3256	"sn": 54091929832280	"file": "/data/device_log/data0000.out"}
{"v": 1	"t": 2439949	"P": 1005.75	"F": 2}
{"v": 1	"t": 2439970	"P": 1001.5	"F": 2}
{"v": 1	"t": 2439990	"P": 1008.25	"F": 1}
{"v": 1	"t": 2440011	"P": 1003.25	"F": 2}
{"v": 1	"t": 2440031	"P": 1002.25	"F": 1}
{"v": 1	"t": 2440051	"P": 1005.5	"F": 2}
{"v": 1	"t": 2440072	"P": 1008.25	"F": 2}
{"v": 1	"t": 2440092	"P": 1003.0	"F": 1}
{"v": 1	"t": 2440112	"P": 1002.75	"F": 1}
{"v": 1	"t": 2440132	"P": 1004.25	"F": 2}
{"v": 1	"t": 2440153	"P": 1006.25	"F": 2}
{"v": 1	"t": 2440173	"P": 1006.25	"F": 2}
{"v": 1	"t": 2440193	"P": 1002.75	"F": 2}
{"v": 1	"t": 2440214	"P": 1004.75	"F": 2}
{"v": 1	"t": 2440234	"P": 1007.5	"F": 1}
{"v": 1	"t": 2440254	"P": 1005.75	"F": 2}
{"v": 1	"t": 2440275	"P": 1000.75	"F": 2}
{"v": 1	"t": 2440295	"P": 1004.75	"F": 2}
{"v": 1	"t": 2440315	"P": 1007.75	"F": 2}
{"v": 1	"t": 2440335	"P": 1005.25	"F": 2}
{"v": 1	"t": 2440356	"P": 1003.5	"F": 2}
{"v": 1	"t": 2440376	"P": 1003.25	"F": 2}
{"v": 1	"t": 2440396	"P": 1009.25	"F": 1}
{"v": 1	"t": 2440417	"P": 1007.0	"F": 1}
{"v": 1	"t": 2440437	"P": 1003.0	"F": 1}
{"v": 1	"t": 2440457	"P": 1001.25	"F": 2}
{"v": 1	"t": 2440478	"P": 1007.5	"F": 2}
{"v": 1	"t": 2440498	"P": 1006.75	"F": 2}
{"v": 1	"t": 2440518	"P": 1003.0	"F": 1}
{"v": 1	"t": 2440539	"P": 1006.75	"F": 1}
{"v": 1	"t": 2440560	"P": 1007.0	"F": 2}
{"v": 1	"t": 2440580	"P": 1008.0	"F": 2}
{"v": 1	"t": 2440601	"P": 1004.75	"F": 1}
{"v": 1	"t": 2440621	"P": 1004.5	"F": 1}
{"v": 1	"t": 2440641	"P": 1007.5	"F": 1}
{"v": 1	"t": 2440662	"P": 1008.75	"F": 2}
{"v": 1	"t": 2440682	"P": 1003.25	"F": 1}
{"v": 1	"t": 2440702	"P": 1002.25	"F": 1}
{"v": 1	"t": 2440722	"P": 1006.25	"F": 1}
{"v": 1	"t": 2440743	"P": 1006.75	"F": 1}
{"v": 1	"t": 2440763	"P": 1004.75	"F": 2}
{"v": 1	"t": 2440783	"P": 1004.0	"F": 1}
{"v": 1	"t": 2440804	"P": 1005.75	"F": 2}
{"v": 1	"t": 2440824	"P": 1007.75	"F": 2}
{"v": 1	"t": 2440844	"P": 1006.5	"F": 1}
{"v": 1	"t": 2440865	"P": 1002.0	"F": 1}
{"v": 1	"t": 2440885	"P": 1004.25	"F": 1}
{"v": 1	"t": 2440905	"P": 1006.75	"F": 2}
{"v": 1	"t": 2440926	"P": 1004.0	"F": 1}
{"v": 1	"t": 2440946	"P": 1000.75	"F": 1	"C": 46.855	"D": 3256	"sn": 54091929832280	"file": "/data/device_log/data0000.out"}
{"v": 1	"t": 2440966	"P": 1004.5	"F": 1}
{"v": 1	"t": 2440986	"P": 1006.75	"F": 2}
{"v": 1	"t": 2441007	"P": 1003.5	"F": 2}
{"v": 1	"t": 2441027	"P": 1001.0	"F": 1}
{"v": 1	"t": 2441047	"P": 1004.5	"F": 2}
{"v": 1	"t": 2441068	"P": 1008.5	"F": 1}
{"v": 1	"t": 2441088	"P": 1004.75	"F": 1}
{"v": 1	"t": 2441109	"P": 1003.5	"F": 1}
{"v": 1	"t": 2441129	"P": 1006.5	"F": 1}
{"v": 1	"t": 2441149	"P": 1003.5	"F": 1}
{"v": 1	"t": 2441170	"P": 1003.0	"F": 2}
{"v": 1	"t": 2441190	"P": 1007.0	"F": 2}
{"v": 1	"t": 2441210	"P": 1007.0	"F": 1}
{"v": 1	"t": 2441231	"P": 1003.25	"F": 1}
{"v": 1	"t": 2441251	"P": 1000.75	"F": 2}
{"v": 1	"t": 2441271	"P": 1006.5	"F": 1}
{"v": 1	"t": 2441292	"P": 1006.5	"F": 1}
{"v": 1	"t": 2441312	"P": 1004.25	"F": 1}
{"v": 1	"t": 2441332	"P": 1002.5	"F": 2}
{"v": 1	"t": 2441353	"P": 1006.0	"F": 2}
{"v": 1	"t": 2441373	"P": 1006.75	"F": 2}
{"v": 1	"t": 2441393	"P": 1003.0	"F": 1}
{"v": 1	"t": 2441413	"P": 1001.5	"F": 1}
{"v": 1	"t": 2441434	"P": 1006.25	"F": 2}
{"v": 1	"t": 2441454	"P": 1006.5	"F": 1}
{"v": 1	"t": 2441474	"P": 1001.75	"F": 1}
{"v": 1	"t": 2441495	"P": 1001.25	"F": 1}
{"v": 1	"t": 2441515	"P": 1006.0	"F": 1}
{"v": 1	"t": 2441535	"P": 1006.25	"F": 1}
{"v": 1	"t": 2441556	"P": 1003.75	"F": 2}
{"v": 1	"t": 2441576	"P": 1001.0	"F": 2}
{"v": 1	"t": 2441596	"P": 1007.5	"F": 2}
{"v": 1	"t": 2441617	"P": 1006.0	"F": 1}
{"v": 1	"t": 2441637	"P": 1004.5	"F": 2}
{"v": 1	"t": 2441657	"P": 1003.75	"F": 1}
{"v": 1	"t": 2441678	"P": 1007.25	"F": 2}
{"v": 1	"t": 2441698	"P": 1002.25	"F": 2}
{"v": 1	"t": 2441719	"P": 1006.25	"F": 1}
{"v": 1	"t": 2441739	"P": 1007.5	"F": 2}
{"v": 1	"t": 2441759	"P": 1003.75	"F": 1}
{"v": 1	"t": 2441779	"P": 1003.25	"F": 2}
{"v": 1	"t": 2441800	"P": 1002.25	"F": 1}
{"v": 1	"t": 2441820	"P": 1008.0	"F": 2}
{"v": 1	"t": 2441840	"P": 1005.25	"F": 1}
{"v": 1	"t": 2441861	"P": 1001.25	"F": 2}
{"v": 1	"t": 2441881	"P": 1003.0	"F": 2}
{"v": 1	"t": 2441901	"P": 1009.5	"F": 2}
{"v": 1	"t": 2441922	"P": 1004.75	"F": 2}
{"v": 1	"t": 2441942	"P": 1002.5	"F": 1}
{"v": 1	"t": 2441962	"P": 1003.25	"F": 1	"C": 46.87	"D": 3256	"sn": 54091929832280	"file": "/data/device_log/data0000.out"}
{"v": 1	"t": 2441982	"P": 1006.0	"F": 1}
{"v": 1	"t": 2442003	"P": 1006.5	"F": 1}
{"v": 1	"t": 2442023	"P": 1003.5	"F": 2}
{"v": 1	"t": 2442043	"P": 1001.75	"F": 2}
{"v": 1	"t": 2442064	"P": 1007.5	"F": 2}
{"v": 1	"t": 2442084	"P": 1007.75	"F": 1}
{"v": 1	"t": 2442104	"P": 1003.5	"F": 2}
{"v": 1	"t": 2442125	"P": 1000.75	"F": 2}
{"v": 1	"t": 2442145	"P": 1006.0	"F": 2}
{"v": 1	"t": 2442165	"P": 1008.25	"F": 2}
{"v": 1	"t": 2442186	"P": 1003.25	"F": 1}
{"v": 1	"t": 2442206	"P": 1003.75	"F": 1}
{"v": 1	"t": 2442226	"P": 1008.5	"F": 1}
{"v": 1	"t": 2442247	"P": 1004.75	"F": 2}
{"v": 1	"t": 2442267	"P": 1002.0	"F": 2}
{"v": 1	"t": 2442288	"P": 1007.5	"F": 2}
{"v": 1	"t": 2442308	"P": 1007.5	"F": 2}
{"v": 1	"t": 2442328	"P": 1003.5	"F": 1}
{"v": 1	"t": 2442348	"P": 1001.25	"F": 2}
{"v": 1	"t": 2442369	"P": 1006.5	"F": 1}
{"v": 1	"t": 2442389	"P": 1009.5	"F": 2}
{"v": 1	"t": 2442409	"P": 1005.25	"F": 2}
{"v": 1	"t": 2442430	"P": 1001.75	"F": 2}
{"v": 1	"t": 2442450	"P": 1006.5	"F": 2}
{"v": 1	"t": 2442470	"P": 1006.75	"F": 2}
{"v": 1	"t": 2442491	"P": 1003.25	"F": 2}
{"v": 1	"t": 2442511	"P": 1002.0	"F": 2}
{"v": 1	"t": 2442531	"P": 1005.5	"F": 2}
{"v": 1	"t": 2442551	"P": 1008.25	"F": 2}
{"v": 1	"t": 2442572	"P": 1005.5	"F": 2}
{"v": 1	"t": 2442592	"P": 1003.25	"F": 2}
{"v": 1	"t": 2442612	"P": 1004.0	"F": 2}
{"v": 1	"t": 2442633	"P": 1007.75	"F": 2}
{"v": 1	"t": 2442653	"P": 1006.5	"F": 2}
{"v": 1	"t": 2442673	"P": 1001.75	"F": 2}
{"v": 1	"t": 2442694	"P": 1002.75	"F": 2}
{"v": 1	"t": 2442714	"P": 1009.0	"F": 2}
{"v": 1	"t": 2442734	"P": 1005.25	"F": 1}
{"v": 1	"t": 2442755	"P": 1001.25	"F": 2}
{"v": 1	"t": 2442775	"P": 1005.0	"F": 2}
{"v": 1	"t": 2442795	"P": 1005.5	"F": 2}
{"v": 1	"t": 2442816	"P": 1001.25	"F": 2}
{"v": 1	"t": 2442836	"P": 1006.5	"F": 2}
{"v": 1	"t": 2442857	"P": 1004.25	"F": 2}
{"v": 1	"t": 2442877	"P": 1003.75	"F": 2}
{"v": 1	"t": 2442898	"P": 1007.75	"F": 2}
{"v": 1	"t": 2442918	"P": 1002.25	"F": 2}
{"v": 1	"t": 2442939	"P": 1003.0	"F": 2}
{"v": 1	"t": 2442959	"P": 1006.5	"F": 2}
{"v": 1	"t": 2442979	"P": 1002.75	"F": 2	"C": 46.84	"D": 3256	"sn": 54091929832280	"file": "/data/device_log/data0000.out"}
{"v": 1	"t": 2443000	"P": 1003.0	"F": 2}
{"v": 1	"t": 2443020	"P": 1008.25	"F": 2}
{"v": 1	"t": 2443040	"P": 1006.75	"F": 2}
{"v": 1	"t": 2443061	"P": 1002.75	"F": 2}
{"v": 1	"t": 2443081	"P": 1003.0	"F": 1}
{"v": 1	"t": 2443101	"P": 1007.0	"F": 2}
{"v": 1	"t": 2443122	"P": 1005.0	"F": 2}
{"v": 1	"t": 2443142	"P": 1001.5	"F": 2}
{"v": 1	"t": 2443162	"P": 1003.0	"F": 2}
{"v": 1	"t": 2443183	"P": 1006.25	"F": 2}
{"v": 1	"t": 2443203	"P": 1007.25	"F": 2}
{"v": 1	"t": 2443223	"P": 1003.75	"F": 2}
{"v": 1	"t": 2443243	"P": 999.75	"F": 2}
{"v": 1	"t": 2443264	"P": 1005.25	"F": 2}
{"v": 1	"t": 2443284	"P": 1006.75	"F": 2}
{"v": 1	"t": 2443304	"P": 1004.5	"F": 2}
{"v": 1	"t": 2443325	"P": 1001.25	"F": 2}
{"v": 1	"t": 2443345	"P": 1004.5	"F": 2}
{"v": 1	"t": 2443365	"P": 1008.0	"F": 2}
{"v": 1	"t": 2443386	"P": 1001.75	"F": 2}
{"v": 1	"t": 2443406	"P": 1005.75	"F": 2}
{"v": 1	"t": 2443426	"P": 1006.5	"F": 2}
{"v": 1	"t": 2443447	"P": 1004.0	"F": 2}
{"v": 1	"t": 2443467	"P": 1000.75	"F": 2}
{"v": 1	"t": 2443487	"P": 1003.0	"F": 2}
{"v": 1	"t": 2443508	"P": 1005.5	"F": 2}
{"v": 1	"t": 2443528	"P": 1004.25	"F": 2}
{"v": 1	"t": 2443549	"P": 1003.0	"F": 2}
{"v": 1	"t": 2443569	"P": 1006.25	"F": 2}
{"v": 1	"t": 2443590	"P": 1002.5	"F": 2}
{"v": 1	"t": 2443610	"P": 1003.5	"F": 2}
{"v": 1	"t": 2443630	"P": 1006.25	"F": 2}
{"v": 1	"t": 2443650	"P": 1003.5	"F": 2}
{"v": 1	"t": 2443671	"P": 1002.0	"F": 2}
{"v": 1	"t": 2443691	"P": 1001.25	"F": 2}
{"v": 1	"t": 2443711	"P": 1008.25	"F": 2}
{"v": 1	"t": 2443732	"P": 1008.25	"F": 2}
{"v": 1	"t": 2443752	"P": 1003.0	"F": 2}
{"v": 1	"t": 2443772	"P": 1002.25	"F": 2}
{"v": 1	"t": 2443793	"P": 1007.25	"F": 2}
{"v": 1	"t": 2443813	"P": 1006.0	"F": 2}
{"v": 1	"t": 2443833	"P": 1003.75	"F": 2}
{"v": 1	"t": 2443853	"P": 1001.75	"F": 2}
{"v": 1	"t": 2443874	"P": 1006.5	"F": 2}
{"v": 1	"t": 2443894	"P": 1007.0	"F": 2}
{"v": 1	"t": 2443914	"P": 1004.5	"F": 2}
{"v": 1	"t": 2443935	"P": 1002.25	"F": 3}
{"v": 1	"t": 2443955	"P": 1005.5	"F": 2}
{"v": 1	"t": 2443975	"P": 1007.0	"F": 2}
{"v": 1	"t": 2443996	"P": 1002.25	"F": 2	"C": 46.87	"D": 3256	"sn": 54091929832280	"file": "/data/device_log/data0000.out"}
{"v": 1	"t": 2444016	"P": 1000.5	"F": 2}
{"v": 1	"t": 2444036	"P": 1005.0	"F": 2}
{"v": 1	"t": 2444056	"P": 1007.25	"F": 2}
{"v": 1	"t": 2444077	"P": 1002.75	"F": 2}
{"v": 1	"t": 2444097	"P": 1002.0	"F": 2}
{"v": 1	"t": 2444118	"P": 1006.75	"F": 2}
{"v": 1	"t": 2444138	"P": 1002.25	"F": 2}
{"v": 1	"t": 2444158	"P": 1001.0	"F": 2}
{"v": 1	"t": 2444179	"P": 1006.0	"F": 2}
{"v": 1	"t": 2444199	"P": 1007.25	"F": 2}
{"v": 1	"t": 2444219	"P": 1004.0	"F": 2}
{"v": 1	"t": 2444240	"P": 1000.25	"F": 3}
{"v": 1	"t": 2444260	"P": 1005.0	"F": 2}
{"v": 1	"t": 2444280	"P": 1006.75	"F": 3}
{"v": 1	"t": 2444301	"P": 1003.5	"F": 3}
{"v": 1	"t": 2444321	"P": 1001.5	"F": 2}
{"v": 1	"t": 2444341	"P": 1004.5	"F": 3}
{"v": 1	"t": 2444361	"P": 1007.0	"F": 2}
{"v": 1	"t": 2444382	"P": 1005.25	"F": 2}
{"v": 1	"t": 2444402	"P": 1001.5	"F": 2}
{"v": 1	"t": 2444422	"P": 1005.0	"F": 2}
{"v": 1	"t": 2444443	"P": 1010.0	"F": 1}
{"v": 1	"t": 2444463	"P": 1003.5	"F": 1}
{"v": 1	"t": 2444483	"P": 1002.75	"F": 1}
{"v": 1	"t": 2444504	"P": 1003.75	"F": 1}
{"v": 1	"t": 2444524	"P": 1009.75	"F": 2}
{"v": 1	"t": 2444544	"P": 1006.5	"F": 2}
{"v": 1	"t": 2444564	"P": 1002.25	"F": 2}
{"v": 1	"t": 2444585	"P": 1003.0	"F": 2}
{"v": 1	"t": 2444605	"P": 1008.5	"F": 2}
{"v": 1	"t": 2444625	"P": 1004.75	"F": 2}
{"v": 1	"t": 2444646	"P": 1002.25	"F": 2}
{"v": 1	"t": 2444666	"P": 1006.75	"F": 2}
{"v": 1	"t": 2444687	"P": 1004.75	"F": 3}
{"v": 1	"t": 2444707	"P": 999.5	"F": 3}
{"v": 1	"t": 2444727	"P": 1005.0	"F": 4}
{"v": 1	"t": 2444748	"P": 1007.5	"F": 5}
{"v": 1	"t": 2444768	"P": 1005.5	"F": 6}
{"v": 1	"t": 2444788	"P": 1000.75	"F": 6}
{"v": 1	"t": 2444809	"P": 1003.75	"F": 6}
{"v": 1	"t": 2444829	"P": 1008.0	"F": 6}
{"v": 1	"t": 2444849	"P": 1006.0	"F": 6}
{"v": 1	"t": 2444869	"P": 999.5	"F": 6}
{"v": 1	"t": 2444890	"P": 1003.5	"F": 6}
{"v": 1	"t": 2444910	"P": 1007.25	"F": 6}
{"v": 1	"t": 2444930	"P": 1005.0	"F": 6}
{"v": 1	"t": 2444951	"P": 1002.75	"F": 5}
{"v": 1	"t": 2444971	"P": 1002.25	"F": 5}
{"v": 1	"t": 2444991	"P": 1007.5	"F": 5}
{"v": 1	"t": 2445012	"P": 1005.75	"F": 5	"C": 46.86	"D": 3256	"sn": 54091929832280	"file": "/data/device_log/data0000.out"}
{"v": 1	"t": 2445032	"P": 1002.75	"F": 5}
{"v": 1	"t": 2445052	"P": 1002.25	"F": 5}
{"v": 1	"t": 2445073	"P": 1007.75	"F": 5}
{"v": 1	"t": 2445093	"P": 1006.5	"F": 5}
{"v": 1	"t": 2445113	"P": 1002.0	"F": 5}
{"v": 1	"t": 2445133	"P": 1000.75	"F": 5}
{"v": 1	"t": 2445154	"P": 1006.75	"F": 4}
{"v": 1	"t": 2445174	"P": 1005.75	"F": 4}
{"v": 1	"t": 2445194	"P": 1001.75	"F": 4}
{"v": 1	"t": 2445215	"P": 1004.0	"F": 4}
{"v": 1	"t": 2445235	"P": 1006.25	"F": 3}
{"v": 1	"t": 2445256	"P": 1002.75	"F": 3}
{"v": 1	"t": 2445276	"P": 1004.5	"F": 3}
{"v": 1	"t": 2445296	"P": 1008.25	"F": 3}
{"v": 1	"t": 2445317	"P": 1004.0	"F": 3}
{"v": 1	"t": 2445337	"P": 1002.75	"F": 3}
{"v": 1	"t": 2445357	"P": 1001.5	"F": 3}
{"v": 1	"t": 2445378	"P": 1009.25	"F": 3}
{"v": 1	"t": 2445398	"P": 1005.5	"F": 3}
{"v": 1	"t": 2445418	"P": 1002.0	"F": 3}
{"v": 1	"t": 2445439	"P": 1003.75	"F": 3}
{"v": 1	"t": 2445459	"P": 1008.0	"F": 3}
{"v": 1	"t": 2445479	"P": 1004.75	"F": 3}
{"v": 1	"t": 2445499	"P": 1002.25	"F": 3}
{"v": 1	"t": 2445520	"P": 1001.25	"F": 3}
{"v": 1	"t": 2445540	"P": 1006.75	"F": 2}
{"v": 1	"t": 2445560	"P": 1006.0	"F": 2}
{"v": 1	"t": 2445581	"P": 1003.0	"F": 2}
{"v": 1	"t": 2445601	"P": 1002.0	"F": 3}
{"v": 1	"t": 2445621	"P": 1005.5	"F": 2}
{"v": 1	"t": 2445642	"P": 1006.0	"F": 2}
{"v": 1	"t": 2445662	"P": 1004.0	"F": 2}
{"v": 1	"t": 2445682	"P": 1002.25	"F": 2}
{"v": 1	"t": 2445703	"P": 1007.75	"F": 2}
{"v": 1	"t": 2445723	"P": 1006.0	"F": 2}
{"v": 1	"t": 2445743	"P": 1003.75	"F": 3}
{"v": 1	"t": 2445764	"P": 1002.0	"F": 3}
{"v": 1	"t": 2445784	"P": 1006.25	"F": 3}
{"v": 1	"t": 2445804	"P": 1003.75	"F": 3}
{"v": 1	"t": 2445825	"P": 1003.5	"F": 3}
{"v": 1	"t": 2445845	"P": 1008.25	"F": 3}
{"v": 1	"t": 2445865	"P": 1004.5	"F": 3}
{"v": 1	"t": 2445886	"P": 1001.0	"F": 3}
{"v": 1	"t": 2445906	"P": 1004.0	"F": 3}
{"v": 1	"t": 2445926	"P": 1007.5	"F": 3}
{"v": 1	"t": 2445947	"P": 1005.0	"F": 3}
{"v": 1	"t": 2445967	"P": 1002.75	"F": 3}
{"v": 1	"t": 2445987	"P": 1000.75	"F": 3}
{"v": 1	"t": 2446008	"P": 1008.0	"F": 3}
{"v": 1	"t": 2446028	"P": 1005.75	"F": 3	"C": 46.84	"D": 3256	"sn": 54091929832280	"file": "/data/device_log/data0000.out"}
{"v": 1	"t": 2446048	"P": 1002.75	"F": 3}
{"v": 1	"t": 2446068	"P": 1001.5	"F": 3}
{"v": 1	"t": 2446089	"P": 1006.0	"F": 4}
{"v": 1	"t": 2446109	"P": 1007.75	"F": 3}
{"v": 1	"t": 2446129	"P": 1004.5	"F": 3}
{"v": 1	"t": 2446150	"P": 1000.75	"F": 3}
{"v": 1	"t": 2446170	"P": 1005.25	"F": 3}
{"v": 1	"t": 2446190	"P": 1007.25	"F": 4}
{"v": 1	"t": 2446211	"P": 1004.75	"F": 3}
{"v": 1	"t": 2446231	"P": 1000.25	"F": 3}
{"v": 1	"t": 2446251	"P": 1005.75	"F": 3}
{"v": 1	"t": 2446271	"P": 1006.5	"F": 3}
{"v": 1	"t": 2446292	"P": 1004.0	"F": 3}
{"v": 1	"t": 2446312	"P": 1000.25	"F": 3}
{"v": 1	"t": 2446333	"P": 1005.0	"F": 3}
{"v": 1	"t": 2446353	"P": 1005.25	"F": 3}
{"v": 1	"t": 2446373	"P": 1003.25	"F": 3}
{"v": 1	"t": 2446394	"P": 1006.0	"F": 3}
{"v": 1	"t": 2446414	"P": 1003.5	"F": 3}
{"v": 1	"t": 2446435	"P": 1003.0	"F": 3}
{"v": 1	"t": 2446456	"P": 1004.0	"F": 3}
{"v": 1	"t": 2446476	"P": 1002.25	"F": 3}
{"v": 1	"t": 2446496	"P": 1007.25	"F": 3}
{"v": 1	"t": 2446517	"P": 1004.0	"F": 3}
{"v": 1	"t": 2446537	"P": 1001.25	"F": 3}
{"v": 1	"t": 2446557	"P": 1004.0	"F": 3}
{"v": 1	"t": 2446578	"P": 1007.75	"F": 3}
{"v": 1	"t": 2446598	"P": 1006.75	"F": 2}
{"v": 1	"t": 2446618	"P": 1002.5	"F": 3}
{"v": 1	"t": 2446639	"P": 1002.75	"F": 3}
{"v": 1	"t": 2446659	"P": 1008.5	"F": 2}
{"v": 1	"t": 2446679	"P": 1004.75	"F": 3}
{"v": 1	"t": 2446699	"P": 1003.0	"F": 3}
{"v": 1	"t": 2446720	"P": 1001.75	"F": 3}
{"v": 1	"t": 2446740	"P": 1007.5	"F": 3}
{"v": 1	"t": 2446760	"P": 1005.5	"F": 3}
{"v": 1	"t": 2446781	"P": 1004.0	"F": 3}
{"v": 1	"t": 2446801	"P": 1000.25	"F": 2}
{"v": 1	"t": 2446821	"P": 1006.25	"F": 2}
{"v": 1	"t": 2446842	"P": 1005.0	"F": 2}
{"v": 1	"t": 2446862	"P": 1001.25	"F": 2}
{"v": 1	"t": 2446882	"P": 1004.25	"F": 2}
{"v": 1	"t": 2446902	"P": 1005.5	"F": 2}
{"v": 1	"t": 2446923	"P": 1007.25	"F": 2}
{"v": 1	"t": 2446943	"P": 1003.5	"F": 2}
{"v": 1	"t": 2446963	"P": 1001.75	"F": 2}
{"v": 1	"t": 2446984	"P": 1003.75	"F": 2}
{"v": 1	"t": 2447004	"P": 1006.5	"F": 2}
{"v": 1	"t": 2447024	"P": 1003.75	"F": 2}
{"v": 1	"t": 2447045	"P": 1003.0	"F": 2	"C": 46.905	"D": 3255	"sn": 54091929832280	"file": "/data/device_log/data0000.out"}
{"v": 1	"t": 2447065	"P": 1008.25	"F": 2}
{"v": 1	"t": 2447086	"P": 1002.75	"F": 2}
{"v": 1	"t": 2447106	"P": 1001.0	"F": 2}
{"v": 1	"t": 2447126	"P": 1006.5	"F": 2}
{"v": 1	"t": 2447146	"P": 1004.5	"F": 2}
{"v": 1	"t": 2447167	"P": 1003.75	"F": 2}
{"v": 1	"t": 2447187	"P": 1002.25	"F": 2}
{"v": 1	"t": 2447207	"P": 1003.75	"F": 2}
{"v": 1	"t": 2447228	"P": 1006.75	"F": 2}
{"v": 1	"t": 2447248	"P": 1004.0	"F": 2}
{"v": 1	"t": 2447268	"P": 999.75	"F": 2}
{"v": 1	"t": 2447289	"P": 1006.5	"F": 2}
{"v": 1	"t": 2447309	"P": 1007.5	"F": 2}
{"v": 1	"t": 2447329	"P": 1004.25	"F": 2}
{"v": 1	"t": 2447350	"P": 1002.0	"F": 2}
{"v": 1	"t": 2447370	"P": 1001.75	"F": 2}
{"v": 1	"t": 2447390	"P": 1006.5	"F": 2}
{"v": 1	"t": 2447411	"P": 1002.75	"F": 2}
{"v": 1	"t": 2447431	"P": 1000.5	"F": 2}
{"v": 1	"t": 2447451	"P": 1005.5	"F": 2}
{"v": 1	"t": 2447471	"P": 1006.5	"F": 2}
{"v": 1	"t": 2447492	"P": 1002.5	"F": 2}
{"v": 1	"t": 2447512	"P": 1000.75	"F": 2}
{"v": 1	"t": 2447532	"P": 1005.25	"F": 2}
{"v": 1	"t": 2447553	"P": 1005.5	"F": 2}
{"v": 1	"t": 2447573	"P": 1001.0	"F": 2}
{"v": 1	"t": 2447594	"P": 1003.0	"F": 2}
{"v": 1	"t": 2447614	"P": 1008.0	"F": 2}
{"v": 1	"t": 2447634	"P": 1001.5	"F": 2}
{"v": 1	"t": 2447655	"P": 1003.0	"F": 2}
{"v": 1	"t": 2447675	"P": 1007.25	"F": 2}
{"v": 1	"t": 2447695	"P": 1005.25	"F": 2}
{"v": 1	"t": 2447716	"P": 1001.5	"F": 2}
{"v": 1	"t": 2447736	"P": 1002.5	"F": 2}
{"v": 1	"t": 2447756	"P": 1007.5	"F": 2}
{"v": 1	"t": 2447777	"P": 1006.0	"F": 2}
{"v": 1	"t": 2447797	"P": 1001.5	"F": 2}
{"v": 1	"t": 2447817	"P": 1000.5	"F": 2}
{"v": 1	"t": 2447838	"P": 1006.5	"F": 2}
{"v": 1	"t": 2447858	"P": 1005.5	"F": 2}
{"v": 1	"t": 2447878	"P": 1002.25	"F": 2}
{"v": 1	"t": 2447898	"P": 1001.25	"F": 2}
{"v": 1	"t": 2447919	"P": 1006.75	"F": 2}
{"v": 1	"t": 2447939	"P": 1006.5	"F": 2}
{"v": 1	"t": 2447959	"P": 1002.75	"F": 2}
{"v": 1	"t": 2447980	"P": 1001.75	"F": 2}
{"v": 1	"t": 2448000	"P": 1007.0	"F": 2}
{"v": 1	"t": 2448020	"P": 1006.25	"F": 2}
{"v": 1	"t": 2448041	"P": 1002.0	"F": 2}
{"v": 1	"t": 2448061	"P": 999.5	"F": 2	"C": 46.885	"D": 3255	"sn": 54091929832280	"file": "/data/device_log/data0000.out"}
{"v": 1	"t": 2448081	"P": 1007.25	"F": 2}
{"v": 1	"t": 2448102	"P": 1006.25	"F": 2}
{"v": 1	"t": 2448122	"P": 1003.0	"F": 2}
{"v": 1	"t": 2448142	"P": 1001.75	"F": 2}
{"v": 1	"t": 2448163	"P": 1006.0	"F": 2}
{"v": 1	"t": 2448183	"P": 1003.5	"F": 2}
{"v": 1	"t": 2448204	"P": 1002.75	"F": 2}
{"v": 1	"t": 2448224	"P": 1009.5	"F": 2}
{"v": 1	"t": 2448244	"P": 1005.25	"F": 2}
{"v": 1	"t": 2448264	"P": 1002.25	"F": 2}
{"v": 1	"t": 2448285	"P": 1002.5	"F": 2}
{"v": 1	"t": 2448305	"P": 1007.0	"F": 2}
{"v": 1	"t": 2448325	"P": 1005.75	"F": 2}
{"v": 1	"t": 2448346	"P": 1001.5	"F": 2}
{"v": 1	"t": 2448366	"P": 1002.25	"F": 2}
{"v": 1	"t": 2448386	"P": 1007.75	"F": 2}
{"v": 1	"t": 2448407	"P": 1006.75	"F": 2}
{"v": 1	"t": 2448427	"P": 1003.25	"F": 2}
{"v": 1	"t": 2448447	"P": 1001.5	"F": 2}
{"v": 1	"t": 2448467	"P": 1007.0	"F": 2}
{"v": 1	"t": 2448488	"P": 1007.0	"F": 2}
{"v": 1	"t": 2448508	"P": 1004.25	"F": 2}
{"v": 1	"t": 2448528	"P": 1001.0	"F": 2}
{"v": 1	"t": 2448549	"P": 1004.25	"F": 2}
{"v": 1	"t": 2448569	"P": 1006.25	"F": 2}
{"v": 1	"t": 2448589	"P": 1001.25	"F": 2}
{"v": 1	"t": 2448610	"P": 1001.0	"F": 2}
{"v": 1	"t": 2448630	"P": 1006.0	"F": 2}
{"v": 1	"t": 2448650	"P": 1006.75	"F": 2}
{"v": 1	"t": 2448671	"P": 1002.5	"F": 2}
{"v": 1	"t": 2448691	"P": 1000.5	"F": 1}
{"v": 1	"t": 2448711	"P": 1008.25	"F": 2}
{"v": 1	"t": 2448732	"P": 1003.25	"F": 2}
{"v": 1	"t": 2448752	"P": 1004.5	"F": 1}
{"v": 1	"t": 2448773	"P": 1008.75	"F": 2}
{"v": 1	"t": 2448793	"P": 1004.75	"F": 2}
{"v": 1	"t": 2448813	"P": 1003.75	"F": 2}
{"v": 1	"t": 2448833	"P": 1001.75	"F": 2}
{"v": 1	"t": 2448854	"P": 1005.75	"F": 2}
{"v": 1	"t": 2448874	"P": 1005.25	"F": 2}
{"v": 1	"t": 2448894	"P": 1002.5	"F": 2}
{"v": 1	"t": 2448915	"P": 1003.5	"F": 2}
{"v": 1	"t": 2448935	"P": 1005.5	"F": 2}
{"v": 1	"t": 2448955	"P": 1007.25	"F": 2}
{"v": 1	"t": 2448976	"P": 1004.5	"F": 2}
{"v": 1	"t": 2448996	"P": 1001.75	"F": 2}
{"v": 1	"t": 2449016	"P": 1004.25	"F": 2}
{"v": 1	"t": 2449036	"P": 1007.0	"F": 2}
{"v": 1	"t": 2449057	"P": 1005.25	"F": 2}
{"v": 1	"t": 2449077	"P": 996.25	"F": 2	"C": 46.905	"D": 3255	"sn": 54091929832280	"file": "/data/device_log/data0000.out"}
{"v": 1	"t": 2449097	"P": 1004.25	"F": 2}
{"v": 1	"t": 2449118	"P": 1007.0	"F": 2}
{"v": 1	"t": 2449138	"P": 1004.0	"F": 2}
{"v": 1	"t": 2449158	"P": 1002.0	"F": 2}
{"v": 1	"t": 2449179	"P": 1005.25	"F": 2}
{"v": 1	"t": 2449199	"P": 1006.75	"F": 2}
{"v": 1	"t": 2449219	"P": 1004.5	"F": 2}
{"v": 1	"t": 2449240	"P": 1002.75	"F": 1}
{"v": 1	"t": 2449260	"P": 1005.75	"F": 2}
{"v": 1	"t": 2449280	"P": 1006.25	"F": 2}
{"v": 1	"t": 2449301	"P": 1001.5	"F": 1}
{"v": 1	"t": 2449321	"P": 1006.75	"F": 2}
{"v": 1	"t": 2449342	"P": 1006.25	"F": 2}
{"v": 1	"t": 2449362	"P": 1003.5	"F": 2}
{"v": 1	"t": 2449382	"P": 1001.5	"F": 2}
{"v": 1	"t": 2449402	"P": 1003.25	"F": 2}
{"v": 1	"t": 2449423	"P": 1006.5	"F": 2}
{"v": 1	"t": 2449443	"P": 1004.25	"F": 2}
{"v": 1	"t": 2449463	"P": 1002.0	"F": 2}
{"v": 1	"t": 2449484	"P": 1002.0	"F": 2}
{"v": 1	"t": 2449504	"P": 1010.0	"F": 2}
{"v": 1	"t": 2449524	"P": 1005.0	"F": 2}
{"v": 1	"t": 2449544	"P": 1002.5	"F": 2}
{"v": 1	"t": 2449565	"P": 1003.5	"F": 2}
{"v": 1	"t": 2449585	"P": 1008.0	"F": 2}
{"v": 1	"t": 2449605	"P": 1005.5	"F": 2}
{"v": 1	"t": 2449626	"P": 1001.5	"F": 2}
{"v": 1	"t": 2449646	"P": 1002.25	"F": 2}
{"v": 1	"t": 2449666	"P": 1006.75	"F": 2}
{"v": 1	"t": 2449687	"P": 1004.75	"F": 2}
{"v": 1	"t": 2449707	"P": 1002.75	"F": 2}
{"v": 1	"t": 2449727	"P": 1001.0	"F": 2}
{"v": 1	"t": 2449748	"P": 1007.0	"F": 2}
{"v": 1	"t": 2449768	"P": 1004.75	"F": 2}
{"v": 1	"t": 2449788	"P": 1004.0	"F": 2}
{"v": 1	"t": 2449809	"P": 1000.75	"F": 2}
{"v": 1	"t": 2449829	"P": 1007.25	"F": 2}
{"v": 1	"t": 2449849	"P": 1002.25	"F": 2}
{"v": 1	"t": 2449870	"P": 1003.25	"F": 2}
{"v": 1	"t": 2449890	"P": 1005.5	"F": 2}
{"v": 1	"t": 2449911	"P": 1003.0	"F": 2}
{"v": 1	"t": 2449931	"P": 1006.5	"F": 2}
{"v": 1	"t": 2449952	"P": 1002.75	"F": 2}
{"v": 1	"t": 2449972	"P": 1002.5	"F": 2}
{"v": 1	"t": 2449993	"P": 1007.25	"F": 2}
{"v": 1	"t": 2450013	"P": 1003.25	"F": 2}
{"v": 1	"t": 2450033	"P": 1001.0	"F": 2}
{"v": 1	"t": 2450054	"P": 1004.0	"F": 2}
{"v": 1	"t": 2450074	"P": 1007.25	"F": 2}
{"v": 1	"t": 2450094	"P": 1001.75	"F": 2	"C": 46.875	"D": 3255	"sn": 54091929832280	"file": "/data/device_log/data0000.out"}
{"v": 1	"t": 2450115	"P": 1001.25	"F": 2}
{"v": 1	"t": 2450135	"P": 1003.5	"F": 2}
{"v": 1	"t": 2450155	"P": 1006.75	"F": 2}
{"v": 1	"t": 2450176	"P": 1003.75	"F": 2}
{"v": 1	"t": 2450196	"P": 1000.25	"F": 2}
{"v": 1	"t": 2450216	"P": 1004.75	"F": 2}
{"v": 1	"t": 2450236	"P": 1008.75	"F": 2}
{"v": 1	"t": 2450257	"P": 1003.75	"F": 2}
{"v": 1	"t": 2450277	"P": 1001.25	"F": 2}
{"v": 1	"t": 2450297	"P": 1004.5	"F": 2}
{"v": 1	"t": 2450318	"P": 1007.0	"F": 2}
{"v": 1	"t": 2450338	"P": 1005.0	"F": 2}
{"v": 1	"t": 2450358	"P": 1001.25	"F": 2}
{"v": 1	"t": 2450379	"P": 1001.75	"F": 2}
{"v": 1	"t": 2450399	"P": 1006.5	"F": 2}
{"v": 1	"t": 2450419	"P": 1005.0	"F": 2}
{"v": 1	"t": 2450439	"P": 1001.5	"F": 2}
{"v": 1	"t": 2450460	"P": 1002.0	"F": 2}
{"v": 1	"t": 2450480	"P": 1008.25	"F": 2}
{"v": 1	"t": 2450500	"P": 1007.5	"F": 2}
{"v": 1	"t": 2450521	"P": 1002.25	"F": 2}
{"v": 1	"t": 2450541	"P": 1004.0	"F": 2}
{"v": 1	"t": 2450562	"P": 1006.5	"F": 2}
{"v": 1	"t": 2450582	"P": 1002.0	"F": 3}
{"v": 1	"t": 2450602	"P": 1005.25	"F": 2}
{"v": 1	"t": 2450623	"P": 1003.75	"F": 3}
{"v": 1	"t": 2450643	"P": 1002.0	"F": 3}
{"v": 1	"t": 2450663	"P": 1002.0	"F": 3}
{"v": 1	"t": 2450684	"P": 1008.75	"F": 2}
{"v": 1	"t": 2450704	"P": 1006.5	"F": 2}
{"v": 1	"t": 2450724	"P": 1004.25	"F": 3}
{"v": 1	"t": 2450745	"P": 1001.0	"F": 2}
{"v": 1	"t": 2450765	"P": 1006.75	"F": 3}
{"v": 1	"t": 2450785	"P": 1007.25	"F": 2}
{"v": 1	"t": 2450806	"P": 1004.5	"F": 2}
{"v": 1	"t": 2450826	"P": 1002.25	"F": 2}
{"v": 1	"t": 2450846	"P": 1004.25	"F": 2}
{"v": 1	"t": 2450866	"P": 1006.75	"F": 2}
{"v": 1	"t": 2450887	"P": 1002.25	"F": 2}
{"v": 1	"t": 2450907	"P": 1000.25	"F": 2}
{"v": 1	"t": 2450927	"P": 1002.75	"F": 2}
{"v": 1	"t": 2450948	"P": 1007.0	"F": 1}
{"v": 1	"t": 2450968	"P": 1004.25	"F": 2}
{"v": 1	"t": 2450988	"P": 1003.25	"F": 2}
{"v": 1	"t": 2451009	"P": 1002.5	"F": 2}
{"v": 1	"t": 2451029	"P": 1007.0	"F": 2}
{"v": 1	"t": 2451049	"P": 1004.75	"F": 2}
{"v": 1	"t": 2451069	"P": 1002.75	"F": 2}
{"v": 1	"t": 2451090	"P": 1003.5	"F": 2}
{"v": 1	"t": 2451110	"P": 1007.0	"F": 2	"C": 46.86	"D": 3255	"sn": 54091929832280	"file": "/data/device_log/data0000.out"}
{"v": 1	"t": 2451131	"P": 1001.5	"F": 2}
{"v": 1	"t": 2451151	"P": 1002.25	"F": 2}
{"v": 1	"t": 2451171	"P": 1009.25	"F": 2}
{"v": 1	"t": 2451192	"P": 1004.75	"F": 2}
{"v": 1	"t": 2451212	"P": 1001.75	"F": 2}
{"v": 1	"t": 2451232	"P": 1001.5	"F": 2}
{"v": 1	"t": 2451253	"P": 1009.25	"F": 2}
{"v": 1	"t": 2451273	"P": 1006.0	"F": 3}
{"v": 1	"t": 2451293	"P": 1002.5	"F": 3}
{"v": 1	"t": 2451313	"P": 1001.0	"F": 3}
{"v": 1	"t": 2451334	"P": 1006.5	"F": 3}
{"v": 1	"t": 2451354	"P": 1006.25	"F": 2}
{"v": 1	"t": 2451374	"P": 1003.25	"F": 2}
{"v": 1	"t": 2451395	"P": 1002.25	"F": 2}
{"v": 1	"t": 2451415	"P": 1006.25	"F": 2}
{"v": 1	"t": 2451435	"P": 1007.0	"F": 2}
{"v": 1	"t": 2451456	"P": 1002.25	"F": 2}
{"v": 1	"t": 2451476	"P": 1000.75	"F": 2}
{"v": 1	"t": 2451496	"P": 1003.5	"F": 1}
{"v": 1	"t": 2451516	"P": 1008.0	"F": 1}
{"v": 1	"t": 2451537	"P": 1002.25	"F": 1}
{"v": 1	"t": 2451557	"P": 1001.75	"F": 1}
{"v": 1	"t": 2451577	"P": 1002.5	"F": 1}
{"v": 1	"t": 2451598	"P": 1008.5	"F": 1}
{"v": 1	"t": 2451618	"P": 1004.25	"F": 1}
{"v": 1	"t": 2451638	"P": 1003.0	"F": 1}
{"v": 1	"t": 2451659	"P": 1007.0	"F": 1}
{"v": 1	"t": 2451679	"P": 1004.25	"F": 1}
{"v": 1	"t": 2451700	"P": 1002.0	"F": 1}
{"v": 1	"t": 2451720	"P": 1005.5	"F": 1}
{"v": 1	"t": 2451740	"P": 1005.75	"F": 1}
{"v": 1	"t": 2451761	"P": 1003.75	"F": 1}
{"v": 1	"t": 2451781	"P": 1002.0	"F": 1}
{"v": 1	"t": 2451801	"P": 1002.25	"F": 1}
{"v": 1	"t": 2451821	"P": 1009.0	"F": 1}
{"v": 1	"t": 2451842	"P": 1003.25	"F": 1}
{"v": 1	"t": 2451862	"P": 1002.25	"F": 1}
{"v": 1	"t": 2451882	"P": 1004.0	"F": 1}
{"v": 1	"t": 2451903	"P": 1008.25	"F": 1}
{"v": 1	"t": 2451923	"P": 1006.25	"F": 1}
{"v": 1	"t": 2451943	"P": 1000.25	"F": 2}
{"v": 1	"t": 2451964	"P": 1002.25	"F": 2}
{"v": 1	"t": 2451984	"P": 1006.5	"F": 1}
{"v": 1	"t": 2452004	"P": 1004.0	"F": 2}
{"v": 1	"t": 2452024	"P": 1000.0	"F": 1}
{"v": 1	"t": 2452045	"P": 1005.0	"F": 2}
{"v": 1	"t": 2452065	"P": 1007.75	"F": 2}
{"v": 1	"t": 2452085	"P": 1006.75	"F": 2}
{"v": 1	"t": 2452106	"P": 1000.75	"F": 2}
{"v": 1	"t": 2452126	"P": 1002.25	"F": 2	"C": 46.9	"D": 3255	"sn": 54091929832280	"file": "/data/device_log/data0000.out"}
{"v": 1	"t": 2452146	"P": 1008.0	"F": 2}
{"v": 1	"t": 2452167	"P": 1006.25	"F": 2}
{"v": 1	"t": 2452187	"P": 999.25	"F": 2}
{"v": 1	"t": 2452208	"P": 1005.25	"F": 2}
{"v": 1	"t": 2452228	"P": 1005.25	"F": 2}
{"v": 1	"t": 2452248	"P": 1001.25	"F": 2}
{"v": 1	"t": 2452269	"P": 1003.75	"F": 2}
{"v": 1	"t": 2452289	"P": 1006.75	"F": 2}
{"v": 1	"t": 2452309	"P": 1006.5	"F": 2}
{"v": 1	"t": 2452329	"P": 1001.0	"F": 2}
{"v": 1	"t": 2452350	"P": 1001.75	"F": 2}
{"v": 1	"t": 2452370	"P": 1008.5	"F": 2}
{"v": 1	"t": 2452390	"P": 1004.0	"F": 2}
{"v": 1	"t": 2452411	"P": 1001.0	"F": 2}
{"v": 1	"t": 2452431	"P": 1002.25	"F": 2}
{"v": 1	"t": 2452451	"P": 1008.75	"F": 2}
{"v": 1	"t": 2452472	"P": 1005.25	"F": 2}
{"v": 1	"t": 2452492	"P": 1000.75	"F": 2}
{"v": 1	"t": 2452512	"P": 1002.0	"F": 2}
{"v": 1	"t": 2452532	"P": 1006.75	"F": 2}
{"v": 1	"t": 2452553	"P": 1006.5	"F": 2}
{"v": 1	"t": 2452573	"P": 1002.5	"F": 2}
{"v": 1	"t": 2452593	"P": 1002.0	"F": 2}
{"v": 1	"t": 2452614	"P": 1005.0	"F": 2}
{"v": 1	"t": 2452634	"P": 1005.5	"F": 2}
{"v": 1	"t": 2452654	"P": 1003.0	"F": 2}
{"v": 1	"t": 2452675	"P": 1001.75	"F": 2}
{"v": 1	"t": 2452695	"P": 1006.0	"F": 2}
{"v": 1	"t": 2452715	"P": 1005.5	"F": 2}
{"v": 1	"t": 2452736	"P": 1003.0	"F": 3}
{"v": 1	"t": 2452756	"P": 1002.25	"F": 2}
{"v": 1	"t": 2452777	"P": 1007.5	"F": 2}
{"v": 1	"t": 2452797	"P": 1003.5	"F": 2}
{"v": 1	"t": 2452817	"P": 1003.0	"F": 2}
{"v": 1	"t": 2452838	"P": 1007.25	"F": 2}
{"v": 1	"t": 2452858	"P": 1003.75	"F": 3}
{"v": 1	"t": 2452878	"P": 999.75	"F": 2}
{"v": 1	"t": 2452899	"P": 1004.5	"F": 2}
{"v": 1	"t": 2452919	"P": 1007.5	"F": 2}
{"v": 1	"t": 2452939	"P": 1003.25	"F": 2}
{"v": 1	"t": 2452960	"P": 1001.25	"F": 2}
{"v": 1	"t": 2452980	"P": 1002.25	"F": 2}
{"v": 1	"t": 2453000	"P": 1007.75	"F": 2}
{"v": 1	"t": 2453020	"P": 1006.25	"F": 2}
{"v": 1	"t": 2453041	"P": 1002.5	"F": 2}
{"v": 1	"t": 2453061	"P": 1001.75	"F": 2}
{"v": 1	"t": 2453081	"P": 1007.0	"F": 2}
{"v": 1	"t": 2453102	"P": 1005.75	"F": 2}
{"v": 1	"t": 2453122	"P": 1001.25	"F": 2}
{"v": 1	"t": 2453142	"P": 1002.75	"F": 2	"C": 46.9	"D": 3255	"sn": 54091929832280	"file": "/data/device_log/data0000.out"}
{"v": 1	"t": 2453163	"P": 1005.25	"F": 2}
{"v": 1	"t": 2453183	"P": 1005.5	"F": 2}
{"v": 1	"t": 2453203	"P": 1004.0	"F": 2}
{"v": 1	"t": 2453223	"P": 1000.75	"F": 2}
{"v": 1	"t": 2453244	"P": 1006.25	"F": 2}
{"v": 1	"t": 2453264	"P": 1006.75	"F": 2}
{"v": 1	"t": 2453284	"P": 1005.0	"F": 2}
{"v": 1	"t": 2453305	"P": 1000.5	"F": 2}
{"v": 1	"t": 2453325	"P": 1007.25	"F": 2}
{"v": 1	"t": 2453346	"P": 1005.0	"F": 2}
{"v": 1	"t": 2453366	"P": 1001.0	"F": 2}
{"v": 1	"t": 2453386	"P": 1005.25	"F": 2}
{"v": 1	"t": 2453407	"P": 1001.5	"F": 2}
{"v": 1	"t": 2453427	"P": 1003.75	"F": 1}
{"v": 1	"t": 2453448	"P": 1005.25	"F": 1}
{"v": 1	"t": 2453468	"P": 1001.5	"F": 2}
{"v": 1	"t": 2453489	"P": 1007.5	"F": 2}
{"v": 1	"t": 2453509	"P": 1006.25	"F": 2}
{"v": 1	"t": 2453530	"P": 1000.5	"F": 2}
{"v": 1	"t": 2453550	"P": 1004.75	"F": 2}
{"v": 1	"t": 2453570	"P": 1007.5	"F": 2}
{"v": 1	"t": 2453591	"P": 1002.75	"F": 1}
{"v": 1	"t": 2453611	"P": 1002.25	"F": 2}
{"v": 1	"t": 2453631	"P": 1004.0	"F": 2}
{"v": 1	"t": 2453651	"P": 1006.5	"F": 2}
{"v": 1	"t": 2453672	"P": 1003.25	"F": 2}
{"v": 1	"t": 2453692	"P": 1000.75	"F": 2}
{"v": 1	"t": 2453712	"P": 1002.0	"F": 2}
{"v": 1	"t": 2453733	"P": 1008.75	"F": 2}
{"v": 1	"t": 2453753	"P": 1005.0	"F": 2}
{"v": 1	"t": 2453773	"P": 1000.0	"F": 2}
{"v": 1	"t": 2453794	"P": 1001.75	"F": 2}
{"v": 1	"t": 2453814	"P": 1007.5	"F": 2}
{"v": 1	"t": 2453834	"P": 1006.25	"F": 2}
{"v": 1	"t": 2453854	"P": 1001.75	"F": 2}
{"v": 1	"t": 2453875	"P": 1001.75	"F": 2}
{"v": 1	"t": 2453895	"P": 1007.0	"F": 2}
{"v": 1	"t": 2453915	"P": 1006.0	"F": 2}
{"v": 1	"t": 2453936	"P": 1000.75	"F": 2}
{"v": 1	"t": 2453956	"P": 1001.75	"F": 2}
{"v": 1	"t": 2453976	"P": 1006.75	"F": 2}
{"v": 1	"t": 2453997	"P": 1007.0	"F": 2}
{"v": 1	"t": 2454017	"P": 1003.5	"F": 2}
{"v": 1	"t": 2454037	"P": 1001.5	"F": 2}
{"v": 1	"t": 2454058	"P": 1007.5	"F": 2}
{"v": 1	"t": 2454078	"P": 1002.5	"F": 2}
{"v": 1	"t": 2454099	"P": 1002.0	"F": 2}
{"v": 1	"t": 2454119	"P": 1006.75	"F": 1}
{"v": 1	"t": 2454139	"P": 1006.25	"F": 1}
{"v": 1	"t": 2454159	"P": 1003.25	"F": 1	"C": 46.915	"D": 3255	"sn": 54091929832280	"file": "/data/device_log/data0000.out"}
{"v": 1	"t": 2454180	"P": 1002.0	"F": 2}
{"v": 1	"t": 2454200	"P": 1007.5	"F": 2}
{"v": 1	"t": 2454220	"P": 1004.0	"F": 2}
{"v": 1	"t": 2454241	"P": 1003.5	"F": 2}
{"v": 1	"t": 2454261	"P": 1002.25	"F": 2}
{"v": 1	"t": 2454281	"P": 1007.25	"F": 2}
{"v": 1	"t": 2454302	"P": 1005.5	"F": 2}
{"v": 1	"t": 2454322	"P": 1002.5	"F": 2}
{"v": 1	"t": 2454342	"P": 1002.25	"F": 2}
{"v": 1	"t": 2454362	"P": 1007.25	"F": 2}
{"v": 1	"t": 2454383	"P": 1004.5	"F": 2}
{"v": 1	"t": 2454403	"P": 1003.0	"F": 2}
{"v": 1	"t": 2454423	"P": 1001.75	"F": 2}
{"v": 1	"t": 2454444	"P": 1006.5	"F": 2}
{"v": 1	"t": 2454464	"P": 1008.25	"F": 2}
{"v": 1	"t": 2454484	"P": 1002.5	"F": 2}
{"v": 1	"t": 2454505	"P": 999.25	"F": 2}
{"v": 1	"t": 2454525	"P": 1002.5	"F": 2}
{"v": 1	"t": 2454545	"P": 1007.75	"F": 2}
{"v": 1	"t": 2454566	"P": 1004.5	"F": 2}
{"v": 1	"t": 2454586	"P": 1001.25	"F": 2}
{"v": 1	"t": 2454606	"P": 1005.5	"F": 2}
{"v": 1	"t": 2454627	"P": 1003.75	"F": 2}
{"v": 1	"t": 2454647	"P": 1003.25	"F": 1}
{"v": 1	"t": 2454668	"P": 1005.75	"F": 2}
{"v": 1	"t": 2454688	"P": 1005.75	"F": 2}
{"v": 1	"t": 2454708	"P": 1002.75	"F": 2}
{"v": 1	"t": 2454728	"P": 1000.0	"F": 2}
{"v": 1	"t": 2454749	"P": 1006.75	"F": 2}
{"v": 1	"t": 2454769	"P": 1007.0	"F": 1}
{"v": 1	"t": 2454789	"P": 1001.25	"F": 2}
{"v": 1	"t": 2454810	"P": 1002.75	"F": 2}
{"v": 1	"t": 2454830	"P": 1006.25	"F": 2}
{"v": 1	"t": 2454850	"P": 1005.75	"F": 2}
{"v": 1	"t": 2454871	"P": 1002.25	"F": 2}
{"v": 1	"t": 2454891	"P": 1002.0	"F": 2}
{"v": 1	"t": 2454911	"P": 1002.0	"F": 2}
{"v": 1	"t": 2454931	"P": 1007.25	"F": 2}
{"v": 1	"t": 2454952	"P": 1003.75	"F": 2}
{"v": 1	"t": 2454972	"P": 1000.75	"F": 2}
{"v": 1	"t": 2454992	"P": 1001.0	"F": 2}
{"v": 1	"t": 2455013	"P": 1007.25	"F": 2}
{"v": 1	"t": 2455033	"P": 1005.5	"F": 2}
{"v": 1	"t": 2455053	"P": 1002.0	"F": 2}
{"v": 1	"t": 2455074	"P": 1003.75	"F": 2}
{"v": 1	"t": 2455094	"P": 1006.25	"F": 2}
{"v": 1	"t": 2455114	"P": 1003.25	"F": 2}
{"v": 1	"t": 2455135	"P": 1002.25	"F": 2}
{"v": 1	"t": 2455155	"P": 1005.5	"F": 2}
{"v": 1	"t": 2455176	"P": 1004.75	"F": 1	"C": 46.885	"D": 3255	"sn": 54091929832280	"file": "/data/device_log/data0000.out"}
{"v": 1	"t": 2455196	"P": 1001.75	"F": 2}
{"v": 1	"t": 2455216	"P": 1007.0	"F": 2}
{"v": 1	"t": 2455237	"P": 1006.5	"F": 2}
{"v": 1	"t": 2455257	"P": 1001.25	"F": 1}
{"v": 1	"t": 2455277	"P": 1003.5	"F": 1}
{"v": 1	"t": 2455297	"P": 1006.25	"F": 1}
{"v": 1	"t": 2455318	"P": 1006.75	"F": 2}
{"v": 1	"t": 2455338	"P": 1003.0	"F": 1}
{"v": 1	"t": 2455358	"P": 1000.75	"F": 1}
{"v": 1	"t": 2455379	"P": 1006.5	"F": 1}
{"v": 1	"t": 2455399	"P": 1006.75	"F": 2}
{"v": 1	"t": 2455419	"P": 1004.0	"F": 2}
{"v": 1	"t": 2455440	"P": 1000.25	"F": 1}
{"v": 1	"t": 2455460	"P": 1004.0	"F": 2}
{"v": 1	"t": 2455480	"P": 1008.25	"F": 2}
{"v": 1	"t": 2455500	"P": 1004.25	"F": 2}
{"v": 1	"t": 2455521	"P": 1002.5	"F": 2}
{"v": 1	"t": 2455541	"P": 1004.25	"F": 1}
{"v": 1	"t": 2455561	"P": 1007.25	"F": 2}
{"v": 1	"t": 2455582	"P": 1004.5	"F": 1}
{"v": 1	"t": 2455602	"P": 1001.25	"F": 1}
{"v": 1	"t": 2455622	"P": 1004.75	"F": 1}
{"v": 1	"t": 2455643	"P": 1007.0	"F": 1}
{"v": 1	"t": 2455663	"P": 1006.5	"F": 2}
{"v": 1	"t": 2455683	"P": 1001.25	"F": 1}
{"v": 1	"t": 2455704	"P": 1005.75	"F": 2}
{"v": 1	"t": 2455724	"P": 1002.75	"F": 2}
{"v": 1	"t": 2455745	"P": 1003.25	"F": 2}
{"v": 1	"t": 2455765	"P": 1008.0	"F": 2}
{"v": 1	"t": 2455786	"P": 1002.25	"F": 2}
{"v": 1	"t": 2455806	"P": 1000.5	"F": 2}
{"v": 1	"t": 2455826	"P": 1008.25	"F": 2}
{"v": 1	"t": 2455847	"P": 1005.75	"F": 2}
{"v": 1	"t": 2455867	"P": 1002.5	"F": 2}
{"v": 1	"t": 2455887	"P": 1001.25	"F": 2}
{"v": 1	"t": 2455907	"P": 1008.25	"F": 2}
{"v": 1	"t": 2455928	"P": 1010.25	"F": 2}
{"v": 1	"t": 2455948	"P": 1002.5	"F": 2}
{"v": 1	"t": 2455968	"P": 1001.5	"F": 2}
{"v": 1	"t": 2455989	"P": 1003.0	"F": 2}
{"v": 1	"t": 2456009	"P": 1005.75	"F": 2}
{"v": 1	"t": 2456029	"P": 1005.75	"F": 2}
{"v": 1	"t": 2456050	"P": 1001.5	"F": 2}
{"v": 1	"t": 2456070	"P": 1003.75	"F": 2}
{"v": 1	"t": 2456090	"P": 1008.5	"F": 2}
{"v": 1	"t": 2456110	"P": 1005.25	"F": 2}
{"v": 1	"t": 2456131	"P": 1001.0	"F": 2}
{"v": 1	"t": 2456151	"P": 1001.0	"F": 1}
{"v": 1	"t": 2456171	"P": 1006.75	"F": 2}
{"v": 1	"t": 2456192	"P": 1004.5	"F": 1	"C": 46.88	"D": 3255	"sn": 54091929832280	"file": "/data/device_log/data0000.out"}
{"v": 1	"t": 2456212	"P": 1000.5	"F": 1}
{"v": 1	"t": 2456232	"P": 1004.0	"F": 1}
{"v": 1	"t": 2456253	"P": 1009.0	"F": 1}
{"v": 1	"t": 2456273	"P": 1005.0	"F": 1}
{"v": 1	"t": 2456293	"P": 1001.75	"F": 1}
{"v": 1	"t": 2456314	"P": 1006.75	"F": 1}
{"v": 1	"t": 2456334	"P": 1003.0	"F": 1}
{"v": 1	"t": 2456355	"P": 1003.0	"F": 1}
{"v": 1	"t": 2456375	"P": 1007.5	"F": 1}
{"v": 1	"t": 2456395	"P": 1007.0	"F": 1}
{"v": 1	"t": 2456416	"P": 1003.75	"F": 1}
{"v": 1	"t": 2456436	"P": 1001.25	"F": 1}
{"v": 1	"t": 2456456	"P": 1005.75	"F": 2}
{"v": 1	"t": 2456476	"P": 1006.75	"F": 2}
{"v": 1	"t": 2456497	"P": 1005.0	"F": 2}
{"v": 1	"t": 2456517	"P": 1001.75	"F": 2}
{"v": 1	"t": 2456537	"P": 1004.25	"F": 1}
{"v": 1	"t": 2456558	"P": 1007.0	"F": 2}
{"v": 1	"t": 2456578	"P": 1003.0	"F": 2}
{"v": 1	"t": 2456598	"P": 1002.25	"F": 2}
{"v": 1	"t": 2456619	"P": 1001.5	"F": 2}
{"v": 1	"t": 2456639	"P": 1007.5	"F": 2}
{"v": 1	"t": 2456659	"P": 1006.25	"F": 2}
{"v": 1	"t": 2456679	"P": 1001.5	"F": 2}
{"v": 1	"t": 2456700	"P": 1002.5	"F": 2}
{"v": 1	"t": 2456720	"P": 1006.75	"F": 2}
{"v": 1	"t": 2456740	"P": 1005.25	"F": 1}
{"v": 1	"t": 2456761	"P": 1002.25	"F": 1}
{"v": 1	"t": 2456781	"P": 1002.0	"F": 1}
{"v": 1	"t": 2456801	"P": 1008.25	"F": 1}
{"v": 1	"t": 2456822	"P": 1005.25	"F": 1}
{"v": 1	"t": 2456842	"P": 1001.0	"F": 0}
{"v": 1	"t": 2456863	"P": 1005.5	"F": 0}
{"v": 1	"t": 2456883	"P": 1003.75	"F": 0}
{"v": 1	"t": 2456903	"P": 1000.75	"F": 0}
{"v": 1	"t": 2456924	"P": 1006.5	"F": 0}
{"v": 1	"t": 2456944	"P": 1003.5	"F": 0}
{"v": 1	"t": 2456965	"P": 1000.75	"F": 0}
{"v": 1	"t": 2456985	"P": 1007.0	"F": 0}
{"v": 1	"t": 2457006	"P": 1003.75	"F": 0}
{"v": 1	"t": 2457026	"P": 1002.0	"F": 0}
{"v": 1	"t": 2457046	"P": 1010.0	"F": 0}
{"v": 1	"t": 2457067	"P": 1003.0	"F": 0}
{"v": 1	"t": 2457087	"P": 1001.25	"F": 0}
{"v": 1	"t": 2457107	"P": 1005.75	"F": 1}
{"v": 1	"t": 2457128	"P": 1006.0	"F": 1}
{"v": 1	"t": 2457148	"P": 1004.0	"F": 0}
{"v": 1	"t": 2457168	"P": 1002.75	"F": 1}
{"v": 1	"t": 2457189	"P": 1005.0	"F": 1}
{"v": 1	"t": 2457209	"P": 1006.75	"F": 1	"C": 46.9	"D": 3255	"sn": 54091929832280	"file": "/data/device_log/data0000.out"}
{"v": 1	"t": 2457229	"P": 1005.0	"F": 1}
{"v": 1	"t": 2457250	"P": 1000.75	"F": 1}
{"v": 1	"t": 2457270	"P": 1003.25	"F": 1}
{"v": 1	"t": 2457290	"P": 1007.5	"F": 1}
{"v": 1	"t": 2457310	"P": 1005.5	"F": 1}
{"v": 1	"t": 2457331	"P": 1001.75	"F": 1}
{"v": 1	"t": 2457351	"P": 1004.5	"F": 1}
{"v": 1	"t": 2457371	"P": 1007.5	"F": 2}
{"v": 1	"t": 2457392	"P": 1004.75	"F": 2}
{"v": 1	"t": 2457412	"P": 1001.25	"F": 2}
{"v": 1	"t": 2457432	"P": 1003.75	"F": 2}
{"v": 1	"t": 2457453	"P": 1007.5	"F": 1}
{"v": 1	"t": 2457473	"P": 1005.5	"F": 2}
{"v": 1	"t": 2457493	"P": 1000.5	"F": 1}
{"v": 1	"t": 2457513	"P": 1004.0	"F": 2}
{"v": 1	"t": 2457534	"P": 1006.5	"F": 2}
{"v": 1	"t": 2457554	"P": 1003.25	"F": 1}
{"v": 1	"t": 2457575	"P": 1006.0	"F": 1}
{"v": 1	"t": 2457595	"P": 1006.5	"F": 1}
{"v": 1	"t": 2457616	"P": 1001.0	"F": 1}
{"v": 1	"t": 2457636	"P": 1003.5	"F": 1}
{"v": 1	"t": 2457656	"P": 1008.0	"F": 1}
{"v": 1	"t": 2457677	"P": 1004.0	"F": 1}
{"v": 1	"t": 2457697	"P": 1002.0	"F": 1}
{"v": 1	"t": 2457717	"P": 1002.75	"F": 1}
{"v": 1	"t": 2457738	"P": 1008.25	"F": 1}
{"v": 1	"t": 2457758	"P": 1006.0	"F": 1}
{"v": 1	"t": 2457778	"P": 1004.0	"F": 1}
{"v": 1	"t": 2457799	"P": 1002.5	"F": 1}
{"v": 1	"t": 2457819	"P": 1005.5	"F": 1}
{"v": 1	"t": 2457839	"P": 1006.75	"F": 1}
{"v": 1	"t": 2457859	"P": 1004.0	"F": 1}
{"v": 1	"t": 2457880	"P": 1001.0	"F": 1}
{"v": 1	"t": 2457900	"P": 1008.5	"F": 1}
{"v": 1	"t": 2457920	"P": 1006.75	"F": 2}
{"v": 1	"t": 2457941	"P": 1004.0	"F": 2}
{"v": 1	"t": 2457961	"P": 1001.5	"F": 2}
{"v": 1	"t": 2457981	"P": 1007.25	"F": 2}
{"v": 1	"t": 2458002	"P": 1004.75	"F": 2}
{"v": 1	"t": 2458022	"P": 1003.0	"F": 2}
{"v": 1	"t": 2458042	"P": 1002.0	"F": 2}
{"v": 1	"t": 2458062	"P": 1006.75	"F": 2}
{"v": 1	"t": 2458083	"P": 1006.25	"F": 2}
{"v": 1	"t": 2458103	"P": 1002.5	"F": 2}
{"v": 1	"t": 2458124	"P": 1003.75	"F": 2}
{"v": 1	"t": 2458144	"P": 1006.25	"F": 2}
{"v": 1	"t": 2458165	"P": 1002.75	"F": 2}
{"v": 1	"t": 2458185	"P": 1004.0	"F": 2}
{"v": 1	"t": 2458205	"P": 1008.5	"F": 2}
{"v": 1	"t": 2458226	"P": 1004.75	"F": 2	"C": 46.91	"D": 3255	"sn": 54091929832280	"file": "/data/device_log/data0000.out"}
{"v": 1	"t": 2458246	"P": 1001.25	"F": 2}
{"v": 1	"t": 2458266	"P": 1004.0	"F": 2}
{"v": 1	"t": 2458286	"P": 1007.25	"F": 2}
{"v": 1	"t": 2458307	"P": 1005.0	"F": 2}
{"v": 1	"t": 2458327	"P": 1000.5	"F": 2}
{"v": 1	"t": 2458347	"P": 1003.75	"F": 2}
{"v": 1	"t": 2458368	"P": 1007.25	"F": 1}
{"v": 1	"t": 2458388	"P": 1004.5	"F": 2}
{"v": 1	"t": 2458408	"P": 1000.75	"F": 2}
{"v": 1	"t": 2458429	"P": 1004.5	"F": 2}
{"v": 1	"t": 2458449	"P": 1007.25	"F": 2}
{"v": 1	"t": 2458469	"P": 1007.75	"F": 2}
{"v": 1	"t": 2458489	"P": 1002.0	"F": 2}
{"v": 1	"t": 2458510	"P": 1003.25	"F": 2}
{"v": 1	"t": 2458530	"P": 1007.25	"F": 2}
{"v": 1	"t": 2458550	"P": 1004.25	"F": 1}
{"v": 1	"t": 2458571	"P": 1002.0	"F": 2}
{"v": 1	"t": 2458591	"P": 1003.5	"F": 1}
{"v": 1	"t": 2458611	"P": 1007.5	"F": 2}
{"v": 1	"t": 2458632	"P": 1005.25	"F": 2}
{"v": 1	"t": 2458652	"P": 1002.75	"F": 2}
{"v": 1	"t": 2458672	"P": 1002.5	"F": 1}
{"v": 1	"t": 2458693	"P": 1008.25	"F": 1}
{"v": 1	"t": 2458713	"P": 1002.0	"F": 1}
{"v": 1	"t": 2458734	"P": 1003.25	"F": 1}
{"v": 1	"t": 2458754	"P": 1008.0	"F": 2}
{"v": 1	"t": 2458774	"P": 1003.75	"F": 2}
{"v": 1	"t": 2458795	"P": 1000.75	"F": 2}
{"v": 1	"t": 2458815	"P": 1003.75	"F": 2}
{"v": 1	"t": 2458835	"P": 1009.0	"F": 2}
{"v": 1	"t": 2458855	"P": 1006.25	"F": 1}
{"v": 1	"t": 2458876	"P": 1002.25	"F": 2}
{"v": 1	"t": 2458896	"P": 1000.75	"F": 1}
{"v": 1	"t": 2458916	"P": 1007.75	"F": 2}
{"v": 1	"t": 2458937	"P": 1005.75	"F": 2}
{"v": 1	"t": 2458957	"P": 1003.5	"F": 2}
{"v": 1	"t": 2458977	"P": 1001.5	"F": 1}
{"v": 1	"t": 2458998	"P": 1006.25	"F": 1}
{"v": 1	"t": 2459018	"P": 1006.75	"F": 1}
{"v": 1	"t": 2459038	"P": 1003.75	"F": 1}
{"v": 1	"t": 2459058	"P": 1001.25	"F": 1}
{"v": 1	"t": 2459079	"P": 1007.0	"F": 1}
{"v": 1	"t": 2459099	"P": 1006.5	"F": 1}
{"v": 1	"t": 2459119	"P": 1003.5	"F": 1}
{"v": 1	"t": 2459140	"P": 1001.75	"F": 1}
{"v": 1	"t": 2459160	"P": 1006.25	"F": 1}
{"v": 1	"t": 2459180	"P": 1005.75	"F": 2}
{"v": 1	"t": 2459201	"P": 1006.25	"F": 1}
{"v": 1	"t": 2459221	"P": 1001.5	"F": 1}
{"v": 1	"t": 2459241	"P": 1007.5	"F": 1	"C": 46.895	"D": 3255	"sn": 54091929832280	"file": "/data/device_log/data0000.out"}
{"v": 1	"t": 2459262	"P": 1004.25	"F": 1}
{"v": 1	"t": 2459282	"P": 1004.5	"F": 2}
{"v": 1	"t": 2459303	"P": 1008.75	"F": 1}
{"v": 1	"t": 2459323	"P": 1003.5	"F": 1}
{"v": 1	"t": 2459343	"P": 1002.5	"F": 2}
{"v": 1	"t": 2459364	"P": 1003.25	"F": 1}
{"v": 1	"t": 2459384	"P": 1006.5	"F": 2}
{"v": 1	"t": 2459404	"P": 1006.0	"F": 1}
{"v": 1	"t": 2459424	"P": 1002.75	"F": 1}
{"v": 1	"t": 2459445	"P": 1002.25	"F": 2}
{"v": 1	"t": 2459465	"P": 1007.75	"F": 2}
{"v": 1	"t": 2459485	"P": 1005.5	"F": 2}
{"v": 1	"t": 2459506	"P": 1002.5	"F": 2}
{"v": 1	"t": 2459526	"P": 998.0	"F": 2}
{"v": 1	"t": 2459546	"P": 1005.5	"F": 2}
{"v": 1	"t": 2459567	"P": 1008.25	"F": 2}
{"v": 1	"t": 2459587	"P": 1003.25	"F": 2}
{"v": 1	"t": 2459607	"P": 1001.75	"F": 2}
{"v": 1	"t": 2459627	"P": 1006.5	"F": 2}
{"v": 1	"t": 2459648	"P": 1007.25	"F": 2}
{"v": 1	"t": 2459668	"P": 1003.75	"F": 2}
{"v": 1	"t": 2459688	"P": 1002.25	"F": 2}
{"v": 1	"t": 2459709	"P": 1005.5	"F": 2}
{"v": 1	"t": 2459729	"P": 1008.25	"F": 2}
{"v": 1	"t": 2459749	"P": 1004.0	"F": 2}
{"v": 1	"t": 2459770	"P": 1002.0	"F": 2}
{"v": 1	"t": 2459790	"P": 1008.25	"F": 2}
{"v": 1	"t": 2459811	"P": 1004.75	"F": 2}
{"v": 1	"t": 2459831	"P": 1002.25	"F": 2}
{"v": 1	"t": 2459851	"P": 1006.25	"F": 2}
{"v": 1	"t": 2459872	"P": 1005.75	"F": 2}
{"v": 1	"t": 2459892	"P": 1001.25	"F": 2}
{"v": 1	"t": 2459912	"P": 1002.0	"F": 2}
{"v": 1	"t": 2459933	"P": 1008.25	"F": 2}
{"v": 1	"t": 2459953	"P": 1005.25	"F": 2}
{"v": 1	"t": 2459973	"P": 1002.0	"F": 2}
{"v": 1	"t": 2459993	"P": 1001.0	"F": 2}
{"v": 1	"t": 2460014	"P": 1006.75	"F": 2}
{"v": 1	"t": 2460034	"P": 1008.25	"F": 2}
{"v": 1	"t": 2460054	"P": 1003.5	"F": 2}
{"v": 1	"t": 2460075	"P": 1000.75	"F": 2}
{"v": 1	"t": 2460095	"P": 1004.0	"F": 2}
{"v": 1	"t": 2460115	"P": 1007.75	"F": 2}
{"v": 1	"t": 2460136	"P": 1004.0	"F": 2}
{"v": 1	"t": 2460156	"P": 1001.0	"F": 2}
{"v": 1	"t": 2460176	"P": 1005.75	"F": 2}
{"v": 1	"t": 2460196	"P": 1007.25	"F": 2}
{"v": 1	"t": 2460217	"P": 1003.75	"F": 2}
{"v": 1	"t": 2460237	"P": 1002.0	"F": 2}
{"v": 1	"t": 2460257	"P": 1003.75	"F": 2	"C": 46.915	"D": 3255	"sn": 54091929832280	"file": "/data/device_log/data0000.out"}
{"v": 1	"t": 2460278	"P": 1007.0	"F": 2}
{"v": 1	"t": 2460298	"P": 1005.5	"F": 2}
{"v": 1	"t": 2460318	"P": 1001.0	"F": 2}
{"v": 1	"t": 2460339	"P": 1004.0	"F": 2}
{"v": 1	"t": 2460359	"P": 1006.5	"F": 1}
{"v": 1	"t": 2460379	"P": 1002.25	"F": 1}
{"v": 1	"t": 2460400	"P": 1004.25	"F": 1}
{"v": 1	"t": 2460421	"P": 1005.0	"F": 1}
{"v": 1	"t": 2460441	"P": 1002.0	"F": 1}
{"v": 1	"t": 2460461	"P": 1006.25	"F": 1}
{"v": 1	"t": 2460482	"P": 1003.0	"F": 1}
{"v": 1	"t": 2460502	"P": 1004.75	"F": 1}
{"v": 1	"t": 2460523	"P": 1006.75	"F": 1}
{"v": 1	"t": 2460543	"P": 1002.5	"F": 1}
{"v": 1	"t": 2460564	"P": 1002.75	"F": 2}
{"v": 1	"t": 2460584	"P": 1008.5	"F": 1}
{"v": 1	"t": 2460604	"P": 1004.25	"F": 1}
{"v": 1	"t": 2460625	"P": 1001.5	"F": 1}
{"v": 1	"t": 2460645	"P": 1003.25	"F": 1}
{"v": 1	"t": 2460665	"P": 1008.5	"F": 2}
{"v": 1	"t": 2460685	"P": 1005.25	"F": 2}
{"v": 1	"t": 2460706	"P": 1002.75	"F": 2}
{"v": 1	"t": 2460726	"P": 1002.75	"F": 2}
{"v": 1	"t": 2460746	"P": 1008.0	"F": 2}
{"v": 1	"t": 2460767	"P": 1006.0	"F": 2}
{"v": 1	"t": 2460787	"P": 1002.0	"F": 2}
{"v": 1	"t": 2460807	"P": 1001.5	"F": 2}
{"v": 1	"t": 2460828	"P": 1008.25	"F": 2}
{"v": 1	"t": 2460848	"P": 1006.5	"F": 2}
{"v": 1	"t": 2460868	"P": 1002.0	"F": 2}
{"v": 1	"t": 2460888	"P": 1002.25	"F": 2}
{"v": 1	"t": 2460909	"P": 1008.0	"F": 2}
{"v": 1	"t": 2460929	"P": 1006.5	"F": 2}
{"v": 1	"t": 2460949	"P": 1003.25	"F": 2}
{"v": 1	"t": 2460970	"P": 1003.0	"F": 2}
{"v": 1	"t": 2460990	"P": 1006.75	"F": 2}
{"v": 1	"t": 2461010	"P": 1008.0	"F": 2}
{"v": 1	"t": 2461031	"P": 1003.5	"F": 2}
{"v": 1	"t": 2461051	"P": 1001.5	"F": 2}
{"v": 1	"t": 2461071	"P": 1006.75	"F": 2}
{"v": 1	"t": 2461092	"P": 1003.75	"F": 2}
{"v": 1	"t": 2461112	"P": 1002.25	"F": 2}
{"v": 1	"t": 2461133	"P": 1009.25	"F": 2}
{"v": 1	"t": 2461153	"P": 1004.0	"F": 2}
{"v": 1	"t": 2461173	"P": 1001.5	"F": 2}
{"v": 1	"t": 2461194	"P": 1002.0	"F": 2}
{"v": 1	"t": 2461214	"P": 1007.75	"F": 2}
{"v": 1	"t": 2461234	"P": 1006.0	"F": 2}
{"v": 1	"t": 2461254	"P": 1002.25	"F": 2}
{"v": 1	"t": 2461275	"P": 1002.0	"F": 2	"C": 46.92	"D": 3255	"sn": 54091929832280	"file": "/data/device_log/data0000.out"}
{"v": 1	"t": 2461295	"P": 1008.25	"F": 2}
{"v": 1	"t": 2461315	"P": 1006.25	"F": 2}
{"v": 1	"t": 2461336	"P": 1003.0	"F": 2}
{"v": 1	"t": 2461356	"P": 1001.5	"F": 2}
{"v": 1	"t": 2461376	"P": 1004.75	"F": 1}
{"v": 1	"t": 2461396	"P": 1006.25	"F": 1}
{"v": 1	"t": 2461417	"P": 1004.0	"F": 1}
{"v": 1	"t": 2461437	"P": 1002.0	"F": 1}
{"v": 1	"t": 2461457	"P": 1005.5	"F": 1}
{"v": 1	"t": 2461478	"P": 1006.5	"F": 1}
{"v": 1	"t": 2461498	"P": 1005.25	"F": 1}
{"v": 1	"t": 2461518	"P": 1001.75	"F": 1}
{"v": 1	"t": 2461539	"P": 1005.5	"F": 1}
{"v": 1	"t": 2461559	"P": 1008.0	"F": 2}
{"v": 1	"t": 2461579	"P": 1002.75	"F": 1}
{"v": 1	"t": 2461600	"P": 1003.0	"F": 1}
{"v": 1	"t": 2461620	"P": 1005.75	"F": 1}
{"v": 1	"t": 2461641	"P": 1005.0	"F": 1}
{"v": 1	"t": 2461661	"P": 1002.25	"F": 1}
{"v": 1	"t": 2461681	"P": 1006.75	"F": 1}
{"v": 1	"t": 2461702	"P": 1006.25	"F": 1}
{"v": 1	"t": 2461722	"P": 1003.75	"F": 1}
{"v": 1	"t": 2461742	"P": 1002.25	"F": 1}
{"v": 1	"t": 2461762	"P": 1006.0	"F": 1}
{"v": 1	"t": 2461783	"P": 1007.0	"F": 1}
{"v": 1	"t": 2461803	"P": 1002.75	"F": 1}
{"v": 1	"t": 2461823	"P": 1000.25	"F": 1}
{"v": 1	"t": 2461844	"P": 1005.25	"F": 1}
{"v": 1	"t": 2461864	"P": 1006.0	"F": 1}
{"v": 1	"t": 2461884	"P": 1002.75	"F": 1}
{"v": 1	"t": 2461905	"P": 1001.5	"F": 1}
{"v": 1	"t": 2461925	"P": 1005.0	"F": 1}
{"v": 1	"t": 2461945	"P": 1007.5	"F": 1}
{"v": 1	"t": 2461965	"P": 1004.75	"F": 1}
{"v": 1	"t": 2461986	"P": 1001.5	"F": 1}
{"v": 1	"t": 2462006	"P": 1004.25	"F": 1}
{"v": 1	"t": 2462026	"P": 1007.0	"F": 0}
{"v": 1	"t": 2462047	"P": 1004.5	"F": 0}
{"v": 1	"t": 2462067	"P": 1001.5	"F": 0}
{"v": 1	"t": 2462087	"P": 1001.75	"F": 1}
{"v": 1	"t": 2462108	"P": 1006.5	"F": 1}
{"v": 1	"t": 2462128	"P": 1005.25	"F": 1}
{"v": 1	"t": 2462148	"P": 1001.25	"F": 1}
{"v": 1	"t": 2462169	"P": 1004.5	"F": 1}
{"v": 1	"t": 2462189	"P": 1006.25	"F": 1}
{"v": 1	"t": 2462210	"P": 1001.0	"F": 1}
{"v": 1	"t": 2462230	"P": 1006.5	"F": 1}
{"v": 1	"t": 2462250	"P": 1006.25	"F": 1}
{"v": 1	"t": 2462271	"P": 1004.25	"F": 1}
{"v": 1	"t": 2462291	"P": 1002.25	"F": 1	"C": 46.875	"D": 3255	"sn": 54091929832280	"file": "/data/device_log/data0000.out"}
{"v": 1	"t": 2462311	"P": 1006.25	"F": 1}
{"v": 1	"t": 2462331	"P": 1006.25	"F": 2}
{"v": 1	"t": 2462352	"P": 1002.0	"F": 2}
{"v": 1	"t": 2462372	"P": 1000.75	"F": 1}
{"v": 1	"t": 2462392	"P": 1003.0	"F": 1}
{"v": 1	"t": 2462413	"P": 1006.5	"F": 1}
{"v": 1	"t": 2462433	"P": 1004.0	"F": 1}
{"v": 1	"t": 2462453	"P": 1002.0	"F": 1}
{"v": 1	"t": 2462474	"P": 1003.5	"F": 1}
{"v": 1	"t": 2462494	"P": 1007.5	"F": 1}
{"v": 1	"t": 2462514	"P": 1004.75	"F": 1}
{"v": 1	"t": 2462535	"P": 1001.5	"F": 1}
{"v": 1	"t": 2462555	"P": 1004.25	"F": 1}
{"v": 1	"t": 2462575	"P": 1007.75	"F": 1}
{"v": 1	"t": 2462595	"P": 1004.25	"F": 1}
{"v": 1	"t": 2462616	"P": 1002.25	"F": 1}
{"v": 1	"t": 2462636	"P": 1004.5	"F": 1}
{"v": 1	"t": 2462656	"P": 1007.0	"F": 1}
{"v": 1	"t": 2462677	"P": 1004.0	"F": 1}
{"v": 1	"t": 2462697	"P": 1001.0	"F": 1}
{"v": 1	"t": 2462718	"P": 1004.75	"F": 1}
{"v": 1	"t": 2462738	"P": 1002.5	"F": 1}
{"v": 1	"t": 2462758	"P": 1001.25	"F": 1}
{"v": 1	"t": 2462779	"P": 1006.75	"F": 1}
{"v": 1	"t": 2462799	"P": 1003.25	"F": 1}
{"v": 1	"t": 2462819	"P": 1002.5	"F": 1}
{"v": 1	"t": 2462840	"P": 1001.75	"F": 1}
{"v": 1	"t": 2462860	"P": 1008.75	"F": 1}
{"v": 1	"t": 2462880	"P": 1004.25	"F": 1}
{"v": 1	"t": 2462901	"P": 1003.75	"F": 1}
{"v": 1	"t": 2462921	"P": 1001.0	"F": 1}
{"v": 1	"t": 2462941	"P": 1005.5	"F": 1}
{"v": 1	"t": 2462961	"P": 1007.0	"F": 1}
{"v": 1	"t": 2462982	"P": 1004.25	"F": 1}
{"v": 1	"t": 2463002	"P": 1000.25	"F": 1}
{"v": 1	"t": 2463022	"P": 1003.5	"F": 1}
{"v": 1	"t": 2463043	"P": 1007.5	"F": 1}
{"v": 1	"t": 2463063	"P": 1004.0	"F": 1}
{"v": 1	"t": 2463083	"P": 1002.25	"F": 1}
{"v": 1	"t": 2463104	"P": 1003.25	"F": 1}
{"v": 1	"t": 2463124	"P": 1006.25	"F": 1}
{"v": 1	"t": 2463144	"P": 1004.25	"F": 1}
{"v": 1	"t": 2463164	"P": 1003.0	"F": 2}
{"v": 1	"t": 2463185	"P": 1002.75	"F": 1}
{"v": 1	"t": 2463205	"P": 1008.75	"F": 1}
{"v": 1	"t": 2463225	"P": 1005.75	"F": 1}
{"v": 1	"t": 2463246	"P": 1002.25	"F": 1}
{"v": 1	"t": 2463266	"P": 1003.25	"F": 1}
{"v": 1	"t": 2463286	"P": 1007.5	"F": 1}
{"v": 1	"t": 2463307	"P": 1003.0	"F": 1	"C": 46.905	"D": 3255	"sn": 54091929832280	"file": "/data/device_log/data0000.out"}
{"v": 1	"t": 2463327	"P": 1004.5	"F": 1}
{"v": 1	"t": 2463348	"P": 1006.0	"F": 1}
{"v": 1	"t": 2463368	"P": 1003.75	"F": 1}
{"v": 1	"t": 2463388	"P": 1000.25	"F": 1}
{"v": 1	"t": 2463409	"P": 1006.0	"F": 1}
{"v": 1	"t": 2463429	"P": 1005.0	"F": 1}
{"v": 1	"t": 2463449	"P": 1003.25	"F": 1}
{"v": 1	"t": 2463470	"P": 1001.75	"F": 1}
{"v": 1	"t": 2463490	"P": 1007.25	"F": 1}
{"v": 1	"t": 2463510	"P": 1007.25	"F": 1}
{"v": 1	"t": 2463531	"P": 1005.0	"F": 1}
{"v": 1	"t": 2463551	"P": 1000.75	"F": 1}
{"v": 1	"t": 2463571	"P": 1004.5	"F": 1}
{"v": 1	"t": 2463591	"P": 1007.0	"F": 1}
{"v": 1	"t": 2463612	"P": 1003.5	"F": 1}
{"v": 1	"t": 2463632	"P": 1003.0	"F": 1}
{"v": 1	"t": 2463652	"P": 1003.75	"F": 1}
{"v": 1	"t": 2463673	"P": 1006.75	"F": 2}
{"v": 1	"t": 2463693	"P": 1004.0	"F": 1}
{"v": 1	"t": 2463713	"P": 1000.5	"F": 1}
{"v": 1	"t": 2463734	"P": 1006.0	"F": 1}
{"v": 1	"t": 2463754	"P": 1005.5	"F": 1}
{"v": 1	"t": 2463774	"P": 1003.5	"F": 1}
{"v": 1	"t": 2463795	"P": 1001.0	"F": 1}
{"v": 1	"t": 2463815	"P": 1005.0	"F": 1}
{"v": 1	"t": 2463835	"P": 1008.0	"F": 1}
{"v": 1	"t": 2463856	"P": 1003.0	"F": 1}
{"v": 1	"t": 2463876	"P": 1003.25	"F": 1}
{"v": 1	"t": 2463897	"P": 1006.5	"F": 1}
{"v": 1	"t": 2463917	"P": 1001.25	"F": 1}
{"v": 1	"t": 2463938	"P": 1005.0	"F": 1}
{"v": 1	"t": 2463958	"P": 1003.75	"F": 1}
{"v": 1	"t": 2463979	"P": 1001.75	"F": 2}
{"v": 1	"t": 2463999	"P": 1005.5	"F": 1}
{"v": 1	"t": 2464019	"P": 1001.75	"F": 1}
{"v": 1	"t": 2464040	"P": 1002.75	"F": 1}
{"v": 1	"t": 2464060	"P": 1006.0	"F": 1}
{"v": 1	"t": 2464081	"P": 1004.25	"F": 1}
{"v": 1	"t": 2464101	"P": 1002.5	"F": 1}
{"v": 1	"t": 2464121	"P": 1004.25	"F": 2}
{"v": 1	"t": 2464141	"P": 1006.25	"F": 1}
{"v": 1	"t": 2464162	"P": 1003.75	"F": 1}
{"v": 1	"t": 2464182	"P": 1002.25	"F": 1}
{"v": 1	"t": 2464202	"P": 1002.75	"F": 1}
{"v": 1	"t": 2464223	"P": 1006.25	"F": 1}
{"v": 1	"t": 2464243	"P": 1006.75	"F": 1}
{"v": 1	"t": 2464263	"P": 1000.75	"F": 1}
{"v": 1	"t": 2464283	"P": 1000.75	"F": 1}
{"v": 1	"t": 2464304	"P": 1006.75	"F": 1}
{"v": 1	"t": 2464324	"P": 1006.75	"F": 1	"C": 46.92	"D": 3255	"sn": 54091929832280	"file": "/data/device_log/data0000.out"}
{"v": 1	"t": 2464344	"P": 1003.25	"F": 1}
{"v": 1	"t": 2464365	"P": 1000.25	"F": 1}
{"v": 1	"t": 2464385	"P": 1008.25	"F": 1}
{"v": 1	"t": 2464405	"P": 1007.25	"F": 1}
{"v": 1	"t": 2464426	"P": 1001.75	"F": 1}
{"v": 1	"t": 2464446	"P": 1001.75	"F": 1}
{"v": 1	"t": 2464466	"P": 1004.75	"F": 1}
{"v": 1	"t": 2464487	"P": 1005.25	"F": 1}
{"v": 1	"t": 2464507	"P": 1002.5	"F": 1}
{"v": 1	"t": 2464527	"P": 1001.25	"F": 1}
{"v": 1	"t": 2464548	"P": 1006.25	"F": 1}
{"v": 1	"t": 2464568	"P": 1003.75	"F": 2}
{"v": 1	"t": 2464588	"P": 1003.25	"F": 2}
{"v": 1	"t": 2464609	"P": 1006.5	"F": 1}
{"v": 1	"t": 2464629	"P": 1002.75	"F": 2}
{"v": 1	"t": 2464650	"P": 1001.75	"F": 1}
{"v": 1	"t": 2464670	"P": 1004.25	"F": 1}
{"v": 1	"t": 2464690	"P": 1008.75	"F": 1}
{"v": 1	"t": 2464710	"P": 1004.25	"F": 2}
{"v": 1	"t": 2464731	"P": 1002.75	"F": 1}
{"v": 1	"t": 2464751	"P": 1004.0	"F": 2}
{"v": 1	"t": 2464771	"P": 1007.5	"F": 1}
{"v": 1	"t": 2464792	"P": 1006.25	"F": 2}
{"v": 1	"t": 2464812	"P": 1002.25	"F": 1}
{"v": 1	"t": 2464832	"P": 1002.75	"F": 1}
{"v": 1	"t": 2464852	"P": 1005.0	"F": 1}
{"v": 1	"t": 2464873	"P": 1007.5	"F": 1}
{"v": 1	"t": 2464893	"P": 1003.5	"F": 1}
{"v": 1	"t": 2464913	"P": 1001.0	"F": 1}
{"v": 1	"t": 2464934	"P": 1005.5	"F": 1}
{"v": 1	"t": 2464954	"P": 1007.75	"F": 1}
{"v": 1	"t": 2464974	"P": 1002.5	"F": 1}
{"v": 1	"t": 2464995	"P": 1004.25	"F": 1}
{"v": 1	"t": 2465015	"P": 1003.0	"F": 1}
{"v": 1	"t": 2465035	"P": 1007.75	"F": 1}
{"v": 1	"t": 2465055	"P": 1004.25	"F": 1}
{"v": 1	"t": 2465076	"P": 1002.5	"F": 1}
{"v": 1	"t": 2465096	"P": 1002.75	"F": 1}
{"v": 1	"t": 2465116	"P": 1007.25	"F": 1}
{"v": 1	"t": 2465137	"P": 1003.75	"F": 1}
{"v": 1	"t": 2465157	"P": 1005.5	"F": 1}
{"v": 1	"t": 2465178	"P": 1005.75	"F": 2}
{"v": 1	"t": 2465198	"P": 1003.5	"F": 1}
{"v": 1	"t": 2465218	"P": 1002.5	"F": 1}
{"v": 1	"t": 2465239	"P": 1007.0	"F": 1}
{"v": 1	"t": 2465259	"P": 1005.5	"F": 1}
{"v": 1	"t": 2465279	"P": 1003.0	"F": 1}
{"v": 1	"t": 2465300	"P": 1000.75	"F": 2}
{"v": 1	"t": 2465320	"P": 1006.25	"F": 2}
{"v": 1	"t": 2465340	"P": 1004.75	"F": 1	"C": 46.88	"D": 3255	"sn": 54091929832280	"file": "/data/device_log/data0000.out"}
{"v": 1	"t": 2465361	"P": 1002.5	"F": 2}
{"v": 1	"t": 2465381	"P": 1001.25	"F": 1}
{"v": 1	"t": 2465401	"P": 1003.5	"F": 1}
{"v": 1	"t": 2465421	"P": 1006.25	"F": 1}
{"v": 1	"t": 2465442	"P": 1003.75	"F": 1}
{"v": 1	"t": 2465462	"P": 999.75	"F": 1}
{"v": 1	"t": 2465482	"P": 1004.25	"F": 1}
{"v": 1	"t": 2465503	"P": 1007.5	"F": 2}
{"v": 1	"t": 2465523	"P": 1003.0	"F": 1}
{"v": 1	"t": 2465543	"P": 1001.25	"F": 1}
{"v": 1	"t": 2465564	"P": 1004.5	"F": 2}
{"v": 1	"t": 2465584	"P": 1006.25	"F": 2}
{"v": 1	"t": 2465604	"P": 1003.25	"F": 1}
{"v": 1	"t": 2465625	"P": 1001.25	"F": 1}
{"v": 1	"t": 2465645	"P": 1004.25	"F": 1}
{"v": 1	"t": 2465665	"P": 1008.5	"F": 1}
{"v": 1	"t": 2465686	"P": 1003.0	"F": 2}
{"v": 1	"t": 2465706	"P": 1003.0	"F": 2}
{"v": 1	"t": 2465726	"P": 1006.5	"F": 1}
{"v": 1	"t": 2465747	"P": 1004.5	"F": 1}
{"v": 1	"t": 2465767	"P": 999.75	"F": 2}
{"v": 1	"t": 2465787	"P": 1006.0	"F": 1}
{"v": 1	"t": 2465808	"P": 1004.75	"F": 1}
{"v": 1	"t": 2465828	"P": 1001.5	"F": 1}
{"v": 1	"t": 2465848	"P": 1002.5	"F": 1}
{"v": 1	"t": 2465869	"P": 1003.75	"F": 1}
{"v": 1	"t": 2465889	"P": 1008.25	"F": 1}
{"v": 1	"t": 2465909	"P": 1004.0	"F": 1}
{"v": 1	"t": 2465930	"P": 1000.25	"F": 2}
{"v": 1	"t": 2465950	"P": 1005.0	"F": 2}
{"v": 1	"t": 2465970	"P": 1006.5	"F": 1}
{"v": 1	"t": 2465990	"P": 1004.25	"F": 1}
{"v": 1	"t": 2466011	"P": 1001.0	"F": 1}
{"v": 1	"t": 2466031	"P": 1005.5	"F": 1}
{"v": 1	"t": 2466051	"P": 1007.25	"F": 2}
{"v": 1	"t": 2466072	"P": 1005.0	"F": 2}
{"v": 1	"t": 2466092	"P": 1001.0	"F": 1}
{"v": 1	"t": 2466112	"P": 1001.75	"F": 2}
{"v": 1	"t": 2466133	"P": 1007.0	"F": 1}
{"v": 1	"t": 2466153	"P": 1005.0	"F": 1}
{"v": 1	"t": 2466173	"P": 1001.25	"F": 2}
{"v": 1	"t": 2466194	"P": 1000.75	"F": 2}
{"v": 1	"t": 2466214	"P": 1005.75	"F": 2}
{"v": 1	"t": 2466234	"P": 1004.0	"F": 1}
{"v": 1	"t": 2466255	"P": 1001.5	"F": 1}
{"v": 1	"t": 2466275	"P": 1005.5	"F": 2}
{"v": 1	"t": 2466296	"P": 1002.5	"F": 1}
{"v": 1	"t": 2466316	"P": 1002.5	"F": 1}
{"v": 1	"t": 2466336	"P": 1003.5	"F": 2}
{"v": 1	"t": 2466356	"P": 1006.0	"F": 2	"C": 46.92	"D": 3255	"sn": 54091929832280	"file": "/data/device_log/data0000.out"}
{"v": 1	"t": 2466377	"P": 1002.25	"F": 2}
{"v": 1	"t": 2466397	"P": 1000.75	"F": 1}
{"v": 1	"t": 2466417	"P": 1004.5	"F": 1}
{"v": 1	"t": 2466438	"P": 1008.5	"F": 1}
{"v": 1	"t": 2466458	"P": 1005.5	"F": 1}
{"v": 1	"t": 2466478	"P": 1001.25	"F": 1}
{"v": 1	"t": 2466499	"P": 1002.75	"F": 1}
{"v": 1	"t": 2466519	"P": 1007.25	"F": 2}
{"v": 1	"t": 2466539	"P": 1004.0	"F": 1}
{"v": 1	"t": 2466559	"P": 1001.25	"F": 2}
{"v": 1	"t": 2466580	"P": 1002.25	"F": 2}
{"v": 1	"t": 2466600	"P": 1009.25	"F": 2}
{"v": 1	"t": 2466620	"P": 1004.75	"F": 2}
{"v": 1	"t": 2466641	"P": 1002.5	"F": 2}
{"v": 1	"t": 2466661	"P": 1004.0	"F": 2}
{"v": 1	"t": 2466681	"P": 1008.25	"F": 2}
{"v": 1	"t": 2466702	"P": 1004.75	"F": 1}
{"v": 1	"t": 2466722	"P": 1001.25	"F": 1}
{"v": 1	"t": 2466742	"P": 1000.25	"F": 2}
{"v": 1	"t": 2466763	"P": 1009.0	"F": 2}
{"v": 1	"t": 2466783	"P": 1004.0	"F": 2}
{"v": 1	"t": 2466803	"P": 1003.0	"F": 1}
{"v": 1	"t": 2466824	"P": 1005.25	"F": 1}
{"v": 1	"t": 2466844	"P": 1006.25	"F": 2}
{"v": 1	"t": 2466865	"P": 1001.5	"F": 1}
{"v": 1	"t": 2466885	"P": 1003.75	"F": 1}
{"v": 1	"t": 2466905	"P": 1008.25	"F": 2}
{"v": 1	"t": 2466925	"P": 1004.75	"F": 2}
{"v": 1	"t": 2466946	"P": 1001.75	"F": 2}
{"v": 1	"t": 2466966	"P": 1001.5	"F": 2}
{"v": 1	"t": 2466986	"P": 1007.0	"F": 2}
{"v": 1	"t": 2467007	"P": 1003.25	"F": 2}
{"v": 1	"t": 2467027	"P": 1001.5	"F": 1}
{"v": 1	"t": 2467047	"P": 1001.0	"F": 2}
{"v": 1	"t": 2467068	"P": 1007.5	"F": 2}
{"v": 1	"t": 2467088	"P": 1004.0	"F": 2}
{"v": 1	"t": 2467108	"P": 1002.5	"F": 2}
{"v": 1	"t": 2467128	"P": 994.75	"F": 1}
{"v": 1	"t": 2467149	"P": 1005.75	"F": 1}
{"v": 1	"t": 2467169	"P": 1008.0	"F": 2}
{"v": 1	"t": 2467189	"P": 1002.25	"F": 2}
{"v": 1	"t": 2467210	"P": 1002.0	"F": 1}
{"v": 1	"t": 2467230	"P": 1005.75	"F": 2}
{"v": 1	"t": 2467250	"P": 1006.25	"F": 2}
{"v": 1	"t": 2467271	"P": 1004.5	"F": 2}
{"v": 1	"t": 2467291	"P": 1002.25	"F": 1}
{"v": 1	"t": 2467311	"P": 1005.5	"F": 1}
{"v": 1	"t": 2467331	"P": 1008.25	"F": 2}
{"v": 1	"t": 2467352	"P": 1003.75	"F": 1}
{"v": 1	"t": 2467372	"P": 1003.5	"F": 2	"C": 46.895	"D": 3255	"sn": 54091929832280	"file": "/data/device_log/data0000.out"}
{"v": 1	"t": 2467393	"P": 1007.25	"F": 1}
{"v": 1	"t": 2467413	"P": 1003.0	"F": 1}
{"v": 1	"t": 2467434	"P": 1004.5	"F": 2}
{"v": 1	"t": 2467454	"P": 1005.0	"F": 1}
{"v": 1	"t": 2467475	"P": 999.75	"F": 2}
{"v": 1	"t": 2467495	"P": 1008.5	"F": 2}
{"v": 1	"t": 2467516	"P": 1003.0	"F": 2}
{"v": 1	"t": 2467536	"P": 1004.25	"F": 2}
{"v": 1	"t": 2467556	"P": 1008.75	"F": 2}
{"v": 1	"t": 2467577	"P": 1002.25	"F": 1}
{"v": 1	"t": 2467597	"P": 1000.0	"F": 2}
{"v": 1	"t": 2467617	"P": 1003.5	"F": 1}
{"v": 1	"t": 2467638	"P": 1006.75	"F": 2}
{"v": 1	"t": 2467658	"P": 1004.0	"F": 1}
{"v": 1	"t": 2467678	"P": 1000.75	"F": 2}
{"v": 1	"t": 2467699	"P": 1005.0	"F": 1}
{"v": 1	"t": 2467719	"P": 1009.0	"F": 1}
{"v": 1	"t": 2467739	"P": 1003.5	"F": 2}
{"v": 1	"t": 2467760	"P": 1002.75	"F": 2}
{"v": 1	"t": 2467780	"P": 1002.5	"F": 2}
{"v": 1	"t": 2467800	"P": 1008.25	"F": 1}
{"v": 1	"t": 2467820	"P": 1004.5	"F": 2}
{"v": 1	"t": 2467841	"P": 1000.5	"F": 2}
{"v": 1	"t": 2467861	"P": 1002.75	"F": 2}
{"v": 1	"t": 2467881	"P": 1007.0	"F": 2}
{"v": 1	"t": 2467902	"P": 1007.25	"F": 2}
{"v": 1	"t": 2467922	"P": 1003.75	"F": 1}
{"v": 1	"t": 2467942	"P": 1001.75	"F": 1}
{"v": 1	"t": 2467963	"P": 1006.5	"F": 2}
{"v": 1	"t": 2467983	"P": 1007.0	"F": 2}
{"v": 1	"t": 2468003	"P": 1002.75	"F": 2}
{"v": 1	"t": 2468023	"P": 1001.0	"F": 1}
{"v": 1	"t": 2468044	"P": 1007.25	"F": 2}
{"v": 1	"t": 2468064	"P": 1005.25	"F": 2}
{"v": 1	"t": 2468085	"P": 1002.0	"F": 2}
{"v": 1	"t": 2468105	"P": 1008.0	"F": 1}
{"v": 1	"t": 2468126	"P": 1002.75	"F": 1}
{"v": 1	"t": 2468146	"P": 1001.25	"F": 2}
{"v": 1	"t": 2468166	"P": 1003.75	"F": 2}
{"v": 1	"t": 2468186	"P": 1006.5	"F": 2}
{"v": 1	"t": 2468207	"P": 1004.0	"F": 2}
{"v": 1	"t": 2468227	"P": 999.75	"F": 2}
{"v": 1	"t": 2468247	"P": 1001.75	"F": 2}
{"v": 1	"t": 2468268	"P": 1008.0	"F": 1}
{"v": 1	"t": 2468288	"P": 1006.5	"F": 2}
{"v": 1	"t": 2468308	"P": 1002.5	"F": 1}
{"v": 1	"t": 2468328	"P": 1000.0	"F": 2}
{"v": 1	"t": 2468349	"P": 1006.25	"F": 2}
{"v": 1	"t": 2468369	"P": 1005.25	"F": 2}
{"v": 1	"t": 2468389	"P": 1001.25	"F": 2	"C": 46.905	"D": 3255	"sn": 54091929832280	"file": "/data/device_log/data0000.out"}
{"v": 1	"t": 2468410	"P": 1002.0	"F": 2}
{"v": 1	"t": 2468430	"P": 1006.0	"F": 1}
{"v": 1	"t": 2468450	"P": 1006.0	"F": 2}
{"v": 1	"t": 2468471	"P": 1001.0	"F": 2}
{"v": 1	"t": 2468491	"P": 1003.0	"F": 2}
{"v": 1	"t": 2468511	"P": 1005.75	"F": 2}
{"v": 1	"t": 2468532	"P": 1005.5	"F": 2}
{"v": 1	"t": 2468552	"P": 1003.25	"F": 1}
{"v": 1	"t": 2468572	"P": 1001.75	"F": 2}
{"v": 1	"t": 2468592	"P": 1009.5	"F": 2}
{"v": 1	"t": 2468613	"P": 1005.75	"F": 2}
{"v": 1	"t": 2468633	"P": 1003.75	"F": 1}
{"v": 1	"t": 2468654	"P": 1005.75	"F": 1}
{"v": 1	"t": 2468674	"P": 1008.5	"F": 2}
{"v": 1	"t": 2468694	"P": 1002.0	"F": 2}
{"v": 1	"t": 2468715	"P": 1003.5	"F": 2}
{"v": 1	"t": 2468735	"P": 1008.25	"F": 2}
{"v": 1	"t": 2468755	"P": 1004.75	"F": 2}
{"v": 1	"t": 2468776	"P": 1001.75	"F": 2}
{"v": 1	"t": 2468796	"P": 1002.25	"F": 1}
{"v": 1	"t": 2468816	"P": 1009.75	"F": 1}
{"v": 1	"t": 2468837	"P": 1005.5	"F": 2}
{"v": 1	"t": 2468857	"P": 1002.0	"F": 2}
{"v": 1	"t": 2468877	"P": 1000.5	"F": 2}
{"v": 1	"t": 2468898	"P": 1007.0	"F": 1}
{"v": 1	"t": 2468918	"P": 1006.75	"F": 2}
{"v": 1	"t": 2468938	"P": 1003.5	"F": 1}
{"v": 1	"t": 2468958	"P": 1001.0	"F": 1}
{"v": 1	"t": 2468979	"P": 1006.25	"F": 1}
{"v": 1	"t": 2468999	"P": 1007.75	"F": 2}
{"v": 1	"t": 2469019	"P": 1003.5	"F": 2}
{"v": 1	"t": 2469040	"P": 1002.25	"F": 2}
{"v": 1	"t": 2469060	"P": 1006.5	"F": 2}
{"v": 1	"t": 2469080	"P": 1007.5	"F": 2}
{"v": 1	"t": 2469101	"P": 1004.5	"F": 1}
{"v": 1	"t": 2469121	"P": 1001.75	"F": 1}
{"v": 1	"t": 2469141	"P": 1003.75	"F": 1}
{"v": 1	"t": 2469162	"P": 1005.25	"F": 2}
{"v": 1	"t": 2469182	"P": 1003.75	"F": 1}
{"v": 1	"t": 2469202	"P": 1004.75	"F": 1}
{"v": 1	"t": 2469223	"P": 1006.75	"F": 1}
{"v": 1	"t": 2469243	"P": 1003.25	"F": 1}
{"v": 1	"t": 2469263	"P": 1002.5	"F": 1}
{"v": 1	"t": 2469284	"P": 1006.75	"F": 1}
{"v": 1	"t": 2469304	"P": 1006.0	"F": 2}
{"v": 1	"t": 2469324	"P": 1003.5	"F": 1}
{"v": 1	"t": 2469345	"P": 1001.0	"F": 1}
{"v": 1	"t": 2469365	"P": 1005.5	"F": 2}
{"v": 1	"t": 2469385	"P": 1006.25	"F": 1}
{"v": 1	"t": 2469406	"P": 1004.5	"F": 1	"C": 46.915	"D": 3255	"sn": 54091929832280	"file": "/data/device_log/data0000.out"}
{"v": 1	"t": 2469426	"P": 1002.0	"F": 2}
{"v": 1	"t": 2469446	"P": 1006.0	"F": 2}
{"v": 1	"t": 2469466	"P": 1006.75	"F": 1}
{"v": 1	"t": 2469487	"P": 1005.0	"F": 2}
{"v": 1	"t": 2469507	"P": 1000.5	"F": 2}
{"v": 1	"t": 2469527	"P": 1003.75	"F": 1}
{"v": 1	"t": 2469548	"P": 1007.5	"F": 2}
{"v": 1	"t": 2469568	"P": 1006.25	"F": 1}
{"v": 1	"t": 2469588	"P": 1003.25	"F": 2}
{"v": 1	"t": 2469609	"P": 1003.25	"F": 2}
{"v": 1	"t": 2469629	"P": 1007.75	"F": 2}
{"v": 1	"t": 2469649	"P": 1004.25	"F": 2}
{"v": 1	"t": 2469670	"P": 1002.25	"F": 1}
{"v": 1	"t": 2469690	"P": 1002.0	"F": 2}
{"v": 1	"t": 2469710	"P": 1007.25	"F": 2}
{"v": 1	"t": 2469731	"P": 1003.0	"F": 2}
{"v": 1	"t": 2469751	"P": 1002.0	"F": 1}
{"v": 1	"t": 2469771	"P": 1007.75	"F": 2}
{"v": 1	"t": 2469792	"P": 1002.0	"F": 2}
{"v": 1	"t": 2469812	"P": 1000.5	"F": 2}
{"v": 1	"t": 2469832	"P": 1004.75	"F": 2}
{"v": 1	"t": 2469853	"P": 1007.0	"F": 2}
{"v": 1	"t": 2469873	"P": 1003.5	"F": 2}
{"v": 1	"t": 2469893	"P": 1001.5	"F": 2}
{"v": 1	"t": 2469914	"P": 1002.0	"F": 1}
{"v": 1	"t": 2469934	"P": 1009.25	"F": 2}
{"v": 1	"t": 2469954	"P": 1004.5	"F": 2}
{"v": 1	"t": 2469974	"P": 1002.25	"F": 1}
{"v": 1	"t": 2469995	"P": 1002.25	"F": 2}
{"v": 1	"t": 2470015	"P": 1007.75	"F": 1}
{"v": 1	"t": 2470035	"P": 1006.0	"F": 2}
{"v": 1	"t": 2470056	"P": 1002.75	"F": 1}
{"v": 1	"t": 2470076	"P": 1002.75	"F": 2}
{"v": 1	"t": 2470096	"P": 1007.75	"F": 1}
{"v": 1	"t": 2470117	"P": 1005.25	"F": 2}
{"v": 1	"t": 2470137	"P": 1002.0	"F": 2}
{"v": 1	"t": 2470157	"P": 1001.25	"F": 2}
{"v": 1	"t": 2470178	"P": 1006.75	"F": 2}
{"v": 1	"t": 2470198	"P": 1006.25	"F": 2}
{"v": 1	"t": 2470218	"P": 1003.0	"F": 2}
{"v": 1	"t": 2470238	"P": 1001.5	"F": 2}
{"v": 1	"t": 2470259	"P": 1006.5	"F": 2}
{"v": 1	"t": 2470279	"P": 1005.75	"F": 1}
{"v": 1	"t": 2470300	"P": 1001.5	"F": 2}
{"v": 1	"t": 2470320	"P": 1007.75	"F": 2}
{"v": 1	"t": 2470340	"P": 1004.5	"F": 1}
{"v": 1	"t": 2470361	"P": 999.5	"F": 1}
{"v": 1	"t": 2470381	"P": 1001.5	"F": 1}
{"v": 1	"t": 2470401	"P": 1008.0	"F": 1}
{"v": 1	"t": 2470422	"P": 1004.25	"F": 1	"C": 46.885	"D": 3255	"sn": 54091929832280	"file": "/data/device_log/data0000.out"}
{"v": 1	"t": 2470442	"P": 1001.0	"F": 2}
{"v": 1	"t": 2470462	"P": 1002.75	"F": 2}
{"v": 1	"t": 2470483	"P": 1007.25	"F": 1}
{"v": 1	"t": 2470503	"P": 1005.5	"F": 2}
{"v": 1	"t": 2470523	"P": 1003.5	"F": 2}
{"v": 1	"t": 2470543	"P": 1000.25	"F": 1}
{"v": 1	"t": 2470564	"P": 1006.5	"F": 2}
{"v": 1	"t": 2470584	"P": 1005.5	"F": 1}
{"v": 1	"t": 2470604	"P": 1003.25	"F": 1}
{"v": 1	"t": 2470625	"P": 1000.25	"F": 2}
{"v": 1	"t": 2470645	"P": 1006.0	"F": 1}
{"v": 1	"t": 2470665	"P": 1007.0	"F": 2}
{"v": 1	"t": 2470686	"P": 1003.5	"F": 1}
{"v": 1	"t": 2470706	"P": 1001.75	"F": 1}
{"v": 1	"t": 2470726	"P": 1007.25	"F": 2}
{"v": 1	"t": 2470747	"P": 1006.75	"F": 2}
{"v": 1	"t": 2470767	"P": 1004.5	"F": 1}
{"v": 1	"t": 2470787	"P": 1000.75	"F": 2}
{"v": 1	"t": 2470807	"P": 1003.75	"F": 2}
{"v": 1	"t": 2470828	"P": 1005.5	"F": 1}
{"v": 1	"t": 2470848	"P": 1001.75	"F": 2}
{"v": 1	"t": 2470869	"P": 1004.5	"F": 2}
{"v": 1	"t": 2470889	"P": 1006.75	"F": 1}
{"v": 1	"t": 2470910	"P": 1003.0	"F": 1}
{"v": 1	"t": 2470930	"P": 1006.75	"F": 1}
{"v": 1	"t": 2470951	"P": 1004.75	"F": 2}
{"v": 1	"t": 2470971	"P": 1003.75	"F": 2}
{"v": 1	"t": 2470992	"P": 1007.5	"F": 2}
{"v": 1	"t": 2471012	"P": 1002.5	"F": 1}
{"v": 1	"t": 2471032	"P": 1004.0	"F": 2}
{"v": 1	"t": 2471053	"P": 1006.75	"F": 2}
{"v": 1	"t": 2471073	"P": 1004.0	"F": 2}
{"v": 1	"t": 2471093	"P": 1001.25	"F": 2}
{"v": 1	"t": 2471114	"P": 1005.5	"F": 1}
{"v": 1	"t": 2471134	"P": 1008.0	"F": 1}
{"v": 1	"t": 2471154	"P": 1001.75	"F": 2}
{"v": 1	"t": 2471175	"P": 999.75	"F": 2}
{"v": 1	"t": 2471195	"P": 1006.0	"F": 2}
{"v": 1	"t": 2471215	"P": 1007.25	"F": 1}
{"v": 1	"t": 2471236	"P": 1002.5	"F": 1}
{"v": 1	"t": 2471256	"P": 1001.5	"F": 1}
{"v": 1	"t": 2471276	"P": 1002.75	"F": 1}
{"v": 1	"t": 2471296	"P": 1007.75	"F": 1}
{"v": 1	"t": 2471317	"P": 1003.0	"F": 1}
{"v": 1	"t": 2471337	"P": 1002.75	"F": 2}
{"v": 1	"t": 2471357	"P": 1002.25	"F": 1}
{"v": 1	"t": 2471378	"P": 1007.25	"F": 2}
{"v": 1	"t": 2471398	"P": 1004.25	"F": 1}
{"v": 1	"t": 2471418	"P": 1002.25	"F": 1}
{"v": 1	"t": 2471439	"P": 1003.0	"F": 2	"C": 46.89	"D": 3255	"sn": 54091929832280	"file": "/data/device_log/data0000.out"}
{"v": 1	"t": 2471459	"P": 1007.25	"F": 1}
{"v": 1	"t": 2471479	"P": 1005.25	"F": 2}
{"v": 1	"t": 2471499	"P": 1001.5	"F": 1}
{"v": 1	"t": 2471520	"P": 1003.25	"F": 1}
{"v": 1	"t": 2471540	"P": 1008.25	"F": 1}
{"v": 1	"t": 2471560	"P": 1005.75	"F": 1}
{"v": 1	"t": 2471581	"P": 1000.75	"F": 1}
{"v": 1	"t": 2471601	"P": 1007.0	"F": 1}
{"v": 1	"t": 2471622	"P": 1003.5	"F": 1}
{"v": 1	"t": 2471642	"P": 1001.5	"F": 2}
{"v": 1	"t": 2471662	"P": 1003.5	"F": 1}
{"v": 1	"t": 2471683	"P": 1008.75	"F": 2}
{"v": 1	"t": 2471703	"P": 1004.5	"F": 2}
{"v": 1	"t": 2471723	"P": 1001.25	"F": 1}
{"v": 1	"t": 2471744	"P": 1001.75	"F": 1}
{"v": 1	"t": 2471764	"P": 1007.75	"F": 2}
{"v": 1	"t": 2471784	"P": 1005.25	"F": 1}
{"v": 1	"t": 2471804	"P": 1002.25	"F": 2}
{"v": 1	"t": 2471825	"P": 1004.25	"F": 1}
{"v": 1	"t": 2471845	"P": 1006.75	"F": 2}
{"v": 1	"t": 2471865	"P": 1003.5	"F": 1}
{"v": 1	"t": 2471886	"P": 1001.0	"F": 2}
{"v": 1	"t": 2471906	"P": 1002.75	"F": 2}
{"v": 1	"t": 2471926	"P": 1006.75	"F": 1}
{"v": 1	"t": 2471947	"P": 1006.75	"F": 2}
{"v": 1	"t": 2471967	"P": 1001.0	"F": 1}
{"v": 1	"t": 2471987	"P": 1000.5	"F": 1}
{"v": 1	"t": 2472008	"P": 1008.0	"F": 1}
{"v": 1	"t": 2472028	"P": 1006.5	"F": 2}
{"v": 1	"t": 2472048	"P": 1002.0	"F": 2}
{"v": 1	"t": 2472068	"P": 1003.0	"F": 2}
{"v": 1	"t": 2472089	"P": 1007.0	"F": 1}
{"v": 1	"t": 2472109	"P": 1007.0	"F": 1}
{"v": 1	"t": 2472130	"P": 1002.75	"F": 2}
{"v": 1	"t": 2472150	"P": 1003.0	"F": 1}
{"v": 1	"t": 2472170	"P": 1005.5	"F": 2}
{"v": 1	"t": 2472191	"P": 1001.75	"F": 2}
{"v": 1	"t": 2472211	"P": 1005.5	"F": 1}
{"v": 1	"t": 2472232	"P": 1007.0	"F": 1}
{"v": 1	"t": 2472252	"P": 1003.0	"F": 2}
{"v": 1	"t": 2472272	"P": 1000.75	"F": 2}
{"v": 1	"t": 2472292	"P": 1006.25	"F": 2}
{"v": 1	"t": 2472313	"P": 1006.0	"F": 1}
{"v": 1	"t": 2472333	"P": 1002.75	"F": 1}
{"v": 1	"t": 2472353	"P": 1002.25	"F": 2}
{"v": 1	"t": 2472374	"P": 1004.5	"F": 2}
{"v": 1	"t": 2472394	"P": 1008.25	"F": 2}
{"v": 1	"t": 2472414	"P": 1004.75	"F": 2}
{"v": 1	"t": 2472435	"P": 1002.0	"F": 1}
{"v": 1	"t": 2472455	"P": 1004.0	"F": 2	"C": 46.945	"D": 3254	"sn": 54091929832280	"file": "/data/device_log/data0000.out"}
{"v": 1	"t": 2472475	"P": 1007.75	"F": 1}
{"v": 1	"t": 2472496	"P": 1003.0	"F": 1}
{"v": 1	"t": 2472516	"P": 1001.0	"F": 1}
{"v": 1	"t": 2472536	"P": 1003.0	"F": 1}
{"v": 1	"t": 2472557	"P": 1007.0	"F": 1}
{"v": 1	"t": 2472578	"P": 1007.25	"F": 1}
{"v": 1	"t": 2472598	"P": 1003.25	"F": 1}
{"v": 1	"t": 2472618	"P": 1001.25	"F": 1}
{"v": 1	"t": 2472639	"P": 1003.75	"F": 1}
{"v": 1	"t": 2472659	"P": 1006.75	"F": 1}
{"v": 1	"t": 2472679	"P": 1003.25	"F": 1}
{"v": 1	"t": 2472700	"P": 1003.25	"F": 2}
{"v": 1	"t": 2472720	"P": 1007.75	"F": 2}
{"v": 1	"t": 2472741	"P": 1002.75	"F": 2}
{"v": 1	"t": 2472761	"P": 1001.0	"F": 2}
{"v": 1	"t": 2472781	"P": 1006.75	"F": 1}
{"v": 1	"t": 2472802	"P": 1002.0	"F": 2}
{"v": 1	"t": 2472822	"P": 1002.0	"F": 1}
{"v": 1	"t": 2472842	"P": 1002.25	"F": 2}
{"v": 1	"t": 2472863	"P": 1006.75	"F": 1}
{"v": 1	"t": 2472883	"P": 1003.0	"F": 1}
{"v": 1	"t": 2472903	"P": 1003.5	"F": 1}
{"v": 1	"t": 2472923	"P": 1001.75	"F": 1}
{"v": 1	"t": 2472944	"P": 1006.75	"F": 1}
{"v": 1	"t": 2472964	"P": 1006.75	"F": 1}
{"v": 1	"t": 2472984	"P": 1004.0	"F": 2}
{"v": 1	"t": 2473005	"P": 1000.0	"F": 1}
{"v": 1	"t": 2473025	"P": 1007.0	"F": 2}
{"v": 1	"t": 2473045	"P": 1006.5	"F": 2}
{"v": 1	"t": 2473066	"P": 1002.0	"F": 2}
{"v": 1	"t": 2473086	"P": 1002.75	"F": 2}
{"v": 1	"t": 2473106	"P": 1005.75	"F": 1}
{"v": 1	"t": 2473126	"P": 1008.0	"F": 1}
{"v": 1	"t": 2473147	"P": 1002.25	"F": 1}
{"v": 1	"t": 2473167	"P": 1001.25	"F": 1}
{"v": 1	"t": 2473187	"P": 1004.25	"F": 1}
{"v": 1	"t": 2473208	"P": 1007.25	"F": 1}
{"v": 1	"t": 2473228	"P": 1004.25	"F": 1}
{"v": 1	"t": 2473248	"P": 1001.75	"F": 1}
{"v": 1	"t": 2473269	"P": 1002.75	"F": 2}
{"v": 1	"t": 2473289	"P": 1008.0	"F": 1}
{"v": 1	"t": 2473310	"P": 999.25	"F": 2}
{"v": 1	"t": 2473330	"P": 1005.25	"F": 1}
{"v": 1	"t": 2473350	"P": 1005.75	"F": 1}
{"v": 1	"t": 2473371	"P": 1001.5	"F": 2}
{"v": 1	"t": 2473391	"P": 1004.75	"F": 2}
{"v": 1	"t": 2473411	"P": 1007.25	"F": 1}
{"v": 1	"t": 2473432	"P": 1005.5	"F": 2}
{"v": 1	"t": 2473452	"P": 1001.25	"F": 1}
{"v": 1	"t": 2473472	"P": 1002.0	"F": 1	"C": 46.92	"D": 3254	"sn": 54091929832280	"file": "/data/device_log/data0000.out"}
{"v": 1	"t": 2473493	"P": 1007.75	"F": 2}
{"v": 1	"t": 2473513	"P": 1003.5	"F": 2}
{"v": 1	"t": 2473533	"P": 999.25	"F": 1}
{"v": 1	"t": 2473554	"P": 1002.0	"F": 1}
{"v": 1	"t": 2473574	"P": 1007.25	"F": 1}
{"v": 1	"t": 2473594	"P": 1004.75	"F": 1}
{"v": 1	"t": 2473614	"P": 1000.5	"F": 1}
{"v": 1	"t": 2473635	"P": 1002.25	"F": 2}
{"v": 1	"t": 2473655	"P": 1008.5	"F": 2}
{"v": 1	"t": 2473675	"P": 1004.75	"F": 2}
{"v": 1	"t": 2473696	"P": 1001.25	"F": 1}
{"v": 1	"t": 2473716	"P": 1003.25	"F": 2}
{"v": 1	"t": 2473736	"P": 1008.0	"F": 1}
{"v": 1	"t": 2473757	"P": 1003.75	"F": 2}
{"v": 1	"t": 2473777	"P": 1000.75	"F": 1}
{"v": 1	"t": 2473797	"P": 1001.75	"F": 2}
{"v": 1	"t": 2473818	"P": 1007.5	"F": 2}
{"v": 1	"t": 2473838	"P": 1005.25	"F": 2}
{"v": 1	"t": 2473858	"P": 1002.5	"F": 2}
{"v": 1	"t": 2473879	"P": 1005.5	"F": 2}
{"v": 1	"t": 2473899	"P": 1003.5	"F": 2}
{"v": 1	"t": 2473920	"P": 1000.5	"F": 1}
{"v": 1	"t": 2473940	"P": 1005.25	"F": 2}
{"v": 1	"t": 2473960	"P": 1008.0	"F": 1}
{"v": 1	"t": 2473980	"P": 1004.5	"F": 1}
{"v": 1	"t": 2474001	"P": 1001.0	"F": 2}
{"v": 1	"t": 2474021	"P": 1003.5	"F": 2}
{"v": 1	"t": 2474041	"P": 1008.0	"F": 2}
{"v": 1	"t": 2474062	"P": 1004.75	"F": 1}
{"v": 1	"t": 2474082	"P": 1001.0	"F": 2}
{"v": 1	"t": 2474102	"P": 1003.5	"F": 1}
{"v": 1	"t": 2474123	"P": 1008.0	"F": 1}
{"v": 1	"t": 2474143	"P": 1005.0	"F": 2}
{"v": 1	"t": 2474163	"P": 1003.25	"F": 1}
{"v": 1	"t": 2474183	"P": 1000.75	"F": 1}
{"v": 1	"t": 2474204	"P": 1007.75	"F": 1}
{"v": 1	"t": 2474224	"P": 1005.0	"F": 2}
{"v": 1	"t": 2474244	"P": 1001.5	"F": 2}
{"v": 1	"t": 2474265	"P": 1001.25	"F": 2}
{"v": 1	"t": 2474285	"P": 1005.5	"F": 1}
{"v": 1	"t": 2474305	"P": 1006.5	"F": 1}
{"v": 1	"t": 2474326	"P": 1003.0	"F": 2}
{"v": 1	"t": 2474346	"P": 1001.75	"F": 2}
{"v": 1	"t": 2474366	"P": 1005.25	"F": 2}
{"v": 1	"t": 2474387	"P": 1006.5	"F": 2}
{"v": 1	"t": 2474407	"P": 1005.25	"F": 1}
{"v": 1	"t": 2474427	"P": 1001.75	"F": 1}
{"v": 1	"t": 2474448	"P": 1005.75	"F": 1}
{"v": 1	"t": 2474468	"P": 1003.5	"F": 1}
{"v": 1	"t": 2474489	"P": 1002.25	"F": 1	"C": 46.89	"D": 3254	"sn": 54091929832280	"file": "/data/device_log/data0000.out"}
{"v": 1	"t": 2474509	"P": 1005.25	"F": 1}
{"v": 1	"t": 2474530	"P": 1004.0	"F": 2}
{"v": 1	"t": 2474550	"P": 1006.0	"F": 2}
{"v": 1	"t": 2474571	"P": 1005.0	"F": 2}
{"v": 1	"t": 2474591	"P": 999.75	"F": 2}
{"v": 1	"t": 2474611	"P": 1007.25	"F": 2}
{"v": 1	"t": 2474632	"P": 1003.5	"F": 2}
{"v": 1	"t": 2474652	"P": 1002.25	"F": 1}
{"v": 1	"t": 2474673	"P": 1007.25	"F": 1}
{"v": 1	"t": 2474693	"P": 1005.25	"F": 2}
{"v": 1	"t": 2474713	"P": 1002.75	"F": 2}
{"v": 1	"t": 2474733	"P": 1000.5	"F": 2}
{"v": 1	"t": 2474754	"P": 1007.0	"F": 1}
{"v": 1	"t": 2474774	"P": 1005.75	"F": 1}
{"v": 1	"t": 2474794	"P": 1003.5	"F": 1}
{"v": 1	"t": 2474815	"P": 1000.75	"F": 2}
{"v": 1	"t": 2474835	"P": 1006.75	"F": 1}
{"v": 1	"t": 2474855	"P": 1006.25	"F": 1}
{"v": 1	"t": 2474876	"P": 1002.5	"F": 2}
{"v": 1	"t": 2474896	"P": 1000.5	"F": 1}
{"v": 1	"t": 2474916	"P": 1004.0	"F": 2}
{"v": 1	"t": 2474936	"P": 1007.5	"F": 2}
{"v": 1	"t": 2474957	"P": 1004.25	"F": 1}
{"v": 1	"t": 2474977	"P": 1000.75	"F": 2}
{"v": 1	"t": 2474997	"P": 1006.0	"F": 1}
{"v": 1	"t": 2475018	"P": 1008.75	"F": 2}
{"v": 1	"t": 2475038	"P": 1005.0	"F": 1}
{"v": 1	"t": 2475058	"P": 1001.75	"F": 2}
{"v": 1	"t": 2475079	"P": 1002.75	"F": 1}
{"v": 1	"t": 2475099	"P": 1007.0	"F": 1}
{"v": 1	"t": 2475119	"P": 1006.75	"F": 1}
{"v": 1	"t": 2475139	"P": 1004.5	"F": 1}
{"v": 1	"t": 2475160	"P": 1004.75	"F": 1}
{"v": 1	"t": 2475180	"P": 1005.25	"F": 2}
{"v": 1	"t": 2475201	"P": 1003.0	"F": 2}
{"v": 1	"t": 2475221	"P": 1004.5	"F": 1}
{"v": 1	"t": 2475241	"P": 1008.5	"F": 1}
{"v": 1	"t": 2475262	"P": 1003.0	"F": 1}
{"v": 1	"t": 2475282	"P": 1000.5	"F": 2}
{"v": 1	"t": 2475302	"P": 1003.75	"F": 1}
{"v": 1	"t": 2475323	"P": 1007.75	"F": 1}
{"v": 1	"t": 2475343	"P": 1005.0	"F": 1}
{"v": 1	"t": 2475363	"P": 1001.5	"F": 2}
{"v": 1	"t": 2475384	"P": 1003.0	"F": 2}
{"v": 1	"t": 2475404	"P": 1007.5	"F": 2}
{"v": 1	"t": 2475424	"P": 1005.75	"F": 1}
{"v": 1	"t": 2475444	"P": 1001.5	"F": 1}
{"v": 1	"t": 2475465	"P": 1002.75	"F": 2}
{"v": 1	"t": 2475485	"P": 1007.5	"F": 1}
{"v": 1	"t": 2475505	"P": 1007.5	"F": 2	"C": 46.925	"D": 3254	"sn": 54091929832280	"file": "/data/device_log/data0000.out"}
{"v": 1	"t": 2475526	"P": 1002.5	"F": 1}
{"v": 1	"t": 2475546	"P": 1001.25	"F": 1}
{"v": 1	"t": 2475566	"P": 1007.0	"F": 2}
{"v": 1	"t": 2475587	"P": 1005.75	"F": 2}
{"v": 1	"t": 2475607	"P": 1002.25	"F": 2}
{"v": 1	"t": 2475627	"P": 1002.0	"F": 2}
{"v": 1	"t": 2475647	"P": 1006.75	"F": 1}
{"v": 1	"t": 2475668	"P": 1005.25	"F": 1}
{"v": 1	"t": 2475688	"P": 1002.5	"F": 2}
{"v": 1	"t": 2475709	"P": 1001.75	"F": 1}
{"v": 1	"t": 2475729	"P": 1006.25	"F": 2}
{"v": 1	"t": 2475750	"P": 1000.75	"F": 2}
{"v": 1	"t": 2475770	"P": 1002.0	"F": 2}
{"v": 1	"t": 2475790	"P": 1006.5	"F": 1}
{"v": 1	"t": 2475810	"P": 1006.0	"F": 1}
{"v": 1	"t": 2475831	"P": 1000.25	"F": 1}
{"v": 1	"t": 2475851	"P": 1003.75	"F": 2}
{"v": 1	"t": 2475871	"P": 1008.25	"F": 1}
{"v": 1	"t": 2475892	"P": 1005.25	"F": 2}
{"v": 1	"t": 2475912	"P": 1001.5	"F": 1}
{"v": 1	"t": 2475932	"P": 1003.25	"F": 1}
{"v": 1	"t": 2475953	"P": 1009.0	"F": 1}
{"v": 1	"t": 2475973	"P": 1005.5	"F": 1}
{"v": 1	"t": 2475993	"P": 1001.75	"F": 2}
{"v": 1	"t": 2476013	"P": 1001.75	"F": 1}
{"v": 1	"t": 2476034	"P": 1007.5	"F": 1}
{"v": 1	"t": 2476054	"P": 1006.75	"F": 1}
{"v": 1	"t": 2476074	"P": 1002.75	"F": 1}
{"v": 1	"t": 2476095	"P": 1002.5	"F": 2}
{"v": 1	"t": 2476115	"P": 1006.5	"F": 1}
{"v": 1	"t": 2476135	"P": 1004.75	"F": 1}
{"v": 1	"t": 2476156	"P": 1003.25	"F": 2}
{"v": 1	"t": 2476176	"P": 1001.5	"F": 2}
{"v": 1	"t": 2476196	"P": 1008.0	"F": 1}
{"v": 1	"t": 2476217	"P": 1006.75	"F": 1}
{"v": 1	"t": 2476237	"P": 1004.25	"F": 1}
{"v": 1	"t": 2476257	"P": 1002.25	"F": 2}
{"v": 1	"t": 2476278	"P": 1006.5	"F": 2}
{"v": 1	"t": 2476298	"P": 1003.5	"F": 1}
{"v": 1	"t": 2476319	"P": 1003.5	"F": 1}
{"v": 1	"t": 2476339	"P": 1006.75	"F": 2}
{"v": 1	"t": 2476359	"P": 1004.5	"F": 1}
{"v": 1	"t": 2476379	"P": 1001.0	"F": 2}
{"v": 1	"t": 2476400	"P": 1002.75	"F": 1}
{"v": 1	"t": 2476420	"P": 1007.5	"F": 1}
{"v": 1	"t": 2476440	"P": 1005.25	"F": 2}
{"v": 1	"t": 2476461	"P": 1001.25	"F": 2}
{"v": 1	"t": 2476481	"P": 1000.75	"F": 2}
{"v": 1	"t": 2476501	"P": 1006.5	"F": 2}
{"v": 1	"t": 2476522	"P": 1005.75	"F": 2	"C": 46.895	"D": 3254	"sn": 54091929832280	"file": "/data/device_log/data0000.out"}
{"v": 1	"t": 2476542	"P": 1003.25	"F": 2}
{"v": 1	"t": 2476562	"P": 1000.0	"F": 2}
{"v": 1	"t": 2476582	"P": 1006.5	"F": 2}
{"v": 1	"t": 2476603	"P": 1005.5	"F": 2}
{"v": 1	"t": 2476623	"P": 1004.5	"F": 2}
{"v": 1	"t": 2476643	"P": 1003.0	"F": 1}
{"v": 1	"t": 2476664	"P": 1007.25	"F": 1}
{"v": 1	"t": 2476684	"P": 1008.5	"F": 2}
{"v": 1	"t": 2476704	"P": 1003.25	"F": 1}
{"v": 1	"t": 2476725	"P": 1001.75	"F": 2}
{"v": 1	"t": 2476745	"P": 1008.0	"F": 1}
{"v": 1	"t": 2476765	"P": 1007.75	"F": 1}
{"v": 1	"t": 2476786	"P": 1004.25	"F": 2}
{"v": 1	"t": 2476806	"P": 1003.25	"F": 1}
{"v": 1	"t": 2476826	"P": 1004.75	"F": 2}
{"v": 1	"t": 2476847	"P": 1006.5	"F": 1}
{"v": 1	"t": 2476867	"P": 1001.75	"F": 1}
{"v": 1	"t": 2476888	"P": 1006.5	"F": 1}
{"v": 1	"t": 2476908	"P": 1004.75	"F": 2}
{"v": 1	"t": 2476928	"P": 1004.25	"F": 1}
{"v": 1	"t": 2476948	"P": 1001.25	"F": 1}
{"v": 1	"t": 2476969	"P": 1005.25	"F": 1}
{"v": 1	"t": 2476989	"P": 1005.0	"F": 1}
{"v": 1	"t": 2477009	"P": 1002.5	"F": 1}
{"v": 1	"t": 2477030	"P": 1001.75	"F": 1}
{"v": 1	"t": 2477050	"P": 1004.75	"F": 1}
{"v": 1	"t": 2477070	"P": 1005.5	"F": 2}
{"v": 1	"t": 2477091	"P": 1003.75	"F": 2}
{"v": 1	"t": 2477111	"P": 1001.25	"F": 2}
{"v": 1	"t": 2477131	"P": 1004.5	"F": 1}
{"v": 1	"t": 2477151	"P": 1007.5	"F": 1}
{"v": 1	"t": 2477172	"P": 1002.75	"F": 1}
{"v": 1	"t": 2477192	"P": 1000.5	"F": 1}
{"v": 1	"t": 2477212	"P": 1004.75	"F": 2}
{"v": 1	"t": 2477233	"P": 1007.5	"F": 1}
{"v": 1	"t": 2477253	"P": 1003.75	"F": 1}
{"v": 1	"t": 2477273	"P": 1002.5	"F": 1}
{"v": 1	"t": 2477294	"P": 1005.0	"F": 1}
{"v": 1	"t": 2477314	"P": 1006.5	"F": 1}
{"v": 1	"t": 2477334	"P": 1003.0	"F": 2}
{"v": 1	"t": 2477355	"P": 1001.5	"F": 1}
{"v": 1	"t": 2477375	"P": 1007.25	"F": 1}
{"v": 1	"t": 2477396	"P": 1005.0	"F": 1}
{"v": 1	"t": 2477416	"P": 1001.25	"F": 1}
{"v": 1	"t": 2477436	"P": 1007.25	"F": 1}
{"v": 1	"t": 2477457	"P": 1004.25	"F": 1}
{"v": 1	"t": 2477477	"P": 1003.5	"F": 2}
{"v": 1	"t": 2477497	"P": 1002.25	"F": 1}
{"v": 1	"t": 2477518	"P": 1008.25	"F": 1}
{"v": 1	"t": 2477538	"P": 1005.5	"F": 1	"C": 46.94	"D": 3254	"sn": 54091929832280	"file": "/data/device_log/data0000.out"}
{"v": 1	"t": 2477558	"P": 1003.0	"F": 2}
{"v": 1	"t": 2477578	"P": 1001.75	"F": 1}
{"v": 1	"t": 2477599	"P": 1006.75	"F": 2}
{"v": 1	"t": 2477619	"P": 1005.5	"F": 1}
{"v": 1	"t": 2477639	"P": 1003.5	"F": 1}
{"v": 1	"t": 2477660	"P": 1002.0	"F": 1}
{"v": 1	"t": 2477680	"P": 1007.0	"F": 2}
{"v": 1	"t": 2477700	"P": 1005.5	"F": 2}
{"v": 1	"t": 2477721	"P": 1003.0	"F": 2}
{"v": 1	"t": 2477741	"P": 1002.75	"F": 1}
{"v": 1	"t": 2477761	"P": 1006.5	"F": 1}
{"v": 1	"t": 2477782	"P": 1007.0	"F": 2}
{"v": 1	"t": 2477802	"P": 1002.0	"F": 1}
{"v": 1	"t": 2477822	"P": 1001.25	"F": 1}
{"v": 1	"t": 2477842	"P": 1006.5	"F": 1}
{"v": 1	"t": 2477863	"P": 1007.0	"F": 1}
{"v": 1	"t": 2477883	"P": 1004.0	"F": 2}
{"v": 1	"t": 2477903	"P": 999.25	"F": 2}
{"v": 1	"t": 2477924	"P": 1004.5	"F": 1}
{"v": 1	"t": 2477944	"P": 1006.0	"F": 2}
{"v": 1	"t": 2477965	"P": 1002.0	"F": 2}
{"v": 1	"t": 2477985	"P": 1006.0	"F": 1}
{"v": 1	"t": 2478005	"P": 1006.5	"F": 1}
{"v": 1	"t": 2478026	"P": 1001.25	"F": 2}
{"v": 1	"t": 2478046	"P": 1008.0	"F": 2}
{"v": 1	"t": 2478067	"P": 1004.0	"F": 2}
{"v": 1	"t": 2478087	"P": 1003.25	"F": 1}
{"v": 1	"t": 2478108	"P": 1005.5	"F": 2}
{"v": 1	"t": 2478128	"P": 1002.0	"F": 1}
{"v": 1	"t": 2478149	"P": 1006.0	"F": 1}
{"v": 1	"t": 2478169	"P": 1007.75	"F": 1}
{"v": 1	"t": 2478189	"P": 1002.5	"F": 2}
{"v": 1	"t": 2478210	"P": 1003.0	"F": 2}
{"v": 1	"t": 2478230	"P": 1007.0	"F": 1}
{"v": 1	"t": 2478250	"P": 1005.75	"F": 2}
{"v": 1	"t": 2478271	"P": 1004.25	"F": 1}
{"v": 1	"t": 2478291	"P": 1000.25	"F": 1}
{"v": 1	"t": 2478311	"P": 1004.75	"F": 1}
{"v": 1	"t": 2478331	"P": 1007.0	"F": 1}
{"v": 1	"t": 2478352	"P": 1005.25	"F": 1}
{"v": 1	"t": 2478372	"P": 1002.5	"F": 1}
{"v": 1	"t": 2478392	"P": 1004.25	"F": 1}
{"v": 1	"t": 2478413	"P": 1005.25	"F": 2}
{"v": 1	"t": 2478433	"P": 1002.25	"F": 1}
{"v": 1	"t": 2478453	"P": 1000.25	"F": 2}
{"v": 1	"t": 2478474	"P": 1006.5	"F": 2}
{"v": 1	"t": 2478494	"P": 1007.25	"F": 2}
{"v": 1	"t": 2478514	"P": 1003.0	"F": 1}
{"v": 1	"t": 2478535	"P": 1000.25	"F": 1}
{"v": 1	"t": 2478555	"P": 1006.0	"F": 1	"C": 46.93	"D": 3254	"sn": 54091929832280	"file": "/data/device_log/data0000.out"}
{"v": 1	"t": 2478575	"P": 1005.5	"F": 2}
{"v": 1	"t": 2478596	"P": 1003.25	"F": 1}
{"v": 1	"t": 2478616	"P": 1000.5	"F": 1}
{"v": 1	"t": 2478636	"P": 1005.0	"F": 2}
{"v": 1	"t": 2478656	"P": 1008.5	"F": 1}
{"v": 1	"t": 2478677	"P": 1003.0	"F": 1}
{"v": 1	"t": 2478697	"P": 1003.0	"F": 2}
{"v": 1	"t": 2478718	"P": 1007.75	"F": 1}
{"v": 1	"t": 2478738	"P": 1004.25	"F": 2}
{"v": 1	"t": 2478758	"P": 1002.0	"F": 2}
{"v": 1	"t": 2478779	"P": 1004.75	"F": 2}
{"v": 1	"t": 2478799	"P": 1008.5	"F": 2}
{"v": 1	"t": 2478819	"P": 1004.25	"F": 1}
{"v": 1	"t": 2478840	"P": 1001.0	"F": 1}
{"v": 1	"t": 2478860	"P": 1004.0	"F": 2}
{"v": 1	"t": 2478880	"P": 1008.25	"F": 1}
{"v": 1	"t": 2478900	"P": 1005.75	"F": 1}
{"v": 1	"t": 2478921	"P": 1001.0	"F": 2}
{"v": 1	"t": 2478941	"P": 1003.0	"F": 1}
{"v": 1	"t": 2478961	"P": 1007.75	"F": 1}
{"v": 1	"t": 2478982	"P": 1004.5	"F": 1}
{"v": 1	"t": 2479002	"P": 1001.75	"F": 1}
{"v": 1	"t": 2479022	"P": 1001.75	"F": 2}
{"v": 1	"t": 2479043	"P": 1007.5	"F": 1}
{"v": 1	"t": 2479063	"P": 1006.25	"F": 1}
{"v": 1	"t": 2479083	"P": 1001.25	"F": 1}
{"v": 1	"t": 2479103	"P": 1002.25	"F": 1}
{"v": 1	"t": 2479124	"P": 1006.0	"F": 1}
{"v": 1	"t": 2479144	"P": 1003.75	"F": 1}
{"v": 1	"t": 2479164	"P": 1001.75	"F": 1}
{"v": 1	"t": 2479185	"P": 1002.75	"F": 2}
{"v": 1	"t": 2479205	"P": 1006.0	"F": 2}
{"v": 1	"t": 2479226	"P": 1003.75	"F": 2}
{"v": 1	"t": 2479246	"P": 1001.25	"F": 2}
{"v": 1	"t": 2479266	"P": 1008.0	"F": 1}
{"v": 1	"t": 2479287	"P": 1004.75	"F": 1}
{"v": 1	"t": 2479307	"P": 1000.5	"F": 2}
{"v": 1	"t": 2479327	"P": 1003.25	"F": 1}
{"v": 1	"t": 2479348	"P": 1007.5	"F": 1}
{"v": 1	"t": 2479368	"P": 1006.25	"F": 1}
{"v": 1	"t": 2479388	"P": 1002.5	"F": 1}
{"v": 1	"t": 2479408	"P": 1001.25	"F": 1}
{"v": 1	"t": 2479429	"P": 1008.25	"F": 2}
{"v": 1	"t": 2479449	"P": 1008.0	"F": 1}
{"v": 1	"t": 2479469	"P": 1004.25	"F": 2}
{"v": 1	"t": 2479490	"P": 1000.5	"F": 2}
{"v": 1	"t": 2479510	"P": 1006.25	"F": 2}
{"v": 1	"t": 2479530	"P": 1007.5	"F": 1}
{"v": 1	"t": 2479551	"P": 1002.0	"F": 1}
{"v": 1	"t": 2479571	"P": 1002.25	"F": 1	"C": 46.92	"D": 3254	"sn": 54091929832280	"file": "/data/device_log/data0000.out"}
{"v": 1	"t": 2479591	"P": 1006.25	"F": 2}
{"v": 1	"t": 2479612	"P": 1005.25	"F": 1}
{"v": 1	"t": 2479632	"P": 1003.25	"F": 1}
{"v": 1	"t": 2479652	"P": 1001.5	"F": 1}
{"v": 1	"t": 2479673	"P": 1008.75	"F": 2}
{"v": 1	"t": 2479693	"P": 1006.25	"F": 2}
{"v": 1	"t": 2479713	"P": 1003.75	"F": 1}
{"v": 1	"t": 2479734	"P": 1003.75	"F": 1}
{"v": 1	"t": 2479754	"P": 1009.0	"F": 1}
{"v": 1	"t": 2479774	"P": 1005.75	"F": 1}
{"v": 1	"t": 2479795	"P": 1004.0	"F": 1}
{"v": 1	"t": 2479815	"P": 1008.25	"F": 2}
{"v": 1	"t": 2479836	"P": 1004.25	"F": 2}
{"v": 1	"t": 2479856	"P": 1003.0	"F": 1}
{"v": 1	"t": 2479876	"P": 1005.25	"F": 2}
{"v": 1	"t": 2479896	"P": 1009.5	"F": 1}
{"v": 1	"t": 2479917	"P": 1004.75	"F": 1}
{"v": 1	"t": 2479937	"P": 1001.75	"F": 2}
{"v": 1	"t": 2479957	"P": 1001.5	"F": 2}
{"v": 1	"t": 2479978	"P": 1007.25	"F": 1}
{"v": 1	"t": 2479998	"P": 1004.5	"F": 2}
{"v": 1	"t": 2480018	"P": 1003.25	"F": 1}
{"v": 1	"t": 2480038	"P": 1002.0	"F": 2}
{"v": 1	"t": 2480059	"P": 1008.0	"F": 1}
{"v": 1	"t": 2480079	"P": 1006.0	"F": 1}
{"v": 1	"t": 2480099	"P": 1003.0	"F": 1}
{"v": 1	"t": 2480120	"P": 1003.25	"F": 2}
{"v": 1	"t": 2480140	"P": 1007.0	"F": 2}
{"v": 1	"t": 2480160	"P": 1006.5	"F": 2}
{"v": 1	"t": 2480181	"P": 1002.25	"F": 1}
{"v": 1	"t": 2480201	"P": 1000.75	"F": 1}
{"v": 1	"t": 2480221	"P": 1005.5	"F": 1}
{"v": 1	"t": 2480242	"P": 1006.75	"F": 1}
{"v": 1	"t": 2480262	"P": 1004.25	"F": 2}
{"v": 1	"t": 2480282	"P": 1001.75	"F": 1}
{"v": 1	"t": 2480303	"P": 1005.75	"F": 2}
{"v": 1	"t": 2480323	"P": 1005.0	"F": 2}
{"v": 1	"t": 2480343	"P": 1001.5	"F": 2}
{"v": 1	"t": 2480364	"P": 1005.25	"F": 2}
{"v": 1	"t": 2480384	"P": 1004.25	"F": 2}
{"v": 1	"t": 2480404	"P": 1001.25	"F": 1}
{"v": 1	"t": 2480425	"P": 1002.75	"F": 2}
{"v": 1	"t": 2480445	"P": 1007.5	"F": 2}
{"v": 1	"t": 2480465	"P": 1004.5	"F": 2}
{"v": 1	"t": 2480486	"P": 1001.75	"F": 2}
{"v": 1	"t": 2480506	"P": 1002.0	"F": 1}
{"v": 1	"t": 2480526	"P": 1008.5	"F": 1}
{"v": 1	"t": 2480547	"P": 1006.5	"F": 1}
{"v": 1	"t": 2480567	"P": 1003.0	"F": 1}
{"v": 1	"t": 2480587	"P": 1002.0	"F": 2	"C": 46.94	"D": 3254	"sn": 54091929832280	"file": "/data/device_log/data0000.out"}
{"v": 1	"t": 2480607	"P": 1007.5	"F": 1}
{"v": 1	"t": 2480628	"P": 1006.75	"F": 2}
{"v": 1	"t": 2480648	"P": 1005.5	"F": 2}
{"v": 1	"t": 2480668	"P": 1001.5	"F": 2}
{"v": 1	"t": 2480689	"P": 1005.75	"F": 2}
{"v": 1	"t": 2480709	"P": 1007.0	"F": 1}
{"v": 1	"t": 2480729	"P": 1005.75	"F": 1}
{"v": 1	"t": 2480750	"P": 1001.75	"F": 2}
{"v": 1	"t": 2480770	"P": 1005.5	"F": 1}
{"v": 1	"t": 2480790	"P": 1007.5	"F": 1}
{"v": 1	"t": 2480810	"P": 1005.0	"F": 2}
{"v": 1	"t": 2480831	"P": 1001.5	"F": 2}
{"v": 1	"t": 2480851	"P": 1004.75	"F": 1}
{"v": 1	"t": 2480872	"P": 1006.25	"F": 2}
{"v": 1	"t": 2480892	"P": 1001.25	"F": 1}
{"v": 1	"t": 2480913	"P": 1005.25	"F": 1}
{"v": 1	"t": 2480933	"P": 1005.75	"F": 2}
{"v": 1	"t": 2480953	"P": 1004.25	"F": 2}
{"v": 1	"t": 2480973	"P": 1000.5	"F": 1}
{"v": 1	"t": 2480994	"P": 1007.75	"F": 1}
{"v": 1	"t": 2481014	"P": 1007.5	"F": 2}
{"v": 1	"t": 2481034	"P": 1004.75	"F": 2}
{"v": 1	"t": 2481055	"P": 1000.0	"F": 2}
{"v": 1	"t": 2481075	"P": 1005.75	"F": 2}
{"v": 1	"t": 2481095	"P": 1007.75	"F": 2}
{"v": 1	"t": 2481116	"P": 1002.75	"F": 2}
{"v": 1	"t": 2481136	"P": 1001.75	"F": 2}
{"v": 1	"t": 2481156	"P": 1003.25	"F": 1}
{"v": 1	"t": 2481176	"P": 1008.75	"F": 1}
{"v": 1	"t": 2481197	"P": 1005.5	"F": 1}
{"v": 1	"t": 2481217	"P": 1002.5	"F": 1}
{"v": 1	"t": 2481237	"P": 1004.25	"F": 2}
{"v": 1	"t": 2481258	"P": 1008.75	"F": 2}
{"v": 1	"t": 2481278	"P": 1006.75	"F": 1}
{"v": 1	"t": 2481298	"P": 1004.0	"F": 1}
{"v": 1	"t": 2481319	"P": 1001.0	"F": 1}
{"v": 1	"t": 2481339	"P": 1007.0	"F": 1}
{"v": 1	"t": 2481359	"P": 1006.25	"F": 2}
{"v": 1	"t": 2481379	"P": 1000.75	"F": 2}
{"v": 1	"t": 2481400	"P": 1002.75	"F": 1}
{"v": 1	"t": 2481420	"P": 1007.75	"F": 1}
{"v": 1	"t": 2481441	"P": 1005.25	"F": 2}
{"v": 1	"t": 2481461	"P": 1001.0	"F": 1}
{"v": 1	"t": 2481482	"P": 1007.5	"F": 2}
{"v": 1	"t": 2481502	"P": 1002.25	"F": 1}
{"v": 1	"t": 2481523	"P": 1006.5	"F": 2}
{"v": 1	"t": 2481543	"P": 1005.5	"F": 2}
{"v": 1	"t": 2481563	"P": 1002.75	"F": 1}
{"v": 1	"t": 2481584	"P": 1007.75	"F": 2}
{"v": 1	"t": 2481604	"P": 1004.5	"F": 2	"C": 46.92	"D": 3254	"sn": 54091929832280	"file": "/data/device_log/data0000.out"}
{"v": 1	"t": 2481625	"P": 1001.25	"F": 2}
{"v": 1	"t": 2481645	"P": 1009.0	"F": 2}
{"v": 1	"t": 2481665	"P": 1007.25	"F": 2}
{"v": 1	"t": 2481686	"P": 1004.5	"F": 1}
{"v": 1	"t": 2481706	"P": 1002.25	"F": 1}
{"v": 1	"t": 2481726	"P": 1006.5	"F": 1}
{"v": 1	"t": 2481746	"P": 1006.0	"F": 2}
{"v": 1	"t": 2481767	"P": 1004.75	"F": 1}
{"v": 1	"t": 2481787	"P": 1000.75	"F": 1}
{"v": 1	"t": 2481807	"P": 1005.5	"F": 2}
{"v": 1	"t": 2481828	"P": 1007.0	"F": 2}
{"v": 1	"t": 2481848	"P": 1006.0	"F": 2}
{"v": 1	"t": 2481868	"P": 1002.5	"F": 1}
{"v": 1	"t": 2481889	"P": 1004.25	"F": 2}
{"v": 1	"t": 2481909	"P": 1007.5	"F": 2}
{"v": 1	"t": 2481929	"P": 1004.25	"F": 2}
{"v": 1	"t": 2481950	"P": 1003.0	"F": 2}
{"v": 1	"t": 2481970	"P": 1004.25	"F": 2}
{"v": 1	"t": 2481990	"P": 1007.75	"F": 2}
{"v": 1	"t": 2482010	"P": 1006.0	"F": 2}
{"v": 1	"t": 2482031	"P": 1002.0	"F": 1}
{"v": 1	"t": 2482051	"P": 1004.25	"F": 1}
{"v": 1	"t": 2482071	"P": 1005.75	"F": 1}
{"v": 1	"t": 2482092	"P": 1004.5	"F": 1}
{"v": 1	"t": 2482112	"P": 1003.25	"F": 2}
{"v": 1	"t": 2482133	"P": 1007.25	"F": 1}
{"v": 1	"t": 2482153	"P": 1004.75	"F": 1}
{"v": 1	"t": 2482173	"P": 1003.5	"F": 1}
{"v": 1	"t": 2482194	"P": 1007.25	"F": 1}
{"v": 1	"t": 2482214	"P": 1006.75	"F": 1}
{"v": 1	"t": 2482234	"P": 1003.75	"F": 1}
{"v": 1	"t": 2482255	"P": 1001.25	"F": 1}
{"v": 1	"t": 2482275	"P": 1006.75	"F": 1}
{"v": 1	"t": 2482295	"P": 1005.75	"F": 2}
{"v": 1	"t": 2482316	"P": 1003.75	"F": 1}
{"v": 1	"t": 2482336	"P": 1001.25	"F": 2}
{"v": 1	"t": 2482356	"P": 1005.25	"F": 1}
{"v": 1	"t": 2482376	"P": 1007.75	"F": 1}
{"v": 1	"t": 2482397	"P": 1006.25	"F": 2}
{"v": 1	"t": 2482417	"P": 1002.75	"F": 1}
{"v": 1	"t": 2482437	"P": 1002.75	"F": 1}
{"v": 1	"t": 2482458	"P": 1008.25	"F": 1}
{"v": 1	"t": 2482478	"P": 1004.75	"F": 2}
{"v": 1	"t": 2482498	"P": 1001.0	"F": 1}
{"v": 1	"t": 2482519	"P": 1002.0	"F": 2}
{"v": 1	"t": 2482539	"P": 1008.75	"F": 1}
{"v": 1	"t": 2482559	"P": 1006.25	"F": 2}
{"v": 1	"t": 2482579	"P": 1002.5	"F": 2}
{"v": 1	"t": 2482600	"P": 1002.25	"F": 2}
{"v": 1	"t": 2482620	"P": 1008.5	"F": 2	"C": 46.955	"D": 3254	"sn": 54091929832280	"file": "/data/device_log/data0000.out"}
{"v": 1	"t": 2482640	"P": 1005.75	"F": 1}
{"v": 1	"t": 2482661	"P": 1003.0	"F": 2}
{"v": 1	"t": 2482681	"P": 1005.0	"F": 1}
{"v": 1	"t": 2482702	"P": 1005.0	"F": 1}
{"v": 1	"t": 2482722	"P": 1004.0	"F": 1}
{"v": 1	"t": 2482742	"P": 1004.5	"F": 1}
{"v": 1	"t": 2482763	"P": 1008.25	"F": 1}
{"v": 1	"t": 2482783	"P": 1006.5	"F": 2}
{"v": 1	"t": 2482803	"P": 1002.5	"F": 1}
{"v": 1	"t": 2482823	"P": 1003.75	"F": 1}
{"v": 1	"t": 2482844	"P": 1008.0	"F": 2}
{"v": 1	"t": 2482864	"P": 1005.75	"F": 2}
{"v": 1	"t": 2482884	"P": 1003.5	"F": 2}
{"v": 1	"t": 2482905	"P": 1002.75	"F": 2}
{"v": 1	"t": 2482925	"P": 1009.25	"F": 2}
{"v": 1	"t": 2482945	"P": 1003.5	"F": 1}
{"v": 1	"t": 2482966	"P": 1001.75	"F": 1}
{"v": 1	"t": 2482986	"P": 1004.0	"F": 1}
{"v": 1	"t": 2483006	"P": 1007.0	"F": 1}
{"v": 1	"t": 2483027	"P": 1005.5	"F": 2}
{"v": 1	"t": 2483047	"P": 1003.5	"F": 1}
{"v": 1	"t": 2483067	"P": 1002.5	"F": 1}
{"v": 1	"t": 2483088	"P": 1008.5	"F": 2}
{"v": 1	"t": 2483108	"P": 1005.5	"F": 2}
{"v": 1	"t": 2483128	"P": 1003.75	"F": 1}
{"v": 1	"t": 2483149	"P": 1003.0	"F": 1}
{"v": 1	"t": 2483169	"P": 1007.0	"F": 2}
{"v": 1	"t": 2483189	"P": 1004.25	"F": 1}
{"v": 1	"t": 2483210	"P": 1001.5	"F": 1}
{"v": 1	"t": 2483230	"P": 1007.0	"F": 2}
{"v": 1	"t": 2483251	"P": 1004.5	"F": 1}
{"v": 1	"t": 2483271	"P": 1002.0	"F": 1}
{"v": 1	"t": 2483291	"P": 1007.25	"F": 2}
{"v": 1	"t": 2483312	"P": 1007.5	"F": 1}
{"v": 1	"t": 2483332	"P": 1003.25	"F": 1}
{"v": 1	"t": 2483352	"P": 1001.25	"F": 1}
{"v": 1	"t": 2483372	"P": 1006.5	"F": 2}
{"v": 1	"t": 2483393	"P": 1005.75	"F": 2}
{"v": 1	"t": 2483413	"P": 1004.25	"F": 2}
{"v": 1	"t": 2483433	"P": 1002.0	"F": 1}
{"v": 1	"t": 2483454	"P": 1004.75	"F": 2}
{"v": 1	"t": 2483474	"P": 1008.5	"F": 2}
{"v": 1	"t": 2483494	"P": 1004.25	"F": 2}
{"v": 1	"t": 2483515	"P": 1000.75	"F": 1}
{"v": 1	"t": 2483535	"P": 1005.5	"F": 2}
{"v": 1	"t": 2483555	"P": 1007.75	"F": 1}
{"v": 1	"t": 2483576	"P": 1004.75	"F": 2}
{"v": 1	"t": 2483596	"P": 999.75	"F": 1}
{"v": 1	"t": 2483616	"P": 1003.75	"F": 2}
{"v": 1	"t": 2483636	"P": 1009.5	"F": 2	"C": 46.96	"D": 3254	"sn": 54091929832280	"file": "/data/device_log/data0000.out"}
{"v": 1	"t": 2483657	"P": 1004.0	"F": 2}
{"v": 1	"t": 2483677	"P": 1001.0	"F": 2}
{"v": 1	"t": 2483697	"P": 1004.0	"F": 1}
{"v": 1	"t": 2483718	"P": 1007.75	"F": 2}
{"v": 1	"t": 2483738	"P": 1006.0	"F": 2}
{"v": 1	"t": 2483758	"P": 1001.75	"F": 2}
{"v": 1	"t": 2483779	"P": 1007.25	"F": 1}
{"v": 1	"t": 2483799	"P": 1004.75	"F": 2}
{"v": 1	"t": 2483820	"P": 1003.75	"F": 1}
{"v": 1	"t": 2483840	"P": 1007.75	"F": 1}
{"v": 1	"t": 2483860	"P": 1006.75	"F": 2}
{"v": 1	"t": 2483881	"P": 1003.0	"F": 1}
{"v": 1	"t": 2483901	"P": 1002.25	"F": 2}
{"v": 1	"t": 2483921	"P": 1008.0	"F": 2}
{"v": 1	"t": 2483942	"P": 1007.75	"F": 1}
{"v": 1	"t": 2483962	"P": 1004.75	"F": 2}
{"v": 1	"t": 2483982	"P": 1000.5	"F": 2}
{"v": 1	"t": 2484002	"P": 1006.5	"F": 1}
{"v": 1	"t": 2484023	"P": 1008.75	"F": 2}
{"v": 1	"t": 2484043	"P": 1004.75	"F": 2}
{"v": 1	"t": 2484063	"P": 1000.75	"F": 2}
{"v": 1	"t": 2484084	"P": 1003.25	"F": 2}
{"v": 1	"t": 2484104	"P": 1007.75	"F": 1}
{"v": 1	"t": 2484124	"P": 1004.75	"F": 2}
{"v": 1	"t": 2484145	"P": 1002.25	"F": 1}
{"v": 1	"t": 2484165	"P": 1005.25	"F": 2}
{"v": 1	"t": 2484185	"P": 1007.75	"F": 2}
{"v": 1	"t": 2484206	"P": 1004.5	"F": 1}
{"v": 1	"t": 2484226	"P": 1001.75	"F": 1}
{"v": 1	"t": 2484246	"P": 1005.25	"F": 1}
{"v": 1	"t": 2484266	"P": 1007.25	"F": 1}
{"v": 1	"t": 2484287	"P": 1005.25	"F": 2}
{"v": 1	"t": 2484307	"P": 1000.5	"F": 1}
{"v": 1	"t": 2484328	"P": 1005.75	"F": 2}
{"v": 1	"t": 2484348	"P": 1004.75	"F": 2}
{"v": 1	"t": 2484368	"P": 1001.75	"F": 1}
{"v": 1	"t": 2484389	"P": 1007.25	"F": 2}
{"v": 1	"t": 2484409	"P": 1005.0	"F": 2}
{"v": 1	"t": 2484429	"P": 1003.75	"F": 2}
{"v": 1	"t": 2484450	"P": 1000.25	"F": 1}
{"v": 1	"t": 2484470	"P": 1006.5	"F": 2}
{"v": 1	"t": 2484490	"P": 1006.75	"F": 2}
{"v": 1	"t": 2484511	"P": 1004.0	"F": 2}
{"v": 1	"t": 2484531	"P": 1001.75	"F": 1}
{"v": 1	"t": 2484551	"P": 1005.0	"F": 1}
{"v": 1	"t": 2484571	"P": 1008.0	"F": 2}
{"v": 1	"t": 2484592	"P": 1006.25	"F": 2}
{"v": 1	"t": 2484612	"P": 999.0	"F": 2}
{"v": 1	"t": 2484632	"P": 1004.25	"F": 2}
{"v": 1	"t": 2484653	"P": 1008.25	"F": 2	"C": 46.94	"D": 3254	"sn": 54091929832280	"file": "/data/device_log/data0000.out"}
{"v": 1	"t": 2484673	"P": 1005.75	"F": 2}
{"v": 1	"t": 2484693	"P": 1001.75	"F": 1}
{"v": 1	"t": 2484714	"P": 1006.75	"F": 2}
{"v": 1	"t": 2484734	"P": 1008.5	"F": 1}
{"v": 1	"t": 2484754	"P": 1004.75	"F": 1}
{"v": 1	"t": 2484775	"P": 1002.0	"F": 2}
{"v": 1	"t": 2484795	"P": 1004.0	"F": 2}
{"v": 1	"t": 2484815	"P": 1007.5	"F": 1}
{"v": 1	"t": 2484836	"P": 1004.25	"F": 1}
{"v": 1	"t": 2484856	"P": 1002.75	"F": 2}
{"v": 1	"t": 2484876	"P": 1005.25	"F": 1}
{"v": 1	"t": 2484897	"P": 1005.75	"F": 2}
{"v": 1	"t": 2484917	"P": 1002.0	"F": 1}
{"v": 1	"t": 2484938	"P": 1007.5	"F": 1}
{"v": 1	"t": 2484958	"P": 1004.5	"F": 2}
{"v": 1	"t": 2484979	"P": 1004.75	"F": 2}
{"v": 1	"t": 2484999	"P": 1006.0	"F": 2}
{"v": 1	"t": 2485020	"P": 1003.25	"F": 1}
{"v": 1	"t": 2485040	"P": 1006.25	"F": 1}
{"v": 1	"t": 2485061	"P": 1005.5	"F": 1}
{"v": 1	"t": 2485081	"P": 1003.75	"F": 2}
{"v": 1	"t": 2485101	"P": 1006.75	"F": 1}
{"v": 1	"t": 2485121	"P": 1008.5	"F": 2}
{"v": 1	"t": 2485142	"P": 1003.75	"F": 2}
{"v": 1	"t": 2485162	"P": 1002.75	"F": 2}
{"v": 1	"t": 2485182	"P": 1004.0	"F": 2}
{"v": 1	"t": 2485203	"P": 1007.75	"F": 2}
{"v": 1	"t": 2485223	"P": 1005.0	"F": 1}
{"v": 1	"t": 2485243	"P": 1001.25	"F": 2}
{"v": 1	"t": 2485264	"P": 1003.0	"F": 2}
{"v": 1	"t": 2485284	"P": 1008.5	"F": 2}
{"v": 1	"t": 2485304	"P": 1005.0	"F": 2}
{"v": 1	"t": 2485324	"P": 1002.5	"F": 1}
{"v": 1	"t": 2485345	"P": 1002.25	"F": 1}
{"v": 1	"t": 2485365	"P": 1007.25	"F": 2}
{"v": 1	"t": 2485385	"P": 1006.25	"F": 2}
{"v": 1	"t": 2485406	"P": 1005.25	"F": 1}
{"v": 1	"t": 2485426	"P": 1001.75	"F": 1}
{"v": 1	"t": 2485446	"P": 1007.25	"F": 1}
{"v": 1	"t": 2485467	"P": 1006.25	"F": 1}
{"v": 1	"t": 2485487	"P": 1004.0	"F": 1}
{"v": 1	"t": 2485507	"P": 1001.25	"F": 1}
{"v": 1	"t": 2485527	"P": 1007.0	"F": 1}
{"v": 1	"t": 2485548	"P": 1007.75	"F": 1}
{"v": 1	"t": 2485568	"P": 1005.25	"F": 2}
{"v": 1	"t": 2485588	"P": 1001.25	"F": 2}
{"v": 1	"t": 2485609	"P": 1006.75	"F": 1}
{"v": 1	"t": 2485629	"P": 1004.0	"F": 1}
{"v": 1	"t": 2485650	"P": 1001.75	"F": 2}
{"v": 1	"t": 2485670	"P": 1008.0	"F": 1	"C": 46.93	"D": 3254	"sn": 54091929832280	"file": "/data/device_log/data0000.out"}
{"v": 1	"t": 2485690	"P": 1006.75	"F": 2}
{"v": 1	"t": 2485711	"P": 1004.0	"F": 1}
{"v": 1	"t": 2485731	"P": 1001.0	"F": 1}
{"v": 1	"t": 2485751	"P": 1006.25	"F": 2}
{"v": 1	"t": 2485771	"P": 1006.75	"F": 1}
{"v": 1	"t": 2485792	"P": 1004.5	"F": 2}
{"v": 1	"t": 2485812	"P": 1001.5	"F": 1}
{"v": 1	"t": 2485832	"P": 1005.5	"F": 1}
{"v": 1	"t": 2485853	"P": 1007.5	"F": 1}
{"v": 1	"t": 2485873	"P": 1004.75	"F": 2}
{"v": 1	"t": 2485893	"P": 1000.5	"F": 2}
{"v": 1	"t": 2485914	"P": 1004.25	"F": 1}
{"v": 1	"t": 2485934	"P": 1007.5	"F": 2}
{"v": 1	"t": 2485954	"P": 1005.5	"F": 1}
{"v": 1	"t": 2485974	"P": 1003.25	"F": 1}
{"v": 1	"t": 2485995	"P": 1004.25	"F": 1}
{"v": 1	"t": 2486015	"P": 1007.5	"F": 1}
{"v": 1	"t": 2486035	"P": 1005.25	"F": 2}
{"v": 1	"t": 2486056	"P": 1001.25	"F": 1}
{"v": 1	"t": 2486076	"P": 1001.75	"F": 2}
{"v": 1	"t": 2486096	"P": 1008.25	"F": 2}
{"v": 1	"t": 2486117	"P": 1006.0	"F": 2}
{"v": 1	"t": 2486137	"P": 1003.75	"F": 1}
{"v": 1	"t": 2486157	"P": 1004.25	"F": 1}
{"v": 1	"t": 2486178	"P": 1006.5	"F": 2}
{"v": 1	"t": 2486198	"P": 1001.5	"F": 1}
{"v": 1	"t": 2486219	"P": 1004.75	"F": 2}
{"v": 1	"t": 2486239	"P": 1007.5	"F": 2}
{"v": 1	"t": 2486259	"P": 1004.0	"F": 2}
{"v": 1	"t": 2486279	"P": 1002.25	"F": 2}
{"v": 1	"t": 2486300	"P": 1004.25	"F": 2}
{"v": 1	"t": 2486320	"P": 1008.75	"F": 2}
{"v": 1	"t": 2486340	"P": 1004.75	"F": 2}
{"v": 1	"t": 2486361	"P": 1001.75	"F": 2}
{"v": 1	"t": 2486381	"P": 1003.75	"F": 2}
{"v": 1	"t": 2486401	"P": 1007.75	"F": 2}
{"v": 1	"t": 2486422	"P": 1006.5	"F": 2}
{"v": 1	"t": 2486442	"P": 1001.5	"F": 2}
{"v": 1	"t": 2486462	"P": 1000.75	"F": 2}
{"v": 1	"t": 2486482	"P": 1008.0	"F": 2}
{"v": 1	"t": 2486503	"P": 1007.75	"F": 2}
{"v": 1	"t": 2486523	"P": 1004.25	"F": 2}
{"v": 1	"t": 2486543	"P": 1003.75	"F": 2}
{"v": 1	"t": 2486564	"P": 1007.25	"F": 2}
{"v": 1	"t": 2486584	"P": 1006.25	"F": 2}
{"v": 1	"t": 2486604	"P": 1004.75	"F": 2}
{"v": 1	"t": 2486625	"P": 1001.75	"F": 2}
{"v": 1	"t": 2486645	"P": 1008.0	"F": 1}
{"v": 1	"t": 2486665	"P": 1006.5	"F": 2}
{"v": 1	"t": 2486686	"P": 1004.75	"F": 2	"C": 46.925	"D": 3254	"sn": 54091929832280	"file": "/data/device_log/data0000.out"}
{"v": 1	"t": 2486706	"P": 1003.5	"F": 1}
{"v": 1	"t": 2486726	"P": 1007.0	"F": 2}
{"v": 1	"t": 2486747	"P": 1005.75	"F": 1}
{"v": 1	"t": 2486767	"P": 1003.0	"F": 1}
{"v": 1	"t": 2486787	"P": 1002.75	"F": 1}
{"v": 1	"t": 2486808	"P": 1008.25	"F": 2}
{"v": 1	"t": 2486828	"P": 1007.25	"F": 1}
{"v": 1	"t": 2486848	"P": 1002.0	"F": 2}
{"v": 1	"t": 2486868	"P": 1002.75	"F": 1}
{"v": 1	"t": 2486889	"P": 1006.75	"F": 2}
{"v": 1	"t": 2486909	"P": 1006.5	"F": 2}
{"v": 1	"t": 2486929	"P": 1004.75	"F": 1}
{"v": 1	"t": 2486950	"P": 1001.0	"F": 1}
{"v": 1	"t": 2486970	"P": 1007.5	"F": 2}
{"v": 1	"t": 2486990	"P": 1006.25	"F": 1}
{"v": 1	"t": 2487011	"P": 1004.25	"F": 2}
{"v": 1	"t": 2487031	"P": 1002.0	"F": 2}
{"v": 1	"t": 2487051	"P": 1005.75	"F": 1}
{"v": 1	"t": 2487071	"P": 1007.25	"F": 2}
{"v": 1	"t": 2487092	"P": 1005.75	"F": 1}
{"v": 1	"t": 2487112	"P": 1002.5	"F": 2}
{"v": 1	"t": 2487132	"P": 1005.25	"F": 2}
{"v": 1	"t": 2487153	"P": 1008.5	"F": 2}
{"v": 1	"t": 2487173	"P": 1006.0	"F": 1}
{"v": 1	"t": 2487193	"P": 1002.75	"F": 2}
{"v": 1	"t": 2487214	"P": 1004.75	"F": 1}
{"v": 1	"t": 2487234	"P": 1005.5	"F": 2}
{"v": 1	"t": 2487254	"P": 1003.0	"F": 1}
{"v": 1	"t": 2487275	"P": 1006.25	"F": 1}
{"v": 1	"t": 2487295	"P": 1007.75	"F": 1}
{"v": 1	"t": 2487316	"P": 1002.75	"F": 2}
{"v": 1	"t": 2487336	"P": 1002.0	"F": 2}
{"v": 1	"t": 2487356	"P": 1007.0	"F": 1}
{"v": 1	"t": 2487377	"P": 1005.25	"F": 2}
{"v": 1	"t": 2487397	"P": 1003.0	"F": 1}
{"v": 1	"t": 2487418	"P": 1008.0	"F": 2}
{"v": 1	"t": 2487438	"P": 1008.0	"F": 1}
{"v": 1	"t": 2487458	"P": 1002.0	"F": 2}
{"v": 1	"t": 2487479	"P": 1005.0	"F": 1}
{"v": 1	"t": 2487499	"P": 1006.75	"F": 1}
{"v": 1	"t": 2487519	"P": 1004.0	"F": 2}
{"v": 1	"t": 2487540	"P": 1002.75	"F": 1}
{"v": 1	"t": 2487560	"P": 1008.0	"F": 1}
{"v": 1	"t": 2487581	"P": 1005.25	"F": 2}
{"v": 1	"t": 2487601	"P": 1003.75	"F": 2}
{"v": 1	"t": 2487621	"P": 1007.75	"F": 2}
{"v": 1	"t": 2487642	"P": 1007.0	"F": 1}
{"v": 1	"t": 2487662	"P": 1003.0	"F": 1}
{"v": 1	"t": 2487682	"P": 1004.25	"F": 2}
{"v": 1	"t": 2487703	"P": 1007.0	"F": 2	"C": 46.93	"D": 3254	"sn": 54091929832280	"file": "/data/device_log/data0000.out"}
{"v": 1	"t": 2487723	"P": 1003.5	"F": 1}
{"v": 1	"t": 2487744	"P": 1002.0	"F": 2}
{"v": 1	"t": 2487764	"P": 1007.5	"F": 2}
{"v": 1	"t": 2487784	"P": 1004.5	"F": 2}
{"v": 1	"t": 2487805	"P": 1001.5	"F": 2}
{"v": 1	"t": 2487825	"P": 1008.5	"F": 2}
{"v": 1	"t": 2487845	"P": 1005.25	"F": 1}
{"v": 1	"t": 2487866	"P": 1003.0	"F": 2}
{"v": 1	"t": 2487886	"P": 1004.75	"F": 1}
{"v": 1	"t": 2487907	"P": 1007.75	"F": 2}
{"v": 1	"t": 2487927	"P": 1003.25	"F": 1}
{"v": 1	"t": 2487947	"P": 1001.25	"F": 1}
{"v": 1	"t": 2487968	"P": 1007.0	"F": 1}
{"v": 1	"t": 2487988	"P": 1002.25	"F": 1}
{"v": 1	"t": 2488008	"P": 1003.0	"F": 1}
{"v": 1	"t": 2488029	"P": 1007.25	"F": 2}
{"v": 1	"t": 2488049	"P": 1004.75	"F": 1}
{"v": 1	"t": 2488070	"P": 1001.25	"F": 1}
{"v": 1	"t": 2488090	"P": 1004.25	"F": 2}
{"v": 1	"t": 2488110	"P": 1007.25	"F": 2}
{"v": 1	"t": 2488131	"P": 1002.75	"F": 2}
{"v": 1	"t": 2488151	"P": 1002.25	"F": 2}
{"v": 1	"t": 2488171	"P": 1008.5	"F": 2}
{"v": 1	"t": 2488192	"P": 1003.25	"F": 2}
{"v": 1	"t": 2488212	"P": 1001.75	"F": 1}
{"v": 1	"t": 2488232	"P": 1008.25	"F": 2}
{"v": 1	"t": 2488253	"P": 1007.0	"F": 1}
{"v": 1	"t": 2488273	"P": 1004.75	"F": 2}
{"v": 1	"t": 2488294	"P": 1004.5	"F": 2}
{"v": 1	"t": 2488314	"P": 1007.5	"F": 1}
{"v": 1	"t": 2488334	"P": 1004.5	"F": 1}
{"v": 1	"t": 2488355	"P": 1001.5	"F": 1}
{"v": 1	"t": 2488375	"P": 1007.75	"F": 2}
{"v": 1	"t": 2488395	"P": 1007.0	"F": 1}
{"v": 1	"t": 2488416	"P": 1002.75	"F": 2}
{"v": 1	"t": 2488436	"P": 1005.75	"F": 1}
{"v": 1	"t": 2488457	"P": 1008.5	"F": 1}
{"v": 1	"t": 2488477	"P": 1003.0	"F": 1}
{"v": 1	"t": 2488497	"P": 1001.75	"F": 1}
{"v": 1	"t": 2488518	"P": 1009.0	"F": 1}
{"v": 1	"t": 2488538	"P": 1005.25	"F": 2}
{"v": 1	"t": 2488558	"P": 1001.75	"F": 2}
{"v": 1	"t": 2488579	"P": 1001.0	"F": 1}
{"v": 1	"t": 2488599	"P": 1005.0	"F": 2}
{"v": 1	"t": 2488620	"P": 1002.5	"F": 1}
{"v": 1	"t": 2488640	"P": 1006.0	"F": 2}
{"v": 1	"t": 2488660	"P": 1007.5	"F": 2}
{"v": 1	"t": 2488681	"P": 1004.0	"F": 2}
{"v": 1	"t": 2488701	"P": 1003.0	"F": 2}
{"v": 1	"t": 2488722	"P": 1008.5	"F": 1	"C": 46.945	"D": 3254	"sn": 54091929832280	"file": "/data/device_log/data0000.out"}
{"v": 1	"t": 2488742	"P": 1003.5	"F": 2}
{"v": 1	"t": 2488763	"P": 1007.5	"F": 2}
{"v": 1	"t": 2488783	"P": 1005.5	"F": 2}
{"v": 1	"t": 2488803	"P": 1001.0	"F": 2}
{"v": 1	"t": 2488824	"P": 1004.25	"F": 2}
{"v": 1	"t": 2488844	"P": 1007.5	"F": 2}
{"v": 1	"t": 2488864	"P": 1002.75	"F": 2}
{"v": 1	"t": 2488885	"P": 1002.0	"F": 2}
{"v": 1	"t": 2488905	"P": 1009.0	"F": 1}
{"v": 1	"t": 2488925	"P": 1004.0	"F": 1}
{"v": 1	"t": 2488946	"P": 1000.75	"F": 2}
{"v": 1	"t": 2488966	"P": 1006.5	"F": 1}
{"v": 1	"t": 2488987	"P": 1006.25	"F": 1}
{"v": 1	"t": 2489007	"P": 1004.25	"F": 2}
{"v": 1	"t": 2489027	"P": 999.75	"F": 2}
{"v": 1	"t": 2489048	"P": 1007.75	"F": 2}
{"v": 1	"t": 2489068	"P": 1005.0	"F": 2}
{"v": 1	"t": 2489088	"P": 1001.75	"F": 1}
{"v": 1	"t": 2489109	"P": 1004.75	"F": 2}
{"v": 1	"t": 2489129	"P": 1007.0	"F": 1}
{"v": 1	"t": 2489149	"P": 1003.25	"F": 2}
{"v": 1	"t": 2489170	"P": 1002.25	"F": 1}
{"v": 1	"t": 2489190	"P": 1006.5	"F": 2}
{"v": 1	"t": 2489211	"P": 1005.5	"F": 1}
{"v": 1	"t": 2489231	"P": 1000.5	"F": 1}
{"v": 1	"t": 2489251	"P": 1006.25	"F": 2}
{"v": 1	"t": 2489272	"P": 1007.5	"F": 1}
{"v": 1	"t": 2489292	"P": 1002.0	"F": 1}
{"v": 1	"t": 2489312	"P": 1005.75	"F": 2}
{"v": 1	"t": 2489333	"P": 1006.75	"F": 2}
{"v": 1	"t": 2489353	"P": 1002.75	"F": 1}
{"v": 1	"t": 2489374	"P": 1002.75	"F": 1}
{"v": 1	"t": 2489394	"P": 1007.0	"F": 1}
{"v": 1	"t": 2489414	"P": 1003.5	"F": 1}
{"v": 1	"t": 2489435	"P": 1003.5	"F": 1}
{"v": 1	"t": 2489455	"P": 1008.25	"F": 1}
{"v": 1	"t": 2489476	"P": 1005.25	"F": 1}
{"v": 1	"t": 2489496	"P": 1002.75	"F": 1}
{"v": 1	"t": 2489516	"P": 1008.25	"F": 2}
{"v": 1	"t": 2489537	"P": 1006.75	"F": 1}
{"v": 1	"t": 2489557	"P": 1003.25	"F": 2}
{"v": 1	"t": 2489577	"P": 1004.5	"F": 2}
{"v": 1	"t": 2489598	"P": 1008.75	"F": 1}
{"v": 1	"t": 2489618	"P": 1003.25	"F": 2}
{"v": 1	"t": 2489638	"P": 1003.0	"F": 2}
{"v": 1	"t": 2489659	"P": 1007.5	"F": 1}
{"v": 1	"t": 2489679	"P": 1006.0	"F": 1}
{"v": 1	"t": 2489700	"P": 1002.0	"F": 2}
{"v": 1	"t": 2489720	"P": 1005.25	"F": 2}
{"v": 1	"t": 2489740	"P": 1008.25	"F": 2	"C": 46.97	"D": 3254	"sn": 54091929832280	"file": "/data/device_log/data0000.out"}
{"v": 1	"t": 2489761	"P": 1005.25	"F": 1}
{"v": 1	"t": 2489781	"P": 1002.25	"F": 1}
{"v": 1	"t": 2489801	"P": 1008.5	"F": 2}
{"v": 1	"t": 2489822	"P": 1004.25	"F": 2}
{"v": 1	"t": 2489842	"P": 1003.0	"F": 1}
{"v": 1	"t": 2489862	"P": 1007.0	"F": 2}
{"v": 1	"t": 2489883	"P": 1008.75	"F": 1}
{"v": 1	"t": 2489903	"P": 1004.5	"F": 2}
{"v": 1	"t": 2489924	"P": 1005.5	"F": 2}
{"v": 1	"t": 2489944	"P": 1007.75	"F": 2}
{"v": 1	"t": 2489964	"P": 1002.75	"F": 1}
{"v": 1	"t": 2489985	"P": 1002.25	"F": 1}
{"v": 1	"t": 2490005	"P": 1007.25	"F": 1}
{"v": 1	"t": 2490026	"P": 1002.75	"F": 2}
{"v": 1	"t": 2490046	"P": 1002.75	"F": 1}
{"v": 1	"t": 2490066	"P": 1006.5	"F": 1}
{"v": 1	"t": 2490087	"P": 1004.75	"F": 2}
{"v": 1	"t": 2490107	"P": 1003.25	"F": 2}
{"v": 1	"t": 2490127	"P": 1007.5	"F": 1}
{"v": 1	"t": 2490148	"P": 1007.0	"F": 2}
{"v": 1	"t": 2490168	"P": 1002.0	"F": 1}
{"v": 1	"t": 2490189	"P": 1003.5	"F": 2}
{"v": 1	"t": 2490209	"P": 1008.75	"F": 1}
{"v": 1	"t": 2490229	"P": 1005.75	"F": 1}
{"v": 1	"t": 2490250	"P": 1002.0	"F": 2}
{"v": 1	"t": 2490270	"P": 1007.75	"F": 2}
{"v": 1	"t": 2490290	"P": 1006.5	"F": 2}
{"v": 1	"t": 2490311	"P": 1002.75	"F": 2}
{"v": 1	"t": 2490331	"P": 1005.75	"F": 2}
{"v": 1	"t": 2490352	"P": 1008.25	"F": 2}
{"v": 1	"t": 2490372	"P": 1006.0	"F": 1}
{"v": 1	"t": 2490392	"P": 1002.0	"F": 2}
{"v": 1	"t": 2490413	"P": 1008.25	"F": 2}
{"v": 1	"t": 2490433	"P": 1005.75	"F": 1}
{"v": 1	"t": 2490453	"P": 1001.25	"F": 2}
{"v": 1	"t": 2490474	"P": 1006.75	"F": 1}
{"v": 1	"t": 2490494	"P": 1007.75	"F": 1}
{"v": 1	"t": 2490514	"P": 1003.75	"F": 1}
{"v": 1	"t": 2490535	"P": 1004.0	"F": 1}
{"v": 1	"t": 2490555	"P": 1008.0	"F": 1}
{"v": 1	"t": 2490576	"P": 1003.25	"F": 2}
{"v": 1	"t": 2490596	"P": 1000.75	"F": 1}
{"v": 1	"t": 2490616	"P": 1006.75	"F": 2}
{"v": 1	"t": 2490637	"P": 1005.25	"F": 1}
{"v": 1	"t": 2490657	"P": 1000.5	"F": 2}
{"v": 1	"t": 2490677	"P": 1006.5	"F": 2}
{"v": 1	"t": 2490698	"P": 1005.75	"F": 1}
{"v": 1	"t": 2490718	"P": 1003.5	"F": 2}
{"v": 1	"t": 2490739	"P": 1003.25	"F": 1}
{"v": 1	"t": 2490759	"P": 1006.25	"F": 1	"C": 46.93	"D": 3254	"sn": 54091929832280	"file": "/data/device_log/data0000.out"}
{"v": 1	"t": 2490779	"P": 1004.25	"F": 2}
{"v": 1	"t": 2490800	"P": 1002.5	"F": 1}
{"v": 1	"t": 2490820	"P": 1007.25	"F": 2}
{"v": 1	"t": 2490840	"P": 1005.5	"F": 1}
{"v": 1	"t": 2490861	"P": 1003.5	"F": 2}
{"v": 1	"t": 2490881	"P": 1005.25	"F": 1}
{"v": 1	"t": 2490901	"P": 1007.75	"F": 2}
{"v": 1	"t": 2490922	"P": 1005.25	"F": 2}
{"v": 1	"t": 2490942	"P": 1002.75	"F": 2}
{"v": 1	"t": 2490963	"P": 1008.5	"F": 1}
{"v": 1	"t": 2490983	"P": 1006.5	"F": 1}
{"v": 1	"t": 2491003	"P": 998.75	"F": 2}
{"v": 1	"t": 2491024	"P": 1007.0	"F": 1}
{"v": 1	"t": 2491044	"P": 1005.5	"F": 2}
{"v": 1	"t": 2491064	"P": 1004.0	"F": 1}
{"v": 1	"t": 2491085	"P": 1003.5	"F": 1}
{"v": 1	"t": 2491105	"P": 1007.5	"F": 2}
{"v": 1	"t": 2491126	"P": 1005.0	"F": 1}
{"v": 1	"t": 2491146	"P": 1002.0	"F": 1}
{"v": 1	"t": 2491166	"P": 1007.0	"F": 1}
{"v": 1	"t": 2491187	"P": 1006.5	"F": 1}
{"v": 1	"t": 2491207	"P": 1003.0	"F": 1}
{"v": 1	"t": 2491228	"P": 1007.5	"F": 1}
{"v": 1	"t": 2491248	"P": 1005.75	"F": 1}
{"v": 1	"t": 2491268	"P": 1001.75	"F": 1}
{"v": 1	"t": 2491289	"P": 1004.0	"F": 1}
{"v": 1	"t": 2491309	"P": 1005.75	"F": 1}
{"v": 1	"t": 2491329	"P": 1002.5	"F": 2}
{"v": 1	"t": 2491350	"P": 1001.75	"F": 1}
{"v": 1	"t": 2491370	"P": 1007.25	"F": 1}
{"v": 1	"t": 2491391	"P": 1004.5	"F": 1}
{"v": 1	"t": 2491411	"P": 1002.5	"F": 1}
{"v": 1	"t": 2491431	"P": 1006.5	"F": 1}
{"v": 1	"t": 2491452	"P": 1005.0	"F": 1}
{"v": 1	"t": 2491472	"P": 1004.25	"F": 1}
{"v": 1	"t": 2491492	"P": 1004.5	"F": 1}
{"v": 1	"t": 2491513	"P": 1008.0	"F": 1}
{"v": 1	"t": 2491533	"P": 1005.0	"F": 1}
{"v": 1	"t": 2491553	"P": 1001.25	"F": 1}
{"v": 1	"t": 2491574	"P": 1006.5	"F": 1}
{"v": 1	"t": 2491594	"P": 1002.5	"F": 1}
{"v": 1	"t": 2491615	"P": 1002.25	"F": 2}
{"v": 1	"t": 2491635	"P": 1005.0	"F": 2}
{"v": 1	"t": 2491655	"P": 1008.5	"F": 1}
{"v": 1	"t": 2491676	"P": 1003.0	"F": 1}
{"v": 1	"t": 2491696	"P": 1001.25	"F": 1}
{"v": 1	"t": 2491716	"P": 1007.5	"F": 1}
{"v": 1	"t": 2491737	"P": 1006.0	"F": 1}
{"v": 1	"t": 2491757	"P": 1001.75	"F": 1}
{"v": 1	"t": 2491777	"P": 1005.75	"F": 1	"C": 46.98	"D": 3254	"sn": 54091929832280	"file": "/data/device_log/data0000.out"}
{"v": 1	"t": 2491798	"P": 1005.0	"F": 1}
{"v": 1	"t": 2491818	"P": 1001.25	"F": 1}
{"v": 1	"t": 2491839	"P": 1002.25	"F": 1}
{"v": 1	"t": 2491859	"P": 1006.75	"F": 2}
{"v": 1	"t": 2491879	"P": 1003.75	"F": 2}
{"v": 1	"t": 2491900	"P": 1004.75	"F": 2}
{"v": 1	"t": 2491920	"P": 1007.75	"F": 2}
{"v": 1	"t": 2491941	"P": 1004.5	"F": 2}
{"v": 1	"t": 2491961	"P": 1001.25	"F": 2}
{"v": 1	"t": 2491981	"P": 1008.5	"F": 2}
{"v": 1	"t": 2492002	"P": 1003.75	"F": 2}
{"v": 1	"t": 2492022	"P": 1005.75	"F": 2}
{"v": 1	"t": 2492043	"P": 1007.25	"F": 2}
{"v": 1	"t": 2492063	"P": 1004.25	"F": 2}
{"v": 1	"t": 2492083	"P": 1002.0	"F": 2}
{"v": 1	"t": 2492104	"P": 1008.5	"F": 1}
{"v": 1	"t": 2492124	"P": 1004.5	"F": 2}
{"v": 1	"t": 2492145	"P": 1002.25	"F": 2}
{"v": 1	"t": 2492165	"P": 1008.0	"F": 1}
{"v": 1	"t": 2492185	"P": 1003.5	"F": 1}
{"v": 1	"t": 2492206	"P": 1003.0	"F": 2}
{"v": 1	"t": 2492226	"P": 1007.0	"F": 2}
{"v": 1	"t": 2492247	"P": 1008.0	"F": 1}
{"v": 1	"t": 2492267	"P": 1002.5	"F": 2}
{"v": 1	"t": 2492287	"P": 1004.75	"F": 2}
{"v": 1	"t": 2492308	"P": 1007.75	"F": 2}
{"v": 1	"t": 2492328	"P": 1002.75	"F": 2}
{"v": 1	"t": 2492349	"P": 1003.25	"F": 2}
{"v": 1	"t": 2492369	"P": 1007.0	"F": 2}
{"v": 1	"t": 2492389	"P": 1003.75	"F": 2}
{"v": 1	"t": 2492410	"P": 1001.75	"F": 2}
{"v": 1	"t": 2492430	"P": 1005.0	"F": 2}
{"v": 1	"t": 2492450	"P": 1006.25	"F": 1}
{"v": 1	"t": 2492471	"P": 1003.0	"F": 2}
{"v": 1	"t": 2492491	"P": 1003.75	"F": 2}
{"v": 1	"t": 2492511	"P": 1008.0	"F": 2}
{"v": 1	"t": 2492532	"P": 1003.0	"F": 2}
{"v": 1	"t": 2492552	"P": 1002.5	"F": 1}
{"v": 1	"t": 2492573	"P": 1007.5	"F": 2}
{"v": 1	"t": 2492593	"P": 1004.25	"F": 1}
{"v": 1	"t": 2492613	"P": 1002.0	"F": 1}
{"v": 1	"t": 2492634	"P": 1004.5	"F": 1}
{"v": 1	"t": 2492654	"P": 1006.25	"F": 2}
{"v": 1	"t": 2492674	"P": 1003.0	"F": 2}
{"v": 1	"t": 2492695	"P": 1001.75	"F": 2}
{"v": 1	"t": 2492715	"P": 1008.5	"F": 2}
{"v": 1	"t": 2492736	"P": 1005.0	"F": 2}
{"v": 1	"t": 2492756	"P": 1001.0	"F": 1}
{"v": 1	"t": 2492776	"P": 1005.5	"F": 1}
{"v": 1	"t": 2492797	"P": 1007.0	"F": 1	"C": 46.965	"D": 3254	"sn": 54091929832280	"file": "/data/device_log/data0000.out"}
{"v": 1	"t": 2492817	"P": 1003.0	"F": 1}
{"v": 1	"t": 2492837	"P": 1003.0	"F": 1}
{"v": 1	"t": 2492858	"P": 1009.5	"F": 1}
{"v": 1	"t": 2492878	"P": 1001.5	"F": 1}
{"v": 1	"t": 2492899	"P": 1005.25	"F": 1}
{"v": 1	"t": 2492919	"P": 1006.0	"F": 2}
{"v": 1	"t": 2492939	"P": 1004.0	"F": 2}
{"v": 1	"t": 2492960	"P": 1002.0	"F": 1}
{"v": 1	"t": 2492980	"P": 1008.5	"F": 2}
{"v": 1	"t": 2493000	"P": 1006.75	"F": 1}
{"v": 1	"t": 2493021	"P": 1002.75	"F": 2}
{"v": 1	"t": 2493041	"P": 1002.75	"F": 1}
{"v": 1	"t": 2493061	"P": 1006.0	"F": 2}
{"v": 1	"t": 2493082	"P": 1006.75	"F": 1}
{"v": 1	"t": 2493102	"P": 1002.0	"F": 2}
{"v": 1	"t": 2493122	"P": 1000.5	"F": 2}
{"v": 1	"t": 2493142	"P": 1004.75	"F": 1}
{"v": 1	"t": 2493163	"P": 1006.75	"F": 2}
{"v": 1	"t": 2493183	"P": 1003.0	"F": 2}
{"v": 1	"t": 2493203	"P": 1001.75	"F": 1}
{"v": 1	"t": 2493224	"P": 1004.0	"F": 2}
{"v": 1	"t": 2493244	"P": 1007.5	"F": 2}
{"v": 1	"t": 2493264	"P": 1004.75	"F": 2}
{"v": 1	"t": 2493285	"P": 1000.5	"F": 2}
{"v": 1	"t": 2493305	"P": 1005.5	"F": 2}
{"v": 1	"t": 2493325	"P": 1007.0	"F": 2}
{"v": 1	"t": 2493345	"P": 1005.0	"F": 1}
{"v": 1	"t": 2493366	"P": 1001.25	"F": 2}
{"v": 1	"t": 2493386	"P": 1006.25	"F": 1}
{"v": 1	"t": 2493407	"P": 1006.75	"F": 1}
{"v": 1	"t": 2493427	"P": 1002.0	"F": 1}
{"v": 1	"t": 2493447	"P": 1005.5	"F": 2}
{"v": 1	"t": 2493468	"P": 1005.5	"F": 2}
{"v": 1	"t": 2493488	"P": 1001.5	"F": 1}
{"v": 1	"t": 2493509	"P": 1002.5	"F": 2}
{"v": 1	"t": 2493529	"P": 1007.5	"F": 2}
{"v": 1	"t": 2493549	"P": 1005.5	"F": 1}
{"v": 1	"t": 2493569	"P": 1000.75	"F": 1}
{"v": 1	"t": 2493590	"P": 1002.75	"F": 2}
{"v": 1	"t": 2493610	"P": 1007.25	"F": 2}
{"v": 1	"t": 2493630	"P": 1006.0	"F": 2}
{"v": 1	"t": 2493651	"P": 1003.0	"F": 2}
{"v": 1	"t": 2493671	"P": 1004.0	"F": 1}
{"v": 1	"t": 2493691	"P": 1007.5	"F": 2}
{"v": 1	"t": 2493712	"P": 1007.0	"F": 2}
{"v": 1	"t": 2493732	"P": 1004.0	"F": 2}
{"v": 1	"t": 2493752	"P": 1000.5	"F": 2}
{"v": 1	"t": 2493773	"P": 1006.25	"F": 1}
{"v": 1	"t": 2493793	"P": 1005.5	"F": 2}
{"v": 1	"t": 2493813	"P": 1001.75	"F": 1	"C": 46.975	"D": 3254	"sn": 54091929832280	"file": "/data/device_log/data0000.out"}
{"v": 1	"t": 2493833	"P": 1002.0	"F": 2}
{"v": 1	"t": 2493854	"P": 1006.5	"F": 1}
{"v": 1	"t": 2493874	"P": 1006.25	"F": 2}
{"v": 1	"t": 2493894	"P": 1003.25	"F": 1}
{"v": 1	"t": 2493915	"P": 1002.75	"F": 2}
{"v": 1	"t": 2493935	"P": 1007.75	"F": 2}
{"v": 1	"t": 2493955	"P": 1007.0	"F": 1}
{"v": 1	"t": 2493976	"P": 1002.5	"F": 2}
{"v": 1	"t": 2493996	"P": 1003.0	"F": 2}
{"v": 1	"t": 2494017	"P": 1005.0	"F": 2}
{"v": 1	"t": 2494037	"P": 1001.5	"F": 2}
{"v": 1	"t": 2494057	"P": 1003.5	"F": 2}
{"v": 1	"t": 2494078	"P": 1007.25	"F": 1}
{"v": 1	"t": 2494098	"P": 1004.5	"F": 1}
{"v": 1	"t": 2494118	"P": 1001.5	"F": 1}
{"v": 1	"t": 2494139	"P": 1000.5	"F": 1}
{"v": 1	"t": 2494159	"P": 1007.25	"F": 2}
{"v": 1	"t": 2494179	"P": 1005.0	"F": 2}
{"v": 1	"t": 2494199	"P": 1005.0	"F": 2}
{"v": 1	"t": 2494220	"P": 1003.0	"F": 2}
{"v": 1	"t": 2494240	"P": 1007.75	"F": 2}
{"v": 1	"t": 2494260	"P": 1005.5	"F": 1}
{"v": 1	"t": 2494281	"P": 1002.5	"F": 1}
{"v": 1	"t": 2494301	"P": 1001.25	"F": 2}
{"v": 1	"t": 2494321	"P": 1006.75	"F": 2}
{"v": 1	"t": 2494342	"P": 1005.5	"F": 2}
{"v": 1	"t": 2494362	"P": 1005.25	"F": 1}
{"v": 1	"t": 2494382	"P": 1001.5	"F": 2}
{"v": 1	"t": 2494402	"P": 1006.0	"F": 1}
{"v": 1	"t": 2494423	"P": 1008.0	"F": 2}
{"v": 1	"t": 2494443	"P": 1003.5	"F": 1}
{"v": 1	"t": 2494463	"P": 1002.25	"F": 2}
{"v": 1	"t": 2494484	"P": 1005.0	"F": 2}
{"v": 1	"t": 2494504	"P": 1006.75	"F": 2}
{"v": 1	"t": 2494524	"P": 1005.0	"F": 1}
{"v": 1	"t": 2494545	"P": 1002.25	"F": 2}
{"v": 1	"t": 2494565	"P": 1007.0	"F": 1}
{"v": 1	"t": 2494586	"P": 1004.5	"F": 1}
{"v": 1	"t": 2494606	"P": 1003.25	"F": 1}
{"v": 1	"t": 2494626	"P": 1007.5	"F": 1}
{"v": 1	"t": 2494647	"P": 1007.0	"F": 2}
{"v": 1	"t": 2494667	"P": 1004.75	"F": 2}
{"v": 1	"t": 2494687	"P": 1000.0	"F": 1}
{"v": 1	"t": 2494707	"P": 1005.25	"F": 2}
{"v": 1	"t": 2494728	"P": 1007.75	"F": 1}
{"v": 1	"t": 2494748	"P": 1004.75	"F": 2}
{"v": 1	"t": 2494768	"P": 1001.0	"F": 1}
{"v": 1	"t": 2494789	"P": 1005.5	"F": 2}
{"v": 1	"t": 2494809	"P": 1007.25	"F": 1}
{"v": 1	"t": 2494829	"P": 1004.75	"F": 1	"C": 46.96	"D": 3254	"sn": 54091929832280	"file": "/data/device_log/data0000.out"}
{"v": 1	"t": 2494850	"P": 1002.75	"F": 1}
{"v": 1	"t": 2494870	"P": 1005.5	"F": 1}
{"v": 1	"t": 2494890	"P": 1008.25	"F": 1}
{"v": 1	"t": 2494910	"P": 1006.25	"F": 1}
{"v": 1	"t": 2494931	"P": 1001.25	"F": 2}
{"v": 1	"t": 2494951	"P": 1003.75	"F": 1}
{"v": 1	"t": 2494971	"P": 1008.25	"F": 2}
{"v": 1	"t": 2494992	"P": 1006.25	"F": 1}
{"v": 1	"t": 2495012	"P": 1004.0	"F": 2}
{"v": 1	"t": 2495032	"P": 1004.0	"F": 1}
{"v": 1	"t": 2495053	"P": 1005.75	"F": 2}
{"v": 1	"t": 2495073	"P": 1004.25	"F": 2}
{"v": 1	"t": 2495093	"P": 1002.5	"F": 2}
{"v": 1	"t": 2495114	"P": 1005.0	"F": 1}
{"v": 1	"t": 2495134	"P": 1007.5	"F": 1}
{"v": 1	"t": 2495155	"P": 1002.0	"F": 1}
{"v": 1	"t": 2495175	"P": 1003.25	"F": 1}
{"v": 1	"t": 2495195	"P": 1007.75	"F": 2}
{"v": 1	"t": 2495215	"P": 1004.0	"F": 1}
{"v": 1	"t": 2495236	"P": 1002.25	"F": 2}
{"v": 1	"t": 2495256	"P": 1004.25	"F": 2}
{"v": 1	"t": 2495276	"P": 1009.25	"F": 1}
{"v": 1	"t": 2495297	"P": 1005.0	"F": 2}
{"v": 1	"t": 2495317	"P": 1001.5	"F": 1}
{"v": 1	"t": 2495337	"P": 1002.5	"F": 1}
{"v": 1	"t": 2495358	"P": 1007.75	"F": 2}
{"v": 1	"t": 2495378	"P": 1005.5	"F": 1}
{"v": 1	"t": 2495398	"P": 1004.5	"F": 2}
{"v": 1	"t": 2495418	"P": 1000.75	"F": 1}
{"v": 1	"t": 2495439	"P": 1005.75	"F": 1}
{"v": 1	"t": 2495459	"P": 1008.5	"F": 2}
{"v": 1	"t": 2495479	"P": 1005.0	"F": 2}
{"v": 1	"t": 2495500	"P": 1001.5	"F": 1}
{"v": 1	"t": 2495520	"P": 1005.5	"F": 1}
{"v": 1	"t": 2495540	"P": 1008.75	"F": 1}
{"v": 1	"t": 2495561	"P": 1004.25	"F": 2}
{"v": 1	"t": 2495581	"P": 1001.25	"F": 1}
{"v": 1	"t": 2495601	"P": 1006.75	"F": 1}
{"v": 1	"t": 2495621	"P": 1007.0	"F": 2}
{"v": 1	"t": 2495642	"P": 1004.25	"F": 1}
{"v": 1	"t": 2495662	"P": 1002.5	"F": 2}
{"v": 1	"t": 2495683	"P": 1007.25	"F": 2}
{"v": 1	"t": 2495703	"P": 1004.25	"F": 2}
{"v": 1	"t": 2495724	"P": 1002.75	"F": 2}
{"v": 1	"t": 2495744	"P": 1005.0	"F": 2}
{"v": 1	"t": 2495765	"P": 1001.75	"F": 2}
{"v": 1	"t": 2495785	"P": 1004.5	"F": 2}
{"v": 1	"t": 2495805	"P": 1007.0	"F": 1}
{"v": 1	"t": 2495826	"P": 1004.25	"F": 1}
{"v": 1	"t": 2495846	"P": 1000.0	"F": 2	"C": 46.96	"D": 3254	"sn": 54091929832280	"file": "/data/device_log/data0000.out"}
{"v": 1	"t": 2495866	"P": 1005.25	"F": 2}
{"v": 1	"t": 2495886	"P": 1007.25	"F": 1}
{"v": 1	"t": 2495907	"P": 1005.25	"F": 1}
{"v": 1	"t": 2495927	"P": 1001.0	"F": 2}
{"v": 1	"t": 2495947	"P": 1004.5	"F": 2}
{"v": 1	"t": 2495968	"P": 1009.5	"F": 1}
{"v": 1	"t": 2495988	"P": 1005.25	"F": 1}
{"v": 1	"t": 2496008	"P": 1002.25	"F": 1}
{"v": 1	"t": 2496029	"P": 1002.75	"F": 2}
{"v": 1	"t": 2496049	"P": 1007.75	"F": 1}
{"v": 1	"t": 2496069	"P": 1006.5	"F": 1}
{"v": 1	"t": 2496089	"P": 1003.75	"F": 1}
{"v": 1	"t": 2496110	"P": 1000.75	"F": 2}
{"v": 1	"t": 2496130	"P": 1007.25	"F": 1}
{"v": 1	"t": 2496150	"P": 1006.0	"F": 2}
{"v": 1	"t": 2496171	"P": 1001.5	"F": 1}
{"v": 1	"t": 2496191	"P": 1000.75	"F": 2}
{"v": 1	"t": 2496211	"P": 1007.5	"F": 1}
{"v": 1	"t": 2496232	"P": 1006.5	"F": 2}
{"v": 1	"t": 2496252	"P": 1003.75	"F": 1}
{"v": 1	"t": 2496272	"P": 1001.5	"F": 1}
{"v": 1	"t": 2496293	"P": 1007.25	"F": 1}
{"v": 1	"t": 2496313	"P": 1003.75	"F": 2}
{"v": 1	"t": 2496334	"P": 1002.75	"F": 1}
{"v": 1	"t": 2496354	"P": 1007.25	"F": 1}
{"v": 1	"t": 2496374	"P": 1004.0	"F": 1}
{"v": 1	"t": 2496395	"P": 1002.0	"F": 2}
{"v": 1	"t": 2496415	"P": 1007.25	"F": 2}
{"v": 1	"t": 2496435	"P": 1003.75	"F": 2}
{"v": 1	"t": 2496456	"P": 1002.0	"F": 1}
{"v": 1	"t": 2496476	"P": 1004.5	"F": 2}
{"v": 1	"t": 2496497	"P": 1007.25	"F": 2}
{"v": 1	"t": 2496517	"P": 1002.75	"F": 1}
{"v": 1	"t": 2496537	"P": 1002.5	"F": 1}
{"v": 1	"t": 2496558	"P": 1007.25	"F": 2}
{"v": 1	"t": 2496578	"P": 1004.25	"F": 1}
{"v": 1	"t": 2496598	"P": 1002.75	"F": 1}
{"v": 1	"t": 2496619	"P": 1005.25	"F": 1}
{"v": 1	"t": 2496639	"P": 1006.75	"F": 1}
{"v": 1	"t": 2496659	"P": 1003.25	"F": 2}
{"v": 1	"t": 2496680	"P": 1003.5	"F": 1}
{"v": 1	"t": 2496700	"P": 1008.5	"F": 1}
{"v": 1	"t": 2496721	"P": 1004.25	"F": 1}
{"v": 1	"t": 2496741	"P": 1003.5	"F": 1}
{"v": 1	"t": 2496761	"P": 1007.0	"F": 1}
{"v": 1	"t": 2496782	"P": 1006.25	"F": 1}
{"v": 1	"t": 2496802	"P": 1001.25	"F": 2}
{"v": 1	"t": 2496822	"P": 1005.5	"F": 1}
{"v": 1	"t": 2496843	"P": 1007.75	"F": 1}
{"v": 1	"t": 2496863	"P": 1002.25	"F": 1	"C": 46.97	"D": 3254	"sn": 54091929832280	"file": "/data/device_log/data0000.out"}
{"v": 1	"t": 2496884	"P": 1006.0	"F": 2}
{"v": 1	"t": 2496904	"P": 1005.25	"F": 2}
{"v": 1	"t": 2496924	"P": 1002.75	"F": 2}
{"v": 1	"t": 2496945	"P": 1003.5	"F": 2}
{"v": 1	"t": 2496965	"P": 1007.5	"F": 1}
{"v": 1	"t": 2496986	"P": 1003.5	"F": 2}
{"v": 1	"t": 2497006	"P": 1001.25	"F": 2}
{"v": 1	"t": 2497026	"P": 1008.5	"F": 2}
{"v": 1	"t": 2497047	"P": 1005.75	"F": 1}
{"v": 1	"t": 2497067	"P": 1002.0	"F": 1}
{"v": 1	"t": 2497087	"P": 1004.75	"F": 1}
{"v": 1	"t": 2497108	"P": 1008.5	"F": 2}
{"v": 1	"t": 2497128	"P": 1003.0	"F": 1}
{"v": 1	"t": 2497149	"P": 1003.5	"F": 2}
{"v": 1	"t": 2497169	"P": 1008.75	"F": 1}
{"v": 1	"t": 2497189	"P": 1004.25	"F": 2}
{"v": 1	"t": 2497210	"P": 1001.5	"F": 1}
{"v": 1	"t": 2497230	"P": 1005.5	"F": 2}
{"v": 1	"t": 2497250	"P": 1007.25	"F": 1}
{"v": 1	"t": 2497271	"P": 1002.25	"F": 1}
{"v": 1	"t": 2497291	"P": 1004.25	"F": 1}
{"v": 1	"t": 2497311	"P": 1007.5	"F": 1}
{"v": 1	"t": 2497332	"P": 1002.75	"F": 1}
{"v": 1	"t": 2497352	"P": 1001.5	"F": 1}
{"v": 1	"t": 2497373	"P": 1008.5	"F": 2}
{"v": 1	"t": 2497393	"P": 1006.75	"F": 1}
{"v": 1	"t": 2497413	"P": 1002.0	"F": 2}
{"v": 1	"t": 2497434	"P": 1006.0	"F": 1}
{"v": 1	"t": 2497454	"P": 1007.75	"F": 1}
{"v": 1	"t": 2497475	"P": 1002.25	"F": 1}
{"v": 1	"t": 2497495	"P": 1006.0	"F": 1}
{"v": 1	"t": 2497515	"P": 1008.5	"F": 2}
{"v": 1	"t": 2497536	"P": 1004.75	"F": 1}
{"v": 1	"t": 2497556	"P": 1004.0	"F": 1}
{"v": 1	"t": 2497576	"P": 1008.75	"F": 1}
{"v": 1	"t": 2497597	"P": 1003.0	"F": 2}
{"v": 1	"t": 2497617	"P": 1000.75	"F": 2}
{"v": 1	"t": 2497638	"P": 1007.75	"F": 1}
{"v": 1	"t": 2497658	"P": 1005.25	"F": 2}
{"v": 1	"t": 2497678	"P": 1001.75	"F": 2}
{"v": 1	"t": 2497699	"P": 1004.5	"F": 2}
{"v": 1	"t": 2497719	"P": 1006.25	"F": 2}
{"v": 1	"t": 2497739	"P": 1003.25	"F": 2}
{"v": 1	"t": 2497760	"P": 1001.0	"F": 1}
{"v": 1	"t": 2497780	"P": 1007.75	"F": 1}
{"v": 1	"t": 2497801	"P": 1004.0	"F": 1}
{"v": 1	"t": 2497821	"P": 1001.75	"F": 1}
{"v": 1	"t": 2497841	"P": 1007.0	"F": 1}
{"v": 1	"t": 2497862	"P": 1007.0	"F": 2}
{"v": 1	"t": 2497882	"P": 1003.0	"F": 1	"C": 46.96	"D": 3254	"sn": 54091929832280	"file": "/data/device_log/data0000.out"}
{"v": 1	"t": 2497902	"P": 1004.0	"F": 1}
{"v": 1	"t": 2497923	"P": 1008.0	"F": 2}
{"v": 1	"t": 2497943	"P": 1004.75	"F": 1}
{"v": 1	"t": 2497963	"P": 1003.0	"F": 1}
{"v": 1	"t": 2497984	"P": 1005.75	"F": 1}
{"v": 1	"t": 2498004	"P": 1004.5	"F": 1}
{"v": 1	"t": 2498025	"P": 1002.75	"F": 1}
{"v": 1	"t": 2498045	"P": 1005.5	"F": 2}
{"v": 1	"t": 2498065	"P": 1005.5	"F": 2}
{"v": 1	"t": 2498086	"P": 1002.25	"F": 1}
{"v": 1	"t": 2498106	"P": 1004.0	"F": 1}
{"v": 1	"t": 2498127	"P": 1006.5	"F": 2}
{"v": 1	"t": 2498147	"P": 1001.0	"F": 1}
{"v": 1	"t": 2498167	"P": 1003.5	"F": 1}
{"v": 1	"t": 2498188	"P": 1009.0	"F": 2}
{"v": 1	"t": 2498208	"P": 1002.5	"F": 1}
{"v": 1	"t": 2498228	"P": 1003.25	"F": 2}
{"v": 1	"t": 2498249	"P": 1006.0	"F": 1}
{"v": 1	"t": 2498269	"P": 1006.75	"F": 1}
{"v": 1	"t": 2498290	"P": 1002.5	"F": 2}
{"v": 1	"t": 2498310	"P": 1004.5	"F": 1}
{"v": 1	"t": 2498330	"P": 1007.0	"F": 2}
{"v": 1	"t": 2498351	"P": 1002.75	"F": 1}
{"v": 1	"t": 2498371	"P": 1002.5	"F": 2}
{"v": 1	"t": 2498391	"P": 1009.25	"F": 2}
{"v": 1	"t": 2498412	"P": 1003.25	"F": 2}
{"v": 1	"t": 2498432	"P": 1001.75	"F": 1}
{"v": 1	"t": 2498453	"P": 1006.0	"F": 1}
{"v": 1	"t": 2498473	"P": 1005.75	"F": 1}
{"v": 1	"t": 2498493	"P": 1003.0	"F": 2}
{"v": 1	"t": 2498514	"P": 1003.5	"F": 2}
{"v": 1	"t": 2498534	"P": 1005.75	"F": 1}
{"v": 1	"t": 2498554	"P": 1002.5	"F": 2}
{"v": 1	"t": 2498575	"P": 1001.5	"F": 1}
{"v": 1	"t": 2498595	"P": 1008.25	"F": 1}
{"v": 1	"t": 2498615	"P": 1005.25	"F": 2}
{"v": 1	"t": 2498636	"P": 1000.75	"F": 1}
{"v": 1	"t": 2498656	"P": 1005.75	"F": 1}
{"v": 1	"t": 2498677	"P": 1005.75	"F": 2}
{"v": 1	"t": 2498697	"P": 1002.75	"F": 2}
{"v": 1	"t": 2498717	"P": 1003.5	"F": 2}
{"v": 1	"t": 2498738	"P": 1007.0	"F": 1}
{"v": 1	"t": 2498758	"P": 1003.5	"F": 1}
{"v": 1	"t": 2498779	"P": 1002.5	"F": 1}
{"v": 1	"t": 2498799	"P": 1008.0	"F": 1}
{"v": 1	"t": 2498820	"P": 1003.0	"F": 2}
{"v": 1	"t": 2498840	"P": 1005.75	"F": 1}
{"v": 1	"t": 2498860	"P": 1005.25	"F": 2}
{"v": 1	"t": 2498881	"P": 1002.25	"F": 2}
{"v": 1	"t": 2498901	"P": 1003.0	"F": 2	"C": 46.965	"D": 3254	"sn": 54091929832280	"file": "/data/device_log/data0000.out"}
{"v": 1	"t": 2498921	"P": 1007.75	"F": 1}
{"v": 1	"t": 2498942	"P": 1004.5	"F": 1}
{"v": 1	"t": 2498962	"P": 1003.25	"F": 2}
{"v": 1	"t": 2498983	"P": 1008.25	"F": 1}
{"v": 1	"t": 2499003	"P": 1004.25	"F": 1}
{"v": 1	"t": 2499023	"P": 1003.0	"F": 1}
{"v": 1	"t": 2499044	"P": 1005.0	"F": 1}
{"v": 1	"t": 2499064	"P": 1007.5	"F": 1}
{"v": 1	"t": 2499084	"P": 1003.75	"F": 1}
{"v": 1	"t": 2499105	"P": 1003.25	"F": 1}
{"v": 1	"t": 2499125	"P": 1007.0	"F": 2}
{"v": 1	"t": 2499145	"P": 1004.5	"F": 2}
{"v": 1	"t": 2499166	"P": 1000.0	"F": 2}
{"v": 1	"t": 2499186	"P": 1004.0	"F": 2}
{"v": 1	"t": 2499207	"P": 1007.0	"F": 1}
{"v": 1	"t": 2499227	"P": 1003.25	"F": 1}
{"v": 1	"t": 2499247	"P": 1002.25	"F": 2}
{"v": 1	"t": 2499268	"P": 1008.0	"F": 1}
{"v": 1	"t": 2499288	"P": 1005.5	"F": 1}
{"v": 1	"t": 2499308	"P": 1003.5	"F": 1}
{"v": 1	"t": 2499329	"P": 1006.75	"F": 1}
{"v": 1	"t": 2499349	"P": 1006.25	"F": 2}
{"v": 1	"t": 2499370	"P": 1003.25	"F": 2}
{"v": 1	"t": 2499390	"P": 1006.0	"F": 1}
{"v": 1	"t": 2499410	"P": 1007.0	"F": 1}
{"v": 1	"t": 2499431	"P": 1001.75	"F": 1}
{"v": 1	"t": 2499451	"P": 1003.5	"F": 1}
{"v": 1	"t": 2499471	"P": 1007.25	"F": 2}
{"v": 1	"t": 2499492	"P": 1003.0	"F": 1}
{"v": 1	"t": 2499512	"P": 1001.75	"F": 2}
{"v": 1	"t": 2499533	"P": 1006.75	"F": 2}
{"v": 1	"t": 2499553	"P": 1005.0	"F": 2}
{"v": 1	"t": 2499573	"P": 1003.75	"F": 2}
{"v": 1	"t": 2499594	"P": 1004.75	"F": 2}
{"v": 1	"t": 2499614	"P": 1006.5	"F": 1}
{"v": 1	"t": 2499634	"P": 1004.0	"F": 1}
{"v": 1	"t": 2499655	"P": 1001.25	"F": 2}
{"v": 1	"t": 2499675	"P": 1006.0	"F": 2}
{"v": 1	"t": 2499695	"P": 1006.25	"F": 1}
{"v": 1	"t": 2499716	"P": 1001.75	"F": 2}
{"v": 1	"t": 2499736	"P": 1005.25	"F": 2}
{"v": 1	"t": 2499757	"P": 1006.75	"F": 2}
{"v": 1	"t": 2499777	"P": 1003.25	"F": 2}
{"v": 1	"t": 2499797	"P": 1002.0	"F": 2}
{"v": 1	"t": 2499818	"P": 1007.5	"F": 2}
{"v": 1	"t": 2499838	"P": 1005.25	"F": 1}
{"v": 1	"t": 2499858	"P": 1001.75	"F": 1}
{"v": 1	"t": 2499879	"P": 1006.25	"F": 1}
{"v": 1	"t": 2499899	"P": 1005.75	"F": 2}
{"v": 1	"t": 2499919	"P": 1002.25	"F": 2	"C": 46.95	"D": 3254	"sn": 54091929832280	"file": "/data/device_log/data0000.out"}
{"v": 1	"t": 2499940	"P": 995.5	"F": 1}
{"v": 1	"t": 2499960	"P": 1007.0	"F": 1}
{"v": 1	"t": 2499981	"P": 1005.0	"F": 1}
{"v": 1	"t": 2500001	"P": 1000.75	"F": 2}
{"v": 1	"t": 2500021	"P": 1008.25	"F": 1}
{"v": 1	"t": 2500042	"P": 1004.0	"F": 2}
{"v": 1	"t": 2500062	"P": 1001.25	"F": 2}
{"v": 1	"t": 2500083	"P": 1004.75	"F": 1}
{"v": 1	"t": 2500103	"P": 1005.0	"F": 1}
{"v": 1	"t": 2500123	"P": 1002.0	"F": 2}
{"v": 1	"t": 2500144	"P": 1003.0	"F": 1}
{"v": 1	"t": 2500164	"P": 1006.5	"F": 2}
{"v": 1	"t": 2500184	"P": 1004.25	"F": 1}
{"v": 1	"t": 2500205	"P": 1002.0	"F": 2}
{"v": 1	"t": 2500225	"P": 1007.25	"F": 1}
{"v": 1	"t": 2500245	"P": 1006.25	"F": 2}
{"v": 1	"t": 2500266	"P": 1003.75	"F": 2}
{"v": 1	"t": 2500286	"P": 1003.0	"F": 1}
{"v": 1	"t": 2500306	"P": 1008.0	"F": 1}
{"v": 1	"t": 2500327	"P": 1002.25	"F": 2}
{"v": 1	"t": 2500347	"P": 1001.0	"F": 1}
{"v": 1	"t": 2500368	"P": 1006.75	"F": 2}
{"v": 1	"t": 2500388	"P": 1005.25	"F": 1}
{"v": 1	"t": 2500408	"P": 1001.25	"F": 1}
{"v": 1	"t": 2500429	"P": 1004.5	"F": 2}
{"v": 1	"t": 2500449	"P": 1006.75	"F": 1}
{"v": 1	"t": 2500469	"P": 1003.75	"F": 1}
{"v": 1	"t": 2500490	"P": 1002.5	"F": 1}
{"v": 1	"t": 2500510	"P": 1006.5	"F": 2}
{"v": 1	"t": 2500530	"P": 1007.25	"F": 1}
{"v": 1	"t": 2500551	"P": 1004.0	"F": 2}
{"v": 1	"t": 2500571	"P": 1002.75	"F": 1}
{"v": 1	"t": 2500591	"P": 1008.25	"F": 1}
{"v": 1	"t": 2500612	"P": 1007.0	"F": 1}
{"v": 1	"t": 2500632	"P": 1003.0	"F": 1}
{"v": 1	"t": 2500652	"P": 1004.25	"F": 1}
{"v": 1	"t": 2500673	"P": 1006.0	"F": 2}
{"v": 1	"t": 2500693	"P": 1002.0	"F": 1}
{"v": 1	"t": 2500714	"P": 1004.5	"F": 1}
{"v": 1	"t": 2500734	"P": 1006.75	"F": 1}
{"v": 1	"t": 2500754	"P": 1004.0	"F": 2}
{"v": 1	"t": 2500775	"P": 1002.0	"F": 2}
{"v": 1	"t": 2500795	"P": 1008.0	"F": 1}
{"v": 1	"t": 2500816	"P": 1003.75	"F": 1}
{"v": 1	"t": 2500836	"P": 1001.5	"F": 1}
{"v": 1	"t": 2500856	"P": 1007.25	"F": 1}
{"v": 1	"t": 2500877	"P": 1007.25	"F": 1}
{"v": 1	"t": 2500897	"P": 1003.25	"F": 1}
{"v": 1	"t": 2500917	"P": 1005.5	"F": 2}
{"v": 1	"t": 2500938	"P": 1008.75	"F": 2	"C": 46.95	"D": 3254	"sn": 54091929832280	"file": "/data/device_log/data0000.out"}
{"v": 1	"t": 2500958	"P": 1005.0	"F": 1}
{"v": 1	"t": 2500978	"P": 1001.25	"F": 1}
{"v": 1	"t": 2500999	"P": 1006.5	"F": 1}
{"v": 1	"t": 2501019	"P": 1004.25	"F": 1}
{"v": 1	"t": 2501039	"P": 1002.5	"F": 2}
{"v": 1	"t": 2501060	"P": 1003.5	"F": 2}
{"v": 1	"t": 2501080	"P": 1007.75	"F": 1}
{"v": 1	"t": 2501101	"P": 1004.0	"F": 2}
{"v": 1	"t": 2501121	"P": 1001.25	"F": 1}
{"v": 1	"t": 2501141	"P": 1005.0	"F": 1}
{"v": 1	"t": 2501162	"P": 1006.0	"F": 1}
{"v": 1	"t": 2501182	"P": 1003.5	"F": 1}
{"v": 1	"t": 2501202	"P": 1002.5	"F": 1}
{"v": 1	"t": 2501223	"P": 1006.5	"F": 1}
{"v": 1	"t": 2501243	"P": 1005.25	"F": 1}
{"v": 1	"t": 2501263	"P": 1003.0	"F": 1}
{"v": 1	"t": 2501284	"P": 1006.25	"F": 2}
{"v": 1	"t": 2501304	"P": 1005.5	"F": 1}
{"v": 1	"t": 2501324	"P": 1002.5	"F": 2}
{"v": 1	"t": 2501345	"P": 1005.75	"F": 1}
{"v": 1	"t": 2501365	"P": 1007.25	"F": 2}
{"v": 1	"t": 2501386	"P": 1003.25	"F": 1}
{"v": 1	"t": 2501406	"P": 1002.25	"F": 2}
{"v": 1	"t": 2501426	"P": 1006.5	"F": 1}
{"v": 1	"t": 2501447	"P": 1004.5	"F": 2}
{"v": 1	"t": 2501467	"P": 1001.75	"F": 2}
{"v": 1	"t": 2501488	"P": 1007.25	"F": 1}
{"v": 1	"t": 2501508	"P": 1004.75	"F": 1}
{"v": 1	"t": 2501528	"P": 1002.75	"F": 1}
{"v": 1	"t": 2501549	"P": 1005.75	"F": 1}
{"v": 1	"t": 2501569	"P": 1006.25	"F": 1}
{"v": 1	"t": 2501589	"P": 1003.75	"F": 2}
{"v": 1	"t": 2501610	"P": 1003.75	"F": 1}
{"v": 1	"t": 2501630	"P": 1008.5	"F": 2}
{"v": 1	"t": 2501651	"P": 1004.25	"F": 1}
{"v": 1	"t": 2501671	"P": 1001.0	"F": 1}
{"v": 1	"t": 2501691	"P": 1005.0	"F": 1}
{"v": 1	"t": 2501712	"P": 1007.0	"F": 2}
{"v": 1	"t": 2501732	"P": 1003.5	"F": 1}
{"v": 1	"t": 2501752	"P": 1005.0	"F": 2}
{"v": 1	"t": 2501773	"P": 1006.75	"F": 1}
{"v": 1	"t": 2501793	"P": 1004.25	"F": 2}
{"v": 1	"t": 2501813	"P": 1002.0	"F": 2}
{"v": 1	"t": 2501834	"P": 1006.0	"F": 1}
{"v": 1	"t": 2501854	"P": 1005.5	"F": 2}
{"v": 1	"t": 2501875	"P": 1000.75	"F": 1}
{"v": 1	"t": 2501895	"P": 1004.25	"F": 1}
{"v": 1	"t": 2501915	"P": 1007.25	"F": 1}
{"v": 1	"t": 2501936	"P": 1003.25	"F": 1}
{"v": 1	"t": 2501956	"P": 1004.0	"F": 1	"C": 46.99	"D": 3254	"sn": 54091929832280	"file": "/data/device_log/data0000.out"}
{"v": 1	"t": 2501976	"P": 1009.5	"F": 2}
{"v": 1	"t": 2501997	"P": 1004.75	"F": 1}
{"v": 1	"t": 2502017	"P": 1002.75	"F": 2}
{"v": 1	"t": 2502038	"P": 1008.5	"F": 1}
{"v": 1	"t": 2502058	"P": 1003.0	"F": 1}
{"v": 1	"t": 2502079	"P": 1002.5	"F": 1}
{"v": 1	"t": 2502099	"P": 1008.25	"F": 1}
{"v": 1	"t": 2502120	"P": 1003.25	"F": 1}
{"v": 1	"t": 2502140	"P": 1005.75	"F": 1}
{"v": 1	"t": 2502160	"P": 1004.5	"F": 1}
{"v": 1	"t": 2502181	"P": 1003.0	"F": 1}
{"v": 1	"t": 2502201	"P": 1006.5	"F": 2}
{"v": 1	"t": 2502222	"P": 1004.0	"F": 2}
{"v": 1	"t": 2502242	"P": 1002.75	"F": 2}
{"v": 1	"t": 2502263	"P": 1006.75	"F": 1}
{"v": 1	"t": 2502283	"P": 1004.75	"F": 2}
{"v": 1	"t": 2502303	"P": 1002.25	"F": 1}
{"v": 1	"t": 2502324	"P": 1002.5	"F": 1}
{"v": 1	"t": 2502344	"P": 1006.75	"F": 1}
{"v": 1	"t": 2502364	"P": 1004.0	"F": 1}
{"v": 1	"t": 2502384	"P": 1002.75	"F": 1}
{"v": 1	"t": 2502405	"P": 1002.5	"F": 2}
{"v": 1	"t": 2502425	"P": 1007.5	"F": 1}
{"v": 1	"t": 2502445	"P": 1006.5	"F": 1}
{"v": 1	"t": 2502466	"P": 1002.5	"F": 2}
{"v": 1	"t": 2502486	"P": 1004.5	"F": 1}
{"v": 1	"t": 2502506	"P": 1007.5	"F": 1}
{"v": 1	"t": 2502527	"P": 1007.0	"F": 1}
{"v": 1	"t": 2502547	"P": 1004.25	"F": 1}
{"v": 1	"t": 2502567	"P": 1000.25	"F": 2}
{"v": 1	"t": 2502588	"P": 1006.5	"F": 2}
{"v": 1	"t": 2502608	"P": 1007.25	"F": 2}
{"v": 1	"t": 2502628	"P": 1001.25	"F": 1}
{"v": 1	"t": 2502648	"P": 1000.5	"F": 2}
{"v": 1	"t": 2502669	"P": 1006.25	"F": 1}
{"v": 1	"t": 2502689	"P": 1006.5	"F": 1}
{"v": 1	"t": 2502709	"P": 1005.0	"F": 1}
{"v": 1	"t": 2502730	"P": 1002.5	"F": 2}
{"v": 1	"t": 2502750	"P": 1005.5	"F": 1}
{"v": 1	"t": 2502770	"P": 1005.5	"F": 1}
{"v": 1	"t": 2502791	"P": 1003.0	"F": 1}
{"v": 1	"t": 2502811	"P": 1006.75	"F": 1}
{"v": 1	"t": 2502832	"P": 1004.75	"F": 1}
{"v": 1	"t": 2502852	"P": 1002.5	"F": 1}
{"v": 1	"t": 2502872	"P": 1001.5	"F": 1}
{"v": 1	"t": 2502893	"P": 1008.0	"F": 1}
{"v": 1	"t": 2502913	"P": 1006.5	"F": 2}
{"v": 1	"t": 2502933	"P": 1003.75	"F": 1}
{"v": 1	"t": 2502953	"P": 1002.75	"F": 1}
{"v": 1	"t": 2502974	"P": 1007.0	"F": 1	"C": 46.98	"D": 3254	"sn": 54091929832280	"file": "/data/device_log/data0000.out"}
{"v": 1	"t": 2502994	"P": 1007.5	"F": 1}
{"v": 1	"t": 2503014	"P": 1002.75	"F": 1}
{"v": 1	"t": 2503035	"P": 1001.25	"F": 1}
{"v": 1	"t": 2503055	"P": 1007.0	"F": 2}
{"v": 1	"t": 2503075	"P": 1008.75	"F": 1}
{"v": 1	"t": 2503096	"P": 1005.75	"F": 2}
{"v": 1	"t": 2503116	"P": 1001.75	"F": 2}
{"v": 1	"t": 2503136	"P": 1004.25	"F": 2}
{"v": 1	"t": 2503156	"P": 1008.75	"F": 2}
{"v": 1	"t": 2503177	"P": 1004.0	"F": 2}
{"v": 1	"t": 2503197	"P": 1001.25	"F": 2}
{"v": 1	"t": 2503217	"P": 1005.5	"F": 2}
{"v": 1	"t": 2503238	"P": 1009.25	"F": 1}
{"v": 1	"t": 2503258	"P": 1003.75	"F": 2}
{"v": 1	"t": 2503278	"P": 1003.5	"F": 1}
{"v": 1	"t": 2503299	"P": 1001.5	"F": 2}
{"v": 1	"t": 2503319	"P": 1008.0	"F": 1}
{"v": 1	"t": 2503339	"P": 1002.75	"F": 2}
{"v": 1	"t": 2503360	"P": 1002.25	"F": 2}
{"v": 1	"t": 2503380	"P": 1007.25	"F": 1}
{"v": 1	"t": 2503401	"P": 1004.75	"F": 1}
{"v": 1	"t": 2503421	"P": 1001.25	"F": 2}
{"v": 1	"t": 2503441	"P": 1004.75	"F": 2}
{"v": 1	"t": 2503461	"P": 1006.5	"F": 2}
{"v": 1	"t": 2503482	"P": 1003.5	"F": 1}
{"v": 1	"t": 2503502	"P": 1002.0	"F": 1}
{"v": 1	"t": 2503522	"P": 1004.0	"F": 1}
{"v": 1	"t": 2503543	"P": 1007.5	"F": 1}
{"v": 1	"t": 2503563	"P": 1005.25	"F": 2}
{"v": 1	"t": 2503583	"P": 1005.0	"F": 1}
{"v": 1	"t": 2503604	"P": 1003.0	"F": 2}
{"v": 1	"t": 2503624	"P": 1007.5	"F": 1}
{"v": 1	"t": 2503644	"P": 1006.5	"F": 1}
{"v": 1	"t": 2503664	"P": 1001.0	"F": 1}
{"v": 1	"t": 2503685	"P": 1002.25	"F": 2}
{"v": 1	"t": 2503705	"P": 1007.0	"F": 2}
{"v": 1	"t": 2503725	"P": 1006.5	"F": 1}
{"v": 1	"t": 2503746	"P": 1003.75	"F": 1}
{"v": 1	"t": 2503766	"P": 1002.25	"F": 2}
{"v": 1	"t": 2503786	"P": 1006.5	"F": 2}
{"v": 1	"t": 2503807	"P": 1005.5	"F": 1}
{"v": 1	"t": 2503827	"P": 1002.5	"F": 1}
{"v": 1	"t": 2503847	"P": 1001.25	"F": 1}
{"v": 1	"t": 2503867	"P": 1006.25	"F": 1}
{"v": 1	"t": 2503888	"P": 1007.0	"F": 1}
{"v": 1	"t": 2503908	"P": 1001.25	"F": 1}
{"v": 1	"t": 2503929	"P": 1006.5	"F": 1}
{"v": 1	"t": 2503949	"P": 1005.5	"F": 1}
{"v": 1	"t": 2503969	"P": 1003.75	"F": 1}
{"v": 1	"t": 2503990	"P": 1000.5	"F": 1	"C": 46.965	"D": 3254	"sn": 54091929832280	"file": "/data/device_log/data0000.out"}
{"v": 1	"t": 2504010	"P": 1007.0	"F": 1}
{"v": 1	"t": 2504030	"P": 1005.0	"F": 2}
{"v": 1	"t": 2504051	"P": 1003.0	"F": 1}
{"v": 1	"t": 2504071	"P": 1002.25	"F": 1}
{"v": 1	"t": 2504091	"P": 1006.25	"F": 1}
{"v": 1	"t": 2504112	"P": 1007.0	"F": 1}
{"v": 1	"t": 2504132	"P": 1005.0	"F": 1}
{"v": 1	"t": 2504152	"P": 1002.25	"F": 2}
{"v": 1	"t": 2504172	"P": 1004.0	"F": 1}
{"v": 1	"t": 2504193	"P": 1007.0	"F": 1}
{"v": 1	"t": 2504213	"P": 1002.5	"F": 1}
{"v": 1	"t": 2504233	"P": 1001.75	"F": 1}
{"v": 1	"t": 2504254	"P": 1005.0	"F": 1}
{"v": 1	"t": 2504274	"P": 1008.5	"F": 2}
{"v": 1	"t": 2504294	"P": 1003.25	"F": 1}
{"v": 1	"t": 2504315	"P": 1000.0	"F": 1}
{"v": 1	"t": 2504335	"P": 1004.0	"F": 1}
{"v": 1	"t": 2504355	"P": 1009.0	"F": 2}
{"v": 1	"t": 2504375	"P": 1005.25	"F": 1}
{"v": 1	"t": 2504396	"P": 1001.0	"F": 1}
{"v": 1	"t": 2504416	"P": 1002.75	"F": 1}
{"v": 1	"t": 2504436	"P": 1008.0	"F": 1}
{"v": 1	"t": 2504457	"P": 1003.25	"F": 1}
{"v": 1	"t": 2504477	"P": 1004.0	"F": 1}
{"v": 1	"t": 2504498	"P": 1007.0	"F": 1}
{"v": 1	"t": 2504518	"P": 1002.0	"F": 1}
{"v": 1	"t": 2504538	"P": 1000.75	"F": 1}
{"v": 1	"t": 2504559	"P": 1007.5	"F": 2}
{"v": 1	"t": 2504579	"P": 1006.5	"F": 2}
{"v": 1	"t": 2504599	"P": 1003.0	"F": 1}
{"v": 1	"t": 2504620	"P": 1001.25	"F": 2}
{"v": 1	"t": 2504640	"P": 1005.5	"F": 1}
{"v": 1	"t": 2504660	"P": 1007.0	"F": 1}
{"v": 1	"t": 2504681	"P": 1004.75	"F": 1}
{"v": 1	"t": 2504701	"P": 1002.5	"F": 2}
{"v": 1	"t": 2504721	"P": 1003.75	"F": 1}
{"v": 1	"t": 2504741	"P": 1008.75	"F": 2}
{"v": 1	"t": 2504762	"P": 1004.75	"F": 1}
{"v": 1	"t": 2504782	"P": 1001.5	"F": 2}
{"v": 1	"t": 2504802	"P": 1002.0	"F": 1}
{"v": 1	"t": 2504823	"P": 1006.75	"F": 2}
{"v": 1	"t": 2504843	"P": 1006.0	"F": 1}
{"v": 1	"t": 2504863	"P": 1001.5	"F": 1}
{"v": 1	"t": 2504884	"P": 1004.25	"F": 1}
{"v": 1	"t": 2504904	"P": 1009.25	"F": 2}
{"v": 1	"t": 2504924	"P": 1005.75	"F": 1}
{"v": 1	"t": 2504944	"P": 1003.0	"F": 2}
{"v": 1	"t": 2504965	"P": 1004.75	"F": 1}
{"v": 1	"t": 2504985	"P": 1008.5	"F": 1}
{"v": 1	"t": 2505006	"P": 1003.5	"F": 1	"C": 46.995	"D": 3254	"sn": 54091929832280	"file": "/data/device_log/data0000.out"}
{"v": 1	"t": 2505026	"P": 1003.0	"F": 1}
{"v": 1	"t": 2505046	"P": 1007.5	"F": 2}
{"v": 1	"t": 2505067	"P": 1002.5	"F": 2}
{"v": 1	"t": 2505087	"P": 1000.75	"F": 1}
{"v": 1	"t": 2505107	"P": 1005.0	"F": 1}
{"v": 1	"t": 2505128	"P": 1007.75	"F": 2}
{"v": 1	"t": 2505148	"P": 1005.0	"F": 1}
{"v": 1	"t": 2505168	"P": 1002.0	"F": 1}
{"v": 1	"t": 2505189	"P": 1001.75	"F": 1}
{"v": 1	"t": 2505209	"P": 1008.25	"F": 1}
{"v": 1	"t": 2505229	"P": 1005.0	"F": 1}
{"v": 1	"t": 2505249	"P": 1003.75	"F": 1}
{"v": 1	"t": 2505270	"P": 1003.5	"F": 1}
{"v": 1	"t": 2505290	"P": 1008.25	"F": 2}
{"v": 1	"t": 2505310	"P": 1005.0	"F": 1}
{"v": 1	"t": 2505331	"P": 1002.0	"F": 1}
{"v": 1	"t": 2505351	"P": 1001.25	"F": 2}
{"v": 1	"t": 2505371	"P": 1007.0	"F": 2}
{"v": 1	"t": 2505392	"P": 1006.5	"F": 2}
{"v": 1	"t": 2505412	"P": 1003.75	"F": 2}
{"v": 1	"t": 2505432	"P": 1000.75	"F": 2}
{"v": 1	"t": 2505452	"P": 1006.25	"F": 1}
{"v": 1	"t": 2505473	"P": 1006.25	"F": 2}
{"v": 1	"t": 2505493	"P": 1003.75	"F": 1}
{"v": 1	"t": 2505513	"P": 1001.5	"F": 2}
{"v": 1	"t": 2505534	"P": 1006.5	"F": 2}
{"v": 1	"t": 2505554	"P": 1007.5	"F": 1}
{"v": 1	"t": 2505574	"P": 1003.0	"F": 1}
{"v": 1	"t": 2505595	"P": 1003.5	"F": 1}
{"v": 1	"t": 2505615	"P": 1005.25	"F": 1}
{"v": 1	"t": 2505636	"P": 1003.25	"F": 1}
{"v": 1	"t": 2505656	"P": 1006.5	"F": 1}
{"v": 1	"t": 2505677	"P": 1006.75	"F": 1}
{"v": 1	"t": 2505697	"P": 1004.0	"F": 1}
{"v": 1	"t": 2505718	"P": 1007.25	"F": 1}
{"v": 1	"t": 2505738	"P": 1004.25	"F": 1}
{"v": 1	"t": 2505758	"P": 1000.75	"F": 2}
{"v": 1	"t": 2505779	"P": 1006.75	"F": 1}
{"v": 1	"t": 2505799	"P": 1005.0	"F": 1}
{"v": 1	"t": 2505819	"P": 1003.25	"F": 1}
{"v": 1	"t": 2505840	"P": 1001.0	"F": 2}
{"v": 1	"t": 2505860	"P": 1007.5	"F": 1}
{"v": 1	"t": 2505880	"P": 1007.25	"F": 2}
{"v": 1	"t": 2505901	"P": 1002.75	"F": 1}
{"v": 1	"t": 2505921	"P": 1001.0	"F": 2}
{"v": 1	"t": 2505941	"P": 1004.0	"F": 2}
{"v": 1	"t": 2505961	"P": 1005.5	"F": 1}
{"v": 1	"t": 2505982	"P": 1003.5	"F": 1}
{"v": 1	"t": 2506002	"P": 1000.25	"F": 2}
{"v": 1	"t": 2506022	"P": 1006.5	"F": 2	"C": 46.96	"D": 3254	"sn": 54091929832280	"file": "/data/device_log/data0000.out"}
{"v": 1	"t": 2506043	"P": 1006.5	"F": 1}
{"v": 1	"t": 2506063	"P": 1003.0	"F": 1}
{"v": 1	"t": 2506083	"P": 1000.75	"F": 1}
{"v": 1	"t": 2506104	"P": 1005.25	"F": 1}
{"v": 1	"t": 2506124	"P": 1007.25	"F": 1}
{"v": 1	"t": 2506144	"P": 1004.5	"F": 1}
{"v": 1	"t": 2506165	"P": 1001.0	"F": 1}
{"v": 1	"t": 2506185	"P": 1004.75	"F": 1}
{"v": 1	"t": 2506205	"P": 1006.25	"F": 1}
{"v": 1	"t": 2506225	"P": 1005.5	"F": 1}
{"v": 1	"t": 2506246	"P": 1002.5	"F": 1}
{"v": 1	"t": 2506266	"P": 1007.25	"F": 1}
{"v": 1	"t": 2506287	"P": 1004.0	"F": 1}
{"v": 1	"t": 2506307	"P": 1001.25	"F": 2}
{"v": 1	"t": 2506327	"P": 1004.5	"F": 1}
{"v": 1	"t": 2506348	"P": 1007.5	"F": 1}
{"v": 1	"t": 2506368	"P": 1004.0	"F": 2}
{"v": 1	"t": 2506388	"P": 1002.25	"F": 1}
{"v": 1	"t": 2506408	"P": 1002.5	"F": 1}
{"v": 1	"t": 2506429	"P": 1006.0	"F": 1}
{"v": 1	"t": 2506449	"P": 1006.25	"F": 1}
{"v": 1	"t": 2506469	"P": 1002.0	"F": 2}
{"v": 1	"t": 2506490	"P": 1001.0	"F": 1}
{"v": 1	"t": 2506510	"P": 1008.0	"F": 1}
{"v": 1	"t": 2506530	"P": 1006.5	"F": 1}
{"v": 1	"t": 2506551	"P": 1002.0	"F": 2}
{"v": 1	"t": 2506571	"P": 999.75	"F": 1}
{"v": 1	"t": 2506591	"P": 1005.5	"F": 2}
{"v": 1	"t": 2506611	"P": 1007.25	"F": 1}
{"v": 1	"t": 2506632	"P": 1004.25	"F": 1}
{"v": 1	"t": 2506652	"P": 1001.0	"F": 1}
{"v": 1	"t": 2506672	"P": 1005.75	"F": 1}
{"v": 1	"t": 2506693	"P": 1006.0	"F": 1}
{"v": 1	"t": 2506713	"P": 1003.5	"F": 1}
{"v": 1	"t": 2506733	"P": 1002.25	"F": 1}
{"v": 1	"t": 2506754	"P": 1005.25	"F": 1}
{"v": 1	"t": 2506774	"P": 1007.5	"F": 2}
{"v": 1	"t": 2506794	"P": 1004.75	"F": 1}
{"v": 1	"t": 2506815	"P": 1002.75	"F": 2}
{"v": 1	"t": 2506835	"P": 1007.25	"F": 2}
{"v": 1	"t": 2506855	"P": 1006.25	"F": 2}
{"v": 1	"t": 2506876	"P": 1001.0	"F": 1}
{"v": 1	"t": 2506896	"P": 1001.0	"F": 1}
{"v": 1	"t": 2506916	"P": 1006.75	"F": 2}
{"v": 1	"t": 2506937	"P": 1006.0	"F": 2}
{"v": 1	"t": 2506957	"P": 1002.5	"F": 2}
{"v": 1	"t": 2506977	"P": 1001.5	"F": 1}
{"v": 1	"t": 2506997	"P": 1007.75	"F": 2}
{"v": 1	"t": 2507018	"P": 1007.5	"F": 2}
{"v": 1	"t": 2507038	"P": 1003.25	"F": 2	"C": 46.99	"D": 3254	"sn": 54091929832280	"file": "/data/device_log/data0000.out"}
{"v": 1	"t": 2507058	"P": 1001.75	"F": 2}
{"v": 1	"t": 2507079	"P": 1005.5	"F": 1}
{"v": 1	"t": 2507099	"P": 1007.5	"F": 2}
{"v": 1	"t": 2507119	"P": 1004.25	"F": 2}
{"v": 1	"t": 2507140	"P": 1001.75	"F": 2}
{"v": 1	"t": 2507160	"P": 1005.75	"F": 2}
{"v": 1	"t": 2507180	"P": 1005.5	"F": 2}
{"v": 1	"t": 2507201	"P": 1003.75	"F": 1}
{"v": 1	"t": 2507221	"P": 1002.5	"F": 1}
{"v": 1	"t": 2507241	"P": 1005.5	"F": 1}
{"v": 1	"t": 2507261	"P": 1007.5	"F": 2}
{"v": 1	"t": 2507282	"P": 1002.75	"F": 2}
{"v": 1	"t": 2507302	"P": 1001.25	"F": 1}
{"v": 1	"t": 2507323	"P": 1004.5	"F": 2}
{"v": 1	"t": 2507343	"P": 1007.25	"F": 1}
{"v": 1	"t": 2507363	"P": 1003.25	"F": 1}
{"v": 1	"t": 2507384	"P": 1007.5	"F": 2}
{"v": 1	"t": 2507404	"P": 1007.0	"F": 2}
{"v": 1	"t": 2507424	"P": 1004.75	"F": 1}
{"v": 1	"t": 2507445	"P": 1001.5	"F": 1}
{"v": 1	"t": 2507465	"P": 1006.5	"F": 2}
{"v": 1	"t": 2507485	"P": 1007.25	"F": 1}
{"v": 1	"t": 2507506	"P": 1005.5	"F": 1}
{"v": 1	"t": 2507526	"P": 1002.5	"F": 1}
{"v": 1	"t": 2507546	"P": 1007.5	"F": 1}
{"v": 1	"t": 2507567	"P": 1007.25	"F": 2}
{"v": 1	"t": 2507587	"P": 1002.0	"F": 1}
{"v": 1	"t": 2507607	"P": 1000.75	"F": 1}
{"v": 1	"t": 2507627	"P": 1008.5	"F": 1}
{"v": 1	"t": 2507648	"P": 1008.5	"F": 2}
{"v": 1	"t": 2507668	"P": 1004.0	"F": 2}
{"v": 1	"t": 2507688	"P": 1000.75	"F": 1}
{"v": 1	"t": 2507709	"P": 1004.5	"F": 1}
{"v": 1	"t": 2507729	"P": 1005.25	"F": 1}
{"v": 1	"t": 2507749	"P": 1004.75	"F": 1}
{"v": 1	"t": 2507770	"P": 1001.5	"F": 1}
{"v": 1	"t": 2507790	"P": 1006.0	"F": 1}
{"v": 1	"t": 2507810	"P": 1007.25	"F": 1}
{"v": 1	"t": 2507831	"P": 1003.25	"F": 2}
{"v": 1	"t": 2507851	"P": 1000.75	"F": 2}
{"v": 1	"t": 2507871	"P": 1005.5	"F": 1}
{"v": 1	"t": 2507892	"P": 1002.75	"F": 2}
{"v": 1	"t": 2507912	"P": 1003.25	"F": 2}
{"v": 1	"t": 2507933	"P": 1008.75	"F": 2}
{"v": 1	"t": 2507953	"P": 1006.0	"F": 2}
{"v": 1	"t": 2507973	"P": 1001.5	"F": 2}
{"v": 1	"t": 2507994	"P": 1004.0	"F": 2}
{"v": 1	"t": 2508014	"P": 1007.5	"F": 1}
{"v": 1	"t": 2508034	"P": 1005.5	"F": 1}
{"v": 1	"t": 2508054	"P": 1001.5	"F": 2	"C": 47.005	"D": 3254	"sn": 54091929832280	"file": "/data/device_log/data0000.out"}
{"v": 1	"t": 2508075	"P": 1001.0	"F": 2}
{"v": 1	"t": 2508095	"P": 1007.75	"F": 1}
{"v": 1	"t": 2508115	"P": 1005.0	"F": 2}
{"v": 1	"t": 2508136	"P": 1002.0	"F": 2}
{"v": 1	"t": 2508156	"P": 1001.75	"F": 2}
{"v": 1	"t": 2508176	"P": 1008.0	"F": 2}
{"v": 1	"t": 2508197	"P": 1006.25	"F": 2}
{"v": 1	"t": 2508217	"P": 1004.25	"F": 2}
{"v": 1	"t": 2508237	"P": 1000.5	"F": 2}
{"v": 1	"t": 2508257	"P": 1007.5	"F": 2}
{"v": 1	"t": 2508278	"P": 1008.5	"F": 1}
{"v": 1	"t": 2508298	"P": 1004.5	"F": 2}
{"v": 1	"t": 2508318	"P": 1002.75	"F": 1}
{"v": 1	"t": 2508339	"P": 1006.0	"F": 2}
{"v": 1	"t": 2508359	"P": 1008.5	"F": 1}
{"v": 1	"t": 2508379	"P": 1005.0	"F": 1}
{"v": 1	"t": 2508400	"P": 1002.5	"F": 1}
{"v": 1	"t": 2508420	"P": 1006.5	"F": 1}
{"v": 1	"t": 2508441	"P": 1002.5	"F": 1}
{"v": 1	"t": 2508461	"P": 1006.0	"F": 1}
{"v": 1	"t": 2508482	"P": 1005.75	"F": 1}
{"v": 1	"t": 2508502	"P": 1002.0	"F": 1}
{"v": 1	"t": 2508522	"P": 1001.25	"F": 1}
{"v": 1	"t": 2508543	"P": 1007.25	"F": 1}
{"v": 1	"t": 2508563	"P": 1005.0	"F": 1}
{"v": 1	"t": 2508583	"P": 1003.75	"F": 1}
{"v": 1	"t": 2508603	"P": 1001.25	"F": 1}
{"v": 1	"t": 2508624	"P": 1007.5	"F": 1}
{"v": 1	"t": 2508644	"P": 1006.75	"F": 1}
{"v": 1	"t": 2508664	"P": 1004.0	"F": 1}
{"v": 1	"t": 2508685	"P": 1001.0	"F": 1}
{"v": 1	"t": 2508705	"P": 1006.5	"F": 1}
{"v": 1	"t": 2508725	"P": 1007.5	"F": 1}
{"v": 1	"t": 2508746	"P": 1003.75	"F": 1}
{"v": 1	"t": 2508766	"P": 1002.0	"F": 1}
{"v": 1	"t": 2508786	"P": 1005.0	"F": 1}
{"v": 1	"t": 2508807	"P": 1009.0	"F": 1}
{"v": 1	"t": 2508827	"P": 1002.5	"F": 1}
{"v": 1	"t": 2508847	"P": 1001.25	"F": 1}
{"v": 1	"t": 2508867	"P": 1005.75	"F": 1}
{"v": 1	"t": 2508888	"P": 1006.25	"F": 1}
{"v": 1	"t": 2508908	"P": 1004.0	"F": 1}
{"v": 1	"t": 2508928	"P": 1000.5	"F": 1}
{"v": 1	"t": 2508949	"P": 1006.5	"F": 1}
{"v": 1	"t": 2508969	"P": 1007.5	"F": 1}
{"v": 1	"t": 2508989	"P": 1003.75	"F": 1}
{"v": 1	"t": 2509010	"P": 1003.0	"F": 1}
{"v": 1	"t": 2509030	"P": 1007.5	"F": 1}
{"v": 1	"t": 2509051	"P": 1003.5	"F": 1}
{"v": 1	"t": 2509071	"P": 1005.0	"F": 1	"C": 46.985	"D": 3254	"sn": 54091929832280	"file": "/data/device_log/data0000.out"}
{"v": 1	"t": 2509092	"P": 1006.0	"F": 1}
{"v": 1	"t": 2509112	"P": 1003.75	"F": 1}
{"v": 1	"t": 2509133	"P": 1007.5	"F": 1}
{"v": 1	"t": 2509153	"P": 1004.0	"F": 1}
{"v": 1	"t": 2509174	"P": 1001.5	"F": 1}
{"v": 1	"t": 2509194	"P": 1007.0	"F": 1}
{"v": 1	"t": 2509214	"P": 1006.5	"F": 1}
{"v": 1	"t": 2509235	"P": 1002.25	"F": 1}
{"v": 1	"t": 2509255	"P": 1004.5	"F": 1}
{"v": 1	"t": 2509275	"P": 1008.75	"F": 1}
{"v": 1	"t": 2509295	"P": 1005.75	"F": 1}
{"v": 1	"t": 2509316	"P": 1003.0	"F": 1}
{"v": 1	"t": 2509336	"P": 1002.25	"F": 1}
{"v": 1	"t": 2509356	"P": 1007.25	"F": 2}
{"v": 1	"t": 2509377	"P": 1006.75	"F": 1}
{"v": 1	"t": 2509397	"P": 1003.0	"F": 1}
{"v": 1	"t": 2509417	"P": 1003.75	"F": 1}
{"v": 1	"t": 2509438	"P": 1008.0	"F": 2}
{"v": 1	"t": 2509458	"P": 1007.0	"F": 1}
{"v": 1	"t": 2509478	"P": 1004.5	"F": 2}
{"v": 1	"t": 2509498	"P": 1002.5	"F": 1}
{"v": 1	"t": 2509519	"P": 1006.0	"F": 2}
{"v": 1	"t": 2509539	"P": 1004.5	"F": 2}
{"v": 1	"t": 2509559	"P": 1002.75	"F": 1}
{"v": 1	"t": 2509580	"P": 1003.0	"F": 2}
{"v": 1	"t": 2509600	"P": 1008.5	"F": 1}
{"v": 1	"t": 2509620	"P": 1005.25	"F": 2}
{"v": 1	"t": 2509641	"P": 1004.0	"F": 2}
{"v": 1	"t": 2509661	"P": 1003.25	"F": 2}
{"v": 1	"t": 2509681	"P": 1006.25	"F": 1}
{"v": 1	"t": 2509702	"P": 1006.0	"F": 2}
{"v": 1	"t": 2509722	"P": 1004.25	"F": 1}
{"v": 1	"t": 2509743	"P": 1005.75	"F": 2}
{"v": 1	"t": 2509763	"P": 1006.0	"F": 2}
{"v": 1	"t": 2509783	"P": 1003.25	"F": 2}
{"v": 1	"t": 2509803	"P": 1003.0	"F": 2}
{"v": 1	"t": 2509824	"P": 1008.25	"F": 1}
{"v": 1	"t": 2509844	"P": 1004.25	"F": 2}
{"v": 1	"t": 2509864	"P": 1001.5	"F": 1}
{"v": 1	"t": 2509885	"P": 1001.5	"F": 2}
{"v": 1	"t": 2509905	"P": 1008.25	"F": 2}
{"v": 1	"t": 2509925	"P": 1006.25	"F": 2}
{"v": 1	"t": 2509946	"P": 1002.25	"F": 2}
{"v": 1	"t": 2509966	"P": 1001.25	"F": 1}
{"v": 1	"t": 2509986	"P": 1007.75	"F": 2}
{"v": 1	"t": 2510007	"P": 1006.75	"F": 2}
{"v": 1	"t": 2510027	"P": 1003.5	"F": 1}
{"v": 1	"t": 2510047	"P": 1002.0	"F": 2}
{"v": 1	"t": 2510067	"P": 1005.25	"F": 2}
{"v": 1	"t": 2510088	"P": 1006.5	"F": 1	"C": 46.98	"D": 3254	"sn": 54091929832280	"file": "/data/device_log/data0000.out"}
{"v": 1	"t": 2510108	"P": 1003.75	"F": 2}
{"v": 1	"t": 2510128	"P": 1002.5	"F": 2}
{"v": 1	"t": 2510149	"P": 1006.75	"F": 2}
{"v": 1	"t": 2510169	"P": 1008.5	"F": 2}
{"v": 1	"t": 2510189	"P": 1003.75	"F": 2}
{"v": 1	"t": 2510210	"P": 1001.75	"F": 1}
{"v": 1	"t": 2510230	"P": 1004.5	"F": 1}
{"v": 1	"t": 2510250	"P": 1008.5	"F": 2}
{"v": 1	"t": 2510271	"P": 1001.75	"F": 2}
{"v": 1	"t": 2510291	"P": 1005.5	"F": 2}
{"v": 1	"t": 2510312	"P": 1007.75	"F": 2}
{"v": 1	"t": 2510332	"P": 1000.5	"F": 2}
{"v": 1	"t": 2510352	"P": 1002.25	"F": 1}
{"v": 1	"t": 2510372	"P": 1009.5	"F": 2}
{"v": 1	"t": 2510393	"P": 1006.5	"F": 1}
{"v": 1	"t": 2510413	"P": 1002.25	"F": 1}
{"v": 1	"t": 2510433	"P": 1001.5	"F": 2}
{"v": 1	"t": 2510454	"P": 1007.0	"F": 2}
{"v": 1	"t": 2510474	"P": 1007.75	"F": 1}
{"v": 1	"t": 2510494	"P": 1007.0	"F": 2}
{"v": 1	"t": 2510515	"P": 1001.75	"F": 1}
{"v": 1	"t": 2510535	"P": 1004.0	"F": 2}
{"v": 1	"t": 2510555	"P": 1008.25	"F": 2}
{"v": 1	"t": 2510575	"P": 1004.5	"F": 2}
{"v": 1	"t": 2510596	"P": 1001.25	"F": 2}
{"v": 1	"t": 2510616	"P": 1005.0	"F": 2}
{"v": 1	"t": 2510636	"P": 1008.25	"F": 2}
{"v": 1	"t": 2510657	"P": 1005.0	"F": 1}
{"v": 1	"t": 2510677	"P": 1000.5	"F": 1}
{"v": 1	"t": 2510697	"P": 1002.0	"F": 1}
{"v": 1	"t": 2510718	"P": 1006.75	"F": 2}
{"v": 1	"t": 2510738	"P": 1005.25	"F": 2}
{"v": 1	"t": 2510758	"P": 1001.0	"F": 1}
{"v": 1	"t": 2510779	"P": 1003.25	"F": 2}
{"v": 1	"t": 2510799	"P": 1008.25	"F": 1}
{"v": 1	"t": 2510819	"P": 1005.75	"F": 1}
{"v": 1	"t": 2510840	"P": 1002.5	"F": 2}
{"v": 1	"t": 2510860	"P": 1007.0	"F": 1}
{"v": 1	"t": 2510880	"P": 1006.75	"F": 2}
{"v": 1	"t": 2510901	"P": 1005.25	"F": 2}
{"v": 1	"t": 2510921	"P": 1001.5	"F": 1}
{"v": 1	"t": 2510941	"P": 1006.0	"F": 1}
{"v": 1	"t": 2510961	"P": 1007.5	"F": 1}
{"v": 1	"t": 2510982	"P": 1004.25	"F": 1}
{"v": 1	"t": 2511002	"P": 1002.0	"F": 2}
{"v": 1	"t": 2511022	"P": 1003.5	"F": 1}
{"v": 1	"t": 2511043	"P": 1006.75	"F": 2}
{"v": 1	"t": 2511063	"P": 1003.25	"F": 2}
{"v": 1	"t": 2511083	"P": 1000.75	"F": 2}
{"v": 1	"t": 2511104	"P": 1003.5	"F": 2	"C": 47.0	"D": 3254	"sn": 54091929832280	"file": "/data/device_log/data0000.out"}
{"v": 1	"t": 2511124	"P": 1007.0	"F": 2}
{"v": 1	"t": 2511144	"P": 1005.25	"F": 2}
{"v": 1	"t": 2511164	"P": 1002.5	"F": 2}
{"v": 1	"t": 2511185	"P": 1002.0	"F": 1}
{"v": 1	"t": 2511205	"P": 1007.5	"F": 2}
{"v": 1	"t": 2511225	"P": 1006.5	"F": 2}
{"v": 1	"t": 2511246	"P": 1002.5	"F": 1}
{"v": 1	"t": 2511266	"P": 1003.0	"F": 1}
{"v": 1	"t": 2511286	"P": 1008.25	"F": 2}
{"v": 1	"t": 2511307	"P": 1006.5	"F": 2}
{"v": 1	"t": 2511327	"P": 1003.0	"F": 2}
{"v": 1	"t": 2511347	"P": 1002.75	"F": 1}
{"v": 1	"t": 2511368	"P": 1006.75	"F": 2}
{"v": 1	"t": 2511388	"P": 1002.0	"F": 1}
{"v": 1	"t": 2511409	"P": 1005.75	"F": 1}
{"v": 1	"t": 2511429	"P": 1008.0	"F": 2}
{"v": 1	"t": 2511449	"P": 1004.0	"F": 1}
{"v": 1	"t": 2511469	"P": 1001.5	"F": 1}
{"v": 1	"t": 2511490	"P": 1001.5	"F": 1}
{"v": 1	"t": 2511510	"P": 1008.0	"F": 2}
{"v": 1	"t": 2511530	"P": 1005.5	"F": 1}
{"v": 1	"t": 2511551	"P": 1002.5	"F": 2}
{"v": 1	"t": 2511571	"P": 1001.5	"F": 1}
{"v": 1	"t": 2511591	"P": 1009.25	"F": 1}
{"v": 1	"t": 2511612	"P": 1008.0	"F": 2}
{"v": 1	"t": 2511632	"P": 1004.75	"F": 1}
{"v": 1	"t": 2511652	"P": 1002.0	"F": 1}
{"v": 1	"t": 2511672	"P": 1006.75	"F": 2}
{"v": 1	"t": 2511693	"P": 1006.5	"F": 2}
{"v": 1	"t": 2511713	"P": 1004.75	"F": 1}
{"v": 1	"t": 2511733	"P": 1002.5	"F": 2}
{"v": 1	"t": 2511754	"P": 1005.25	"F": 2}
{"v": 1	"t": 2511774	"P": 1008.0	"F": 1}
{"v": 1	"t": 2511794	"P": 1004.0	"F": 1}
{"v": 1	"t": 2511815	"P": 1001.5	"F": 1}
{"v": 1	"t": 2511835	"P": 1004.75	"F": 2}
{"v": 1	"t": 2511855	"P": 1007.5	"F": 2}
{"v": 1	"t": 2511876	"P": 1002.75	"F": 2}
{"v": 1	"t": 2511896	"P": 1001.5	"F": 2}
{"v": 1	"t": 2511916	"P": 1006.5	"F": 1}
{"v": 1	"t": 2511937	"P": 1004.25	"F": 1}
{"v": 1	"t": 2511957	"P": 1001.25	"F": 1}
{"v": 1	"t": 2511978	"P": 1007.75	"F": 1}
{"v": 1	"t": 2511998	"P": 1004.0	"F": 1}
{"v": 1	"t": 2512018	"P": 1004.0	"F": 1}
{"v": 1	"t": 2512038	"P": 1001.5	"F": 2}
{"v": 1	"t": 2512059	"P": 1008.5	"F": 1}
{"v": 1	"t": 2512079	"P": 1004.75	"F": 2}
{"v": 1	"t": 2512099	"P": 1002.0	"F": 1}
{"v": 1	"t": 2512120	"P": 1002.25	"F": 1	"C": 46.995	"D": 3254	"sn": 54091929832280	"file": "/data/device_log/data0000.out"}
{"v": 1	"t": 2512140	"P": 1006.75	"F": 2}
{"v": 1	"t": 2512160	"P": 1005.0	"F": 2}
{"v": 1	"t": 2512181	"P": 1004.25	"F": 2}
{"v": 1	"t": 2512201	"P": 1000.75	"F": 1}
{"v": 1	"t": 2512221	"P": 1007.25	"F": 1}
{"v": 1	"t": 2512242	"P": 1007.25	"F": 2}
{"v": 1	"t": 2512262	"P": 1005.25	"F": 2}
{"v": 1	"t": 2512282	"P": 1001.25	"F": 1}
{"v": 1	"t": 2512302	"P": 1006.25	"F": 1}
{"v": 1	"t": 2512323	"P": 1006.0	"F": 2}
{"v": 1	"t": 2512343	"P": 1005.25	"F": 1}
{"v": 1	"t": 2512363	"P": 1002.25	"F": 1}
{"v": 1	"t": 2512384	"P": 1003.25	"F": 2}
{"v": 1	"t": 2512404	"P": 1010.25	"F": 1}
{"v": 1	"t": 2512424	"P": 1004.25	"F": 2}
{"v": 1	"t": 2512445	"P": 1002.25	"F": 1}
{"v": 1	"t": 2512465	"P": 1003.0	"F": 2}
{"v": 1	"t": 2512485	"P": 1005.5	"F": 2}
{"v": 1	"t": 2512506	"P": 1003.0	"F": 1}
{"v": 1	"t": 2512526	"P": 1007.5	"F": 2}
{"v": 1	"t": 2512547	"P": 1003.5	"F": 2}
{"v": 1	"t": 2512567	"P": 1003.5	"F": 1}
{"v": 1	"t": 2512588	"P": 1007.25	"F": 2}
{"v": 1	"t": 2512608	"P": 1004.25	"F": 2}
{"v": 1	"t": 2512629	"P": 1004.75	"F": 2}
{"v": 1	"t": 2512649	"P": 1005.0	"F": 2}
{"v": 1	"t": 2512670	"P": 1001.0	"F": 2}
{"v": 1	"t": 2512690	"P": 1004.0	"F": 2}
{"v": 1	"t": 2512710	"P": 1008.0	"F": 2}
{"v": 1	"t": 2512730	"P": 1004.5	"F": 1}
{"v": 1	"t": 2512751	"P": 1002.0	"F": 2}
{"v": 1	"t": 2512771	"P": 1004.0	"F": 2}
{"v": 1	"t": 2512791	"P": 1008.5	"F": 2}
{"v": 1	"t": 2512812	"P": 1004.75	"F": 1}
{"v": 1	"t": 2512832	"P": 1001.75	"F": 2}
{"v": 1	"t": 2512852	"P": 1001.5	"F": 2}
{"v": 1	"t": 2512873	"P": 1008.0	"F": 2}
{"v": 1	"t": 2512893	"P": 1005.0	"F": 2}
{"v": 1	"t": 2512913	"P": 1002.75	"F": 2}
{"v": 1	"t": 2512933	"P": 1001.5	"F": 2}
{"v": 1	"t": 2512954	"P": 1007.25	"F": 1}
{"v": 1	"t": 2512974	"P": 1007.5	"F": 2}
{"v": 1	"t": 2512994	"P": 1002.5	"F": 2}
{"v": 1	"t": 2513015	"P": 1002.0	"F": 2}
{"v": 1	"t": 2513035	"P": 1007.25	"F": 2}
{"v": 1	"t": 2513055	"P": 1005.5	"F": 2}
{"v": 1	"t": 2513076	"P": 1003.25	"F": 2}
{"v": 1	"t": 2513096	"P": 1001.5	"F": 2}
{"v": 1	"t": 2513116	"P": 1006.5	"F": 2}
{"v": 1	"t": 2513137	"P": 1007.0	"F": 2	"C": 46.995	"D": 3254	"sn": 54091929832280	"file": "/data/device_log/data0000.out"}
{"v": 1	"t": 2513157	"P": 1002.0	"F": 2}
{"v": 1	"t": 2513177	"P": 1002.0	"F": 1}
{"v": 1	"t": 2513198	"P": 1007.5	"F": 2}
{"v": 1	"t": 2513218	"P": 1000.5	"F": 1}
{"v": 1	"t": 2513239	"P": 1002.25	"F": 1}
{"v": 1	"t": 2513259	"P": 1008.0	"F": 1}
{"v": 1	"t": 2513279	"P": 1005.0	"F": 1}
{"v": 1	"t": 2513299	"P": 1003.0	"F": 1}
{"v": 1	"t": 2513320	"P": 1003.25	"F": 1}
{"v": 1	"t": 2513340	"P": 1006.5	"F": 2}
{"v": 1	"t": 2513360	"P": 1006.0	"F": 2}
{"v": 1	"t": 2513381	"P": 1000.5	"F": 2}
{"v": 1	"t": 2513401	"P": 1002.5	"F": 1}
{"v": 1	"t": 2513421	"P": 1009.0	"F": 1}
{"v": 1	"t": 2513442	"P": 1002.75	"F": 1}
{"v": 1	"t": 2513462	"P": 1002.0	"F": 1}
{"v": 1	"t": 2513482	"P": 1001.5	"F": 1}
{"v": 1	"t": 2513503	"P": 1006.5	"F": 1}
{"v": 1	"t": 2513523	"P": 1005.75	"F": 1}
{"v": 1	"t": 2513543	"P": 1003.0	"F": 1}
{"v": 1	"t": 2513563	"P": 1002.5	"F": 1}
{"v": 1	"t": 2513584	"P": 1006.25	"F": 1}
{"v": 1	"t": 2513604	"P": 1006.5	"F": 1}
{"v": 1	"t": 2513624	"P": 1002.75	"F": 1}
{"v": 1	"t": 2513645	"P": 1000.5	"F": 1}
{"v": 1	"t": 2513665	"P": 1006.25	"F": 1}
{"v": 1	"t": 2513685	"P": 1004.25	"F": 1}
{"v": 1	"t": 2513706	"P": 1004.75	"F": 1}
{"v": 1	"t": 2513726	"P": 1001.0	"F": 1}
{"v": 1	"t": 2513746	"P": 1007.0	"F": 1}
{"v": 1	"t": 2513767	"P": 1003.5	"F": 1}
{"v": 1	"t": 2513787	"P": 1002.5	"F": 1}
{"v": 1	"t": 2513808	"P": 1007.5	"F": 1}
{"v": 1	"t": 2513828	"P": 1004.25	"F": 1}
{"v": 1	"t": 2513848	"P": 1003.0	"F": 1}
{"v": 1	"t": 2513868	"P": 1002.25	"F": 2}
{"v": 1	"t": 2513889	"P": 1006.25	"F": 1}
{"v": 1	"t": 2513909	"P": 1005.25	"F": 1}
{"v": 1	"t": 2513929	"P": 1003.5	"F": 2}
{"v": 1	"t": 2513950	"P": 999.75	"F": 1}
{"v": 1	"t": 2513970	"P": 1005.75	"F": 1}
{"v": 1	"t": 2513990	"P": 1008.75	"F": 1}
{"v": 1	"t": 2514011	"P": 1004.5	"F": 1}
{"v": 1	"t": 2514031	"P": 1000.25	"F": 1}
{"v": 1	"t": 2514051	"P": 1005.75	"F": 2}
{"v": 1	"t": 2514071	"P": 1007.5	"F": 1}
{"v": 1	"t": 2514092	"P": 1006.0	"F": 1}
{"v": 1	"t": 2514112	"P": 1002.25	"F": 1}
{"v": 1	"t": 2514132	"P": 1005.75	"F": 1}
{"v": 1	"t": 2514153	"P": 1008.0	"F": 1	"C": 47.02	"D": 3254	"sn": 54091929832280	"file": "/data/device_log/data0000.out"}
{"v": 1	"t": 2514173	"P": 1004.25	"F": 1}
{"v": 1	"t": 2514193	"P": 1002.25	"F": 1}
{"v": 1	"t": 2514214	"P": 1006.5	"F": 1}
{"v": 1	"t": 2514234	"P": 1007.25	"F": 1}
{"v": 1	"t": 2514254	"P": 1003.75	"F": 1}
{"v": 1	"t": 2514275	"P": 1001.5	"F": 1}
{"v": 1	"t": 2514295	"P": 1006.0	"F": 1}
{"v": 1	"t": 2514315	"P": 1006.5	"F": 1}
{"v": 1	"t": 2514336	"P": 1001.5	"F": 1}
{"v": 1	"t": 2514356	"P": 1006.75	"F": 1}
{"v": 1	"t": 2514377	"P": 1005.5	"F": 1}
{"v": 1	"t": 2514397	"P": 1004.25	"F": 1}
{"v": 1	"t": 2514417	"P": 1001.0	"F": 1}
{"v": 1	"t": 2514437	"P": 1006.75	"F": 1}
{"v": 1	"t": 2514458	"P": 1006.25	"F": 1}
{"v": 1	"t": 2514478	"P": 1003.5	"F": 1}
{"v": 1	"t": 2514498	"P": 1002.25	"F": 2}
{"v": 1	"t": 2514519	"P": 1004.75	"F": 1}
{"v": 1	"t": 2514539	"P": 1008.25	"F": 1}
{"v": 1	"t": 2514559	"P": 1004.0	"F": 1}
{"v": 1	"t": 2514580	"P": 1002.0	"F": 1}
{"v": 1	"t": 2514600	"P": 1004.25	"F": 1}
{"v": 1	"t": 2514620	"P": 1007.25	"F": 1}
{"v": 1	"t": 2514640	"P": 1005.5	"F": 1}
{"v": 1	"t": 2514661	"P": 1000.25	"F": 1}
{"v": 1	"t": 2514681	"P": 1003.0	"F": 1}
{"v": 1	"t": 2514701	"P": 1008.25	"F": 1}
{"v": 1	"t": 2514722	"P": 1006.5	"F": 1}
{"v": 1	"t": 2514742	"P": 1002.5	"F": 1}
{"v": 1	"t": 2514762	"P": 1002.25	"F": 2}
{"v": 1	"t": 2514783	"P": 1006.5	"F": 1}
{"v": 1	"t": 2514803	"P": 1006.0	"F": 1}
{"v": 1	"t": 2514823	"P": 1003.25	"F": 1}
{"v": 1	"t": 2514844	"P": 1002.5	"F": 1}
{"v": 1	"t": 2514864	"P": 1008.75	"F": 2}
{"v": 1	"t": 2514885	"P": 1002.25	"F": 1}
{"v": 1	"t": 2514905	"P": 1004.25	"F": 2}
{"v": 1	"t": 2514925	"P": 1005.0	"F": 2}
{"v": 1	"t": 2514946	"P": 1002.25	"F": 2}
{"v": 1	"t": 2514966	"P": 1002.25	"F": 2}
{"v": 1	"t": 2514986	"P": 1007.75	"F": 2}
{"v": 1	"t": 2515007	"P": 1005.0	"F": 2}
{"v": 1	"t": 2515027	"P": 1003.0	"F": 2}
{"v": 1	"t": 2515047	"P": 1001.0	"F": 2}
{"v": 1	"t": 2515067	"P": 1005.75	"F": 2}
{"v": 1	"t": 2515088	"P": 1006.75	"F": 2}
{"v": 1	"t": 2515108	"P": 1004.25	"F": 2}
{"v": 1	"t": 2515128	"P": 1000.5	"F": 2}
{"v": 1	"t": 2515149	"P": 1005.0	"F": 2}
{"v": 1	"t": 2515169	"P": 1007.0	"F": 2	"C": 47.0	"D": 3254	"sn": 54091929832280	"file": "/data/device_log/data0000.out"}
{"v": 1	"t": 2515189	"P": 1005.25	"F": 2}
{"v": 1	"t": 2515210	"P": 1001.75	"F": 2}
{"v": 1	"t": 2515230	"P": 1005.0	"F": 2}
{"v": 1	"t": 2515250	"P": 1005.5	"F": 2}
{"v": 1	"t": 2515271	"P": 1003.75	"F": 2}
{"v": 1	"t": 2515291	"P": 1002.75	"F": 2}
{"v": 1	"t": 2515311	"P": 1005.75	"F": 2}
{"v": 1	"t": 2515331	"P": 1008.5	"F": 2}
{"v": 1	"t": 2515352	"P": 1007.0	"F": 2}
{"v": 1	"t": 2515372	"P": 1001.25	"F": 2}
{"v": 1	"t": 2515392	"P": 1002.75	"F": 2}
{"v": 1	"t": 2515413	"P": 1008.5	"F": 2}
{"v": 1	"t": 2515433	"P": 1005.0	"F": 2}
{"v": 1	"t": 2515454	"P": 1005.75	"F": 2}
{"v": 1	"t": 2515474	"P": 1006.75	"F": 2}
{"v": 1	"t": 2515494	"P": 1001.5	"F": 1}
{"v": 1	"t": 2515515	"P": 1003.0	"F": 2}
{"v": 1	"t": 2515535	"P": 1007.0	"F": 2}
{"v": 1	"t": 2515555	"P": 1007.5	"F": 2}
{"v": 1	"t": 2515576	"P": 1002.5	"F": 2}
{"v": 1	"t": 2515596	"P": 1001.0	"F": 2}
{"v": 1	"t": 2515616	"P": 1007.0	"F": 1}
{"v": 1	"t": 2515637	"P": 1007.25	"F": 1}
{"v": 1	"t": 2515657	"P": 1004.5	"F": 2}
{"v": 1	"t": 2515677	"P": 1002.0	"F": 2}
{"v": 1	"t": 2515697	"P": 1006.5	"F": 2}
{"v": 1	"t": 2515718	"P": 1006.75	"F": 2}
{"v": 1	"t": 2515738	"P": 1005.25	"F": 2}
{"v": 1	"t": 2515758	"P": 1002.0	"F": 2}
{"v": 1	"t": 2515779	"P": 1003.5	"F": 2}
{"v": 1	"t": 2515799	"P": 1005.5	"F": 2}
{"v": 1	"t": 2515819	"P": 1004.25	"F": 2}
{"v": 1	"t": 2515840	"P": 1002.5	"F": 2}
{"v": 1	"t": 2515860	"P": 1003.5	"F": 2}
{"v": 1	"t": 2515880	"P": 1007.75	"F": 1}
{"v": 1	"t": 2515900	"P": 1003.0	"F": 2}
{"v": 1	"t": 2515921	"P": 1002.0	"F": 2}
{"v": 1	"t": 2515941	"P": 1004.5	"F": 1}
{"v": 1	"t": 2515961	"P": 1008.25	"F": 2}
{"v": 1	"t": 2515982	"P": 1005.25	"F": 2}
{"v": 1	"t": 2516002	"P": 1002.5	"F": 2}
{"v": 1	"t": 2516023	"P": 1006.5	"F": 2}
{"v": 1	"t": 2516043	"P": 1003.5	"F": 1}
{"v": 1	"t": 2516064	"P": 1003.0	"F": 2}
{"v": 1	"t": 2516084	"P": 1007.25	"F": 2}
{"v": 1	"t": 2516104	"P": 1001.75	"F": 2}
{"v": 1	"t": 2516125	"P": 1006.25	"F": 1}
{"v": 1	"t": 2516146	"P": 1006.0	"F": 2}
{"v": 1	"t": 2516166	"P": 1001.75	"F": 2}
{"v": 1	"t": 2516186	"P": 1007.5	"F": 1	"C": 46.995	"D": 3254	"sn": 54091929832280	"file": "/data/device_log/data0000.out"}
{"v": 1	"t": 2516207	"P": 1006.0	"F": 2}
{"v": 1	"t": 2516227	"P": 1004.75	"F": 2}
{"v": 1	"t": 2516248	"P": 1006.5	"F": 1}
{"v": 1	"t": 2516268	"P": 1006.25	"F": 2}
{"v": 1	"t": 2516288	"P": 1003.0	"F": 2}
{"v": 1	"t": 2516308	"P": 1001.75	"F": 2}
{"v": 1	"t": 2516329	"P": 1007.25	"F": 1}
{"v": 1	"t": 2516349	"P": 1006.5	"F": 2}
{"v": 1	"t": 2516369	"P": 1003.75	"F": 1}
{"v": 1	"t": 2516390	"P": 1002.5	"F": 2}
{"v": 1	"t": 2516410	"P": 1007.0	"F": 1}
{"v": 1	"t": 2516430	"P": 1006.25	"F": 2}
{"v": 1	"t": 2516451	"P": 1003.75	"F": 2}
{"v": 1	"t": 2516471	"P": 1002.0	"F": 1}
{"v": 1	"t": 2516491	"P": 1007.25	"F": 2}
{"v": 1	"t": 2516511	"P": 1007.5	"F": 2}
{"v": 1	"t": 2516532	"P": 1005.75	"F": 2}
{"v": 1	"t": 2516552	"P": 1000.0	"F": 1}
{"v": 1	"t": 2516572	"P": 1006.0	"F": 2}
{"v": 1	"t": 2516593	"P": 1007.5	"F": 2}
{"v": 1	"t": 2516613	"P": 1004.5	"F": 1}
{"v": 1	"t": 2516633	"P": 1001.0	"F": 2}
{"v": 1	"t": 2516654	"P": 1002.5	"F": 2}
{"v": 1	"t": 2516674	"P": 1006.0	"F": 2}
{"v": 1	"t": 2516694	"P": 1005.5	"F": 2}
{"v": 1	"t": 2516714	"P": 1002.25	"F": 2}
{"v": 1	"t": 2516735	"P": 1005.5	"F": 2}
{"v": 1	"t": 2516755	"P": 1006.5	"F": 2}
{"v": 1	"t": 2516776	"P": 1001.5	"F": 2}
{"v": 1	"t": 2516796	"P": 1007.75	"F": 1}
{"v": 1	"t": 2516817	"P": 1006.5	"F": 2}
{"v": 1	"t": 2516837	"P": 1004.0	"F": 2}
{"v": 1	"t": 2516857	"P": 1001.5	"F": 2}
{"v": 1	"t": 2516878	"P": 1010.25	"F": 2}
{"v": 1	"t": 2516898	"P": 1005.5	"F": 1}
{"v": 1	"t": 2516918	"P": 1002.75	"F": 1}
{"v": 1	"t": 2516938	"P": 1000.75	"F": 1}
{"v": 1	"t": 2516959	"P": 1005.75	"F": 2}
{"v": 1	"t": 2516979	"P": 1006.5	"F": 2}
{"v": 1	"t": 2516999	"P": 1003.0	"F": 2}
{"v": 1	"t": 2517020	"P": 1002.0	"F": 2}
{"v": 1	"t": 2517040	"P": 1004.5	"F": 2}
{"v": 1	"t": 2517060	"P": 1006.25	"F": 1}
{"v": 1	"t": 2517081	"P": 1003.5	"F": 2}
{"v": 1	"t": 2517101	"P": 1001.5	"F": 2}
{"v": 1	"t": 2517121	"P": 1006.75	"F": 2}
{"v": 1	"t": 2517142	"P": 1007.25	"F": 1}
{"v": 1	"t": 2517162	"P": 1002.75	"F": 2}
{"v": 1	"t": 2517182	"P": 1002.5	"F": 2}
{"v": 1	"t": 2517202	"P": 1005.5	"F": 2	"C": 47.01	"D": 3254	"sn": 54091929832280	"file": "/data/device_log/data0000.out"}
{"v": 1	"t": 2517223	"P": 1007.0	"F": 2}
{"v": 1	"t": 2517243	"P": 1004.25	"F": 2}
{"v": 1	"t": 2517263	"P": 1001.5	"F": 2}
{"v": 1	"t": 2517284	"P": 1006.75	"F": 2}
{"v": 1	"t": 2517304	"P": 1005.75	"F": 2}
{"v": 1	"t": 2517325	"P": 1003.75	"F": 2}
{"v": 1	"t": 2517345	"P": 1003.25	"F": 1}
{"v": 1	"t": 2517365	"P": 1007.75	"F": 2}
{"v": 1	"t": 2517386	"P": 1003.0	"F": 1}
{"v": 1	"t": 2517406	"P": 999.75	"F": 2}
{"v": 1	"t": 2517426	"P": 1007.0	"F": 2}
{"v": 1	"t": 2517446	"P": 1008.25	"F": 2}
{"v": 1	"t": 2517467	"P": 1004.25	"F": 2}
{"v": 1	"t": 2517487	"P": 1002.0	"F": 2}
{"v": 1	"t": 2517507	"P": 1005.75	"F": 2}
{"v": 1	"t": 2517528	"P": 1006.75	"F": 2}
{"v": 1	"t": 2517548	"P": 1002.5	"F": 2}
{"v": 1	"t": 2517568	"P": 1000.5	"F": 2}
{"v": 1	"t": 2517589	"P": 1004.25	"F": 2}
{"v": 1	"t": 2517609	"P": 1008.0	"F": 2}
{"v": 1	"t": 2517629	"P": 1005.25	"F": 2}
{"v": 1	"t": 2517650	"P": 1001.75	"F": 2}
{"v": 1	"t": 2517670	"P": 1002.25	"F": 2}
{"v": 1	"t": 2517690	"P": 1007.25	"F": 2}
{"v": 1	"t": 2517710	"P": 1005.5	"F": 2}
{"v": 1	"t": 2517731	"P": 1002.25	"F": 2}
{"v": 1	"t": 2517751	"P": 1003.25	"F": 2}
{"v": 1	"t": 2517771	"P": 1010.5	"F": 2}
{"v": 1	"t": 2517792	"P": 1006.25	"F": 2}
{"v": 1	"t": 2517812	"P": 1002.25	"F": 2}
{"v": 1	"t": 2517832	"P": 1003.25	"F": 2}
{"v": 1	"t": 2517853	"P": 1006.25	"F": 2}
{"v": 1	"t": 2517873	"P": 1004.5	"F": 2}
{"v": 1	"t": 2517894	"P": 1003.0	"F": 2}
{"v": 1	"t": 2517914	"P": 1006.5	"F": 2}
{"v": 1	"t": 2517934	"P": 1003.0	"F": 2}
{"v": 1	"t": 2517955	"P": 1001.25	"F": 2}
{"v": 1	"t": 2517975	"P": 1004.5	"F": 2}
{"v": 1	"t": 2517995	"P": 1007.5	"F": 2}
{"v": 1	"t": 2518016	"P": 1002.5	"F": 2}
{"v": 1	"t": 2518036	"P": 1004.25	"F": 2}
{"v": 1	"t": 2518056	"P": 1003.25	"F": 2}
{"v": 1	"t": 2518076	"P": 1008.0	"F": 2}
{"v": 1	"t": 2518097	"P": 1002.5	"F": 2}
{"v": 1	"t": 2518117	"P": 1002.5	"F": 2}
{"v": 1	"t": 2518137	"P": 1002.75	"F": 2}
{"v": 1	"t": 2518158	"P": 1007.0	"F": 2}
{"v": 1	"t": 2518178	"P": 1005.5	"F": 1}
{"v": 1	"t": 2518198	"P": 1001.5	"F": 1}
{"v": 1	"t": 2518218	"P": 1003.25	"F": 1	"C": 46.98	"D": 3254	"sn": 54091929832280	"file": "/data/device_log/data0000.out"}
{"v": 1	"t": 2518239	"P": 1006.5	"F": 1}
{"v": 1	"t": 2518259	"P": 1006.0	"F": 1}
{"v": 1	"t": 2518279	"P": 1003.25	"F": 2}
{"v": 1	"t": 2518300	"P": 1002.25	"F": 2}
{"v": 1	"t": 2518320	"P": 1007.5	"F": 1}
{"v": 1	"t": 2518340	"P": 1005.25	"F": 1}
{"v": 1	"t": 2518361	"P": 1002.75	"F": 1}
{"v": 1	"t": 2518381	"P": 1003.75	"F": 1}
{"v": 1	"t": 2518401	"P": 1006.25	"F": 1}
{"v": 1	"t": 2518422	"P": 1007.75	"F": 1}
{"v": 1	"t": 2518442	"P": 1002.0	"F": 1}
{"v": 1	"t": 2518463	"P": 1006.5	"F": 1}
{"v": 1	"t": 2518483	"P": 1003.5	"F": 1}
{"v": 1	"t": 2518503	"P": 1000.75	"F": 1}
{"v": 1	"t": 2518524	"P": 1003.5	"F": 1}
{"v": 1	"t": 2518544	"P": 1007.5	"F": 1}
{"v": 1	"t": 2518564	"P": 1004.5	"F": 1}
{"v": 1	"t": 2518584	"P": 1002.75	"F": 1}
{"v": 1	"t": 2518605	"P": 1002.75	"F": 1}
{"v": 1	"t": 2518625	"P": 1009.0	"F": 1}
{"v": 1	"t": 2518645	"P": 1007.0	"F": 1}
{"v": 1	"t": 2518666	"P": 1002.0	"F": 1}
{"v": 1	"t": 2518686	"P": 1002.75	"F": 1}
{"v": 1	"t": 2518706	"P": 1007.25	"F": 1}
{"v": 1	"t": 2518727	"P": 1007.75	"F": 1}
{"v": 1	"t": 2518747	"P": 1003.5	"F": 1}
{"v": 1	"t": 2518767	"P": 1001.5	"F": 1}
{"v": 1	"t": 2518787	"P": 1005.75	"F": 1}
{"v": 1	"t": 2518808	"P": 1007.0	"F": 1}
{"v": 1	"t": 2518828	"P": 1005.25	"F": 1}
{"v": 1	"t": 2518848	"P": 1002.25	"F": 1}
{"v": 1	"t": 2518869	"P": 1006.25	"F": 1}
{"v": 1	"t": 2518889	"P": 1007.25	"F": 1}
{"v": 1	"t": 2518909	"P": 1004.0	"F": 1}
{"v": 1	"t": 2518930	"P": 1002.75	"F": 1}
{"v": 1	"t": 2518950	"P": 1006.25	"F": 1}
{"v": 1	"t": 2518970	"P": 1006.0	"F": 1}
{"v": 1	"t": 2518991	"P": 1001.75	"F": 1}
{"v": 1	"t": 2519011	"P": 1006.25	"F": 1}
{"v": 1	"t": 2519032	"P": 1004.25	"F": 1}
{"v": 1	"t": 2519052	"P": 1001.25	"F": 1}
{"v": 1	"t": 2519072	"P": 1004.75	"F": 1}
{"v": 1	"t": 2519093	"P": 1007.0	"F": 1}
{"v": 1	"t": 2519113	"P": 1006.25	"F": 1}
{"v": 1	"t": 2519133	"P": 1003.5	"F": 1}
{"v": 1	"t": 2519153	"P": 1001.0	"F": 1}
{"v": 1	"t": 2519174	"P": 1006.5	"F": 1}
{"v": 1	"t": 2519194	"P": 1007.25	"F": 1}
{"v": 1	"t": 2519214	"P": 1004.0	"F": 1}
{"v": 1	"t": 2519235	"P": 1001.0	"F": 1	"C": 46.99	"D": 3254	"sn": 54091929832280	"file": "/data/device_log/data0000.out"}
{"v": 1	"t": 2519255	"P": 1005.75	"F": 1}
{"v": 1	"t": 2519275	"P": 1006.25	"F": 1}
{"v": 1	"t": 2519296	"P": 1002.0	"F": 1}
{"v": 1	"t": 2519316	"P": 1003.5	"F": 2}
{"v": 1	"t": 2519336	"P": 1009.25	"F": 1}
{"v": 1	"t": 2519357	"P": 1005.5	"F": 1}
{"v": 1	"t": 2519377	"P": 1001.5	"F": 1}
{"v": 1	"t": 2519397	"P": 1000.75	"F": 2}
{"v": 1	"t": 2519418	"P": 1007.25	"F": 2}
{"v": 1	"t": 2519438	"P": 1006.5	"F": 2}
{"v": 1	"t": 2519458	"P": 1004.75	"F": 1}
{"v": 1	"t": 2519478	"P": 1001.0	"F": 1}
{"v": 1	"t": 2519499	"P": 1005.0	"F": 2}
{"v": 1	"t": 2519519	"P": 1007.25	"F": 2}
{"v": 1	"t": 2519539	"P": 1004.25	"F": 2}
{"v": 1	"t": 2519560	"P": 1004.0	"F": 2}
{"v": 1	"t": 2519580	"P": 1005.0	"F": 2}
{"v": 1	"t": 2519601	"P": 1003.75	"F": 2}
{"v": 1	"t": 2519621	"P": 1007.25	"F": 2}
{"v": 1	"t": 2519642	"P": 1004.75	"F": 2}
{"v": 1	"t": 2519662	"P": 1003.0	"F": 2}
{"v": 1	"t": 2519683	"P": 1007.25	"F": 2}
{"v": 1	"t": 2519703	"P": 1002.75	"F": 2}
{"v": 1	"t": 2519724	"P": 1003.75	"F": 2}
{"v": 1	"t": 2519744	"P": 1007.0	"F": 2}
{"v": 1	"t": 2519764	"P": 1002.0	"F": 2}
{"v": 1	"t": 2519785	"P": 1002.25	"F": 2}
{"v": 1	"t": 2519805	"P": 1006.75	"F": 2}
{"v": 1	"t": 2519825	"P": 1005.25	"F": 2}
{"v": 1	"t": 2519846	"P": 1003.75	"F": 2}
{"v": 1	"t": 2519866	"P": 1002.0	"F": 2}
{"v": 1	"t": 2519886	"P": 1006.25	"F": 2}
{"v": 1	"t": 2519907	"P": 1008.5	"F": 2}
{"v": 1	"t": 2519927	"P": 1003.5	"F": 2}
{"v": 1	"t": 2519947	"P": 1000.5	"F": 1}
{"v": 1	"t": 2519967	"P": 1005.25	"F": 2}
{"v": 1	"t": 2519988	"P": 1006.25	"F": 2}
{"v": 1	"t": 2520008	"P": 1002.5	"F": 1}
{"v": 1	"t": 2520028	"P": 1000.5	"F": 2}
{"v": 1	"t": 2520049	"P": 1005.75	"F": 2}
{"v": 1	"t": 2520069	"P": 1006.75	"F": 1}
{"v": 1	"t": 2520089	"P": 1005.5	"F": 2}
{"v": 1	"t": 2520110	"P": 1000.75	"F": 2}
{"v": 1	"t": 2520130	"P": 1003.5	"F": 2}
{"v": 1	"t": 2520150	"P": 1008.75	"F": 2}
{"v": 1	"t": 2520170	"P": 1006.0	"F": 1}
{"v": 1	"t": 2520191	"P": 999.75	"F": 2}
{"v": 1	"t": 2520211	"P": 1003.5	"F": 1}
{"v": 1	"t": 2520231	"P": 1008.5	"F": 2}
{"v": 1	"t": 2520252	"P": 1004.5	"F": 2	"C": 47.02	"D": 3254	"sn": 54091929832280	"file": "/data/device_log/data0000.out"}
{"v": 1	"t": 2520272	"P": 1002.75	"F": 2}
{"v": 1	"t": 2520293	"P": 1006.5	"F": 1}
{"v": 1	"t": 2520313	"P": 1003.75	"F": 2}
{"v": 1	"t": 2520333	"P": 1001.0	"F": 1}
{"v": 1	"t": 2520354	"P": 1004.25	"F": 1}
{"v": 1	"t": 2520374	"P": 1007.75	"F": 2}
{"v": 1	"t": 2520394	"P": 1005.5	"F": 1}
{"v": 1	"t": 2520415	"P": 1002.25	"F": 2}
{"v": 1	"t": 2520435	"P": 1004.5	"F": 2}
{"v": 1	"t": 2520455	"P": 1009.25	"F": 2}
{"v": 1	"t": 2520475	"P": 1006.0	"F": 1}
{"v": 1	"t": 2520496	"P": 1001.5	"F": 2}
{"v": 1	"t": 2520516	"P": 1004.0	"F": 2}
{"v": 1	"t": 2520536	"P": 1009.0	"F": 2}
{"v": 1	"t": 2520557	"P": 1005.25	"F": 1}
{"v": 1	"t": 2520577	"P": 1003.5	"F": 2}
{"v": 1	"t": 2520597	"P": 1004.0	"F": 1}
{"v": 1	"t": 2520618	"P": 1009.0	"F": 2}
{"v": 1	"t": 2520638	"P": 1005.25	"F": 1}
{"v": 1	"t": 2520658	"P": 1001.75	"F": 2}
{"v": 1	"t": 2520678	"P": 1002.25	"F": 2}
{"v": 1	"t": 2520699	"P": 1006.25	"F": 1}
{"v": 1	"t": 2520719	"P": 1005.75	"F": 1}
{"v": 1	"t": 2520739	"P": 1002.75	"F": 2}
{"v": 1	"t": 2520760	"P": 1001.25	"F": 2}
{"v": 1	"t": 2520780	"P": 1006.75	"F": 2}
{"v": 1	"t": 2520800	"P": 1006.0	"F": 1}
{"v": 1	"t": 2520821	"P": 1002.25	"F": 2}
{"v": 1	"t": 2520841	"P": 1008.25	"F": 2}
{"v": 1	"t": 2520862	"P": 1006.0	"F": 2}
{"v": 1	"t": 2520882	"P": 1000.75	"F": 2}
{"v": 1	"t": 2520902	"P": 1004.0	"F": 1}
{"v": 1	"t": 2520923	"P": 1006.25	"F": 2}
{"v": 1	"t": 2520943	"P": 1004.5	"F": 2}
{"v": 1	"t": 2520963	"P": 1002.0	"F": 2}
{"v": 1	"t": 2520984	"P": 1002.5	"F": 2}
{"v": 1	"t": 2521004	"P": 1006.25	"F": 1}
{"v": 1	"t": 2521024	"P": 1005.75	"F": 1}
{"v": 1	"t": 2521044	"P": 1001.5	"F": 2}
{"v": 1	"t": 2521065	"P": 1004.5	"F": 2}
{"v": 1	"t": 2521085	"P": 1008.75	"F": 2}
{"v": 1	"t": 2521105	"P": 1005.5	"F": 2}
{"v": 1	"t": 2521126	"P": 1001.5	"F": 2}
{"v": 1	"t": 2521146	"P": 1004.5	"F": 2}
{"v": 1	"t": 2521166	"P": 1007.75	"F": 2}
{"v": 1	"t": 2521187	"P": 1003.25	"F": 2}
{"v": 1	"t": 2521207	"P": 1002.25	"F": 2}
{"v": 1	"t": 2521227	"P": 1002.5	"F": 2}
{"v": 1	"t": 2521248	"P": 1007.0	"F": 2}
{"v": 1	"t": 2521268	"P": 1005.25	"F": 2	"C": 47.0	"D": 3254	"sn": 54091929832280	"file": "/data/device_log/data0000.out"}
{"v": 1	"t": 2521288	"P": 1002.75	"F": 2}
{"v": 1	"t": 2521309	"P": 1002.0	"F": 2}
{"v": 1	"t": 2521329	"P": 1006.75	"F": 1}
{"v": 1	"t": 2521349	"P": 1003.75	"F": 2}
{"v": 1	"t": 2521370	"P": 1003.75	"F": 2}
{"v": 1	"t": 2521390	"P": 1006.75	"F": 2}
{"v": 1	"t": 2521410	"P": 1004.0	"F": 2}
{"v": 1	"t": 2521431	"P": 1000.25	"F": 2}
{"v": 1	"t": 2521451	"P": 1003.0	"F": 2}
{"v": 1	"t": 2521471	"P": 1006.75	"F": 2}
{"v": 1	"t": 2521492	"P": 1005.75	"F": 2}
{"v": 1	"t": 2521512	"P": 1004.5	"F": 2}
{"v": 1	"t": 2521532	"P": 1002.25	"F": 2}
{"v": 1	"t": 2521553	"P": 1007.75	"F": 2}
{"v": 1	"t": 2521573	"P": 1007.5	"F": 2}
{"v": 1	"t": 2521593	"P": 1004.75	"F": 2}
{"v": 1	"t": 2521613	"P": 1000.75	"F": 2}
{"v": 1	"t": 2521634	"P": 1007.0	"F": 2}
{"v": 1	"t": 2521654	"P": 1007.0	"F": 1}
{"v": 1	"t": 2521674	"P": 1004.5	"F": 2}
{"v": 1	"t": 2521695	"P": 1003.25	"F": 1}
{"v": 1	"t": 2521715	"P": 1007.0	"F": 1}
{"v": 1	"t": 2521735	"P": 1006.0	"F": 1}
{"v": 1	"t": 2521756	"P": 1004.5	"F": 2}
{"v": 1	"t": 2521776	"P": 1000.5	"F": 1}
{"v": 1	"t": 2521796	"P": 1004.0	"F": 1}
{"v": 1	"t": 2521816	"P": 1008.5	"F": 1}
{"v": 1	"t": 2521837	"P": 1003.25	"F": 1}
{"v": 1	"t": 2521857	"P": 1000.75	"F": 2}
{"v": 1	"t": 2521877	"P": 1005.5	"F": 1}
{"v": 1	"t": 2521898	"P": 1006.75	"F": 1}
{"v": 1	"t": 2521918	"P": 1001.5	"F": 2}
{"v": 1	"t": 2521939	"P": 1004.75	"F": 1}
{"v": 1	"t": 2521959	"P": 1006.75	"F": 1}
{"v": 1	"t": 2521979	"P": 1002.25	"F": 1}
{"v": 1	"t": 2522000	"P": 1002.0	"F": 2}
{"v": 1	"t": 2522020	"P": 1008.5	"F": 1}
{"v": 1	"t": 2522040	"P": 1005.5	"F": 1}
{"v": 1	"t": 2522061	"P": 1003.0	"F": 1}
{"v": 1	"t": 2522081	"P": 1002.0	"F": 1}
{"v": 1	"t": 2522101	"P": 1007.0	"F": 1}
{"v": 1	"t": 2522122	"P": 1007.0	"F": 1}
{"v": 1	"t": 2522142	"P": 1001.75	"F": 1}
{"v": 1	"t": 2522162	"P": 1003.5	"F": 1}
{"v": 1	"t": 2522182	"P": 1008.5	"F": 1}
{"v": 1	"t": 2522203	"P": 1007.5	"F": 1}
{"v": 1	"t": 2522223	"P": 1002.75	"F": 1}
{"v": 1	"t": 2522243	"P": 1001.25	"F": 1}
{"v": 1	"t": 2522264	"P": 1005.75	"F": 1}
{"v": 1	"t": 2522284	"P": 1006.75	"F": 2	"C": 47.005	"D": 3254	"sn": 54091929832280	"file": "/data/device_log/data0000.out"}
{"v": 1	"t": 2522304	"P": 1002.75	"F": 1}
{"v": 1	"t": 2522325	"P": 1000.25	"F": 2}
{"v": 1	"t": 2522345	"P": 1005.0	"F": 1}
{"v": 1	"t": 2522365	"P": 1007.0	"F": 1}
{"v": 1	"t": 2522386	"P": 1003.75	"F": 2}
{"v": 1	"t": 2522406	"P": 1002.5	"F": 1}
{"v": 1	"t": 2522426	"P": 1004.25	"F": 2}
{"v": 1	"t": 2522446	"P": 1007.75	"F": 2}
{"v": 1	"t": 2522467	"P": 1004.0	"F": 1}
{"v": 1	"t": 2522487	"P": 1005.0	"F": 1}
{"v": 1	"t": 2522508	"P": 1007.25	"F": 1}
{"v": 1	"t": 2522528	"P": 1003.25	"F": 2}
{"v": 1	"t": 2522548	"P": 1001.75	"F": 2}
{"v": 1	"t": 2522569	"P": 1005.25	"F": 2}
{"v": 1	"t": 2522589	"P": 1005.5	"F": 2}
{"v": 1	"t": 2522609	"P": 1002.0	"F": 2}
{"v": 1	"t": 2522630	"P": 1002.0	"F": 1}
{"v": 1	"t": 2522650	"P": 1007.75	"F": 1}
{"v": 1	"t": 2522670	"P": 1006.75	"F": 1}
{"v": 1	"t": 2522691	"P": 1000.5	"F": 1}
{"v": 1	"t": 2522711	"P": 1003.0	"F": 2}
{"v": 1	"t": 2522731	"P": 1006.75	"F": 2}
{"v": 1	"t": 2522752	"P": 1006.25	"F": 1}
{"v": 1	"t": 2522772	"P": 1003.75	"F": 2}
{"v": 1	"t": 2522792	"P": 1001.75	"F": 1}
{"v": 1	"t": 2522812	"P": 1006.0	"F": 2}
{"v": 1	"t": 2522833	"P": 1006.75	"F": 2}
{"v": 1	"t": 2522853	"P": 1003.75	"F": 2}
{"v": 1	"t": 2522873	"P": 1000.25	"F": 2}
{"v": 1	"t": 2522894	"P": 1005.25	"F": 2}
{"v": 1	"t": 2522914	"P": 1007.75	"F": 1}
{"v": 1	"t": 2522934	"P": 1002.5	"F": 2}
{"v": 1	"t": 2522955	"P": 1001.75	"F": 1}
{"v": 1	"t": 2522975	"P": 1006.5	"F": 2}
{"v": 1	"t": 2522995	"P": 1007.5	"F": 2}
{"v": 1	"t": 2523016	"P": 1003.5	"F": 2}
{"v": 1	"t": 2523036	"P": 1003.0	"F": 1}
{"v": 1	"t": 2523057	"P": 1008.0	"F": 2}
{"v": 1	"t": 2523077	"P": 1003.25	"F": 1}
{"v": 1	"t": 2523097	"P": 1004.0	"F": 1}
{"v": 1	"t": 2523118	"P": 1007.0	"F": 2}
{"v": 1	"t": 2523138	"P": 1000.25	"F": 1}
{"v": 1	"t": 2523159	"P": 1007.5	"F": 2}
{"v": 1	"t": 2523179	"P": 1003.0	"F": 1}
{"v": 1	"t": 2523200	"P": 1003.25	"F": 1}
{"v": 1	"t": 2523220	"P": 1006.0	"F": 2}
{"v": 1	"t": 2523240	"P": 1004.5	"F": 2}
{"v": 1	"t": 2523261	"P": 1002.5	"F": 2}
{"v": 1	"t": 2523281	"P": 1003.5	"F": 2}
{"v": 1	"t": 2523301	"P": 1008.0	"F": 2	"C": 46.995	"D": 3254	"sn": 54091929832280	"file": "/data/device_log/data0000.out"}
{"v": 1	"t": 2523322	"P": 1006.75	"F": 2}
{"v": 1	"t": 2523342	"P": 1003.75	"F": 1}
{"v": 1	"t": 2523362	"P": 1002.25	"F": 2}
{"v": 1	"t": 2523383	"P": 1008.75	"F": 2}
{"v": 1	"t": 2523403	"P": 1004.5	"F": 2}
{"v": 1	"t": 2523423	"P": 1001.75	"F": 2}
{"v": 1	"t": 2523443	"P": 1002.25	"F": 2}
{"v": 1	"t": 2523464	"P": 1008.0	"F": 2}
{"v": 1	"t": 2523484	"P": 1008.25	"F": 2}
{"v": 1	"t": 2523504	"P": 1003.25	"F": 1}
{"v": 1	"t": 2523525	"P": 1000.75	"F": 1}
{"v": 1	"t": 2523545	"P": 1005.0	"F": 1}
{"v": 1	"t": 2523565	"P": 1006.0	"F": 2}
{"v": 1	"t": 2523586	"P": 1003.0	"F": 2}
{"v": 1	"t": 2523606	"P": 1001.25	"F": 1}
{"v": 1	"t": 2523626	"P": 1005.25	"F": 2}
{"v": 1	"t": 2523647	"P": 1007.5	"F": 2}
{"v": 1	"t": 2523667	"P": 1002.75	"F": 1}
{"v": 1	"t": 2523687	"P": 1000.0	"F": 2}
{"v": 1	"t": 2523707	"P": 1005.75	"F": 1}
{"v": 1	"t": 2523728	"P": 1004.75	"F": 2}
{"v": 1	"t": 2523748	"P": 1004.25	"F": 2}
{"v": 1	"t": 2523769	"P": 1006.0	"F": 1}
{"v": 1	"t": 2523789	"P": 1004.75	"F": 2}
{"v": 1	"t": 2523809	"P": 1002.75	"F": 1}
{"v": 1	"t": 2523830	"P": 1004.25	"F": 2}
{"v": 1	"t": 2523850	"P": 1006.25	"F": 1}
{"v": 1	"t": 2523870	"P": 1004.0	"F": 1}
{"v": 1	"t": 2523891	"P": 1001.25	"F": 2}
{"v": 1	"t": 2523911	"P": 1003.75	"F": 1}
{"v": 1	"t": 2523931	"P": 1005.75	"F": 2}
{"v": 1	"t": 2523952	"P": 1005.5	"F": 2}
{"v": 1	"t": 2523972	"P": 1001.0	"F": 1}
{"v": 1	"t": 2523992	"P": 1002.5	"F": 2}
{"v": 1	"t": 2524013	"P": 1008.75	"F": 1}
{"v": 1	"t": 2524033	"P": 1005.25	"F": 2}
{"v": 1	"t": 2524053	"P": 1002.25	"F": 1}
{"v": 1	"t": 2524074	"P": 1003.0	"F": 2}
{"v": 1	"t": 2524094	"P": 1006.25	"F": 1}
{"v": 1	"t": 2524114	"P": 1005.25	"F": 2}
{"v": 1	"t": 2524134	"P": 1001.25	"F": 2}
{"v": 1	"t": 2524155	"P": 1002.75	"F": 1}
{"v": 1	"t": 2524175	"P": 1008.75	"F": 2}
{"v": 1	"t": 2524195	"P": 1005.75	"F": 2}
{"v": 1	"t": 2524216	"P": 1001.0	"F": 1}
{"v": 1	"t": 2524236	"P": 1000.75	"F": 2}
{"v": 1	"t": 2524256	"P": 1006.25	"F": 2}
{"v": 1	"t": 2524277	"P": 1003.5	"F": 1}
{"v": 1	"t": 2524297	"P": 1002.5	"F": 1}
{"v": 1	"t": 2524318	"P": 1005.75	"F": 1	"C": 46.985	"D": 3254	"sn": 54091929832280	"file": "/data/device_log/data0000.out"}
{"v": 1	"t": 2524338	"P": 1004.75	"F": 1}
{"v": 1	"t": 2524358	"P": 1002.0	"F": 1}
{"v": 1	"t": 2524379	"P": 1006.5	"F": 1}
{"v": 1	"t": 2524399	"P": 1007.25	"F": 2}
{"v": 1	"t": 2524419	"P": 1003.75	"F": 1}
{"v": 1	"t": 2524440	"P": 1002.25	"F": 2}
{"v": 1	"t": 2524460	"P": 1003.75	"F": 1}
{"v": 1	"t": 2524480	"P": 1008.75	"F": 2}
{"v": 1	"t": 2524500	"P": 1005.75	"F": 1}
{"v": 1	"t": 2524521	"P": 1001.5	"F": 1}
{"v": 1	"t": 2524541	"P": 1004.0	"F": 1}
{"v": 1	"t": 2524561	"P": 1009.0	"F": 1}
{"v": 1	"t": 2524582	"P": 1005.25	"F": 1}
{"v": 1	"t": 2524602	"P": 1004.0	"F": 1}
{"v": 1	"t": 2524622	"P": 1003.25	"F": 1}
{"v": 1	"t": 2524643	"P": 1008.25	"F": 1}
{"v": 1	"t": 2524663	"P": 1006.0	"F": 2}
{"v": 1	"t": 2524683	"P": 1000.75	"F": 2}
{"v": 1	"t": 2524703	"P": 1001.5	"F": 2}
{"v": 1	"t": 2524724	"P": 1008.0	"F": 1}
{"v": 1	"t": 2524744	"P": 1004.75	"F": 2}
{"v": 1	"t": 2524764	"P": 1002.25	"F": 1}
{"v": 1	"t": 2524785	"P": 1003.25	"F": 2}
{"v": 1	"t": 2524805	"P": 1007.5	"F": 1}
{"v": 1	"t": 2524825	"P": 1007.75	"F": 2}
{"v": 1	"t": 2524846	"P": 1001.75	"F": 2}
{"v": 1	"t": 2524866	"P": 1003.75	"F": 1}
{"v": 1	"t": 2524886	"P": 1006.5	"F": 2}
{"v": 1	"t": 2524907	"P": 1004.25	"F": 2}
{"v": 1	"t": 2524927	"P": 999.75	"F": 1}
{"v": 1	"t": 2524947	"P": 1002.75	"F": 2}
{"v": 1	"t": 2524968	"P": 1009.25	"F": 2}
{"v": 1	"t": 2524988	"P": 1005.25	"F": 2}
{"v": 1	"t": 2525008	"P": 1002.75	"F": 1}
{"v": 1	"t": 2525029	"P": 1001.25	"F": 2}
{"v": 1	"t": 2525049	"P": 1010.25	"F": 2}
{"v": 1	"t": 2525069	"P": 1005.75	"F": 2}
{"v": 1	"t": 2525089	"P": 1002.25	"F": 2}
{"v": 1	"t": 2525110	"P": 1002.5	"F": 2}
{"v": 1	"t": 2525130	"P": 1006.25	"F": 2}
{"v": 1	"t": 2525150	"P": 1004.25	"F": 2}
{"v": 1	"t": 2525171	"P": 1003.0	"F": 2}
{"v": 1	"t": 2525191	"P": 1002.5	"F": 2}
{"v": 1	"t": 2525211	"P": 1006.0	"F": 2}
{"v": 1	"t": 2525232	"P": 1007.5	"F": 1}
{"v": 1	"t": 2525252	"P": 1004.75	"F": 1}
{"v": 1	"t": 2525272	"P": 1001.5	"F": 2}
{"v": 1	"t": 2525292	"P": 1005.25	"F": 2}
{"v": 1	"t": 2525313	"P": 1007.75	"F": 2}
{"v": 1	"t": 2525333	"P": 1002.0	"F": 2	"C": 47.025	"D": 3254	"sn": 54091929832280	"file": "/data/device_log/data0000.out"}
{"v": 1	"t": 2525353	"P": 1001.5	"F": 2}
{"v": 1	"t": 2525374	"P": 1006.25	"F": 2}
{"v": 1	"t": 2525394	"P": 1003.5	"F": 2}
{"v": 1	"t": 2525415	"P": 1001.0	"F": 2}
{"v": 1	"t": 2525435	"P": 1007.0	"F": 2}
{"v": 1	"t": 2525455	"P": 1004.0	"F": 2}
{"v": 1	"t": 2525476	"P": 1002.5	"F": 1}
{"v": 1	"t": 2525496	"P": 1003.5	"F": 2}
{"v": 1	"t": 2525516	"P": 1007.75	"F": 2}
{"v": 1	"t": 2525537	"P": 1007.25	"F": 2}
{"v": 1	"t": 2525557	"P": 1000.0	"F": 2}
{"v": 1	"t": 2525577	"P": 1000.5	"F": 2}
{"v": 1	"t": 2525597	"P": 1006.75	"F": 1}
{"v": 1	"t": 2525618	"P": 1005.75	"F": 2}
{"v": 1	"t": 2525638	"P": 1003.5	"F": 2}
{"v": 1	"t": 2525658	"P": 1001.5	"F": 2}
{"v": 1	"t": 2525679	"P": 1005.5	"F": 1}
{"v": 1	"t": 2525699	"P": 1007.5	"F": 2}
{"v": 1	"t": 2525719	"P": 1005.0	"F": 2}
{"v": 1	"t": 2525740	"P": 1002.25	"F": 2}
{"v": 1	"t": 2525760	"P": 1003.75	"F": 2}
{"v": 1	"t": 2525780	"P": 1009.25	"F": 2}
{"v": 1	"t": 2525800	"P": 1003.75	"F": 2}
{"v": 1	"t": 2525821	"P": 1002.25	"F": 2}
{"v": 1	"t": 2525841	"P": 1004.25	"F": 2}
{"v": 1	"t": 2525861	"P": 1008.75	"F": 2}
{"v": 1	"t": 2525882	"P": 1003.5	"F": 1}
{"v": 1	"t": 2525902	"P": 1003.0	"F": 2}
{"v": 1	"t": 2525922	"P": 1003.5	"F": 2}
{"v": 1	"t": 2525943	"P": 1009.0	"F": 1}
{"v": 1	"t": 2525963	"P": 1003.0	"F": 2}
{"v": 1	"t": 2525984	"P": 1005.0	"F": 1}
{"v": 1	"t": 2526004	"P": 1005.75	"F": 2}
{"v": 1	"t": 2526024	"P": 1003.5	"F": 2}
{"v": 1	"t": 2526045	"P": 1002.25	"F": 1}
{"v": 1	"t": 2526065	"P": 1007.5	"F": 2}
{"v": 1	"t": 2526085	"P": 1005.25	"F": 2}
{"v": 1	"t": 2526106	"P": 1003.0	"F": 2}
{"v": 1	"t": 2526126	"P": 1002.0	"F": 1}
{"v": 1	"t": 2526146	"P": 1008.25	"F": 2}
{"v": 1	"t": 2526167	"P": 1005.25	"F": 1}
{"v": 1	"t": 2526187	"P": 1003.5	"F": 1}
{"v": 1	"t": 2526207	"P": 1003.5	"F": 2}
{"v": 1	"t": 2526227	"P": 1006.75	"F": 2}
{"v": 1	"t": 2526248	"P": 1007.25	"F": 2}
{"v": 1	"t": 2526268	"P": 1003.25	"F": 2}
{"v": 1	"t": 2526288	"P": 1001.25	"F": 1}
{"v": 1	"t": 2526309	"P": 1005.5	"F": 2}
{"v": 1	"t": 2526329	"P": 1007.75	"F": 2}
{"v": 1	"t": 2526349	"P": 1004.75	"F": 1	"C": 47.02	"D": 3254	"sn": 54091929832280	"file": "/data/device_log/data0000.out"}
{"v": 1	"t": 2526370	"P": 1002.25	"F": 2}
{"v": 1	"t": 2526390	"P": 1005.25	"F": 1}
{"v": 1	"t": 2526410	"P": 1007.5	"F": 2}
{"v": 1	"t": 2526431	"P": 1003.0	"F": 2}
{"v": 1	"t": 2526451	"P": 1002.0	"F": 1}
{"v": 1	"t": 2526471	"P": 1004.25	"F": 2}
{"v": 1	"t": 2526491	"P": 1005.75	"F": 1}
{"v": 1	"t": 2526512	"P": 1005.25	"F": 1}
{"v": 1	"t": 2526532	"P": 1003.0	"F": 1}
{"v": 1	"t": 2526553	"P": 1006.75	"F": 1}
{"v": 1	"t": 2526573	"P": 1004.25	"F": 1}
{"v": 1	"t": 2526594	"P": 1003.5	"F": 2}
{"v": 1	"t": 2526614	"P": 1004.25	"F": 2}
{"v": 1	"t": 2526635	"P": 1001.75	"F": 1}
{"v": 1	"t": 2526655	"P": 1007.25	"F": 2}
{"v": 1	"t": 2526676	"P": 1003.75	"F": 1}
{"v": 1	"t": 2526696	"P": 1002.75	"F": 2}
{"v": 1	"t": 2526717	"P": 1007.0	"F": 1}
{"v": 1	"t": 2526737	"P": 1004.5	"F": 1}
{"v": 1	"t": 2526757	"P": 1002.0	"F": 2}
{"v": 1	"t": 2526777	"P": 1007.25	"F": 1}
{"v": 1	"t": 2526798	"P": 1006.0	"F": 1}
{"v": 1	"t": 2526818	"P": 1004.5	"F": 2}
{"v": 1	"t": 2526838	"P": 1001.75	"F": 1}
{"v": 1	"t": 2526859	"P": 1004.5	"F": 2}
{"v": 1	"t": 2526879	"P": 1008.5	"F": 2}
{"v": 1	"t": 2526899	"P": 1004.25	"F": 1}
{"v": 1	"t": 2526920	"P": 1001.25	"F": 2}
{"v": 1	"t": 2526940	"P": 1004.75	"F": 1}
{"v": 1	"t": 2526960	"P": 1009.0	"F": 1}
{"v": 1	"t": 2526980	"P": 1005.0	"F": 1}
{"v": 1	"t": 2527001	"P": 1003.0	"F": 1}
{"v": 1	"t": 2527021	"P": 1004.75	"F": 1}
{"v": 1	"t": 2527041	"P": 1008.0	"F": 2}
{"v": 1	"t": 2527062	"P": 1006.0	"F": 1}
{"v": 1	"t": 2527082	"P": 1003.5	"F": 2}
{"v": 1	"t": 2527102	"P": 1002.5	"F": 2}
{"v": 1	"t": 2527123	"P": 1008.5	"F": 1}
{"v": 1	"t": 2527143	"P": 1006.25	"F": 2}
{"v": 1	"t": 2527163	"P": 1003.75	"F": 2}
{"v": 1	"t": 2527183	"P": 1001.5	"F": 2}
{"v": 1	"t": 2527204	"P": 1008.0	"F": 2}
{"v": 1	"t": 2527224	"P": 1006.25	"F": 2}
{"v": 1	"t": 2527245	"P": 1003.75	"F": 2}
{"v": 1	"t": 2527265	"P": 1005.75	"F": 1}
{"v": 1	"t": 2527286	"P": 1003.5	"F": 2}
{"v": 1	"t": 2527306	"P": 1002.75	"F": 1}
{"v": 1	"t": 2527326	"P": 1003.25	"F": 1}
{"v": 1	"t": 2527346	"P": 1008.0	"F": 2}
{"v": 1	"t": 2527367	"P": 1005.5	"F": 2	"C": 47.02	"D": 3254	"sn": 54091929832280	"file": "/data/device_log/data0000.out"}
{"v": 1	"t": 2527387	"P": 1002.0	"F": 2}
{"v": 1	"t": 2527407	"P": 1003.0	"F": 1}
{"v": 1	"t": 2527428	"P": 1005.75	"F": 1}
{"v": 1	"t": 2527448	"P": 1005.75	"F": 2}
{"v": 1	"t": 2527468	"P": 1001.25	"F": 2}
{"v": 1	"t": 2527489	"P": 1003.75	"F": 2}
{"v": 1	"t": 2527509	"P": 1007.5	"F": 2}
{"v": 1	"t": 2527529	"P": 1006.5	"F": 2}
{"v": 1	"t": 2527549	"P": 1002.5	"F": 2}
{"v": 1	"t": 2527570	"P": 1001.5	"F": 2}
{"v": 1	"t": 2527590	"P": 1008.25	"F": 2}
{"v": 1	"t": 2527610	"P": 1005.75	"F": 2}
{"v": 1	"t": 2527631	"P": 1001.0	"F": 2}
{"v": 1	"t": 2527651	"P": 1002.75	"F": 1}
{"v": 1	"t": 2527671	"P": 1009.0	"F": 2}
{"v": 1	"t": 2527692	"P": 1004.75	"F": 1}
{"v": 1	"t": 2527712	"P": 1001.75	"F": 1}
{"v": 1	"t": 2527732	"P": 1002.0	"F": 1}
{"v": 1	"t": 2527753	"P": 1008.0	"F": 1}
{"v": 1	"t": 2527773	"P": 1005.25	"F": 2}
{"v": 1	"t": 2527793	"P": 1001.25	"F": 1}
{"v": 1	"t": 2527814	"P": 1006.25	"F": 1}
{"v": 1	"t": 2527834	"P": 1005.25	"F": 2}
{"v": 1	"t": 2527855	"P": 1001.25	"F": 2}
{"v": 1	"t": 2527875	"P": 1004.75	"F": 2}
{"v": 1	"t": 2527895	"P": 1008.75	"F": 1}
{"v": 1	"t": 2527915	"P": 1006.25	"F": 2}
{"v": 1	"t": 2527936	"P": 1003.0	"F": 2}
{"v": 1	"t": 2527956	"P": 1004.0	"F": 2}
{"v": 1	"t": 2527976	"P": 1008.5	"F": 2}
{"v": 1	"t": 2527997	"P": 1006.0	"F": 2}
{"v": 1	"t": 2528017	"P": 1002.25	"F": 2}
{"v": 1	"t": 2528037	"P": 1002.5	"F": 1}
{"v": 1	"t": 2528058	"P": 1008.25	"F": 1}
{"v": 1	"t": 2528078	"P": 1005.75	"F": 2}
{"v": 1	"t": 2528098	"P": 1003.0	"F": 1}
{"v": 1	"t": 2528118	"P": 1000.25	"F": 1}
{"v": 1	"t": 2528139	"P": 1008.5	"F": 2}
{"v": 1	"t": 2528159	"P": 1004.75	"F": 2}
{"v": 1	"t": 2528179	"P": 1004.0	"F": 2}
{"v": 1	"t": 2528200	"P": 1002.25	"F": 1}
{"v": 1	"t": 2528220	"P": 1006.75	"F": 1}
{"v": 1	"t": 2528240	"P": 1005.75	"F": 1}
{"v": 1	"t": 2528261	"P": 1003.5	"F": 2}
{"v": 1	"t": 2528281	"P": 1000.0	"F": 1}
{"v": 1	"t": 2528301	"P": 1006.25	"F": 2}
{"v": 1	"t": 2528322	"P": 1007.25	"F": 2}
{"v": 1	"t": 2528342	"P": 1003.25	"F": 2}
{"v": 1	"t": 2528362	"P": 1004.5	"F": 1}
{"v": 1	"t": 2528383	"P": 1006.25	"F": 1	"C": 47.055	"D": 3254	"sn": 54091929832280	"file": "/data/device_log/data0000.out"}
{"v": 1	"t": 2528403	"P": 1004.0	"F": 1}
{"v": 1	"t": 2528424	"P": 1004.75	"F": 1}
{"v": 1	"t": 2528444	"P": 1007.0	"F": 2}
{"v": 1	"t": 2528464	"P": 1004.5	"F": 1}
{"v": 1	"t": 2528485	"P": 1002.5	"F": 2}
{"v": 1	"t": 2528505	"P": 1007.25	"F": 2}
{"v": 1	"t": 2528526	"P": 1003.75	"F": 2}
{"v": 1	"t": 2528546	"P": 1000.75	"F": 1}
{"v": 1	"t": 2528566	"P": 1004.0	"F": 2}
{"v": 1	"t": 2528586	"P": 1008.75	"F": 1}
{"v": 1	"t": 2528607	"P": 1003.5	"F": 2}
{"v": 1	"t": 2528627	"P": 1000.5	"F": 1}
{"v": 1	"t": 2528647	"P": 1001.75	"F": 2}
{"v": 1	"t": 2528668	"P": 1007.25	"F": 2}
{"v": 1	"t": 2528688	"P": 1003.75	"F": 1}
{"v": 1	"t": 2528708	"P": 1003.5	"F": 2}
{"v": 1	"t": 2528729	"P": 1002.5	"F": 1}
{"v": 1	"t": 2528749	"P": 1007.5	"F": 2}
{"v": 1	"t": 2528769	"P": 1004.75	"F": 1}
{"v": 1	"t": 2528789	"P": 1002.75	"F": 2}
{"v": 1	"t": 2528810	"P": 1003.25	"F": 2}
{"v": 1	"t": 2528830	"P": 1006.75	"F": 2}
{"v": 1	"t": 2528850	"P": 1005.25	"F": 2}
{"v": 1	"t": 2528871	"P": 1002.5	"F": 2}
{"v": 1	"t": 2528891	"P": 1002.5	"F": 2}
{"v": 1	"t": 2528911	"P": 1007.0	"F": 2}
{"v": 1	"t": 2528932	"P": 1004.75	"F": 1}
{"v": 1	"t": 2528952	"P": 1004.0	"F": 2}
{"v": 1	"t": 2528973	"P": 1007.5	"F": 2}
{"v": 1	"t": 2528993	"P": 1004.75	"F": 2}
{"v": 1	"t": 2529013	"P": 999.75	"F": 2}
{"v": 1	"t": 2529034	"P": 1005.25	"F": 2}
{"v": 1	"t": 2529054	"P": 1007.0	"F": 2}
{"v": 1	"t": 2529074	"P": 1003.75	"F": 2}
{"v": 1	"t": 2529094	"P": 1001.5	"F": 2}
{"v": 1	"t": 2529115	"P": 1003.25	"F": 1}
{"v": 1	"t": 2529135	"P": 1008.5	"F": 2}
{"v": 1	"t": 2529155	"P": 1006.0	"F": 2}
{"v": 1	"t": 2529176	"P": 1001.0	"F": 2}
{"v": 1	"t": 2529196	"P": 1001.5	"F": 2}
{"v": 1	"t": 2529216	"P": 1005.25	"F": 1}
{"v": 1	"t": 2529237	"P": 1007.75	"F": 2}
{"v": 1	"t": 2529257	"P": 1003.75	"F": 2}
{"v": 1	"t": 2529277	"P": 1002.0	"F": 1}
{"v": 1	"t": 2529298	"P": 1009.75	"F": 1}
{"v": 1	"t": 2529318	"P": 1007.0	"F": 1}
{"v": 1	"t": 2529338	"P": 1003.5	"F": 1}
{"v": 1	"t": 2529358	"P": 1000.75	"F": 2}
{"v": 1	"t": 2529379	"P": 1006.5	"F": 1}
{"v": 1	"t": 2529399	"P": 1007.5	"F": 2	"C": 47.035	"D": 3254	"sn": 54091929832280	"file": "/data/device_log/data0000.out"}
{"v": 1	"t": 2529419	"P": 1001.75	"F": 2}
{"v": 1	"t": 2529440	"P": 1000.25	"F": 1}
{"v": 1	"t": 2529460	"P": 1006.5	"F": 2}
{"v": 1	"t": 2529480	"P": 1005.75	"F": 1}
{"v": 1	"t": 2529501	"P": 1003.0	"F": 2}
{"v": 1	"t": 2529521	"P": 1006.5	"F": 2}
{"v": 1	"t": 2529542	"P": 1005.75	"F": 2}
{"v": 1	"t": 2529562	"P": 1002.25	"F": 1}
{"v": 1	"t": 2529582	"P": 1006.5	"F": 2}
{"v": 1	"t": 2529603	"P": 1008.5	"F": 2}
{"v": 1	"t": 2529623	"P": 1003.75	"F": 2}
{"v": 1	"t": 2529643	"P": 1002.5	"F": 2}
{"v": 1	"t": 2529664	"P": 1003.75	"F": 2}
{"v": 1	"t": 2529684	"P": 1008.25	"F": 2}
{"v": 1	"t": 2529704	"P": 1003.5	"F": 2}
{"v": 1	"t": 2529724	"P": 1002.25	"F": 1}
{"v": 1	"t": 2529745	"P": 1002.5	"F": 1}
{"v": 1	"t": 2529765	"P": 1006.0	"F": 2}
{"v": 1	"t": 2529785	"P": 1005.5	"F": 1}
{"v": 1	"t": 2529806	"P": 1005.25	"F": 1}
{"v": 1	"t": 2529826	"P": 1002.75	"F": 1}
{"v": 1	"t": 2529846	"P": 1007.0	"F": 2}
{"v": 1	"t": 2529867	"P": 1006.75	"F": 1}
{"v": 1	"t": 2529887	"P": 1002.75	"F": 1}
{"v": 1	"t": 2529907	"P": 1002.25	"F": 2}
{"v": 1	"t": 2529928	"P": 1007.25	"F": 1}
{"v": 1	"t": 2529948	"P": 1007.25	"F": 2}
{"v": 1	"t": 2529968	"P": 1003.5	"F": 1}
{"v": 1	"t": 2529988	"P": 1001.75	"F": 1}
{"v": 1	"t": 2530009	"P": 1007.75	"F": 1}
{"v": 1	"t": 2530029	"P": 1007.25	"F": 1}
{"v": 1	"t": 2530049	"P": 1002.25	"F": 2}
{"v": 1	"t": 2530070	"P": 1003.75	"F": 1}
{"v": 1	"t": 2530090	"P": 1005.75	"F": 1}
{"v": 1	"t": 2530111	"P": 1002.25	"F": 1}
{"v": 1	"t": 2530131	"P": 1006.75	"F": 1}
{"v": 1	"t": 2530152	"P": 1004.5	"F": 1}
{"v": 1	"t": 2530172	"P": 1003.75	"F": 1}
{"v": 1	"t": 2530193	"P": 1006.5	"F": 1}
{"v": 1	"t": 2530213	"P": 1003.25	"F": 1}
{"v": 1	"t": 2530234	"P": 1003.25	"F": 1}
{"v": 1	"t": 2530254	"P": 1008.5	"F": 1}
{"v": 1	"t": 2530274	"P": 1003.75	"F": 1}
{"v": 1	"t": 2530295	"P": 1003.25	"F": 1}
{"v": 1	"t": 2530315	"P": 1007.75	"F": 1}
{"v": 1	"t": 2530335	"P": 1006.25	"F": 1}
{"v": 1	"t": 2530356	"P": 1003.0	"F": 2}
{"v": 1	"t": 2530376	"P": 1001.5	"F": 1}
{"v": 1	"t": 2530396	"P": 1005.25	"F": 2}
{"v": 1	"t": 2530417	"P": 1006.25	"F": 1	"C": 47.025	"D": 3254	"sn": 54091929832280	"file": "/data/device_log/data0000.out"}
{"v": 1	"t": 2530437	"P": 1003.75	"F": 1}
{"v": 1	"t": 2530457	"P": 1001.75	"F": 1}
{"v": 1	"t": 2530477	"P": 1006.25	"F": 2}
{"v": 1	"t": 2530498	"P": 1008.75	"F": 1}
{"v": 1	"t": 2530518	"P": 1004.25	"F": 1}
{"v": 1	"t": 2530538	"P": 1002.75	"F": 1}
{"v": 1	"t": 2530559	"P": 1004.75	"F": 1}
{"v": 1	"t": 2530579	"P": 1007.25	"F": 2}
{"v": 1	"t": 2530599	"P": 1005.75	"F": 2}
{"v": 1	"t": 2530620	"P": 1001.75	"F": 2}
{"v": 1	"t": 2530640	"P": 1004.0	"F": 1}
{"v": 1	"t": 2530660	"P": 1008.75	"F": 1}
{"v": 1	"t": 2530680	"P": 1005.25	"F": 2}
{"v": 1	"t": 2530701	"P": 1004.5	"F": 1}
{"v": 1	"t": 2530721	"P": 1002.5	"F": 1}
{"v": 1	"t": 2530741	"P": 1006.75	"F": 1}
{"v": 1	"t": 2530762	"P": 1004.75	"F": 2}
{"v": 1	"t": 2530782	"P": 1004.25	"F": 1}
{"v": 1	"t": 2530803	"P": 1007.75	"F": 1}
{"v": 1	"t": 2530823	"P": 1005.25	"F": 1}
{"v": 1	"t": 2530843	"P": 1001.25	"F": 2}
{"v": 1	"t": 2530864	"P": 1005.5	"F": 2}
{"v": 1	"t": 2530884	"P": 1006.25	"F": 2}
{"v": 1	"t": 2530904	"P": 1004.75	"F": 2}
{"v": 1	"t": 2530925	"P": 1002.25	"F": 2}
{"v": 1	"t": 2530945	"P": 1004.75	"F": 2}
{"v": 1	"t": 2530965	"P": 1009.0	"F": 1}
{"v": 1	"t": 2530986	"P": 1004.5	"F": 2}
{"v": 1	"t": 2531006	"P": 1001.25	"F": 1}
{"v": 1	"t": 2531026	"P": 1004.0	"F": 1}
{"v": 1	"t": 2531046	"P": 1007.75	"F": 2}
{"v": 1	"t": 2531067	"P": 1004.25	"F": 1}
{"v": 1	"t": 2531087	"P": 1002.75	"F": 2}
{"v": 1	"t": 2531107	"P": 1003.5	"F": 1}
{"v": 1	"t": 2531128	"P": 1008.75	"F": 2}
{"v": 1	"t": 2531148	"P": 1005.5	"F": 2}
{"v": 1	"t": 2531168	"P": 1003.0	"F": 2}
{"v": 1	"t": 2531189	"P": 1003.0	"F": 2}
{"v": 1	"t": 2531209	"P": 1008.75	"F": 1}
{"v": 1	"t": 2531229	"P": 1004.75	"F": 2}
{"v": 1	"t": 2531250	"P": 1001.0	"F": 2}
{"v": 1	"t": 2531270	"P": 1004.0	"F": 2}
{"v": 1	"t": 2531290	"P": 1009.0	"F": 2}
{"v": 1	"t": 2531311	"P": 1004.25	"F": 2}
{"v": 1	"t": 2531331	"P": 1002.5	"F": 2}
{"v": 1	"t": 2531351	"P": 1005.25	"F": 1}
{"v": 1	"t": 2531372	"P": 1003.75	"F": 1}
{"v": 1	"t": 2531392	"P": 1003.5	"F": 2}
{"v": 1	"t": 2531412	"P": 1005.5	"F": 2}
{"v": 1	"t": 2531433	"P": 1007.5	"F": 2	"C": 47.06	"D": 3254	"sn": 54091929832280	"file": "/data/device_log/data0000.out"}
{"v": 1	"t": 2531453	"P": 1003.75	"F": 2}
{"v": 1	"t": 2531473	"P": 1001.75	"F": 1}
{"v": 1	"t": 2531494	"P": 1006.0	"F": 2}
{"v": 1	"t": 2531514	"P": 1008.25	"F": 2}
{"v": 1	"t": 2531534	"P": 1005.5	"F": 2}
{"v": 1	"t": 2531555	"P": 1001.0	"F": 2}
{"v": 1	"t": 2531575	"P": 1003.5	"F": 2}
{"v": 1	"t": 2531595	"P": 1007.0	"F": 2}
{"v": 1	"t": 2531615	"P": 1004.75	"F": 2}
{"v": 1	"t": 2531636	"P": 1002.0	"F": 2}
{"v": 1	"t": 2531656	"P": 1007.0	"F": 2}
{"v": 1	"t": 2531676	"P": 1008.5	"F": 2}
{"v": 1	"t": 2531697	"P": 1005.5	"F": 2}
{"v": 1	"t": 2531717	"P": 1000.75	"F": 2}
{"v": 1	"t": 2531737	"P": 1004.25	"F": 2}
{"v": 1	"t": 2531758	"P": 1009.5	"F": 2}
{"v": 1	"t": 2531778	"P": 1005.75	"F": 2}
{"v": 1	"t": 2531798	"P": 1002.75	"F": 2}
{"v": 1	"t": 2531819	"P": 1003.0	"F": 1}
{"v": 1	"t": 2531839	"P": 1007.25	"F": 2}
{"v": 1	"t": 2531859	"P": 1005.75	"F": 2}
{"v": 1	"t": 2531880	"P": 1001.75	"F": 2}
{"v": 1	"t": 2531900	"P": 1006.75	"F": 1}
{"v": 1	"t": 2531920	"P": 1007.0	"F": 2}
{"v": 1	"t": 2531941	"P": 1005.0	"F": 2}
{"v": 1	"t": 2531961	"P": 1002.25	"F": 2}
{"v": 1	"t": 2531981	"P": 1004.5	"F": 1}
{"v": 1	"t": 2532001	"P": 1006.5	"F": 2}
{"v": 1	"t": 2532022	"P": 1004.25	"F": 2}
{"v": 1	"t": 2532042	"P": 1002.0	"F": 1}
{"v": 1	"t": 2532062	"P": 1003.75	"F": 1}
{"v": 1	"t": 2532083	"P": 1008.5	"F": 2}
{"v": 1	"t": 2532103	"P": 1005.25	"F": 1}
{"v": 1	"t": 2532123	"P": 1002.5	"F": 1}
{"v": 1	"t": 2532144	"P": 1004.0	"F": 2}
{"v": 1	"t": 2532164	"P": 1007.0	"F": 1}
{"v": 1	"t": 2532184	"P": 1004.25	"F": 2}
{"v": 1	"t": 2532204	"P": 1002.75	"F": 2}
{"v": 1	"t": 2532225	"P": 1004.25	"F": 1}
{"v": 1	"t": 2532245	"P": 1009.0	"F": 2}
{"v": 1	"t": 2532265	"P": 1006.5	"F": 2}
{"v": 1	"t": 2532286	"P": 1002.75	"F": 1}
{"v": 1	"t": 2532306	"P": 1001.5	"F": 2}
{"v": 1	"t": 2532326	"P": 1006.5	"F": 2}
{"v": 1	"t": 2532347	"P": 1006.25	"F": 2}
{"v": 1	"t": 2532367	"P": 1003.5	"F": 2}
{"v": 1	"t": 2532387	"P": 1000.75	"F": 1}
{"v": 1	"t": 2532408	"P": 1009.25	"F": 2}
{"v": 1	"t": 2532428	"P": 1003.0	"F": 1}
{"v": 1	"t": 2532449	"P": 1002.75	"F": 2	"C": 47.03	"D": 3254	"sn": 54091929832280	"file": "/data/device_log/data0000.out"}
{"v": 1	"t": 2532469	"P": 1005.5	"F": 2}
{"v": 1	"t": 2532489	"P": 1005.5	"F": 2}
{"v": 1	"t": 2532509	"P": 1004.0	"F": 2}
{"v": 1	"t": 2532530	"P": 1002.0	"F": 2}
{"v": 1	"t": 2532550	"P": 1007.5	"F": 2}
{"v": 1	"t": 2532570	"P": 1006.75	"F": 2}
{"v": 1	"t": 2532591	"P": 1003.5	"F": 1}
{"v": 1	"t": 2532611	"P": 1001.0	"F": 2}
{"v": 1	"t": 2532631	"P": 1007.25	"F": 1}
{"v": 1	"t": 2532651	"P": 1006.5	"F": 2}
{"v": 1	"t": 2532672	"P": 1003.75	"F": 1}
{"v": 1	"t": 2532692	"P": 1001.25	"F": 1}
{"v": 1	"t": 2532712	"P": 1006.25	"F": 2}
{"v": 1	"t": 2532733	"P": 1007.75	"F": 1}
{"v": 1	"t": 2532753	"P": 1003.0	"F": 1}
{"v": 1	"t": 2532773	"P": 1001.0	"F": 1}
{"v": 1	"t": 2532794	"P": 1004.25	"F": 1}
{"v": 1	"t": 2532814	"P": 1007.75	"F": 1}
{"v": 1	"t": 2532834	"P": 1005.5	"F": 2}
{"v": 1	"t": 2532854	"P": 1004.0	"F": 1}
{"v": 1	"t": 2532875	"P": 1002.25	"F": 1}
{"v": 1	"t": 2532895	"P": 1006.5	"F": 1}
{"v": 1	"t": 2532915	"P": 1005.75	"F": 2}
{"v": 1	"t": 2532936	"P": 1002.75	"F": 1}
{"v": 1	"t": 2532956	"P": 1005.0	"F": 1}
{"v": 1	"t": 2532977	"P": 1005.0	"F": 2}
{"v": 1	"t": 2532997	"P": 1000.25	"F": 1}
{"v": 1	"t": 2533017	"P": 1005.0	"F": 2}
{"v": 1	"t": 2533038	"P": 1007.5	"F": 2}
{"v": 1	"t": 2533058	"P": 1004.5	"F": 1}
{"v": 1	"t": 2533078	"P": 1001.0	"F": 1}
{"v": 1	"t": 2533099	"P": 1002.25	"F": 2}
{"v": 1	"t": 2533119	"P": 1008.0	"F": 2}
{"v": 1	"t": 2533139	"P": 1003.25	"F": 2}
{"v": 1	"t": 2533160	"P": 1000.25	"F": 1}
{"v": 1	"t": 2533180	"P": 1001.5	"F": 1}
{"v": 1	"t": 2533200	"P": 1007.5	"F": 2}
{"v": 1	"t": 2533220	"P": 1005.5	"F": 1}
{"v": 1	"t": 2533241	"P": 1001.75	"F": 1}
{"v": 1	"t": 2533261	"P": 1001.5	"F": 2}
{"v": 1	"t": 2533281	"P": 1008.5	"F": 1}
{"v": 1	"t": 2533302	"P": 1005.25	"F": 2}
{"v": 1	"t": 2533322	"P": 1003.0	"F": 1}
{"v": 1	"t": 2533342	"P": 1001.25	"F": 1}
{"v": 1	"t": 2533363	"P": 1007.5	"F": 1}
{"v": 1	"t": 2533383	"P": 1006.0	"F": 2}
{"v": 1	"t": 2533403	"P": 1005.0	"F": 2}
{"v": 1	"t": 2533423	"P": 1001.25	"F": 2}
{"v": 1	"t": 2533444	"P": 1007.0	"F": 2}
{"v": 1	"t": 2533464	"P": 1008.25	"F": 2	"C": 47.0	"D": 3254	"sn": 54091929832280	"file": "/data/device_log/data0000.out"}
{"v": 1	"t": 2533484	"P": 1004.25	"F": 2}
{"v": 1	"t": 2533505	"P": 1005.5	"F": 2}
{"v": 1	"t": 2533525	"P": 1007.75	"F": 1}
{"v": 1	"t": 2533546	"P": 1002.75	"F": 2}
{"v": 1	"t": 2533566	"P": 1006.75	"F": 1}
{"v": 1	"t": 2533587	"P": 1005.0	"F": 1}
{"v": 1	"t": 2533607	"P": 1004.0	"F": 1}
{"v": 1	"t": 2533628	"P": 1007.75	"F": 1}
{"v": 1	"t": 2533648	"P": 1004.0	"F": 1}
{"v": 1	"t": 2533669	"P": 1004.75	"F": 2}
{"v": 1	"t": 2533689	"P": 1007.25	"F": 2}
{"v": 1	"t": 2533709	"P": 1001.75	"F": 2}
{"v": 1	"t": 2533730	"P": 1005.0	"F": 1}
{"v": 1	"t": 2533750	"P": 1007.0	"F": 2}
{"v": 1	"t": 2533770	"P": 1005.0	"F": 1}
{"v": 1	"t": 2533791	"P": 1001.75	"F": 1}
{"v": 1	"t": 2533811	"P": 1003.0	"F": 1}
{"v": 1	"t": 2533831	"P": 1006.5	"F": 1}
{"v": 1	"t": 2533852	"P": 1006.75	"F": 1}
{"v": 1	"t": 2533872	"P": 1004.75	"F": 2}
{"v": 1	"t": 2533892	"P": 1001.5	"F": 1}
{"v": 1	"t": 2533912	"P": 1006.75	"F": 2}
{"v": 1	"t": 2533933	"P": 1006.75	"F": 2}
{"v": 1	"t": 2533953	"P": 1005.0	"F": 2}
{"v": 1	"t": 2533973	"P": 1001.25	"F": 2}
{"v": 1	"t": 2533994	"P": 1005.5	"F": 2}
{"v": 1	"t": 2534014	"P": 1007.5	"F": 1}
{"v": 1	"t": 2534034	"P": 1007.0	"F": 1}
{"v": 1	"t": 2534055	"P": 1002.25	"F": 1}
{"v": 1	"t": 2534075	"P": 1004.0	"F": 1}
{"v": 1	"t": 2534095	"P": 1007.5	"F": 1}
{"v": 1	"t": 2534115	"P": 1006.5	"F": 1}
{"v": 1	"t": 2534136	"P": 1001.0	"F": 1}
{"v": 1	"t": 2534156	"P": 1003.75	"F": 2}
{"v": 1	"t": 2534176	"P": 1009.5	"F": 1}
{"v": 1	"t": 2534197	"P": 1003.25	"F": 2}
{"v": 1	"t": 2534217	"P": 1003.0	"F": 1}
{"v": 1	"t": 2534238	"P": 1007.5	"F": 2}
{"v": 1	"t": 2534258	"P": 1003.75	"F": 1}
{"v": 1	"t": 2534278	"P": 1003.25	"F": 2}
{"v": 1	"t": 2534299	"P": 1005.75	"F": 1}
{"v": 1	"t": 2534319	"P": 1007.5	"F": 2}
{"v": 1	"t": 2534339	"P": 1005.75	"F": 1}
{"v": 1	"t": 2534359	"P": 1002.25	"F": 1}
{"v": 1	"t": 2534380	"P": 1003.25	"F": 1}
{"v": 1	"t": 2534400	"P": 1008.5	"F": 2}
{"v": 1	"t": 2534420	"P": 1006.0	"F": 1}
{"v": 1	"t": 2534441	"P": 1001.75	"F": 1}
{"v": 1	"t": 2534461	"P": 1002.0	"F": 2}
{"v": 1	"t": 2534481	"P": 1006.5	"F": 2	"C": 47.04	"D": 3254	"sn": 54091929832280	"file": "/data/device_log/data0000.out"}
{"v": 1	"t": 2534502	"P": 1006.0	"F": 1}
{"v": 1	"t": 2534522	"P": 1003.5	"F": 2}
{"v": 1	"t": 2534542	"P": 1002.5	"F": 1}
{"v": 1	"t": 2534563	"P": 1009.25	"F": 1}
{"v": 1	"t": 2534583	"P": 1006.5	"F": 2}
{"v": 1	"t": 2534603	"P": 1003.25	"F": 2}
{"v": 1	"t": 2534623	"P": 1002.5	"F": 1}
{"v": 1	"t": 2534644	"P": 1008.25	"F": 2}
{"v": 1	"t": 2534664	"P": 1006.75	"F": 1}
{"v": 1	"t": 2534684	"P": 1002.5	"F": 1}
{"v": 1	"t": 2534705	"P": 1002.0	"F": 2}
{"v": 1	"t": 2534725	"P": 1006.0	"F": 1}
{"v": 1	"t": 2534745	"P": 1008.0	"F": 2}
{"v": 1	"t": 2534766	"P": 1002.0	"F": 2}
{"v": 1	"t": 2534786	"P": 1005.75	"F": 2}
{"v": 1	"t": 2534807	"P": 1008.25	"F": 1}
{"v": 1	"t": 2534827	"P": 1004.25	"F": 1}
{"v": 1	"t": 2534847	"P": 1002.5	"F": 1}
{"v": 1	"t": 2534867	"P": 1006.5	"F": 1}
{"v": 1	"t": 2534888	"P": 1006.25	"F": 2}
{"v": 1	"t": 2534908	"P": 1005.25	"F": 1}
{"v": 1	"t": 2534928	"P": 1003.5	"F": 1}
{"v": 1	"t": 2534949	"P": 1005.0	"F": 1}
{"v": 1	"t": 2534969	"P": 1006.0	"F": 2}
{"v": 1	"t": 2534989	"P": 1004.5	"F": 1}
{"v": 1	"t": 2535010	"P": 1001.75	"F": 1}
{"v": 1	"t": 2535030	"P": 1005.5	"F": 2}
{"v": 1	"t": 2535050	"P": 1007.0	"F": 1}
{"v": 1	"t": 2535071	"P": 1002.0	"F": 1}
{"v": 1	"t": 2535091	"P": 1000.25	"F": 1}
{"v": 1	"t": 2535111	"P": 1007.25	"F": 1}
{"v": 1	"t": 2535132	"P": 1005.75	"F": 1}
{"v": 1	"t": 2535152	"P": 1002.5	"F": 2}
{"v": 1	"t": 2535172	"P": 1001.5	"F": 1}
{"v": 1	"t": 2535192	"P": 1006.25	"F": 1}
{"v": 1	"t": 2535213	"P": 1007.0	"F": 1}
{"v": 1	"t": 2535233	"P": 1004.75	"F": 2}
{"v": 1	"t": 2535253	"P": 1001.75	"F": 2}
{"v": 1	"t": 2535274	"P": 1006.25	"F": 2}
{"v": 1	"t": 2535294	"P": 1008.25	"F": 2}
{"v": 1	"t": 2535314	"P": 1003.0	"F": 2}
{"v": 1	"t": 2535335	"P": 1001.5	"F": 2}
{"v": 1	"t": 2535355	"P": 1006.25	"F": 2}
{"v": 1	"t": 2535376	"P": 1003.75	"F": 1}
{"v": 1	"t": 2535396	"P": 1003.5	"F": 2}
{"v": 1	"t": 2535416	"P": 1006.75	"F": 1}
{"v": 1	"t": 2535437	"P": 1006.25	"F": 2}
{"v": 1	"t": 2535457	"P": 1003.0	"F": 2}
{"v": 1	"t": 2535477	"P": 1001.75	"F": 1}
{"v": 1	"t": 2535498	"P": 1007.5	"F": 2	"C": 46.995	"D": 3254	"sn": 54091929832280	"file": "/data/device_log/data0000.out"}
{"v": 1	"t": 2535518	"P": 1006.0	"F": 2}
{"v": 1	"t": 2535538	"P": 1002.75	"F": 2}
{"v": 1	"t": 2535558	"P": 1002.0	"F": 1}
{"v": 1	"t": 2535579	"P": 1007.75	"F": 1}
{"v": 1	"t": 2535599	"P": 1008.0	"F": 2}
{"v": 1	"t": 2535619	"P": 1003.25	"F": 1}
{"v": 1	"t": 2535640	"P": 1002.25	"F": 1}
{"v": 1	"t": 2535660	"P": 1005.5	"F": 1}
{"v": 1	"t": 2535680	"P": 1007.5	"F": 2}
{"v": 1	"t": 2535701	"P": 1004.75	"F": 2}
{"v": 1	"t": 2535721	"P": 1003.0	"F": 2}
{"v": 1	"t": 2535741	"P": 1004.5	"F": 2}
{"v": 1	"t": 2535761	"P": 1006.25	"F": 2}
{"v": 1	"t": 2535782	"P": 1003.25	"F": 2}
{"v": 1	"t": 2535802	"P": 1001.25	"F": 2}
{"v": 1	"t": 2535822	"P": 1004.75	"F": 2}
{"v": 1	"t": 2535843	"P": 1007.5	"F": 2}
{"v": 1	"t": 2535863	"P": 1003.75	"F": 2}
{"v": 1	"t": 2535883	"P": 1000.25	"F": 2}
{"v": 1	"t": 2535904	"P": 1007.5	"F": 1}
{"v": 1	"t": 2535924	"P": 1005.75	"F": 1}
{"v": 1	"t": 2535944	"P": 1002.75	"F": 2}
{"v": 1	"t": 2535965	"P": 1000.5	"F": 2}
{"v": 1	"t": 2535985	"P": 1007.25	"F": 2}
{"v": 1	"t": 2536005	"P": 1008.0	"F": 2}
{"v": 1	"t": 2536026	"P": 1002.25	"F": 2}
{"v": 1	"t": 2536046	"P": 1001.75	"F": 2}
{"v": 1	"t": 2536066	"P": 1006.75	"F": 2}
{"v": 1	"t": 2536087	"P": 1007.25	"F": 2}
{"v": 1	"t": 2536107	"P": 1002.25	"F": 2}
{"v": 1	"t": 2536127	"P": 1001.75	"F": 1}
{"v": 1	"t": 2536147	"P": 1004.0	"F": 2}
{"v": 1	"t": 2536168	"P": 1010.0	"F": 2}
{"v": 1	"t": 2536188	"P": 1004.25	"F": 2}
{"v": 1	"t": 2536208	"P": 1001.0	"F": 1}
{"v": 1	"t": 2536229	"P": 1004.5	"F": 2}
{"v": 1	"t": 2536249	"P": 1008.0	"F": 2}
{"v": 1	"t": 2536269	"P": 1005.0	"F": 2}
{"v": 1	"t": 2536290	"P": 1001.5	"F": 1}
{"v": 1	"t": 2536310	"P": 1003.25	"F": 2}
{"v": 1	"t": 2536330	"P": 1008.25	"F": 2}
{"v": 1	"t": 2536350	"P": 1004.25	"F": 2}
{"v": 1	"t": 2536371	"P": 1000.75	"F": 2}
{"v": 1	"t": 2536391	"P": 1003.5	"F": 1}
{"v": 1	"t": 2536412	"P": 1007.0	"F": 2}
{"v": 1	"t": 2536432	"P": 1002.25	"F": 2}
{"v": 1	"t": 2536452	"P": 1004.5	"F": 1}
{"v": 1	"t": 2536473	"P": 1007.0	"F": 2}
{"v": 1	"t": 2536493	"P": 1004.0	"F": 1}
{"v": 1	"t": 2536513	"P": 1002.25	"F": 2	"C": 47.04	"D": 3254	"sn": 54091929832280	"file": "/data/device_log/data0000.out"}
{"v": 1	"t": 2536534	"P": 1007.75	"F": 2}
{"v": 1	"t": 2536554	"P": 1004.25	"F": 1}
{"v": 1	"t": 2536575	"P": 1004.0	"F": 2}
{"v": 1	"t": 2536595	"P": 1005.5	"F": 2}
{"v": 1	"t": 2536615	"P": 1005.25	"F": 2}
{"v": 1	"t": 2536636	"P": 1004.25	"F": 2}
{"v": 1	"t": 2536656	"P": 1001.0	"F": 2}
{"v": 1	"t": 2536676	"P": 1006.0	"F": 2}
{"v": 1	"t": 2536697	"P": 1005.25	"F": 2}
{"v": 1	"t": 2536717	"P": 1001.25	"F": 1}
{"v": 1	"t": 2536737	"P": 1005.25	"F": 2}
{"v": 1	"t": 2536758	"P": 1007.0	"F": 1}
{"v": 1	"t": 2536778	"P": 1001.25	"F": 1}
{"v": 1	"t": 2536799	"P": 1003.0	"F": 2}
{"v": 1	"t": 2536819	"P": 1007.25	"F": 2}
{"v": 1	"t": 2536839	"P": 1003.75	"F": 2}
{"v": 1	"t": 2536860	"P": 1002.0	"F": 2}
{"v": 1	"t": 2536880	"P": 1005.5	"F": 2}
{"v": 1	"t": 2536900	"P": 1007.75	"F": 2}
{"v": 1	"t": 2536921	"P": 1001.75	"F": 2}
{"v": 1	"t": 2536941	"P": 1003.5	"F": 1}
{"v": 1	"t": 2536962	"P": 1005.75	"F": 2}
{"v": 1	"t": 2536982	"P": 1002.0	"F": 1}
{"v": 1	"t": 2537003	"P": 1005.75	"F": 2}
{"v": 1	"t": 2537023	"P": 1004.5	"F": 1}
{"v": 1	"t": 2537044	"P": 1002.5	"F": 1}
{"v": 1	"t": 2537064	"P": 1007.75	"F": 1}
{"v": 1	"t": 2537085	"P": 1003.75	"F": 1}
{"v": 1	"t": 2537105	"P": 1004.5	"F": 2}
{"v": 1	"t": 2537125	"P": 1005.75	"F": 1}
{"v": 1	"t": 2537146	"P": 1002.0	"F": 2}
{"v": 1	"t": 2537166	"P": 1004.0	"F": 1}
{"v": 1	"t": 2537186	"P": 1008.75	"F": 2}
{"v": 1	"t": 2537207	"P": 1004.75	"F": 2}
{"v": 1	"t": 2537227	"P": 1002.0	"F": 1}
{"v": 1	"t": 2537247	"P": 1002.75	"F": 2}
{"v": 1	"t": 2537268	"P": 1008.5	"F": 1}
{"v": 1	"t": 2537288	"P": 1005.75	"F": 2}
{"v": 1	"t": 2537308	"P": 1001.0	"F": 2}
{"v": 1	"t": 2537329	"P": 1004.75	"F": 2}
{"v": 1	"t": 2537349	"P": 1009.0	"F": 2}
{"v": 1	"t": 2537369	"P": 1004.5	"F": 2}
{"v": 1	"t": 2537389	"P": 1003.25	"F": 1}
{"v": 1	"t": 2537410	"P": 1004.0	"F": 1}
{"v": 1	"t": 2537430	"P": 1007.5	"F": 1}
{"v": 1	"t": 2537450	"P": 1004.5	"F": 2}
{"v": 1	"t": 2537471	"P": 1001.25	"F": 1}
{"v": 1	"t": 2537491	"P": 1003.0	"F": 1}
{"v": 1	"t": 2537511	"P": 1007.5	"F": 2}
{"v": 1	"t": 2537532	"P": 1005.25	"F": 1	"C": 47.015	"D": 3254	"sn": 54091929832280	"file": "/data/device_log/data0000.out"}
{"v": 1	"t": 2537552	"P": 1004.75	"F": 1}
{"v": 1	"t": 2537572	"P": 1002.0	"F": 1}
{"v": 1	"t": 2537593	"P": 1009.75	"F": 1}
{"v": 1	"t": 2537613	"P": 1006.0	"F": 2}
{"v": 1	"t": 2537633	"P": 1002.25	"F": 1}
{"v": 1	"t": 2537654	"P": 1006.5	"F": 2}
{"v": 1	"t": 2537674	"P": 1006.0	"F": 2}
{"v": 1	"t": 2537695	"P": 999.5	"F": 1}
{"v": 1	"t": 2537715	"P": 1007.25	"F": 2}
{"v": 1	"t": 2537735	"P": 1005.5	"F": 2}
{"v": 1	"t": 2537756	"P": 1000.75	"F": 1}
{"v": 1	"t": 2537776	"P": 1002.0	"F": 1}
{"v": 1	"t": 2537796	"P": 1007.25	"F": 1}
{"v": 1	"t": 2537817	"P": 1006.5	"F": 1}
{"v": 1	"t": 2537837	"P": 1004.25	"F": 2}
{"v": 1	"t": 2537857	"P": 1000.75	"F": 1}
{"v": 1	"t": 2537878	"P": 1006.75	"F": 1}
{"v": 1	"t": 2537898	"P": 1006.5	"F": 2}
{"v": 1	"t": 2537918	"P": 1002.0	"F": 1}
{"v": 1	"t": 2537938	"P": 1001.25	"F": 1}
{"v": 1	"t": 2537959	"P": 1005.75	"F": 2}
{"v": 1	"t": 2537979	"P": 1007.25	"F": 2}
{"v": 1	"t": 2537999	"P": 1004.5	"F": 1}
{"v": 1	"t": 2538020	"P": 1001.75	"F": 2}
{"v": 1	"t": 2538040	"P": 1006.25	"F": 2}
{"v": 1	"t": 2538060	"P": 1006.0	"F": 1}
{"v": 1	"t": 2538081	"P": 1001.5	"F": 2}
{"v": 1	"t": 2538101	"P": 1002.5	"F": 1}
{"v": 1	"t": 2538121	"P": 1007.0	"F": 1}
{"v": 1	"t": 2538142	"P": 1007.5	"F": 1}
{"v": 1	"t": 2538162	"P": 1003.75	"F": 2}
{"v": 1	"t": 2538182	"P": 1002.5	"F": 1}
{"v": 1	"t": 2538203	"P": 1005.75	"F": 1}
{"v": 1	"t": 2538223	"P": 1005.25	"F": 1}
{"v": 1	"t": 2538243	"P": 1003.0	"F": 1}
{"v": 1	"t": 2538264	"P": 1008.75	"F": 2}
{"v": 1	"t": 2538284	"P": 1007.0	"F": 2}
{"v": 1	"t": 2538304	"P": 1002.25	"F": 1}
{"v": 1	"t": 2538325	"P": 1001.75	"F": 1}
{"v": 1	"t": 2538345	"P": 1007.0	"F": 2}
{"v": 1	"t": 2538365	"P": 1005.75	"F": 1}
{"v": 1	"t": 2538386	"P": 1003.5	"F": 1}
{"v": 1	"t": 2538406	"P": 1001.0	"F": 2}
{"v": 1	"t": 2538426	"P": 1005.75	"F": 2}
{"v": 1	"t": 2538447	"P": 1006.75	"F": 2}
{"v": 1	"t": 2538467	"P": 1003.25	"F": 1}
{"v": 1	"t": 2538487	"P": 1002.25	"F": 1}
{"v": 1	"t": 2538507	"P": 1006.75	"F": 2}
{"v": 1	"t": 2538528	"P": 1007.25	"F": 1}
{"v": 1	"t": 2538548	"P": 1003.75	"F": 1	"C": 47.06	"D": 3254	"sn": 54091929832280	"file": "/data/device_log/data0000.out"}
{"v": 1	"t": 2538568	"P": 1001.5	"F": 1}
{"v": 1	"t": 2538589	"P": 1004.0	"F": 1}
{"v": 1	"t": 2538609	"P": 1008.5	"F": 1}
{"v": 1	"t": 2538629	"P": 1004.5	"F": 1}
{"v": 1	"t": 2538650	"P": 1001.75	"F": 2}
{"v": 1	"t": 2538670	"P": 1003.75	"F": 2}
{"v": 1	"t": 2538690	"P": 1008.0	"F": 1}
{"v": 1	"t": 2538710	"P": 1005.0	"F": 2}
{"v": 1	"t": 2538731	"P": 1001.0	"F": 2}
{"v": 1	"t": 2538751	"P": 1001.5	"F": 1}
{"v": 1	"t": 2538771	"P": 1009.5	"F": 1}
{"v": 1	"t": 2538792	"P": 1003.25	"F": 1}
{"v": 1	"t": 2538812	"P": 1002.75	"F": 1}
{"v": 1	"t": 2538833	"P": 1006.5	"F": 1}
{"v": 1	"t": 2538853	"P": 1002.5	"F": 1}
{"v": 1	"t": 2538873	"P": 1001.25	"F": 2}
{"v": 1	"t": 2538894	"P": 1006.5	"F": 2}
{"v": 1	"t": 2538914	"P": 1007.25	"F": 1}
{"v": 1	"t": 2538934	"P": 1004.75	"F": 1}
{"v": 1	"t": 2538955	"P": 1002.5	"F": 2}
{"v": 1	"t": 2538975	"P": 1004.25	"F": 1}
{"v": 1	"t": 2538995	"P": 1007.0	"F": 2}
{"v": 1	"t": 2539015	"P": 1005.0	"F": 1}
{"v": 1	"t": 2539036	"P": 1001.5	"F": 1}
{"v": 1	"t": 2539056	"P": 1003.25	"F": 2}
{"v": 1	"t": 2539076	"P": 1007.75	"F": 2}
{"v": 1	"t": 2539097	"P": 1003.75	"F": 2}
{"v": 1	"t": 2539117	"P": 1002.75	"F": 2}
{"v": 1	"t": 2539137	"P": 1001.25	"F": 2}
{"v": 1	"t": 2539158	"P": 1007.5	"F": 1}
{"v": 1	"t": 2539178	"P": 1004.5	"F": 2}
{"v": 1	"t": 2539198	"P": 1002.0	"F": 1}
{"v": 1	"t": 2539218	"P": 1002.0	"F": 1}
{"v": 1	"t": 2539239	"P": 1006.0	"F": 2}
{"v": 1	"t": 2539259	"P": 1005.5	"F": 2}
{"v": 1	"t": 2539279	"P": 1002.0	"F": 2}
{"v": 1	"t": 2539300	"P": 1003.0	"F": 1}
{"v": 1	"t": 2539320	"P": 1006.5	"F": 2}
{"v": 1	"t": 2539341	"P": 1004.5	"F": 2}
{"v": 1	"t": 2539361	"P": 1002.5	"F": 1}
{"v": 1	"t": 2539381	"P": 1006.5	"F": 1}
{"v": 1	"t": 2539402	"P": 1004.0	"F": 1}
{"v": 1	"t": 2539422	"P": 1000.25	"F": 1}
{"v": 1	"t": 2539442	"P": 1007.25	"F": 2}
{"v": 1	"t": 2539463	"P": 1007.25	"F": 2}
{"v": 1	"t": 2539483	"P": 1004.0	"F": 1}
{"v": 1	"t": 2539503	"P": 1001.5	"F": 1}
{"v": 1	"t": 2539524	"P": 1006.0	"F": 2}
{"v": 1	"t": 2539544	"P": 1008.0	"F": 2}
{"v": 1	"t": 2539564	"P": 1004.75	"F": 1	"C": 47.05	"D": 3254	"sn": 54091929832280	"file": "/data/device_log/data0000.out"}
{"v": 1	"t": 2539585	"P": 1000.25	"F": 2}
{"v": 1	"t": 2539605	"P": 1005.5	"F": 2}
{"v": 1	"t": 2539625	"P": 1007.0	"F": 2}
{"v": 1	"t": 2539645	"P": 1005.75	"F": 1}
{"v": 1	"t": 2539666	"P": 1003.0	"F": 2}
{"v": 1	"t": 2539686	"P": 1002.5	"F": 2}
{"v": 1	"t": 2539706	"P": 1007.25	"F": 1}
{"v": 1	"t": 2539727	"P": 1006.75	"F": 2}
{"v": 1	"t": 2539747	"P": 1002.5	"F": 1}
{"v": 1	"t": 2539767	"P": 1001.75	"F": 2}
{"v": 1	"t": 2539788	"P": 1006.25	"F": 2}
{"v": 1	"t": 2539808	"P": 1007.25	"F": 2}
{"v": 1	"t": 2539828	"P": 1002.25	"F": 1}
{"v": 1	"t": 2539848	"P": 1003.5	"F": 1}
{"v": 1	"t": 2539869	"P": 1007.75	"F": 2}
{"v": 1	"t": 2539889	"P": 1005.5	"F": 1}
{"v": 1	"t": 2539909	"P": 1004.5	"F": 1}
{"v": 1	"t": 2539930	"P": 1005.5	"F": 2}
{"v": 1	"t": 2539950	"P": 1006.25	"F": 2}
{"v": 1	"t": 2539971	"P": 1003.25	"F": 2}
{"v": 1	"t": 2539991	"P": 1004.75	"F": 1}
{"v": 1	"t": 2540011	"P": 1008.0	"F": 2}
{"v": 1	"t": 2540032	"P": 1005.75	"F": 1}
{"v": 1	"t": 2540052	"P": 1003.5	"F": 2}
{"v": 1	"t": 2540072	"P": 1004.75	"F": 2}
{"v": 1	"t": 2540093	"P": 1010.25	"F": 1}
{"v": 1	"t": 2540113	"P": 1004.5	"F": 2}
{"v": 1	"t": 2540133	"P": 1002.25	"F": 2}
{"v": 1	"t": 2540154	"P": 1002.75	"F": 2}
{"v": 1	"t": 2540174	"P": 1007.5	"F": 2}
{"v": 1	"t": 2540194	"P": 1004.25	"F": 1}
{"v": 1	"t": 2540214	"P": 1002.5	"F": 1}
{"v": 1	"t": 2540235	"P": 1002.0	"F": 1}
{"v": 1	"t": 2540255	"P": 1006.5	"F": 1}
{"v": 1	"t": 2540275	"P": 1006.75	"F": 1}
{"v": 1	"t": 2540296	"P": 1004.5	"F": 2}
{"v": 1	"t": 2540316	"P": 1002.5	"F": 2}
{"v": 1	"t": 2540336	"P": 1007.5	"F": 2}
{"v": 1	"t": 2540357	"P": 1008.25	"F": 1}
{"v": 1	"t": 2540377	"P": 1003.25	"F": 1}
{"v": 1	"t": 2540397	"P": 1002.0	"F": 2}
{"v": 1	"t": 2540417	"P": 1006.0	"F": 1}
{"v": 1	"t": 2540438	"P": 1009.25	"F": 2}
{"v": 1	"t": 2540458	"P": 1003.75	"F": 2}
{"v": 1	"t": 2540478	"P": 1004.5	"F": 1}
{"v": 1	"t": 2540499	"P": 1007.5	"F": 1}
{"v": 1	"t": 2540519	"P": 1005.5	"F": 1}
{"v": 1	"t": 2540540	"P": 1002.5	"F": 1}
{"v": 1	"t": 2540560	"P": 1008.0	"F": 2}
{"v": 1	"t": 2540581	"P": 1002.75	"F": 1	"C": 47.04	"D": 3254	"sn": 54091929832280	"file": "/data/device_log/data0000.out"}
{"v": 1	"t": 2540601	"P": 1005.75	"F": 1}
{"v": 1	"t": 2540622	"P": 1005.5	"F": 2}
{"v": 1	"t": 2540642	"P": 1003.25	"F": 1}
{"v": 1	"t": 2540663	"P": 1008.0	"F": 2}
{"v": 1	"t": 2540683	"P": 1003.5	"F": 1}
{"v": 1	"t": 2540703	"P": 1001.75	"F": 2}
{"v": 1	"t": 2540724	"P": 1006.0	"F": 1}
{"v": 1	"t": 2540744	"P": 1007.0	"F": 1}
{"v": 1	"t": 2540764	"P": 1004.25	"F": 1}
{"v": 1	"t": 2540785	"P": 1000.75	"F": 2}
{"v": 1	"t": 2540805	"P": 1004.5	"F": 1}
{"v": 1	"t": 2540825	"P": 1008.25	"F": 2}
{"v": 1	"t": 2540845	"P": 1005.5	"F": 1}
{"v": 1	"t": 2540866	"P": 1000.25	"F": 2}
{"v": 1	"t": 2540886	"P": 1003.0	"F": 2}
{"v": 1	"t": 2540906	"P": 1009.25	"F": 1}
{"v": 1	"t": 2540927	"P": 1004.5	"F": 2}
{"v": 1	"t": 2540947	"P": 1003.5	"F": 2}
{"v": 1	"t": 2540967	"P": 1002.75	"F": 1}
{"v": 1	"t": 2540988	"P": 1006.75	"F": 2}
{"v": 1	"t": 2541008	"P": 1006.5	"F": 2}
{"v": 1	"t": 2541028	"P": 1003.5	"F": 2}
{"v": 1	"t": 2541048	"P": 1002.5	"F": 1}
{"v": 1	"t": 2541069	"P": 1007.0	"F": 2}
{"v": 1	"t": 2541089	"P": 1007.0	"F": 2}
{"v": 1	"t": 2541109	"P": 1004.75	"F": 2}
{"v": 1	"t": 2541130	"P": 1002.5	"F": 2}
{"v": 1	"t": 2541150	"P": 1006.75	"F": 1}
{"v": 1	"t": 2541170	"P": 1004.5	"F": 2}
{"v": 1	"t": 2541191	"P": 1002.0	"F": 2}
{"v": 1	"t": 2541211	"P": 1006.5	"F": 1}
{"v": 1	"t": 2541232	"P": 1005.0	"F": 2}
{"v": 1	"t": 2541252	"P": 1001.5	"F": 1}
{"v": 1	"t": 2541272	"P": 1003.5	"F": 1}
{"v": 1	"t": 2541293	"P": 1007.75	"F": 1}
{"v": 1	"t": 2541313	"P": 1005.75	"F": 1}
{"v": 1	"t": 2541333	"P": 1003.75	"F": 2}
{"v": 1	"t": 2541354	"P": 1003.5	"F": 1}
{"v": 1	"t": 2541374	"P": 1008.5	"F": 2}
{"v": 1	"t": 2541394	"P": 1005.5	"F": 2}
{"v": 1	"t": 2541414	"P": 1003.25	"F": 2}
{"v": 1	"t": 2541435	"P": 1002.25	"F": 1}
{"v": 1	"t": 2541455	"P": 1008.25	"F": 2}
{"v": 1	"t": 2541475	"P": 1006.75	"F": 1}
{"v": 1	"t": 2541496	"P": 1004.5	"F": 2}
{"v": 1	"t": 2541516	"P": 1000.75	"F": 2}
{"v": 1	"t": 2541536	"P": 1007.5	"F": 1}
{"v": 1	"t": 2541557	"P": 1006.75	"F": 1}
{"v": 1	"t": 2541577	"P": 1004.5	"F": 2}
{"v": 1	"t": 2541597	"P": 1003.25	"F": 2	"C": 47.0	"D": 3254	"sn": 54091929832280	"file": "/data/device_log/data0000.out"}
{"v": 1	"t": 2541618	"P": 1007.75	"F": 2}
{"v": 1	"t": 2541638	"P": 1004.75	"F": 1}
{"v": 1	"t": 2541658	"P": 1002.0	"F": 2}
{"v": 1	"t": 2541678	"P": 1000.75	"F": 1}
{"v": 1	"t": 2541699	"P": 1006.5	"F": 2}
{"v": 1	"t": 2541719	"P": 1007.25	"F": 2}
{"v": 1	"t": 2541740	"P": 1004.5	"F": 2}
{"v": 1	"t": 2541760	"P": 1006.25	"F": 1}
{"v": 1	"t": 2541780	"P": 1004.5	"F": 2}
{"v": 1	"t": 2541801	"P": 1002.5	"F": 2}
{"v": 1	"t": 2541821	"P": 1005.5	"F": 1}
{"v": 1	"t": 2541841	"P": 1007.0	"F": 2}
{"v": 1	"t": 2541862	"P": 1005.0	"F": 1}
{"v": 1	"t": 2541882	"P": 1001.0	"F": 1}
{"v": 1	"t": 2541902	"P": 1004.5	"F": 1}
{"v": 1	"t": 2541923	"P": 1009.0	"F": 2}
{"v": 1	"t": 2541943	"P": 1003.5	"F": 1}
{"v": 1	"t": 2541963	"P": 1003.25	"F": 1}
{"v": 1	"t": 2541984	"P": 1001.75	"F": 2}
{"v": 1	"t": 2542004	"P": 1007.75	"F": 2}
{"v": 1	"t": 2542024	"P": 1007.0	"F": 2}
{"v": 1	"t": 2542044	"P": 1002.75	"F": 2}
{"v": 1	"t": 2542065	"P": 1003.0	"F": 1}
{"v": 1	"t": 2542085	"P": 1010.0	"F": 2}
{"v": 1	"t": 2542105	"P": 1007.0	"F": 2}
{"v": 1	"t": 2542126	"P": 1002.5	"F": 2}
{"v": 1	"t": 2542146	"P": 1002.5	"F": 1}
{"v": 1	"t": 2542166	"P": 1008.25	"F": 2}
{"v": 1	"t": 2542187	"P": 1005.75	"F": 1}
{"v": 1	"t": 2542207	"P": 1002.75	"F": 1}
{"v": 1	"t": 2542227	"P": 1002.25	"F": 1}
{"v": 1	"t": 2542248	"P": 1008.75	"F": 2}
{"v": 1	"t": 2542268	"P": 1005.25	"F": 1}
{"v": 1	"t": 2542288	"P": 1005.25	"F": 1}
{"v": 1	"t": 2542309	"P": 1002.5	"F": 2}
{"v": 1	"t": 2542329	"P": 1007.0	"F": 1}
{"v": 1	"t": 2542349	"P": 1004.75	"F": 2}
{"v": 1	"t": 2542370	"P": 1005.5	"F": 1}
{"v": 1	"t": 2542390	"P": 1007.0	"F": 2}
{"v": 1	"t": 2542410	"P": 1005.75	"F": 1}
{"v": 1	"t": 2542431	"P": 1003.0	"F": 2}
{"v": 1	"t": 2542451	"P": 1002.75	"F": 1}
{"v": 1	"t": 2542471	"P": 1009.25	"F": 2}
{"v": 1	"t": 2542492	"P": 1006.0	"F": 2}
{"v": 1	"t": 2542512	"P": 1003.5	"F": 1}
{"v": 1	"t": 2542532	"P": 1002.75	"F": 2}
{"v": 1	"t": 2542553	"P": 1007.0	"F": 1}
{"v": 1	"t": 2542573	"P": 1007.25	"F": 2}
{"v": 1	"t": 2542593	"P": 1003.5	"F": 1}
{"v": 1	"t": 2542613	"P": 1001.75	"F": 2	"C": 47.06	"D": 3253	"sn": 54091929832280	"file": "/data/device_log/data0000.out"}
{"v": 1	"t": 2542634	"P": 1006.75	"F": 1}
{"v": 1	"t": 2542654	"P": 1006.5	"F": 2}
{"v": 1	"t": 2542674	"P": 1003.25	"F": 1}
{"v": 1	"t": 2542695	"P": 1002.75	"F": 2}
{"v": 1	"t": 2542715	"P": 1006.25	"F": 1}
{"v": 1	"t": 2542735	"P": 1009.0	"F": 1}
{"v": 1	"t": 2542756	"P": 1003.25	"F": 2}
{"v": 1	"t": 2542776	"P": 1002.5	"F": 2}
{"v": 1	"t": 2542796	"P": 1006.25	"F": 2}
{"v": 1	"t": 2542817	"P": 1007.25	"F": 2}
{"v": 1	"t": 2542837	"P": 1003.25	"F": 1}
{"v": 1	"t": 2542857	"P": 1000.5	"F": 1}
{"v": 1	"t": 2542878	"P": 1006.5	"F": 1}
{"v": 1	"t": 2542898	"P": 1004.75	"F": 2}
{"v": 1	"t": 2542918	"P": 1001.25	"F": 1}
{"v": 1	"t": 2542939	"P": 1004.25	"F": 1}
{"v": 1	"t": 2542959	"P": 1008.5	"F": 1}
{"v": 1	"t": 2542979	"P": 1004.5	"F": 2}
{"v": 1	"t": 2542999	"P": 1002.25	"F": 1}
{"v": 1	"t": 2543020	"P": 1002.5	"F": 2}
{"v": 1	"t": 2543040	"P": 1008.75	"F": 1}
{"v": 1	"t": 2543060	"P": 1005.5	"F": 2}
{"v": 1	"t": 2543081	"P": 1004.25	"F": 2}
{"v": 1	"t": 2543101	"P": 1004.75	"F": 2}
{"v": 1	"t": 2543121	"P": 1007.75	"F": 1}
{"v": 1	"t": 2543142	"P": 1007.25	"F": 1}
{"v": 1	"t": 2543162	"P": 1004.0	"F": 2}
{"v": 1	"t": 2543182	"P": 1003.75	"F": 2}
{"v": 1	"t": 2543202	"P": 1004.75	"F": 2}
{"v": 1	"t": 2543223	"P": 1004.25	"F": 1}
{"v": 1	"t": 2543243	"P": 1004.5	"F": 2}
{"v": 1	"t": 2543263	"P": 1002.5	"F": 2}
{"v": 1	"t": 2543284	"P": 1006.5	"F": 1}
{"v": 1	"t": 2543304	"P": 1006.75	"F": 2}
{"v": 1	"t": 2543324	"P": 1003.75	"F": 1}
{"v": 1	"t": 2543345	"P": 1002.25	"F": 2}
{"v": 1	"t": 2543365	"P": 1005.75	"F": 2}
{"v": 1	"t": 2543385	"P": 1008.75	"F": 1}
{"v": 1	"t": 2543406	"P": 1004.25	"F": 2}
{"v": 1	"t": 2543426	"P": 1001.5	"F": 2}
{"v": 1	"t": 2543447	"P": 1007.5	"F": 2}
{"v": 1	"t": 2543467	"P": 1003.0	"F": 2}
{"v": 1	"t": 2543487	"P": 1001.5	"F": 1}
{"v": 1	"t": 2543508	"P": 1008.75	"F": 2}
{"v": 1	"t": 2543528	"P": 1006.0	"F": 2}
{"v": 1	"t": 2543548	"P": 1001.5	"F": 2}
{"v": 1	"t": 2543568	"P": 1000.75	"F": 2}
{"v": 1	"t": 2543589	"P": 1005.75	"F": 2}
{"v": 1	"t": 2543609	"P": 1008.25	"F": 2}
{"v": 1	"t": 2543629	"P": 1005.25	"F": 1	"C": 47.035	"D": 3253	"sn": 54091929832280	"file": "/data/device_log/data0000.out"}
{"v": 1	"t": 2543650	"P": 1003.25	"F": 2}
{"v": 1	"t": 2543670	"P": 1005.75	"F": 2}
{"v": 1	"t": 2543690	"P": 1008.75	"F": 2}
{"v": 1	"t": 2543711	"P": 1004.25	"F": 2}
{"v": 1	"t": 2543731	"P": 1001.75	"F": 2}
{"v": 1	"t": 2543751	"P": 1005.5	"F": 2}
{"v": 1	"t": 2543771	"P": 1007.5	"F": 2}
{"v": 1	"t": 2543792	"P": 1005.25	"F": 1}
{"v": 1	"t": 2543812	"P": 1001.25	"F": 1}
{"v": 1	"t": 2543832	"P": 1005.25	"F": 2}
{"v": 1	"t": 2543853	"P": 1006.0	"F": 1}
{"v": 1	"t": 2543873	"P": 1005.5	"F": 2}
{"v": 1	"t": 2543893	"P": 1002.5	"F": 2}
{"v": 1	"t": 2543914	"P": 1004.0	"F": 1}
{"v": 1	"t": 2543934	"P": 1009.0	"F": 2}
{"v": 1	"t": 2543954	"P": 1006.5	"F": 2}
{"v": 1	"t": 2543975	"P": 1002.75	"F": 2}
{"v": 1	"t": 2543995	"P": 1007.75	"F": 1}
{"v": 1	"t": 2544015	"P": 1004.25	"F": 1}
{"v": 1	"t": 2544036	"P": 1002.5	"F": 1}
{"v": 1	"t": 2544056	"P": 1005.75	"F": 2}
{"v": 1	"t": 2544077	"P": 1004.25	"F": 2}
{"v": 1	"t": 2544097	"P": 1004.0	"F": 1}
{"v": 1	"t": 2544118	"P": 1006.25	"F": 1}
{"v": 1	"t": 2544138	"P": 1002.0	"F": 1}
{"v": 1	"t": 2544159	"P": 1007.25	"F": 1}
{"v": 1	"t": 2544179	"P": 1006.25	"F": 2}
{"v": 1	"t": 2544200	"P": 1001.5	"F": 1}
{"v": 1	"t": 2544220	"P": 1003.25	"F": 2}
{"v": 1	"t": 2544240	"P": 1010.5	"F": 1}
{"v": 1	"t": 2544260	"P": 1005.0	"F": 1}
{"v": 1	"t": 2544281	"P": 1001.25	"F": 1}
{"v": 1	"t": 2544301	"P": 1003.0	"F": 2}
{"v": 1	"t": 2544321	"P": 1008.0	"F": 1}
{"v": 1	"t": 2544342	"P": 1004.0	"F": 2}
{"v": 1	"t": 2544362	"P": 1002.25	"F": 1}
{"v": 1	"t": 2544382	"P": 1003.0	"F": 1}
{"v": 1	"t": 2544402	"P": 1006.5	"F": 2}
{"v": 1	"t": 2544423	"P": 1007.0	"F": 2}
{"v": 1	"t": 2544443	"P": 1003.0	"F": 2}
{"v": 1	"t": 2544463	"P": 1003.0	"F": 1}
{"v": 1	"t": 2544484	"P": 1005.75	"F": 2}
{"v": 1	"t": 2544504	"P": 1005.0	"F": 1}
{"v": 1	"t": 2544524	"P": 1005.0	"F": 2}
{"v": 1	"t": 2544545	"P": 1001.0	"F": 2}
{"v": 1	"t": 2544565	"P": 1005.75	"F": 2}
{"v": 1	"t": 2544585	"P": 1008.5	"F": 2}
{"v": 1	"t": 2544606	"P": 1004.75	"F": 2}
{"v": 1	"t": 2544626	"P": 1002.25	"F": 2}
{"v": 1	"t": 2544646	"P": 1004.5	"F": 1	"C": 47.025	"D": 3253	"sn": 54091929832280	"file": "/data/device_log/data0000.out"}
{"v": 1	"t": 2544666	"P": 1007.75	"F": 2}
{"v": 1	"t": 2544687	"P": 1003.75	"F": 2}
{"v": 1	"t": 2544707	"P": 1004.75	"F": 2}
{"v": 1	"t": 2544728	"P": 1007.25	"F": 1}
{"v": 1	"t": 2544748	"P": 1002.5	"F": 2}
{"v": 1	"t": 2544768	"P": 1002.0	"F": 2}
{"v": 1	"t": 2544789	"P": 1008.25	"F": 1}
{"v": 1	"t": 2544809	"P": 1006.5	"F": 2}
{"v": 1	"t": 2544829	"P": 1002.75	"F": 1}
{"v": 1	"t": 2544850	"P": 1002.75	"F": 2}
{"v": 1	"t": 2544870	"P": 1007.25	"F": 2}
{"v": 1	"t": 2544890	"P": 1006.25	"F": 2}
{"v": 1	"t": 2544911	"P": 1002.25	"F": 1}
{"v": 1	"t": 2544931	"P": 1002.75	"F": 2}
{"v": 1	"t": 2544951	"P": 1007.25	"F": 1}
{"v": 1	"t": 2544972	"P": 1006.75	"F": 2}
{"v": 1	"t": 2544992	"P": 1002.25	"F": 1}
{"v": 1	"t": 2545012	"P": 1002.25	"F": 1}
{"v": 1	"t": 2545032	"P": 1005.75	"F": 2}
{"v": 1	"t": 2545053	"P": 1007.75	"F": 2}
{"v": 1	"t": 2545073	"P": 1004.0	"F": 1}
{"v": 1	"t": 2545093	"P": 1001.0	"F": 2}
{"v": 1	"t": 2545114	"P": 1005.5	"F": 1}
{"v": 1	"t": 2545134	"P": 1007.75	"F": 2}
{"v": 1	"t": 2545154	"P": 1004.75	"F": 2}
{"v": 1	"t": 2545175	"P": 1001.5	"F": 1}
{"v": 1	"t": 2545195	"P": 1006.25	"F": 2}
{"v": 1	"t": 2545215	"P": 1007.0	"F": 2}
{"v": 1	"t": 2545236	"P": 1002.75	"F": 2}
{"v": 1	"t": 2545256	"P": 1001.25	"F": 1}
{"v": 1	"t": 2545277	"P": 1008.0	"F": 2}
{"v": 1	"t": 2545297	"P": 1004.0	"F": 2}
{"v": 1	"t": 2545317	"P": 1003.25	"F": 1}
{"v": 1	"t": 2545338	"P": 1007.25	"F": 2}
{"v": 1	"t": 2545358	"P": 1007.5	"F": 1}
{"v": 1	"t": 2545378	"P": 1003.75	"F": 1}
{"v": 1	"t": 2545398	"P": 1002.25	"F": 2}
{"v": 1	"t": 2545419	"P": 1008.25	"F": 1}
{"v": 1	"t": 2545439	"P": 1006.75	"F": 1}
{"v": 1	"t": 2545459	"P": 1005.0	"F": 2}
{"v": 1	"t": 2545480	"P": 1002.5	"F": 1}
{"v": 1	"t": 2545500	"P": 1004.5	"F": 1}
{"v": 1	"t": 2545520	"P": 1008.0	"F": 2}
{"v": 1	"t": 2545540	"P": 1005.75	"F": 1}
{"v": 1	"t": 2545561	"P": 1002.0	"F": 1}
{"v": 1	"t": 2545581	"P": 1004.75	"F": 1}
{"v": 1	"t": 2545601	"P": 1008.0	"F": 2}
{"v": 1	"t": 2545622	"P": 1003.5	"F": 1}
{"v": 1	"t": 2545642	"P": 1000.75	"F": 1}
{"v": 1	"t": 2545662	"P": 1004.75	"F": 1	"C": 47.03	"D": 3253	"sn": 54091929832280	"file": "/data/device_log/data0000.out"}
{"v": 1	"t": 2545683	"P": 1008.5	"F": 1}
{"v": 1	"t": 2545703	"P": 1004.0	"F": 1}
{"v": 1	"t": 2545723	"P": 1002.75	"F": 2}
{"v": 1	"t": 2545744	"P": 1004.25	"F": 1}
{"v": 1	"t": 2545764	"P": 1009.0	"F": 1}
{"v": 1	"t": 2545784	"P": 1006.25	"F": 1}
{"v": 1	"t": 2545805	"P": 1001.75	"F": 2}
{"v": 1	"t": 2545825	"P": 1005.25	"F": 1}
{"v": 1	"t": 2545845	"P": 1005.75	"F": 1}
{"v": 1	"t": 2545866	"P": 1001.0	"F": 1}
{"v": 1	"t": 2545886	"P": 1004.25	"F": 1}
{"v": 1	"t": 2545906	"P": 1008.75	"F": 1}
{"v": 1	"t": 2545927	"P": 1004.5	"F": 1}
{"v": 1	"t": 2545947	"P": 1002.0	"F": 1}
{"v": 1	"t": 2545967	"P": 1003.0	"F": 1}
{"v": 1	"t": 2545988	"P": 1007.5	"F": 1}
{"v": 1	"t": 2546008	"P": 1004.75	"F": 1}
{"v": 1	"t": 2546028	"P": 1002.25	"F": 1}
{"v": 1	"t": 2546049	"P": 1003.5	"F": 2}
{"v": 1	"t": 2546069	"P": 1008.75	"F": 1}
{"v": 1	"t": 2546089	"P": 1007.0	"F": 1}
{"v": 1	"t": 2546109	"P": 1000.75	"F": 1}
{"v": 1	"t": 2546130	"P": 1002.0	"F": 1}
{"v": 1	"t": 2546150	"P": 1006.0	"F": 2}
{"v": 1	"t": 2546170	"P": 1007.5	"F": 1}
{"v": 1	"t": 2546191	"P": 1004.25	"F": 2}
{"v": 1	"t": 2546211	"P": 1004.0	"F": 2}
{"v": 1	"t": 2546231	"P": 1005.75	"F": 2}
{"v": 1	"t": 2546252	"P": 1005.0	"F": 1}
{"v": 1	"t": 2546272	"P": 1004.75	"F": 2}
{"v": 1	"t": 2546292	"P": 1002.75	"F": 1}
{"v": 1	"t": 2546312	"P": 1007.5	"F": 2}
{"v": 1	"t": 2546333	"P": 1007.5	"F": 1}
{"v": 1	"t": 2546353	"P": 1003.0	"F": 1}
{"v": 1	"t": 2546374	"P": 1003.0	"F": 1}
{"v": 1	"t": 2546394	"P": 1007.0	"F": 1}
{"v": 1	"t": 2546414	"P": 1004.25	"F": 1}
{"v": 1	"t": 2546435	"P": 1002.25	"F": 1}
{"v": 1	"t": 2546455	"P": 1008.0	"F": 1}
{"v": 1	"t": 2546475	"P": 1006.5	"F": 1}
{"v": 1	"t": 2546496	"P": 1005.0	"F": 1}
{"v": 1	"t": 2546516	"P": 1001.5	"F": 2}
{"v": 1	"t": 2546536	"P": 1008.0	"F": 1}
{"v": 1	"t": 2546557	"P": 1006.5	"F": 1}
{"v": 1	"t": 2546577	"P": 1004.0	"F": 2}
{"v": 1	"t": 2546597	"P": 1002.0	"F": 1}
{"v": 1	"t": 2546617	"P": 1006.25	"F": 1}
{"v": 1	"t": 2546638	"P": 1006.75	"F": 2}
{"v": 1	"t": 2546658	"P": 1005.25	"F": 2}
{"v": 1	"t": 2546678	"P": 1002.75	"F": 2	"C": 47.035	"D": 3253	"sn": 54091929832280	"file": "/data/device_log/data0000.out"}
{"v": 1	"t": 2546699	"P": 1004.5	"F": 2}
{"v": 1	"t": 2546719	"P": 1007.5	"F": 1}
{"v": 1	"t": 2546739	"P": 1004.0	"F": 2}
{"v": 1	"t": 2546759	"P": 1001.5	"F": 2}
{"v": 1	"t": 2546780	"P": 1002.0	"F": 1}
{"v": 1	"t": 2546800	"P": 1008.25	"F": 1}
{"v": 1	"t": 2546820	"P": 1006.25	"F": 1}
{"v": 1	"t": 2546841	"P": 1002.5	"F": 2}
{"v": 1	"t": 2546861	"P": 1002.5	"F": 1}
{"v": 1	"t": 2546881	"P": 1008.25	"F": 1}
{"v": 1	"t": 2546902	"P": 1008.25	"F": 1}
{"v": 1	"t": 2546922	"P": 1002.75	"F": 1}
{"v": 1	"t": 2546943	"P": 1006.5	"F": 2}
{"v": 1	"t": 2546963	"P": 1005.75	"F": 1}
{"v": 1	"t": 2546983	"P": 1002.0	"F": 2}
{"v": 1	"t": 2547004	"P": 1004.5	"F": 2}
{"v": 1	"t": 2547024	"P": 1008.75	"F": 2}
{"v": 1	"t": 2547044	"P": 1004.75	"F": 1}
{"v": 1	"t": 2547065	"P": 1001.25	"F": 1}
{"v": 1	"t": 2547085	"P": 1005.0	"F": 2}
{"v": 1	"t": 2547105	"P": 1007.5	"F": 2}
{"v": 1	"t": 2547125	"P": 1005.0	"F": 1}
{"v": 1	"t": 2547146	"P": 1001.75	"F": 2}
{"v": 1	"t": 2547166	"P": 1004.5	"F": 1}
{"v": 1	"t": 2547186	"P": 1007.5	"F": 1}
{"v": 1	"t": 2547207	"P": 1007.0	"F": 2}
{"v": 1	"t": 2547227	"P": 1002.75	"F": 1}
{"v": 1	"t": 2547247	"P": 1001.75	"F": 1}
{"v": 1	"t": 2547268	"P": 1006.0	"F": 1}
{"v": 1	"t": 2547288	"P": 1007.75	"F": 2}
{"v": 1	"t": 2547308	"P": 1002.0	"F": 1}
{"v": 1	"t": 2547328	"P": 1002.5	"F": 1}
{"v": 1	"t": 2547349	"P": 1009.75	"F": 1}
{"v": 1	"t": 2547369	"P": 1006.5	"F": 1}
{"v": 1	"t": 2547389	"P": 1003.5	"F": 1}
{"v": 1	"t": 2547410	"P": 1000.25	"F": 1}
{"v": 1	"t": 2547430	"P": 1007.25	"F": 2}
{"v": 1	"t": 2547450	"P": 1004.75	"F": 1}
{"v": 1	"t": 2547471	"P": 1003.25	"F": 2}
{"v": 1	"t": 2547491	"P": 1001.75	"F": 1}
{"v": 1	"t": 2547512	"P": 1007.0	"F": 1}
{"v": 1	"t": 2547532	"P": 1003.5	"F": 1}
{"v": 1	"t": 2547553	"P": 1004.25	"F": 1}
{"v": 1	"t": 2547573	"P": 1006.0	"F": 2}
{"v": 1	"t": 2547593	"P": 1001.5	"F": 1}
{"v": 1	"t": 2547614	"P": 1007.5	"F": 1}
{"v": 1	"t": 2547634	"P": 1004.5	"F": 2}
{"v": 1	"t": 2547655	"P": 1003.0	"F": 2}
{"v": 1	"t": 2547675	"P": 1006.75	"F": 1}
{"v": 1	"t": 2547696	"P": 1002.75	"F": 1	"C": 47.05	"D": 3253	"sn": 54091929832280	"file": "/data/device_log/data0000.out"}
{"v": 1	"t": 2547716	"P": 1002.25	"F": 1}
{"v": 1	"t": 2547736	"P": 1007.0	"F": 1}
{"v": 1	"t": 2547757	"P": 1005.25	"F": 2}
{"v": 1	"t": 2547777	"P": 1001.75	"F": 1}
{"v": 1	"t": 2547797	"P": 1003.25	"F": 2}
{"v": 1	"t": 2547817	"P": 1006.25	"F": 1}
{"v": 1	"t": 2547838	"P": 1008.0	"F": 2}
{"v": 1	"t": 2547858	"P": 1003.0	"F": 1}
{"v": 1	"t": 2547878	"P": 1001.75	"F": 1}
{"v": 1	"t": 2547899	"P": 1007.0	"F": 1}
{"v": 1	"t": 2547919	"P": 1006.75	"F": 1}
{"v": 1	"t": 2547939	"P": 1003.75	"F": 2}
{"v": 1	"t": 2547960	"P": 1000.5	"F": 1}
{"v": 1	"t": 2547980	"P": 1007.5	"F": 2}
{"v": 1	"t": 2548000	"P": 1009.0	"F": 1}
{"v": 1	"t": 2548021	"P": 1003.25	"F": 1}
{"v": 1	"t": 2548041	"P": 1002.25	"F": 2}
{"v": 1	"t": 2548061	"P": 1007.0	"F": 1}
{"v": 1	"t": 2548081	"P": 1007.25	"F": 2}
{"v": 1	"t": 2548102	"P": 1001.5	"F": 2}
{"v": 1	"t": 2548122	"P": 1001.75	"F": 1}
{"v": 1	"t": 2548142	"P": 1005.5	"F": 2}
{"v": 1	"t": 2548163	"P": 1007.75	"F": 1}
{"v": 1	"t": 2548183	"P": 1004.75	"F": 2}
{"v": 1	"t": 2548203	"P": 1000.75	"F": 1}
{"v": 1	"t": 2548224	"P": 1006.0	"F": 2}
{"v": 1	"t": 2548244	"P": 1006.25	"F": 2}
{"v": 1	"t": 2548265	"P": 1002.75	"F": 1}
{"v": 1	"t": 2548285	"P": 1007.5	"F": 2}
{"v": 1	"t": 2548305	"P": 1006.25	"F": 1}
{"v": 1	"t": 2548326	"P": 1004.75	"F": 1}
{"v": 1	"t": 2548346	"P": 1000.75	"F": 2}
{"v": 1	"t": 2548366	"P": 1004.0	"F": 2}
{"v": 1	"t": 2548386	"P": 1008.0	"F": 2}
{"v": 1	"t": 2548407	"P": 1004.5	"F": 2}
{"v": 1	"t": 2548427	"P": 1001.75	"F": 2}
{"v": 1	"t": 2548447	"P": 1005.75	"F": 2}
{"v": 1	"t": 2548468	"P": 1006.0	"F": 2}
{"v": 1	"t": 2548488	"P": 1003.75	"F": 2}
{"v": 1	"t": 2548508	"P": 1000.0	"F": 1}
{"v": 1	"t": 2548529	"P": 1006.5	"F": 2}
{"v": 1	"t": 2548549	"P": 1007.5	"F": 2}
{"v": 1	"t": 2548569	"P": 1003.5	"F": 2}
{"v": 1	"t": 2548590	"P": 1001.75	"F": 1}
{"v": 1	"t": 2548610	"P": 1005.0	"F": 2}
{"v": 1	"t": 2548630	"P": 1007.5	"F": 2}
{"v": 1	"t": 2548651	"P": 1005.5	"F": 2}
{"v": 1	"t": 2548671	"P": 1002.5	"F": 2}
{"v": 1	"t": 2548691	"P": 1007.0	"F": 2}
{"v": 1	"t": 2548711	"P": 1008.0	"F": 2	"C": 47.08	"D": 3253	"sn": 54091929832280	"file": "/data/device_log/data0000.out"}
{"v": 1	"t": 2548732	"P": 1003.5	"F": 2}
{"v": 1	"t": 2548752	"P": 1001.0	"F": 2}
{"v": 1	"t": 2548773	"P": 1006.5	"F": 2}
{"v": 1	"t": 2548793	"P": 1006.5	"F": 2}
{"v": 1	"t": 2548813	"P": 1002.25	"F": 2}
{"v": 1	"t": 2548834	"P": 1008.25	"F": 1}
{"v": 1	"t": 2548854	"P": 1007.0	"F": 1}
{"v": 1	"t": 2548874	"P": 1003.25	"F": 2}
{"v": 1	"t": 2548895	"P": 999.0	"F": 2}
{"v": 1	"t": 2548915	"P": 1005.5	"F": 2}
{"v": 1	"t": 2548935	"P": 1005.25	"F": 1}
{"v": 1	"t": 2548956	"P": 1002.25	"F": 2}
{"v": 1	"t": 2548976	"P": 1001.5	"F": 1}
{"v": 1	"t": 2548996	"P": 1006.0	"F": 1}
{"v": 1	"t": 2549016	"P": 1006.75	"F": 2}
{"v": 1	"t": 2549037	"P": 1004.25	"F": 2}
{"v": 1	"t": 2549057	"P": 1002.75	"F": 2}
{"v": 1	"t": 2549077	"P": 1004.25	"F": 1}
{"v": 1	"t": 2549098	"P": 1008.0	"F": 1}
{"v": 1	"t": 2549118	"P": 1006.0	"F": 2}
{"v": 1	"t": 2549138	"P": 1000.75	"F": 1}
{"v": 1	"t": 2549159	"P": 1001.5	"F": 1}
{"v": 1	"t": 2549179	"P": 1007.75	"F": 1}
{"v": 1	"t": 2549199	"P": 1005.0	"F": 1}
{"v": 1	"t": 2549219	"P": 1001.0	"F": 1}
{"v": 1	"t": 2549240	"P": 1002.0	"F": 2}
{"v": 1	"t": 2549260	"P": 1008.25	"F": 1}
{"v": 1	"t": 2549280	"P": 1005.25	"F": 1}
{"v": 1	"t": 2549301	"P": 1001.75	"F": 1}
{"v": 1	"t": 2549321	"P": 1002.25	"F": 1}
{"v": 1	"t": 2549342	"P": 1007.25	"F": 1}
{"v": 1	"t": 2549362	"P": 1002.5	"F": 1}
{"v": 1	"t": 2549382	"P": 1005.0	"F": 1}
{"v": 1	"t": 2549403	"P": 1009.75	"F": 1}
{"v": 1	"t": 2549423	"P": 1002.5	"F": 1}
{"v": 1	"t": 2549443	"P": 1003.25	"F": 1}
{"v": 1	"t": 2549464	"P": 1001.25	"F": 1}
{"v": 1	"t": 2549484	"P": 1008.25	"F": 2}
{"v": 1	"t": 2549504	"P": 1004.25	"F": 2}
{"v": 1	"t": 2549524	"P": 1001.25	"F": 1}
{"v": 1	"t": 2549545	"P": 1002.0	"F": 2}
{"v": 1	"t": 2549565	"P": 1007.75	"F": 2}
{"v": 1	"t": 2549585	"P": 1003.75	"F": 1}
{"v": 1	"t": 2549606	"P": 1001.25	"F": 2}
{"v": 1	"t": 2549626	"P": 1002.75	"F": 1}
{"v": 1	"t": 2549646	"P": 1007.75	"F": 2}
{"v": 1	"t": 2549667	"P": 1007.25	"F": 1}
{"v": 1	"t": 2549687	"P": 1002.25	"F": 2}
{"v": 1	"t": 2549707	"P": 1003.5	"F": 1}
{"v": 1	"t": 2549728	"P": 1007.0	"F": 1	"C": 47.05	"D": 3253	"sn": 54091929832280	"file": "/data/device_log/data0000.out"}
{"v": 1	"t": 2549748	"P": 1006.0	"F": 1}
{"v": 1	"t": 2549768	"P": 1000.75	"F": 2}
{"v": 1	"t": 2549788	"P": 1004.0	"F": 1}
{"v": 1	"t": 2549809	"P": 1006.25	"F": 2}
{"v": 1	"t": 2549829	"P": 1004.25	"F": 2}
{"v": 1	"t": 2549849	"P": 1002.5	"F": 2}
{"v": 1	"t": 2549870	"P": 1001.5	"F": 2}
{"v": 1	"t": 2549891	"P": 1004.25	"F": 1}
{"v": 1	"t": 2549911	"P": 1004.5	"F": 1}
{"v": 1	"t": 2549931	"P": 1007.0	"F": 1}
{"v": 1	"t": 2549952	"P": 1003.0	"F": 2}
{"v": 1	"t": 2549972	"P": 1000.5	"F": 2}
{"v": 1	"t": 2549992	"P": 1004.5	"F": 1}
{"v": 1	"t": 2550013	"P": 1007.25	"F": 2}
{"v": 1	"t": 2550033	"P": 1005.75	"F": 2}
{"v": 1	"t": 2550053	"P": 1002.75	"F": 2}
{"v": 1	"t": 2550074	"P": 1001.75	"F": 2}
{"v": 1	"t": 2550094	"P": 1008.5	"F": 2}
{"v": 1	"t": 2550114	"P": 1003.5	"F": 2}
{"v": 1	"t": 2550134	"P": 1002.25	"F": 2}
{"v": 1	"t": 2550155	"P": 1003.25	"F": 2}
{"v": 1	"t": 2550175	"P": 1008.25	"F": 2}
{"v": 1	"t": 2550195	"P": 1005.0	"F": 2}
{"v": 1	"t": 2550216	"P": 1002.75	"F": 1}
{"v": 1	"t": 2550236	"P": 1001.75	"F": 2}
{"v": 1	"t": 2550256	"P": 1007.75	"F": 1}
{"v": 1	"t": 2550277	"P": 1005.75	"F": 1}
{"v": 1	"t": 2550297	"P": 1003.5	"F": 1}
{"v": 1	"t": 2550317	"P": 1002.25	"F": 2}
{"v": 1	"t": 2550338	"P": 1008.0	"F": 2}
{"v": 1	"t": 2550358	"P": 1005.25	"F": 1}
{"v": 1	"t": 2550378	"P": 1002.5	"F": 1}
{"v": 1	"t": 2550398	"P": 1000.0	"F": 1}
{"v": 1	"t": 2550419	"P": 1006.25	"F": 2}
{"v": 1	"t": 2550439	"P": 1005.75	"F": 1}
{"v": 1	"t": 2550460	"P": 1003.25	"F": 1}
{"v": 1	"t": 2550480	"P": 1005.5	"F": 1}
{"v": 1	"t": 2550500	"P": 1005.0	"F": 2}
{"v": 1	"t": 2550521	"P": 1001.25	"F": 2}
{"v": 1	"t": 2550541	"P": 1002.75	"F": 1}
{"v": 1	"t": 2550561	"P": 1007.25	"F": 1}
{"v": 1	"t": 2550582	"P": 1005.75	"F": 1}
{"v": 1	"t": 2550602	"P": 1003.0	"F": 2}
{"v": 1	"t": 2550622	"P": 1002.25	"F": 1}
{"v": 1	"t": 2550643	"P": 1006.5	"F": 2}
{"v": 1	"t": 2550663	"P": 1005.5	"F": 1}
{"v": 1	"t": 2550683	"P": 1003.75	"F": 1}
{"v": 1	"t": 2550703	"P": 1001.25	"F": 2}
{"v": 1	"t": 2550724	"P": 1005.5	"F": 1}
{"v": 1	"t": 2550744	"P": 1007.0	"F": 2	"C": 47.02	"D": 3253	"sn": 54091929832280	"file": "/data/device_log/data0000.out"}
{"v": 1	"t": 2550764	"P": 1004.5	"F": 1}
{"v": 1	"t": 2550785	"P": 1000.75	"F": 2}
{"v": 1	"t": 2550805	"P": 1004.25	"F": 1}
{"v": 1	"t": 2550825	"P": 1007.25	"F": 2}
{"v": 1	"t": 2550846	"P": 1004.25	"F": 1}
{"v": 1	"t": 2550866	"P": 1001.75	"F": 2}
{"v": 1	"t": 2550886	"P": 1004.0	"F": 1}
{"v": 1	"t": 2550906	"P": 1008.25	"F": 1}
{"v": 1	"t": 2550927	"P": 1004.75	"F": 2}
{"v": 1	"t": 2550947	"P": 1000.5	"F": 1}
{"v": 1	"t": 2550967	"P": 1004.5	"F": 1}
{"v": 1	"t": 2550988	"P": 1008.25	"F": 2}
{"v": 1	"t": 2551008	"P": 1004.5	"F": 1}
{"v": 1	"t": 2551029	"P": 1005.5	"F": 2}
{"v": 1	"t": 2551049	"P": 1006.0	"F": 1}
{"v": 1	"t": 2551070	"P": 1001.5	"F": 1}
{"v": 1	"t": 2551090	"P": 1007.5	"F": 2}
{"v": 1	"t": 2551111	"P": 1004.5	"F": 1}
{"v": 1	"t": 2551131	"P": 1003.0	"F": 1}
{"v": 1	"t": 2551152	"P": 1007.75	"F": 1}
{"v": 1	"t": 2551172	"P": 1002.75	"F": 1}
{"v": 1	"t": 2551192	"P": 1004.5	"F": 2}
{"v": 1	"t": 2551213	"P": 1007.0	"F": 1}
{"v": 1	"t": 2551233	"P": 1004.75	"F": 1}
{"v": 1	"t": 2551253	"P": 1001.25	"F": 1}
{"v": 1	"t": 2551274	"P": 1005.25	"F": 1}
{"v": 1	"t": 2551294	"P": 1006.5	"F": 1}
{"v": 1	"t": 2551314	"P": 1005.25	"F": 1}
{"v": 1	"t": 2551335	"P": 1000.5	"F": 1}
{"v": 1	"t": 2551355	"P": 1005.5	"F": 2}
{"v": 1	"t": 2551375	"P": 1005.75	"F": 1}
{"v": 1	"t": 2551396	"P": 1004.0	"F": 2}
{"v": 1	"t": 2551416	"P": 1001.75	"F": 2}
{"v": 1	"t": 2551436	"P": 1004.25	"F": 1}
{"v": 1	"t": 2551456	"P": 1006.75	"F": 1}
{"v": 1	"t": 2551477	"P": 1004.5	"F": 1}
{"v": 1	"t": 2551497	"P": 1002.75	"F": 1}
{"v": 1	"t": 2551517	"P": 1004.5	"F": 2}
{"v": 1	"t": 2551538	"P": 1007.5	"F": 2}
{"v": 1	"t": 2551558	"P": 1004.25	"F": 1}
{"v": 1	"t": 2551578	"P": 1000.25	"F": 2}
{"v": 1	"t": 2551599	"P": 1002.0	"F": 1}
{"v": 1	"t": 2551619	"P": 1006.5	"F": 1}
{"v": 1	"t": 2551639	"P": 1003.5	"F": 1}
{"v": 1	"t": 2551660	"P": 1000.5	"F": 2}
{"v": 1	"t": 2551680	"P": 1003.25	"F": 2}
{"v": 1	"t": 2551700	"P": 1007.25	"F": 1}
{"v": 1	"t": 2551721	"P": 1006.0	"F": 2}
{"v": 1	"t": 2551741	"P": 1002.75	"F": 1}
{"v": 1	"t": 2551761	"P": 1007.25	"F": 1	"C": 47.04	"D": 3253	"sn": 54091929832280	"file": "/data/device_log/data0000.out"}
{"v": 1	"t": 2551782	"P": 1003.75	"F": 2}
{"v": 1	"t": 2551802	"P": 1001.75	"F": 1}
{"v": 1	"t": 2551822	"P": 1004.25	"F": 2}
{"v": 1	"t": 2551843	"P": 1006.5	"F": 1}
{"v": 1	"t": 2551863	"P": 1003.75	"F": 2}
{"v": 1	"t": 2551883	"P": 1003.0	"F": 2}
{"v": 1	"t": 2551904	"P": 1002.25	"F": 1}
{"v": 1	"t": 2551924	"P": 1008.0	"F": 1}
{"v": 1	"t": 2551944	"P": 1005.0	"F": 2}
{"v": 1	"t": 2551965	"P": 1002.0	"F": 2}
{"v": 1	"t": 2551985	"P": 1002.75	"F": 2}
{"v": 1	"t": 2552005	"P": 1009.25	"F": 2}
{"v": 1	"t": 2552025	"P": 1005.25	"F": 1}
{"v": 1	"t": 2552046	"P": 1004.5	"F": 1}
{"v": 1	"t": 2552066	"P": 1003.75	"F": 1}
{"v": 1	"t": 2552086	"P": 1007.75	"F": 2}
{"v": 1	"t": 2552107	"P": 1004.75	"F": 1}
{"v": 1	"t": 2552127	"P": 1002.0	"F": 1}
{"v": 1	"t": 2552147	"P": 1003.25	"F": 1}
{"v": 1	"t": 2552168	"P": 1006.0	"F": 1}
{"v": 1	"t": 2552188	"P": 1005.75	"F": 1}
{"v": 1	"t": 2552208	"P": 1001.5	"F": 2}
{"v": 1	"t": 2552229	"P": 1003.25	"F": 2}
{"v": 1	"t": 2552249	"P": 1008.75	"F": 1}
{"v": 1	"t": 2552269	"P": 1004.25	"F": 1}
{"v": 1	"t": 2552290	"P": 1002.25	"F": 1}
{"v": 1	"t": 2552310	"P": 1008.0	"F": 2}
{"v": 1	"t": 2552331	"P": 1005.25	"F": 1}
{"v": 1	"t": 2552351	"P": 1002.5	"F": 2}
{"v": 1	"t": 2552371	"P": 1007.5	"F": 1}
{"v": 1	"t": 2552392	"P": 1005.75	"F": 1}
{"v": 1	"t": 2552412	"P": 1003.0	"F": 2}
{"v": 1	"t": 2552432	"P": 1001.0	"F": 1}
{"v": 1	"t": 2552453	"P": 1008.25	"F": 2}
{"v": 1	"t": 2552473	"P": 1004.0	"F": 1}
{"v": 1	"t": 2552493	"P": 1002.75	"F": 1}
{"v": 1	"t": 2552513	"P": 1001.75	"F": 1}
{"v": 1	"t": 2552534	"P": 1007.0	"F": 1}
{"v": 1	"t": 2552554	"P": 1007.5	"F": 1}
{"v": 1	"t": 2552574	"P": 1004.25	"F": 1}
{"v": 1	"t": 2552595	"P": 1001.5	"F": 1}
{"v": 1	"t": 2552615	"P": 1007.25	"F": 1}
{"v": 1	"t": 2552635	"P": 1008.0	"F": 1}
{"v": 1	"t": 2552656	"P": 1004.0	"F": 2}
{"v": 1	"t": 2552676	"P": 1002.25	"F": 2}
{"v": 1	"t": 2552696	"P": 1004.5	"F": 1}
{"v": 1	"t": 2552716	"P": 1007.25	"F": 2}
{"v": 1	"t": 2552737	"P": 1005.0	"F": 1}
{"v": 1	"t": 2552757	"P": 999.25	"F": 1}
{"v": 1	"t": 2552777	"P": 1005.75	"F": 1	"C": 47.08	"D": 3253	"sn": 54091929832280	"file": "/data/device_log/data0000.out"}
{"v": 1	"t": 2552798	"P": 1007.5	"F": 2}
{"v": 1	"t": 2552818	"P": 1004.75	"F": 1}
{"v": 1	"t": 2552838	"P": 1001.75	"F": 2}
{"v": 1	"t": 2552859	"P": 1006.25	"F": 2}
{"v": 1	"t": 2552879	"P": 1004.0	"F": 1}
{"v": 1	"t": 2552900	"P": 1002.75	"F": 1}
{"v": 1	"t": 2552920	"P": 1008.5	"F": 1}
{"v": 1	"t": 2552940	"P": 1007.75	"F": 2}
{"v": 1	"t": 2552961	"P": 1001.75	"F": 2}
{"v": 1	"t": 2552981	"P": 1001.0	"F": 2}
{"v": 1	"t": 2553001	"P": 1008.0	"F": 2}
{"v": 1	"t": 2553022	"P": 1007.75	"F": 2}
{"v": 1	"t": 2553042	"P": 1003.25	"F": 2}
{"v": 1	"t": 2553062	"P": 1002.5	"F": 1}
{"v": 1	"t": 2553082	"P": 1007.75	"F": 2}
{"v": 1	"t": 2553103	"P": 1007.5	"F": 2}
{"v": 1	"t": 2553123	"P": 1005.0	"F": 2}
{"v": 1	"t": 2553143	"P": 1001.0	"F": 2}
{"v": 1	"t": 2553164	"P": 1004.25	"F": 2}
{"v": 1	"t": 2553184	"P": 1006.5	"F": 2}
{"v": 1	"t": 2553204	"P": 1004.25	"F": 1}
{"v": 1	"t": 2553225	"P": 1002.5	"F": 2}
{"v": 1	"t": 2553245	"P": 1004.5	"F": 2}
{"v": 1	"t": 2553265	"P": 1006.75	"F": 2}
{"v": 1	"t": 2553285	"P": 1004.0	"F": 1}
{"v": 1	"t": 2553306	"P": 1002.75	"F": 2}
{"v": 1	"t": 2553326	"P": 1004.75	"F": 1}
{"v": 1	"t": 2553346	"P": 1008.25	"F": 2}
{"v": 1	"t": 2553367	"P": 1005.75	"F": 2}
{"v": 1	"t": 2553387	"P": 1003.5	"F": 2}
{"v": 1	"t": 2553407	"P": 1004.0	"F": 1}
{"v": 1	"t": 2553428	"P": 1007.0	"F": 2}
{"v": 1	"t": 2553448	"P": 1001.5	"F": 1}
{"v": 1	"t": 2553469	"P": 1005.75	"F": 2}
{"v": 1	"t": 2553489	"P": 1005.75	"F": 2}
{"v": 1	"t": 2553509	"P": 1006.25	"F": 2}
{"v": 1	"t": 2553530	"P": 1001.0	"F": 1}
{"v": 1	"t": 2553550	"P": 1003.5	"F": 1}
{"v": 1	"t": 2553570	"P": 1006.75	"F": 1}
{"v": 1	"t": 2553590	"P": 1006.0	"F": 1}
{"v": 1	"t": 2553611	"P": 1002.0	"F": 2}
{"v": 1	"t": 2553631	"P": 1003.25	"F": 2}
{"v": 1	"t": 2553651	"P": 1006.5	"F": 2}
{"v": 1	"t": 2553672	"P": 1006.0	"F": 2}
{"v": 1	"t": 2553692	"P": 1002.25	"F": 2}
{"v": 1	"t": 2553712	"P": 1001.75	"F": 2}
{"v": 1	"t": 2553733	"P": 1005.5	"F": 1}
{"v": 1	"t": 2553753	"P": 1006.0	"F": 2}
{"v": 1	"t": 2553773	"P": 1002.5	"F": 1}
{"v": 1	"t": 2553793	"P": 1002.0	"F": 2	"C": 47.045	"D": 3253	"sn": 54091929832280	"file": "/data/device_log/data0000.out"}
{"v": 1	"t": 2553814	"P": 1006.25	"F": 2}
{"v": 1	"t": 2553834	"P": 1006.5	"F": 2}
{"v": 1	"t": 2553854	"P": 1002.25	"F": 1}
{"v": 1	"t": 2553875	"P": 1003.25	"F": 1}
{"v": 1	"t": 2553895	"P": 1007.75	"F": 1}
{"v": 1	"t": 2553915	"P": 1004.0	"F": 1}
{"v": 1	"t": 2553936	"P": 1003.5	"F": 2}
{"v": 1	"t": 2553956	"P": 1000.75	"F": 1}
{"v": 1	"t": 2553976	"P": 1007.0	"F": 2}
{"v": 1	"t": 2553997	"P": 1004.75	"F": 1}
{"v": 1	"t": 2554017	"P": 1003.25	"F": 1}
{"v": 1	"t": 2554038	"P": 1007.25	"F": 1}
{"v": 1	"t": 2554058	"P": 1003.5	"F": 1}
{"v": 1	"t": 2554078	"P": 1002.0	"F": 1}
{"v": 1	"t": 2554099	"P": 1004.75	"F": 1}
{"v": 1	"t": 2554119	"P": 1005.25	"F": 1}
{"v": 1	"t": 2554139	"P": 1002.25	"F": 1}
{"v": 1	"t": 2554160	"P": 1002.25	"F": 1}
{"v": 1	"t": 2554180	"P": 1005.25	"F": 1}
{"v": 1	"t": 2554200	"P": 1007.5	"F": 1}
{"v": 1	"t": 2554221	"P": 1006.5	"F": 1}
{"v": 1	"t": 2554241	"P": 1001.75	"F": 2}
{"v": 1	"t": 2554261	"P": 1005.0	"F": 1}
{"v": 1	"t": 2554281	"P": 1007.75	"F": 1}
{"v": 1	"t": 2554302	"P": 1005.5	"F": 2}
{"v": 1	"t": 2554322	"P": 1002.0	"F": 2}
{"v": 1	"t": 2554342	"P": 1002.5	"F": 2}
{"v": 1	"t": 2554363	"P": 1005.5	"F": 2}
{"v": 1	"t": 2554383	"P": 1006.0	"F": 1}
{"v": 1	"t": 2554403	"P": 1003.0	"F": 2}
{"v": 1	"t": 2554424	"P": 1003.25	"F": 2}
{"v": 1	"t": 2554444	"P": 1006.75	"F": 2}
{"v": 1	"t": 2554464	"P": 1005.5	"F": 2}
{"v": 1	"t": 2554484	"P": 1003.25	"F": 2}
{"v": 1	"t": 2554505	"P": 1003.75	"F": 2}
{"v": 1	"t": 2554525	"P": 1006.5	"F": 2}
{"v": 1	"t": 2554546	"P": 1004.5	"F": 2}
{"v": 1	"t": 2554566	"P": 1001.5	"F": 2}
{"v": 1	"t": 2554586	"P": 1008.0	"F": 2}
{"v": 1	"t": 2554607	"P": 1003.75	"F": 1}
{"v": 1	"t": 2554627	"P": 1005.75	"F": 2}
{"v": 1	"t": 2554648	"P": 1005.5	"F": 2}
{"v": 1	"t": 2554668	"P": 1002.25	"F": 2}
{"v": 1	"t": 2554689	"P": 1006.75	"F": 2}
{"v": 1	"t": 2554709	"P": 1005.25	"F": 2}
{"v": 1	"t": 2554730	"P": 1003.5	"F": 2}
{"v": 1	"t": 2554750	"P": 1008.75	"F": 2}
{"v": 1	"t": 2554770	"P": 1005.75	"F": 2}
{"v": 1	"t": 2554791	"P": 1001.5	"F": 1}
{"v": 1	"t": 2554811	"P": 1001.5	"F": 2	"C": 47.06	"D": 3253	"sn": 54091929832280	"file": "/data/device_log/data0000.out"}
{"v": 1	"t": 2554831	"P": 1006.5	"F": 2}
{"v": 1	"t": 2554852	"P": 1005.5	"F": 2}
{"v": 1	"t": 2554872	"P": 1001.75	"F": 2}
{"v": 1	"t": 2554892	"P": 1002.5	"F": 2}
{"v": 1	"t": 2554913	"P": 1007.75	"F": 2}
{"v": 1	"t": 2554933	"P": 1005.75	"F": 2}
{"v": 1	"t": 2554953	"P": 1003.5	"F": 1}
{"v": 1	"t": 2554973	"P": 1002.0	"F": 1}
{"v": 1	"t": 2554994	"P": 1006.25	"F": 1}
{"v": 1	"t": 2555014	"P": 1007.5	"F": 2}
{"v": 1	"t": 2555034	"P": 1004.0	"F": 2}
{"v": 1	"t": 2555055	"P": 1001.25	"F": 1}
{"v": 1	"t": 2555075	"P": 1006.25	"F": 2}
{"v": 1	"t": 2555095	"P": 1007.75	"F": 2}
{"v": 1	"t": 2555116	"P": 1003.5	"F": 2}
{"v": 1	"t": 2555136	"P": 1001.25	"F": 2}
{"v": 1	"t": 2555156	"P": 1005.5	"F": 2}
{"v": 1	"t": 2555176	"P": 1007.25	"F": 2}
{"v": 1	"t": 2555197	"P": 1005.25	"F": 2}
{"v": 1	"t": 2555217	"P": 1001.75	"F": 2}
{"v": 1	"t": 2555237	"P": 1004.5	"F": 1}
{"v": 1	"t": 2555258	"P": 1006.0	"F": 2}
{"v": 1	"t": 2555278	"P": 1002.0	"F": 1}
{"v": 1	"t": 2555299	"P": 1009.25	"F": 2}
{"v": 1	"t": 2555319	"P": 1006.25	"F": 2}
{"v": 1	"t": 2555339	"P": 1003.25	"F": 2}
{"v": 1	"t": 2555360	"P": 1002.25	"F": 1}
{"v": 1	"t": 2555380	"P": 1008.5	"F": 1}
{"v": 1	"t": 2555400	"P": 1007.75	"F": 2}
{"v": 1	"t": 2555421	"P": 1003.75	"F": 2}
{"v": 1	"t": 2555441	"P": 1000.0	"F": 2}
{"v": 1	"t": 2555461	"P": 1005.0	"F": 2}
{"v": 1	"t": 2555481	"P": 1008.25	"F": 2}
{"v": 1	"t": 2555502	"P": 1006.5	"F": 2}
{"v": 1	"t": 2555522	"P": 1003.0	"F": 1}
{"v": 1	"t": 2555542	"P": 1003.5	"F": 1}
{"v": 1	"t": 2555563	"P": 1008.0	"F": 2}
{"v": 1	"t": 2555583	"P": 1006.5	"F": 2}
{"v": 1	"t": 2555603	"P": 1001.75	"F": 1}
{"v": 1	"t": 2555624	"P": 1002.75	"F": 2}
{"v": 1	"t": 2555644	"P": 1007.5	"F": 2}
{"v": 1	"t": 2555664	"P": 1004.75	"F": 2}
{"v": 1	"t": 2555684	"P": 1002.0	"F": 1}
{"v": 1	"t": 2555705	"P": 1003.75	"F": 2}
{"v": 1	"t": 2555725	"P": 1007.0	"F": 2}
{"v": 1	"t": 2555745	"P": 1004.5	"F": 2}
{"v": 1	"t": 2555766	"P": 1003.5	"F": 2}
{"v": 1	"t": 2555786	"P": 1003.5	"F": 2}
{"v": 1	"t": 2555807	"P": 1008.0	"F": 2}
{"v": 1	"t": 2555827	"P": 1002.25	"F": 2	"C": 47.04	"D": 3253	"sn": 54091929832280	"file": "/data/device_log/data0000.out"}
{"v": 1	"t": 2555847	"P": 1004.0	"F": 2}
{"v": 1	"t": 2555868	"P": 1006.5	"F": 1}
{"v": 1	"t": 2555888	"P": 1003.5	"F": 2}
{"v": 1	"t": 2555908	"P": 1002.25	"F": 1}
{"v": 1	"t": 2555929	"P": 1006.25	"F": 2}
{"v": 1	"t": 2555949	"P": 1006.25	"F": 2}
{"v": 1	"t": 2555969	"P": 1004.0	"F": 2}
{"v": 1	"t": 2555989	"P": 1002.5	"F": 2}
{"v": 1	"t": 2556010	"P": 1003.0	"F": 1}
{"v": 1	"t": 2556030	"P": 1007.75	"F": 2}
{"v": 1	"t": 2556050	"P": 1005.75	"F": 2}
{"v": 1	"t": 2556071	"P": 1003.0	"F": 1}
{"v": 1	"t": 2556091	"P": 1002.5	"F": 2}
{"v": 1	"t": 2556111	"P": 1006.25	"F": 1}
{"v": 1	"t": 2556132	"P": 1006.75	"F": 2}
{"v": 1	"t": 2556152	"P": 1003.5	"F": 1}
{"v": 1	"t": 2556172	"P": 1003.0	"F": 2}
{"v": 1	"t": 2556192	"P": 1008.0	"F": 2}
{"v": 1	"t": 2556213	"P": 1006.0	"F": 1}
{"v": 1	"t": 2556233	"P": 1004.5	"F": 2}
{"v": 1	"t": 2556253	"P": 1000.75	"F": 2}
{"v": 1	"t": 2556274	"P": 1006.75	"F": 2}
{"v": 1	"t": 2556294	"P": 1005.75	"F": 1}
{"v": 1	"t": 2556314	"P": 1004.5	"F": 2}
{"v": 1	"t": 2556335	"P": 1000.75	"F": 2}
{"v": 1	"t": 2556355	"P": 1004.5	"F": 1}
{"v": 1	"t": 2556375	"P": 1006.75	"F": 2}
{"v": 1	"t": 2556396	"P": 1000.0	"F": 2}
{"v": 1	"t": 2556416	"P": 1003.75	"F": 2}
{"v": 1	"t": 2556436	"P": 1008.0	"F": 2}
{"v": 1	"t": 2556457	"P": 1003.5	"F": 2}
{"v": 1	"t": 2556477	"P": 1000.25	"F": 1}
{"v": 1	"t": 2556497	"P": 1003.25	"F": 2}
{"v": 1	"t": 2556518	"P": 1006.75	"F": 1}
{"v": 1	"t": 2556538	"P": 1004.5	"F": 2}
{"v": 1	"t": 2556558	"P": 1002.25	"F": 1}
{"v": 1	"t": 2556579	"P": 1004.25	"F": 1}
{"v": 1	"t": 2556599	"P": 1007.75	"F": 2}
{"v": 1	"t": 2556619	"P": 1005.75	"F": 2}
{"v": 1	"t": 2556639	"P": 1003.25	"F": 2}
{"v": 1	"t": 2556660	"P": 1002.75	"F": 2}
{"v": 1	"t": 2556680	"P": 1007.5	"F": 2}
{"v": 1	"t": 2556700	"P": 1007.0	"F": 2}
{"v": 1	"t": 2556721	"P": 1002.75	"F": 2}
{"v": 1	"t": 2556741	"P": 1000.5	"F": 1}
{"v": 1	"t": 2556761	"P": 1007.25	"F": 2}
{"v": 1	"t": 2556782	"P": 1006.0	"F": 2}
{"v": 1	"t": 2556802	"P": 1004.5	"F": 2}
{"v": 1	"t": 2556822	"P": 999.5	"F": 1}
{"v": 1	"t": 2556842	"P": 1004.75	"F": 2	"C": 47.075	"D": 3253	"sn": 54091929832280	"file": "/data/device_log/data0000.out"}
{"v": 1	"t": 2556863	"P": 1007.25	"F": 1}
{"v": 1	"t": 2556883	"P": 1006.25	"F": 2}
{"v": 1	"t": 2556903	"P": 1001.0	"F": 1}
{"v": 1	"t": 2556924	"P": 1006.5	"F": 2}
{"v": 1	"t": 2556944	"P": 1007.25	"F": 2}
{"v": 1	"t": 2556965	"P": 1002.25	"F": 2}
{"v": 1	"t": 2556985	"P": 1006.25	"F": 2}
{"v": 1	"t": 2557005	"P": 1007.75	"F": 1}
{"v": 1	"t": 2557026	"P": 1003.5	"F": 2}
{"v": 1	"t": 2557046	"P": 1001.0	"F": 2}
{"v": 1	"t": 2557066	"P": 1003.0	"F": 2}
{"v": 1	"t": 2557086	"P": 1008.5	"F": 2}
{"v": 1	"t": 2557107	"P": 1005.75	"F": 1}
{"v": 1	"t": 2557127	"P": 1000.75	"F": 1}
{"v": 1	"t": 2557147	"P": 1002.75	"F": 2}
{"v": 1	"t": 2557168	"P": 1007.0	"F": 2}
{"v": 1	"t": 2557188	"P": 1004.5	"F": 2}
{"v": 1	"t": 2557208	"P": 1002.75	"F": 2}
{"v": 1	"t": 2557229	"P": 1003.25	"F": 1}
{"v": 1	"t": 2557249	"P": 1007.25	"F": 2}
{"v": 1	"t": 2557269	"P": 1005.5	"F": 1}
{"v": 1	"t": 2557289	"P": 1001.5	"F": 2}
{"v": 1	"t": 2557310	"P": 1002.25	"F": 2}
{"v": 1	"t": 2557330	"P": 1007.0	"F": 2}
{"v": 1	"t": 2557350	"P": 1006.5	"F": 2}
{"v": 1	"t": 2557371	"P": 1002.75	"F": 1}
{"v": 1	"t": 2557391	"P": 1001.5	"F": 2}
{"v": 1	"t": 2557411	"P": 1008.0	"F": 2}
{"v": 1	"t": 2557432	"P": 1006.5	"F": 1}
{"v": 1	"t": 2557452	"P": 1003.5	"F": 1}
{"v": 1	"t": 2557473	"P": 1009.25	"F": 2}
{"v": 1	"t": 2557493	"P": 1006.25	"F": 2}
{"v": 1	"t": 2557513	"P": 1002.0	"F": 2}
{"v": 1	"t": 2557534	"P": 1004.75	"F": 1}
{"v": 1	"t": 2557554	"P": 1008.5	"F": 2}
{"v": 1	"t": 2557574	"P": 1004.25	"F": 1}
{"v": 1	"t": 2557595	"P": 1003.25	"F": 2}
{"v": 1	"t": 2557615	"P": 1004.0	"F": 1}
{"v": 1	"t": 2557635	"P": 1008.5	"F": 2}
{"v": 1	"t": 2557655	"P": 1004.5	"F": 1}
{"v": 1	"t": 2557676	"P": 1002.75	"F": 1}
{"v": 1	"t": 2557696	"P": 1001.75	"F": 2}
{"v": 1	"t": 2557716	"P": 1008.25	"F": 1}
{"v": 1	"t": 2557737	"P": 1006.5	"F": 2}
{"v": 1	"t": 2557757	"P": 1002.25	"F": 1}
{"v": 1	"t": 2557777	"P": 1001.5	"F": 2}
{"v": 1	"t": 2557798	"P": 1006.5	"F": 2}
{"v": 1	"t": 2557818	"P": 1005.5	"F": 1}
{"v": 1	"t": 2557838	"P": 1002.5	"F": 1}
{"v": 1	"t": 2557858	"P": 1002.5	"F": 2	"C": 47.1	"D": 3253	"sn": 54091929832280	"file": "/data/device_log/data0000.out"}
{"v": 1	"t": 2557879	"P": 1008.0	"F": 2}
{"v": 1	"t": 2557899	"P": 1006.25	"F": 2}
{"v": 1	"t": 2557919	"P": 1003.25	"F": 2}
{"v": 1	"t": 2557940	"P": 1001.75	"F": 1}
{"v": 1	"t": 2557960	"P": 1007.25	"F": 2}
{"v": 1	"t": 2557980	"P": 1005.0	"F": 1}
{"v": 1	"t": 2558001	"P": 1003.25	"F": 1}
{"v": 1	"t": 2558021	"P": 1005.5	"F": 1}
{"v": 1	"t": 2558042	"P": 1004.25	"F": 2}
{"v": 1	"t": 2558062	"P": 1000.75	"F": 1}
{"v": 1	"t": 2558083	"P": 1006.0	"F": 1}
{"v": 1	"t": 2558103	"P": 1001.25	"F": 2}
{"v": 1	"t": 2558124	"P": 1004.75	"F": 2}
{"v": 1	"t": 2558144	"P": 1005.75	"F": 1}
{"v": 1	"t": 2558165	"P": 1001.0	"F": 2}
{"v": 1	"t": 2558185	"P": 1006.0	"F": 2}
{"v": 1	"t": 2558205	"P": 1007.5	"F": 2}
{"v": 1	"t": 2558226	"P": 1003.25	"F": 1}
{"v": 1	"t": 2558246	"P": 1001.25	"F": 2}
{"v": 1	"t": 2558266	"P": 1006.5	"F": 1}
{"v": 1	"t": 2558287	"P": 1005.75	"F": 1}
{"v": 1	"t": 2558307	"P": 1002.5	"F": 2}
{"v": 1	"t": 2558327	"P": 1002.0	"F": 1}
{"v": 1	"t": 2558347	"P": 1003.5	"F": 2}
{"v": 1	"t": 2558368	"P": 1007.0	"F": 2}
{"v": 1	"t": 2558388	"P": 1003.75	"F": 1}
{"v": 1	"t": 2558408	"P": 1002.0	"F": 2}
{"v": 1	"t": 2558429	"P": 1005.0	"F": 2}
{"v": 1	"t": 2558449	"P": 1007.75	"F": 1}
{"v": 1	"t": 2558469	"P": 1003.25	"F": 1}
{"v": 1	"t": 2558489	"P": 1000.75	"F": 2}
{"v": 1	"t": 2558510	"P": 1003.25	"F": 2}
{"v": 1	"t": 2558530	"P": 1006.5	"F": 2}
{"v": 1	"t": 2558550	"P": 1007.75	"F": 2}
{"v": 1	"t": 2558571	"P": 1002.5	"F": 2}
{"v": 1	"t": 2558591	"P": 1002.75	"F": 2}
{"v": 1	"t": 2558611	"P": 1009.25	"F": 2}
{"v": 1	"t": 2558632	"P": 1005.5	"F": 2}
{"v": 1	"t": 2558652	"P": 1003.5	"F": 2}
{"v": 1	"t": 2558672	"P": 1002.0	"F": 2}
{"v": 1	"t": 2558693	"P": 1007.25	"F": 1}
{"v": 1	"t": 2558713	"P": 1002.25	"F": 1}
{"v": 1	"t": 2558734	"P": 1004.75	"F": 1}
{"v": 1	"t": 2558754	"P": 1007.25	"F": 2}
{"v": 1	"t": 2558774	"P": 1004.5	"F": 2}
{"v": 1	"t": 2558795	"P": 1001.5	"F": 2}
{"v": 1	"t": 2558815	"P": 1006.25	"F": 2}
{"v": 1	"t": 2558835	"P": 1008.0	"F": 2}
{"v": 1	"t": 2558856	"P": 1004.25	"F": 2}
{"v": 1	"t": 2558876	"P": 1001.0	"F": 1	"C": 47.07	"D": 3253	"sn": 54091929832280	"file": "/data/device_log/data0000.out"}
{"v": 1	"t": 2558896	"P": 1005.5	"F": 1}
{"v": 1	"t": 2558916	"P": 1006.25	"F": 2}
{"v": 1	"t": 2558937	"P": 1003.75	"F": 2}
{"v": 1	"t": 2558957	"P": 1001.25	"F": 2}
{"v": 1	"t": 2558977	"P": 1006.25	"F": 2}
{"v": 1	"t": 2558998	"P": 1007.5	"F": 2}
{"v": 1	"t": 2559018	"P": 1004.5	"F": 1}
{"v": 1	"t": 2559038	"P": 1002.75	"F": 2}
{"v": 1	"t": 2559059	"P": 1003.5	"F": 2}
{"v": 1	"t": 2559079	"P": 1007.0	"F": 2}
{"v": 1	"t": 2559099	"P": 1004.75	"F": 2}
{"v": 1	"t": 2559120	"P": 1002.0	"F": 2}
{"v": 1	"t": 2559140	"P": 1003.75	"F": 2}
{"v": 1	"t": 2559160	"P": 1007.25	"F": 2}
{"v": 1	"t": 2559180	"P": 1003.5	"F": 2}
{"v": 1	"t": 2559201	"P": 1001.5	"F": 2}
{"v": 1	"t": 2559221	"P": 1002.25	"F": 2}
{"v": 1	"t": 2559241	"P": 1007.75	"F": 1}
{"v": 1	"t": 2559262	"P": 1002.75	"F": 2}
{"v": 1	"t": 2559282	"P": 1000.5	"F": 2}
{"v": 1	"t": 2559303	"P": 1007.25	"F": 1}
{"v": 1	"t": 2559323	"P": 1005.5	"F": 1}
{"v": 1	"t": 2559343	"P": 1001.0	"F": 2}
{"v": 1	"t": 2559364	"P": 1004.0	"F": 2}
{"v": 1	"t": 2559384	"P": 1007.25	"F": 2}
{"v": 1	"t": 2559404	"P": 1004.5	"F": 2}
{"v": 1	"t": 2559424	"P": 1001.25	"F": 2}
{"v": 1	"t": 2559445	"P": 1002.75	"F": 2}
{"v": 1	"t": 2559465	"P": 1005.5	"F": 2}
{"v": 1	"t": 2559485	"P": 1004.75	"F": 2}
{"v": 1	"t": 2559506	"P": 1002.5	"F": 2}
{"v": 1	"t": 2559526	"P": 1001.75	"F": 2}
{"v": 1	"t": 2559546	"P": 1007.0	"F": 2}
{"v": 1	"t": 2559567	"P": 1007.25	"F": 2}
{"v": 1	"t": 2559587	"P": 1003.75	"F": 2}
{"v": 1	"t": 2559607	"P": 1003.0	"F": 2}
{"v": 1	"t": 2559628	"P": 1007.5	"F": 2}
{"v": 1	"t": 2559648	"P": 1006.75	"F": 1}
{"v": 1	"t": 2559668	"P": 1004.0	"F": 1}
{"v": 1	"t": 2559688	"P": 1001.5	"F": 2}
{"v": 1	"t": 2559709	"P": 1005.75	"F": 2}
{"v": 1	"t": 2559729	"P": 1007.75	"F": 2}
{"v": 1	"t": 2559749	"P": 1003.25	"F": 2}
{"v": 1	"t": 2559770	"P": 1001.75	"F": 2}
{"v": 1	"t": 2559790	"P": 1005.25	"F": 1}
{"v": 1	"t": 2559810	"P": 1005.75	"F": 2}
{"v": 1	"t": 2559831	"P": 1001.5	"F": 2}
{"v": 1	"t": 2559851	"P": 1006.75	"F": 2}
{"v": 1	"t": 2559872	"P": 1006.0	"F": 2}
{"v": 1	"t": 2559892	"P": 1003.0	"F": 2	"C": 47.065	"D": 3253	"sn": 54091929832280	"file": "/data/device_log/data0000.out"}
{"v": 1	"t": 2559912	"P": 1001.5	"F": 1}
{"v": 1	"t": 2559933	"P": 1006.75	"F": 1}
{"v": 1	"t": 2559953	"P": 1005.5	"F": 1}
{"v": 1	"t": 2559973	"P": 1002.5	"F": 2}
{"v": 1	"t": 2559993	"P": 1002.0	"F": 2}
{"v": 1	"t": 2560014	"P": 1006.75	"F": 1}
{"v": 1	"t": 2560034	"P": 1006.0	"F": 2}
{"v": 1	"t": 2560054	"P": 1001.75	"F": 2}
{"v": 1	"t": 2560075	"P": 1001.75	"F": 1}
{"v": 1	"t": 2560095	"P": 1007.75	"F": 1}
{"v": 1	"t": 2560115	"P": 1006.5	"F": 1}
{"v": 1	"t": 2560136	"P": 1003.5	"F": 2}
{"v": 1	"t": 2560156	"P": 1001.5	"F": 1}
{"v": 1	"t": 2560176	"P": 1005.75	"F": 2}
{"v": 1	"t": 2560196	"P": 1007.25	"F": 2}
{"v": 1	"t": 2560217	"P": 1005.5	"F": 1}
{"v": 1	"t": 2560237	"P": 1003.0	"F": 2}
{"v": 1	"t": 2560257	"P": 1004.75	"F": 1}
{"v": 1	"t": 2560278	"P": 1010.75	"F": 1}
{"v": 1	"t": 2560298	"P": 1005.25	"F": 2}
{"v": 1	"t": 2560318	"P": 1001.75	"F": 1}
{"v": 1	"t": 2560339	"P": 1005.5	"F": 2}
{"v": 1	"t": 2560359	"P": 1009.25	"F": 2}
{"v": 1	"t": 2560379	"P": 1004.5	"F": 1}
{"v": 1	"t": 2560400	"P": 1003.75	"F": 2}
{"v": 1	"t": 2560420	"P": 1006.25	"F": 1}
{"v": 1	"t": 2560441	"P": 1003.0	"F": 2}
{"v": 1	"t": 2560461	"P": 1002.0	"F": 2}
{"v": 1	"t": 2560481	"P": 1008.5	"F": 2}
{"v": 1	"t": 2560502	"P": 1005.25	"F": 1}
{"v": 1	"t": 2560522	"P": 1004.25	"F": 1}
{"v": 1	"t": 2560542	"P": 1001.25	"F": 2}
{"v": 1	"t": 2560562	"P": 1006.25	"F": 2}
{"v": 1	"t": 2560583	"P": 1006.75	"F": 1}
{"v": 1	"t": 2560603	"P": 1003.5	"F": 2}
{"v": 1	"t": 2560623	"P": 1001.25	"F": 2}
{"v": 1	"t": 2560644	"P": 1005.0	"F": 1}
{"v": 1	"t": 2560664	"P": 1005.25	"F": 2}
{"v": 1	"t": 2560684	"P": 1004.0	"F": 1}
{"v": 1	"t": 2560705	"P": 1000.25	"F": 2}
{"v": 1	"t": 2560725	"P": 1006.5	"F": 1}
{"v": 1	"t": 2560745	"P": 1008.75	"F": 2}
{"v": 1	"t": 2560765	"P": 1004.75	"F": 1}
{"v": 1	"t": 2560786	"P": 1000.5	"F": 2}
{"v": 1	"t": 2560806	"P": 1003.25	"F": 2}
{"v": 1	"t": 2560826	"P": 1008.25	"F": 2}
{"v": 1	"t": 2560847	"P": 1006.75	"F": 1}
{"v": 1	"t": 2560867	"P": 1003.75	"F": 2}
{"v": 1	"t": 2560887	"P": 1003.75	"F": 2}
{"v": 1	"t": 2560908	"P": 1007.75	"F": 1	"C": 47.08	"D": 3253	"sn": 54091929832280	"file": "/data/device_log/data0000.out"}
{"v": 1	"t": 2560928	"P": 1004.75	"F": 2}
{"v": 1	"t": 2560948	"P": 1000.0	"F": 1}
{"v": 1	"t": 2560969	"P": 1007.25	"F": 2}
{"v": 1	"t": 2560989	"P": 1006.25	"F": 2}
{"v": 1	"t": 2561009	"P": 1005.5	"F": 2}
{"v": 1	"t": 2561030	"P": 1004.0	"F": 2}
{"v": 1	"t": 2561050	"P": 1007.5	"F": 2}
{"v": 1	"t": 2561070	"P": 1008.25	"F": 2}
{"v": 1	"t": 2561091	"P": 1005.5	"F": 2}
{"v": 1	"t": 2561111	"P": 1001.25	"F": 2}
{"v": 1	"t": 2561131	"P": 1006.25	"F": 2}
{"v": 1	"t": 2561151	"P": 1007.5	"F": 1}
{"v": 1	"t": 2561172	"P": 1005.0	"F": 2}
{"v": 1	"t": 2561192	"P": 1001.5	"F": 2}
{"v": 1	"t": 2561212	"P": 1004.5	"F": 2}
{"v": 1	"t": 2561233	"P": 1005.75	"F": 2}
{"v": 1	"t": 2561253	"P": 1004.0	"F": 2}
{"v": 1	"t": 2561273	"P": 1000.5	"F": 1}
{"v": 1	"t": 2561294	"P": 1004.25	"F": 2}
{"v": 1	"t": 2561314	"P": 1007.0	"F": 2}
{"v": 1	"t": 2561334	"P": 1004.5	"F": 2}
{"v": 1	"t": 2561354	"P": 1002.0	"F": 2}
{"v": 1	"t": 2561375	"P": 1002.5	"F": 1}
{"v": 1	"t": 2561395	"P": 1009.25	"F": 2}
{"v": 1	"t": 2561415	"P": 1006.5	"F": 2}
{"v": 1	"t": 2561436	"P": 1003.25	"F": 2}
{"v": 1	"t": 2561456	"P": 1003.0	"F": 2}
{"v": 1	"t": 2561477	"P": 1006.25	"F": 2}
{"v": 1	"t": 2561497	"P": 1004.25	"F": 2}
{"v": 1	"t": 2561518	"P": 1006.5	"F": 2}
{"v": 1	"t": 2561538	"P": 1002.25	"F": 1}
{"v": 1	"t": 2561559	"P": 1003.5	"F": 1}
{"v": 1	"t": 2561579	"P": 1006.5	"F": 2}
{"v": 1	"t": 2561599	"P": 1003.75	"F": 1}
{"v": 1	"t": 2561620	"P": 1003.5	"F": 2}
{"v": 1	"t": 2561640	"P": 1006.5	"F": 2}
{"v": 1	"t": 2561661	"P": 1003.25	"F": 2}
{"v": 1	"t": 2561681	"P": 1002.75	"F": 2}
{"v": 1	"t": 2561701	"P": 1008.25	"F": 1}
{"v": 1	"t": 2561722	"P": 1008.25	"F": 2}
{"v": 1	"t": 2561742	"P": 1003.5	"F": 2}
{"v": 1	"t": 2561762	"P": 1002.25	"F": 1}
{"v": 1	"t": 2561782	"P": 1006.0	"F": 2}
{"v": 1	"t": 2561803	"P": 1007.0	"F": 2}
{"v": 1	"t": 2561823	"P": 1002.75	"F": 1}
{"v": 1	"t": 2561843	"P": 1001.0	"F": 2}
{"v": 1	"t": 2561864	"P": 1007.25	"F": 2}
{"v": 1	"t": 2561884	"P": 1007.25	"F": 2}
{"v": 1	"t": 2561904	"P": 1004.0	"F": 2}
{"v": 1	"t": 2561925	"P": 1002.25	"F": 2	"C": 47.085	"D": 3253	"sn": 54091929832280	"file": "/data/device_log/data0000.out"}
{"v": 1	"t": 2561945	"P": 1004.25	"F": 1}
{"v": 1	"t": 2561965	"P": 1008.75	"F": 1}
{"v": 1	"t": 2561986	"P": 1003.5	"F": 2}
{"v": 1	"t": 2562006	"P": 1001.5	"F": 2}
{"v": 1	"t": 2562026	"P": 1006.75	"F": 2}
{"v": 1	"t": 2562046	"P": 1009.25	"F": 1}
{"v": 1	"t": 2562067	"P": 1004.5	"F": 2}
{"v": 1	"t": 2562087	"P": 1003.5	"F": 2}
{"v": 1	"t": 2562107	"P": 1004.5	"F": 2}
{"v": 1	"t": 2562128	"P": 1008.0	"F": 2}
{"v": 1	"t": 2562148	"P": 1005.0	"F": 2}
{"v": 1	"t": 2562169	"P": 1002.75	"F": 2}
{"v": 1	"t": 2562189	"P": 1006.75	"F": 1}
{"v": 1	"t": 2562209	"P": 1002.5	"F": 2}
{"v": 1	"t": 2562230	"P": 1004.0	"F": 2}
{"v": 1	"t": 2562250	"P": 1008.5	"F": 2}
{"v": 1	"t": 2562270	"P": 1006.25	"F": 1}
{"v": 1	"t": 2562291	"P": 1003.75	"F": 2}
{"v": 1	"t": 2562311	"P": 1001.25	"F": 1}
{"v": 1	"t": 2562331	"P": 1005.5	"F": 1}
{"v": 1	"t": 2562352	"P": 1006.75	"F": 2}
{"v": 1	"t": 2562372	"P": 1003.5	"F": 2}
{"v": 1	"t": 2562392	"P": 1002.0	"F": 2}
{"v": 1	"t": 2562412	"P": 1005.75	"F": 1}
{"v": 1	"t": 2562433	"P": 1008.0	"F": 1}
{"v": 1	"t": 2562453	"P": 1005.25	"F": 1}
{"v": 1	"t": 2562473	"P": 1001.5	"F": 1}
{"v": 1	"t": 2562494	"P": 1003.5	"F": 2}
{"v": 1	"t": 2562514	"P": 1007.75	"F": 2}
{"v": 1	"t": 2562534	"P": 1006.5	"F": 1}
{"v": 1	"t": 2562555	"P": 1000.75	"F": 2}
{"v": 1	"t": 2562575	"P": 1003.5	"F": 1}
{"v": 1	"t": 2562595	"P": 1006.75	"F": 1}
{"v": 1	"t": 2562615	"P": 1004.0	"F": 1}
{"v": 1	"t": 2562636	"P": 1001.5	"F": 2}
{"v": 1	"t": 2562656	"P": 1002.5	"F": 1}
{"v": 1	"t": 2562676	"P": 1007.25	"F": 1}
{"v": 1	"t": 2562697	"P": 1007.25	"F": 1}
{"v": 1	"t": 2562717	"P": 1002.25	"F": 2}
{"v": 1	"t": 2562737	"P": 1003.5	"F": 1}
{"v": 1	"t": 2562758	"P": 1007.75	"F": 2}
{"v": 1	"t": 2562778	"P": 1001.75	"F": 2}
{"v": 1	"t": 2562799	"P": 1004.0	"F": 1}
{"v": 1	"t": 2562819	"P": 1007.25	"F": 1}
{"v": 1	"t": 2562839	"P": 1003.25	"F": 2}
{"v": 1	"t": 2562859	"P": 1002.25	"F": 1}
{"v": 1	"t": 2562880	"P": 1001.0	"F": 1}
{"v": 1	"t": 2562900	"P": 1007.0	"F": 1}
{"v": 1	"t": 2562920	"P": 1005.5	"F": 1}
{"v": 1	"t": 2562941	"P": 1003.5	"F": 2	"C": 47.1	"D": 3253	"sn": 54091929832280	"file": "/data/device_log/data0000.out"}
{"v": 1	"t": 2562961	"P": 1004.25	"F": 2}
{"v": 1	"t": 2562981	"P": 1006.5	"F": 1}
{"v": 1	"t": 2563002	"P": 1008.25	"F": 1}
{"v": 1	"t": 2563022	"P": 1004.5	"F": 1}
{"v": 1	"t": 2563042	"P": 1000.75	"F": 1}
{"v": 1	"t": 2563062	"P": 1005.0	"F": 2}
{"v": 1	"t": 2563083	"P": 1007.25	"F": 1}
{"v": 1	"t": 2563103	"P": 1003.75	"F": 2}
{"v": 1	"t": 2563123	"P": 1001.5	"F": 1}
{"v": 1	"t": 2563144	"P": 1004.25	"F": 2}
{"v": 1	"t": 2563164	"P": 1008.25	"F": 1}
{"v": 1	"t": 2563184	"P": 1004.75	"F": 1}
{"v": 1	"t": 2563205	"P": 1003.5	"F": 2}
{"v": 1	"t": 2563225	"P": 1004.0	"F": 2}
{"v": 1	"t": 2563245	"P": 1008.0	"F": 1}
{"v": 1	"t": 2563266	"P": 1005.0	"F": 2}
{"v": 1	"t": 2563286	"P": 1001.5	"F": 1}
{"v": 1	"t": 2563306	"P": 1007.25	"F": 1}
{"v": 1	"t": 2563327	"P": 1002.75	"F": 1}
{"v": 1	"t": 2563347	"P": 1001.25	"F": 2}
{"v": 1	"t": 2563368	"P": 1007.25	"F": 1}
{"v": 1	"t": 2563388	"P": 1005.75	"F": 1}
{"v": 1	"t": 2563408	"P": 1004.75	"F": 2}
{"v": 1	"t": 2563428	"P": 1002.25	"F": 1}
{"v": 1	"t": 2563449	"P": 1006.0	"F": 2}
{"v": 1	"t": 2563469	"P": 1006.25	"F": 1}
{"v": 1	"t": 2563489	"P": 1004.5	"F": 2}
{"v": 1	"t": 2563510	"P": 1002.25	"F": 2}
{"v": 1	"t": 2563530	"P": 1007.0	"F": 2}
{"v": 1	"t": 2563550	"P": 1006.5	"F": 1}
{"v": 1	"t": 2563570	"P": 1005.0	"F": 1}
{"v": 1	"t": 2563591	"P": 1001.75	"F": 2}
{"v": 1	"t": 2563611	"P": 1002.75	"F": 2}
{"v": 1	"t": 2563631	"P": 1007.5	"F": 2}
{"v": 1	"t": 2563652	"P": 1004.75	"F": 1}
{"v": 1	"t": 2563672	"P": 1003.0	"F": 2}
{"v": 1	"t": 2563692	"P": 1004.0	"F": 2}
{"v": 1	"t": 2563713	"P": 1008.75	"F": 1}
{"v": 1	"t": 2563733	"P": 1006.0	"F": 2}
{"v": 1	"t": 2563753	"P": 1001.75	"F": 1}
{"v": 1	"t": 2563774	"P": 1006.0	"F": 2}
{"v": 1	"t": 2563794	"P": 1006.75	"F": 2}
{"v": 1	"t": 2563814	"P": 1004.25	"F": 2}
{"v": 1	"t": 2563835	"P": 1002.75	"F": 1}
{"v": 1	"t": 2563855	"P": 1006.25	"F": 2}
{"v": 1	"t": 2563875	"P": 1006.75	"F": 2}
{"v": 1	"t": 2563896	"P": 1001.0	"F": 2}
{"v": 1	"t": 2563916	"P": 1006.0	"F": 2}
{"v": 1	"t": 2563936	"P": 1006.75	"F": 1}
{"v": 1	"t": 2563957	"P": 1005.25	"F": 2	"C": 47.085	"D": 3253	"sn": 54091929832280	"file": "/data/device_log/data0000.out"}
{"v": 1	"t": 2563977	"P": 1001.0	"F": 1}
{"v": 1	"t": 2563997	"P": 1002.5	"F": 2}
{"v": 1	"t": 2564018	"P": 1007.75	"F": 1}
{"v": 1	"t": 2564038	"P": 1004.25	"F": 2}
{"v": 1	"t": 2564058	"P": 1003.25	"F": 2}
{"v": 1	"t": 2564079	"P": 1006.5	"F": 2}
{"v": 1	"t": 2564099	"P": 1010.75	"F": 2}
{"v": 1	"t": 2564119	"P": 1005.5	"F": 2}
{"v": 1	"t": 2564139	"P": 1002.0	"F": 2}
{"v": 1	"t": 2564160	"P": 1002.75	"F": 2}
{"v": 1	"t": 2564180	"P": 1009.0	"F": 2}
{"v": 1	"t": 2564200	"P": 1006.25	"F": 2}
{"v": 1	"t": 2564221	"P": 1002.25	"F": 2}
{"v": 1	"t": 2564241	"P": 1002.75	"F": 1}
{"v": 1	"t": 2564261	"P": 1007.75	"F": 2}
{"v": 1	"t": 2564282	"P": 1005.5	"F": 2}
{"v": 1	"t": 2564302	"P": 1003.5	"F": 2}
{"v": 1	"t": 2564322	"P": 1004.0	"F": 1}
{"v": 1	"t": 2564343	"P": 1007.0	"F": 2}
{"v": 1	"t": 2564363	"P": 1007.25	"F": 2}
{"v": 1	"t": 2564383	"P": 1002.25	"F": 2}
{"v": 1	"t": 2564404	"P": 1001.75	"F": 1}
{"v": 1	"t": 2564424	"P": 1006.5	"F": 1}
{"v": 1	"t": 2564445	"P": 1002.75	"F": 2}
{"v": 1	"t": 2564465	"P": 1006.75	"F": 2}
{"v": 1	"t": 2564485	"P": 1006.75	"F": 1}
{"v": 1	"t": 2564506	"P": 1004.25	"F": 2}
{"v": 1	"t": 2564526	"P": 1002.0	"F": 1}
{"v": 1	"t": 2564546	"P": 1005.25	"F": 2}
{"v": 1	"t": 2564566	"P": 1009.25	"F": 1}
{"v": 1	"t": 2564587	"P": 1003.25	"F": 2}
{"v": 1	"t": 2564607	"P": 1000.75	"F": 1}
{"v": 1	"t": 2564627	"P": 1002.5	"F": 2}
{"v": 1	"t": 2564648	"P": 1009.0	"F": 2}
{"v": 1	"t": 2564668	"P": 1005.75	"F": 2}
{"v": 1	"t": 2564688	"P": 1005.0	"F": 2}
{"v": 1	"t": 2564709	"P": 1003.25	"F": 1}
{"v": 1	"t": 2564729	"P": 1006.5	"F": 2}
{"v": 1	"t": 2564749	"P": 1008.0	"F": 1}
{"v": 1	"t": 2564769	"P": 1004.75	"F": 2}
{"v": 1	"t": 2564790	"P": 1002.75	"F": 2}
{"v": 1	"t": 2564810	"P": 1007.25	"F": 2}
{"v": 1	"t": 2564830	"P": 1006.0	"F": 1}
{"v": 1	"t": 2564851	"P": 1002.5	"F": 1}
{"v": 1	"t": 2564871	"P": 1003.25	"F": 2}
{"v": 1	"t": 2564891	"P": 1008.5	"F": 2}
{"v": 1	"t": 2564912	"P": 1005.5	"F": 2}
{"v": 1	"t": 2564932	"P": 1004.25	"F": 2}
{"v": 1	"t": 2564952	"P": 1003.0	"F": 2}
{"v": 1	"t": 2564973	"P": 1007.25	"F": 1	"C": 47.085	"D": 3253	"sn": 54091929832280	"file": "/data/device_log/data0000.out"}
{"v": 1	"t": 2564993	"P": 1003.0	"F": 1}
{"v": 1	"t": 2565014	"P": 1003.0	"F": 2}
{"v": 1	"t": 2565034	"P": 1007.75	"F": 1}
{"v": 1	"t": 2565055	"P": 1002.75	"F": 1}
{"v": 1	"t": 2565075	"P": 1007.75	"F": 2}
{"v": 1	"t": 2565096	"P": 1003.0	"F": 1}
{"v": 1	"t": 2565116	"P": 1004.25	"F": 2}
{"v": 1	"t": 2565137	"P": 1007.75	"F": 2}
{"v": 1	"t": 2565157	"P": 1002.0	"F": 2}
{"v": 1	"t": 2565177	"P": 1001.75	"F": 2}
{"v": 1	"t": 2565198	"P": 1009.5	"F": 2}
{"v": 1	"t": 2565218	"P": 1005.5	"F": 1}
{"v": 1	"t": 2565238	"P": 1003.5	"F": 2}
{"v": 1	"t": 2565258	"P": 1001.75	"F": 2}
{"v": 1	"t": 2565279	"P": 1007.25	"F": 2}
{"v": 1	"t": 2565299	"P": 1007.25	"F": 2}
{"v": 1	"t": 2565319	"P": 1003.0	"F": 1}
{"v": 1	"t": 2565340	"P": 1000.5	"F": 1}
{"v": 1	"t": 2565360	"P": 1008.5	"F": 1}
{"v": 1	"t": 2565380	"P": 1007.25	"F": 1}
{"v": 1	"t": 2565401	"P": 1004.25	"F": 1}
{"v": 1	"t": 2565421	"P": 1000.75	"F": 1}
{"v": 1	"t": 2565441	"P": 1006.0	"F": 2}
{"v": 1	"t": 2565461	"P": 1006.5	"F": 1}
{"v": 1	"t": 2565482	"P": 1005.0	"F": 1}
{"v": 1	"t": 2565502	"P": 1001.25	"F": 2}
{"v": 1	"t": 2565522	"P": 1004.5	"F": 2}
{"v": 1	"t": 2565543	"P": 1007.0	"F": 1}
{"v": 1	"t": 2565563	"P": 1005.0	"F": 2}
{"v": 1	"t": 2565583	"P": 1001.25	"F": 2}
{"v": 1	"t": 2565604	"P": 1004.75	"F": 1}
{"v": 1	"t": 2565624	"P": 1008.25	"F": 1}
{"v": 1	"t": 2565644	"P": 1005.5	"F": 1}
{"v": 1	"t": 2565665	"P": 1003.5	"F": 2}
{"v": 1	"t": 2565685	"P": 1007.5	"F": 1}
{"v": 1	"t": 2565706	"P": 1003.75	"F": 2}
{"v": 1	"t": 2565726	"P": 1002.0	"F": 2}
{"v": 1	"t": 2565746	"P": 1006.75	"F": 2}
{"v": 1	"t": 2565766	"P": 1007.5	"F": 2}
{"v": 1	"t": 2565787	"P": 1003.5	"F": 2}
{"v": 1	"t": 2565807	"P": 1001.25	"F": 2}
{"v": 1	"t": 2565827	"P": 1004.75	"F": 2}
{"v": 1	"t": 2565848	"P": 1007.5	"F": 1}
{"v": 1	"t": 2565868	"P": 1006.25	"F": 1}
{"v": 1	"t": 2565888	"P": 1003.0	"F": 1}
{"v": 1	"t": 2565909	"P": 1006.0	"F": 2}
{"v": 1	"t": 2565929	"P": 1008.25	"F": 2}
{"v": 1	"t": 2565949	"P": 1003.25	"F": 1}
{"v": 1	"t": 2565970	"P": 1001.0	"F": 1}
{"v": 1	"t": 2565990	"P": 1005.0	"F": 1	"C": 47.08	"D": 3253	"sn": 54091929832280	"file": "/data/device_log/data0000.out"}
{"v": 1	"t": 2566010	"P": 1006.5	"F": 2}
{"v": 1	"t": 2566030	"P": 1003.5	"F": 1}
{"v": 1	"t": 2566051	"P": 1002.5	"F": 2}
{"v": 1	"t": 2566071	"P": 1005.25	"F": 2}
{"v": 1	"t": 2566091	"P": 1006.5	"F": 1}
{"v": 1	"t": 2566112	"P": 1003.25	"F": 2}
{"v": 1	"t": 2566132	"P": 1001.0	"F": 1}
{"v": 1	"t": 2566152	"P": 1002.0	"F": 2}
{"v": 1	"t": 2566173	"P": 1007.75	"F": 2}
{"v": 1	"t": 2566193	"P": 1006.0	"F": 1}
{"v": 1	"t": 2566213	"P": 1001.75	"F": 1}
{"v": 1	"t": 2566234	"P": 1005.5	"F": 1}
{"v": 1	"t": 2566254	"P": 1005.25	"F": 2}
{"v": 1	"t": 2566275	"P": 1002.0	"F": 2}
{"v": 1	"t": 2566295	"P": 1008.75	"F": 1}
{"v": 1	"t": 2566315	"P": 1004.5	"F": 1}
{"v": 1	"t": 2566336	"P": 1002.25	"F": 1}
{"v": 1	"t": 2566356	"P": 1003.0	"F": 2}
{"v": 1	"t": 2566376	"P": 1006.5	"F": 1}
{"v": 1	"t": 2566397	"P": 1003.75	"F": 2}
{"v": 1	"t": 2566417	"P": 1001.25	"F": 2}
{"v": 1	"t": 2566437	"P": 1002.0	"F": 2}
{"v": 1	"t": 2566458	"P": 1007.5	"F": 2}
{"v": 1	"t": 2566478	"P": 1005.75	"F": 1}
{"v": 1	"t": 2566498	"P": 1003.5	"F": 1}
{"v": 1	"t": 2566518	"P": 1001.0	"F": 2}
{"v": 1	"t": 2566539	"P": 1004.5	"F": 2}
{"v": 1	"t": 2566559	"P": 1005.25	"F": 2}
{"v": 1	"t": 2566579	"P": 1002.0	"F": 2}
{"v": 1	"t": 2566600	"P": 1001.25	"F": 1}
{"v": 1	"t": 2566620	"P": 1006.0	"F": 2}
{"v": 1	"t": 2566640	"P": 1006.25	"F": 1}
{"v": 1	"t": 2566661	"P": 1003.75	"F": 2}
{"v": 1	"t": 2566681	"P": 1001.0	"F": 1}
{"v": 1	"t": 2566701	"P": 1006.75	"F": 2}
{"v": 1	"t": 2566722	"P": 1007.75	"F": 2}
{"v": 1	"t": 2566742	"P": 1004.0	"F": 2}
{"v": 1	"t": 2566762	"P": 1000.0	"F": 2}
{"v": 1	"t": 2566783	"P": 1005.75	"F": 2}
{"v": 1	"t": 2566803	"P": 1001.5	"F": 2}
{"v": 1	"t": 2566824	"P": 1004.75	"F": 2}
{"v": 1	"t": 2566844	"P": 1006.5	"F": 2}
{"v": 1	"t": 2566864	"P": 1004.0	"F": 1}
{"v": 1	"t": 2566885	"P": 1001.75	"F": 2}
{"v": 1	"t": 2566905	"P": 1007.5	"F": 1}
{"v": 1	"t": 2566925	"P": 1004.5	"F": 2}
{"v": 1	"t": 2566946	"P": 1004.0	"F": 2}
{"v": 1	"t": 2566966	"P": 1000.25	"F": 2}
{"v": 1	"t": 2566986	"P": 1006.5	"F": 2}
{"v": 1	"t": 2567007	"P": 1004.5	"F": 1	"C": 47.035	"D": 3253	"sn": 54091929832280	"file": "/data/device_log/data0000.out"}
{"v": 1	"t": 2567027	"P": 1004.0	"F": 2}
{"v": 1	"t": 2567047	"P": 1000.25	"F": 2}
{"v": 1	"t": 2567067	"P": 1005.75	"F": 2}
{"v": 1	"t": 2567088	"P": 1006.0	"F": 2}
{"v": 1	"t": 2567108	"P": 1004.25	"F": 2}
{"v": 1	"t": 2567128	"P": 1002.5	"F": 2}
{"v": 1	"t": 2567149	"P": 1002.75	"F": 2}
{"v": 1	"t": 2567169	"P": 1007.75	"F": 2}
{"v": 1	"t": 2567189	"P": 1004.75	"F": 1}
{"v": 1	"t": 2567210	"P": 1000.5	"F": 2}
{"v": 1	"t": 2567230	"P": 1005.5	"F": 1}
{"v": 1	"t": 2567250	"P": 1008.0	"F": 1}
{"v": 1	"t": 2567271	"P": 1003.5	"F": 2}
{"v": 1	"t": 2567291	"P": 1001.5	"F": 2}
{"v": 1	"t": 2567311	"P": 1006.0	"F": 2}
{"v": 1	"t": 2567332	"P": 1006.75	"F": 2}
{"v": 1	"t": 2567352	"P": 1003.75	"F": 1}
{"v": 1	"t": 2567372	"P": 1006.0	"F": 1}
{"v": 1	"t": 2567393	"P": 1005.5	"F": 1}
{"v": 1	"t": 2567413	"P": 1002.25	"F": 2}
{"v": 1	"t": 2567433	"P": 1001.75	"F": 1}
{"v": 1	"t": 2567454	"P": 1007.5	"F": 2}
{"v": 1	"t": 2567474	"P": 1005.0	"F": 2}
{"v": 1	"t": 2567494	"P": 1003.25	"F": 1}
{"v": 1	"t": 2567515	"P": 1002.0	"F": 2}
{"v": 1	"t": 2567535	"P": 1005.5	"F": 2}
{"v": 1	"t": 2567555	"P": 1008.5	"F": 2}
{"v": 1	"t": 2567576	"P": 1002.5	"F": 2}
{"v": 1	"t": 2567596	"P": 1000.5	"F": 2}
{"v": 1	"t": 2567616	"P": 1006.25	"F": 2}
{"v": 1	"t": 2567637	"P": 1006.0	"F": 2}
{"v": 1	"t": 2567657	"P": 1000.25	"F": 2}
{"v": 1	"t": 2567677	"P": 1001.75	"F": 2}
{"v": 1	"t": 2567698	"P": 1007.0	"F": 2}
{"v": 1	"t": 2567718	"P": 1004.75	"F": 2}
{"v": 1	"t": 2567738	"P": 1002.75	"F": 1}
{"v": 1	"t": 2567758	"P": 1002.25	"F": 2}
{"v": 1	"t": 2567779	"P": 1008.0	"F": 1}
{"v": 1	"t": 2567799	"P": 1008.0	"F": 2}
{"v": 1	"t": 2567819	"P": 1003.25	"F": 2}
{"v": 1	"t": 2567840	"P": 1001.75	"F": 2}
{"v": 1	"t": 2567860	"P": 1008.0	"F": 2}
{"v": 1	"t": 2567880	"P": 1007.25	"F": 2}
{"v": 1	"t": 2567901	"P": 1003.0	"F": 2}
{"v": 1	"t": 2567921	"P": 1003.75	"F": 2}
{"v": 1	"t": 2567942	"P": 1007.5	"F": 1}
{"v": 1	"t": 2567962	"P": 1002.25	"F": 2}
{"v": 1	"t": 2567982	"P": 1004.25	"F": 1}
{"v": 1	"t": 2568003	"P": 1008.0	"F": 2}
{"v": 1	"t": 2568023	"P": 1005.75	"F": 2	"C": 47.09	"D": 3252	"sn": 54091929832280	"file": "/data/device_log/data0000.out"}
{"v": 1	"t": 2568043	"P": 1003.25	"F": 2}
{"v": 1	"t": 2568063	"P": 1002.5	"F": 1}
{"v": 1	"t": 2568084	"P": 1006.25	"F": 2}
{"v": 1	"t": 2568104	"P": 1005.5	"F": 2}
{"v": 1	"t": 2568124	"P": 1003.25	"F": 2}
{"v": 1	"t": 2568145	"P": 1001.0	"F": 2}
{"v": 1	"t": 2568165	"P": 1006.0	"F": 2}
{"v": 1	"t": 2568185	"P": 1004.75	"F": 2}
{"v": 1	"t": 2568206	"P": 1001.75	"F": 2}
{"v": 1	"t": 2568226	"P": 1000.25	"F": 2}
{"v": 1	"t": 2568246	"P": 1005.75	"F": 1}
{"v": 1	"t": 2568267	"P": 1006.75	"F": 2}
{"v": 1	"t": 2568287	"P": 1004.25	"F": 1}
{"v": 1	"t": 2568307	"P": 1001.25	"F": 2}
{"v": 1	"t": 2568327	"P": 1004.5	"F": 2}
{"v": 1	"t": 2568348	"P": 1007.5	"F": 2}
{"v": 1	"t": 2568368	"P": 1003.0	"F": 2}
{"v": 1	"t": 2568388	"P": 1000.5	"F": 2}
{"v": 1	"t": 2568409	"P": 1004.0	"F": 2}
{"v": 1	"t": 2568429	"P": 1008.5	"F": 2}
{"v": 1	"t": 2568449	"P": 1002.0	"F": 1}
{"v": 1	"t": 2568470	"P": 1004.0	"F": 1}
{"v": 1	"t": 2568490	"P": 1006.5	"F": 2}
{"v": 1	"t": 2568511	"P": 1001.5	"F": 1}
{"v": 1	"t": 2568531	"P": 1006.0	"F": 1}
{"v": 1	"t": 2568552	"P": 1007.75	"F": 2}
{"v": 1	"t": 2568572	"P": 1003.25	"F": 1}
{"v": 1	"t": 2568593	"P": 1008.5	"F": 2}
{"v": 1	"t": 2568613	"P": 1004.75	"F": 2}
{"v": 1	"t": 2568634	"P": 1002.0	"F": 2}
{"v": 1	"t": 2568654	"P": 1007.25	"F": 2}
{"v": 1	"t": 2568674	"P": 1005.75	"F": 2}
{"v": 1	"t": 2568694	"P": 1001.0	"F": 2}
{"v": 1	"t": 2568715	"P": 1003.0	"F": 1}
{"v": 1	"t": 2568735	"P": 1008.0	"F": 2}
{"v": 1	"t": 2568755	"P": 1006.5	"F": 2}
{"v": 1	"t": 2568776	"P": 1001.25	"F": 2}
{"v": 1	"t": 2568796	"P": 1001.75	"F": 2}
{"v": 1	"t": 2568816	"P": 1007.75	"F": 2}
{"v": 1	"t": 2568837	"P": 1007.25	"F": 2}
{"v": 1	"t": 2568857	"P": 1003.25	"F": 2}
{"v": 1	"t": 2568877	"P": 1000.75	"F": 2}
{"v": 1	"t": 2568897	"P": 1005.25	"F": 2}
{"v": 1	"t": 2568918	"P": 1005.5	"F": 1}
{"v": 1	"t": 2568938	"P": 1003.5	"F": 1}
{"v": 1	"t": 2568958	"P": 1001.25	"F": 2}
{"v": 1	"t": 2568979	"P": 1004.75	"F": 1}
{"v": 1	"t": 2568999	"P": 1009.0	"F": 1}
{"v": 1	"t": 2569019	"P": 1005.0	"F": 2}
{"v": 1	"t": 2569040	"P": 1003.0	"F": 2	"C": 47.11	"D": 3252	"sn": 54091929832280	"file": "/data/device_log/data0000.out"}
{"v": 1	"t": 2569060	"P": 1006.5	"F": 2}
{"v": 1	"t": 2569080	"P": 1007.75	"F": 2}
{"v": 1	"t": 2569101	"P": 1002.75	"F": 2}
{"v": 1	"t": 2569121	"P": 1002.0	"F": 1}
{"v": 1	"t": 2569141	"P": 1007.0	"F": 1}
{"v": 1	"t": 2569162	"P": 1004.5	"F": 2}
{"v": 1	"t": 2569182	"P": 1000.75	"F": 2}
{"v": 1	"t": 2569203	"P": 1008.25	"F": 2}
{"v": 1	"t": 2569223	"P": 1005.75	"F": 2}
{"v": 1	"t": 2569243	"P": 1002.75	"F": 2}
{"v": 1	"t": 2569263	"P": 1003.5	"F": 2}
{"v": 1	"t": 2569284	"P": 1008.75	"F": 1}
{"v": 1	"t": 2569304	"P": 1006.0	"F": 2}
{"v": 1	"t": 2569324	"P": 1004.25	"F": 2}
{"v": 1	"t": 2569345	"P": 1002.0	"F": 2}
{"v": 1	"t": 2569365	"P": 1006.5	"F": 1}
{"v": 1	"t": 2569385	"P": 1007.5	"F": 1}
{"v": 1	"t": 2569406	"P": 1004.0	"F": 2}
{"v": 1	"t": 2569426	"P": 1002.25	"F": 1}
{"v": 1	"t": 2569446	"P": 1005.25	"F": 2}
{"v": 1	"t": 2569466	"P": 1008.75	"F": 2}
{"v": 1	"t": 2569487	"P": 1005.0	"F": 2}
{"v": 1	"t": 2569507	"P": 1002.0	"F": 2}
{"v": 1	"t": 2569527	"P": 1006.0	"F": 2}
{"v": 1	"t": 2569548	"P": 1006.25	"F": 2}
{"v": 1	"t": 2569568	"P": 1005.75	"F": 2}
{"v": 1	"t": 2569588	"P": 1004.0	"F": 2}
{"v": 1	"t": 2569609	"P": 1005.0	"F": 2}
{"v": 1	"t": 2569629	"P": 1008.25	"F": 2}
{"v": 1	"t": 2569649	"P": 1004.0	"F": 2}
{"v": 1	"t": 2569670	"P": 1002.75	"F": 1}
{"v": 1	"t": 2569690	"P": 1003.0	"F": 2}
{"v": 1	"t": 2569710	"P": 1006.75	"F": 2}
{"v": 1	"t": 2569731	"P": 1003.0	"F": 2}
{"v": 1	"t": 2569751	"P": 1002.25	"F": 1}
{"v": 1	"t": 2569772	"P": 1006.75	"F": 1}
{"v": 1	"t": 2569792	"P": 1003.0	"F": 2}
{"v": 1	"t": 2569812	"P": 999.5	"F": 2}
{"v": 1	"t": 2569832	"P": 1005.75	"F": 2}
{"v": 1	"t": 2569853	"P": 1008.75	"F": 1}
{"v": 1	"t": 2569873	"P": 1003.75	"F": 2}
{"v": 1	"t": 2569893	"P": 998.5	"F": 2}
{"v": 1	"t": 2569914	"P": 1005.25	"F": 1}
{"v": 1	"t": 2569934	"P": 1007.25	"F": 2}
{"v": 1	"t": 2569954	"P": 1004.25	"F": 2}
{"v": 1	"t": 2569975	"P": 1000.25	"F": 2}
{"v": 1	"t": 2569995	"P": 1004.25	"F": 2}
{"v": 1	"t": 2570015	"P": 1007.25	"F": 1}
{"v": 1	"t": 2570035	"P": 1004.0	"F": 2}
{"v": 1	"t": 2570056	"P": 1002.0	"F": 1	"C": 47.075	"D": 3252	"sn": 54091929832280	"file": "/data/device_log/data0000.out"}
{"v": 1	"t": 2570076	"P": 1003.75	"F": 1}
{"v": 1	"t": 2570096	"P": 1006.75	"F": 2}
{"v": 1	"t": 2570117	"P": 1006.0	"F": 2}
{"v": 1	"t": 2570137	"P": 1002.25	"F": 1}
{"v": 1	"t": 2570157	"P": 1004.25	"F": 2}
{"v": 1	"t": 2570178	"P": 1006.75	"F": 2}
{"v": 1	"t": 2570198	"P": 1003.5	"F": 2}
{"v": 1	"t": 2570218	"P": 1002.0	"F": 2}
{"v": 1	"t": 2570239	"P": 1003.75	"F": 2}
{"v": 1	"t": 2570259	"P": 1007.0	"F": 2}
{"v": 1	"t": 2570279	"P": 1006.75	"F": 2}
{"v": 1	"t": 2570300	"P": 1003.25	"F": 1}
{"v": 1	"t": 2570320	"P": 1007.0	"F": 2}
{"v": 1	"t": 2570340	"P": 1005.0	"F": 2}
{"v": 1	"t": 2570361	"P": 1000.75	"F": 2}
{"v": 1	"t": 2570381	"P": 1002.0	"F": 2}
{"v": 1	"t": 2570401	"P": 1007.75	"F": 2}
{"v": 1	"t": 2570422	"P": 1005.25	"F": 2}
{"v": 1	"t": 2570442	"P": 1001.0	"F": 1}
{"v": 1	"t": 2570462	"P": 1001.0	"F": 1}
{"v": 1	"t": 2570483	"P": 1006.75	"F": 1}
{"v": 1	"t": 2570503	"P": 1006.0	"F": 2}
{"v": 1	"t": 2570523	"P": 1001.75	"F": 2}
{"v": 1	"t": 2570543	"P": 1001.75	"F": 2}
{"v": 1	"t": 2570564	"P": 1008.75	"F": 2}
{"v": 1	"t": 2570584	"P": 1005.25	"F": 2}
{"v": 1	"t": 2570604	"P": 1003.5	"F": 2}
{"v": 1	"t": 2570625	"P": 1003.0	"F": 1}
{"v": 1	"t": 2570645	"P": 1007.0	"F": 2}
{"v": 1	"t": 2570665	"P": 1006.75	"F": 1}
{"v": 1	"t": 2570686	"P": 1004.5	"F": 2}
{"v": 1	"t": 2570706	"P": 1001.5	"F": 2}
{"v": 1	"t": 2570726	"P": 1007.0	"F": 2}
{"v": 1	"t": 2570747	"P": 1007.25	"F": 2}
{"v": 1	"t": 2570767	"P": 1003.5	"F": 2}
{"v": 1	"t": 2570787	"P": 1001.75	"F": 1}
{"v": 1	"t": 2570807	"P": 1004.75	"F": 2}
{"v": 1	"t": 2570828	"P": 1006.25	"F": 2}
{"v": 1	"t": 2570848	"P": 1004.0	"F": 2}
{"v": 1	"t": 2570869	"P": 1005.5	"F": 1}
{"v": 1	"t": 2570889	"P": 1005.25	"F": 2}
{"v": 1	"t": 2570909	"P": 1001.25	"F": 2}
{"v": 1	"t": 2570930	"P": 1000.5	"F": 2}
{"v": 1	"t": 2570950	"P": 1005.75	"F": 1}
{"v": 1	"t": 2570970	"P": 1007.5	"F": 2}
{"v": 1	"t": 2570991	"P": 1001.5	"F": 2}
{"v": 1	"t": 2571011	"P": 1001.75	"F": 2}
{"v": 1	"t": 2571031	"P": 1005.75	"F": 2}
{"v": 1	"t": 2571051	"P": 1007.5	"F": 1}
{"v": 1	"t": 2571072	"P": 1004.75	"F": 1	"C": 47.1	"D": 3252	"sn": 54091929832280	"file": "/data/device_log/data0000.out"}
{"v": 1	"t": 2571092	"P": 1000.75	"F": 2}
{"v": 1	"t": 2571112	"P": 1002.75	"F": 2}
{"v": 1	"t": 2571133	"P": 1007.5	"F": 1}
{"v": 1	"t": 2571153	"P": 1005.0	"F": 1}
{"v": 1	"t": 2571173	"P": 1000.0	"F": 2}
{"v": 1	"t": 2571194	"P": 1004.25	"F": 1}
{"v": 1	"t": 2571214	"P": 1007.75	"F": 2}
{"v": 1	"t": 2571234	"P": 1004.75	"F": 2}
{"v": 1	"t": 2571255	"P": 1001.5	"F": 2}
{"v": 1	"t": 2571275	"P": 1003.25	"F": 2}
{"v": 1	"t": 2571295	"P": 1010.0	"F": 1}
{"v": 1	"t": 2571315	"P": 1005.25	"F": 2}
{"v": 1	"t": 2571336	"P": 1003.5	"F": 1}
{"v": 1	"t": 2571356	"P": 1002.25	"F": 2}
{"v": 1	"t": 2571376	"P": 1007.5	"F": 1}
{"v": 1	"t": 2571397	"P": 1006.25	"F": 1}
{"v": 1	"t": 2571417	"P": 1002.5	"F": 2}
{"v": 1	"t": 2571438	"P": 1007.5	"F": 2}
{"v": 1	"t": 2571458	"P": 1004.0	"F": 2}
{"v": 1	"t": 2571478	"P": 1000.5	"F": 1}
{"v": 1	"t": 2571499	"P": 1004.0	"F": 2}
{"v": 1	"t": 2571519	"P": 1007.5	"F": 2}
{"v": 1	"t": 2571539	"P": 1004.5	"F": 2}
{"v": 1	"t": 2571560	"P": 1001.25	"F": 2}
{"v": 1	"t": 2571580	"P": 1006.5	"F": 2}
{"v": 1	"t": 2571600	"P": 1006.0	"F": 1}
{"v": 1	"t": 2571620	"P": 1003.75	"F": 2}
{"v": 1	"t": 2571641	"P": 1001.0	"F": 2}
{"v": 1	"t": 2571661	"P": 1003.5	"F": 1}
{"v": 1	"t": 2571681	"P": 1009.0	"F": 2}
{"v": 1	"t": 2571702	"P": 1005.75	"F": 2}
{"v": 1	"t": 2571722	"P": 1002.75	"F": 1}
{"v": 1	"t": 2571742	"P": 1003.25	"F": 1}
{"v": 1	"t": 2571763	"P": 1007.5	"F": 2}
{"v": 1	"t": 2571783	"P": 1007.0	"F": 1}
{"v": 1	"t": 2571803	"P": 1001.75	"F": 1}
{"v": 1	"t": 2571824	"P": 1002.5	"F": 2}
{"v": 1	"t": 2571844	"P": 1008.0	"F": 2}
{"v": 1	"t": 2571864	"P": 1006.25	"F": 1}
{"v": 1	"t": 2571884	"P": 1004.0	"F": 2}
{"v": 1	"t": 2571905	"P": 1003.75	"F": 1}
{"v": 1	"t": 2571925	"P": 1007.75	"F": 2}
{"v": 1	"t": 2571945	"P": 1005.5	"F": 2}
{"v": 1	"t": 2571966	"P": 1002.25	"F": 1}
{"v": 1	"t": 2571986	"P": 1005.5	"F": 2}
{"v": 1	"t": 2572007	"P": 1006.25	"F": 1}
{"v": 1	"t": 2572027	"P": 1000.75	"F": 2}
{"v": 1	"t": 2572048	"P": 1008.0	"F": 2}
{"v": 1	"t": 2572068	"P": 1004.25	"F": 2}
{"v": 1	"t": 2572089	"P": 1001.75	"F": 1	"C": 47.08	"D": 3252	"sn": 54091929832280	"file": "/data/device_log/data0000.out"}
{"v": 1	"t": 2572109	"P": 1007.5	"F": 1}
{"v": 1	"t": 2572129	"P": 1004.0	"F": 1}
{"v": 1	"t": 2572150	"P": 1003.25	"F": 2}
{"v": 1	"t": 2572170	"P": 1005.75	"F": 2}
{"v": 1	"t": 2572191	"P": 1001.75	"F": 2}
{"v": 1	"t": 2572211	"P": 1002.0	"F": 1}
{"v": 1	"t": 2572231	"P": 1007.5	"F": 1}
{"v": 1	"t": 2572252	"P": 1006.0	"F": 1}
{"v": 1	"t": 2572272	"P": 1003.75	"F": 2}
{"v": 1	"t": 2572292	"P": 1001.5	"F": 2}
{"v": 1	"t": 2572312	"P": 1006.25	"F": 2}
{"v": 1	"t": 2572333	"P": 1007.25	"F": 2}
{"v": 1	"t": 2572353	"P": 1004.5	"F": 1}
{"v": 1	"t": 2572373	"P": 1001.5	"F": 1}
{"v": 1	"t": 2572394	"P": 1004.0	"F": 2}
{"v": 1	"t": 2572414	"P": 1005.0	"F": 2}
{"v": 1	"t": 2572434	"P": 1004.25	"F": 2}
{"v": 1	"t": 2572455	"P": 1001.75	"F": 1}
{"v": 1	"t": 2572475	"P": 1006.25	"F": 2}
{"v": 1	"t": 2572495	"P": 1005.5	"F": 1}
{"v": 1	"t": 2572516	"P": 1004.25	"F": 1}
{"v": 1	"t": 2572536	"P": 1001.75	"F": 2}
{"v": 1	"t": 2572556	"P": 1007.0	"F": 2}
{"v": 1	"t": 2572576	"P": 1005.75	"F": 2}
{"v": 1	"t": 2572597	"P": 1004.25	"F": 2}
{"v": 1	"t": 2572617	"P": 1001.25	"F": 2}
{"v": 1	"t": 2572637	"P": 1003.0	"F": 2}
{"v": 1	"t": 2572658	"P": 1007.5	"F": 2}
{"v": 1	"t": 2572678	"P": 1003.25	"F": 2}
{"v": 1	"t": 2572699	"P": 1003.0	"F": 1}
{"v": 1	"t": 2572719	"P": 1009.5	"F": 1}
{"v": 1	"t": 2572739	"P": 1003.0	"F": 2}
{"v": 1	"t": 2572760	"P": 1001.75	"F": 2}
{"v": 1	"t": 2572780	"P": 1007.25	"F": 2}
{"v": 1	"t": 2572800	"P": 1006.25	"F": 1}
{"v": 1	"t": 2572821	"P": 1005.0	"F": 2}
{"v": 1	"t": 2572841	"P": 1002.25	"F": 2}
{"v": 1	"t": 2572861	"P": 1005.5	"F": 2}
{"v": 1	"t": 2572881	"P": 1007.25	"F": 2}
{"v": 1	"t": 2572902	"P": 1002.75	"F": 2}
{"v": 1	"t": 2572922	"P": 1002.25	"F": 1}
{"v": 1	"t": 2572942	"P": 1002.0	"F": 2}
{"v": 1	"t": 2572963	"P": 1007.75	"F": 1}
{"v": 1	"t": 2572983	"P": 1005.25	"F": 2}
{"v": 1	"t": 2573003	"P": 1001.5	"F": 2}
{"v": 1	"t": 2573024	"P": 1003.5	"F": 2}
{"v": 1	"t": 2573044	"P": 1009.25	"F": 2}
{"v": 1	"t": 2573064	"P": 1004.5	"F": 2}
{"v": 1	"t": 2573084	"P": 1001.5	"F": 1}
{"v": 1	"t": 2573105	"P": 1003.5	"F": 2	"C": 47.115	"D": 3252	"sn": 54091929832280	"file": "/data/device_log/data0000.out"}
{"v": 1	"t": 2573125	"P": 1006.75	"F": 1}
{"v": 1	"t": 2573145	"P": 1005.25	"F": 2}
{"v": 1	"t": 2573166	"P": 1000.25	"F": 2}
{"v": 1	"t": 2573186	"P": 1003.25	"F": 2}
{"v": 1	"t": 2573206	"P": 1009.0	"F": 2}
{"v": 1	"t": 2573227	"P": 1004.0	"F": 2}
{"v": 1	"t": 2573247	"P": 1000.5	"F": 1}
{"v": 1	"t": 2573268	"P": 1008.25	"F": 2}
{"v": 1	"t": 2573288	"P": 1003.5	"F": 2}
{"v": 1	"t": 2573308	"P": 1001.5	"F": 2}
{"v": 1	"t": 2573329	"P": 1005.25	"F": 1}
{"v": 1	"t": 2573349	"P": 1007.25	"F": 1}
{"v": 1	"t": 2573369	"P": 1002.25	"F": 2}
{"v": 1	"t": 2573390	"P": 1001.5	"F": 2}
{"v": 1	"t": 2573410	"P": 1004.5	"F": 2}
{"v": 1	"t": 2573430	"P": 1005.75	"F": 2}
{"v": 1	"t": 2573451	"P": 1002.25	"F": 1}
{"v": 1	"t": 2573471	"P": 1000.75	"F": 2}
{"v": 1	"t": 2573491	"P": 1005.75	"F": 1}
{"v": 1	"t": 2573511	"P": 1006.25	"F": 2}
{"v": 1	"t": 2573532	"P": 1003.25	"F": 1}
{"v": 1	"t": 2573552	"P": 1000.75	"F": 2}
{"v": 1	"t": 2573572	"P": 1004.75	"F": 2}
{"v": 1	"t": 2573593	"P": 1007.75	"F": 2}
{"v": 1	"t": 2573613	"P": 1007.5	"F": 1}
{"v": 1	"t": 2573633	"P": 1001.5	"F": 2}
{"v": 1	"t": 2573653	"P": 1000.75	"F": 2}
{"v": 1	"t": 2573674	"P": 1008.0	"F": 2}
{"v": 1	"t": 2573694	"P": 1006.25	"F": 1}
{"v": 1	"t": 2573714	"P": 1002.5	"F": 2}
{"v": 1	"t": 2573735	"P": 1002.0	"F": 1}
{"v": 1	"t": 2573755	"P": 1005.0	"F": 2}
{"v": 1	"t": 2573775	"P": 1005.75	"F": 1}
{"v": 1	"t": 2573796	"P": 1003.5	"F": 2}
{"v": 1	"t": 2573816	"P": 1001.5	"F": 2}
{"v": 1	"t": 2573837	"P": 1007.5	"F": 2}
{"v": 1	"t": 2573857	"P": 1002.0	"F": 2}
{"v": 1	"t": 2573877	"P": 1002.5	"F": 2}
{"v": 1	"t": 2573898	"P": 1008.0	"F": 2}
{"v": 1	"t": 2573918	"P": 1004.25	"F": 2}
{"v": 1	"t": 2573938	"P": 1000.5	"F": 1}
{"v": 1	"t": 2573959	"P": 1002.75	"F": 2}
{"v": 1	"t": 2573979	"P": 1006.5	"F": 2}
{"v": 1	"t": 2573999	"P": 1004.75	"F": 2}
{"v": 1	"t": 2574019	"P": 1000.25	"F": 2}
{"v": 1	"t": 2574040	"P": 1001.75	"F": 2}
{"v": 1	"t": 2574060	"P": 1005.75	"F": 2}
{"v": 1	"t": 2574080	"P": 1004.75	"F": 2}
{"v": 1	"t": 2574101	"P": 1004.5	"F": 2}
{"v": 1	"t": 2574121	"P": 1002.25	"F": 1	"C": 47.1	"D": 3252	"sn": 54091929832280	"file": "/data/device_log/data0000.out"}
{"v": 1	"t": 2574141	"P": 1006.75	"F": 2}
{"v": 1	"t": 2574162	"P": 1008.0	"F": 2}
{"v": 1	"t": 2574182	"P": 1004.25	"F": 2}
{"v": 1	"t": 2574202	"P": 1001.0	"F": 2}
{"v": 1	"t": 2574222	"P": 1005.0	"F": 2}
{"v": 1	"t": 2574243	"P": 1005.0	"F": 2}
{"v": 1	"t": 2574263	"P": 1002.75	"F": 2}
{"v": 1	"t": 2574283	"P": 999.75	"F": 1}
{"v": 1	"t": 2574304	"P": 1005.75	"F": 2}
{"v": 1	"t": 2574324	"P": 1006.75	"F": 2}
{"v": 1	"t": 2574344	"P": 1002.0	"F": 2}
{"v": 1	"t": 2574365	"P": 1001.0	"F": 2}
{"v": 1	"t": 2574385	"P": 1004.25	"F": 1}
{"v": 1	"t": 2574406	"P": 1004.25	"F": 2}
{"v": 1	"t": 2574426	"P": 1002.25	"F": 2}
{"v": 1	"t": 2574446	"P": 1005.25	"F": 2}
{"v": 1	"t": 2574467	"P": 1004.0	"F": 2}
{"v": 1	"t": 2574487	"P": 1002.75	"F": 2}
{"v": 1	"t": 2574507	"P": 1001.75	"F": 2}
{"v": 1	"t": 2574528	"P": 1007.75	"F": 2}
{"v": 1	"t": 2574548	"P": 1007.0	"F": 2}
{"v": 1	"t": 2574568	"P": 1001.25	"F": 1}
{"v": 1	"t": 2574588	"P": 1002.75	"F": 1}
{"v": 1	"t": 2574609	"P": 1006.0	"F": 1}
{"v": 1	"t": 2574629	"P": 1005.5	"F": 2}
{"v": 1	"t": 2574649	"P": 1002.0	"F": 2}
{"v": 1	"t": 2574670	"P": 1000.25	"F": 2}
{"v": 1	"t": 2574690	"P": 1006.5	"F": 2}
{"v": 1	"t": 2574710	"P": 1007.5	"F": 2}
{"v": 1	"t": 2574731	"P": 1002.5	"F": 1}
{"v": 1	"t": 2574751	"P": 1002.0	"F": 2}
{"v": 1	"t": 2574771	"P": 1007.5	"F": 2}
{"v": 1	"t": 2574792	"P": 1006.5	"F": 2}
{"v": 1	"t": 2574812	"P": 1003.5	"F": 2}
{"v": 1	"t": 2574832	"P": 1000.5	"F": 2}
{"v": 1	"t": 2574852	"P": 1007.25	"F": 2}
{"v": 1	"t": 2574873	"P": 1005.75	"F": 2}
{"v": 1	"t": 2574893	"P": 1004.0	"F": 2}
{"v": 1	"t": 2574913	"P": 1000.5	"F": 2}
{"v": 1	"t": 2574934	"P": 1006.25	"F": 2}
{"v": 1	"t": 2574954	"P": 1005.25	"F": 2}
{"v": 1	"t": 2574975	"P": 1002.5	"F": 2}
{"v": 1	"t": 2574995	"P": 1008.0	"F": 1}
{"v": 1	"t": 2575015	"P": 1006.0	"F": 2}
{"v": 1	"t": 2575036	"P": 1003.5	"F": 2}
{"v": 1	"t": 2575056	"P": 1001.0	"F": 2}
{"v": 1	"t": 2575076	"P": 1005.0	"F": 1}
{"v": 1	"t": 2575096	"P": 1007.25	"F": 1}
{"v": 1	"t": 2575117	"P": 1004.75	"F": 2}
{"v": 1	"t": 2575137	"P": 1000.5	"F": 2	"C": 47.12	"D": 3252	"sn": 54091929832280	"file": "/data/device_log/data0000.out"}
{"v": 1	"t": 2575157	"P": 1004.0	"F": 2}
{"v": 1	"t": 2575178	"P": 1007.0	"F": 2}
{"v": 1	"t": 2575198	"P": 1004.0	"F": 2}
{"v": 1	"t": 2575218	"P": 1000.5	"F": 2}
{"v": 1	"t": 2575239	"P": 1002.75	"F": 2}
{"v": 1	"t": 2575259	"P": 1007.5	"F": 2}
{"v": 1	"t": 2575279	"P": 1003.75	"F": 2}
{"v": 1	"t": 2575300	"P": 1001.5	"F": 2}
{"v": 1	"t": 2575320	"P": 1001.5	"F": 2}
{"v": 1	"t": 2575340	"P": 1008.0	"F": 2}
{"v": 1	"t": 2575360	"P": 1005.25	"F": 2}
{"v": 1	"t": 2575381	"P": 1001.5	"F": 2}
{"v": 1	"t": 2575401	"P": 1002.0	"F": 2}
{"v": 1	"t": 2575421	"P": 1007.75	"F": 2}
{"v": 1	"t": 2575442	"P": 1006.75	"F": 1}
{"v": 1	"t": 2575462	"P": 1003.75	"F": 2}
{"v": 1	"t": 2575482	"P": 1005.25	"F": 2}
{"v": 1	"t": 2575503	"P": 1007.25	"F": 2}
{"v": 1	"t": 2575523	"P": 1000.5	"F": 1}
{"v": 1	"t": 2575544	"P": 1005.5	"F": 2}
{"v": 1	"t": 2575564	"P": 1004.0	"F": 2}
{"v": 1	"t": 2575585	"P": 1002.25	"F": 1}
{"v": 1	"t": 2575605	"P": 1009.5	"F": 1}
{"v": 1	"t": 2575626	"P": 1004.25	"F": 2}
{"v": 1	"t": 2575646	"P": 1006.0	"F": 2}
{"v": 1	"t": 2575667	"P": 1007.25	"F": 2}
{"v": 1	"t": 2575687	"P": 1003.0	"F": 2}
{"v": 1	"t": 2575707	"P": 1004.0	"F": 2}
{"v": 1	"t": 2575728	"P": 1007.75	"F": 2}
{"v": 1	"t": 2575748	"P": 1004.75	"F": 1}
{"v": 1	"t": 2575768	"P": 1002.25	"F": 2}
{"v": 1	"t": 2575789	"P": 1004.25	"F": 2}
{"v": 1	"t": 2575809	"P": 1009.5	"F": 1}
{"v": 1	"t": 2575829	"P": 1006.75	"F": 2}
{"v": 1	"t": 2575849	"P": 1002.75	"F": 2}
{"v": 1	"t": 2575870	"P": 1003.25	"F": 1}
{"v": 1	"t": 2575890	"P": 1008.0	"F": 2}
{"v": 1	"t": 2575910	"P": 1005.75	"F": 2}
{"v": 1	"t": 2575931	"P": 1001.75	"F": 2}
{"v": 1	"t": 2575951	"P": 1003.0	"F": 2}
{"v": 1	"t": 2575971	"P": 1007.25	"F": 2}
{"v": 1	"t": 2575992	"P": 1005.5	"F": 2}
{"v": 1	"t": 2576012	"P": 1003.0	"F": 1}
{"v": 1	"t": 2576032	"P": 1001.25	"F": 2}
{"v": 1	"t": 2576053	"P": 1007.0	"F": 2}
{"v": 1	"t": 2576073	"P": 1006.25	"F": 2}
{"v": 1	"t": 2576093	"P": 1005.75	"F": 2}
{"v": 1	"t": 2576113	"P": 1002.25	"F": 1}
{"v": 1	"t": 2576134	"P": 1007.25	"F": 2}
{"v": 1	"t": 2576154	"P": 1007.75	"F": 2	"C": 47.09	"D": 3252	"sn": 54091929832280	"file": "/data/device_log/data0000.out"}
{"v": 1	"t": 2576174	"P": 1001.25	"F": 2}
{"v": 1	"t": 2576195	"P": 1005.75	"F": 2}
{"v": 1	"t": 2576215	"P": 1004.75	"F": 2}
{"v": 1	"t": 2576236	"P": 1001.25	"F": 2}
{"v": 1	"t": 2576256	"P": 1005.5	"F": 2}
{"v": 1	"t": 2576276	"P": 1008.5	"F": 2}
{"v": 1	"t": 2576297	"P": 1002.75	"F": 2}
{"v": 1	"t": 2576317	"P": 1004.25	"F": 2}
{"v": 1	"t": 2576337	"P": 1003.5	"F": 1}
{"v": 1	"t": 2576358	"P": 1008.0	"F": 2}
{"v": 1	"t": 2576378	"P": 1004.25	"F": 2}
{"v": 1	"t": 2576398	"P": 1002.25	"F": 2}
{"v": 1	"t": 2576418	"P": 1002.5	"F": 2}
{"v": 1	"t": 2576439	"P": 1007.0	"F": 2}
{"v": 1	"t": 2576459	"P": 1005.75	"F": 1}
{"v": 1	"t": 2576479	"P": 1004.5	"F": 2}
{"v": 1	"t": 2576500	"P": 1000.0	"F": 2}
{"v": 1	"t": 2576520	"P": 1005.75	"F": 1}
{"v": 1	"t": 2576540	"P": 1007.25	"F": 2}
{"v": 1	"t": 2576561	"P": 1003.0	"F": 2}
{"v": 1	"t": 2576581	"P": 999.25	"F": 1}
{"v": 1	"t": 2576601	"P": 1007.25	"F": 2}
{"v": 1	"t": 2576622	"P": 1007.0	"F": 2}
{"v": 1	"t": 2576642	"P": 1004.25	"F": 2}
{"v": 1	"t": 2576662	"P": 1001.75	"F": 2}
{"v": 1	"t": 2576682	"P": 1005.25	"F": 2}
{"v": 1	"t": 2576703	"P": 1007.75	"F": 2}
{"v": 1	"t": 2576723	"P": 1003.0	"F": 2}
{"v": 1	"t": 2576743	"P": 1003.25	"F": 2}
{"v": 1	"t": 2576764	"P": 1007.0	"F": 2}
{"v": 1	"t": 2576784	"P": 1004.75	"F": 2}
{"v": 1	"t": 2576805	"P": 1001.25	"F": 2}
{"v": 1	"t": 2576825	"P": 1007.25	"F": 2}
{"v": 1	"t": 2576845	"P": 1006.75	"F": 2}
{"v": 1	"t": 2576866	"P": 1002.25	"F": 2}
{"v": 1	"t": 2576886	"P": 1004.0	"F": 1}
{"v": 1	"t": 2576906	"P": 1007.0	"F": 2}
{"v": 1	"t": 2576927	"P": 1006.75	"F": 2}
{"v": 1	"t": 2576947	"P": 1004.0	"F": 2}
{"v": 1	"t": 2576967	"P": 1001.25	"F": 1}
{"v": 1	"t": 2576987	"P": 1008.0	"F": 2}
{"v": 1	"t": 2577008	"P": 1008.25	"F": 2}
{"v": 1	"t": 2577028	"P": 1004.0	"F": 1}
{"v": 1	"t": 2577048	"P": 1001.25	"F": 2}
{"v": 1	"t": 2577069	"P": 1004.25	"F": 2}
{"v": 1	"t": 2577089	"P": 1008.5	"F": 2}
{"v": 1	"t": 2577109	"P": 1003.0	"F": 2}
{"v": 1	"t": 2577130	"P": 1001.75	"F": 2}
{"v": 1	"t": 2577150	"P": 1004.0	"F": 2}
{"v": 1	"t": 2577170	"P": 1008.5	"F": 2	"C": 47.06	"D": 3252	"sn": 54091929832280	"file": "/data/device_log/data0000.out"}
{"v": 1	"t": 2577191	"P": 1003.75	"F": 2}
{"v": 1	"t": 2577211	"P": 1003.25	"F": 2}
{"v": 1	"t": 2577231	"P": 1005.75	"F": 2}
{"v": 1	"t": 2577251	"P": 1008.0	"F": 1}
{"v": 1	"t": 2577272	"P": 1002.75	"F": 1}
{"v": 1	"t": 2577292	"P": 1003.0	"F": 2}
{"v": 1	"t": 2577313	"P": 1005.75	"F": 1}
{"v": 1	"t": 2577333	"P": 1004.0	"F": 2}
{"v": 1	"t": 2577353	"P": 1001.75	"F": 2}
{"v": 1	"t": 2577374	"P": 1008.25	"F": 2}
{"v": 1	"t": 2577394	"P": 1006.5	"F": 1}
{"v": 1	"t": 2577414	"P": 1003.5	"F": 1}
{"v": 1	"t": 2577435	"P": 1002.0	"F": 1}
{"v": 1	"t": 2577455	"P": 1005.75	"F": 2}
{"v": 1	"t": 2577475	"P": 1006.5	"F": 2}
{"v": 1	"t": 2577496	"P": 1006.25	"F": 2}
{"v": 1	"t": 2577516	"P": 1003.0	"F": 1}
{"v": 1	"t": 2577536	"P": 1004.25	"F": 1}
{"v": 1	"t": 2577556	"P": 1006.75	"F": 2}
{"v": 1	"t": 2577577	"P": 1003.0	"F": 1}
{"v": 1	"t": 2577597	"P": 1001.5	"F": 1}
{"v": 1	"t": 2577617	"P": 1005.25	"F": 1}
{"v": 1	"t": 2577638	"P": 1009.75	"F": 2}
{"v": 1	"t": 2577658	"P": 1004.5	"F": 1}
{"v": 1	"t": 2577678	"P": 1005.25	"F": 1}
{"v": 1	"t": 2577699	"P": 1003.25	"F": 2}
{"v": 1	"t": 2577719	"P": 1008.0	"F": 1}
{"v": 1	"t": 2577739	"P": 1005.25	"F": 1}
{"v": 1	"t": 2577759	"P": 1001.25	"F": 1}
{"v": 1	"t": 2577780	"P": 1002.75	"F": 1}
{"v": 1	"t": 2577800	"P": 1008.75	"F": 2}
{"v": 1	"t": 2577820	"P": 1005.25	"F": 1}
{"v": 1	"t": 2577841	"P": 1003.25	"F": 1}
{"v": 1	"t": 2577861	"P": 1003.25	"F": 1}
{"v": 1	"t": 2577882	"P": 1006.5	"F": 1}
{"v": 1	"t": 2577902	"P": 1002.5	"F": 2}
{"v": 1	"t": 2577922	"P": 1003.25	"F": 1}
{"v": 1	"t": 2577943	"P": 1007.75	"F": 1}
{"v": 1	"t": 2577963	"P": 1003.75	"F": 1}
{"v": 1	"t": 2577983	"P": 1001.5	"F": 1}
{"v": 1	"t": 2578004	"P": 1002.5	"F": 2}
{"v": 1	"t": 2578024	"P": 1007.5	"F": 1}
{"v": 1	"t": 2578044	"P": 1004.75	"F": 2}
{"v": 1	"t": 2578064	"P": 1001.25	"F": 2}
{"v": 1	"t": 2578085	"P": 1001.5	"F": 1}
{"v": 1	"t": 2578105	"P": 1007.25	"F": 1}
{"v": 1	"t": 2578125	"P": 1005.5	"F": 2}
{"v": 1	"t": 2578146	"P": 1003.75	"F": 2}
{"v": 1	"t": 2578166	"P": 1001.75	"F": 1}
{"v": 1	"t": 2578186	"P": 1006.5	"F": 1	"C": 47.13	"D": 3251	"sn": 54091929832280	"file": "/data/device_log/data0000.out"}
{"v": 1	"t": 2578207	"P": 1006.25	"F": 1}
{"v": 1	"t": 2578227	"P": 1001.75	"F": 2}
{"v": 1	"t": 2578247	"P": 1000.25	"F": 1}
{"v": 1	"t": 2578267	"P": 1009.0	"F": 1}
{"v": 1	"t": 2578288	"P": 1006.75	"F": 1}
{"v": 1	"t": 2578308	"P": 1003.0	"F": 2}
{"v": 1	"t": 2578328	"P": 1001.75	"F": 2}
{"v": 1	"t": 2578349	"P": 1006.25	"F": 1}
{"v": 1	"t": 2578369	"P": 1006.75	"F": 1}
{"v": 1	"t": 2578389	"P": 1003.0	"F": 2}
{"v": 1	"t": 2578410	"P": 1003.5	"F": 1}
{"v": 1	"t": 2578430	"P": 1006.0	"F": 2}
{"v": 1	"t": 2578451	"P": 1003.25	"F": 2}
{"v": 1	"t": 2578471	"P": 1004.5	"F": 1}
{"v": 1	"t": 2578492	"P": 1007.0	"F": 2}
{"v": 1	"t": 2578512	"P": 1004.0	"F": 1}
{"v": 1	"t": 2578532	"P": 1000.0	"F": 2}
{"v": 1	"t": 2578552	"P": 1006.75	"F": 1}
{"v": 1	"t": 2578573	"P": 1007.0	"F": 2}
{"v": 1	"t": 2578593	"P": 1005.25	"F": 2}
{"v": 1	"t": 2578613	"P": 1001.5	"F": 2}
{"v": 1	"t": 2578634	"P": 1005.0	"F": 2}
{"v": 1	"t": 2578654	"P": 1006.75	"F": 1}
{"v": 1	"t": 2578674	"P": 1003.0	"F": 2}
{"v": 1	"t": 2578695	"P": 1000.25	"F": 2}
{"v": 1	"t": 2578715	"P": 1003.0	"F": 2}
{"v": 1	"t": 2578735	"P": 1007.75	"F": 2}
{"v": 1	"t": 2578755	"P": 1003.5	"F": 2}
{"v": 1	"t": 2578776	"P": 1000.25	"F": 2}
{"v": 1	"t": 2578796	"P": 1003.0	"F": 2}
{"v": 1	"t": 2578816	"P": 1009.25	"F": 2}
{"v": 1	"t": 2578837	"P": 1005.25	"F": 2}
{"v": 1	"t": 2578857	"P": 1003.0	"F": 2}
{"v": 1	"t": 2578877	"P": 1003.5	"F": 1}
{"v": 1	"t": 2578898	"P": 1009.25	"F": 2}
{"v": 1	"t": 2578918	"P": 1005.75	"F": 1}
{"v": 1	"t": 2578938	"P": 1002.0	"F": 2}
{"v": 1	"t": 2578959	"P": 1002.75	"F": 2}
{"v": 1	"t": 2578979	"P": 1007.25	"F": 1}
{"v": 1	"t": 2578999	"P": 1003.75	"F": 1}
{"v": 1	"t": 2579020	"P": 1003.5	"F": 1}
{"v": 1	"t": 2579040	"P": 1008.5	"F": 1}
{"v": 1	"t": 2579061	"P": 1002.0	"F": 1}
{"v": 1	"t": 2579081	"P": 1005.5	"F": 1}
{"v": 1	"t": 2579102	"P": 1004.0	"F": 1}
{"v": 1	"t": 2579122	"P": 1002.25	"F": 1}
{"v": 1	"t": 2579143	"P": 1008.25	"F": 2}
{"v": 1	"t": 2579163	"P": 1004.25	"F": 1}
{"v": 1	"t": 2579184	"P": 1003.0	"F": 2}
{"v": 1	"t": 2579204	"P": 1007.25	"F": 2	"C": 47.135	"D": 3251	"sn": 54091929832280	"file": "/data/device_log/data0000.out"}
{"v": 1	"t": 2579224	"P": 1006.0	"F": 1}
{"v": 1	"t": 2579244	"P": 1003.0	"F": 2}
{"v": 1	"t": 2579265	"P": 1002.75	"F": 1}
{"v": 1	"t": 2579285	"P": 1006.5	"F": 2}
{"v": 1	"t": 2579305	"P": 1006.25	"F": 2}
{"v": 1	"t": 2579326	"P": 1003.75	"F": 2}
{"v": 1	"t": 2579346	"P": 1001.25	"F": 2}
{"v": 1	"t": 2579366	"P": 1005.25	"F": 1}
{"v": 1	"t": 2579387	"P": 1006.5	"F": 1}
{"v": 1	"t": 2579407	"P": 1003.0	"F": 1}
{"v": 1	"t": 2579427	"P": 1001.0	"F": 2}
{"v": 1	"t": 2579447	"P": 1006.75	"F": 1}
{"v": 1	"t": 2579468	"P": 1008.75	"F": 1}
{"v": 1	"t": 2579488	"P": 1005.5	"F": 2}
{"v": 1	"t": 2579508	"P": 1002.0	"F": 1}
{"v": 1	"t": 2579529	"P": 1003.25	"F": 2}
{"v": 1	"t": 2579549	"P": 1006.0	"F": 2}
{"v": 1	"t": 2579569	"P": 1003.75	"F": 1}
{"v": 1	"t": 2579590	"P": 1000.75	"F": 2}
{"v": 1	"t": 2579610	"P": 1005.25	"F": 1}
{"v": 1	"t": 2579630	"P": 1006.5	"F": 1}
{"v": 1	"t": 2579651	"P": 1004.0	"F": 1}
{"v": 1	"t": 2579671	"P": 1001.75	"F": 1}
{"v": 1	"t": 2579691	"P": 1006.75	"F": 1}
{"v": 1	"t": 2579712	"P": 1004.0	"F": 1}
{"v": 1	"t": 2579732	"P": 1002.0	"F": 1}
{"v": 1	"t": 2579753	"P": 1006.25	"F": 2}
{"v": 1	"t": 2579773	"P": 1004.5	"F": 1}
{"v": 1	"t": 2579793	"P": 1003.75	"F": 1}
{"v": 1	"t": 2579814	"P": 1002.25	"F": 2}
{"v": 1	"t": 2579834	"P": 1006.75	"F": 2}
{"v": 1	"t": 2579854	"P": 1004.5	"F": 1}
{"v": 1	"t": 2579874	"P": 1002.75	"F": 1}
{"v": 1	"t": 2579895	"P": 1003.0	"F": 1}
{"v": 1	"t": 2579915	"P": 1006.0	"F": 2}
{"v": 1	"t": 2579935	"P": 1007.0	"F": 1}
{"v": 1	"t": 2579956	"P": 1002.75	"F": 2}
{"v": 1	"t": 2579976	"P": 1002.0	"F": 2}
{"v": 1	"t": 2579996	"P": 1006.5	"F": 1}
{"v": 1	"t": 2580017	"P": 1004.5	"F": 1}
{"v": 1	"t": 2580037	"P": 1003.75	"F": 1}
{"v": 1	"t": 2580057	"P": 1001.5	"F": 1}
{"v": 1	"t": 2580077	"P": 1005.5	"F": 1}
{"v": 1	"t": 2580098	"P": 1007.75	"F": 2}
{"v": 1	"t": 2580118	"P": 1003.0	"F": 1}
{"v": 1	"t": 2580138	"P": 1001.75	"F": 1}
{"v": 1	"t": 2580159	"P": 1004.5	"F": 2}
{"v": 1	"t": 2580179	"P": 1007.0	"F": 2}
{"v": 1	"t": 2580199	"P": 1005.5	"F": 1}
{"v": 1	"t": 2580220	"P": 1002.5	"F": 1	"C": 47.08	"D": 3251	"sn": 54091929832280	"file": "/data/device_log/data0000.out"}
{"v": 1	"t": 2580240	"P": 1004.75	"F": 1}
{"v": 1	"t": 2580260	"P": 1006.0	"F": 2}
{"v": 1	"t": 2580281	"P": 1003.25	"F": 2}
{"v": 1	"t": 2580301	"P": 1007.5	"F": 1}
{"v": 1	"t": 2580322	"P": 1005.75	"F": 2}
{"v": 1	"t": 2580342	"P": 1002.25	"F": 2}
{"v": 1	"t": 2580362	"P": 1000.75	"F": 2}
{"v": 1	"t": 2580382	"P": 1007.75	"F": 2}
{"v": 1	"t": 2580403	"P": 1005.5	"F": 1}
{"v": 1	"t": 2580423	"P": 1003.5	"F": 1}
{"v": 1	"t": 2580443	"P": 1001.75	"F": 1}
{"v": 1	"t": 2580464	"P": 1003.25	"F": 2}
{"v": 1	"t": 2580484	"P": 1006.25	"F": 2}
{"v": 1	"t": 2580504	"P": 1004.25	"F": 1}
{"v": 1	"t": 2580525	"P": 1001.25	"F": 2}
{"v": 1	"t": 2580545	"P": 1002.25	"F": 1}
{"v": 1	"t": 2580565	"P": 1009.75	"F": 2}
{"v": 1	"t": 2580585	"P": 1004.25	"F": 1}
{"v": 1	"t": 2580606	"P": 1002.5	"F": 2}
{"v": 1	"t": 2580626	"P": 1004.0	"F": 2}
{"v": 1	"t": 2580646	"P": 1006.75	"F": 2}
{"v": 1	"t": 2580667	"P": 1005.25	"F": 1}
{"v": 1	"t": 2580687	"P": 1001.25	"F": 1}
{"v": 1	"t": 2580707	"P": 1003.0	"F": 1}
{"v": 1	"t": 2580728	"P": 1007.0	"F": 2}
{"v": 1	"t": 2580748	"P": 1002.75	"F": 1}
{"v": 1	"t": 2580822	"P": 1004.25	"F": 1}
{"v": 1	"t": 2580842	"P": 1005.75	"F": 2}
{"v": 1	"t": 2580863	"P": 1006.5	"F": 2}
{"v": 1	"t": 2580883	"P": 1002.25	"F": 2}
{"v": 1	"t": 2580904	"P": 1002.0	"F": 2}
{"v": 1	"t": 2580924	"P": 1008.0	"F": 2}
{"v": 1	"t": 2580944	"P": 1005.25	"F": 2}
{"v": 1	"t": 2580964	"P": 1001.75	"F": 2}
{"v": 1	"t": 2580985	"P": 1002.5	"F": 2}
{"v": 1	"t": 2581005	"P": 1006.75	"F": 1}
{"v": 1	"t": 2581025	"P": 1006.0	"F": 2}
{"v": 1	"t": 2581046	"P": 1002.75	"F": 2}
{"v": 1	"t": 2581066	"P": 1001.5	"F": 1}
{"v": 1	"t": 2581086	"P": 1007.25	"F": 2}
{"v": 1	"t": 2581107	"P": 1006.5	"F": 2}
{"v": 1	"t": 2581127	"P": 1002.5	"F": 2}
{"v": 1	"t": 2581147	"P": 1001.0	"F": 2}
{"v": 1	"t": 2581167	"P": 1007.25	"F": 1}
{"v": 1	"t": 2581188	"P": 1006.25	"F": 1}
{"v": 1	"t": 2581208	"P": 1003.5	"F": 1}
{"v": 1	"t": 2581228	"P": 1001.25	"F": 2}
{"v": 1	"t": 2581249	"P": 1006.25	"F": 2}
{"v": 1	"t": 2581269	"P": 1007.5	"F": 2}
{"v": 1	"t": 2581289	"P": 1002.25	"F": 1	"C": 47.095	"D": 3251	"sn": 54091929832280	"file": "/data/device_log/data0000.out"}
{"v": 1	"t": 2581310	"P": 999.5	"F": 1}
{"v": 1	"t": 2581330	"P": 1006.75	"F": 1}
{"v": 1	"t": 2581350	"P": 1007.0	"F": 2}
{"v": 1	"t": 2581371	"P": 1002.25	"F": 1}
{"v": 1	"t": 2581391	"P": 1002.0	"F": 1}
{"v": 1	"t": 2581411	"P": 1007.5	"F": 2}
{"v": 1	"t": 2581432	"P": 1004.0	"F": 2}
{"v": 1	"t": 2581452	"P": 1002.0	"F": 2}
{"v": 1	"t": 2581473	"P": 1007.0	"F": 2}
{"v": 1	"t": 2581493	"P": 1005.5	"F": 1}
{"v": 1	"t": 2581513	"P": 1003.0	"F": 1}
{"v": 1	"t": 2581533	"P": 999.0	"F": 2}
{"v": 1	"t": 2581554	"P": 1005.0	"F": 1}
{"v": 1	"t": 2581574	"P": 1005.5	"F": 1}
{"v": 1	"t": 2581594	"P": 1004.0	"F": 2}
{"v": 1	"t": 2581615	"P": 1001.5	"F": 1}
{"v": 1	"t": 2581635	"P": 1003.5	"F": 1}
{"v": 1	"t": 2581655	"P": 1007.75	"F": 1}
{"v": 1	"t": 2581676	"P": 1004.0	"F": 2}
{"v": 1	"t": 2581696	"P": 1001.25	"F": 1}
{"v": 1	"t": 2581716	"P": 1003.25	"F": 2}
{"v": 1	"t": 2581736	"P": 1006.75	"F": 2}
{"v": 1	"t": 2581757	"P": 1003.5	"F": 2}
{"v": 1	"t": 2581777	"P": 1001.75	"F": 2}
{"v": 1	"t": 2581797	"P": 1002.0	"F": 2}
{"v": 1	"t": 2581818	"P": 1007.5	"F": 1}
{"v": 1	"t": 2581838	"P": 1005.5	"F": 2}
{"v": 1	"t": 2581858	"P": 1001.0	"F": 2}
{"v": 1	"t": 2581879	"P": 1002.0	"F": 1}
{"v": 1	"t": 2581899	"P": 1007.25	"F": 1}
{"v": 1	"t": 2581919	"P": 1005.0	"F": 2}
{"v": 1	"t": 2581939	"P": 1002.75	"F": 2}
{"v": 1	"t": 2581960	"P": 1003.0	"F": 2}
{"v": 1	"t": 2581980	"P": 1005.75	"F": 2}
{"v": 1	"t": 2582001	"P": 1002.5	"F": 2}
{"v": 1	"t": 2582021	"P": 999.0	"F": 1}
{"v": 1	"t": 2582041	"P": 1006.0	"F": 2}
{"v": 1	"t": 2582062	"P": 1006.5	"F": 1}
{"v": 1	"t": 2582082	"P": 1004.0	"F": 1}
{"v": 1	"t": 2582102	"P": 1001.75	"F": 1}
{"v": 1	"t": 2582122	"P": 1005.25	"F": 2}
{"v": 1	"t": 2582143	"P": 1006.75	"F": 2}
{"v": 1	"t": 2582163	"P": 1004.0	"F": 2}
{"v": 1	"t": 2582183	"P": 1000.0	"F": 1}
{"v": 1	"t": 2582204	"P": 1004.75	"F": 2}
{"v": 1	"t": 2582224	"P": 1007.25	"F": 2}
{"v": 1	"t": 2582244	"P": 1003.25	"F": 1}
{"v": 1	"t": 2582265	"P": 1001.0	"F": 1}
{"v": 1	"t": 2582285	"P": 1005.5	"F": 2}
{"v": 1	"t": 2582305	"P": 1006.5	"F": 1	"C": 47.1	"D": 3251	"sn": 54091929832280	"file": "/data/device_log/data0000.out"}
{"v": 1	"t": 2582326	"P": 1002.25	"F": 1}
{"v": 1	"t": 2582346	"P": 1002.25	"F": 2}
{"v": 1	"t": 2582366	"P": 1006.25	"F": 2}
{"v": 1	"t": 2582386	"P": 1006.75	"F": 1}
{"v": 1	"t": 2582407	"P": 1004.25	"F": 1}
{"v": 1	"t": 2582427	"P": 1002.5	"F": 2}
{"v": 1	"t": 2582447	"P": 1003.25	"F": 1}
{"v": 1	"t": 2582468	"P": 1008.25	"F": 1}
{"v": 1	"t": 2582488	"P": 1003.75	"F": 2}
{"v": 1	"t": 2582509	"P": 1002.5	"F": 1}
{"v": 1	"t": 2582529	"P": 1007.25	"F": 1}
{"v": 1	"t": 2582549	"P": 1004.5	"F": 2}
{"v": 1	"t": 2582570	"P": 1004.75	"F": 2}
{"v": 1	"t": 2582590	"P": 1005.25	"F": 1}
{"v": 1	"t": 2582611	"P": 1003.0	"F": 2}
{"v": 1	"t": 2582631	"P": 1006.0	"F": 2}
{"v": 1	"t": 2582652	"P": 1003.75	"F": 1}
{"v": 1	"t": 2582672	"P": 1002.5	"F": 2}
{"v": 1	"t": 2582693	"P": 1007.0	"F": 1}
{"v": 1	"t": 2582713	"P": 1003.5	"F": 2}
{"v": 1	"t": 2582733	"P": 1001.0	"F": 2}
{"v": 1	"t": 2582754	"P": 1003.25	"F": 2}
{"v": 1	"t": 2582774	"P": 1007.5	"F": 2}
{"v": 1	"t": 2582794	"P": 1005.0	"F": 2}
{"v": 1	"t": 2582814	"P": 1003.75	"F": 2}
{"v": 1	"t": 2582835	"P": 1002.5	"F": 2}
{"v": 1	"t": 2582855	"P": 1005.5	"F": 2}
{"v": 1	"t": 2582875	"P": 1007.0	"F": 2}
{"v": 1	"t": 2582896	"P": 1003.25	"F": 2}
{"v": 1	"t": 2582916	"P": 1001.5	"F": 1}
{"v": 1	"t": 2582936	"P": 1004.75	"F": 2}
{"v": 1	"t": 2582956	"P": 1007.75	"F": 2}
{"v": 1	"t": 2582977	"P": 1002.75	"F": 1}
{"v": 1	"t": 2582997	"P": 999.5	"F": 2}
{"v": 1	"t": 2583017	"P": 1004.75	"F": 2}
{"v": 1	"t": 2583038	"P": 1006.25	"F": 2}
{"v": 1	"t": 2583058	"P": 1003.25	"F": 2}
{"v": 1	"t": 2583078	"P": 1001.5	"F": 2}
{"v": 1	"t": 2583099	"P": 1004.75	"F": 2}
{"v": 1	"t": 2583119	"P": 1006.75	"F": 2}
{"v": 1	"t": 2583139	"P": 1004.75	"F": 2}
{"v": 1	"t": 2583160	"P": 999.5	"F": 2}
{"v": 1	"t": 2583180	"P": 1004.25	"F": 2}
{"v": 1	"t": 2583200	"P": 1005.75	"F": 2}
{"v": 1	"t": 2583221	"P": 1000.5	"F": 2}
{"v": 1	"t": 2583241	"P": 1006.75	"F": 2}
{"v": 1	"t": 2583262	"P": 1005.25	"F": 2}
{"v": 1	"t": 2583282	"P": 1005.25	"F": 2}
{"v": 1	"t": 2583302	"P": 1002.0	"F": 2}
{"v": 1	"t": 2583322	"P": 1005.5	"F": 2	"C": 47.115	"D": 3251	"sn": 54091929832280	"file": "/data/device_log/data0000.out"}
{"v": 1	"t": 2583343	"P": 1004.75	"F": 2}
{"v": 1	"t": 2583363	"P": 1003.0	"F": 1}
{"v": 1	"t": 2583383	"P": 1002.5	"F": 2}
{"v": 1	"t": 2583404	"P": 1005.5	"F": 2}
{"v": 1	"t": 2583424	"P": 1007.25	"F": 2}
{"v": 1	"t": 2583444	"P": 1003.75	"F": 2}
{"v": 1	"t": 2583465	"P": 1001.25	"F": 2}
{"v": 1	"t": 2583485	"P": 1002.0	"F": 1}
{"v": 1	"t": 2583505	"P": 1009.0	"F": 2}
{"v": 1	"t": 2583525	"P": 1003.0	"F": 1}
{"v": 1	"t": 2583546	"P": 1002.25	"F": 1}
{"v": 1	"t": 2583566	"P": 1004.25	"F": 2}
{"v": 1	"t": 2583586	"P": 1005.75	"F": 2}
{"v": 1	"t": 2583607	"P": 1006.25	"F": 1}
{"v": 1	"t": 2583627	"P": 1003.25	"F": 2}
{"v": 1	"t": 2583647	"P": 1001.75	"F": 2}
{"v": 1	"t": 2583668	"P": 1007.5	"F": 2}
{"v": 1	"t": 2583688	"P": 1006.25	"F": 1}
{"v": 1	"t": 2583708	"P": 1002.25	"F": 2}
{"v": 1	"t": 2583729	"P": 1002.75	"F": 2}
{"v": 1	"t": 2583749	"P": 1006.0	"F": 1}
{"v": 1	"t": 2583769	"P": 1005.25	"F": 1}
{"v": 1	"t": 2583790	"P": 1003.0	"F": 2}
{"v": 1	"t": 2583810	"P": 1006.0	"F": 1}
{"v": 1	"t": 2583831	"P": 1003.25	"F": 2}
{"v": 1	"t": 2583851	"P": 1001.75	"F": 2}
{"v": 1	"t": 2583871	"P": 1007.0	"F": 2}
{"v": 1	"t": 2583892	"P": 1005.75	"F": 1}
{"v": 1	"t": 2583912	"P": 1004.25	"F": 1}
{"v": 1	"t": 2583932	"P": 1000.5	"F": 2}
{"v": 1	"t": 2583952	"P": 1006.0	"F": 2}
{"v": 1	"t": 2583973	"P": 1006.5	"F": 2}
{"v": 1	"t": 2583993	"P": 1004.5	"F": 2}
{"v": 1	"t": 2584013	"P": 1001.5	"F": 2}
{"v": 1	"t": 2584034	"P": 1005.75	"F": 2}
{"v": 1	"t": 2584054	"P": 1007.0	"F": 1}
{"v": 1	"t": 2584074	"P": 1005.25	"F": 2}
{"v": 1	"t": 2584095	"P": 1000.5	"F": 1}
{"v": 1	"t": 2584115	"P": 1005.5	"F": 1}
{"v": 1	"t": 2584135	"P": 1007.0	"F": 1}
{"v": 1	"t": 2584156	"P": 1004.25	"F": 1}
{"v": 1	"t": 2584176	"P": 1001.0	"F": 2}
{"v": 1	"t": 2584196	"P": 1002.75	"F": 1}
{"v": 1	"t": 2584216	"P": 1008.75	"F": 2}
{"v": 1	"t": 2584237	"P": 1003.25	"F": 1}
{"v": 1	"t": 2584257	"P": 1002.5	"F": 1}
{"v": 1	"t": 2584277	"P": 1003.5	"F": 1}
{"v": 1	"t": 2584298	"P": 1008.5	"F": 1}
{"v": 1	"t": 2584318	"P": 1004.0	"F": 1}
{"v": 1	"t": 2584339	"P": 1002.5	"F": 1	"C": 47.1	"D": 3251	"sn": 54091929832280	"file": "/data/device_log/data0000.out"}
{"v": 1	"t": 2584359	"P": 1007.0	"F": 1}
{"v": 1	"t": 2584379	"P": 1003.25	"F": 1}
{"v": 1	"t": 2584400	"P": 1002.5	"F": 2}
{"v": 1	"t": 2584420	"P": 1006.0	"F": 1}
{"v": 1	"t": 2584440	"P": 1008.0	"F": 2}
{"v": 1	"t": 2584461	"P": 1002.5	"F": 1}
{"v": 1	"t": 2584481	"P": 1001.25	"F": 1}
{"v": 1	"t": 2584501	"P": 1004.25	"F": 2}
{"v": 1	"t": 2584521	"P": 1007.25	"F": 1}
{"v": 1	"t": 2584542	"P": 1004.5	"F": 2}
{"v": 1	"t": 2584562	"P": 1001.0	"F": 1}
{"v": 1	"t": 2584582	"P": 1002.5	"F": 1}
{"v": 1	"t": 2584603	"P": 1007.75	"F": 1}
{"v": 1	"t": 2584623	"P": 1006.25	"F": 1}
{"v": 1	"t": 2584643	"P": 1003.25	"F": 1}
{"v": 1	"t": 2584663	"P": 1003.25	"F": 2}
{"v": 1	"t": 2584684	"P": 1007.5	"F": 1}
{"v": 1	"t": 2584704	"P": 1008.0	"F": 2}
{"v": 1	"t": 2584724	"P": 1003.5	"F": 1}
{"v": 1	"t": 2584745	"P": 1001.25	"F": 1}
{"v": 1	"t": 2584765	"P": 1006.75	"F": 1}
{"v": 1	"t": 2584785	"P": 1005.25	"F": 1}
{"v": 1	"t": 2584806	"P": 1002.75	"F": 1}
{"v": 1	"t": 2584826	"P": 1001.75	"F": 2}
{"v": 1	"t": 2584846	"P": 1006.25	"F": 1}
{"v": 1	"t": 2584867	"P": 1005.25	"F": 2}
{"v": 1	"t": 2584887	"P": 1000.75	"F": 1}
{"v": 1	"t": 2584908	"P": 1006.75	"F": 1}
{"v": 1	"t": 2584928	"P": 1007.25	"F": 2}
{"v": 1	"t": 2584948	"P": 1003.25	"F": 2}
{"v": 1	"t": 2584968	"P": 1002.5	"F": 1}
{"v": 1	"t": 2584989	"P": 1007.25	"F": 2}
{"v": 1	"t": 2585009	"P": 1004.5	"F": 2}
{"v": 1	"t": 2585029	"P": 1002.75	"F": 2}
{"v": 1	"t": 2585050	"P": 1000.75	"F": 2}
{"v": 1	"t": 2585070	"P": 1005.75	"F": 2}
{"v": 1	"t": 2585090	"P": 1005.5	"F": 2}
{"v": 1	"t": 2585111	"P": 1002.25	"F": 2}
{"v": 1	"t": 2585131	"P": 1001.25	"F": 1}
{"v": 1	"t": 2585151	"P": 1005.75	"F": 2}
{"v": 1	"t": 2585171	"P": 1007.25	"F": 1}
{"v": 1	"t": 2585192	"P": 1005.0	"F": 1}
{"v": 1	"t": 2585212	"P": 1000.75	"F": 1}
{"v": 1	"t": 2585232	"P": 1004.0	"F": 1}
{"v": 1	"t": 2585253	"P": 1008.5	"F": 1}
{"v": 1	"t": 2585273	"P": 1002.75	"F": 2}
{"v": 1	"t": 2585293	"P": 1001.75	"F": 2}
{"v": 1	"t": 2585314	"P": 1004.0	"F": 2}
{"v": 1	"t": 2585334	"P": 1006.5	"F": 2}
{"v": 1	"t": 2585354	"P": 1003.5	"F": 1	"C": 47.08	"D": 3251	"sn": 54091929832280	"file": "/data/device_log/data0000.out"}
{"v": 1	"t": 2585375	"P": 1001.5	"F": 2}
{"v": 1	"t": 2585395	"P": 1004.5	"F": 2}
{"v": 1	"t": 2585415	"P": 1007.75	"F": 1}
{"v": 1	"t": 2585436	"P": 1003.75	"F": 1}
{"v": 1	"t": 2585456	"P": 1002.0	"F": 2}
{"v": 1	"t": 2585476	"P": 1006.0	"F": 2}
{"v": 1	"t": 2585497	"P": 1001.75	"F": 2}
{"v": 1	"t": 2585517	"P": 1001.5	"F": 2}
{"v": 1	"t": 2585537	"P": 1005.75	"F": 1}
{"v": 1	"t": 2585558	"P": 1005.5	"F": 1}
{"v": 1	"t": 2585578	"P": 1004.5	"F": 2}
{"v": 1	"t": 2585598	"P": 1000.75	"F": 2}
{"v": 1	"t": 2585619	"P": 1003.75	"F": 2}
{"v": 1	"t": 2585639	"P": 1007.5	"F": 1}
{"v": 1	"t": 2585659	"P": 1004.0	"F": 1}
{"v": 1	"t": 2585680	"P": 1001.75	"F": 2}
{"v": 1	"t": 2585700	"P": 1002.75	"F": 1}
{"v": 1	"t": 2585720	"P": 1008.25	"F": 1}
{"v": 1	"t": 2585740	"P": 1005.0	"F": 1}
{"v": 1	"t": 2585761	"P": 1002.25	"F": 2}
{"v": 1	"t": 2585781	"P": 1001.75	"F": 2}
{"v": 1	"t": 2585801	"P": 1006.75	"F": 2}
{"v": 1	"t": 2585822	"P": 1006.75	"F": 2}
{"v": 1	"t": 2585842	"P": 1003.75	"F": 2}
{"v": 1	"t": 2585862	"P": 1002.5	"F": 1}
{"v": 1	"t": 2585883	"P": 1007.75	"F": 2}
{"v": 1	"t": 2585903	"P": 1007.75	"F": 2}
{"v": 1	"t": 2585923	"P": 1004.0	"F": 1}
{"v": 1	"t": 2585943	"P": 1001.25	"F": 1}
{"v": 1	"t": 2585964	"P": 1004.5	"F": 1}
{"v": 1	"t": 2585984	"P": 1008.0	"F": 1}
{"v": 1	"t": 2586004	"P": 1003.25	"F": 2}
{"v": 1	"t": 2586025	"P": 1005.0	"F": 1}
{"v": 1	"t": 2586045	"P": 1006.0	"F": 1}
{"v": 1	"t": 2586066	"P": 1003.5	"F": 1}
{"v": 1	"t": 2586086	"P": 1008.5	"F": 2}
{"v": 1	"t": 2586107	"P": 1004.25	"F": 1}
{"v": 1	"t": 2586127	"P": 1005.25	"F": 2}
{"v": 1	"t": 2586148	"P": 1005.5	"F": 1}
{"v": 1	"t": 2586168	"P": 1002.75	"F": 2}
{"v": 1	"t": 2586189	"P": 1005.5	"F": 1}
{"v": 1	"t": 2586209	"P": 1005.25	"F": 1}
{"v": 1	"t": 2586229	"P": 1003.5	"F": 2}
{"v": 1	"t": 2586250	"P": 1001.0	"F": 2}
{"v": 1	"t": 2586270	"P": 1009.0	"F": 2}
{"v": 1	"t": 2586290	"P": 1005.0	"F": 1}
{"v": 1	"t": 2586311	"P": 1003.75	"F": 1}
{"v": 1	"t": 2586331	"P": 1002.75	"F": 1}
{"v": 1	"t": 2586351	"P": 1007.75	"F": 1}
{"v": 1	"t": 2586372	"P": 1007.5	"F": 2	"C": 47.135	"D": 3250	"sn": 54091929832280	"file": "/data/device_log/data0000.out"}
{"v": 1	"t": 2586392	"P": 1003.25	"F": 2}
{"v": 1	"t": 2586412	"P": 1001.5	"F": 1}
{"v": 1	"t": 2586432	"P": 1006.0	"F": 1}
{"v": 1	"t": 2586453	"P": 1008.0	"F": 1}
{"v": 1	"t": 2586473	"P": 1003.5	"F": 1}
{"v": 1	"t": 2586493	"P": 1000.75	"F": 1}
{"v": 1	"t": 2586514	"P": 1005.75	"F": 1}
{"v": 1	"t": 2586534	"P": 1007.5	"F": 2}
{"v": 1	"t": 2586554	"P": 1002.25	"F": 2}
{"v": 1	"t": 2586575	"P": 1001.0	"F": 2}
{"v": 1	"t": 2586595	"P": 1006.5	"F": 2}
{"v": 1	"t": 2586615	"P": 1008.5	"F": 1}
{"v": 1	"t": 2586636	"P": 1005.75	"F": 1}
{"v": 1	"t": 2586656	"P": 999.75	"F": 2}
{"v": 1	"t": 2586676	"P": 1005.25	"F": 2}
{"v": 1	"t": 2586696	"P": 1006.25	"F": 2}
{"v": 1	"t": 2586717	"P": 1003.25	"F": 1}
{"v": 1	"t": 2586737	"P": 1002.25	"F": 1}
{"v": 1	"t": 2586758	"P": 1008.0	"F": 2}
{"v": 1	"t": 2586778	"P": 1002.25	"F": 1}
{"v": 1	"t": 2586798	"P": 1002.75	"F": 1}
{"v": 1	"t": 2586819	"P": 1007.5	"F": 2}
{"v": 1	"t": 2586839	"P": 1005.75	"F": 1}
{"v": 1	"t": 2586859	"P": 1003.5	"F": 2}
{"v": 1	"t": 2586880	"P": 1001.0	"F": 1}
{"v": 1	"t": 2586900	"P": 1005.0	"F": 2}
{"v": 1	"t": 2586920	"P": 1007.25	"F": 1}
{"v": 1	"t": 2586941	"P": 1002.5	"F": 2}
{"v": 1	"t": 2586961	"P": 1002.75	"F": 1}
{"v": 1	"t": 2586981	"P": 1005.25	"F": 1}
{"v": 1	"t": 2587002	"P": 1005.5	"F": 1}
{"v": 1	"t": 2587022	"P": 1004.0	"F": 1}
{"v": 1	"t": 2587042	"P": 1001.75	"F": 2}
{"v": 1	"t": 2587062	"P": 1005.25	"F": 1}
{"v": 1	"t": 2587083	"P": 1007.0	"F": 2}
{"v": 1	"t": 2587103	"P": 1003.75	"F": 2}
{"v": 1	"t": 2587123	"P": 1001.25	"F": 2}
{"v": 1	"t": 2587144	"P": 1003.75	"F": 2}
{"v": 1	"t": 2587164	"P": 1007.0	"F": 1}
{"v": 1	"t": 2587184	"P": 1005.25	"F": 1}
{"v": 1	"t": 2587205	"P": 1002.75	"F": 1}
{"v": 1	"t": 2587225	"P": 1004.5	"F": 2}
{"v": 1	"t": 2587245	"P": 1006.5	"F": 2}
{"v": 1	"t": 2587265	"P": 1004.75	"F": 1}
{"v": 1	"t": 2587286	"P": 1001.0	"F": 2}
{"v": 1	"t": 2587306	"P": 1007.25	"F": 1}
{"v": 1	"t": 2587327	"P": 1003.75	"F": 2}
{"v": 1	"t": 2587347	"P": 1001.5	"F": 2}
{"v": 1	"t": 2587367	"P": 1006.75	"F": 2}
{"v": 1	"t": 2587388	"P": 1005.25	"F": 1	"C": 47.125	"D": 3250	"sn": 54091929832280	"file": "/data/device_log/data0000.out"}
{"v": 1	"t": 2587408	"P": 1001.75	"F": 2}
{"v": 1	"t": 2587428	"P": 1002.75	"F": 2}
{"v": 1	"t": 2587449	"P": 1004.75	"F": 1}
{"v": 1	"t": 2587469	"P": 1006.5	"F": 2}
{"v": 1	"t": 2587489	"P": 1006.0	"F": 2}
{"v": 1	"t": 2587510	"P": 1001.75	"F": 1}
{"v": 1	"t": 2587530	"P": 1005.0	"F": 2}
{"v": 1	"t": 2587550	"P": 1006.5	"F": 2}
{"v": 1	"t": 2587571	"P": 1003.0	"F": 2}
{"v": 1	"t": 2587591	"P": 1000.0	"F": 1}
{"v": 1	"t": 2587611	"P": 1006.25	"F": 2}
{"v": 1	"t": 2587632	"P": 1007.0	"F": 2}
{"v": 1	"t": 2587652	"P": 1002.5	"F": 1}
{"v": 1	"t": 2587672	"P": 1002.5	"F": 1}
{"v": 1	"t": 2587692	"P": 1005.5	"F": 1}
{"v": 1	"t": 2587713	"P": 1007.5	"F": 2}
{"v": 1	"t": 2587733	"P": 1004.0	"F": 1}
{"v": 1	"t": 2587753	"P": 1001.75	"F": 1}
{"v": 1	"t": 2587774	"P": 1005.0	"F": 1}
{"v": 1	"t": 2587794	"P": 1007.25	"F": 1}
{"v": 1	"t": 2587814	"P": 1002.5	"F": 2}
{"v": 1	"t": 2587835	"P": 1002.0	"F": 1}
{"v": 1	"t": 2587855	"P": 1007.5	"F": 2}
{"v": 1	"t": 2587876	"P": 1003.5	"F": 2}
{"v": 1	"t": 2587896	"P": 1003.0	"F": 2}
{"v": 1	"t": 2587916	"P": 1009.5	"F": 2}
{"v": 1	"t": 2587937	"P": 1005.5	"F": 2}
{"v": 1	"t": 2587957	"P": 1002.25	"F": 2}
{"v": 1	"t": 2587977	"P": 1002.75	"F": 1}
{"v": 1	"t": 2587998	"P": 1004.5	"F": 2}
{"v": 1	"t": 2588018	"P": 1006.0	"F": 2}
{"v": 1	"t": 2588038	"P": 1002.5	"F": 2}
{"v": 1	"t": 2588058	"P": 1000.75	"F": 2}
{"v": 1	"t": 2588079	"P": 1006.75	"F": 2}
{"v": 1	"t": 2588099	"P": 1005.25	"F": 2}
{"v": 1	"t": 2588119	"P": 1001.5	"F": 1}
{"v": 1	"t": 2588140	"P": 1000.25	"F": 2}
{"v": 1	"t": 2588160	"P": 1006.25	"F": 2}
{"v": 1	"t": 2588180	"P": 1005.25	"F": 2}
{"v": 1	"t": 2588201	"P": 1003.5	"F": 2}
{"v": 1	"t": 2588221	"P": 1002.25	"F": 2}
{"v": 1	"t": 2588241	"P": 1005.5	"F": 1}
{"v": 1	"t": 2588261	"P": 1007.25	"F": 1}
{"v": 1	"t": 2588282	"P": 1005.25	"F": 1}
{"v": 1	"t": 2588302	"P": 1002.0	"F": 2}
{"v": 1	"t": 2588322	"P": 1004.25	"F": 2}
{"v": 1	"t": 2588343	"P": 1006.5	"F": 1}
{"v": 1	"t": 2588363	"P": 1004.0	"F": 2}
{"v": 1	"t": 2588383	"P": 1002.75	"F": 2}
{"v": 1	"t": 2588404	"P": 1005.25	"F": 2	"C": 47.14	"D": 3250	"sn": 54091929832280	"file": "/data/device_log/data0000.out"}
{"v": 1	"t": 2588424	"P": 1007.25	"F": 1}
{"v": 1	"t": 2588445	"P": 1000.5	"F": 2}
{"v": 1	"t": 2588465	"P": 1007.25	"F": 2}
{"v": 1	"t": 2588485	"P": 1004.75	"F": 2}
{"v": 1	"t": 2588506	"P": 1002.75	"F": 2}
{"v": 1	"t": 2588526	"P": 1002.75	"F": 2}
{"v": 1	"t": 2588546	"P": 1009.0	"F": 1}
{"v": 1	"t": 2588567	"P": 1005.0	"F": 2}
{"v": 1	"t": 2588587	"P": 1004.0	"F": 1}
{"v": 1	"t": 2588607	"P": 1002.25	"F": 1}
{"v": 1	"t": 2588628	"P": 1006.75	"F": 1}
{"v": 1	"t": 2588648	"P": 1007.5	"F": 1}
{"v": 1	"t": 2588668	"P": 1002.75	"F": 2}
{"v": 1	"t": 2588688	"P": 1002.0	"F": 1}
{"v": 1	"t": 2588709	"P": 1007.25	"F": 2}
{"v": 1	"t": 2588729	"P": 1005.5	"F": 2}
{"v": 1	"t": 2588749	"P": 1004.0	"F": 2}
{"v": 1	"t": 2588770	"P": 1001.25	"F": 2}
{"v": 1	"t": 2588790	"P": 1008.25	"F": 1}
{"v": 1	"t": 2588810	"P": 1006.25	"F": 2}
{"v": 1	"t": 2588831	"P": 1002.75	"F": 2}
{"v": 1	"t": 2588851	"P": 1001.75	"F": 2}
{"v": 1	"t": 2588871	"P": 1007.0	"F": 2}
{"v": 1	"t": 2588892	"P": 1007.75	"F": 2}
{"v": 1	"t": 2588912	"P": 1004.25	"F": 2}
{"v": 1	"t": 2588932	"P": 1003.25	"F": 1}
{"v": 1	"t": 2588952	"P": 1003.0	"F": 2}
{"v": 1	"t": 2588973	"P": 1007.25	"F": 2}
{"v": 1	"t": 2588993	"P": 1003.25	"F": 2}
{"v": 1	"t": 2589014	"P": 1003.75	"F": 2}
{"v": 1	"t": 2589034	"P": 1006.0	"F": 2}
{"v": 1	"t": 2589054	"P": 1006.5	"F": 2}
{"v": 1	"t": 2589074	"P": 1002.25	"F": 2}
{"v": 1	"t": 2589095	"P": 1001.5	"F": 2}
{"v": 1	"t": 2589115	"P": 1007.0	"F": 2}
{"v": 1	"t": 2589135	"P": 1006.25	"F": 2}
{"v": 1	"t": 2589156	"P": 1001.75	"F": 2}
{"v": 1	"t": 2589176	"P": 1000.75	"F": 2}
{"v": 1	"t": 2589196	"P": 1005.75	"F": 2}
{"v": 1	"t": 2589216	"P": 1007.0	"F": 2}
{"v": 1	"t": 2589237	"P": 1002.5	"F": 1}
{"v": 1	"t": 2589257	"P": 998.75	"F": 1}
{"v": 1	"t": 2589277	"P": 1004.75	"F": 2}
{"v": 1	"t": 2589298	"P": 1007.0	"F": 2}
{"v": 1	"t": 2589318	"P": 1003.25	"F": 1}
{"v": 1	"t": 2589338	"P": 1002.75	"F": 2}
{"v": 1	"t": 2589359	"P": 1003.75	"F": 2}
{"v": 1	"t": 2589379	"P": 1008.25	"F": 2}
{"v": 1	"t": 2589399	"P": 1003.5	"F": 2}
{"v": 1	"t": 2589420	"P": 1002.25	"F": 2	"C": 47.115	"D": 3250	"sn": 54091929832280	"file": "/data/device_log/data0000.out"}
{"v": 1	"t": 2589440	"P": 1005.75	"F": 2}
{"v": 1	"t": 2589460	"P": 1007.75	"F": 2}
{"v": 1	"t": 2589480	"P": 1005.5	"F": 2}
{"v": 1	"t": 2589501	"P": 1001.75	"F": 2}
{"v": 1	"t": 2589521	"P": 1006.75	"F": 2}
{"v": 1	"t": 2589542	"P": 1005.75	"F": 2}
{"v": 1	"t": 2589562	"P": 1002.5	"F": 2}
{"v": 1	"t": 2589583	"P": 1006.75	"F": 2}
{"v": 1	"t": 2589603	"P": 1000.75	"F": 2}
{"v": 1	"t": 2589624	"P": 1005.5	"F": 2}
{"v": 1	"t": 2589644	"P": 1004.25	"F": 2}
{"v": 1	"t": 2589665	"P": 1003.0	"F": 2}
{"v": 1	"t": 2589685	"P": 1006.25	"F": 2}
{"v": 1	"t": 2589706	"P": 1006.25	"F": 2}
{"v": 1	"t": 2589726	"P": 1003.0	"F": 1}
{"v": 1	"t": 2589746	"P": 1003.5	"F": 1}
{"v": 1	"t": 2589766	"P": 1006.75	"F": 2}
{"v": 1	"t": 2589787	"P": 1004.25	"F": 2}
{"v": 1	"t": 2589807	"P": 1001.0	"F": 2}
{"v": 1	"t": 2589827	"P": 1003.75	"F": 2}
{"v": 1	"t": 2589848	"P": 1006.25	"F": 2}
{"v": 1	"t": 2589868	"P": 1004.25	"F": 2}
{"v": 1	"t": 2589888	"P": 1003.0	"F": 2}
{"v": 1	"t": 2589908	"P": 1002.25	"F": 2}
{"v": 1	"t": 2589929	"P": 1007.25	"F": 1}
{"v": 1	"t": 2589949	"P": 1008.0	"F": 2}
{"v": 1	"t": 2589969	"P": 1002.75	"F": 2}
{"v": 1	"t": 2589990	"P": 1001.5	"F": 2}
{"v": 1	"t": 2590010	"P": 1006.5	"F": 1}
{"v": 1	"t": 2590030	"P": 1005.25	"F": 2}
{"v": 1	"t": 2590051	"P": 1001.5	"F": 1}
{"v": 1	"t": 2590071	"P": 1003.25	"F": 2}
{"v": 1	"t": 2590091	"P": 1008.0	"F": 2}
{"v": 1	"t": 2590112	"P": 1008.0	"F": 1}
{"v": 1	"t": 2590132	"P": 1002.25	"F": 1}
{"v": 1	"t": 2590152	"P": 1001.75	"F": 2}
{"v": 1	"t": 2590172	"P": 1005.0	"F": 2}
{"v": 1	"t": 2590193	"P": 1006.0	"F": 2}
{"v": 1	"t": 2590213	"P": 1002.25	"F": 2}
{"v": 1	"t": 2590234	"P": 1005.5	"F": 1}
{"v": 1	"t": 2590254	"P": 1004.25	"F": 2}
{"v": 1	"t": 2590274	"P": 1001.25	"F": 2}
{"v": 1	"t": 2590295	"P": 1002.5	"F": 2}
{"v": 1	"t": 2590315	"P": 1007.5	"F": 2}
{"v": 1	"t": 2590335	"P": 1004.75	"F": 2}
{"v": 1	"t": 2590356	"P": 1001.75	"F": 2}
{"v": 1	"t": 2590376	"P": 1003.5	"F": 2}
{"v": 1	"t": 2590396	"P": 1009.75	"F": 2}
{"v": 1	"t": 2590417	"P": 1005.5	"F": 2}
{"v": 1	"t": 2590437	"P": 1002.5	"F": 2	"C": 47.135	"D": 3250	"sn": 54091929832280	"file": "/data/device_log/data0000.out"}
{"v": 1	"t": 2590457	"P": 1002.25	"F": 2}
{"v": 1	"t": 2590478	"P": 1007.0	"F": 1}
{"v": 1	"t": 2590498	"P": 1005.0	"F": 1}
{"v": 1	"t": 2590518	"P": 1001.0	"F": 1}
{"v": 1	"t": 2590538	"P": 1001.5	"F": 2}
{"v": 1	"t": 2590559	"P": 1006.5	"F": 2}
{"v": 1	"t": 2590579	"P": 1006.75	"F": 2}
{"v": 1	"t": 2590599	"P": 1003.25	"F": 1}
{"v": 1	"t": 2590620	"P": 1001.25	"F": 2}
{"v": 1	"t": 2590640	"P": 1006.75	"F": 1}
{"v": 1	"t": 2590660	"P": 1005.75	"F": 2}
{"v": 1	"t": 2590681	"P": 1001.5	"F": 2}
{"v": 1	"t": 2590701	"P": 1001.25	"F": 1}
{"v": 1	"t": 2590721	"P": 1006.25	"F": 2}
{"v": 1	"t": 2590742	"P": 1007.0	"F": 1}
{"v": 1	"t": 2590762	"P": 1002.25	"F": 2}
{"v": 1	"t": 2590782	"P": 1004.75	"F": 2}
{"v": 1	"t": 2590803	"P": 1007.25	"F": 1}
{"v": 1	"t": 2590823	"P": 1002.25	"F": 2}
{"v": 1	"t": 2590844	"P": 1005.25	"F": 2}
{"v": 1	"t": 2590864	"P": 1007.75	"F": 2}
{"v": 1	"t": 2590884	"P": 1005.75	"F": 1}
{"v": 1	"t": 2590904	"P": 1001.5	"F": 2}
{"v": 1	"t": 2590925	"P": 1002.25	"F": 2}
{"v": 1	"t": 2590945	"P": 1006.5	"F": 2}
{"v": 1	"t": 2590965	"P": 1006.0	"F": 2}
{"v": 1	"t": 2590986	"P": 1001.75	"F": 2}
{"v": 1	"t": 2591006	"P": 1004.0	"F": 2}
{"v": 1	"t": 2591026	"P": 1008.75	"F": 2}
{"v": 1	"t": 2591047	"P": 1004.5	"F": 2}
{"v": 1	"t": 2591067	"P": 1002.5	"F": 2}
{"v": 1	"t": 2591087	"P": 1000.75	"F": 2}
{"v": 1	"t": 2591108	"P": 1008.0	"F": 2}
{"v": 1	"t": 2591128	"P": 1005.5	"F": 2}
{"v": 1	"t": 2591148	"P": 1001.5	"F": 2}
{"v": 1	"t": 2591168	"P": 1001.75	"F": 2}
{"v": 1	"t": 2591189	"P": 1008.25	"F": 2}
{"v": 1	"t": 2591209	"P": 1005.75	"F": 2}
{"v": 1	"t": 2591229	"P": 1001.5	"F": 2}
{"v": 1	"t": 2591250	"P": 1000.25	"F": 1}
{"v": 1	"t": 2591270	"P": 1007.75	"F": 2}
{"v": 1	"t": 2591290	"P": 1006.25	"F": 2}
{"v": 1	"t": 2591311	"P": 1003.5	"F": 2}
{"v": 1	"t": 2591331	"P": 1002.25	"F": 2}
{"v": 1	"t": 2591352	"P": 1006.5	"F": 1}
{"v": 1	"t": 2591372	"P": 1001.75	"F": 1}
{"v": 1	"t": 2591392	"P": 1002.25	"F": 2}
{"v": 1	"t": 2591413	"P": 1007.0	"F": 2}
{"v": 1	"t": 2591433	"P": 1005.25	"F": 2}
{"v": 1	"t": 2591453	"P": 1001.25	"F": 1	"C": 47.145	"D": 3250	"sn": 54091929832280	"file": "/data/device_log/data0000.out"}
{"v": 1	"t": 2591474	"P": 1004.0	"F": 2}
{"v": 1	"t": 2591494	"P": 1007.75	"F": 2}
{"v": 1	"t": 2591514	"P": 1004.25	"F": 2}
{"v": 1	"t": 2591534	"P": 1000.25	"F": 2}
{"v": 1	"t": 2591555	"P": 1002.5	"F": 2}
{"v": 1	"t": 2591575	"P": 1008.0	"F": 1}
{"v": 1	"t": 2591595	"P": 1006.0	"F": 2}
{"v": 1	"t": 2591616	"P": 1002.5	"F": 2}
{"v": 1	"t": 2591690	"P": 1003.5	"F": 1}
{"v": 1	"t": 2591711	"P": 1001.0	"F": 1}
{"v": 1	"t": 2591731	"P": 1001.5	"F": 2}
{"v": 1	"t": 2591751	"P": 1009.5	"F": 2}
{"v": 1	"t": 2591772	"P": 1006.25	"F": 2}
{"v": 1	"t": 2591792	"P": 1003.25	"F": 2}
{"v": 1	"t": 2591812	"P": 1001.25	"F": 2}
{"v": 1	"t": 2591832	"P": 1005.5	"F": 2}
{"v": 1	"t": 2591853	"P": 1006.0	"F": 1}
{"v": 1	"t": 2591873	"P": 1003.0	"F": 2}
{"v": 1	"t": 2591894	"P": 1005.0	"F": 1}
{"v": 1	"t": 2591914	"P": 1006.5	"F": 2}
{"v": 1	"t": 2591934	"P": 1003.0	"F": 2}
{"v": 1	"t": 2591955	"P": 1003.5	"F": 2}
{"v": 1	"t": 2591975	"P": 1005.75	"F": 2}
{"v": 1	"t": 2591995	"P": 1004.25	"F": 2}
{"v": 1	"t": 2592016	"P": 999.75	"F": 1}
{"v": 1	"t": 2592036	"P": 1003.75	"F": 2}
{"v": 1	"t": 2592056	"P": 1006.0	"F": 1}
{"v": 1	"t": 2592077	"P": 1002.75	"F": 1}
{"v": 1	"t": 2592097	"P": 1000.5	"F": 2}
{"v": 1	"t": 2592117	"P": 1006.0	"F": 2}
{"v": 1	"t": 2592138	"P": 1005.5	"F": 1}
{"v": 1	"t": 2592158	"P": 1005.0	"F": 2}
{"v": 1	"t": 2592178	"P": 1001.75	"F": 2}
{"v": 1	"t": 2592199	"P": 1001.25	"F": 2}
{"v": 1	"t": 2592219	"P": 1009.0	"F": 1}
{"v": 1	"t": 2592239	"P": 1004.25	"F": 2}
{"v": 1	"t": 2592260	"P": 1002.5	"F": 1}
{"v": 1	"t": 2592280	"P": 1002.75	"F": 1}
{"v": 1	"t": 2592300	"P": 1009.0	"F": 1}
{"v": 1	"t": 2592320	"P": 1006.0	"F": 1}
{"v": 1	"t": 2592341	"P": 1002.0	"F": 2}
{"v": 1	"t": 2592361	"P": 1001.5	"F": 1}
{"v": 1	"t": 2592381	"P": 1007.25	"F": 1}
{"v": 1	"t": 2592402	"P": 1005.0	"F": 1}
{"v": 1	"t": 2592422	"P": 1000.75	"F": 2}
{"v": 1	"t": 2592443	"P": 1005.25	"F": 2}
{"v": 1	"t": 2592463	"P": 1003.0	"F": 2}
{"v": 1	"t": 2592483	"P": 999.75	"F": 1}
{"v": 1	"t": 2592504	"P": 1005.25	"F": 2}
{"v": 1	"t": 2592524	"P": 1007.5	"F": 2	"C": 47.12	"D": 3250	"sn": 54091929832280	"file": "/data/device_log/data0000.out"}
{"v": 1	"t": 2592544	"P": 1004.25	"F": 1}
{"v": 1	"t": 2592565	"P": 1001.75	"F": 2}
{"v": 1	"t": 2592585	"P": 1005.0	"F": 1}
{"v": 1	"t": 2592605	"P": 1006.0	"F": 2}
{"v": 1	"t": 2592626	"P": 1004.0	"F": 2}
{"v": 1	"t": 2592646	"P": 1000.75	"F": 2}
{"v": 1	"t": 2592666	"P": 1002.75	"F": 1}
{"v": 1	"t": 2592686	"P": 1007.5	"F": 1}
{"v": 1	"t": 2592707	"P": 1004.0	"F": 2}
{"v": 1	"t": 2592727	"P": 999.5	"F": 1}
{"v": 1	"t": 2592747	"P": 1004.25	"F": 2}
{"v": 1	"t": 2592768	"P": 1007.5	"F": 2}
{"v": 1	"t": 2592788	"P": 1004.75	"F": 2}
{"v": 1	"t": 2592808	"P": 1001.75	"F": 2}
{"v": 1	"t": 2592829	"P": 1002.75	"F": 2}
{"v": 1	"t": 2592849	"P": 1007.25	"F": 2}
{"v": 1	"t": 2592869	"P": 1005.5	"F": 2}
{"v": 1	"t": 2592889	"P": 1001.25	"F": 2}
{"v": 1	"t": 2592910	"P": 1002.0	"F": 2}
{"v": 1	"t": 2592930	"P": 1007.25	"F": 2}
{"v": 1	"t": 2592950	"P": 1003.75	"F": 2}
{"v": 1	"t": 2592971	"P": 1002.75	"F": 2}
{"v": 1	"t": 2592991	"P": 1003.75	"F": 2}
{"v": 1	"t": 2593012	"P": 1007.25	"F": 2}
{"v": 1	"t": 2593032	"P": 1002.0	"F": 2}
{"v": 1	"t": 2593053	"P": 1007.0	"F": 1}
{"v": 1	"t": 2593073	"P": 1004.5	"F": 2}
{"v": 1	"t": 2593093	"P": 1002.75	"F": 1}
{"v": 1	"t": 2593113	"P": 1002.0	"F": 2}
{"v": 1	"t": 2593134	"P": 1006.5	"F": 1}
{"v": 1	"t": 2593154	"P": 1006.25	"F": 2}
{"v": 1	"t": 2593174	"P": 1002.5	"F": 2}
{"v": 1	"t": 2593195	"P": 1000.0	"F": 2}
{"v": 1	"t": 2593215	"P": 1005.75	"F": 1}
{"v": 1	"t": 2593235	"P": 1007.5	"F": 1}
{"v": 1	"t": 2593256	"P": 1003.5	"F": 1}
{"v": 1	"t": 2593276	"P": 1002.0	"F": 1}
{"v": 1	"t": 2593296	"P": 1004.5	"F": 2}
{"v": 1	"t": 2593316	"P": 1006.25	"F": 1}
{"v": 1	"t": 2593337	"P": 1005.75	"F": 1}
{"v": 1	"t": 2593357	"P": 1000.5	"F": 1}
{"v": 1	"t": 2593377	"P": 1004.0	"F": 2}
{"v": 1	"t": 2593398	"P": 1007.75	"F": 1}
{"v": 1	"t": 2593418	"P": 1004.5	"F": 1}
{"v": 1	"t": 2593438	"P": 1001.5	"F": 2}
{"v": 1	"t": 2593459	"P": 1004.0	"F": 1}
{"v": 1	"t": 2593479	"P": 1007.25	"F": 1}
{"v": 1	"t": 2593499	"P": 1002.5	"F": 1}
{"v": 1	"t": 2593520	"P": 1001.25	"F": 2}
{"v": 1	"t": 2593540	"P": 1006.0	"F": 1	"C": 47.15	"D": 3250	"sn": 54091929832280	"file": "/data/device_log/data0000.out"}
{"v": 1	"t": 2593561	"P": 1002.75	"F": 1}
{"v": 1	"t": 2593581	"P": 1002.5	"F": 2}
{"v": 1	"t": 2593601	"P": 1007.5	"F": 1}
{"v": 1	"t": 2593622	"P": 1004.5	"F": 2}
{"v": 1	"t": 2593642	"P": 1001.75	"F": 2}
{"v": 1	"t": 2593663	"P": 1000.5	"F": 2}
{"v": 1	"t": 2593683	"P": 1004.5	"F": 2}
{"v": 1	"t": 2593703	"P": 1001.75	"F": 2}
{"v": 1	"t": 2593724	"P": 1003.0	"F": 2}
{"v": 1	"t": 2593744	"P": 1009.0	"F": 2}
{"v": 1	"t": 2593764	"P": 1003.75	"F": 2}
{"v": 1	"t": 2593785	"P": 1000.75	"F": 1}
{"v": 1	"t": 2593805	"P": 1007.25	"F": 2}
{"v": 1	"t": 2593825	"P": 1006.0	"F": 2}
{"v": 1	"t": 2593846	"P": 1003.25	"F": 2}
{"v": 1	"t": 2593866	"P": 1001.25	"F": 1}
{"v": 1	"t": 2593886	"P": 1004.0	"F": 2}
{"v": 1	"t": 2593906	"P": 1007.25	"F": 2}
{"v": 1	"t": 2593927	"P": 1004.5	"F": 2}
{"v": 1	"t": 2593947	"P": 1001.0	"F": 1}
{"v": 1	"t": 2593967	"P": 1002.75	"F": 1}
{"v": 1	"t": 2593988	"P": 1007.25	"F": 2}
{"v": 1	"t": 2594008	"P": 1004.25	"F": 2}
{"v": 1	"t": 2594028	"P": 1004.0	"F": 2}
{"v": 1	"t": 2594049	"P": 1004.0	"F": 1}
{"v": 1	"t": 2594069	"P": 1006.5	"F": 1}
{"v": 1	"t": 2594089	"P": 1003.75	"F": 1}
{"v": 1	"t": 2594110	"P": 1000.25	"F": 2}
{"v": 1	"t": 2594130	"P": 1003.0	"F": 2}
{"v": 1	"t": 2594150	"P": 1006.5	"F": 2}
{"v": 1	"t": 2594171	"P": 1003.75	"F": 2}
{"v": 1	"t": 2594191	"P": 1006.75	"F": 1}
{"v": 1	"t": 2594212	"P": 1006.25	"F": 1}
{"v": 1	"t": 2594232	"P": 1000.25	"F": 1}
{"v": 1	"t": 2594252	"P": 1001.75	"F": 1}
{"v": 1	"t": 2594272	"P": 1006.25	"F": 2}
{"v": 1	"t": 2594293	"P": 1006.0	"F": 2}
{"v": 1	"t": 2594313	"P": 1003.0	"F": 2}
{"v": 1	"t": 2594333	"P": 1003.25	"F": 1}
{"v": 1	"t": 2594354	"P": 1005.75	"F": 1}
{"v": 1	"t": 2594374	"P": 1005.0	"F": 2}
{"v": 1	"t": 2594394	"P": 1003.5	"F": 2}
{"v": 1	"t": 2594415	"P": 1000.75	"F": 1}
{"v": 1	"t": 2594435	"P": 1004.0	"F": 1}
{"v": 1	"t": 2594455	"P": 1007.25	"F": 1}
{"v": 1	"t": 2594475	"P": 1003.75	"F": 2}
{"v": 1	"t": 2594496	"P": 1001.75	"F": 2}
{"v": 1	"t": 2594516	"P": 1003.0	"F": 2}
{"v": 1	"t": 2594536	"P": 1006.25	"F": 2}
{"v": 1	"t": 2594557	"P": 1005.0	"F": 2	"C": 47.095	"D": 3250	"sn": 54091929832280	"file": "/data/device_log/data0000.out"}
{"v": 1	"t": 2594577	"P": 1001.25	"F": 1}
{"v": 1	"t": 2594597	"P": 1002.0	"F": 2}
{"v": 1	"t": 2594618	"P": 1008.75	"F": 2}
{"v": 1	"t": 2594638	"P": 1006.0	"F": 2}
{"v": 1	"t": 2594658	"P": 1000.5	"F": 2}
{"v": 1	"t": 2594679	"P": 1004.25	"F": 1}
{"v": 1	"t": 2594699	"P": 1008.25	"F": 1}
{"v": 1	"t": 2594719	"P": 1003.75	"F": 1}
{"v": 1	"t": 2594740	"P": 1003.0	"F": 1}
{"v": 1	"t": 2594760	"P": 1007.0	"F": 1}
{"v": 1	"t": 2594781	"P": 1003.75	"F": 1}
{"v": 1	"t": 2594801	"P": 1002.0	"F": 2}
{"v": 1	"t": 2594821	"P": 1007.0	"F": 2}
{"v": 1	"t": 2594841	"P": 1007.0	"F": 1}
{"v": 1	"t": 2594862	"P": 1004.25	"F": 2}
{"v": 1	"t": 2594882	"P": 1002.0	"F": 2}
{"v": 1	"t": 2594902	"P": 1004.25	"F": 1}
{"v": 1	"t": 2594923	"P": 1007.25	"F": 1}
{"v": 1	"t": 2594943	"P": 1004.75	"F": 1}
{"v": 1	"t": 2594963	"P": 1002.0	"F": 1}
{"v": 1	"t": 2594984	"P": 1002.0	"F": 1}
{"v": 1	"t": 2595004	"P": 1009.0	"F": 1}
{"v": 1	"t": 2595024	"P": 1006.25	"F": 1}
{"v": 1	"t": 2595045	"P": 1002.25	"F": 1}
{"v": 1	"t": 2595065	"P": 1002.75	"F": 1}
{"v": 1	"t": 2595085	"P": 1008.0	"F": 2}
{"v": 1	"t": 2595105	"P": 1007.0	"F": 2}
{"v": 1	"t": 2595126	"P": 1002.0	"F": 1}
{"v": 1	"t": 2595146	"P": 1002.75	"F": 1}
{"v": 1	"t": 2595166	"P": 1006.5	"F": 1}
{"v": 1	"t": 2595187	"P": 1005.25	"F": 1}
{"v": 1	"t": 2595207	"P": 1001.75	"F": 1}
{"v": 1	"t": 2595227	"P": 1003.0	"F": 1}
{"v": 1	"t": 2595248	"P": 1006.5	"F": 1}
{"v": 1	"t": 2595268	"P": 1003.25	"F": 1}
{"v": 1	"t": 2595289	"P": 1003.0	"F": 1}
{"v": 1	"t": 2595309	"P": 1007.75	"F": 1}
{"v": 1	"t": 2595329	"P": 1003.25	"F": 1}
{"v": 1	"t": 2595350	"P": 1001.25	"F": 1}
{"v": 1	"t": 2595370	"P": 1007.25	"F": 1}
{"v": 1	"t": 2595390	"P": 1005.0	"F": 1}
{"v": 1	"t": 2595411	"P": 1003.75	"F": 1}
{"v": 1	"t": 2595431	"P": 1001.25	"F": 2}
{"v": 1	"t": 2595451	"P": 1008.0	"F": 1}
{"v": 1	"t": 2595472	"P": 1005.25	"F": 1}
{"v": 1	"t": 2595492	"P": 1002.5	"F": 1}
{"v": 1	"t": 2595512	"P": 1002.5	"F": 1}
{"v": 1	"t": 2595533	"P": 1007.75	"F": 1}
{"v": 1	"t": 2595553	"P": 1005.5	"F": 1}
{"v": 1	"t": 2595573	"P": 1002.5	"F": 1	"C": 47.115	"D": 3250	"sn": 54091929832280	"file": "/data/device_log/data0000.out"}
{"v": 1	"t": 2595594	"P": 1002.0	"F": 1}
{"v": 1	"t": 2595614	"P": 1008.0	"F": 1}
{"v": 1	"t": 2595634	"P": 1004.25	"F": 1}
{"v": 1	"t": 2595654	"P": 1003.75	"F": 1}
{"v": 1	"t": 2595675	"P": 1001.75	"F": 1}
{"v": 1	"t": 2595695	"P": 1008.25	"F": 1}
{"v": 1	"t": 2595715	"P": 1004.25	"F": 1}
{"v": 1	"t": 2595736	"P": 1001.75	"F": 1}
{"v": 1	"t": 2595756	"P": 1001.5	"F": 1}
{"v": 1	"t": 2595776	"P": 1006.75	"F": 1}
{"v": 1	"t": 2595797	"P": 1007.0	"F": 1}
{"v": 1	"t": 2595817	"P": 1003.0	"F": 1}
{"v": 1	"t": 2595837	"P": 1003.75	"F": 1}
{"v": 1	"t": 2595858	"P": 1004.5	"F": 1}
{"v": 1	"t": 2595878	"P": 1000.25	"F": 1}
{"v": 1	"t": 2595899	"P": 1006.25	"F": 1}
{"v": 1	"t": 2595919	"P": 1006.25	"F": 1}
{"v": 1	"t": 2595939	"P": 1003.0	"F": 1}
{"v": 1	"t": 2595960	"P": 1001.75	"F": 1}
{"v": 1	"t": 2595980	"P": 1005.75	"F": 1}
{"v": 1	"t": 2596000	"P": 1007.5	"F": 2}
{"v": 1	"t": 2596021	"P": 1005.0	"F": 1}
{"v": 1	"t": 2596041	"P": 1002.0	"F": 1}
{"v": 1	"t": 2596061	"P": 1003.75	"F": 1}
{"v": 1	"t": 2596081	"P": 1007.25	"F": 2}
{"v": 1	"t": 2596102	"P": 1004.0	"F": 1}
{"v": 1	"t": 2596122	"P": 1000.75	"F": 2}
{"v": 1	"t": 2596142	"P": 1004.25	"F": 2}
{"v": 1	"t": 2596163	"P": 1007.5	"F": 2}
{"v": 1	"t": 2596183	"P": 1004.5	"F": 2}
{"v": 1	"t": 2596203	"P": 1002.25	"F": 2}
{"v": 1	"t": 2596224	"P": 1003.25	"F": 1}
{"v": 1	"t": 2596244	"P": 1007.0	"F": 2}
{"v": 1	"t": 2596264	"P": 1004.5	"F": 2}
{"v": 1	"t": 2596285	"P": 1000.0	"F": 1}
{"v": 1	"t": 2596305	"P": 1003.25	"F": 2}
{"v": 1	"t": 2596325	"P": 1009.25	"F": 2}
{"v": 1	"t": 2596345	"P": 1005.25	"F": 2}
{"v": 1	"t": 2596366	"P": 1001.75	"F": 2}
{"v": 1	"t": 2596386	"P": 1003.25	"F": 2}
{"v": 1	"t": 2596407	"P": 1007.25	"F": 1}
{"v": 1	"t": 2596427	"P": 1000.0	"F": 2}
{"v": 1	"t": 2596448	"P": 1005.5	"F": 1}
{"v": 1	"t": 2596468	"P": 1003.75	"F": 2}
{"v": 1	"t": 2596489	"P": 1001.75	"F": 2}
{"v": 1	"t": 2596509	"P": 1005.0	"F": 1}
{"v": 1	"t": 2596529	"P": 1001.75	"F": 1}
{"v": 1	"t": 2596550	"P": 1004.75	"F": 2}
{"v": 1	"t": 2596570	"P": 1006.5	"F": 1}
{"v": 1	"t": 2596591	"P": 1003.25	"F": 2	"C": 47.14	"D": 3250	"sn": 54091929832280	"file": "/data/device_log/data0000.out"}
{"v": 1	"t": 2596611	"P": 1003.0	"F": 2}
{"v": 1	"t": 2596631	"P": 1007.75	"F": 1}
{"v": 1	"t": 2596652	"P": 1005.75	"F": 1}
{"v": 1	"t": 2596672	"P": 1002.5	"F": 2}
{"v": 1	"t": 2596692	"P": 1000.75	"F": 1}
{"v": 1	"t": 2596713	"P": 1007.0	"F": 2}
{"v": 1	"t": 2596733	"P": 1005.0	"F": 1}
{"v": 1	"t": 2596753	"P": 1003.0	"F": 2}
{"v": 1	"t": 2596773	"P": 1003.0	"F": 1}
{"v": 1	"t": 2596794	"P": 1005.5	"F": 2}
{"v": 1	"t": 2596814	"P": 1008.25	"F": 1}
{"v": 1	"t": 2596834	"P": 1004.25	"F": 1}
{"v": 1	"t": 2596855	"P": 1002.25	"F": 1}
{"v": 1	"t": 2596875	"P": 1005.25	"F": 1}
{"v": 1	"t": 2596895	"P": 1006.0	"F": 1}
{"v": 1	"t": 2596915	"P": 1003.75	"F": 1}
{"v": 1	"t": 2596936	"P": 1001.0	"F": 1}
{"v": 1	"t": 2596956	"P": 1003.0	"F": 2}
{"v": 1	"t": 2596976	"P": 1007.75	"F": 1}
{"v": 1	"t": 2596997	"P": 1005.25	"F": 2}
{"v": 1	"t": 2597017	"P": 1000.0	"F": 1}
{"v": 1	"t": 2597037	"P": 1003.5	"F": 1}
{"v": 1	"t": 2597058	"P": 1008.5	"F": 2}
{"v": 1	"t": 2597078	"P": 1004.0	"F": 1}
{"v": 1	"t": 2597098	"P": 1001.25	"F": 1}
{"v": 1	"t": 2597119	"P": 1006.0	"F": 2}
{"v": 1	"t": 2597139	"P": 1004.75	"F": 1}
{"v": 1	"t": 2597160	"P": 1000.75	"F": 1}
{"v": 1	"t": 2597180	"P": 1005.75	"F": 2}
{"v": 1	"t": 2597200	"P": 1007.75	"F": 2}
{"v": 1	"t": 2597220	"P": 1005.0	"F": 1}
{"v": 1	"t": 2597241	"P": 1002.25	"F": 1}
{"v": 1	"t": 2597261	"P": 1004.0	"F": 1}
{"v": 1	"t": 2597282	"P": 1006.0	"F": 1}
{"v": 1	"t": 2597302	"P": 1002.0	"F": 1}
{"v": 1	"t": 2597322	"P": 1001.0	"F": 2}
{"v": 1	"t": 2597342	"P": 1007.5	"F": 1}
{"v": 1	"t": 2597363	"P": 1008.25	"F": 1}
{"v": 1	"t": 2597383	"P": 1002.0	"F": 1}
{"v": 1	"t": 2597403	"P": 1001.75	"F": 2}
{"v": 1	"t": 2597424	"P": 1003.5	"F": 1}
{"v": 1	"t": 2597444	"P": 1007.0	"F": 1}
{"v": 1	"t": 2597464	"P": 1003.25	"F": 1}
{"v": 1	"t": 2597485	"P": 1001.75	"F": 1}
{"v": 1	"t": 2597505	"P": 1004.75	"F": 1}
{"v": 1	"t": 2597525	"P": 1006.75	"F": 1}
{"v": 1	"t": 2597545	"P": 1003.25	"F": 1}
{"v": 1	"t": 2597566	"P": 1002.0	"F": 2}
{"v": 1	"t": 2597586	"P": 1006.75	"F": 1}
{"v": 1	"t": 2597606	"P": 1008.5	"F": 2	"C": 47.12	"D": 3250	"sn": 54091929832280	"file": "/data/device_log/data0000.out"}
{"v": 1	"t": 2597627	"P": 1003.5	"F": 2}
{"v": 1	"t": 2597647	"P": 1002.75	"F": 2}
{"v": 1	"t": 2597668	"P": 1005.0	"F": 1}
{"v": 1	"t": 2597688	"P": 1003.25	"F": 1}
{"v": 1	"t": 2597709	"P": 1003.0	"F": 2}
{"v": 1	"t": 2597729	"P": 1007.25	"F": 1}
{"v": 1	"t": 2597749	"P": 1003.25	"F": 2}
{"v": 1	"t": 2597770	"P": 1001.25	"F": 1}
{"v": 1	"t": 2597790	"P": 1004.25	"F": 2}
{"v": 1	"t": 2597810	"P": 1007.0	"F": 1}
{"v": 1	"t": 2597831	"P": 1003.25	"F": 1}
{"v": 1	"t": 2597851	"P": 1000.25	"F": 1}
{"v": 1	"t": 2597871	"P": 1003.5	"F": 1}
{"v": 1	"t": 2597891	"P": 1008.0	"F": 1}
{"v": 1	"t": 2597912	"P": 1005.25	"F": 2}
{"v": 1	"t": 2597932	"P": 1001.75	"F": 1}
{"v": 1	"t": 2597952	"P": 1003.25	"F": 2}
{"v": 1	"t": 2597973	"P": 1008.0	"F": 2}
{"v": 1	"t": 2597993	"P": 1004.25	"F": 1}
{"v": 1	"t": 2598013	"P": 1001.75	"F": 2}
{"v": 1	"t": 2598034	"P": 1002.25	"F": 1}
{"v": 1	"t": 2598054	"P": 1007.75	"F": 1}
{"v": 1	"t": 2598074	"P": 1005.25	"F": 1}
{"v": 1	"t": 2598094	"P": 1000.5	"F": 2}
{"v": 1	"t": 2598115	"P": 1003.75	"F": 2}
{"v": 1	"t": 2598135	"P": 1009.25	"F": 1}
{"v": 1	"t": 2598155	"P": 1004.75	"F": 1}
{"v": 1	"t": 2598176	"P": 1001.75	"F": 2}
{"v": 1	"t": 2598196	"P": 1002.5	"F": 2}
{"v": 1	"t": 2598216	"P": 1006.25	"F": 1}
{"v": 1	"t": 2598237	"P": 1004.5	"F": 2}
{"v": 1	"t": 2598257	"P": 1001.75	"F": 1}
{"v": 1	"t": 2598278	"P": 1006.5	"F": 1}
{"v": 1	"t": 2598298	"P": 1002.75	"F": 2}
{"v": 1	"t": 2598318	"P": 1001.5	"F": 2}
{"v": 1	"t": 2598339	"P": 1003.25	"F": 2}
{"v": 1	"t": 2598359	"P": 1007.0	"F": 1}
{"v": 1	"t": 2598379	"P": 1003.25	"F": 2}
{"v": 1	"t": 2598400	"P": 1000.5	"F": 1}
{"v": 1	"t": 2598420	"P": 1004.5	"F": 2}
{"v": 1	"t": 2598440	"P": 1007.0	"F": 2}
{"v": 1	"t": 2598461	"P": 1001.75	"F": 1}
{"v": 1	"t": 2598481	"P": 1001.25	"F": 1}
{"v": 1	"t": 2598501	"P": 1006.75	"F": 2}
{"v": 1	"t": 2598522	"P": 1004.75	"F": 1}
{"v": 1	"t": 2598542	"P": 1002.75	"F": 2}
{"v": 1	"t": 2598562	"P": 1003.25	"F": 2}
{"v": 1	"t": 2598583	"P": 1006.25	"F": 2}
{"v": 1	"t": 2598603	"P": 1006.25	"F": 1}
{"v": 1	"t": 2598623	"P": 1003.25	"F": 2	"C": 47.105	"D": 3250	"sn": 54091929832280	"file": "/data/device_log/data0000.out"}
{"v": 1	"t": 2598643	"P": 1001.75	"F": 1}
{"v": 1	"t": 2598664	"P": 1008.75	"F": 2}
{"v": 1	"t": 2598684	"P": 1006.25	"F": 1}
{"v": 1	"t": 2598704	"P": 1001.5	"F": 2}
{"v": 1	"t": 2598725	"P": 1000.75	"F": 1}
{"v": 1	"t": 2598745	"P": 1007.75	"F": 1}
{"v": 1	"t": 2598765	"P": 1006.25	"F": 2}
{"v": 1	"t": 2598786	"P": 1003.25	"F": 1}
{"v": 1	"t": 2598806	"P": 1003.0	"F": 1}
{"v": 1	"t": 2598827	"P": 1006.5	"F": 2}
{"v": 1	"t": 2598847	"P": 1003.5	"F": 1}
{"v": 1	"t": 2598867	"P": 1001.25	"F": 2}
{"v": 1	"t": 2598888	"P": 1008.0	"F": 2}
{"v": 1	"t": 2598908	"P": 1004.0	"F": 2}
{"v": 1	"t": 2598928	"P": 1000.5	"F": 2}
{"v": 1	"t": 2598949	"P": 1002.75	"F": 1}
{"v": 1	"t": 2598969	"P": 1007.0	"F": 1}
{"v": 1	"t": 2598989	"P": 1006.5	"F": 1}
{"v": 1	"t": 2599009	"P": 1003.25	"F": 1}
{"v": 1	"t": 2599030	"P": 1000.5	"F": 1}
{"v": 1	"t": 2599050	"P": 1007.25	"F": 2}
{"v": 1	"t": 2599070	"P": 1005.5	"F": 2}
{"v": 1	"t": 2599091	"P": 1004.75	"F": 2}
{"v": 1	"t": 2599111	"P": 1001.75	"F": 1}
{"v": 1	"t": 2599131	"P": 1007.25	"F": 2}
{"v": 1	"t": 2599152	"P": 1007.25	"F": 2}
{"v": 1	"t": 2599172	"P": 1002.75	"F": 2}
{"v": 1	"t": 2599192	"P": 1003.0	"F": 2}
{"v": 1	"t": 2599212	"P": 1006.0	"F": 1}
{"v": 1	"t": 2599233	"P": 1005.75	"F": 1}
{"v": 1	"t": 2599253	"P": 1003.5	"F": 1}
{"v": 1	"t": 2599273	"P": 1002.5	"F": 2}
{"v": 1	"t": 2599294	"P": 1007.25	"F": 2}
{"v": 1	"t": 2599314	"P": 1008.0	"F": 1}
{"v": 1	"t": 2599334	"P": 1002.75	"F": 2}
{"v": 1	"t": 2599355	"P": 1002.5	"F": 1}
{"v": 1	"t": 2599375	"P": 1007.25	"F": 2}
{"v": 1	"t": 2599396	"P": 1004.75	"F": 2}
{"v": 1	"t": 2599416	"P": 1001.5	"F": 2}
{"v": 1	"t": 2599436	"P": 1008.0	"F": 1}
{"v": 1	"t": 2599457	"P": 1005.25	"F": 2}
{"v": 1	"t": 2599477	"P": 1001.5	"F": 2}
{"v": 1	"t": 2599497	"P": 1003.75	"F": 1}
{"v": 1	"t": 2599518	"P": 1005.25	"F": 2}
{"v": 1	"t": 2599538	"P": 1006.0	"F": 1}
{"v": 1	"t": 2599558	"P": 1001.5	"F": 2}
{"v": 1	"t": 2599579	"P": 1004.0	"F": 1}
{"v": 1	"t": 2599599	"P": 1008.25	"F": 2}
{"v": 1	"t": 2599619	"P": 1004.0	"F": 1}
{"v": 1	"t": 2599640	"P": 1003.0	"F": 2	"C": 47.15	"D": 3250	"sn": 54091929832280	"file": "/data/device_log/data0000.out"}
{"v": 1	"t": 2599660	"P": 1002.25	"F": 2}
{"v": 1	"t": 2599680	"P": 1008.0	"F": 2}
{"v": 1	"t": 2599700	"P": 1004.5	"F": 1}
{"v": 1	"t": 2599721	"P": 1001.5	"F": 1}
{"v": 1	"t": 2599741	"P": 1003.25	"F": 1}
{"v": 1	"t": 2599761	"P": 1007.0	"F": 1}
{"v": 1	"t": 2599782	"P": 1007.0	"F": 2}
{"v": 1	"t": 2599802	"P": 1002.75	"F": 1}
{"v": 1	"t": 2599822	"P": 1002.0	"F": 1}
{"v": 1	"t": 2599843	"P": 1007.25	"F": 1}
{"v": 1	"t": 2599863	"P": 1006.5	"F": 1}
{"v": 1	"t": 2599883	"P": 999.5	"F": 1}
{"v": 1	"t": 2599904	"P": 1002.75	"F": 1}
{"v": 1	"t": 2599924	"P": 1007.75	"F": 1}
{"v": 1	"t": 2599944	"P": 1002.5	"F": 2}
{"v": 1	"t": 2599965	"P": 1000.5	"F": 1}
{"v": 1	"t": 2599985	"P": 1007.0	"F": 1}
{"v": 1	"t": 2600006	"P": 1003.0	"F": 1}
{"v": 1	"t": 2600026	"P": 1007.25	"F": 2}
{"v": 1	"t": 2600047	"P": 1002.5	"F": 1}
{"v": 1	"t": 2600067	"P": 1002.25	"F": 1}
{"v": 1	"t": 2600088	"P": 1008.5	"F": 1}
{"v": 1	"t": 2600108	"P": 1003.5	"F": 1}
{"v": 1	"t": 2600128	"P": 1004.75	"F": 1}
{"v": 1	"t": 2600148	"P": 1000.25	"F": 1}
{"v": 1	"t": 2600169	"P": 1006.0	"F": 2}
{"v": 1	"t": 2600189	"P": 1006.25	"F": 1}
{"v": 1	"t": 2600209	"P": 1002.75	"F": 2}
{"v": 1	"t": 2600230	"P": 1003.5	"F": 2}
{"v": 1	"t": 2600250	"P": 1006.5	"F": 1}
{"v": 1	"t": 2600270	"P": 1007.75	"F": 1}
{"v": 1	"t": 2600291	"P": 1004.0	"F": 2}
{"v": 1	"t": 2600311	"P": 1002.75	"F": 1}
{"v": 1	"t": 2600331	"P": 1004.75	"F": 1}
{"v": 1	"t": 2600351	"P": 1008.5	"F": 2}
{"v": 1	"t": 2600372	"P": 1003.5	"F": 2}
{"v": 1	"t": 2600392	"P": 1002.0	"F": 2}
{"v": 1	"t": 2600412	"P": 1004.5	"F": 1}
{"v": 1	"t": 2600433	"P": 1004.5	"F": 1}
{"v": 1	"t": 2600453	"P": 1004.75	"F": 1}
{"v": 1	"t": 2600473	"P": 1001.75	"F": 1}
{"v": 1	"t": 2600494	"P": 1003.0	"F": 1}
{"v": 1	"t": 2600514	"P": 1008.0	"F": 1}
{"v": 1	"t": 2600534	"P": 1004.0	"F": 1}
{"v": 1	"t": 2600555	"P": 1002.0	"F": 1}
{"v": 1	"t": 2600575	"P": 1007.0	"F": 2}
{"v": 1	"t": 2600596	"P": 1001.5	"F": 1}
{"v": 1	"t": 2600616	"P": 1003.75	"F": 1}
{"v": 1	"t": 2600636	"P": 1007.25	"F": 1}
{"v": 1	"t": 2600657	"P": 1003.75	"F": 1	"C": 47.165	"D": 3250	"sn": 54091929832280	"file": "/data/device_log/data0000.out"}
{"v": 1	"t": 2600677	"P": 1001.5	"F": 1}
{"v": 1	"t": 2600697	"P": 1001.25	"F": 2}
{"v": 1	"t": 2600718	"P": 1007.75	"F": 1}
{"v": 1	"t": 2600738	"P": 1005.75	"F": 2}
{"v": 1	"t": 2600758	"P": 1002.75	"F": 2}
{"v": 1	"t": 2600778	"P": 1000.75	"F": 1}
{"v": 1	"t": 2600799	"P": 1006.5	"F": 1}
{"v": 1	"t": 2600819	"P": 1006.25	"F": 1}
{"v": 1	"t": 2600839	"P": 1003.5	"F": 1}
{"v": 1	"t": 2600860	"P": 999.5	"F": 1}
{"v": 1	"t": 2600880	"P": 1006.5	"F": 2}
{"v": 1	"t": 2600900	"P": 1006.5	"F": 1}
{"v": 1	"t": 2600921	"P": 1003.25	"F": 2}
{"v": 1	"t": 2600941	"P": 1000.25	"F": 1}
{"v": 1	"t": 2600961	"P": 1004.75	"F": 2}
{"v": 1	"t": 2600981	"P": 1007.0	"F": 1}
{"v": 1	"t": 2601002	"P": 1003.0	"F": 1}
{"v": 1	"t": 2601022	"P": 1000.25	"F": 1}
{"v": 1	"t": 2601042	"P": 1006.25	"F": 1}
{"v": 1	"t": 2601063	"P": 1005.0	"F": 1}
{"v": 1	"t": 2601083	"P": 1002.75	"F": 2}
{"v": 1	"t": 2601103	"P": 1002.5	"F": 1}
{"v": 1	"t": 2601124	"P": 1005.5	"F": 2}
{"v": 1	"t": 2601144	"P": 1003.5	"F": 2}
{"v": 1	"t": 2601165	"P": 1002.0	"F": 1}
{"v": 1	"t": 2601185	"P": 1007.25	"F": 1}
{"v": 1	"t": 2601205	"P": 1005.75	"F": 2}
{"v": 1	"t": 2601226	"P": 1004.75	"F": 1}
{"v": 1	"t": 2601246	"P": 1002.0	"F": 2}
{"v": 1	"t": 2601266	"P": 1006.25	"F": 1}
{"v": 1	"t": 2601286	"P": 1006.5	"F": 1}
{"v": 1	"t": 2601307	"P": 1004.25	"F": 2}
{"v": 1	"t": 2601327	"P": 1000.5	"F": 2}
{"v": 1	"t": 2601347	"P": 1004.0	"F": 2}
{"v": 1	"t": 2601368	"P": 1006.5	"F": 1}
{"v": 1	"t": 2601388	"P": 1002.75	"F": 1}
{"v": 1	"t": 2601408	"P": 1001.0	"F": 1}
{"v": 1	"t": 2601429	"P": 1003.0	"F": 1}
{"v": 1	"t": 2601449	"P": 1007.5	"F": 2}
{"v": 1	"t": 2601469	"P": 1003.75	"F": 1}
{"v": 1	"t": 2601490	"P": 1001.0	"F": 2}
{"v": 1	"t": 2601510	"P": 1004.75	"F": 1}
{"v": 1	"t": 2601530	"P": 1007.0	"F": 2}
{"v": 1	"t": 2601550	"P": 1006.0	"F": 1}
{"v": 1	"t": 2601571	"P": 1001.0	"F": 1}
{"v": 1	"t": 2601591	"P": 1003.0	"F": 2}
{"v": 1	"t": 2601611	"P": 1007.5	"F": 2}
{"v": 1	"t": 2601632	"P": 1003.25	"F": 1}
{"v": 1	"t": 2601652	"P": 1001.5	"F": 1}
{"v": 1	"t": 2601672	"P": 1004.25	"F": 1	"C": 47.17	"D": 3250	"sn": 54091929832280	"file": "/data/device_log/data0000.out"}
{"v": 1	"t": 2601693	"P": 1006.5	"F": 1}
{"v": 1	"t": 2601713	"P": 1002.25	"F": 1}
{"v": 1	"t": 2601734	"P": 1005.5	"F": 1}
{"v": 1	"t": 2601754	"P": 1007.5	"F": 1}
{"v": 1	"t": 2601774	"P": 1003.25	"F": 1}
{"v": 1	"t": 2601795	"P": 1000.5	"F": 1}
{"v": 1	"t": 2601815	"P": 1003.0	"F": 2}
{"v": 1	"t": 2601835	"P": 1007.5	"F": 1}
{"v": 1	"t": 2601855	"P": 1002.75	"F": 2}
{"v": 1	"t": 2601876	"P": 1000.5	"F": 1}
{"v": 1	"t": 2601896	"P": 1003.25	"F": 2}
{"v": 1	"t": 2601916	"P": 1008.25	"F": 1}
{"v": 1	"t": 2601937	"P": 1004.0	"F": 1}
{"v": 1	"t": 2601957	"P": 1002.0	"F": 2}
{"v": 1	"t": 2601977	"P": 1001.75	"F": 1}
{"v": 1	"t": 2601998	"P": 1008.0	"F": 1}
{"v": 1	"t": 2602018	"P": 1005.0	"F": 1}
{"v": 1	"t": 2602038	"P": 1002.5	"F": 2}
{"v": 1	"t": 2602058	"P": 1001.25	"F": 2}
{"v": 1	"t": 2602079	"P": 1006.75	"F": 2}
{"v": 1	"t": 2602099	"P": 1005.25	"F": 2}
{"v": 1	"t": 2602119	"P": 1003.75	"F": 1}
{"v": 1	"t": 2602140	"P": 1004.0	"F": 1}
{"v": 1	"t": 2602160	"P": 1007.25	"F": 2}
{"v": 1	"t": 2602180	"P": 1005.5	"F": 2}
{"v": 1	"t": 2602201	"P": 1001.75	"F": 2}
{"v": 1	"t": 2602221	"P": 1005.25	"F": 2}
{"v": 1	"t": 2602242	"P": 1005.75	"F": 2}
{"v": 1	"t": 2602262	"P": 1000.75	"F": 2}
{"v": 1	"t": 2602282	"P": 1004.25	"F": 2}
{"v": 1	"t": 2602303	"P": 1008.5	"F": 1}
{"v": 1	"t": 2602323	"P": 1005.0	"F": 2}
{"v": 1	"t": 2602343	"P": 1001.75	"F": 2}
{"v": 1	"t": 2602364	"P": 1005.25	"F": 2}
{"v": 1	"t": 2602384	"P": 1007.0	"F": 2}
{"v": 1	"t": 2602404	"P": 1004.0	"F": 1}
{"v": 1	"t": 2602425	"P": 1000.75	"F": 1}
{"v": 1	"t": 2602445	"P": 1004.0	"F": 2}
{"v": 1	"t": 2602465	"P": 1008.75	"F": 1}
{"v": 1	"t": 2602485	"P": 1003.0	"F": 2}
{"v": 1	"t": 2602506	"P": 1002.0	"F": 1}
{"v": 1	"t": 2602526	"P": 1003.0	"F": 1}
{"v": 1	"t": 2602546	"P": 1008.0	"F": 2}
{"v": 1	"t": 2602567	"P": 1005.0	"F": 2}
{"v": 1	"t": 2602587	"P": 1003.5	"F": 2}
{"v": 1	"t": 2602607	"P": 1002.25	"F": 1}
{"v": 1	"t": 2602628	"P": 1007.25	"F": 2}
{"v": 1	"t": 2602648	"P": 1004.25	"F": 1}
{"v": 1	"t": 2602668	"P": 1003.75	"F": 1}
{"v": 1	"t": 2602688	"P": 1001.75	"F": 1	"C": 47.16	"D": 3250	"sn": 54091929832280	"file": "/data/device_log/data0000.out"}
{"v": 1	"t": 2602709	"P": 1008.5	"F": 2}
{"v": 1	"t": 2602729	"P": 1006.75	"F": 2}
{"v": 1	"t": 2602749	"P": 1003.25	"F": 2}
{"v": 1	"t": 2602770	"P": 1003.75	"F": 2}
{"v": 1	"t": 2602791	"P": 1005.0	"F": 2}
{"v": 1	"t": 2602811	"P": 1002.25	"F": 2}
{"v": 1	"t": 2602831	"P": 1007.75	"F": 2}
{"v": 1	"t": 2602852	"P": 1004.0	"F": 1}
{"v": 1	"t": 2602872	"P": 998.5	"F": 2}
{"v": 1	"t": 2602892	"P": 1004.25	"F": 1}
{"v": 1	"t": 2602913	"P": 1006.75	"F": 1}
{"v": 1	"t": 2602933	"P": 1004.25	"F": 1}
{"v": 1	"t": 2602953	"P": 1002.5	"F": 2}
{"v": 1	"t": 2602974	"P": 1003.75	"F": 1}
{"v": 1	"t": 2602994	"P": 1007.75	"F": 2}
{"v": 1	"t": 2603014	"P": 1005.75	"F": 2}
{"v": 1	"t": 2603034	"P": 1002.0	"F": 2}
{"v": 1	"t": 2603055	"P": 1002.5	"F": 1}
{"v": 1	"t": 2603075	"P": 1007.5	"F": 2}
{"v": 1	"t": 2603095	"P": 1006.25	"F": 2}
{"v": 1	"t": 2603116	"P": 1001.0	"F": 2}
{"v": 1	"t": 2603136	"P": 1002.5	"F": 1}
{"v": 1	"t": 2603156	"P": 1007.0	"F": 1}
{"v": 1	"t": 2603177	"P": 1005.5	"F": 2}
{"v": 1	"t": 2603197	"P": 1001.75	"F": 1}
{"v": 1	"t": 2603217	"P": 1003.5	"F": 2}
{"v": 1	"t": 2603238	"P": 1007.5	"F": 1}
{"v": 1	"t": 2603258	"P": 1006.0	"F": 2}
{"v": 1	"t": 2603278	"P": 1004.75	"F": 2}
{"v": 1	"t": 2603298	"P": 1002.75	"F": 1}
{"v": 1	"t": 2603319	"P": 1005.5	"F": 2}
{"v": 1	"t": 2603339	"P": 1006.75	"F": 2}
{"v": 1	"t": 2603360	"P": 1002.0	"F": 1}
{"v": 1	"t": 2603380	"P": 1005.75	"F": 1}
{"v": 1	"t": 2603400	"P": 1005.25	"F": 2}
{"v": 1	"t": 2603421	"P": 1004.0	"F": 2}
{"v": 1	"t": 2603441	"P": 1007.25	"F": 2}
{"v": 1	"t": 2603462	"P": 1004.75	"F": 1}
{"v": 1	"t": 2603482	"P": 1005.0	"F": 1}
{"v": 1	"t": 2603503	"P": 1006.75	"F": 1}
{"v": 1	"t": 2603523	"P": 1002.0	"F": 1}
{"v": 1	"t": 2603544	"P": 1006.25	"F": 1}
{"v": 1	"t": 2603564	"P": 1006.5	"F": 1}
{"v": 1	"t": 2603584	"P": 1003.75	"F": 2}
{"v": 1	"t": 2603605	"P": 1003.0	"F": 1}
{"v": 1	"t": 2603625	"P": 1009.0	"F": 1}
{"v": 1	"t": 2603645	"P": 1004.25	"F": 1}
{"v": 1	"t": 2603666	"P": 1003.25	"F": 1}
{"v": 1	"t": 2603686	"P": 1002.0	"F": 1}
{"v": 1	"t": 2603706	"P": 1007.5	"F": 1	"C": 47.14	"D": 3250	"sn": 54091929832280	"file": "/data/device_log/data0000.out"}
{"v": 1	"t": 2603727	"P": 1007.75	"F": 1}
{"v": 1	"t": 2603747	"P": 1003.0	"F": 2}
{"v": 1	"t": 2603767	"P": 1002.25	"F": 2}
{"v": 1	"t": 2603787	"P": 1004.75	"F": 2}
{"v": 1	"t": 2603808	"P": 1007.0	"F": 1}
{"v": 1	"t": 2603828	"P": 1003.5	"F": 1}
{"v": 1	"t": 2603848	"P": 1002.25	"F": 1}
{"v": 1	"t": 2603869	"P": 1004.75	"F": 2}
{"v": 1	"t": 2603889	"P": 1006.75	"F": 1}
{"v": 1	"t": 2603909	"P": 1004.75	"F": 2}
{"v": 1	"t": 2603930	"P": 1001.75	"F": 2}
{"v": 1	"t": 2603950	"P": 1004.25	"F": 1}
{"v": 1	"t": 2603970	"P": 1009.5	"F": 2}
{"v": 1	"t": 2603991	"P": 1004.0	"F": 1}
{"v": 1	"t": 2604011	"P": 1001.0	"F": 2}
{"v": 1	"t": 2604031	"P": 1004.5	"F": 2}
{"v": 1	"t": 2604052	"P": 1008.0	"F": 1}
{"v": 1	"t": 2604072	"P": 1001.75	"F": 1}
{"v": 1	"t": 2604092	"P": 1004.75	"F": 2}
{"v": 1	"t": 2604113	"P": 1007.75	"F": 2}
{"v": 1	"t": 2604133	"P": 1003.0	"F": 2}
{"v": 1	"t": 2604153	"P": 1001.75	"F": 1}
{"v": 1	"t": 2604174	"P": 1007.5	"F": 2}
{"v": 1	"t": 2604194	"P": 1005.0	"F": 1}
{"v": 1	"t": 2604214	"P": 1004.25	"F": 2}
{"v": 1	"t": 2604235	"P": 1001.0	"F": 2}
{"v": 1	"t": 2604255	"P": 1008.75	"F": 1}
{"v": 1	"t": 2604275	"P": 1006.0	"F": 1}
{"v": 1	"t": 2604296	"P": 1002.25	"F": 1}
{"v": 1	"t": 2604316	"P": 1000.5	"F": 2}
{"v": 1	"t": 2604336	"P": 1007.25	"F": 1}
{"v": 1	"t": 2604357	"P": 1006.0	"F": 1}
{"v": 1	"t": 2604377	"P": 1003.75	"F": 2}
{"v": 1	"t": 2604397	"P": 1001.25	"F": 1}
{"v": 1	"t": 2604417	"P": 1006.75	"F": 1}
{"v": 1	"t": 2604438	"P": 1007.25	"F": 2}
{"v": 1	"t": 2604458	"P": 1003.75	"F": 2}
{"v": 1	"t": 2604478	"P": 1000.75	"F": 1}
{"v": 1	"t": 2604499	"P": 1004.0	"F": 2}
{"v": 1	"t": 2604519	"P": 1006.75	"F": 2}
{"v": 1	"t": 2604539	"P": 1003.25	"F": 2}
{"v": 1	"t": 2604560	"P": 1001.25	"F": 2}
{"v": 1	"t": 2604580	"P": 1006.0	"F": 1}
{"v": 1	"t": 2604600	"P": 1007.25	"F": 2}
{"v": 1	"t": 2604621	"P": 1002.25	"F": 2}
{"v": 1	"t": 2604641	"P": 1002.75	"F": 1}
{"v": 1	"t": 2604662	"P": 1007.25	"F": 2}
{"v": 1	"t": 2604682	"P": 1002.0	"F": 1}
{"v": 1	"t": 2604702	"P": 1005.0	"F": 2}
{"v": 1	"t": 2604723	"P": 1007.25	"F": 1	"C": 47.12	"D": 3250	"sn": 54091929832280	"file": "/data/device_log/data0000.out"}
{"v": 1	"t": 2604743	"P": 1004.25	"F": 2}
{"v": 1	"t": 2604763	"P": 1002.0	"F": 2}
{"v": 1	"t": 2604784	"P": 1003.5	"F": 2}
{"v": 1	"t": 2604804	"P": 1005.5	"F": 1}
{"v": 1	"t": 2604824	"P": 1004.75	"F": 1}
{"v": 1	"t": 2604845	"P": 1001.25	"F": 1}
{"v": 1	"t": 2604865	"P": 1004.75	"F": 1}
{"v": 1	"t": 2604885	"P": 1006.25	"F": 1}
{"v": 1	"t": 2604905	"P": 1004.25	"F": 1}
{"v": 1	"t": 2604926	"P": 1001.5	"F": 1}
{"v": 1	"t": 2604946	"P": 1002.75	"F": 1}
{"v": 1	"t": 2604966	"P": 1008.25	"F": 1}
{"v": 1	"t": 2604987	"P": 1005.5	"F": 1}
{"v": 1	"t": 2605007	"P": 1001.5	"F": 2}
{"v": 1	"t": 2605027	"P": 1004.5	"F": 1}
{"v": 1	"t": 2605048	"P": 1008.5	"F": 2}
{"v": 1	"t": 2605068	"P": 1004.75	"F": 2}
{"v": 1	"t": 2605088	"P": 1001.5	"F": 2}
{"v": 1	"t": 2605109	"P": 1003.0	"F": 1}
{"v": 1	"t": 2605129	"P": 1007.75	"F": 1}
{"v": 1	"t": 2605149	"P": 1006.75	"F": 1}
{"v": 1	"t": 2605169	"P": 1003.0	"F": 1}
{"v": 1	"t": 2605190	"P": 1002.25	"F": 1}
{"v": 1	"t": 2605210	"P": 1008.25	"F": 2}
{"v": 1	"t": 2605231	"P": 1001.25	"F": 1}
{"v": 1	"t": 2605251	"P": 1005.25	"F": 2}
{"v": 1	"t": 2605271	"P": 1006.5	"F": 1}
{"v": 1	"t": 2605292	"P": 1004.75	"F": 1}
{"v": 1	"t": 2605312	"P": 1003.25	"F": 1}
{"v": 1	"t": 2605332	"P": 1004.0	"F": 1}
{"v": 1	"t": 2605353	"P": 1008.0	"F": 1}
{"v": 1	"t": 2605373	"P": 1006.0	"F": 2}
{"v": 1	"t": 2605393	"P": 1002.75	"F": 1}
{"v": 1	"t": 2605414	"P": 1003.5	"F": 2}
{"v": 1	"t": 2605434	"P": 1008.75	"F": 1}
{"v": 1	"t": 2605454	"P": 1007.0	"F": 2}
{"v": 1	"t": 2605474	"P": 1003.75	"F": 1}
{"v": 1	"t": 2605495	"P": 1001.75	"F": 2}
{"v": 1	"t": 2605515	"P": 1007.5	"F": 1}
{"v": 1	"t": 2605535	"P": 1004.25	"F": 2}
{"v": 1	"t": 2605556	"P": 1002.5	"F": 2}
{"v": 1	"t": 2605576	"P": 1003.0	"F": 2}
{"v": 1	"t": 2605596	"P": 1005.75	"F": 2}
{"v": 1	"t": 2605617	"P": 1006.5	"F": 1}
{"v": 1	"t": 2605637	"P": 1002.75	"F": 1}
{"v": 1	"t": 2605657	"P": 1001.25	"F": 1}
{"v": 1	"t": 2605678	"P": 1006.25	"F": 1}
{"v": 1	"t": 2605698	"P": 1006.25	"F": 1}
{"v": 1	"t": 2605718	"P": 1004.75	"F": 1}
{"v": 1	"t": 2605738	"P": 1001.25	"F": 1	"C": 47.125	"D": 3250	"sn": 54091929832280	"file": "/data/device_log/data0000.out"}
{"v": 1	"t": 2605759	"P": 1008.75	"F": 2}
{"v": 1	"t": 2605779	"P": 1004.25	"F": 1}
{"v": 1	"t": 2605800	"P": 1003.5	"F": 1}
{"v": 1	"t": 2605820	"P": 1007.25	"F": 2}
{"v": 1	"t": 2605840	"P": 1004.75	"F": 1}
{"v": 1	"t": 2605861	"P": 1002.25	"F": 1}
{"v": 1	"t": 2605881	"P": 1003.25	"F": 2}
{"v": 1	"t": 2605901	"P": 1009.25	"F": 1}
{"v": 1	"t": 2605922	"P": 1006.0	"F": 1}
{"v": 1	"t": 2605942	"P": 1002.5	"F": 1}
{"v": 1	"t": 2605962	"P": 1001.25	"F": 1}
{"v": 1	"t": 2605983	"P": 1007.5	"F": 2}
{"v": 1	"t": 2606003	"P": 1006.25	"F": 2}
{"v": 1	"t": 2606023	"P": 1002.0	"F": 1}
{"v": 1	"t": 2606043	"P": 1000.5	"F": 2}
{"v": 1	"t": 2606064	"P": 1007.0	"F": 2}
{"v": 1	"t": 2606084	"P": 1007.75	"F": 1}
{"v": 1	"t": 2606104	"P": 1001.75	"F": 1}
{"v": 1	"t": 2606125	"P": 1001.25	"F": 2}
{"v": 1	"t": 2606145	"P": 1008.25	"F": 1}
{"v": 1	"t": 2606165	"P": 1007.0	"F": 1}
{"v": 1	"t": 2606186	"P": 1003.25	"F": 1}
{"v": 1	"t": 2606206	"P": 1001.0	"F": 1}
{"v": 1	"t": 2606226	"P": 1005.75	"F": 1}
{"v": 1	"t": 2606247	"P": 1006.0	"F": 2}
{"v": 1	"t": 2606267	"P": 1003.75	"F": 1}
{"v": 1	"t": 2606287	"P": 1001.0	"F": 1}
{"v": 1	"t": 2606308	"P": 1006.5	"F": 2}
{"v": 1	"t": 2606328	"P": 1005.25	"F": 1}
{"v": 1	"t": 2606348	"P": 1001.75	"F": 1}
{"v": 1	"t": 2606369	"P": 1008.0	"F": 1}
{"v": 1	"t": 2606389	"P": 1005.5	"F": 1}
{"v": 1	"t": 2606409	"P": 1002.75	"F": 1}
{"v": 1	"t": 2606430	"P": 1002.0	"F": 1}
{"v": 1	"t": 2606450	"P": 1006.75	"F": 1}
{"v": 1	"t": 2606470	"P": 1005.5	"F": 1}
{"v": 1	"t": 2606491	"P": 1001.0	"F": 1}
{"v": 1	"t": 2606511	"P": 1002.0	"F": 1}
{"v": 1	"t": 2606531	"P": 1007.75	"F": 1}
{"v": 1	"t": 2606552	"P": 1004.5	"F": 1}
{"v": 1	"t": 2606572	"P": 1005.0	"F": 2}
{"v": 1	"t": 2606592	"P": 1001.25	"F": 1}
{"v": 1	"t": 2606612	"P": 1005.75	"F": 1}
{"v": 1	"t": 2606633	"P": 1007.25	"F": 1}
{"v": 1	"t": 2606653	"P": 1002.75	"F": 1}
{"v": 1	"t": 2606673	"P": 1001.5	"F": 1}
{"v": 1	"t": 2606694	"P": 1005.0	"F": 1}
{"v": 1	"t": 2606714	"P": 1007.0	"F": 1}
{"v": 1	"t": 2606734	"P": 1003.25	"F": 1}
{"v": 1	"t": 2606755	"P": 1001.0	"F": 1	"C": 47.145	"D": 3250	"sn": 54091929832280	"file": "/data/device_log/data0000.out"}
{"v": 1	"t": 2606775	"P": 1006.5	"F": 1}
{"v": 1	"t": 2606795	"P": 1005.75	"F": 1}
{"v": 1	"t": 2606816	"P": 1002.0	"F": 1}
{"v": 1	"t": 2606836	"P": 1001.75	"F": 1}
{"v": 1	"t": 2606856	"P": 1003.75	"F": 1}
{"v": 1	"t": 2606877	"P": 1007.25	"F": 1}
{"v": 1	"t": 2606897	"P": 1002.5	"F": 2}
{"v": 1	"t": 2606917	"P": 1005.75	"F": 1}
{"v": 1	"t": 2606938	"P": 1007.0	"F": 1}
{"v": 1	"t": 2606958	"P": 1002.0	"F": 1}
{"v": 1	"t": 2606979	"P": 1006.25	"F": 1}
{"v": 1	"t": 2606999	"P": 1002.75	"F": 2}
{"v": 1	"t": 2607020	"P": 1002.25	"F": 1}
{"v": 1	"t": 2607040	"P": 1006.5	"F": 2}
{"v": 1	"t": 2607061	"P": 1003.0	"F": 1}
{"v": 1	"t": 2607081	"P": 1003.75	"F": 2}
{"v": 1	"t": 2607101	"P": 1007.25	"F": 1}
{"v": 1	"t": 2607122	"P": 1004.25	"F": 1}
{"v": 1	"t": 2607142	"P": 1001.25	"F": 1}
{"v": 1	"t": 2607162	"P": 1002.0	"F": 1}
{"v": 1	"t": 2607183	"P": 1008.75	"F": 2}
{"v": 1	"t": 2607203	"P": 1005.75	"F": 1}
{"v": 1	"t": 2607223	"P": 1001.75	"F": 1}
{"v": 1	"t": 2607244	"P": 1002.75	"F": 2}
{"v": 1	"t": 2607264	"P": 1008.25	"F": 2}
{"v": 1	"t": 2607284	"P": 1005.0	"F": 1}
{"v": 1	"t": 2607304	"P": 1002.25	"F": 2}
{"v": 1	"t": 2607325	"P": 1000.75	"F": 2}
{"v": 1	"t": 2607345	"P": 1007.75	"F": 1}
{"v": 1	"t": 2607365	"P": 1007.25	"F": 2}
{"v": 1	"t": 2607386	"P": 1002.5	"F": 1}
{"v": 1	"t": 2607406	"P": 1001.5	"F": 2}
{"v": 1	"t": 2607426	"P": 1006.5	"F": 2}
{"v": 1	"t": 2607447	"P": 1005.75	"F": 1}
{"v": 1	"t": 2607467	"P": 1004.0	"F": 1}
{"v": 1	"t": 2607487	"P": 1002.0	"F": 2}
{"v": 1	"t": 2607507	"P": 1005.0	"F": 2}
{"v": 1	"t": 2607528	"P": 1008.0	"F": 1}
{"v": 1	"t": 2607548	"P": 1002.25	"F": 2}
{"v": 1	"t": 2607568	"P": 1001.75	"F": 1}
{"v": 1	"t": 2607589	"P": 1005.25	"F": 2}
{"v": 1	"t": 2607609	"P": 1003.25	"F": 1}
{"v": 1	"t": 2607630	"P": 1001.75	"F": 2}
{"v": 1	"t": 2607650	"P": 1006.75	"F": 1}
{"v": 1	"t": 2607670	"P": 1008.0	"F": 1}
{"v": 1	"t": 2607691	"P": 1002.0	"F": 2}
{"v": 1	"t": 2607711	"P": 1002.0	"F": 2}
{"v": 1	"t": 2607731	"P": 1006.75	"F": 1}
{"v": 1	"t": 2607751	"P": 1007.0	"F": 1}
{"v": 1	"t": 2607772	"P": 1004.0	"F": 1	"C": 47.17	"D": 3250	"sn": 54091929832280	"file": "/data/device_log/data0000.out"}
{"v": 1	"t": 2607792	"P": 1000.75	"F": 1}
{"v": 1	"t": 2607812	"P": 1004.0	"F": 2}
{"v": 1	"t": 2607833	"P": 1007.0	"F": 1}
{"v": 1	"t": 2607853	"P": 1004.25	"F": 1}
{"v": 1	"t": 2607873	"P": 1002.5	"F": 1}
{"v": 1	"t": 2607894	"P": 1003.5	"F": 1}
{"v": 1	"t": 2607914	"P": 1008.5	"F": 1}
{"v": 1	"t": 2607934	"P": 1005.5	"F": 1}
{"v": 1	"t": 2607955	"P": 1002.0	"F": 1}
{"v": 1	"t": 2607975	"P": 1001.25	"F": 2}
{"v": 1	"t": 2607995	"P": 1008.75	"F": 1}
{"v": 1	"t": 2608015	"P": 1005.5	"F": 2}
{"v": 1	"t": 2608036	"P": 1003.5	"F": 1}
{"v": 1	"t": 2608056	"P": 1002.5	"F": 1}
{"v": 1	"t": 2608076	"P": 1008.25	"F": 1}
{"v": 1	"t": 2608097	"P": 1006.0	"F": 1}
{"v": 1	"t": 2608117	"P": 1000.5	"F": 2}
{"v": 1	"t": 2608137	"P": 1005.5	"F": 1}
{"v": 1	"t": 2608158	"P": 1003.75	"F": 1}
{"v": 1	"t": 2608178	"P": 1002.0	"F": 1}
{"v": 1	"t": 2608199	"P": 1006.25	"F": 2}
{"v": 1	"t": 2608219	"P": 1005.5	"F": 1}
{"v": 1	"t": 2608239	"P": 1004.5	"F": 1}
{"v": 1	"t": 2608260	"P": 1001.75	"F": 1}
{"v": 1	"t": 2608280	"P": 1005.75	"F": 1}
{"v": 1	"t": 2608300	"P": 1006.75	"F": 1}
{"v": 1	"t": 2608321	"P": 1005.0	"F": 1}
{"v": 1	"t": 2608341	"P": 1001.75	"F": 1}
{"v": 1	"t": 2608361	"P": 1004.25	"F": 2}
{"v": 1	"t": 2608381	"P": 1007.5	"F": 1}
{"v": 1	"t": 2608402	"P": 1006.25	"F": 2}
{"v": 1	"t": 2608422	"P": 1002.25	"F": 2}
{"v": 1	"t": 2608442	"P": 1002.75	"F": 1}
{"v": 1	"t": 2608463	"P": 1008.25	"F": 1}
{"v": 1	"t": 2608483	"P": 1004.25	"F": 1}
{"v": 1	"t": 2608503	"P": 1002.25	"F": 1}
{"v": 1	"t": 2608524	"P": 1000.75	"F": 2}
{"v": 1	"t": 2608544	"P": 1006.25	"F": 1}
{"v": 1	"t": 2608564	"P": 1004.75	"F": 2}
{"v": 1	"t": 2608584	"P": 1002.75	"F": 1}
{"v": 1	"t": 2608605	"P": 1004.25	"F": 2}
{"v": 1	"t": 2608625	"P": 1007.5	"F": 2}
{"v": 1	"t": 2608645	"P": 1004.75	"F": 1}
{"v": 1	"t": 2608666	"P": 1001.75	"F": 2}
{"v": 1	"t": 2608686	"P": 1003.0	"F": 2}
{"v": 1	"t": 2608707	"P": 1005.75	"F": 1}
{"v": 1	"t": 2608727	"P": 1000.75	"F": 2}
{"v": 1	"t": 2608747	"P": 1004.0	"F": 1}
{"v": 1	"t": 2608768	"P": 1008.0	"F": 1}
{"v": 1	"t": 2608788	"P": 1004.75	"F": 1	"C": 47.15	"D": 3250	"sn": 54091929832280	"file": "/data/device_log/data0000.out"}
{"v": 1	"t": 2608808	"P": 1003.25	"F": 1}
{"v": 1	"t": 2608829	"P": 1004.75	"F": 2}
{"v": 1	"t": 2608849	"P": 1008.25	"F": 1}
{"v": 1	"t": 2608869	"P": 1005.75	"F": 1}
{"v": 1	"t": 2608889	"P": 1001.75	"F": 1}
{"v": 1	"t": 2608910	"P": 1002.5	"F": 1}
{"v": 1	"t": 2608930	"P": 1008.5	"F": 1}
{"v": 1	"t": 2608950	"P": 1004.75	"F": 1}
{"v": 1	"t": 2608971	"P": 1002.0	"F": 2}
{"v": 1	"t": 2608991	"P": 1000.5	"F": 2}
{"v": 1	"t": 2609011	"P": 1007.0	"F": 1}
{"v": 1	"t": 2609032	"P": 1005.75	"F": 1}
{"v": 1	"t": 2609052	"P": 1004.25	"F": 1}
{"v": 1	"t": 2609072	"P": 1001.5	"F": 2}
{"v": 1	"t": 2609092	"P": 1007.5	"F": 2}
{"v": 1	"t": 2609113	"P": 1007.25	"F": 1}
{"v": 1	"t": 2609133	"P": 1005.25	"F": 2}
{"v": 1	"t": 2609153	"P": 1002.25	"F": 2}
{"v": 1	"t": 2609174	"P": 1006.25	"F": 2}
{"v": 1	"t": 2609194	"P": 1006.0	"F": 1}
{"v": 1	"t": 2609214	"P": 1003.75	"F": 2}
{"v": 1	"t": 2609235	"P": 1002.75	"F": 1}
{"v": 1	"t": 2609255	"P": 1006.75	"F": 2}
{"v": 1	"t": 2609276	"P": 1004.0	"F": 2}
{"v": 1	"t": 2609296	"P": 1002.75	"F": 2}
{"v": 1	"t": 2609316	"P": 1008.25	"F": 1}
{"v": 1	"t": 2609337	"P": 1006.75	"F": 2}
{"v": 1	"t": 2609357	"P": 1003.25	"F": 1}
{"v": 1	"t": 2609377	"P": 1001.75	"F": 2}
{"v": 1	"t": 2609398	"P": 1008.75	"F": 1}
{"v": 1	"t": 2609418	"P": 1006.25	"F": 1}
{"v": 1	"t": 2609438	"P": 1005.0	"F": 2}
{"v": 1	"t": 2609458	"P": 1001.5	"F": 2}
{"v": 1	"t": 2609479	"P": 1005.5	"F": 1}
{"v": 1	"t": 2609499	"P": 1008.5	"F": 2}
{"v": 1	"t": 2609519	"P": 1003.25	"F": 2}
{"v": 1	"t": 2609540	"P": 1002.25	"F": 1}
{"v": 1	"t": 2609560	"P": 1006.25	"F": 2}
{"v": 1	"t": 2609580	"P": 1007.5	"F": 1}
{"v": 1	"t": 2609601	"P": 1002.75	"F": 1}
{"v": 1	"t": 2609621	"P": 1001.75	"F": 1}
{"v": 1	"t": 2609641	"P": 1007.0	"F": 1}
{"v": 1	"t": 2609661	"P": 1008.25	"F": 2}
{"v": 1	"t": 2609682	"P": 1003.75	"F": 1}
{"v": 1	"t": 2609702	"P": 1001.5	"F": 1}
{"v": 1	"t": 2609722	"P": 1005.5	"F": 1}
{"v": 1	"t": 2609743	"P": 1007.25	"F": 1}
{"v": 1	"t": 2609763	"P": 1004.5	"F": 1}
{"v": 1	"t": 2609783	"P": 1002.75	"F": 1}
{"v": 1	"t": 2609804	"P": 1003.25	"F": 1	"C": 47.185	"D": 3250	"sn": 54091929832280	"file": "/data/device_log/data0000.out"}
{"v": 1	"t": 2609824	"P": 1005.5	"F": 2}
{"v": 1	"t": 2609845	"P": 1003.25	"F": 1}
{"v": 1	"t": 2609865	"P": 1006.5	"F": 1}
{"v": 1	"t": 2609885	"P": 1005.5	"F": 1}
{"v": 1	"t": 2609906	"P": 1003.5	"F": 1}
{"v": 1	"t": 2609926	"P": 1001.0	"F": 2}
{"v": 1	"t": 2609946	"P": 1006.0	"F": 2}
{"v": 1	"t": 2609966	"P": 1010.5	"F": 2}
{"v": 1	"t": 2609987	"P": 1004.5	"F": 2}
{"v": 1	"t": 2610007	"P": 1002.5	"F": 1}
{"v": 1	"t": 2610027	"P": 1004.25	"F": 1}
{"v": 1	"t": 2610048	"P": 1006.5	"F": 1}
{"v": 1	"t": 2610068	"P": 1004.0	"F": 1}
{"v": 1	"t": 2610088	"P": 1003.5	"F": 2}
{"v": 1	"t": 2610109	"P": 1002.0	"F": 2}
{"v": 1	"t": 2610129	"P": 1007.75	"F": 2}
{"v": 1	"t": 2610149	"P": 1006.5	"F": 2}
{"v": 1	"t": 2610169	"P": 1002.5	"F": 1}
{"v": 1	"t": 2610190	"P": 1002.75	"F": 1}
{"v": 1	"t": 2610210	"P": 1007.25	"F": 1}
{"v": 1	"t": 2610230	"P": 1006.75	"F": 1}
{"v": 1	"t": 2610251	"P": 1004.0	"F": 1}
{"v": 1	"t": 2610271	"P": 1001.5	"F": 1}
{"v": 1	"t": 2610291	"P": 1008.25	"F": 2}
{"v": 1	"t": 2610312	"P": 1006.75	"F": 1}
{"v": 1	"t": 2610332	"P": 1006.0	"F": 1}
{"v": 1	"t": 2610352	"P": 999.5	"F": 1}
{"v": 1	"t": 2610373	"P": 1009.0	"F": 2}
{"v": 1	"t": 2610393	"P": 1006.25	"F": 1}
{"v": 1	"t": 2610414	"P": 1001.5	"F": 2}
{"v": 1	"t": 2610434	"P": 1007.0	"F": 2}
{"v": 1	"t": 2610455	"P": 1003.75	"F": 1}
{"v": 1	"t": 2610475	"P": 1007.25	"F": 2}
{"v": 1	"t": 2610496	"P": 1004.25	"F": 1}
{"v": 1	"t": 2610516	"P": 1002.25	"F": 2}
{"v": 1	"t": 2610536	"P": 1005.5	"F": 2}
{"v": 1	"t": 2610557	"P": 1004.25	"F": 1}
{"v": 1	"t": 2610577	"P": 1002.5	"F": 1}
{"v": 1	"t": 2610598	"P": 1007.75	"F": 2}
{"v": 1	"t": 2610618	"P": 1007.0	"F": 1}
{"v": 1	"t": 2610638	"P": 1003.0	"F": 1}
{"v": 1	"t": 2610658	"P": 1002.5	"F": 1}
{"v": 1	"t": 2610679	"P": 1007.5	"F": 1}
{"v": 1	"t": 2610699	"P": 1007.5	"F": 1}
{"v": 1	"t": 2610719	"P": 1005.0	"F": 2}
{"v": 1	"t": 2610740	"P": 1002.75	"F": 1}
{"v": 1	"t": 2610760	"P": 1007.25	"F": 1}
{"v": 1	"t": 2610780	"P": 1005.5	"F": 2}
{"v": 1	"t": 2610801	"P": 1003.25	"F": 2}
{"v": 1	"t": 2610821	"P": 1001.25	"F": 2	"C": 47.16	"D": 3250	"sn": 54091929832280	"file": "/data/device_log/data0000.out"}
{"v": 1	"t": 2610841	"P": 1005.0	"F": 1}
{"v": 1	"t": 2610861	"P": 1007.5	"F": 1}
{"v": 1	"t": 2610882	"P": 1004.0	"F": 1}
{"v": 1	"t": 2610902	"P": 1001.0	"F": 2}
{"v": 1	"t": 2610922	"P": 1004.25	"F": 1}
{"v": 1	"t": 2610943	"P": 1005.75	"F": 1}
{"v": 1	"t": 2610963	"P": 1002.75	"F": 2}
{"v": 1	"t": 2610983	"P": 1000.75	"F": 1}
{"v": 1	"t": 2611004	"P": 1006.0	"F": 2}
{"v": 1	"t": 2611024	"P": 1007.75	"F": 1}
{"v": 1	"t": 2611044	"P": 1006.0	"F": 2}
{"v": 1	"t": 2611065	"P": 1001.5	"F": 1}
{"v": 1	"t": 2611085	"P": 1007.5	"F": 1}
{"v": 1	"t": 2611105	"P": 1004.75	"F": 1}
{"v": 1	"t": 2611126	"P": 1001.5	"F": 1}
{"v": 1	"t": 2611146	"P": 1002.75	"F": 1}
{"v": 1	"t": 2611166	"P": 1006.75	"F": 2}
{"v": 1	"t": 2611187	"P": 1004.75	"F": 1}
{"v": 1	"t": 2611207	"P": 1002.0	"F": 1}
{"v": 1	"t": 2611227	"P": 1001.25	"F": 2}
{"v": 1	"t": 2611248	"P": 1008.25	"F": 2}
{"v": 1	"t": 2611268	"P": 1006.75	"F": 1}
{"v": 1	"t": 2611288	"P": 1002.75	"F": 1}
{"v": 1	"t": 2611308	"P": 1000.75	"F": 2}
{"v": 1	"t": 2611329	"P": 1006.0	"F": 1}
{"v": 1	"t": 2611349	"P": 1006.25	"F": 2}
{"v": 1	"t": 2611369	"P": 1003.75	"F": 1}
{"v": 1	"t": 2611390	"P": 1000.5	"F": 2}
{"v": 1	"t": 2611410	"P": 1004.75	"F": 1}
{"v": 1	"t": 2611430	"P": 1007.25	"F": 2}
{"v": 1	"t": 2611451	"P": 1004.5	"F": 2}
{"v": 1	"t": 2611471	"P": 1000.75	"F": 1}
{"v": 1	"t": 2611491	"P": 1005.0	"F": 2}
{"v": 1	"t": 2611511	"P": 1007.0	"F": 2}
{"v": 1	"t": 2611532	"P": 1003.0	"F": 2}
{"v": 1	"t": 2611552	"P": 1002.75	"F": 2}
{"v": 1	"t": 2611572	"P": 1005.75	"F": 2}
{"v": 1	"t": 2611593	"P": 1006.25	"F": 2}
{"v": 1	"t": 2611613	"P": 1005.75	"F": 1}
{"v": 1	"t": 2611634	"P": 1002.5	"F": 2}
{"v": 1	"t": 2611654	"P": 1007.75	"F": 2}
{"v": 1	"t": 2611674	"P": 1003.5	"F": 1}
{"v": 1	"t": 2611695	"P": 1002.5	"F": 1}
{"v": 1	"t": 2611715	"P": 1007.5	"F": 1}
{"v": 1	"t": 2611735	"P": 1007.0	"F": 1}
{"v": 1	"t": 2611756	"P": 1004.25	"F": 1}
{"v": 1	"t": 2611776	"P": 1000.0	"F": 2}
{"v": 1	"t": 2611796	"P": 1007.0	"F": 2}
{"v": 1	"t": 2611817	"P": 1005.5	"F": 2}
{"v": 1	"t": 2611837	"P": 1002.75	"F": 1	"C": 47.14	"D": 3250	"sn": 54091929832280	"file": "/data/device_log/data0000.out"}
{"v": 1	"t": 2611857	"P": 1001.25	"F": 1}
{"v": 1	"t": 2611877	"P": 1006.5	"F": 2}
{"v": 1	"t": 2611898	"P": 1007.0	"F": 1}
{"v": 1	"t": 2611918	"P": 1006.75	"F": 2}
{"v": 1	"t": 2611938	"P": 1002.5	"F": 2}
{"v": 1	"t": 2611959	"P": 1005.25	"F": 2}
{"v": 1	"t": 2611979	"P": 1006.25	"F": 1}
{"v": 1	"t": 2611999	"P": 1004.5	"F": 1}
{"v": 1	"t": 2612020	"P": 1000.75	"F": 1}
{"v": 1	"t": 2612040	"P": 1006.5	"F": 1}
{"v": 1	"t": 2612060	"P": 1008.5	"F": 1}
{"v": 1	"t": 2612081	"P": 1002.5	"F": 2}
{"v": 1	"t": 2612101	"P": 1001.5	"F": 2}
{"v": 1	"t": 2612121	"P": 1006.5	"F": 1}
{"v": 1	"t": 2612142	"P": 1006.75	"F": 1}
{"v": 1	"t": 2612162	"P": 1002.75	"F": 1}
{"v": 1	"t": 2612182	"P": 1002.5	"F": 1}
{"v": 1	"t": 2612203	"P": 1006.5	"F": 2}
{"v": 1	"t": 2612223	"P": 1001.5	"F": 1}
{"v": 1	"t": 2612244	"P": 1003.5	"F": 1}
{"v": 1	"t": 2612264	"P": 1007.75	"F": 1}
{"v": 1	"t": 2612284	"P": 1004.0	"F": 1}
{"v": 1	"t": 2612304	"P": 1002.75	"F": 2}
{"v": 1	"t": 2612325	"P": 1002.0	"F": 2}
{"v": 1	"t": 2612345	"P": 1004.0	"F": 1}
{"v": 1	"t": 2612365	"P": 1006.25	"F": 1}
{"v": 1	"t": 2612386	"P": 1001.5	"F": 2}
{"v": 1	"t": 2612406	"P": 1001.25	"F": 1}
{"v": 1	"t": 2612426	"P": 1005.25	"F": 1}
{"v": 1	"t": 2612447	"P": 1006.5	"F": 1}
{"v": 1	"t": 2612467	"P": 1002.5	"F": 2}
{"v": 1	"t": 2612487	"P": 1002.25	"F": 1}
{"v": 1	"t": 2612507	"P": 1007.0	"F": 2}
{"v": 1	"t": 2612528	"P": 1007.0	"F": 2}
{"v": 1	"t": 2612548	"P": 1002.5	"F": 1}
{"v": 1	"t": 2612568	"P": 1000.75	"F": 2}
{"v": 1	"t": 2612589	"P": 1005.5	"F": 1}
{"v": 1	"t": 2612609	"P": 1009.0	"F": 1}
{"v": 1	"t": 2612629	"P": 1004.75	"F": 1}
{"v": 1	"t": 2612650	"P": 1001.0	"F": 2}
{"v": 1	"t": 2612670	"P": 1004.0	"F": 1}
{"v": 1	"t": 2612690	"P": 1007.5	"F": 1}
{"v": 1	"t": 2612710	"P": 1005.25	"F": 1}
{"v": 1	"t": 2612731	"P": 1002.0	"F": 1}
{"v": 1	"t": 2612751	"P": 1006.0	"F": 1}
{"v": 1	"t": 2612772	"P": 1004.25	"F": 2}
{"v": 1	"t": 2612792	"P": 1001.0	"F": 1}
{"v": 1	"t": 2612812	"P": 1005.0	"F": 2}
{"v": 1	"t": 2612833	"P": 1005.25	"F": 2}
{"v": 1	"t": 2612853	"P": 1003.5	"F": 1	"C": 47.135	"D": 3250	"sn": 54091929832280	"file": "/data/device_log/data0000.out"}
{"v": 1	"t": 2612873	"P": 1002.0	"F": 1}
{"v": 1	"t": 2612894	"P": 1005.0	"F": 2}
{"v": 1	"t": 2612914	"P": 1007.75	"F": 2}
{"v": 1	"t": 2612934	"P": 1005.0	"F": 1}
{"v": 1	"t": 2612955	"P": 1001.75	"F": 1}
{"v": 1	"t": 2612975	"P": 1005.25	"F": 2}
{"v": 1	"t": 2612995	"P": 1008.25	"F": 1}
{"v": 1	"t": 2613015	"P": 1004.75	"F": 1}
{"v": 1	"t": 2613036	"P": 1002.75	"F": 2}
{"v": 1	"t": 2613056	"P": 1004.75	"F": 2}
{"v": 1	"t": 2613077	"P": 1006.5	"F": 1}
{"v": 1	"t": 2613097	"P": 1004.25	"F": 1}
{"v": 1	"t": 2613117	"P": 1000.0	"F": 2}
{"v": 1	"t": 2613137	"P": 1006.0	"F": 2}
{"v": 1	"t": 2613158	"P": 1008.0	"F": 2}
{"v": 1	"t": 2613178	"P": 1004.5	"F": 1}
{"v": 1	"t": 2613198	"P": 1002.25	"F": 1}
{"v": 1	"t": 2613219	"P": 1005.25	"F": 2}
{"v": 1	"t": 2613239	"P": 1009.0	"F": 2}
{"v": 1	"t": 2613259	"P": 1003.0	"F": 1}
{"v": 1	"t": 2613280	"P": 1001.75	"F": 2}
{"v": 1	"t": 2613300	"P": 1006.0	"F": 2}
{"v": 1	"t": 2613320	"P": 1005.5	"F": 2}
{"v": 1	"t": 2613341	"P": 1001.75	"F": 1}
{"v": 1	"t": 2613361	"P": 1006.25	"F": 2}
{"v": 1	"t": 2613382	"P": 1006.75	"F": 1}
{"v": 1	"t": 2613402	"P": 1004.0	"F": 2}
{"v": 1	"t": 2613422	"P": 1001.0	"F": 2}
{"v": 1	"t": 2613442	"P": 1005.75	"F": 2}
{"v": 1	"t": 2613463	"P": 1007.0	"F": 2}
{"v": 1	"t": 2613483	"P": 1003.75	"F": 2}
{"v": 1	"t": 2613503	"P": 1002.0	"F": 2}
{"v": 1	"t": 2613524	"P": 1003.5	"F": 1}
{"v": 1	"t": 2613544	"P": 1007.0	"F": 1}
{"v": 1	"t": 2613564	"P": 1006.0	"F": 2}
{"v": 1	"t": 2613584	"P": 1002.75	"F": 2}
{"v": 1	"t": 2613605	"P": 1001.0	"F": 1}
{"v": 1	"t": 2613625	"P": 1007.5	"F": 2}
{"v": 1	"t": 2613645	"P": 1006.5	"F": 2}
{"v": 1	"t": 2613666	"P": 1004.0	"F": 2}
{"v": 1	"t": 2613686	"P": 1002.25	"F": 2}
{"v": 1	"t": 2613706	"P": 1007.5	"F": 1}
{"v": 1	"t": 2613727	"P": 1005.75	"F": 2}
{"v": 1	"t": 2613747	"P": 1004.0	"F": 2}
{"v": 1	"t": 2613767	"P": 1002.75	"F": 1}
{"v": 1	"t": 2613788	"P": 1009.0	"F": 2}
{"v": 1	"t": 2613808	"P": 1007.25	"F": 2}
{"v": 1	"t": 2613828	"P": 1002.25	"F": 2}
{"v": 1	"t": 2613848	"P": 1000.75	"F": 2}
{"v": 1	"t": 2613869	"P": 1008.75	"F": 2	"C": 47.19	"D": 3249	"sn": 54091929832280	"file": "/data/device_log/data0000.out"}
{"v": 1	"t": 2613889	"P": 1001.75	"F": 2}
{"v": 1	"t": 2613910	"P": 1002.75	"F": 2}
{"v": 1	"t": 2613930	"P": 1007.0	"F": 2}
{"v": 1	"t": 2613951	"P": 1001.5	"F": 1}
{"v": 1	"t": 2613971	"P": 1005.75	"F": 1}
{"v": 1	"t": 2613992	"P": 1004.0	"F": 2}
{"v": 1	"t": 2614012	"P": 1002.75	"F": 2}
{"v": 1	"t": 2614033	"P": 1006.75	"F": 2}
{"v": 1	"t": 2614053	"P": 1004.25	"F": 1}
{"v": 1	"t": 2614073	"P": 1000.75	"F": 2}
{"v": 1	"t": 2614094	"P": 1007.5	"F": 2}
{"v": 1	"t": 2614114	"P": 1007.25	"F": 2}
{"v": 1	"t": 2614134	"P": 1003.0	"F": 2}
{"v": 1	"t": 2614155	"P": 1003.75	"F": 2}
{"v": 1	"t": 2614175	"P": 1007.0	"F": 2}
{"v": 1	"t": 2614195	"P": 1006.0	"F": 2}
{"v": 1	"t": 2614216	"P": 1004.25	"F": 2}
{"v": 1	"t": 2614236	"P": 1001.5	"F": 1}
{"v": 1	"t": 2614256	"P": 1003.75	"F": 2}
{"v": 1	"t": 2614276	"P": 1006.25	"F": 1}
{"v": 1	"t": 2614297	"P": 1004.0	"F": 2}
{"v": 1	"t": 2614317	"P": 1003.75	"F": 1}
{"v": 1	"t": 2614337	"P": 1004.0	"F": 2}
{"v": 1	"t": 2614358	"P": 1007.25	"F": 2}
{"v": 1	"t": 2614378	"P": 1001.75	"F": 2}
{"v": 1	"t": 2614398	"P": 1000.0	"F": 1}
{"v": 1	"t": 2614419	"P": 1004.0	"F": 2}
{"v": 1	"t": 2614439	"P": 1008.75	"F": 1}
{"v": 1	"t": 2614459	"P": 1005.25	"F": 1}
{"v": 1	"t": 2614480	"P": 1001.25	"F": 1}
{"v": 1	"t": 2614500	"P": 1004.0	"F": 1}
{"v": 1	"t": 2614520	"P": 1007.0	"F": 1}
{"v": 1	"t": 2614540	"P": 1005.75	"F": 1}
{"v": 1	"t": 2614561	"P": 1002.75	"F": 1}
{"v": 1	"t": 2614581	"P": 1006.5	"F": 2}
{"v": 1	"t": 2614602	"P": 1004.75	"F": 1}
{"v": 1	"t": 2614622	"P": 1001.0	"F": 1}
{"v": 1	"t": 2614642	"P": 1006.75	"F": 1}
{"v": 1	"t": 2614663	"P": 1007.75	"F": 1}
{"v": 1	"t": 2614683	"P": 1003.25	"F": 1}
{"v": 1	"t": 2614703	"P": 1001.5	"F": 1}
{"v": 1	"t": 2614724	"P": 1006.25	"F": 2}
{"v": 1	"t": 2614744	"P": 1007.5	"F": 1}
{"v": 1	"t": 2614764	"P": 1005.0	"F": 1}
{"v": 1	"t": 2614785	"P": 1000.75	"F": 1}
{"v": 1	"t": 2614805	"P": 1005.0	"F": 1}
{"v": 1	"t": 2614825	"P": 1010.5	"F": 2}
{"v": 1	"t": 2614845	"P": 1005.5	"F": 1}
{"v": 1	"t": 2614866	"P": 1000.75	"F": 2}
{"v": 1	"t": 2614886	"P": 1004.0	"F": 2	"C": 47.21	"D": 3249	"sn": 54091929832280	"file": "/data/device_log/data0000.out"}
{"v": 1	"t": 2614906	"P": 1006.5	"F": 2}
{"v": 1	"t": 2614927	"P": 1003.0	"F": 2}
{"v": 1	"t": 2614947	"P": 1002.0	"F": 1}
{"v": 1	"t": 2614967	"P": 1005.0	"F": 1}
{"v": 1	"t": 2614988	"P": 1008.0	"F": 1}
{"v": 1	"t": 2615008	"P": 1004.0	"F": 1}
{"v": 1	"t": 2615028	"P": 1003.75	"F": 1}
{"v": 1	"t": 2615049	"P": 1002.75	"F": 2}
{"v": 1	"t": 2615069	"P": 1006.5	"F": 1}
{"v": 1	"t": 2615089	"P": 1005.5	"F": 2}
{"v": 1	"t": 2615110	"P": 1002.75	"F": 2}
{"v": 1	"t": 2615130	"P": 1005.5	"F": 1}
{"v": 1	"t": 2615150	"P": 1005.5	"F": 1}
{"v": 1	"t": 2615171	"P": 1003.0	"F": 1}
{"v": 1	"t": 2615191	"P": 1004.75	"F": 2}
{"v": 1	"t": 2615211	"P": 1004.75	"F": 1}
{"v": 1	"t": 2615232	"P": 1004.75	"F": 1}
{"v": 1	"t": 2615252	"P": 1001.25	"F": 1}
{"v": 1	"t": 2615272	"P": 1002.5	"F": 1}
{"v": 1	"t": 2615293	"P": 1006.0	"F": 1}
{"v": 1	"t": 2615313	"P": 1006.5	"F": 2}
{"v": 1	"t": 2615333	"P": 1002.75	"F": 1}
{"v": 1	"t": 2615354	"P": 1004.25	"F": 1}
{"v": 1	"t": 2615374	"P": 1008.5	"F": 2}
{"v": 1	"t": 2615394	"P": 1006.0	"F": 1}
{"v": 1	"t": 2615414	"P": 1002.25	"F": 1}
{"v": 1	"t": 2615435	"P": 1003.25	"F": 2}
{"v": 1	"t": 2615455	"P": 1007.25	"F": 1}
{"v": 1	"t": 2615475	"P": 1005.0	"F": 1}
{"v": 1	"t": 2615496	"P": 1003.0	"F": 1}
{"v": 1	"t": 2615516	"P": 1002.5	"F": 2}
{"v": 1	"t": 2615536	"P": 1006.75	"F": 2}
{"v": 1	"t": 2615557	"P": 1006.0	"F": 1}
{"v": 1	"t": 2615577	"P": 1004.75	"F": 2}
{"v": 1	"t": 2615597	"P": 1003.0	"F": 1}
{"v": 1	"t": 2615618	"P": 1008.25	"F": 2}
{"v": 1	"t": 2615638	"P": 1006.75	"F": 1}
{"v": 1	"t": 2615658	"P": 1002.25	"F": 1}
{"v": 1	"t": 2615679	"P": 1002.5	"F": 1}
{"v": 1	"t": 2615699	"P": 1008.75	"F": 2}
{"v": 1	"t": 2615719	"P": 1001.5	"F": 1}
{"v": 1	"t": 2615740	"P": 1003.0	"F": 2}
{"v": 1	"t": 2615760	"P": 1008.0	"F": 1}
{"v": 1	"t": 2615780	"P": 1005.25	"F": 1}
{"v": 1	"t": 2615801	"P": 1000.75	"F": 2}
{"v": 1	"t": 2615821	"P": 1004.25	"F": 1}
{"v": 1	"t": 2615841	"P": 1009.0	"F": 1}
{"v": 1	"t": 2615862	"P": 1006.75	"F": 2}
{"v": 1	"t": 2615882	"P": 1004.0	"F": 1}
{"v": 1	"t": 2615902	"P": 1002.75	"F": 1	"C": 47.13	"D": 3249	"sn": 54091929832280	"file": "/data/device_log/data0000.out"}
{"v": 1	"t": 2615923	"P": 1008.0	"F": 1}
{"v": 1	"t": 2615943	"P": 1006.0	"F": 2}
{"v": 1	"t": 2615963	"P": 1002.5	"F": 1}
{"v": 1	"t": 2615983	"P": 1002.75	"F": 1}
{"v": 1	"t": 2616004	"P": 1007.25	"F": 1}
{"v": 1	"t": 2616024	"P": 1005.75	"F": 1}
{"v": 1	"t": 2616044	"P": 1003.5	"F": 1}
{"v": 1	"t": 2616065	"P": 1003.25	"F": 1}
{"v": 1	"t": 2616085	"P": 1008.25	"F": 1}
{"v": 1	"t": 2616105	"P": 1005.5	"F": 1}
{"v": 1	"t": 2616126	"P": 1002.75	"F": 1}
{"v": 1	"t": 2616146	"P": 1002.0	"F": 1}
{"v": 1	"t": 2616166	"P": 1008.5	"F": 1}
{"v": 1	"t": 2616187	"P": 1007.0	"F": 1}
{"v": 1	"t": 2616207	"P": 1003.5	"F": 1}
{"v": 1	"t": 2616227	"P": 1001.5	"F": 1}
{"v": 1	"t": 2616248	"P": 1006.5	"F": 1}
{"v": 1	"t": 2616268	"P": 1006.0	"F": 1}
{"v": 1	"t": 2616288	"P": 1003.25	"F": 1}
{"v": 1	"t": 2616309	"P": 1007.5	"F": 1}
{"v": 1	"t": 2616329	"P": 1004.75	"F": 1}
{"v": 1	"t": 2616349	"P": 1002.75	"F": 1}
{"v": 1	"t": 2616370	"P": 1003.0	"F": 1}
{"v": 1	"t": 2616390	"P": 1006.75	"F": 1}
{"v": 1	"t": 2616410	"P": 1005.25	"F": 2}
{"v": 1	"t": 2616431	"P": 1004.25	"F": 1}
{"v": 1	"t": 2616451	"P": 1001.75	"F": 1}
{"v": 1	"t": 2616471	"P": 1007.75	"F": 1}
{"v": 1	"t": 2616492	"P": 1007.0	"F": 1}
{"v": 1	"t": 2616512	"P": 1004.25	"F": 2}
{"v": 1	"t": 2616532	"P": 1002.75	"F": 1}
{"v": 1	"t": 2616552	"P": 1006.0	"F": 2}
{"v": 1	"t": 2616573	"P": 1007.25	"F": 1}
{"v": 1	"t": 2616593	"P": 1004.75	"F": 1}
{"v": 1	"t": 2616613	"P": 1000.0	"F": 1}
{"v": 1	"t": 2616634	"P": 1003.5	"F": 1}
{"v": 1	"t": 2616654	"P": 1006.5	"F": 2}
{"v": 1	"t": 2616674	"P": 1005.0	"F": 1}
{"v": 1	"t": 2616695	"P": 1001.5	"F": 1}
{"v": 1	"t": 2616715	"P": 1005.0	"F": 2}
{"v": 1	"t": 2616735	"P": 1007.25	"F": 2}
{"v": 1	"t": 2616756	"P": 1003.5	"F": 2}
{"v": 1	"t": 2616776	"P": 1000.25	"F": 2}
{"v": 1	"t": 2616796	"P": 1005.25	"F": 2}
{"v": 1	"t": 2616817	"P": 1007.0	"F": 2}
{"v": 1	"t": 2616837	"P": 1003.0	"F": 2}
{"v": 1	"t": 2616857	"P": 1005.25	"F": 2}
{"v": 1	"t": 2616878	"P": 1006.25	"F": 2}
{"v": 1	"t": 2616898	"P": 1002.5	"F": 2}
{"v": 1	"t": 2616918	"P": 1001.5	"F": 2	"C": 47.185	"D": 3248	"sn": 54091929832280	"file": "/data/device_log/data0000.out"}
{"v": 1	"t": 2616939	"P": 1005.75	"F": 2}
{"v": 1	"t": 2616959	"P": 1007.25	"F": 2}
{"v": 1	"t": 2616979	"P": 1003.0	"F": 2}
{"v": 1	"t": 2617000	"P": 1002.25	"F": 2}
{"v": 1	"t": 2617020	"P": 1004.5	"F": 1}
{"v": 1	"t": 2617040	"P": 1005.75	"F": 2}
{"v": 1	"t": 2617061	"P": 1004.5	"F": 1}
{"v": 1	"t": 2617081	"P": 1003.75	"F": 2}
{"v": 1	"t": 2617101	"P": 1006.5	"F": 1}
{"v": 1	"t": 2617122	"P": 1007.25	"F": 1}
{"v": 1	"t": 2617142	"P": 1003.75	"F": 2}
{"v": 1	"t": 2617162	"P": 1000.5	"F": 1}
{"v": 1	"t": 2617182	"P": 1006.75	"F": 2}
{"v": 1	"t": 2617203	"P": 1006.25	"F": 2}
{"v": 1	"t": 2617223	"P": 1006.0	"F": 2}
{"v": 1	"t": 2617243	"P": 1000.0	"F": 1}
{"v": 1	"t": 2617264	"P": 1005.5	"F": 2}
{"v": 1	"t": 2617284	"P": 1007.25	"F": 1}
{"v": 1	"t": 2617304	"P": 1005.0	"F": 2}
{"v": 1	"t": 2617325	"P": 1001.5	"F": 2}
{"v": 1	"t": 2617345	"P": 1005.75	"F": 1}
{"v": 1	"t": 2617365	"P": 1008.25	"F": 1}
{"v": 1	"t": 2617386	"P": 1002.5	"F": 1}
{"v": 1	"t": 2617406	"P": 1004.25	"F": 1}
{"v": 1	"t": 2617427	"P": 1005.25	"F": 1}
{"v": 1	"t": 2617447	"P": 1002.5	"F": 1}
{"v": 1	"t": 2617468	"P": 1006.0	"F": 2}
{"v": 1	"t": 2617488	"P": 1005.0	"F": 2}
{"v": 1	"t": 2617509	"P": 1001.5	"F": 2}
{"v": 1	"t": 2617529	"P": 1007.25	"F": 1}
{"v": 1	"t": 2617549	"P": 1004.25	"F": 2}
{"v": 1	"t": 2617570	"P": 1004.75	"F": 2}
{"v": 1	"t": 2617590	"P": 1005.0	"F": 1}
{"v": 1	"t": 2617611	"P": 1003.5	"F": 2}
{"v": 1	"t": 2617631	"P": 1003.25	"F": 2}
{"v": 1	"t": 2617651	"P": 1008.25	"F": 1}
{"v": 1	"t": 2617672	"P": 1007.0	"F": 2}
{"v": 1	"t": 2617692	"P": 1003.0	"F": 2}
{"v": 1	"t": 2617712	"P": 1001.0	"F": 1}
{"v": 1	"t": 2617732	"P": 1007.5	"F": 1}
{"v": 1	"t": 2617753	"P": 1006.5	"F": 1}
{"v": 1	"t": 2617773	"P": 1003.0	"F": 1}
{"v": 1	"t": 2617793	"P": 1000.25	"F": 1}
{"v": 1	"t": 2617814	"P": 1007.0	"F": 1}
{"v": 1	"t": 2617834	"P": 1007.25	"F": 1}
{"v": 1	"t": 2617854	"P": 1003.75	"F": 1}
{"v": 1	"t": 2617875	"P": 999.75	"F": 2}
{"v": 1	"t": 2617895	"P": 1005.5	"F": 1}
{"v": 1	"t": 2617915	"P": 1005.5	"F": 1}
{"v": 1	"t": 2617935	"P": 1004.75	"F": 1	"C": 47.22	"D": 3248	"sn": 54091929832280	"file": "/data/device_log/data0000.out"}
{"v": 1	"t": 2617956	"P": 1001.75	"F": 2}
{"v": 1	"t": 2617976	"P": 1005.0	"F": 2}
{"v": 1	"t": 2617996	"P": 1007.0	"F": 1}
{"v": 1	"t": 2618017	"P": 1003.75	"F": 1}
{"v": 1	"t": 2618037	"P": 1002.75	"F": 2}
{"v": 1	"t": 2618057	"P": 1005.5	"F": 1}
{"v": 1	"t": 2618078	"P": 1006.5	"F": 2}
{"v": 1	"t": 2618098	"P": 1003.75	"F": 1}
{"v": 1	"t": 2618119	"P": 1002.75	"F": 2}
{"v": 1	"t": 2618139	"P": 1008.25	"F": 1}
{"v": 1	"t": 2618159	"P": 1004.5	"F": 1}
{"v": 1	"t": 2618180	"P": 1004.0	"F": 1}
{"v": 1	"t": 2618200	"P": 1008.5	"F": 1}
{"v": 1	"t": 2618220	"P": 1006.75	"F": 2}
{"v": 1	"t": 2618241	"P": 1002.75	"F": 1}
{"v": 1	"t": 2618261	"P": 1001.75	"F": 2}
{"v": 1	"t": 2618281	"P": 1007.75	"F": 2}
{"v": 1	"t": 2618302	"P": 1004.25	"F": 2}
{"v": 1	"t": 2618322	"P": 1004.75	"F": 2}
{"v": 1	"t": 2618342	"P": 999.75	"F": 2}
{"v": 1	"t": 2618362	"P": 1007.0	"F": 1}
{"v": 1	"t": 2618383	"P": 1007.5	"F": 2}
{"v": 1	"t": 2618403	"P": 1004.5	"F": 2}
{"v": 1	"t": 2618423	"P": 1002.0	"F": 2}
{"v": 1	"t": 2618444	"P": 1005.5	"F": 2}
{"v": 1	"t": 2618464	"P": 1006.25	"F": 2}
{"v": 1	"t": 2618484	"P": 1006.0	"F": 1}
{"v": 1	"t": 2618505	"P": 1002.75	"F": 2}
{"v": 1	"t": 2618525	"P": 1005.5	"F": 2}
{"v": 1	"t": 2618545	"P": 1009.0	"F": 1}
{"v": 1	"t": 2618565	"P": 1005.75	"F": 2}
{"v": 1	"t": 2618586	"P": 999.75	"F": 1}
{"v": 1	"t": 2618606	"P": 1003.0	"F": 1}
{"v": 1	"t": 2618626	"P": 1008.0	"F": 2}
{"v": 1	"t": 2618647	"P": 1005.5	"F": 2}
{"v": 1	"t": 2618667	"P": 1003.25	"F": 1}
{"v": 1	"t": 2618688	"P": 1008.5	"F": 1}
{"v": 1	"t": 2618708	"P": 1003.25	"F": 2}
{"v": 1	"t": 2618728	"P": 1002.75	"F": 1}
{"v": 1	"t": 2618749	"P": 1007.0	"F": 1}
{"v": 1	"t": 2618769	"P": 1005.0	"F": 2}
{"v": 1	"t": 2618789	"P": 1003.75	"F": 2}
{"v": 1	"t": 2618810	"P": 1003.0	"F": 1}
{"v": 1	"t": 2618830	"P": 1006.0	"F": 2}
{"v": 1	"t": 2618850	"P": 1009.0	"F": 2}
{"v": 1	"t": 2618871	"P": 1004.25	"F": 1}
{"v": 1	"t": 2618891	"P": 1002.0	"F": 2}
{"v": 1	"t": 2618911	"P": 1005.75	"F": 2}
{"v": 1	"t": 2618931	"P": 1008.5	"F": 2}
{"v": 1	"t": 2618952	"P": 1005.25	"F": 1	"C": 47.17	"D": 3248	"sn": 54091929832280	"file": "/data/device_log/data0000.out"}
{"v": 1	"t": 2618972	"P": 1001.75	"F": 1}
{"v": 1	"t": 2618992	"P": 1006.25	"F": 2}
{"v": 1	"t": 2619013	"P": 1008.0	"F": 1}
{"v": 1	"t": 2619033	"P": 1004.75	"F": 2}
{"v": 1	"t": 2619053	"P": 1000.5	"F": 1}
{"v": 1	"t": 2619074	"P": 1004.0	"F": 2}
{"v": 1	"t": 2619094	"P": 1010.0	"F": 1}
{"v": 1	"t": 2619114	"P": 1004.5	"F": 2}
{"v": 1	"t": 2619135	"P": 1001.5	"F": 1}
{"v": 1	"t": 2619155	"P": 1003.25	"F": 1}
{"v": 1	"t": 2619175	"P": 1007.75	"F": 2}
{"v": 1	"t": 2619195	"P": 1003.25	"F": 2}
{"v": 1	"t": 2619216	"P": 1001.25	"F": 1}
{"v": 1	"t": 2619236	"P": 1007.5	"F": 1}
{"v": 1	"t": 2619257	"P": 1006.25	"F": 2}
{"v": 1	"t": 2619277	"P": 1002.75	"F": 2}
{"v": 1	"t": 2619298	"P": 1007.0	"F": 2}
{"v": 1	"t": 2619318	"P": 1005.0	"F": 1}
{"v": 1	"t": 2619338	"P": 1003.25	"F": 1}
{"v": 1	"t": 2619358	"P": 1001.5	"F": 2}
{"v": 1	"t": 2619379	"P": 1005.5	"F": 1}
{"v": 1	"t": 2619399	"P": 1006.0	"F": 2}
{"v": 1	"t": 2619419	"P": 1003.25	"F": 1}
{"v": 1	"t": 2619440	"P": 1001.25	"F": 2}
{"v": 1	"t": 2619460	"P": 1007.25	"F": 2}
{"v": 1	"t": 2619480	"P": 1006.25	"F": 1}
{"v": 1	"t": 2619501	"P": 1003.5	"F": 2}
{"v": 1	"t": 2619521	"P": 1001.5	"F": 1}
{"v": 1	"t": 2619541	"P": 1003.5	"F": 1}
{"v": 1	"t": 2619561	"P": 1007.0	"F": 1}
{"v": 1	"t": 2619582	"P": 1004.75	"F": 2}
{"v": 1	"t": 2619602	"P": 1000.75	"F": 2}
{"v": 1	"t": 2619622	"P": 1005.75	"F": 2}
{"v": 1	"t": 2619643	"P": 1009.0	"F": 1}
{"v": 1	"t": 2619663	"P": 1004.5	"F": 2}
{"v": 1	"t": 2619683	"P": 1002.0	"F": 2}
{"v": 1	"t": 2619704	"P": 1003.25	"F": 2}
{"v": 1	"t": 2619724	"P": 1009.25	"F": 1}
{"v": 1	"t": 2619744	"P": 1003.5	"F": 2}
{"v": 1	"t": 2619764	"P": 1001.75	"F": 1}
{"v": 1	"t": 2619785	"P": 1002.0	"F": 1}
{"v": 1	"t": 2619805	"P": 1007.5	"F": 2}
{"v": 1	"t": 2619826	"P": 1002.25	"F": 1}
{"v": 1	"t": 2619846	"P": 1003.75	"F": 1}
{"v": 1	"t": 2619866	"P": 1007.0	"F": 1}
{"v": 1	"t": 2619887	"P": 1005.0	"F": 1}
{"v": 1	"t": 2619907	"P": 1002.25	"F": 1}
{"v": 1	"t": 2619927	"P": 1001.75	"F": 1}
{"v": 1	"t": 2619948	"P": 1007.25	"F": 1}
{"v": 1	"t": 2619968	"P": 1006.5	"F": 1	"C": 47.205	"D": 3248	"sn": 54091929832280	"file": "/data/device_log/data0000.out"}
{"v": 1	"t": 2619988	"P": 1001.75	"F": 2}
{"v": 1	"t": 2620009	"P": 1003.0	"F": 1}
{"v": 1	"t": 2620029	"P": 1006.75	"F": 1}
{"v": 1	"t": 2620049	"P": 1004.5	"F": 2}
{"v": 1	"t": 2620069	"P": 1002.75	"F": 1}
{"v": 1	"t": 2620090	"P": 1003.5	"F": 1}
{"v": 1	"t": 2620110	"P": 1006.25	"F": 2}
{"v": 1	"t": 2620130	"P": 1005.0	"F": 1}
{"v": 1	"t": 2620151	"P": 1002.0	"F": 2}
{"v": 1	"t": 2620171	"P": 1002.0	"F": 1}
{"v": 1	"t": 2620191	"P": 1007.75	"F": 2}
{"v": 1	"t": 2620212	"P": 1006.75	"F": 2}
{"v": 1	"t": 2620232	"P": 1003.5	"F": 2}
{"v": 1	"t": 2620252	"P": 1001.75	"F": 2}
{"v": 1	"t": 2620272	"P": 1006.5	"F": 2}
{"v": 1	"t": 2620293	"P": 1007.5	"F": 1}
{"v": 1	"t": 2620313	"P": 1003.25	"F": 2}
{"v": 1	"t": 2620333	"P": 1001.25	"F": 1}
{"v": 1	"t": 2620354	"P": 1007.5	"F": 1}
{"v": 1	"t": 2620374	"P": 1004.5	"F": 2}
{"v": 1	"t": 2620395	"P": 1001.5	"F": 2}
{"v": 1	"t": 2620415	"P": 1007.25	"F": 2}
{"v": 1	"t": 2620435	"P": 1004.75	"F": 1}
{"v": 1	"t": 2620456	"P": 1003.25	"F": 1}
{"v": 1	"t": 2620476	"P": 1002.75	"F": 1}
{"v": 1	"t": 2620496	"P": 1007.25	"F": 2}
{"v": 1	"t": 2620517	"P": 1004.75	"F": 1}
{"v": 1	"t": 2620537	"P": 1001.25	"F": 1}
{"v": 1	"t": 2620557	"P": 1001.5	"F": 1}
{"v": 1	"t": 2620577	"P": 1007.0	"F": 1}
{"v": 1	"t": 2620598	"P": 1007.25	"F": 1}
{"v": 1	"t": 2620618	"P": 1002.75	"F": 1}
{"v": 1	"t": 2620638	"P": 1000.5	"F": 1}
{"v": 1	"t": 2620659	"P": 1007.25	"F": 1}
{"v": 1	"t": 2620679	"P": 1005.25	"F": 1}
{"v": 1	"t": 2620699	"P": 1003.25	"F": 1}
{"v": 1	"t": 2620720	"P": 1000.75	"F": 1}
{"v": 1	"t": 2620740	"P": 1005.25	"F": 1}
{"v": 1	"t": 2620760	"P": 1009.25	"F": 2}
{"v": 1	"t": 2620781	"P": 1003.5	"F": 2}
{"v": 1	"t": 2620801	"P": 1000.75	"F": 1}
{"v": 1	"t": 2620821	"P": 1006.0	"F": 2}
{"v": 1	"t": 2620841	"P": 1009.0	"F": 1}
{"v": 1	"t": 2620862	"P": 1005.0	"F": 1}
{"v": 1	"t": 2620882	"P": 1002.75	"F": 1}
{"v": 1	"t": 2620902	"P": 1004.5	"F": 1}
{"v": 1	"t": 2620923	"P": 1007.25	"F": 2}
{"v": 1	"t": 2620943	"P": 1000.75	"F": 2}
{"v": 1	"t": 2620964	"P": 1004.75	"F": 1}
{"v": 1	"t": 2620984	"P": 1004.75	"F": 2	"C": 47.19	"D": 3248	"sn": 54091929832280	"file": "/data/device_log/data0000.out"}
{"v": 1	"t": 2621005	"P": 1001.25	"F": 2}
{"v": 1	"t": 2621025	"P": 1006.0	"F": 2}
{"v": 1	"t": 2621046	"P": 1003.5	"F": 2}
{"v": 1	"t": 2621066	"P": 1006.5	"F": 2}
{"v": 1	"t": 2621087	"P": 1006.25	"F": 1}
{"v": 1	"t": 2621107	"P": 1002.0	"F": 1}
{"v": 1	"t": 2621127	"P": 1001.75	"F": 1}
{"v": 1	"t": 2621148	"P": 1006.0	"F": 1}
{"v": 1	"t": 2621168	"P": 1005.75	"F": 2}
{"v": 1	"t": 2621188	"P": 1003.0	"F": 1}
{"v": 1	"t": 2621208	"P": 1000.5	"F": 2}
{"v": 1	"t": 2621229	"P": 1008.0	"F": 2}
{"v": 1	"t": 2621249	"P": 1004.75	"F": 1}
{"v": 1	"t": 2621269	"P": 1003.0	"F": 2}
{"v": 1	"t": 2621290	"P": 1000.75	"F": 1}
{"v": 1	"t": 2621310	"P": 1007.5	"F": 1}
{"v": 1	"t": 2621330	"P": 1007.0	"F": 2}
{"v": 1	"t": 2621351	"P": 1004.75	"F": 2}
{"v": 1	"t": 2621371	"P": 1001.5	"F": 2}
{"v": 1	"t": 2621391	"P": 1006.75	"F": 1}
{"v": 1	"t": 2621412	"P": 1006.5	"F": 1}
{"v": 1	"t": 2621432	"P": 1004.25	"F": 1}
{"v": 1	"t": 2621452	"P": 1000.5	"F": 1}
{"v": 1	"t": 2621472	"P": 1006.25	"F": 2}
{"v": 1	"t": 2621493	"P": 1007.75	"F": 1}
{"v": 1	"t": 2621513	"P": 1004.25	"F": 2}
{"v": 1	"t": 2621533	"P": 1002.5	"F": 2}
{"v": 1	"t": 2621554	"P": 1005.25	"F": 1}
{"v": 1	"t": 2621574	"P": 1006.75	"F": 1}
{"v": 1	"t": 2621595	"P": 1002.75	"F": 2}
{"v": 1	"t": 2621615	"P": 1007.0	"F": 2}
{"v": 1	"t": 2621635	"P": 1006.0	"F": 1}
{"v": 1	"t": 2621656	"P": 1003.25	"F": 1}
{"v": 1	"t": 2621676	"P": 1000.25	"F": 1}
{"v": 1	"t": 2621696	"P": 1008.0	"F": 1}
{"v": 1	"t": 2621717	"P": 1005.75	"F": 1}
{"v": 1	"t": 2621737	"P": 1006.0	"F": 1}
{"v": 1	"t": 2621757	"P": 1000.0	"F": 2}
{"v": 1	"t": 2621777	"P": 1005.25	"F": 1}
{"v": 1	"t": 2621798	"P": 1007.5	"F": 1}
{"v": 1	"t": 2621818	"P": 1005.75	"F": 1}
{"v": 1	"t": 2621838	"P": 1002.25	"F": 1}
{"v": 1	"t": 2621859	"P": 1003.75	"F": 2}
{"v": 1	"t": 2621879	"P": 1008.25	"F": 1}
{"v": 1	"t": 2621899	"P": 1006.25	"F": 2}
{"v": 1	"t": 2621920	"P": 1002.75	"F": 2}
{"v": 1	"t": 2621940	"P": 1004.75	"F": 2}
{"v": 1	"t": 2621960	"P": 1007.25	"F": 1}
{"v": 1	"t": 2621980	"P": 1004.75	"F": 2}
{"v": 1	"t": 2622001	"P": 1000.5	"F": 1	"C": 47.18	"D": 3248	"sn": 54091929832280	"file": "/data/device_log/data0000.out"}
{"v": 1	"t": 2622035	"P": 1008.0	"F": 2}
{"v": 1	"t": 2622056	"P": 1002.0	"F": 2}
{"v": 1	"t": 2622076	"P": 1005.0	"F": 2}
{"v": 1	"t": 2622097	"P": 1004.75	"F": 2}
{"v": 1	"t": 2622117	"P": 1003.75	"F": 2}
{"v": 1	"t": 2622138	"P": 1007.75	"F": 2}
{"v": 1	"t": 2622158	"P": 1007.0	"F": 2}
{"v": 1	"t": 2622179	"P": 1002.5	"F": 1}
{"v": 1	"t": 2622199	"P": 1007.0	"F": 2}
{"v": 1	"t": 2622219	"P": 1004.25	"F": 2}
{"v": 1	"t": 2622239	"P": 1000.5	"F": 1}
{"v": 1	"t": 2622260	"P": 1002.25	"F": 2}
{"v": 1	"t": 2622280	"P": 1008.0	"F": 2}
{"v": 1	"t": 2622300	"P": 1004.75	"F": 1}
{"v": 1	"t": 2622321	"P": 1004.25	"F": 2}
{"v": 1	"t": 2622341	"P": 1001.5	"F": 2}
{"v": 1	"t": 2622361	"P": 1007.0	"F": 1}
{"v": 1	"t": 2622382	"P": 1007.25	"F": 1}
{"v": 1	"t": 2622402	"P": 1003.0	"F": 1}
{"v": 1	"t": 2622422	"P": 1003.0	"F": 2}
{"v": 1	"t": 2622442	"P": 1007.75	"F": 2}
{"v": 1	"t": 2622463	"P": 1005.25	"F": 1}
{"v": 1	"t": 2622483	"P": 1001.5	"F": 1}
{"v": 1	"t": 2622503	"P": 1001.5	"F": 2}
{"v": 1	"t": 2622524	"P": 1008.0	"F": 2}
{"v": 1	"t": 2622544	"P": 1005.75	"F": 1}
{"v": 1	"t": 2622564	"P": 1003.75	"F": 2}
{"v": 1	"t": 2622585	"P": 1003.25	"F": 1}
{"v": 1	"t": 2622605	"P": 1005.75	"F": 1}
{"v": 1	"t": 2622625	"P": 1006.75	"F": 1}
{"v": 1	"t": 2622646	"P": 1004.75	"F": 1}
{"v": 1	"t": 2622666	"P": 1001.25	"F": 1}
{"v": 1	"t": 2622686	"P": 1005.25	"F": 2}
{"v": 1	"t": 2622707	"P": 1006.5	"F": 2}
{"v": 1	"t": 2622727	"P": 1001.75	"F": 1}
{"v": 1	"t": 2622747	"P": 1006.25	"F": 2}
{"v": 1	"t": 2622768	"P": 1007.75	"F": 2}
{"v": 1	"t": 2622788	"P": 1001.5	"F": 1}
{"v": 1	"t": 2622808	"P": 1002.75	"F": 1}
{"v": 1	"t": 2622829	"P": 1007.0	"F": 2}
{"v": 1	"t": 2622849	"P": 1006.0	"F": 1}
{"v": 1	"t": 2622869	"P": 1003.25	"F": 2}
{"v": 1	"t": 2622890	"P": 1001.25	"F": 2}
{"v": 1	"t": 2622910	"P": 1006.25	"F": 2}
{"v": 1	"t": 2622930	"P": 1007.25	"F": 2}
{"v": 1	"t": 2622951	"P": 1002.0	"F": 2}
{"v": 1	"t": 2622971	"P": 1001.75	"F": 1}
{"v": 1	"t": 2622991	"P": 1005.5	"F": 2}
{"v": 1	"t": 2623011	"P": 1008.0	"F": 1}
{"v": 1	"t": 2623032	"P": 1003.5	"F": 2	"C": 47.195	"D": 3248	"sn": 54091929832280	"file": "/data/device_log/data0000.out"}
{"v": 1	"t": 2623052	"P": 1002.75	"F": 2}
{"v": 1	"t": 2623072	"P": 1006.0	"F": 1}
{"v": 1	"t": 2623093	"P": 1007.25	"F": 2}
{"v": 1	"t": 2623113	"P": 1005.0	"F": 2}
{"v": 1	"t": 2623133	"P": 1000.75	"F": 2}
{"v": 1	"t": 2623154	"P": 1005.25	"F": 1}
{"v": 1	"t": 2623174	"P": 1007.0	"F": 2}
{"v": 1	"t": 2623194	"P": 1006.25	"F": 2}
{"v": 1	"t": 2623215	"P": 1001.75	"F": 2}
{"v": 1	"t": 2623235	"P": 1005.0	"F": 1}
{"v": 1	"t": 2623255	"P": 1008.25	"F": 2}
{"v": 1	"t": 2623276	"P": 1004.25	"F": 2}
{"v": 1	"t": 2623296	"P": 1005.25	"F": 1}
{"v": 1	"t": 2623317	"P": 1008.0	"F": 2}
{"v": 1	"t": 2623337	"P": 1003.75	"F": 1}
{"v": 1	"t": 2623357	"P": 1002.75	"F": 1}
{"v": 1	"t": 2623378	"P": 1006.5	"F": 1}
{"v": 1	"t": 2623398	"P": 1006.25	"F": 1}
{"v": 1	"t": 2623418	"P": 1003.5	"F": 1}
{"v": 1	"t": 2623438	"P": 1002.5	"F": 1}
{"v": 1	"t": 2623459	"P": 1007.25	"F": 2}
{"v": 1	"t": 2623479	"P": 1008.5	"F": 1}
{"v": 1	"t": 2623499	"P": 1003.0	"F": 1}
{"v": 1	"t": 2623520	"P": 1003.25	"F": 1}
{"v": 1	"t": 2623540	"P": 1005.25	"F": 1}
{"v": 1	"t": 2623560	"P": 1006.75	"F": 1}
{"v": 1	"t": 2623580	"P": 1004.25	"F": 1}
{"v": 1	"t": 2623601	"P": 1002.25	"F": 2}
{"v": 1	"t": 2623621	"P": 1004.25	"F": 1}
{"v": 1	"t": 2623641	"P": 1007.25	"F": 2}
{"v": 1	"t": 2623662	"P": 1005.25	"F": 1}
{"v": 1	"t": 2623682	"P": 1003.25	"F": 1}
{"v": 1	"t": 2623702	"P": 1004.75	"F": 1}
{"v": 1	"t": 2623723	"P": 1007.5	"F": 1}
{"v": 1	"t": 2623743	"P": 1004.0	"F": 1}
{"v": 1	"t": 2623763	"P": 1000.75	"F": 1}
{"v": 1	"t": 2623784	"P": 1003.5	"F": 1}
{"v": 1	"t": 2623804	"P": 1009.0	"F": 1}
{"v": 1	"t": 2623824	"P": 1005.75	"F": 1}
{"v": 1	"t": 2623845	"P": 999.75	"F": 2}
{"v": 1	"t": 2623865	"P": 1006.5	"F": 2}
{"v": 1	"t": 2623886	"P": 1005.0	"F": 1}
{"v": 1	"t": 2623906	"P": 1001.5	"F": 1}
{"v": 1	"t": 2623926	"P": 1005.25	"F": 1}
{"v": 1	"t": 2623946	"P": 1008.25	"F": 1}
{"v": 1	"t": 2623967	"P": 1004.5	"F": 2}
{"v": 1	"t": 2623987	"P": 1000.75	"F": 1}
{"v": 1	"t": 2624007	"P": 1003.25	"F": 2}
{"v": 1	"t": 2624028	"P": 1007.75	"F": 2}
{"v": 1	"t": 2624048	"P": 1006.0	"F": 1	"C": 47.185	"D": 3248	"sn": 54091929832280	"file": "/data/device_log/data0000.out"}
{"v": 1	"t": 2624068	"P": 1002.5	"F": 1}
{"v": 1	"t": 2624089	"P": 1004.25	"F": 2}
{"v": 1	"t": 2624109	"P": 1006.75	"F": 2}
{"v": 1	"t": 2624129	"P": 1005.5	"F": 1}
{"v": 1	"t": 2624150	"P": 1002.75	"F": 1}
{"v": 1	"t": 2624170	"P": 1002.5	"F": 2}
{"v": 1	"t": 2624190	"P": 1009.5	"F": 1}
{"v": 1	"t": 2624210	"P": 1005.5	"F": 2}
{"v": 1	"t": 2624231	"P": 1002.75	"F": 2}
{"v": 1	"t": 2624251	"P": 1002.5	"F": 2}
{"v": 1	"t": 2624271	"P": 1007.25	"F": 2}
{"v": 1	"t": 2624292	"P": 1003.75	"F": 2}
{"v": 1	"t": 2624312	"P": 1004.0	"F": 1}
{"v": 1	"t": 2624332	"P": 1003.5	"F": 1}
{"v": 1	"t": 2624353	"P": 1006.25	"F": 2}
{"v": 1	"t": 2624373	"P": 1006.25	"F": 1}
{"v": 1	"t": 2624394	"P": 1006.25	"F": 2}
{"v": 1	"t": 2624414	"P": 1007.25	"F": 1}
{"v": 1	"t": 2624435	"P": 1001.25	"F": 1}
{"v": 1	"t": 2624455	"P": 1006.5	"F": 1}
{"v": 1	"t": 2624476	"P": 1005.75	"F": 1}
{"v": 1	"t": 2624496	"P": 1003.0	"F": 2}
{"v": 1	"t": 2624517	"P": 1005.25	"F": 2}
{"v": 1	"t": 2624537	"P": 1002.0	"F": 2}
{"v": 1	"t": 2624557	"P": 1004.25	"F": 1}
{"v": 1	"t": 2624578	"P": 1005.5	"F": 2}
{"v": 1	"t": 2624598	"P": 1002.5	"F": 2}
{"v": 1	"t": 2624619	"P": 1004.0	"F": 1}
{"v": 1	"t": 2624639	"P": 1009.0	"F": 2}
{"v": 1	"t": 2624659	"P": 1006.0	"F": 2}
{"v": 1	"t": 2624679	"P": 1002.75	"F": 2}
{"v": 1	"t": 2624700	"P": 1002.0	"F": 1}
{"v": 1	"t": 2624720	"P": 1008.25	"F": 1}
{"v": 1	"t": 2624740	"P": 1006.5	"F": 2}
{"v": 1	"t": 2624761	"P": 1001.25	"F": 1}
{"v": 1	"t": 2624781	"P": 1001.75	"F": 1}
{"v": 1	"t": 2624801	"P": 1006.0	"F": 1}
{"v": 1	"t": 2624822	"P": 1006.75	"F": 2}
{"v": 1	"t": 2624842	"P": 1004.25	"F": 2}
{"v": 1	"t": 2624862	"P": 1000.5	"F": 1}
{"v": 1	"t": 2624882	"P": 1006.75	"F": 2}
{"v": 1	"t": 2624903	"P": 1006.75	"F": 1}
{"v": 1	"t": 2624923	"P": 1005.0	"F": 2}
{"v": 1	"t": 2624943	"P": 1002.0	"F": 2}
{"v": 1	"t": 2624964	"P": 1005.0	"F": 1}
{"v": 1	"t": 2624984	"P": 1005.75	"F": 2}
{"v": 1	"t": 2625004	"P": 1004.75	"F": 1}
{"v": 1	"t": 2625025	"P": 1001.0	"F": 1}
{"v": 1	"t": 2625045	"P": 1006.25	"F": 2}
{"v": 1	"t": 2625065	"P": 1007.25	"F": 2	"C": 47.17	"D": 3248	"sn": 54091929832280	"file": "/data/device_log/data0000.out"}
{"v": 1	"t": 2625086	"P": 1003.25	"F": 1}
{"v": 1	"t": 2625106	"P": 1004.0	"F": 1}
{"v": 1	"t": 2625127	"P": 1005.75	"F": 2}
{"v": 1	"t": 2625147	"P": 1002.5	"F": 2}
{"v": 1	"t": 2625167	"P": 1004.75	"F": 2}
{"v": 1	"t": 2625188	"P": 1007.75	"F": 1}
{"v": 1	"t": 2625208	"P": 1005.0	"F": 1}
{"v": 1	"t": 2625228	"P": 1003.0	"F": 2}
{"v": 1	"t": 2625249	"P": 1001.75	"F": 1}
{"v": 1	"t": 2625269	"P": 1008.25	"F": 2}
{"v": 1	"t": 2625289	"P": 1006.25	"F": 1}
{"v": 1	"t": 2625309	"P": 1000.5	"F": 1}
{"v": 1	"t": 2625330	"P": 1001.5	"F": 2}
{"v": 1	"t": 2625350	"P": 1008.75	"F": 1}
{"v": 1	"t": 2625370	"P": 1007.75	"F": 2}
{"v": 1	"t": 2625391	"P": 1001.25	"F": 1}
{"v": 1	"t": 2625411	"P": 999.5	"F": 1}
{"v": 1	"t": 2625431	"P": 1006.5	"F": 2}
{"v": 1	"t": 2625452	"P": 1006.5	"F": 2}
{"v": 1	"t": 2625472	"P": 1004.5	"F": 1}
{"v": 1	"t": 2625492	"P": 1001.25	"F": 1}
{"v": 1	"t": 2625512	"P": 1004.25	"F": 2}
{"v": 1	"t": 2625533	"P": 1007.25	"F": 1}
{"v": 1	"t": 2625553	"P": 1004.5	"F": 1}
{"v": 1	"t": 2625573	"P": 1003.0	"F": 2}
{"v": 1	"t": 2625594	"P": 1005.5	"F": 1}
{"v": 1	"t": 2625614	"P": 1007.0	"F": 1}
{"v": 1	"t": 2625634	"P": 1004.25	"F": 2}
{"v": 1	"t": 2625655	"P": 1002.5	"F": 2}
{"v": 1	"t": 2625675	"P": 1006.0	"F": 1}
{"v": 1	"t": 2625696	"P": 1002.0	"F": 1}
{"v": 1	"t": 2625716	"P": 999.5	"F": 1}
{"v": 1	"t": 2625736	"P": 1007.0	"F": 2}
{"v": 1	"t": 2625756	"P": 1005.5	"F": 2}
{"v": 1	"t": 2625777	"P": 1003.5	"F": 1}
{"v": 1	"t": 2625797	"P": 999.75	"F": 1}
{"v": 1	"t": 2625817	"P": 1004.0	"F": 1}
{"v": 1	"t": 2625838	"P": 1008.5	"F": 1}
{"v": 1	"t": 2625858	"P": 1005.75	"F": 1}
{"v": 1	"t": 2625878	"P": 1003.5	"F": 2}
{"v": 1	"t": 2625899	"P": 1003.5	"F": 2}
{"v": 1	"t": 2625919	"P": 1008.5	"F": 1}
{"v": 1	"t": 2625939	"P": 1005.5	"F": 1}
{"v": 1	"t": 2625959	"P": 1002.5	"F": 2}
{"v": 1	"t": 2625980	"P": 1002.25	"F": 2}
{"v": 1	"t": 2626000	"P": 1008.25	"F": 1}
{"v": 1	"t": 2626020	"P": 1005.25	"F": 1}
{"v": 1	"t": 2626041	"P": 1002.0	"F": 1}
{"v": 1	"t": 2626061	"P": 1003.75	"F": 1}
{"v": 1	"t": 2626081	"P": 1008.25	"F": 1	"C": 47.225	"D": 3247	"sn": 54091929832280	"file": "/data/device_log/data0000.out"}
{"v": 1	"t": 2626102	"P": 1006.25	"F": 1}
{"v": 1	"t": 2626122	"P": 1004.5	"F": 1}
{"v": 1	"t": 2626142	"P": 1003.0	"F": 1}
{"v": 1	"t": 2626163	"P": 1007.25	"F": 1}
{"v": 1	"t": 2626183	"P": 1007.0	"F": 1}
{"v": 1	"t": 2626203	"P": 1002.75	"F": 1}
{"v": 1	"t": 2626224	"P": 1007.0	"F": 1}
{"v": 1	"t": 2626244	"P": 1005.25	"F": 1}
{"v": 1	"t": 2626265	"P": 1002.0	"F": 2}
{"v": 1	"t": 2626285	"P": 1006.75	"F": 2}
{"v": 1	"t": 2626305	"P": 1007.5	"F": 1}
{"v": 1	"t": 2626325	"P": 1002.25	"F": 1}
{"v": 1	"t": 2626346	"P": 1003.25	"F": 1}
{"v": 1	"t": 2626366	"P": 1005.25	"F": 2}
{"v": 1	"t": 2626386	"P": 1008.5	"F": 1}
{"v": 1	"t": 2626407	"P": 1004.25	"F": 1}
{"v": 1	"t": 2626427	"P": 1001.5	"F": 1}
{"v": 1	"t": 2626447	"P": 1006.0	"F": 2}
{"v": 1	"t": 2626468	"P": 1005.75	"F": 1}
{"v": 1	"t": 2626488	"P": 1004.0	"F": 2}
{"v": 1	"t": 2626508	"P": 1001.5	"F": 1}
{"v": 1	"t": 2626529	"P": 1007.25	"F": 1}
{"v": 1	"t": 2626549	"P": 1005.5	"F": 1}
{"v": 1	"t": 2626569	"P": 1005.0	"F": 1}
{"v": 1	"t": 2626590	"P": 1001.25	"F": 2}
{"v": 1	"t": 2626610	"P": 1006.75	"F": 2}
{"v": 1	"t": 2626630	"P": 1007.0	"F": 1}
{"v": 1	"t": 2626651	"P": 1003.5	"F": 1}
{"v": 1	"t": 2626671	"P": 1000.75	"F": 2}
{"v": 1	"t": 2626691	"P": 1005.5	"F": 2}
{"v": 1	"t": 2626712	"P": 1006.75	"F": 1}
{"v": 1	"t": 2626732	"P": 1002.5	"F": 2}
{"v": 1	"t": 2626752	"P": 1004.0	"F": 1}
{"v": 1	"t": 2626773	"P": 1007.5	"F": 1}
{"v": 1	"t": 2626793	"P": 1005.5	"F": 1}
{"v": 1	"t": 2626814	"P": 1001.5	"F": 2}
{"v": 1	"t": 2626834	"P": 1006.25	"F": 1}
{"v": 1	"t": 2626854	"P": 1005.5	"F": 1}
{"v": 1	"t": 2626875	"P": 1002.5	"F": 1}
{"v": 1	"t": 2626895	"P": 1005.0	"F": 2}
{"v": 1	"t": 2626915	"P": 1007.75	"F": 1}
{"v": 1	"t": 2626935	"P": 1004.5	"F": 1}
{"v": 1	"t": 2626956	"P": 1001.25	"F": 2}
{"v": 1	"t": 2626976	"P": 1003.5	"F": 1}
{"v": 1	"t": 2626996	"P": 1007.75	"F": 1}
{"v": 1	"t": 2627017	"P": 1004.25	"F": 2}
{"v": 1	"t": 2627037	"P": 1001.75	"F": 1}
{"v": 1	"t": 2627057	"P": 1000.75	"F": 1}
{"v": 1	"t": 2627078	"P": 1007.75	"F": 1}
{"v": 1	"t": 2627098	"P": 1005.25	"F": 1	"C": 47.225	"D": 3247	"sn": 54091929832280	"file": "/data/device_log/data0000.out"}
{"v": 1	"t": 2627118	"P": 1004.0	"F": 2}
{"v": 1	"t": 2627139	"P": 1003.5	"F": 1}
{"v": 1	"t": 2627159	"P": 1009.5	"F": 2}
{"v": 1	"t": 2627179	"P": 1005.5	"F": 1}
{"v": 1	"t": 2627199	"P": 1002.5	"F": 1}
{"v": 1	"t": 2627220	"P": 1002.75	"F": 1}
{"v": 1	"t": 2627240	"P": 1007.25	"F": 2}
{"v": 1	"t": 2627260	"P": 1005.75	"F": 2}
{"v": 1	"t": 2627281	"P": 1004.0	"F": 1}
{"v": 1	"t": 2627301	"P": 1001.5	"F": 2}
{"v": 1	"t": 2627321	"P": 1006.25	"F": 1}
{"v": 1	"t": 2627342	"P": 1002.25	"F": 1}
{"v": 1	"t": 2627363	"P": 1007.75	"F": 1}
{"v": 1	"t": 2627383	"P": 1004.25	"F": 2}
{"v": 1	"t": 2627403	"P": 1002.75	"F": 1}
{"v": 1	"t": 2627424	"P": 1007.25	"F": 1}
{"v": 1	"t": 2627444	"P": 1007.25	"F": 2}
{"v": 1	"t": 2627464	"P": 1004.5	"F": 1}
{"v": 1	"t": 2627485	"P": 1002.25	"F": 1}
{"v": 1	"t": 2627505	"P": 1005.5	"F": 1}
{"v": 1	"t": 2627525	"P": 1007.5	"F": 1}
{"v": 1	"t": 2627545	"P": 1005.0	"F": 1}
{"v": 1	"t": 2627566	"P": 1001.5	"F": 1}
{"v": 1	"t": 2627586	"P": 1006.5	"F": 1}
{"v": 1	"t": 2627606	"P": 1008.0	"F": 1}
{"v": 1	"t": 2627627	"P": 1004.5	"F": 1}
{"v": 1	"t": 2627647	"P": 1002.5	"F": 2}
{"v": 1	"t": 2627667	"P": 1005.25	"F": 1}
{"v": 1	"t": 2627688	"P": 1009.25	"F": 1}
{"v": 1	"t": 2627708	"P": 1004.75	"F": 1}
{"v": 1	"t": 2627728	"P": 1001.25	"F": 1}
{"v": 1	"t": 2627749	"P": 1004.0	"F": 1}
{"v": 1	"t": 2627769	"P": 1007.0	"F": 1}
{"v": 1	"t": 2627789	"P": 1005.0	"F": 1}
{"v": 1	"t": 2627809	"P": 1002.0	"F": 1}
{"v": 1	"t": 2627830	"P": 1004.75	"F": 1}
{"v": 1	"t": 2627850	"P": 1008.25	"F": 1}
{"v": 1	"t": 2627870	"P": 1005.25	"F": 2}
{"v": 1	"t": 2627891	"P": 1002.5	"F": 2}
{"v": 1	"t": 2627911	"P": 1004.75	"F": 1}
{"v": 1	"t": 2627932	"P": 1005.0	"F": 1}
{"v": 1	"t": 2627952	"P": 1002.25	"F": 1}
{"v": 1	"t": 2627973	"P": 1006.5	"F": 2}
{"v": 1	"t": 2627993	"P": 1003.75	"F": 1}
{"v": 1	"t": 2628014	"P": 1005.75	"F": 1}
{"v": 1	"t": 2628034	"P": 1004.75	"F": 1}
{"v": 1	"t": 2628055	"P": 1003.5	"F": 1}
{"v": 1	"t": 2628075	"P": 1007.25	"F": 2}
{"v": 1	"t": 2628095	"P": 1006.5	"F": 1}
{"v": 1	"t": 2628116	"P": 1003.75	"F": 1	"C": 47.19	"D": 3247	"sn": 54091929832280	"file": "/data/device_log/data0000.out"}
{"v": 1	"t": 2628136	"P": 1004.5	"F": 1}
{"v": 1	"t": 2628156	"P": 1009.0	"F": 1}
{"v": 1	"t": 2628177	"P": 1007.0	"F": 1}
{"v": 1	"t": 2628197	"P": 1004.5	"F": 1}
{"v": 1	"t": 2628217	"P": 1003.5	"F": 1}
{"v": 1	"t": 2628238	"P": 1006.5	"F": 1}
{"v": 1	"t": 2628258	"P": 1005.25	"F": 1}
{"v": 1	"t": 2628278	"P": 1001.5	"F": 1}
{"v": 1	"t": 2628298	"P": 999.75	"F": 2}
{"v": 1	"t": 2628319	"P": 1005.5	"F": 1}
{"v": 1	"t": 2628339	"P": 1006.0	"F": 1}
{"v": 1	"t": 2628359	"P": 1001.0	"F": 1}
{"v": 1	"t": 2628380	"P": 1002.75	"F": 2}
{"v": 1	"t": 2628400	"P": 1008.0	"F": 1}
{"v": 1	"t": 2628420	"P": 1005.0	"F": 2}
{"v": 1	"t": 2628441	"P": 1003.25	"F": 2}
{"v": 1	"t": 2628461	"P": 1002.75	"F": 2}
{"v": 1	"t": 2628481	"P": 1008.0	"F": 2}
{"v": 1	"t": 2628502	"P": 1004.5	"F": 1}
{"v": 1	"t": 2628522	"P": 1000.75	"F": 2}
{"v": 1	"t": 2628542	"P": 1003.0	"F": 1}
{"v": 1	"t": 2628563	"P": 1008.0	"F": 2}
{"v": 1	"t": 2628583	"P": 1005.5	"F": 1}
{"v": 1	"t": 2628604	"P": 1003.75	"F": 1}
{"v": 1	"t": 2628624	"P": 1008.75	"F": 2}
{"v": 1	"t": 2628644	"P": 1003.0	"F": 1}
{"v": 1	"t": 2628665	"P": 1001.75	"F": 1}
{"v": 1	"t": 2628685	"P": 1004.25	"F": 1}
{"v": 1	"t": 2628705	"P": 1008.75	"F": 1}
{"v": 1	"t": 2628725	"P": 1004.25	"F": 1}
{"v": 1	"t": 2628746	"P": 1001.75	"F": 2}
{"v": 1	"t": 2628766	"P": 1004.5	"F": 2}
{"v": 1	"t": 2628786	"P": 1010.0	"F": 1}
{"v": 1	"t": 2628807	"P": 1004.0	"F": 2}
{"v": 1	"t": 2628827	"P": 1002.75	"F": 2}
{"v": 1	"t": 2628847	"P": 1002.75	"F": 2}
{"v": 1	"t": 2628868	"P": 1007.25	"F": 2}
{"v": 1	"t": 2628888	"P": 1004.5	"F": 2}
{"v": 1	"t": 2628908	"P": 1003.75	"F": 2}
{"v": 1	"t": 2628928	"P": 1002.5	"F": 2}
{"v": 1	"t": 2628949	"P": 1007.0	"F": 2}
{"v": 1	"t": 2628969	"P": 1006.0	"F": 1}
{"v": 1	"t": 2628989	"P": 1002.75	"F": 2}
{"v": 1	"t": 2629010	"P": 1001.75	"F": 2}
{"v": 1	"t": 2629030	"P": 1007.5	"F": 1}
{"v": 1	"t": 2629050	"P": 1008.0	"F": 2}
{"v": 1	"t": 2629071	"P": 1003.5	"F": 2}
{"v": 1	"t": 2629091	"P": 1002.5	"F": 2}
{"v": 1	"t": 2629111	"P": 1007.0	"F": 2}
{"v": 1	"t": 2629132	"P": 1007.75	"F": 2	"C": 47.195	"D": 3247	"sn": 54091929832280	"file": "/data/device_log/data0000.out"}
{"v": 1	"t": 2629152	"P": 1002.5	"F": 2}
{"v": 1	"t": 2629173	"P": 1006.75	"F": 2}
{"v": 1	"t": 2629193	"P": 1006.0	"F": 2}
{"v": 1	"t": 2629213	"P": 1002.25	"F": 2}
{"v": 1	"t": 2629234	"P": 1006.0	"F": 2}
{"v": 1	"t": 2629254	"P": 1008.75	"F": 2}
{"v": 1	"t": 2629274	"P": 1005.5	"F": 2}
{"v": 1	"t": 2629295	"P": 1000.5	"F": 2}
{"v": 1	"t": 2629315	"P": 1003.25	"F": 2}
{"v": 1	"t": 2629335	"P": 1008.5	"F": 2}
{"v": 1	"t": 2629355	"P": 1005.5	"F": 1}
{"v": 1	"t": 2629376	"P": 1002.5	"F": 2}
{"v": 1	"t": 2629396	"P": 1003.0	"F": 2}
{"v": 1	"t": 2629416	"P": 1008.5	"F": 2}
{"v": 1	"t": 2629437	"P": 1006.75	"F": 2}
{"v": 1	"t": 2629457	"P": 1003.25	"F": 2}
{"v": 1	"t": 2629477	"P": 1002.5	"F": 1}
{"v": 1	"t": 2629498	"P": 1007.25	"F": 1}
{"v": 1	"t": 2629518	"P": 1005.75	"F": 2}
{"v": 1	"t": 2629538	"P": 1003.5	"F": 2}
{"v": 1	"t": 2629558	"P": 1001.25	"F": 1}
{"v": 1	"t": 2629579	"P": 1006.0	"F": 2}
{"v": 1	"t": 2629599	"P": 1006.25	"F": 2}
{"v": 1	"t": 2629619	"P": 1003.5	"F": 1}
{"v": 1	"t": 2629640	"P": 1002.0	"F": 2}
{"v": 1	"t": 2629660	"P": 1005.5	"F": 2}
{"v": 1	"t": 2629680	"P": 1005.25	"F": 2}
{"v": 1	"t": 2629701	"P": 1005.0	"F": 1}
{"v": 1	"t": 2629721	"P": 1005.0	"F": 2}
{"v": 1	"t": 2629742	"P": 1006.25	"F": 2}
{"v": 1	"t": 2629762	"P": 1001.75	"F": 2}
{"v": 1	"t": 2629782	"P": 1003.75	"F": 1}
{"v": 1	"t": 2629803	"P": 1008.75	"F": 2}
{"v": 1	"t": 2629823	"P": 1006.0	"F": 1}
{"v": 1	"t": 2629843	"P": 1002.75	"F": 2}
{"v": 1	"t": 2629863	"P": 1004.5	"F": 2}
{"v": 1	"t": 2629884	"P": 1006.5	"F": 2}
{"v": 1	"t": 2629904	"P": 1007.25	"F": 2}
{"v": 1	"t": 2629924	"P": 1003.0	"F": 2}
{"v": 1	"t": 2629945	"P": 1002.25	"F": 2}
{"v": 1	"t": 2629965	"P": 1005.0	"F": 1}
{"v": 1	"t": 2629985	"P": 1008.0	"F": 1}
{"v": 1	"t": 2630006	"P": 1006.0	"F": 2}
{"v": 1	"t": 2630026	"P": 1001.75	"F": 2}
{"v": 1	"t": 2630046	"P": 1004.75	"F": 2}
{"v": 1	"t": 2630066	"P": 1010.25	"F": 2}
{"v": 1	"t": 2630087	"P": 1005.0	"F": 1}
{"v": 1	"t": 2630107	"P": 1002.0	"F": 1}
{"v": 1	"t": 2630127	"P": 1003.75	"F": 2}
{"v": 1	"t": 2630148	"P": 1008.0	"F": 1	"C": 47.185	"D": 3247	"sn": 54091929832280	"file": "/data/device_log/data0000.out"}
{"v": 1	"t": 2630168	"P": 1004.25	"F": 2}
{"v": 1	"t": 2630188	"P": 1001.5	"F": 2}
{"v": 1	"t": 2630209	"P": 1003.5	"F": 1}
{"v": 1	"t": 2630229	"P": 1007.5	"F": 2}
{"v": 1	"t": 2630249	"P": 1005.5	"F": 2}
{"v": 1	"t": 2630270	"P": 1002.0	"F": 2}
{"v": 1	"t": 2630290	"P": 1006.5	"F": 2}
{"v": 1	"t": 2630311	"P": 1005.5	"F": 2}
{"v": 1	"t": 2630331	"P": 1002.25	"F": 1}
{"v": 1	"t": 2630351	"P": 1003.5	"F": 1}
{"v": 1	"t": 2630371	"P": 1007.25	"F": 2}
{"v": 1	"t": 2630392	"P": 1007.75	"F": 2}
{"v": 1	"t": 2630412	"P": 1001.5	"F": 2}
{"v": 1	"t": 2630432	"P": 1002.0	"F": 1}
{"v": 1	"t": 2630453	"P": 1009.25	"F": 1}
{"v": 1	"t": 2630473	"P": 1005.5	"F": 1}
{"v": 1	"t": 2630493	"P": 1002.5	"F": 1}
{"v": 1	"t": 2630514	"P": 1003.5	"F": 2}
{"v": 1	"t": 2630534	"P": 1007.0	"F": 1}
{"v": 1	"t": 2630554	"P": 1005.0	"F": 2}
{"v": 1	"t": 2630574	"P": 1003.25	"F": 1}
{"v": 1	"t": 2630595	"P": 1003.25	"F": 2}
{"v": 1	"t": 2630615	"P": 1007.5	"F": 1}
{"v": 1	"t": 2630635	"P": 1005.75	"F": 2}
{"v": 1	"t": 2630656	"P": 1003.0	"F": 2}
{"v": 1	"t": 2630676	"P": 1002.75	"F": 1}
{"v": 1	"t": 2630696	"P": 1008.75	"F": 2}
{"v": 1	"t": 2630717	"P": 1005.75	"F": 2}
{"v": 1	"t": 2630737	"P": 1004.5	"F": 2}
{"v": 1	"t": 2630757	"P": 1001.0	"F": 1}
{"v": 1	"t": 2630777	"P": 1006.0	"F": 1}
{"v": 1	"t": 2630798	"P": 1006.5	"F": 1}
{"v": 1	"t": 2630818	"P": 1003.0	"F": 2}
{"v": 1	"t": 2630839	"P": 1002.75	"F": 1}
{"v": 1	"t": 2630859	"P": 1006.5	"F": 2}
{"v": 1	"t": 2630879	"P": 1002.25	"F": 2}
{"v": 1	"t": 2630900	"P": 1005.0	"F": 1}
{"v": 1	"t": 2630920	"P": 1006.25	"F": 1}
{"v": 1	"t": 2630940	"P": 1005.0	"F": 1}
{"v": 1	"t": 2630961	"P": 1002.5	"F": 1}
{"v": 1	"t": 2630981	"P": 1002.25	"F": 1}
{"v": 1	"t": 2631001	"P": 1005.5	"F": 1}
{"v": 1	"t": 2631022	"P": 1007.25	"F": 1}
{"v": 1	"t": 2631042	"P": 1003.5	"F": 1}
{"v": 1	"t": 2631062	"P": 1002.5	"F": 1}
{"v": 1	"t": 2631082	"P": 1006.5	"F": 1}
{"v": 1	"t": 2631103	"P": 1009.0	"F": 1}
{"v": 1	"t": 2631123	"P": 1002.75	"F": 1}
{"v": 1	"t": 2631143	"P": 1000.75	"F": 1}
{"v": 1	"t": 2631164	"P": 1005.75	"F": 1	"C": 47.185	"D": 3247	"sn": 54091929832280	"file": "/data/device_log/data0000.out"}
{"v": 1	"t": 2631184	"P": 1007.25	"F": 1}
{"v": 1	"t": 2631204	"P": 1005.5	"F": 1}
{"v": 1	"t": 2631225	"P": 1000.75	"F": 1}
{"v": 1	"t": 2631245	"P": 1004.5	"F": 1}
{"v": 1	"t": 2631265	"P": 1009.25	"F": 1}
{"v": 1	"t": 2631286	"P": 1003.75	"F": 1}
{"v": 1	"t": 2631306	"P": 1000.5	"F": 1}
{"v": 1	"t": 2631326	"P": 1005.25	"F": 1}
{"v": 1	"t": 2631346	"P": 1007.5	"F": 1}
{"v": 1	"t": 2631367	"P": 1005.0	"F": 1}
{"v": 1	"t": 2631387	"P": 1002.0	"F": 1}
{"v": 1	"t": 2631408	"P": 1008.5	"F": 1}
{"v": 1	"t": 2631428	"P": 1001.75	"F": 1}
{"v": 1	"t": 2631449	"P": 1006.25	"F": 1}
{"v": 1	"t": 2631469	"P": 1005.5	"F": 1}
{"v": 1	"t": 2631490	"P": 1002.5	"F": 2}
{"v": 1	"t": 2631510	"P": 1006.5	"F": 1}
{"v": 1	"t": 2631531	"P": 1005.0	"F": 1}
{"v": 1	"t": 2631551	"P": 1002.25	"F": 1}
{"v": 1	"t": 2631571	"P": 1006.5	"F": 1}
{"v": 1	"t": 2631592	"P": 1003.25	"F": 1}
{"v": 1	"t": 2631612	"P": 1002.5	"F": 2}
{"v": 1	"t": 2631632	"P": 1003.5	"F": 1}
{"v": 1	"t": 2631653	"P": 1008.75	"F": 2}
{"v": 1	"t": 2631673	"P": 1005.5	"F": 2}
{"v": 1	"t": 2631693	"P": 1002.25	"F": 1}
{"v": 1	"t": 2631714	"P": 1003.0	"F": 2}
{"v": 1	"t": 2631734	"P": 1007.25	"F": 1}
{"v": 1	"t": 2631754	"P": 1006.0	"F": 1}
{"v": 1	"t": 2631774	"P": 1002.75	"F": 1}
{"v": 1	"t": 2631795	"P": 1002.0	"F": 1}
{"v": 1	"t": 2631815	"P": 1008.25	"F": 1}
{"v": 1	"t": 2631835	"P": 1007.0	"F": 1}
{"v": 1	"t": 2631856	"P": 1002.75	"F": 2}
{"v": 1	"t": 2631876	"P": 1002.75	"F": 1}
{"v": 1	"t": 2631896	"P": 1007.5	"F": 1}
{"v": 1	"t": 2631917	"P": 1006.5	"F": 1}
{"v": 1	"t": 2631937	"P": 1002.25	"F": 1}
{"v": 1	"t": 2631957	"P": 1001.25	"F": 1}
{"v": 1	"t": 2631978	"P": 1007.0	"F": 1}
{"v": 1	"t": 2631998	"P": 1008.0	"F": 1}
{"v": 1	"t": 2632018	"P": 1003.75	"F": 1}
{"v": 1	"t": 2632038	"P": 1003.25	"F": 1}
{"v": 1	"t": 2632059	"P": 1006.5	"F": 1}
{"v": 1	"t": 2632079	"P": 1004.5	"F": 1}
{"v": 1	"t": 2632100	"P": 999.75	"F": 1}
{"v": 1	"t": 2632120	"P": 1007.75	"F": 2}
{"v": 1	"t": 2632140	"P": 1005.75	"F": 2}
{"v": 1	"t": 2632161	"P": 1003.75	"F": 1}
{"v": 1	"t": 2632181	"P": 1001.0	"F": 1	"C": 47.215	"D": 3247	"sn": 54091929832280	"file": "/data/device_log/data0000.out"}
{"v": 1	"t": 2632201	"P": 1005.5	"F": 2}
{"v": 1	"t": 2632221	"P": 1007.75	"F": 1}
{"v": 1	"t": 2632242	"P": 1003.0	"F": 2}
{"v": 1	"t": 2632262	"P": 1001.75	"F": 2}
{"v": 1	"t": 2632282	"P": 1005.0	"F": 2}
{"v": 1	"t": 2632303	"P": 1007.0	"F": 2}
{"v": 1	"t": 2632323	"P": 1005.5	"F": 1}
{"v": 1	"t": 2632343	"P": 1002.75	"F": 2}
{"v": 1	"t": 2632364	"P": 1004.0	"F": 1}
{"v": 1	"t": 2632384	"P": 1007.75	"F": 2}
{"v": 1	"t": 2632404	"P": 1004.25	"F": 1}
{"v": 1	"t": 2632424	"P": 1002.0	"F": 2}
{"v": 1	"t": 2632445	"P": 1003.5	"F": 1}
{"v": 1	"t": 2632465	"P": 1008.75	"F": 1}
{"v": 1	"t": 2632485	"P": 1005.0	"F": 2}
{"v": 1	"t": 2632506	"P": 1001.75	"F": 2}
{"v": 1	"t": 2632526	"P": 1003.25	"F": 1}
{"v": 1	"t": 2632546	"P": 1007.75	"F": 2}
{"v": 1	"t": 2632567	"P": 1006.75	"F": 1}
{"v": 1	"t": 2632587	"P": 1003.0	"F": 1}
{"v": 1	"t": 2632607	"P": 1006.0	"F": 1}
{"v": 1	"t": 2632628	"P": 1007.0	"F": 2}
{"v": 1	"t": 2632648	"P": 1003.25	"F": 2}
{"v": 1	"t": 2632669	"P": 1006.0	"F": 2}
{"v": 1	"t": 2632689	"P": 1006.75	"F": 2}
{"v": 1	"t": 2632709	"P": 1002.0	"F": 2}
{"v": 1	"t": 2632730	"P": 1003.0	"F": 2}
{"v": 1	"t": 2632750	"P": 1008.25	"F": 1}
{"v": 1	"t": 2632771	"P": 1005.0	"F": 1}
{"v": 1	"t": 2632791	"P": 1001.5	"F": 2}
{"v": 1	"t": 2632811	"P": 1006.0	"F": 2}
{"v": 1	"t": 2632832	"P": 1007.25	"F": 2}
{"v": 1	"t": 2632852	"P": 1003.25	"F": 1}
{"v": 1	"t": 2632872	"P": 1005.5	"F": 2}
{"v": 1	"t": 2632893	"P": 1006.75	"F": 1}
{"v": 1	"t": 2632913	"P": 1004.5	"F": 2}
{"v": 1	"t": 2632933	"P": 1001.75	"F": 2}
{"v": 1	"t": 2632954	"P": 1007.75	"F": 1}
{"v": 1	"t": 2632974	"P": 1007.0	"F": 1}
{"v": 1	"t": 2632995	"P": 1002.25	"F": 2}
{"v": 1	"t": 2633015	"P": 1005.25	"F": 2}
{"v": 1	"t": 2633035	"P": 1008.25	"F": 1}
{"v": 1	"t": 2633056	"P": 1004.75	"F": 1}
{"v": 1	"t": 2633076	"P": 1002.25	"F": 1}
{"v": 1	"t": 2633096	"P": 1007.75	"F": 1}
{"v": 1	"t": 2633117	"P": 1006.5	"F": 1}
{"v": 1	"t": 2633137	"P": 1001.5	"F": 1}
{"v": 1	"t": 2633157	"P": 1005.5	"F": 2}
{"v": 1	"t": 2633178	"P": 1007.5	"F": 2}
{"v": 1	"t": 2633198	"P": 1003.0	"F": 2	"C": 47.195	"D": 3247	"sn": 54091929832280	"file": "/data/device_log/data0000.out"}
{"v": 1	"t": 2633219	"P": 1005.5	"F": 2}
{"v": 1	"t": 2633239	"P": 1005.0	"F": 1}
{"v": 1	"t": 2633259	"P": 1004.25	"F": 2}
{"v": 1	"t": 2633280	"P": 1003.0	"F": 2}
{"v": 1	"t": 2633300	"P": 1009.25	"F": 2}
{"v": 1	"t": 2633321	"P": 1003.0	"F": 2}
{"v": 1	"t": 2633341	"P": 1002.25	"F": 1}
{"v": 1	"t": 2633361	"P": 1008.25	"F": 2}
{"v": 1	"t": 2633382	"P": 1005.5	"F": 1}
{"v": 1	"t": 2633402	"P": 1003.0	"F": 2}
{"v": 1	"t": 2633422	"P": 1003.75	"F": 1}
{"v": 1	"t": 2633443	"P": 1006.25	"F": 2}
{"v": 1	"t": 2633463	"P": 1003.75	"F": 2}
{"v": 1	"t": 2633484	"P": 1003.75	"F": 1}
{"v": 1	"t": 2633504	"P": 1006.75	"F": 2}
{"v": 1	"t": 2633524	"P": 1005.25	"F": 2}
{"v": 1	"t": 2633545	"P": 1002.5	"F": 2}
{"v": 1	"t": 2633565	"P": 1008.75	"F": 2}
{"v": 1	"t": 2633585	"P": 1004.75	"F": 2}
{"v": 1	"t": 2633606	"P": 1003.0	"F": 2}
{"v": 1	"t": 2633626	"P": 1003.0	"F": 2}
{"v": 1	"t": 2633647	"P": 1007.0	"F": 1}
{"v": 1	"t": 2633667	"P": 1004.25	"F": 1}
{"v": 1	"t": 2633687	"P": 1001.0	"F": 1}
{"v": 1	"t": 2633708	"P": 1006.75	"F": 2}
{"v": 1	"t": 2633728	"P": 1003.5	"F": 1}
{"v": 1	"t": 2633748	"P": 1002.25	"F": 2}
{"v": 1	"t": 2633769	"P": 1007.25	"F": 1}
{"v": 1	"t": 2633789	"P": 1005.25	"F": 2}
{"v": 1	"t": 2633810	"P": 1002.0	"F": 2}
{"v": 1	"t": 2633830	"P": 1006.5	"F": 1}
{"v": 1	"t": 2633850	"P": 1006.75	"F": 1}
{"v": 1	"t": 2633871	"P": 1003.75	"F": 2}
{"v": 1	"t": 2633891	"P": 1002.75	"F": 1}
{"v": 1	"t": 2633911	"P": 1009.25	"F": 1}
{"v": 1	"t": 2633932	"P": 1003.0	"F": 1}
{"v": 1	"t": 2633952	"P": 1002.5	"F": 1}
{"v": 1	"t": 2633973	"P": 1007.5	"F": 2}
{"v": 1	"t": 2633993	"P": 1005.75	"F": 1}
{"v": 1	"t": 2634013	"P": 1002.5	"F": 1}
{"v": 1	"t": 2634034	"P": 1004.0	"F": 1}
{"v": 1	"t": 2634054	"P": 1006.5	"F": 2}
{"v": 1	"t": 2634074	"P": 1002.25	"F": 2}
{"v": 1	"t": 2634095	"P": 1002.75	"F": 1}
{"v": 1	"t": 2634115	"P": 1006.5	"F": 1}
{"v": 1	"t": 2634136	"P": 1004.25	"F": 2}
{"v": 1	"t": 2634156	"P": 1001.25	"F": 2}
{"v": 1	"t": 2634176	"P": 1006.25	"F": 1}
{"v": 1	"t": 2634197	"P": 1005.75	"F": 1}
{"v": 1	"t": 2634217	"P": 1002.25	"F": 2	"C": 47.215	"D": 3247	"sn": 54091929832280	"file": "/data/device_log/data0000.out"}
{"v": 1	"t": 2634237	"P": 1003.5	"F": 1}
{"v": 1	"t": 2634258	"P": 1007.5	"F": 2}
{"v": 1	"t": 2634278	"P": 1004.5	"F": 1}
{"v": 1	"t": 2634298	"P": 1001.75	"F": 1}
{"v": 1	"t": 2634319	"P": 1006.25	"F": 2}
{"v": 1	"t": 2634339	"P": 1005.75	"F": 2}
{"v": 1	"t": 2634360	"P": 1002.75	"F": 1}
{"v": 1	"t": 2634380	"P": 1006.25	"F": 2}
{"v": 1	"t": 2634400	"P": 1005.25	"F": 2}
{"v": 1	"t": 2634421	"P": 1002.0	"F": 1}
{"v": 1	"t": 2634441	"P": 1002.75	"F": 1}
{"v": 1	"t": 2634462	"P": 1008.5	"F": 2}
{"v": 1	"t": 2634482	"P": 1003.75	"F": 2}
{"v": 1	"t": 2634502	"P": 1003.25	"F": 1}
{"v": 1	"t": 2634523	"P": 1007.75	"F": 2}
{"v": 1	"t": 2634543	"P": 1003.75	"F": 2}
{"v": 1	"t": 2634563	"P": 1003.75	"F": 1}
{"v": 1	"t": 2634584	"P": 1006.5	"F": 2}
{"v": 1	"t": 2634604	"P": 1004.0	"F": 2}
{"v": 1	"t": 2634625	"P": 1002.25	"F": 1}
{"v": 1	"t": 2634645	"P": 1003.25	"F": 1}
{"v": 1	"t": 2634665	"P": 1007.0	"F": 2}
{"v": 1	"t": 2634686	"P": 1003.25	"F": 2}
{"v": 1	"t": 2634706	"P": 1002.5	"F": 2}
{"v": 1	"t": 2634726	"P": 1007.25	"F": 1}
{"v": 1	"t": 2634747	"P": 1003.25	"F": 2}
{"v": 1	"t": 2634767	"P": 1001.0	"F": 2}
{"v": 1	"t": 2634788	"P": 1007.0	"F": 2}
{"v": 1	"t": 2634808	"P": 1005.0	"F": 2}
{"v": 1	"t": 2634828	"P": 1003.25	"F": 2}
{"v": 1	"t": 2634849	"P": 1002.5	"F": 2}
{"v": 1	"t": 2634869	"P": 1007.75	"F": 1}
{"v": 1	"t": 2634889	"P": 1004.0	"F": 2}
{"v": 1	"t": 2634910	"P": 1002.5	"F": 1}
{"v": 1	"t": 2634930	"P": 1005.5	"F": 1}
{"v": 1	"t": 2634950	"P": 1004.25	"F": 2}
{"v": 1	"t": 2634971	"P": 1002.75	"F": 1}
{"v": 1	"t": 2634991	"P": 1007.0	"F": 1}
{"v": 1	"t": 2635012	"P": 1006.5	"F": 1}
{"v": 1	"t": 2635032	"P": 1002.25	"F": 1}
{"v": 1	"t": 2635052	"P": 1000.5	"F": 2}
{"v": 1	"t": 2635073	"P": 1006.75	"F": 1}
{"v": 1	"t": 2635093	"P": 1003.25	"F": 1}
{"v": 1	"t": 2635114	"P": 1004.5	"F": 1}
{"v": 1	"t": 2635134	"P": 1006.0	"F": 2}
{"v": 1	"t": 2635155	"P": 1000.0	"F": 1}
{"v": 1	"t": 2635175	"P": 1004.75	"F": 2}
{"v": 1	"t": 2635195	"P": 1008.75	"F": 1}
{"v": 1	"t": 2635216	"P": 1005.0	"F": 1}
{"v": 1	"t": 2635236	"P": 1001.25	"F": 2	"C": 47.205	"D": 3247	"sn": 54091929832280	"file": "/data/device_log/data0000.out"}
{"v": 1	"t": 2635256	"P": 1010.0	"F": 2}
{"v": 1	"t": 2635277	"P": 1006.5	"F": 1}
{"v": 1	"t": 2635297	"P": 1001.75	"F": 2}
{"v": 1	"t": 2635317	"P": 1005.0	"F": 1}
{"v": 1	"t": 2635338	"P": 1007.0	"F": 1}
{"v": 1	"t": 2635358	"P": 1003.75	"F": 1}
{"v": 1	"t": 2635378	"P": 1004.5	"F": 2}
{"v": 1	"t": 2635399	"P": 1007.5	"F": 1}
{"v": 1	"t": 2635419	"P": 1005.75	"F": 1}
{"v": 1	"t": 2635440	"P": 1001.25	"F": 2}
{"v": 1	"t": 2635460	"P": 1004.75	"F": 2}
{"v": 1	"t": 2635480	"P": 1007.75	"F": 2}
{"v": 1	"t": 2635501	"P": 1003.25	"F": 2}
{"v": 1	"t": 2635521	"P": 1003.25	"F": 2}
{"v": 1	"t": 2635541	"P": 1010.0	"F": 2}
{"v": 1	"t": 2635562	"P": 1005.75	"F": 1}
{"v": 1	"t": 2635582	"P": 1002.5	"F": 1}
{"v": 1	"t": 2635602	"P": 1007.5	"F": 2}
{"v": 1	"t": 2635623	"P": 1006.75	"F": 2}
{"v": 1	"t": 2635643	"P": 1003.5	"F": 2}
{"v": 1	"t": 2635664	"P": 1004.25	"F": 1}
{"v": 1	"t": 2635684	"P": 1007.25	"F": 2}
{"v": 1	"t": 2635704	"P": 1002.25	"F": 2}
{"v": 1	"t": 2635725	"P": 1004.75	"F": 1}
{"v": 1	"t": 2635745	"P": 1007.0	"F": 1}
{"v": 1	"t": 2635766	"P": 1001.25	"F": 1}
{"v": 1	"t": 2635786	"P": 1003.0	"F": 1}
{"v": 1	"t": 2635806	"P": 1007.5	"F": 1}
{"v": 1	"t": 2635827	"P": 1003.5	"F": 1}
{"v": 1	"t": 2635847	"P": 1000.0	"F": 2}
{"v": 1	"t": 2635867	"P": 1005.75	"F": 2}
{"v": 1	"t": 2635888	"P": 1006.25	"F": 1}
{"v": 1	"t": 2635908	"P": 1002.25	"F": 2}
{"v": 1	"t": 2635929	"P": 1004.75	"F": 2}
{"v": 1	"t": 2635949	"P": 1008.0	"F": 1}
{"v": 1	"t": 2635969	"P": 1003.75	"F": 2}
{"v": 1	"t": 2635990	"P": 1002.75	"F": 2}
{"v": 1	"t": 2636010	"P": 1007.75	"F": 1}
{"v": 1	"t": 2636030	"P": 1006.75	"F": 1}
{"v": 1	"t": 2636051	"P": 1002.25	"F": 2}
{"v": 1	"t": 2636071	"P": 1004.25	"F": 1}
{"v": 1	"t": 2636092	"P": 1006.25	"F": 2}
{"v": 1	"t": 2636112	"P": 1002.75	"F": 1}
{"v": 1	"t": 2636132	"P": 1001.75	"F": 1}
{"v": 1	"t": 2636153	"P": 1009.5	"F": 1}
{"v": 1	"t": 2636173	"P": 1004.5	"F": 2}
{"v": 1	"t": 2636193	"P": 1000.25	"F": 1}
{"v": 1	"t": 2636214	"P": 1007.5	"F": 2}
{"v": 1	"t": 2636234	"P": 1006.75	"F": 1}
{"v": 1	"t": 2636254	"P": 1002.5	"F": 2	"C": 47.195	"D": 3247	"sn": 54091929832280	"file": "/data/device_log/data0000.out"}
{"v": 1	"t": 2636275	"P": 1003.25	"F": 2}
{"v": 1	"t": 2636295	"P": 1006.5	"F": 2}
{"v": 1	"t": 2636316	"P": 1003.5	"F": 1}
{"v": 1	"t": 2636336	"P": 1003.25	"F": 1}
{"v": 1	"t": 2636356	"P": 1007.75	"F": 1}
{"v": 1	"t": 2636377	"P": 1005.5	"F": 2}
{"v": 1	"t": 2636397	"P": 1002.0	"F": 1}
{"v": 1	"t": 2636418	"P": 1008.0	"F": 1}
{"v": 1	"t": 2636438	"P": 1004.75	"F": 2}
{"v": 1	"t": 2636458	"P": 1001.5	"F": 2}
{"v": 1	"t": 2636479	"P": 1006.25	"F": 1}
{"v": 1	"t": 2636499	"P": 1007.0	"F": 2}
{"v": 1	"t": 2636519	"P": 1002.5	"F": 1}
{"v": 1	"t": 2636540	"P": 1003.5	"F": 2}
{"v": 1	"t": 2636560	"P": 1009.75	"F": 2}
{"v": 1	"t": 2636581	"P": 1004.5	"F": 1}
{"v": 1	"t": 2636601	"P": 1002.0	"F": 1}
{"v": 1	"t": 2636621	"P": 1007.75	"F": 2}
{"v": 1	"t": 2636642	"P": 1006.25	"F": 1}
{"v": 1	"t": 2636662	"P": 1002.5	"F": 1}
{"v": 1	"t": 2636682	"P": 1005.5	"F": 2}
{"v": 1	"t": 2636703	"P": 1007.25	"F": 2}
{"v": 1	"t": 2636723	"P": 1003.25	"F": 1}
{"v": 1	"t": 2636743	"P": 1000.25	"F": 2}
{"v": 1	"t": 2636764	"P": 1006.0	"F": 1}
{"v": 1	"t": 2636784	"P": 1005.25	"F": 1}
{"v": 1	"t": 2636805	"P": 1003.0	"F": 2}
{"v": 1	"t": 2636825	"P": 1005.75	"F": 1}
{"v": 1	"t": 2636845	"P": 1006.25	"F": 1}
{"v": 1	"t": 2636866	"P": 1004.0	"F": 1}
{"v": 1	"t": 2636886	"P": 1003.5	"F": 1}
{"v": 1	"t": 2636906	"P": 1008.0	"F": 2}
{"v": 1	"t": 2636927	"P": 1002.75	"F": 1}
{"v": 1	"t": 2636947	"P": 1000.5	"F": 1}
{"v": 1	"t": 2636968	"P": 1008.25	"F": 1}
{"v": 1	"t": 2636988	"P": 1005.5	"F": 1}
{"v": 1	"t": 2637008	"P": 1002.5	"F": 2}
{"v": 1	"t": 2637029	"P": 1008.0	"F": 1}
{"v": 1	"t": 2637049	"P": 1007.25	"F": 1}
{"v": 1	"t": 2637070	"P": 1001.25	"F": 2}
{"v": 1	"t": 2637090	"P": 1005.5	"F": 1}
{"v": 1	"t": 2637110	"P": 1005.75	"F": 2}
{"v": 1	"t": 2637131	"P": 1000.75	"F": 1}
{"v": 1	"t": 2637151	"P": 1004.5	"F": 1}
{"v": 1	"t": 2637172	"P": 1007.5	"F": 1}
{"v": 1	"t": 2637192	"P": 1004.75	"F": 1}
{"v": 1	"t": 2637212	"P": 1000.75	"F": 2}
{"v": 1	"t": 2637233	"P": 1008.5	"F": 1}
{"v": 1	"t": 2637253	"P": 1004.25	"F": 1}
{"v": 1	"t": 2637273	"P": 1002.0	"F": 1	"C": 47.18	"D": 3247	"sn": 54091929832280	"file": "/data/device_log/data0000.out"}
{"v": 1	"t": 2637294	"P": 1005.75	"F": 1}
{"v": 1	"t": 2637314	"P": 1004.75	"F": 1}
{"v": 1	"t": 2637334	"P": 1002.25	"F": 1}
{"v": 1	"t": 2637355	"P": 1003.0	"F": 1}
{"v": 1	"t": 2637375	"P": 1009.0	"F": 1}
{"v": 1	"t": 2637396	"P": 1004.5	"F": 1}
{"v": 1	"t": 2637416	"P": 1001.5	"F": 1}
{"v": 1	"t": 2637436	"P": 1007.0	"F": 1}
{"v": 1	"t": 2637457	"P": 1004.0	"F": 1}
{"v": 1	"t": 2637477	"P": 1001.5	"F": 1}
{"v": 1	"t": 2637497	"P": 1004.25	"F": 1}
{"v": 1	"t": 2637518	"P": 1004.75	"F": 1}
{"v": 1	"t": 2637538	"P": 1003.5	"F": 1}
{"v": 1	"t": 2637559	"P": 1001.5	"F": 1}
{"v": 1	"t": 2637579	"P": 1005.0	"F": 1}
{"v": 1	"t": 2637599	"P": 1002.75	"F": 1}
{"v": 1	"t": 2637620	"P": 1001.5	"F": 1}
{"v": 1	"t": 2637640	"P": 1008.0	"F": 1}
{"v": 1	"t": 2637660	"P": 1006.0	"F": 1}
{"v": 1	"t": 2637681	"P": 1000.75	"F": 1}
{"v": 1	"t": 2637701	"P": 1004.0	"F": 1}
{"v": 1	"t": 2637722	"P": 1004.25	"F": 1}
{"v": 1	"t": 2637742	"P": 1001.0	"F": 1}
{"v": 1	"t": 2637762	"P": 1005.0	"F": 2}
{"v": 1	"t": 2637783	"P": 1006.25	"F": 1}
{"v": 1	"t": 2637803	"P": 1002.0	"F": 1}
{"v": 1	"t": 2637824	"P": 1002.75	"F": 1}
{"v": 1	"t": 2637844	"P": 1007.5	"F": 2}
{"v": 1	"t": 2637864	"P": 1004.0	"F": 1}
{"v": 1	"t": 2637885	"P": 1001.75	"F": 2}
{"v": 1	"t": 2637905	"P": 1008.0	"F": 1}
{"v": 1	"t": 2637925	"P": 1006.75	"F": 1}
{"v": 1	"t": 2637946	"P": 1002.0	"F": 1}
{"v": 1	"t": 2637966	"P": 1003.0	"F": 2}
{"v": 1	"t": 2637987	"P": 1007.0	"F": 1}
{"v": 1	"t": 2638007	"P": 1001.75	"F": 1}
{"v": 1	"t": 2638027	"P": 1000.0	"F": 2}
{"v": 1	"t": 2638048	"P": 1006.75	"F": 1}
{"v": 1	"t": 2638068	"P": 1007.5	"F": 1}
{"v": 1	"t": 2638088	"P": 1002.0	"F": 1}
{"v": 1	"t": 2638109	"P": 1005.25	"F": 1}
{"v": 1	"t": 2638129	"P": 1007.0	"F": 2}
{"v": 1	"t": 2638149	"P": 1002.5	"F": 1}
{"v": 1	"t": 2638170	"P": 1002.0	"F": 1}
{"v": 1	"t": 2638190	"P": 1007.25	"F": 1}
{"v": 1	"t": 2638211	"P": 1005.25	"F": 1}
{"v": 1	"t": 2638231	"P": 1000.25	"F": 1}
{"v": 1	"t": 2638251	"P": 1007.25	"F": 1}
{"v": 1	"t": 2638272	"P": 1007.5	"F": 1}
{"v": 1	"t": 2638292	"P": 1002.25	"F": 1	"C": 47.195	"D": 3247	"sn": 54091929832280	"file": "/data/device_log/data0000.out"}
{"v": 1	"t": 2638312	"P": 1003.5	"F": 1}
{"v": 1	"t": 2638333	"P": 1006.5	"F": 2}
{"v": 1	"t": 2638353	"P": 1002.5	"F": 1}
{"v": 1	"t": 2638374	"P": 1006.0	"F": 1}
{"v": 1	"t": 2638394	"P": 1007.0	"F": 2}
{"v": 1	"t": 2638414	"P": 1003.25	"F": 1}
{"v": 1	"t": 2638435	"P": 1000.25	"F": 2}
{"v": 1	"t": 2638455	"P": 1007.25	"F": 2}
{"v": 1	"t": 2638476	"P": 1003.5	"F": 2}
{"v": 1	"t": 2638496	"P": 1004.0	"F": 1}
{"v": 1	"t": 2638517	"P": 1004.75	"F": 2}
{"v": 1	"t": 2638537	"P": 1002.75	"F": 2}
{"v": 1	"t": 2638557	"P": 1003.0	"F": 1}
{"v": 1	"t": 2638578	"P": 1008.0	"F": 1}
{"v": 1	"t": 2638598	"P": 1003.5	"F": 1}
{"v": 1	"t": 2638619	"P": 1003.75	"F": 1}
{"v": 1	"t": 2638639	"P": 1008.0	"F": 1}
{"v": 1	"t": 2638659	"P": 1004.5	"F": 1}
{"v": 1	"t": 2638680	"P": 1001.0	"F": 2}
{"v": 1	"t": 2638700	"P": 1009.75	"F": 2}
{"v": 1	"t": 2638720	"P": 1006.5	"F": 2}
{"v": 1	"t": 2638741	"P": 1001.75	"F": 1}
{"v": 1	"t": 2638761	"P": 1006.5	"F": 2}
{"v": 1	"t": 2638782	"P": 1007.75	"F": 2}
{"v": 1	"t": 2638802	"P": 1003.75	"F": 2}
{"v": 1	"t": 2638822	"P": 1001.0	"F": 1}
{"v": 1	"t": 2638843	"P": 1007.5	"F": 1}
{"v": 1	"t": 2638863	"P": 1004.25	"F": 1}
{"v": 1	"t": 2638883	"P": 1001.5	"F": 1}
{"v": 1	"t": 2638904	"P": 1006.0	"F": 1}
{"v": 1	"t": 2638924	"P": 1006.5	"F": 1}
{"v": 1	"t": 2638944	"P": 1002.5	"F": 2}
{"v": 1	"t": 2638965	"P": 1001.75	"F": 1}
{"v": 1	"t": 2638985	"P": 1006.0	"F": 1}
{"v": 1	"t": 2639006	"P": 1003.0	"F": 1}
{"v": 1	"t": 2639026	"P": 1004.75	"F": 2}
{"v": 1	"t": 2639046	"P": 1006.5	"F": 1}
{"v": 1	"t": 2639067	"P": 1005.25	"F": 1}
{"v": 1	"t": 2639087	"P": 1002.5	"F": 1}
{"v": 1	"t": 2639107	"P": 1005.75	"F": 2}
{"v": 1	"t": 2639128	"P": 1007.75	"F": 1}
{"v": 1	"t": 2639148	"P": 1003.25	"F": 1}
{"v": 1	"t": 2639169	"P": 1003.5	"F": 2}
{"v": 1	"t": 2639189	"P": 1007.0	"F": 2}
{"v": 1	"t": 2639209	"P": 1003.25	"F": 1}
{"v": 1	"t": 2639230	"P": 1002.5	"F": 1}
{"v": 1	"t": 2639250	"P": 1008.25	"F": 2}
{"v": 1	"t": 2639270	"P": 1006.0	"F": 1}
{"v": 1	"t": 2639291	"P": 1002.25	"F": 1}
{"v": 1	"t": 2639311	"P": 1005.0	"F": 1	"C": 47.225	"D": 3247	"sn": 54091929832280	"file": "/data/device_log/data0000.out"}
{"v": 1	"t": 2639332	"P": 1006.75	"F": 1}
{"v": 1	"t": 2639352	"P": 1003.5	"F": 1}
{"v": 1	"t": 2639372	"P": 1003.25	"F": 1}
{"v": 1	"t": 2639393	"P": 1007.75	"F": 2}
{"v": 1	"t": 2639413	"P": 1005.75	"F": 1}
{"v": 1	"t": 2639433	"P": 1001.5	"F": 1}
{"v": 1	"t": 2639454	"P": 1004.5	"F": 2}
{"v": 1	"t": 2639474	"P": 1006.5	"F": 2}
{"v": 1	"t": 2639494	"P": 1003.75	"F": 2}
{"v": 1	"t": 2639515	"P": 1003.0	"F": 2}
{"v": 1	"t": 2639535	"P": 1008.5	"F": 1}
{"v": 1	"t": 2639556	"P": 1005.0	"F": 1}
{"v": 1	"t": 2639576	"P": 1002.0	"F": 1}
{"v": 1	"t": 2639596	"P": 1006.5	"F": 1}
{"v": 1	"t": 2639617	"P": 1005.5	"F": 1}
{"v": 1	"t": 2639637	"P": 1001.5	"F": 1}
{"v": 1	"t": 2639657	"P": 1005.0	"F": 2}
{"v": 1	"t": 2639678	"P": 1007.0	"F": 2}
{"v": 1	"t": 2639698	"P": 1002.5	"F": 1}
{"v": 1	"t": 2639719	"P": 1003.25	"F": 1}
{"v": 1	"t": 2639739	"P": 1007.0	"F": 1}
{"v": 1	"t": 2639759	"P": 1005.0	"F": 2}
{"v": 1	"t": 2639780	"P": 1002.25	"F": 1}
{"v": 1	"t": 2639800	"P": 1006.0	"F": 1}
{"v": 1	"t": 2639821	"P": 1004.75	"F": 2}
{"v": 1	"t": 2639841	"P": 1001.25	"F": 1}
{"v": 1	"t": 2639861	"P": 1007.25	"F": 2}
{"v": 1	"t": 2639882	"P": 1006.5	"F": 2}
{"v": 1	"t": 2639902	"P": 1002.5	"F": 1}
{"v": 1	"t": 2639922	"P": 1003.5	"F": 2}
{"v": 1	"t": 2639943	"P": 1006.75	"F": 2}
{"v": 1	"t": 2639963	"P": 1005.5	"F": 2}
{"v": 1	"t": 2639983	"P": 1002.5	"F": 2}
{"v": 1	"t": 2640004	"P": 1007.25	"F": 1}
{"v": 1	"t": 2640024	"P": 1006.25	"F": 2}
{"v": 1	"t": 2640044	"P": 1004.25	"F": 2}
{"v": 1	"t": 2640065	"P": 1002.75	"F": 2}
{"v": 1	"t": 2640085	"P": 1007.25	"F": 1}
{"v": 1	"t": 2640106	"P": 1002.5	"F": 2}
{"v": 1	"t": 2640126	"P": 1000.25	"F": 1}
{"v": 1	"t": 2640146	"P": 1009.0	"F": 1}
{"v": 1	"t": 2640167	"P": 1005.25	"F": 1}
{"v": 1	"t": 2640187	"P": 1003.75	"F": 2}
{"v": 1	"t": 2640207	"P": 1004.0	"F": 1}
{"v": 1	"t": 2640228	"P": 1007.0	"F": 1}
{"v": 1	"t": 2640248	"P": 1005.0	"F": 2}
{"v": 1	"t": 2640268	"P": 1001.75	"F": 1}
{"v": 1	"t": 2640289	"P": 1007.5	"F": 1}
{"v": 1	"t": 2640309	"P": 1005.0	"F": 2}
{"v": 1	"t": 2640330	"P": 1002.0	"F": 1	"C": 47.21	"D": 3247	"sn": 54091929832280	"file": "/data/device_log/data0000.out"}
{"v": 1	"t": 2640350	"P": 1009.25	"F": 1}
{"v": 1	"t": 2640370	"P": 1004.25	"F": 2}
{"v": 1	"t": 2640391	"P": 1001.5	"F": 1}
{"v": 1	"t": 2640411	"P": 1005.0	"F": 1}
{"v": 1	"t": 2640432	"P": 1007.0	"F": 1}
{"v": 1	"t": 2640452	"P": 1002.75	"F": 2}
{"v": 1	"t": 2640472	"P": 1002.25	"F": 1}
{"v": 1	"t": 2640493	"P": 1008.75	"F": 1}
{"v": 1	"t": 2640513	"P": 1004.75	"F": 1}
{"v": 1	"t": 2640533	"P": 1003.25	"F": 2}
{"v": 1	"t": 2640554	"P": 1006.0	"F": 2}
{"v": 1	"t": 2640574	"P": 1005.5	"F": 2}
{"v": 1	"t": 2640594	"P": 1002.5	"F": 2}
{"v": 1	"t": 2640615	"P": 1003.5	"F": 1}
{"v": 1	"t": 2640635	"P": 1007.75	"F": 2}
{"v": 1	"t": 2640656	"P": 1004.0	"F": 1}
{"v": 1	"t": 2640676	"P": 1000.75	"F": 1}
{"v": 1	"t": 2640696	"P": 1005.75	"F": 1}
{"v": 1	"t": 2640717	"P": 1005.25	"F": 1}
{"v": 1	"t": 2640737	"P": 1002.5	"F": 1}
{"v": 1	"t": 2640757	"P": 1003.5	"F": 1}
{"v": 1	"t": 2640778	"P": 1008.25	"F": 1}
{"v": 1	"t": 2640798	"P": 1004.5	"F": 1}
{"v": 1	"t": 2640818	"P": 1000.75	"F": 1}
{"v": 1	"t": 2640839	"P": 1007.75	"F": 2}
{"v": 1	"t": 2640859	"P": 1004.75	"F": 1}
{"v": 1	"t": 2640880	"P": 999.5	"F": 1}
{"v": 1	"t": 2640900	"P": 1005.5	"F": 2}
{"v": 1	"t": 2640920	"P": 1006.25	"F": 2}
{"v": 1	"t": 2640941	"P": 1002.5	"F": 2}
{"v": 1	"t": 2640961	"P": 1003.75	"F": 2}
{"v": 1	"t": 2640982	"P": 1007.75	"F": 2}
{"v": 1	"t": 2641002	"P": 1003.75	"F": 2}
{"v": 1	"t": 2641022	"P": 1004.0	"F": 1}
{"v": 1	"t": 2641043	"P": 1007.75	"F": 1}
{"v": 1	"t": 2641063	"P": 1004.5	"F": 1}
{"v": 1	"t": 2641083	"P": 1002.5	"F": 2}
{"v": 1	"t": 2641104	"P": 1006.75	"F": 2}
{"v": 1	"t": 2641124	"P": 1006.75	"F": 2}
{"v": 1	"t": 2641144	"P": 1001.75	"F": 1}
{"v": 1	"t": 2641165	"P": 1004.0	"F": 1}
{"v": 1	"t": 2641185	"P": 1008.5	"F": 1}
{"v": 1	"t": 2641206	"P": 1003.25	"F": 1}
{"v": 1	"t": 2641226	"P": 1001.25	"F": 1}
{"v": 1	"t": 2641246	"P": 1007.25	"F": 2}
{"v": 1	"t": 2641267	"P": 1006.25	"F": 2}
{"v": 1	"t": 2641287	"P": 1000.5	"F": 1}
{"v": 1	"t": 2641307	"P": 1005.75	"F": 2}
{"v": 1	"t": 2641328	"P": 1007.25	"F": 2}
{"v": 1	"t": 2641348	"P": 1003.25	"F": 2	"C": 47.22	"D": 3247	"sn": 54091929832280	"file": "/data/device_log/data0000.out"}
{"v": 1	"t": 2641369	"P": 1002.5	"F": 2}
{"v": 1	"t": 2641389	"P": 1006.25	"F": 1}
{"v": 1	"t": 2641409	"P": 1006.0	"F": 2}
{"v": 1	"t": 2641430	"P": 1001.0	"F": 1}
{"v": 1	"t": 2641450	"P": 1006.0	"F": 2}
{"v": 1	"t": 2641470	"P": 1007.75	"F": 2}
{"v": 1	"t": 2641491	"P": 1003.25	"F": 1}
{"v": 1	"t": 2641511	"P": 1004.75	"F": 1}
{"v": 1	"t": 2641531	"P": 1008.0	"F": 2}
{"v": 1	"t": 2641552	"P": 1003.5	"F": 2}
{"v": 1	"t": 2641572	"P": 1005.0	"F": 2}
{"v": 1	"t": 2641593	"P": 1008.0	"F": 2}
{"v": 1	"t": 2641613	"P": 1004.5	"F": 1}
{"v": 1	"t": 2641633	"P": 1002.0	"F": 1}
{"v": 1	"t": 2641654	"P": 1005.75	"F": 2}
{"v": 1	"t": 2641674	"P": 1005.5	"F": 2}
{"v": 1	"t": 2641695	"P": 1000.25	"F": 1}
{"v": 1	"t": 2641715	"P": 1007.5	"F": 2}
{"v": 1	"t": 2641735	"P": 1006.75	"F": 1}
{"v": 1	"t": 2641756	"P": 999.75	"F": 2}
{"v": 1	"t": 2641776	"P": 1004.25	"F": 1}
{"v": 1	"t": 2641796	"P": 1007.0	"F": 2}
{"v": 1	"t": 2641817	"P": 1002.75	"F": 1}
{"v": 1	"t": 2641837	"P": 1003.25	"F": 1}
{"v": 1	"t": 2641857	"P": 1003.5	"F": 1}
{"v": 1	"t": 2641878	"P": 1007.75	"F": 2}
{"v": 1	"t": 2641898	"P": 1005.0	"F": 2}
{"v": 1	"t": 2641918	"P": 1000.75	"F": 1}
{"v": 1	"t": 2641939	"P": 1007.25	"F": 2}
{"v": 1	"t": 2641959	"P": 1005.75	"F": 1}
{"v": 1	"t": 2641979	"P": 1002.5	"F": 1}
{"v": 1	"t": 2642000	"P": 1000.75	"F": 1}
{"v": 1	"t": 2642020	"P": 1005.75	"F": 2}
{"v": 1	"t": 2642040	"P": 1005.75	"F": 1}
{"v": 1	"t": 2642061	"P": 1002.25	"F": 1}
{"v": 1	"t": 2642081	"P": 1000.5	"F": 1}
{"v": 1	"t": 2642101	"P": 1007.0	"F": 1}
{"v": 1	"t": 2642122	"P": 1006.25	"F": 2}
{"v": 1	"t": 2642142	"P": 1003.75	"F": 1}
{"v": 1	"t": 2642162	"P": 1000.5	"F": 1}
{"v": 1	"t": 2642182	"P": 1007.75	"F": 2}
{"v": 1	"t": 2642203	"P": 1006.75	"F": 2}
{"v": 1	"t": 2642223	"P": 1002.5	"F": 1}
{"v": 1	"t": 2642243	"P": 1001.75	"F": 2}
{"v": 1	"t": 2642264	"P": 1005.75	"F": 2}
{"v": 1	"t": 2642284	"P": 1006.25	"F": 2}
{"v": 1	"t": 2642304	"P": 1004.0	"F": 2}
{"v": 1	"t": 2642325	"P": 1003.0	"F": 1}
{"v": 1	"t": 2642345	"P": 1004.25	"F": 1}
{"v": 1	"t": 2642365	"P": 1008.5	"F": 2	"C": 47.185	"D": 3247	"sn": 54091929832280	"file": "/data/device_log/data0000.out"}
{"v": 1	"t": 2642385	"P": 1005.5	"F": 1}
{"v": 1	"t": 2642406	"P": 1000.5	"F": 2}
{"v": 1	"t": 2642426	"P": 1002.75	"F": 2}
{"v": 1	"t": 2642446	"P": 1008.75	"F": 2}
{"v": 1	"t": 2642467	"P": 1004.0	"F": 1}
{"v": 1	"t": 2642487	"P": 1001.25	"F": 2}
{"v": 1	"t": 2642507	"P": 1002.75	"F": 1}
{"v": 1	"t": 2642528	"P": 1008.0	"F": 2}
{"v": 1	"t": 2642548	"P": 1005.25	"F": 1}
{"v": 1	"t": 2642568	"P": 1003.25	"F": 1}
{"v": 1	"t": 2642588	"P": 1003.5	"F": 1}
{"v": 1	"t": 2642609	"P": 1006.75	"F": 2}
{"v": 1	"t": 2642629	"P": 1007.25	"F": 1}
{"v": 1	"t": 2642649	"P": 1005.0	"F": 1}
{"v": 1	"t": 2642670	"P": 1000.5	"F": 1}
{"v": 1	"t": 2642690	"P": 1007.25	"F": 1}
{"v": 1	"t": 2642710	"P": 1008.0	"F": 1}
{"v": 1	"t": 2642731	"P": 1004.25	"F": 2}
{"v": 1	"t": 2642751	"P": 1000.75	"F": 2}
{"v": 1	"t": 2642771	"P": 1006.5	"F": 1}
{"v": 1	"t": 2642792	"P": 1007.25	"F": 2}
{"v": 1	"t": 2642812	"P": 1003.5	"F": 2}
{"v": 1	"t": 2642832	"P": 1001.75	"F": 1}
{"v": 1	"t": 2642853	"P": 1007.75	"F": 2}
{"v": 1	"t": 2642873	"P": 1006.0	"F": 1}
{"v": 1	"t": 2642893	"P": 1004.25	"F": 2}
{"v": 1	"t": 2642913	"P": 1001.75	"F": 1}
{"v": 1	"t": 2642934	"P": 1006.75	"F": 1}
{"v": 1	"t": 2642954	"P": 1004.25	"F": 2}
{"v": 1	"t": 2642974	"P": 1005.0	"F": 1}
{"v": 1	"t": 2642995	"P": 1001.5	"F": 1}
{"v": 1	"t": 2643015	"P": 1007.25	"F": 2}
{"v": 1	"t": 2643035	"P": 1006.25	"F": 2}
{"v": 1	"t": 2643056	"P": 1003.5	"F": 1}
{"v": 1	"t": 2643076	"P": 1002.5	"F": 1}
{"v": 1	"t": 2643096	"P": 1003.25	"F": 2}
{"v": 1	"t": 2643116	"P": 1008.5	"F": 1}
{"v": 1	"t": 2643137	"P": 1005.5	"F": 1}
{"v": 1	"t": 2643157	"P": 1003.75	"F": 1}
{"v": 1	"t": 2643177	"P": 1003.75	"F": 2}
{"v": 1	"t": 2643198	"P": 1008.5	"F": 1}
{"v": 1	"t": 2643218	"P": 1004.0	"F": 1}
{"v": 1	"t": 2643238	"P": 1003.0	"F": 1}
{"v": 1	"t": 2643258	"P": 1003.25	"F": 1}
{"v": 1	"t": 2643279	"P": 1008.0	"F": 2}
{"v": 1	"t": 2643299	"P": 1006.0	"F": 2}
{"v": 1	"t": 2643319	"P": 1003.25	"F": 2}
{"v": 1	"t": 2643340	"P": 1002.5	"F": 1}
{"v": 1	"t": 2643360	"P": 1005.5	"F": 1}
{"v": 1	"t": 2643380	"P": 1005.25	"F": 1	"C": 47.215	"D": 3247	"sn": 54091929832280	"file": "/data/device_log/data0000.out"}
{"v": 1	"t": 2643401	"P": 1004.25	"F": 1}
{"v": 1	"t": 2643421	"P": 1000.5	"F": 1}
{"v": 1	"t": 2643441	"P": 1005.5	"F": 1}
{"v": 1	"t": 2643461	"P": 1007.75	"F": 2}
{"v": 1	"t": 2643482	"P": 1004.5	"F": 1}
{"v": 1	"t": 2643502	"P": 1002.0	"F": 1}
{"v": 1	"t": 2643522	"P": 1005.25	"F": 1}
{"v": 1	"t": 2643543	"P": 1008.0	"F": 1}
{"v": 1	"t": 2643563	"P": 1003.5	"F": 2}
{"v": 1	"t": 2643583	"P": 1002.75	"F": 2}
{"v": 1	"t": 2643604	"P": 1005.5	"F": 1}
{"v": 1	"t": 2643624	"P": 1007.25	"F": 2}
{"v": 1	"t": 2643644	"P": 1003.75	"F": 2}
{"v": 1	"t": 2643665	"P": 1000.0	"F": 1}
{"v": 1	"t": 2643685	"P": 1004.5	"F": 1}
{"v": 1	"t": 2643705	"P": 1009.5	"F": 1}
{"v": 1	"t": 2643725	"P": 1004.5	"F": 2}
{"v": 1	"t": 2643746	"P": 1001.5	"F": 1}
{"v": 1	"t": 2643766	"P": 1004.5	"F": 1}
{"v": 1	"t": 2643786	"P": 1008.25	"F": 1}
{"v": 1	"t": 2643807	"P": 1005.5	"F": 2}
{"v": 1	"t": 2643827	"P": 1002.5	"F": 1}
{"v": 1	"t": 2643847	"P": 1003.5	"F": 1}
{"v": 1	"t": 2643868	"P": 1008.0	"F": 1}
{"v": 1	"t": 2643888	"P": 1006.75	"F": 2}
{"v": 1	"t": 2643908	"P": 1004.75	"F": 1}
{"v": 1	"t": 2643928	"P": 1000.5	"F": 1}
{"v": 1	"t": 2643949	"P": 1008.25	"F": 1}
{"v": 1	"t": 2643969	"P": 1008.25	"F": 2}
{"v": 1	"t": 2643989	"P": 1005.0	"F": 1}
{"v": 1	"t": 2644010	"P": 1001.0	"F": 2}
{"v": 1	"t": 2644030	"P": 1005.5	"F": 1}
{"v": 1	"t": 2644050	"P": 1007.75	"F": 1}
{"v": 1	"t": 2644071	"P": 1004.75	"F": 1}
{"v": 1	"t": 2644091	"P": 1002.75	"F": 2}
{"v": 1	"t": 2644111	"P": 1004.5	"F": 1}
{"v": 1	"t": 2644131	"P": 1009.0	"F": 1}
{"v": 1	"t": 2644152	"P": 1004.5	"F": 1}
{"v": 1	"t": 2644172	"P": 1002.25	"F": 1}
{"v": 1	"t": 2644192	"P": 1003.25	"F": 2}
{"v": 1	"t": 2644213	"P": 1008.0	"F": 1}
{"v": 1	"t": 2644233	"P": 1004.75	"F": 1}
{"v": 1	"t": 2644253	"P": 1004.0	"F": 1}
{"v": 1	"t": 2644274	"P": 1002.75	"F": 1}
{"v": 1	"t": 2644294	"P": 1007.25	"F": 1}
{"v": 1	"t": 2644314	"P": 1004.5	"F": 1}
{"v": 1	"t": 2644334	"P": 1002.25	"F": 1}
{"v": 1	"t": 2644355	"P": 1003.75	"F": 2}
{"v": 1	"t": 2644375	"P": 1007.5	"F": 1}
{"v": 1	"t": 2644395	"P": 1006.0	"F": 1	"C": 47.275	"D": 3246	"sn": 54091929832280	"file": "/data/device_log/data0000.out"}
{"v": 1	"t": 2644416	"P": 1003.25	"F": 2}
{"v": 1	"t": 2644436	"P": 1003.25	"F": 2}
{"v": 1	"t": 2644456	"P": 1008.5	"F": 2}
{"v": 1	"t": 2644477	"P": 1005.25	"F": 1}
{"v": 1	"t": 2644497	"P": 1002.25	"F": 1}
{"v": 1	"t": 2644517	"P": 1002.5	"F": 2}
{"v": 1	"t": 2644537	"P": 1006.5	"F": 1}
{"v": 1	"t": 2644558	"P": 1007.75	"F": 2}
{"v": 1	"t": 2644578	"P": 1004.0	"F": 2}
{"v": 1	"t": 2644598	"P": 1002.25	"F": 2}
{"v": 1	"t": 2644619	"P": 1006.75	"F": 1}
{"v": 1	"t": 2644639	"P": 1006.5	"F": 2}
{"v": 1	"t": 2644659	"P": 1003.75	"F": 2}
{"v": 1	"t": 2644680	"P": 1002.0	"F": 2}
{"v": 1	"t": 2644700	"P": 1005.25	"F": 1}
{"v": 1	"t": 2644720	"P": 1006.75	"F": 1}
{"v": 1	"t": 2644740	"P": 1005.25	"F": 1}
{"v": 1	"t": 2644761	"P": 1002.0	"F": 1}
{"v": 1	"t": 2644781	"P": 1002.5	"F": 1}
{"v": 1	"t": 2644801	"P": 1009.0	"F": 1}
{"v": 1	"t": 2644822	"P": 1007.0	"F": 1}
{"v": 1	"t": 2644842	"P": 1003.75	"F": 1}
{"v": 1	"t": 2644862	"P": 1002.75	"F": 1}
{"v": 1	"t": 2644883	"P": 1007.25	"F": 2}
{"v": 1	"t": 2644903	"P": 1005.75	"F": 2}
{"v": 1	"t": 2644923	"P": 1005.25	"F": 1}
{"v": 1	"t": 2644943	"P": 1002.75	"F": 2}
{"v": 1	"t": 2644964	"P": 1007.25	"F": 2}
{"v": 1	"t": 2644984	"P": 1007.0	"F": 2}
{"v": 1	"t": 2645004	"P": 1003.75	"F": 2}
{"v": 1	"t": 2645025	"P": 1003.25	"F": 2}
{"v": 1	"t": 2645045	"P": 1008.5	"F": 2}
{"v": 1	"t": 2645065	"P": 1006.5	"F": 2}
{"v": 1	"t": 2645086	"P": 1004.25	"F": 1}
{"v": 1	"t": 2645106	"P": 1001.25	"F": 1}
{"v": 1	"t": 2645126	"P": 1008.5	"F": 1}
{"v": 1	"t": 2645147	"P": 1006.75	"F": 1}
{"v": 1	"t": 2645167	"P": 1001.75	"F": 1}
{"v": 1	"t": 2645187	"P": 1001.25	"F": 2}
{"v": 1	"t": 2645207	"P": 1006.0	"F": 2}
{"v": 1	"t": 2645228	"P": 1009.25	"F": 2}
{"v": 1	"t": 2645248	"P": 1003.25	"F": 1}
{"v": 1	"t": 2645268	"P": 1002.25	"F": 2}
{"v": 1	"t": 2645289	"P": 1006.25	"F": 2}
{"v": 1	"t": 2645309	"P": 1008.75	"F": 1}
{"v": 1	"t": 2645329	"P": 1004.5	"F": 2}
{"v": 1	"t": 2645350	"P": 1003.5	"F": 2}
{"v": 1	"t": 2645370	"P": 1004.75	"F": 1}
{"v": 1	"t": 2645390	"P": 1009.0	"F": 1}
{"v": 1	"t": 2645410	"P": 1006.25	"F": 2	"C": 47.225	"D": 3246	"sn": 54091929832280	"file": "/data/device_log/data0000.out"}
{"v": 1	"t": 2645431	"P": 1002.75	"F": 1}
{"v": 1	"t": 2645451	"P": 1001.75	"F": 1}
{"v": 1	"t": 2645471	"P": 1006.25	"F": 1}
{"v": 1	"t": 2645492	"P": 1005.75	"F": 1}
{"v": 1	"t": 2645512	"P": 1004.0	"F": 2}
{"v": 1	"t": 2645532	"P": 1000.75	"F": 2}
{"v": 1	"t": 2645552	"P": 1004.25	"F": 2}
{"v": 1	"t": 2645573	"P": 1006.25	"F": 1}
{"v": 1	"t": 2645593	"P": 1004.0	"F": 1}
{"v": 1	"t": 2645613	"P": 1002.5	"F": 2}
{"v": 1	"t": 2645634	"P": 1006.0	"F": 1}
{"v": 1	"t": 2645654	"P": 1007.0	"F": 1}
{"v": 1	"t": 2645674	"P": 1003.5	"F": 1}
{"v": 1	"t": 2645695	"P": 1003.25	"F": 2}
{"v": 1	"t": 2645715	"P": 1007.0	"F": 1}
{"v": 1	"t": 2645735	"P": 1006.25	"F": 1}
{"v": 1	"t": 2645756	"P": 1003.0	"F": 1}
{"v": 1	"t": 2645776	"P": 1003.25	"F": 2}
{"v": 1	"t": 2645796	"P": 1006.5	"F": 2}
{"v": 1	"t": 2645817	"P": 1008.0	"F": 2}
{"v": 1	"t": 2645837	"P": 1002.75	"F": 2}
{"v": 1	"t": 2645857	"P": 1004.75	"F": 2}
{"v": 1	"t": 2645878	"P": 1009.0	"F": 1}
{"v": 1	"t": 2645898	"P": 1005.25	"F": 1}
{"v": 1	"t": 2645918	"P": 1002.5	"F": 2}
{"v": 1	"t": 2645939	"P": 1004.25	"F": 2}
{"v": 1	"t": 2645959	"P": 1008.25	"F": 1}
{"v": 1	"t": 2645979	"P": 1004.0	"F": 1}
{"v": 1	"t": 2645999	"P": 1004.0	"F": 2}
{"v": 1	"t": 2646020	"P": 1004.75	"F": 1}
{"v": 1	"t": 2646040	"P": 1007.5	"F": 2}
{"v": 1	"t": 2646061	"P": 1005.0	"F": 1}
{"v": 1	"t": 2646081	"P": 1002.75	"F": 2}
{"v": 1	"t": 2646101	"P": 1007.5	"F": 1}
{"v": 1	"t": 2646122	"P": 1007.25	"F": 1}
{"v": 1	"t": 2646142	"P": 1003.25	"F": 1}
{"v": 1	"t": 2646162	"P": 1000.5	"F": 1}
{"v": 1	"t": 2646183	"P": 1009.0	"F": 2}
{"v": 1	"t": 2646203	"P": 1006.75	"F": 1}
{"v": 1	"t": 2646223	"P": 1002.75	"F": 1}
{"v": 1	"t": 2646243	"P": 1001.75	"F": 2}
{"v": 1	"t": 2646264	"P": 1006.25	"F": 1}
{"v": 1	"t": 2646284	"P": 1007.75	"F": 2}
{"v": 1	"t": 2646304	"P": 1003.0	"F": 1}
{"v": 1	"t": 2646325	"P": 1001.25	"F": 2}
{"v": 1	"t": 2646345	"P": 1003.25	"F": 1}
{"v": 1	"t": 2646365	"P": 1007.5	"F": 2}
{"v": 1	"t": 2646385	"P": 1004.5	"F": 1}
{"v": 1	"t": 2646406	"P": 1001.75	"F": 2}
{"v": 1	"t": 2646426	"P": 1002.5	"F": 1	"C": 47.185	"D": 3246	"sn": 54091929832280	"file": "/data/device_log/data0000.out"}
{"v": 1	"t": 2646446	"P": 1008.25	"F": 1}
{"v": 1	"t": 2646467	"P": 1005.75	"F": 1}
{"v": 1	"t": 2646487	"P": 1003.5	"F": 1}
{"v": 1	"t": 2646507	"P": 1002.75	"F": 2}
{"v": 1	"t": 2646528	"P": 1008.25	"F": 1}
{"v": 1	"t": 2646548	"P": 1007.5	"F": 1}
{"v": 1	"t": 2646568	"P": 1003.5	"F": 1}
{"v": 1	"t": 2646588	"P": 1002.75	"F": 2}
{"v": 1	"t": 2646609	"P": 1007.0	"F": 2}
{"v": 1	"t": 2646629	"P": 1006.0	"F": 1}
{"v": 1	"t": 2646649	"P": 1004.0	"F": 2}
{"v": 1	"t": 2646670	"P": 1001.5	"F": 2}
{"v": 1	"t": 2646690	"P": 1008.0	"F": 1}
{"v": 1	"t": 2646710	"P": 1007.75	"F": 2}
{"v": 1	"t": 2646731	"P": 1002.75	"F": 1}
{"v": 1	"t": 2646751	"P": 999.5	"F": 2}
{"v": 1	"t": 2646771	"P": 1007.0	"F": 1}
{"v": 1	"t": 2646792	"P": 1008.5	"F": 1}
{"v": 1	"t": 2646812	"P": 1003.25	"F": 2}
{"v": 1	"t": 2646832	"P": 1002.25	"F": 2}
{"v": 1	"t": 2646852	"P": 1007.25	"F": 1}
{"v": 1	"t": 2646873	"P": 1004.75	"F": 2}
{"v": 1	"t": 2646893	"P": 1003.0	"F": 1}
{"v": 1	"t": 2646913	"P": 1002.0	"F": 1}
{"v": 1	"t": 2646934	"P": 1006.5	"F": 1}
{"v": 1	"t": 2646954	"P": 1008.5	"F": 2}
{"v": 1	"t": 2646974	"P": 1004.25	"F": 1}
{"v": 1	"t": 2646995	"P": 1002.0	"F": 1}
{"v": 1	"t": 2647015	"P": 1002.5	"F": 1}
{"v": 1	"t": 2647035	"P": 1009.0	"F": 1}
{"v": 1	"t": 2647055	"P": 1003.75	"F": 1}
{"v": 1	"t": 2647076	"P": 1001.25	"F": 1}
{"v": 1	"t": 2647096	"P": 1001.5	"F": 1}
{"v": 1	"t": 2647116	"P": 1007.75	"F": 1}
{"v": 1	"t": 2647137	"P": 1005.5	"F": 2}
{"v": 1	"t": 2647157	"P": 1002.25	"F": 2}
{"v": 1	"t": 2647177	"P": 1003.0	"F": 1}
{"v": 1	"t": 2647198	"P": 1008.75	"F": 1}
{"v": 1	"t": 2647218	"P": 1007.75	"F": 1}
{"v": 1	"t": 2647238	"P": 1003.25	"F": 1}
{"v": 1	"t": 2647258	"P": 1003.75	"F": 1}
{"v": 1	"t": 2647279	"P": 1007.0	"F": 1}
{"v": 1	"t": 2647299	"P": 1006.75	"F": 2}
{"v": 1	"t": 2647319	"P": 1003.0	"F": 1}
{"v": 1	"t": 2647340	"P": 1002.25	"F": 1}
{"v": 1	"t": 2647360	"P": 1004.5	"F": 1}
{"v": 1	"t": 2647380	"P": 1009.5	"F": 1}
{"v": 1	"t": 2647400	"P": 1006.5	"F": 1}
{"v": 1	"t": 2647421	"P": 1001.75	"F": 1}
{"v": 1	"t": 2647441	"P": 1003.0	"F": 1	"C": 47.205	"D": 3246	"sn": 54091929832280	"file": "/data/device_log/data0000.out"}
{"v": 1	"t": 2647461	"P": 1007.5	"F": 1}
{"v": 1	"t": 2647482	"P": 1006.75	"F": 2}
{"v": 1	"t": 2647502	"P": 1003.75	"F": 1}
{"v": 1	"t": 2647522	"P": 1003.0	"F": 2}
{"v": 1	"t": 2647543	"P": 1007.75	"F": 1}
{"v": 1	"t": 2647563	"P": 1006.5	"F": 2}
{"v": 1	"t": 2647583	"P": 1003.5	"F": 2}
{"v": 1	"t": 2647603	"P": 1002.25	"F": 2}
{"v": 1	"t": 2647624	"P": 1008.5	"F": 1}
{"v": 1	"t": 2647644	"P": 1006.0	"F": 2}
{"v": 1	"t": 2647664	"P": 1005.0	"F": 2}
{"v": 1	"t": 2647685	"P": 1001.5	"F": 2}
{"v": 1	"t": 2647705	"P": 1006.25	"F": 1}
{"v": 1	"t": 2647725	"P": 1008.5	"F": 2}
{"v": 1	"t": 2647746	"P": 1004.75	"F": 1}
{"v": 1	"t": 2647766	"P": 1000.25	"F": 1}
{"v": 1	"t": 2647786	"P": 1005.0	"F": 1}
{"v": 1	"t": 2647806	"P": 1007.75	"F": 1}
{"v": 1	"t": 2647827	"P": 1004.5	"F": 2}
{"v": 1	"t": 2647847	"P": 1001.0	"F": 2}
{"v": 1	"t": 2647867	"P": 1003.5	"F": 1}
{"v": 1	"t": 2647888	"P": 1009.25	"F": 1}
{"v": 1	"t": 2647908	"P": 1006.25	"F": 2}
{"v": 1	"t": 2647928	"P": 1001.5	"F": 2}
{"v": 1	"t": 2647948	"P": 1003.0	"F": 1}
{"v": 1	"t": 2647969	"P": 1008.25	"F": 1}
{"v": 1	"t": 2647989	"P": 1007.25	"F": 1}
{"v": 1	"t": 2648009	"P": 1004.25	"F": 1}
{"v": 1	"t": 2648030	"P": 1002.25	"F": 1}
{"v": 1	"t": 2648050	"P": 1005.0	"F": 1}
{"v": 1	"t": 2648070	"P": 1006.75	"F": 1}
{"v": 1	"t": 2648091	"P": 1004.5	"F": 2}
{"v": 1	"t": 2648111	"P": 1002.0	"F": 1}
{"v": 1	"t": 2648131	"P": 1005.25	"F": 1}
{"v": 1	"t": 2648152	"P": 1008.0	"F": 1}
{"v": 1	"t": 2648172	"P": 1003.5	"F": 1}
{"v": 1	"t": 2648192	"P": 1002.0	"F": 1}
{"v": 1	"t": 2648212	"P": 1006.75	"F": 2}
{"v": 1	"t": 2648233	"P": 1008.25	"F": 2}
{"v": 1	"t": 2648253	"P": 1004.25	"F": 2}
{"v": 1	"t": 2648273	"P": 1002.0	"F": 1}
{"v": 1	"t": 2648294	"P": 1005.75	"F": 2}
{"v": 1	"t": 2648314	"P": 1007.0	"F": 1}
{"v": 1	"t": 2648334	"P": 1006.25	"F": 1}
{"v": 1	"t": 2648355	"P": 1002.25	"F": 2}
{"v": 1	"t": 2648375	"P": 1003.0	"F": 1}
{"v": 1	"t": 2648395	"P": 1008.0	"F": 1}
{"v": 1	"t": 2648415	"P": 1005.25	"F": 2}
{"v": 1	"t": 2648436	"P": 1004.25	"F": 2}
{"v": 1	"t": 2648456	"P": 1003.75	"F": 1	"C": 47.225	"D": 3246	"sn": 54091929832280	"file": "/data/device_log/data0000.out"}
{"v": 1	"t": 2648476	"P": 1008.0	"F": 2}
{"v": 1	"t": 2648497	"P": 1006.5	"F": 1}
{"v": 1	"t": 2648517	"P": 1003.0	"F": 1}
{"v": 1	"t": 2648537	"P": 1002.25	"F": 1}
{"v": 1	"t": 2648557	"P": 1007.0	"F": 1}
{"v": 1	"t": 2648578	"P": 1006.5	"F": 2}
{"v": 1	"t": 2648598	"P": 1004.5	"F": 1}
{"v": 1	"t": 2648618	"P": 1003.0	"F": 2}
{"v": 1	"t": 2648639	"P": 1006.25	"F": 1}
{"v": 1	"t": 2648659	"P": 1005.75	"F": 2}
{"v": 1	"t": 2648679	"P": 1004.0	"F": 2}
{"v": 1	"t": 2648700	"P": 1001.75	"F": 1}
{"v": 1	"t": 2648720	"P": 1004.5	"F": 1}
{"v": 1	"t": 2648740	"P": 1008.0	"F": 2}
{"v": 1	"t": 2648760	"P": 1005.0	"F": 1}
{"v": 1	"t": 2648781	"P": 1001.25	"F": 2}
{"v": 1	"t": 2648801	"P": 1003.75	"F": 1}
{"v": 1	"t": 2648821	"P": 1007.75	"F": 1}
{"v": 1	"t": 2648842	"P": 1005.0	"F": 1}
{"v": 1	"t": 2648862	"P": 1002.0	"F": 2}
{"v": 1	"t": 2648882	"P": 1005.0	"F": 1}
{"v": 1	"t": 2648903	"P": 1009.0	"F": 1}
{"v": 1	"t": 2648923	"P": 1006.0	"F": 1}
{"v": 1	"t": 2648943	"P": 1001.5	"F": 1}
{"v": 1	"t": 2648964	"P": 1001.0	"F": 1}
{"v": 1	"t": 2648984	"P": 1008.25	"F": 1}
{"v": 1	"t": 2649004	"P": 1006.5	"F": 1}
{"v": 1	"t": 2649024	"P": 1002.5	"F": 1}
{"v": 1	"t": 2649045	"P": 1002.75	"F": 2}
{"v": 1	"t": 2649065	"P": 1007.25	"F": 1}
{"v": 1	"t": 2649085	"P": 1006.5	"F": 1}
{"v": 1	"t": 2649106	"P": 1004.0	"F": 1}
{"v": 1	"t": 2649126	"P": 1003.0	"F": 2}
{"v": 1	"t": 2649146	"P": 1005.0	"F": 2}
{"v": 1	"t": 2649166	"P": 1007.0	"F": 1}
{"v": 1	"t": 2649187	"P": 1002.25	"F": 1}
{"v": 1	"t": 2649207	"P": 1001.25	"F": 2}
{"v": 1	"t": 2649227	"P": 1004.25	"F": 2}
{"v": 1	"t": 2649248	"P": 1008.0	"F": 1}
{"v": 1	"t": 2649268	"P": 1005.0	"F": 1}
{"v": 1	"t": 2649288	"P": 1002.5	"F": 2}
{"v": 1	"t": 2649309	"P": 1003.0	"F": 1}
{"v": 1	"t": 2649329	"P": 1007.5	"F": 2}
{"v": 1	"t": 2649349	"P": 1005.25	"F": 1}
{"v": 1	"t": 2649369	"P": 1002.75	"F": 2}
{"v": 1	"t": 2649390	"P": 1001.25	"F": 1}
{"v": 1	"t": 2649410	"P": 1006.0	"F": 1}
{"v": 1	"t": 2649430	"P": 1007.5	"F": 2}
{"v": 1	"t": 2649451	"P": 1003.0	"F": 2}
{"v": 1	"t": 2649471	"P": 1001.5	"F": 1	"C": 47.185	"D": 3246	"sn": 54091929832280	"file": "/data/device_log/data0000.out"}
{"v": 1	"t": 2649491	"P": 1006.5	"F": 1}
{"v": 1	"t": 2649512	"P": 1006.25	"F": 1}
{"v": 1	"t": 2649532	"P": 1003.5	"F": 1}
{"v": 1	"t": 2649552	"P": 1001.75	"F": 1}
{"v": 1	"t": 2649572	"P": 1005.0	"F": 2}
{"v": 1	"t": 2649593	"P": 1006.25	"F": 1}
{"v": 1	"t": 2649613	"P": 1001.0	"F": 1}
{"v": 1	"t": 2649633	"P": 1000.25	"F": 1}
{"v": 1	"t": 2649654	"P": 1009.25	"F": 2}
{"v": 1	"t": 2649674	"P": 1005.5	"F": 1}
{"v": 1	"t": 2649694	"P": 1002.5	"F": 1}
{"v": 1	"t": 2649715	"P": 1004.75	"F": 1}
{"v": 1	"t": 2649735	"P": 1007.5	"F": 1}
{"v": 1	"t": 2649755	"P": 1004.5	"F": 2}
{"v": 1	"t": 2649776	"P": 1003.25	"F": 1}
{"v": 1	"t": 2649796	"P": 1005.0	"F": 1}
{"v": 1	"t": 2649816	"P": 1005.25	"F": 1}
{"v": 1	"t": 2649837	"P": 1003.5	"F": 2}
{"v": 1	"t": 2649857	"P": 1000.5	"F": 2}
{"v": 1	"t": 2649877	"P": 1007.5	"F": 1}
{"v": 1	"t": 2649898	"P": 1006.0	"F": 1}
{"v": 1	"t": 2649918	"P": 1002.75	"F": 1}
{"v": 1	"t": 2649938	"P": 1003.0	"F": 1}
{"v": 1	"t": 2649959	"P": 1007.75	"F": 1}
{"v": 1	"t": 2649979	"P": 1006.5	"F": 1}
{"v": 1	"t": 2649999	"P": 1003.75	"F": 1}
{"v": 1	"t": 2650020	"P": 1001.5	"F": 1}
{"v": 1	"t": 2650040	"P": 1007.0	"F": 2}
{"v": 1	"t": 2650060	"P": 1005.5	"F": 1}
{"v": 1	"t": 2650081	"P": 1001.25	"F": 2}
{"v": 1	"t": 2650101	"P": 1002.75	"F": 1}
{"v": 1	"t": 2650121	"P": 1006.0	"F": 1}
{"v": 1	"t": 2650141	"P": 1007.25	"F": 2}
{"v": 1	"t": 2650162	"P": 1004.0	"F": 2}
{"v": 1	"t": 2650182	"P": 1001.0	"F": 1}
{"v": 1	"t": 2650202	"P": 1005.75	"F": 1}
{"v": 1	"t": 2650223	"P": 1007.5	"F": 2}
{"v": 1	"t": 2650243	"P": 1004.0	"F": 1}
{"v": 1	"t": 2650263	"P": 1001.5	"F": 1}
{"v": 1	"t": 2650284	"P": 1004.75	"F": 2}
{"v": 1	"t": 2650304	"P": 1008.0	"F": 1}
{"v": 1	"t": 2650324	"P": 1003.0	"F": 1}
{"v": 1	"t": 2650345	"P": 1003.0	"F": 2}
{"v": 1	"t": 2650365	"P": 1004.5	"F": 2}
{"v": 1	"t": 2650385	"P": 1007.75	"F": 2}
{"v": 1	"t": 2650405	"P": 1006.25	"F": 1}
{"v": 1	"t": 2650426	"P": 1002.0	"F": 2}
{"v": 1	"t": 2650446	"P": 1001.25	"F": 1}
{"v": 1	"t": 2650466	"P": 1007.5	"F": 1}
{"v": 1	"t": 2650487	"P": 1006.25	"F": 2	"C": 47.235	"D": 3246	"sn": 54091929832280	"file": "/data/device_log/data0000.out"}
{"v": 1	"t": 2650507	"P": 1002.5	"F": 1}
{"v": 1	"t": 2650527	"P": 1001.75	"F": 1}
{"v": 1	"t": 2650548	"P": 1007.5	"F": 2}
{"v": 1	"t": 2650568	"P": 1006.75	"F": 2}
{"v": 1	"t": 2650588	"P": 1003.0	"F": 2}
{"v": 1	"t": 2650608	"P": 1000.5	"F": 2}
{"v": 1	"t": 2650629	"P": 1006.75	"F": 1}
{"v": 1	"t": 2650649	"P": 1006.75	"F": 1}
{"v": 1	"t": 2650669	"P": 1002.25	"F": 1}
{"v": 1	"t": 2650690	"P": 1000.25	"F": 2}
{"v": 1	"t": 2650710	"P": 1005.25	"F": 2}
{"v": 1	"t": 2650730	"P": 1007.5	"F": 2}
{"v": 1	"t": 2650751	"P": 1003.75	"F": 1}
{"v": 1	"t": 2650771	"P": 1000.75	"F": 1}
{"v": 1	"t": 2650791	"P": 1007.25	"F": 1}
{"v": 1	"t": 2650812	"P": 1004.5	"F": 2}
{"v": 1	"t": 2650832	"P": 1004.25	"F": 1}
{"v": 1	"t": 2650852	"P": 1002.0	"F": 2}
{"v": 1	"t": 2650872	"P": 1007.0	"F": 1}
{"v": 1	"t": 2650893	"P": 1007.25	"F": 2}
{"v": 1	"t": 2650913	"P": 1004.5	"F": 1}
{"v": 1	"t": 2650933	"P": 1001.75	"F": 2}
{"v": 1	"t": 2650954	"P": 1007.25	"F": 1}
{"v": 1	"t": 2650974	"P": 1008.5	"F": 1}
{"v": 1	"t": 2650994	"P": 1004.75	"F": 2}
{"v": 1	"t": 2651015	"P": 1001.0	"F": 1}
{"v": 1	"t": 2651035	"P": 1005.75	"F": 1}
{"v": 1	"t": 2651055	"P": 1007.75	"F": 1}
{"v": 1	"t": 2651075	"P": 1003.5	"F": 2}
{"v": 1	"t": 2651096	"P": 1002.25	"F": 1}
{"v": 1	"t": 2651116	"P": 1002.5	"F": 1}
{"v": 1	"t": 2651136	"P": 1009.25	"F": 2}
{"v": 1	"t": 2651157	"P": 1005.75	"F": 1}
{"v": 1	"t": 2651177	"P": 1002.5	"F": 1}
{"v": 1	"t": 2651197	"P": 1003.0	"F": 2}
{"v": 1	"t": 2651218	"P": 1008.25	"F": 2}
{"v": 1	"t": 2651238	"P": 1005.75	"F": 2}
{"v": 1	"t": 2651258	"P": 1002.25	"F": 1}
{"v": 1	"t": 2651278	"P": 1002.5	"F": 2}
{"v": 1	"t": 2651299	"P": 1008.0	"F": 2}
{"v": 1	"t": 2651319	"P": 1006.0	"F": 2}
{"v": 1	"t": 2651339	"P": 1002.5	"F": 1}
{"v": 1	"t": 2651360	"P": 1002.25	"F": 1}
{"v": 1	"t": 2651380	"P": 1006.25	"F": 1}
{"v": 1	"t": 2651400	"P": 1007.5	"F": 2}
{"v": 1	"t": 2651421	"P": 1005.25	"F": 2}
{"v": 1	"t": 2651441	"P": 1001.75	"F": 2}
{"v": 1	"t": 2651461	"P": 1007.0	"F": 2}
{"v": 1	"t": 2651482	"P": 1007.5	"F": 1}
{"v": 1	"t": 2651502	"P": 1003.75	"F": 1	"C": 47.24	"D": 3246	"sn": 54091929832280	"file": "/data/device_log/data0000.out"}
{"v": 1	"t": 2651522	"P": 1001.25	"F": 1}
{"v": 1	"t": 2651542	"P": 1008.0	"F": 1}
{"v": 1	"t": 2651563	"P": 1007.5	"F": 1}
{"v": 1	"t": 2651583	"P": 1003.0	"F": 2}
{"v": 1	"t": 2651603	"P": 1002.75	"F": 1}
{"v": 1	"t": 2651624	"P": 1006.75	"F": 1}
{"v": 1	"t": 2651644	"P": 1006.75	"F": 2}
{"v": 1	"t": 2651664	"P": 1003.25	"F": 2}
{"v": 1	"t": 2651685	"P": 1000.75	"F": 2}
{"v": 1	"t": 2651705	"P": 1005.75	"F": 1}
{"v": 1	"t": 2651725	"P": 1007.5	"F": 1}
{"v": 1	"t": 2651745	"P": 1004.75	"F": 2}
{"v": 1	"t": 2651766	"P": 1002.75	"F": 1}
{"v": 1	"t": 2651786	"P": 1002.0	"F": 1}
{"v": 1	"t": 2651806	"P": 1007.5	"F": 2}
{"v": 1	"t": 2651827	"P": 1005.25	"F": 2}
{"v": 1	"t": 2651847	"P": 1002.75	"F": 2}
{"v": 1	"t": 2651867	"P": 1001.75	"F": 2}
{"v": 1	"t": 2651888	"P": 1008.0	"F": 1}
{"v": 1	"t": 2651908	"P": 1005.75	"F": 1}
{"v": 1	"t": 2651928	"P": 1004.25	"F": 1}
{"v": 1	"t": 2651948	"P": 1001.5	"F": 1}
{"v": 1	"t": 2651969	"P": 1006.75	"F": 2}
{"v": 1	"t": 2651989	"P": 1007.0	"F": 1}
{"v": 1	"t": 2652009	"P": 1005.25	"F": 2}
{"v": 1	"t": 2652030	"P": 1001.25	"F": 1}
{"v": 1	"t": 2652050	"P": 1005.5	"F": 1}
{"v": 1	"t": 2652070	"P": 1008.25	"F": 2}
{"v": 1	"t": 2652090	"P": 1004.75	"F": 1}
{"v": 1	"t": 2652111	"P": 1004.5	"F": 1}
{"v": 1	"t": 2652131	"P": 1002.0	"F": 2}
{"v": 1	"t": 2652151	"P": 1009.25	"F": 1}
{"v": 1	"t": 2652172	"P": 1004.0	"F": 1}
{"v": 1	"t": 2652192	"P": 1000.75	"F": 2}
{"v": 1	"t": 2652212	"P": 1004.5	"F": 1}
{"v": 1	"t": 2652233	"P": 1009.5	"F": 1}
{"v": 1	"t": 2652253	"P": 1005.25	"F": 2}
{"v": 1	"t": 2652273	"P": 1002.75	"F": 2}
{"v": 1	"t": 2652293	"P": 1002.0	"F": 1}
{"v": 1	"t": 2652314	"P": 1007.5	"F": 2}
{"v": 1	"t": 2652334	"P": 1006.5	"F": 2}
{"v": 1	"t": 2652354	"P": 1001.75	"F": 1}
{"v": 1	"t": 2652375	"P": 1001.5	"F": 1}
{"v": 1	"t": 2652395	"P": 1008.25	"F": 2}
{"v": 1	"t": 2652415	"P": 1006.75	"F": 2}
{"v": 1	"t": 2652436	"P": 1003.25	"F": 2}
{"v": 1	"t": 2652456	"P": 1002.0	"F": 1}
{"v": 1	"t": 2652476	"P": 1005.75	"F": 2}
{"v": 1	"t": 2652496	"P": 1008.75	"F": 1}
{"v": 1	"t": 2652517	"P": 1004.25	"F": 2	"C": 47.265	"D": 3246	"sn": 54091929832280	"file": "/data/device_log/data0000.out"}
{"v": 1	"t": 2652537	"P": 1001.0	"F": 2}
{"v": 1	"t": 2652557	"P": 1003.5	"F": 2}
{"v": 1	"t": 2652578	"P": 1009.0	"F": 1}
{"v": 1	"t": 2652598	"P": 1005.25	"F": 2}
{"v": 1	"t": 2652618	"P": 1003.0	"F": 1}
{"v": 1	"t": 2652638	"P": 1001.75	"F": 1}
{"v": 1	"t": 2652659	"P": 1007.5	"F": 2}
{"v": 1	"t": 2652679	"P": 1006.25	"F": 2}
{"v": 1	"t": 2652699	"P": 1003.25	"F": 1}
{"v": 1	"t": 2652720	"P": 1002.25	"F": 1}
{"v": 1	"t": 2652740	"P": 1006.25	"F": 1}
{"v": 1	"t": 2652760	"P": 1007.0	"F": 1}
{"v": 1	"t": 2652781	"P": 1004.5	"F": 1}
{"v": 1	"t": 2652801	"P": 1002.75	"F": 1}
{"v": 1	"t": 2652821	"P": 1007.25	"F": 2}
{"v": 1	"t": 2652842	"P": 1007.0	"F": 2}
{"v": 1	"t": 2652862	"P": 1003.0	"F": 2}
{"v": 1	"t": 2652882	"P": 1002.75	"F": 1}
{"v": 1	"t": 2652902	"P": 1006.5	"F": 1}
{"v": 1	"t": 2652923	"P": 1006.75	"F": 2}
{"v": 1	"t": 2652943	"P": 1002.0	"F": 2}
{"v": 1	"t": 2652963	"P": 1001.0	"F": 2}
{"v": 1	"t": 2652984	"P": 1005.75	"F": 1}
{"v": 1	"t": 2653004	"P": 1007.0	"F": 2}
{"v": 1	"t": 2653024	"P": 1004.5	"F": 2}
{"v": 1	"t": 2653045	"P": 1002.0	"F": 2}
{"v": 1	"t": 2653065	"P": 1005.0	"F": 2}
{"v": 1	"t": 2653085	"P": 1006.75	"F": 1}
{"v": 1	"t": 2653105	"P": 1005.0	"F": 2}
{"v": 1	"t": 2653126	"P": 1001.75	"F": 2}
{"v": 1	"t": 2653146	"P": 1004.0	"F": 1}
{"v": 1	"t": 2653166	"P": 1009.25	"F": 2}
{"v": 1	"t": 2653187	"P": 1004.25	"F": 1}
{"v": 1	"t": 2653207	"P": 1000.5	"F": 2}
{"v": 1	"t": 2653227	"P": 1002.0	"F": 1}
{"v": 1	"t": 2653248	"P": 1006.25	"F": 2}
{"v": 1	"t": 2653268	"P": 1006.0	"F": 1}
{"v": 1	"t": 2653288	"P": 1003.25	"F": 2}
{"v": 1	"t": 2653308	"P": 1002.75	"F": 1}
{"v": 1	"t": 2653329	"P": 1005.5	"F": 1}
{"v": 1	"t": 2653349	"P": 1005.75	"F": 2}
{"v": 1	"t": 2653369	"P": 1004.25	"F": 1}
{"v": 1	"t": 2653390	"P": 1003.5	"F": 1}
{"v": 1	"t": 2653410	"P": 1005.0	"F": 2}
{"v": 1	"t": 2653430	"P": 1007.5	"F": 1}
{"v": 1	"t": 2653450	"P": 1006.25	"F": 2}
{"v": 1	"t": 2653471	"P": 1001.5	"F": 1}
{"v": 1	"t": 2653491	"P": 1002.25	"F": 1}
{"v": 1	"t": 2653511	"P": 1009.5	"F": 2}
{"v": 1	"t": 2653532	"P": 1006.5	"F": 2	"C": 47.245	"D": 3246	"sn": 54091929832280	"file": "/data/device_log/data0000.out"}
{"v": 1	"t": 2653552	"P": 1004.25	"F": 1}
{"v": 1	"t": 2653572	"P": 1001.75	"F": 2}
{"v": 1	"t": 2653593	"P": 1008.5	"F": 2}
{"v": 1	"t": 2653613	"P": 1003.75	"F": 1}
{"v": 1	"t": 2653633	"P": 1001.5	"F": 1}
{"v": 1	"t": 2653654	"P": 1003.0	"F": 1}
{"v": 1	"t": 2653674	"P": 1008.25	"F": 2}
{"v": 1	"t": 2653694	"P": 1003.25	"F": 1}
{"v": 1	"t": 2653715	"P": 1003.0	"F": 2}
{"v": 1	"t": 2653735	"P": 1005.75	"F": 2}
{"v": 1	"t": 2653755	"P": 1005.75	"F": 1}
{"v": 1	"t": 2653776	"P": 1003.5	"F": 2}
{"v": 1	"t": 2653796	"P": 1002.0	"F": 1}
{"v": 1	"t": 2653816	"P": 1007.5	"F": 2}
{"v": 1	"t": 2653837	"P": 1005.5	"F": 2}
{"v": 1	"t": 2653857	"P": 1004.5	"F": 2}
{"v": 1	"t": 2653877	"P": 1002.25	"F": 2}
{"v": 1	"t": 2653898	"P": 1008.5	"F": 2}
{"v": 1	"t": 2653918	"P": 1004.5	"F": 2}
{"v": 1	"t": 2653938	"P": 1001.5	"F": 2}
{"v": 1	"t": 2653959	"P": 1005.75	"F": 2}
{"v": 1	"t": 2653979	"P": 1008.25	"F": 2}
{"v": 1	"t": 2653999	"P": 1006.25	"F": 2}
{"v": 1	"t": 2654020	"P": 1002.25	"F": 2}
{"v": 1	"t": 2654040	"P": 1004.75	"F": 2}
{"v": 1	"t": 2654060	"P": 1007.5	"F": 1}
{"v": 1	"t": 2654080	"P": 1004.75	"F": 2}
{"v": 1	"t": 2654101	"P": 1000.5	"F": 1}
{"v": 1	"t": 2654121	"P": 1003.25	"F": 2}
{"v": 1	"t": 2654141	"P": 1007.75	"F": 1}
{"v": 1	"t": 2654162	"P": 1004.0	"F": 2}
{"v": 1	"t": 2654182	"P": 1001.5	"F": 2}
{"v": 1	"t": 2654202	"P": 1003.75	"F": 2}
{"v": 1	"t": 2654223	"P": 1007.0	"F": 1}
{"v": 1	"t": 2654243	"P": 1005.5	"F": 2}
{"v": 1	"t": 2654263	"P": 1003.25	"F": 2}
{"v": 1	"t": 2654284	"P": 1002.75	"F": 1}
{"v": 1	"t": 2654304	"P": 1009.5	"F": 2}
{"v": 1	"t": 2654324	"P": 1003.75	"F": 2}
{"v": 1	"t": 2654344	"P": 1001.75	"F": 2}
{"v": 1	"t": 2654365	"P": 1001.5	"F": 2}
{"v": 1	"t": 2654385	"P": 1006.25	"F": 2}
{"v": 1	"t": 2654405	"P": 1005.25	"F": 2}
{"v": 1	"t": 2654426	"P": 1003.0	"F": 2}
{"v": 1	"t": 2654446	"P": 1001.75	"F": 1}
{"v": 1	"t": 2654466	"P": 1005.75	"F": 2}
{"v": 1	"t": 2654486	"P": 1008.0	"F": 2}
{"v": 1	"t": 2654507	"P": 1004.0	"F": 2}
{"v": 1	"t": 2654527	"P": 1002.25	"F": 2}
{"v": 1	"t": 2654547	"P": 1006.0	"F": 1	"C": 47.26	"D": 3246	"sn": 54091929832280	"file": "/data/device_log/data0000.out"}
{"v": 1	"t": 2654568	"P": 1006.75	"F": 1}
{"v": 1	"t": 2654588	"P": 1004.25	"F": 2}
{"v": 1	"t": 2654608	"P": 1000.75	"F": 2}
{"v": 1	"t": 2654629	"P": 1004.0	"F": 2}
{"v": 1	"t": 2654649	"P": 1009.25	"F": 2}
{"v": 1	"t": 2654669	"P": 1006.75	"F": 2}
{"v": 1	"t": 2654689	"P": 1002.5	"F": 2}
{"v": 1	"t": 2654710	"P": 1003.5	"F": 2}
{"v": 1	"t": 2654730	"P": 1008.0	"F": 1}
{"v": 1	"t": 2654750	"P": 1005.75	"F": 2}
{"v": 1	"t": 2654771	"P": 1003.5	"F": 2}
{"v": 1	"t": 2654791	"P": 1004.25	"F": 2}
{"v": 1	"t": 2654811	"P": 1007.75	"F": 2}
{"v": 1	"t": 2654832	"P": 1004.25	"F": 2}
{"v": 1	"t": 2654852	"P": 1002.0	"F": 2}
{"v": 1	"t": 2654872	"P": 1003.25	"F": 2}
{"v": 1	"t": 2654893	"P": 1008.5	"F": 2}
{"v": 1	"t": 2654913	"P": 1004.0	"F": 2}
{"v": 1	"t": 2654933	"P": 1003.75	"F": 2}
{"v": 1	"t": 2654953	"P": 1000.25	"F": 2}
{"v": 1	"t": 2654974	"P": 1007.75	"F": 2}
{"v": 1	"t": 2654994	"P": 1004.75	"F": 2}
{"v": 1	"t": 2655014	"P": 1002.25	"F": 1}
{"v": 1	"t": 2655035	"P": 1001.75	"F": 2}
{"v": 1	"t": 2655055	"P": 1008.0	"F": 2}
{"v": 1	"t": 2655075	"P": 1006.5	"F": 2}
{"v": 1	"t": 2655096	"P": 1002.75	"F": 2}
{"v": 1	"t": 2655116	"P": 1000.5	"F": 2}
{"v": 1	"t": 2655136	"P": 1004.75	"F": 1}
{"v": 1	"t": 2655156	"P": 1007.75	"F": 2}
{"v": 1	"t": 2655177	"P": 1004.0	"F": 2}
{"v": 1	"t": 2655197	"P": 1002.75	"F": 2}
{"v": 1	"t": 2655217	"P": 1003.75	"F": 2}
{"v": 1	"t": 2655238	"P": 1007.5	"F": 1}
{"v": 1	"t": 2655258	"P": 1003.5	"F": 1}
{"v": 1	"t": 2655278	"P": 1001.75	"F": 1}
{"v": 1	"t": 2655299	"P": 1005.25	"F": 1}
{"v": 1	"t": 2655319	"P": 1009.5	"F": 2}
{"v": 1	"t": 2655339	"P": 1005.5	"F": 1}
{"v": 1	"t": 2655359	"P": 1001.5	"F": 1}
{"v": 1	"t": 2655380	"P": 1002.0	"F": 2}
{"v": 1	"t": 2655400	"P": 1007.75	"F": 2}
{"v": 1	"t": 2655420	"P": 1006.5	"F": 1}
{"v": 1	"t": 2655441	"P": 1004.0	"F": 1}
{"v": 1	"t": 2655461	"P": 1002.75	"F": 1}
{"v": 1	"t": 2655481	"P": 1007.75	"F": 2}
{"v": 1	"t": 2655502	"P": 1006.25	"F": 1}
{"v": 1	"t": 2655522	"P": 1001.25	"F": 2}
{"v": 1	"t": 2655542	"P": 1003.0	"F": 2}
{"v": 1	"t": 2655562	"P": 1008.0	"F": 2	"C": 47.205	"D": 3246	"sn": 54091929832280	"file": "/data/device_log/data0000.out"}
{"v": 1	"t": 2655583	"P": 1005.75	"F": 1}
{"v": 1	"t": 2655603	"P": 1002.75	"F": 2}
{"v": 1	"t": 2655623	"P": 1002.0	"F": 2}
{"v": 1	"t": 2655644	"P": 1006.25	"F": 2}
{"v": 1	"t": 2655664	"P": 1007.0	"F": 1}
{"v": 1	"t": 2655684	"P": 1004.5	"F": 2}
{"v": 1	"t": 2655705	"P": 1001.75	"F": 2}
{"v": 1	"t": 2655725	"P": 1005.0	"F": 1}
{"v": 1	"t": 2655745	"P": 1009.5	"F": 2}
{"v": 1	"t": 2655765	"P": 1005.0	"F": 1}
{"v": 1	"t": 2655786	"P": 1001.25	"F": 2}
{"v": 1	"t": 2655806	"P": 1003.5	"F": 1}
{"v": 1	"t": 2655826	"P": 1008.5	"F": 2}
{"v": 1	"t": 2655847	"P": 1006.75	"F": 2}
{"v": 1	"t": 2655867	"P": 1001.75	"F": 1}
{"v": 1	"t": 2655887	"P": 1002.0	"F": 1}
{"v": 1	"t": 2655908	"P": 1008.75	"F": 1}
{"v": 1	"t": 2655928	"P": 1007.0	"F": 1}
{"v": 1	"t": 2655948	"P": 1003.75	"F": 2}
{"v": 1	"t": 2655968	"P": 1002.5	"F": 1}
{"v": 1	"t": 2655989	"P": 1006.0	"F": 1}
{"v": 1	"t": 2656009	"P": 1008.5	"F": 2}
{"v": 1	"t": 2656029	"P": 1004.0	"F": 1}
{"v": 1	"t": 2656050	"P": 1002.5	"F": 1}
{"v": 1	"t": 2656070	"P": 1005.0	"F": 1}
{"v": 1	"t": 2656090	"P": 1008.75	"F": 1}
{"v": 1	"t": 2656110	"P": 1006.0	"F": 2}
{"v": 1	"t": 2656131	"P": 1002.5	"F": 2}
{"v": 1	"t": 2656151	"P": 1002.5	"F": 2}
{"v": 1	"t": 2656171	"P": 1008.0	"F": 2}
{"v": 1	"t": 2656192	"P": 1004.0	"F": 2}
{"v": 1	"t": 2656212	"P": 1001.75	"F": 2}
{"v": 1	"t": 2656232	"P": 1006.0	"F": 1}
{"v": 1	"t": 2656253	"P": 1005.75	"F": 2}
{"v": 1	"t": 2656273	"P": 1004.0	"F": 2}
{"v": 1	"t": 2656293	"P": 1001.75	"F": 1}
{"v": 1	"t": 2656314	"P": 1001.5	"F": 2}
{"v": 1	"t": 2656334	"P": 1007.25	"F": 2}
{"v": 1	"t": 2656354	"P": 1006.25	"F": 1}
{"v": 1	"t": 2656374	"P": 1000.75	"F": 1}
{"v": 1	"t": 2656395	"P": 1002.25	"F": 1}
{"v": 1	"t": 2656415	"P": 1007.25	"F": 2}
{"v": 1	"t": 2656435	"P": 1007.25	"F": 2}
{"v": 1	"t": 2656456	"P": 1001.25	"F": 1}
{"v": 1	"t": 2656476	"P": 1001.0	"F": 1}
{"v": 1	"t": 2656496	"P": 1005.0	"F": 1}
{"v": 1	"t": 2656517	"P": 1005.5	"F": 1}
{"v": 1	"t": 2656537	"P": 1004.0	"F": 1}
{"v": 1	"t": 2656557	"P": 1001.25	"F": 2}
{"v": 1	"t": 2656577	"P": 1006.25	"F": 2	"C": 47.23	"D": 3246	"sn": 54091929832280	"file": "/data/device_log/data0000.out"}
{"v": 1	"t": 2656598	"P": 1006.25	"F": 2}
{"v": 1	"t": 2656618	"P": 1005.25	"F": 1}
{"v": 1	"t": 2656638	"P": 1001.75	"F": 1}
{"v": 1	"t": 2656659	"P": 1004.5	"F": 1}
{"v": 1	"t": 2656679	"P": 1008.0	"F": 1}
{"v": 1	"t": 2656699	"P": 1003.0	"F": 2}
{"v": 1	"t": 2656720	"P": 1002.0	"F": 1}
{"v": 1	"t": 2656740	"P": 1004.75	"F": 1}
{"v": 1	"t": 2656760	"P": 1008.5	"F": 2}
{"v": 1	"t": 2656780	"P": 1003.75	"F": 2}
{"v": 1	"t": 2656801	"P": 1001.25	"F": 1}
{"v": 1	"t": 2656821	"P": 1003.0	"F": 2}
{"v": 1	"t": 2656841	"P": 1007.75	"F": 1}
{"v": 1	"t": 2656862	"P": 1005.75	"F": 1}
{"v": 1	"t": 2656882	"P": 1001.75	"F": 1}
{"v": 1	"t": 2656902	"P": 1003.25	"F": 1}
{"v": 1	"t": 2656923	"P": 1009.5	"F": 1}
{"v": 1	"t": 2656943	"P": 1004.75	"F": 2}
{"v": 1	"t": 2656963	"P": 1000.75	"F": 2}
{"v": 1	"t": 2656983	"P": 1002.75	"F": 1}
{"v": 1	"t": 2657004	"P": 1006.5	"F": 2}
{"v": 1	"t": 2657024	"P": 1004.5	"F": 2}
{"v": 1	"t": 2657044	"P": 1004.75	"F": 2}
{"v": 1	"t": 2657065	"P": 1002.0	"F": 1}
{"v": 1	"t": 2657085	"P": 1007.5	"F": 1}
{"v": 1	"t": 2657105	"P": 1007.25	"F": 1}
{"v": 1	"t": 2657126	"P": 1002.75	"F": 2}
{"v": 1	"t": 2657146	"P": 1002.5	"F": 1}
{"v": 1	"t": 2657166	"P": 1006.5	"F": 2}
{"v": 1	"t": 2657186	"P": 1007.25	"F": 2}
{"v": 1	"t": 2657207	"P": 1004.5	"F": 1}
{"v": 1	"t": 2657227	"P": 1001.25	"F": 2}
{"v": 1	"t": 2657247	"P": 1006.75	"F": 2}
{"v": 1	"t": 2657268	"P": 1009.75	"F": 1}
{"v": 1	"t": 2657288	"P": 1005.75	"F": 1}
{"v": 1	"t": 2657308	"P": 1002.75	"F": 1}
{"v": 1	"t": 2657329	"P": 1003.0	"F": 2}
{"v": 1	"t": 2657349	"P": 1008.5	"F": 2}
{"v": 1	"t": 2657369	"P": 1006.0	"F": 2}
{"v": 1	"t": 2657389	"P": 1002.5	"F": 1}
{"v": 1	"t": 2657410	"P": 1002.25	"F": 2}
{"v": 1	"t": 2657430	"P": 1006.5	"F": 2}
{"v": 1	"t": 2657450	"P": 1006.25	"F": 2}
{"v": 1	"t": 2657471	"P": 1004.5	"F": 1}
{"v": 1	"t": 2657491	"P": 999.75	"F": 1}
{"v": 1	"t": 2657511	"P": 1006.25	"F": 2}
{"v": 1	"t": 2657532	"P": 1007.25	"F": 1}
{"v": 1	"t": 2657552	"P": 1003.5	"F": 1}
{"v": 1	"t": 2657572	"P": 1001.5	"F": 2}
{"v": 1	"t": 2657592	"P": 1006.5	"F": 2	"C": 47.24	"D": 3246	"sn": 54091929832280	"file": "/data/device_log/data0000.out"}
{"v": 1	"t": 2657613	"P": 1007.25	"F": 2}
{"v": 1	"t": 2657633	"P": 1003.5	"F": 2}
{"v": 1	"t": 2657653	"P": 1000.25	"F": 2}
{"v": 1	"t": 2657674	"P": 1007.0	"F": 2}
{"v": 1	"t": 2657694	"P": 1007.5	"F": 1}
{"v": 1	"t": 2657714	"P": 1003.25	"F": 1}
{"v": 1	"t": 2657735	"P": 1002.25	"F": 1}
{"v": 1	"t": 2657755	"P": 1006.5	"F": 2}
{"v": 1	"t": 2657775	"P": 1007.0	"F": 1}
{"v": 1	"t": 2657796	"P": 1004.25	"F": 1}
{"v": 1	"t": 2657816	"P": 1001.25	"F": 2}
{"v": 1	"t": 2657836	"P": 1006.0	"F": 1}
{"v": 1	"t": 2657857	"P": 1006.25	"F": 1}
{"v": 1	"t": 2657877	"P": 1002.0	"F": 2}
{"v": 1	"t": 2657897	"P": 1002.5	"F": 2}
{"v": 1	"t": 2657918	"P": 1008.0	"F": 1}
{"v": 1	"t": 2657938	"P": 1007.0	"F": 2}
{"v": 1	"t": 2657958	"P": 1004.0	"F": 1}
{"v": 1	"t": 2657978	"P": 1001.0	"F": 2}
{"v": 1	"t": 2657999	"P": 1008.5	"F": 1}
{"v": 1	"t": 2658019	"P": 1005.75	"F": 1}
{"v": 1	"t": 2658040	"P": 1000.75	"F": 2}
{"v": 1	"t": 2658060	"P": 1005.5	"F": 2}
{"v": 1	"t": 2658080	"P": 1008.75	"F": 1}
{"v": 1	"t": 2658100	"P": 1004.5	"F": 1}
{"v": 1	"t": 2658121	"P": 1001.75	"F": 1}
{"v": 1	"t": 2658141	"P": 1005.0	"F": 1}
{"v": 1	"t": 2658161	"P": 1008.25	"F": 2}
{"v": 1	"t": 2658182	"P": 1004.25	"F": 2}
{"v": 1	"t": 2658202	"P": 1002.25	"F": 2}
{"v": 1	"t": 2658222	"P": 1003.75	"F": 1}
{"v": 1	"t": 2658243	"P": 1009.25	"F": 2}
{"v": 1	"t": 2658263	"P": 1006.0	"F": 2}
{"v": 1	"t": 2658283	"P": 1003.0	"F": 1}
{"v": 1	"t": 2658304	"P": 1002.75	"F": 1}
{"v": 1	"t": 2658324	"P": 1009.75	"F": 1}
{"v": 1	"t": 2658344	"P": 1004.5	"F": 1}
{"v": 1	"t": 2658364	"P": 1003.25	"F": 1}
{"v": 1	"t": 2658385	"P": 1004.5	"F": 2}
{"v": 1	"t": 2658405	"P": 1008.75	"F": 1}
{"v": 1	"t": 2658425	"P": 1008.0	"F": 1}
{"v": 1	"t": 2658446	"P": 1003.75	"F": 1}
{"v": 1	"t": 2658466	"P": 1001.25	"F": 2}
{"v": 1	"t": 2658486	"P": 1005.25	"F": 2}
{"v": 1	"t": 2658506	"P": 1006.75	"F": 2}
{"v": 1	"t": 2658527	"P": 1004.25	"F": 2}
{"v": 1	"t": 2658547	"P": 999.75	"F": 2}
{"v": 1	"t": 2658567	"P": 1005.0	"F": 1}
{"v": 1	"t": 2658588	"P": 1009.25	"F": 1}
{"v": 1	"t": 2658608	"P": 1005.75	"F": 1	"C": 47.205	"D": 3246	"sn": 54091929832280	"file": "/data/device_log/data0000.out"}
{"v": 1	"t": 2658628	"P": 1000.75	"F": 1}
{"v": 1	"t": 2658649	"P": 1002.75	"F": 1}
{"v": 1	"t": 2658669	"P": 1008.75	"F": 2}
{"v": 1	"t": 2658689	"P": 1004.25	"F": 2}
{"v": 1	"t": 2658709	"P": 1003.5	"F": 2}
{"v": 1	"t": 2658730	"P": 1002.75	"F": 2}
{"v": 1	"t": 2658750	"P": 1008.25	"F": 1}
{"v": 1	"t": 2658770	"P": 1005.5	"F": 1}
{"v": 1	"t": 2658791	"P": 1003.25	"F": 1}
{"v": 1	"t": 2658811	"P": 1003.5	"F": 2}
{"v": 1	"t": 2658831	"P": 1003.75	"F": 1}
{"v": 1	"t": 2658852	"P": 1006.75	"F": 2}
{"v": 1	"t": 2658872	"P": 1004.5	"F": 2}
{"v": 1	"t": 2658892	"P": 1003.25	"F": 2}
{"v": 1	"t": 2658913	"P": 1007.25	"F": 1}
{"v": 1	"t": 2658933	"P": 1007.25	"F": 2}
{"v": 1	"t": 2658953	"P": 1003.25	"F": 1}
{"v": 1	"t": 2658973	"P": 1003.0	"F": 1}
{"v": 1	"t": 2658994	"P": 1007.25	"F": 2}
{"v": 1	"t": 2659014	"P": 1008.0	"F": 2}
{"v": 1	"t": 2659034	"P": 1004.5	"F": 1}
{"v": 1	"t": 2659055	"P": 1000.75	"F": 2}
{"v": 1	"t": 2659075	"P": 1005.25	"F": 2}
{"v": 1	"t": 2659095	"P": 1007.5	"F": 1}
{"v": 1	"t": 2659115	"P": 1005.25	"F": 1}
{"v": 1	"t": 2659136	"P": 1002.0	"F": 1}
{"v": 1	"t": 2659156	"P": 1005.0	"F": 2}
{"v": 1	"t": 2659176	"P": 1008.5	"F": 2}
{"v": 1	"t": 2659197	"P": 1006.5	"F": 2}
{"v": 1	"t": 2659217	"P": 1001.25	"F": 2}
{"v": 1	"t": 2659237	"P": 1002.25	"F": 1}
{"v": 1	"t": 2659258	"P": 1006.25	"F": 1}
{"v": 1	"t": 2659278	"P": 1007.25	"F": 2}
{"v": 1	"t": 2659298	"P": 1004.25	"F": 2}
{"v": 1	"t": 2659318	"P": 1001.0	"F": 1}
{"v": 1	"t": 2659339	"P": 1005.5	"F": 1}
{"v": 1	"t": 2659359	"P": 1008.25	"F": 1}
{"v": 1	"t": 2659379	"P": 1003.75	"F": 1}
{"v": 1	"t": 2659400	"P": 1001.5	"F": 2}
{"v": 1	"t": 2659420	"P": 1004.0	"F": 1}
{"v": 1	"t": 2659440	"P": 1006.75	"F": 1}
{"v": 1	"t": 2659461	"P": 1004.75	"F": 1}
{"v": 1	"t": 2659481	"P": 1001.25	"F": 1}
{"v": 1	"t": 2659501	"P": 1006.25	"F": 2}
{"v": 1	"t": 2659521	"P": 1006.0	"F": 2}
{"v": 1	"t": 2659542	"P": 1003.25	"F": 2}
{"v": 1	"t": 2659562	"P": 1002.0	"F": 2}
{"v": 1	"t": 2659582	"P": 1006.5	"F": 1}
{"v": 1	"t": 2659603	"P": 1008.25	"F": 2}
{"v": 1	"t": 2659623	"P": 1004.5	"F": 2	"C": 47.225	"D": 3246	"sn": 54091929832280	"file": "/data/device_log/data0000.out"}
{"v": 1	"t": 2659643	"P": 1003.0	"F": 2}
{"v": 1	"t": 2659664	"P": 1004.25	"F": 1}
{"v": 1	"t": 2659684	"P": 1008.5	"F": 2}
{"v": 1	"t": 2659704	"P": 1003.5	"F": 2}
{"v": 1	"t": 2659725	"P": 1002.0	"F": 2}
{"v": 1	"t": 2659745	"P": 1006.0	"F": 2}
{"v": 1	"t": 2659765	"P": 1007.75	"F": 2}
{"v": 1	"t": 2659785	"P": 1005.0	"F": 2}
{"v": 1	"t": 2659806	"P": 1002.25	"F": 2}
{"v": 1	"t": 2659826	"P": 1002.75	"F": 2}
{"v": 1	"t": 2659846	"P": 1007.25	"F": 2}
{"v": 1	"t": 2659867	"P": 1006.25	"F": 2}
{"v": 1	"t": 2659887	"P": 1003.25	"F": 1}
{"v": 1	"t": 2659907	"P": 1002.0	"F": 2}
{"v": 1	"t": 2659927	"P": 1006.75	"F": 2}
{"v": 1	"t": 2659948	"P": 1006.25	"F": 1}
{"v": 1	"t": 2659968	"P": 1004.25	"F": 2}
{"v": 1	"t": 2659988	"P": 1000.5	"F": 2}
{"v": 1	"t": 2660009	"P": 1005.75	"F": 1}
{"v": 1	"t": 2660029	"P": 1007.0	"F": 2}
{"v": 1	"t": 2660049	"P": 1003.25	"F": 1}
{"v": 1	"t": 2660070	"P": 1000.0	"F": 2}
{"v": 1	"t": 2660090	"P": 1005.25	"F": 2}
{"v": 1	"t": 2660110	"P": 1009.25	"F": 2}
{"v": 1	"t": 2660130	"P": 1005.75	"F": 2}
{"v": 1	"t": 2660151	"P": 1000.5	"F": 2}
{"v": 1	"t": 2660171	"P": 1002.75	"F": 1}
{"v": 1	"t": 2660191	"P": 1007.75	"F": 1}
{"v": 1	"t": 2660212	"P": 1003.5	"F": 1}
{"v": 1	"t": 2660232	"P": 1000.5	"F": 1}
{"v": 1	"t": 2660252	"P": 1007.5	"F": 2}
{"v": 1	"t": 2660273	"P": 1007.5	"F": 2}
{"v": 1	"t": 2660293	"P": 1002.75	"F": 2}
{"v": 1	"t": 2660314	"P": 1002.75	"F": 1}
{"v": 1	"t": 2660334	"P": 1006.25	"F": 2}
{"v": 1	"t": 2660354	"P": 1003.5	"F": 2}
{"v": 1	"t": 2660375	"P": 1002.75	"F": 1}
{"v": 1	"t": 2660395	"P": 1005.75	"F": 2}
{"v": 1	"t": 2660415	"P": 1006.5	"F": 1}
{"v": 1	"t": 2660436	"P": 1002.75	"F": 2}
{"v": 1	"t": 2660456	"P": 1003.75	"F": 1}
{"v": 1	"t": 2660476	"P": 1007.25	"F": 1}
{"v": 1	"t": 2660497	"P": 1004.5	"F": 1}
{"v": 1	"t": 2660517	"P": 1001.75	"F": 2}
{"v": 1	"t": 2660537	"P": 1006.0	"F": 2}
{"v": 1	"t": 2660558	"P": 1006.25	"F": 1}
{"v": 1	"t": 2660578	"P": 1004.5	"F": 1}
{"v": 1	"t": 2660598	"P": 1001.75	"F": 2}
{"v": 1	"t": 2660618	"P": 1001.75	"F": 2}
{"v": 1	"t": 2660639	"P": 1008.0	"F": 2	"C": 47.23	"D": 3246	"sn": 54091929832280	"file": "/data/device_log/data0000.out"}
{"v": 1	"t": 2660659	"P": 1005.25	"F": 2}
{"v": 1	"t": 2660679	"P": 1003.25	"F": 2}
{"v": 1	"t": 2660700	"P": 1001.25	"F": 1}
{"v": 1	"t": 2660720	"P": 1007.0	"F": 1}
{"v": 1	"t": 2660741	"P": 1005.0	"F": 2}
{"v": 1	"t": 2660761	"P": 1001.5	"F": 2}
{"v": 1	"t": 2660781	"P": 1004.0	"F": 2}
{"v": 1	"t": 2660801	"P": 1007.5	"F": 2}
{"v": 1	"t": 2660822	"P": 1004.0	"F": 1}
{"v": 1	"t": 2660842	"P": 1003.5	"F": 2}
{"v": 1	"t": 2660862	"P": 1002.25	"F": 1}
{"v": 1	"t": 2660883	"P": 1007.0	"F": 1}
{"v": 1	"t": 2660903	"P": 1005.0	"F": 1}
{"v": 1	"t": 2660923	"P": 1004.0	"F": 1}
{"v": 1	"t": 2660943	"P": 1002.0	"F": 1}
{"v": 1	"t": 2660964	"P": 1005.25	"F": 2}
{"v": 1	"t": 2660984	"P": 1007.0	"F": 2}
{"v": 1	"t": 2661004	"P": 1005.5	"F": 1}
{"v": 1	"t": 2661024	"P": 1001.0	"F": 2}
{"v": 1	"t": 2661045	"P": 1003.0	"F": 2}
{"v": 1	"t": 2661065	"P": 1008.25	"F": 2}
{"v": 1	"t": 2661085	"P": 1007.0	"F": 2}
{"v": 1	"t": 2661106	"P": 1002.75	"F": 1}
{"v": 1	"t": 2661126	"P": 1001.75	"F": 1}
{"v": 1	"t": 2661146	"P": 1006.5	"F": 1}
{"v": 1	"t": 2661166	"P": 1007.25	"F": 1}
{"v": 1	"t": 2661187	"P": 1004.5	"F": 1}
{"v": 1	"t": 2661207	"P": 1002.25	"F": 1}
{"v": 1	"t": 2661227	"P": 1004.25	"F": 2}
{"v": 1	"t": 2661248	"P": 1008.75	"F": 1}
{"v": 1	"t": 2661268	"P": 1003.0	"F": 2}
{"v": 1	"t": 2661289	"P": 1003.0	"F": 2}
{"v": 1	"t": 2661309	"P": 1006.25	"F": 1}
{"v": 1	"t": 2661330	"P": 1001.5	"F": 1}
{"v": 1	"t": 2661350	"P": 1006.5	"F": 1}
{"v": 1	"t": 2661371	"P": 1005.0	"F": 1}
{"v": 1	"t": 2661391	"P": 1001.5	"F": 2}
{"v": 1	"t": 2661411	"P": 1005.25	"F": 2}
{"v": 1	"t": 2661432	"P": 1004.5	"F": 1}
{"v": 1	"t": 2661452	"P": 1002.0	"F": 2}
{"v": 1	"t": 2661473	"P": 1007.5	"F": 2}
{"v": 1	"t": 2661493	"P": 1004.5	"F": 1}
{"v": 1	"t": 2661513	"P": 1002.5	"F": 1}
{"v": 1	"t": 2661533	"P": 1002.25	"F": 1}
{"v": 1	"t": 2661554	"P": 1007.25	"F": 2}
{"v": 1	"t": 2661574	"P": 1005.5	"F": 1}
{"v": 1	"t": 2661594	"P": 1003.25	"F": 1}
{"v": 1	"t": 2661615	"P": 1001.25	"F": 1}
{"v": 1	"t": 2661635	"P": 1007.25	"F": 2}
{"v": 1	"t": 2661655	"P": 1007.25	"F": 1	"C": 47.275	"D": 3246	"sn": 54091929832280	"file": "/data/device_log/data0000.out"}
{"v": 1	"t": 2661675	"P": 1005.0	"F": 2}
{"v": 1	"t": 2661696	"P": 1002.5	"F": 1}
{"v": 1	"t": 2661716	"P": 1003.25	"F": 2}
{"v": 1	"t": 2661736	"P": 1005.75	"F": 1}
{"v": 1	"t": 2661757	"P": 1006.75	"F": 2}
{"v": 1	"t": 2661777	"P": 1002.75	"F": 1}
{"v": 1	"t": 2661797	"P": 1001.5	"F": 1}
{"v": 1	"t": 2661817	"P": 1005.5	"F": 2}
{"v": 1	"t": 2661838	"P": 1008.5	"F": 2}
{"v": 1	"t": 2661858	"P": 1005.25	"F": 2}
{"v": 1	"t": 2661878	"P": 1002.5	"F": 2}
{"v": 1	"t": 2661898	"P": 1004.5	"F": 1}
{"v": 1	"t": 2661919	"P": 1007.0	"F": 2}
{"v": 1	"t": 2661939	"P": 1007.5	"F": 1}
{"v": 1	"t": 2661960	"P": 1002.0	"F": 1}
{"v": 1	"t": 2661980	"P": 1005.5	"F": 2}
{"v": 1	"t": 2662000	"P": 1007.25	"F": 2}
{"v": 1	"t": 2662021	"P": 1002.0	"F": 1}
{"v": 1	"t": 2662041	"P": 1001.25	"F": 1}
{"v": 1	"t": 2662061	"P": 1008.75	"F": 1}
{"v": 1	"t": 2662082	"P": 1006.75	"F": 1}
{"v": 1	"t": 2662102	"P": 1003.25	"F": 1}
{"v": 1	"t": 2662122	"P": 1001.5	"F": 1}
{"v": 1	"t": 2662142	"P": 1005.25	"F": 1}
{"v": 1	"t": 2662163	"P": 1006.0	"F": 2}
{"v": 1	"t": 2662183	"P": 1003.75	"F": 2}
{"v": 1	"t": 2662203	"P": 1002.5	"F": 1}
{"v": 1	"t": 2662224	"P": 1004.0	"F": 1}
{"v": 1	"t": 2662244	"P": 1007.0	"F": 2}
{"v": 1	"t": 2662264	"P": 1005.75	"F": 2}
{"v": 1	"t": 2662284	"P": 1003.0	"F": 1}
{"v": 1	"t": 2662305	"P": 1002.0	"F": 2}
{"v": 1	"t": 2662325	"P": 1005.75	"F": 2}
{"v": 1	"t": 2662345	"P": 1007.5	"F": 1}
{"v": 1	"t": 2662365	"P": 1002.5	"F": 2}
{"v": 1	"t": 2662386	"P": 1002.75	"F": 1}
{"v": 1	"t": 2662406	"P": 1003.25	"F": 1}
{"v": 1	"t": 2662426	"P": 1008.75	"F": 1}
{"v": 1	"t": 2662447	"P": 1006.75	"F": 2}
{"v": 1	"t": 2662467	"P": 1004.25	"F": 2}
{"v": 1	"t": 2662487	"P": 1004.25	"F": 1}
{"v": 1	"t": 2662508	"P": 1008.75	"F": 2}
{"v": 1	"t": 2662528	"P": 1004.25	"F": 2}
{"v": 1	"t": 2662549	"P": 1002.5	"F": 1}
{"v": 1	"t": 2662569	"P": 1007.75	"F": 1}
{"v": 1	"t": 2662589	"P": 1006.5	"F": 2}
{"v": 1	"t": 2662609	"P": 1003.75	"F": 1}
{"v": 1	"t": 2662630	"P": 1002.0	"F": 1}
{"v": 1	"t": 2662650	"P": 1008.75	"F": 1}
{"v": 1	"t": 2662670	"P": 1005.5	"F": 2	"C": 47.27	"D": 3246	"sn": 54091929832280	"file": "/data/device_log/data0000.out"}
{"v": 1	"t": 2662691	"P": 1004.25	"F": 2}
{"v": 1	"t": 2662711	"P": 1000.5	"F": 2}
{"v": 1	"t": 2662731	"P": 1004.75	"F": 1}
{"v": 1	"t": 2662751	"P": 1008.75	"F": 1}
{"v": 1	"t": 2662772	"P": 1007.0	"F": 2}
{"v": 1	"t": 2662792	"P": 1003.75	"F": 1}
{"v": 1	"t": 2662812	"P": 1001.75	"F": 2}
{"v": 1	"t": 2662832	"P": 1006.5	"F": 2}
{"v": 1	"t": 2662853	"P": 1007.25	"F": 1}
{"v": 1	"t": 2662873	"P": 1004.75	"F": 1}
{"v": 1	"t": 2662893	"P": 1003.0	"F": 2}
{"v": 1	"t": 2662914	"P": 1002.75	"F": 2}
{"v": 1	"t": 2662934	"P": 1008.25	"F": 1}
{"v": 1	"t": 2662954	"P": 1006.5	"F": 2}
{"v": 1	"t": 2662974	"P": 1001.0	"F": 2}
{"v": 1	"t": 2662995	"P": 1001.25	"F": 1}
{"v": 1	"t": 2663015	"P": 1006.0	"F": 1}
{"v": 1	"t": 2663035	"P": 1007.5	"F": 1}
{"v": 1	"t": 2663056	"P": 1004.5	"F": 1}
{"v": 1	"t": 2663076	"P": 1000.75	"F": 2}
{"v": 1	"t": 2663096	"P": 1008.0	"F": 2}
{"v": 1	"t": 2663117	"P": 1006.0	"F": 2}
{"v": 1	"t": 2663137	"P": 1002.25	"F": 2}
{"v": 1	"t": 2663157	"P": 1005.25	"F": 1}
{"v": 1	"t": 2663178	"P": 1008.75	"F": 2}
{"v": 1	"t": 2663198	"P": 1005.75	"F": 1}
{"v": 1	"t": 2663218	"P": 1002.25	"F": 1}
{"v": 1	"t": 2663238	"P": 1002.75	"F": 2}
{"v": 1	"t": 2663259	"P": 1006.25	"F": 1}
{"v": 1	"t": 2663279	"P": 1008.0	"F": 2}
{"v": 1	"t": 2663299	"P": 1005.0	"F": 2}
{"v": 1	"t": 2663320	"P": 1002.25	"F": 1}
{"v": 1	"t": 2663340	"P": 1004.0	"F": 2}
{"v": 1	"t": 2663360	"P": 1008.25	"F": 1}
{"v": 1	"t": 2663380	"P": 1004.25	"F": 1}
{"v": 1	"t": 2663401	"P": 1001.5	"F": 2}
{"v": 1	"t": 2663421	"P": 1002.25	"F": 2}
{"v": 1	"t": 2663441	"P": 1007.25	"F": 2}
{"v": 1	"t": 2663462	"P": 1004.25	"F": 2}
{"v": 1	"t": 2663482	"P": 1004.5	"F": 1}
{"v": 1	"t": 2663502	"P": 1003.0	"F": 2}
{"v": 1	"t": 2663522	"P": 1006.0	"F": 2}
{"v": 1	"t": 2663543	"P": 1006.5	"F": 2}
{"v": 1	"t": 2663563	"P": 1003.75	"F": 2}
{"v": 1	"t": 2663583	"P": 1000.0	"F": 1}
{"v": 1	"t": 2663604	"P": 1008.0	"F": 2}
{"v": 1	"t": 2663624	"P": 1003.25	"F": 1}
{"v": 1	"t": 2663645	"P": 1002.0	"F": 2}
{"v": 1	"t": 2663665	"P": 1006.5	"F": 2}
{"v": 1	"t": 2663685	"P": 1005.75	"F": 2	"C": 47.265	"D": 3246	"sn": 54091929832280	"file": "/data/device_log/data0000.out"}
{"v": 1	"t": 2663706	"P": 1004.25	"F": 1}
{"v": 1	"t": 2663726	"P": 1001.5	"F": 2}
{"v": 1	"t": 2663746	"P": 1007.0	"F": 1}
{"v": 1	"t": 2663767	"P": 1005.75	"F": 1}
{"v": 1	"t": 2663787	"P": 1002.75	"F": 1}
{"v": 1	"t": 2663807	"P": 1001.25	"F": 1}
{"v": 1	"t": 2663827	"P": 1006.75	"F": 2}
{"v": 1	"t": 2663848	"P": 1007.0	"F": 1}
{"v": 1	"t": 2663868	"P": 1001.75	"F": 1}
{"v": 1	"t": 2663888	"P": 1000.0	"F": 1}
{"v": 1	"t": 2663909	"P": 1005.0	"F": 2}
{"v": 1	"t": 2663929	"P": 1010.5	"F": 1}
{"v": 1	"t": 2663949	"P": 1004.25	"F": 2}
{"v": 1	"t": 2663970	"P": 1000.5	"F": 1}
{"v": 1	"t": 2663990	"P": 1004.25	"F": 1}
{"v": 1	"t": 2664010	"P": 1006.25	"F": 2}
{"v": 1	"t": 2664030	"P": 1005.0	"F": 2}
{"v": 1	"t": 2664051	"P": 1001.5	"F": 2}
{"v": 1	"t": 2664071	"P": 1003.0	"F": 2}
{"v": 1	"t": 2664091	"P": 1006.75	"F": 1}
{"v": 1	"t": 2664112	"P": 1006.0	"F": 2}
{"v": 1	"t": 2664132	"P": 1000.5	"F": 2}
{"v": 1	"t": 2664152	"P": 1002.0	"F": 2}
{"v": 1	"t": 2664173	"P": 1006.5	"F": 1}
{"v": 1	"t": 2664193	"P": 1005.5	"F": 1}
{"v": 1	"t": 2664213	"P": 1002.25	"F": 2}
{"v": 1	"t": 2664234	"P": 1005.0	"F": 2}
{"v": 1	"t": 2664254	"P": 1007.75	"F": 1}
{"v": 1	"t": 2664274	"P": 1005.5	"F": 2}
{"v": 1	"t": 2664295	"P": 1001.25	"F": 1}
{"v": 1	"t": 2664315	"P": 1002.5	"F": 1}
{"v": 1	"t": 2664335	"P": 1007.0	"F": 2}
{"v": 1	"t": 2664355	"P": 1003.75	"F": 1}
{"v": 1	"t": 2664376	"P": 1002.75	"F": 1}
{"v": 1	"t": 2664396	"P": 1001.5	"F": 1}
{"v": 1	"t": 2664416	"P": 1006.0	"F": 1}
{"v": 1	"t": 2664437	"P": 1005.0	"F": 1}
{"v": 1	"t": 2664457	"P": 1001.0	"F": 2}
{"v": 1	"t": 2664477	"P": 1001.25	"F": 1}
{"v": 1	"t": 2664497	"P": 1005.75	"F": 1}
{"v": 1	"t": 2664518	"P": 1005.5	"F": 2}
{"v": 1	"t": 2664538	"P": 1004.25	"F": 2}
{"v": 1	"t": 2664558	"P": 1001.25	"F": 1}
{"v": 1	"t": 2664579	"P": 1006.0	"F": 2}
{"v": 1	"t": 2664599	"P": 1005.5	"F": 1}
{"v": 1	"t": 2664619	"P": 1004.0	"F": 2}
{"v": 1	"t": 2664640	"P": 1002.25	"F": 1}
{"v": 1	"t": 2664660	"P": 1005.5	"F": 1}
{"v": 1	"t": 2664680	"P": 1007.0	"F": 2}
{"v": 1	"t": 2664701	"P": 1003.75	"F": 1	"C": 47.24	"D": 3246	"sn": 54091929832280	"file": "/data/device_log/data0000.out"}
{"v": 1	"t": 2664721	"P": 1000.0	"F": 2}
{"v": 1	"t": 2664741	"P": 1004.25	"F": 2}
{"v": 1	"t": 2664761	"P": 1006.75	"F": 2}
{"v": 1	"t": 2664782	"P": 1004.25	"F": 2}
{"v": 1	"t": 2664802	"P": 1001.75	"F": 2}
{"v": 1	"t": 2664822	"P": 1004.75	"F": 1}
{"v": 1	"t": 2664843	"P": 1005.5	"F": 2}
{"v": 1	"t": 2664863	"P": 1004.25	"F": 2}
{"v": 1	"t": 2664883	"P": 1001.25	"F": 2}
{"v": 1	"t": 2664904	"P": 1003.25	"F": 2}
{"v": 1	"t": 2664924	"P": 1007.0	"F": 2}
{"v": 1	"t": 2664944	"P": 1003.5	"F": 2}
{"v": 1	"t": 2664965	"P": 1000.75	"F": 1}
{"v": 1	"t": 2664985	"P": 1004.75	"F": 2}
{"v": 1	"t": 2665005	"P": 1005.0	"F": 2}
{"v": 1	"t": 2665026	"P": 1003.25	"F": 2}
{"v": 1	"t": 2665046	"P": 1002.0	"F": 1}
{"v": 1	"t": 2665066	"P": 1008.5	"F": 2}
{"v": 1	"t": 2665087	"P": 1006.0	"F": 2}
{"v": 1	"t": 2665107	"P": 1002.75	"F": 2}
{"v": 1	"t": 2665127	"P": 1002.0	"F": 2}
{"v": 1	"t": 2665148	"P": 1007.0	"F": 2}
{"v": 1	"t": 2665168	"P": 1005.5	"F": 2}
{"v": 1	"t": 2665188	"P": 1003.75	"F": 1}
{"v": 1	"t": 2665209	"P": 1005.25	"F": 2}
{"v": 1	"t": 2665229	"P": 1003.0	"F": 1}
{"v": 1	"t": 2665250	"P": 1003.0	"F": 1}
{"v": 1	"t": 2665270	"P": 1004.5	"F": 2}
{"v": 1	"t": 2665290	"P": 1006.25	"F": 2}
{"v": 1	"t": 2665310	"P": 1005.25	"F": 2}
{"v": 1	"t": 2665331	"P": 1000.25	"F": 1}
{"v": 1	"t": 2665351	"P": 1003.0	"F": 2}
{"v": 1	"t": 2665371	"P": 1006.75	"F": 2}
{"v": 1	"t": 2665392	"P": 1007.5	"F": 1}
{"v": 1	"t": 2665412	"P": 1002.5	"F": 1}
{"v": 1	"t": 2665432	"P": 1001.25	"F": 2}
{"v": 1	"t": 2665452	"P": 1007.25	"F": 2}
{"v": 1	"t": 2665473	"P": 1006.0	"F": 1}
{"v": 1	"t": 2665493	"P": 1003.25	"F": 2}
{"v": 1	"t": 2665513	"P": 1001.0	"F": 2}
{"v": 1	"t": 2665534	"P": 1003.75	"F": 1}
{"v": 1	"t": 2665554	"P": 1008.0	"F": 1}
{"v": 1	"t": 2665574	"P": 1002.75	"F": 2}
{"v": 1	"t": 2665595	"P": 1002.0	"F": 1}
{"v": 1	"t": 2665615	"P": 1003.5	"F": 2}
{"v": 1	"t": 2665635	"P": 1007.75	"F": 2}
{"v": 1	"t": 2665655	"P": 1006.25	"F": 1}
{"v": 1	"t": 2665676	"P": 1003.0	"F": 1}
{"v": 1	"t": 2665696	"P": 1002.25	"F": 2}
{"v": 1	"t": 2665716	"P": 1009.0	"F": 2	"C": 47.235	"D": 3246	"sn": 54091929832280	"file": "/data/device_log/data0000.out"}
{"v": 1	"t": 2665737	"P": 1006.0	"F": 2}
{"v": 1	"t": 2665757	"P": 1003.0	"F": 2}
{"v": 1	"t": 2665777	"P": 1002.0	"F": 2}
{"v": 1	"t": 2665797	"P": 1008.5	"F": 1}
{"v": 1	"t": 2665818	"P": 1006.25	"F": 2}
{"v": 1	"t": 2665838	"P": 1004.5	"F": 1}
{"v": 1	"t": 2665858	"P": 1001.75	"F": 1}
{"v": 1	"t": 2665879	"P": 1006.5	"F": 1}
{"v": 1	"t": 2665899	"P": 1006.25	"F": 1}
{"v": 1	"t": 2665919	"P": 1002.75	"F": 1}
{"v": 1	"t": 2665940	"P": 1000.75	"F": 1}
{"v": 1	"t": 2665960	"P": 1007.5	"F": 2}
{"v": 1	"t": 2665980	"P": 1005.5	"F": 2}
{"v": 1	"t": 2666001	"P": 1001.5	"F": 2}
{"v": 1	"t": 2666021	"P": 1001.25	"F": 1}
{"v": 1	"t": 2666041	"P": 1007.75	"F": 2}
{"v": 1	"t": 2666062	"P": 1007.75	"F": 2}
{"v": 1	"t": 2666082	"P": 1006.25	"F": 2}
{"v": 1	"t": 2666102	"P": 1000.75	"F": 2}
{"v": 1	"t": 2666122	"P": 1004.5	"F": 2}
{"v": 1	"t": 2666143	"P": 1009.0	"F": 2}
{"v": 1	"t": 2666163	"P": 1004.0	"F": 2}
{"v": 1	"t": 2666183	"P": 1002.5	"F": 1}
{"v": 1	"t": 2666204	"P": 1003.25	"F": 2}
{"v": 1	"t": 2666224	"P": 1008.0	"F": 1}
{"v": 1	"t": 2666244	"P": 1006.5	"F": 1}
{"v": 1	"t": 2666264	"P": 1002.5	"F": 2}
{"v": 1	"t": 2666285	"P": 1003.25	"F": 2}
{"v": 1	"t": 2666305	"P": 1008.0	"F": 2}
{"v": 1	"t": 2666325	"P": 1006.0	"F": 1}
{"v": 1	"t": 2666346	"P": 1003.25	"F": 1}
{"v": 1	"t": 2666366	"P": 1001.75	"F": 1}
{"v": 1	"t": 2666386	"P": 1005.25	"F": 1}
{"v": 1	"t": 2666406	"P": 1007.25	"F": 1}
{"v": 1	"t": 2666427	"P": 1003.5	"F": 1}
{"v": 1	"t": 2666447	"P": 1000.75	"F": 1}
{"v": 1	"t": 2666467	"P": 1005.0	"F": 1}
{"v": 1	"t": 2666488	"P": 1008.0	"F": 2}
{"v": 1	"t": 2666508	"P": 1005.25	"F": 2}
{"v": 1	"t": 2666528	"P": 1002.0	"F": 2}
{"v": 1	"t": 2666549	"P": 1003.25	"F": 1}
{"v": 1	"t": 2666569	"P": 1007.75	"F": 1}
{"v": 1	"t": 2666589	"P": 1005.0	"F": 1}
{"v": 1	"t": 2666610	"P": 1000.75	"F": 2}
{"v": 1	"t": 2666630	"P": 1003.75	"F": 2}
{"v": 1	"t": 2666650	"P": 1007.25	"F": 2}
{"v": 1	"t": 2666670	"P": 1003.25	"F": 2}
{"v": 1	"t": 2666691	"P": 1001.75	"F": 1}
{"v": 1	"t": 2666711	"P": 1003.5	"F": 2}
{"v": 1	"t": 2666731	"P": 1007.5	"F": 1	"C": 47.255	"D": 3246	"sn": 54091929832280	"file": "/data/device_log/data0000.out"}
{"v": 1	"t": 2666752	"P": 1004.25	"F": 1}
{"v": 1	"t": 2666772	"P": 1003.0	"F": 2}
{"v": 1	"t": 2666792	"P": 1001.75	"F": 1}
{"v": 1	"t": 2666813	"P": 1007.5	"F": 1}
{"v": 1	"t": 2666833	"P": 1005.5	"F": 1}
{"v": 1	"t": 2666853	"P": 1003.75	"F": 1}
{"v": 1	"t": 2666873	"P": 1003.5	"F": 1}
{"v": 1	"t": 2666894	"P": 1007.25	"F": 2}
{"v": 1	"t": 2666914	"P": 1005.0	"F": 1}
{"v": 1	"t": 2666934	"P": 1002.5	"F": 1}
{"v": 1	"t": 2666955	"P": 1000.5	"F": 1}
{"v": 1	"t": 2666975	"P": 1005.0	"F": 1}
{"v": 1	"t": 2666995	"P": 1006.5	"F": 2}
{"v": 1	"t": 2667016	"P": 1004.0	"F": 1}
{"v": 1	"t": 2667036	"P": 1001.75	"F": 2}
{"v": 1	"t": 2667056	"P": 1005.0	"F": 2}
{"v": 1	"t": 2667076	"P": 1006.75	"F": 2}
{"v": 1	"t": 2667097	"P": 1004.0	"F": 1}
{"v": 1	"t": 2667117	"P": 1004.0	"F": 2}
{"v": 1	"t": 2667137	"P": 1002.5	"F": 2}
{"v": 1	"t": 2667158	"P": 1006.75	"F": 2}
{"v": 1	"t": 2667178	"P": 1005.75	"F": 2}
{"v": 1	"t": 2667198	"P": 1001.75	"F": 2}
{"v": 1	"t": 2667218	"P": 1002.0	"F": 1}
{"v": 1	"t": 2667239	"P": 1008.25	"F": 2}
{"v": 1	"t": 2667259	"P": 1003.75	"F": 1}
{"v": 1	"t": 2667279	"P": 1003.5	"F": 2}
{"v": 1	"t": 2667300	"P": 1005.5	"F": 1}
{"v": 1	"t": 2667320	"P": 1007.0	"F": 1}
{"v": 1	"t": 2667340	"P": 1005.5	"F": 1}
{"v": 1	"t": 2667361	"P": 1001.75	"F": 2}
{"v": 1	"t": 2667381	"P": 1002.75	"F": 1}
{"v": 1	"t": 2667401	"P": 1006.0	"F": 1}
{"v": 1	"t": 2667422	"P": 1006.0	"F": 2}
{"v": 1	"t": 2667442	"P": 1003.25	"F": 2}
{"v": 1	"t": 2667462	"P": 1002.25	"F": 2}
{"v": 1	"t": 2667482	"P": 1005.5	"F": 2}
{"v": 1	"t": 2667503	"P": 1007.5	"F": 2}
{"v": 1	"t": 2667523	"P": 1003.75	"F": 2}
{"v": 1	"t": 2667543	"P": 1000.75	"F": 2}
{"v": 1	"t": 2667564	"P": 1003.75	"F": 2}
{"v": 1	"t": 2667584	"P": 1007.25	"F": 2}
{"v": 1	"t": 2667604	"P": 1005.5	"F": 2}
{"v": 1	"t": 2667624	"P": 1002.0	"F": 2}
{"v": 1	"t": 2667645	"P": 1003.5	"F": 2}
{"v": 1	"t": 2667665	"P": 1007.0	"F": 2}
{"v": 1	"t": 2667685	"P": 1004.5	"F": 2}
{"v": 1	"t": 2667706	"P": 1002.0	"F": 2}
{"v": 1	"t": 2667726	"P": 1001.75	"F": 2}
{"v": 1	"t": 2667746	"P": 1006.5	"F": 2	"C": 47.24	"D": 3246	"sn": 54091929832280	"file": "/data/device_log/data0000.out"}
{"v": 1	"t": 2667767	"P": 1006.25	"F": 2}
{"v": 1	"t": 2667787	"P": 1004.5	"F": 2}
{"v": 1	"t": 2667807	"P": 1001.25	"F": 2}
{"v": 1	"t": 2667828	"P": 1009.0	"F": 1}
{"v": 1	"t": 2667848	"P": 1005.25	"F": 1}
{"v": 1	"t": 2667868	"P": 1004.25	"F": 2}
{"v": 1	"t": 2667888	"P": 1001.5	"F": 2}
{"v": 1	"t": 2667909	"P": 1007.25	"F": 1}
{"v": 1	"t": 2667929	"P": 1005.25	"F": 1}
{"v": 1	"t": 2667949	"P": 1002.75	"F": 1}
{"v": 1	"t": 2667970	"P": 1002.25	"F": 1}
{"v": 1	"t": 2667990	"P": 1006.5	"F": 2}
{"v": 1	"t": 2668010	"P": 1007.75	"F": 2}
{"v": 1	"t": 2668031	"P": 1002.75	"F": 2}
{"v": 1	"t": 2668051	"P": 999.75	"F": 1}
{"v": 1	"t": 2668071	"P": 1004.75	"F": 2}
{"v": 1	"t": 2668091	"P": 1006.75	"F": 2}
{"v": 1	"t": 2668112	"P": 1004.75	"F": 1}
{"v": 1	"t": 2668132	"P": 1002.0	"F": 2}
{"v": 1	"t": 2668152	"P": 1004.75	"F": 1}
{"v": 1	"t": 2668173	"P": 1008.0	"F": 2}
{"v": 1	"t": 2668193	"P": 1005.25	"F": 2}
{"v": 1	"t": 2668213	"P": 1003.0	"F": 2}
{"v": 1	"t": 2668233	"P": 1001.75	"F": 2}
{"v": 1	"t": 2668254	"P": 1005.5	"F": 2}
{"v": 1	"t": 2668274	"P": 1006.5	"F": 1}
{"v": 1	"t": 2668294	"P": 1003.0	"F": 2}
{"v": 1	"t": 2668315	"P": 1002.0	"F": 1}
{"v": 1	"t": 2668335	"P": 1007.0	"F": 2}
{"v": 1	"t": 2668355	"P": 1008.25	"F": 1}
{"v": 1	"t": 2668376	"P": 1004.0	"F": 2}
{"v": 1	"t": 2668396	"P": 1001.75	"F": 1}
{"v": 1	"t": 2668416	"P": 1005.5	"F": 2}
{"v": 1	"t": 2668436	"P": 1007.25	"F": 2}
{"v": 1	"t": 2668457	"P": 1006.5	"F": 1}
{"v": 1	"t": 2668477	"P": 1002.25	"F": 1}
{"v": 1	"t": 2668497	"P": 1004.0	"F": 2}
{"v": 1	"t": 2668518	"P": 1008.75	"F": 2}
{"v": 1	"t": 2668538	"P": 1006.0	"F": 2}
{"v": 1	"t": 2668558	"P": 1002.5	"F": 2}
{"v": 1	"t": 2668579	"P": 1004.25	"F": 2}
{"v": 1	"t": 2668599	"P": 1007.25	"F": 2}
{"v": 1	"t": 2668619	"P": 1004.75	"F": 1}
{"v": 1	"t": 2668640	"P": 1000.25	"F": 2}
{"v": 1	"t": 2668660	"P": 1005.25	"F": 2}
{"v": 1	"t": 2668680	"P": 1006.75	"F": 1}
{"v": 1	"t": 2668701	"P": 1003.0	"F": 2}
{"v": 1	"t": 2668721	"P": 1002.75	"F": 1}
{"v": 1	"t": 2668741	"P": 1008.25	"F": 2}
{"v": 1	"t": 2668762	"P": 1004.5	"F": 1	"C": 47.265	"D": 3246	"sn": 54091929832280	"file": "/data/device_log/data0000.out"}
{"v": 1	"t": 2668782	"P": 1002.0	"F": 2}
{"v": 1	"t": 2668802	"P": 1002.25	"F": 2}
{"v": 1	"t": 2668823	"P": 1009.0	"F": 1}
{"v": 1	"t": 2668843	"P": 1007.0	"F": 1}
{"v": 1	"t": 2668863	"P": 1001.75	"F": 1}
{"v": 1	"t": 2668884	"P": 1005.75	"F": 2}
{"v": 1	"t": 2668904	"P": 1009.25	"F": 2}
{"v": 1	"t": 2668924	"P": 1003.5	"F": 1}
{"v": 1	"t": 2668945	"P": 1000.25	"F": 2}
{"v": 1	"t": 2668965	"P": 1004.75	"F": 2}
{"v": 1	"t": 2668985	"P": 1007.5	"F": 1}
{"v": 1	"t": 2669006	"P": 1003.25	"F": 2}
{"v": 1	"t": 2669026	"P": 1003.0	"F": 2}
{"v": 1	"t": 2669046	"P": 1006.75	"F": 1}
{"v": 1	"t": 2669066	"P": 1007.0	"F": 1}
{"v": 1	"t": 2669087	"P": 1004.25	"F": 2}
{"v": 1	"t": 2669107	"P": 1001.25	"F": 2}
{"v": 1	"t": 2669127	"P": 1003.75	"F": 2}
{"v": 1	"t": 2669148	"P": 1008.0	"F": 1}
{"v": 1	"t": 2669168	"P": 1004.25	"F": 1}
{"v": 1	"t": 2669188	"P": 1001.25	"F": 2}
{"v": 1	"t": 2669209	"P": 1003.25	"F": 1}
{"v": 1	"t": 2669229	"P": 1008.5	"F": 1}
{"v": 1	"t": 2669249	"P": 1005.5	"F": 2}
{"v": 1	"t": 2669270	"P": 1003.25	"F": 2}
{"v": 1	"t": 2669290	"P": 1004.75	"F": 1}
{"v": 1	"t": 2669310	"P": 1007.25	"F": 1}
{"v": 1	"t": 2669330	"P": 1006.25	"F": 1}
{"v": 1	"t": 2669351	"P": 1002.5	"F": 2}
{"v": 1	"t": 2669371	"P": 1003.75	"F": 1}
{"v": 1	"t": 2669391	"P": 1007.5	"F": 1}
{"v": 1	"t": 2669412	"P": 1006.75	"F": 2}
{"v": 1	"t": 2669432	"P": 1002.75	"F": 1}
{"v": 1	"t": 2669452	"P": 993.75	"F": 2}
{"v": 1	"t": 2669472	"P": 1006.75	"F": 1}
{"v": 1	"t": 2669493	"P": 1008.75	"F": 2}
{"v": 1	"t": 2669513	"P": 1003.5	"F": 1}
{"v": 1	"t": 2669533	"P": 1003.75	"F": 2}
{"v": 1	"t": 2669554	"P": 1003.5	"F": 2}
{"v": 1	"t": 2669574	"P": 1008.5	"F": 2}
{"v": 1	"t": 2669594	"P": 1005.5	"F": 2}
{"v": 1	"t": 2669614	"P": 1001.75	"F": 1}
{"v": 1	"t": 2669635	"P": 1002.5	"F": 1}
{"v": 1	"t": 2669655	"P": 1008.25	"F": 1}
{"v": 1	"t": 2669675	"P": 1006.5	"F": 2}
{"v": 1	"t": 2669696	"P": 1002.0	"F": 2}
{"v": 1	"t": 2669716	"P": 1003.25	"F": 2}
{"v": 1	"t": 2669736	"P": 1008.5	"F": 2}
{"v": 1	"t": 2669757	"P": 1006.25	"F": 2}
{"v": 1	"t": 2669777	"P": 1003.75	"F": 1	"C": 47.245	"D": 3246	"sn": 54091929832280	"file": "/data/device_log/data0000.out"}
{"v": 1	"t": 2669797	"P": 1003.0	"F": 1}
{"v": 1	"t": 2669818	"P": 1007.5	"F": 2}
{"v": 1	"t": 2669838	"P": 1006.5	"F": 1}
{"v": 1	"t": 2669858	"P": 1003.0	"F": 1}
{"v": 1	"t": 2669878	"P": 1001.0	"F": 1}
{"v": 1	"t": 2669899	"P": 1008.5	"F": 2}
{"v": 1	"t": 2669919	"P": 1005.0	"F": 1}
{"v": 1	"t": 2669939	"P": 1002.25	"F": 1}
{"v": 1	"t": 2669960	"P": 1001.5	"F": 2}
{"v": 1	"t": 2669980	"P": 1006.5	"F": 2}
{"v": 1	"t": 2670000	"P": 1008.0	"F": 2}
{"v": 1	"t": 2670021	"P": 1005.25	"F": 1}
{"v": 1	"t": 2670041	"P": 1001.5	"F": 2}
{"v": 1	"t": 2670061	"P": 1005.75	"F": 2}
{"v": 1	"t": 2670081	"P": 1007.0	"F": 1}
{"v": 1	"t": 2670102	"P": 1004.75	"F": 1}
{"v": 1	"t": 2670122	"P": 1002.5	"F": 2}
{"v": 1	"t": 2670142	"P": 1004.0	"F": 1}
{"v": 1	"t": 2670163	"P": 1008.75	"F": 1}
{"v": 1	"t": 2670183	"P": 1006.25	"F": 2}
{"v": 1	"t": 2670203	"P": 1003.0	"F": 1}
{"v": 1	"t": 2670223	"P": 1002.5	"F": 1}
{"v": 1	"t": 2670244	"P": 1008.5	"F": 2}
{"v": 1	"t": 2670264	"P": 1005.25	"F": 2}
{"v": 1	"t": 2670284	"P": 1003.5	"F": 2}
{"v": 1	"t": 2670305	"P": 996.25	"F": 2}
{"v": 1	"t": 2670325	"P": 1008.0	"F": 1}
{"v": 1	"t": 2670345	"P": 1007.5	"F": 2}
{"v": 1	"t": 2670366	"P": 1002.25	"F": 1}
{"v": 1	"t": 2670386	"P": 1001.25	"F": 2}
{"v": 1	"t": 2670406	"P": 1006.75	"F": 2}
{"v": 1	"t": 2670427	"P": 1007.25	"F": 1}
{"v": 1	"t": 2670447	"P": 1003.0	"F": 2}
{"v": 1	"t": 2670467	"P": 1000.25	"F": 1}
{"v": 1	"t": 2670487	"P": 1006.25	"F": 1}
{"v": 1	"t": 2670508	"P": 1004.5	"F": 1}
{"v": 1	"t": 2670528	"P": 1004.75	"F": 2}
{"v": 1	"t": 2670548	"P": 1001.5	"F": 2}
{"v": 1	"t": 2670569	"P": 1006.75	"F": 2}
{"v": 1	"t": 2670589	"P": 1007.25	"F": 2}
{"v": 1	"t": 2670609	"P": 1006.0	"F": 2}
{"v": 1	"t": 2670630	"P": 1002.75	"F": 1}
{"v": 1	"t": 2670650	"P": 1004.5	"F": 2}
{"v": 1	"t": 2670670	"P": 1007.25	"F": 1}
{"v": 1	"t": 2670690	"P": 1005.0	"F": 1}
{"v": 1	"t": 2670711	"P": 1002.0	"F": 1}
{"v": 1	"t": 2670731	"P": 1002.5	"F": 2}
{"v": 1	"t": 2670751	"P": 1008.25	"F": 2}
{"v": 1	"t": 2670772	"P": 1007.0	"F": 2}
{"v": 1	"t": 2670792	"P": 1004.25	"F": 2	"C": 47.25	"D": 3246	"sn": 54091929832280	"file": "/data/device_log/data0000.out"}
{"v": 1	"t": 2670812	"P": 1001.0	"F": 2}
{"v": 1	"t": 2670833	"P": 1009.0	"F": 2}
{"v": 1	"t": 2670853	"P": 1006.75	"F": 2}
{"v": 1	"t": 2670873	"P": 1002.5	"F": 2}
{"v": 1	"t": 2670893	"P": 1003.0	"F": 2}
{"v": 1	"t": 2670914	"P": 1007.25	"F": 2}
{"v": 1	"t": 2670934	"P": 1008.5	"F": 1}
{"v": 1	"t": 2670954	"P": 1004.5	"F": 2}
{"v": 1	"t": 2670975	"P": 1001.0	"F": 1}
{"v": 1	"t": 2670995	"P": 1002.5	"F": 1}
{"v": 1	"t": 2671015	"P": 1007.75	"F": 2}
{"v": 1	"t": 2671035	"P": 1005.0	"F": 2}
{"v": 1	"t": 2671056	"P": 1003.5	"F": 1}
{"v": 1	"t": 2671076	"P": 1003.75	"F": 1}
{"v": 1	"t": 2671096	"P": 1008.0	"F": 2}
{"v": 1	"t": 2671117	"P": 1005.5	"F": 2}
{"v": 1	"t": 2671137	"P": 1004.25	"F": 2}
{"v": 1	"t": 2671157	"P": 1003.75	"F": 2}
{"v": 1	"t": 2671178	"P": 1009.75	"F": 2}
{"v": 1	"t": 2671198	"P": 1005.25	"F": 2}
{"v": 1	"t": 2671218	"P": 1003.25	"F": 1}
{"v": 1	"t": 2671238	"P": 1002.25	"F": 2}
{"v": 1	"t": 2671259	"P": 1007.0	"F": 1}
{"v": 1	"t": 2671279	"P": 1008.0	"F": 2}
{"v": 1	"t": 2671299	"P": 1003.5	"F": 2}
{"v": 1	"t": 2671320	"P": 1001.5	"F": 2}
{"v": 1	"t": 2671340	"P": 1006.25	"F": 1}
{"v": 1	"t": 2671360	"P": 1008.25	"F": 2}
{"v": 1	"t": 2671381	"P": 1004.25	"F": 2}
{"v": 1	"t": 2671401	"P": 1002.25	"F": 1}
{"v": 1	"t": 2671421	"P": 1006.0	"F": 1}
{"v": 1	"t": 2671441	"P": 1008.5	"F": 2}
{"v": 1	"t": 2671462	"P": 1006.5	"F": 2}
{"v": 1	"t": 2671482	"P": 1001.75	"F": 2}
{"v": 1	"t": 2671502	"P": 1004.25	"F": 2}
{"v": 1	"t": 2671523	"P": 1008.0	"F": 2}
{"v": 1	"t": 2671543	"P": 1006.0	"F": 2}
{"v": 1	"t": 2671563	"P": 1002.5	"F": 2}
{"v": 1	"t": 2671583	"P": 1003.5	"F": 1}
{"v": 1	"t": 2671604	"P": 1008.0	"F": 1}
{"v": 1	"t": 2671624	"P": 1005.25	"F": 2}
{"v": 1	"t": 2671644	"P": 1002.75	"F": 1}
{"v": 1	"t": 2671665	"P": 1000.75	"F": 2}
{"v": 1	"t": 2671685	"P": 1007.0	"F": 1}
{"v": 1	"t": 2671705	"P": 1010.25	"F": 2}
{"v": 1	"t": 2671726	"P": 1002.5	"F": 2}
{"v": 1	"t": 2671746	"P": 1002.0	"F": 1}
{"v": 1	"t": 2671766	"P": 1003.75	"F": 1}
{"v": 1	"t": 2671786	"P": 1008.25	"F": 1}
{"v": 1	"t": 2671807	"P": 1006.0	"F": 2	"C": 47.26	"D": 3246	"sn": 54091929832280	"file": "/data/device_log/data0000.out"}
{"v": 1	"t": 2671827	"P": 1001.0	"F": 2}
{"v": 1	"t": 2671847	"P": 1002.5	"F": 1}
{"v": 1	"t": 2671868	"P": 1007.75	"F": 2}
{"v": 1	"t": 2671888	"P": 1004.25	"F": 2}
{"v": 1	"t": 2671908	"P": 1002.0	"F": 2}
{"v": 1	"t": 2671929	"P": 1004.25	"F": 2}
{"v": 1	"t": 2671949	"P": 1008.25	"F": 2}
{"v": 1	"t": 2671969	"P": 1005.0	"F": 1}
{"v": 1	"t": 2671990	"P": 1002.0	"F": 2}
{"v": 1	"t": 2672010	"P": 1004.0	"F": 2}
{"v": 1	"t": 2672030	"P": 1007.0	"F": 2}
{"v": 1	"t": 2672050	"P": 1003.5	"F": 2}
{"v": 1	"t": 2672071	"P": 1001.25	"F": 2}
{"v": 1	"t": 2672091	"P": 1005.0	"F": 1}
{"v": 1	"t": 2672111	"P": 1009.0	"F": 2}
{"v": 1	"t": 2672132	"P": 1005.25	"F": 2}
{"v": 1	"t": 2672152	"P": 1002.0	"F": 1}
{"v": 1	"t": 2672172	"P": 1003.0	"F": 1}
{"v": 1	"t": 2672193	"P": 1006.75	"F": 2}
{"v": 1	"t": 2672213	"P": 1005.5	"F": 2}
{"v": 1	"t": 2672233	"P": 1001.5	"F": 2}
{"v": 1	"t": 2672254	"P": 1002.0	"F": 2}
{"v": 1	"t": 2672274	"P": 1006.0	"F": 1}
{"v": 1	"t": 2672294	"P": 1005.5	"F": 2}
{"v": 1	"t": 2672314	"P": 1002.75	"F": 2}
{"v": 1	"t": 2672335	"P": 1002.0	"F": 2}
{"v": 1	"t": 2672355	"P": 1007.25	"F": 2}
{"v": 1	"t": 2672375	"P": 1006.5	"F": 1}
{"v": 1	"t": 2672396	"P": 1003.5	"F": 2}
{"v": 1	"t": 2672416	"P": 1000.75	"F": 2}
{"v": 1	"t": 2672436	"P": 1004.25	"F": 2}
{"v": 1	"t": 2672456	"P": 1007.5	"F": 1}
{"v": 1	"t": 2672477	"P": 1004.75	"F": 2}
{"v": 1	"t": 2672497	"P": 1000.75	"F": 2}
{"v": 1	"t": 2672517	"P": 1004.0	"F": 2}
{"v": 1	"t": 2672538	"P": 1008.0	"F": 2}
{"v": 1	"t": 2672558	"P": 1003.75	"F": 2}
{"v": 1	"t": 2672578	"P": 1002.5	"F": 1}
{"v": 1	"t": 2672598	"P": 1001.5	"F": 2}
{"v": 1	"t": 2672619	"P": 1008.75	"F": 1}
{"v": 1	"t": 2672639	"P": 1005.5	"F": 2}
{"v": 1	"t": 2672659	"P": 1002.0	"F": 2}
{"v": 1	"t": 2672680	"P": 1001.5	"F": 2}
{"v": 1	"t": 2672700	"P": 1008.0	"F": 2}
{"v": 1	"t": 2672720	"P": 1006.25	"F": 2}
{"v": 1	"t": 2672741	"P": 1003.5	"F": 2}
{"v": 1	"t": 2672761	"P": 1003.25	"F": 1}
{"v": 1	"t": 2672781	"P": 1007.0	"F": 2}
{"v": 1	"t": 2672802	"P": 1005.75	"F": 1}
{"v": 1	"t": 2672822	"P": 1002.75	"F": 2	"C": 47.245	"D": 3246	"sn": 54091929832280	"file": "/data/device_log/data0000.out"}
{"v": 1	"t": 2672842	"P": 1003.75	"F": 1}
{"v": 1	"t": 2672863	"P": 1007.75	"F": 1}
{"v": 1	"t": 2672883	"P": 1005.5	"F": 2}
{"v": 1	"t": 2672903	"P": 1002.75	"F": 1}
{"v": 1	"t": 2672924	"P": 1004.25	"F": 2}
{"v": 1	"t": 2672944	"P": 1007.75	"F": 2}
{"v": 1	"t": 2672964	"P": 1003.0	"F": 1}
{"v": 1	"t": 2672985	"P": 1001.25	"F": 2}
{"v": 1	"t": 2673005	"P": 1005.0	"F": 2}
{"v": 1	"t": 2673025	"P": 1007.5	"F": 2}
{"v": 1	"t": 2673045	"P": 1005.5	"F": 2}
{"v": 1	"t": 2673066	"P": 1000.25	"F": 2}
{"v": 1	"t": 2673086	"P": 1005.75	"F": 2}
{"v": 1	"t": 2673106	"P": 1006.75	"F": 2}
{"v": 1	"t": 2673127	"P": 1004.0	"F": 1}
{"v": 1	"t": 2673147	"P": 1001.75	"F": 2}
{"v": 1	"t": 2673167	"P": 1006.0	"F": 1}
{"v": 1	"t": 2673188	"P": 1007.75	"F": 2}
{"v": 1	"t": 2673208	"P": 1005.0	"F": 1}
{"v": 1	"t": 2673228	"P": 1001.75	"F": 2}
{"v": 1	"t": 2673249	"P": 1006.25	"F": 1}
{"v": 1	"t": 2673269	"P": 1006.25	"F": 2}
{"v": 1	"t": 2673289	"P": 1005.75	"F": 2}
{"v": 1	"t": 2673310	"P": 1000.25	"F": 1}
{"v": 1	"t": 2673330	"P": 1006.25	"F": 2}
{"v": 1	"t": 2673350	"P": 1008.5	"F": 2}
{"v": 1	"t": 2673371	"P": 1003.25	"F": 1}
{"v": 1	"t": 2673391	"P": 1002.25	"F": 1}
{"v": 1	"t": 2673411	"P": 1003.5	"F": 2}
{"v": 1	"t": 2673431	"P": 1008.0	"F": 1}
{"v": 1	"t": 2673452	"P": 1005.5	"F": 2}
{"v": 1	"t": 2673472	"P": 1001.75	"F": 2}
{"v": 1	"t": 2673492	"P": 1003.5	"F": 2}
{"v": 1	"t": 2673513	"P": 1009.0	"F": 1}
{"v": 1	"t": 2673533	"P": 1005.0	"F": 2}
{"v": 1	"t": 2673553	"P": 1002.75	"F": 2}
{"v": 1	"t": 2673573	"P": 1001.75	"F": 1}
{"v": 1	"t": 2673594	"P": 1007.0	"F": 2}
{"v": 1	"t": 2673614	"P": 1009.25	"F": 2}
{"v": 1	"t": 2673634	"P": 1003.5	"F": 2}
{"v": 1	"t": 2673655	"P": 1002.5	"F": 1}
{"v": 1	"t": 2673675	"P": 1007.75	"F": 2}
{"v": 1	"t": 2673695	"P": 1008.5	"F": 2}
{"v": 1	"t": 2673716	"P": 1002.75	"F": 2}
{"v": 1	"t": 2673736	"P": 1000.5	"F": 1}
{"v": 1	"t": 2673756	"P": 1003.75	"F": 2}
{"v": 1	"t": 2673776	"P": 1007.0	"F": 2}
{"v": 1	"t": 2673797	"P": 1003.25	"F": 2}
{"v": 1	"t": 2673817	"P": 1000.75	"F": 2}
{"v": 1	"t": 2673837	"P": 1003.5	"F": 2	"C": 47.24	"D": 3246	"sn": 54091929832280	"file": "/data/device_log/data0000.out"}
{"v": 1	"t": 2673858	"P": 1009.0	"F": 2}
{"v": 1	"t": 2673878	"P": 1004.75	"F": 2}
{"v": 1	"t": 2673898	"P": 1002.0	"F": 2}
{"v": 1	"t": 2673919	"P": 1004.25	"F": 1}
{"v": 1	"t": 2673939	"P": 1007.75	"F": 2}
{"v": 1	"t": 2673959	"P": 1004.75	"F": 2}
{"v": 1	"t": 2673979	"P": 1001.25	"F": 1}
{"v": 1	"t": 2674000	"P": 1001.75	"F": 2}
{"v": 1	"t": 2674020	"P": 1008.25	"F": 1}
{"v": 1	"t": 2674040	"P": 1005.75	"F": 2}
{"v": 1	"t": 2674061	"P": 1001.75	"F": 1}
{"v": 1	"t": 2674081	"P": 1002.75	"F": 2}
{"v": 1	"t": 2674101	"P": 1007.0	"F": 2}
{"v": 1	"t": 2674122	"P": 1005.0	"F": 2}
{"v": 1	"t": 2674142	"P": 1004.0	"F": 2}
{"v": 1	"t": 2674162	"P": 1000.0	"F": 2}
{"v": 1	"t": 2674182	"P": 1005.75	"F": 2}
{"v": 1	"t": 2674203	"P": 1006.25	"F": 1}
{"v": 1	"t": 2674223	"P": 1003.25	"F": 2}
{"v": 1	"t": 2674243	"P": 1000.25	"F": 2}
{"v": 1	"t": 2674264	"P": 1004.25	"F": 2}
{"v": 1	"t": 2674284	"P": 1008.75	"F": 2}
{"v": 1	"t": 2674304	"P": 1004.25	"F": 2}
{"v": 1	"t": 2674324	"P": 1002.25	"F": 2}
{"v": 1	"t": 2674345	"P": 1002.5	"F": 1}
{"v": 1	"t": 2674365	"P": 1007.75	"F": 2}
{"v": 1	"t": 2674385	"P": 1006.75	"F": 2}
{"v": 1	"t": 2674406	"P": 1001.25	"F": 2}
{"v": 1	"t": 2674426	"P": 1002.0	"F": 2}
{"v": 1	"t": 2674446	"P": 1007.75	"F": 1}
{"v": 1	"t": 2674467	"P": 1004.0	"F": 2}
{"v": 1	"t": 2674487	"P": 1003.75	"F": 2}
{"v": 1	"t": 2674507	"P": 1002.0	"F": 2}
{"v": 1	"t": 2674527	"P": 1008.25	"F": 1}
{"v": 1	"t": 2674548	"P": 1006.25	"F": 2}
{"v": 1	"t": 2674568	"P": 1002.75	"F": 2}
{"v": 1	"t": 2674588	"P": 1002.0	"F": 2}
{"v": 1	"t": 2674609	"P": 1008.0	"F": 2}
{"v": 1	"t": 2674629	"P": 1006.5	"F": 2}
{"v": 1	"t": 2674649	"P": 1002.5	"F": 2}
{"v": 1	"t": 2674670	"P": 1001.5	"F": 2}
{"v": 1	"t": 2674690	"P": 1007.25	"F": 2}
{"v": 1	"t": 2674710	"P": 1007.0	"F": 1}
{"v": 1	"t": 2674731	"P": 1003.5	"F": 2}
{"v": 1	"t": 2674751	"P": 1000.5	"F": 1}
{"v": 1	"t": 2674771	"P": 1005.75	"F": 2}
{"v": 1	"t": 2674791	"P": 1007.5	"F": 1}
{"v": 1	"t": 2674812	"P": 1003.25	"F": 2}
{"v": 1	"t": 2674832	"P": 1002.25	"F": 2}
{"v": 1	"t": 2674852	"P": 1003.25	"F": 2	"C": 47.23	"D": 3246	"sn": 54091929832280	"file": "/data/device_log/data0000.out"}
{"v": 1	"t": 2674873	"P": 1007.0	"F": 2}
{"v": 1	"t": 2674893	"P": 1006.5	"F": 2}
{"v": 1	"t": 2674913	"P": 1001.0	"F": 2}
{"v": 1	"t": 2674934	"P": 1004.5	"F": 1}
{"v": 1	"t": 2674954	"P": 1009.0	"F": 2}
{"v": 1	"t": 2674974	"P": 1006.0	"F": 2}
{"v": 1	"t": 2674994	"P": 1002.75	"F": 1}
{"v": 1	"t": 2675015	"P": 1001.75	"F": 2}
{"v": 1	"t": 2675035	"P": 1008.5	"F": 2}
{"v": 1	"t": 2675055	"P": 1006.25	"F": 1}
{"v": 1	"t": 2675076	"P": 1003.5	"F": 1}
{"v": 1	"t": 2675096	"P": 1002.75	"F": 2}
{"v": 1	"t": 2675116	"P": 1006.25	"F": 2}
{"v": 1	"t": 2675136	"P": 1006.25	"F": 1}
{"v": 1	"t": 2675157	"P": 1003.25	"F": 1}
{"v": 1	"t": 2675177	"P": 1002.25	"F": 1}
{"v": 1	"t": 2675197	"P": 1005.25	"F": 2}
{"v": 1	"t": 2675218	"P": 1009.0	"F": 2}
{"v": 1	"t": 2675238	"P": 1003.5	"F": 2}
{"v": 1	"t": 2675258	"P": 1001.0	"F": 1}
{"v": 1	"t": 2675279	"P": 1003.25	"F": 1}
{"v": 1	"t": 2675299	"P": 1008.5	"F": 1}
{"v": 1	"t": 2675319	"P": 1003.5	"F": 2}
{"v": 1	"t": 2675340	"P": 1002.5	"F": 2}
{"v": 1	"t": 2675360	"P": 1001.5	"F": 1}
{"v": 1	"t": 2675380	"P": 1009.0	"F": 1}
{"v": 1	"t": 2675400	"P": 1004.75	"F": 2}
{"v": 1	"t": 2675421	"P": 1003.75	"F": 1}
{"v": 1	"t": 2675441	"P": 1004.25	"F": 2}
{"v": 1	"t": 2675461	"P": 1007.75	"F": 2}
{"v": 1	"t": 2675482	"P": 1005.5	"F": 2}
{"v": 1	"t": 2675502	"P": 1003.0	"F": 2}
{"v": 1	"t": 2675522	"P": 1000.5	"F": 2}
{"v": 1	"t": 2675542	"P": 1007.5	"F": 1}
{"v": 1	"t": 2675563	"P": 1006.75	"F": 1}
{"v": 1	"t": 2675583	"P": 1004.75	"F": 2}
{"v": 1	"t": 2675603	"P": 1002.0	"F": 2}
{"v": 1	"t": 2675624	"P": 1005.0	"F": 1}
{"v": 1	"t": 2675644	"P": 1008.5	"F": 2}
{"v": 1	"t": 2675664	"P": 1004.0	"F": 2}
{"v": 1	"t": 2675685	"P": 1002.5	"F": 1}
{"v": 1	"t": 2675705	"P": 1002.25	"F": 1}
{"v": 1	"t": 2675725	"P": 1009.25	"F": 1}
{"v": 1	"t": 2675745	"P": 1007.0	"F": 2}
{"v": 1	"t": 2675766	"P": 1002.0	"F": 2}
{"v": 1	"t": 2675786	"P": 1003.75	"F": 2}
{"v": 1	"t": 2675806	"P": 1008.25	"F": 2}
{"v": 1	"t": 2675827	"P": 1004.75	"F": 2}
{"v": 1	"t": 2675847	"P": 1002.25	"F": 1}
{"v": 1	"t": 2675867	"P": 1004.0	"F": 1	"C": 47.265	"D": 3246	"sn": 54091929832280	"file": "/data/device_log/data0000.out"}
{"v": 1	"t": 2675888	"P": 1008.0	"F": 1}
{"v": 1	"t": 2675908	"P": 1006.5	"F": 1}
{"v": 1	"t": 2675928	"P": 1001.75	"F": 2}
{"v": 1	"t": 2675948	"P": 1003.25	"F": 2}
{"v": 1	"t": 2675969	"P": 1008.75	"F": 1}
{"v": 1	"t": 2675989	"P": 1007.5	"F": 1}
{"v": 1	"t": 2676009	"P": 1002.5	"F": 2}
{"v": 1	"t": 2676030	"P": 1000.75	"F": 2}
{"v": 1	"t": 2676050	"P": 1007.25	"F": 2}
{"v": 1	"t": 2676070	"P": 1008.25	"F": 2}
{"v": 1	"t": 2676091	"P": 1003.75	"F": 1}
{"v": 1	"t": 2676111	"P": 1002.25	"F": 1}
{"v": 1	"t": 2676131	"P": 1007.75	"F": 1}
{"v": 1	"t": 2676152	"P": 1007.5	"F": 1}
{"v": 1	"t": 2676172	"P": 1004.0	"F": 1}
{"v": 1	"t": 2676192	"P": 1001.0	"F": 1}
{"v": 1	"t": 2676212	"P": 1006.0	"F": 1}
{"v": 1	"t": 2676233	"P": 1007.25	"F": 1}
{"v": 1	"t": 2676253	"P": 1005.25	"F": 2}
{"v": 1	"t": 2676273	"P": 1000.25	"F": 2}
{"v": 1	"t": 2676294	"P": 1004.75	"F": 1}
{"v": 1	"t": 2676314	"P": 1008.0	"F": 1}
{"v": 1	"t": 2676334	"P": 1004.25	"F": 1}
{"v": 1	"t": 2676354	"P": 1002.25	"F": 2}
{"v": 1	"t": 2676375	"P": 1004.5	"F": 2}
{"v": 1	"t": 2676395	"P": 1008.75	"F": 2}
{"v": 1	"t": 2676415	"P": 1005.75	"F": 1}
{"v": 1	"t": 2676436	"P": 1004.0	"F": 2}
{"v": 1	"t": 2676456	"P": 1003.0	"F": 1}
{"v": 1	"t": 2676476	"P": 1006.5	"F": 1}
{"v": 1	"t": 2676497	"P": 1006.75	"F": 1}
{"v": 1	"t": 2676517	"P": 1002.75	"F": 1}
{"v": 1	"t": 2676537	"P": 1002.0	"F": 1}
{"v": 1	"t": 2676557	"P": 1005.75	"F": 1}
{"v": 1	"t": 2676578	"P": 1006.75	"F": 2}
{"v": 1	"t": 2676598	"P": 1004.25	"F": 1}
{"v": 1	"t": 2676618	"P": 1002.25	"F": 1}
{"v": 1	"t": 2676639	"P": 1004.5	"F": 2}
{"v": 1	"t": 2676659	"P": 1008.25	"F": 1}
{"v": 1	"t": 2676679	"P": 1005.0	"F": 2}
{"v": 1	"t": 2676700	"P": 1001.5	"F": 1}
{"v": 1	"t": 2676720	"P": 1005.75	"F": 2}
{"v": 1	"t": 2676740	"P": 1006.75	"F": 1}
{"v": 1	"t": 2676761	"P": 1004.0	"F": 2}
{"v": 1	"t": 2676781	"P": 1000.25	"F": 1}
{"v": 1	"t": 2676801	"P": 1003.75	"F": 2}
{"v": 1	"t": 2676821	"P": 1007.5	"F": 1}
{"v": 1	"t": 2676842	"P": 1004.0	"F": 1}
{"v": 1	"t": 2676862	"P": 999.75	"F": 1}
{"v": 1	"t": 2676882	"P": 1005.5	"F": 2	"C": 47.275	"D": 3246	"sn": 54091929832280	"file": "/data/device_log/data0000.out"}
{"v": 1	"t": 2676903	"P": 1007.75	"F": 1}
{"v": 1	"t": 2676923	"P": 1002.5	"F": 1}
{"v": 1	"t": 2676944	"P": 1001.75	"F": 1}
{"v": 1	"t": 2676964	"P": 1006.75	"F": 2}
{"v": 1	"t": 2676984	"P": 1004.25	"F": 1}
{"v": 1	"t": 2677004	"P": 1003.0	"F": 1}
{"v": 1	"t": 2677025	"P": 1004.5	"F": 2}
{"v": 1	"t": 2677045	"P": 1008.25	"F": 2}
{"v": 1	"t": 2677065	"P": 1005.5	"F": 1}
{"v": 1	"t": 2677086	"P": 1002.5	"F": 1}
{"v": 1	"t": 2677106	"P": 1004.75	"F": 1}
{"v": 1	"t": 2677126	"P": 1007.25	"F": 1}
{"v": 1	"t": 2677147	"P": 1004.25	"F": 2}
{"v": 1	"t": 2677167	"P": 1000.0	"F": 1}
{"v": 1	"t": 2677187	"P": 1007.25	"F": 2}
{"v": 1	"t": 2677208	"P": 1006.75	"F": 2}
{"v": 1	"t": 2677228	"P": 1003.5	"F": 2}
{"v": 1	"t": 2677248	"P": 1001.25	"F": 1}
{"v": 1	"t": 2677269	"P": 1003.25	"F": 1}
{"v": 1	"t": 2677289	"P": 1006.0	"F": 1}
{"v": 1	"t": 2677309	"P": 1003.0	"F": 1}
{"v": 1	"t": 2677330	"P": 1001.5	"F": 1}
{"v": 1	"t": 2677350	"P": 1006.0	"F": 2}
{"v": 1	"t": 2677370	"P": 1007.25	"F": 1}
{"v": 1	"t": 2677390	"P": 1005.5	"F": 2}
{"v": 1	"t": 2677411	"P": 1002.5	"F": 1}
{"v": 1	"t": 2677431	"P": 1003.75	"F": 1}
{"v": 1	"t": 2677451	"P": 1009.5	"F": 2}
{"v": 1	"t": 2677472	"P": 1005.5	"F": 2}
{"v": 1	"t": 2677492	"P": 1001.0	"F": 1}
{"v": 1	"t": 2677512	"P": 1003.75	"F": 2}
{"v": 1	"t": 2677533	"P": 1008.5	"F": 1}
{"v": 1	"t": 2677553	"P": 1007.0	"F": 2}
{"v": 1	"t": 2677573	"P": 1004.25	"F": 1}
{"v": 1	"t": 2677593	"P": 1002.5	"F": 1}
{"v": 1	"t": 2677614	"P": 1007.25	"F": 1}
{"v": 1	"t": 2677634	"P": 1007.5	"F": 1}
{"v": 1	"t": 2677654	"P": 1003.0	"F": 1}
{"v": 1	"t": 2677675	"P": 1001.5	"F": 1}
{"v": 1	"t": 2677695	"P": 1004.0	"F": 2}
{"v": 1	"t": 2677715	"P": 1008.75	"F": 1}
{"v": 1	"t": 2677735	"P": 1006.0	"F": 1}
{"v": 1	"t": 2677756	"P": 1002.0	"F": 2}
{"v": 1	"t": 2677776	"P": 1004.25	"F": 2}
{"v": 1	"t": 2677796	"P": 1008.25	"F": 2}
{"v": 1	"t": 2677817	"P": 1004.75	"F": 1}
{"v": 1	"t": 2677837	"P": 1000.25	"F": 1}
{"v": 1	"t": 2677857	"P": 1003.25	"F": 1}
{"v": 1	"t": 2677878	"P": 1007.5	"F": 2}
{"v": 1	"t": 2677898	"P": 1005.75	"F": 2	"C": 47.265	"D": 3246	"sn": 54091929832280	"file": "/data/device_log/data0000.out"}
{"v": 1	"t": 2677918	"P": 1002.0	"F": 1}
{"v": 1	"t": 2677939	"P": 1005.0	"F": 1}
{"v": 1	"t": 2677959	"P": 1008.5	"F": 2}
{"v": 1	"t": 2677979	"P": 1004.75	"F": 1}
{"v": 1	"t": 2677999	"P": 1002.0	"F": 1}
{"v": 1	"t": 2678020	"P": 1003.5	"F": 2}
{"v": 1	"t": 2678040	"P": 1007.5	"F": 2}
{"v": 1	"t": 2678060	"P": 1006.25	"F": 1}
{"v": 1	"t": 2678081	"P": 1002.5	"F": 1}
{"v": 1	"t": 2678101	"P": 1004.25	"F": 2}
{"v": 1	"t": 2678121	"P": 1008.0	"F": 2}
{"v": 1	"t": 2678142	"P": 1007.0	"F": 2}
{"v": 1	"t": 2678162	"P": 1003.5	"F": 1}
{"v": 1	"t": 2678182	"P": 1001.75	"F": 2}
{"v": 1	"t": 2678202	"P": 1007.5	"F": 1}
{"v": 1	"t": 2678223	"P": 1007.25	"F": 2}
{"v": 1	"t": 2678243	"P": 1003.25	"F": 2}
{"v": 1	"t": 2678263	"P": 1001.0	"F": 1}
{"v": 1	"t": 2678284	"P": 1005.25	"F": 1}
{"v": 1	"t": 2678304	"P": 1007.75	"F": 2}
{"v": 1	"t": 2678324	"P": 1004.5	"F": 2}
{"v": 1	"t": 2678344	"P": 1002.75	"F": 2}
{"v": 1	"t": 2678365	"P": 1003.5	"F": 1}
{"v": 1	"t": 2678385	"P": 1008.5	"F": 1}
{"v": 1	"t": 2678405	"P": 1006.25	"F": 1}
{"v": 1	"t": 2678426	"P": 1003.5	"F": 2}
{"v": 1	"t": 2678446	"P": 1002.0	"F": 2}
{"v": 1	"t": 2678466	"P": 1008.25	"F": 1}
{"v": 1	"t": 2678487	"P": 1005.75	"F": 2}
{"v": 1	"t": 2678507	"P": 1003.0	"F": 1}
{"v": 1	"t": 2678527	"P": 1001.0	"F": 2}
{"v": 1	"t": 2678547	"P": 1006.75	"F": 2}
{"v": 1	"t": 2678568	"P": 1006.5	"F": 2}
{"v": 1	"t": 2678588	"P": 1004.5	"F": 2}
{"v": 1	"t": 2678608	"P": 1001.25	"F": 2}
{"v": 1	"t": 2678629	"P": 1006.75	"F": 2}
{"v": 1	"t": 2678649	"P": 1007.0	"F": 1}
{"v": 1	"t": 2678669	"P": 1003.25	"F": 2}
{"v": 1	"t": 2678690	"P": 1001.5	"F": 1}
{"v": 1	"t": 2678710	"P": 1007.5	"F": 1}
{"v": 1	"t": 2678730	"P": 1007.0	"F": 2}
{"v": 1	"t": 2678751	"P": 1004.75	"F": 2}
{"v": 1	"t": 2678771	"P": 1001.75	"F": 1}
{"v": 1	"t": 2678791	"P": 1005.5	"F": 1}
{"v": 1	"t": 2678811	"P": 1008.0	"F": 1}
{"v": 1	"t": 2678832	"P": 1003.0	"F": 1}
{"v": 1	"t": 2678852	"P": 1001.75	"F": 2}
{"v": 1	"t": 2678872	"P": 1002.25	"F": 2}
{"v": 1	"t": 2678893	"P": 1007.75	"F": 2}
{"v": 1	"t": 2678913	"P": 1004.75	"F": 2	"C": 47.285	"D": 3246	"sn": 54091929832280	"file": "/data/device_log/data0000.out"}
{"v": 1	"t": 2678933	"P": 1001.75	"F": 1}
{"v": 1	"t": 2678954	"P": 1003.5	"F": 2}
{"v": 1	"t": 2678974	"P": 1007.75	"F": 1}
{"v": 1	"t": 2678994	"P": 1005.25	"F": 1}
{"v": 1	"t": 2679014	"P": 1002.5	"F": 1}
{"v": 1	"t": 2679035	"P": 1002.5	"F": 2}
{"v": 1	"t": 2679055	"P": 1006.25	"F": 1}
{"v": 1	"t": 2679075	"P": 1007.25	"F": 2}
{"v": 1	"t": 2679096	"P": 1003.75	"F": 2}
{"v": 1	"t": 2679116	"P": 1002.0	"F": 1}
{"v": 1	"t": 2679136	"P": 1005.25	"F": 1}
{"v": 1	"t": 2679157	"P": 1006.25	"F": 1}
{"v": 1	"t": 2679177	"P": 1003.25	"F": 1}
{"v": 1	"t": 2679197	"P": 1001.5	"F": 2}
{"v": 1	"t": 2679217	"P": 1003.75	"F": 2}
{"v": 1	"t": 2679238	"P": 1007.25	"F": 2}
{"v": 1	"t": 2679258	"P": 1005.75	"F": 2}
{"v": 1	"t": 2679278	"P": 1003.0	"F": 2}
{"v": 1	"t": 2679299	"P": 1006.75	"F": 1}
{"v": 1	"t": 2679319	"P": 1006.0	"F": 1}
{"v": 1	"t": 2679339	"P": 1004.75	"F": 1}
{"v": 1	"t": 2679360	"P": 1000.75	"F": 1}
{"v": 1	"t": 2679380	"P": 1004.75	"F": 1}
{"v": 1	"t": 2679400	"P": 1007.75	"F": 2}
{"v": 1	"t": 2679420	"P": 1005.25	"F": 1}
{"v": 1	"t": 2679441	"P": 999.75	"F": 1}
{"v": 1	"t": 2679461	"P": 1002.25	"F": 1}
{"v": 1	"t": 2679481	"P": 1008.0	"F": 2}
{"v": 1	"t": 2679502	"P": 1003.0	"F": 1}
{"v": 1	"t": 2679522	"P": 1002.25	"F": 1}
{"v": 1	"t": 2679542	"P": 1001.75	"F": 2}
{"v": 1	"t": 2679563	"P": 1007.5	"F": 1}
{"v": 1	"t": 2679583	"P": 1005.0	"F": 1}
{"v": 1	"t": 2679603	"P": 1002.5	"F": 1}
{"v": 1	"t": 2679623	"P": 1002.0	"F": 1}
{"v": 1	"t": 2679644	"P": 1008.0	"F": 1}
{"v": 1	"t": 2679664	"P": 1007.0	"F": 2}
{"v": 1	"t": 2679684	"P": 1003.25	"F": 2}
{"v": 1	"t": 2679705	"P": 1001.75	"F": 1}
{"v": 1	"t": 2679725	"P": 1005.75	"F": 1}
{"v": 1	"t": 2679745	"P": 1009.0	"F": 1}
{"v": 1	"t": 2679765	"P": 1004.75	"F": 2}
{"v": 1	"t": 2679786	"P": 1002.0	"F": 2}
{"v": 1	"t": 2679806	"P": 1003.75	"F": 1}
{"v": 1	"t": 2679826	"P": 1009.5	"F": 1}
{"v": 1	"t": 2679847	"P": 1004.5	"F": 2}
{"v": 1	"t": 2679867	"P": 1001.0	"F": 2}
{"v": 1	"t": 2679887	"P": 1002.75	"F": 1}
{"v": 1	"t": 2679908	"P": 1007.5	"F": 1}
{"v": 1	"t": 2679928	"P": 1005.25	"F": 1	"C": 47.235	"D": 3246	"sn": 54091929832280	"file": "/data/device_log/data0000.out"}
{"v": 1	"t": 2679948	"P": 1001.0	"F": 2}
{"v": 1	"t": 2679969	"P": 1003.5	"F": 2}
{"v": 1	"t": 2679989	"P": 1008.75	"F": 1}
{"v": 1	"t": 2680009	"P": 1003.25	"F": 2}
{"v": 1	"t": 2680030	"P": 1004.25	"F": 1}
{"v": 1	"t": 2680050	"P": 1002.75	"F": 1}
{"v": 1	"t": 2680070	"P": 1009.75	"F": 2}
{"v": 1	"t": 2680090	"P": 1006.5	"F": 2}
{"v": 1	"t": 2680111	"P": 1001.25	"F": 1}
{"v": 1	"t": 2680131	"P": 1003.25	"F": 1}
{"v": 1	"t": 2680151	"P": 1008.0	"F": 1}
{"v": 1	"t": 2680172	"P": 1007.0	"F": 1}
{"v": 1	"t": 2680192	"P": 1002.75	"F": 1}
{"v": 1	"t": 2680212	"P": 1002.5	"F": 1}
{"v": 1	"t": 2680233	"P": 1008.0	"F": 2}
{"v": 1	"t": 2680253	"P": 1007.0	"F": 2}
{"v": 1	"t": 2680273	"P": 1002.25	"F": 2}
{"v": 1	"t": 2680293	"P": 1000.25	"F": 2}
{"v": 1	"t": 2680314	"P": 1006.0	"F": 1}
{"v": 1	"t": 2680334	"P": 1007.0	"F": 2}
{"v": 1	"t": 2680354	"P": 1004.25	"F": 1}
{"v": 1	"t": 2680375	"P": 1001.75	"F": 1}
{"v": 1	"t": 2680395	"P": 1006.0	"F": 2}
{"v": 1	"t": 2680415	"P": 1009.75	"F": 1}
{"v": 1	"t": 2680435	"P": 1005.0	"F": 1}
{"v": 1	"t": 2680456	"P": 1002.75	"F": 2}
{"v": 1	"t": 2680476	"P": 1005.0	"F": 2}
{"v": 1	"t": 2680496	"P": 1008.25	"F": 1}
{"v": 1	"t": 2680517	"P": 1005.25	"F": 1}
{"v": 1	"t": 2680537	"P": 1003.0	"F": 1}
{"v": 1	"t": 2680557	"P": 1003.25	"F": 1}
{"v": 1	"t": 2680578	"P": 1007.25	"F": 1}
{"v": 1	"t": 2680598	"P": 1004.25	"F": 1}
{"v": 1	"t": 2680618	"P": 1002.5	"F": 1}
{"v": 1	"t": 2680639	"P": 1003.0	"F": 1}
{"v": 1	"t": 2680659	"P": 1009.25	"F": 2}
{"v": 1	"t": 2680679	"P": 1006.25	"F": 2}
{"v": 1	"t": 2680699	"P": 1003.75	"F": 2}
{"v": 1	"t": 2680720	"P": 1002.0	"F": 2}
{"v": 1	"t": 2680740	"P": 1008.75	"F": 1}
{"v": 1	"t": 2680760	"P": 1005.5	"F": 2}
{"v": 1	"t": 2680781	"P": 1003.75	"F": 2}
{"v": 1	"t": 2680801	"P": 1002.75	"F": 1}
{"v": 1	"t": 2680821	"P": 1008.5	"F": 2}
{"v": 1	"t": 2680842	"P": 1006.5	"F": 1}
{"v": 1	"t": 2680862	"P": 1002.25	"F": 2}
{"v": 1	"t": 2680882	"P": 1003.25	"F": 1}
{"v": 1	"t": 2680903	"P": 1007.5	"F": 1}
{"v": 1	"t": 2680923	"P": 1005.5	"F": 2}
{"v": 1	"t": 2680943	"P": 1001.5	"F": 1	"C": 47.285	"D": 3246	"sn": 54091929832280	"file": "/data/device_log/data0000.out"}
{"v": 1	"t": 2680964	"P": 1005.0	"F": 2}
{"v": 1	"t": 2680984	"P": 1008.25	"F": 1}
{"v": 1	"t": 2681004	"P": 1002.5	"F": 1}
{"v": 1	"t": 2681025	"P": 1000.5	"F": 2}
{"v": 1	"t": 2681045	"P": 1008.0	"F": 1}
{"v": 1	"t": 2681065	"P": 1006.75	"F": 2}
{"v": 1	"t": 2681086	"P": 1004.25	"F": 2}
{"v": 1	"t": 2681106	"P": 1001.5	"F": 1}
{"v": 1	"t": 2681126	"P": 1008.0	"F": 2}
{"v": 1	"t": 2681147	"P": 1006.25	"F": 1}
{"v": 1	"t": 2681167	"P": 1003.5	"F": 1}
{"v": 1	"t": 2681187	"P": 1001.75	"F": 2}
{"v": 1	"t": 2681207	"P": 1006.0	"F": 1}
{"v": 1	"t": 2681228	"P": 1006.75	"F": 2}
{"v": 1	"t": 2681248	"P": 1002.0	"F": 2}
{"v": 1	"t": 2681268	"P": 1002.0	"F": 2}
{"v": 1	"t": 2681289	"P": 1007.0	"F": 1}
{"v": 1	"t": 2681309	"P": 1006.5	"F": 2}
{"v": 1	"t": 2681329	"P": 1002.25	"F": 1}
{"v": 1	"t": 2681350	"P": 1000.0	"F": 2}
{"v": 1	"t": 2681370	"P": 1005.5	"F": 2}
{"v": 1	"t": 2681390	"P": 1006.0	"F": 1}
{"v": 1	"t": 2681411	"P": 1004.75	"F": 1}
{"v": 1	"t": 2681431	"P": 1003.5	"F": 2}
{"v": 1	"t": 2681451	"P": 1005.0	"F": 1}
{"v": 1	"t": 2681471	"P": 1007.75	"F": 1}
{"v": 1	"t": 2681492	"P": 1006.5	"F": 2}
{"v": 1	"t": 2681512	"P": 1001.0	"F": 1}
{"v": 1	"t": 2681532	"P": 1003.25	"F": 1}
{"v": 1	"t": 2681553	"P": 1009.0	"F": 1}
{"v": 1	"t": 2681573	"P": 1005.25	"F": 1}
{"v": 1	"t": 2681593	"P": 1001.5	"F": 1}
{"v": 1	"t": 2681613	"P": 1002.25	"F": 1}
{"v": 1	"t": 2681634	"P": 1007.75	"F": 1}
{"v": 1	"t": 2681654	"P": 1007.5	"F": 1}
{"v": 1	"t": 2681674	"P": 1003.0	"F": 1}
{"v": 1	"t": 2681695	"P": 1001.5	"F": 1}
{"v": 1	"t": 2681715	"P": 1006.25	"F": 2}
{"v": 1	"t": 2681735	"P": 1007.5	"F": 1}
{"v": 1	"t": 2681755	"P": 1004.0	"F": 1}
{"v": 1	"t": 2681776	"P": 1002.0	"F": 1}
{"v": 1	"t": 2681796	"P": 1005.25	"F": 1}
{"v": 1	"t": 2681816	"P": 1007.0	"F": 1}
{"v": 1	"t": 2681837	"P": 1004.75	"F": 1}
{"v": 1	"t": 2681857	"P": 1001.75	"F": 2}
{"v": 1	"t": 2681877	"P": 1002.5	"F": 1}
{"v": 1	"t": 2681898	"P": 1008.25	"F": 1}
{"v": 1	"t": 2681918	"P": 1004.75	"F": 1}
{"v": 1	"t": 2681938	"P": 1003.0	"F": 1}
{"v": 1	"t": 2681959	"P": 1002.5	"F": 1	"C": 47.285	"D": 3246	"sn": 54091929832280	"file": "/data/device_log/data0000.out"}
{"v": 1	"t": 2681979	"P": 1006.5	"F": 1}
{"v": 1	"t": 2681999	"P": 1003.5	"F": 1}
{"v": 1	"t": 2682019	"P": 1001.5	"F": 2}
{"v": 1	"t": 2682040	"P": 1003.5	"F": 1}
{"v": 1	"t": 2682060	"P": 1006.5	"F": 2}
{"v": 1	"t": 2682080	"P": 1007.0	"F": 1}
{"v": 1	"t": 2682101	"P": 1004.0	"F": 1}
{"v": 1	"t": 2682121	"P": 1003.5	"F": 2}
{"v": 1	"t": 2682141	"P": 1007.0	"F": 1}
{"v": 1	"t": 2682162	"P": 1007.75	"F": 1}
{"v": 1	"t": 2682182	"P": 1003.75	"F": 2}
{"v": 1	"t": 2682202	"P": 999.75	"F": 1}
{"v": 1	"t": 2682222	"P": 1007.0	"F": 2}
{"v": 1	"t": 2682243	"P": 1006.75	"F": 2}
{"v": 1	"t": 2682263	"P": 1004.25	"F": 1}
{"v": 1	"t": 2682283	"P": 1001.5	"F": 2}
{"v": 1	"t": 2682304	"P": 1005.25	"F": 1}
{"v": 1	"t": 2682324	"P": 1007.5	"F": 2}
{"v": 1	"t": 2682344	"P": 1004.25	"F": 1}
{"v": 1	"t": 2682365	"P": 1002.25	"F": 1}
{"v": 1	"t": 2682385	"P": 1004.5	"F": 2}
{"v": 1	"t": 2682405	"P": 1009.25	"F": 2}
{"v": 1	"t": 2682425	"P": 1005.0	"F": 2}
{"v": 1	"t": 2682446	"P": 1002.75	"F": 2}
{"v": 1	"t": 2682466	"P": 1003.75	"F": 2}
{"v": 1	"t": 2682486	"P": 1007.75	"F": 2}
{"v": 1	"t": 2682507	"P": 1006.0	"F": 1}
{"v": 1	"t": 2682527	"P": 1003.25	"F": 1}
{"v": 1	"t": 2682547	"P": 1001.5	"F": 2}
{"v": 1	"t": 2682567	"P": 1007.0	"F": 2}
{"v": 1	"t": 2682588	"P": 1007.25	"F": 2}
{"v": 1	"t": 2682608	"P": 1003.75	"F": 1}
{"v": 1	"t": 2682628	"P": 1001.0	"F": 1}
{"v": 1	"t": 2682649	"P": 1005.25	"F": 1}
{"v": 1	"t": 2682669	"P": 1007.5	"F": 2}
{"v": 1	"t": 2682689	"P": 1004.0	"F": 1}
{"v": 1	"t": 2682710	"P": 1000.75	"F": 2}
{"v": 1	"t": 2682730	"P": 1006.0	"F": 1}
{"v": 1	"t": 2682750	"P": 1007.5	"F": 1}
{"v": 1	"t": 2682771	"P": 1003.25	"F": 1}
{"v": 1	"t": 2682791	"P": 1000.25	"F": 2}
{"v": 1	"t": 2682811	"P": 1005.75	"F": 1}
{"v": 1	"t": 2682831	"P": 1006.5	"F": 1}
{"v": 1	"t": 2682852	"P": 1002.25	"F": 2}
{"v": 1	"t": 2682872	"P": 1002.75	"F": 1}
{"v": 1	"t": 2682892	"P": 1004.0	"F": 1}
{"v": 1	"t": 2682913	"P": 1007.5	"F": 2}
{"v": 1	"t": 2682933	"P": 1003.0	"F": 2}
{"v": 1	"t": 2682953	"P": 1003.0	"F": 1}
{"v": 1	"t": 2682974	"P": 1002.25	"F": 2	"C": 47.275	"D": 3246	"sn": 54091929832280	"file": "/data/device_log/data0000.out"}
{"v": 1	"t": 2682994	"P": 1008.0	"F": 1}
{"v": 1	"t": 2683014	"P": 1004.0	"F": 2}
{"v": 1	"t": 2683034	"P": 1003.5	"F": 2}
{"v": 1	"t": 2683055	"P": 1003.75	"F": 2}
{"v": 1	"t": 2683075	"P": 1008.0	"F": 1}
{"v": 1	"t": 2683095	"P": 1005.5	"F": 2}
{"v": 1	"t": 2683116	"P": 1002.25	"F": 1}
{"v": 1	"t": 2683136	"P": 1002.25	"F": 1}
{"v": 1	"t": 2683156	"P": 1006.75	"F": 2}
{"v": 1	"t": 2683177	"P": 1008.25	"F": 2}
{"v": 1	"t": 2683197	"P": 1003.0	"F": 2}
{"v": 1	"t": 2683217	"P": 1002.5	"F": 2}
{"v": 1	"t": 2683237	"P": 1005.75	"F": 1}
{"v": 1	"t": 2683258	"P": 1006.5	"F": 1}
{"v": 1	"t": 2683278	"P": 1004.75	"F": 2}
{"v": 1	"t": 2683298	"P": 1001.25	"F": 1}
{"v": 1	"t": 2683319	"P": 1007.75	"F": 1}
{"v": 1	"t": 2683339	"P": 1005.0	"F": 2}
{"v": 1	"t": 2683359	"P": 1003.5	"F": 1}
{"v": 1	"t": 2683380	"P": 1003.0	"F": 1}
{"v": 1	"t": 2683400	"P": 1006.5	"F": 2}
{"v": 1	"t": 2683420	"P": 1007.75	"F": 1}
{"v": 1	"t": 2683441	"P": 1003.75	"F": 2}
{"v": 1	"t": 2683461	"P": 1001.5	"F": 1}
{"v": 1	"t": 2683481	"P": 1006.0	"F": 1}
{"v": 1	"t": 2683501	"P": 1006.25	"F": 2}
{"v": 1	"t": 2683522	"P": 1003.75	"F": 2}
{"v": 1	"t": 2683542	"P": 1002.5	"F": 2}
{"v": 1	"t": 2683562	"P": 1003.5	"F": 2}
{"v": 1	"t": 2683583	"P": 1006.5	"F": 2}
{"v": 1	"t": 2683603	"P": 1004.0	"F": 2}
{"v": 1	"t": 2683623	"P": 1002.25	"F": 1}
{"v": 1	"t": 2683644	"P": 1002.75	"F": 1}
{"v": 1	"t": 2683664	"P": 1007.0	"F": 2}
{"v": 1	"t": 2683684	"P": 1006.5	"F": 1}
{"v": 1	"t": 2683704	"P": 1001.75	"F": 1}
{"v": 1	"t": 2683725	"P": 1003.75	"F": 2}
{"v": 1	"t": 2683745	"P": 1007.0	"F": 1}
{"v": 1	"t": 2683765	"P": 1004.5	"F": 2}
{"v": 1	"t": 2683786	"P": 1003.0	"F": 2}
{"v": 1	"t": 2683806	"P": 1001.25	"F": 2}
{"v": 1	"t": 2683826	"P": 1007.75	"F": 1}
{"v": 1	"t": 2683847	"P": 1006.5	"F": 2}
{"v": 1	"t": 2683867	"P": 1004.0	"F": 1}
{"v": 1	"t": 2683887	"P": 1001.25	"F": 1}
{"v": 1	"t": 2683907	"P": 1007.0	"F": 1}
{"v": 1	"t": 2683928	"P": 1006.0	"F": 1}
{"v": 1	"t": 2683948	"P": 1003.0	"F": 2}
{"v": 1	"t": 2683968	"P": 1002.75	"F": 1}
{"v": 1	"t": 2683989	"P": 1004.25	"F": 2	"C": 47.275	"D": 3246	"sn": 54091929832280	"file": "/data/device_log/data0000.out"}
{"v": 1	"t": 2684009	"P": 1007.0	"F": 1}
{"v": 1	"t": 2684029	"P": 1004.0	"F": 1}
{"v": 1	"t": 2684050	"P": 1003.5	"F": 2}
{"v": 1	"t": 2684070	"P": 1004.5	"F": 1}
{"v": 1	"t": 2684090	"P": 1004.25	"F": 1}
{"v": 1	"t": 2684111	"P": 1004.25	"F": 2}
{"v": 1	"t": 2684131	"P": 1001.0	"F": 2}
{"v": 1	"t": 2684151	"P": 1004.25	"F": 1}
{"v": 1	"t": 2684171	"P": 1006.25	"F": 1}
{"v": 1	"t": 2684192	"P": 1004.75	"F": 2}
{"v": 1	"t": 2684212	"P": 1002.25	"F": 1}
{"v": 1	"t": 2684232	"P": 1005.0	"F": 1}
{"v": 1	"t": 2684253	"P": 1008.25	"F": 1}
{"v": 1	"t": 2684273	"P": 1006.0	"F": 2}
{"v": 1	"t": 2684293	"P": 1000.75	"F": 2}
{"v": 1	"t": 2684314	"P": 1002.0	"F": 2}
{"v": 1	"t": 2684334	"P": 1006.75	"F": 1}
{"v": 1	"t": 2684354	"P": 1004.75	"F": 2}
{"v": 1	"t": 2684374	"P": 1003.0	"F": 1}
{"v": 1	"t": 2684395	"P": 1002.5	"F": 2}
{"v": 1	"t": 2684415	"P": 1007.5	"F": 2}
{"v": 1	"t": 2684435	"P": 1006.25	"F": 2}
{"v": 1	"t": 2684456	"P": 1005.0	"F": 2}
{"v": 1	"t": 2684476	"P": 1002.25	"F": 1}
{"v": 1	"t": 2684496	"P": 1006.5	"F": 1}
{"v": 1	"t": 2684516	"P": 1007.0	"F": 1}
{"v": 1	"t": 2684537	"P": 1003.75	"F": 2}
{"v": 1	"t": 2684557	"P": 1002.0	"F": 2}
{"v": 1	"t": 2684577	"P": 1005.5	"F": 2}
{"v": 1	"t": 2684598	"P": 1007.25	"F": 2}
{"v": 1	"t": 2684618	"P": 1004.25	"F": 1}
{"v": 1	"t": 2684638	"P": 1000.25	"F": 2}
{"v": 1	"t": 2684659	"P": 1004.25	"F": 1}
{"v": 1	"t": 2684679	"P": 1008.5	"F": 1}
{"v": 1	"t": 2684699	"P": 1006.5	"F": 2}
{"v": 1	"t": 2684720	"P": 1002.75	"F": 2}
{"v": 1	"t": 2684740	"P": 1004.5	"F": 1}
{"v": 1	"t": 2684760	"P": 1008.0	"F": 1}
{"v": 1	"t": 2684780	"P": 1004.0	"F": 2}
{"v": 1	"t": 2684801	"P": 1003.25	"F": 2}
{"v": 1	"t": 2684821	"P": 1004.75	"F": 2}
{"v": 1	"t": 2684842	"P": 1006.0	"F": 2}
{"v": 1	"t": 2684862	"P": 1002.5	"F": 2}
{"v": 1	"t": 2684882	"P": 1001.75	"F": 2}
{"v": 1	"t": 2684903	"P": 1007.25	"F": 2}
{"v": 1	"t": 2684923	"P": 1006.25	"F": 2}
{"v": 1	"t": 2684943	"P": 1002.75	"F": 1}
{"v": 1	"t": 2684963	"P": 1001.75	"F": 1}
{"v": 1	"t": 2684984	"P": 1009.0	"F": 1}
{"v": 1	"t": 2685004	"P": 1006.5	"F": 2	"C": 47.255	"D": 3246	"sn": 54091929832280	"file": "/data/device_log/data0000.out"}
{"v": 1	"t": 2685025	"P": 1001.5	"F": 2}
{"v": 1	"t": 2685045	"P": 1006.5	"F": 1}
{"v": 1	"t": 2685065	"P": 1005.0	"F": 2}
{"v": 1	"t": 2685086	"P": 1002.5	"F": 1}
{"v": 1	"t": 2685106	"P": 1002.75	"F": 2}
{"v": 1	"t": 2685126	"P": 1005.75	"F": 2}
{"v": 1	"t": 2685147	"P": 1005.5	"F": 2}
{"v": 1	"t": 2685167	"P": 1003.0	"F": 2}
{"v": 1	"t": 2685187	"P": 1001.5	"F": 2}
{"v": 1	"t": 2685207	"P": 1005.75	"F": 2}
{"v": 1	"t": 2685228	"P": 1008.25	"F": 2}
{"v": 1	"t": 2685248	"P": 1004.5	"F": 1}
{"v": 1	"t": 2685268	"P": 1002.5	"F": 2}
{"v": 1	"t": 2685289	"P": 1006.25	"F": 2}
{"v": 1	"t": 2685309	"P": 1009.0	"F": 2}
{"v": 1	"t": 2685329	"P": 1004.25	"F": 1}
{"v": 1	"t": 2685350	"P": 1001.75	"F": 2}
{"v": 1	"t": 2685370	"P": 1006.75	"F": 1}
{"v": 1	"t": 2685390	"P": 1008.25	"F": 2}
{"v": 1	"t": 2685411	"P": 1004.0	"F": 2}
{"v": 1	"t": 2685431	"P": 1001.75	"F": 2}
{"v": 1	"t": 2685451	"P": 1003.25	"F": 2}
{"v": 1	"t": 2685471	"P": 1009.0	"F": 1}
{"v": 1	"t": 2685492	"P": 1004.25	"F": 2}
{"v": 1	"t": 2685512	"P": 1002.75	"F": 2}
{"v": 1	"t": 2685532	"P": 1003.25	"F": 2}
{"v": 1	"t": 2685553	"P": 1007.5	"F": 1}
{"v": 1	"t": 2685573	"P": 1006.0	"F": 2}
{"v": 1	"t": 2685593	"P": 1003.5	"F": 2}
{"v": 1	"t": 2685613	"P": 1002.5	"F": 2}
{"v": 1	"t": 2685634	"P": 1005.0	"F": 2}
{"v": 1	"t": 2685654	"P": 1007.0	"F": 2}
{"v": 1	"t": 2685674	"P": 1004.25	"F": 2}
{"v": 1	"t": 2685695	"P": 1003.0	"F": 1}
{"v": 1	"t": 2685715	"P": 1005.25	"F": 2}
{"v": 1	"t": 2685735	"P": 1008.5	"F": 2}
{"v": 1	"t": 2685756	"P": 1004.25	"F": 2}
{"v": 1	"t": 2685776	"P": 1002.5	"F": 2}
{"v": 1	"t": 2685796	"P": 1005.25	"F": 2}
{"v": 1	"t": 2685816	"P": 1008.5	"F": 2}
{"v": 1	"t": 2685837	"P": 1005.75	"F": 1}
{"v": 1	"t": 2685857	"P": 1003.75	"F": 2}
{"v": 1	"t": 2685877	"P": 1001.25	"F": 1}
{"v": 1	"t": 2685898	"P": 1007.5	"F": 2}
{"v": 1	"t": 2685918	"P": 1004.25	"F": 2}
{"v": 1	"t": 2685938	"P": 1002.5	"F": 1}
{"v": 1	"t": 2685959	"P": 1004.75	"F": 1}
{"v": 1	"t": 2685979	"P": 1008.25	"F": 1}
{"v": 1	"t": 2685999	"P": 1003.75	"F": 2}
{"v": 1	"t": 2686019	"P": 1002.75	"F": 1	"C": 47.27	"D": 3246	"sn": 54091929832280	"file": "/data/device_log/data0000.out"}
{"v": 1	"t": 2686040	"P": 1001.25	"F": 2}
{"v": 1	"t": 2686060	"P": 1008.75	"F": 2}
{"v": 1	"t": 2686080	"P": 1006.25	"F": 2}
{"v": 1	"t": 2686101	"P": 1001.5	"F": 2}
{"v": 1	"t": 2686121	"P": 1004.0	"F": 2}
{"v": 1	"t": 2686141	"P": 1007.5	"F": 2}
{"v": 1	"t": 2686162	"P": 1006.75	"F": 2}
{"v": 1	"t": 2686182	"P": 1002.5	"F": 1}
{"v": 1	"t": 2686202	"P": 1000.75	"F": 1}
{"v": 1	"t": 2686222	"P": 1006.75	"F": 2}
{"v": 1	"t": 2686243	"P": 1007.75	"F": 1}
{"v": 1	"t": 2686263	"P": 1002.75	"F": 1}
{"v": 1	"t": 2686283	"P": 1001.5	"F": 2}
{"v": 1	"t": 2686304	"P": 1006.75	"F": 1}
{"v": 1	"t": 2686324	"P": 1007.0	"F": 1}
{"v": 1	"t": 2686344	"P": 1003.5	"F": 2}
{"v": 1	"t": 2686365	"P": 1002.0	"F": 2}
{"v": 1	"t": 2686385	"P": 1004.0	"F": 1}
{"v": 1	"t": 2686405	"P": 1008.75	"F": 1}
{"v": 1	"t": 2686425	"P": 1004.75	"F": 1}
{"v": 1	"t": 2686446	"P": 1002.25	"F": 1}
{"v": 1	"t": 2686466	"P": 1001.5	"F": 1}
{"v": 1	"t": 2686486	"P": 1008.25	"F": 2}
{"v": 1	"t": 2686507	"P": 1006.0	"F": 2}
{"v": 1	"t": 2686527	"P": 1004.25	"F": 2}
{"v": 1	"t": 2686547	"P": 1002.75	"F": 1}
{"v": 1	"t": 2686567	"P": 1005.75	"F": 2}
{"v": 1	"t": 2686588	"P": 1007.25	"F": 1}
{"v": 1	"t": 2686608	"P": 1004.25	"F": 1}
{"v": 1	"t": 2686628	"P": 1001.75	"F": 1}
{"v": 1	"t": 2686649	"P": 1006.75	"F": 2}
{"v": 1	"t": 2686669	"P": 1006.5	"F": 2}
{"v": 1	"t": 2686689	"P": 1002.5	"F": 1}
{"v": 1	"t": 2686710	"P": 1001.5	"F": 2}
{"v": 1	"t": 2686730	"P": 1005.25	"F": 1}
{"v": 1	"t": 2686750	"P": 1005.5	"F": 2}
{"v": 1	"t": 2686771	"P": 1003.25	"F": 1}
{"v": 1	"t": 2686791	"P": 1001.25	"F": 2}
{"v": 1	"t": 2686811	"P": 1006.25	"F": 2}
{"v": 1	"t": 2686832	"P": 1006.25	"F": 2}
{"v": 1	"t": 2686852	"P": 1003.5	"F": 1}
{"v": 1	"t": 2686872	"P": 1002.0	"F": 1}
{"v": 1	"t": 2686892	"P": 1004.75	"F": 1}
{"v": 1	"t": 2686913	"P": 1007.75	"F": 2}
{"v": 1	"t": 2686933	"P": 1003.75	"F": 1}
{"v": 1	"t": 2686953	"P": 1001.75	"F": 2}
{"v": 1	"t": 2686974	"P": 1002.0	"F": 1}
{"v": 1	"t": 2686994	"P": 1009.0	"F": 2}
{"v": 1	"t": 2687014	"P": 1004.75	"F": 2}
{"v": 1	"t": 2687034	"P": 1002.25	"F": 2	"C": 47.29	"D": 3246	"sn": 54091929832280	"file": "/data/device_log/data0000.out"}
{"v": 1	"t": 2687055	"P": 1002.75	"F": 2}
{"v": 1	"t": 2687075	"P": 1008.5	"F": 1}
{"v": 1	"t": 2687095	"P": 1006.25	"F": 2}
{"v": 1	"t": 2687116	"P": 1003.25	"F": 1}
{"v": 1	"t": 2687136	"P": 1002.25	"F": 1}
{"v": 1	"t": 2687156	"P": 1006.5	"F": 1}
{"v": 1	"t": 2687177	"P": 1007.0	"F": 2}
{"v": 1	"t": 2687197	"P": 1002.75	"F": 1}
{"v": 1	"t": 2687217	"P": 1001.5	"F": 1}
{"v": 1	"t": 2687237	"P": 1004.75	"F": 1}
{"v": 1	"t": 2687258	"P": 1006.5	"F": 2}
{"v": 1	"t": 2687278	"P": 1004.75	"F": 2}
{"v": 1	"t": 2687298	"P": 1001.5	"F": 2}
{"v": 1	"t": 2687319	"P": 1005.0	"F": 2}
{"v": 1	"t": 2687339	"P": 1008.0	"F": 2}
{"v": 1	"t": 2687359	"P": 1003.25	"F": 1}
{"v": 1	"t": 2687379	"P": 1001.0	"F": 1}
{"v": 1	"t": 2687400	"P": 1003.25	"F": 1}
{"v": 1	"t": 2687420	"P": 1008.25	"F": 1}
{"v": 1	"t": 2687440	"P": 1005.25	"F": 2}
{"v": 1	"t": 2687461	"P": 1000.75	"F": 1}
{"v": 1	"t": 2687481	"P": 1006.0	"F": 2}
{"v": 1	"t": 2687501	"P": 1008.25	"F": 2}
{"v": 1	"t": 2687522	"P": 1004.5	"F": 2}
{"v": 1	"t": 2687542	"P": 1000.0	"F": 2}
{"v": 1	"t": 2687562	"P": 1003.25	"F": 1}
{"v": 1	"t": 2687583	"P": 1005.75	"F": 2}
{"v": 1	"t": 2687603	"P": 1003.25	"F": 2}
{"v": 1	"t": 2687623	"P": 1000.25	"F": 1}
{"v": 1	"t": 2687644	"P": 1003.75	"F": 1}
{"v": 1	"t": 2687664	"P": 1006.0	"F": 1}
{"v": 1	"t": 2687684	"P": 1004.25	"F": 1}
{"v": 1	"t": 2687704	"P": 1001.75	"F": 2}
{"v": 1	"t": 2687725	"P": 1003.5	"F": 1}
{"v": 1	"t": 2687745	"P": 1006.25	"F": 2}
{"v": 1	"t": 2687765	"P": 1005.0	"F": 1}
{"v": 1	"t": 2687786	"P": 1002.75	"F": 1}
{"v": 1	"t": 2687806	"P": 1002.0	"F": 1}
{"v": 1	"t": 2687826	"P": 1007.75	"F": 1}
{"v": 1	"t": 2687847	"P": 1006.5	"F": 1}
{"v": 1	"t": 2687867	"P": 1003.5	"F": 2}
{"v": 1	"t": 2687887	"P": 1002.0	"F": 1}
{"v": 1	"t": 2687907	"P": 1003.75	"F": 2}
{"v": 1	"t": 2687928	"P": 1007.5	"F": 1}
{"v": 1	"t": 2687948	"P": 1004.25	"F": 1}
{"v": 1	"t": 2687968	"P": 1001.5	"F": 1}
{"v": 1	"t": 2687989	"P": 1003.75	"F": 1}
{"v": 1	"t": 2688009	"P": 1006.75	"F": 2}
{"v": 1	"t": 2688029	"P": 1004.5	"F": 1}
{"v": 1	"t": 2688049	"P": 1003.25	"F": 1	"C": 47.275	"D": 3246	"sn": 54091929832280	"file": "/data/device_log/data0000.out"}
{"v": 1	"t": 2688070	"P": 1003.25	"F": 2}
{"v": 1	"t": 2688090	"P": 1007.75	"F": 2}
{"v": 1	"t": 2688110	"P": 1004.25	"F": 2}
{"v": 1	"t": 2688131	"P": 1001.75	"F": 2}
{"v": 1	"t": 2688151	"P": 1002.25	"F": 1}
{"v": 1	"t": 2688171	"P": 1006.5	"F": 2}
{"v": 1	"t": 2688192	"P": 1005.0	"F": 2}
{"v": 1	"t": 2688212	"P": 1002.0	"F": 1}
{"v": 1	"t": 2688232	"P": 1001.0	"F": 1}
{"v": 1	"t": 2688253	"P": 1008.5	"F": 2}
{"v": 1	"t": 2688273	"P": 1006.0	"F": 2}
{"v": 1	"t": 2688293	"P": 1002.0	"F": 1}
{"v": 1	"t": 2688314	"P": 1003.5	"F": 1}
{"v": 1	"t": 2688334	"P": 1005.0	"F": 2}
{"v": 1	"t": 2688354	"P": 1002.0	"F": 1}
{"v": 1	"t": 2688375	"P": 1001.5	"F": 1}
{"v": 1	"t": 2688395	"P": 1009.5	"F": 2}
{"v": 1	"t": 2688415	"P": 1005.5	"F": 2}
{"v": 1	"t": 2688436	"P": 1001.75	"F": 2}
{"v": 1	"t": 2688456	"P": 1002.25	"F": 1}
{"v": 1	"t": 2688476	"P": 1007.25	"F": 2}
{"v": 1	"t": 2688497	"P": 1008.25	"F": 1}
{"v": 1	"t": 2688517	"P": 1001.5	"F": 1}
{"v": 1	"t": 2688537	"P": 1003.0	"F": 2}
{"v": 1	"t": 2688557	"P": 1007.5	"F": 2}
{"v": 1	"t": 2688578	"P": 1006.5	"F": 1}
{"v": 1	"t": 2688598	"P": 1004.5	"F": 1}
{"v": 1	"t": 2688618	"P": 1000.5	"F": 1}
{"v": 1	"t": 2688639	"P": 1006.25	"F": 2}
{"v": 1	"t": 2688659	"P": 1006.75	"F": 1}
{"v": 1	"t": 2688679	"P": 1004.25	"F": 1}
{"v": 1	"t": 2688700	"P": 1003.25	"F": 1}
{"v": 1	"t": 2688720	"P": 1002.25	"F": 2}
{"v": 1	"t": 2688740	"P": 1007.5	"F": 2}
{"v": 1	"t": 2688760	"P": 1004.5	"F": 1}
{"v": 1	"t": 2688781	"P": 1002.25	"F": 1}
{"v": 1	"t": 2688801	"P": 1002.5	"F": 1}
{"v": 1	"t": 2688821	"P": 1008.25	"F": 2}
{"v": 1	"t": 2688842	"P": 1006.5	"F": 1}
{"v": 1	"t": 2688862	"P": 1003.25	"F": 1}
{"v": 1	"t": 2688882	"P": 1001.25	"F": 2}
{"v": 1	"t": 2688902	"P": 1006.5	"F": 1}
{"v": 1	"t": 2688923	"P": 1007.0	"F": 2}
{"v": 1	"t": 2688943	"P": 1004.0	"F": 1}
{"v": 1	"t": 2688963	"P": 1002.0	"F": 1}
{"v": 1	"t": 2688984	"P": 1005.5	"F": 1}
{"v": 1	"t": 2689004	"P": 1008.75	"F": 1}
{"v": 1	"t": 2689024	"P": 1004.25	"F": 2}
{"v": 1	"t": 2689045	"P": 1001.0	"F": 1}
{"v": 1	"t": 2689065	"P": 1007.0	"F": 1	"C": 47.3	"D": 3246	"sn": 54091929832280	"file": "/data/device_log/data0000.out"}
{"v": 1	"t": 2689085	"P": 1005.75	"F": 2}
{"v": 1	"t": 2689106	"P": 1003.75	"F": 2}
{"v": 1	"t": 2689126	"P": 1001.25	"F": 2}
{"v": 1	"t": 2689146	"P": 1006.5	"F": 2}
{"v": 1	"t": 2689166	"P": 1007.5	"F": 2}
{"v": 1	"t": 2689187	"P": 1001.75	"F": 1}
{"v": 1	"t": 2689207	"P": 1000.75	"F": 1}
{"v": 1	"t": 2689227	"P": 1006.0	"F": 2}
{"v": 1	"t": 2689248	"P": 1006.25	"F": 2}
{"v": 1	"t": 2689268	"P": 1005.0	"F": 1}
{"v": 1	"t": 2689288	"P": 1002.0	"F": 1}
{"v": 1	"t": 2689309	"P": 1003.5	"F": 1}
{"v": 1	"t": 2689329	"P": 1008.0	"F": 2}
{"v": 1	"t": 2689349	"P": 1005.0	"F": 2}
{"v": 1	"t": 2689369	"P": 1004.5	"F": 2}
{"v": 1	"t": 2689390	"P": 1001.5	"F": 1}
{"v": 1	"t": 2689410	"P": 1008.5	"F": 2}
{"v": 1	"t": 2689430	"P": 1005.5	"F": 1}
{"v": 1	"t": 2689451	"P": 1003.0	"F": 2}
{"v": 1	"t": 2689471	"P": 1000.75	"F": 2}
{"v": 1	"t": 2689491	"P": 1007.0	"F": 1}
{"v": 1	"t": 2689511	"P": 1006.75	"F": 2}
{"v": 1	"t": 2689532	"P": 1001.75	"F": 1}
{"v": 1	"t": 2689552	"P": 1002.0	"F": 2}
{"v": 1	"t": 2689572	"P": 1003.5	"F": 2}
{"v": 1	"t": 2689593	"P": 1006.75	"F": 2}
{"v": 1	"t": 2689613	"P": 1003.0	"F": 2}
{"v": 1	"t": 2689633	"P": 1001.0	"F": 1}
{"v": 1	"t": 2689654	"P": 1003.75	"F": 2}
{"v": 1	"t": 2689674	"P": 1007.0	"F": 2}
{"v": 1	"t": 2689694	"P": 1004.5	"F": 2}
{"v": 1	"t": 2689715	"P": 1001.5	"F": 1}
{"v": 1	"t": 2689735	"P": 1005.25	"F": 1}
{"v": 1	"t": 2689755	"P": 1007.0	"F": 2}
{"v": 1	"t": 2689775	"P": 1003.75	"F": 2}
{"v": 1	"t": 2689796	"P": 1001.0	"F": 2}
{"v": 1	"t": 2689816	"P": 1002.5	"F": 2}
{"v": 1	"t": 2689836	"P": 1007.0	"F": 2}
{"v": 1	"t": 2689857	"P": 1004.5	"F": 2}
{"v": 1	"t": 2689877	"P": 1001.0	"F": 1}
{"v": 1	"t": 2689897	"P": 1001.75	"F": 2}
{"v": 1	"t": 2689918	"P": 1007.5	"F": 1}
{"v": 1	"t": 2689938	"P": 1007.0	"F": 2}
{"v": 1	"t": 2689958	"P": 1001.25	"F": 2}
{"v": 1	"t": 2689978	"P": 1001.75	"F": 2}
{"v": 1	"t": 2689999	"P": 1006.0	"F": 2}
{"v": 1	"t": 2690019	"P": 1007.25	"F": 1}
{"v": 1	"t": 2690039	"P": 1003.0	"F": 1}
{"v": 1	"t": 2690060	"P": 1002.5	"F": 2}
{"v": 1	"t": 2690080	"P": 1006.0	"F": 2	"C": 47.305	"D": 3246	"sn": 54091929832280	"file": "/data/device_log/data0000.out"}
{"v": 1	"t": 2690100	"P": 1005.75	"F": 2}
{"v": 1	"t": 2690121	"P": 1003.25	"F": 2}
{"v": 1	"t": 2690141	"P": 1001.5	"F": 1}
{"v": 1	"t": 2690161	"P": 1004.5	"F": 2}
{"v": 1	"t": 2690181	"P": 1006.0	"F": 2}
{"v": 1	"t": 2690202	"P": 1003.25	"F": 1}
{"v": 1	"t": 2690222	"P": 1003.0	"F": 1}
{"v": 1	"t": 2690242	"P": 1003.75	"F": 2}
{"v": 1	"t": 2690263	"P": 1007.5	"F": 1}
{"v": 1	"t": 2690283	"P": 1004.5	"F": 1}
{"v": 1	"t": 2690303	"P": 1002.5	"F": 2}
{"v": 1	"t": 2690324	"P": 1002.0	"F": 1}
{"v": 1	"t": 2690344	"P": 1006.75	"F": 2}
{"v": 1	"t": 2690364	"P": 1004.5	"F": 2}
{"v": 1	"t": 2690385	"P": 1003.25	"F": 2}
{"v": 1	"t": 2690405	"P": 1004.0	"F": 1}
{"v": 1	"t": 2690425	"P": 1008.75	"F": 1}
{"v": 1	"t": 2690445	"P": 1004.75	"F": 1}
{"v": 1	"t": 2690466	"P": 1001.5	"F": 1}
{"v": 1	"t": 2690486	"P": 1002.25	"F": 2}
{"v": 1	"t": 2690506	"P": 1009.25	"F": 1}
{"v": 1	"t": 2690527	"P": 1005.0	"F": 2}
{"v": 1	"t": 2690547	"P": 1002.25	"F": 1}
{"v": 1	"t": 2690567	"P": 1001.75	"F": 1}
{"v": 1	"t": 2690588	"P": 1007.75	"F": 1}
{"v": 1	"t": 2690608	"P": 1004.5	"F": 1}
{"v": 1	"t": 2690628	"P": 1003.5	"F": 2}
{"v": 1	"t": 2690648	"P": 1002.0	"F": 1}
{"v": 1	"t": 2690669	"P": 1006.25	"F": 1}
{"v": 1	"t": 2690689	"P": 1007.5	"F": 1}
{"v": 1	"t": 2690709	"P": 1004.5	"F": 1}
{"v": 1	"t": 2690730	"P": 1002.5	"F": 1}
{"v": 1	"t": 2690750	"P": 1005.75	"F": 2}
{"v": 1	"t": 2690770	"P": 1008.25	"F": 2}
{"v": 1	"t": 2690790	"P": 1003.75	"F": 2}
{"v": 1	"t": 2690811	"P": 1002.25	"F": 2}
{"v": 1	"t": 2690831	"P": 1003.5	"F": 2}
{"v": 1	"t": 2690851	"P": 1007.0	"F": 1}
{"v": 1	"t": 2690872	"P": 1004.75	"F": 1}
{"v": 1	"t": 2690892	"P": 1000.5	"F": 1}
{"v": 1	"t": 2690912	"P": 1004.0	"F": 1}
{"v": 1	"t": 2690933	"P": 1008.0	"F": 1}
{"v": 1	"t": 2690953	"P": 1005.75	"F": 1}
{"v": 1	"t": 2690973	"P": 1002.25	"F": 1}
{"v": 1	"t": 2690994	"P": 1003.0	"F": 1}
{"v": 1	"t": 2691014	"P": 1007.75	"F": 1}
{"v": 1	"t": 2691034	"P": 1005.75	"F": 1}
{"v": 1	"t": 2691054	"P": 1001.25	"F": 2}
{"v": 1	"t": 2691075	"P": 1003.0	"F": 1}
{"v": 1	"t": 2691095	"P": 1008.5	"F": 2	"C": 47.305	"D": 3246	"sn": 54091929832280	"file": "/data/device_log/data0000.out"}
{"v": 1	"t": 2691115	"P": 1006.25	"F": 1}
{"v": 1	"t": 2691136	"P": 1003.5	"F": 1}
{"v": 1	"t": 2691156	"P": 1001.75	"F": 1}
{"v": 1	"t": 2691176	"P": 1008.25	"F": 2}
{"v": 1	"t": 2691197	"P": 1005.0	"F": 1}
{"v": 1	"t": 2691217	"P": 1003.75	"F": 1}
{"v": 1	"t": 2691237	"P": 1000.75	"F": 2}
{"v": 1	"t": 2691257	"P": 1006.5	"F": 1}
{"v": 1	"t": 2691278	"P": 1006.0	"F": 1}
{"v": 1	"t": 2691298	"P": 1003.5	"F": 1}
{"v": 1	"t": 2691318	"P": 1002.0	"F": 1}
{"v": 1	"t": 2691339	"P": 1004.75	"F": 2}
{"v": 1	"t": 2691359	"P": 1005.75	"F": 2}
{"v": 1	"t": 2691379	"P": 1003.5	"F": 1}
{"v": 1	"t": 2691400	"P": 1003.0	"F": 1}
{"v": 1	"t": 2691420	"P": 1003.25	"F": 1}
{"v": 1	"t": 2691440	"P": 1007.5	"F": 1}
{"v": 1	"t": 2691460	"P": 1004.25	"F": 1}
{"v": 1	"t": 2691481	"P": 1003.25	"F": 1}
{"v": 1	"t": 2691501	"P": 1001.5	"F": 1}
{"v": 1	"t": 2691521	"P": 1006.25	"F": 1}
{"v": 1	"t": 2691542	"P": 1005.75	"F": 1}
{"v": 1	"t": 2691562	"P": 1003.5	"F": 2}
{"v": 1	"t": 2691582	"P": 1003.25	"F": 1}
{"v": 1	"t": 2691603	"P": 1008.0	"F": 2}
{"v": 1	"t": 2691623	"P": 1005.0	"F": 2}
{"v": 1	"t": 2691643	"P": 1003.25	"F": 1}
{"v": 1	"t": 2691663	"P": 1000.25	"F": 2}
{"v": 1	"t": 2691684	"P": 1005.5	"F": 1}
{"v": 1	"t": 2691704	"P": 1007.0	"F": 1}
{"v": 1	"t": 2691724	"P": 1004.5	"F": 1}
{"v": 1	"t": 2691745	"P": 1001.75	"F": 1}
{"v": 1	"t": 2691765	"P": 1006.25	"F": 1}
{"v": 1	"t": 2691785	"P": 1007.0	"F": 2}
{"v": 1	"t": 2691806	"P": 1001.0	"F": 2}
{"v": 1	"t": 2691826	"P": 1001.25	"F": 1}
{"v": 1	"t": 2691846	"P": 1005.75	"F": 2}
{"v": 1	"t": 2691866	"P": 1008.0	"F": 1}
{"v": 1	"t": 2691887	"P": 1004.0	"F": 1}
{"v": 1	"t": 2691907	"P": 1002.0	"F": 1}
{"v": 1	"t": 2691927	"P": 1003.5	"F": 2}
{"v": 1	"t": 2691948	"P": 1007.5	"F": 1}
{"v": 1	"t": 2691968	"P": 1002.75	"F": 1}
{"v": 1	"t": 2691988	"P": 1000.75	"F": 2}
{"v": 1	"t": 2692009	"P": 1008.75	"F": 1}
{"v": 1	"t": 2692029	"P": 1006.25	"F": 1}
{"v": 1	"t": 2692049	"P": 1002.5	"F": 2}
{"v": 1	"t": 2692070	"P": 1003.5	"F": 2}
{"v": 1	"t": 2692090	"P": 1006.75	"F": 2}
{"v": 1	"t": 2692110	"P": 1003.5	"F": 1	"C": 47.305	"D": 3246	"sn": 54091929832280	"file": "/data/device_log/data0000.out"}
{"v": 1	"t": 2692131	"P": 1001.5	"F": 1}
{"v": 1	"t": 2692151	"P": 1005.5	"F": 1}
{"v": 1	"t": 2692171	"P": 1006.5	"F": 1}
{"v": 1	"t": 2692192	"P": 1003.25	"F": 1}
{"v": 1	"t": 2692212	"P": 1000.5	"F": 2}
{"v": 1	"t": 2692232	"P": 1005.0	"F": 1}
{"v": 1	"t": 2692253	"P": 1007.0	"F": 1}
{"v": 1	"t": 2692273	"P": 1002.75	"F": 1}
{"v": 1	"t": 2692293	"P": 1001.75	"F": 1}
{"v": 1	"t": 2692314	"P": 1006.25	"F": 1}
{"v": 1	"t": 2692334	"P": 1007.5	"F": 1}
{"v": 1	"t": 2692354	"P": 1004.0	"F": 2}
{"v": 1	"t": 2692375	"P": 1001.0	"F": 2}
{"v": 1	"t": 2692395	"P": 1005.5	"F": 1}
{"v": 1	"t": 2692415	"P": 1005.5	"F": 1}
{"v": 1	"t": 2692436	"P": 1004.25	"F": 2}
{"v": 1	"t": 2692456	"P": 1003.75	"F": 2}
{"v": 1	"t": 2692476	"P": 1006.75	"F": 1}
{"v": 1	"t": 2692496	"P": 1008.25	"F": 1}
{"v": 1	"t": 2692517	"P": 1003.0	"F": 2}
{"v": 1	"t": 2692537	"P": 1002.5	"F": 1}
{"v": 1	"t": 2692557	"P": 1004.25	"F": 2}
{"v": 1	"t": 2692578	"P": 1008.75	"F": 1}
{"v": 1	"t": 2692598	"P": 1004.75	"F": 1}
{"v": 1	"t": 2692618	"P": 1002.75	"F": 1}
{"v": 1	"t": 2692639	"P": 1004.0	"F": 1}
{"v": 1	"t": 2692659	"P": 1008.75	"F": 1}
{"v": 1	"t": 2692679	"P": 1006.25	"F": 2}
{"v": 1	"t": 2692699	"P": 1005.0	"F": 1}
{"v": 1	"t": 2692720	"P": 1000.5	"F": 1}
{"v": 1	"t": 2692740	"P": 1006.25	"F": 2}
{"v": 1	"t": 2692760	"P": 1007.0	"F": 1}
{"v": 1	"t": 2692781	"P": 1004.75	"F": 2}
{"v": 1	"t": 2692801	"P": 1002.25	"F": 2}
{"v": 1	"t": 2692821	"P": 1006.0	"F": 1}
{"v": 1	"t": 2692841	"P": 1006.75	"F": 1}
{"v": 1	"t": 2692862	"P": 1004.0	"F": 2}
{"v": 1	"t": 2692882	"P": 1000.75	"F": 1}
{"v": 1	"t": 2692902	"P": 1003.75	"F": 2}
{"v": 1	"t": 2692923	"P": 1008.25	"F": 2}
{"v": 1	"t": 2692943	"P": 1004.75	"F": 2}
{"v": 1	"t": 2692963	"P": 1001.25	"F": 2}
{"v": 1	"t": 2692984	"P": 1006.0	"F": 2}
{"v": 1	"t": 2693004	"P": 1007.25	"F": 2}
{"v": 1	"t": 2693024	"P": 1006.0	"F": 2}
{"v": 1	"t": 2693045	"P": 1002.5	"F": 1}
{"v": 1	"t": 2693065	"P": 1006.5	"F": 1}
{"v": 1	"t": 2693085	"P": 1007.0	"F": 2}
{"v": 1	"t": 2693105	"P": 1005.5	"F": 1}
{"v": 1	"t": 2693126	"P": 1002.5	"F": 2	"C": 47.285	"D": 3246	"sn": 54091929832280	"file": "/data/device_log/data0000.out"}
{"v": 1	"t": 2693146	"P": 1004.75	"F": 1}
{"v": 1	"t": 2693166	"P": 1006.75	"F": 1}
{"v": 1	"t": 2693187	"P": 1003.75	"F": 2}
{"v": 1	"t": 2693207	"P": 1003.25	"F": 2}
{"v": 1	"t": 2693227	"P": 1004.25	"F": 1}
{"v": 1	"t": 2693248	"P": 1008.0	"F": 2}
{"v": 1	"t": 2693268	"P": 1004.75	"F": 2}
{"v": 1	"t": 2693288	"P": 1001.75	"F": 2}
{"v": 1	"t": 2693308	"P": 1001.75	"F": 2}
{"v": 1	"t": 2693329	"P": 1008.0	"F": 2}
{"v": 1	"t": 2693349	"P": 1005.0	"F": 1}
{"v": 1	"t": 2693369	"P": 1003.5	"F": 1}
{"v": 1	"t": 2693390	"P": 1002.0	"F": 2}
{"v": 1	"t": 2693410	"P": 1006.0	"F": 1}
{"v": 1	"t": 2693430	"P": 1007.25	"F": 1}
{"v": 1	"t": 2693451	"P": 1004.5	"F": 2}
{"v": 1	"t": 2693471	"P": 1001.25	"F": 1}
{"v": 1	"t": 2693491	"P": 1007.0	"F": 1}
{"v": 1	"t": 2693511	"P": 1006.5	"F": 1}
{"v": 1	"t": 2693532	"P": 1004.0	"F": 1}
{"v": 1	"t": 2693552	"P": 1001.25	"F": 2}
{"v": 1	"t": 2693572	"P": 1004.75	"F": 2}
{"v": 1	"t": 2693593	"P": 1008.5	"F": 1}
{"v": 1	"t": 2693613	"P": 1004.25	"F": 2}
{"v": 1	"t": 2693633	"P": 1002.5	"F": 2}
{"v": 1	"t": 2693654	"P": 1004.0	"F": 2}
{"v": 1	"t": 2693674	"P": 1008.0	"F": 2}
{"v": 1	"t": 2693694	"P": 1004.0	"F": 1}
{"v": 1	"t": 2693715	"P": 1002.25	"F": 1}
{"v": 1	"t": 2693735	"P": 1004.25	"F": 2}
{"v": 1	"t": 2693755	"P": 1008.75	"F": 2}
{"v": 1	"t": 2693775	"P": 1004.0	"F": 2}
{"v": 1	"t": 2693796	"P": 1001.25	"F": 1}
{"v": 1	"t": 2693816	"P": 1004.0	"F": 2}
{"v": 1	"t": 2693836	"P": 1008.5	"F": 2}
{"v": 1	"t": 2693857	"P": 1005.25	"F": 1}
{"v": 1	"t": 2693877	"P": 1001.75	"F": 2}
{"v": 1	"t": 2693897	"P": 1002.75	"F": 2}
{"v": 1	"t": 2693918	"P": 1009.0	"F": 2}
{"v": 1	"t": 2693938	"P": 1006.5	"F": 1}
{"v": 1	"t": 2693958	"P": 1002.5	"F": 1}
{"v": 1	"t": 2693978	"P": 1000.5	"F": 2}
{"v": 1	"t": 2693999	"P": 1006.25	"F": 1}
{"v": 1	"t": 2694019	"P": 1006.5	"F": 1}
{"v": 1	"t": 2694039	"P": 1004.25	"F": 1}
{"v": 1	"t": 2694060	"P": 1001.0	"F": 2}
{"v": 1	"t": 2694080	"P": 1006.75	"F": 2}
{"v": 1	"t": 2694100	"P": 1006.5	"F": 1}
{"v": 1	"t": 2694121	"P": 1003.75	"F": 1}
{"v": 1	"t": 2694141	"P": 1002.0	"F": 2	"C": 47.34	"D": 3245	"sn": 54091929832280	"file": "/data/device_log/data0000.out"}
{"v": 1	"t": 2694161	"P": 1003.75	"F": 1}
{"v": 1	"t": 2694181	"P": 1007.75	"F": 1}
{"v": 1	"t": 2694202	"P": 1005.75	"F": 2}
{"v": 1	"t": 2694222	"P": 1001.25	"F": 1}
{"v": 1	"t": 2694242	"P": 1003.25	"F": 1}
{"v": 1	"t": 2694263	"P": 1006.25	"F": 1}
{"v": 1	"t": 2694283	"P": 1006.75	"F": 2}
{"v": 1	"t": 2694303	"P": 1002.25	"F": 2}
{"v": 1	"t": 2694324	"P": 1003.0	"F": 2}
{"v": 1	"t": 2694344	"P": 1009.0	"F": 1}
{"v": 1	"t": 2694364	"P": 1005.25	"F": 2}
{"v": 1	"t": 2694385	"P": 1002.75	"F": 2}
{"v": 1	"t": 2694405	"P": 1005.0	"F": 2}
{"v": 1	"t": 2694425	"P": 1006.75	"F": 1}
{"v": 1	"t": 2694445	"P": 1003.0	"F": 2}
{"v": 1	"t": 2694466	"P": 1002.0	"F": 1}
{"v": 1	"t": 2694486	"P": 1005.0	"F": 2}
{"v": 1	"t": 2694506	"P": 1007.75	"F": 2}
{"v": 1	"t": 2694527	"P": 1003.5	"F": 1}
{"v": 1	"t": 2694547	"P": 1001.5	"F": 2}
{"v": 1	"t": 2694567	"P": 1002.25	"F": 2}
{"v": 1	"t": 2694587	"P": 1005.5	"F": 1}
{"v": 1	"t": 2694608	"P": 1006.25	"F": 2}
{"v": 1	"t": 2694628	"P": 1004.75	"F": 1}
{"v": 1	"t": 2694648	"P": 1003.0	"F": 2}
{"v": 1	"t": 2694669	"P": 1005.25	"F": 1}
{"v": 1	"t": 2694689	"P": 1007.25	"F": 2}
{"v": 1	"t": 2694709	"P": 1003.5	"F": 2}
{"v": 1	"t": 2694730	"P": 1002.25	"F": 1}
{"v": 1	"t": 2694750	"P": 1006.25	"F": 1}
{"v": 1	"t": 2694770	"P": 1007.5	"F": 2}
{"v": 1	"t": 2694790	"P": 1004.75	"F": 1}
{"v": 1	"t": 2694811	"P": 1001.75	"F": 1}
{"v": 1	"t": 2694831	"P": 1002.25	"F": 1}
{"v": 1	"t": 2694851	"P": 1009.75	"F": 2}
{"v": 1	"t": 2694872	"P": 1008.0	"F": 2}
{"v": 1	"t": 2694892	"P": 1001.75	"F": 2}
{"v": 1	"t": 2694912	"P": 1002.0	"F": 1}
{"v": 1	"t": 2694933	"P": 1008.0	"F": 2}
{"v": 1	"t": 2694953	"P": 1005.5	"F": 2}
{"v": 1	"t": 2694973	"P": 1001.5	"F": 2}
{"v": 1	"t": 2694993	"P": 1003.75	"F": 2}
{"v": 1	"t": 2695014	"P": 1007.0	"F": 2}
{"v": 1	"t": 2695034	"P": 1005.5	"F": 2}
{"v": 1	"t": 2695054	"P": 1003.25	"F": 2}
{"v": 1	"t": 2695075	"P": 1001.5	"F": 2}
{"v": 1	"t": 2695095	"P": 1008.5	"F": 2}
{"v": 1	"t": 2695115	"P": 1005.5	"F": 2}
{"v": 1	"t": 2695136	"P": 1003.75	"F": 2}
{"v": 1	"t": 2695156	"P": 1002.0	"F": 2	"C": 47.28	"D": 3245	"sn": 54091929832280	"file": "/data/device_log/data0000.out"}
{"v": 1	"t": 2695176	"P": 1006.75	"F": 2}
{"v": 1	"t": 2695197	"P": 1006.5	"F": 2}
{"v": 1	"t": 2695217	"P": 1004.75	"F": 2}
{"v": 1	"t": 2695237	"P": 1002.0	"F": 1}
{"v": 1	"t": 2695257	"P": 1005.25	"F": 1}
{"v": 1	"t": 2695278	"P": 1008.0	"F": 2}
{"v": 1	"t": 2695298	"P": 1005.5	"F": 2}
{"v": 1	"t": 2695318	"P": 1003.0	"F": 2}
{"v": 1	"t": 2695339	"P": 1004.0	"F": 2}
{"v": 1	"t": 2695359	"P": 1008.5	"F": 2}
{"v": 1	"t": 2695379	"P": 1006.0	"F": 2}
{"v": 1	"t": 2695399	"P": 1002.25	"F": 2}
{"v": 1	"t": 2695420	"P": 1002.25	"F": 2}
{"v": 1	"t": 2695440	"P": 1007.5	"F": 1}
{"v": 1	"t": 2695460	"P": 1006.5	"F": 2}
{"v": 1	"t": 2695481	"P": 1003.75	"F": 2}
{"v": 1	"t": 2695501	"P": 1002.0	"F": 2}
{"v": 1	"t": 2695521	"P": 1006.75	"F": 2}
{"v": 1	"t": 2695542	"P": 1006.5	"F": 2}
{"v": 1	"t": 2695562	"P": 1004.5	"F": 2}
{"v": 1	"t": 2695582	"P": 1003.0	"F": 1}
{"v": 1	"t": 2695602	"P": 1007.0	"F": 2}
{"v": 1	"t": 2695623	"P": 1006.5	"F": 1}
{"v": 1	"t": 2695643	"P": 1004.75	"F": 2}
{"v": 1	"t": 2695663	"P": 999.75	"F": 2}
{"v": 1	"t": 2695684	"P": 1006.0	"F": 1}
{"v": 1	"t": 2695704	"P": 1004.5	"F": 2}
{"v": 1	"t": 2695724	"P": 1003.25	"F": 2}
{"v": 1	"t": 2695745	"P": 1002.25	"F": 2}
{"v": 1	"t": 2695765	"P": 1006.5	"F": 2}
{"v": 1	"t": 2695785	"P": 1009.0	"F": 2}
{"v": 1	"t": 2695806	"P": 1003.0	"F": 1}
{"v": 1	"t": 2695826	"P": 1001.0	"F": 2}
{"v": 1	"t": 2695846	"P": 1004.0	"F": 1}
{"v": 1	"t": 2695866	"P": 1006.75	"F": 2}
{"v": 1	"t": 2695887	"P": 1003.5	"F": 2}
{"v": 1	"t": 2695907	"P": 1000.5	"F": 1}
{"v": 1	"t": 2695928	"P": 1006.75	"F": 1}
{"v": 1	"t": 2695948	"P": 1005.75	"F": 2}
{"v": 1	"t": 2695968	"P": 1002.25	"F": 1}
{"v": 1	"t": 2695988	"P": 1001.25	"F": 1}
{"v": 1	"t": 2696009	"P": 1008.0	"F": 2}
{"v": 1	"t": 2696029	"P": 1006.25	"F": 1}
{"v": 1	"t": 2696049	"P": 1002.75	"F": 2}
{"v": 1	"t": 2696070	"P": 1003.75	"F": 1}
{"v": 1	"t": 2696090	"P": 1008.25	"F": 2}
{"v": 1	"t": 2696110	"P": 1005.25	"F": 2}
{"v": 1	"t": 2696131	"P": 1000.75	"F": 1}
{"v": 1	"t": 2696151	"P": 1003.0	"F": 2}
{"v": 1	"t": 2696171	"P": 1009.0	"F": 2	"C": 47.285	"D": 3245	"sn": 54091929832280	"file": "/data/device_log/data0000.out"}
{"v": 1	"t": 2696192	"P": 1006.25	"F": 1}
{"v": 1	"t": 2696212	"P": 1002.0	"F": 2}
{"v": 1	"t": 2696232	"P": 1004.5	"F": 1}
{"v": 1	"t": 2696253	"P": 1008.25	"F": 1}
{"v": 1	"t": 2696273	"P": 1004.0	"F": 2}
{"v": 1	"t": 2696293	"P": 1001.5	"F": 2}
{"v": 1	"t": 2696314	"P": 1003.5	"F": 1}
{"v": 1	"t": 2696334	"P": 1009.25	"F": 2}
{"v": 1	"t": 2696354	"P": 1005.0	"F": 2}
{"v": 1	"t": 2696375	"P": 1003.0	"F": 2}
{"v": 1	"t": 2696395	"P": 1004.75	"F": 2}
{"v": 1	"t": 2696415	"P": 1006.5	"F": 1}
{"v": 1	"t": 2696435	"P": 1006.25	"F": 2}
{"v": 1	"t": 2696456	"P": 1002.25	"F": 2}
{"v": 1	"t": 2696476	"P": 1003.0	"F": 2}
{"v": 1	"t": 2696496	"P": 1008.5	"F": 2}
{"v": 1	"t": 2696517	"P": 1007.0	"F": 1}
{"v": 1	"t": 2696537	"P": 1003.75	"F": 2}
{"v": 1	"t": 2696557	"P": 1002.5	"F": 2}
{"v": 1	"t": 2696577	"P": 1007.0	"F": 1}
{"v": 1	"t": 2696598	"P": 1007.5	"F": 2}
{"v": 1	"t": 2696618	"P": 1003.25	"F": 1}
{"v": 1	"t": 2696638	"P": 1000.75	"F": 2}
{"v": 1	"t": 2696659	"P": 1004.75	"F": 1}
{"v": 1	"t": 2696679	"P": 1007.25	"F": 1}
{"v": 1	"t": 2696699	"P": 1003.75	"F": 2}
{"v": 1	"t": 2696719	"P": 1003.0	"F": 2}
{"v": 1	"t": 2696740	"P": 1002.0	"F": 2}
{"v": 1	"t": 2696760	"P": 1009.0	"F": 2}
{"v": 1	"t": 2696780	"P": 1005.25	"F": 2}
{"v": 1	"t": 2696801	"P": 1002.25	"F": 1}
{"v": 1	"t": 2696821	"P": 1001.75	"F": 1}
{"v": 1	"t": 2696841	"P": 1007.75	"F": 2}
{"v": 1	"t": 2696862	"P": 1007.0	"F": 2}
{"v": 1	"t": 2696882	"P": 1004.75	"F": 2}
{"v": 1	"t": 2696902	"P": 1002.75	"F": 2}
{"v": 1	"t": 2696922	"P": 1006.25	"F": 2}
{"v": 1	"t": 2696943	"P": 1006.5	"F": 2}
{"v": 1	"t": 2696963	"P": 1003.5	"F": 1}
{"v": 1	"t": 2696983	"P": 1002.25	"F": 2}
{"v": 1	"t": 2697004	"P": 1007.0	"F": 1}
{"v": 1	"t": 2697024	"P": 1005.25	"F": 2}
{"v": 1	"t": 2697044	"P": 1005.5	"F": 2}
{"v": 1	"t": 2697065	"P": 1000.75	"F": 1}
{"v": 1	"t": 2697085	"P": 1007.25	"F": 1}
{"v": 1	"t": 2697105	"P": 1007.75	"F": 2}
{"v": 1	"t": 2697126	"P": 1004.5	"F": 1}
{"v": 1	"t": 2697146	"P": 1001.25	"F": 1}
{"v": 1	"t": 2697166	"P": 1004.75	"F": 2}
{"v": 1	"t": 2697186	"P": 1008.75	"F": 1	"C": 47.27	"D": 3245	"sn": 54091929832280	"file": "/data/device_log/data0000.out"}
{"v": 1	"t": 2697207	"P": 1004.25	"F": 1}
{"v": 1	"t": 2697227	"P": 1002.25	"F": 1}
{"v": 1	"t": 2697247	"P": 1002.0	"F": 2}
{"v": 1	"t": 2697268	"P": 1006.5	"F": 2}
{"v": 1	"t": 2697288	"P": 1005.25	"F": 1}
{"v": 1	"t": 2697308	"P": 1002.25	"F": 1}
{"v": 1	"t": 2697328	"P": 1004.0	"F": 1}
{"v": 1	"t": 2697349	"P": 1007.5	"F": 2}
{"v": 1	"t": 2697369	"P": 1006.0	"F": 2}
{"v": 1	"t": 2697389	"P": 1002.5	"F": 2}
{"v": 1	"t": 2697410	"P": 1001.5	"F": 1}
{"v": 1	"t": 2697430	"P": 1006.25	"F": 2}
{"v": 1	"t": 2697450	"P": 1006.5	"F": 1}
{"v": 1	"t": 2697471	"P": 1004.25	"F": 1}
{"v": 1	"t": 2697491	"P": 999.25	"F": 2}
{"v": 1	"t": 2697511	"P": 1005.5	"F": 2}
{"v": 1	"t": 2697531	"P": 1005.75	"F": 2}
{"v": 1	"t": 2697552	"P": 1003.25	"F": 1}
{"v": 1	"t": 2697572	"P": 999.0	"F": 1}
{"v": 1	"t": 2697592	"P": 1005.25	"F": 1}
{"v": 1	"t": 2697613	"P": 1007.75	"F": 2}
{"v": 1	"t": 2697633	"P": 1003.75	"F": 1}
{"v": 1	"t": 2697653	"P": 1001.5	"F": 1}
{"v": 1	"t": 2697674	"P": 1003.25	"F": 2}
{"v": 1	"t": 2697694	"P": 1007.25	"F": 2}
{"v": 1	"t": 2697714	"P": 1005.25	"F": 1}
{"v": 1	"t": 2697735	"P": 1003.25	"F": 1}
{"v": 1	"t": 2697755	"P": 1004.5	"F": 2}
{"v": 1	"t": 2697775	"P": 1007.25	"F": 1}
{"v": 1	"t": 2697795	"P": 1003.25	"F": 2}
{"v": 1	"t": 2697816	"P": 1000.5	"F": 1}
{"v": 1	"t": 2697836	"P": 1006.75	"F": 2}
{"v": 1	"t": 2697856	"P": 1007.75	"F": 2}
{"v": 1	"t": 2697877	"P": 1006.75	"F": 2}
{"v": 1	"t": 2697897	"P": 1002.5	"F": 1}
{"v": 1	"t": 2697917	"P": 1003.0	"F": 2}
{"v": 1	"t": 2697938	"P": 1008.75	"F": 2}
{"v": 1	"t": 2697958	"P": 1007.25	"F": 1}
{"v": 1	"t": 2697978	"P": 1005.0	"F": 2}
{"v": 1	"t": 2697998	"P": 1002.5	"F": 1}
{"v": 1	"t": 2698019	"P": 1007.75	"F": 1}
{"v": 1	"t": 2698039	"P": 1007.25	"F": 1}
{"v": 1	"t": 2698059	"P": 1004.25	"F": 2}
{"v": 1	"t": 2698080	"P": 1002.0	"F": 1}
{"v": 1	"t": 2698100	"P": 1006.0	"F": 1}
{"v": 1	"t": 2698120	"P": 1007.25	"F": 1}
{"v": 1	"t": 2698141	"P": 1004.5	"F": 1}
{"v": 1	"t": 2698161	"P": 999.5	"F": 2}
{"v": 1	"t": 2698181	"P": 1005.25	"F": 1}
{"v": 1	"t": 2698201	"P": 1007.25	"F": 2	"C": 47.305	"D": 3245	"sn": 54091929832280	"file": "/data/device_log/data0000.out"}
{"v": 1	"t": 2698222	"P": 1005.75	"F": 2}
{"v": 1	"t": 2698242	"P": 1002.25	"F": 2}
{"v": 1	"t": 2698262	"P": 1003.75	"F": 1}
{"v": 1	"t": 2698283	"P": 1008.25	"F": 2}
{"v": 1	"t": 2698303	"P": 1004.75	"F": 2}
{"v": 1	"t": 2698323	"P": 1002.0	"F": 2}
{"v": 1	"t": 2698344	"P": 1001.75	"F": 1}
{"v": 1	"t": 2698364	"P": 1008.75	"F": 2}
{"v": 1	"t": 2698384	"P": 1004.5	"F": 2}
{"v": 1	"t": 2698405	"P": 1000.5	"F": 2}
{"v": 1	"t": 2698425	"P": 1005.25	"F": 1}
{"v": 1	"t": 2698445	"P": 1008.5	"F": 1}
{"v": 1	"t": 2698465	"P": 1003.5	"F": 1}
{"v": 1	"t": 2698486	"P": 1004.0	"F": 2}
{"v": 1	"t": 2698506	"P": 1001.75	"F": 1}
{"v": 1	"t": 2698526	"P": 1007.75	"F": 2}
{"v": 1	"t": 2698547	"P": 1007.25	"F": 2}
{"v": 1	"t": 2698567	"P": 1002.75	"F": 2}
{"v": 1	"t": 2698587	"P": 1003.25	"F": 2}
{"v": 1	"t": 2698607	"P": 1007.75	"F": 2}
{"v": 1	"t": 2698628	"P": 1008.0	"F": 1}
{"v": 1	"t": 2698648	"P": 1003.5	"F": 2}
{"v": 1	"t": 2698668	"P": 999.75	"F": 2}
{"v": 1	"t": 2698689	"P": 1006.25	"F": 1}
{"v": 1	"t": 2698709	"P": 1007.75	"F": 1}
{"v": 1	"t": 2698729	"P": 1004.0	"F": 1}
{"v": 1	"t": 2698750	"P": 1002.5	"F": 2}
{"v": 1	"t": 2698770	"P": 1004.25	"F": 1}
{"v": 1	"t": 2698790	"P": 1008.75	"F": 1}
{"v": 1	"t": 2698810	"P": 1003.5	"F": 2}
{"v": 1	"t": 2698831	"P": 1003.0	"F": 2}
{"v": 1	"t": 2698851	"P": 1002.5	"F": 2}
{"v": 1	"t": 2698871	"P": 1008.5	"F": 1}
{"v": 1	"t": 2698892	"P": 1004.25	"F": 2}
{"v": 1	"t": 2698912	"P": 1002.0	"F": 2}
{"v": 1	"t": 2698932	"P": 1001.5	"F": 1}
{"v": 1	"t": 2698953	"P": 1008.5	"F": 1}
{"v": 1	"t": 2698973	"P": 1007.25	"F": 2}
{"v": 1	"t": 2698993	"P": 1003.5	"F": 2}
{"v": 1	"t": 2699013	"P": 1002.5	"F": 1}
{"v": 1	"t": 2699034	"P": 1008.0	"F": 1}
{"v": 1	"t": 2699054	"P": 1006.25	"F": 2}
{"v": 1	"t": 2699074	"P": 1002.25	"F": 1}
{"v": 1	"t": 2699095	"P": 1003.0	"F": 2}
{"v": 1	"t": 2699115	"P": 1007.5	"F": 1}
{"v": 1	"t": 2699135	"P": 1007.0	"F": 1}
{"v": 1	"t": 2699156	"P": 1003.75	"F": 2}
{"v": 1	"t": 2699176	"P": 1001.75	"F": 1}
{"v": 1	"t": 2699196	"P": 1005.75	"F": 1}
{"v": 1	"t": 2699216	"P": 1007.75	"F": 2	"C": 47.305	"D": 3245	"sn": 54091929832280	"file": "/data/device_log/data0000.out"}
{"v": 1	"t": 2699237	"P": 1002.75	"F": 1}
{"v": 1	"t": 2699257	"P": 1001.0	"F": 1}
{"v": 1	"t": 2699277	"P": 1006.25	"F": 1}
{"v": 1	"t": 2699298	"P": 1006.75	"F": 1}
{"v": 1	"t": 2699318	"P": 1003.75	"F": 2}
{"v": 1	"t": 2699338	"P": 1002.0	"F": 1}
{"v": 1	"t": 2699359	"P": 1003.75	"F": 2}
{"v": 1	"t": 2699379	"P": 1007.5	"F": 1}
{"v": 1	"t": 2699399	"P": 1004.75	"F": 2}
{"v": 1	"t": 2699419	"P": 1000.5	"F": 1}
{"v": 1	"t": 2699440	"P": 1001.75	"F": 2}
{"v": 1	"t": 2699460	"P": 1006.0	"F": 2}
{"v": 1	"t": 2699480	"P": 1004.75	"F": 1}
{"v": 1	"t": 2699501	"P": 1003.25	"F": 1}
{"v": 1	"t": 2699521	"P": 1001.5	"F": 1}
{"v": 1	"t": 2699541	"P": 1007.25	"F": 2}
{"v": 1	"t": 2699561	"P": 1006.25	"F": 2}
{"v": 1	"t": 2699582	"P": 1002.5	"F": 1}
{"v": 1	"t": 2699602	"P": 1003.0	"F": 1}
{"v": 1	"t": 2699622	"P": 1005.25	"F": 2}
{"v": 1	"t": 2699643	"P": 1007.25	"F": 2}
{"v": 1	"t": 2699663	"P": 1003.0	"F": 2}
{"v": 1	"t": 2699683	"P": 1001.5	"F": 2}
{"v": 1	"t": 2699704	"P": 1005.0	"F": 1}
{"v": 1	"t": 2699724	"P": 1005.0	"F": 2}
{"v": 1	"t": 2699744	"P": 1004.25	"F": 1}
{"v": 1	"t": 2699765	"P": 1002.5	"F": 2}
{"v": 1	"t": 2699785	"P": 1006.5	"F": 1}
{"v": 1	"t": 2699805	"P": 1007.5	"F": 2}
{"v": 1	"t": 2699826	"P": 1004.0	"F": 1}
{"v": 1	"t": 2699846	"P": 999.5	"F": 1}
{"v": 1	"t": 2699866	"P": 1004.5	"F": 2}
{"v": 1	"t": 2699886	"P": 1007.0	"F": 2}
{"v": 1	"t": 2699907	"P": 1002.75	"F": 1}
{"v": 1	"t": 2699927	"P": 1002.75	"F": 2}
{"v": 1	"t": 2699947	"P": 1006.0	"F": 2}
{"v": 1	"t": 2699968	"P": 1006.25	"F": 2}
{"v": 1	"t": 2699988	"P": 1003.5	"F": 1}
{"v": 1	"t": 2700008	"P": 1002.25	"F": 1}
{"v": 1	"t": 2700029	"P": 1005.0	"F": 2}
{"v": 1	"t": 2700049	"P": 1008.25	"F": 2}
{"v": 1	"t": 2700069	"P": 1005.25	"F": 2}
```
