## Supplementary Data Files 1 for "Inexpensive multi-patient respiratory monitoring system for helmet ventilation during COVID-19 pandemic": device_raw_waveforms_expiratory.json (part 1 of 6)

```
{"v": 1	"t": 254822	"P": 935.5	"F": 0}
{"v": 1	"t": 254842	"P": 933.25	"F": 0}
{"v": 1	"t": 254863	"P": 937.25	"F": 0}
{"v": 1	"t": 254883	"P": 952.5	"F": 0}
{"v": 1	"t": 254904	"P": 955.25	"F": 0}
{"v": 1	"t": 254924	"P": 950.5	"F": 0}
{"v": 1	"t": 254944	"P": 950.0	"F": 0}
{"v": 1	"t": 254965	"P": 959.75	"F": 0}
{"v": 1	"t": 254985	"P": 953.75	"F": 0}
{"v": 1	"t": 255005	"P": 948.5	"F": 0}
{"v": 1	"t": 255026	"P": 958.25	"F": 0}
{"v": 1	"t": 255046	"P": 958.25	"F": 0}
{"v": 1	"t": 255066	"P": 949.0	"F": 0}
{"v": 1	"t": 255087	"P": 956.25	"F": 0}
{"v": 1	"t": 255107	"P": 960.75	"F": 0}
{"v": 1	"t": 255128	"P": 951.0	"F": 0}
{"v": 1	"t": 255148	"P": 951.0	"F": 0}
{"v": 1	"t": 255168	"P": 963.0	"F": 0}
{"v": 1	"t": 255189	"P": 956.5	"F": 0}
{"v": 1	"t": 255209	"P": 950.25	"F": 0}
{"v": 1	"t": 255229	"P": 956.5	"F": 0}
{"v": 1	"t": 255250	"P": 959.5	"F": 0}
{"v": 1	"t": 255270	"P": 950.25	"F": 0}
{"v": 1	"t": 255290	"P": 950.0	"F": 0}
{"v": 1	"t": 255311	"P": 961.5	"F": 0}
{"v": 1	"t": 255331	"P": 953.25	"F": 0}
{"v": 1	"t": 255352	"P": 949.25	"F": 0}
{"v": 1	"t": 255372	"P": 957.75	"F": 0}
{"v": 1	"t": 255392	"P": 959.5	"F": 0}
{"v": 1	"t": 255413	"P": 952.25	"F": 0}
{"v": 1	"t": 255433	"P": 950.75	"F": 0}
{"v": 1	"t": 255453	"P": 962.0	"F": 0}
{"v": 1	"t": 255474	"P": 954.25	"F": 0}
{"v": 1	"t": 255494	"P": 948.0	"F": 0}
{"v": 1	"t": 255514	"P": 959.5	"F": 0}
{"v": 1	"t": 255535	"P": 958.5	"F": 0}
{"v": 1	"t": 255555	"P": 950.25	"F": 0}
{"v": 1	"t": 255576	"P": 951.75	"F": 0}
{"v": 1	"t": 255596	"P": 960.75	"F": 0}
{"v": 1	"t": 255616	"P": 953.75	"F": 0}
{"v": 1	"t": 255637	"P": 949.25	"F": 0}
{"v": 1	"t": 255657	"P": 962.0	"F": 0}
{"v": 1	"t": 255677	"P": 956.25	"F": 0}
{"v": 1	"t": 255698	"P": 946.5	"F": 0}
{"v": 1	"t": 255718	"P": 958.5	"F": 0}
{"v": 1	"t": 255738	"P": 957.0	"F": 0}
{"v": 1	"t": 255759	"P": 953.0	"F": 0}
{"v": 1	"t": 255779	"P": 947.25	"F": 0}
{"v": 1	"t": 255799	"P": 957.25	"F": 0}
{"v": 1	"t": 255820	"P": 958.75	"F": 0	"C": 27.4	"D": 3300	"sn": 54091930088003	"file": "/data/device_log/data0000.out"}
{"v": 1	"t": 255840	"P": 953.5	"F": 0}
{"v": 1	"t": 255860	"P": 948.75	"F": 0}
{"v": 1	"t": 255881	"P": 959.75	"F": 0}
{"v": 1	"t": 255901	"P": 958.25	"F": 0}
{"v": 1	"t": 255921	"P": 952.0	"F": 0}
{"v": 1	"t": 255942	"P": 948.75	"F": 0}
{"v": 1	"t": 255962	"P": 959.0	"F": 0}
{"v": 1	"t": 255982	"P": 960.0	"F": 0}
{"v": 1	"t": 256002	"P": 951.75	"F": 0}
{"v": 1	"t": 256023	"P": 948.75	"F": 0}
{"v": 1	"t": 256043	"P": 958.0	"F": 0}
{"v": 1	"t": 256063	"P": 960.0	"F": 0}
{"v": 1	"t": 256084	"P": 952.75	"F": 0}
{"v": 1	"t": 256104	"P": 949.25	"F": 0}
{"v": 1	"t": 256124	"P": 955.25	"F": 0}
{"v": 1	"t": 256145	"P": 962.0	"F": 0}
{"v": 1	"t": 256165	"P": 954.5	"F": 0}
{"v": 1	"t": 256185	"P": 949.25	"F": 0}
{"v": 1	"t": 256206	"P": 956.0	"F": 0}
{"v": 1	"t": 256226	"P": 961.75	"F": 0}
{"v": 1	"t": 256246	"P": 956.0	"F": 0}
{"v": 1	"t": 256266	"P": 950.0	"F": 0}
{"v": 1	"t": 256287	"P": 953.0	"F": 0}
{"v": 1	"t": 256307	"P": 963.0	"F": 0}
{"v": 1	"t": 256327	"P": 954.75	"F": 0}
{"v": 1	"t": 256348	"P": 948.0	"F": 0}
{"v": 1	"t": 256368	"P": 961.25	"F": 0}
{"v": 1	"t": 256389	"P": 955.75	"F": 0}
{"v": 1	"t": 256409	"P": 948.75	"F": 0}
{"v": 1	"t": 256429	"P": 957.5	"F": 0}
{"v": 1	"t": 256450	"P": 959.75	"F": 0}
{"v": 1	"t": 256470	"P": 952.0	"F": 0}
{"v": 1	"t": 256490	"P": 952.75	"F": 0}
{"v": 1	"t": 256511	"P": 961.75	"F": 0}
{"v": 1	"t": 256531	"P": 956.25	"F": 0}
{"v": 1	"t": 256552	"P": 952.25	"F": 0}
{"v": 1	"t": 256572	"P": 960.75	"F": 0}
{"v": 1	"t": 256592	"P": 960.75	"F": 0}
{"v": 1	"t": 256613	"P": 954.75	"F": 0}
{"v": 1	"t": 256633	"P": 959.25	"F": 0}
{"v": 1	"t": 256653	"P": 961.5	"F": 0}
{"v": 1	"t": 256674	"P": 952.0	"F": 0}
{"v": 1	"t": 256694	"P": 953.0	"F": 0}
{"v": 1	"t": 256714	"P": 963.25	"F": 0}
{"v": 1	"t": 256735	"P": 959.5	"F": 0}
{"v": 1	"t": 256755	"P": 950.5	"F": 0}
{"v": 1	"t": 256776	"P": 961.0	"F": 0}
{"v": 1	"t": 256796	"P": 964.25	"F": 0}
{"v": 1	"t": 256816	"P": 954.0	"F": 0}
{"v": 1	"t": 256837	"P": 953.5	"F": 0	"C": 27.57	"D": 3300	"sn": 54091930088003	"file": "/data/device_log/data0000.out"}
{"v": 1	"t": 256857	"P": 962.0	"F": 0}
{"v": 1	"t": 256877	"P": 955.25	"F": 0}
{"v": 1	"t": 256898	"P": 951.0	"F": 0}
{"v": 1	"t": 256918	"P": 958.5	"F": 0}
{"v": 1	"t": 256938	"P": 958.0	"F": 0}
{"v": 1	"t": 256959	"P": 952.0	"F": 0}
{"v": 1	"t": 256979	"P": 953.0	"F": 0}
{"v": 1	"t": 257000	"P": 963.5	"F": 0}
{"v": 1	"t": 257020	"P": 954.25	"F": 0}
{"v": 1	"t": 257040	"P": 948.75	"F": 0}
{"v": 1	"t": 257061	"P": 961.75	"F": 0}
{"v": 1	"t": 257081	"P": 959.5	"F": 0}
{"v": 1	"t": 257101	"P": 950.5	"F": 0}
{"v": 1	"t": 257122	"P": 952.75	"F": 0}
{"v": 1	"t": 257142	"P": 962.25	"F": 1}
{"v": 1	"t": 257162	"P": 954.75	"F": 0}
{"v": 1	"t": 257183	"P": 948.25	"F": 0}
{"v": 1	"t": 257203	"P": 961.25	"F": 0}
{"v": 1	"t": 257224	"P": 957.0	"F": 0}
{"v": 1	"t": 257244	"P": 948.25	"F": 0}
{"v": 1	"t": 257264	"P": 953.75	"F": 0}
{"v": 1	"t": 257285	"P": 960.5	"F": 0}
{"v": 1	"t": 257305	"P": 953.0	"F": 0}
{"v": 1	"t": 257325	"P": 950.5	"F": 0}
{"v": 1	"t": 257346	"P": 960.5	"F": 0}
{"v": 1	"t": 257366	"P": 957.0	"F": 0}
{"v": 1	"t": 257386	"P": 946.5	"F": 0}
{"v": 1	"t": 257407	"P": 955.75	"F": 0}
{"v": 1	"t": 257427	"P": 961.0	"F": 0}
{"v": 1	"t": 257448	"P": 952.75	"F": 0}
{"v": 1	"t": 257468	"P": 949.0	"F": 0}
{"v": 1	"t": 257488	"P": 960.75	"F": 0}
{"v": 1	"t": 257509	"P": 956.75	"F": 0}
{"v": 1	"t": 257529	"P": 948.5	"F": 0}
{"v": 1	"t": 257549	"P": 959.25	"F": 0}
{"v": 1	"t": 257570	"P": 960.0	"F": 0}
{"v": 1	"t": 257590	"P": 949.0	"F": 0}
{"v": 1	"t": 257610	"P": 952.25	"F": 0}
{"v": 1	"t": 257631	"P": 960.75	"F": 0}
{"v": 1	"t": 257651	"P": 952.75	"F": 0}
{"v": 1	"t": 257672	"P": 948.0	"F": 0}
{"v": 1	"t": 257692	"P": 961.25	"F": 0}
{"v": 1	"t": 257712	"P": 957.75	"F": 0}
{"v": 1	"t": 257733	"P": 951.0	"F": 0}
{"v": 1	"t": 257753	"P": 952.0	"F": 0}
{"v": 1	"t": 257773	"P": 960.75	"F": 0}
{"v": 1	"t": 257794	"P": 953.25	"F": 0}
{"v": 1	"t": 257814	"P": 948.0	"F": 0}
{"v": 1	"t": 257834	"P": 958.5	"F": 0}
{"v": 1	"t": 257855	"P": 957.25	"F": 0	"C": 27.705	"D": 3300	"sn": 54091930088003	"file": "/data/device_log/data0000.out"	"CO2": 0.0	"Tp": 25.9639892578125	"H": 12.325260162353516}
{"v": 1	"t": 257876	"P": 961.75	"F": 0}
{"v": 1	"t": 257896	"P": 955.5	"F": 0}
{"v": 1	"t": 257917	"P": 948.0	"F": 0}
{"v": 1	"t": 257937	"P": 958.0	"F": 0}
{"v": 1	"t": 257957	"P": 957.75	"F": 0}
{"v": 1	"t": 257978	"P": 950.5	"F": 0}
{"v": 1	"t": 257998	"P": 951.5	"F": 0}
{"v": 1	"t": 258018	"P": 961.5	"F": 0}
{"v": 1	"t": 258039	"P": 956.0	"F": 0}
{"v": 1	"t": 258059	"P": 949.25	"F": 0}
{"v": 1	"t": 258079	"P": 960.0	"F": 0}
{"v": 1	"t": 258100	"P": 958.0	"F": 0}
{"v": 1	"t": 258120	"P": 948.25	"F": 0}
{"v": 1	"t": 258141	"P": 956.75	"F": 0}
{"v": 1	"t": 258161	"P": 960.25	"F": 0}
{"v": 1	"t": 258181	"P": 952.5	"F": 0}
{"v": 1	"t": 258202	"P": 948.25	"F": 0}
{"v": 1	"t": 258222	"P": 961.0	"F": 0}
{"v": 1	"t": 258242	"P": 958.5	"F": 0}
{"v": 1	"t": 258263	"P": 948.25	"F": 0}
{"v": 1	"t": 258283	"P": 956.5	"F": 0}
{"v": 1	"t": 258303	"P": 958.75	"F": 0}
{"v": 1	"t": 258324	"P": 952.25	"F": 0}
{"v": 1	"t": 258344	"P": 950.5	"F": 0}
{"v": 1	"t": 258364	"P": 962.5	"F": 0}
{"v": 1	"t": 258385	"P": 957.25	"F": 0}
{"v": 1	"t": 258405	"P": 947.75	"F": 0}
{"v": 1	"t": 258426	"P": 956.5	"F": 0}
{"v": 1	"t": 258446	"P": 961.0	"F": 0}
{"v": 1	"t": 258466	"P": 953.0	"F": 0}
{"v": 1	"t": 258487	"P": 951.0	"F": 0}
{"v": 1	"t": 258507	"P": 962.75	"F": 0}
{"v": 1	"t": 258527	"P": 958.75	"F": 0}
{"v": 1	"t": 258548	"P": 950.5	"F": 0}
{"v": 1	"t": 258568	"P": 959.0	"F": 0}
{"v": 1	"t": 258588	"P": 962.0	"F": 0}
{"v": 1	"t": 258609	"P": 953.75	"F": 0}
{"v": 1	"t": 258629	"P": 951.5	"F": 0}
{"v": 1	"t": 258650	"P": 960.75	"F": 0}
{"v": 1	"t": 258670	"P": 956.5	"F": 0}
{"v": 1	"t": 258690	"P": 950.25	"F": 0}
{"v": 1	"t": 258711	"P": 960.75	"F": 0}
{"v": 1	"t": 258731	"P": 962.5	"F": 0}
{"v": 1	"t": 258751	"P": 954.25	"F": 0}
{"v": 1	"t": 258772	"P": 954.25	"F": 0}
{"v": 1	"t": 258792	"P": 965.0	"F": 0}
{"v": 1	"t": 258812	"P": 957.5	"F": 0}
{"v": 1	"t": 258833	"P": 952.0	"F": 0}
{"v": 1	"t": 258853	"P": 957.75	"F": 0}
{"v": 1	"t": 258873	"P": 959.25	"F": 0	"C": 27.825	"D": 3300	"sn": 54091930088003	"file": "/data/device_log/data0000.out"}
{"v": 1	"t": 258894	"P": 951.75	"F": 0}
{"v": 1	"t": 258914	"P": 952.0	"F": 0}
{"v": 1	"t": 258935	"P": 961.75	"F": 0}
{"v": 1	"t": 258955	"P": 955.25	"F": 0}
{"v": 1	"t": 258975	"P": 948.75	"F": 0}
{"v": 1	"t": 258996	"P": 959.0	"F": 0}
{"v": 1	"t": 259016	"P": 958.25	"F": 0}
{"v": 1	"t": 259036	"P": 949.75	"F": 0}
{"v": 1	"t": 259057	"P": 951.0	"F": 0}
{"v": 1	"t": 259077	"P": 961.25	"F": 0}
{"v": 1	"t": 259097	"P": 955.25	"F": 0}
{"v": 1	"t": 259118	"P": 946.25	"F": 0}
{"v": 1	"t": 259138	"P": 957.5	"F": 0}
{"v": 1	"t": 259158	"P": 958.75	"F": 0}
{"v": 1	"t": 259179	"P": 951.25	"F": 0}
{"v": 1	"t": 259199	"P": 955.5	"F": 0}
{"v": 1	"t": 259220	"P": 960.25	"F": 0}
{"v": 1	"t": 259240	"P": 951.25	"F": 0}
{"v": 1	"t": 259260	"P": 952.75	"F": 0}
{"v": 1	"t": 259281	"P": 961.25	"F": 0}
{"v": 1	"t": 259301	"P": 954.25	"F": 0}
{"v": 1	"t": 259322	"P": 952.5	"F": 0}
{"v": 1	"t": 259342	"P": 962.25	"F": 0}
{"v": 1	"t": 259362	"P": 955.0	"F": 0}
{"v": 1	"t": 259383	"P": 948.25	"F": 0}
{"v": 1	"t": 259403	"P": 957.0	"F": 0}
{"v": 1	"t": 259424	"P": 960.25	"F": 0}
{"v": 1	"t": 259444	"P": 951.25	"F": 0}
{"v": 1	"t": 259464	"P": 951.75	"F": 0}
{"v": 1	"t": 259485	"P": 961.75	"F": 0}
{"v": 1	"t": 259505	"P": 955.25	"F": 0}
{"v": 1	"t": 259525	"P": 947.75	"F": 0}
{"v": 1	"t": 259546	"P": 958.0	"F": 0}
{"v": 1	"t": 259566	"P": 958.75	"F": 0}
{"v": 1	"t": 259586	"P": 951.0	"F": 0}
{"v": 1	"t": 259607	"P": 952.75	"F": 0}
{"v": 1	"t": 259627	"P": 961.0	"F": 0}
{"v": 1	"t": 259647	"P": 953.25	"F": 0}
{"v": 1	"t": 259668	"P": 948.75	"F": 0}
{"v": 1	"t": 259688	"P": 959.25	"F": 0}
{"v": 1	"t": 259708	"P": 959.5	"F": 0}
{"v": 1	"t": 259729	"P": 951.75	"F": 0}
{"v": 1	"t": 259749	"P": 950.75	"F": 0}
{"v": 1	"t": 259770	"P": 961.75	"F": 0}
{"v": 1	"t": 259790	"P": 953.75	"F": 0}
{"v": 1	"t": 259810	"P": 949.0	"F": 0}
{"v": 1	"t": 259831	"P": 957.75	"F": 0}
{"v": 1	"t": 259851	"P": 956.5	"F": 0}
{"v": 1	"t": 259871	"P": 947.5	"F": 0}
{"v": 1	"t": 259892	"P": 955.0	"F": 0	"C": 27.955	"D": 3300	"sn": 54091930088003	"file": "/data/device_log/data0000.out"	"CO2": 316.470947265625	"Tp": 25.977340698242188	"H": 12.325325012207031}
{"v": 1	"t": 259913	"P": 948.75	"F": 0}
{"v": 1	"t": 259933	"P": 960.5	"F": 0}
{"v": 1	"t": 259954	"P": 956.0	"F": 0}
{"v": 1	"t": 259974	"P": 949.0	"F": 0}
{"v": 1	"t": 259994	"P": 958.5	"F": 0}
{"v": 1	"t": 260015	"P": 957.5	"F": 0}
{"v": 1	"t": 260035	"P": 950.25	"F": 0}
{"v": 1	"t": 260055	"P": 951.5	"F": 0}
{"v": 1	"t": 260076	"P": 963.0	"F": 0}
{"v": 1	"t": 260096	"P": 955.5	"F": 0}
{"v": 1	"t": 260117	"P": 949.0	"F": 0}
{"v": 1	"t": 260137	"P": 959.5	"F": 0}
{"v": 1	"t": 260157	"P": 958.75	"F": 0}
{"v": 1	"t": 260178	"P": 949.75	"F": 0}
{"v": 1	"t": 260198	"P": 951.25	"F": 0}
{"v": 1	"t": 260218	"P": 961.5	"F": 0}
{"v": 1	"t": 260239	"P": 954.75	"F": 0}
{"v": 1	"t": 260259	"P": 948.5	"F": 0}
{"v": 1	"t": 260279	"P": 957.75	"F": 0}
{"v": 1	"t": 260300	"P": 958.5	"F": 0}
{"v": 1	"t": 260320	"P": 951.25	"F": 0}
{"v": 1	"t": 260340	"P": 952.0	"F": 0}
{"v": 1	"t": 260361	"P": 961.25	"F": 0}
{"v": 1	"t": 260381	"P": 955.5	"F": 1}
{"v": 1	"t": 260402	"P": 948.5	"F": 0}
{"v": 1	"t": 260422	"P": 961.75	"F": 0}
{"v": 1	"t": 260442	"P": 961.75	"F": 0}
{"v": 1	"t": 260463	"P": 951.0	"F": 0}
{"v": 1	"t": 260483	"P": 959.75	"F": 0}
{"v": 1	"t": 260503	"P": 961.75	"F": 0}
{"v": 1	"t": 260524	"P": 955.75	"F": 0}
{"v": 1	"t": 260544	"P": 956.75	"F": 0}
{"v": 1	"t": 260565	"P": 963.5	"F": 0}
{"v": 1	"t": 260585	"P": 956.25	"F": 0}
{"v": 1	"t": 260605	"P": 948.5	"F": 0}
{"v": 1	"t": 260626	"P": 962.25	"F": 0}
{"v": 1	"t": 260646	"P": 961.0	"F": 0}
{"v": 1	"t": 260666	"P": 951.25	"F": 0}
{"v": 1	"t": 260687	"P": 956.75	"F": 0}
{"v": 1	"t": 260707	"P": 962.5	"F": 0}
{"v": 1	"t": 260727	"P": 955.5	"F": 0}
{"v": 1	"t": 260748	"P": 953.0	"F": 0}
{"v": 1	"t": 260768	"P": 962.75	"F": 0}
{"v": 1	"t": 260789	"P": 961.25	"F": 0}
{"v": 1	"t": 260809	"P": 953.5	"F": 0}
{"v": 1	"t": 260829	"P": 951.0	"F": 0}
{"v": 1	"t": 260850	"P": 963.5	"F": 0}
{"v": 1	"t": 260870	"P": 954.5	"F": 0}
{"v": 1	"t": 260890	"P": 950.0	"F": 0}
{"v": 1	"t": 260911	"P": 958.25	"F": 0	"C": 28.095	"D": 3300	"sn": 54091930088003	"file": "/data/device_log/data0000.out"}
{"v": 1	"t": 260931	"P": 958.25	"F": 0}
{"v": 1	"t": 260951	"P": 949.75	"F": 0}
{"v": 1	"t": 260972	"P": 952.75	"F": 0}
{"v": 1	"t": 260992	"P": 962.0	"F": 0}
{"v": 1	"t": 261012	"P": 954.25	"F": 0}
{"v": 1	"t": 261033	"P": 949.0	"F": 0}
{"v": 1	"t": 261053	"P": 961.75	"F": 0}
{"v": 1	"t": 261074	"P": 955.0	"F": 0}
{"v": 1	"t": 261094	"P": 949.0	"F": 0}
{"v": 1	"t": 261114	"P": 960.25	"F": 0}
{"v": 1	"t": 261135	"P": 956.75	"F": 0}
{"v": 1	"t": 261155	"P": 949.0	"F": 0}
{"v": 1	"t": 261176	"P": 949.25	"F": 0}
{"v": 1	"t": 261196	"P": 960.25	"F": 0}
{"v": 1	"t": 261216	"P": 952.5	"F": 0}
{"v": 1	"t": 261237	"P": 951.0	"F": 0}
{"v": 1	"t": 261257	"P": 962.5	"F": 0}
{"v": 1	"t": 261277	"P": 955.5	"F": 0}
{"v": 1	"t": 261298	"P": 948.75	"F": 0}
{"v": 1	"t": 261318	"P": 955.0	"F": 0}
{"v": 1	"t": 261338	"P": 962.25	"F": 0}
{"v": 1	"t": 261359	"P": 952.75	"F": 0}
{"v": 1	"t": 261379	"P": 948.75	"F": 0}
{"v": 1	"t": 261399	"P": 961.75	"F": 0}
{"v": 1	"t": 261420	"P": 958.25	"F": 0}
{"v": 1	"t": 261440	"P": 950.25	"F": 0}
{"v": 1	"t": 261461	"P": 956.25	"F": 0}
{"v": 1	"t": 261481	"P": 961.5	"F": 0}
{"v": 1	"t": 261501	"P": 953.5	"F": 0}
{"v": 1	"t": 261522	"P": 946.5	"F": 0}
{"v": 1	"t": 261542	"P": 960.75	"F": 0}
{"v": 1	"t": 261562	"P": 958.75	"F": 0}
{"v": 1	"t": 261583	"P": 950.25	"F": 0}
{"v": 1	"t": 261603	"P": 953.5	"F": 0}
{"v": 1	"t": 261623	"P": 961.5	"F": 0}
{"v": 1	"t": 261644	"P": 952.75	"F": 0}
{"v": 1	"t": 261664	"P": 950.5	"F": 0}
{"v": 1	"t": 261685	"P": 962.0	"F": 0}
{"v": 1	"t": 261705	"P": 953.25	"F": 0}
{"v": 1	"t": 261725	"P": 948.75	"F": 0}
{"v": 1	"t": 261746	"P": 960.75	"F": 0}
{"v": 1	"t": 261766	"P": 956.0	"F": 0}
{"v": 1	"t": 261786	"P": 949.0	"F": 0}
{"v": 1	"t": 261807	"P": 954.5	"F": 0}
{"v": 1	"t": 261827	"P": 960.5	"F": 0}
{"v": 1	"t": 261848	"P": 952.25	"F": 0}
{"v": 1	"t": 261868	"P": 950.5	"F": 0}
{"v": 1	"t": 261888	"P": 961.75	"F": 0}
{"v": 1	"t": 261909	"P": 956.75	"F": 0}
{"v": 1	"t": 261929	"P": 949.25	"F": 0	"C": 28.225	"D": 3300	"sn": 54091930088003	"file": "/data/device_log/data0000.out"	"CO2": 413.77178955078125	"Tp": 25.9639892578125	"H": 12.325385093688965}
{"v": 1	"t": 261950	"P": 953.0	"F": 0}
{"v": 1	"t": 261970	"P": 948.75	"F": 0}
{"v": 1	"t": 261991	"P": 960.5	"F": 0}
{"v": 1	"t": 262011	"P": 957.5	"F": 0}
{"v": 1	"t": 262031	"P": 952.0	"F": 0}
{"v": 1	"t": 262052	"P": 956.5	"F": 0}
{"v": 1	"t": 262072	"P": 961.5	"F": 0}
{"v": 1	"t": 262092	"P": 954.5	"F": 0}
{"v": 1	"t": 262113	"P": 949.0	"F": 0}
{"v": 1	"t": 262133	"P": 958.5	"F": 0}
{"v": 1	"t": 262154	"P": 960.25	"F": 0}
{"v": 1	"t": 262174	"P": 952.0	"F": 0}
{"v": 1	"t": 262194	"P": 953.75	"F": 0}
{"v": 1	"t": 262215	"P": 963.0	"F": 0}
{"v": 1	"t": 262235	"P": 956.75	"F": 0}
{"v": 1	"t": 262255	"P": 949.0	"F": 0}
{"v": 1	"t": 262276	"P": 958.5	"F": 0}
{"v": 1	"t": 262296	"P": 959.0	"F": 0}
{"v": 1	"t": 262316	"P": 948.75	"F": 0}
{"v": 1	"t": 262337	"P": 956.5	"F": 0}
{"v": 1	"t": 262357	"P": 960.75	"F": 0}
{"v": 1	"t": 262378	"P": 953.25	"F": 0}
{"v": 1	"t": 262398	"P": 955.5	"F": 0}
{"v": 1	"t": 262418	"P": 963.0	"F": 0}
{"v": 1	"t": 262439	"P": 951.75	"F": 0}
{"v": 1	"t": 262459	"P": 958.0	"F": 0}
{"v": 1	"t": 262480	"P": 962.25	"F": 0}
{"v": 1	"t": 262500	"P": 955.0	"F": 0}
{"v": 1	"t": 262520	"P": 952.0	"F": 0}
{"v": 1	"t": 262541	"P": 965.5	"F": 0}
{"v": 1	"t": 262561	"P": 958.75	"F": 0}
{"v": 1	"t": 262582	"P": 954.0	"F": 0}
{"v": 1	"t": 262602	"P": 960.75	"F": 0}
{"v": 1	"t": 262622	"P": 961.25	"F": 0}
{"v": 1	"t": 262643	"P": 956.5	"F": 0}
{"v": 1	"t": 262663	"P": 953.5	"F": 0}
{"v": 1	"t": 262683	"P": 963.5	"F": 0}
{"v": 1	"t": 262704	"P": 958.5	"F": 0}
{"v": 1	"t": 262724	"P": 952.25	"F": 0}
{"v": 1	"t": 262744	"P": 959.75	"F": 0}
{"v": 1	"t": 262765	"P": 959.75	"F": 0}
{"v": 1	"t": 262785	"P": 953.0	"F": 0}
{"v": 1	"t": 262805	"P": 949.75	"F": 0}
{"v": 1	"t": 262826	"P": 963.0	"F": 0}
{"v": 1	"t": 262846	"P": 956.5	"F": 0}
{"v": 1	"t": 262866	"P": 948.75	"F": 0}
{"v": 1	"t": 262887	"P": 956.25	"F": 0}
{"v": 1	"t": 262907	"P": 962.25	"F": 0}
{"v": 1	"t": 262927	"P": 953.75	"F": 0}
{"v": 1	"t": 262948	"P": 950.0	"F": 0	"C": 28.325	"D": 3301	"sn": 54091930088003	"file": "/data/device_log/data0000.out"}
{"v": 1	"t": 262968	"P": 960.0	"F": 0}
{"v": 1	"t": 262989	"P": 956.75	"F": 0}
{"v": 1	"t": 263009	"P": 949.75	"F": 0}
{"v": 1	"t": 263029	"P": 954.5	"F": 0}
{"v": 1	"t": 263050	"P": 957.5	"F": 0}
{"v": 1	"t": 263070	"P": 950.25	"F": 0}
{"v": 1	"t": 263091	"P": 958.0	"F": 0}
{"v": 1	"t": 263111	"P": 959.0	"F": 0}
{"v": 1	"t": 263131	"P": 951.5	"F": 0}
{"v": 1	"t": 263152	"P": 951.0	"F": 0}
{"v": 1	"t": 263172	"P": 962.5	"F": 0}
{"v": 1	"t": 263192	"P": 956.75	"F": 0}
{"v": 1	"t": 263213	"P": 948.5	"F": 0}
{"v": 1	"t": 263233	"P": 958.5	"F": 0}
{"v": 1	"t": 263253	"P": 960.75	"F": 0}
{"v": 1	"t": 263274	"P": 949.75	"F": 0}
{"v": 1	"t": 263294	"P": 950.25	"F": 0}
{"v": 1	"t": 263315	"P": 962.0	"F": 1}
{"v": 1	"t": 263335	"P": 957.25	"F": 0}
{"v": 1	"t": 263355	"P": 951.0	"F": 0}
{"v": 1	"t": 263376	"P": 955.75	"F": 0}
{"v": 1	"t": 263396	"P": 961.0	"F": 0}
{"v": 1	"t": 263416	"P": 952.0	"F": 0}
{"v": 1	"t": 263437	"P": 950.5	"F": 0}
{"v": 1	"t": 263457	"P": 961.75	"F": 0}
{"v": 1	"t": 263477	"P": 957.75	"F": 0}
{"v": 1	"t": 263498	"P": 948.75	"F": 0}
{"v": 1	"t": 263518	"P": 955.25	"F": 0}
{"v": 1	"t": 263538	"P": 962.5	"F": 0}
{"v": 1	"t": 263559	"P": 954.0	"F": 0}
{"v": 1	"t": 263579	"P": 947.0	"F": 0}
{"v": 1	"t": 263599	"P": 960.75	"F": 0}
{"v": 1	"t": 263620	"P": 956.5	"F": 0}
{"v": 1	"t": 263640	"P": 949.5	"F": 0}
{"v": 1	"t": 263661	"P": 958.0	"F": 0}
{"v": 1	"t": 263681	"P": 958.5	"F": 0}
{"v": 1	"t": 263701	"P": 950.75	"F": 0}
{"v": 1	"t": 263722	"P": 952.75	"F": 0}
{"v": 1	"t": 263742	"P": 961.75	"F": 0}
{"v": 1	"t": 263762	"P": 954.75	"F": 0}
{"v": 1	"t": 263783	"P": 948.75	"F": 0}
{"v": 1	"t": 263803	"P": 960.0	"F": 0}
{"v": 1	"t": 263824	"P": 957.25	"F": 0}
{"v": 1	"t": 263844	"P": 950.25	"F": 0}
{"v": 1	"t": 263864	"P": 953.5	"F": 0}
{"v": 1	"t": 263885	"P": 962.75	"F": 0}
{"v": 1	"t": 263905	"P": 955.0	"F": 0}
{"v": 1	"t": 263925	"P": 949.0	"F": 0}
{"v": 1	"t": 263946	"P": 959.75	"F": 0}
{"v": 1	"t": 263966	"P": 957.75	"F": 0	"C": 28.47	"D": 3301	"sn": 54091930088003	"file": "/data/device_log/data0000.out"	"CO2": 436.2113342285156	"Tp": 25.947967529296875	"H": 12.400211334228516}
{"v": 1	"t": 263986	"P": 951.0	"F": 0}
{"v": 1	"t": 264007	"P": 955.25	"F": 0}
{"v": 1	"t": 264027	"P": 961.5	"F": 0}
{"v": 1	"t": 264048	"P": 953.0	"F": 0}
{"v": 1	"t": 264068	"P": 950.25	"F": 0}
{"v": 1	"t": 264088	"P": 962.5	"F": 0}
{"v": 1	"t": 264109	"P": 959.0	"F": 0}
{"v": 1	"t": 264129	"P": 950.75	"F": 0}
{"v": 1	"t": 264149	"P": 954.25	"F": 0}
{"v": 1	"t": 264170	"P": 963.0	"F": 0}
{"v": 1	"t": 264190	"P": 952.75	"F": 0}
{"v": 1	"t": 264210	"P": 951.5	"F": 0}
{"v": 1	"t": 264231	"P": 963.75	"F": 0}
{"v": 1	"t": 264251	"P": 954.25	"F": 0}
{"v": 1	"t": 264272	"P": 949.5	"F": 0}
{"v": 1	"t": 264292	"P": 961.75	"F": 0}
{"v": 1	"t": 264312	"P": 957.5	"F": 0}
{"v": 1	"t": 264333	"P": 951.5	"F": 0}
{"v": 1	"t": 264353	"P": 959.25	"F": 0}
{"v": 1	"t": 264373	"P": 961.5	"F": 0}
{"v": 1	"t": 264394	"P": 954.25	"F": 0}
{"v": 1	"t": 264414	"P": 953.75	"F": 0}
{"v": 1	"t": 264434	"P": 962.75	"F": 0}
{"v": 1	"t": 264455	"P": 959.0	"F": 0}
{"v": 1	"t": 264475	"P": 951.0	"F": 0}
{"v": 1	"t": 264496	"P": 956.5	"F": 0}
{"v": 1	"t": 264516	"P": 960.75	"F": 0}
{"v": 1	"t": 264536	"P": 953.25	"F": 0}
{"v": 1	"t": 264557	"P": 955.25	"F": 0}
{"v": 1	"t": 264577	"P": 963.0	"F": 0}
{"v": 1	"t": 264598	"P": 956.0	"F": 0}
{"v": 1	"t": 264618	"P": 953.75	"F": 0}
{"v": 1	"t": 264638	"P": 964.5	"F": 0}
{"v": 1	"t": 264659	"P": 956.5	"F": 0}
{"v": 1	"t": 264679	"P": 952.0	"F": 0}
{"v": 1	"t": 264699	"P": 961.75	"F": 0}
{"v": 1	"t": 264720	"P": 959.0	"F": 0}
{"v": 1	"t": 264740	"P": 949.25	"F": 0}
{"v": 1	"t": 264761	"P": 960.5	"F": 0}
{"v": 1	"t": 264781	"P": 956.0	"F": 0}
{"v": 1	"t": 264802	"P": 951.5	"F": 1}
{"v": 1	"t": 264822	"P": 963.0	"F": 0}
{"v": 1	"t": 264843	"P": 955.0	"F": 0}
{"v": 1	"t": 264863	"P": 950.0	"F": 0}
{"v": 1	"t": 264883	"P": 960.75	"F": 0}
{"v": 1	"t": 264904	"P": 954.5	"F": 0}
{"v": 1	"t": 264924	"P": 949.0	"F": 0}
{"v": 1	"t": 264944	"P": 957.5	"F": 0}
{"v": 1	"t": 264965	"P": 958.0	"F": 0}
{"v": 1	"t": 264985	"P": 950.25	"F": 0	"C": 28.595	"D": 3301	"sn": 54091930088003	"file": "/data/device_log/data0000.out"	"CO2": 424.5457458496094	"Tp": 25.9639892578125	"H": 12.400336265563965}
{"v": 1	"t": 265006	"P": 953.25	"F": 0}
{"v": 1	"t": 265027	"P": 951.0	"F": 0}
{"v": 1	"t": 265047	"P": 962.0	"F": 0}
{"v": 1	"t": 265068	"P": 951.75	"F": 0}
{"v": 1	"t": 265088	"P": 951.25	"F": 0}
{"v": 1	"t": 265108	"P": 961.75	"F": 0}
{"v": 1	"t": 265129	"P": 953.75	"F": 0}
{"v": 1	"t": 265149	"P": 950.5	"F": 0}
{"v": 1	"t": 265170	"P": 958.25	"F": 0}
{"v": 1	"t": 265190	"P": 951.5	"F": 0}
{"v": 1	"t": 265211	"P": 952.25	"F": 0}
{"v": 1	"t": 265231	"P": 962.0	"F": 0}
{"v": 1	"t": 265251	"P": 952.0	"F": 0}
{"v": 1	"t": 265272	"P": 951.5	"F": 0}
{"v": 1	"t": 265292	"P": 963.0	"F": 0}
{"v": 1	"t": 265312	"P": 954.75	"F": 0}
{"v": 1	"t": 265333	"P": 948.5	"F": 0}
{"v": 1	"t": 265353	"P": 960.0	"F": 0}
{"v": 1	"t": 265374	"P": 953.25	"F": 0}
{"v": 1	"t": 265394	"P": 948.5	"F": 0}
{"v": 1	"t": 265415	"P": 958.75	"F": 0}
{"v": 1	"t": 265435	"P": 949.5	"F": 0}
{"v": 1	"t": 265456	"P": 955.25	"F": 0}
{"v": 1	"t": 265476	"P": 958.0	"F": 0}
{"v": 1	"t": 265496	"P": 950.75	"F": 0}
{"v": 1	"t": 265517	"P": 956.5	"F": 0}
{"v": 1	"t": 265537	"P": 958.75	"F": 0}
{"v": 1	"t": 265558	"P": 949.25	"F": 0}
{"v": 1	"t": 265578	"P": 955.0	"F": 0}
{"v": 1	"t": 265599	"P": 961.75	"F": 0}
{"v": 1	"t": 265619	"P": 950.5	"F": 0}
{"v": 1	"t": 265640	"P": 954.25	"F": 0}
{"v": 1	"t": 265660	"P": 957.75	"F": 0}
{"v": 1	"t": 265680	"P": 950.25	"F": 0}
{"v": 1	"t": 265701	"P": 956.75	"F": 0}
{"v": 1	"t": 265721	"P": 958.75	"F": 0}
{"v": 1	"t": 265741	"P": 949.75	"F": 0}
{"v": 1	"t": 265762	"P": 956.25	"F": 0}
{"v": 1	"t": 265782	"P": 958.25	"F": 0}
{"v": 1	"t": 265803	"P": 949.5	"F": 0}
{"v": 1	"t": 265824	"P": 958.5	"F": 0}
{"v": 1	"t": 265845	"P": 955.25	"F": 0}
{"v": 1	"t": 265865	"P": 948.5	"F": 0}
{"v": 1	"t": 265886	"P": 960.25	"F": 0}
{"v": 1	"t": 265906	"P": 952.25	"F": 0}
{"v": 1	"t": 265927	"P": 958.5	"F": 0}
{"v": 1	"t": 265947	"P": 958.0	"F": 0}
{"v": 1	"t": 265968	"P": 948.75	"F": 0}
{"v": 1	"t": 265988	"P": 955.5	"F": 0}
{"v": 1	"t": 266009	"P": 958.5	"F": 0	"C": 28.685	"D": 3302	"sn": 54091930088003	"file": "/data/device_log/data0000.out"}
{"v": 1	"t": 266029	"P": 951.0	"F": 0}
{"v": 1	"t": 266050	"P": 961.25	"F": 0}
{"v": 1	"t": 266070	"P": 956.0	"F": 0}
{"v": 1	"t": 266090	"P": 948.75	"F": 0}
{"v": 1	"t": 266111	"P": 960.25	"F": 0}
{"v": 1	"t": 266131	"P": 956.75	"F": 0}
{"v": 1	"t": 266152	"P": 946.5	"F": 0}
{"v": 1	"t": 266172	"P": 958.75	"F": 0}
{"v": 1	"t": 266192	"P": 956.75	"F": 0}
{"v": 1	"t": 266213	"P": 948.0	"F": 0}
{"v": 1	"t": 266233	"P": 959.25	"F": 0}
{"v": 1	"t": 266254	"P": 959.75	"F": 0}
{"v": 1	"t": 266274	"P": 953.25	"F": 0}
{"v": 1	"t": 266294	"P": 957.25	"F": 0}
{"v": 1	"t": 266315	"P": 963.25	"F": 0}
{"v": 1	"t": 266335	"P": 955.25	"F": 0}
{"v": 1	"t": 266355	"P": 952.0	"F": 0}
{"v": 1	"t": 266376	"P": 963.25	"F": 0}
{"v": 1	"t": 266396	"P": 961.75	"F": 0}
{"v": 1	"t": 266416	"P": 955.5	"F": 0}
{"v": 1	"t": 266437	"P": 953.25	"F": 0}
{"v": 1	"t": 266457	"P": 965.75	"F": 0}
{"v": 1	"t": 266477	"P": 962.0	"F": 0}
{"v": 1	"t": 266498	"P": 951.75	"F": 0}
{"v": 1	"t": 266518	"P": 955.0	"F": 0}
{"v": 1	"t": 266538	"P": 964.0	"F": 0}
{"v": 1	"t": 266559	"P": 955.75	"F": 0}
{"v": 1	"t": 266579	"P": 951.25	"F": 0}
{"v": 1	"t": 266599	"P": 957.75	"F": 0}
{"v": 1	"t": 266620	"P": 964.25	"F": 0}
{"v": 1	"t": 266640	"P": 956.25	"F": 0}
{"v": 1	"t": 266660	"P": 947.75	"F": 0}
{"v": 1	"t": 266681	"P": 959.25	"F": 0}
{"v": 1	"t": 266701	"P": 958.75	"F": 0}
{"v": 1	"t": 266721	"P": 951.0	"F": 0}
{"v": 1	"t": 266742	"P": 948.5	"F": 0}
{"v": 1	"t": 266762	"P": 962.5	"F": 0}
{"v": 1	"t": 266782	"P": 959.0	"F": 0}
{"v": 1	"t": 266803	"P": 951.5	"F": 0}
{"v": 1	"t": 266823	"P": 951.75	"F": 0}
{"v": 1	"t": 266843	"P": 961.0	"F": 0}
{"v": 1	"t": 266864	"P": 954.75	"F": 0}
{"v": 1	"t": 266884	"P": 946.75	"F": 0}
{"v": 1	"t": 266904	"P": 957.25	"F": 0}
{"v": 1	"t": 266925	"P": 960.0	"F": 0}
{"v": 1	"t": 266945	"P": 952.0	"F": 0}
{"v": 1	"t": 266965	"P": 951.0	"F": 0}
{"v": 1	"t": 266986	"P": 961.75	"F": 0}
{"v": 1	"t": 267006	"P": 955.5	"F": 0}
{"v": 1	"t": 267027	"P": 947.75	"F": 0	"C": 28.805	"D": 3302	"sn": 54091930088003	"file": "/data/device_log/data0000.out"	"CO2": 434.7388000488281	"Tp": 25.9639892578125	"H": 12.400336265563965}
{"v": 1	"t": 267048	"P": 951.5	"F": 0}
{"v": 1	"t": 267068	"P": 955.5	"F": 0}
{"v": 1	"t": 267088	"P": 960.0	"F": 0}
{"v": 1	"t": 267109	"P": 952.75	"F": 0}
{"v": 1	"t": 267129	"P": 950.75	"F": 0}
{"v": 1	"t": 267149	"P": 958.5	"F": 0}
{"v": 1	"t": 267170	"P": 960.0	"F": 0}
{"v": 1	"t": 267190	"P": 950.75	"F": 0}
{"v": 1	"t": 267210	"P": 949.5	"F": 0}
{"v": 1	"t": 267231	"P": 959.75	"F": 0}
{"v": 1	"t": 267251	"P": 960.25	"F": 0}
{"v": 1	"t": 267271	"P": 952.0	"F": 0}
{"v": 1	"t": 267292	"P": 949.0	"F": 0}
{"v": 1	"t": 267312	"P": 960.25	"F": 0}
{"v": 1	"t": 267332	"P": 959.5	"F": 0}
{"v": 1	"t": 267353	"P": 953.0	"F": 0}
{"v": 1	"t": 267373	"P": 948.75	"F": 0}
{"v": 1	"t": 267393	"P": 962.25	"F": 0}
{"v": 1	"t": 267414	"P": 955.5	"F": 0}
{"v": 1	"t": 267434	"P": 948.5	"F": 0}
{"v": 1	"t": 267454	"P": 959.5	"F": 0}
{"v": 1	"t": 267475	"P": 960.75	"F": 0}
{"v": 1	"t": 267495	"P": 953.0	"F": 0}
{"v": 1	"t": 267515	"P": 950.75	"F": 0}
{"v": 1	"t": 267536	"P": 956.25	"F": 0}
{"v": 1	"t": 267556	"P": 955.5	"F": 0}
{"v": 1	"t": 267576	"P": 948.0	"F": 0}
{"v": 1	"t": 267597	"P": 952.75	"F": 0}
{"v": 1	"t": 267617	"P": 962.0	"F": 0}
{"v": 1	"t": 267637	"P": 954.0	"F": 0}
{"v": 1	"t": 267658	"P": 949.0	"F": 0}
{"v": 1	"t": 267678	"P": 953.25	"F": 0}
{"v": 1	"t": 267698	"P": 962.5	"F": 1}
{"v": 1	"t": 267719	"P": 954.5	"F": 0}
{"v": 1	"t": 267739	"P": 948.0	"F": 0}
{"v": 1	"t": 267759	"P": 953.25	"F": 0}
{"v": 1	"t": 267780	"P": 961.5	"F": 0}
{"v": 1	"t": 267800	"P": 954.25	"F": 0}
{"v": 1	"t": 267820	"P": 948.75	"F": 0}
{"v": 1	"t": 267841	"P": 955.75	"F": 0}
{"v": 1	"t": 267861	"P": 961.5	"F": 0}
{"v": 1	"t": 267881	"P": 953.25	"F": 0}
{"v": 1	"t": 267902	"P": 947.0	"F": 0}
{"v": 1	"t": 267922	"P": 957.25	"F": 0}
{"v": 1	"t": 267942	"P": 959.75	"F": 0}
{"v": 1	"t": 267962	"P": 954.25	"F": 0}
{"v": 1	"t": 267983	"P": 948.75	"F": 0}
{"v": 1	"t": 268003	"P": 958.75	"F": 0}
{"v": 1	"t": 268023	"P": 961.0	"F": 0}
{"v": 1	"t": 268044	"P": 953.25	"F": 0	"C": 28.9	"D": 3303	"sn": 54091930088003	"file": "/data/device_log/data0000.out"}
{"v": 1	"t": 268064	"P": 949.75	"F": 0}
{"v": 1	"t": 268085	"P": 961.25	"F": 0}
{"v": 1	"t": 268105	"P": 955.25	"F": 0}
{"v": 1	"t": 268125	"P": 949.25	"F": 0}
{"v": 1	"t": 268145	"P": 954.5	"F": 0}
{"v": 1	"t": 268166	"P": 962.5	"F": 0}
{"v": 1	"t": 268186	"P": 954.75	"F": 0}
{"v": 1	"t": 268206	"P": 951.75	"F": 0}
{"v": 1	"t": 268227	"P": 957.0	"F": 0}
{"v": 1	"t": 268247	"P": 962.5	"F": 0}
{"v": 1	"t": 268267	"P": 956.75	"F": 0}
{"v": 1	"t": 268288	"P": 950.5	"F": 0}
{"v": 1	"t": 268308	"P": 959.25	"F": 0}
{"v": 1	"t": 268328	"P": 962.5	"F": 0}
{"v": 1	"t": 268349	"P": 957.5	"F": 0}
{"v": 1	"t": 268369	"P": 951.75	"F": 0}
{"v": 1	"t": 268389	"P": 960.25	"F": 0}
{"v": 1	"t": 268410	"P": 961.5	"F": 0}
{"v": 1	"t": 268430	"P": 954.0	"F": 0}
{"v": 1	"t": 268450	"P": 949.75	"F": 0}
{"v": 1	"t": 268471	"P": 941.5	"F": 0}
{"v": 1	"t": 268491	"P": 962.75	"F": 0}
{"v": 1	"t": 268511	"P": 955.25	"F": 0}
{"v": 1	"t": 268532	"P": 950.5	"F": 0}
{"v": 1	"t": 268552	"P": 963.0	"F": 0}
{"v": 1	"t": 268572	"P": 960.5	"F": 0}
{"v": 1	"t": 268593	"P": 953.25	"F": 0}
{"v": 1	"t": 268613	"P": 949.0	"F": 0}
{"v": 1	"t": 268633	"P": 960.25	"F": 0}
{"v": 1	"t": 268653	"P": 958.25	"F": 0}
{"v": 1	"t": 268674	"P": 953.5	"F": 0}
{"v": 1	"t": 268694	"P": 949.25	"F": 0}
{"v": 1	"t": 268714	"P": 962.25	"F": 0}
{"v": 1	"t": 268735	"P": 960.5	"F": 0}
{"v": 1	"t": 268755	"P": 952.0	"F": 0}
{"v": 1	"t": 268775	"P": 948.75	"F": 0}
{"v": 1	"t": 268796	"P": 960.0	"F": 0}
{"v": 1	"t": 268816	"P": 959.0	"F": 0}
{"v": 1	"t": 268836	"P": 951.25	"F": 0}
{"v": 1	"t": 268857	"P": 951.5	"F": 0}
{"v": 1	"t": 268877	"P": 961.75	"F": 0}
{"v": 1	"t": 268897	"P": 954.25	"F": 0}
{"v": 1	"t": 268918	"P": 950.0	"F": 0}
{"v": 1	"t": 268938	"P": 953.25	"F": 0}
{"v": 1	"t": 268958	"P": 961.5	"F": 0}
{"v": 1	"t": 268979	"P": 955.75	"F": 0}
{"v": 1	"t": 268999	"P": 949.75	"F": 0}
{"v": 1	"t": 269019	"P": 951.5	"F": 0}
{"v": 1	"t": 269040	"P": 962.75	"F": 0}
{"v": 1	"t": 269060	"P": 956.25	"F": 0	"C": 29.015	"D": 3303	"sn": 54091930088003	"file": "/data/device_log/data0000.out"	"CO2": 433.8202209472656	"Tp": 25.947967529296875	"H": 12.458549499511719}
{"v": 1	"t": 269081	"P": 961.0	"F": 0}
{"v": 1	"t": 269101	"P": 951.25	"F": 0}
{"v": 1	"t": 269122	"P": 950.25	"F": 0}
{"v": 1	"t": 269142	"P": 960.25	"F": 0}
{"v": 1	"t": 269162	"P": 958.0	"F": 0}
{"v": 1	"t": 269183	"P": 952.0	"F": 0}
{"v": 1	"t": 269203	"P": 951.0	"F": 0}
{"v": 1	"t": 269223	"P": 963.0	"F": 0}
{"v": 1	"t": 269244	"P": 956.0	"F": 0}
{"v": 1	"t": 269264	"P": 950.75	"F": 0}
{"v": 1	"t": 269284	"P": 951.0	"F": 0}
{"v": 1	"t": 269305	"P": 961.0	"F": 0}
{"v": 1	"t": 269325	"P": 955.25	"F": 0}
{"v": 1	"t": 269345	"P": 948.75	"F": 0}
{"v": 1	"t": 269366	"P": 954.0	"F": 0}
{"v": 1	"t": 269386	"P": 963.5	"F": 0}
{"v": 1	"t": 269406	"P": 955.25	"F": 0}
{"v": 1	"t": 269426	"P": 949.0	"F": 0}
{"v": 1	"t": 269447	"P": 957.75	"F": 0}
{"v": 1	"t": 269467	"P": 961.0	"F": 0}
{"v": 1	"t": 269487	"P": 950.5	"F": 0}
{"v": 1	"t": 269508	"P": 949.75	"F": 0}
{"v": 1	"t": 269528	"P": 961.5	"F": 0}
{"v": 1	"t": 269549	"P": 956.5	"F": 0}
{"v": 1	"t": 269569	"P": 949.0	"F": 0}
{"v": 1	"t": 269589	"P": 957.5	"F": 0}
{"v": 1	"t": 269610	"P": 960.0	"F": 0}
{"v": 1	"t": 269630	"P": 951.0	"F": 0}
{"v": 1	"t": 269650	"P": 947.25	"F": 0}
{"v": 1	"t": 269671	"P": 959.0	"F": 0}
{"v": 1	"t": 269691	"P": 957.25	"F": 0}
{"v": 1	"t": 269711	"P": 949.25	"F": 0}
{"v": 1	"t": 269732	"P": 953.0	"F": 0}
{"v": 1	"t": 269752	"P": 962.75	"F": 0}
{"v": 1	"t": 269772	"P": 956.75	"F": 0}
{"v": 1	"t": 269793	"P": 949.75	"F": 0}
{"v": 1	"t": 269813	"P": 951.25	"F": 0}
{"v": 1	"t": 269833	"P": 963.25	"F": 0}
{"v": 1	"t": 269854	"P": 955.25	"F": 0}
{"v": 1	"t": 269874	"P": 948.75	"F": 0}
{"v": 1	"t": 269894	"P": 952.5	"F": 0}
{"v": 1	"t": 269915	"P": 963.5	"F": 0}
{"v": 1	"t": 269935	"P": 954.0	"F": 1}
{"v": 1	"t": 269955	"P": 948.75	"F": 0}
{"v": 1	"t": 269976	"P": 958.25	"F": 1}
{"v": 1	"t": 269996	"P": 961.75	"F": 0}
{"v": 1	"t": 270016	"P": 953.25	"F": 0}
{"v": 1	"t": 270037	"P": 949.5	"F": 0}
{"v": 1	"t": 270057	"P": 959.0	"F": 0}
{"v": 1	"t": 270077	"P": 961.0	"F": 0	"C": 29.14	"D": 3303	"sn": 54091930088003	"file": "/data/device_log/data0000.out"}
{"v": 1	"t": 270098	"P": 950.75	"F": 0}
{"v": 1	"t": 270118	"P": 955.5	"F": 0}
{"v": 1	"t": 270138	"P": 961.25	"F": 1}
{"v": 1	"t": 270159	"P": 955.25	"F": 0}
{"v": 1	"t": 270179	"P": 951.5	"F": 0}
{"v": 1	"t": 270199	"P": 963.25	"F": 0}
{"v": 1	"t": 270220	"P": 958.0	"F": 0}
{"v": 1	"t": 270240	"P": 952.0	"F": 0}
{"v": 1	"t": 270261	"P": 956.0	"F": 0}
{"v": 1	"t": 270281	"P": 964.5	"F": 0}
{"v": 1	"t": 270301	"P": 957.5	"F": 0}
{"v": 1	"t": 270322	"P": 954.25	"F": 0}
{"v": 1	"t": 270342	"P": 960.75	"F": 0}
{"v": 1	"t": 270362	"P": 961.75	"F": 0}
{"v": 1	"t": 270382	"P": 957.0	"F": 0}
{"v": 1	"t": 270403	"P": 952.0	"F": 0}
{"v": 1	"t": 270423	"P": 962.75	"F": 0}
{"v": 1	"t": 270443	"P": 962.75	"F": 0}
{"v": 1	"t": 270464	"P": 953.5	"F": 0}
{"v": 1	"t": 270484	"P": 952.75	"F": 0}
{"v": 1	"t": 270504	"P": 963.5	"F": 0}
{"v": 1	"t": 270525	"P": 958.75	"F": 0}
{"v": 1	"t": 270545	"P": 950.75	"F": 0}
{"v": 1	"t": 270565	"P": 953.0	"F": 0}
{"v": 1	"t": 270586	"P": 963.0	"F": 1}
{"v": 1	"t": 270606	"P": 956.5	"F": 0}
{"v": 1	"t": 270626	"P": 949.25	"F": 0}
{"v": 1	"t": 270647	"P": 953.0	"F": 0}
{"v": 1	"t": 270667	"P": 962.25	"F": 0}
{"v": 1	"t": 270687	"P": 954.25	"F": 0}
{"v": 1	"t": 270708	"P": 950.75	"F": 0}
{"v": 1	"t": 270728	"P": 956.5	"F": 0}
{"v": 1	"t": 270748	"P": 962.25	"F": 0}
{"v": 1	"t": 270769	"P": 953.25	"F": 1}
{"v": 1	"t": 270789	"P": 948.25	"F": 0}
{"v": 1	"t": 270809	"P": 961.0	"F": 0}
{"v": 1	"t": 270830	"P": 957.5	"F": 0}
{"v": 1	"t": 270850	"P": 949.5	"F": 0}
{"v": 1	"t": 270870	"P": 951.5	"F": 0}
{"v": 1	"t": 270891	"P": 962.5	"F": 0}
{"v": 1	"t": 270911	"P": 956.25	"F": 0}
{"v": 1	"t": 270931	"P": 949.5	"F": 0}
{"v": 1	"t": 270952	"P": 953.0	"F": 0}
{"v": 1	"t": 270972	"P": 962.25	"F": 0}
{"v": 1	"t": 270992	"P": 955.75	"F": 0}
{"v": 1	"t": 271013	"P": 949.75	"F": 0}
{"v": 1	"t": 271033	"P": 953.5	"F": 0}
{"v": 1	"t": 271053	"P": 963.0	"F": 0}
{"v": 1	"t": 271074	"P": 954.5	"F": 0}
{"v": 1	"t": 271094	"P": 948.25	"F": 0	"C": 29.24	"D": 3304	"sn": 54091930088003	"file": "/data/device_log/data0000.out"	"CO2": 440.89788818359375	"Tp": 25.9639892578125	"H": 12.458555221557617}
{"v": 1	"t": 271115	"P": 952.5	"F": 0}
{"v": 1	"t": 271135	"P": 951.0	"F": 0}
{"v": 1	"t": 271156	"P": 962.5	"F": 0}
{"v": 1	"t": 271176	"P": 956.5	"F": 0}
{"v": 1	"t": 271196	"P": 949.25	"F": 0}
{"v": 1	"t": 271217	"P": 954.0	"F": 0}
{"v": 1	"t": 271237	"P": 961.0	"F": 0}
{"v": 1	"t": 271257	"P": 956.5	"F": 0}
{"v": 1	"t": 271278	"P": 947.75	"F": 0}
{"v": 1	"t": 271298	"P": 954.5	"F": 0}
{"v": 1	"t": 271318	"P": 963.25	"F": 0}
{"v": 1	"t": 271339	"P": 954.75	"F": 0}
{"v": 1	"t": 271359	"P": 948.25	"F": 0}
{"v": 1	"t": 271379	"P": 957.75	"F": 0}
{"v": 1	"t": 271400	"P": 963.0	"F": 0}
{"v": 1	"t": 271420	"P": 953.0	"F": 0}
{"v": 1	"t": 271440	"P": 950.25	"F": 0}
{"v": 1	"t": 271461	"P": 961.5	"F": 0}
{"v": 1	"t": 271481	"P": 958.25	"F": 0}
{"v": 1	"t": 271501	"P": 951.5	"F": 0}
{"v": 1	"t": 271522	"P": 950.75	"F": 0}
{"v": 1	"t": 271542	"P": 962.5	"F": 0}
{"v": 1	"t": 271562	"P": 956.75	"F": 0}
{"v": 1	"t": 271583	"P": 948.0	"F": 0}
{"v": 1	"t": 271603	"P": 956.0	"F": 0}
{"v": 1	"t": 271623	"P": 962.5	"F": 0}
{"v": 1	"t": 271644	"P": 952.25	"F": 0}
{"v": 1	"t": 271664	"P": 948.25	"F": 0}
{"v": 1	"t": 271684	"P": 961.75	"F": 0}
{"v": 1	"t": 271705	"P": 958.5	"F": 0}
{"v": 1	"t": 271725	"P": 952.25	"F": 0}
{"v": 1	"t": 271745	"P": 948.5	"F": 0}
{"v": 1	"t": 271766	"P": 962.5	"F": 0}
{"v": 1	"t": 271786	"P": 959.75	"F": 0}
{"v": 1	"t": 271806	"P": 952.25	"F": 0}
{"v": 1	"t": 271827	"P": 950.25	"F": 0}
{"v": 1	"t": 271847	"P": 962.5	"F": 0}
{"v": 1	"t": 271867	"P": 957.5	"F": 0}
{"v": 1	"t": 271888	"P": 951.0	"F": 0}
{"v": 1	"t": 271908	"P": 951.0	"F": 0}
{"v": 1	"t": 271928	"P": 962.75	"F": 0}
{"v": 1	"t": 271949	"P": 956.0	"F": 0}
{"v": 1	"t": 271969	"P": 950.75	"F": 0}
{"v": 1	"t": 271989	"P": 955.25	"F": 0}
{"v": 1	"t": 272010	"P": 961.75	"F": 0}
{"v": 1	"t": 272030	"P": 955.5	"F": 0}
{"v": 1	"t": 272050	"P": 949.0	"F": 0}
{"v": 1	"t": 272071	"P": 957.5	"F": 0}
{"v": 1	"t": 272091	"P": 960.75	"F": 0}
{"v": 1	"t": 272111	"P": 953.25	"F": 0	"C": 29.4	"D": 3304	"sn": 54091930088003	"file": "/data/device_log/data0000.out"}
{"v": 1	"t": 272132	"P": 953.5	"F": 0}
{"v": 1	"t": 272152	"P": 963.0	"F": 0}
{"v": 1	"t": 272172	"P": 956.75	"F": 0}
{"v": 1	"t": 272193	"P": 953.25	"F": 0}
{"v": 1	"t": 272213	"P": 960.5	"F": 0}
{"v": 1	"t": 272233	"P": 963.5	"F": 0}
{"v": 1	"t": 272254	"P": 955.0	"F": 0}
{"v": 1	"t": 272274	"P": 952.5	"F": 0}
{"v": 1	"t": 272294	"P": 962.0	"F": 0}
{"v": 1	"t": 272315	"P": 960.75	"F": 0}
{"v": 1	"t": 272335	"P": 953.5	"F": 0}
{"v": 1	"t": 272355	"P": 952.0	"F": 0}
{"v": 1	"t": 272376	"P": 964.0	"F": 0}
{"v": 1	"t": 272396	"P": 960.75	"F": 0}
{"v": 1	"t": 272416	"P": 953.25	"F": 0}
{"v": 1	"t": 272437	"P": 953.0	"F": 0}
{"v": 1	"t": 272457	"P": 965.0	"F": 0}
{"v": 1	"t": 272477	"P": 960.0	"F": 0}
{"v": 1	"t": 272498	"P": 950.5	"F": 0}
{"v": 1	"t": 272518	"P": 952.5	"F": 0}
{"v": 1	"t": 272538	"P": 962.5	"F": 0}
{"v": 1	"t": 272559	"P": 957.0	"F": 0}
{"v": 1	"t": 272579	"P": 948.75	"F": 0}
{"v": 1	"t": 272599	"P": 956.25	"F": 0}
{"v": 1	"t": 272620	"P": 962.0	"F": 0}
{"v": 1	"t": 272640	"P": 953.25	"F": 0}
{"v": 1	"t": 272660	"P": 948.25	"F": 0}
{"v": 1	"t": 272681	"P": 958.0	"F": 0}
{"v": 1	"t": 272701	"P": 960.75	"F": 0}
{"v": 1	"t": 272721	"P": 953.0	"F": 0}
{"v": 1	"t": 272742	"P": 948.5	"F": 0}
{"v": 1	"t": 272762	"P": 961.25	"F": 0}
{"v": 1	"t": 272782	"P": 958.0	"F": 0}
{"v": 1	"t": 272803	"P": 949.75	"F": 0}
{"v": 1	"t": 272823	"P": 950.5	"F": 0}
{"v": 1	"t": 272843	"P": 962.75	"F": 0}
{"v": 1	"t": 272864	"P": 955.0	"F": 0}
{"v": 1	"t": 272884	"P": 948.0	"F": 0}
{"v": 1	"t": 272904	"P": 957.0	"F": 0}
{"v": 1	"t": 272925	"P": 960.25	"F": 0}
{"v": 1	"t": 272945	"P": 950.75	"F": 0}
{"v": 1	"t": 272965	"P": 948.75	"F": 0}
{"v": 1	"t": 272986	"P": 962.5	"F": 1}
{"v": 1	"t": 273006	"P": 955.75	"F": 0}
{"v": 1	"t": 273026	"P": 948.5	"F": 0}
{"v": 1	"t": 273047	"P": 953.25	"F": 0}
{"v": 1	"t": 273067	"P": 962.75	"F": 0}
{"v": 1	"t": 273087	"P": 954.5	"F": 0}
{"v": 1	"t": 273108	"P": 948.5	"F": 0}
{"v": 1	"t": 273128	"P": 958.75	"F": 0	"C": 29.44	"D": 3305	"sn": 54091930088003	"file": "/data/device_log/data0000.out"	"CO2": 442.7872314453125	"Tp": 25.947967529296875	"H": 12.529480934143066}
{"v": 1	"t": 273150	"P": 952.0	"F": 0}
{"v": 1	"t": 273170	"P": 951.25	"F": 0}
{"v": 1	"t": 273191	"P": 955.0	"F": 0}
{"v": 1	"t": 273211	"P": 959.5	"F": 0}
{"v": 1	"t": 273231	"P": 953.5	"F": 0}
{"v": 1	"t": 273252	"P": 949.75	"F": 0}
{"v": 1	"t": 273272	"P": 962.5	"F": 1}
{"v": 1	"t": 273292	"P": 958.75	"F": 0}
{"v": 1	"t": 273313	"P": 951.5	"F": 0}
{"v": 1	"t": 273333	"P": 949.75	"F": 0}
{"v": 1	"t": 273353	"P": 963.25	"F": 0}
{"v": 1	"t": 273374	"P": 956.25	"F": 0}
{"v": 1	"t": 273394	"P": 950.5	"F": 0}
{"v": 1	"t": 273414	"P": 951.0	"F": 0}
{"v": 1	"t": 273435	"P": 963.0	"F": 0}
{"v": 1	"t": 273455	"P": 955.25	"F": 0}
{"v": 1	"t": 273475	"P": 949.0	"F": 0}
{"v": 1	"t": 273496	"P": 957.25	"F": 0}
{"v": 1	"t": 273516	"P": 962.0	"F": 0}
{"v": 1	"t": 273536	"P": 951.5	"F": 0}
{"v": 1	"t": 273557	"P": 949.25	"F": 0}
{"v": 1	"t": 273577	"P": 959.75	"F": 1}
{"v": 1	"t": 273597	"P": 957.75	"F": 0}
{"v": 1	"t": 273618	"P": 951.75	"F": 0}
{"v": 1	"t": 273638	"P": 950.5	"F": 1}
{"v": 1	"t": 273658	"P": 961.75	"F": 0}
{"v": 1	"t": 273679	"P": 958.75	"F": 1}
{"v": 1	"t": 273699	"P": 949.75	"F": 0}
{"v": 1	"t": 273719	"P": 951.0	"F": 0}
{"v": 1	"t": 273739	"P": 965.0	"F": 0}
{"v": 1	"t": 273760	"P": 957.0	"F": 0}
{"v": 1	"t": 273780	"P": 948.75	"F": 0}
{"v": 1	"t": 273801	"P": 955.0	"F": 0}
{"v": 1	"t": 273821	"P": 961.5	"F": 0}
{"v": 1	"t": 273841	"P": 954.25	"F": 0}
{"v": 1	"t": 273862	"P": 948.25	"F": 0}
{"v": 1	"t": 273882	"P": 960.75	"F": 0}
{"v": 1	"t": 273902	"P": 959.75	"F": 0}
{"v": 1	"t": 273923	"P": 950.75	"F": 0}
{"v": 1	"t": 273943	"P": 950.75	"F": 0}
{"v": 1	"t": 273963	"P": 963.0	"F": 0}
{"v": 1	"t": 273984	"P": 957.0	"F": 0}
{"v": 1	"t": 274004	"P": 949.25	"F": 0}
{"v": 1	"t": 274024	"P": 960.75	"F": 0}
{"v": 1	"t": 274045	"P": 958.0	"F": 0}
{"v": 1	"t": 274065	"P": 950.5	"F": 0}
{"v": 1	"t": 274085	"P": 954.0	"F": 0}
{"v": 1	"t": 274106	"P": 965.25	"F": 0}
{"v": 1	"t": 274126	"P": 956.75	"F": 0}
{"v": 1	"t": 274146	"P": 951.75	"F": 0	"C": 29.54	"D": 3306	"sn": 54091930088003	"file": "/data/device_log/data0000.out"}
{"v": 1	"t": 274167	"P": 962.5	"F": 0}
{"v": 1	"t": 274187	"P": 962.0	"F": 0}
{"v": 1	"t": 274209	"P": 961.0	"F": 0}
{"v": 1	"t": 274230	"P": 959.0	"F": 0}
{"v": 1	"t": 274250	"P": 953.75	"F": 0}
{"v": 1	"t": 274270	"P": 953.25	"F": 0}
{"v": 1	"t": 274291	"P": 964.0	"F": 0}
{"v": 1	"t": 274311	"P": 959.0	"F": 0}
{"v": 1	"t": 274331	"P": 952.0	"F": 0}
{"v": 1	"t": 274352	"P": 954.25	"F": 0}
{"v": 1	"t": 274372	"P": 964.75	"F": 0}
{"v": 1	"t": 274392	"P": 957.5	"F": 1}
{"v": 1	"t": 274413	"P": 952.0	"F": 0}
{"v": 1	"t": 274433	"P": 960.5	"F": 0}
{"v": 1	"t": 274454	"P": 957.5	"F": 1}
{"v": 1	"t": 274474	"P": 949.0	"F": 0}
{"v": 1	"t": 274494	"P": 958.25	"F": 0}
{"v": 1	"t": 274515	"P": 959.75	"F": 0}
{"v": 1	"t": 274535	"P": 953.0	"F": 0}
{"v": 1	"t": 274555	"P": 948.5	"F": 0}
{"v": 1	"t": 274576	"P": 959.75	"F": 0}
{"v": 1	"t": 274596	"P": 960.0	"F": 0}
{"v": 1	"t": 274616	"P": 951.0	"F": 0}
{"v": 1	"t": 274637	"P": 951.5	"F": 0}
{"v": 1	"t": 274657	"P": 964.0	"F": 0}
{"v": 1	"t": 274677	"P": 956.75	"F": 0}
{"v": 1	"t": 274698	"P": 950.25	"F": 0}
{"v": 1	"t": 274718	"P": 952.0	"F": 0}
{"v": 1	"t": 274738	"P": 961.5	"F": 0}
{"v": 1	"t": 274759	"P": 954.0	"F": 0}
{"v": 1	"t": 274779	"P": 948.5	"F": 0}
{"v": 1	"t": 274799	"P": 957.0	"F": 0}
{"v": 1	"t": 274820	"P": 960.0	"F": 0}
{"v": 1	"t": 274840	"P": 952.75	"F": 0}
{"v": 1	"t": 274860	"P": 948.5	"F": 0}
{"v": 1	"t": 274881	"P": 960.5	"F": 0}
{"v": 1	"t": 274901	"P": 958.5	"F": 0}
{"v": 1	"t": 274921	"P": 951.5	"F": 0}
{"v": 1	"t": 274942	"P": 949.5	"F": 0}
{"v": 1	"t": 274962	"P": 961.75	"F": 0}
{"v": 1	"t": 274982	"P": 957.25	"F": 0}
{"v": 1	"t": 275003	"P": 947.5	"F": 0}
{"v": 1	"t": 275023	"P": 959.25	"F": 0}
{"v": 1	"t": 275044	"P": 954.75	"F": 0}
{"v": 1	"t": 275064	"P": 947.25	"F": 0}
{"v": 1	"t": 275084	"P": 956.25	"F": 0}
{"v": 1	"t": 275105	"P": 961.25	"F": 1}
{"v": 1	"t": 275125	"P": 953.5	"F": 0}
{"v": 1	"t": 275145	"P": 947.5	"F": 0}
{"v": 1	"t": 275166	"P": 958.5	"F": 1	"C": 29.64	"D": 3306	"sn": 54091930088003	"file": "/data/device_log/data0000.out"	"CO2": 445.5606384277344	"Tp": 25.9639892578125	"H": 12.580388069152832}
{"v": 1	"t": 275187	"P": 953.5	"F": 0}
{"v": 1	"t": 275207	"P": 962.0	"F": 0}
{"v": 1	"t": 275230	"P": 950.5	"F": 0}
{"v": 1	"t": 275251	"P": 962.5	"F": 0}
{"v": 1	"t": 275271	"P": 958.0	"F": 0}
{"v": 1	"t": 275291	"P": 949.25	"F": 0}
{"v": 1	"t": 275312	"P": 953.0	"F": 1}
{"v": 1	"t": 275332	"P": 957.25	"F": 0}
{"v": 1	"t": 275353	"P": 948.0	"F": 0}
{"v": 1	"t": 275373	"P": 955.0	"F": 0}
{"v": 1	"t": 275393	"P": 961.5	"F": 0}
{"v": 1	"t": 275414	"P": 953.75	"F": 0}
{"v": 1	"t": 275434	"P": 949.25	"F": 0}
{"v": 1	"t": 275454	"P": 960.25	"F": 0}
{"v": 1	"t": 275475	"P": 958.5	"F": 0}
{"v": 1	"t": 275495	"P": 950.5	"F": 0}
{"v": 1	"t": 275515	"P": 959.5	"F": 0}
{"v": 1	"t": 275536	"P": 962.5	"F": 0}
{"v": 1	"t": 275556	"P": 950.5	"F": 0}
{"v": 1	"t": 275577	"P": 952.75	"F": 0}
{"v": 1	"t": 275597	"P": 963.0	"F": 0}
{"v": 1	"t": 275618	"P": 953.25	"F": 0}
{"v": 1	"t": 275638	"P": 949.25	"F": 0}
{"v": 1	"t": 275658	"P": 961.25	"F": 0}
{"v": 1	"t": 275678	"P": 958.5	"F": 0}
{"v": 1	"t": 275699	"P": 951.0	"F": 0}
{"v": 1	"t": 275719	"P": 950.75	"F": 0}
{"v": 1	"t": 275739	"P": 962.0	"F": 0}
{"v": 1	"t": 275760	"P": 958.5	"F": 0}
{"v": 1	"t": 275780	"P": 951.25	"F": 0}
{"v": 1	"t": 275800	"P": 950.5	"F": 0}
{"v": 1	"t": 275821	"P": 962.25	"F": 0}
{"v": 1	"t": 275841	"P": 955.5	"F": 0}
{"v": 1	"t": 275861	"P": 950.0	"F": 0}
{"v": 1	"t": 275882	"P": 956.25	"F": 0}
{"v": 1	"t": 275902	"P": 961.75	"F": 1}
{"v": 1	"t": 275922	"P": 955.0	"F": 0}
{"v": 1	"t": 275943	"P": 949.25	"F": 0}
{"v": 1	"t": 275963	"P": 957.0	"F": 0}
{"v": 1	"t": 275983	"P": 962.0	"F": 0}
{"v": 1	"t": 276004	"P": 955.5	"F": 0}
{"v": 1	"t": 276024	"P": 950.5	"F": 0}
{"v": 1	"t": 276044	"P": 963.25	"F": 0}
{"v": 1	"t": 276065	"P": 963.5	"F": 0}
{"v": 1	"t": 276085	"P": 953.75	"F": 0}
{"v": 1	"t": 276105	"P": 953.5	"F": 0}
{"v": 1	"t": 276126	"P": 963.25	"F": 0}
{"v": 1	"t": 276146	"P": 955.0	"F": 0}
{"v": 1	"t": 276167	"P": 956.5	"F": 0}
{"v": 1	"t": 276187	"P": 963.5	"F": 0	"C": 29.74	"D": 3307	"sn": 54091930088003	"file": "/data/device_log/data0000.out"}
{"v": 1	"t": 276208	"P": 954.25	"F": 0}
{"v": 1	"t": 276228	"P": 957.5	"F": 0}
{"v": 1	"t": 276250	"P": 959.0	"F": 0}
{"v": 1	"t": 276270	"P": 953.0	"F": 0}
{"v": 1	"t": 276290	"P": 953.75	"F": 0}
{"v": 1	"t": 276311	"P": 963.75	"F": 0}
{"v": 1	"t": 276331	"P": 959.25	"F": 0}
{"v": 1	"t": 276351	"P": 952.75	"F": 0}
{"v": 1	"t": 276372	"P": 956.5	"F": 0}
{"v": 1	"t": 276392	"P": 960.75	"F": 0}
{"v": 1	"t": 276412	"P": 955.75	"F": 0}
{"v": 1	"t": 276433	"P": 948.0	"F": 0}
{"v": 1	"t": 276453	"P": 958.0	"F": 0}
{"v": 1	"t": 276473	"P": 960.5	"F": 0}
{"v": 1	"t": 276494	"P": 952.0	"F": 0}
{"v": 1	"t": 276514	"P": 948.25	"F": 0}
{"v": 1	"t": 276534	"P": 959.0	"F": 1}
{"v": 1	"t": 276555	"P": 960.25	"F": 0}
{"v": 1	"t": 276575	"P": 952.75	"F": 0}
{"v": 1	"t": 276595	"P": 949.75	"F": 0}
{"v": 1	"t": 276616	"P": 963.5	"F": 0}
{"v": 1	"t": 276636	"P": 958.25	"F": 0}
{"v": 1	"t": 276656	"P": 949.0	"F": 0}
{"v": 1	"t": 276677	"P": 957.25	"F": 0}
{"v": 1	"t": 276697	"P": 957.25	"F": 0}
{"v": 1	"t": 276718	"P": 949.0	"F": 0}
{"v": 1	"t": 276738	"P": 960.0	"F": 0}
{"v": 1	"t": 276759	"P": 952.25	"F": 0}
{"v": 1	"t": 276779	"P": 952.25	"F": 0}
{"v": 1	"t": 276800	"P": 959.25	"F": 0}
{"v": 1	"t": 276820	"P": 948.25	"F": 0}
{"v": 1	"t": 276841	"P": 958.25	"F": 0}
{"v": 1	"t": 276861	"P": 960.0	"F": 0}
{"v": 1	"t": 276881	"P": 952.75	"F": 0}
{"v": 1	"t": 276902	"P": 949.0	"F": 0}
{"v": 1	"t": 276922	"P": 961.0	"F": 0}
{"v": 1	"t": 276942	"P": 959.75	"F": 0}
{"v": 1	"t": 276963	"P": 952.25	"F": 0}
{"v": 1	"t": 276983	"P": 948.75	"F": 0}
{"v": 1	"t": 277003	"P": 962.0	"F": 0}
{"v": 1	"t": 277024	"P": 957.0	"F": 0}
{"v": 1	"t": 277044	"P": 951.25	"F": 0}
{"v": 1	"t": 277064	"P": 953.75	"F": 0}
{"v": 1	"t": 277085	"P": 963.0	"F": 0}
{"v": 1	"t": 277105	"P": 953.0	"F": 0}
{"v": 1	"t": 277125	"P": 948.25	"F": 0}
{"v": 1	"t": 277146	"P": 956.5	"F": 0}
{"v": 1	"t": 277166	"P": 961.75	"F": 0}
{"v": 1	"t": 277186	"P": 952.75	"F": 0}
{"v": 1	"t": 277207	"P": 946.75	"F": 0	"C": 29.82	"D": 3308	"sn": 54091930088003	"file": "/data/device_log/data0000.out"	"CO2": 445.952392578125	"Tp": 25.990692138671875	"H": 12.529361724853516}
{"v": 1	"t": 277228	"P": 955.75	"F": 0}
{"v": 1	"t": 277249	"P": 955.25	"F": 0}
{"v": 1	"t": 277270	"P": 953.5	"F": 0}
{"v": 1	"t": 277290	"P": 949.25	"F": 0}
{"v": 1	"t": 277311	"P": 958.0	"F": 0}
{"v": 1	"t": 277331	"P": 959.0	"F": 0}
{"v": 1	"t": 277353	"P": 952.5	"F": 0}
{"v": 1	"t": 277373	"P": 962.0	"F": 0}
{"v": 1	"t": 277394	"P": 951.25	"F": 1}
{"v": 1	"t": 277414	"P": 952.5	"F": 0}
{"v": 1	"t": 277435	"P": 963.25	"F": 0}
{"v": 1	"t": 277455	"P": 954.5	"F": 0}
{"v": 1	"t": 277475	"P": 947.5	"F": 0}
{"v": 1	"t": 277496	"P": 959.0	"F": 0}
{"v": 1	"t": 277516	"P": 961.5	"F": 0}
{"v": 1	"t": 277536	"P": 953.25	"F": 0}
{"v": 1	"t": 277557	"P": 950.0	"F": 0}
{"v": 1	"t": 277577	"P": 962.5	"F": 0}
{"v": 1	"t": 277597	"P": 957.25	"F": 0}
{"v": 1	"t": 277618	"P": 950.75	"F": 0}
{"v": 1	"t": 277638	"P": 952.25	"F": 0}
{"v": 1	"t": 277658	"P": 962.25	"F": 0}
{"v": 1	"t": 277679	"P": 955.5	"F": 0}
{"v": 1	"t": 277699	"P": 949.0	"F": 0}
{"v": 1	"t": 277719	"P": 953.25	"F": 0}
{"v": 1	"t": 277740	"P": 961.75	"F": 0}
{"v": 1	"t": 277760	"P": 954.0	"F": 0}
{"v": 1	"t": 277780	"P": 948.75	"F": 0}
{"v": 1	"t": 277801	"P": 959.25	"F": 0}
{"v": 1	"t": 277821	"P": 959.25	"F": 0}
{"v": 1	"t": 277841	"P": 953.75	"F": 0}
{"v": 1	"t": 277862	"P": 949.75	"F": 0}
{"v": 1	"t": 277882	"P": 962.25	"F": 0}
{"v": 1	"t": 277902	"P": 958.75	"F": 0}
{"v": 1	"t": 277923	"P": 950.25	"F": 0}
{"v": 1	"t": 277943	"P": 961.25	"F": 0}
{"v": 1	"t": 277964	"P": 956.0	"F": 0}
{"v": 1	"t": 277984	"P": 952.0	"F": 0}
{"v": 1	"t": 278004	"P": 963.5	"F": 0}
{"v": 1	"t": 278025	"P": 960.5	"F": 0}
{"v": 1	"t": 278045	"P": 955.5	"F": 0}
{"v": 1	"t": 278065	"P": 952.25	"F": 0}
{"v": 1	"t": 278086	"P": 963.75	"F": 0}
{"v": 1	"t": 278106	"P": 961.5	"F": 0}
{"v": 1	"t": 278126	"P": 953.25	"F": 0}
{"v": 1	"t": 278147	"P": 952.25	"F": 0}
{"v": 1	"t": 278167	"P": 965.0	"F": 0}
{"v": 1	"t": 278187	"P": 959.0	"F": 0}
{"v": 1	"t": 278208	"P": 954.75	"F": 0}
{"v": 1	"t": 278228	"P": 956.75	"F": 0	"C": 29.95	"D": 3308	"sn": 54091930088003	"file": "/data/device_log/data0000.out"}
{"v": 1	"t": 278249	"P": 960.5	"F": 0}
{"v": 1	"t": 278269	"P": 952.25	"F": 1}
{"v": 1	"t": 278291	"P": 954.5	"F": 0}
{"v": 1	"t": 278312	"P": 956.0	"F": 0}
{"v": 1	"t": 278332	"P": 966.25	"F": 0}
{"v": 1	"t": 278352	"P": 956.0	"F": 0}
{"v": 1	"t": 278373	"P": 949.75	"F": 0}
{"v": 1	"t": 278393	"P": 953.5	"F": 0}
{"v": 1	"t": 278413	"P": 963.0	"F": 0}
{"v": 1	"t": 278434	"P": 955.75	"F": 1}
{"v": 1	"t": 278454	"P": 949.0	"F": 0}
{"v": 1	"t": 278474	"P": 955.0	"F": 0}
{"v": 1	"t": 278495	"P": 958.0	"F": 0}
{"v": 1	"t": 278515	"P": 949.25	"F": 0}
{"v": 1	"t": 278536	"P": 960.75	"F": 0}
{"v": 1	"t": 278556	"P": 956.5	"F": 0}
{"v": 1	"t": 278577	"P": 949.25	"F": 0}
{"v": 1	"t": 278597	"P": 958.0	"F": 0}
{"v": 1	"t": 278617	"P": 960.25	"F": 0}
{"v": 1	"t": 278637	"P": 953.25	"F": 0}
{"v": 1	"t": 278658	"P": 947.5	"F": 0}
{"v": 1	"t": 278678	"P": 959.0	"F": 0}
{"v": 1	"t": 278698	"P": 960.5	"F": 0}
{"v": 1	"t": 278719	"P": 953.0	"F": 0}
{"v": 1	"t": 278739	"P": 950.25	"F": 0}
{"v": 1	"t": 278759	"P": 960.25	"F": 0}
{"v": 1	"t": 278780	"P": 960.5	"F": 0}
{"v": 1	"t": 278800	"P": 950.0	"F": 0}
{"v": 1	"t": 278820	"P": 947.75	"F": 0}
{"v": 1	"t": 278841	"P": 961.25	"F": 0}
{"v": 1	"t": 278861	"P": 960.0	"F": 0}
{"v": 1	"t": 278881	"P": 951.5	"F": 0}
{"v": 1	"t": 278902	"P": 950.0	"F": 0}
{"v": 1	"t": 278922	"P": 963.25	"F": 0}
{"v": 1	"t": 278942	"P": 955.0	"F": 0}
{"v": 1	"t": 278963	"P": 949.25	"F": 0}
{"v": 1	"t": 278983	"P": 953.75	"F": 0}
{"v": 1	"t": 279003	"P": 962.75	"F": 0}
{"v": 1	"t": 279024	"P": 954.75	"F": 0}
{"v": 1	"t": 279044	"P": 949.5	"F": 0}
{"v": 1	"t": 279065	"P": 960.5	"F": 0}
{"v": 1	"t": 279085	"P": 955.0	"F": 0}
{"v": 1	"t": 279105	"P": 950.5	"F": 0}
{"v": 1	"t": 279126	"P": 963.5	"F": 0}
{"v": 1	"t": 279146	"P": 955.25	"F": 0}
{"v": 1	"t": 279166	"P": 949.75	"F": 0}
{"v": 1	"t": 279187	"P": 955.0	"F": 0}
{"v": 1	"t": 279207	"P": 961.75	"F": 0}
{"v": 1	"t": 279227	"P": 953.5	"F": 0}
{"v": 1	"t": 279248	"P": 948.75	"F": 1	"C": 30.045	"D": 3309	"sn": 54091930088003	"file": "/data/device_log/data0000.out"	"CO2": 444.7787780761719	"Tp": 25.9639892578125	"H": 12.580322265625}
{"v": 1	"t": 279269	"P": 951.5	"F": 0}
{"v": 1	"t": 279289	"P": 955.0	"F": 0}
{"v": 1	"t": 279311	"P": 947.25	"F": 0}
{"v": 1	"t": 279332	"P": 953.25	"F": 0}
{"v": 1	"t": 279352	"P": 962.5	"F": 0}
{"v": 1	"t": 279372	"P": 956.75	"F": 0}
{"v": 1	"t": 279393	"P": 949.75	"F": 1}
{"v": 1	"t": 279413	"P": 952.25	"F": 0}
{"v": 1	"t": 279433	"P": 961.5	"F": 0}
{"v": 1	"t": 279454	"P": 954.75	"F": 0}
{"v": 1	"t": 279474	"P": 950.0	"F": 0}
{"v": 1	"t": 279494	"P": 957.75	"F": 0}
{"v": 1	"t": 279515	"P": 960.25	"F": 1}
{"v": 1	"t": 279535	"P": 950.25	"F": 0}
{"v": 1	"t": 279555	"P": 948.75	"F": 0}
{"v": 1	"t": 279576	"P": 962.5	"F": 0}
{"v": 1	"t": 279596	"P": 957.75	"F": 0}
{"v": 1	"t": 279616	"P": 949.5	"F": 0}
{"v": 1	"t": 279637	"P": 956.5	"F": 0}
{"v": 1	"t": 279657	"P": 958.0	"F": 0}
{"v": 1	"t": 279678	"P": 950.0	"F": 0}
{"v": 1	"t": 279698	"P": 957.0	"F": 0}
{"v": 1	"t": 279718	"P": 962.0	"F": 0}
{"v": 1	"t": 279739	"P": 952.75	"F": 0}
{"v": 1	"t": 279759	"P": 947.25	"F": 0}
{"v": 1	"t": 279779	"P": 962.0	"F": 0}
{"v": 1	"t": 279800	"P": 958.5	"F": 0}
{"v": 1	"t": 279820	"P": 954.0	"F": 0}
{"v": 1	"t": 279840	"P": 949.5	"F": 0}
{"v": 1	"t": 279861	"P": 961.5	"F": 0}
{"v": 1	"t": 279881	"P": 957.75	"F": 0}
{"v": 1	"t": 279901	"P": 952.0	"F": 0}
{"v": 1	"t": 279922	"P": 953.0	"F": 0}
{"v": 1	"t": 279942	"P": 962.75	"F": 0}
{"v": 1	"t": 279962	"P": 957.75	"F": 0}
{"v": 1	"t": 279983	"P": 949.75	"F": 0}
{"v": 1	"t": 280003	"P": 955.75	"F": 0}
{"v": 1	"t": 280023	"P": 965.0	"F": 0}
{"v": 1	"t": 280044	"P": 958.0	"F": 0}
{"v": 1	"t": 280064	"P": 951.5	"F": 0}
{"v": 1	"t": 280084	"P": 960.5	"F": 0}
{"v": 1	"t": 280105	"P": 964.0	"F": 0}
{"v": 1	"t": 280125	"P": 955.75	"F": 0}
{"v": 1	"t": 280145	"P": 951.0	"F": 0}
{"v": 1	"t": 280166	"P": 961.5	"F": 0}
{"v": 1	"t": 280186	"P": 960.5	"F": 0}
{"v": 1	"t": 280207	"P": 952.0	"F": 0}
{"v": 1	"t": 280227	"P": 963.25	"F": 0}
{"v": 1	"t": 280247	"P": 957.5	"F": 0}
{"v": 1	"t": 280268	"P": 954.75	"F": 0	"C": 30.125	"D": 3310	"sn": 54091930088003	"file": "/data/device_log/data0000.out"}
{"v": 1	"t": 280290	"P": 958.75	"F": 0}
{"v": 1	"t": 280310	"P": 950.25	"F": 0}
{"v": 1	"t": 280331	"P": 953.0	"F": 0}
{"v": 1	"t": 280352	"P": 955.5	"F": 0}
{"v": 1	"t": 280372	"P": 958.5	"F": 0}
{"v": 1	"t": 280393	"P": 950.25	"F": 0}
{"v": 1	"t": 280413	"P": 960.0	"F": 0}
{"v": 1	"t": 280433	"P": 960.25	"F": 0}
{"v": 1	"t": 280454	"P": 953.5	"F": 0}
{"v": 1	"t": 280474	"P": 948.5	"F": 0}
{"v": 1	"t": 280494	"P": 958.5	"F": 0}
{"v": 1	"t": 280515	"P": 959.25	"F": 0}
{"v": 1	"t": 280535	"P": 951.75	"F": 0}
{"v": 1	"t": 280555	"P": 949.5	"F": 0}
{"v": 1	"t": 280576	"P": 962.75	"F": 0}
{"v": 1	"t": 280596	"P": 958.5	"F": 0}
{"v": 1	"t": 280616	"P": 949.75	"F": 0}
{"v": 1	"t": 280637	"P": 953.25	"F": 1}
{"v": 1	"t": 280657	"P": 961.5	"F": 0}
{"v": 1	"t": 280677	"P": 955.25	"F": 0}
{"v": 1	"t": 280698	"P": 948.25	"F": 0}
{"v": 1	"t": 280718	"P": 955.75	"F": 0}
{"v": 1	"t": 280738	"P": 962.25	"F": 1}
{"v": 1	"t": 280759	"P": 953.25	"F": 0}
{"v": 1	"t": 280779	"P": 948.25	"F": 1}
{"v": 1	"t": 280799	"P": 957.25	"F": 0}
{"v": 1	"t": 280820	"P": 960.0	"F": 0}
{"v": 1	"t": 280840	"P": 951.75	"F": 0}
{"v": 1	"t": 280860	"P": 949.0	"F": 0}
{"v": 1	"t": 280881	"P": 961.0	"F": 0}
{"v": 1	"t": 280901	"P": 959.25	"F": 1}
{"v": 1	"t": 280922	"P": 950.5	"F": 0}
{"v": 1	"t": 280942	"P": 962.0	"F": 0}
{"v": 1	"t": 280962	"P": 956.0	"F": 0}
{"v": 1	"t": 280983	"P": 948.25	"F": 0}
{"v": 1	"t": 281003	"P": 958.25	"F": 0}
{"v": 1	"t": 281024	"P": 958.75	"F": 0}
{"v": 1	"t": 281044	"P": 950.75	"F": 0}
{"v": 1	"t": 281064	"P": 953.5	"F": 0}
{"v": 1	"t": 281085	"P": 959.75	"F": 0}
{"v": 1	"t": 281105	"P": 953.75	"F": 0}
{"v": 1	"t": 281125	"P": 948.5	"F": 0}
{"v": 1	"t": 281146	"P": 957.25	"F": 0}
{"v": 1	"t": 281166	"P": 958.0	"F": 0}
{"v": 1	"t": 281186	"P": 953.0	"F": 1}
{"v": 1	"t": 281207	"P": 950.0	"F": 0}
{"v": 1	"t": 281227	"P": 963.75	"F": 0}
{"v": 1	"t": 281247	"P": 956.0	"F": 0}
{"v": 1	"t": 281268	"P": 952.75	"F": 0}
{"v": 1	"t": 281288	"P": 951.75	"F": 0	"C": 30.225	"D": 3310	"sn": 54091930088003	"file": "/data/device_log/data0000.out"	"CO2": 444.891357421875	"Tp": 25.990692138671875	"H": 12.63134765625}
{"v": 1	"t": 281309	"P": 948.75	"F": 1}
{"v": 1	"t": 281329	"P": 959.0	"F": 1}
{"v": 1	"t": 281351	"P": 951.25	"F": 0}
{"v": 1	"t": 281372	"P": 952.25	"F": 0}
{"v": 1	"t": 281392	"P": 964.25	"F": 0}
{"v": 1	"t": 281412	"P": 955.75	"F": 1}
{"v": 1	"t": 281433	"P": 950.75	"F": 0}
{"v": 1	"t": 281453	"P": 953.75	"F": 0}
{"v": 1	"t": 281473	"P": 963.75	"F": 0}
{"v": 1	"t": 281494	"P": 953.0	"F": 0}
{"v": 1	"t": 281514	"P": 954.75	"F": 0}
{"v": 1	"t": 281535	"P": 959.5	"F": 0}
{"v": 1	"t": 281555	"P": 950.75	"F": 0}
{"v": 1	"t": 281575	"P": 951.0	"F": 0}
{"v": 1	"t": 281596	"P": 962.5	"F": 0}
{"v": 1	"t": 281616	"P": 956.75	"F": 0}
{"v": 1	"t": 281636	"P": 950.0	"F": 0}
{"v": 1	"t": 281657	"P": 953.5	"F": 0}
{"v": 1	"t": 281677	"P": 963.75	"F": 0}
{"v": 1	"t": 281697	"P": 955.0	"F": 0}
{"v": 1	"t": 281718	"P": 949.0	"F": 0}
{"v": 1	"t": 281738	"P": 953.25	"F": 0}
{"v": 1	"t": 281758	"P": 963.75	"F": 0}
{"v": 1	"t": 281779	"P": 956.75	"F": 0}
{"v": 1	"t": 281799	"P": 949.25	"F": 0}
{"v": 1	"t": 281819	"P": 956.25	"F": 0}
{"v": 1	"t": 281840	"P": 963.75	"F": 0}
{"v": 1	"t": 281860	"P": 957.0	"F": 0}
{"v": 1	"t": 281880	"P": 950.5	"F": 0}
{"v": 1	"t": 281901	"P": 963.5	"F": 1}
{"v": 1	"t": 281921	"P": 962.75	"F": 0}
{"v": 1	"t": 281941	"P": 956.0	"F": 0}
{"v": 1	"t": 281962	"P": 951.75	"F": 0}
{"v": 1	"t": 281982	"P": 963.0	"F": 0}
{"v": 1	"t": 282002	"P": 961.0	"F": 0}
{"v": 1	"t": 282023	"P": 954.75	"F": 0}
{"v": 1	"t": 282043	"P": 954.25	"F": 0}
{"v": 1	"t": 282063	"P": 965.0	"F": 0}
{"v": 1	"t": 282084	"P": 953.25	"F": 0}
{"v": 1	"t": 282104	"P": 957.5	"F": 1}
{"v": 1	"t": 282125	"P": 964.75	"F": 1}
{"v": 1	"t": 282145	"P": 956.75	"F": 0}
{"v": 1	"t": 282165	"P": 951.5	"F": 0}
{"v": 1	"t": 282186	"P": 961.25	"F": 0}
{"v": 1	"t": 282206	"P": 961.25	"F": 0}
{"v": 1	"t": 282226	"P": 953.75	"F": 0}
{"v": 1	"t": 282247	"P": 949.0	"F": 0}
{"v": 1	"t": 282267	"P": 960.5	"F": 0}
{"v": 1	"t": 282287	"P": 958.5	"F": 0}
{"v": 1	"t": 282308	"P": 952.0	"F": 0	"C": 30.355	"D": 3310	"sn": 54091930088003	"file": "/data/device_log/data0000.out"}
{"v": 1	"t": 282328	"P": 956.0	"F": 0}
{"v": 1	"t": 282349	"P": 958.5	"F": 0}
{"v": 1	"t": 282371	"P": 954.75	"F": 0}
{"v": 1	"t": 282391	"P": 963.75	"F": 0}
{"v": 1	"t": 282411	"P": 954.25	"F": 0}
{"v": 1	"t": 282431	"P": 950.0	"F": 0}
{"v": 1	"t": 282452	"P": 953.0	"F": 0}
{"v": 1	"t": 282472	"P": 962.25	"F": 0}
{"v": 1	"t": 282492	"P": 954.75	"F": 0}
{"v": 1	"t": 282513	"P": 949.25	"F": 0}
{"v": 1	"t": 282533	"P": 958.5	"F": 0}
{"v": 1	"t": 282553	"P": 962.0	"F": 0}
{"v": 1	"t": 282574	"P": 953.25	"F": 0}
{"v": 1	"t": 282594	"P": 948.25	"F": 0}
{"v": 1	"t": 282615	"P": 961.5	"F": 0}
{"v": 1	"t": 282635	"P": 954.75	"F": 0}
{"v": 1	"t": 282655	"P": 951.0	"F": 0}
{"v": 1	"t": 282676	"P": 962.5	"F": 0}
{"v": 1	"t": 282696	"P": 954.5	"F": 0}
{"v": 1	"t": 282716	"P": 950.75	"F": 0}
{"v": 1	"t": 282737	"P": 955.0	"F": 0}
{"v": 1	"t": 282757	"P": 963.5	"F": 0}
{"v": 1	"t": 282777	"P": 955.75	"F": 0}
{"v": 1	"t": 282798	"P": 949.25	"F": 0}
{"v": 1	"t": 282818	"P": 957.25	"F": 0}
{"v": 1	"t": 282838	"P": 962.25	"F": 0}
{"v": 1	"t": 282859	"P": 953.25	"F": 1}
{"v": 1	"t": 282879	"P": 949.0	"F": 0}
{"v": 1	"t": 282899	"P": 958.0	"F": 0}
{"v": 1	"t": 282920	"P": 960.75	"F": 0}
{"v": 1	"t": 282940	"P": 951.5	"F": 0}
{"v": 1	"t": 282960	"P": 948.5	"F": 0}
{"v": 1	"t": 282981	"P": 962.75	"F": 0}
{"v": 1	"t": 283001	"P": 958.25	"F": 0}
{"v": 1	"t": 283021	"P": 950.5	"F": 0}
{"v": 1	"t": 283042	"P": 950.5	"F": 0}
{"v": 1	"t": 283062	"P": 961.5	"F": 0}
{"v": 1	"t": 283082	"P": 957.5	"F": 1}
{"v": 1	"t": 283103	"P": 949.25	"F": 0}
{"v": 1	"t": 283123	"P": 951.75	"F": 0}
{"v": 1	"t": 283143	"P": 963.5	"F": 0}
{"v": 1	"t": 283164	"P": 955.25	"F": 0}
{"v": 1	"t": 283184	"P": 949.75	"F": 0}
{"v": 1	"t": 283205	"P": 961.0	"F": 0}
{"v": 1	"t": 283225	"P": 952.0	"F": 1}
{"v": 1	"t": 283245	"P": 950.25	"F": 0}
{"v": 1	"t": 283266	"P": 960.0	"F": 0}
{"v": 1	"t": 283286	"P": 956.5	"F": 0}
{"v": 1	"t": 283306	"P": 951.75	"F": 0}
{"v": 1	"t": 283327	"P": 949.75	"F": 0	"C": 30.415	"D": 3311	"sn": 54091930088003	"file": "/data/device_log/data0000.out"	"CO2": 441.5525817871094	"Tp": 25.9639892578125	"H": 12.58044719696045}
{"v": 1	"t": 283348	"P": 950.25	"F": 1}
{"v": 1	"t": 283368	"P": 960.25	"F": 1}
{"v": 1	"t": 283390	"P": 948.75	"F": 0}
{"v": 1	"t": 283411	"P": 958.5	"F": 0}
{"v": 1	"t": 283431	"P": 961.5	"F": 0}
{"v": 1	"t": 283451	"P": 953.25	"F": 0}
{"v": 1	"t": 283472	"P": 950.75	"F": 0}
{"v": 1	"t": 283492	"P": 959.75	"F": 0}
{"v": 1	"t": 283512	"P": 958.75	"F": 0}
{"v": 1	"t": 283533	"P": 953.5	"F": 0}
{"v": 1	"t": 283553	"P": 951.25	"F": 0}
{"v": 1	"t": 283573	"P": 962.0	"F": 0}
{"v": 1	"t": 283594	"P": 957.5	"F": 0}
{"v": 1	"t": 283614	"P": 950.5	"F": 0}
{"v": 1	"t": 283634	"P": 952.5	"F": 0}
{"v": 1	"t": 283655	"P": 962.0	"F": 0}
{"v": 1	"t": 283675	"P": 955.25	"F": 0}
{"v": 1	"t": 283695	"P": 949.5	"F": 0}
{"v": 1	"t": 283716	"P": 957.5	"F": 0}
{"v": 1	"t": 283736	"P": 960.25	"F": 0}
{"v": 1	"t": 283757	"P": 950.5	"F": 0}
{"v": 1	"t": 283777	"P": 962.75	"F": 0}
{"v": 1	"t": 283797	"P": 957.5	"F": 0}
{"v": 1	"t": 283818	"P": 953.0	"F": 0}
{"v": 1	"t": 283838	"P": 961.75	"F": 0}
{"v": 1	"t": 283859	"P": 951.75	"F": 0}
{"v": 1	"t": 283879	"P": 960.0	"F": 0}
{"v": 1	"t": 283900	"P": 958.5	"F": 0}
{"v": 1	"t": 283920	"P": 951.0	"F": 0}
{"v": 1	"t": 283941	"P": 963.25	"F": 0}
{"v": 1	"t": 283961	"P": 960.0	"F": 0}
{"v": 1	"t": 283981	"P": 951.5	"F": 0}
{"v": 1	"t": 284002	"P": 953.75	"F": 0}
{"v": 1	"t": 284022	"P": 965.25	"F": 0}
{"v": 1	"t": 284042	"P": 962.25	"F": 0}
{"v": 1	"t": 284063	"P": 952.75	"F": 0}
{"v": 1	"t": 284083	"P": 959.75	"F": 0}
{"v": 1	"t": 284104	"P": 962.0	"F": 0}
{"v": 1	"t": 284124	"P": 954.75	"F": 0}
{"v": 1	"t": 284144	"P": 952.25	"F": 0}
{"v": 1	"t": 284165	"P": 963.25	"F": 0}
{"v": 1	"t": 284185	"P": 955.5	"F": 0}
{"v": 1	"t": 284205	"P": 948.25	"F": 0}
{"v": 1	"t": 284226	"P": 960.75	"F": 0}
{"v": 1	"t": 284246	"P": 958.25	"F": 0}
{"v": 1	"t": 284266	"P": 952.25	"F": 0}
{"v": 1	"t": 284287	"P": 954.25	"F": 0}
{"v": 1	"t": 284307	"P": 961.5	"F": 0}
{"v": 1	"t": 284327	"P": 953.5	"F": 1}
{"v": 1	"t": 284348	"P": 950.25	"F": 0	"C": 30.49	"D": 3312	"sn": 54091930088003	"file": "/data/device_log/data0000.out"}
{"v": 1	"t": 284368	"P": 958.25	"F": 0}
{"v": 1	"t": 284389	"P": 953.0	"F": 0}
{"v": 1	"t": 284411	"P": 961.5	"F": 0}
{"v": 1	"t": 284431	"P": 953.5	"F": 0}
{"v": 1	"t": 284452	"P": 953.0	"F": 0}
{"v": 1	"t": 284472	"P": 961.75	"F": 0}
{"v": 1	"t": 284493	"P": 953.5	"F": 0}
{"v": 1	"t": 284513	"P": 951.0	"F": 0}
{"v": 1	"t": 284533	"P": 961.75	"F": 0}
{"v": 1	"t": 284554	"P": 955.75	"F": 0}
{"v": 1	"t": 284574	"P": 948.5	"F": 0}
{"v": 1	"t": 284594	"P": 959.0	"F": 0}
{"v": 1	"t": 284615	"P": 959.5	"F": 0}
{"v": 1	"t": 284635	"P": 953.75	"F": 0}
{"v": 1	"t": 284655	"P": 952.75	"F": 0}
{"v": 1	"t": 284676	"P": 962.5	"F": 0}
{"v": 1	"t": 284696	"P": 956.5	"F": 0}
{"v": 1	"t": 284717	"P": 948.0	"F": 0}
{"v": 1	"t": 284737	"P": 958.5	"F": 0}
{"v": 1	"t": 284757	"P": 959.75	"F": 0}
{"v": 1	"t": 284778	"P": 951.25	"F": 0}
{"v": 1	"t": 284802	"P": 953.5	"F": 0}
{"v": 1	"t": 284825	"P": 949.5	"F": 0}
{"v": 1	"t": 284846	"P": 955.0	"F": 0}
{"v": 1	"t": 284866	"P": 954.75	"F": 0}
{"v": 1	"t": 284887	"P": 949.25	"F": 0}
{"v": 1	"t": 284907	"P": 959.25	"F": 0}
{"v": 1	"t": 284927	"P": 958.5	"F": 0}
{"v": 1	"t": 284948	"P": 949.75	"F": 0}
{"v": 1	"t": 284968	"P": 955.5	"F": 0}
{"v": 1	"t": 284988	"P": 962.25	"F": 0}
{"v": 1	"t": 285009	"P": 952.25	"F": 0}
{"v": 1	"t": 285029	"P": 951.5	"F": 0}
{"v": 1	"t": 285050	"P": 962.25	"F": 0}
{"v": 1	"t": 285070	"P": 954.25	"F": 0}
{"v": 1	"t": 285090	"P": 950.25	"F": 0}
{"v": 1	"t": 285111	"P": 962.0	"F": 0}
{"v": 1	"t": 285131	"P": 954.25	"F": 0}
{"v": 1	"t": 285152	"P": 951.0	"F": 0}
{"v": 1	"t": 285172	"P": 962.0	"F": 0}
{"v": 1	"t": 285192	"P": 958.75	"F": 0}
{"v": 1	"t": 285213	"P": 950.75	"F": 0}
{"v": 1	"t": 285233	"P": 956.25	"F": 0}
{"v": 1	"t": 285253	"P": 959.75	"F": 0}
{"v": 1	"t": 285274	"P": 953.5	"F": 0}
{"v": 1	"t": 285294	"P": 954.75	"F": 0}
{"v": 1	"t": 285315	"P": 960.25	"F": 1}
{"v": 1	"t": 285335	"P": 952.75	"F": 0}
{"v": 1	"t": 285355	"P": 952.0	"F": 0}
{"v": 1	"t": 285376	"P": 960.25	"F": 0	"C": 30.57	"D": 3313	"sn": 54091930088003	"file": "/data/device_log/data0000.out"	"CO2": 439.2736511230469	"Tp": 25.990692138671875	"H": 12.63147258758545}
{"v": 1	"t": 285397	"P": 953.5	"F": 0}
{"v": 1	"t": 285418	"P": 948.5	"F": 0}
{"v": 1	"t": 285440	"P": 950.0	"F": 0}
{"v": 1	"t": 285461	"P": 958.25	"F": 0}
{"v": 1	"t": 285481	"P": 959.75	"F": 0}
{"v": 1	"t": 285501	"P": 952.25	"F": 0}
{"v": 1	"t": 285522	"P": 951.0	"F": 0}
{"v": 1	"t": 285542	"P": 963.75	"F": 0}
{"v": 1	"t": 285562	"P": 954.5	"F": 0}
{"v": 1	"t": 285583	"P": 948.0	"F": 0}
{"v": 1	"t": 285603	"P": 958.0	"F": 0}
{"v": 1	"t": 285624	"P": 960.25	"F": 0}
{"v": 1	"t": 285644	"P": 950.5	"F": 0}
{"v": 1	"t": 285664	"P": 951.5	"F": 1}
{"v": 1	"t": 285685	"P": 961.5	"F": 0}
{"v": 1	"t": 285705	"P": 951.75	"F": 1}
{"v": 1	"t": 285725	"P": 951.5	"F": 0}
{"v": 1	"t": 285746	"P": 962.75	"F": 0}
{"v": 1	"t": 285766	"P": 955.5	"F": 0}
{"v": 1	"t": 285787	"P": 953.75	"F": 0}
{"v": 1	"t": 285807	"P": 965.0	"F": 0}
{"v": 1	"t": 285827	"P": 957.5	"F": 0}
{"v": 1	"t": 285848	"P": 952.0	"F": 0}
{"v": 1	"t": 285868	"P": 963.0	"F": 0}
{"v": 1	"t": 285889	"P": 961.25	"F": 0}
{"v": 1	"t": 285909	"P": 954.75	"F": 0}
{"v": 1	"t": 285929	"P": 955.5	"F": 0}
{"v": 1	"t": 285950	"P": 965.5	"F": 0}
{"v": 1	"t": 285970	"P": 956.75	"F": 0}
{"v": 1	"t": 285990	"P": 952.75	"F": 0}
{"v": 1	"t": 286011	"P": 962.75	"F": 0}
{"v": 1	"t": 286031	"P": 960.25	"F": 0}
{"v": 1	"t": 286051	"P": 952.5	"F": 0}
{"v": 1	"t": 286072	"P": 958.5	"F": 1}
{"v": 1	"t": 286092	"P": 963.5	"F": 0}
{"v": 1	"t": 286113	"P": 956.5	"F": 0}
{"v": 1	"t": 286133	"P": 950.5	"F": 0}
{"v": 1	"t": 286153	"P": 961.75	"F": 0}
{"v": 1	"t": 286174	"P": 958.25	"F": 0}
{"v": 1	"t": 286194	"P": 949.25	"F": 0}
{"v": 1	"t": 286214	"P": 956.25	"F": 0}
{"v": 1	"t": 286235	"P": 961.0	"F": 0}
{"v": 1	"t": 286255	"P": 954.0	"F": 0}
{"v": 1	"t": 286275	"P": 951.5	"F": 0}
{"v": 1	"t": 286296	"P": 962.5	"F": 0}
{"v": 1	"t": 286316	"P": 957.0	"F": 0}
{"v": 1	"t": 286337	"P": 949.25	"F": 0}
{"v": 1	"t": 286357	"P": 960.0	"F": 0}
{"v": 1	"t": 286377	"P": 958.0	"F": 0}
{"v": 1	"t": 286398	"P": 950.0	"F": 0	"C": 30.685	"D": 3313	"sn": 54091930088003	"file": "/data/device_log/data0000.out"	"CO2": 440.57586669921875	"Tp": 26.0067138671875	"H": 12.63147258758545}
{"v": 1	"t": 286419	"P": 953.25	"F": 0}
{"v": 1	"t": 286439	"P": 956.5	"F": 1}
{"v": 1	"t": 286461	"P": 962.5	"F": 0}
{"v": 1	"t": 286481	"P": 952.0	"F": 0}
{"v": 1	"t": 286502	"P": 951.0	"F": 0}
{"v": 1	"t": 286522	"P": 963.25	"F": 1}
{"v": 1	"t": 286542	"P": 956.25	"F": 0}
{"v": 1	"t": 286563	"P": 947.25	"F": 0}
{"v": 1	"t": 286583	"P": 961.0	"F": 0}
{"v": 1	"t": 286604	"P": 959.75	"F": 0}
{"v": 1	"t": 286624	"P": 951.0	"F": 0}
{"v": 1	"t": 286644	"P": 953.25	"F": 0}
{"v": 1	"t": 286665	"P": 962.5	"F": 0}
{"v": 1	"t": 286685	"P": 953.25	"F": 0}
{"v": 1	"t": 286705	"P": 949.25	"F": 0}
{"v": 1	"t": 286726	"P": 960.5	"F": 0}
{"v": 1	"t": 286746	"P": 958.5	"F": 0}
{"v": 1	"t": 286766	"P": 950.0	"F": 0}
{"v": 1	"t": 286787	"P": 955.75	"F": 0}
{"v": 1	"t": 286807	"P": 962.5	"F": 0}
{"v": 1	"t": 286827	"P": 952.75	"F": 0}
{"v": 1	"t": 286848	"P": 950.5	"F": 0}
{"v": 1	"t": 286868	"P": 962.75	"F": 1}
{"v": 1	"t": 286889	"P": 959.5	"F": 0}
{"v": 1	"t": 286909	"P": 950.5	"F": 0}
{"v": 1	"t": 286929	"P": 954.5	"F": 0}
{"v": 1	"t": 286950	"P": 963.5	"F": 0}
{"v": 1	"t": 286970	"P": 952.25	"F": 0}
{"v": 1	"t": 286991	"P": 953.75	"F": 0}
{"v": 1	"t": 287011	"P": 954.75	"F": 0}
{"v": 1	"t": 287032	"P": 951.75	"F": 0}
{"v": 1	"t": 287052	"P": 963.5	"F": 0}
{"v": 1	"t": 287073	"P": 953.75	"F": 1}
{"v": 1	"t": 287093	"P": 952.0	"F": 0}
{"v": 1	"t": 287113	"P": 963.5	"F": 0}
{"v": 1	"t": 287134	"P": 954.75	"F": 0}
{"v": 1	"t": 287154	"P": 950.25	"F": 1}
{"v": 1	"t": 287175	"P": 962.75	"F": 0}
{"v": 1	"t": 287195	"P": 953.0	"F": 1}
{"v": 1	"t": 287215	"P": 951.75	"F": 0}
{"v": 1	"t": 287236	"P": 963.0	"F": 0}
{"v": 1	"t": 287256	"P": 954.75	"F": 0}
{"v": 1	"t": 287277	"P": 949.5	"F": 0}
{"v": 1	"t": 287297	"P": 963.75	"F": 0}
{"v": 1	"t": 287317	"P": 957.5	"F": 0}
{"v": 1	"t": 287338	"P": 951.0	"F": 0}
{"v": 1	"t": 287358	"P": 961.75	"F": 0}
{"v": 1	"t": 287379	"P": 954.25	"F": 0}
{"v": 1	"t": 287399	"P": 949.0	"F": 0}
{"v": 1	"t": 287419	"P": 960.25	"F": 0	"C": 30.78	"D": 3314	"sn": 54091930088003	"file": "/data/device_log/data0000.out"}
{"v": 1	"t": 287440	"P": 957.5	"F": 0}
{"v": 1	"t": 287460	"P": 951.75	"F": 1}
{"v": 1	"t": 287482	"P": 960.0	"F": 0}
{"v": 1	"t": 287502	"P": 960.25	"F": 0}
{"v": 1	"t": 287523	"P": 950.25	"F": 0}
{"v": 1	"t": 287543	"P": 953.0	"F": 0}
{"v": 1	"t": 287563	"P": 962.5	"F": 0}
{"v": 1	"t": 287584	"P": 954.75	"F": 0}
{"v": 1	"t": 287604	"P": 948.0	"F": 0}
{"v": 1	"t": 287624	"P": 960.25	"F": 0}
{"v": 1	"t": 287645	"P": 959.75	"F": 0}
{"v": 1	"t": 287665	"P": 951.75	"F": 0}
{"v": 1	"t": 287686	"P": 954.5	"F": 0}
{"v": 1	"t": 287706	"P": 965.5	"F": 0}
{"v": 1	"t": 287726	"P": 957.5	"F": 0}
{"v": 1	"t": 287747	"P": 952.25	"F": 1}
{"v": 1	"t": 287767	"P": 962.75	"F": 1}
{"v": 1	"t": 287787	"P": 960.75	"F": 0}
{"v": 1	"t": 287808	"P": 952.5	"F": 0}
{"v": 1	"t": 287828	"P": 956.75	"F": 0}
{"v": 1	"t": 287848	"P": 963.0	"F": 0}
{"v": 1	"t": 287869	"P": 956.75	"F": 0}
{"v": 1	"t": 287889	"P": 953.25	"F": 0}
{"v": 1	"t": 287909	"P": 964.0	"F": 0}
{"v": 1	"t": 287930	"P": 960.75	"F": 0}
{"v": 1	"t": 287950	"P": 953.5	"F": 0}
{"v": 1	"t": 287971	"P": 961.5	"F": 0}
{"v": 1	"t": 287991	"P": 961.75	"F": 0}
{"v": 1	"t": 288011	"P": 953.5	"F": 0}
{"v": 1	"t": 288032	"P": 959.75	"F": 0}
{"v": 1	"t": 288052	"P": 960.75	"F": 0}
{"v": 1	"t": 288073	"P": 953.0	"F": 0}
{"v": 1	"t": 288093	"P": 953.5	"F": 0}
{"v": 1	"t": 288113	"P": 962.0	"F": 0}
{"v": 1	"t": 288134	"P": 954.5	"F": 0}
{"v": 1	"t": 288154	"P": 951.75	"F": 0}
{"v": 1	"t": 288175	"P": 963.25	"F": 0}
{"v": 1	"t": 288195	"P": 956.5	"F": 0}
{"v": 1	"t": 288215	"P": 948.5	"F": 0}
{"v": 1	"t": 288236	"P": 959.75	"F": 0}
{"v": 1	"t": 288256	"P": 961.0	"F": 0}
{"v": 1	"t": 288276	"P": 953.0	"F": 0}
{"v": 1	"t": 288297	"P": 951.25	"F": 0}
{"v": 1	"t": 288317	"P": 962.25	"F": 0}
{"v": 1	"t": 288337	"P": 954.5	"F": 0}
{"v": 1	"t": 288358	"P": 948.75	"F": 0}
{"v": 1	"t": 288378	"P": 959.5	"F": 0}
{"v": 1	"t": 288399	"P": 959.75	"F": 0}
{"v": 1	"t": 288419	"P": 950.0	"F": 0}
{"v": 1	"t": 288439	"P": 951.75	"F": 0	"C": 30.87	"D": 3315	"sn": 54091930088003	"file": "/data/device_log/data0000.out"	"CO2": 440.1565856933594	"Tp": 25.977340698242188	"H": 12.631407737731934}
{"v": 1	"t": 288461	"P": 951.0	"F": 0}
{"v": 1	"t": 288482	"P": 952.0	"F": 0}
{"v": 1	"t": 288503	"P": 949.75	"F": 0}
{"v": 1	"t": 288523	"P": 961.5	"F": 1}
{"v": 1	"t": 288544	"P": 958.5	"F": 0}
{"v": 1	"t": 288564	"P": 949.25	"F": 0}
{"v": 1	"t": 288584	"P": 955.25	"F": 0}
{"v": 1	"t": 288605	"P": 962.25	"F": 0}
{"v": 1	"t": 288625	"P": 953.5	"F": 0}
{"v": 1	"t": 288645	"P": 950.75	"F": 0}
{"v": 1	"t": 288666	"P": 962.0	"F": 0}
{"v": 1	"t": 288686	"P": 954.25	"F": 0}
{"v": 1	"t": 288707	"P": 950.5	"F": 0}
{"v": 1	"t": 288727	"P": 963.0	"F": 0}
{"v": 1	"t": 288747	"P": 955.75	"F": 0}
{"v": 1	"t": 288768	"P": 951.25	"F": 0}
{"v": 1	"t": 288788	"P": 962.5	"F": 0}
{"v": 1	"t": 288809	"P": 959.25	"F": 0}
{"v": 1	"t": 288829	"P": 950.25	"F": 0}
{"v": 1	"t": 288849	"P": 953.5	"F": 0}
{"v": 1	"t": 288870	"P": 962.25	"F": 0}
{"v": 1	"t": 288890	"P": 954.75	"F": 0}
{"v": 1	"t": 288910	"P": 949.75	"F": 0}
{"v": 1	"t": 288931	"P": 961.25	"F": 0}
{"v": 1	"t": 288951	"P": 958.5	"F": 0}
{"v": 1	"t": 288971	"P": 949.5	"F": 0}
{"v": 1	"t": 288992	"P": 954.5	"F": 0}
{"v": 1	"t": 289012	"P": 961.75	"F": 0}
{"v": 1	"t": 289033	"P": 952.0	"F": 0}
{"v": 1	"t": 289053	"P": 950.25	"F": 0}
{"v": 1	"t": 289073	"P": 962.75	"F": 0}
{"v": 1	"t": 289094	"P": 958.5	"F": 0}
{"v": 1	"t": 289114	"P": 950.5	"F": 0}
{"v": 1	"t": 289134	"P": 957.0	"F": 0}
{"v": 1	"t": 289155	"P": 961.75	"F": 0}
{"v": 1	"t": 289175	"P": 953.0	"F": 0}
{"v": 1	"t": 289195	"P": 950.5	"F": 0}
{"v": 1	"t": 289216	"P": 964.25	"F": 0}
{"v": 1	"t": 289236	"P": 955.25	"F": 0}
{"v": 1	"t": 289257	"P": 949.25	"F": 0}
{"v": 1	"t": 289277	"P": 961.5	"F": 0}
{"v": 1	"t": 289297	"P": 957.75	"F": 0}
{"v": 1	"t": 289318	"P": 951.0	"F": 0}
{"v": 1	"t": 289338	"P": 959.0	"F": 0}
{"v": 1	"t": 289359	"P": 959.0	"F": 0}
{"v": 1	"t": 289379	"P": 949.25	"F": 0}
{"v": 1	"t": 289399	"P": 958.75	"F": 0}
{"v": 1	"t": 289420	"P": 960.0	"F": 0}
{"v": 1	"t": 289440	"P": 952.75	"F": 0}
{"v": 1	"t": 289461	"P": 952.5	"F": 0	"C": 30.965	"D": 3316	"sn": 54091930088003	"file": "/data/device_log/data0000.out"}
{"v": 1	"t": 289481	"P": 961.25	"F": 0}
{"v": 1	"t": 289501	"P": 951.0	"F": 0}
{"v": 1	"t": 289525	"P": 956.5	"F": 1}
{"v": 1	"t": 289545	"P": 949.75	"F": 0}
{"v": 1	"t": 289566	"P": 963.0	"F": 0}
{"v": 1	"t": 289586	"P": 958.75	"F": 0}
{"v": 1	"t": 289606	"P": 951.5	"F": 0}
{"v": 1	"t": 289627	"P": 955.25	"F": 0}
{"v": 1	"t": 289647	"P": 964.25	"F": 1}
{"v": 1	"t": 289668	"P": 955.25	"F": 0}
{"v": 1	"t": 289688	"P": 953.5	"F": 0}
{"v": 1	"t": 289708	"P": 964.25	"F": 0}
{"v": 1	"t": 289729	"P": 960.0	"F": 0}
{"v": 1	"t": 289749	"P": 952.25	"F": 0}
{"v": 1	"t": 289769	"P": 959.75	"F": 0}
{"v": 1	"t": 289790	"P": 963.5	"F": 0}
{"v": 1	"t": 289810	"P": 956.5	"F": 1}
{"v": 1	"t": 289830	"P": 952.0	"F": 0}
{"v": 1	"t": 289851	"P": 965.25	"F": 0}
{"v": 1	"t": 289871	"P": 958.25	"F": 0}
{"v": 1	"t": 289891	"P": 951.25	"F": 0}
{"v": 1	"t": 289912	"P": 960.5	"F": 0}
{"v": 1	"t": 289932	"P": 962.75	"F": 0}
{"v": 1	"t": 289953	"P": 956.25	"F": 0}
{"v": 1	"t": 289973	"P": 956.0	"F": 1}
{"v": 1	"t": 289993	"P": 964.25	"F": 0}
{"v": 1	"t": 290014	"P": 955.5	"F": 0}
{"v": 1	"t": 290034	"P": 951.25	"F": 0}
{"v": 1	"t": 290055	"P": 963.25	"F": 0}
{"v": 1	"t": 290075	"P": 953.25	"F": 0}
{"v": 1	"t": 290095	"P": 951.75	"F": 1}
{"v": 1	"t": 290116	"P": 963.0	"F": 0}
{"v": 1	"t": 290136	"P": 956.0	"F": 0}
{"v": 1	"t": 290157	"P": 948.75	"F": 0}
{"v": 1	"t": 290177	"P": 960.25	"F": 0}
{"v": 1	"t": 290197	"P": 960.75	"F": 0}
{"v": 1	"t": 290218	"P": 953.25	"F": 0}
{"v": 1	"t": 290238	"P": 950.75	"F": 0}
{"v": 1	"t": 290258	"P": 964.0	"F": 0}
{"v": 1	"t": 290279	"P": 954.0	"F": 0}
{"v": 1	"t": 290299	"P": 950.5	"F": 0}
{"v": 1	"t": 290319	"P": 960.5	"F": 0}
{"v": 1	"t": 290340	"P": 959.75	"F": 0}
{"v": 1	"t": 290360	"P": 950.75	"F": 0}
{"v": 1	"t": 290380	"P": 953.25	"F": 0}
{"v": 1	"t": 290401	"P": 965.0	"F": 0}
{"v": 1	"t": 290421	"P": 954.75	"F": 0}
{"v": 1	"t": 290442	"P": 950.25	"F": 0}
{"v": 1	"t": 290462	"P": 963.25	"F": 0}
{"v": 1	"t": 290482	"P": 959.25	"F": 0	"C": 31.045	"D": 3317	"sn": 54091930088003	"file": "/data/device_log/data0000.out"	"CO2": 441.7568664550781	"Tp": 25.977340698242188	"H": 12.69811725616455}
{"v": 1	"t": 290503	"P": 960.75	"F": 0}
{"v": 1	"t": 290524	"P": 952.5	"F": 0}
{"v": 1	"t": 290546	"P": 963.0	"F": 0}
{"v": 1	"t": 290566	"P": 953.0	"F": 0}
{"v": 1	"t": 290587	"P": 949.0	"F": 0}
{"v": 1	"t": 290607	"P": 963.0	"F": 0}
{"v": 1	"t": 290627	"P": 956.75	"F": 0}
{"v": 1	"t": 290648	"P": 949.0	"F": 1}
{"v": 1	"t": 290668	"P": 960.75	"F": 0}
{"v": 1	"t": 290689	"P": 957.75	"F": 0}
{"v": 1	"t": 290709	"P": 951.5	"F": 0}
{"v": 1	"t": 290729	"P": 959.0	"F": 0}
{"v": 1	"t": 290750	"P": 958.5	"F": 0}
{"v": 1	"t": 290770	"P": 950.0	"F": 0}
{"v": 1	"t": 290791	"P": 957.25	"F": 0}
{"v": 1	"t": 290811	"P": 959.25	"F": 0}
{"v": 1	"t": 290831	"P": 951.25	"F": 0}
{"v": 1	"t": 290852	"P": 959.75	"F": 0}
{"v": 1	"t": 290872	"P": 960.0	"F": 0}
{"v": 1	"t": 290893	"P": 950.5	"F": 0}
{"v": 1	"t": 290913	"P": 958.0	"F": 0}
{"v": 1	"t": 290933	"P": 959.75	"F": 0}
{"v": 1	"t": 290954	"P": 949.75	"F": 0}
{"v": 1	"t": 290974	"P": 956.5	"F": 0}
{"v": 1	"t": 290995	"P": 959.25	"F": 0}
{"v": 1	"t": 291015	"P": 952.0	"F": 0}
{"v": 1	"t": 291036	"P": 957.5	"F": 0}
{"v": 1	"t": 291056	"P": 960.5	"F": 0}
{"v": 1	"t": 291076	"P": 950.75	"F": 0}
{"v": 1	"t": 291097	"P": 955.0	"F": 0}
{"v": 1	"t": 291117	"P": 963.0	"F": 0}
{"v": 1	"t": 291137	"P": 955.0	"F": 1}
{"v": 1	"t": 291158	"P": 949.0	"F": 0}
{"v": 1	"t": 291178	"P": 962.25	"F": 1}
{"v": 1	"t": 291199	"P": 957.25	"F": 0}
{"v": 1	"t": 291219	"P": 951.5	"F": 0}
{"v": 1	"t": 291239	"P": 955.25	"F": 0}
{"v": 1	"t": 291260	"P": 963.25	"F": 0}
{"v": 1	"t": 291280	"P": 956.75	"F": 1}
{"v": 1	"t": 291300	"P": 948.75	"F": 0}
{"v": 1	"t": 291321	"P": 960.0	"F": 0}
{"v": 1	"t": 291341	"P": 960.75	"F": 0}
{"v": 1	"t": 291361	"P": 952.0	"F": 0}
{"v": 1	"t": 291382	"P": 951.0	"F": 0}
{"v": 1	"t": 291402	"P": 964.0	"F": 0}
{"v": 1	"t": 291422	"P": 953.25	"F": 0}
{"v": 1	"t": 291443	"P": 949.5	"F": 0}
{"v": 1	"t": 291463	"P": 960.75	"F": 0}
{"v": 1	"t": 291483	"P": 958.0	"F": 0}
{"v": 1	"t": 291504	"P": 950.75	"F": 1	"C": 31.12	"D": 3318	"sn": 54091930088003	"file": "/data/device_log/data0000.out"}
{"v": 1	"t": 291524	"P": 953.75	"F": 0}
{"v": 1	"t": 291545	"P": 962.25	"F": 0}
{"v": 1	"t": 291567	"P": 955.75	"F": 0}
{"v": 1	"t": 291587	"P": 964.0	"F": 0}
{"v": 1	"t": 291608	"P": 953.5	"F": 0}
{"v": 1	"t": 291628	"P": 953.5	"F": 0}
{"v": 1	"t": 291648	"P": 966.0	"F": 0}
{"v": 1	"t": 291669	"P": 955.75	"F": 1}
{"v": 1	"t": 291689	"P": 951.25	"F": 0}
{"v": 1	"t": 291709	"P": 962.5	"F": 0}
{"v": 1	"t": 291730	"P": 962.0	"F": 0}
{"v": 1	"t": 291750	"P": 955.5	"F": 0}
{"v": 1	"t": 291770	"P": 952.75	"F": 0}
{"v": 1	"t": 291791	"P": 965.5	"F": 0}
{"v": 1	"t": 291811	"P": 957.5	"F": 0}
{"v": 1	"t": 291831	"P": 952.0	"F": 0}
{"v": 1	"t": 291852	"P": 959.0	"F": 0}
{"v": 1	"t": 291872	"P": 963.5	"F": 0}
{"v": 1	"t": 291893	"P": 955.0	"F": 0}
{"v": 1	"t": 291913	"P": 953.5	"F": 1}
{"v": 1	"t": 291933	"P": 964.0	"F": 0}
{"v": 1	"t": 291954	"P": 960.5	"F": 0}
{"v": 1	"t": 291974	"P": 950.25	"F": 0}
{"v": 1	"t": 291994	"P": 956.0	"F": 0}
{"v": 1	"t": 292015	"P": 962.5	"F": 0}
{"v": 1	"t": 292035	"P": 953.75	"F": 0}
{"v": 1	"t": 292055	"P": 950.25	"F": 1}
{"v": 1	"t": 292076	"P": 962.0	"F": 0}
{"v": 1	"t": 292096	"P": 959.5	"F": 0}
{"v": 1	"t": 292116	"P": 949.25	"F": 0}
{"v": 1	"t": 292138	"P": 949.25	"F": 0}
{"v": 1	"t": 292158	"P": 959.0	"F": 0}
{"v": 1	"t": 292179	"P": 959.75	"F": 0}
{"v": 1	"t": 292199	"P": 953.0	"F": 0}
{"v": 1	"t": 292219	"P": 954.0	"F": 0}
{"v": 1	"t": 292241	"P": 962.25	"F": 0}
{"v": 1	"t": 292260	"P": 951.5	"F": 0}
{"v": 1	"t": 292280	"P": 948.25	"F": 0}
{"v": 1	"t": 292301	"P": 962.5	"F": 0}
{"v": 1	"t": 292321	"P": 956.25	"F": 0}
{"v": 1	"t": 292341	"P": 950.0	"F": 0}
{"v": 1	"t": 292362	"P": 957.0	"F": 0}
{"v": 1	"t": 292382	"P": 963.25	"F": 0}
{"v": 1	"t": 292403	"P": 952.25	"F": 0}
{"v": 1	"t": 292423	"P": 950.25	"F": 0}
{"v": 1	"t": 292443	"P": 963.0	"F": 0}
{"v": 1	"t": 292464	"P": 956.5	"F": 0}
{"v": 1	"t": 292484	"P": 949.0	"F": 0}
{"v": 1	"t": 292504	"P": 956.25	"F": 0}
{"v": 1	"t": 292525	"P": 959.75	"F": 0	"C": 31.205	"D": 3319	"sn": 54091930088003	"file": "/data/device_log/data0000.out"	"CO2": 443.0553283691406	"Tp": 26.0067138671875	"H": 12.698063850402832}
{"v": 1	"t": 292546	"P": 962.5	"F": 0}
{"v": 1	"t": 292566	"P": 954.75	"F": 0}
{"v": 1	"t": 292588	"P": 962.25	"F": 0}
{"v": 1	"t": 292609	"P": 954.75	"F": 0}
{"v": 1	"t": 292629	"P": 950.5	"F": 1}
{"v": 1	"t": 292649	"P": 963.0	"F": 0}
{"v": 1	"t": 292670	"P": 959.5	"F": 0}
{"v": 1	"t": 292690	"P": 949.0	"F": 0}
{"v": 1	"t": 292711	"P": 958.25	"F": 0}
{"v": 1	"t": 292731	"P": 960.0	"F": 0}
{"v": 1	"t": 292751	"P": 949.75	"F": 0}
{"v": 1	"t": 292772	"P": 954.25	"F": 0}
{"v": 1	"t": 292792	"P": 961.0	"F": 0}
{"v": 1	"t": 292813	"P": 953.5	"F": 0}
{"v": 1	"t": 292833	"P": 950.5	"F": 0}
{"v": 1	"t": 292853	"P": 965.25	"F": 0}
{"v": 1	"t": 292874	"P": 958.0	"F": 0}
{"v": 1	"t": 292894	"P": 949.25	"F": 0}
{"v": 1	"t": 292914	"P": 959.0	"F": 0}
{"v": 1	"t": 292935	"P": 962.25	"F": 0}
{"v": 1	"t": 292955	"P": 951.75	"F": 0}
{"v": 1	"t": 292975	"P": 953.0	"F": 0}
{"v": 1	"t": 292996	"P": 964.25	"F": 0}
{"v": 1	"t": 293016	"P": 954.25	"F": 0}
{"v": 1	"t": 293037	"P": 948.75	"F": 0}
{"v": 1	"t": 293057	"P": 962.25	"F": 0}
{"v": 1	"t": 293077	"P": 960.0	"F": 0}
{"v": 1	"t": 293098	"P": 949.5	"F": 0}
{"v": 1	"t": 293118	"P": 955.25	"F": 1}
{"v": 1	"t": 293138	"P": 963.0	"F": 1}
{"v": 1	"t": 293159	"P": 953.25	"F": 0}
{"v": 1	"t": 293179	"P": 952.0	"F": 0}
{"v": 1	"t": 293200	"P": 962.0	"F": 0}
{"v": 1	"t": 293220	"P": 957.25	"F": 0}
{"v": 1	"t": 293240	"P": 947.75	"F": 0}
{"v": 1	"t": 293261	"P": 962.75	"F": 0}
{"v": 1	"t": 293281	"P": 957.75	"F": 0}
{"v": 1	"t": 293302	"P": 950.5	"F": 0}
{"v": 1	"t": 293322	"P": 960.75	"F": 0}
{"v": 1	"t": 293342	"P": 959.25	"F": 0}
{"v": 1	"t": 293363	"P": 952.0	"F": 0}
{"v": 1	"t": 293383	"P": 954.25	"F": 0}
{"v": 1	"t": 293403	"P": 962.0	"F": 0}
{"v": 1	"t": 293424	"P": 955.25	"F": 0}
{"v": 1	"t": 293444	"P": 949.75	"F": 0}
{"v": 1	"t": 293464	"P": 962.75	"F": 0}
{"v": 1	"t": 293485	"P": 958.5	"F": 0}
{"v": 1	"t": 293505	"P": 950.25	"F": 0}
{"v": 1	"t": 293526	"P": 958.25	"F": 0}
{"v": 1	"t": 293546	"P": 959.0	"F": 1	"C": 31.265	"D": 3320	"sn": 54091930088003	"file": "/data/device_log/data0000.out"}
{"v": 1	"t": 293567	"P": 952.75	"F": 0}
{"v": 1	"t": 293587	"P": 966.0	"F": 0}
{"v": 1	"t": 293609	"P": 955.75	"F": 0}
{"v": 1	"t": 293629	"P": 966.0	"F": 0}
{"v": 1	"t": 293650	"P": 963.25	"F": 0}
{"v": 1	"t": 293670	"P": 954.75	"F": 0}
{"v": 1	"t": 293691	"P": 962.5	"F": 0}
{"v": 1	"t": 293711	"P": 966.25	"F": 0}
{"v": 1	"t": 293731	"P": 958.5	"F": 0}
{"v": 1	"t": 293752	"P": 958.25	"F": 0}
{"v": 1	"t": 293772	"P": 968.5	"F": 0}
{"v": 1	"t": 293792	"P": 962.0	"F": 0}
{"v": 1	"t": 293813	"P": 956.0	"F": 0}
{"v": 1	"t": 293833	"P": 965.75	"F": 0}
{"v": 1	"t": 293854	"P": 963.75	"F": 0}
{"v": 1	"t": 293874	"P": 958.25	"F": 0}
{"v": 1	"t": 293894	"P": 965.75	"F": 0}
{"v": 1	"t": 293915	"P": 964.0	"F": 0}
{"v": 1	"t": 293935	"P": 953.0	"F": 0}
{"v": 1	"t": 293956	"P": 958.0	"F": 0}
{"v": 1	"t": 293976	"P": 967.5	"F": 0}
{"v": 1	"t": 293996	"P": 957.25	"F": 0}
{"v": 1	"t": 294017	"P": 951.5	"F": 0}
{"v": 1	"t": 294037	"P": 965.25	"F": 0}
{"v": 1	"t": 294057	"P": 962.75	"F": 0}
{"v": 1	"t": 294078	"P": 952.0	"F": 0}
{"v": 1	"t": 294098	"P": 960.25	"F": 0}
{"v": 1	"t": 294118	"P": 966.0	"F": 1}
{"v": 1	"t": 294139	"P": 955.5	"F": 0}
{"v": 1	"t": 294159	"P": 954.5	"F": 0}
{"v": 1	"t": 294180	"P": 967.5	"F": 0}
{"v": 1	"t": 294200	"P": 958.25	"F": 1}
{"v": 1	"t": 294220	"P": 953.25	"F": 0}
{"v": 1	"t": 294241	"P": 967.0	"F": 0}
{"v": 1	"t": 294261	"P": 961.5	"F": 1}
{"v": 1	"t": 294281	"P": 953.75	"F": 0}
{"v": 1	"t": 294302	"P": 961.75	"F": 1}
{"v": 1	"t": 294322	"P": 966.5	"F": 0}
{"v": 1	"t": 294343	"P": 956.0	"F": 0}
{"v": 1	"t": 294363	"P": 954.0	"F": 0}
{"v": 1	"t": 294383	"P": 967.25	"F": 0}
{"v": 1	"t": 294404	"P": 959.0	"F": 0}
{"v": 1	"t": 294424	"P": 952.75	"F": 0}
{"v": 1	"t": 294445	"P": 965.5	"F": 0}
{"v": 1	"t": 294465	"P": 958.25	"F": 1}
{"v": 1	"t": 294485	"P": 953.75	"F": 1}
{"v": 1	"t": 294506	"P": 967.25	"F": 0}
{"v": 1	"t": 294526	"P": 960.75	"F": 0}
{"v": 1	"t": 294547	"P": 951.5	"F": 1}
{"v": 1	"t": 294567	"P": 966.0	"F": 0	"C": 31.365	"D": 3321	"sn": 54091930088003	"file": "/data/device_log/data0000.out"	"CO2": 441.1108093261719	"Tp": 25.9639892578125	"H": 12.698111534118652}
{"v": 1	"t": 294589	"P": 960.5	"F": 0}
{"v": 1	"t": 294609	"P": 952.0	"F": 1}
{"v": 1	"t": 294630	"P": 952.0	"F": 0}
{"v": 1	"t": 294651	"P": 964.25	"F": 0}
{"v": 1	"t": 294671	"P": 963.5	"F": 1}
{"v": 1	"t": 294691	"P": 955.25	"F": 1}
{"v": 1	"t": 294712	"P": 956.25	"F": 0}
{"v": 1	"t": 294732	"P": 966.75	"F": 0}
{"v": 1	"t": 294752	"P": 958.0	"F": 0}
{"v": 1	"t": 294773	"P": 951.75	"F": 0}
{"v": 1	"t": 294793	"P": 967.25	"F": 0}
{"v": 1	"t": 294814	"P": 962.75	"F": 0}
{"v": 1	"t": 294834	"P": 953.0	"F": 0}
{"v": 1	"t": 294854	"P": 959.75	"F": 0}
{"v": 1	"t": 294875	"P": 965.75	"F": 0}
{"v": 1	"t": 294895	"P": 954.0	"F": 1}
{"v": 1	"t": 294915	"P": 955.75	"F": 1}
{"v": 1	"t": 294936	"P": 967.75	"F": 0}
{"v": 1	"t": 294956	"P": 958.0	"F": 0}
{"v": 1	"t": 294977	"P": 949.75	"F": 0}
{"v": 1	"t": 294997	"P": 964.25	"F": 0}
{"v": 1	"t": 295017	"P": 962.0	"F": 0}
{"v": 1	"t": 295038	"P": 954.25	"F": 0}
{"v": 1	"t": 295058	"P": 958.0	"F": 0}
{"v": 1	"t": 295078	"P": 965.0	"F": 0}
{"v": 1	"t": 295099	"P": 956.0	"F": 0}
{"v": 1	"t": 295119	"P": 953.25	"F": 0}
{"v": 1	"t": 295140	"P": 966.25	"F": 0}
{"v": 1	"t": 295160	"P": 959.0	"F": 1}
{"v": 1	"t": 295180	"P": 954.0	"F": 1}
{"v": 1	"t": 295201	"P": 965.75	"F": 0}
{"v": 1	"t": 295221	"P": 960.25	"F": 0}
{"v": 1	"t": 295241	"P": 953.0	"F": 0}
{"v": 1	"t": 295262	"P": 965.0	"F": 0}
{"v": 1	"t": 295282	"P": 964.25	"F": 0}
{"v": 1	"t": 295303	"P": 955.75	"F": 0}
{"v": 1	"t": 295323	"P": 955.5	"F": 0}
{"v": 1	"t": 295343	"P": 967.5	"F": 0}
{"v": 1	"t": 295364	"P": 958.25	"F": 1}
{"v": 1	"t": 295384	"P": 954.0	"F": 0}
{"v": 1	"t": 295404	"P": 965.5	"F": 0}
{"v": 1	"t": 295425	"P": 959.25	"F": 0}
{"v": 1	"t": 295445	"P": 952.25	"F": 0}
{"v": 1	"t": 295466	"P": 963.5	"F": 0}
{"v": 1	"t": 295486	"P": 966.0	"F": 0}
{"v": 1	"t": 295506	"P": 958.0	"F": 0}
{"v": 1	"t": 295527	"P": 957.25	"F": 0}
{"v": 1	"t": 295547	"P": 972.0	"F": 0}
{"v": 1	"t": 295567	"P": 960.75	"F": 0}
{"v": 1	"t": 295588	"P": 953.25	"F": 0	"C": 31.495	"D": 3321	"sn": 54091930088003	"file": "/data/device_log/data0000.out"}
{"v": 1	"t": 295609	"P": 961.0	"F": 0}
{"v": 1	"t": 295629	"P": 963.25	"F": 0}
{"v": 1	"t": 295651	"P": 962.0	"F": 0}
{"v": 1	"t": 295671	"P": 969.75	"F": 0}
{"v": 1	"t": 295691	"P": 961.0	"F": 0}
{"v": 1	"t": 295712	"P": 957.25	"F": 0}
{"v": 1	"t": 295732	"P": 970.0	"F": 0}
{"v": 1	"t": 295752	"P": 962.75	"F": 1}
{"v": 1	"t": 295773	"P": 954.0	"F": 0}
{"v": 1	"t": 295793	"P": 965.5	"F": 0}
{"v": 1	"t": 295814	"P": 966.0	"F": 0}
{"v": 1	"t": 295834	"P": 959.0	"F": 0}
{"v": 1	"t": 295854	"P": 958.75	"F": 0}
{"v": 1	"t": 295875	"P": 964.5	"F": 0}
{"v": 1	"t": 295895	"P": 955.5	"F": 0}
{"v": 1	"t": 295915	"P": 952.0	"F": 0}
{"v": 1	"t": 295936	"P": 965.75	"F": 0}
{"v": 1	"t": 295956	"P": 959.5	"F": 0}
{"v": 1	"t": 295977	"P": 951.25	"F": 0}
{"v": 1	"t": 295997	"P": 965.0	"F": 0}
{"v": 1	"t": 296017	"P": 962.0	"F": 0}
{"v": 1	"t": 296038	"P": 953.25	"F": 1}
{"v": 1	"t": 296058	"P": 959.25	"F": 0}
{"v": 1	"t": 296078	"P": 967.5	"F": 0}
{"v": 1	"t": 296099	"P": 955.75	"F": 0}
{"v": 1	"t": 296119	"P": 955.25	"F": 0}
{"v": 1	"t": 296140	"P": 966.25	"F": 0}
{"v": 1	"t": 296160	"P": 958.0	"F": 0}
{"v": 1	"t": 296180	"P": 953.25	"F": 0}
{"v": 1	"t": 296201	"P": 965.25	"F": 1}
{"v": 1	"t": 296221	"P": 962.0	"F": 0}
{"v": 1	"t": 296241	"P": 953.5	"F": 0}
{"v": 1	"t": 296262	"P": 958.0	"F": 0}
{"v": 1	"t": 296282	"P": 967.5	"F": 0}
{"v": 1	"t": 296303	"P": 957.0	"F": 1}
{"v": 1	"t": 296323	"P": 952.75	"F": 1}
{"v": 1	"t": 296343	"P": 967.25	"F": 1}
{"v": 1	"t": 296364	"P": 960.0	"F": 0}
{"v": 1	"t": 296384	"P": 951.5	"F": 0}
{"v": 1	"t": 296404	"P": 962.25	"F": 1}
{"v": 1	"t": 296425	"P": 963.5	"F": 0}
{"v": 1	"t": 296445	"P": 953.0	"F": 0}
{"v": 1	"t": 296466	"P": 956.5	"F": 0}
{"v": 1	"t": 296486	"P": 966.25	"F": 0}
{"v": 1	"t": 296506	"P": 958.0	"F": 0}
{"v": 1	"t": 296527	"P": 953.75	"F": 0}
{"v": 1	"t": 296547	"P": 966.75	"F": 0}
{"v": 1	"t": 296567	"P": 962.0	"F": 0}
{"v": 1	"t": 296588	"P": 951.75	"F": 0}
{"v": 1	"t": 296608	"P": 961.75	"F": 0	"C": 31.59	"D": 3322	"sn": 54091930088003	"file": "/data/device_log/data0000.out"	"CO2": 443.0129699707031	"Tp": 26.020065307617188	"H": 12.795970916748047}
{"v": 1	"t": 296629	"P": 961.75	"F": 0}
{"v": 1	"t": 296650	"P": 962.75	"F": 0}
{"v": 1	"t": 296673	"P": 960.75	"F": 0}
{"v": 1	"t": 296693	"P": 965.25	"F": 0}
{"v": 1	"t": 296714	"P": 954.5	"F": 1}
{"v": 1	"t": 296734	"P": 955.0	"F": 0}
{"v": 1	"t": 296755	"P": 966.0	"F": 0}
{"v": 1	"t": 296775	"P": 959.25	"F": 0}
{"v": 1	"t": 296795	"P": 951.75	"F": 0}
{"v": 1	"t": 296816	"P": 964.0	"F": 1}
{"v": 1	"t": 296836	"P": 960.75	"F": 0}
{"v": 1	"t": 296856	"P": 953.0	"F": 0}
{"v": 1	"t": 296877	"P": 959.5	"F": 0}
{"v": 1	"t": 296897	"P": 967.75	"F": 0}
{"v": 1	"t": 296918	"P": 955.0	"F": 0}
{"v": 1	"t": 296938	"P": 951.75	"F": 0}
{"v": 1	"t": 296958	"P": 966.25	"F": 0}
{"v": 1	"t": 296979	"P": 960.25	"F": 1}
{"v": 1	"t": 296999	"P": 952.0	"F": 0}
{"v": 1	"t": 297019	"P": 962.25	"F": 1}
{"v": 1	"t": 297040	"P": 963.25	"F": 1}
{"v": 1	"t": 297060	"P": 953.75	"F": 0}
{"v": 1	"t": 297080	"P": 956.0	"F": 0}
{"v": 1	"t": 297101	"P": 966.5	"F": 0}
{"v": 1	"t": 297121	"P": 956.5	"F": 0}
{"v": 1	"t": 297142	"P": 952.0	"F": 1}
{"v": 1	"t": 297162	"P": 965.5	"F": 1}
{"v": 1	"t": 297182	"P": 961.75	"F": 1}
{"v": 1	"t": 297203	"P": 951.75	"F": 1}
{"v": 1	"t": 297223	"P": 961.5	"F": 0}
{"v": 1	"t": 297244	"P": 963.5	"F": 0}
{"v": 1	"t": 297264	"P": 953.5	"F": 0}
{"v": 1	"t": 297284	"P": 959.0	"F": 1}
{"v": 1	"t": 297305	"P": 965.5	"F": 0}
{"v": 1	"t": 297325	"P": 956.5	"F": 0}
{"v": 1	"t": 297345	"P": 952.0	"F": 1}
{"v": 1	"t": 297366	"P": 967.25	"F": 1}
{"v": 1	"t": 297386	"P": 960.75	"F": 0}
{"v": 1	"t": 297407	"P": 952.0	"F": 0}
{"v": 1	"t": 297427	"P": 963.25	"F": 0}
{"v": 1	"t": 297447	"P": 963.25	"F": 0}
{"v": 1	"t": 297468	"P": 955.5	"F": 0}
{"v": 1	"t": 297488	"P": 957.75	"F": 0}
{"v": 1	"t": 297508	"P": 970.5	"F": 0}
{"v": 1	"t": 297529	"P": 959.25	"F": 0}
{"v": 1	"t": 297549	"P": 953.75	"F": 1}
{"v": 1	"t": 297569	"P": 968.75	"F": 0}
{"v": 1	"t": 297590	"P": 964.5	"F": 0}
{"v": 1	"t": 297610	"P": 955.25	"F": 0}
{"v": 1	"t": 297631	"P": 962.5	"F": 0	"C": 31.655	"D": 3323	"sn": 54091930088003	"file": "/data/device_log/data0000.out"}
{"v": 1	"t": 297651	"P": 965.5	"F": 0}
{"v": 1	"t": 297671	"P": 955.5	"F": 0}
{"v": 1	"t": 297694	"P": 965.0	"F": 0}
{"v": 1	"t": 297714	"P": 958.5	"F": 0}
{"v": 1	"t": 297734	"P": 957.5	"F": 0}
{"v": 1	"t": 297755	"P": 968.75	"F": 0}
{"v": 1	"t": 297775	"P": 959.75	"F": 0}
{"v": 1	"t": 297795	"P": 958.75	"F": 0}
{"v": 1	"t": 297816	"P": 966.0	"F": 0}
{"v": 1	"t": 297836	"P": 961.75	"F": 0}
{"v": 1	"t": 297856	"P": 952.25	"F": 0}
{"v": 1	"t": 297877	"P": 962.75	"F": 0}
{"v": 1	"t": 297897	"P": 964.0	"F": 0}
{"v": 1	"t": 297918	"P": 953.5	"F": 0}
{"v": 1	"t": 297938	"P": 957.0	"F": 0}
{"v": 1	"t": 297958	"P": 966.25	"F": 0}
{"v": 1	"t": 297979	"P": 955.5	"F": 0}
{"v": 1	"t": 297999	"P": 953.25	"F": 0}
{"v": 1	"t": 298020	"P": 966.25	"F": 0}
{"v": 1	"t": 298040	"P": 960.25	"F": 0}
{"v": 1	"t": 298060	"P": 952.5	"F": 0}
{"v": 1	"t": 298081	"P": 968.75	"F": 0}
{"v": 1	"t": 298101	"P": 957.0	"F": 0}
{"v": 1	"t": 298122	"P": 954.5	"F": 0}
{"v": 1	"t": 298142	"P": 966.25	"F": 1}
{"v": 1	"t": 298162	"P": 958.75	"F": 0}
{"v": 1	"t": 298183	"P": 949.75	"F": 0}
{"v": 1	"t": 298203	"P": 967.0	"F": 0}
{"v": 1	"t": 298224	"P": 961.25	"F": 0}
{"v": 1	"t": 298244	"P": 950.25	"F": 1}
{"v": 1	"t": 298264	"P": 967.5	"F": 0}
{"v": 1	"t": 298285	"P": 959.75	"F": 0}
{"v": 1	"t": 298305	"P": 951.75	"F": 0}
{"v": 1	"t": 298326	"P": 967.5	"F": 0}
{"v": 1	"t": 298346	"P": 958.0	"F": 0}
{"v": 1	"t": 298367	"P": 952.5	"F": 0}
{"v": 1	"t": 298387	"P": 966.5	"F": 1}
{"v": 1	"t": 298407	"P": 962.0	"F": 0}
{"v": 1	"t": 298428	"P": 952.5	"F": 0}
{"v": 1	"t": 298448	"P": 961.25	"F": 0}
{"v": 1	"t": 298468	"P": 965.5	"F": 0}
{"v": 1	"t": 298489	"P": 956.0	"F": 0}
{"v": 1	"t": 298509	"P": 955.0	"F": 0}
{"v": 1	"t": 298530	"P": 968.25	"F": 0}
{"v": 1	"t": 298550	"P": 961.25	"F": 0}
{"v": 1	"t": 298570	"P": 953.0	"F": 0}
{"v": 1	"t": 298591	"P": 964.75	"F": 0}
{"v": 1	"t": 298611	"P": 962.25	"F": 0}
{"v": 1	"t": 298631	"P": 954.0	"F": 1}
{"v": 1	"t": 298652	"P": 959.0	"F": 0	"C": 31.785	"D": 3323	"sn": 54091930088003	"file": "/data/device_log/data0000.out"	"CO2": 443.250732421875	"Tp": 26.0067138671875	"H": 12.796077728271484}
{"v": 1	"t": 298673	"P": 954.25	"F": 0}
{"v": 1	"t": 298693	"P": 967.75	"F": 0}
{"v": 1	"t": 298715	"P": 952.5	"F": 1}
{"v": 1	"t": 298736	"P": 962.0	"F": 0}
{"v": 1	"t": 298756	"P": 964.75	"F": 0}
{"v": 1	"t": 298776	"P": 954.75	"F": 0}
{"v": 1	"t": 298797	"P": 956.25	"F": 0}
{"v": 1	"t": 298817	"P": 966.0	"F": 0}
{"v": 1	"t": 298837	"P": 958.0	"F": 0}
{"v": 1	"t": 298858	"P": 952.75	"F": 0}
{"v": 1	"t": 298878	"P": 965.0	"F": 1}
{"v": 1	"t": 298899	"P": 962.5	"F": 0}
{"v": 1	"t": 298919	"P": 953.0	"F": 0}
{"v": 1	"t": 298939	"P": 960.75	"F": 0}
{"v": 1	"t": 298960	"P": 965.25	"F": 0}
{"v": 1	"t": 298980	"P": 955.75	"F": 0}
{"v": 1	"t": 299000	"P": 954.25	"F": 0}
{"v": 1	"t": 299021	"P": 966.75	"F": 0}
{"v": 1	"t": 299041	"P": 957.25	"F": 1}
{"v": 1	"t": 299062	"P": 951.5	"F": 1}
{"v": 1	"t": 299082	"P": 965.75	"F": 0}
{"v": 1	"t": 299102	"P": 962.0	"F": 1}
{"v": 1	"t": 299123	"P": 952.0	"F": 0}
{"v": 1	"t": 299143	"P": 962.25	"F": 0}
{"v": 1	"t": 299164	"P": 963.5	"F": 1}
{"v": 1	"t": 299184	"P": 953.5	"F": 0}
{"v": 1	"t": 299204	"P": 957.75	"F": 0}
{"v": 1	"t": 299225	"P": 967.25	"F": 0}
{"v": 1	"t": 299245	"P": 956.0	"F": 0}
{"v": 1	"t": 299266	"P": 954.75	"F": 0}
{"v": 1	"t": 299286	"P": 968.25	"F": 0}
{"v": 1	"t": 299306	"P": 958.0	"F": 1}
{"v": 1	"t": 299327	"P": 953.75	"F": 0}
{"v": 1	"t": 299347	"P": 965.75	"F": 0}
{"v": 1	"t": 299367	"P": 962.75	"F": 0}
{"v": 1	"t": 299388	"P": 955.0	"F": 0}
{"v": 1	"t": 299408	"P": 962.5	"F": 0}
{"v": 1	"t": 299428	"P": 966.5	"F": 0}
{"v": 1	"t": 299449	"P": 958.0	"F": 0}
{"v": 1	"t": 299469	"P": 961.25	"F": 0}
{"v": 1	"t": 299490	"P": 969.25	"F": 0}
{"v": 1	"t": 299510	"P": 959.5	"F": 0}
{"v": 1	"t": 299530	"P": 955.0	"F": 0}
{"v": 1	"t": 299551	"P": 971.0	"F": 0}
{"v": 1	"t": 299571	"P": 962.5	"F": 0}
{"v": 1	"t": 299591	"P": 954.5	"F": 0}
{"v": 1	"t": 299612	"P": 962.75	"F": 0}
{"v": 1	"t": 299632	"P": 965.75	"F": 0}
{"v": 1	"t": 299653	"P": 956.25	"F": 0}
{"v": 1	"t": 299673	"P": 960.25	"F": 0	"C": 31.875	"D": 3324	"sn": 54091930088003	"file": "/data/device_log/data0000.out"}
{"v": 1	"t": 299694	"P": 962.75	"F": 0}
{"v": 1	"t": 299714	"P": 957.25	"F": 0}
{"v": 1	"t": 299737	"P": 953.25	"F": 0}
{"v": 1	"t": 299757	"P": 962.0	"F": 0}
{"v": 1	"t": 299777	"P": 964.25	"F": 0}
{"v": 1	"t": 299798	"P": 956.0	"F": 0}
{"v": 1	"t": 299818	"P": 955.75	"F": 0}
{"v": 1	"t": 299838	"P": 967.75	"F": 0}
{"v": 1	"t": 299859	"P": 956.25	"F": 0}
{"v": 1	"t": 299879	"P": 951.25	"F": 0}
{"v": 1	"t": 299899	"P": 965.75	"F": 1}
{"v": 1	"t": 299920	"P": 961.0	"F": 0}
{"v": 1	"t": 299940	"P": 953.75	"F": 0}
{"v": 1	"t": 299961	"P": 960.0	"F": 0}
{"v": 1	"t": 299981	"P": 965.25	"F": 0}
{"v": 1	"t": 300001	"P": 955.75	"F": 0}
{"v": 1	"t": 300022	"P": 955.0	"F": 0}
{"v": 1	"t": 300042	"P": 968.5	"F": 0}
{"v": 1	"t": 300062	"P": 959.25	"F": 0}
{"v": 1	"t": 300083	"P": 951.5	"F": 0}
{"v": 1	"t": 300103	"P": 964.0	"F": 0}
{"v": 1	"t": 300124	"P": 964.25	"F": 0}
{"v": 1	"t": 300144	"P": 952.5	"F": 0}
{"v": 1	"t": 300164	"P": 956.5	"F": 0}
{"v": 1	"t": 300185	"P": 966.25	"F": 0}
{"v": 1	"t": 300205	"P": 955.0	"F": 0}
{"v": 1	"t": 300225	"P": 952.75	"F": 0}
{"v": 1	"t": 300246	"P": 966.5	"F": 0}
{"v": 1	"t": 300266	"P": 959.25	"F": 0}
{"v": 1	"t": 300287	"P": 952.5	"F": 0}
{"v": 1	"t": 300307	"P": 965.5	"F": 1}
{"v": 1	"t": 300327	"P": 961.75	"F": 0}
{"v": 1	"t": 300348	"P": 953.5	"F": 0}
{"v": 1	"t": 300368	"P": 961.25	"F": 0}
{"v": 1	"t": 300388	"P": 965.25	"F": 0}
{"v": 1	"t": 300409	"P": 954.75	"F": 0}
{"v": 1	"t": 300429	"P": 955.75	"F": 0}
{"v": 1	"t": 300450	"P": 968.5	"F": 0}
{"v": 1	"t": 300470	"P": 958.5	"F": 0}
{"v": 1	"t": 300490	"P": 952.25	"F": 0}
{"v": 1	"t": 300511	"P": 965.5	"F": 0}
{"v": 1	"t": 300531	"P": 961.5	"F": 0}
{"v": 1	"t": 300551	"P": 953.25	"F": 0}
{"v": 1	"t": 300572	"P": 959.5	"F": 0}
{"v": 1	"t": 300592	"P": 964.0	"F": 1}
{"v": 1	"t": 300613	"P": 955.5	"F": 1}
{"v": 1	"t": 300633	"P": 953.25	"F": 0}
{"v": 1	"t": 300653	"P": 967.5	"F": 0}
{"v": 1	"t": 300674	"P": 958.0	"F": 0}
{"v": 1	"t": 300694	"P": 951.5	"F": 1	"C": 31.975	"D": 3324	"sn": 54091930088003	"file": "/data/device_log/data0000.out"	"CO2": 440.73028564453125	"Tp": 26.0067138671875	"H": 12.846983909606934}
{"v": 1	"t": 300715	"P": 955.25	"F": 0}
{"v": 1	"t": 300736	"P": 959.0	"F": 0}
{"v": 1	"t": 300759	"P": 954.5	"F": 0}
{"v": 1	"t": 300779	"P": 959.5	"F": 1}
{"v": 1	"t": 300800	"P": 965.5	"F": 0}
{"v": 1	"t": 300820	"P": 954.25	"F": 0}
{"v": 1	"t": 300840	"P": 955.0	"F": 0}
{"v": 1	"t": 300861	"P": 966.5	"F": 0}
{"v": 1	"t": 300881	"P": 953.5	"F": 1}
{"v": 1	"t": 300902	"P": 957.5	"F": 0}
{"v": 1	"t": 300922	"P": 963.75	"F": 0}
{"v": 1	"t": 300945	"P": 951.75	"F": 0}
{"v": 1	"t": 300966	"P": 964.0	"F": 1}
{"v": 1	"t": 300986	"P": 959.0	"F": 0}
{"v": 1	"t": 301007	"P": 953.0	"F": 0}
{"v": 1	"t": 301027	"P": 967.5	"F": 1}
{"v": 1	"t": 301048	"P": 956.5	"F": 0}
{"v": 1	"t": 301068	"P": 961.25	"F": 0}
{"v": 1	"t": 301089	"P": 960.0	"F": 0}
{"v": 1	"t": 301109	"P": 952.0	"F": 0}
{"v": 1	"t": 301129	"P": 962.5	"F": 0}
{"v": 1	"t": 301150	"P": 962.5	"F": 0}
{"v": 1	"t": 301170	"P": 953.75	"F": 0}
{"v": 1	"t": 301191	"P": 958.25	"F": 0}
{"v": 1	"t": 301211	"P": 968.5	"F": 0}
{"v": 1	"t": 301231	"P": 957.25	"F": 0}
{"v": 1	"t": 301252	"P": 950.75	"F": 0}
{"v": 1	"t": 301272	"P": 965.5	"F": 1}
{"v": 1	"t": 301292	"P": 963.25	"F": 0}
{"v": 1	"t": 301313	"P": 954.5	"F": 1}
{"v": 1	"t": 301333	"P": 959.75	"F": 0}
{"v": 1	"t": 301353	"P": 968.0	"F": 0}
{"v": 1	"t": 301374	"P": 961.0	"F": 1}
{"v": 1	"t": 301394	"P": 956.0	"F": 0}
{"v": 1	"t": 301414	"P": 970.75	"F": 0}
{"v": 1	"t": 301435	"P": 963.0	"F": 1}
{"v": 1	"t": 301455	"P": 953.0	"F": 0}
{"v": 1	"t": 301476	"P": 966.5	"F": 0}
{"v": 1	"t": 301496	"P": 963.5	"F": 0}
{"v": 1	"t": 301516	"P": 955.25	"F": 1}
{"v": 1	"t": 301537	"P": 964.5	"F": 0}
{"v": 1	"t": 301557	"P": 965.25	"F": 0}
{"v": 1	"t": 301578	"P": 957.75	"F": 0}
{"v": 1	"t": 301598	"P": 961.25	"F": 0}
{"v": 1	"t": 301619	"P": 963.25	"F": 0}
{"v": 1	"t": 301639	"P": 953.25	"F": 0}
{"v": 1	"t": 301660	"P": 966.75	"F": 0}
{"v": 1	"t": 301680	"P": 958.0	"F": 0}
{"v": 1	"t": 301701	"P": 963.0	"F": 0}
{"v": 1	"t": 301721	"P": 965.75	"F": 0	"C": 32.09	"D": 3324	"sn": 54091930088003	"file": "/data/device_log/data0000.out"}
{"v": 1	"t": 301741	"P": 956.0	"F": 0}
{"v": 1	"t": 301762	"P": 955.75	"F": 1}
{"v": 1	"t": 301782	"P": 968.5	"F": 1}
{"v": 1	"t": 301803	"P": 959.0	"F": 0}
{"v": 1	"t": 301823	"P": 953.25	"F": 1}
{"v": 1	"t": 301843	"P": 967.5	"F": 0}
{"v": 1	"t": 301864	"P": 962.0	"F": 1}
{"v": 1	"t": 301884	"P": 952.25	"F": 0}
{"v": 1	"t": 301904	"P": 960.5	"F": 1}
{"v": 1	"t": 301925	"P": 966.75	"F": 1}
{"v": 1	"t": 301945	"P": 956.75	"F": 0}
{"v": 1	"t": 301965	"P": 953.25	"F": 0}
{"v": 1	"t": 301986	"P": 966.0	"F": 0}
{"v": 1	"t": 302006	"P": 958.5	"F": 0}
{"v": 1	"t": 302027	"P": 952.5	"F": 1}
{"v": 1	"t": 302047	"P": 963.5	"F": 0}
{"v": 1	"t": 302067	"P": 964.75	"F": 0}
{"v": 1	"t": 302088	"P": 954.75	"F": 0}
{"v": 1	"t": 302108	"P": 953.0	"F": 1}
{"v": 1	"t": 302128	"P": 968.25	"F": 0}
{"v": 1	"t": 302149	"P": 960.75	"F": 1}
{"v": 1	"t": 302169	"P": 951.25	"F": 0}
{"v": 1	"t": 302189	"P": 963.25	"F": 0}
{"v": 1	"t": 302210	"P": 961.25	"F": 0}
{"v": 1	"t": 302230	"P": 953.25	"F": 0}
{"v": 1	"t": 302251	"P": 966.0	"F": 0}
{"v": 1	"t": 302271	"P": 960.5	"F": 1}
{"v": 1	"t": 302292	"P": 953.0	"F": 1}
{"v": 1	"t": 302312	"P": 960.75	"F": 0}
{"v": 1	"t": 302332	"P": 967.25	"F": 0}
{"v": 1	"t": 302352	"P": 958.5	"F": 0}
{"v": 1	"t": 302373	"P": 950.25	"F": 0}
{"v": 1	"t": 302393	"P": 957.0	"F": 0}
{"v": 1	"t": 302413	"P": 966.75	"F": 0}
{"v": 1	"t": 302434	"P": 961.0	"F": 0}
{"v": 1	"t": 302454	"P": 954.25	"F": 0}
{"v": 1	"t": 302474	"P": 954.75	"F": 1}
{"v": 1	"t": 302494	"P": 967.5	"F": 1}
{"v": 1	"t": 302515	"P": 962.0	"F": 0}
{"v": 1	"t": 302535	"P": 954.0	"F": 0}
{"v": 1	"t": 302555	"P": 951.5	"F": 0}
{"v": 1	"t": 302576	"P": 966.75	"F": 0}
{"v": 1	"t": 302596	"P": 963.0	"F": 0}
{"v": 1	"t": 302616	"P": 955.5	"F": 0}
{"v": 1	"t": 302637	"P": 952.25	"F": 0}
{"v": 1	"t": 302657	"P": 967.0	"F": 0}
{"v": 1	"t": 302677	"P": 964.75	"F": 0}
{"v": 1	"t": 302698	"P": 956.75	"F": 0}
{"v": 1	"t": 302718	"P": 952.0	"F": 0}
{"v": 1	"t": 302738	"P": 963.5	"F": 0	"C": 32.195	"D": 3324	"sn": 54091930088003	"file": "/data/device_log/data0000.out"	"CO2": 440.2578125	"Tp": 25.990692138671875	"H": 12.847049713134766}
{"v": 1	"t": 302759	"P": 962.5	"F": 0}
{"v": 1	"t": 302780	"P": 959.75	"F": 0}
{"v": 1	"t": 302800	"P": 953.0	"F": 0}
{"v": 1	"t": 302821	"P": 966.75	"F": 0}
{"v": 1	"t": 302841	"P": 957.75	"F": 0}
{"v": 1	"t": 302862	"P": 951.25	"F": 0}
{"v": 1	"t": 302882	"P": 964.25	"F": 0}
{"v": 1	"t": 302902	"P": 964.25	"F": 0}
{"v": 1	"t": 302922	"P": 955.5	"F": 0}
{"v": 1	"t": 302943	"P": 950.25	"F": 0}
{"v": 1	"t": 302963	"P": 962.5	"F": 0}
{"v": 1	"t": 302983	"P": 966.0	"F": 0}
{"v": 1	"t": 303004	"P": 956.75	"F": 1}
{"v": 1	"t": 303024	"P": 951.5	"F": 0}
{"v": 1	"t": 303044	"P": 958.75	"F": 0}
{"v": 1	"t": 303065	"P": 966.25	"F": 0}
{"v": 1	"t": 303085	"P": 960.25	"F": 0}
{"v": 1	"t": 303105	"P": 951.5	"F": 0}
{"v": 1	"t": 303125	"P": 959.0	"F": 0}
{"v": 1	"t": 303146	"P": 968.25	"F": 0}
{"v": 1	"t": 303166	"P": 960.0	"F": 0}
{"v": 1	"t": 303186	"P": 951.5	"F": 0}
{"v": 1	"t": 303207	"P": 956.0	"F": 0}
{"v": 1	"t": 303227	"P": 968.0	"F": 0}
{"v": 1	"t": 303247	"P": 963.0	"F": 1}
{"v": 1	"t": 303268	"P": 955.0	"F": 0}
{"v": 1	"t": 303288	"P": 958.0	"F": 0}
{"v": 1	"t": 303308	"P": 969.0	"F": 0}
{"v": 1	"t": 303329	"P": 962.5	"F": 0}
{"v": 1	"t": 303349	"P": 955.0	"F": 0}
{"v": 1	"t": 303370	"P": 968.25	"F": 1}
{"v": 1	"t": 303390	"P": 960.75	"F": 1}
{"v": 1	"t": 303410	"P": 955.0	"F": 0}
{"v": 1	"t": 303431	"P": 963.25	"F": 1}
{"v": 1	"t": 303451	"P": 967.25	"F": 0}
{"v": 1	"t": 303471	"P": 961.75	"F": 0}
{"v": 1	"t": 303491	"P": 952.75	"F": 0}
{"v": 1	"t": 303512	"P": 964.0	"F": 1}
{"v": 1	"t": 303532	"P": 969.25	"F": 0}
{"v": 1	"t": 303552	"P": 961.75	"F": 0}
{"v": 1	"t": 303573	"P": 953.75	"F": 0}
{"v": 1	"t": 303593	"P": 960.25	"F": 0}
{"v": 1	"t": 303613	"P": 969.25	"F": 0}
{"v": 1	"t": 303634	"P": 962.75	"F": 0}
{"v": 1	"t": 303654	"P": 951.75	"F": 1}
{"v": 1	"t": 303674	"P": 956.0	"F": 1}
{"v": 1	"t": 303695	"P": 967.25	"F": 1}
{"v": 1	"t": 303715	"P": 961.25	"F": 0}
{"v": 1	"t": 303735	"P": 951.5	"F": 0}
{"v": 1	"t": 303755	"P": 956.0	"F": 0	"C": 32.265	"D": 3325	"sn": 54091930088003	"file": "/data/device_log/data0000.out"}
{"v": 1	"t": 303776	"P": 965.0	"F": 1}
{"v": 1	"t": 303796	"P": 957.0	"F": 0}
{"v": 1	"t": 303817	"P": 953.5	"F": 0}
{"v": 1	"t": 303837	"P": 968.25	"F": 0}
{"v": 1	"t": 303857	"P": 961.25	"F": 0}
{"v": 1	"t": 303878	"P": 955.25	"F": 1}
{"v": 1	"t": 303898	"P": 956.25	"F": 0}
{"v": 1	"t": 303919	"P": 966.0	"F": 0}
{"v": 1	"t": 303939	"P": 953.75	"F": 0}
{"v": 1	"t": 303959	"P": 960.5	"F": 0}
{"v": 1	"t": 303980	"P": 965.0	"F": 0}
{"v": 1	"t": 304000	"P": 957.0	"F": 0}
{"v": 1	"t": 304020	"P": 951.25	"F": 0}
{"v": 1	"t": 304041	"P": 963.0	"F": 0}
{"v": 1	"t": 304061	"P": 967.25	"F": 1}
{"v": 1	"t": 304081	"P": 959.0	"F": 1}
{"v": 1	"t": 304101	"P": 952.0	"F": 0}
{"v": 1	"t": 304122	"P": 961.5	"F": 0}
{"v": 1	"t": 304142	"P": 966.5	"F": 0}
{"v": 1	"t": 304162	"P": 958.0	"F": 0}
{"v": 1	"t": 304183	"P": 951.75	"F": 0}
{"v": 1	"t": 304203	"P": 957.0	"F": 0}
{"v": 1	"t": 304223	"P": 967.75	"F": 0}
{"v": 1	"t": 304244	"P": 960.75	"F": 0}
{"v": 1	"t": 304264	"P": 951.5	"F": 0}
{"v": 1	"t": 304284	"P": 954.75	"F": 0}
{"v": 1	"t": 304305	"P": 966.5	"F": 0}
{"v": 1	"t": 304325	"P": 954.0	"F": 0}
{"v": 1	"t": 304345	"P": 956.25	"F": 0}
{"v": 1	"t": 304366	"P": 968.5	"F": 0}
{"v": 1	"t": 304386	"P": 960.75	"F": 0}
{"v": 1	"t": 304406	"P": 952.5	"F": 1}
{"v": 1	"t": 304428	"P": 962.75	"F": 1}
{"v": 1	"t": 304449	"P": 961.25	"F": 0}
{"v": 1	"t": 304469	"P": 954.75	"F": 0}
{"v": 1	"t": 304490	"P": 965.0	"F": 0}
{"v": 1	"t": 304510	"P": 953.5	"F": 0}
{"v": 1	"t": 304530	"P": 955.25	"F": 0}
{"v": 1	"t": 304551	"P": 965.0	"F": 0}
{"v": 1	"t": 304571	"P": 956.0	"F": 0}
{"v": 1	"t": 304593	"P": 953.25	"F": 1}
{"v": 1	"t": 304613	"P": 967.75	"F": 0}
{"v": 1	"t": 304634	"P": 958.0	"F": 0}
{"v": 1	"t": 304654	"P": 951.25	"F": 1}
{"v": 1	"t": 304674	"P": 959.0	"F": 0}
{"v": 1	"t": 304695	"P": 965.75	"F": 0}
{"v": 1	"t": 304715	"P": 959.25	"F": 1}
{"v": 1	"t": 304735	"P": 952.25	"F": 0}
{"v": 1	"t": 304756	"P": 963.75	"F": 0}
{"v": 1	"t": 304776	"P": 965.25	"F": 0	"C": 32.35	"D": 3326	"sn": 54091930088003	"file": "/data/device_log/data0000.out"	"CO2": 439.88775634765625	"Tp": 26.020065307617188	"H": 12.846983909606934}
{"v": 1	"t": 304802	"P": 966.0	"F": 1}
{"v": 1	"t": 304823	"P": 957.5	"F": 1}
{"v": 1	"t": 304843	"P": 953.0	"F": 0}
{"v": 1	"t": 304863	"P": 967.0	"F": 0}
{"v": 1	"t": 304884	"P": 960.75	"F": 0}
{"v": 1	"t": 304904	"P": 955.5	"F": 0}
{"v": 1	"t": 304924	"P": 955.5	"F": 0}
{"v": 1	"t": 304945	"P": 968.75	"F": 1}
{"v": 1	"t": 304965	"P": 958.75	"F": 0}
{"v": 1	"t": 304985	"P": 953.75	"F": 0}
{"v": 1	"t": 305006	"P": 961.5	"F": 1}
{"v": 1	"t": 305026	"P": 961.0	"F": 1}
{"v": 1	"t": 305047	"P": 950.5	"F": 0}
{"v": 1	"t": 305067	"P": 963.5	"F": 0}
{"v": 1	"t": 305088	"P": 955.75	"F": 0}
{"v": 1	"t": 305108	"P": 956.75	"F": 0}
{"v": 1	"t": 305129	"P": 964.75	"F": 0}
{"v": 1	"t": 305149	"P": 953.75	"F": 0}
{"v": 1	"t": 305170	"P": 965.25	"F": 0}
{"v": 1	"t": 305190	"P": 960.25	"F": 0}
{"v": 1	"t": 305210	"P": 954.5	"F": 0}
{"v": 1	"t": 305231	"P": 968.75	"F": 0}
{"v": 1	"t": 305251	"P": 964.25	"F": 0}
{"v": 1	"t": 305271	"P": 957.25	"F": 0}
{"v": 1	"t": 305292	"P": 959.0	"F": 0}
{"v": 1	"t": 305312	"P": 970.0	"F": 1}
{"v": 1	"t": 305332	"P": 961.5	"F": 0}
{"v": 1	"t": 305353	"P": 955.75	"F": 1}
{"v": 1	"t": 305373	"P": 961.0	"F": 0}
{"v": 1	"t": 305393	"P": 971.0	"F": 0}
{"v": 1	"t": 305414	"P": 962.25	"F": 0}
{"v": 1	"t": 305434	"P": 954.75	"F": 0}
{"v": 1	"t": 305454	"P": 960.75	"F": 0}
{"v": 1	"t": 305475	"P": 969.75	"F": 0}
{"v": 1	"t": 305495	"P": 958.75	"F": 0}
{"v": 1	"t": 305515	"P": 953.75	"F": 0}
{"v": 1	"t": 305536	"P": 964.75	"F": 0}
{"v": 1	"t": 305556	"P": 968.0	"F": 0}
{"v": 1	"t": 305576	"P": 958.75	"F": 0}
{"v": 1	"t": 305597	"P": 953.0	"F": 0}
{"v": 1	"t": 305617	"P": 967.0	"F": 0}
{"v": 1	"t": 305637	"P": 963.25	"F": 0}
{"v": 1	"t": 305658	"P": 954.25	"F": 0}
{"v": 1	"t": 305678	"P": 956.5	"F": 0}
{"v": 1	"t": 305698	"P": 966.5	"F": 0}
{"v": 1	"t": 305719	"P": 960.5	"F": 1}
{"v": 1	"t": 305739	"P": 954.25	"F": 0}
{"v": 1	"t": 305760	"P": 966.5	"F": 0}
{"v": 1	"t": 305780	"P": 956.5	"F": 1}
{"v": 1	"t": 305800	"P": 956.0	"F": 0	"C": 32.46	"D": 3326	"sn": 54091930088003	"file": "/data/device_log/data0000.out"}
{"v": 1	"t": 305821	"P": 967.0	"F": 0}
{"v": 1	"t": 305841	"P": 956.75	"F": 0}
{"v": 1	"t": 305862	"P": 952.75	"F": 0}
{"v": 1	"t": 305882	"P": 966.0	"F": 0}
{"v": 1	"t": 305902	"P": 962.0	"F": 0}
{"v": 1	"t": 305923	"P": 953.5	"F": 0}
{"v": 1	"t": 305943	"P": 953.5	"F": 0}
{"v": 1	"t": 305963	"P": 966.25	"F": 0}
{"v": 1	"t": 305984	"P": 962.0	"F": 1}
{"v": 1	"t": 306004	"P": 952.25	"F": 0}
{"v": 1	"t": 306024	"P": 956.25	"F": 0}
{"v": 1	"t": 306045	"P": 968.5	"F": 0}
{"v": 1	"t": 306065	"P": 959.0	"F": 0}
{"v": 1	"t": 306085	"P": 951.75	"F": 1}
{"v": 1	"t": 306106	"P": 964.0	"F": 0}
{"v": 1	"t": 306126	"P": 965.5	"F": 0}
{"v": 1	"t": 306146	"P": 955.75	"F": 0}
{"v": 1	"t": 306167	"P": 952.5	"F": 0}
{"v": 1	"t": 306187	"P": 968.5	"F": 1}
{"v": 1	"t": 306207	"P": 962.0	"F": 0}
{"v": 1	"t": 306228	"P": 953.75	"F": 0}
{"v": 1	"t": 306248	"P": 955.25	"F": 1}
{"v": 1	"t": 306268	"P": 968.75	"F": 0}
{"v": 1	"t": 306289	"P": 959.25	"F": 0}
{"v": 1	"t": 306309	"P": 953.75	"F": 0}
{"v": 1	"t": 306330	"P": 966.75	"F": 1}
{"v": 1	"t": 306350	"P": 955.5	"F": 0}
{"v": 1	"t": 306370	"P": 953.75	"F": 1}
{"v": 1	"t": 306391	"P": 967.25	"F": 0}
{"v": 1	"t": 306411	"P": 963.5	"F": 1}
{"v": 1	"t": 306431	"P": 954.75	"F": 0}
{"v": 1	"t": 306452	"P": 954.25	"F": 0}
{"v": 1	"t": 306472	"P": 966.75	"F": 0}
{"v": 1	"t": 306492	"P": 959.75	"F": 0}
{"v": 1	"t": 306513	"P": 954.0	"F": 0}
{"v": 1	"t": 306533	"P": 958.25	"F": 0}
{"v": 1	"t": 306553	"P": 969.75	"F": 0}
{"v": 1	"t": 306574	"P": 960.0	"F": 0}
{"v": 1	"t": 306594	"P": 951.5	"F": 0}
{"v": 1	"t": 306614	"P": 959.75	"F": 0}
{"v": 1	"t": 306635	"P": 966.75	"F": 0}
{"v": 1	"t": 306655	"P": 956.5	"F": 0}
{"v": 1	"t": 306675	"P": 951.0	"F": 0}
{"v": 1	"t": 306696	"P": 962.75	"F": 0}
{"v": 1	"t": 306716	"P": 963.25	"F": 0}
{"v": 1	"t": 306736	"P": 955.0	"F": 0}
{"v": 1	"t": 306757	"P": 951.25	"F": 0}
{"v": 1	"t": 306777	"P": 966.25	"F": 0}
{"v": 1	"t": 306797	"P": 962.25	"F": 0}
{"v": 1	"t": 306818	"P": 956.5	"F": 0	"C": 32.54	"D": 3327	"sn": 54091930088003	"file": "/data/device_log/data0000.out"	"CO2": 439.2652282714844	"Tp": 26.0067138671875	"H": 12.846924781799316}
{"v": 1	"t": 306838	"P": 957.0	"F": 0}
{"v": 1	"t": 306859	"P": 963.75	"F": 0}
{"v": 1	"t": 306879	"P": 953.0	"F": 1}
{"v": 1	"t": 306900	"P": 966.75	"F": 0}
{"v": 1	"t": 306920	"P": 957.0	"F": 1}
{"v": 1	"t": 306940	"P": 955.0	"F": 1}
{"v": 1	"t": 306961	"P": 968.25	"F": 0}
{"v": 1	"t": 306981	"P": 959.75	"F": 0}
{"v": 1	"t": 307001	"P": 952.25	"F": 0}
{"v": 1	"t": 307022	"P": 959.5	"F": 0}
{"v": 1	"t": 307042	"P": 967.75	"F": 0}
{"v": 1	"t": 307062	"P": 960.25	"F": 0}
{"v": 1	"t": 307083	"P": 951.25	"F": 0}
{"v": 1	"t": 307103	"P": 962.5	"F": 0}
{"v": 1	"t": 307123	"P": 966.25	"F": 0}
{"v": 1	"t": 307144	"P": 957.75	"F": 0}
{"v": 1	"t": 307164	"P": 955.0	"F": 0}
{"v": 1	"t": 307184	"P": 966.75	"F": 0}
{"v": 1	"t": 307205	"P": 965.0	"F": 0}
{"v": 1	"t": 307225	"P": 958.25	"F": 0}
{"v": 1	"t": 307245	"P": 954.5	"F": 0}
{"v": 1	"t": 307266	"P": 967.5	"F": 0}
{"v": 1	"t": 307286	"P": 965.0	"F": 0}
{"v": 1	"t": 307306	"P": 955.75	"F": 0}
{"v": 1	"t": 307327	"P": 958.25	"F": 0}
{"v": 1	"t": 307347	"P": 969.5	"F": 0}
{"v": 1	"t": 307367	"P": 963.25	"F": 0}
{"v": 1	"t": 307388	"P": 953.5	"F": 1}
{"v": 1	"t": 307408	"P": 957.0	"F": 0}
{"v": 1	"t": 307428	"P": 969.0	"F": 0}
{"v": 1	"t": 307449	"P": 960.75	"F": 0}
{"v": 1	"t": 307469	"P": 957.5	"F": 0}
{"v": 1	"t": 307490	"P": 969.0	"F": 0}
{"v": 1	"t": 307510	"P": 957.0	"F": 0}
{"v": 1	"t": 307530	"P": 958.5	"F": 0}
{"v": 1	"t": 307551	"P": 968.75	"F": 0}
{"v": 1	"t": 307571	"P": 959.25	"F": 1}
{"v": 1	"t": 307591	"P": 952.75	"F": 0}
{"v": 1	"t": 307612	"P": 957.75	"F": 0}
{"v": 1	"t": 307632	"P": 967.5	"F": 1}
{"v": 1	"t": 307652	"P": 957.75	"F": 0}
{"v": 1	"t": 307673	"P": 950.5	"F": 1}
{"v": 1	"t": 307693	"P": 964.25	"F": 0}
{"v": 1	"t": 307713	"P": 965.0	"F": 1}
{"v": 1	"t": 307734	"P": 956.5	"F": 0}
{"v": 1	"t": 307754	"P": 954.0	"F": 0}
{"v": 1	"t": 307774	"P": 966.5	"F": 0}
{"v": 1	"t": 307795	"P": 964.25	"F": 0}
{"v": 1	"t": 307815	"P": 957.0	"F": 0}
{"v": 1	"t": 307835	"P": 953.0	"F": 0	"C": 32.61	"D": 3328	"sn": 54091930088003	"file": "/data/device_log/data0000.out"	"CO2": 438.9136962890625	"Tp": 25.990692138671875	"H": 12.92926025390625}
{"v": 1	"t": 307856	"P": 953.75	"F": 0}
{"v": 1	"t": 307877	"P": 960.0	"F": 0}
{"v": 1	"t": 307897	"P": 963.75	"F": 0}
{"v": 1	"t": 307918	"P": 954.0	"F": 1}
{"v": 1	"t": 307938	"P": 952.75	"F": 0}
{"v": 1	"t": 307958	"P": 967.75	"F": 0}
{"v": 1	"t": 307979	"P": 961.75	"F": 0}
{"v": 1	"t": 307999	"P": 955.5	"F": 1}
{"v": 1	"t": 308019	"P": 962.5	"F": 0}
{"v": 1	"t": 308040	"P": 957.75	"F": 0}
{"v": 1	"t": 308060	"P": 951.75	"F": 0}
{"v": 1	"t": 308081	"P": 967.75	"F": 0}
{"v": 1	"t": 308101	"P": 961.5	"F": 0}
{"v": 1	"t": 308121	"P": 953.75	"F": 0}
{"v": 1	"t": 308142	"P": 958.0	"F": 0}
{"v": 1	"t": 308162	"P": 967.0	"F": 0}
{"v": 1	"t": 308182	"P": 960.5	"F": 0}
{"v": 1	"t": 308203	"P": 951.75	"F": 0}
{"v": 1	"t": 308223	"P": 960.25	"F": 0}
{"v": 1	"t": 308243	"P": 967.5	"F": 0}
{"v": 1	"t": 308264	"P": 960.0	"F": 0}
{"v": 1	"t": 308284	"P": 952.5	"F": 0}
{"v": 1	"t": 308304	"P": 961.0	"F": 1}
{"v": 1	"t": 308325	"P": 967.75	"F": 0}
{"v": 1	"t": 308345	"P": 958.0	"F": 1}
{"v": 1	"t": 308365	"P": 949.5	"F": 0}
{"v": 1	"t": 308386	"P": 963.5	"F": 0}
{"v": 1	"t": 308406	"P": 965.75	"F": 0}
{"v": 1	"t": 308426	"P": 955.5	"F": 0}
{"v": 1	"t": 308447	"P": 951.5	"F": 0}
{"v": 1	"t": 308467	"P": 965.75	"F": 0}
{"v": 1	"t": 308487	"P": 964.5	"F": 1}
{"v": 1	"t": 308508	"P": 954.0	"F": 0}
{"v": 1	"t": 308528	"P": 954.5	"F": 0}
{"v": 1	"t": 308548	"P": 969.25	"F": 1}
{"v": 1	"t": 308569	"P": 960.25	"F": 1}
{"v": 1	"t": 308589	"P": 952.75	"F": 0}
{"v": 1	"t": 308610	"P": 967.25	"F": 0}
{"v": 1	"t": 308630	"P": 955.75	"F": 0}
{"v": 1	"t": 308651	"P": 958.5	"F": 0}
{"v": 1	"t": 308671	"P": 960.75	"F": 0}
{"v": 1	"t": 308692	"P": 952.5	"F": 0}
{"v": 1	"t": 308712	"P": 965.25	"F": 1}
{"v": 1	"t": 308733	"P": 955.25	"F": 1}
{"v": 1	"t": 308753	"P": 954.25	"F": 0}
{"v": 1	"t": 308773	"P": 966.0	"F": 0}
{"v": 1	"t": 308793	"P": 963.25	"F": 0}
{"v": 1	"t": 308814	"P": 954.25	"F": 0}
{"v": 1	"t": 308834	"P": 952.75	"F": 0}
{"v": 1	"t": 308854	"P": 967.25	"F": 1	"C": 32.7	"D": 3329	"sn": 54091930088003	"file": "/data/device_log/data0000.out"}
{"v": 1	"t": 308875	"P": 960.0	"F": 0}
{"v": 1	"t": 308895	"P": 950.5	"F": 0}
{"v": 1	"t": 308916	"P": 964.75	"F": 0}
{"v": 1	"t": 308936	"P": 965.0	"F": 0}
{"v": 1	"t": 308956	"P": 955.5	"F": 0}
{"v": 1	"t": 308977	"P": 952.75	"F": 0}
{"v": 1	"t": 308997	"P": 966.75	"F": 0}
{"v": 1	"t": 309017	"P": 962.0	"F": 0}
{"v": 1	"t": 309038	"P": 954.5	"F": 1}
{"v": 1	"t": 309058	"P": 956.75	"F": 0}
{"v": 1	"t": 309078	"P": 968.5	"F": 0}
{"v": 1	"t": 309099	"P": 961.5	"F": 1}
{"v": 1	"t": 309119	"P": 953.75	"F": 0}
{"v": 1	"t": 309139	"P": 960.5	"F": 1}
{"v": 1	"t": 309160	"P": 968.0	"F": 0}
{"v": 1	"t": 309180	"P": 960.0	"F": 1}
{"v": 1	"t": 309200	"P": 953.0	"F": 1}
{"v": 1	"t": 309221	"P": 965.25	"F": 0}
{"v": 1	"t": 309241	"P": 963.75	"F": 0}
{"v": 1	"t": 309262	"P": 956.25	"F": 0}
{"v": 1	"t": 309282	"P": 968.0	"F": 1}
{"v": 1	"t": 309302	"P": 962.25	"F": 0}
{"v": 1	"t": 309323	"P": 952.75	"F": 0}
{"v": 1	"t": 309343	"P": 967.0	"F": 0}
{"v": 1	"t": 309363	"P": 967.5	"F": 0}
{"v": 1	"t": 309384	"P": 958.5	"F": 0}
{"v": 1	"t": 309404	"P": 956.0	"F": 1}
{"v": 1	"t": 309424	"P": 967.75	"F": 1}
{"v": 1	"t": 309445	"P": 966.75	"F": 0}
{"v": 1	"t": 309465	"P": 957.0	"F": 1}
{"v": 1	"t": 309485	"P": 953.0	"F": 1}
{"v": 1	"t": 309506	"P": 968.0	"F": 1}
{"v": 1	"t": 309526	"P": 964.5	"F": 1}
{"v": 1	"t": 309546	"P": 954.25	"F": 0}
{"v": 1	"t": 309567	"P": 955.0	"F": 0}
{"v": 1	"t": 309587	"P": 967.25	"F": 0}
{"v": 1	"t": 309607	"P": 961.25	"F": 0}
{"v": 1	"t": 309628	"P": 954.0	"F": 0}
{"v": 1	"t": 309648	"P": 956.25	"F": 0}
{"v": 1	"t": 309668	"P": 968.75	"F": 0}
{"v": 1	"t": 309689	"P": 959.5	"F": 1}
{"v": 1	"t": 309709	"P": 952.25	"F": 0}
{"v": 1	"t": 309729	"P": 959.25	"F": 1}
{"v": 1	"t": 309750	"P": 967.0	"F": 0}
{"v": 1	"t": 309770	"P": 959.5	"F": 1}
{"v": 1	"t": 309790	"P": 953.5	"F": 0}
{"v": 1	"t": 309811	"P": 968.0	"F": 0}
{"v": 1	"t": 309831	"P": 958.0	"F": 0}
{"v": 1	"t": 309852	"P": 953.75	"F": 1}
{"v": 1	"t": 309872	"P": 969.75	"F": 1	"C": 32.795	"D": 3330	"sn": 54091930088003	"file": "/data/device_log/data0000.out"	"CO2": 437.544189453125	"Tp": 26.0067138671875	"H": 12.995850563049316}
{"v": 1	"t": 309893	"P": 959.0	"F": 0}
{"v": 1	"t": 309913	"P": 967.0	"F": 1}
{"v": 1	"t": 309934	"P": 956.0	"F": 0}
{"v": 1	"t": 309954	"P": 952.75	"F": 0}
{"v": 1	"t": 309974	"P": 966.75	"F": 0}
{"v": 1	"t": 309995	"P": 962.0	"F": 0}
{"v": 1	"t": 310015	"P": 954.25	"F": 1}
{"v": 1	"t": 310035	"P": 956.75	"F": 0}
{"v": 1	"t": 310056	"P": 966.5	"F": 0}
{"v": 1	"t": 310076	"P": 960.25	"F": 0}
{"v": 1	"t": 310096	"P": 951.75	"F": 0}
{"v": 1	"t": 310117	"P": 958.75	"F": 1}
{"v": 1	"t": 310137	"P": 966.75	"F": 1}
{"v": 1	"t": 310157	"P": 957.25	"F": 0}
{"v": 1	"t": 310178	"P": 951.75	"F": 1}
{"v": 1	"t": 310198	"P": 960.5	"F": 1}
{"v": 1	"t": 310218	"P": 966.5	"F": 0}
{"v": 1	"t": 310239	"P": 957.75	"F": 1}
{"v": 1	"t": 310259	"P": 952.0	"F": 0}
{"v": 1	"t": 310279	"P": 962.5	"F": 0}
{"v": 1	"t": 310300	"P": 966.0	"F": 0}
{"v": 1	"t": 310320	"P": 958.25	"F": 0}
{"v": 1	"t": 310340	"P": 952.0	"F": 0}
{"v": 1	"t": 310361	"P": 967.25	"F": 0}
{"v": 1	"t": 310381	"P": 959.75	"F": 1}
{"v": 1	"t": 310402	"P": 953.25	"F": 0}
{"v": 1	"t": 310422	"P": 966.5	"F": 0}
{"v": 1	"t": 310442	"P": 960.5	"F": 0}
{"v": 1	"t": 310463	"P": 952.25	"F": 1}
{"v": 1	"t": 310483	"P": 959.25	"F": 1}
{"v": 1	"t": 310503	"P": 969.75	"F": 1}
{"v": 1	"t": 310524	"P": 960.75	"F": 0}
{"v": 1	"t": 310544	"P": 950.5	"F": 1}
{"v": 1	"t": 310564	"P": 959.75	"F": 1}
{"v": 1	"t": 310585	"P": 967.0	"F": 1}
{"v": 1	"t": 310605	"P": 958.75	"F": 0}
{"v": 1	"t": 310625	"P": 950.0	"F": 0}
{"v": 1	"t": 310646	"P": 959.75	"F": 1}
{"v": 1	"t": 310666	"P": 966.75	"F": 0}
{"v": 1	"t": 310686	"P": 958.5	"F": 0}
{"v": 1	"t": 310707	"P": 951.75	"F": 0}
{"v": 1	"t": 310727	"P": 965.0	"F": 1}
{"v": 1	"t": 310747	"P": 965.0	"F": 1}
{"v": 1	"t": 310768	"P": 957.5	"F": 0}
{"v": 1	"t": 310788	"P": 953.25	"F": 0}
{"v": 1	"t": 310808	"P": 966.0	"F": 0}
{"v": 1	"t": 310828	"P": 964.25	"F": 0}
{"v": 1	"t": 310849	"P": 957.25	"F": 0}
{"v": 1	"t": 310869	"P": 952.25	"F": 1}
{"v": 1	"t": 310889	"P": 965.5	"F": 0	"C": 32.875	"D": 3331	"sn": 54091930088003	"file": "/data/device_log/data0000.out"}
{"v": 1	"t": 310910	"P": 962.25	"F": 0}
{"v": 1	"t": 310930	"P": 955.75	"F": 0}
{"v": 1	"t": 310951	"P": 965.25	"F": 0}
{"v": 1	"t": 310971	"P": 953.5	"F": 0}
{"v": 1	"t": 310992	"P": 962.25	"F": 1}
{"v": 1	"t": 311012	"P": 966.25	"F": 0}
{"v": 1	"t": 311032	"P": 957.0	"F": 0}
{"v": 1	"t": 311053	"P": 953.25	"F": 1}
{"v": 1	"t": 311073	"P": 965.0	"F": 0}
{"v": 1	"t": 311093	"P": 967.5	"F": 0}
{"v": 1	"t": 311114	"P": 957.75	"F": 0}
{"v": 1	"t": 311134	"P": 955.25	"F": 0}
{"v": 1	"t": 311154	"P": 966.75	"F": 1}
{"v": 1	"t": 311175	"P": 968.25	"F": 0}
{"v": 1	"t": 311195	"P": 958.5	"F": 1}
{"v": 1	"t": 311215	"P": 956.25	"F": 0}
{"v": 1	"t": 311236	"P": 966.75	"F": 0}
{"v": 1	"t": 311256	"P": 965.75	"F": 0}
{"v": 1	"t": 311276	"P": 958.5	"F": 0}
{"v": 1	"t": 311297	"P": 955.75	"F": 0}
{"v": 1	"t": 311317	"P": 969.25	"F": 0}
{"v": 1	"t": 311337	"P": 963.75	"F": 1}
{"v": 1	"t": 311358	"P": 958.75	"F": 0}
{"v": 1	"t": 311378	"P": 960.25	"F": 1}
{"v": 1	"t": 311398	"P": 970.5	"F": 0}
{"v": 1	"t": 311419	"P": 961.75	"F": 0}
{"v": 1	"t": 311439	"P": 953.0	"F": 0}
{"v": 1	"t": 311459	"P": 957.25	"F": 0}
{"v": 1	"t": 311480	"P": 969.75	"F": 0}
{"v": 1	"t": 311500	"P": 959.5	"F": 0}
{"v": 1	"t": 311520	"P": 953.75	"F": 0}
{"v": 1	"t": 311541	"P": 967.0	"F": 0}
{"v": 1	"t": 311561	"P": 955.25	"F": 1}
{"v": 1	"t": 311582	"P": 955.0	"F": 0}
{"v": 1	"t": 311602	"P": 968.75	"F": 0}
{"v": 1	"t": 311622	"P": 962.5	"F": 0}
{"v": 1	"t": 311643	"P": 953.25	"F": 0}
{"v": 1	"t": 311663	"P": 956.5	"F": 0}
{"v": 1	"t": 311683	"P": 968.0	"F": 0}
{"v": 1	"t": 311704	"P": 961.0	"F": 0}
{"v": 1	"t": 311724	"P": 953.5	"F": 0}
{"v": 1	"t": 311744	"P": 957.5	"F": 1}
{"v": 1	"t": 311765	"P": 968.0	"F": 0}
{"v": 1	"t": 311785	"P": 960.0	"F": 1}
{"v": 1	"t": 311805	"P": 951.5	"F": 0}
{"v": 1	"t": 311826	"P": 959.5	"F": 1}
{"v": 1	"t": 311846	"P": 968.0	"F": 0}
{"v": 1	"t": 311866	"P": 959.5	"F": 0}
{"v": 1	"t": 311886	"P": 952.75	"F": 0}
{"v": 1	"t": 311907	"P": 961.75	"F": 0	"C": 32.985	"D": 3331	"sn": 54091930088003	"file": "/data/device_log/data0000.out"	"CO2": 437.9357604980469	"Tp": 26.020065307617188	"H": 12.995976448059082}
{"v": 1	"t": 311928	"P": 959.25	"F": 0}
{"v": 1	"t": 311948	"P": 966.0	"F": 0}
{"v": 1	"t": 311969	"P": 954.5	"F": 0}
{"v": 1	"t": 311989	"P": 954.25	"F": 1}
{"v": 1	"t": 312009	"P": 967.75	"F": 1}
{"v": 1	"t": 312030	"P": 962.75	"F": 0}
{"v": 1	"t": 312050	"P": 952.75	"F": 1}
{"v": 1	"t": 312071	"P": 959.25	"F": 0}
{"v": 1	"t": 312091	"P": 963.0	"F": 0}
{"v": 1	"t": 312112	"P": 953.25	"F": 0}
{"v": 1	"t": 312132	"P": 962.75	"F": 1}
{"v": 1	"t": 312152	"P": 960.75	"F": 0}
{"v": 1	"t": 312173	"P": 955.25	"F": 0}
{"v": 1	"t": 312193	"P": 965.5	"F": 1}
{"v": 1	"t": 312214	"P": 955.75	"F": 0}
{"v": 1	"t": 312234	"P": 961.0	"F": 0}
{"v": 1	"t": 312255	"P": 960.75	"F": 0}
{"v": 1	"t": 312275	"P": 953.0	"F": 1}
{"v": 1	"t": 312296	"P": 968.25	"F": 0}
{"v": 1	"t": 312316	"P": 960.75	"F": 1}
{"v": 1	"t": 312336	"P": 953.25	"F": 0}
{"v": 1	"t": 312357	"P": 956.75	"F": 0}
{"v": 1	"t": 312377	"P": 968.25	"F": 1}
{"v": 1	"t": 312397	"P": 962.25	"F": 0}
{"v": 1	"t": 312418	"P": 953.5	"F": 1}
{"v": 1	"t": 312438	"P": 956.75	"F": 0}
{"v": 1	"t": 312458	"P": 967.75	"F": 1}
{"v": 1	"t": 312479	"P": 961.25	"F": 1}
{"v": 1	"t": 312499	"P": 952.5	"F": 1}
{"v": 1	"t": 312519	"P": 957.25	"F": 0}
{"v": 1	"t": 312540	"P": 968.75	"F": 0}
{"v": 1	"t": 312560	"P": 960.75	"F": 0}
{"v": 1	"t": 312580	"P": 952.0	"F": 0}
{"v": 1	"t": 312601	"P": 959.0	"F": 0}
{"v": 1	"t": 312621	"P": 967.75	"F": 0}
{"v": 1	"t": 312641	"P": 959.5	"F": 0}
{"v": 1	"t": 312662	"P": 950.5	"F": 0}
{"v": 1	"t": 312682	"P": 962.0	"F": 1}
{"v": 1	"t": 312702	"P": 966.25	"F": 0}
{"v": 1	"t": 312723	"P": 956.5	"F": 0}
{"v": 1	"t": 312743	"P": 953.75	"F": 0}
{"v": 1	"t": 312763	"P": 965.5	"F": 1}
{"v": 1	"t": 312784	"P": 965.0	"F": 0}
{"v": 1	"t": 312804	"P": 954.0	"F": 1}
{"v": 1	"t": 312824	"P": 964.0	"F": 0}
{"v": 1	"t": 312845	"P": 962.5	"F": 0}
{"v": 1	"t": 312865	"P": 952.0	"F": 0}
{"v": 1	"t": 312886	"P": 965.0	"F": 0}
{"v": 1	"t": 312906	"P": 964.75	"F": 1}
{"v": 1	"t": 312926	"P": 957.25	"F": 1	"C": 33.07	"D": 3332	"sn": 54091930088003	"file": "/data/device_log/data0000.out"}
{"v": 1	"t": 312947	"P": 958.5	"F": 0}
{"v": 1	"t": 312967	"P": 968.5	"F": 1}
{"v": 1	"t": 312988	"P": 957.0	"F": 1}
{"v": 1	"t": 313008	"P": 956.5	"F": 0}
{"v": 1	"t": 313028	"P": 969.25	"F": 1}
{"v": 1	"t": 313049	"P": 960.25	"F": 0}
{"v": 1	"t": 313069	"P": 956.0	"F": 0}
{"v": 1	"t": 313089	"P": 966.5	"F": 0}
{"v": 1	"t": 313110	"P": 965.75	"F": 0}
{"v": 1	"t": 313130	"P": 958.25	"F": 1}
{"v": 1	"t": 313150	"P": 958.25	"F": 1}
{"v": 1	"t": 313171	"P": 971.0	"F": 0}
{"v": 1	"t": 313191	"P": 962.0	"F": 0}
{"v": 1	"t": 313212	"P": 955.5	"F": 0}
{"v": 1	"t": 313232	"P": 966.25	"F": 0}
{"v": 1	"t": 313252	"P": 965.5	"F": 0}
{"v": 1	"t": 313273	"P": 956.75	"F": 1}
{"v": 1	"t": 313293	"P": 959.0	"F": 0}
{"v": 1	"t": 313313	"P": 969.75	"F": 0}
{"v": 1	"t": 313334	"P": 962.25	"F": 0}
{"v": 1	"t": 313354	"P": 954.5	"F": 0}
{"v": 1	"t": 313374	"P": 963.25	"F": 0}
{"v": 1	"t": 313395	"P": 963.75	"F": 0}
{"v": 1	"t": 313415	"P": 950.75	"F": 1}
{"v": 1	"t": 313436	"P": 961.25	"F": 1}
{"v": 1	"t": 313456	"P": 963.0	"F": 0}
{"v": 1	"t": 313476	"P": 954.25	"F": 1}
{"v": 1	"t": 313497	"P": 962.25	"F": 0}
{"v": 1	"t": 313517	"P": 964.75	"F": 0}
{"v": 1	"t": 313538	"P": 955.5	"F": 0}
{"v": 1	"t": 313558	"P": 956.75	"F": 1}
{"v": 1	"t": 313578	"P": 968.5	"F": 0}
{"v": 1	"t": 313599	"P": 958.25	"F": 0}
{"v": 1	"t": 313619	"P": 953.5	"F": 0}
{"v": 1	"t": 313639	"P": 966.25	"F": 1}
{"v": 1	"t": 313660	"P": 962.75	"F": 0}
{"v": 1	"t": 313680	"P": 952.25	"F": 1}
{"v": 1	"t": 313700	"P": 956.0	"F": 1}
{"v": 1	"t": 313721	"P": 965.0	"F": 1}
{"v": 1	"t": 313741	"P": 958.75	"F": 0}
{"v": 1	"t": 313762	"P": 953.25	"F": 1}
{"v": 1	"t": 313782	"P": 964.25	"F": 0}
{"v": 1	"t": 313802	"P": 965.25	"F": 0}
{"v": 1	"t": 313823	"P": 955.25	"F": 0}
{"v": 1	"t": 313843	"P": 955.5	"F": 0}
{"v": 1	"t": 313863	"P": 967.25	"F": 0}
{"v": 1	"t": 313884	"P": 959.5	"F": 0}
{"v": 1	"t": 313904	"P": 952.0	"F": 0}
{"v": 1	"t": 313924	"P": 963.5	"F": 1}
{"v": 1	"t": 313945	"P": 963.25	"F": 1	"C": 33.17	"D": 3332	"sn": 54091930088003	"file": "/data/device_log/data0000.out"	"CO2": 438.4422302246094	"Tp": 25.990692138671875	"H": 12.995904922485352}
{"v": 1	"t": 313966	"P": 964.5	"F": 1}
{"v": 1	"t": 313986	"P": 955.25	"F": 0}
{"v": 1	"t": 314007	"P": 956.75	"F": 0}
{"v": 1	"t": 314027	"P": 967.25	"F": 0}
{"v": 1	"t": 314048	"P": 957.5	"F": 0}
{"v": 1	"t": 314068	"P": 951.75	"F": 0}
{"v": 1	"t": 314088	"P": 966.0	"F": 0}
{"v": 1	"t": 314109	"P": 961.0	"F": 0}
{"v": 1	"t": 314129	"P": 952.0	"F": 1}
{"v": 1	"t": 314149	"P": 967.25	"F": 0}
{"v": 1	"t": 314170	"P": 959.5	"F": 0}
{"v": 1	"t": 314190	"P": 955.0	"F": 0}
{"v": 1	"t": 314211	"P": 965.75	"F": 0}
{"v": 1	"t": 314231	"P": 962.0	"F": 0}
{"v": 1	"t": 314251	"P": 952.5	"F": 0}
{"v": 1	"t": 314272	"P": 959.0	"F": 0}
{"v": 1	"t": 314292	"P": 968.75	"F": 0}
{"v": 1	"t": 314313	"P": 956.0	"F": 1}
{"v": 1	"t": 314333	"P": 951.75	"F": 0}
{"v": 1	"t": 314353	"P": 966.5	"F": 0}
{"v": 1	"t": 314374	"P": 961.0	"F": 1}
{"v": 1	"t": 314394	"P": 951.75	"F": 0}
{"v": 1	"t": 314414	"P": 961.75	"F": 0}
{"v": 1	"t": 314435	"P": 964.75	"F": 0}
{"v": 1	"t": 314455	"P": 956.0	"F": 0}
{"v": 1	"t": 314475	"P": 952.75	"F": 1}
{"v": 1	"t": 314496	"P": 967.75	"F": 0}
{"v": 1	"t": 314516	"P": 959.25	"F": 0}
{"v": 1	"t": 314537	"P": 952.5	"F": 0}
{"v": 1	"t": 314557	"P": 966.25	"F": 1}
{"v": 1	"t": 314577	"P": 964.0	"F": 1}
{"v": 1	"t": 314598	"P": 956.0	"F": 1}
{"v": 1	"t": 314618	"P": 958.5	"F": 0}
{"v": 1	"t": 314638	"P": 967.5	"F": 0}
{"v": 1	"t": 314659	"P": 958.25	"F": 1}
{"v": 1	"t": 314679	"P": 954.25	"F": 0}
{"v": 1	"t": 314700	"P": 967.25	"F": 0}
{"v": 1	"t": 314720	"P": 959.75	"F": 0}
{"v": 1	"t": 314740	"P": 952.25	"F": 0}
{"v": 1	"t": 314761	"P": 967.5	"F": 0}
{"v": 1	"t": 314781	"P": 961.5	"F": 1}
{"v": 1	"t": 314802	"P": 953.25	"F": 0}
{"v": 1	"t": 314822	"P": 965.0	"F": 1}
{"v": 1	"t": 314842	"P": 962.75	"F": 0}
{"v": 1	"t": 314863	"P": 954.25	"F": 0}
{"v": 1	"t": 314883	"P": 962.25	"F": 1}
{"v": 1	"t": 314903	"P": 965.25	"F": 0}
{"v": 1	"t": 314924	"P": 956.75	"F": 0}
{"v": 1	"t": 314944	"P": 955.75	"F": 0}
{"v": 1	"t": 314965	"P": 969.75	"F": 0	"C": 33.225	"D": 3333	"sn": 54091930088003	"file": "/data/device_log/data0000.out"}
{"v": 1	"t": 314985	"P": 960.5	"F": 1}
{"v": 1	"t": 315005	"P": 958.0	"F": 0}
{"v": 1	"t": 315026	"P": 969.75	"F": 0}
{"v": 1	"t": 315046	"P": 960.5	"F": 0}
{"v": 1	"t": 315067	"P": 953.25	"F": 0}
{"v": 1	"t": 315087	"P": 968.75	"F": 1}
{"v": 1	"t": 315107	"P": 964.25	"F": 0}
{"v": 1	"t": 315128	"P": 957.0	"F": 0}
{"v": 1	"t": 315148	"P": 961.5	"F": 0}
{"v": 1	"t": 315168	"P": 969.75	"F": 0}
{"v": 1	"t": 315189	"P": 958.25	"F": 0}
{"v": 1	"t": 315209	"P": 955.0	"F": 0}
{"v": 1	"t": 315230	"P": 970.5	"F": 0}
{"v": 1	"t": 315250	"P": 961.25	"F": 0}
{"v": 1	"t": 315270	"P": 955.25	"F": 1}
{"v": 1	"t": 315291	"P": 966.5	"F": 0}
{"v": 1	"t": 315311	"P": 962.75	"F": 0}
{"v": 1	"t": 315331	"P": 954.0	"F": 0}
{"v": 1	"t": 315352	"P": 958.25	"F": 0}
{"v": 1	"t": 315372	"P": 963.5	"F": 1}
{"v": 1	"t": 315393	"P": 954.0	"F": 0}
{"v": 1	"t": 315413	"P": 967.25	"F": 1}
{"v": 1	"t": 315434	"P": 961.0	"F": 0}
{"v": 1	"t": 315454	"P": 955.0	"F": 0}
{"v": 1	"t": 315474	"P": 956.75	"F": 0}
{"v": 1	"t": 315495	"P": 967.25	"F": 0}
{"v": 1	"t": 315515	"P": 958.5	"F": 1}
{"v": 1	"t": 315535	"P": 952.25	"F": 1}
{"v": 1	"t": 315556	"P": 965.75	"F": 0}
{"v": 1	"t": 315576	"P": 964.75	"F": 0}
{"v": 1	"t": 315596	"P": 952.0	"F": 0}
{"v": 1	"t": 315617	"P": 965.5	"F": 0}
{"v": 1	"t": 315637	"P": 961.25	"F": 1}
{"v": 1	"t": 315658	"P": 954.0	"F": 0}
{"v": 1	"t": 315678	"P": 956.75	"F": 1}
{"v": 1	"t": 315698	"P": 968.25	"F": 1}
{"v": 1	"t": 315719	"P": 957.75	"F": 0}
{"v": 1	"t": 315739	"P": 955.5	"F": 1}
{"v": 1	"t": 315760	"P": 967.75	"F": 0}
{"v": 1	"t": 315780	"P": 959.25	"F": 1}
{"v": 1	"t": 315800	"P": 952.5	"F": 1}
{"v": 1	"t": 315821	"P": 958.5	"F": 0}
{"v": 1	"t": 315841	"P": 967.25	"F": 0}
{"v": 1	"t": 315861	"P": 958.0	"F": 1}
{"v": 1	"t": 315881	"P": 951.25	"F": 0}
{"v": 1	"t": 315902	"P": 961.75	"F": 1}
{"v": 1	"t": 315922	"P": 966.0	"F": 0}
{"v": 1	"t": 315942	"P": 957.5	"F": 0}
{"v": 1	"t": 315963	"P": 951.5	"F": 0}
{"v": 1	"t": 315983	"P": 961.25	"F": 0	"C": 33.315	"D": 3334	"sn": 54091930088003	"file": "/data/device_log/data0000.out"	"CO2": 438.9195861816406	"Tp": 26.020065307617188	"H": 12.9960298538208}
{"v": 1	"t": 316004	"P": 958.25	"F": 0}
{"v": 1	"t": 316025	"P": 966.25	"F": 0}
{"v": 1	"t": 316046	"P": 957.25	"F": 1}
{"v": 1	"t": 316067	"P": 951.5	"F": 0}
{"v": 1	"t": 316087	"P": 964.0	"F": 0}
{"v": 1	"t": 316107	"P": 965.25	"F": 1}
{"v": 1	"t": 316128	"P": 956.75	"F": 1}
{"v": 1	"t": 316148	"P": 953.5	"F": 0}
{"v": 1	"t": 316168	"P": 966.75	"F": 0}
{"v": 1	"t": 316188	"P": 963.75	"F": 0}
{"v": 1	"t": 316209	"P": 956.5	"F": 0}
{"v": 1	"t": 316229	"P": 952.25	"F": 0}
{"v": 1	"t": 316249	"P": 967.75	"F": 1}
{"v": 1	"t": 316270	"P": 960.5	"F": 1}
{"v": 1	"t": 316290	"P": 953.5	"F": 0}
{"v": 1	"t": 316310	"P": 959.5	"F": 0}
{"v": 1	"t": 316331	"P": 968.75	"F": 1}
{"v": 1	"t": 316351	"P": 957.5	"F": 1}
{"v": 1	"t": 316372	"P": 952.0	"F": 0}
{"v": 1	"t": 316392	"P": 966.25	"F": 0}
{"v": 1	"t": 316412	"P": 963.25	"F": 0}
{"v": 1	"t": 316433	"P": 954.25	"F": 1}
{"v": 1	"t": 316453	"P": 953.75	"F": 0}
{"v": 1	"t": 316473	"P": 967.5	"F": 1}
{"v": 1	"t": 316494	"P": 963.0	"F": 0}
{"v": 1	"t": 316514	"P": 952.75	"F": 0}
{"v": 1	"t": 316534	"P": 955.75	"F": 1}
{"v": 1	"t": 316555	"P": 968.75	"F": 1}
{"v": 1	"t": 316575	"P": 961.0	"F": 0}
{"v": 1	"t": 316595	"P": 954.5	"F": 0}
{"v": 1	"t": 316615	"P": 957.5	"F": 0}
{"v": 1	"t": 316636	"P": 968.0	"F": 0}
{"v": 1	"t": 316656	"P": 959.5	"F": 0}
{"v": 1	"t": 316676	"P": 953.0	"F": 0}
{"v": 1	"t": 316697	"P": 959.25	"F": 1}
{"v": 1	"t": 316717	"P": 969.25	"F": 0}
{"v": 1	"t": 316737	"P": 957.75	"F": 0}
{"v": 1	"t": 316758	"P": 951.25	"F": 1}
{"v": 1	"t": 316778	"P": 962.0	"F": 0}
{"v": 1	"t": 316798	"P": 966.0	"F": 0}
{"v": 1	"t": 316819	"P": 959.0	"F": 0}
{"v": 1	"t": 316839	"P": 951.0	"F": 1}
{"v": 1	"t": 316859	"P": 960.25	"F": 1}
{"v": 1	"t": 316880	"P": 968.25	"F": 0}
{"v": 1	"t": 316900	"P": 960.0	"F": 0}
{"v": 1	"t": 316920	"P": 955.5	"F": 1}
{"v": 1	"t": 316941	"P": 966.5	"F": 0}
{"v": 1	"t": 316961	"P": 966.0	"F": 1}
{"v": 1	"t": 316981	"P": 956.75	"F": 1}
{"v": 1	"t": 317002	"P": 957.25	"F": 1	"C": 33.39	"D": 3335	"sn": 54091930088003	"file": "/data/device_log/data0000.out"}
{"v": 1	"t": 317022	"P": 971.0	"F": 1}
{"v": 1	"t": 317043	"P": 959.5	"F": 0}
{"v": 1	"t": 317064	"P": 962.5	"F": 0}
{"v": 1	"t": 317085	"P": 969.0	"F": 1}
{"v": 1	"t": 317105	"P": 959.5	"F": 0}
{"v": 1	"t": 317125	"P": 956.25	"F": 0}
{"v": 1	"t": 317146	"P": 969.75	"F": 0}
{"v": 1	"t": 317166	"P": 965.75	"F": 0}
{"v": 1	"t": 317186	"P": 959.25	"F": 1}
{"v": 1	"t": 317207	"P": 955.75	"F": 0}
{"v": 1	"t": 317227	"P": 969.75	"F": 0}
{"v": 1	"t": 317247	"P": 963.5	"F": 1}
{"v": 1	"t": 317268	"P": 951.0	"F": 1}
{"v": 1	"t": 317288	"P": 959.75	"F": 0}
{"v": 1	"t": 317308	"P": 967.5	"F": 0}
{"v": 1	"t": 317329	"P": 959.0	"F": 0}
{"v": 1	"t": 317349	"P": 953.25	"F": 0}
{"v": 1	"t": 317369	"P": 962.75	"F": 1}
{"v": 1	"t": 317390	"P": 967.0	"F": 1}
{"v": 1	"t": 317410	"P": 958.25	"F": 0}
{"v": 1	"t": 317430	"P": 951.75	"F": 0}
{"v": 1	"t": 317451	"P": 964.0	"F": 0}
{"v": 1	"t": 317471	"P": 966.0	"F": 1}
{"v": 1	"t": 317491	"P": 957.75	"F": 1}
{"v": 1	"t": 317512	"P": 953.5	"F": 1}
{"v": 1	"t": 317532	"P": 964.75	"F": 0}
{"v": 1	"t": 317552	"P": 966.75	"F": 0}
{"v": 1	"t": 317573	"P": 957.0	"F": 0}
{"v": 1	"t": 317593	"P": 953.0	"F": 0}
{"v": 1	"t": 317613	"P": 967.75	"F": 0}
{"v": 1	"t": 317634	"P": 960.25	"F": 1}
{"v": 1	"t": 317654	"P": 951.5	"F": 0}
{"v": 1	"t": 317674	"P": 956.5	"F": 0}
{"v": 1	"t": 317695	"P": 967.5	"F": 0}
{"v": 1	"t": 317715	"P": 958.25	"F": 1}
{"v": 1	"t": 317735	"P": 952.25	"F": 1}
{"v": 1	"t": 317756	"P": 963.5	"F": 0}
{"v": 1	"t": 317776	"P": 965.5	"F": 1}
{"v": 1	"t": 317796	"P": 956.75	"F": 0}
{"v": 1	"t": 317817	"P": 953.75	"F": 0}
{"v": 1	"t": 317837	"P": 968.25	"F": 0}
{"v": 1	"t": 317857	"P": 964.5	"F": 1}
{"v": 1	"t": 317878	"P": 956.75	"F": 0}
{"v": 1	"t": 317898	"P": 952.5	"F": 0}
{"v": 1	"t": 317918	"P": 967.75	"F": 0}
{"v": 1	"t": 317938	"P": 964.5	"F": 0}
{"v": 1	"t": 317959	"P": 955.25	"F": 1}
{"v": 1	"t": 317979	"P": 953.75	"F": 0}
{"v": 1	"t": 317999	"P": 967.5	"F": 1}
{"v": 1	"t": 318020	"P": 963.5	"F": 0	"C": 33.485	"D": 3336	"sn": 54091930088003	"file": "/data/device_log/data0000.out"	"CO2": 439.74932861328125	"Tp": 26.0067138671875	"H": 13.0319185256958}
{"v": 1	"t": 318041	"P": 967.5	"F": 0}
{"v": 1	"t": 318061	"P": 955.75	"F": 0}
{"v": 1	"t": 318084	"P": 955.0	"F": 0}
{"v": 1	"t": 318104	"P": 956.75	"F": 1}
{"v": 1	"t": 318125	"P": 968.0	"F": 0}
{"v": 1	"t": 318145	"P": 961.5	"F": 1}
{"v": 1	"t": 318165	"P": 951.75	"F": 1}
{"v": 1	"t": 318186	"P": 957.25	"F": 0}
{"v": 1	"t": 318206	"P": 967.5	"F": 0}
{"v": 1	"t": 318226	"P": 959.0	"F": 1}
{"v": 1	"t": 318247	"P": 951.25	"F": 0}
{"v": 1	"t": 318267	"P": 963.25	"F": 0}
{"v": 1	"t": 318287	"P": 962.75	"F": 0}
{"v": 1	"t": 318308	"P": 954.5	"F": 1}
{"v": 1	"t": 318328	"P": 955.5	"F": 0}
{"v": 1	"t": 318348	"P": 967.5	"F": 1}
{"v": 1	"t": 318369	"P": 962.0	"F": 1}
{"v": 1	"t": 318389	"P": 952.5	"F": 0}
{"v": 1	"t": 318409	"P": 962.0	"F": 1}
{"v": 1	"t": 318430	"P": 969.0	"F": 0}
{"v": 1	"t": 318450	"P": 956.5	"F": 0}
{"v": 1	"t": 318470	"P": 952.5	"F": 0}
{"v": 1	"t": 318491	"P": 964.5	"F": 0}
{"v": 1	"t": 318511	"P": 966.0	"F": 1}
{"v": 1	"t": 318531	"P": 957.0	"F": 0}
{"v": 1	"t": 318552	"P": 952.75	"F": 0}
{"v": 1	"t": 318572	"P": 965.25	"F": 0}
{"v": 1	"t": 318592	"P": 964.5	"F": 0}
{"v": 1	"t": 318613	"P": 956.0	"F": 1}
{"v": 1	"t": 318633	"P": 953.5	"F": 1}
{"v": 1	"t": 318653	"P": 967.25	"F": 0}
{"v": 1	"t": 318673	"P": 962.5	"F": 0}
{"v": 1	"t": 318694	"P": 955.75	"F": 1}
{"v": 1	"t": 318714	"P": 953.0	"F": 1}
{"v": 1	"t": 318735	"P": 966.0	"F": 0}
{"v": 1	"t": 318755	"P": 960.25	"F": 1}
{"v": 1	"t": 318775	"P": 953.75	"F": 0}
{"v": 1	"t": 318795	"P": 955.25	"F": 1}
{"v": 1	"t": 318816	"P": 969.0	"F": 0}
{"v": 1	"t": 318836	"P": 962.75	"F": 0}
{"v": 1	"t": 318856	"P": 957.25	"F": 0}
{"v": 1	"t": 318877	"P": 957.0	"F": 0}
{"v": 1	"t": 318897	"P": 970.0	"F": 0}
{"v": 1	"t": 318917	"P": 965.0	"F": 0}
{"v": 1	"t": 318938	"P": 955.25	"F": 0}
{"v": 1	"t": 318958	"P": 958.25	"F": 0}
{"v": 1	"t": 318978	"P": 949.25	"F": 0}
{"v": 1	"t": 318999	"P": 960.75	"F": 1}
{"v": 1	"t": 319019	"P": 954.0	"F": 1}
{"v": 1	"t": 319039	"P": 963.75	"F": 1	"C": 33.59	"D": 3336	"sn": 54091930088003	"file": "/data/device_log/data0000.out"}
{"v": 1	"t": 319060	"P": 966.0	"F": 0}
{"v": 1	"t": 319080	"P": 955.5	"F": 0}
{"v": 1	"t": 319103	"P": 956.5	"F": 0}
{"v": 1	"t": 319123	"P": 972.0	"F": 1}
{"v": 1	"t": 319144	"P": 966.5	"F": 0}
{"v": 1	"t": 319164	"P": 954.5	"F": 1}
{"v": 1	"t": 319184	"P": 963.75	"F": 0}
{"v": 1	"t": 319205	"P": 968.75	"F": 0}
{"v": 1	"t": 319225	"P": 955.75	"F": 0}
{"v": 1	"t": 319245	"P": 955.25	"F": 1}
{"v": 1	"t": 319266	"P": 967.75	"F": 0}
{"v": 1	"t": 319286	"P": 958.5	"F": 1}
{"v": 1	"t": 319307	"P": 952.75	"F": 0}
{"v": 1	"t": 319327	"P": 962.75	"F": 1}
{"v": 1	"t": 319347	"P": 966.5	"F": 0}
{"v": 1	"t": 319368	"P": 956.5	"F": 0}
{"v": 1	"t": 319388	"P": 957.0	"F": 1}
{"v": 1	"t": 319408	"P": 967.75	"F": 0}
{"v": 1	"t": 319429	"P": 962.0	"F": 1}
{"v": 1	"t": 319449	"P": 952.75	"F": 1}
{"v": 1	"t": 319469	"P": 961.25	"F": 1}
{"v": 1	"t": 319490	"P": 966.0	"F": 1}
{"v": 1	"t": 319510	"P": 959.0	"F": 0}
{"v": 1	"t": 319530	"P": 951.0	"F": 1}
{"v": 1	"t": 319551	"P": 963.25	"F": 0}
{"v": 1	"t": 319571	"P": 964.25	"F": 0}
{"v": 1	"t": 319591	"P": 959.25	"F": 0}
{"v": 1	"t": 319612	"P": 952.25	"F": 1}
{"v": 1	"t": 319632	"P": 965.75	"F": 1}
{"v": 1	"t": 319652	"P": 966.75	"F": 0}
{"v": 1	"t": 319672	"P": 956.75	"F": 0}
{"v": 1	"t": 319693	"P": 954.0	"F": 1}
{"v": 1	"t": 319713	"P": 967.25	"F": 1}
{"v": 1	"t": 319734	"P": 960.25	"F": 0}
{"v": 1	"t": 319754	"P": 952.25	"F": 1}
{"v": 1	"t": 319774	"P": 956.75	"F": 0}
{"v": 1	"t": 319795	"P": 968.0	"F": 0}
{"v": 1	"t": 319815	"P": 961.25	"F": 0}
{"v": 1	"t": 319835	"P": 951.75	"F": 0}
{"v": 1	"t": 319855	"P": 957.25	"F": 1}
{"v": 1	"t": 319876	"P": 967.0	"F": 0}
{"v": 1	"t": 319896	"P": 962.5	"F": 0}
{"v": 1	"t": 319916	"P": 955.0	"F": 0}
{"v": 1	"t": 319937	"P": 955.5	"F": 1}
{"v": 1	"t": 319957	"P": 968.25	"F": 1}
{"v": 1	"t": 319977	"P": 959.25	"F": 1}
{"v": 1	"t": 319998	"P": 953.0	"F": 0}
{"v": 1	"t": 320018	"P": 959.25	"F": 0}
{"v": 1	"t": 320038	"P": 966.0	"F": 1}
{"v": 1	"t": 320059	"P": 956.75	"F": 0	"C": 33.66	"D": 3337	"sn": 54091930088003	"file": "/data/device_log/data0000.out"	"CO2": 439.7156677246094	"Tp": 26.0067138671875	"H": 13.031852722167969}
{"v": 1	"t": 320080	"P": 953.25	"F": 1}
{"v": 1	"t": 320101	"P": 962.5	"F": 0}
{"v": 1	"t": 320124	"P": 955.5	"F": 0}
{"v": 1	"t": 320144	"P": 952.0	"F": 0}
{"v": 1	"t": 320165	"P": 968.25	"F": 1}
{"v": 1	"t": 320185	"P": 960.5	"F": 1}
{"v": 1	"t": 320205	"P": 952.5	"F": 0}
{"v": 1	"t": 320226	"P": 960.5	"F": 1}
{"v": 1	"t": 320246	"P": 967.25	"F": 0}
{"v": 1	"t": 320266	"P": 955.75	"F": 1}
{"v": 1	"t": 320287	"P": 953.75	"F": 0}
{"v": 1	"t": 320307	"P": 968.0	"F": 0}
{"v": 1	"t": 320327	"P": 961.5	"F": 0}
{"v": 1	"t": 320348	"P": 954.75	"F": 1}
{"v": 1	"t": 320368	"P": 955.0	"F": 0}
{"v": 1	"t": 320388	"P": 969.0	"F": 0}
{"v": 1	"t": 320409	"P": 962.25	"F": 1}
{"v": 1	"t": 320429	"P": 952.75	"F": 0}
{"v": 1	"t": 320449	"P": 957.25	"F": 0}
{"v": 1	"t": 320470	"P": 968.0	"F": 1}
{"v": 1	"t": 320490	"P": 960.75	"F": 0}
{"v": 1	"t": 320510	"P": 953.5	"F": 0}
{"v": 1	"t": 320530	"P": 956.5	"F": 0}
{"v": 1	"t": 320551	"P": 969.5	"F": 0}
{"v": 1	"t": 320571	"P": 962.0	"F": 1}
{"v": 1	"t": 320591	"P": 952.5	"F": 1}
{"v": 1	"t": 320612	"P": 957.75	"F": 0}
{"v": 1	"t": 320632	"P": 968.25	"F": 0}
{"v": 1	"t": 320652	"P": 959.5	"F": 1}
{"v": 1	"t": 320673	"P": 949.0	"F": 0}
{"v": 1	"t": 320693	"P": 963.75	"F": 1}
{"v": 1	"t": 320713	"P": 965.75	"F": 0}
{"v": 1	"t": 320734	"P": 957.0	"F": 0}
{"v": 1	"t": 320754	"P": 955.5	"F": 1}
{"v": 1	"t": 320775	"P": 969.25	"F": 0}
{"v": 1	"t": 320795	"P": 963.0	"F": 0}
{"v": 1	"t": 320815	"P": 955.75	"F": 0}
{"v": 1	"t": 320835	"P": 962.0	"F": 1}
{"v": 1	"t": 320856	"P": 969.5	"F": 0}
{"v": 1	"t": 320876	"P": 961.0	"F": 0}
{"v": 1	"t": 320896	"P": 956.25	"F": 0}
{"v": 1	"t": 320917	"P": 962.75	"F": 0}
{"v": 1	"t": 320937	"P": 969.25	"F": 0}
{"v": 1	"t": 320957	"P": 962.0	"F": 0}
{"v": 1	"t": 320978	"P": 953.75	"F": 0}
{"v": 1	"t": 320998	"P": 958.5	"F": 0}
{"v": 1	"t": 321018	"P": 968.25	"F": 0}
{"v": 1	"t": 321039	"P": 961.25	"F": 0}
{"v": 1	"t": 321059	"P": 955.5	"F": 0}
{"v": 1	"t": 321079	"P": 959.0	"F": 0	"C": 33.745	"D": 3338	"sn": 54091930088003	"file": "/data/device_log/data0000.out"}
{"v": 1	"t": 321100	"P": 966.0	"F": 0}
{"v": 1	"t": 321120	"P": 956.25	"F": 0}
{"v": 1	"t": 321142	"P": 969.0	"F": 0}
{"v": 1	"t": 321163	"P": 955.25	"F": 0}
{"v": 1	"t": 321183	"P": 953.75	"F": 1}
{"v": 1	"t": 321203	"P": 968.5	"F": 1}
{"v": 1	"t": 321224	"P": 963.5	"F": 0}
{"v": 1	"t": 321244	"P": 955.0	"F": 0}
{"v": 1	"t": 321264	"P": 959.0	"F": 0}
{"v": 1	"t": 321285	"P": 969.0	"F": 0}
{"v": 1	"t": 321305	"P": 957.5	"F": 1}
{"v": 1	"t": 321325	"P": 952.75	"F": 0}
{"v": 1	"t": 321346	"P": 965.25	"F": 0}
{"v": 1	"t": 321366	"P": 964.5	"F": 0}
{"v": 1	"t": 321386	"P": 957.0	"F": 1}
{"v": 1	"t": 321407	"P": 952.5	"F": 0}
{"v": 1	"t": 321427	"P": 969.75	"F": 0}
{"v": 1	"t": 321447	"P": 961.75	"F": 0}
{"v": 1	"t": 321468	"P": 953.25	"F": 1}
{"v": 1	"t": 321488	"P": 954.5	"F": 0}
{"v": 1	"t": 321508	"P": 970.25	"F": 0}
{"v": 1	"t": 321529	"P": 961.5	"F": 0}
{"v": 1	"t": 321549	"P": 952.25	"F": 0}
{"v": 1	"t": 321569	"P": 958.0	"F": 0}
{"v": 1	"t": 321590	"P": 969.75	"F": 1}
{"v": 1	"t": 321610	"P": 959.75	"F": 1}
{"v": 1	"t": 321630	"P": 953.25	"F": 1}
{"v": 1	"t": 321651	"P": 960.0	"F": 0}
{"v": 1	"t": 321671	"P": 968.5	"F": 1}
{"v": 1	"t": 321691	"P": 959.75	"F": 0}
{"v": 1	"t": 321711	"P": 952.5	"F": 1}
{"v": 1	"t": 321732	"P": 960.75	"F": 1}
{"v": 1	"t": 321752	"P": 966.25	"F": 1}
{"v": 1	"t": 321772	"P": 958.75	"F": 0}
{"v": 1	"t": 321793	"P": 951.0	"F": 0}
{"v": 1	"t": 321813	"P": 962.0	"F": 0}
{"v": 1	"t": 321833	"P": 967.25	"F": 0}
{"v": 1	"t": 321854	"P": 958.25	"F": 0}
{"v": 1	"t": 321874	"P": 952.0	"F": 0}
{"v": 1	"t": 321894	"P": 960.5	"F": 1}
{"v": 1	"t": 321915	"P": 966.25	"F": 1}
{"v": 1	"t": 321935	"P": 958.25	"F": 0}
{"v": 1	"t": 321955	"P": 952.0	"F": 0}
{"v": 1	"t": 321976	"P": 965.5	"F": 0}
{"v": 1	"t": 321996	"P": 963.75	"F": 1}
{"v": 1	"t": 322016	"P": 956.0	"F": 0}
{"v": 1	"t": 322037	"P": 954.0	"F": 0}
{"v": 1	"t": 322057	"P": 967.5	"F": 1}
{"v": 1	"t": 322077	"P": 961.5	"F": 0}
{"v": 1	"t": 322098	"P": 951.0	"F": 0	"C": 33.815	"D": 3339	"sn": 54091930088003	"file": "/data/device_log/data0000.out"	"CO2": 439.9764709472656	"Tp": 26.020065307617188	"H": 13.03179931640625}
{"v": 1	"t": 322119	"P": 953.0	"F": 0}
{"v": 1	"t": 322139	"P": 967.0	"F": 0}
{"v": 1	"t": 322160	"P": 951.75	"F": 0}
{"v": 1	"t": 322181	"P": 961.75	"F": 0}
{"v": 1	"t": 322201	"P": 967.5	"F": 0}
{"v": 1	"t": 322221	"P": 958.0	"F": 0}
{"v": 1	"t": 322242	"P": 953.0	"F": 1}
{"v": 1	"t": 322262	"P": 966.0	"F": 1}
{"v": 1	"t": 322282	"P": 964.5	"F": 0}
{"v": 1	"t": 322303	"P": 955.5	"F": 1}
{"v": 1	"t": 322323	"P": 953.75	"F": 0}
{"v": 1	"t": 322343	"P": 968.25	"F": 0}
{"v": 1	"t": 322364	"P": 961.5	"F": 0}
{"v": 1	"t": 322384	"P": 956.5	"F": 1}
{"v": 1	"t": 322404	"P": 955.25	"F": 0}
{"v": 1	"t": 322424	"P": 968.5	"F": 0}
{"v": 1	"t": 322445	"P": 961.75	"F": 0}
{"v": 1	"t": 322465	"P": 951.75	"F": 0}
{"v": 1	"t": 322485	"P": 956.5	"F": 1}
{"v": 1	"t": 322506	"P": 970.75	"F": 1}
{"v": 1	"t": 322526	"P": 963.5	"F": 0}
{"v": 1	"t": 322546	"P": 954.25	"F": 1}
{"v": 1	"t": 322567	"P": 954.0	"F": 1}
{"v": 1	"t": 322587	"P": 969.0	"F": 0}
{"v": 1	"t": 322607	"P": 962.0	"F": 1}
{"v": 1	"t": 322628	"P": 953.25	"F": 1}
{"v": 1	"t": 322648	"P": 955.0	"F": 0}
{"v": 1	"t": 322668	"P": 968.5	"F": 1}
{"v": 1	"t": 322689	"P": 959.5	"F": 0}
{"v": 1	"t": 322709	"P": 951.25	"F": 1}
{"v": 1	"t": 322729	"P": 963.25	"F": 1}
{"v": 1	"t": 322750	"P": 967.75	"F": 0}
{"v": 1	"t": 322770	"P": 957.75	"F": 0}
{"v": 1	"t": 322791	"P": 966.75	"F": 0}
{"v": 1	"t": 322811	"P": 957.5	"F": 0}
{"v": 1	"t": 322832	"P": 955.75	"F": 1}
{"v": 1	"t": 322852	"P": 970.75	"F": 0}
{"v": 1	"t": 322872	"P": 966.75	"F": 1}
{"v": 1	"t": 322893	"P": 958.75	"F": 1}
{"v": 1	"t": 322913	"P": 955.25	"F": 1}
{"v": 1	"t": 322933	"P": 970.25	"F": 1}
{"v": 1	"t": 322954	"P": 965.0	"F": 0}
{"v": 1	"t": 322974	"P": 955.75	"F": 1}
{"v": 1	"t": 322994	"P": 959.0	"F": 0}
{"v": 1	"t": 323014	"P": 970.0	"F": 0}
{"v": 1	"t": 323035	"P": 965.5	"F": 1}
{"v": 1	"t": 323055	"P": 957.0	"F": 0}
{"v": 1	"t": 323075	"P": 959.25	"F": 1}
{"v": 1	"t": 323096	"P": 968.75	"F": 0}
{"v": 1	"t": 323116	"P": 960.5	"F": 0	"C": 33.895	"D": 3340	"sn": 54091930088003	"file": "/data/device_log/data0000.out"}
{"v": 1	"t": 323137	"P": 954.25	"F": 1}
{"v": 1	"t": 323157	"P": 966.25	"F": 0}
{"v": 1	"t": 323179	"P": 955.25	"F": 0}
{"v": 1	"t": 323200	"P": 967.75	"F": 0}
{"v": 1	"t": 323220	"P": 959.5	"F": 0}
{"v": 1	"t": 323240	"P": 951.75	"F": 0}
{"v": 1	"t": 323260	"P": 956.75	"F": 1}
{"v": 1	"t": 323281	"P": 964.25	"F": 0}
{"v": 1	"t": 323301	"P": 956.5	"F": 0}
{"v": 1	"t": 323322	"P": 953.0	"F": 1}
{"v": 1	"t": 323342	"P": 967.0	"F": 0}
{"v": 1	"t": 323362	"P": 961.25	"F": 0}
{"v": 1	"t": 323383	"P": 951.25	"F": 1}
{"v": 1	"t": 323403	"P": 958.25	"F": 0}
{"v": 1	"t": 323423	"P": 967.75	"F": 0}
{"v": 1	"t": 323444	"P": 957.5	"F": 1}
{"v": 1	"t": 323464	"P": 953.5	"F": 0}
{"v": 1	"t": 323484	"P": 963.75	"F": 0}
{"v": 1	"t": 323505	"P": 965.5	"F": 0}
{"v": 1	"t": 323525	"P": 954.5	"F": 0}
{"v": 1	"t": 323545	"P": 953.25	"F": 0}
{"v": 1	"t": 323566	"P": 967.5	"F": 0}
{"v": 1	"t": 323586	"P": 962.5	"F": 0}
{"v": 1	"t": 323606	"P": 953.25	"F": 0}
{"v": 1	"t": 323627	"P": 954.75	"F": 0}
{"v": 1	"t": 323647	"P": 967.5	"F": 0}
{"v": 1	"t": 323667	"P": 962.75	"F": 0}
{"v": 1	"t": 323688	"P": 954.0	"F": 0}
{"v": 1	"t": 323708	"P": 955.5	"F": 1}
{"v": 1	"t": 323728	"P": 968.5	"F": 1}
{"v": 1	"t": 323749	"P": 961.5	"F": 0}
{"v": 1	"t": 323769	"P": 955.0	"F": 0}
{"v": 1	"t": 323789	"P": 956.5	"F": 0}
{"v": 1	"t": 323810	"P": 968.0	"F": 0}
{"v": 1	"t": 323830	"P": 961.75	"F": 0}
{"v": 1	"t": 323850	"P": 953.0	"F": 0}
{"v": 1	"t": 323870	"P": 959.0	"F": 0}
{"v": 1	"t": 323891	"P": 969.0	"F": 0}
{"v": 1	"t": 323911	"P": 959.25	"F": 0}
{"v": 1	"t": 323931	"P": 952.75	"F": 1}
{"v": 1	"t": 323952	"P": 960.25	"F": 0}
{"v": 1	"t": 323972	"P": 968.5	"F": 0}
{"v": 1	"t": 323992	"P": 958.5	"F": 0}
{"v": 1	"t": 324013	"P": 953.5	"F": 0}
{"v": 1	"t": 324033	"P": 960.5	"F": 1}
{"v": 1	"t": 324053	"P": 969.25	"F": 0}
{"v": 1	"t": 324074	"P": 959.75	"F": 0}
{"v": 1	"t": 324094	"P": 951.25	"F": 0}
{"v": 1	"t": 324114	"P": 964.0	"F": 1}
{"v": 1	"t": 324135	"P": 965.25	"F": 0	"C": 33.975	"D": 3341	"sn": 54091930088003	"file": "/data/device_log/data0000.out"	"CO2": 440.3365173339844	"Tp": 26.020065307617188	"H": 13.10626220703125}
{"v": 1	"t": 324156	"P": 962.25	"F": 0}
{"v": 1	"t": 324177	"P": 953.25	"F": 0}
{"v": 1	"t": 324198	"P": 956.0	"F": 0}
{"v": 1	"t": 324218	"P": 953.5	"F": 0}
{"v": 1	"t": 324238	"P": 969.25	"F": 0}
{"v": 1	"t": 324259	"P": 962.25	"F": 0}
{"v": 1	"t": 324279	"P": 951.25	"F": 1}
{"v": 1	"t": 324299	"P": 959.0	"F": 0}
{"v": 1	"t": 324320	"P": 967.75	"F": 0}
{"v": 1	"t": 324340	"P": 959.75	"F": 0}
{"v": 1	"t": 324360	"P": 951.5	"F": 0}
{"v": 1	"t": 324381	"P": 962.25	"F": 0}
{"v": 1	"t": 324401	"P": 967.0	"F": 1}
{"v": 1	"t": 324421	"P": 958.25	"F": 0}
{"v": 1	"t": 324442	"P": 952.25	"F": 1}
{"v": 1	"t": 324462	"P": 966.0	"F": 0}
{"v": 1	"t": 324482	"P": 966.5	"F": 1}
{"v": 1	"t": 324503	"P": 955.0	"F": 0}
{"v": 1	"t": 324523	"P": 960.75	"F": 1}
{"v": 1	"t": 324543	"P": 967.25	"F": 0}
{"v": 1	"t": 324564	"P": 957.25	"F": 0}
{"v": 1	"t": 324584	"P": 954.75	"F": 0}
{"v": 1	"t": 324605	"P": 969.0	"F": 1}
{"v": 1	"t": 324625	"P": 958.25	"F": 0}
{"v": 1	"t": 324645	"P": 954.75	"F": 1}
{"v": 1	"t": 324666	"P": 968.5	"F": 1}
{"v": 1	"t": 324686	"P": 964.0	"F": 1}
{"v": 1	"t": 324707	"P": 956.25	"F": 0}
{"v": 1	"t": 324727	"P": 966.0	"F": 0}
{"v": 1	"t": 324747	"P": 965.75	"F": 0}
{"v": 1	"t": 324768	"P": 956.5	"F": 1}
{"v": 1	"t": 324788	"P": 967.25	"F": 0}
{"v": 1	"t": 324809	"P": 962.75	"F": 0}
{"v": 1	"t": 324829	"P": 955.5	"F": 0}
{"v": 1	"t": 324849	"P": 942.5	"F": 0}
{"v": 1	"t": 324870	"P": 965.75	"F": 1}
{"v": 1	"t": 324890	"P": 957.75	"F": 0}
{"v": 1	"t": 324911	"P": 959.5	"F": 1}
{"v": 1	"t": 324931	"P": 969.25	"F": 0}
{"v": 1	"t": 324951	"P": 958.75	"F": 0}
{"v": 1	"t": 324972	"P": 958.0	"F": 1}
{"v": 1	"t": 324992	"P": 969.75	"F": 1}
{"v": 1	"t": 325012	"P": 962.25	"F": 1}
{"v": 1	"t": 325033	"P": 955.25	"F": 0}
{"v": 1	"t": 325053	"P": 963.75	"F": 0}
{"v": 1	"t": 325074	"P": 961.25	"F": 1}
{"v": 1	"t": 325094	"P": 952.75	"F": 1}
{"v": 1	"t": 325114	"P": 960.5	"F": 0}
{"v": 1	"t": 325135	"P": 966.75	"F": 0}
{"v": 1	"t": 325155	"P": 955.25	"F": 0	"C": 34.055	"D": 3342	"sn": 54091930088003	"file": "/data/device_log/data0000.out"}
{"v": 1	"t": 325176	"P": 960.25	"F": 0}
{"v": 1	"t": 325196	"P": 964.75	"F": 1}
{"v": 1	"t": 325218	"P": 954.5	"F": 0}
{"v": 1	"t": 325238	"P": 969.25	"F": 0}
{"v": 1	"t": 325259	"P": 959.0	"F": 0}
{"v": 1	"t": 325279	"P": 951.25	"F": 1}
{"v": 1	"t": 325299	"P": 964.0	"F": 0}
{"v": 1	"t": 325320	"P": 963.0	"F": 0}
{"v": 1	"t": 325340	"P": 953.5	"F": 1}
{"v": 1	"t": 325361	"P": 962.5	"F": 0}
{"v": 1	"t": 325381	"P": 966.25	"F": 0}
{"v": 1	"t": 325401	"P": 953.75	"F": 0}
{"v": 1	"t": 325422	"P": 958.0	"F": 1}
{"v": 1	"t": 325442	"P": 966.75	"F": 0}
{"v": 1	"t": 325463	"P": 956.5	"F": 1}
{"v": 1	"t": 325483	"P": 952.75	"F": 1}
{"v": 1	"t": 325503	"P": 968.0	"F": 1}
{"v": 1	"t": 325524	"P": 961.25	"F": 1}
{"v": 1	"t": 325544	"P": 953.0	"F": 0}
{"v": 1	"t": 325564	"P": 961.5	"F": 0}
{"v": 1	"t": 325585	"P": 965.5	"F": 1}
{"v": 1	"t": 325605	"P": 954.0	"F": 1}
{"v": 1	"t": 325625	"P": 957.0	"F": 0}
{"v": 1	"t": 325646	"P": 969.5	"F": 0}
{"v": 1	"t": 325666	"P": 957.0	"F": 0}
{"v": 1	"t": 325687	"P": 954.0	"F": 1}
{"v": 1	"t": 325707	"P": 967.0	"F": 1}
{"v": 1	"t": 325727	"P": 962.0	"F": 1}
{"v": 1	"t": 325748	"P": 952.5	"F": 1}
{"v": 1	"t": 325768	"P": 961.25	"F": 0}
{"v": 1	"t": 325788	"P": 966.25	"F": 1}
{"v": 1	"t": 325809	"P": 953.0	"F": 1}
{"v": 1	"t": 325829	"P": 956.75	"F": 0}
{"v": 1	"t": 325850	"P": 970.0	"F": 0}
{"v": 1	"t": 325870	"P": 959.25	"F": 1}
{"v": 1	"t": 325890	"P": 953.5	"F": 0}
{"v": 1	"t": 325911	"P": 965.75	"F": 0}
{"v": 1	"t": 325931	"P": 962.25	"F": 0}
{"v": 1	"t": 325952	"P": 952.5	"F": 0}
{"v": 1	"t": 325972	"P": 964.75	"F": 1}
{"v": 1	"t": 325992	"P": 964.5	"F": 1}
{"v": 1	"t": 326013	"P": 953.5	"F": 1}
{"v": 1	"t": 326033	"P": 959.25	"F": 0}
{"v": 1	"t": 326053	"P": 965.5	"F": 1}
{"v": 1	"t": 326074	"P": 954.0	"F": 1}
{"v": 1	"t": 326094	"P": 959.75	"F": 1}
{"v": 1	"t": 326115	"P": 964.75	"F": 1}
{"v": 1	"t": 326135	"P": 954.0	"F": 1}
{"v": 1	"t": 326156	"P": 961.0	"F": 0}
{"v": 1	"t": 326176	"P": 966.75	"F": 1	"C": 34.125	"D": 3343	"sn": 54091930088003	"file": "/data/device_log/data0000.out"	"CO2": 440.407470703125	"Tp": 26.020065307617188	"H": 13.106322288513184}
{"v": 1	"t": 326198	"P": 959.0	"F": 0}
{"v": 1	"t": 326218	"P": 968.75	"F": 0}
{"v": 1	"t": 326240	"P": 952.5	"F": 0}
{"v": 1	"t": 326261	"P": 962.5	"F": 1}
{"v": 1	"t": 326281	"P": 969.25	"F": 1}
{"v": 1	"t": 326301	"P": 956.0	"F": 1}
{"v": 1	"t": 326322	"P": 960.0	"F": 0}
{"v": 1	"t": 326342	"P": 965.75	"F": 0}
{"v": 1	"t": 326363	"P": 954.75	"F": 0}
{"v": 1	"t": 326383	"P": 963.0	"F": 0}
{"v": 1	"t": 326404	"P": 968.0	"F": 0}
{"v": 1	"t": 326424	"P": 955.25	"F": 0}
{"v": 1	"t": 326444	"P": 961.5	"F": 0}
{"v": 1	"t": 326465	"P": 966.25	"F": 0}
{"v": 1	"t": 326485	"P": 956.75	"F": 0}
{"v": 1	"t": 326505	"P": 957.0	"F": 0}
{"v": 1	"t": 326526	"P": 968.25	"F": 1}
{"v": 1	"t": 326546	"P": 959.0	"F": 1}
{"v": 1	"t": 326567	"P": 952.25	"F": 1}
{"v": 1	"t": 326587	"P": 966.75	"F": 0}
{"v": 1	"t": 326607	"P": 964.0	"F": 0}
{"v": 1	"t": 326628	"P": 955.75	"F": 0}
{"v": 1	"t": 326648	"P": 963.75	"F": 0}
{"v": 1	"t": 326668	"P": 968.0	"F": 1}
{"v": 1	"t": 326689	"P": 961.25	"F": 0}
{"v": 1	"t": 326709	"P": 954.25	"F": 0}
{"v": 1	"t": 326729	"P": 967.75	"F": 0}
{"v": 1	"t": 326750	"P": 968.5	"F": 1}
{"v": 1	"t": 326770	"P": 959.5	"F": 0}
{"v": 1	"t": 326790	"P": 957.75	"F": 0}
{"v": 1	"t": 326811	"P": 970.0	"F": 0}
{"v": 1	"t": 326831	"P": 964.0	"F": 1}
{"v": 1	"t": 326851	"P": 955.75	"F": 0}
{"v": 1	"t": 326872	"P": 959.5	"F": 0}
{"v": 1	"t": 326892	"P": 971.0	"F": 0}
{"v": 1	"t": 326912	"P": 962.25	"F": 1}
{"v": 1	"t": 326933	"P": 956.25	"F": 0}
{"v": 1	"t": 326953	"P": 961.75	"F": 0}
{"v": 1	"t": 326973	"P": 969.75	"F": 0}
{"v": 1	"t": 326994	"P": 959.5	"F": 0}
{"v": 1	"t": 327014	"P": 952.25	"F": 0}
{"v": 1	"t": 327034	"P": 962.25	"F": 0}
{"v": 1	"t": 327055	"P": 963.75	"F": 0}
{"v": 1	"t": 327075	"P": 955.75	"F": 0}
{"v": 1	"t": 327095	"P": 953.5	"F": 0}
{"v": 1	"t": 327116	"P": 968.0	"F": 1}
{"v": 1	"t": 327136	"P": 962.0	"F": 0}
{"v": 1	"t": 327156	"P": 955.0	"F": 1}
{"v": 1	"t": 327177	"P": 957.75	"F": 0}
{"v": 1	"t": 327197	"P": 968.75	"F": 0	"C": 34.235	"D": 3343	"sn": 54091930088003	"file": "/data/device_log/data0000.out"}
{"v": 1	"t": 327218	"P": 956.5	"F": 1}
{"v": 1	"t": 327238	"P": 968.25	"F": 1}
{"v": 1	"t": 327260	"P": 951.5	"F": 1}
{"v": 1	"t": 327281	"P": 959.0	"F": 0}
{"v": 1	"t": 327301	"P": 969.25	"F": 0}
{"v": 1	"t": 327321	"P": 960.5	"F": 0}
{"v": 1	"t": 327341	"P": 952.25	"F": 0}
{"v": 1	"t": 327362	"P": 960.0	"F": 1}
{"v": 1	"t": 327382	"P": 968.75	"F": 0}
{"v": 1	"t": 327402	"P": 959.25	"F": 1}
{"v": 1	"t": 327423	"P": 953.75	"F": 0}
{"v": 1	"t": 327443	"P": 959.75	"F": 1}
{"v": 1	"t": 327463	"P": 967.0	"F": 0}
{"v": 1	"t": 327484	"P": 959.0	"F": 0}
{"v": 1	"t": 327504	"P": 954.25	"F": 1}
{"v": 1	"t": 327524	"P": 963.25	"F": 0}
{"v": 1	"t": 327545	"P": 967.25	"F": 0}
{"v": 1	"t": 327565	"P": 958.25	"F": 1}
{"v": 1	"t": 327585	"P": 952.25	"F": 0}
{"v": 1	"t": 327606	"P": 964.75	"F": 1}
{"v": 1	"t": 327626	"P": 965.75	"F": 1}
{"v": 1	"t": 327646	"P": 957.25	"F": 1}
{"v": 1	"t": 327667	"P": 951.0	"F": 1}
{"v": 1	"t": 327687	"P": 965.25	"F": 0}
{"v": 1	"t": 327707	"P": 966.75	"F": 0}
{"v": 1	"t": 327728	"P": 958.5	"F": 1}
{"v": 1	"t": 327748	"P": 951.75	"F": 1}
{"v": 1	"t": 327768	"P": 965.5	"F": 0}
{"v": 1	"t": 327789	"P": 964.5	"F": 0}
{"v": 1	"t": 327809	"P": 953.5	"F": 1}
{"v": 1	"t": 327829	"P": 959.5	"F": 1}
{"v": 1	"t": 327850	"P": 968.0	"F": 0}
{"v": 1	"t": 327870	"P": 961.25	"F": 0}
{"v": 1	"t": 327890	"P": 953.25	"F": 0}
{"v": 1	"t": 327911	"P": 961.0	"F": 0}
{"v": 1	"t": 327931	"P": 965.75	"F": 0}
{"v": 1	"t": 327951	"P": 957.75	"F": 0}
{"v": 1	"t": 327972	"P": 953.25	"F": 1}
{"v": 1	"t": 327992	"P": 966.75	"F": 0}
{"v": 1	"t": 328012	"P": 967.0	"F": 0}
{"v": 1	"t": 328033	"P": 956.0	"F": 0}
{"v": 1	"t": 328053	"P": 954.0	"F": 0}
{"v": 1	"t": 328073	"P": 967.75	"F": 0}
{"v": 1	"t": 328093	"P": 965.75	"F": 0}
{"v": 1	"t": 328114	"P": 955.5	"F": 0}
{"v": 1	"t": 328134	"P": 955.25	"F": 0}
{"v": 1	"t": 328154	"P": 967.75	"F": 1}
{"v": 1	"t": 328175	"P": 961.75	"F": 0}
{"v": 1	"t": 328195	"P": 955.75	"F": 0}
{"v": 1	"t": 328215	"P": 952.5	"F": 0	"C": 34.28	"D": 3344	"sn": 54091930088003	"file": "/data/device_log/data0000.out"	"CO2": 440.6221008300781	"Tp": 26.020065307617188	"H": 13.106322288513184}
{"v": 1	"t": 328236	"P": 967.5	"F": 1}
{"v": 1	"t": 328256	"P": 959.25	"F": 0}
{"v": 1	"t": 328279	"P": 956.75	"F": 1}
{"v": 1	"t": 328299	"P": 952.5	"F": 1}
{"v": 1	"t": 328319	"P": 967.0	"F": 0}
{"v": 1	"t": 328340	"P": 965.0	"F": 0}
{"v": 1	"t": 328360	"P": 955.5	"F": 1}
{"v": 1	"t": 328380	"P": 956.5	"F": 0}
{"v": 1	"t": 328401	"P": 968.0	"F": 0}
{"v": 1	"t": 328421	"P": 961.75	"F": 0}
{"v": 1	"t": 328441	"P": 952.75	"F": 0}
{"v": 1	"t": 328462	"P": 960.5	"F": 1}
{"v": 1	"t": 328482	"P": 968.5	"F": 1}
{"v": 1	"t": 328502	"P": 958.0	"F": 1}
{"v": 1	"t": 328523	"P": 952.75	"F": 1}
{"v": 1	"t": 328543	"P": 969.75	"F": 1}
{"v": 1	"t": 328564	"P": 964.75	"F": 0}
{"v": 1	"t": 328584	"P": 957.5	"F": 1}
{"v": 1	"t": 328604	"P": 958.5	"F": 1}
{"v": 1	"t": 328624	"P": 969.5	"F": 0}
{"v": 1	"t": 328645	"P": 964.75	"F": 0}
{"v": 1	"t": 328665	"P": 957.5	"F": 0}
{"v": 1	"t": 328685	"P": 960.25	"F": 1}
{"v": 1	"t": 328706	"P": 969.75	"F": 0}
{"v": 1	"t": 328726	"P": 962.75	"F": 0}
{"v": 1	"t": 328746	"P": 955.75	"F": 1}
{"v": 1	"t": 328767	"P": 960.0	"F": 0}
{"v": 1	"t": 328787	"P": 971.0	"F": 0}
{"v": 1	"t": 328807	"P": 964.25	"F": 1}
{"v": 1	"t": 328828	"P": 955.5	"F": 0}
{"v": 1	"t": 328848	"P": 960.25	"F": 0}
{"v": 1	"t": 328868	"P": 970.5	"F": 0}
{"v": 1	"t": 328889	"P": 962.25	"F": 0}
{"v": 1	"t": 328909	"P": 955.25	"F": 0}
{"v": 1	"t": 328929	"P": 961.0	"F": 0}
{"v": 1	"t": 328950	"P": 969.0	"F": 0}
{"v": 1	"t": 328970	"P": 960.25	"F": 0}
{"v": 1	"t": 328990	"P": 954.0	"F": 1}
{"v": 1	"t": 329010	"P": 957.25	"F": 1}
{"v": 1	"t": 329031	"P": 968.0	"F": 0}
{"v": 1	"t": 329051	"P": 961.5	"F": 0}
{"v": 1	"t": 329071	"P": 953.75	"F": 1}
{"v": 1	"t": 329092	"P": 959.75	"F": 1}
{"v": 1	"t": 329112	"P": 967.75	"F": 0}
{"v": 1	"t": 329132	"P": 958.0	"F": 1}
{"v": 1	"t": 329153	"P": 951.75	"F": 0}
{"v": 1	"t": 329173	"P": 964.5	"F": 1}
{"v": 1	"t": 329193	"P": 965.25	"F": 1}
{"v": 1	"t": 329214	"P": 954.75	"F": 1}
{"v": 1	"t": 329234	"P": 955.5	"F": 0	"C": 34.375	"D": 3345	"sn": 54091930088003	"file": "/data/device_log/data0000.out"	"CO2": 440.5865173339844	"Tp": 26.0067138671875	"H": 13.106388092041016}
{"v": 1	"t": 329255	"P": 957.5	"F": 0}
{"v": 1	"t": 329276	"P": 966.5	"F": 1}
{"v": 1	"t": 329298	"P": 960.0	"F": 1}
{"v": 1	"t": 329318	"P": 967.75	"F": 1}
{"v": 1	"t": 329339	"P": 957.5	"F": 0}
{"v": 1	"t": 329359	"P": 951.0	"F": 1}
{"v": 1	"t": 329379	"P": 964.75	"F": 0}
{"v": 1	"t": 329400	"P": 965.25	"F": 1}
{"v": 1	"t": 329420	"P": 956.5	"F": 0}
{"v": 1	"t": 329440	"P": 952.25	"F": 1}
{"v": 1	"t": 329461	"P": 966.75	"F": 0}
{"v": 1	"t": 329481	"P": 964.0	"F": 0}
{"v": 1	"t": 329501	"P": 953.75	"F": 0}
{"v": 1	"t": 329522	"P": 953.5	"F": 1}
{"v": 1	"t": 329542	"P": 969.5	"F": 1}
{"v": 1	"t": 329562	"P": 962.0	"F": 1}
{"v": 1	"t": 329583	"P": 954.5	"F": 0}
{"v": 1	"t": 329603	"P": 956.75	"F": 1}
{"v": 1	"t": 329623	"P": 969.25	"F": 1}
{"v": 1	"t": 329644	"P": 961.25	"F": 1}
{"v": 1	"t": 329664	"P": 954.5	"F": 1}
{"v": 1	"t": 329684	"P": 956.5	"F": 0}
{"v": 1	"t": 329705	"P": 967.25	"F": 1}
{"v": 1	"t": 329725	"P": 960.75	"F": 1}
{"v": 1	"t": 329745	"P": 953.75	"F": 1}
{"v": 1	"t": 329766	"P": 958.5	"F": 1}
{"v": 1	"t": 329786	"P": 968.25	"F": 0}
{"v": 1	"t": 329806	"P": 960.5	"F": 0}
{"v": 1	"t": 329827	"P": 954.5	"F": 1}
{"v": 1	"t": 329847	"P": 966.25	"F": 0}
{"v": 1	"t": 329868	"P": 956.0	"F": 0}
{"v": 1	"t": 329888	"P": 953.5	"F": 1}
{"v": 1	"t": 329908	"P": 969.25	"F": 0}
{"v": 1	"t": 329929	"P": 961.25	"F": 0}
{"v": 1	"t": 329949	"P": 952.75	"F": 0}
{"v": 1	"t": 329969	"P": 957.0	"F": 0}
{"v": 1	"t": 329990	"P": 967.5	"F": 1}
{"v": 1	"t": 330010	"P": 961.5	"F": 1}
{"v": 1	"t": 330030	"P": 954.0	"F": 1}
{"v": 1	"t": 330050	"P": 957.75	"F": 0}
{"v": 1	"t": 330071	"P": 969.75	"F": 0}
{"v": 1	"t": 330091	"P": 962.5	"F": 0}
{"v": 1	"t": 330111	"P": 953.75	"F": 0}
{"v": 1	"t": 330132	"P": 959.25	"F": 0}
{"v": 1	"t": 330152	"P": 968.25	"F": 0}
{"v": 1	"t": 330172	"P": 959.0	"F": 0}
{"v": 1	"t": 330193	"P": 952.75	"F": 0}
{"v": 1	"t": 330213	"P": 960.0	"F": 0}
{"v": 1	"t": 330233	"P": 968.5	"F": 0}
{"v": 1	"t": 330254	"P": 960.0	"F": 1	"C": 34.435	"D": 3346	"sn": 54091930088003	"file": "/data/device_log/data0000.out"}
{"v": 1	"t": 330274	"P": 956.5	"F": 1}
{"v": 1	"t": 330295	"P": 968.5	"F": 0}
{"v": 1	"t": 330317	"P": 968.75	"F": 0}
{"v": 1	"t": 330337	"P": 960.75	"F": 0}
{"v": 1	"t": 330358	"P": 952.5	"F": 0}
{"v": 1	"t": 330378	"P": 960.5	"F": 0}
{"v": 1	"t": 330398	"P": 968.25	"F": 0}
{"v": 1	"t": 330419	"P": 956.5	"F": 0}
{"v": 1	"t": 330439	"P": 953.75	"F": 1}
{"v": 1	"t": 330459	"P": 968.0	"F": 1}
{"v": 1	"t": 330480	"P": 963.5	"F": 0}
{"v": 1	"t": 330500	"P": 955.25	"F": 0}
{"v": 1	"t": 330520	"P": 957.5	"F": 1}
{"v": 1	"t": 330541	"P": 970.75	"F": 0}
{"v": 1	"t": 330561	"P": 963.75	"F": 0}
{"v": 1	"t": 330581	"P": 956.75	"F": 0}
{"v": 1	"t": 330602	"P": 961.25	"F": 0}
{"v": 1	"t": 330622	"P": 968.75	"F": 0}
{"v": 1	"t": 330642	"P": 961.25	"F": 0}
{"v": 1	"t": 330663	"P": 957.5	"F": 0}
{"v": 1	"t": 330683	"P": 964.25	"F": 1}
{"v": 1	"t": 330703	"P": 968.25	"F": 1}
{"v": 1	"t": 330724	"P": 962.0	"F": 1}
{"v": 1	"t": 330744	"P": 956.0	"F": 0}
{"v": 1	"t": 330764	"P": 963.0	"F": 1}
{"v": 1	"t": 330785	"P": 971.75	"F": 0}
{"v": 1	"t": 330805	"P": 961.5	"F": 0}
{"v": 1	"t": 330825	"P": 954.25	"F": 0}
{"v": 1	"t": 330846	"P": 968.0	"F": 1}
{"v": 1	"t": 330866	"P": 967.25	"F": 0}
{"v": 1	"t": 330886	"P": 958.5	"F": 0}
{"v": 1	"t": 330907	"P": 953.25	"F": 1}
{"v": 1	"t": 330927	"P": 969.0	"F": 0}
{"v": 1	"t": 330947	"P": 963.75	"F": 0}
{"v": 1	"t": 330968	"P": 955.25	"F": 0}
{"v": 1	"t": 330988	"P": 952.5	"F": 0}
{"v": 1	"t": 331008	"P": 968.5	"F": 1}
{"v": 1	"t": 331029	"P": 966.5	"F": 0}
{"v": 1	"t": 331049	"P": 955.25	"F": 0}
{"v": 1	"t": 331069	"P": 954.25	"F": 1}
{"v": 1	"t": 331089	"P": 969.5	"F": 0}
{"v": 1	"t": 331110	"P": 961.25	"F": 0}
{"v": 1	"t": 331130	"P": 952.5	"F": 0}
{"v": 1	"t": 331151	"P": 960.0	"F": 1}
{"v": 1	"t": 331171	"P": 968.0	"F": 0}
{"v": 1	"t": 331191	"P": 957.0	"F": 1}
{"v": 1	"t": 331212	"P": 951.5	"F": 1}
{"v": 1	"t": 331232	"P": 965.0	"F": 1}
{"v": 1	"t": 331252	"P": 964.5	"F": 0}
{"v": 1	"t": 331273	"P": 957.0	"F": 0	"C": 34.515	"D": 3347	"sn": 54091930088003	"file": "/data/device_log/data0000.out"	"CO2": 440.370361328125	"Tp": 26.033416748046875	"H": 13.179808616638184}
{"v": 1	"t": 331294	"P": 954.75	"F": 0}
{"v": 1	"t": 331314	"P": 959.75	"F": 1}
{"v": 1	"t": 331335	"P": 954.5	"F": 1}
{"v": 1	"t": 331356	"P": 966.5	"F": 0}
{"v": 1	"t": 331376	"P": 961.5	"F": 1}
{"v": 1	"t": 331396	"P": 953.25	"F": 0}
{"v": 1	"t": 331417	"P": 953.25	"F": 1}
{"v": 1	"t": 331437	"P": 965.5	"F": 0}
{"v": 1	"t": 331457	"P": 962.75	"F": 0}
{"v": 1	"t": 331478	"P": 954.25	"F": 0}
{"v": 1	"t": 331498	"P": 954.5	"F": 0}
{"v": 1	"t": 331518	"P": 968.75	"F": 0}
{"v": 1	"t": 331539	"P": 961.0	"F": 0}
{"v": 1	"t": 331559	"P": 953.75	"F": 0}
{"v": 1	"t": 331579	"P": 955.75	"F": 1}
{"v": 1	"t": 331600	"P": 970.5	"F": 1}
{"v": 1	"t": 331620	"P": 962.0	"F": 0}
{"v": 1	"t": 331640	"P": 951.75	"F": 0}
{"v": 1	"t": 331660	"P": 957.0	"F": 1}
{"v": 1	"t": 331681	"P": 968.75	"F": 1}
{"v": 1	"t": 331701	"P": 961.75	"F": 0}
{"v": 1	"t": 331721	"P": 948.0	"F": 0}
{"v": 1	"t": 331742	"P": 958.0	"F": 0}
{"v": 1	"t": 331762	"P": 970.75	"F": 0}
{"v": 1	"t": 331782	"P": 959.25	"F": 1}
{"v": 1	"t": 331803	"P": 952.0	"F": 0}
{"v": 1	"t": 331823	"P": 961.75	"F": 0}
{"v": 1	"t": 331843	"P": 966.5	"F": 0}
{"v": 1	"t": 331864	"P": 957.75	"F": 1}
{"v": 1	"t": 331884	"P": 954.0	"F": 1}
{"v": 1	"t": 331904	"P": 966.25	"F": 0}
{"v": 1	"t": 331925	"P": 965.0	"F": 0}
{"v": 1	"t": 331945	"P": 953.75	"F": 1}
{"v": 1	"t": 331965	"P": 953.75	"F": 0}
{"v": 1	"t": 331986	"P": 968.75	"F": 0}
{"v": 1	"t": 332006	"P": 962.5	"F": 1}
{"v": 1	"t": 332026	"P": 955.75	"F": 1}
{"v": 1	"t": 332047	"P": 953.5	"F": 0}
{"v": 1	"t": 332067	"P": 969.75	"F": 1}
{"v": 1	"t": 332087	"P": 964.25	"F": 1}
{"v": 1	"t": 332108	"P": 954.0	"F": 0}
{"v": 1	"t": 332128	"P": 954.75	"F": 0}
{"v": 1	"t": 332148	"P": 969.0	"F": 0}
{"v": 1	"t": 332169	"P": 963.75	"F": 1}
{"v": 1	"t": 332189	"P": 955.5	"F": 0}
{"v": 1	"t": 332209	"P": 952.0	"F": 1}
{"v": 1	"t": 332229	"P": 968.25	"F": 1}
{"v": 1	"t": 332250	"P": 962.25	"F": 0}
{"v": 1	"t": 332270	"P": 953.0	"F": 0}
{"v": 1	"t": 332290	"P": 954.75	"F": 0	"C": 34.59	"D": 3348	"sn": 54091930088003	"file": "/data/device_log/data0000.out"}
{"v": 1	"t": 332311	"P": 965.0	"F": 0}
{"v": 1	"t": 332331	"P": 958.0	"F": 1}
{"v": 1	"t": 332353	"P": 966.5	"F": 0}
{"v": 1	"t": 332380	"P": 962.0	"F": 0}
{"v": 1	"t": 332400	"P": 953.5	"F": 0}
{"v": 1	"t": 332421	"P": 962.0	"F": 0}
{"v": 1	"t": 332441	"P": 965.75	"F": 0}
{"v": 1	"t": 332461	"P": 955.25	"F": 1}
{"v": 1	"t": 332482	"P": 964.75	"F": 0}
{"v": 1	"t": 332502	"P": 965.75	"F": 0}
{"v": 1	"t": 332523	"P": 955.0	"F": 0}
{"v": 1	"t": 332543	"P": 960.5	"F": 1}
{"v": 1	"t": 332563	"P": 966.75	"F": 0}
{"v": 1	"t": 332584	"P": 960.0	"F": 0}
{"v": 1	"t": 332604	"P": 957.75	"F": 0}
{"v": 1	"t": 332625	"P": 970.5	"F": 1}
{"v": 1	"t": 332645	"P": 961.0	"F": 0}
{"v": 1	"t": 332665	"P": 956.5	"F": 0}
{"v": 1	"t": 332686	"P": 969.5	"F": 0}
{"v": 1	"t": 332706	"P": 964.0	"F": 1}
{"v": 1	"t": 332726	"P": 957.25	"F": 0}
{"v": 1	"t": 332747	"P": 959.5	"F": 0}
{"v": 1	"t": 332767	"P": 971.25	"F": 0}
{"v": 1	"t": 332787	"P": 963.0	"F": 1}
{"v": 1	"t": 332808	"P": 956.0	"F": 0}
{"v": 1	"t": 332828	"P": 959.0	"F": 0}
{"v": 1	"t": 332848	"P": 968.0	"F": 0}
{"v": 1	"t": 332869	"P": 962.0	"F": 0}
{"v": 1	"t": 332889	"P": 953.25	"F": 1}
{"v": 1	"t": 332909	"P": 958.25	"F": 1}
{"v": 1	"t": 332930	"P": 967.5	"F": 0}
{"v": 1	"t": 332950	"P": 962.75	"F": 0}
{"v": 1	"t": 332970	"P": 954.5	"F": 0}
{"v": 1	"t": 332991	"P": 959.0	"F": 0}
{"v": 1	"t": 333011	"P": 968.75	"F": 1}
{"v": 1	"t": 333031	"P": 959.25	"F": 1}
{"v": 1	"t": 333052	"P": 951.75	"F": 0}
{"v": 1	"t": 333072	"P": 966.75	"F": 1}
{"v": 1	"t": 333092	"P": 965.0	"F": 0}
{"v": 1	"t": 333113	"P": 958.25	"F": 0}
{"v": 1	"t": 333133	"P": 953.25	"F": 0}
{"v": 1	"t": 333153	"P": 968.25	"F": 0}
{"v": 1	"t": 333174	"P": 963.0	"F": 0}
{"v": 1	"t": 333194	"P": 954.25	"F": 0}
{"v": 1	"t": 333214	"P": 958.25	"F": 0}
{"v": 1	"t": 333235	"P": 968.5	"F": 1}
{"v": 1	"t": 333255	"P": 958.0	"F": 0}
{"v": 1	"t": 333275	"P": 951.0	"F": 0}
{"v": 1	"t": 333296	"P": 965.75	"F": 1}
{"v": 1	"t": 333316	"P": 966.25	"F": 0	"C": 34.635	"D": 3349	"sn": 54091930088003	"file": "/data/device_log/data0000.out"	"CO2": 440.4057312011719	"Tp": 26.020065307617188	"H": 13.106441497802734}
{"v": 1	"t": 333345	"P": 963.0	"F": 1}
{"v": 1	"t": 333365	"P": 955.25	"F": 1}
{"v": 1	"t": 333386	"P": 964.5	"F": 0}
{"v": 1	"t": 333406	"P": 963.0	"F": 0}
{"v": 1	"t": 333426	"P": 955.75	"F": 0}
{"v": 1	"t": 333447	"P": 955.75	"F": 0}
{"v": 1	"t": 333467	"P": 968.75	"F": 0}
{"v": 1	"t": 333487	"P": 958.5	"F": 1}
{"v": 1	"t": 333508	"P": 953.5	"F": 0}
{"v": 1	"t": 333528	"P": 965.5	"F": 0}
{"v": 1	"t": 333548	"P": 965.0	"F": 0}
{"v": 1	"t": 333569	"P": 956.75	"F": 1}
{"v": 1	"t": 333589	"P": 953.25	"F": 1}
{"v": 1	"t": 333609	"P": 968.0	"F": 1}
{"v": 1	"t": 333630	"P": 963.75	"F": 1}
{"v": 1	"t": 333650	"P": 955.75	"F": 0}
{"v": 1	"t": 333670	"P": 955.0	"F": 0}
{"v": 1	"t": 333691	"P": 969.0	"F": 0}
{"v": 1	"t": 333711	"P": 961.0	"F": 0}
{"v": 1	"t": 333731	"P": 955.25	"F": 0}
{"v": 1	"t": 333752	"P": 957.25	"F": 0}
{"v": 1	"t": 333772	"P": 970.0	"F": 0}
{"v": 1	"t": 333792	"P": 960.0	"F": 0}
{"v": 1	"t": 333813	"P": 952.25	"F": 0}
{"v": 1	"t": 333833	"P": 958.0	"F": 0}
{"v": 1	"t": 333853	"P": 968.5	"F": 0}
{"v": 1	"t": 333874	"P": 959.0	"F": 1}
{"v": 1	"t": 333894	"P": 951.0	"F": 0}
{"v": 1	"t": 333914	"P": 965.25	"F": 0}
{"v": 1	"t": 333935	"P": 965.75	"F": 0}
{"v": 1	"t": 333955	"P": 957.75	"F": 1}
{"v": 1	"t": 333975	"P": 953.75	"F": 0}
{"v": 1	"t": 333996	"P": 967.0	"F": 0}
{"v": 1	"t": 334016	"P": 964.5	"F": 0}
{"v": 1	"t": 334036	"P": 956.0	"F": 0}
{"v": 1	"t": 334057	"P": 954.25	"F": 0}
{"v": 1	"t": 334077	"P": 970.5	"F": 0}
{"v": 1	"t": 334097	"P": 964.0	"F": 0}
{"v": 1	"t": 334118	"P": 954.0	"F": 0}
{"v": 1	"t": 334138	"P": 958.5	"F": 1}
{"v": 1	"t": 334158	"P": 968.0	"F": 1}
{"v": 1	"t": 334179	"P": 958.25	"F": 0}
{"v": 1	"t": 334199	"P": 952.25	"F": 0}
{"v": 1	"t": 334219	"P": 967.0	"F": 1}
{"v": 1	"t": 334240	"P": 965.25	"F": 0}
{"v": 1	"t": 334260	"P": 955.0	"F": 1}
{"v": 1	"t": 334280	"P": 955.0	"F": 1}
{"v": 1	"t": 334301	"P": 969.5	"F": 0}
{"v": 1	"t": 334321	"P": 962.0	"F": 0}
{"v": 1	"t": 334341	"P": 956.0	"F": 1	"C": 34.745	"D": 3349	"sn": 54091930088003	"file": "/data/device_log/data0000.out"}
{"v": 1	"t": 334362	"P": 957.75	"F": 1}
{"v": 1	"t": 334382	"P": 968.0	"F": 0}
{"v": 1	"t": 334403	"P": 957.25	"F": 0}
{"v": 1	"t": 334423	"P": 958.25	"F": 1}
{"v": 1	"t": 334443	"P": 971.0	"F": 1}
{"v": 1	"t": 334464	"P": 965.5	"F": 1}
{"v": 1	"t": 334484	"P": 956.75	"F": 1}
{"v": 1	"t": 334504	"P": 959.5	"F": 1}
{"v": 1	"t": 334525	"P": 969.0	"F": 0}
{"v": 1	"t": 334545	"P": 961.25	"F": 0}
{"v": 1	"t": 334565	"P": 952.5	"F": 1}
{"v": 1	"t": 334586	"P": 963.0	"F": 0}
{"v": 1	"t": 334606	"P": 972.0	"F": 0}
{"v": 1	"t": 334626	"P": 962.5	"F": 1}
{"v": 1	"t": 334646	"P": 955.5	"F": 0}
{"v": 1	"t": 334667	"P": 962.0	"F": 0}
{"v": 1	"t": 334687	"P": 970.25	"F": 0}
{"v": 1	"t": 334707	"P": 960.5	"F": 0}
{"v": 1	"t": 334728	"P": 956.0	"F": 1}
{"v": 1	"t": 334748	"P": 965.25	"F": 0}
{"v": 1	"t": 334768	"P": 971.0	"F": 0}
{"v": 1	"t": 334789	"P": 958.25	"F": 0}
{"v": 1	"t": 334809	"P": 952.75	"F": 0}
{"v": 1	"t": 334829	"P": 967.75	"F": 0}
{"v": 1	"t": 334850	"P": 965.0	"F": 0}
{"v": 1	"t": 334870	"P": 955.5	"F": 0}
{"v": 1	"t": 334890	"P": 957.0	"F": 0}
{"v": 1	"t": 334911	"P": 969.25	"F": 0}
{"v": 1	"t": 334931	"P": 961.75	"F": 0}
{"v": 1	"t": 334951	"P": 953.0	"F": 1}
{"v": 1	"t": 334972	"P": 958.5	"F": 0}
{"v": 1	"t": 334992	"P": 970.0	"F": 0}
{"v": 1	"t": 335012	"P": 961.0	"F": 0}
{"v": 1	"t": 335033	"P": 952.75	"F": 0}
{"v": 1	"t": 335053	"P": 962.25	"F": 0}
{"v": 1	"t": 335073	"P": 968.75	"F": 1}
{"v": 1	"t": 335094	"P": 958.25	"F": 0}
{"v": 1	"t": 335114	"P": 953.25	"F": 0}
{"v": 1	"t": 335134	"P": 963.75	"F": 0}
{"v": 1	"t": 335155	"P": 967.5	"F": 0}
{"v": 1	"t": 335175	"P": 956.75	"F": 0}
{"v": 1	"t": 335195	"P": 953.25	"F": 0}
{"v": 1	"t": 335216	"P": 964.0	"F": 1}
{"v": 1	"t": 335236	"P": 965.25	"F": 0}
{"v": 1	"t": 335256	"P": 957.25	"F": 1}
{"v": 1	"t": 335277	"P": 952.5	"F": 1}
{"v": 1	"t": 335297	"P": 966.25	"F": 1}
{"v": 1	"t": 335317	"P": 966.25	"F": 1}
{"v": 1	"t": 335337	"P": 958.0	"F": 1}
{"v": 1	"t": 335358	"P": 952.75	"F": 1	"C": 34.815	"D": 3350	"sn": 54091930088003	"file": "/data/device_log/data0000.out"	"CO2": 440.54766845703125	"Tp": 26.020065307617188	"H": 13.238581657409668}
{"v": 1	"t": 335379	"P": 954.25	"F": 0}
{"v": 1	"t": 335399	"P": 968.25	"F": 1}
{"v": 1	"t": 335420	"P": 959.75	"F": 1}
{"v": 1	"t": 335440	"P": 953.0	"F": 0}
{"v": 1	"t": 335461	"P": 964.75	"F": 1}
{"v": 1	"t": 335481	"P": 966.25	"F": 0}
{"v": 1	"t": 335501	"P": 956.75	"F": 1}
{"v": 1	"t": 335522	"P": 953.25	"F": 0}
{"v": 1	"t": 335542	"P": 967.25	"F": 1}
{"v": 1	"t": 335562	"P": 963.5	"F": 1}
{"v": 1	"t": 335583	"P": 954.5	"F": 0}
{"v": 1	"t": 335603	"P": 954.25	"F": 0}
{"v": 1	"t": 335623	"P": 967.75	"F": 0}
{"v": 1	"t": 335644	"P": 961.75	"F": 1}
{"v": 1	"t": 335664	"P": 953.75	"F": 0}
{"v": 1	"t": 335684	"P": 957.25	"F": 1}
{"v": 1	"t": 335705	"P": 968.75	"F": 1}
{"v": 1	"t": 335725	"P": 960.25	"F": 1}
{"v": 1	"t": 335745	"P": 953.0	"F": 1}
{"v": 1	"t": 335765	"P": 958.25	"F": 1}
{"v": 1	"t": 335786	"P": 969.0	"F": 1}
{"v": 1	"t": 335806	"P": 962.0	"F": 0}
{"v": 1	"t": 335826	"P": 952.0	"F": 1}
{"v": 1	"t": 335847	"P": 958.0	"F": 0}
{"v": 1	"t": 335867	"P": 969.5	"F": 1}
{"v": 1	"t": 335887	"P": 960.5	"F": 0}
{"v": 1	"t": 335908	"P": 952.5	"F": 1}
{"v": 1	"t": 335928	"P": 959.5	"F": 0}
{"v": 1	"t": 335948	"P": 970.0	"F": 0}
{"v": 1	"t": 335969	"P": 959.75	"F": 0}
{"v": 1	"t": 335989	"P": 952.0	"F": 1}
{"v": 1	"t": 336009	"P": 963.5	"F": 0}
{"v": 1	"t": 336030	"P": 967.0	"F": 1}
{"v": 1	"t": 336050	"P": 958.0	"F": 1}
{"v": 1	"t": 336070	"P": 952.75	"F": 0}
{"v": 1	"t": 336091	"P": 967.75	"F": 0}
{"v": 1	"t": 336111	"P": 963.5	"F": 1}
{"v": 1	"t": 336131	"P": 954.0	"F": 0}
{"v": 1	"t": 336152	"P": 955.75	"F": 0}
{"v": 1	"t": 336172	"P": 968.75	"F": 0}
{"v": 1	"t": 336192	"P": 959.75	"F": 0}
{"v": 1	"t": 336213	"P": 954.0	"F": 0}
{"v": 1	"t": 336233	"P": 961.75	"F": 0}
{"v": 1	"t": 336253	"P": 968.75	"F": 0}
{"v": 1	"t": 336274	"P": 959.75	"F": 1}
{"v": 1	"t": 336294	"P": 953.75	"F": 0}
{"v": 1	"t": 336314	"P": 964.75	"F": 1}
{"v": 1	"t": 336335	"P": 970.25	"F": 0}
{"v": 1	"t": 336355	"P": 961.0	"F": 1}
{"v": 1	"t": 336375	"P": 955.25	"F": 1	"C": 34.9	"D": 3351	"sn": 54091930088003	"file": "/data/device_log/data0000.out"}
{"v": 1	"t": 336396	"P": 967.25	"F": 0}
{"v": 1	"t": 336416	"P": 967.0	"F": 0}
{"v": 1	"t": 336436	"P": 957.75	"F": 1}
{"v": 1	"t": 336457	"P": 960.75	"F": 1}
{"v": 1	"t": 336477	"P": 971.0	"F": 1}
{"v": 1	"t": 336497	"P": 965.0	"F": 0}
{"v": 1	"t": 336518	"P": 955.5	"F": 1}
{"v": 1	"t": 336538	"P": 962.25	"F": 0}
{"v": 1	"t": 336558	"P": 970.75	"F": 1}
{"v": 1	"t": 336579	"P": 963.0	"F": 1}
{"v": 1	"t": 336599	"P": 954.75	"F": 0}
{"v": 1	"t": 336619	"P": 961.75	"F": 1}
{"v": 1	"t": 336640	"P": 969.5	"F": 1}
{"v": 1	"t": 336660	"P": 961.25	"F": 0}
{"v": 1	"t": 336680	"P": 956.0	"F": 0}
{"v": 1	"t": 336701	"P": 966.25	"F": 1}
{"v": 1	"t": 336721	"P": 966.75	"F": 1}
{"v": 1	"t": 336741	"P": 957.25	"F": 0}
{"v": 1	"t": 336762	"P": 951.75	"F": 0}
{"v": 1	"t": 336782	"P": 966.5	"F": 0}
{"v": 1	"t": 336802	"P": 965.25	"F": 1}
{"v": 1	"t": 336823	"P": 954.0	"F": 1}
{"v": 1	"t": 336843	"P": 960.25	"F": 1}
{"v": 1	"t": 336863	"P": 967.75	"F": 1}
{"v": 1	"t": 336884	"P": 956.5	"F": 1}
{"v": 1	"t": 336905	"P": 965.25	"F": 1}
{"v": 1	"t": 336925	"P": 962.25	"F": 1}
{"v": 1	"t": 336945	"P": 954.25	"F": 1}
{"v": 1	"t": 336965	"P": 958.25	"F": 1}
{"v": 1	"t": 336986	"P": 970.25	"F": 1}
{"v": 1	"t": 337006	"P": 960.75	"F": 0}
{"v": 1	"t": 337026	"P": 952.25	"F": 0}
{"v": 1	"t": 337047	"P": 957.0	"F": 0}
{"v": 1	"t": 337067	"P": 970.0	"F": 1}
{"v": 1	"t": 337087	"P": 960.5	"F": 1}
{"v": 1	"t": 337108	"P": 953.75	"F": 1}
{"v": 1	"t": 337128	"P": 961.5	"F": 1}
{"v": 1	"t": 337148	"P": 967.25	"F": 0}
{"v": 1	"t": 337169	"P": 957.5	"F": 1}
{"v": 1	"t": 337189	"P": 951.75	"F": 0}
{"v": 1	"t": 337209	"P": 958.25	"F": 1}
{"v": 1	"t": 337230	"P": 965.75	"F": 0}
{"v": 1	"t": 337250	"P": 959.5	"F": 0}
{"v": 1	"t": 337270	"P": 951.75	"F": 1}
{"v": 1	"t": 337291	"P": 963.25	"F": 0}
{"v": 1	"t": 337311	"P": 967.25	"F": 1}
{"v": 1	"t": 337331	"P": 960.5	"F": 1}
{"v": 1	"t": 337351	"P": 952.0	"F": 1}
{"v": 1	"t": 337372	"P": 962.5	"F": 1}
{"v": 1	"t": 337392	"P": 967.75	"F": 1	"C": 34.97	"D": 3352	"sn": 54091930088003	"file": "/data/device_log/data0000.out"	"CO2": 440.60101318359375	"Tp": 26.033416748046875	"H": 13.238527297973633}
{"v": 1	"t": 337413	"P": 967.75	"F": 1}
{"v": 1	"t": 337434	"P": 957.75	"F": 0}
{"v": 1	"t": 337454	"P": 955.25	"F": 0}
{"v": 1	"t": 337475	"P": 967.5	"F": 1}
{"v": 1	"t": 337495	"P": 961.25	"F": 1}
{"v": 1	"t": 337515	"P": 954.25	"F": 1}
{"v": 1	"t": 337535	"P": 958.25	"F": 0}
{"v": 1	"t": 337556	"P": 967.25	"F": 0}
{"v": 1	"t": 337576	"P": 957.25	"F": 1}
{"v": 1	"t": 337597	"P": 952.75	"F": 0}
{"v": 1	"t": 337617	"P": 966.75	"F": 1}
{"v": 1	"t": 337637	"P": 964.0	"F": 0}
{"v": 1	"t": 337658	"P": 955.5	"F": 1}
{"v": 1	"t": 337678	"P": 954.25	"F": 0}
{"v": 1	"t": 337698	"P": 969.0	"F": 1}
{"v": 1	"t": 337719	"P": 963.0	"F": 0}
{"v": 1	"t": 337739	"P": 953.0	"F": 0}
{"v": 1	"t": 337759	"P": 955.5	"F": 1}
{"v": 1	"t": 337779	"P": 969.25	"F": 1}
{"v": 1	"t": 337800	"P": 963.0	"F": 0}
{"v": 1	"t": 337820	"P": 954.25	"F": 1}
{"v": 1	"t": 337840	"P": 956.75	"F": 1}
{"v": 1	"t": 337861	"P": 969.5	"F": 0}
{"v": 1	"t": 337881	"P": 962.75	"F": 0}
{"v": 1	"t": 337901	"P": 954.75	"F": 1}
{"v": 1	"t": 337922	"P": 957.0	"F": 1}
{"v": 1	"t": 337942	"P": 967.75	"F": 1}
{"v": 1	"t": 337962	"P": 960.5	"F": 0}
{"v": 1	"t": 337983	"P": 955.5	"F": 1}
{"v": 1	"t": 338003	"P": 955.5	"F": 0}
{"v": 1	"t": 338023	"P": 970.25	"F": 0}
{"v": 1	"t": 338044	"P": 961.25	"F": 0}
{"v": 1	"t": 338064	"P": 953.25	"F": 0}
{"v": 1	"t": 338084	"P": 958.75	"F": 0}
{"v": 1	"t": 338105	"P": 969.0	"F": 1}
{"v": 1	"t": 338125	"P": 959.0	"F": 0}
{"v": 1	"t": 338145	"P": 953.0	"F": 0}
{"v": 1	"t": 338166	"P": 964.0	"F": 1}
{"v": 1	"t": 338186	"P": 965.75	"F": 0}
{"v": 1	"t": 338206	"P": 954.5	"F": 0}
{"v": 1	"t": 338227	"P": 954.0	"F": 0}
{"v": 1	"t": 338247	"P": 967.75	"F": 1}
{"v": 1	"t": 338267	"P": 964.25	"F": 0}
{"v": 1	"t": 338288	"P": 956.5	"F": 1}
{"v": 1	"t": 338308	"P": 957.5	"F": 0}
{"v": 1	"t": 338328	"P": 970.75	"F": 0}
{"v": 1	"t": 338349	"P": 964.0	"F": 0}
{"v": 1	"t": 338369	"P": 956.5	"F": 0}
{"v": 1	"t": 338389	"P": 957.0	"F": 0}
{"v": 1	"t": 338410	"P": 970.75	"F": 1	"C": 35.035	"D": 3353	"sn": 54091930088003	"file": "/data/device_log/data0000.out"}
{"v": 1	"t": 338430	"P": 963.0	"F": 1}
{"v": 1	"t": 338450	"P": 954.25	"F": 1}
{"v": 1	"t": 338471	"P": 969.5	"F": 1}
{"v": 1	"t": 338491	"P": 967.0	"F": 1}
{"v": 1	"t": 338511	"P": 956.0	"F": 1}
{"v": 1	"t": 338532	"P": 958.25	"F": 1}
{"v": 1	"t": 338552	"P": 972.0	"F": 1}
{"v": 1	"t": 338572	"P": 965.0	"F": 0}
{"v": 1	"t": 338593	"P": 957.0	"F": 1}
{"v": 1	"t": 338613	"P": 957.75	"F": 0}
{"v": 1	"t": 338633	"P": 971.0	"F": 0}
{"v": 1	"t": 338654	"P": 965.5	"F": 0}
{"v": 1	"t": 338674	"P": 955.25	"F": 0}
{"v": 1	"t": 338694	"P": 954.25	"F": 1}
{"v": 1	"t": 338714	"P": 969.25	"F": 0}
{"v": 1	"t": 338735	"P": 962.25	"F": 0}
{"v": 1	"t": 338755	"P": 954.0	"F": 1}
{"v": 1	"t": 338775	"P": 959.25	"F": 1}
{"v": 1	"t": 338796	"P": 969.25	"F": 1}
{"v": 1	"t": 338816	"P": 961.25	"F": 0}
{"v": 1	"t": 338836	"P": 953.5	"F": 1}
{"v": 1	"t": 338857	"P": 960.75	"F": 0}
{"v": 1	"t": 338877	"P": 967.5	"F": 0}
{"v": 1	"t": 338898	"P": 957.0	"F": 0}
{"v": 1	"t": 338918	"P": 952.25	"F": 1}
{"v": 1	"t": 338938	"P": 966.5	"F": 0}
{"v": 1	"t": 338958	"P": 964.75	"F": 1}
{"v": 1	"t": 338979	"P": 957.25	"F": 0}
{"v": 1	"t": 338999	"P": 953.0	"F": 1}
{"v": 1	"t": 339019	"P": 966.5	"F": 1}
{"v": 1	"t": 339040	"P": 966.25	"F": 1}
{"v": 1	"t": 339060	"P": 958.5	"F": 1}
{"v": 1	"t": 339080	"P": 952.0	"F": 0}
{"v": 1	"t": 339101	"P": 966.25	"F": 1}
{"v": 1	"t": 339121	"P": 965.75	"F": 1}
{"v": 1	"t": 339141	"P": 956.75	"F": 0}
{"v": 1	"t": 339162	"P": 951.75	"F": 0}
{"v": 1	"t": 339182	"P": 967.5	"F": 0}
{"v": 1	"t": 339202	"P": 967.0	"F": 1}
{"v": 1	"t": 339223	"P": 957.75	"F": 1}
{"v": 1	"t": 339243	"P": 953.75	"F": 0}
{"v": 1	"t": 339263	"P": 968.5	"F": 0}
{"v": 1	"t": 339283	"P": 966.5	"F": 0}
{"v": 1	"t": 339304	"P": 957.75	"F": 0}
{"v": 1	"t": 339324	"P": 954.25	"F": 0}
{"v": 1	"t": 339344	"P": 964.5	"F": 0}
{"v": 1	"t": 339365	"P": 965.5	"F": 0}
{"v": 1	"t": 339385	"P": 957.25	"F": 0}
{"v": 1	"t": 339405	"P": 952.0	"F": 1}
{"v": 1	"t": 339426	"P": 966.25	"F": 0	"C": 35.075	"D": 3354	"sn": 54091930088003	"file": "/data/device_log/data0000.out"	"CO2": 440.39520263671875	"Tp": 26.033416748046875	"H": 13.238765716552734}
{"v": 1	"t": 339447	"P": 967.25	"F": 0}
{"v": 1	"t": 339467	"P": 963.75	"F": 1}
{"v": 1	"t": 339488	"P": 951.75	"F": 1}
{"v": 1	"t": 339508	"P": 964.25	"F": 1}
{"v": 1	"t": 339528	"P": 963.5	"F": 0}
{"v": 1	"t": 339549	"P": 956.25	"F": 0}
{"v": 1	"t": 339569	"P": 953.5	"F": 1}
{"v": 1	"t": 339589	"P": 967.75	"F": 0}
{"v": 1	"t": 339610	"P": 965.0	"F": 0}
{"v": 1	"t": 339630	"P": 956.75	"F": 1}
{"v": 1	"t": 339650	"P": 954.0	"F": 0}
{"v": 1	"t": 339671	"P": 968.0	"F": 1}
{"v": 1	"t": 339691	"P": 966.5	"F": 0}
{"v": 1	"t": 339711	"P": 956.25	"F": 1}
{"v": 1	"t": 339732	"P": 953.5	"F": 1}
{"v": 1	"t": 339752	"P": 968.75	"F": 0}
{"v": 1	"t": 339772	"P": 965.5	"F": 0}
{"v": 1	"t": 339793	"P": 954.0	"F": 1}
{"v": 1	"t": 339813	"P": 953.75	"F": 1}
{"v": 1	"t": 339833	"P": 966.75	"F": 1}
{"v": 1	"t": 339853	"P": 965.75	"F": 0}
{"v": 1	"t": 339874	"P": 956.0	"F": 1}
{"v": 1	"t": 339894	"P": 952.75	"F": 0}
{"v": 1	"t": 339914	"P": 968.25	"F": 1}
{"v": 1	"t": 339935	"P": 964.75	"F": 1}
{"v": 1	"t": 339955	"P": 955.5	"F": 1}
{"v": 1	"t": 339975	"P": 955.0	"F": 0}
{"v": 1	"t": 339996	"P": 967.5	"F": 1}
{"v": 1	"t": 340016	"P": 964.25	"F": 0}
{"v": 1	"t": 340036	"P": 956.5	"F": 1}
{"v": 1	"t": 340057	"P": 955.25	"F": 0}
{"v": 1	"t": 340077	"P": 968.25	"F": 1}
{"v": 1	"t": 340097	"P": 963.75	"F": 1}
{"v": 1	"t": 340118	"P": 954.5	"F": 1}
{"v": 1	"t": 340138	"P": 961.25	"F": 1}
{"v": 1	"t": 340158	"P": 969.25	"F": 1}
{"v": 1	"t": 340179	"P": 959.0	"F": 1}
{"v": 1	"t": 340199	"P": 954.25	"F": 0}
{"v": 1	"t": 340219	"P": 967.25	"F": 0}
{"v": 1	"t": 340240	"P": 967.0	"F": 1}
{"v": 1	"t": 340260	"P": 957.0	"F": 1}
{"v": 1	"t": 340280	"P": 957.5	"F": 0}
{"v": 1	"t": 340301	"P": 971.25	"F": 1}
{"v": 1	"t": 340321	"P": 964.0	"F": 0}
{"v": 1	"t": 340342	"P": 955.5	"F": 0}
{"v": 1	"t": 340362	"P": 967.75	"F": 0}
{"v": 1	"t": 340382	"P": 965.5	"F": 0}
{"v": 1	"t": 340403	"P": 956.5	"F": 0}
{"v": 1	"t": 340423	"P": 958.25	"F": 1}
{"v": 1	"t": 340443	"P": 968.25	"F": 1	"C": 35.165	"D": 3355	"sn": 54091930088003	"file": "/data/device_log/data0000.out"}
{"v": 1	"t": 340464	"P": 958.75	"F": 1}
{"v": 1	"t": 340484	"P": 957.75	"F": 0}
{"v": 1	"t": 340505	"P": 969.5	"F": 1}
{"v": 1	"t": 340525	"P": 960.25	"F": 1}
{"v": 1	"t": 340545	"P": 955.5	"F": 1}
{"v": 1	"t": 340566	"P": 965.75	"F": 1}
{"v": 1	"t": 340586	"P": 967.5	"F": 0}
{"v": 1	"t": 340606	"P": 958.5	"F": 0}
{"v": 1	"t": 340627	"P": 953.0	"F": 0}
{"v": 1	"t": 340647	"P": 967.5	"F": 1}
{"v": 1	"t": 340667	"P": 965.0	"F": 0}
{"v": 1	"t": 340688	"P": 957.75	"F": 0}
{"v": 1	"t": 340708	"P": 953.75	"F": 1}
{"v": 1	"t": 340728	"P": 967.75	"F": 1}
{"v": 1	"t": 340748	"P": 965.75	"F": 1}
{"v": 1	"t": 340769	"P": 957.75	"F": 0}
{"v": 1	"t": 340789	"P": 953.25	"F": 1}
{"v": 1	"t": 340809	"P": 966.0	"F": 0}
{"v": 1	"t": 340830	"P": 965.75	"F": 1}
{"v": 1	"t": 340850	"P": 958.75	"F": 1}
{"v": 1	"t": 340870	"P": 952.5	"F": 1}
{"v": 1	"t": 340891	"P": 966.25	"F": 0}
{"v": 1	"t": 340911	"P": 964.5	"F": 0}
{"v": 1	"t": 340931	"P": 956.5	"F": 0}
{"v": 1	"t": 340952	"P": 953.25	"F": 0}
{"v": 1	"t": 340972	"P": 967.75	"F": 1}
{"v": 1	"t": 340992	"P": 966.0	"F": 1}
{"v": 1	"t": 341013	"P": 956.25	"F": 1}
{"v": 1	"t": 341033	"P": 952.75	"F": 0}
{"v": 1	"t": 341053	"P": 966.75	"F": 0}
{"v": 1	"t": 341073	"P": 965.5	"F": 1}
{"v": 1	"t": 341094	"P": 956.75	"F": 0}
{"v": 1	"t": 341114	"P": 955.5	"F": 0}
{"v": 1	"t": 341134	"P": 969.0	"F": 1}
{"v": 1	"t": 341155	"P": 961.75	"F": 1}
{"v": 1	"t": 341175	"P": 951.0	"F": 0}
{"v": 1	"t": 341196	"P": 961.5	"F": 1}
{"v": 1	"t": 341216	"P": 969.0	"F": 0}
{"v": 1	"t": 341236	"P": 959.5	"F": 0}
{"v": 1	"t": 341256	"P": 951.25	"F": 1}
{"v": 1	"t": 341277	"P": 959.75	"F": 1}
{"v": 1	"t": 341297	"P": 969.5	"F": 0}
{"v": 1	"t": 341317	"P": 961.0	"F": 0}
{"v": 1	"t": 341338	"P": 951.25	"F": 1}
{"v": 1	"t": 341358	"P": 960.0	"F": 1}
{"v": 1	"t": 341378	"P": 969.0	"F": 0}
{"v": 1	"t": 341399	"P": 959.5	"F": 1}
{"v": 1	"t": 341419	"P": 952.5	"F": 0}
{"v": 1	"t": 341439	"P": 959.75	"F": 1}
{"v": 1	"t": 341460	"P": 968.25	"F": 1	"C": 35.25	"D": 3356	"sn": 54091930088003	"file": "/data/device_log/data0000.out"	"CO2": 440.4344482421875	"Tp": 26.046768188476562	"H": 13.267151832580566}
{"v": 1	"t": 341481	"P": 968.0	"F": 1}
{"v": 1	"t": 341501	"P": 960.75	"F": 0}
{"v": 1	"t": 341522	"P": 953.25	"F": 1}
{"v": 1	"t": 341542	"P": 966.5	"F": 0}
{"v": 1	"t": 341562	"P": 965.25	"F": 1}
{"v": 1	"t": 341583	"P": 955.0	"F": 0}
{"v": 1	"t": 341603	"P": 953.0	"F": 1}
{"v": 1	"t": 341623	"P": 969.0	"F": 0}
{"v": 1	"t": 341644	"P": 964.0	"F": 0}
{"v": 1	"t": 341664	"P": 955.75	"F": 0}
{"v": 1	"t": 341684	"P": 955.0	"F": 1}
{"v": 1	"t": 341704	"P": 969.0	"F": 1}
{"v": 1	"t": 341725	"P": 963.25	"F": 0}
{"v": 1	"t": 341745	"P": 952.25	"F": 1}
{"v": 1	"t": 341765	"P": 958.25	"F": 1}
{"v": 1	"t": 341786	"P": 970.0	"F": 0}
{"v": 1	"t": 341806	"P": 962.0	"F": 0}
{"v": 1	"t": 341826	"P": 950.5	"F": 1}
{"v": 1	"t": 341847	"P": 960.75	"F": 0}
{"v": 1	"t": 341867	"P": 967.25	"F": 1}
{"v": 1	"t": 341887	"P": 958.0	"F": 1}
{"v": 1	"t": 341908	"P": 949.0	"F": 0}
{"v": 1	"t": 341928	"P": 968.25	"F": 0}
{"v": 1	"t": 341948	"P": 965.0	"F": 1}
{"v": 1	"t": 341969	"P": 956.5	"F": 1}
{"v": 1	"t": 341989	"P": 953.25	"F": 1}
{"v": 1	"t": 342009	"P": 966.75	"F": 0}
{"v": 1	"t": 342030	"P": 964.75	"F": 1}
{"v": 1	"t": 342050	"P": 955.5	"F": 0}
{"v": 1	"t": 342070	"P": 954.25	"F": 1}
{"v": 1	"t": 342091	"P": 967.75	"F": 0}
{"v": 1	"t": 342111	"P": 964.5	"F": 1}
{"v": 1	"t": 342131	"P": 955.75	"F": 0}
{"v": 1	"t": 342152	"P": 952.75	"F": 1}
{"v": 1	"t": 342172	"P": 968.5	"F": 1}
{"v": 1	"t": 342192	"P": 966.25	"F": 1}
{"v": 1	"t": 342213	"P": 959.5	"F": 1}
{"v": 1	"t": 342233	"P": 956.75	"F": 0}
{"v": 1	"t": 342253	"P": 971.5	"F": 0}
{"v": 1	"t": 342274	"P": 965.5	"F": 0}
{"v": 1	"t": 342294	"P": 956.5	"F": 0}
{"v": 1	"t": 342314	"P": 956.25	"F": 1}
{"v": 1	"t": 342334	"P": 970.0	"F": 1}
{"v": 1	"t": 342355	"P": 965.0	"F": 0}
{"v": 1	"t": 342375	"P": 959.25	"F": 1}
{"v": 1	"t": 342395	"P": 958.25	"F": 1}
{"v": 1	"t": 342416	"P": 972.0	"F": 0}
{"v": 1	"t": 342436	"P": 965.0	"F": 0}
{"v": 1	"t": 342456	"P": 957.25	"F": 1}
{"v": 1	"t": 342477	"P": 959.75	"F": 1	"C": 35.315	"D": 3357	"sn": 54091930088003	"file": "/data/device_log/data0000.out"}
{"v": 1	"t": 342497	"P": 970.25	"F": 0}
{"v": 1	"t": 342518	"P": 961.75	"F": 0}
{"v": 1	"t": 342538	"P": 960.0	"F": 0}
{"v": 1	"t": 342558	"P": 971.0	"F": 0}
{"v": 1	"t": 342579	"P": 961.75	"F": 0}
{"v": 1	"t": 342599	"P": 953.25	"F": 0}
{"v": 1	"t": 342619	"P": 955.0	"F": 0}
{"v": 1	"t": 342639	"P": 968.25	"F": 0}
{"v": 1	"t": 342660	"P": 963.75	"F": 0}
{"v": 1	"t": 342680	"P": 954.5	"F": 0}
{"v": 1	"t": 342700	"P": 955.5	"F": 0}
{"v": 1	"t": 342721	"P": 968.25	"F": 0}
{"v": 1	"t": 342741	"P": 962.5	"F": 0}
{"v": 1	"t": 342761	"P": 953.25	"F": 1}
{"v": 1	"t": 342782	"P": 957.75	"F": 0}
{"v": 1	"t": 342802	"P": 969.0	"F": 0}
{"v": 1	"t": 342822	"P": 963.25	"F": 1}
{"v": 1	"t": 342843	"P": 954.25	"F": 1}
{"v": 1	"t": 342863	"P": 957.25	"F": 1}
{"v": 1	"t": 342883	"P": 970.5	"F": 1}
{"v": 1	"t": 342904	"P": 963.25	"F": 1}
{"v": 1	"t": 342924	"P": 953.25	"F": 0}
{"v": 1	"t": 342944	"P": 956.0	"F": 1}
{"v": 1	"t": 342964	"P": 967.0	"F": 0}
{"v": 1	"t": 342985	"P": 963.25	"F": 0}
{"v": 1	"t": 343005	"P": 953.75	"F": 0}
{"v": 1	"t": 343025	"P": 954.75	"F": 0}
{"v": 1	"t": 343046	"P": 967.75	"F": 1}
{"v": 1	"t": 343066	"P": 961.75	"F": 1}
{"v": 1	"t": 343086	"P": 953.75	"F": 1}
{"v": 1	"t": 343107	"P": 959.0	"F": 1}
{"v": 1	"t": 343127	"P": 969.0	"F": 0}
{"v": 1	"t": 343147	"P": 958.25	"F": 1}
{"v": 1	"t": 343168	"P": 952.75	"F": 1}
{"v": 1	"t": 343188	"P": 965.25	"F": 1}
{"v": 1	"t": 343208	"P": 964.5	"F": 1}
{"v": 1	"t": 343229	"P": 955.25	"F": 0}
{"v": 1	"t": 343249	"P": 952.25	"F": 1}
{"v": 1	"t": 343269	"P": 965.25	"F": 0}
{"v": 1	"t": 343290	"P": 967.0	"F": 1}
{"v": 1	"t": 343310	"P": 956.5	"F": 1}
{"v": 1	"t": 343330	"P": 953.75	"F": 0}
{"v": 1	"t": 343351	"P": 966.0	"F": 1}
{"v": 1	"t": 343371	"P": 964.25	"F": 0}
{"v": 1	"t": 343391	"P": 957.0	"F": 1}
{"v": 1	"t": 343412	"P": 953.25	"F": 0}
{"v": 1	"t": 343432	"P": 968.0	"F": 0}
{"v": 1	"t": 343452	"P": 965.75	"F": 0}
{"v": 1	"t": 343473	"P": 957.75	"F": 1}
{"v": 1	"t": 343493	"P": 953.25	"F": 1	"C": 35.375	"D": 3358	"sn": 54091930088003	"file": "/data/device_log/data0000.out"	"CO2": 439.7901916503906	"Tp": 26.020065307617188	"H": 13.26714038848877}
{"v": 1	"t": 343514	"P": 953.5	"F": 1}
{"v": 1	"t": 343534	"P": 964.5	"F": 1}
{"v": 1	"t": 343555	"P": 963.0	"F": 0}
{"v": 1	"t": 343575	"P": 954.5	"F": 1}
{"v": 1	"t": 343595	"P": 954.5	"F": 1}
{"v": 1	"t": 343616	"P": 969.75	"F": 0}
{"v": 1	"t": 343636	"P": 964.5	"F": 1}
{"v": 1	"t": 343656	"P": 955.75	"F": 1}
{"v": 1	"t": 343677	"P": 955.0	"F": 0}
{"v": 1	"t": 343697	"P": 969.25	"F": 1}
{"v": 1	"t": 343717	"P": 963.5	"F": 0}
{"v": 1	"t": 343738	"P": 953.75	"F": 1}
{"v": 1	"t": 343758	"P": 958.0	"F": 1}
{"v": 1	"t": 343778	"P": 970.5	"F": 0}
{"v": 1	"t": 343799	"P": 961.0	"F": 1}
{"v": 1	"t": 343819	"P": 952.25	"F": 0}
{"v": 1	"t": 343839	"P": 963.75	"F": 0}
{"v": 1	"t": 343860	"P": 967.5	"F": 1}
{"v": 1	"t": 343880	"P": 957.75	"F": 0}
{"v": 1	"t": 343900	"P": 952.25	"F": 0}
{"v": 1	"t": 343921	"P": 971.0	"F": 1}
{"v": 1	"t": 343942	"P": 954.5	"F": 1}
{"v": 1	"t": 343962	"P": 967.25	"F": 1}
{"v": 1	"t": 343982	"P": 967.25	"F": 1}
{"v": 1	"t": 344002	"P": 958.5	"F": 1}
{"v": 1	"t": 344023	"P": 951.75	"F": 1}
{"v": 1	"t": 344043	"P": 967.5	"F": 1}
{"v": 1	"t": 344063	"P": 969.0	"F": 1}
{"v": 1	"t": 344084	"P": 957.75	"F": 1}
{"v": 1	"t": 344104	"P": 954.0	"F": 1}
{"v": 1	"t": 344124	"P": 968.75	"F": 0}
{"v": 1	"t": 344145	"P": 965.25	"F": 1}
{"v": 1	"t": 344165	"P": 958.0	"F": 1}
{"v": 1	"t": 344185	"P": 959.5	"F": 0}
{"v": 1	"t": 344206	"P": 971.0	"F": 0}
{"v": 1	"t": 344226	"P": 964.25	"F": 0}
{"v": 1	"t": 344246	"P": 957.75	"F": 1}
{"v": 1	"t": 344267	"P": 955.5	"F": 1}
{"v": 1	"t": 344287	"P": 970.25	"F": 1}
{"v": 1	"t": 344307	"P": 966.5	"F": 0}
{"v": 1	"t": 344328	"P": 959.0	"F": 0}
{"v": 1	"t": 344348	"P": 955.0	"F": 0}
{"v": 1	"t": 344368	"P": 970.5	"F": 0}
{"v": 1	"t": 344388	"P": 966.75	"F": 0}
{"v": 1	"t": 344409	"P": 959.25	"F": 1}
{"v": 1	"t": 344429	"P": 957.5	"F": 0}
{"v": 1	"t": 344449	"P": 968.25	"F": 1}
{"v": 1	"t": 344470	"P": 966.25	"F": 1}
{"v": 1	"t": 344490	"P": 957.25	"F": 0}
{"v": 1	"t": 344511	"P": 957.0	"F": 0	"C": 35.425	"D": 3359	"sn": 54091930088003	"file": "/data/device_log/data0000.out"}
{"v": 1	"t": 344531	"P": 968.5	"F": 1}
{"v": 1	"t": 344551	"P": 956.25	"F": 1}
{"v": 1	"t": 344572	"P": 956.75	"F": 1}
{"v": 1	"t": 344592	"P": 968.75	"F": 1}
{"v": 1	"t": 344612	"P": 962.25	"F": 0}
{"v": 1	"t": 344633	"P": 954.5	"F": 1}
{"v": 1	"t": 344653	"P": 958.25	"F": 1}
{"v": 1	"t": 344673	"P": 969.25	"F": 1}
{"v": 1	"t": 344694	"P": 960.75	"F": 1}
{"v": 1	"t": 344714	"P": 954.25	"F": 1}
{"v": 1	"t": 344734	"P": 960.25	"F": 1}
{"v": 1	"t": 344755	"P": 969.5	"F": 0}
{"v": 1	"t": 344775	"P": 960.0	"F": 1}
{"v": 1	"t": 344795	"P": 953.5	"F": 0}
{"v": 1	"t": 344816	"P": 962.25	"F": 0}
{"v": 1	"t": 344836	"P": 968.0	"F": 0}
{"v": 1	"t": 344856	"P": 958.75	"F": 0}
{"v": 1	"t": 344877	"P": 955.0	"F": 1}
{"v": 1	"t": 344897	"P": 967.0	"F": 0}
{"v": 1	"t": 344917	"P": 967.25	"F": 1}
{"v": 1	"t": 344938	"P": 957.0	"F": 0}
{"v": 1	"t": 344958	"P": 954.75	"F": 0}
{"v": 1	"t": 344978	"P": 966.5	"F": 1}
{"v": 1	"t": 344998	"P": 966.0	"F": 1}
{"v": 1	"t": 345019	"P": 957.5	"F": 0}
{"v": 1	"t": 345039	"P": 953.0	"F": 1}
{"v": 1	"t": 345059	"P": 965.25	"F": 0}
{"v": 1	"t": 345080	"P": 964.0	"F": 1}
{"v": 1	"t": 345100	"P": 956.5	"F": 0}
{"v": 1	"t": 345120	"P": 955.75	"F": 0}
{"v": 1	"t": 345141	"P": 967.5	"F": 1}
{"v": 1	"t": 345161	"P": 956.5	"F": 1}
{"v": 1	"t": 345182	"P": 953.75	"F": 0}
{"v": 1	"t": 345202	"P": 968.75	"F": 0}
{"v": 1	"t": 345222	"P": 960.5	"F": 1}
{"v": 1	"t": 345243	"P": 953.25	"F": 1}
{"v": 1	"t": 345263	"P": 963.5	"F": 1}
{"v": 1	"t": 345283	"P": 966.25	"F": 0}
{"v": 1	"t": 345304	"P": 955.25	"F": 1}
{"v": 1	"t": 345324	"P": 957.5	"F": 0}
{"v": 1	"t": 345345	"P": 969.25	"F": 0}
{"v": 1	"t": 345365	"P": 960.0	"F": 1}
{"v": 1	"t": 345385	"P": 953.25	"F": 0}
{"v": 1	"t": 345406	"P": 967.5	"F": 0}
{"v": 1	"t": 345426	"P": 963.0	"F": 0}
{"v": 1	"t": 345446	"P": 954.25	"F": 1}
{"v": 1	"t": 345467	"P": 960.5	"F": 1}
{"v": 1	"t": 345487	"P": 969.0	"F": 1}
{"v": 1	"t": 345508	"P": 956.5	"F": 0}
{"v": 1	"t": 345528	"P": 954.0	"F": 0	"C": 35.515	"D": 3360	"sn": 54091930088003	"file": "/data/device_log/data0000.out"	"CO2": 439.71221923828125	"Tp": 26.020065307617188	"H": 13.2672119140625}
{"v": 1	"t": 345549	"P": 954.0	"F": 0}
{"v": 1	"t": 345569	"P": 969.25	"F": 1}
{"v": 1	"t": 345590	"P": 968.0	"F": 0}
{"v": 1	"t": 345610	"P": 956.75	"F": 1}
{"v": 1	"t": 345631	"P": 964.75	"F": 0}
{"v": 1	"t": 345651	"P": 969.75	"F": 1}
{"v": 1	"t": 345671	"P": 959.75	"F": 0}
{"v": 1	"t": 345692	"P": 959.75	"F": 1}
{"v": 1	"t": 345712	"P": 975.0	"F": 0}
{"v": 1	"t": 345732	"P": 963.0	"F": 0}
{"v": 1	"t": 345753	"P": 955.0	"F": 1}
{"v": 1	"t": 345773	"P": 971.25	"F": 0}
{"v": 1	"t": 345794	"P": 968.5	"F": 1}
{"v": 1	"t": 345814	"P": 957.75	"F": 0}
{"v": 1	"t": 345835	"P": 969.5	"F": 1}
{"v": 1	"t": 345855	"P": 958.5	"F": 1}
{"v": 1	"t": 345876	"P": 960.5	"F": 0}
{"v": 1	"t": 345896	"P": 973.0	"F": 1}
{"v": 1	"t": 345916	"P": 960.5	"F": 0}
{"v": 1	"t": 345937	"P": 957.5	"F": 1}
{"v": 1	"t": 345957	"P": 973.25	"F": 0}
{"v": 1	"t": 345977	"P": 966.25	"F": 1}
{"v": 1	"t": 345998	"P": 955.5	"F": 1}
{"v": 1	"t": 346018	"P": 965.5	"F": 1}
{"v": 1	"t": 346038	"P": 969.0	"F": 1}
{"v": 1	"t": 346059	"P": 960.0	"F": 1}
{"v": 1	"t": 346079	"P": 959.5	"F": 0}
{"v": 1	"t": 346100	"P": 974.0	"F": 1}
{"v": 1	"t": 346120	"P": 965.0	"F": 1}
{"v": 1	"t": 346140	"P": 958.75	"F": 0}
{"v": 1	"t": 346161	"P": 971.5	"F": 1}
{"v": 1	"t": 346181	"P": 970.75	"F": 0}
{"v": 1	"t": 346201	"P": 959.0	"F": 0}
{"v": 1	"t": 346222	"P": 964.75	"F": 1}
{"v": 1	"t": 346242	"P": 972.0	"F": 0}
{"v": 1	"t": 346263	"P": 965.5	"F": 0}
{"v": 1	"t": 346283	"P": 958.5	"F": 1}
{"v": 1	"t": 346303	"P": 973.75	"F": 1}
{"v": 1	"t": 346324	"P": 968.0	"F": 0}
{"v": 1	"t": 346344	"P": 958.0	"F": 1}
{"v": 1	"t": 346364	"P": 967.0	"F": 0}
{"v": 1	"t": 346385	"P": 972.75	"F": 1}
{"v": 1	"t": 346405	"P": 961.75	"F": 1}
{"v": 1	"t": 346425	"P": 960.75	"F": 1}
{"v": 1	"t": 346446	"P": 974.75	"F": 0}
{"v": 1	"t": 346466	"P": 964.25	"F": 1}
{"v": 1	"t": 346487	"P": 955.0	"F": 0}
{"v": 1	"t": 346507	"P": 970.25	"F": 0}
{"v": 1	"t": 346527	"P": 967.75	"F": 1}
{"v": 1	"t": 346548	"P": 957.75	"F": 0	"C": 35.56	"D": 3361	"sn": 54091930088003	"file": "/data/device_log/data0000.out"}
{"v": 1	"t": 346568	"P": 966.0	"F": 1}
{"v": 1	"t": 346589	"P": 964.25	"F": 1}
{"v": 1	"t": 346609	"P": 958.5	"F": 0}
{"v": 1	"t": 346630	"P": 973.5	"F": 0}
{"v": 1	"t": 346650	"P": 966.0	"F": 0}
{"v": 1	"t": 346670	"P": 956.75	"F": 1}
{"v": 1	"t": 346691	"P": 969.25	"F": 0}
{"v": 1	"t": 346711	"P": 969.5	"F": 1}
{"v": 1	"t": 346731	"P": 957.5	"F": 1}
{"v": 1	"t": 346752	"P": 959.25	"F": 0}
{"v": 1	"t": 346772	"P": 973.25	"F": 1}
{"v": 1	"t": 346792	"P": 963.5	"F": 0}
{"v": 1	"t": 346813	"P": 955.0	"F": 0}
{"v": 1	"t": 346833	"P": 970.75	"F": 0}
{"v": 1	"t": 346854	"P": 967.25	"F": 1}
{"v": 1	"t": 346874	"P": 957.0	"F": 0}
{"v": 1	"t": 346894	"P": 962.75	"F": 0}
{"v": 1	"t": 346915	"P": 971.75	"F": 1}
{"v": 1	"t": 346935	"P": 960.25	"F": 0}
{"v": 1	"t": 346955	"P": 957.75	"F": 0}
{"v": 1	"t": 346976	"P": 973.0	"F": 0}
{"v": 1	"t": 346996	"P": 963.75	"F": 1}
{"v": 1	"t": 347017	"P": 955.25	"F": 0}
{"v": 1	"t": 347037	"P": 968.75	"F": 1}
{"v": 1	"t": 347057	"P": 968.5	"F": 1}
{"v": 1	"t": 347078	"P": 957.25	"F": 0}
{"v": 1	"t": 347098	"P": 960.5	"F": 1}
{"v": 1	"t": 347118	"P": 972.0	"F": 0}
{"v": 1	"t": 347139	"P": 959.5	"F": 1}
{"v": 1	"t": 347159	"P": 956.5	"F": 1}
{"v": 1	"t": 347180	"P": 972.75	"F": 0}
{"v": 1	"t": 347200	"P": 966.25	"F": 1}
{"v": 1	"t": 347220	"P": 956.5	"F": 1}
{"v": 1	"t": 347241	"P": 962.5	"F": 1}
{"v": 1	"t": 347261	"P": 972.25	"F": 1}
{"v": 1	"t": 347281	"P": 963.0	"F": 1}
{"v": 1	"t": 347301	"P": 954.25	"F": 0}
{"v": 1	"t": 347322	"P": 967.0	"F": 0}
{"v": 1	"t": 347342	"P": 970.75	"F": 0}
{"v": 1	"t": 347363	"P": 960.75	"F": 0}
{"v": 1	"t": 347383	"P": 956.75	"F": 1}
{"v": 1	"t": 347403	"P": 971.0	"F": 0}
{"v": 1	"t": 347424	"P": 966.25	"F": 1}
{"v": 1	"t": 347444	"P": 955.0	"F": 0}
{"v": 1	"t": 347464	"P": 963.5	"F": 0}
{"v": 1	"t": 347485	"P": 971.5	"F": 1}
{"v": 1	"t": 347505	"P": 958.75	"F": 1}
{"v": 1	"t": 347525	"P": 955.75	"F": 1}
{"v": 1	"t": 347546	"P": 970.75	"F": 0}
{"v": 1	"t": 347566	"P": 969.75	"F": 0	"C": 35.655	"D": 3362	"sn": 54091930088003	"file": "/data/device_log/data0000.out"	"CO2": 439.9803161621094	"Tp": 26.046768188476562	"H": 13.341609001159668}
{"v": 1	"t": 347587	"P": 969.75	"F": 1}
{"v": 1	"t": 347608	"P": 954.5	"F": 1}
{"v": 1	"t": 347630	"P": 957.75	"F": 1}
{"v": 1	"t": 347651	"P": 974.0	"F": 0}
{"v": 1	"t": 347671	"P": 967.0	"F": 1}
{"v": 1	"t": 347691	"P": 957.25	"F": 0}
{"v": 1	"t": 347712	"P": 959.5	"F": 1}
{"v": 1	"t": 347732	"P": 972.75	"F": 0}
{"v": 1	"t": 347752	"P": 963.75	"F": 0}
{"v": 1	"t": 347773	"P": 958.0	"F": 1}
{"v": 1	"t": 347793	"P": 958.0	"F": 0}
{"v": 1	"t": 347813	"P": 972.25	"F": 1}
{"v": 1	"t": 347834	"P": 967.75	"F": 1}
{"v": 1	"t": 347854	"P": 957.5	"F": 0}
{"v": 1	"t": 347874	"P": 959.25	"F": 1}
{"v": 1	"t": 347894	"P": 972.75	"F": 1}
{"v": 1	"t": 347915	"P": 966.5	"F": 0}
{"v": 1	"t": 347935	"P": 958.0	"F": 1}
{"v": 1	"t": 347955	"P": 957.75	"F": 0}
{"v": 1	"t": 347976	"P": 974.0	"F": 0}
{"v": 1	"t": 347996	"P": 967.25	"F": 0}
{"v": 1	"t": 348016	"P": 960.25	"F": 0}
{"v": 1	"t": 348037	"P": 959.25	"F": 0}
{"v": 1	"t": 348057	"P": 973.5	"F": 0}
{"v": 1	"t": 348077	"P": 970.5	"F": 0}
{"v": 1	"t": 348098	"P": 961.25	"F": 0}
{"v": 1	"t": 348118	"P": 959.0	"F": 0}
{"v": 1	"t": 348138	"P": 972.75	"F": 0}
{"v": 1	"t": 348158	"P": 970.75	"F": 0}
{"v": 1	"t": 348179	"P": 962.75	"F": 0}
{"v": 1	"t": 348199	"P": 958.5	"F": 1}
{"v": 1	"t": 348219	"P": 969.0	"F": 1}
{"v": 1	"t": 348240	"P": 971.75	"F": 0}
{"v": 1	"t": 348260	"P": 965.0	"F": 0}
{"v": 1	"t": 348280	"P": 958.5	"F": 0}
{"v": 1	"t": 348301	"P": 970.75	"F": 0}
{"v": 1	"t": 348321	"P": 971.75	"F": 0}
{"v": 1	"t": 348341	"P": 963.25	"F": 0}
{"v": 1	"t": 348362	"P": 958.75	"F": 1}
{"v": 1	"t": 348382	"P": 973.5	"F": 1}
{"v": 1	"t": 348402	"P": 969.0	"F": 1}
{"v": 1	"t": 348423	"P": 959.25	"F": 1}
{"v": 1	"t": 348443	"P": 956.75	"F": 1}
{"v": 1	"t": 348463	"P": 971.5	"F": 0}
{"v": 1	"t": 348484	"P": 967.75	"F": 1}
{"v": 1	"t": 348504	"P": 958.0	"F": 1}
{"v": 1	"t": 348524	"P": 959.5	"F": 0}
{"v": 1	"t": 348545	"P": 973.5	"F": 1}
{"v": 1	"t": 348565	"P": 965.75	"F": 1}
{"v": 1	"t": 348585	"P": 956.25	"F": 0	"C": 35.74	"D": 3363	"sn": 54091930088003	"file": "/data/device_log/data0000.out"}
{"v": 1	"t": 348606	"P": 963.25	"F": 0}
{"v": 1	"t": 348626	"P": 971.75	"F": 1}
{"v": 1	"t": 348648	"P": 955.75	"F": 1}
{"v": 1	"t": 348668	"P": 964.5	"F": 1}
{"v": 1	"t": 348688	"P": 973.25	"F": 1}
{"v": 1	"t": 348709	"P": 962.75	"F": 0}
{"v": 1	"t": 348729	"P": 956.0	"F": 1}
{"v": 1	"t": 348749	"P": 965.75	"F": 0}
{"v": 1	"t": 348770	"P": 973.0	"F": 0}
{"v": 1	"t": 348790	"P": 962.75	"F": 1}
{"v": 1	"t": 348810	"P": 955.0	"F": 0}
{"v": 1	"t": 348831	"P": 965.5	"F": 1}
{"v": 1	"t": 348851	"P": 973.25	"F": 0}
{"v": 1	"t": 348871	"P": 964.0	"F": 0}
{"v": 1	"t": 348891	"P": 954.5	"F": 0}
{"v": 1	"t": 348912	"P": 961.75	"F": 1}
{"v": 1	"t": 348932	"P": 973.25	"F": 0}
{"v": 1	"t": 348952	"P": 962.5	"F": 1}
{"v": 1	"t": 348973	"P": 956.5	"F": 0}
{"v": 1	"t": 348993	"P": 964.0	"F": 0}
{"v": 1	"t": 349013	"P": 971.5	"F": 1}
{"v": 1	"t": 349034	"P": 961.25	"F": 1}
{"v": 1	"t": 349054	"P": 955.0	"F": 1}
{"v": 1	"t": 349074	"P": 966.75	"F": 0}
{"v": 1	"t": 349095	"P": 969.25	"F": 1}
{"v": 1	"t": 349115	"P": 958.5	"F": 0}
{"v": 1	"t": 349135	"P": 957.25	"F": 0}
{"v": 1	"t": 349156	"P": 973.5	"F": 1}
{"v": 1	"t": 349176	"P": 967.25	"F": 1}
{"v": 1	"t": 349196	"P": 958.25	"F": 1}
{"v": 1	"t": 349217	"P": 960.25	"F": 1}
{"v": 1	"t": 349237	"P": 973.5	"F": 0}
{"v": 1	"t": 349257	"P": 967.25	"F": 1}
{"v": 1	"t": 349278	"P": 959.0	"F": 1}
{"v": 1	"t": 349298	"P": 959.25	"F": 0}
{"v": 1	"t": 349318	"P": 973.25	"F": 1}
{"v": 1	"t": 349339	"P": 966.75	"F": 1}
{"v": 1	"t": 349359	"P": 959.5	"F": 0}
{"v": 1	"t": 349379	"P": 956.25	"F": 0}
{"v": 1	"t": 349399	"P": 972.0	"F": 1}
{"v": 1	"t": 349420	"P": 968.0	"F": 1}
{"v": 1	"t": 349440	"P": 959.75	"F": 1}
{"v": 1	"t": 349460	"P": 955.75	"F": 1}
{"v": 1	"t": 349481	"P": 969.5	"F": 1}
{"v": 1	"t": 349501	"P": 970.0	"F": 1}
{"v": 1	"t": 349525	"P": 965.25	"F": 0}
{"v": 1	"t": 349545	"P": 956.5	"F": 1}
{"v": 1	"t": 349565	"P": 961.75	"F": 0}
{"v": 1	"t": 349586	"P": 974.0	"F": 0}
{"v": 1	"t": 349606	"P": 966.25	"F": 1	"C": 35.86	"D": 3363	"sn": 54091930088003	"file": "/data/device_log/data0000.out"	"CO2": 440.7871398925781	"Tp": 26.020065307617188	"H": 13.341662406921387}
{"v": 1	"t": 349627	"P": 956.0	"F": 1}
{"v": 1	"t": 349647	"P": 969.0	"F": 1}
{"v": 1	"t": 349667	"P": 964.75	"F": 1}
{"v": 1	"t": 349688	"P": 955.25	"F": 1}
{"v": 1	"t": 349708	"P": 967.25	"F": 1}
{"v": 1	"t": 349729	"P": 966.75	"F": 1}
{"v": 1	"t": 349749	"P": 958.0	"F": 0}
{"v": 1	"t": 349770	"P": 974.25	"F": 0}
{"v": 1	"t": 349790	"P": 963.75	"F": 1}
{"v": 1	"t": 349810	"P": 955.0	"F": 1}
{"v": 1	"t": 349831	"P": 970.0	"F": 0}
{"v": 1	"t": 349851	"P": 966.75	"F": 1}
{"v": 1	"t": 349871	"P": 957.5	"F": 0}
{"v": 1	"t": 349892	"P": 961.0	"F": 1}
{"v": 1	"t": 349912	"P": 974.75	"F": 0}
{"v": 1	"t": 349932	"P": 963.75	"F": 0}
{"v": 1	"t": 349953	"P": 958.5	"F": 1}
{"v": 1	"t": 349973	"P": 965.0	"F": 0}
{"v": 1	"t": 349993	"P": 975.0	"F": 1}
{"v": 1	"t": 350014	"P": 965.0	"F": 1}
{"v": 1	"t": 350034	"P": 958.5	"F": 0}
{"v": 1	"t": 350054	"P": 970.5	"F": 0}
{"v": 1	"t": 350075	"P": 974.5	"F": 1}
{"v": 1	"t": 350095	"P": 964.5	"F": 0}
{"v": 1	"t": 350115	"P": 960.5	"F": 0}
{"v": 1	"t": 350136	"P": 971.0	"F": 1}
{"v": 1	"t": 350156	"P": 970.0	"F": 0}
{"v": 1	"t": 350176	"P": 964.0	"F": 0}
{"v": 1	"t": 350197	"P": 958.25	"F": 1}
{"v": 1	"t": 350217	"P": 973.25	"F": 1}
{"v": 1	"t": 350237	"P": 972.0	"F": 0}
{"v": 1	"t": 350258	"P": 961.25	"F": 1}
{"v": 1	"t": 350278	"P": 958.5	"F": 0}
{"v": 1	"t": 350298	"P": 972.0	"F": 1}
{"v": 1	"t": 350319	"P": 971.5	"F": 0}
{"v": 1	"t": 350339	"P": 959.25	"F": 0}
{"v": 1	"t": 350359	"P": 958.5	"F": 1}
{"v": 1	"t": 350380	"P": 973.75	"F": 0}
{"v": 1	"t": 350400	"P": 965.5	"F": 0}
{"v": 1	"t": 350420	"P": 957.25	"F": 1}
{"v": 1	"t": 350441	"P": 966.5	"F": 1}
{"v": 1	"t": 350461	"P": 972.0	"F": 1}
{"v": 1	"t": 350481	"P": 960.5	"F": 1}
{"v": 1	"t": 350502	"P": 955.25	"F": 0}
{"v": 1	"t": 350522	"P": 969.0	"F": 0}
{"v": 1	"t": 350542	"P": 971.0	"F": 0}
{"v": 1	"t": 350563	"P": 961.25	"F": 1}
{"v": 1	"t": 350583	"P": 956.0	"F": 1}
{"v": 1	"t": 350603	"P": 972.75	"F": 1}
{"v": 1	"t": 350623	"P": 970.5	"F": 0	"C": 35.935	"D": 3364	"sn": 54091930088003	"file": "/data/device_log/data0000.out"	"CO2": 440.93634033203125	"Tp": 26.033416748046875	"H": 13.341662406921387}
{"v": 1	"t": 350645	"P": 970.25	"F": 0}
{"v": 1	"t": 350665	"P": 956.75	"F": 0}
{"v": 1	"t": 350686	"P": 966.0	"F": 1}
{"v": 1	"t": 350706	"P": 971.0	"F": 0}
{"v": 1	"t": 350726	"P": 962.75	"F": 1}
{"v": 1	"t": 350747	"P": 955.25	"F": 1}
{"v": 1	"t": 350767	"P": 968.75	"F": 1}
{"v": 1	"t": 350787	"P": 970.0	"F": 1}
{"v": 1	"t": 350807	"P": 961.75	"F": 1}
{"v": 1	"t": 350828	"P": 954.75	"F": 1}
{"v": 1	"t": 350848	"P": 967.25	"F": 1}
{"v": 1	"t": 350868	"P": 972.0	"F": 1}
{"v": 1	"t": 350889	"P": 963.25	"F": 1}
{"v": 1	"t": 350909	"P": 954.75	"F": 1}
{"v": 1	"t": 350929	"P": 966.75	"F": 0}
{"v": 1	"t": 350950	"P": 970.5	"F": 1}
{"v": 1	"t": 350970	"P": 961.25	"F": 0}
{"v": 1	"t": 350990	"P": 956.25	"F": 1}
{"v": 1	"t": 351011	"P": 972.25	"F": 0}
{"v": 1	"t": 351031	"P": 968.75	"F": 1}
{"v": 1	"t": 351051	"P": 958.0	"F": 0}
{"v": 1	"t": 351072	"P": 960.0	"F": 1}
{"v": 1	"t": 351092	"P": 973.0	"F": 0}
{"v": 1	"t": 351112	"P": 963.5	"F": 1}
{"v": 1	"t": 351133	"P": 956.75	"F": 1}
{"v": 1	"t": 351154	"P": 970.0	"F": 1}
{"v": 1	"t": 351174	"P": 960.5	"F": 1}
{"v": 1	"t": 351194	"P": 967.75	"F": 1}
{"v": 1	"t": 351215	"P": 965.75	"F": 1}
{"v": 1	"t": 351235	"P": 955.5	"F": 1}
{"v": 1	"t": 351256	"P": 971.5	"F": 1}
{"v": 1	"t": 351276	"P": 967.25	"F": 1}
{"v": 1	"t": 351296	"P": 957.0	"F": 1}
{"v": 1	"t": 351317	"P": 967.5	"F": 1}
{"v": 1	"t": 351337	"P": 969.5	"F": 1}
{"v": 1	"t": 351358	"P": 958.25	"F": 0}
{"v": 1	"t": 351378	"P": 961.5	"F": 1}
{"v": 1	"t": 351398	"P": 972.25	"F": 1}
{"v": 1	"t": 351419	"P": 961.5	"F": 1}
{"v": 1	"t": 351439	"P": 956.5	"F": 0}
{"v": 1	"t": 351459	"P": 971.75	"F": 0}
{"v": 1	"t": 351480	"P": 967.25	"F": 1}
{"v": 1	"t": 351500	"P": 955.25	"F": 1}
{"v": 1	"t": 351521	"P": 965.75	"F": 0}
{"v": 1	"t": 351541	"P": 971.75	"F": 1}
{"v": 1	"t": 351561	"P": 959.5	"F": 1}
{"v": 1	"t": 351582	"P": 958.0	"F": 1}
{"v": 1	"t": 351602	"P": 973.0	"F": 0}
{"v": 1	"t": 351622	"P": 967.25	"F": 1}
{"v": 1	"t": 351643	"P": 956.25	"F": 1	"C": 36.04	"D": 3364	"sn": 54091930088003	"file": "/data/device_log/data0000.out"}
{"v": 1	"t": 351663	"P": 967.75	"F": 0}
{"v": 1	"t": 351684	"P": 968.5	"F": 0}
{"v": 1	"t": 351709	"P": 970.0	"F": 0}
{"v": 1	"t": 351729	"P": 958.5	"F": 1}
{"v": 1	"t": 351749	"P": 962.25	"F": 1}
{"v": 1	"t": 351770	"P": 971.25	"F": 1}
{"v": 1	"t": 351790	"P": 959.5	"F": 1}
{"v": 1	"t": 351810	"P": 962.25	"F": 0}
{"v": 1	"t": 351831	"P": 974.5	"F": 0}
{"v": 1	"t": 351851	"P": 965.0	"F": 1}
{"v": 1	"t": 351872	"P": 955.5	"F": 1}
{"v": 1	"t": 351892	"P": 969.5	"F": 1}
{"v": 1	"t": 351912	"P": 972.5	"F": 1}
{"v": 1	"t": 351933	"P": 962.75	"F": 0}
{"v": 1	"t": 351953	"P": 961.25	"F": 1}
{"v": 1	"t": 351973	"P": 974.5	"F": 1}
{"v": 1	"t": 351994	"P": 968.0	"F": 0}
{"v": 1	"t": 352014	"P": 958.0	"F": 1}
{"v": 1	"t": 352034	"P": 971.25	"F": 0}
{"v": 1	"t": 352055	"P": 970.5	"F": 0}
{"v": 1	"t": 352075	"P": 959.75	"F": 1}
{"v": 1	"t": 352095	"P": 963.75	"F": 1}
{"v": 1	"t": 352116	"P": 975.75	"F": 0}
{"v": 1	"t": 352139	"P": 972.0	"F": 1}
{"v": 1	"t": 352160	"P": 972.75	"F": 1}
{"v": 1	"t": 352180	"P": 961.25	"F": 0}
{"v": 1	"t": 352200	"P": 964.0	"F": 1}
{"v": 1	"t": 352221	"P": 974.75	"F": 1}
{"v": 1	"t": 352241	"P": 966.25	"F": 1}
{"v": 1	"t": 352262	"P": 958.75	"F": 1}
{"v": 1	"t": 352282	"P": 969.25	"F": 0}
{"v": 1	"t": 352302	"P": 969.0	"F": 1}
{"v": 1	"t": 352323	"P": 958.0	"F": 1}
{"v": 1	"t": 352343	"P": 964.0	"F": 1}
{"v": 1	"t": 352363	"P": 970.25	"F": 0}
{"v": 1	"t": 352384	"P": 960.0	"F": 1}
{"v": 1	"t": 352404	"P": 956.5	"F": 1}
{"v": 1	"t": 352424	"P": 970.75	"F": 0}
{"v": 1	"t": 352445	"P": 967.25	"F": 0}
{"v": 1	"t": 352465	"P": 955.5	"F": 1}
{"v": 1	"t": 352486	"P": 963.25	"F": 1}
{"v": 1	"t": 352506	"P": 973.0	"F": 0}
{"v": 1	"t": 352526	"P": 961.25	"F": 0}
{"v": 1	"t": 352547	"P": 955.75	"F": 1}
{"v": 1	"t": 352567	"P": 971.75	"F": 1}
{"v": 1	"t": 352587	"P": 967.0	"F": 1}
{"v": 1	"t": 352608	"P": 957.5	"F": 1}
{"v": 1	"t": 352628	"P": 963.75	"F": 1}
{"v": 1	"t": 352648	"P": 973.0	"F": 1}
{"v": 1	"t": 352669	"P": 963.5	"F": 1	"C": 36.095	"D": 3365	"sn": 54091930088003	"file": "/data/device_log/data0000.out"	"CO2": 440.3686218261719	"Tp": 26.033416748046875	"H": 13.341788291931152}
{"v": 1	"t": 352690	"P": 960.5	"F": 0}
{"v": 1	"t": 352710	"P": 959.0	"F": 1}
{"v": 1	"t": 352731	"P": 972.0	"F": 1}
{"v": 1	"t": 352751	"P": 962.75	"F": 0}
{"v": 1	"t": 352772	"P": 956.5	"F": 0}
{"v": 1	"t": 352792	"P": 970.5	"F": 0}
{"v": 1	"t": 352812	"P": 969.0	"F": 1}
{"v": 1	"t": 352833	"P": 957.5	"F": 1}
{"v": 1	"t": 352853	"P": 963.25	"F": 1}
{"v": 1	"t": 352873	"P": 972.75	"F": 0}
{"v": 1	"t": 352894	"P": 960.25	"F": 1}
{"v": 1	"t": 352914	"P": 963.0	"F": 0}
{"v": 1	"t": 352935	"P": 974.0	"F": 0}
{"v": 1	"t": 352955	"P": 961.5	"F": 1}
{"v": 1	"t": 352975	"P": 957.5	"F": 1}
{"v": 1	"t": 352996	"P": 972.25	"F": 1}
{"v": 1	"t": 353016	"P": 964.5	"F": 1}
{"v": 1	"t": 353036	"P": 956.25	"F": 1}
{"v": 1	"t": 353057	"P": 965.25	"F": 0}
{"v": 1	"t": 353077	"P": 972.25	"F": 1}
{"v": 1	"t": 353098	"P": 958.25	"F": 1}
{"v": 1	"t": 353118	"P": 956.75	"F": 0}
{"v": 1	"t": 353138	"P": 974.0	"F": 1}
{"v": 1	"t": 353159	"P": 964.75	"F": 1}
{"v": 1	"t": 353179	"P": 955.25	"F": 0}
{"v": 1	"t": 353199	"P": 967.5	"F": 1}
{"v": 1	"t": 353220	"P": 971.5	"F": 0}
{"v": 1	"t": 353240	"P": 960.0	"F": 0}
{"v": 1	"t": 353260	"P": 958.75	"F": 1}
{"v": 1	"t": 353281	"P": 972.0	"F": 1}
{"v": 1	"t": 353301	"P": 964.75	"F": 1}
{"v": 1	"t": 353321	"P": 956.5	"F": 1}
{"v": 1	"t": 353342	"P": 968.25	"F": 1}
{"v": 1	"t": 353362	"P": 971.75	"F": 1}
{"v": 1	"t": 353383	"P": 959.0	"F": 0}
{"v": 1	"t": 353403	"P": 959.25	"F": 1}
{"v": 1	"t": 353423	"P": 973.0	"F": 1}
{"v": 1	"t": 353444	"P": 963.25	"F": 1}
{"v": 1	"t": 353464	"P": 956.75	"F": 1}
{"v": 1	"t": 353484	"P": 973.0	"F": 0}
{"v": 1	"t": 353505	"P": 966.0	"F": 1}
{"v": 1	"t": 353525	"P": 955.25	"F": 0}
{"v": 1	"t": 353546	"P": 966.25	"F": 1}
{"v": 1	"t": 353566	"P": 969.75	"F": 1}
{"v": 1	"t": 353586	"P": 961.0	"F": 1}
{"v": 1	"t": 353607	"P": 958.75	"F": 1}
{"v": 1	"t": 353627	"P": 974.25	"F": 1}
{"v": 1	"t": 353647	"P": 964.25	"F": 0}
{"v": 1	"t": 353668	"P": 955.25	"F": 1}
{"v": 1	"t": 353688	"P": 967.0	"F": 1	"C": 36.2	"D": 3365	"sn": 54091930088003	"file": "/data/device_log/data0000.out"}
{"v": 1	"t": 353709	"P": 969.75	"F": 0}
{"v": 1	"t": 353729	"P": 956.5	"F": 1}
{"v": 1	"t": 353749	"P": 964.25	"F": 1}
{"v": 1	"t": 353770	"P": 971.25	"F": 1}
{"v": 1	"t": 353790	"P": 959.25	"F": 1}
{"v": 1	"t": 353810	"P": 958.25	"F": 1}
{"v": 1	"t": 353831	"P": 955.75	"F": 1}
{"v": 1	"t": 353851	"P": 966.5	"F": 1}
{"v": 1	"t": 353872	"P": 956.5	"F": 0}
{"v": 1	"t": 353892	"P": 970.75	"F": 1}
{"v": 1	"t": 353912	"P": 969.75	"F": 1}
{"v": 1	"t": 353933	"P": 961.75	"F": 0}
{"v": 1	"t": 353953	"P": 960.0	"F": 0}
{"v": 1	"t": 353973	"P": 975.5	"F": 0}
{"v": 1	"t": 353994	"P": 967.25	"F": 1}
{"v": 1	"t": 354014	"P": 960.25	"F": 1}
{"v": 1	"t": 354034	"P": 974.75	"F": 1}
{"v": 1	"t": 354055	"P": 967.25	"F": 1}
{"v": 1	"t": 354075	"P": 959.25	"F": 0}
{"v": 1	"t": 354096	"P": 972.0	"F": 0}
{"v": 1	"t": 354116	"P": 970.0	"F": 1}
{"v": 1	"t": 354137	"P": 958.25	"F": 0}
{"v": 1	"t": 354157	"P": 974.75	"F": 1}
{"v": 1	"t": 354177	"P": 967.0	"F": 1}
{"v": 1	"t": 354198	"P": 960.5	"F": 1}
{"v": 1	"t": 354218	"P": 963.0	"F": 0}
{"v": 1	"t": 354238	"P": 970.5	"F": 0}
{"v": 1	"t": 354259	"P": 961.25	"F": 0}
{"v": 1	"t": 354279	"P": 958.5	"F": 1}
{"v": 1	"t": 354300	"P": 973.0	"F": 0}
{"v": 1	"t": 354320	"P": 962.25	"F": 1}
{"v": 1	"t": 354340	"P": 956.25	"F": 1}
{"v": 1	"t": 354361	"P": 973.75	"F": 0}
{"v": 1	"t": 354381	"P": 967.25	"F": 1}
{"v": 1	"t": 354402	"P": 957.25	"F": 0}
{"v": 1	"t": 354422	"P": 967.25	"F": 1}
{"v": 1	"t": 354442	"P": 971.0	"F": 0}
{"v": 1	"t": 354463	"P": 958.75	"F": 0}
{"v": 1	"t": 354483	"P": 956.0	"F": 1}
{"v": 1	"t": 354503	"P": 974.5	"F": 1}
{"v": 1	"t": 354524	"P": 962.0	"F": 1}
{"v": 1	"t": 354544	"P": 956.0	"F": 0}
{"v": 1	"t": 354564	"P": 973.75	"F": 1}
{"v": 1	"t": 354585	"P": 968.75	"F": 1}
{"v": 1	"t": 354605	"P": 958.75	"F": 0}
{"v": 1	"t": 354625	"P": 960.25	"F": 0}
{"v": 1	"t": 354646	"P": 972.25	"F": 1}
{"v": 1	"t": 354666	"P": 961.75	"F": 1}
{"v": 1	"t": 354687	"P": 960.0	"F": 1}
{"v": 1	"t": 354707	"P": 972.25	"F": 1	"C": 36.28	"D": 3366	"sn": 54091930088003	"file": "/data/device_log/data0000.out"	"CO2": 439.3489074707031	"Tp": 26.046768188476562	"H": 13.341788291931152}
{"v": 1	"t": 354729	"P": 961.0	"F": 1}
{"v": 1	"t": 354750	"P": 973.25	"F": 1}
{"v": 1	"t": 354771	"P": 967.25	"F": 0}
{"v": 1	"t": 354792	"P": 955.75	"F": 0}
{"v": 1	"t": 354812	"P": 968.75	"F": 0}
{"v": 1	"t": 354832	"P": 969.0	"F": 1}
{"v": 1	"t": 354853	"P": 956.0	"F": 0}
{"v": 1	"t": 354873	"P": 965.75	"F": 1}
{"v": 1	"t": 354893	"P": 971.5	"F": 1}
{"v": 1	"t": 354914	"P": 963.0	"F": 1}
{"v": 1	"t": 354934	"P": 954.75	"F": 1}
{"v": 1	"t": 354954	"P": 968.25	"F": 0}
{"v": 1	"t": 354975	"P": 970.0	"F": 1}
{"v": 1	"t": 354995	"P": 959.5	"F": 1}
{"v": 1	"t": 355015	"P": 958.0	"F": 0}
{"v": 1	"t": 355036	"P": 971.5	"F": 1}
{"v": 1	"t": 355056	"P": 968.25	"F": 1}
{"v": 1	"t": 355076	"P": 959.75	"F": 1}
{"v": 1	"t": 355097	"P": 959.75	"F": 0}
{"v": 1	"t": 355117	"P": 973.75	"F": 0}
{"v": 1	"t": 355137	"P": 967.25	"F": 1}
{"v": 1	"t": 355158	"P": 957.0	"F": 1}
{"v": 1	"t": 355178	"P": 960.0	"F": 1}
{"v": 1	"t": 355198	"P": 974.0	"F": 1}
{"v": 1	"t": 355219	"P": 965.25	"F": 0}
{"v": 1	"t": 355239	"P": 956.25	"F": 1}
{"v": 1	"t": 355259	"P": 963.5	"F": 1}
{"v": 1	"t": 355280	"P": 973.5	"F": 1}
{"v": 1	"t": 355300	"P": 961.75	"F": 1}
{"v": 1	"t": 355320	"P": 956.75	"F": 1}
{"v": 1	"t": 355341	"P": 968.0	"F": 1}
{"v": 1	"t": 355361	"P": 970.0	"F": 1}
{"v": 1	"t": 355381	"P": 960.5	"F": 1}
{"v": 1	"t": 355402	"P": 957.75	"F": 0}
{"v": 1	"t": 355422	"P": 972.25	"F": 1}
{"v": 1	"t": 355442	"P": 967.5	"F": 1}
{"v": 1	"t": 355463	"P": 956.5	"F": 1}
{"v": 1	"t": 355483	"P": 964.5	"F": 1}
{"v": 1	"t": 355503	"P": 974.0	"F": 1}
{"v": 1	"t": 355524	"P": 963.0	"F": 1}
{"v": 1	"t": 355544	"P": 956.25	"F": 1}
{"v": 1	"t": 355564	"P": 970.5	"F": 0}
{"v": 1	"t": 355585	"P": 969.75	"F": 1}
{"v": 1	"t": 355605	"P": 961.0	"F": 1}
{"v": 1	"t": 355625	"P": 956.25	"F": 1}
{"v": 1	"t": 355646	"P": 973.5	"F": 0}
{"v": 1	"t": 355666	"P": 967.5	"F": 0}
{"v": 1	"t": 355686	"P": 958.75	"F": 1}
{"v": 1	"t": 355707	"P": 958.25	"F": 1}
{"v": 1	"t": 355727	"P": 974.0	"F": 1	"C": 36.355	"D": 3367	"sn": 54091930088003	"file": "/data/device_log/data0000.out"}
{"v": 1	"t": 355748	"P": 964.5	"F": 1}
{"v": 1	"t": 355768	"P": 971.5	"F": 1}
{"v": 1	"t": 355790	"P": 967.25	"F": 1}
{"v": 1	"t": 355810	"P": 957.75	"F": 0}
{"v": 1	"t": 355831	"P": 967.25	"F": 0}
{"v": 1	"t": 355851	"P": 973.25	"F": 1}
{"v": 1	"t": 355871	"P": 967.0	"F": 1}
{"v": 1	"t": 355892	"P": 957.5	"F": 1}
{"v": 1	"t": 355912	"P": 971.5	"F": 1}
{"v": 1	"t": 355932	"P": 976.75	"F": 1}
{"v": 1	"t": 355952	"P": 964.25	"F": 0}
{"v": 1	"t": 355973	"P": 957.5	"F": 1}
{"v": 1	"t": 355993	"P": 973.0	"F": 0}
{"v": 1	"t": 356013	"P": 973.0	"F": 1}
{"v": 1	"t": 356034	"P": 964.75	"F": 1}
{"v": 1	"t": 356054	"P": 958.25	"F": 1}
{"v": 1	"t": 356074	"P": 973.0	"F": 1}
{"v": 1	"t": 356095	"P": 970.0	"F": 1}
{"v": 1	"t": 356115	"P": 959.25	"F": 1}
{"v": 1	"t": 356136	"P": 971.0	"F": 0}
{"v": 1	"t": 356156	"P": 969.5	"F": 0}
{"v": 1	"t": 356176	"P": 958.0	"F": 0}
{"v": 1	"t": 356197	"P": 968.5	"F": 1}
{"v": 1	"t": 356217	"P": 970.25	"F": 1}
{"v": 1	"t": 356238	"P": 957.75	"F": 1}
{"v": 1	"t": 356258	"P": 961.75	"F": 1}
{"v": 1	"t": 356278	"P": 973.5	"F": 0}
{"v": 1	"t": 356299	"P": 960.75	"F": 1}
{"v": 1	"t": 356319	"P": 957.0	"F": 1}
{"v": 1	"t": 356340	"P": 972.5	"F": 1}
{"v": 1	"t": 356360	"P": 966.25	"F": 0}
{"v": 1	"t": 356380	"P": 957.25	"F": 1}
{"v": 1	"t": 356401	"P": 967.5	"F": 1}
{"v": 1	"t": 356421	"P": 970.0	"F": 1}
{"v": 1	"t": 356441	"P": 959.25	"F": 0}
{"v": 1	"t": 356462	"P": 958.0	"F": 0}
{"v": 1	"t": 356482	"P": 974.75	"F": 1}
{"v": 1	"t": 356502	"P": 964.75	"F": 0}
{"v": 1	"t": 356523	"P": 956.0	"F": 1}
{"v": 1	"t": 356543	"P": 969.25	"F": 1}
{"v": 1	"t": 356564	"P": 970.75	"F": 1}
{"v": 1	"t": 356584	"P": 958.5	"F": 1}
{"v": 1	"t": 356604	"P": 960.0	"F": 1}
{"v": 1	"t": 356625	"P": 972.75	"F": 0}
{"v": 1	"t": 356645	"P": 963.75	"F": 1}
{"v": 1	"t": 356665	"P": 957.5	"F": 1}
{"v": 1	"t": 356686	"P": 971.25	"F": 1}
{"v": 1	"t": 356706	"P": 967.5	"F": 1}
{"v": 1	"t": 356726	"P": 955.75	"F": 0}
{"v": 1	"t": 356747	"P": 965.25	"F": 1	"C": 36.415	"D": 3368	"sn": 54091930088003	"file": "/data/device_log/data0000.out"	"CO2": 439.2210693359375	"Tp": 26.033416748046875	"H": 13.383971214294434}
{"v": 1	"t": 356768	"P": 959.25	"F": 1}
{"v": 1	"t": 356788	"P": 972.5	"F": 1}
{"v": 1	"t": 356809	"P": 961.75	"F": 1}
{"v": 1	"t": 356829	"P": 959.5	"F": 1}
{"v": 1	"t": 356850	"P": 972.5	"F": 1}
{"v": 1	"t": 356870	"P": 962.5	"F": 1}
{"v": 1	"t": 356890	"P": 957.25	"F": 1}
{"v": 1	"t": 356911	"P": 971.25	"F": 1}
{"v": 1	"t": 356931	"P": 967.5	"F": 1}
{"v": 1	"t": 356951	"P": 956.5	"F": 1}
{"v": 1	"t": 356972	"P": 967.5	"F": 1}
{"v": 1	"t": 356992	"P": 970.0	"F": 0}
{"v": 1	"t": 357013	"P": 960.75	"F": 1}
{"v": 1	"t": 357033	"P": 961.0	"F": 1}
{"v": 1	"t": 357053	"P": 974.0	"F": 0}
{"v": 1	"t": 357074	"P": 963.0	"F": 1}
{"v": 1	"t": 357094	"P": 956.0	"F": 1}
{"v": 1	"t": 357114	"P": 969.75	"F": 1}
{"v": 1	"t": 357135	"P": 969.25	"F": 1}
{"v": 1	"t": 357155	"P": 956.5	"F": 1}
{"v": 1	"t": 357176	"P": 962.0	"F": 1}
{"v": 1	"t": 357196	"P": 973.5	"F": 0}
{"v": 1	"t": 357216	"P": 964.0	"F": 0}
{"v": 1	"t": 357237	"P": 957.0	"F": 1}
{"v": 1	"t": 357257	"P": 971.25	"F": 1}
{"v": 1	"t": 357277	"P": 969.25	"F": 1}
{"v": 1	"t": 357298	"P": 957.25	"F": 0}
{"v": 1	"t": 357318	"P": 962.75	"F": 1}
{"v": 1	"t": 357338	"P": 973.5	"F": 1}
{"v": 1	"t": 357359	"P": 963.5	"F": 0}
{"v": 1	"t": 357379	"P": 957.75	"F": 1}
{"v": 1	"t": 357400	"P": 973.25	"F": 1}
{"v": 1	"t": 357420	"P": 966.0	"F": 1}
{"v": 1	"t": 357440	"P": 957.75	"F": 1}
{"v": 1	"t": 357461	"P": 973.0	"F": 1}
{"v": 1	"t": 357481	"P": 965.75	"F": 1}
{"v": 1	"t": 357502	"P": 956.25	"F": 0}
{"v": 1	"t": 357522	"P": 971.75	"F": 0}
{"v": 1	"t": 357542	"P": 969.0	"F": 0}
{"v": 1	"t": 357563	"P": 956.25	"F": 0}
{"v": 1	"t": 357583	"P": 964.0	"F": 1}
{"v": 1	"t": 357603	"P": 974.0	"F": 1}
{"v": 1	"t": 357624	"P": 960.25	"F": 1}
{"v": 1	"t": 357644	"P": 956.5	"F": 1}
{"v": 1	"t": 357665	"P": 973.0	"F": 1}
{"v": 1	"t": 357685	"P": 967.0	"F": 1}
{"v": 1	"t": 357705	"P": 957.0	"F": 1}
{"v": 1	"t": 357726	"P": 967.25	"F": 1}
{"v": 1	"t": 357746	"P": 973.5	"F": 1}
{"v": 1	"t": 357766	"P": 964.5	"F": 1	"C": 36.495	"D": 3369	"sn": 54091930088003	"file": "/data/device_log/data0000.out"}
{"v": 1	"t": 357787	"P": 963.0	"F": 1}
{"v": 1	"t": 357807	"P": 975.75	"F": 1}
{"v": 1	"t": 357828	"P": 964.5	"F": 1}
{"v": 1	"t": 357848	"P": 960.0	"F": 1}
{"v": 1	"t": 357868	"P": 973.0	"F": 1}
{"v": 1	"t": 357889	"P": 967.0	"F": 0}
{"v": 1	"t": 357909	"P": 959.0	"F": 0}
{"v": 1	"t": 357929	"P": 967.25	"F": 0}
{"v": 1	"t": 357950	"P": 971.75	"F": 0}
{"v": 1	"t": 357970	"P": 959.75	"F": 1}
{"v": 1	"t": 357991	"P": 965.5	"F": 1}
{"v": 1	"t": 358011	"P": 975.5	"F": 0}
{"v": 1	"t": 358032	"P": 969.25	"F": 1}
{"v": 1	"t": 358052	"P": 973.25	"F": 1}
{"v": 1	"t": 358073	"P": 961.0	"F": 1}
{"v": 1	"t": 358093	"P": 960.75	"F": 1}
{"v": 1	"t": 358113	"P": 977.25	"F": 1}
{"v": 1	"t": 358134	"P": 961.5	"F": 0}
{"v": 1	"t": 358154	"P": 957.25	"F": 1}
{"v": 1	"t": 358175	"P": 974.0	"F": 1}
{"v": 1	"t": 358195	"P": 966.25	"F": 1}
{"v": 1	"t": 358215	"P": 956.75	"F": 1}
{"v": 1	"t": 358236	"P": 973.75	"F": 1}
{"v": 1	"t": 358256	"P": 965.0	"F": 1}
{"v": 1	"t": 358277	"P": 957.25	"F": 0}
{"v": 1	"t": 358297	"P": 970.75	"F": 1}
{"v": 1	"t": 358317	"P": 968.0	"F": 1}
{"v": 1	"t": 358338	"P": 956.5	"F": 1}
{"v": 1	"t": 358358	"P": 967.0	"F": 1}
{"v": 1	"t": 358378	"P": 970.75	"F": 0}
{"v": 1	"t": 358399	"P": 958.0	"F": 1}
{"v": 1	"t": 358419	"P": 962.0	"F": 1}
{"v": 1	"t": 358440	"P": 972.0	"F": 1}
{"v": 1	"t": 358460	"P": 957.25	"F": 1}
{"v": 1	"t": 358481	"P": 963.5	"F": 1}
{"v": 1	"t": 358501	"P": 973.5	"F": 1}
{"v": 1	"t": 358521	"P": 961.25	"F": 1}
{"v": 1	"t": 358542	"P": 956.0	"F": 1}
{"v": 1	"t": 358562	"P": 973.0	"F": 1}
{"v": 1	"t": 358582	"P": 969.0	"F": 1}
{"v": 1	"t": 358603	"P": 960.5	"F": 1}
{"v": 1	"t": 358623	"P": 957.5	"F": 1}
{"v": 1	"t": 358643	"P": 974.5	"F": 1}
{"v": 1	"t": 358664	"P": 968.75	"F": 1}
{"v": 1	"t": 358684	"P": 958.25	"F": 1}
{"v": 1	"t": 358704	"P": 959.5	"F": 1}
{"v": 1	"t": 358724	"P": 973.5	"F": 1}
{"v": 1	"t": 358745	"P": 966.0	"F": 1}
{"v": 1	"t": 358765	"P": 957.25	"F": 1}
{"v": 1	"t": 358785	"P": 959.0	"F": 1	"C": 36.62	"D": 3369	"sn": 54091930088003	"file": "/data/device_log/data0000.out"	"CO2": 439.4410095214844	"Tp": 26.033416748046875	"H": 13.383971214294434}
{"v": 1	"t": 358807	"P": 960.5	"F": 1}
{"v": 1	"t": 358827	"P": 974.0	"F": 0}
{"v": 1	"t": 358848	"P": 966.75	"F": 0}
{"v": 1	"t": 358868	"P": 971.5	"F": 1}
{"v": 1	"t": 358889	"P": 959.75	"F": 1}
{"v": 1	"t": 358909	"P": 956.75	"F": 1}
{"v": 1	"t": 358929	"P": 973.0	"F": 1}
{"v": 1	"t": 358950	"P": 967.25	"F": 1}
{"v": 1	"t": 358970	"P": 957.75	"F": 0}
{"v": 1	"t": 358991	"P": 963.75	"F": 1}
{"v": 1	"t": 359011	"P": 973.0	"F": 1}
{"v": 1	"t": 359031	"P": 962.25	"F": 1}
{"v": 1	"t": 359052	"P": 956.75	"F": 1}
{"v": 1	"t": 359072	"P": 970.0	"F": 1}
{"v": 1	"t": 359092	"P": 972.75	"F": 1}
{"v": 1	"t": 359113	"P": 962.5	"F": 1}
{"v": 1	"t": 359133	"P": 959.5	"F": 1}
{"v": 1	"t": 359153	"P": 972.5	"F": 1}
{"v": 1	"t": 359174	"P": 960.0	"F": 1}
{"v": 1	"t": 359194	"P": 962.75	"F": 1}
{"v": 1	"t": 359215	"P": 972.5	"F": 1}
{"v": 1	"t": 359235	"P": 962.5	"F": 1}
{"v": 1	"t": 359255	"P": 958.25	"F": 1}
{"v": 1	"t": 359276	"P": 975.0	"F": 1}
{"v": 1	"t": 359296	"P": 965.0	"F": 1}
{"v": 1	"t": 359317	"P": 957.75	"F": 0}
{"v": 1	"t": 359337	"P": 969.0	"F": 1}
{"v": 1	"t": 359357	"P": 970.0	"F": 1}
{"v": 1	"t": 359378	"P": 958.75	"F": 0}
{"v": 1	"t": 359398	"P": 962.5	"F": 1}
{"v": 1	"t": 359418	"P": 975.0	"F": 0}
{"v": 1	"t": 359439	"P": 963.5	"F": 1}
{"v": 1	"t": 359459	"P": 957.5	"F": 1}
{"v": 1	"t": 359479	"P": 973.5	"F": 0}
{"v": 1	"t": 359500	"P": 967.25	"F": 1}
{"v": 1	"t": 359520	"P": 958.25	"F": 1}
{"v": 1	"t": 359541	"P": 968.25	"F": 1}
{"v": 1	"t": 359561	"P": 972.0	"F": 0}
{"v": 1	"t": 359581	"P": 959.0	"F": 0}
{"v": 1	"t": 359602	"P": 960.0	"F": 1}
{"v": 1	"t": 359622	"P": 974.75	"F": 1}
{"v": 1	"t": 359642	"P": 964.25	"F": 1}
{"v": 1	"t": 359663	"P": 957.25	"F": 1}
{"v": 1	"t": 359683	"P": 971.75	"F": 0}
{"v": 1	"t": 359704	"P": 970.0	"F": 1}
{"v": 1	"t": 359724	"P": 960.25	"F": 0}
{"v": 1	"t": 359744	"P": 977.5	"F": 0}
{"v": 1	"t": 359765	"P": 968.0	"F": 1}
{"v": 1	"t": 359785	"P": 959.0	"F": 0}
{"v": 1	"t": 359806	"P": 972.75	"F": 1	"C": 36.7	"D": 3370	"sn": 54091930088003	"file": "/data/device_log/data0000.out"}
{"v": 1	"t": 359826	"P": 969.25	"F": 1}
{"v": 1	"t": 359847	"P": 958.25	"F": 1}
{"v": 1	"t": 359869	"P": 960.0	"F": 1}
{"v": 1	"t": 359889	"P": 971.25	"F": 1}
{"v": 1	"t": 359910	"P": 969.25	"F": 1}
{"v": 1	"t": 359930	"P": 961.25	"F": 1}
{"v": 1	"t": 359951	"P": 965.5	"F": 0}
{"v": 1	"t": 359971	"P": 973.0	"F": 0}
{"v": 1	"t": 359991	"P": 963.75	"F": 0}
{"v": 1	"t": 360012	"P": 961.75	"F": 1}
{"v": 1	"t": 360032	"P": 973.5	"F": 0}
{"v": 1	"t": 360052	"P": 968.0	"F": 1}
{"v": 1	"t": 360073	"P": 956.5	"F": 0}
{"v": 1	"t": 360093	"P": 967.25	"F": 1}
{"v": 1	"t": 360114	"P": 970.25	"F": 1}
{"v": 1	"t": 360134	"P": 960.25	"F": 1}
{"v": 1	"t": 360154	"P": 962.25	"F": 1}
{"v": 1	"t": 360175	"P": 975.0	"F": 1}
{"v": 1	"t": 360195	"P": 964.25	"F": 1}
{"v": 1	"t": 360215	"P": 957.25	"F": 1}
{"v": 1	"t": 360236	"P": 974.25	"F": 0}
{"v": 1	"t": 360256	"P": 968.25	"F": 0}
{"v": 1	"t": 360277	"P": 957.75	"F": 0}
{"v": 1	"t": 360297	"P": 969.75	"F": 1}
{"v": 1	"t": 360317	"P": 967.5	"F": 1}
{"v": 1	"t": 360338	"P": 957.75	"F": 1}
{"v": 1	"t": 360358	"P": 970.5	"F": 1}
{"v": 1	"t": 360379	"P": 969.75	"F": 1}
{"v": 1	"t": 360399	"P": 959.0	"F": 0}
{"v": 1	"t": 360419	"P": 956.25	"F": 1}
{"v": 1	"t": 360439	"P": 972.75	"F": 1}
{"v": 1	"t": 360460	"P": 969.25	"F": 0}
{"v": 1	"t": 360480	"P": 957.25	"F": 0}
{"v": 1	"t": 360500	"P": 959.5	"F": 1}
{"v": 1	"t": 360521	"P": 975.25	"F": 0}
{"v": 1	"t": 360541	"P": 966.0	"F": 1}
{"v": 1	"t": 360561	"P": 956.5	"F": 0}
{"v": 1	"t": 360582	"P": 963.0	"F": 1}
{"v": 1	"t": 360602	"P": 974.25	"F": 0}
{"v": 1	"t": 360622	"P": 964.0	"F": 1}
{"v": 1	"t": 360643	"P": 956.25	"F": 0}
{"v": 1	"t": 360663	"P": 969.25	"F": 1}
{"v": 1	"t": 360683	"P": 972.25	"F": 1}
{"v": 1	"t": 360704	"P": 963.0	"F": 1}
{"v": 1	"t": 360724	"P": 956.25	"F": 1}
{"v": 1	"t": 360744	"P": 969.0	"F": 1}
{"v": 1	"t": 360765	"P": 971.5	"F": 1}
{"v": 1	"t": 360785	"P": 959.75	"F": 0}
{"v": 1	"t": 360805	"P": 956.5	"F": 1}
{"v": 1	"t": 360826	"P": 971.25	"F": 0	"C": 36.755	"D": 3371	"sn": 54091930088003	"file": "/data/device_log/data0000.out"	"CO2": 438.7102966308594	"Tp": 26.0067138671875	"H": 13.38395881652832}
{"v": 1	"t": 360848	"P": 964.75	"F": 0}
{"v": 1	"t": 360868	"P": 965.5	"F": 1}
{"v": 1	"t": 360890	"P": 972.0	"F": 1}
{"v": 1	"t": 360910	"P": 957.25	"F": 1}
{"v": 1	"t": 360931	"P": 966.25	"F": 1}
{"v": 1	"t": 360951	"P": 970.0	"F": 0}
{"v": 1	"t": 360971	"P": 959.5	"F": 1}
{"v": 1	"t": 360992	"P": 956.0	"F": 1}
{"v": 1	"t": 361012	"P": 973.25	"F": 1}
{"v": 1	"t": 361032	"P": 969.25	"F": 1}
{"v": 1	"t": 361053	"P": 960.25	"F": 1}
{"v": 1	"t": 361073	"P": 958.25	"F": 1}
{"v": 1	"t": 361093	"P": 973.5	"F": 1}
{"v": 1	"t": 361114	"P": 968.75	"F": 0}
{"v": 1	"t": 361134	"P": 957.5	"F": 1}
{"v": 1	"t": 361154	"P": 960.75	"F": 0}
{"v": 1	"t": 361175	"P": 974.75	"F": 0}
{"v": 1	"t": 361195	"P": 964.5	"F": 0}
{"v": 1	"t": 361215	"P": 956.0	"F": 1}
{"v": 1	"t": 361236	"P": 967.0	"F": 1}
{"v": 1	"t": 361256	"P": 975.5	"F": 0}
{"v": 1	"t": 361276	"P": 964.5	"F": 1}
{"v": 1	"t": 361297	"P": 956.5	"F": 1}
{"v": 1	"t": 361317	"P": 966.0	"F": 1}
{"v": 1	"t": 361337	"P": 972.5	"F": 1}
{"v": 1	"t": 361357	"P": 963.25	"F": 0}
{"v": 1	"t": 361378	"P": 957.5	"F": 0}
{"v": 1	"t": 361398	"P": 968.0	"F": 1}
{"v": 1	"t": 361418	"P": 973.0	"F": 0}
{"v": 1	"t": 361439	"P": 965.5	"F": 1}
{"v": 1	"t": 361460	"P": 968.5	"F": 1}
{"v": 1	"t": 361480	"P": 957.75	"F": 1}
{"v": 1	"t": 361501	"P": 972.0	"F": 1}
{"v": 1	"t": 361521	"P": 965.5	"F": 1}
{"v": 1	"t": 361541	"P": 957.25	"F": 0}
{"v": 1	"t": 361562	"P": 964.25	"F": 0}
{"v": 1	"t": 361582	"P": 971.75	"F": 1}
{"v": 1	"t": 361602	"P": 963.0	"F": 0}
{"v": 1	"t": 361623	"P": 955.5	"F": 1}
{"v": 1	"t": 361643	"P": 971.0	"F": 1}
{"v": 1	"t": 361663	"P": 973.25	"F": 1}
{"v": 1	"t": 361684	"P": 964.75	"F": 1}
{"v": 1	"t": 361704	"P": 957.25	"F": 0}
{"v": 1	"t": 361724	"P": 971.5	"F": 0}
{"v": 1	"t": 361745	"P": 971.25	"F": 1}
{"v": 1	"t": 361765	"P": 962.75	"F": 0}
{"v": 1	"t": 361785	"P": 959.25	"F": 1}
{"v": 1	"t": 361806	"P": 975.75	"F": 1}
{"v": 1	"t": 361826	"P": 969.0	"F": 0}
{"v": 1	"t": 361846	"P": 960.75	"F": 1	"C": 36.83	"D": 3372	"sn": 54091930088003	"file": "/data/device_log/data0000.out"}
{"v": 1	"t": 361867	"P": 965.5	"F": 1}
{"v": 1	"t": 361887	"P": 967.0	"F": 1}
{"v": 1	"t": 361911	"P": 969.0	"F": 1}
{"v": 1	"t": 361931	"P": 972.5	"F": 0}
{"v": 1	"t": 361951	"P": 961.5	"F": 1}
{"v": 1	"t": 361972	"P": 963.25	"F": 1}
{"v": 1	"t": 361992	"P": 974.75	"F": 1}
{"v": 1	"t": 362012	"P": 969.0	"F": 1}
{"v": 1	"t": 362033	"P": 955.75	"F": 0}
{"v": 1	"t": 362053	"P": 971.75	"F": 1}
{"v": 1	"t": 362074	"P": 965.25	"F": 0}
{"v": 1	"t": 362094	"P": 960.75	"F": 0}
{"v": 1	"t": 362115	"P": 971.0	"F": 1}
{"v": 1	"t": 362135	"P": 956.75	"F": 1}
{"v": 1	"t": 362156	"P": 971.5	"F": 1}
{"v": 1	"t": 362176	"P": 961.75	"F": 0}
{"v": 1	"t": 362197	"P": 959.75	"F": 0}
{"v": 1	"t": 362217	"P": 975.0	"F": 1}
{"v": 1	"t": 362237	"P": 965.5	"F": 1}
{"v": 1	"t": 362258	"P": 956.0	"F": 1}
{"v": 1	"t": 362278	"P": 969.75	"F": 1}
{"v": 1	"t": 362299	"P": 969.5	"F": 1}
{"v": 1	"t": 362319	"P": 958.75	"F": 0}
{"v": 1	"t": 362339	"P": 961.5	"F": 1}
{"v": 1	"t": 362360	"P": 973.75	"F": 1}
{"v": 1	"t": 362380	"P": 962.5	"F": 1}
{"v": 1	"t": 362400	"P": 955.5	"F": 0}
{"v": 1	"t": 362421	"P": 971.25	"F": 0}
{"v": 1	"t": 362441	"P": 966.75	"F": 1}
{"v": 1	"t": 362461	"P": 956.0	"F": 0}
{"v": 1	"t": 362482	"P": 967.0	"F": 1}
{"v": 1	"t": 362502	"P": 973.0	"F": 1}
{"v": 1	"t": 362523	"P": 958.25	"F": 1}
{"v": 1	"t": 362543	"P": 960.0	"F": 0}
{"v": 1	"t": 362563	"P": 974.75	"F": 0}
{"v": 1	"t": 362584	"P": 963.5	"F": 1}
{"v": 1	"t": 362604	"P": 957.25	"F": 1}
{"v": 1	"t": 362624	"P": 972.5	"F": 1}
{"v": 1	"t": 362645	"P": 969.25	"F": 1}
{"v": 1	"t": 362665	"P": 958.25	"F": 1}
{"v": 1	"t": 362686	"P": 963.5	"F": 1}
{"v": 1	"t": 362706	"P": 972.75	"F": 1}
{"v": 1	"t": 362726	"P": 960.25	"F": 1}
{"v": 1	"t": 362747	"P": 962.0	"F": 1}
{"v": 1	"t": 362767	"P": 973.0	"F": 1}
{"v": 1	"t": 362788	"P": 961.75	"F": 1}
{"v": 1	"t": 362808	"P": 958.25	"F": 1}
{"v": 1	"t": 362828	"P": 973.5	"F": 1}
{"v": 1	"t": 362849	"P": 963.75	"F": 0}
{"v": 1	"t": 362869	"P": 958.75	"F": 1	"C": 36.925	"D": 3373	"sn": 54091930088003	"file": "/data/device_log/data0000.out"	"CO2": 438.5633239746094	"Tp": 26.033416748046875	"H": 13.442803382873535}
{"v": 1	"t": 362891	"P": 962.75	"F": 0}
{"v": 1	"t": 362911	"P": 972.25	"F": 0}
{"v": 1	"t": 362931	"P": 959.5	"F": 1}
{"v": 1	"t": 362952	"P": 961.75	"F": 1}
{"v": 1	"t": 362972	"P": 973.25	"F": 1}
{"v": 1	"t": 362993	"P": 961.25	"F": 1}
{"v": 1	"t": 363013	"P": 958.75	"F": 0}
{"v": 1	"t": 363033	"P": 975.5	"F": 1}
{"v": 1	"t": 363054	"P": 963.0	"F": 1}
{"v": 1	"t": 363074	"P": 957.25	"F": 0}
{"v": 1	"t": 363095	"P": 973.0	"F": 0}
{"v": 1	"t": 363115	"P": 967.25	"F": 1}
{"v": 1	"t": 363135	"P": 957.25	"F": 0}
{"v": 1	"t": 363156	"P": 968.0	"F": 1}
{"v": 1	"t": 363176	"P": 972.75	"F": 1}
{"v": 1	"t": 363196	"P": 961.0	"F": 1}
{"v": 1	"t": 363217	"P": 959.5	"F": 0}
{"v": 1	"t": 363237	"P": 975.25	"F": 0}
{"v": 1	"t": 363257	"P": 963.75	"F": 0}
{"v": 1	"t": 363278	"P": 955.0	"F": 1}
{"v": 1	"t": 363298	"P": 971.0	"F": 1}
{"v": 1	"t": 363319	"P": 969.75	"F": 0}
{"v": 1	"t": 363339	"P": 958.75	"F": 0}
{"v": 1	"t": 363359	"P": 962.5	"F": 1}
{"v": 1	"t": 363380	"P": 973.75	"F": 1}
{"v": 1	"t": 363400	"P": 964.0	"F": 1}
{"v": 1	"t": 363420	"P": 957.75	"F": 0}
{"v": 1	"t": 363441	"P": 973.5	"F": 1}
{"v": 1	"t": 363461	"P": 969.5	"F": 1}
{"v": 1	"t": 363481	"P": 959.0	"F": 1}
{"v": 1	"t": 363502	"P": 962.25	"F": 1}
{"v": 1	"t": 363522	"P": 974.0	"F": 0}
{"v": 1	"t": 363542	"P": 962.25	"F": 1}
{"v": 1	"t": 363563	"P": 956.5	"F": 1}
{"v": 1	"t": 363583	"P": 970.25	"F": 1}
{"v": 1	"t": 363603	"P": 973.5	"F": 1}
{"v": 1	"t": 363624	"P": 963.0	"F": 1}
{"v": 1	"t": 363644	"P": 959.0	"F": 0}
{"v": 1	"t": 363664	"P": 972.5	"F": 1}
{"v": 1	"t": 363685	"P": 971.75	"F": 1}
{"v": 1	"t": 363705	"P": 962.75	"F": 1}
{"v": 1	"t": 363725	"P": 961.75	"F": 0}
{"v": 1	"t": 363746	"P": 977.25	"F": 1}
{"v": 1	"t": 363766	"P": 970.0	"F": 1}
{"v": 1	"t": 363786	"P": 959.25	"F": 1}
{"v": 1	"t": 363807	"P": 963.5	"F": 1}
{"v": 1	"t": 363827	"P": 975.5	"F": 1}
{"v": 1	"t": 363847	"P": 969.5	"F": 0}
{"v": 1	"t": 363868	"P": 958.75	"F": 0}
{"v": 1	"t": 363888	"P": 964.5	"F": 1	"C": 37.02	"D": 3374	"sn": 54091930088003	"file": "/data/device_log/data0000.out"}
{"v": 1	"t": 363908	"P": 973.5	"F": 0}
{"v": 1	"t": 363929	"P": 962.0	"F": 0}
{"v": 1	"t": 363949	"P": 966.5	"F": 1}
{"v": 1	"t": 363970	"P": 973.75	"F": 1}
{"v": 1	"t": 363990	"P": 964.5	"F": 1}
{"v": 1	"t": 364010	"P": 956.25	"F": 0}
{"v": 1	"t": 364031	"P": 966.0	"F": 0}
{"v": 1	"t": 364051	"P": 971.75	"F": 1}
{"v": 1	"t": 364071	"P": 963.5	"F": 1}
{"v": 1	"t": 364092	"P": 956.0	"F": 0}
{"v": 1	"t": 364112	"P": 970.5	"F": 1}
{"v": 1	"t": 364132	"P": 972.5	"F": 1}
{"v": 1	"t": 364153	"P": 962.0	"F": 1}
{"v": 1	"t": 364173	"P": 956.75	"F": 1}
{"v": 1	"t": 364193	"P": 973.0	"F": 1}
{"v": 1	"t": 364214	"P": 969.25	"F": 1}
{"v": 1	"t": 364234	"P": 957.25	"F": 0}
{"v": 1	"t": 364254	"P": 961.0	"F": 1}
{"v": 1	"t": 364275	"P": 975.75	"F": 1}
{"v": 1	"t": 364295	"P": 964.75	"F": 1}
{"v": 1	"t": 364315	"P": 956.75	"F": 1}
{"v": 1	"t": 364336	"P": 966.0	"F": 1}
{"v": 1	"t": 364356	"P": 973.0	"F": 1}
{"v": 1	"t": 364376	"P": 965.0	"F": 1}
{"v": 1	"t": 364396	"P": 956.0	"F": 0}
{"v": 1	"t": 364417	"P": 965.75	"F": 1}
{"v": 1	"t": 364437	"P": 972.5	"F": 1}
{"v": 1	"t": 364457	"P": 964.0	"F": 1}
{"v": 1	"t": 364478	"P": 955.5	"F": 1}
{"v": 1	"t": 364498	"P": 964.25	"F": 1}
{"v": 1	"t": 364518	"P": 975.5	"F": 1}
{"v": 1	"t": 364539	"P": 963.25	"F": 1}
{"v": 1	"t": 364559	"P": 956.75	"F": 1}
{"v": 1	"t": 364579	"P": 966.25	"F": 1}
{"v": 1	"t": 364600	"P": 972.5	"F": 0}
{"v": 1	"t": 364620	"P": 960.75	"F": 1}
{"v": 1	"t": 364640	"P": 955.75	"F": 1}
{"v": 1	"t": 364661	"P": 970.75	"F": 1}
{"v": 1	"t": 364681	"P": 971.25	"F": 1}
{"v": 1	"t": 364701	"P": 962.5	"F": 1}
{"v": 1	"t": 364722	"P": 957.0	"F": 0}
{"v": 1	"t": 364742	"P": 972.75	"F": 1}
{"v": 1	"t": 364762	"P": 970.75	"F": 1}
{"v": 1	"t": 364783	"P": 960.0	"F": 1}
{"v": 1	"t": 364803	"P": 954.75	"F": 0}
{"v": 1	"t": 364823	"P": 973.75	"F": 1}
{"v": 1	"t": 364843	"P": 970.25	"F": 1}
{"v": 1	"t": 364864	"P": 958.75	"F": 0}
{"v": 1	"t": 364884	"P": 958.75	"F": 1}
{"v": 1	"t": 364904	"P": 975.5	"F": 1	"C": 37.095	"D": 3375	"sn": 54091930088003	"file": "/data/device_log/data0000.out"	"CO2": 438.2530822753906	"Tp": 26.033416748046875	"H": 13.514568328857422}
{"v": 1	"t": 364926	"P": 970.75	"F": 0}
{"v": 1	"t": 364946	"P": 967.75	"F": 0}
{"v": 1	"t": 364967	"P": 957.0	"F": 1}
{"v": 1	"t": 364987	"P": 969.75	"F": 1}
{"v": 1	"t": 365007	"P": 970.5	"F": 1}
{"v": 1	"t": 365027	"P": 962.0	"F": 1}
{"v": 1	"t": 365048	"P": 963.75	"F": 1}
{"v": 1	"t": 365068	"P": 971.5	"F": 0}
{"v": 1	"t": 365088	"P": 972.25	"F": 1}
{"v": 1	"t": 365109	"P": 963.25	"F": 1}
{"v": 1	"t": 365129	"P": 956.75	"F": 1}
{"v": 1	"t": 365149	"P": 968.5	"F": 1}
{"v": 1	"t": 365170	"P": 971.5	"F": 1}
{"v": 1	"t": 365190	"P": 963.75	"F": 0}
{"v": 1	"t": 365210	"P": 956.5	"F": 1}
{"v": 1	"t": 365231	"P": 967.5	"F": 1}
{"v": 1	"t": 365251	"P": 972.25	"F": 1}
{"v": 1	"t": 365271	"P": 962.0	"F": 0}
{"v": 1	"t": 365292	"P": 957.75	"F": 1}
{"v": 1	"t": 365312	"P": 974.0	"F": 1}
{"v": 1	"t": 365332	"P": 969.5	"F": 1}
{"v": 1	"t": 365353	"P": 960.0	"F": 1}
{"v": 1	"t": 365373	"P": 956.5	"F": 1}
{"v": 1	"t": 365393	"P": 973.5	"F": 0}
{"v": 1	"t": 365414	"P": 968.5	"F": 0}
{"v": 1	"t": 365434	"P": 957.5	"F": 1}
{"v": 1	"t": 365454	"P": 959.25	"F": 1}
{"v": 1	"t": 365475	"P": 973.25	"F": 1}
{"v": 1	"t": 365495	"P": 963.75	"F": 1}
{"v": 1	"t": 365515	"P": 960.5	"F": 0}
{"v": 1	"t": 365536	"P": 974.25	"F": 1}
{"v": 1	"t": 365556	"P": 963.5	"F": 1}
{"v": 1	"t": 365577	"P": 967.5	"F": 1}
{"v": 1	"t": 365597	"P": 970.75	"F": 1}
{"v": 1	"t": 365618	"P": 959.0	"F": 0}
{"v": 1	"t": 365638	"P": 973.0	"F": 0}
{"v": 1	"t": 365659	"P": 969.5	"F": 1}
{"v": 1	"t": 365679	"P": 959.0	"F": 1}
{"v": 1	"t": 365699	"P": 966.0	"F": 1}
{"v": 1	"t": 365720	"P": 974.0	"F": 0}
{"v": 1	"t": 365740	"P": 963.0	"F": 0}
{"v": 1	"t": 365760	"P": 961.25	"F": 1}
{"v": 1	"t": 365781	"P": 977.0	"F": 1}
{"v": 1	"t": 365801	"P": 967.0	"F": 1}
{"v": 1	"t": 365822	"P": 957.5	"F": 0}
{"v": 1	"t": 365842	"P": 970.5	"F": 0}
{"v": 1	"t": 365862	"P": 972.5	"F": 1}
{"v": 1	"t": 365883	"P": 960.0	"F": 0}
{"v": 1	"t": 365903	"P": 962.25	"F": 1}
{"v": 1	"t": 365923	"P": 973.75	"F": 0	"C": 37.13	"D": 3376	"sn": 54091930088003	"file": "/data/device_log/data0000.out"}
{"v": 1	"t": 365944	"P": 960.5	"F": 1}
{"v": 1	"t": 365964	"P": 961.0	"F": 1}
{"v": 1	"t": 365985	"P": 971.25	"F": 1}
{"v": 1	"t": 366005	"P": 959.5	"F": 0}
{"v": 1	"t": 366025	"P": 959.5	"F": 1}
{"v": 1	"t": 366046	"P": 973.5	"F": 1}
{"v": 1	"t": 366066	"P": 965.0	"F": 1}
{"v": 1	"t": 366087	"P": 955.75	"F": 1}
{"v": 1	"t": 366107	"P": 972.75	"F": 1}
{"v": 1	"t": 366127	"P": 970.0	"F": 1}
{"v": 1	"t": 366148	"P": 960.25	"F": 0}
{"v": 1	"t": 366168	"P": 963.5	"F": 0}
{"v": 1	"t": 366188	"P": 972.5	"F": 1}
{"v": 1	"t": 366209	"P": 960.25	"F": 1}
{"v": 1	"t": 366229	"P": 958.25	"F": 0}
{"v": 1	"t": 366250	"P": 975.25	"F": 1}
{"v": 1	"t": 366270	"P": 961.5	"F": 1}
{"v": 1	"t": 366290	"P": 957.25	"F": 0}
{"v": 1	"t": 366311	"P": 973.5	"F": 1}
{"v": 1	"t": 366331	"P": 963.5	"F": 1}
{"v": 1	"t": 366352	"P": 959.0	"F": 1}
{"v": 1	"t": 366372	"P": 973.75	"F": 1}
{"v": 1	"t": 366392	"P": 963.0	"F": 1}
{"v": 1	"t": 366413	"P": 955.75	"F": 1}
{"v": 1	"t": 366433	"P": 970.75	"F": 1}
{"v": 1	"t": 366454	"P": 969.25	"F": 1}
{"v": 1	"t": 366474	"P": 960.0	"F": 1}
{"v": 1	"t": 366494	"P": 961.5	"F": 1}
{"v": 1	"t": 366515	"P": 974.25	"F": 1}
{"v": 1	"t": 366535	"P": 963.25	"F": 1}
{"v": 1	"t": 366555	"P": 957.25	"F": 1}
{"v": 1	"t": 366576	"P": 971.75	"F": 1}
{"v": 1	"t": 366596	"P": 966.5	"F": 0}
{"v": 1	"t": 366616	"P": 956.75	"F": 1}
{"v": 1	"t": 366637	"P": 966.75	"F": 1}
{"v": 1	"t": 366657	"P": 971.25	"F": 1}
{"v": 1	"t": 366678	"P": 960.0	"F": 1}
{"v": 1	"t": 366698	"P": 960.25	"F": 1}
{"v": 1	"t": 366718	"P": 973.5	"F": 1}
{"v": 1	"t": 366739	"P": 964.75	"F": 1}
{"v": 1	"t": 366759	"P": 956.0	"F": 1}
{"v": 1	"t": 366779	"P": 971.0	"F": 1}
{"v": 1	"t": 366800	"P": 968.0	"F": 1}
{"v": 1	"t": 366820	"P": 956.5	"F": 0}
{"v": 1	"t": 366841	"P": 964.0	"F": 1}
{"v": 1	"t": 366861	"P": 971.5	"F": 0}
{"v": 1	"t": 366881	"P": 959.25	"F": 0}
{"v": 1	"t": 366902	"P": 962.25	"F": 1}
{"v": 1	"t": 366922	"P": 973.5	"F": 0}
{"v": 1	"t": 366943	"P": 961.0	"F": 1	"C": 37.23	"D": 3377	"sn": 54091930088003	"file": "/data/device_log/data0000.out"	"CO2": 438.6662292480469	"Tp": 26.046768188476562	"H": 13.442803382873535}
{"v": 1	"t": 366964	"P": 960.25	"F": 1}
{"v": 1	"t": 366984	"P": 962.75	"F": 1}
{"v": 1	"t": 367005	"P": 969.75	"F": 1}
{"v": 1	"t": 367025	"P": 958.0	"F": 1}
{"v": 1	"t": 367045	"P": 962.25	"F": 1}
{"v": 1	"t": 367066	"P": 974.5	"F": 1}
{"v": 1	"t": 367086	"P": 962.75	"F": 1}
{"v": 1	"t": 367107	"P": 957.0	"F": 0}
{"v": 1	"t": 367127	"P": 973.25	"F": 1}
{"v": 1	"t": 367147	"P": 967.75	"F": 1}
{"v": 1	"t": 367168	"P": 957.25	"F": 1}
{"v": 1	"t": 367188	"P": 968.0	"F": 1}
{"v": 1	"t": 367208	"P": 971.25	"F": 1}
{"v": 1	"t": 367229	"P": 961.0	"F": 1}
{"v": 1	"t": 367249	"P": 959.25	"F": 0}
{"v": 1	"t": 367270	"P": 974.75	"F": 1}
{"v": 1	"t": 367290	"P": 964.75	"F": 0}
{"v": 1	"t": 367310	"P": 957.25	"F": 1}
{"v": 1	"t": 367331	"P": 972.25	"F": 1}
{"v": 1	"t": 367351	"P": 967.5	"F": 0}
{"v": 1	"t": 367371	"P": 960.75	"F": 1}
{"v": 1	"t": 367392	"P": 965.25	"F": 1}
{"v": 1	"t": 367412	"P": 975.25	"F": 1}
{"v": 1	"t": 367433	"P": 960.75	"F": 0}
{"v": 1	"t": 367453	"P": 958.5	"F": 1}
{"v": 1	"t": 367473	"P": 974.25	"F": 0}
{"v": 1	"t": 367494	"P": 966.0	"F": 1}
{"v": 1	"t": 367514	"P": 959.75	"F": 1}
{"v": 1	"t": 367535	"P": 974.75	"F": 0}
{"v": 1	"t": 367555	"P": 969.5	"F": 1}
{"v": 1	"t": 367575	"P": 961.0	"F": 1}
{"v": 1	"t": 367596	"P": 970.0	"F": 1}
{"v": 1	"t": 367616	"P": 970.25	"F": 1}
{"v": 1	"t": 367636	"P": 960.25	"F": 1}
{"v": 1	"t": 367657	"P": 967.5	"F": 0}
{"v": 1	"t": 367677	"P": 973.25	"F": 1}
{"v": 1	"t": 367698	"P": 961.75	"F": 1}
{"v": 1	"t": 367718	"P": 963.75	"F": 1}
{"v": 1	"t": 367738	"P": 975.25	"F": 1}
{"v": 1	"t": 367759	"P": 965.75	"F": 1}
{"v": 1	"t": 367779	"P": 959.75	"F": 1}
{"v": 1	"t": 367800	"P": 974.75	"F": 0}
{"v": 1	"t": 367820	"P": 969.0	"F": 1}
{"v": 1	"t": 367840	"P": 958.5	"F": 1}
{"v": 1	"t": 367861	"P": 967.5	"F": 1}
{"v": 1	"t": 367881	"P": 970.25	"F": 1}
{"v": 1	"t": 367901	"P": 959.5	"F": 1}
{"v": 1	"t": 367922	"P": 961.25	"F": 1}
{"v": 1	"t": 367942	"P": 973.75	"F": 1}
{"v": 1	"t": 367962	"P": 963.5	"F": 1	"C": 37.3	"D": 3378	"sn": 54091930088003	"file": "/data/device_log/data0000.out"}
{"v": 1	"t": 367984	"P": 962.75	"F": 1}
{"v": 1	"t": 368004	"P": 958.25	"F": 1}
{"v": 1	"t": 368026	"P": 972.25	"F": 1}
{"v": 1	"t": 368046	"P": 960.5	"F": 1}
{"v": 1	"t": 368067	"P": 959.0	"F": 1}
{"v": 1	"t": 368087	"P": 974.5	"F": 1}
{"v": 1	"t": 368107	"P": 964.5	"F": 1}
{"v": 1	"t": 368128	"P": 957.0	"F": 1}
{"v": 1	"t": 368148	"P": 969.75	"F": 1}
{"v": 1	"t": 368169	"P": 967.75	"F": 1}
{"v": 1	"t": 368189	"P": 959.5	"F": 0}
{"v": 1	"t": 368209	"P": 962.25	"F": 1}
{"v": 1	"t": 368230	"P": 973.75	"F": 0}
{"v": 1	"t": 368250	"P": 961.75	"F": 1}
{"v": 1	"t": 368270	"P": 959.0	"F": 1}
{"v": 1	"t": 368291	"P": 973.0	"F": 1}
{"v": 1	"t": 368311	"P": 968.25	"F": 1}
{"v": 1	"t": 368331	"P": 959.0	"F": 1}
{"v": 1	"t": 368352	"P": 960.25	"F": 0}
{"v": 1	"t": 368372	"P": 974.0	"F": 1}
{"v": 1	"t": 368392	"P": 966.0	"F": 1}
{"v": 1	"t": 368413	"P": 957.25	"F": 1}
{"v": 1	"t": 368433	"P": 962.25	"F": 1}
{"v": 1	"t": 368453	"P": 974.0	"F": 1}
{"v": 1	"t": 368474	"P": 963.5	"F": 0}
{"v": 1	"t": 368494	"P": 955.0	"F": 1}
{"v": 1	"t": 368514	"P": 965.0	"F": 1}
{"v": 1	"t": 368535	"P": 973.75	"F": 1}
{"v": 1	"t": 368555	"P": 962.25	"F": 1}
{"v": 1	"t": 368575	"P": 954.75	"F": 1}
{"v": 1	"t": 368596	"P": 968.0	"F": 1}
{"v": 1	"t": 368616	"P": 970.25	"F": 1}
{"v": 1	"t": 368636	"P": 961.0	"F": 1}
{"v": 1	"t": 368657	"P": 957.5	"F": 1}
{"v": 1	"t": 368677	"P": 973.25	"F": 1}
{"v": 1	"t": 368697	"P": 968.75	"F": 1}
{"v": 1	"t": 368718	"P": 959.75	"F": 1}
{"v": 1	"t": 368738	"P": 957.0	"F": 1}
{"v": 1	"t": 368758	"P": 973.5	"F": 0}
{"v": 1	"t": 368779	"P": 967.5	"F": 1}
{"v": 1	"t": 368799	"P": 959.25	"F": 0}
{"v": 1	"t": 368819	"P": 958.5	"F": 1}
{"v": 1	"t": 368840	"P": 974.25	"F": 1}
{"v": 1	"t": 368860	"P": 964.5	"F": 1}
{"v": 1	"t": 368880	"P": 959.5	"F": 0}
{"v": 1	"t": 368901	"P": 974.75	"F": 1}
{"v": 1	"t": 368921	"P": 959.25	"F": 1}
{"v": 1	"t": 368942	"P": 966.75	"F": 1}
{"v": 1	"t": 368962	"P": 968.75	"F": 1}
{"v": 1	"t": 368983	"P": 959.75	"F": 1	"C": 37.34	"D": 3379	"sn": 54091930088003	"file": "/data/device_log/data0000.out"	"CO2": 438.822265625	"Tp": 26.046768188476562	"H": 13.442689895629883}
{"v": 1	"t": 369013	"P": 974.0	"F": 1}
{"v": 1	"t": 369037	"P": 964.5	"F": 1}
{"v": 1	"t": 369057	"P": 974.0	"F": 1}
{"v": 1	"t": 369077	"P": 965.5	"F": 1}
{"v": 1	"t": 369098	"P": 957.0	"F": 0}
{"v": 1	"t": 369118	"P": 962.25	"F": 1}
{"v": 1	"t": 369138	"P": 974.0	"F": 1}
{"v": 1	"t": 369159	"P": 966.0	"F": 1}
{"v": 1	"t": 369179	"P": 955.75	"F": 1}
{"v": 1	"t": 369199	"P": 963.5	"F": 1}
{"v": 1	"t": 369220	"P": 975.5	"F": 1}
{"v": 1	"t": 369240	"P": 964.75	"F": 1}
{"v": 1	"t": 369260	"P": 957.0	"F": 1}
{"v": 1	"t": 369281	"P": 968.75	"F": 1}
{"v": 1	"t": 369301	"P": 972.0	"F": 1}
{"v": 1	"t": 369321	"P": 960.75	"F": 1}
{"v": 1	"t": 369342	"P": 956.0	"F": 0}
{"v": 1	"t": 369362	"P": 972.0	"F": 0}
{"v": 1	"t": 369382	"P": 971.75	"F": 1}
{"v": 1	"t": 369403	"P": 962.25	"F": 1}
{"v": 1	"t": 369423	"P": 957.75	"F": 1}
{"v": 1	"t": 369443	"P": 976.25	"F": 1}
{"v": 1	"t": 369464	"P": 970.0	"F": 1}
{"v": 1	"t": 369484	"P": 960.5	"F": 0}
{"v": 1	"t": 369504	"P": 967.75	"F": 1}
{"v": 1	"t": 369525	"P": 971.75	"F": 0}
{"v": 1	"t": 369545	"P": 962.0	"F": 0}
{"v": 1	"t": 369566	"P": 975.25	"F": 0}
{"v": 1	"t": 369586	"P": 974.5	"F": 0}
{"v": 1	"t": 369606	"P": 963.5	"F": 0}
{"v": 1	"t": 369627	"P": 956.5	"F": 0}
{"v": 1	"t": 369647	"P": 970.5	"F": 0}
{"v": 1	"t": 369667	"P": 973.75	"F": 0}
{"v": 1	"t": 369688	"P": 963.5	"F": 1}
{"v": 1	"t": 369708	"P": 959.25	"F": 1}
{"v": 1	"t": 369728	"P": 975.25	"F": 1}
{"v": 1	"t": 369748	"P": 972.5	"F": 1}
{"v": 1	"t": 369769	"P": 964.0	"F": 1}
{"v": 1	"t": 369789	"P": 960.75	"F": 0}
{"v": 1	"t": 369809	"P": 971.75	"F": 1}
{"v": 1	"t": 369830	"P": 970.75	"F": 0}
{"v": 1	"t": 369850	"P": 959.25	"F": 1}
{"v": 1	"t": 369870	"P": 960.0	"F": 1}
{"v": 1	"t": 369891	"P": 976.0	"F": 1}
{"v": 1	"t": 369911	"P": 968.75	"F": 1}
{"v": 1	"t": 369931	"P": 959.0	"F": 1}
{"v": 1	"t": 369952	"P": 961.25	"F": 0}
{"v": 1	"t": 369972	"P": 976.5	"F": 1}
{"v": 1	"t": 369992	"P": 965.5	"F": 1}
{"v": 1	"t": 370013	"P": 955.75	"F": 1	"C": 37.475	"D": 3379	"sn": 54091930088003	"file": "/data/device_log/data0000.out"}
{"v": 1	"t": 370033	"P": 967.0	"F": 1}
{"v": 1	"t": 370054	"P": 961.5	"F": 1}
{"v": 1	"t": 370076	"P": 971.25	"F": 1}
{"v": 1	"t": 370096	"P": 962.75	"F": 0}
{"v": 1	"t": 370117	"P": 955.75	"F": 1}
{"v": 1	"t": 370137	"P": 971.75	"F": 1}
{"v": 1	"t": 370157	"P": 970.5	"F": 1}
{"v": 1	"t": 370178	"P": 961.25	"F": 1}
{"v": 1	"t": 370198	"P": 956.25	"F": 1}
{"v": 1	"t": 370218	"P": 973.5	"F": 0}
{"v": 1	"t": 370238	"P": 971.0	"F": 1}
{"v": 1	"t": 370259	"P": 960.5	"F": 1}
{"v": 1	"t": 370279	"P": 957.0	"F": 1}
{"v": 1	"t": 370299	"P": 973.5	"F": 1}
{"v": 1	"t": 370320	"P": 968.75	"F": 1}
{"v": 1	"t": 370340	"P": 958.5	"F": 1}
{"v": 1	"t": 370360	"P": 959.0	"F": 0}
{"v": 1	"t": 370381	"P": 975.0	"F": 1}
{"v": 1	"t": 370401	"P": 967.75	"F": 1}
{"v": 1	"t": 370421	"P": 956.5	"F": 0}
{"v": 1	"t": 370442	"P": 960.0	"F": 1}
{"v": 1	"t": 370462	"P": 972.5	"F": 1}
{"v": 1	"t": 370482	"P": 966.5	"F": 1}
{"v": 1	"t": 370503	"P": 956.25	"F": 1}
{"v": 1	"t": 370523	"P": 964.75	"F": 1}
{"v": 1	"t": 370543	"P": 973.25	"F": 0}
{"v": 1	"t": 370564	"P": 962.75	"F": 1}
{"v": 1	"t": 370584	"P": 957.0	"F": 1}
{"v": 1	"t": 370604	"P": 969.25	"F": 1}
{"v": 1	"t": 370625	"P": 968.25	"F": 1}
{"v": 1	"t": 370645	"P": 958.5	"F": 1}
{"v": 1	"t": 370666	"P": 973.0	"F": 1}
{"v": 1	"t": 370686	"P": 968.5	"F": 1}
{"v": 1	"t": 370706	"P": 960.25	"F": 0}
{"v": 1	"t": 370727	"P": 960.5	"F": 1}
{"v": 1	"t": 370747	"P": 975.25	"F": 1}
{"v": 1	"t": 370767	"P": 967.5	"F": 1}
{"v": 1	"t": 370788	"P": 957.5	"F": 1}
{"v": 1	"t": 370808	"P": 960.25	"F": 1}
{"v": 1	"t": 370828	"P": 974.25	"F": 0}
{"v": 1	"t": 370849	"P": 966.5	"F": 1}
{"v": 1	"t": 370869	"P": 957.25	"F": 1}
{"v": 1	"t": 370889	"P": 963.75	"F": 1}
{"v": 1	"t": 370910	"P": 974.5	"F": 1}
{"v": 1	"t": 370930	"P": 964.25	"F": 1}
{"v": 1	"t": 370950	"P": 956.5	"F": 1}
{"v": 1	"t": 370971	"P": 966.5	"F": 0}
{"v": 1	"t": 370991	"P": 972.0	"F": 0}
{"v": 1	"t": 371011	"P": 962.0	"F": 1}
{"v": 1	"t": 371032	"P": 955.5	"F": 1	"C": 37.52	"D": 3380	"sn": 54091930088003	"file": "/data/device_log/data0000.out"	"CO2": 438.74249267578125	"Tp": 26.046768188476562	"H": 13.514514923095703}
{"v": 1	"t": 371053	"P": 974.0	"F": 1}
{"v": 1	"t": 371073	"P": 971.25	"F": 0}
{"v": 1	"t": 371095	"P": 960.25	"F": 0}
{"v": 1	"t": 371116	"P": 975.0	"F": 1}
{"v": 1	"t": 371136	"P": 965.75	"F": 1}
{"v": 1	"t": 371157	"P": 957.5	"F": 1}
{"v": 1	"t": 371177	"P": 970.25	"F": 1}
{"v": 1	"t": 371197	"P": 966.5	"F": 1}
{"v": 1	"t": 371218	"P": 959.0	"F": 0}
{"v": 1	"t": 371238	"P": 975.0	"F": 0}
{"v": 1	"t": 371259	"P": 967.0	"F": 1}
{"v": 1	"t": 371279	"P": 957.0	"F": 1}
{"v": 1	"t": 371299	"P": 962.25	"F": 1}
{"v": 1	"t": 371320	"P": 975.0	"F": 1}
{"v": 1	"t": 371340	"P": 967.0	"F": 0}
{"v": 1	"t": 371360	"P": 959.0	"F": 1}
{"v": 1	"t": 371381	"P": 965.75	"F": 1}
{"v": 1	"t": 371401	"P": 975.75	"F": 1}
{"v": 1	"t": 371421	"P": 964.25	"F": 1}
{"v": 1	"t": 371442	"P": 959.25	"F": 0}
{"v": 1	"t": 371462	"P": 972.25	"F": 1}
{"v": 1	"t": 371482	"P": 973.25	"F": 0}
{"v": 1	"t": 371502	"P": 966.0	"F": 0}
{"v": 1	"t": 371523	"P": 969.5	"F": 0}
{"v": 1	"t": 371543	"P": 973.0	"F": 1}
{"v": 1	"t": 371563	"P": 972.0	"F": 1}
{"v": 1	"t": 371584	"P": 963.75	"F": 1}
{"v": 1	"t": 371604	"P": 961.5	"F": 1}
{"v": 1	"t": 371624	"P": 974.75	"F": 1}
{"v": 1	"t": 371645	"P": 970.25	"F": 0}
{"v": 1	"t": 371665	"P": 959.25	"F": 0}
{"v": 1	"t": 371685	"P": 964.0	"F": 1}
{"v": 1	"t": 371706	"P": 977.75	"F": 1}
{"v": 1	"t": 371726	"P": 967.25	"F": 1}
{"v": 1	"t": 371747	"P": 959.75	"F": 1}
{"v": 1	"t": 371767	"P": 972.75	"F": 1}
{"v": 1	"t": 371788	"P": 964.5	"F": 1}
{"v": 1	"t": 371808	"P": 958.75	"F": 1}
{"v": 1	"t": 371828	"P": 974.75	"F": 1}
{"v": 1	"t": 371848	"P": 968.75	"F": 1}
{"v": 1	"t": 371869	"P": 959.75	"F": 1}
{"v": 1	"t": 371889	"P": 957.75	"F": 1}
{"v": 1	"t": 371909	"P": 974.5	"F": 0}
{"v": 1	"t": 371930	"P": 969.5	"F": 1}
{"v": 1	"t": 371950	"P": 958.75	"F": 1}
{"v": 1	"t": 371970	"P": 962.0	"F": 1}
{"v": 1	"t": 371991	"P": 974.75	"F": 0}
{"v": 1	"t": 372011	"P": 965.25	"F": 1}
{"v": 1	"t": 372031	"P": 956.5	"F": 1}
{"v": 1	"t": 372052	"P": 962.75	"F": 0	"C": 37.59	"D": 3381	"sn": 54091930088003	"file": "/data/device_log/data0000.out"	"CO2": 439.2565612792969	"Tp": 26.033416748046875	"H": 13.564987182617188}
{"v": 1	"t": 372073	"P": 972.0	"F": 0}
{"v": 1	"t": 372094	"P": 960.25	"F": 0}
{"v": 1	"t": 372116	"P": 970.0	"F": 1}
{"v": 1	"t": 372136	"P": 971.25	"F": 1}
{"v": 1	"t": 372156	"P": 959.5	"F": 1}
{"v": 1	"t": 372177	"P": 957.0	"F": 1}
{"v": 1	"t": 372197	"P": 973.25	"F": 1}
{"v": 1	"t": 372217	"P": 969.5	"F": 1}
{"v": 1	"t": 372238	"P": 959.0	"F": 0}
{"v": 1	"t": 372258	"P": 959.25	"F": 0}
{"v": 1	"t": 372278	"P": 974.5	"F": 1}
{"v": 1	"t": 372299	"P": 968.25	"F": 1}
{"v": 1	"t": 372319	"P": 956.0	"F": 1}
{"v": 1	"t": 372340	"P": 972.0	"F": 0}
{"v": 1	"t": 372360	"P": 961.75	"F": 0}
{"v": 1	"t": 372380	"P": 960.75	"F": 1}
{"v": 1	"t": 372401	"P": 972.75	"F": 1}
{"v": 1	"t": 372421	"P": 957.5	"F": 0}
{"v": 1	"t": 372442	"P": 966.0	"F": 1}
{"v": 1	"t": 372462	"P": 968.0	"F": 1}
{"v": 1	"t": 372483	"P": 957.75	"F": 1}
{"v": 1	"t": 372503	"P": 973.5	"F": 1}
{"v": 1	"t": 372524	"P": 961.75	"F": 1}
{"v": 1	"t": 372544	"P": 959.0	"F": 0}
{"v": 1	"t": 372565	"P": 974.0	"F": 1}
{"v": 1	"t": 372585	"P": 967.5	"F": 1}
{"v": 1	"t": 372605	"P": 958.5	"F": 1}
{"v": 1	"t": 372625	"P": 960.75	"F": 1}
{"v": 1	"t": 372646	"P": 975.0	"F": 1}
{"v": 1	"t": 372666	"P": 967.75	"F": 1}
{"v": 1	"t": 372686	"P": 956.75	"F": 0}
{"v": 1	"t": 372707	"P": 960.75	"F": 1}
{"v": 1	"t": 372727	"P": 974.75	"F": 1}
{"v": 1	"t": 372747	"P": 965.25	"F": 1}
{"v": 1	"t": 372768	"P": 956.5	"F": 1}
{"v": 1	"t": 372788	"P": 963.25	"F": 1}
{"v": 1	"t": 372808	"P": 952.75	"F": 1}
{"v": 1	"t": 372829	"P": 964.5	"F": 1}
{"v": 1	"t": 372849	"P": 956.0	"F": 1}
{"v": 1	"t": 372869	"P": 966.75	"F": 1}
{"v": 1	"t": 372890	"P": 973.25	"F": 1}
{"v": 1	"t": 372910	"P": 962.75	"F": 1}
{"v": 1	"t": 372930	"P": 956.25	"F": 0}
{"v": 1	"t": 372951	"P": 971.0	"F": 0}
{"v": 1	"t": 372971	"P": 970.5	"F": 1}
{"v": 1	"t": 372991	"P": 959.25	"F": 0}
{"v": 1	"t": 373012	"P": 959.25	"F": 0}
{"v": 1	"t": 373032	"P": 975.25	"F": 1}
{"v": 1	"t": 373053	"P": 967.0	"F": 1}
{"v": 1	"t": 373073	"P": 957.0	"F": 1	"C": 37.665	"D": 3382	"sn": 54091930088003	"file": "/data/device_log/data0000.out"}
{"v": 1	"t": 373093	"P": 968.5	"F": 1}
{"v": 1	"t": 373114	"P": 962.5	"F": 0}
{"v": 1	"t": 373138	"P": 962.25	"F": 0}
{"v": 1	"t": 373158	"P": 958.0	"F": 0}
{"v": 1	"t": 373178	"P": 973.0	"F": 1}
{"v": 1	"t": 373199	"P": 967.75	"F": 1}
{"v": 1	"t": 373219	"P": 957.25	"F": 1}
{"v": 1	"t": 373239	"P": 969.0	"F": 1}
{"v": 1	"t": 373260	"P": 971.75	"F": 1}
{"v": 1	"t": 373280	"P": 959.5	"F": 1}
{"v": 1	"t": 373300	"P": 962.75	"F": 1}
{"v": 1	"t": 373321	"P": 976.25	"F": 1}
{"v": 1	"t": 373341	"P": 966.75	"F": 0}
{"v": 1	"t": 373362	"P": 959.5	"F": 1}
{"v": 1	"t": 373382	"P": 974.75	"F": 0}
{"v": 1	"t": 373402	"P": 970.25	"F": 1}
{"v": 1	"t": 373423	"P": 961.5	"F": 1}
{"v": 1	"t": 373443	"P": 966.0	"F": 1}
{"v": 1	"t": 373463	"P": 975.25	"F": 0}
{"v": 1	"t": 373484	"P": 963.25	"F": 1}
{"v": 1	"t": 373504	"P": 959.25	"F": 1}
{"v": 1	"t": 373525	"P": 975.5	"F": 1}
{"v": 1	"t": 373545	"P": 967.5	"F": 0}
{"v": 1	"t": 373565	"P": 960.25	"F": 0}
{"v": 1	"t": 373586	"P": 973.0	"F": 0}
{"v": 1	"t": 373606	"P": 971.75	"F": 1}
{"v": 1	"t": 373626	"P": 961.5	"F": 1}
{"v": 1	"t": 373647	"P": 963.25	"F": 1}
{"v": 1	"t": 373667	"P": 974.25	"F": 1}
{"v": 1	"t": 373688	"P": 961.25	"F": 1}
{"v": 1	"t": 373708	"P": 961.25	"F": 1}
{"v": 1	"t": 373728	"P": 974.25	"F": 1}
{"v": 1	"t": 373749	"P": 961.25	"F": 0}
{"v": 1	"t": 373769	"P": 959.25	"F": 1}
{"v": 1	"t": 373790	"P": 974.5	"F": 1}
{"v": 1	"t": 373810	"P": 965.0	"F": 0}
{"v": 1	"t": 373830	"P": 957.25	"F": 0}
{"v": 1	"t": 373851	"P": 970.0	"F": 1}
{"v": 1	"t": 373871	"P": 969.5	"F": 0}
{"v": 1	"t": 373891	"P": 958.75	"F": 1}
{"v": 1	"t": 373912	"P": 963.0	"F": 1}
{"v": 1	"t": 373932	"P": 974.5	"F": 1}
{"v": 1	"t": 373953	"P": 963.0	"F": 1}
{"v": 1	"t": 373973	"P": 956.5	"F": 1}
{"v": 1	"t": 373993	"P": 972.75	"F": 1}
{"v": 1	"t": 374014	"P": 967.25	"F": 1}
{"v": 1	"t": 374034	"P": 956.0	"F": 1}
{"v": 1	"t": 374054	"P": 964.5	"F": 1}
{"v": 1	"t": 374075	"P": 972.75	"F": 1}
{"v": 1	"t": 374095	"P": 963.0	"F": 1	"C": 37.765	"D": 3382	"sn": 54091930088003	"file": "/data/device_log/data0000.out"	"CO2": 439.6982727050781	"Tp": 26.046768188476562	"H": 13.514514923095703}
{"v": 1	"t": 374117	"P": 962.0	"F": 1}
{"v": 1	"t": 374137	"P": 974.0	"F": 1}
{"v": 1	"t": 374159	"P": 959.25	"F": 1}
{"v": 1	"t": 374179	"P": 974.75	"F": 1}
{"v": 1	"t": 374200	"P": 966.75	"F": 0}
{"v": 1	"t": 374220	"P": 957.75	"F": 0}
{"v": 1	"t": 374241	"P": 968.0	"F": 1}
{"v": 1	"t": 374261	"P": 971.0	"F": 0}
{"v": 1	"t": 374281	"P": 958.0	"F": 0}
{"v": 1	"t": 374302	"P": 965.25	"F": 1}
{"v": 1	"t": 374322	"P": 973.25	"F": 0}
{"v": 1	"t": 374343	"P": 959.0	"F": 0}
{"v": 1	"t": 374363	"P": 958.75	"F": 1}
{"v": 1	"t": 374383	"P": 974.5	"F": 0}
{"v": 1	"t": 374404	"P": 963.5	"F": 0}
{"v": 1	"t": 374424	"P": 955.0	"F": 1}
{"v": 1	"t": 374444	"P": 971.0	"F": 1}
{"v": 1	"t": 374465	"P": 968.0	"F": 0}
{"v": 1	"t": 374485	"P": 959.0	"F": 0}
{"v": 1	"t": 374506	"P": 965.75	"F": 0}
{"v": 1	"t": 374526	"P": 973.5	"F": 1}
{"v": 1	"t": 374546	"P": 960.75	"F": 1}
{"v": 1	"t": 374567	"P": 958.5	"F": 1}
{"v": 1	"t": 374587	"P": 975.0	"F": 1}
{"v": 1	"t": 374607	"P": 963.75	"F": 1}
{"v": 1	"t": 374628	"P": 955.5	"F": 1}
{"v": 1	"t": 374648	"P": 971.5	"F": 0}
{"v": 1	"t": 374669	"P": 971.0	"F": 1}
{"v": 1	"t": 374689	"P": 959.5	"F": 1}
{"v": 1	"t": 374709	"P": 962.0	"F": 1}
{"v": 1	"t": 374730	"P": 974.75	"F": 1}
{"v": 1	"t": 374750	"P": 963.75	"F": 1}
{"v": 1	"t": 374770	"P": 958.25	"F": 1}
{"v": 1	"t": 374791	"P": 973.25	"F": 1}
{"v": 1	"t": 374811	"P": 968.0	"F": 1}
{"v": 1	"t": 374831	"P": 958.0	"F": 0}
{"v": 1	"t": 374852	"P": 967.75	"F": 1}
{"v": 1	"t": 374872	"P": 969.75	"F": 1}
{"v": 1	"t": 374893	"P": 958.75	"F": 1}
{"v": 1	"t": 374913	"P": 966.75	"F": 0}
{"v": 1	"t": 374933	"P": 972.5	"F": 1}
{"v": 1	"t": 374954	"P": 958.25	"F": 1}
{"v": 1	"t": 374974	"P": 960.0	"F": 1}
{"v": 1	"t": 374995	"P": 975.5	"F": 1}
{"v": 1	"t": 375015	"P": 964.0	"F": 0}
{"v": 1	"t": 375035	"P": 957.5	"F": 1}
{"v": 1	"t": 375056	"P": 973.5	"F": 1}
{"v": 1	"t": 375076	"P": 969.5	"F": 1}
{"v": 1	"t": 375096	"P": 957.5	"F": 1}
{"v": 1	"t": 375117	"P": 964.0	"F": 1	"C": 37.825	"D": 3383	"sn": 54091930088003	"file": "/data/device_log/data0000.out"}
{"v": 1	"t": 375138	"P": 966.75	"F": 1}
{"v": 1	"t": 375158	"P": 958.25	"F": 1}
{"v": 1	"t": 375179	"P": 967.5	"F": 1}
{"v": 1	"t": 375200	"P": 970.75	"F": 1}
{"v": 1	"t": 375220	"P": 959.5	"F": 0}
{"v": 1	"t": 375240	"P": 961.0	"F": 1}
{"v": 1	"t": 375261	"P": 974.25	"F": 1}
{"v": 1	"t": 375281	"P": 966.5	"F": 1}
{"v": 1	"t": 375302	"P": 959.75	"F": 1}
{"v": 1	"t": 375322	"P": 974.0	"F": 0}
{"v": 1	"t": 375342	"P": 971.75	"F": 1}
{"v": 1	"t": 375363	"P": 963.0	"F": 1}
{"v": 1	"t": 375383	"P": 966.5	"F": 1}
{"v": 1	"t": 375403	"P": 975.5	"F": 0}
{"v": 1	"t": 375424	"P": 963.5	"F": 0}
{"v": 1	"t": 375444	"P": 961.75	"F": 1}
{"v": 1	"t": 375465	"P": 976.25	"F": 1}
{"v": 1	"t": 375485	"P": 966.75	"F": 0}
{"v": 1	"t": 375505	"P": 958.25	"F": 0}
{"v": 1	"t": 375526	"P": 975.75	"F": 1}
{"v": 1	"t": 375546	"P": 969.5	"F": 1}
{"v": 1	"t": 375567	"P": 960.75	"F": 1}
{"v": 1	"t": 375587	"P": 973.75	"F": 1}
{"v": 1	"t": 375607	"P": 969.75	"F": 1}
{"v": 1	"t": 375628	"P": 962.0	"F": 0}
{"v": 1	"t": 375648	"P": 975.75	"F": 1}
{"v": 1	"t": 375669	"P": 963.5	"F": 1}
{"v": 1	"t": 375689	"P": 958.0	"F": 1}
{"v": 1	"t": 375710	"P": 973.75	"F": 1}
{"v": 1	"t": 375730	"P": 965.5	"F": 0}
{"v": 1	"t": 375750	"P": 957.25	"F": 1}
{"v": 1	"t": 375771	"P": 972.25	"F": 0}
{"v": 1	"t": 375791	"P": 967.75	"F": 1}
{"v": 1	"t": 375812	"P": 959.5	"F": 1}
{"v": 1	"t": 375832	"P": 972.75	"F": 1}
{"v": 1	"t": 375852	"P": 965.0	"F": 0}
{"v": 1	"t": 375873	"P": 956.5	"F": 0}
{"v": 1	"t": 375893	"P": 970.0	"F": 1}
{"v": 1	"t": 375914	"P": 969.75	"F": 1}
{"v": 1	"t": 375934	"P": 957.5	"F": 1}
{"v": 1	"t": 375954	"P": 967.5	"F": 1}
{"v": 1	"t": 375975	"P": 970.0	"F": 1}
{"v": 1	"t": 375995	"P": 960.75	"F": 1}
{"v": 1	"t": 376015	"P": 957.75	"F": 1}
{"v": 1	"t": 376036	"P": 974.75	"F": 1}
{"v": 1	"t": 376056	"P": 966.75	"F": 1}
{"v": 1	"t": 376077	"P": 957.75	"F": 1}
{"v": 1	"t": 376097	"P": 968.0	"F": 1}
{"v": 1	"t": 376117	"P": 970.5	"F": 1}
{"v": 1	"t": 376138	"P": 959.25	"F": 1	"C": 37.895	"D": 3384	"sn": 54091930088003	"file": "/data/device_log/data0000.out"	"CO2": 439.3973388671875	"Tp": 26.076141357421875	"H": 13.564998626708984}
{"v": 1	"t": 376160	"P": 964.75	"F": 1}
{"v": 1	"t": 376180	"P": 962.75	"F": 1}
{"v": 1	"t": 376202	"P": 969.75	"F": 0}
{"v": 1	"t": 376222	"P": 970.25	"F": 1}
{"v": 1	"t": 376243	"P": 959.25	"F": 1}
{"v": 1	"t": 376263	"P": 960.25	"F": 1}
{"v": 1	"t": 376283	"P": 974.0	"F": 1}
{"v": 1	"t": 376304	"P": 963.5	"F": 1}
{"v": 1	"t": 376324	"P": 955.75	"F": 1}
{"v": 1	"t": 376344	"P": 971.25	"F": 0}
{"v": 1	"t": 376365	"P": 965.5	"F": 1}
{"v": 1	"t": 376385	"P": 956.5	"F": 1}
{"v": 1	"t": 376406	"P": 969.25	"F": 1}
{"v": 1	"t": 376426	"P": 970.75	"F": 0}
{"v": 1	"t": 376447	"P": 960.5	"F": 1}
{"v": 1	"t": 376467	"P": 961.5	"F": 1}
{"v": 1	"t": 376487	"P": 973.0	"F": 1}
{"v": 1	"t": 376508	"P": 961.5	"F": 1}
{"v": 1	"t": 376528	"P": 960.5	"F": 1}
{"v": 1	"t": 376548	"P": 975.5	"F": 1}
{"v": 1	"t": 376569	"P": 963.25	"F": 1}
{"v": 1	"t": 376589	"P": 958.25	"F": 1}
{"v": 1	"t": 376610	"P": 974.25	"F": 1}
{"v": 1	"t": 376630	"P": 962.75	"F": 1}
{"v": 1	"t": 376650	"P": 958.25	"F": 1}
{"v": 1	"t": 376671	"P": 971.25	"F": 1}
{"v": 1	"t": 376691	"P": 967.25	"F": 1}
{"v": 1	"t": 376711	"P": 957.5	"F": 1}
{"v": 1	"t": 376732	"P": 965.5	"F": 1}
{"v": 1	"t": 376752	"P": 971.0	"F": 1}
{"v": 1	"t": 376773	"P": 961.25	"F": 1}
{"v": 1	"t": 376793	"P": 959.75	"F": 1}
{"v": 1	"t": 376813	"P": 975.0	"F": 1}
{"v": 1	"t": 376834	"P": 966.25	"F": 1}
{"v": 1	"t": 376854	"P": 957.25	"F": 1}
{"v": 1	"t": 376874	"P": 970.5	"F": 1}
{"v": 1	"t": 376895	"P": 968.0	"F": 1}
{"v": 1	"t": 376915	"P": 959.75	"F": 1}
{"v": 1	"t": 376936	"P": 962.25	"F": 0}
{"v": 1	"t": 376956	"P": 975.5	"F": 1}
{"v": 1	"t": 376976	"P": 963.0	"F": 1}
{"v": 1	"t": 376997	"P": 956.75	"F": 0}
{"v": 1	"t": 377017	"P": 975.25	"F": 1}
{"v": 1	"t": 377037	"P": 967.5	"F": 1}
{"v": 1	"t": 377058	"P": 957.5	"F": 1}
{"v": 1	"t": 377078	"P": 967.75	"F": 1}
{"v": 1	"t": 377098	"P": 971.25	"F": 1}
{"v": 1	"t": 377119	"P": 960.5	"F": 1}
{"v": 1	"t": 377139	"P": 961.75	"F": 1}
{"v": 1	"t": 377160	"P": 972.25	"F": 1	"C": 37.945	"D": 3385	"sn": 54091930088003	"file": "/data/device_log/data0000.out"}
{"v": 1	"t": 377180	"P": 960.75	"F": 1}
{"v": 1	"t": 377201	"P": 972.25	"F": 1}
{"v": 1	"t": 377223	"P": 963.75	"F": 1}
{"v": 1	"t": 377243	"P": 963.25	"F": 1}
{"v": 1	"t": 377263	"P": 976.5	"F": 0}
{"v": 1	"t": 377284	"P": 965.5	"F": 1}
{"v": 1	"t": 377304	"P": 960.0	"F": 1}
{"v": 1	"t": 377324	"P": 973.0	"F": 0}
{"v": 1	"t": 377345	"P": 970.5	"F": 1}
{"v": 1	"t": 377365	"P": 960.25	"F": 1}
{"v": 1	"t": 377386	"P": 969.5	"F": 1}
{"v": 1	"t": 377406	"P": 976.25	"F": 1}
{"v": 1	"t": 377426	"P": 964.75	"F": 0}
{"v": 1	"t": 377447	"P": 961.5	"F": 0}
{"v": 1	"t": 377467	"P": 977.75	"F": 1}
{"v": 1	"t": 377487	"P": 966.75	"F": 1}
{"v": 1	"t": 377508	"P": 958.5	"F": 1}
{"v": 1	"t": 377528	"P": 971.0	"F": 1}
{"v": 1	"t": 377549	"P": 972.75	"F": 1}
{"v": 1	"t": 377569	"P": 961.25	"F": 1}
{"v": 1	"t": 377589	"P": 963.5	"F": 1}
{"v": 1	"t": 377610	"P": 973.25	"F": 1}
{"v": 1	"t": 377630	"P": 964.5	"F": 1}
{"v": 1	"t": 377650	"P": 959.0	"F": 1}
{"v": 1	"t": 377671	"P": 972.75	"F": 1}
{"v": 1	"t": 377691	"P": 966.75	"F": 1}
{"v": 1	"t": 377711	"P": 955.75	"F": 0}
{"v": 1	"t": 377732	"P": 968.75	"F": 1}
{"v": 1	"t": 377752	"P": 973.0	"F": 1}
{"v": 1	"t": 377773	"P": 959.0	"F": 1}
{"v": 1	"t": 377793	"P": 964.0	"F": 1}
{"v": 1	"t": 377813	"P": 973.0	"F": 1}
{"v": 1	"t": 377834	"P": 960.25	"F": 1}
{"v": 1	"t": 377854	"P": 958.25	"F": 1}
{"v": 1	"t": 377875	"P": 975.0	"F": 1}
{"v": 1	"t": 377895	"P": 963.0	"F": 0}
{"v": 1	"t": 377915	"P": 957.5	"F": 1}
{"v": 1	"t": 377936	"P": 971.5	"F": 0}
{"v": 1	"t": 377956	"P": 969.5	"F": 1}
{"v": 1	"t": 377976	"P": 959.25	"F": 1}
{"v": 1	"t": 377997	"P": 964.0	"F": 0}
{"v": 1	"t": 378017	"P": 973.0	"F": 1}
{"v": 1	"t": 378038	"P": 962.25	"F": 0}
{"v": 1	"t": 378058	"P": 956.75	"F": 1}
{"v": 1	"t": 378078	"P": 974.5	"F": 0}
{"v": 1	"t": 378099	"P": 966.5	"F": 0}
{"v": 1	"t": 378119	"P": 959.75	"F": 1}
{"v": 1	"t": 378139	"P": 966.5	"F": 0}
{"v": 1	"t": 378160	"P": 974.75	"F": 1}
{"v": 1	"t": 378180	"P": 961.75	"F": 1	"C": 38.0	"D": 3386	"sn": 54091930088003	"file": "/data/device_log/data0000.out"	"CO2": 439.2127685546875	"Tp": 26.062789916992188	"H": 13.646845817565918}
{"v": 1	"t": 378202	"P": 958.25	"F": 1}
{"v": 1	"t": 378222	"P": 973.5	"F": 1}
{"v": 1	"t": 378244	"P": 964.25	"F": 1}
{"v": 1	"t": 378264	"P": 957.5	"F": 1}
{"v": 1	"t": 378284	"P": 970.25	"F": 1}
{"v": 1	"t": 378305	"P": 970.0	"F": 0}
{"v": 1	"t": 378325	"P": 957.75	"F": 1}
{"v": 1	"t": 378346	"P": 965.25	"F": 1}
{"v": 1	"t": 378366	"P": 971.5	"F": 0}
{"v": 1	"t": 378386	"P": 961.25	"F": 0}
{"v": 1	"t": 378407	"P": 963.25	"F": 0}
{"v": 1	"t": 378427	"P": 975.25	"F": 1}
{"v": 1	"t": 378447	"P": 966.0	"F": 1}
{"v": 1	"t": 378468	"P": 958.25	"F": 0}
{"v": 1	"t": 378488	"P": 973.25	"F": 1}
{"v": 1	"t": 378509	"P": 968.75	"F": 1}
{"v": 1	"t": 378529	"P": 959.25	"F": 1}
{"v": 1	"t": 378549	"P": 962.0	"F": 1}
{"v": 1	"t": 378570	"P": 976.0	"F": 0}
{"v": 1	"t": 378590	"P": 961.5	"F": 1}
{"v": 1	"t": 378610	"P": 958.5	"F": 1}
{"v": 1	"t": 378631	"P": 976.25	"F": 0}
{"v": 1	"t": 378651	"P": 966.25	"F": 1}
{"v": 1	"t": 378672	"P": 956.5	"F": 1}
{"v": 1	"t": 378692	"P": 970.25	"F": 1}
{"v": 1	"t": 378712	"P": 971.5	"F": 1}
{"v": 1	"t": 378733	"P": 958.75	"F": 1}
{"v": 1	"t": 378753	"P": 962.0	"F": 1}
{"v": 1	"t": 378773	"P": 973.0	"F": 1}
{"v": 1	"t": 378794	"P": 962.5	"F": 1}
{"v": 1	"t": 378814	"P": 956.25	"F": 1}
{"v": 1	"t": 378834	"P": 973.0	"F": 1}
{"v": 1	"t": 378855	"P": 967.75	"F": 1}
{"v": 1	"t": 378875	"P": 958.0	"F": 1}
{"v": 1	"t": 378896	"P": 971.0	"F": 0}
{"v": 1	"t": 378916	"P": 970.75	"F": 1}
{"v": 1	"t": 378936	"P": 959.5	"F": 1}
{"v": 1	"t": 378957	"P": 970.5	"F": 1}
{"v": 1	"t": 378977	"P": 971.5	"F": 1}
{"v": 1	"t": 378998	"P": 963.25	"F": 1}
{"v": 1	"t": 379019	"P": 969.25	"F": 1}
{"v": 1	"t": 379039	"P": 959.0	"F": 1}
{"v": 1	"t": 379059	"P": 974.0	"F": 1}
{"v": 1	"t": 379080	"P": 969.25	"F": 1}
{"v": 1	"t": 379100	"P": 959.25	"F": 1}
{"v": 1	"t": 379121	"P": 966.75	"F": 1}
{"v": 1	"t": 379141	"P": 973.0	"F": 0}
{"v": 1	"t": 379161	"P": 962.25	"F": 1}
{"v": 1	"t": 379182	"P": 962.75	"F": 1}
{"v": 1	"t": 379202	"P": 976.5	"F": 0	"C": 38.085	"D": 3387	"sn": 54091930088003	"file": "/data/device_log/data0000.out"}
{"v": 1	"t": 379223	"P": 972.5	"F": 1}
{"v": 1	"t": 379243	"P": 973.5	"F": 1}
{"v": 1	"t": 379265	"P": 961.25	"F": 1}
{"v": 1	"t": 379286	"P": 976.75	"F": 1}
{"v": 1	"t": 379306	"P": 970.0	"F": 0}
{"v": 1	"t": 379326	"P": 959.5	"F": 0}
{"v": 1	"t": 379347	"P": 969.75	"F": 1}
{"v": 1	"t": 379367	"P": 973.25	"F": 1}
{"v": 1	"t": 379388	"P": 961.5	"F": 1}
{"v": 1	"t": 379408	"P": 963.25	"F": 1}
{"v": 1	"t": 379428	"P": 975.25	"F": 0}
{"v": 1	"t": 379449	"P": 964.25	"F": 1}
{"v": 1	"t": 379469	"P": 960.25	"F": 0}
{"v": 1	"t": 379489	"P": 975.25	"F": 1}
{"v": 1	"t": 379510	"P": 968.75	"F": 0}
{"v": 1	"t": 379530	"P": 958.25	"F": 1}
{"v": 1	"t": 379551	"P": 969.0	"F": 1}
{"v": 1	"t": 379571	"P": 969.75	"F": 0}
{"v": 1	"t": 379591	"P": 959.5	"F": 1}
{"v": 1	"t": 379612	"P": 962.75	"F": 1}
{"v": 1	"t": 379632	"P": 974.75	"F": 1}
{"v": 1	"t": 379652	"P": 966.0	"F": 1}
{"v": 1	"t": 379673	"P": 958.0	"F": 1}
{"v": 1	"t": 379693	"P": 969.5	"F": 1}
{"v": 1	"t": 379713	"P": 972.0	"F": 0}
{"v": 1	"t": 379734	"P": 961.5	"F": 1}
{"v": 1	"t": 379754	"P": 957.25	"F": 1}
{"v": 1	"t": 379774	"P": 972.0	"F": 1}
{"v": 1	"t": 379795	"P": 969.5	"F": 1}
{"v": 1	"t": 379815	"P": 956.5	"F": 1}
{"v": 1	"t": 379835	"P": 962.0	"F": 1}
{"v": 1	"t": 379856	"P": 974.75	"F": 1}
{"v": 1	"t": 379876	"P": 967.0	"F": 1}
{"v": 1	"t": 379896	"P": 958.5	"F": 1}
{"v": 1	"t": 379917	"P": 964.5	"F": 1}
{"v": 1	"t": 379937	"P": 976.25	"F": 1}
{"v": 1	"t": 379957	"P": 964.0	"F": 1}
{"v": 1	"t": 379978	"P": 955.75	"F": 1}
{"v": 1	"t": 379998	"P": 965.5	"F": 1}
{"v": 1	"t": 380018	"P": 973.5	"F": 1}
{"v": 1	"t": 380039	"P": 962.25	"F": 0}
{"v": 1	"t": 380059	"P": 954.0	"F": 1}
{"v": 1	"t": 380079	"P": 968.75	"F": 1}
{"v": 1	"t": 380100	"P": 973.0	"F": 1}
{"v": 1	"t": 380120	"P": 961.0	"F": 1}
{"v": 1	"t": 380140	"P": 956.25	"F": 1}
{"v": 1	"t": 380161	"P": 975.5	"F": 1}
{"v": 1	"t": 380181	"P": 970.75	"F": 1}
{"v": 1	"t": 380201	"P": 961.25	"F": 1}
{"v": 1	"t": 380222	"P": 958.25	"F": 1	"C": 38.155	"D": 3388	"sn": 54091930088003	"file": "/data/device_log/data0000.out"	"CO2": 439.3191833496094	"Tp": 26.062789916992188	"H": 13.646845817565918}
{"v": 1	"t": 380243	"P": 960.25	"F": 1}
{"v": 1	"t": 380263	"P": 974.0	"F": 1}
{"v": 1	"t": 380285	"P": 971.5	"F": 1}
{"v": 1	"t": 380305	"P": 960.75	"F": 1}
{"v": 1	"t": 380325	"P": 957.5	"F": 1}
{"v": 1	"t": 380346	"P": 974.75	"F": 1}
{"v": 1	"t": 380366	"P": 967.75	"F": 1}
{"v": 1	"t": 380386	"P": 957.0	"F": 1}
{"v": 1	"t": 380407	"P": 965.25	"F": 1}
{"v": 1	"t": 380427	"P": 973.75	"F": 1}
{"v": 1	"t": 380447	"P": 965.0	"F": 1}
{"v": 1	"t": 380468	"P": 956.5	"F": 0}
{"v": 1	"t": 380488	"P": 968.25	"F": 1}
{"v": 1	"t": 380508	"P": 974.75	"F": 1}
{"v": 1	"t": 380529	"P": 963.75	"F": 1}
{"v": 1	"t": 380549	"P": 958.0	"F": 1}
{"v": 1	"t": 380569	"P": 970.25	"F": 1}
{"v": 1	"t": 380590	"P": 974.25	"F": 1}
{"v": 1	"t": 380610	"P": 964.0	"F": 1}
{"v": 1	"t": 380630	"P": 958.5	"F": 1}
{"v": 1	"t": 380651	"P": 972.5	"F": 1}
{"v": 1	"t": 380671	"P": 970.25	"F": 1}
{"v": 1	"t": 380691	"P": 962.25	"F": 1}
{"v": 1	"t": 380712	"P": 958.5	"F": 1}
{"v": 1	"t": 380732	"P": 973.0	"F": 1}
{"v": 1	"t": 380752	"P": 970.25	"F": 0}
{"v": 1	"t": 380773	"P": 961.25	"F": 1}
{"v": 1	"t": 380793	"P": 958.5	"F": 0}
{"v": 1	"t": 380813	"P": 974.0	"F": 1}
{"v": 1	"t": 380834	"P": 969.25	"F": 1}
{"v": 1	"t": 380854	"P": 959.5	"F": 1}
{"v": 1	"t": 380874	"P": 961.75	"F": 1}
{"v": 1	"t": 380894	"P": 975.5	"F": 1}
{"v": 1	"t": 380915	"P": 967.25	"F": 1}
{"v": 1	"t": 380935	"P": 959.75	"F": 1}
{"v": 1	"t": 380955	"P": 960.5	"F": 1}
{"v": 1	"t": 380976	"P": 975.0	"F": 1}
{"v": 1	"t": 380996	"P": 968.0	"F": 1}
{"v": 1	"t": 381016	"P": 960.0	"F": 1}
{"v": 1	"t": 381037	"P": 962.25	"F": 1}
{"v": 1	"t": 381057	"P": 974.25	"F": 1}
{"v": 1	"t": 381077	"P": 967.5	"F": 1}
{"v": 1	"t": 381098	"P": 961.0	"F": 0}
{"v": 1	"t": 381118	"P": 966.0	"F": 1}
{"v": 1	"t": 381138	"P": 975.25	"F": 1}
{"v": 1	"t": 381159	"P": 967.25	"F": 0}
{"v": 1	"t": 381179	"P": 959.25	"F": 1}
{"v": 1	"t": 381199	"P": 971.5	"F": 1}
{"v": 1	"t": 381220	"P": 973.75	"F": 1}
{"v": 1	"t": 381240	"P": 961.5	"F": 1	"C": 38.255	"D": 3388	"sn": 54091930088003	"file": "/data/device_log/data0000.out"}
{"v": 1	"t": 381261	"P": 968.5	"F": 1}
{"v": 1	"t": 381281	"P": 974.0	"F": 1}
{"v": 1	"t": 381303	"P": 958.25	"F": 0}
{"v": 1	"t": 381323	"P": 971.5	"F": 1}
{"v": 1	"t": 381343	"P": 974.5	"F": 1}
{"v": 1	"t": 381364	"P": 963.75	"F": 1}
{"v": 1	"t": 381384	"P": 960.25	"F": 1}
{"v": 1	"t": 381404	"P": 976.0	"F": 1}
{"v": 1	"t": 381425	"P": 971.0	"F": 1}
{"v": 1	"t": 381445	"P": 961.25	"F": 0}
{"v": 1	"t": 381465	"P": 960.5	"F": 1}
{"v": 1	"t": 381486	"P": 973.75	"F": 0}
{"v": 1	"t": 381506	"P": 969.5	"F": 1}
{"v": 1	"t": 381526	"P": 961.25	"F": 0}
{"v": 1	"t": 381547	"P": 959.75	"F": 1}
{"v": 1	"t": 381567	"P": 974.75	"F": 0}
{"v": 1	"t": 381587	"P": 969.5	"F": 0}
{"v": 1	"t": 381608	"P": 960.0	"F": 1}
{"v": 1	"t": 381628	"P": 958.0	"F": 0}
{"v": 1	"t": 381648	"P": 976.25	"F": 0}
{"v": 1	"t": 381669	"P": 967.5	"F": 1}
{"v": 1	"t": 381689	"P": 960.25	"F": 1}
{"v": 1	"t": 381709	"P": 958.75	"F": 1}
{"v": 1	"t": 381729	"P": 975.5	"F": 1}
{"v": 1	"t": 381750	"P": 967.75	"F": 0}
{"v": 1	"t": 381770	"P": 959.0	"F": 1}
{"v": 1	"t": 381790	"P": 963.25	"F": 1}
{"v": 1	"t": 381811	"P": 975.5	"F": 1}
{"v": 1	"t": 381831	"P": 965.5	"F": 1}
{"v": 1	"t": 381852	"P": 955.0	"F": 1}
{"v": 1	"t": 381872	"P": 968.5	"F": 1}
{"v": 1	"t": 381892	"P": 973.25	"F": 1}
{"v": 1	"t": 381913	"P": 963.5	"F": 1}
{"v": 1	"t": 381933	"P": 957.0	"F": 0}
{"v": 1	"t": 381953	"P": 957.5	"F": 1}
{"v": 1	"t": 381974	"P": 970.0	"F": 1}
{"v": 1	"t": 381994	"P": 959.5	"F": 1}
{"v": 1	"t": 382014	"P": 960.0	"F": 1}
{"v": 1	"t": 382035	"P": 974.5	"F": 1}
{"v": 1	"t": 382055	"P": 967.75	"F": 1}
{"v": 1	"t": 382075	"P": 955.75	"F": 1}
{"v": 1	"t": 382095	"P": 961.75	"F": 1}
{"v": 1	"t": 382116	"P": 975.5	"F": 1}
{"v": 1	"t": 382136	"P": 967.25	"F": 1}
{"v": 1	"t": 382156	"P": 957.5	"F": 0}
{"v": 1	"t": 382177	"P": 962.75	"F": 0}
{"v": 1	"t": 382197	"P": 978.0	"F": 1}
{"v": 1	"t": 382217	"P": 967.5	"F": 1}
{"v": 1	"t": 382238	"P": 958.75	"F": 1}
{"v": 1	"t": 382258	"P": 963.75	"F": 0	"C": 38.32	"D": 3389	"sn": 54091930088003	"file": "/data/device_log/data0000.out"	"CO2": 439.4876708984375	"Tp": 26.062789916992188	"H": 13.646780014038086}
{"v": 1	"t": 382279	"P": 966.25	"F": 1}
{"v": 1	"t": 382300	"P": 974.0	"F": 1}
{"v": 1	"t": 382323	"P": 958.0	"F": 1}
{"v": 1	"t": 382343	"P": 967.25	"F": 1}
{"v": 1	"t": 382363	"P": 970.5	"F": 0}
{"v": 1	"t": 382384	"P": 961.5	"F": 1}
{"v": 1	"t": 382404	"P": 958.75	"F": 1}
{"v": 1	"t": 382424	"P": 974.5	"F": 1}
{"v": 1	"t": 382445	"P": 967.75	"F": 1}
{"v": 1	"t": 382465	"P": 960.0	"F": 0}
{"v": 1	"t": 382485	"P": 960.25	"F": 1}
{"v": 1	"t": 382506	"P": 975.5	"F": 0}
{"v": 1	"t": 382526	"P": 967.5	"F": 1}
{"v": 1	"t": 382546	"P": 959.0	"F": 1}
{"v": 1	"t": 382567	"P": 964.25	"F": 1}
{"v": 1	"t": 382587	"P": 975.5	"F": 1}
{"v": 1	"t": 382607	"P": 965.0	"F": 1}
{"v": 1	"t": 382628	"P": 956.5	"F": 1}
{"v": 1	"t": 382648	"P": 968.75	"F": 1}
{"v": 1	"t": 382668	"P": 974.25	"F": 1}
{"v": 1	"t": 382689	"P": 962.5	"F": 1}
{"v": 1	"t": 382709	"P": 955.75	"F": 1}
{"v": 1	"t": 382729	"P": 970.25	"F": 1}
{"v": 1	"t": 382750	"P": 970.5	"F": 1}
{"v": 1	"t": 382770	"P": 958.75	"F": 1}
{"v": 1	"t": 382791	"P": 962.0	"F": 0}
{"v": 1	"t": 382811	"P": 974.25	"F": 1}
{"v": 1	"t": 382831	"P": 964.5	"F": 0}
{"v": 1	"t": 382852	"P": 957.5	"F": 1}
{"v": 1	"t": 382872	"P": 974.0	"F": 1}
{"v": 1	"t": 382892	"P": 966.75	"F": 1}
{"v": 1	"t": 382913	"P": 958.0	"F": 1}
{"v": 1	"t": 382933	"P": 963.75	"F": 0}
{"v": 1	"t": 382953	"P": 973.5	"F": 1}
{"v": 1	"t": 382974	"P": 961.5	"F": 1}
{"v": 1	"t": 382994	"P": 960.75	"F": 1}
{"v": 1	"t": 383015	"P": 973.5	"F": 1}
{"v": 1	"t": 383035	"P": 966.0	"F": 1}
{"v": 1	"t": 383055	"P": 959.25	"F": 1}
{"v": 1	"t": 383076	"P": 971.25	"F": 1}
{"v": 1	"t": 383096	"P": 975.75	"F": 1}
{"v": 1	"t": 383116	"P": 964.0	"F": 1}
{"v": 1	"t": 383137	"P": 959.25	"F": 1}
{"v": 1	"t": 383157	"P": 973.5	"F": 1}
{"v": 1	"t": 383177	"P": 974.0	"F": 0}
{"v": 1	"t": 383198	"P": 964.5	"F": 1}
{"v": 1	"t": 383218	"P": 960.5	"F": 1}
{"v": 1	"t": 383238	"P": 974.5	"F": 0}
{"v": 1	"t": 383258	"P": 974.25	"F": 0}
{"v": 1	"t": 383279	"P": 966.0	"F": 1	"C": 38.385	"D": 3390	"sn": 54091930088003	"file": "/data/device_log/data0000.out"}
{"v": 1	"t": 383299	"P": 963.25	"F": 1}
{"v": 1	"t": 383320	"P": 976.5	"F": 0}
{"v": 1	"t": 383341	"P": 961.5	"F": 1}
{"v": 1	"t": 383362	"P": 968.5	"F": 1}
{"v": 1	"t": 383382	"P": 975.25	"F": 1}
{"v": 1	"t": 383402	"P": 967.5	"F": 1}
{"v": 1	"t": 383423	"P": 956.25	"F": 1}
{"v": 1	"t": 383443	"P": 965.0	"F": 1}
{"v": 1	"t": 383463	"P": 974.75	"F": 0}
{"v": 1	"t": 383484	"P": 966.75	"F": 1}
{"v": 1	"t": 383504	"P": 958.0	"F": 1}
{"v": 1	"t": 383524	"P": 966.25	"F": 1}
{"v": 1	"t": 383545	"P": 974.0	"F": 0}
{"v": 1	"t": 383565	"P": 964.25	"F": 1}
{"v": 1	"t": 383585	"P": 958.5	"F": 1}
{"v": 1	"t": 383606	"P": 972.75	"F": 0}
{"v": 1	"t": 383626	"P": 972.25	"F": 0}
{"v": 1	"t": 383646	"P": 960.75	"F": 1}
{"v": 1	"t": 383667	"P": 960.75	"F": 0}
{"v": 1	"t": 383687	"P": 976.75	"F": 1}
{"v": 1	"t": 383707	"P": 968.0	"F": 1}
{"v": 1	"t": 383728	"P": 955.0	"F": 1}
{"v": 1	"t": 383748	"P": 961.5	"F": 1}
{"v": 1	"t": 383768	"P": 976.5	"F": 1}
{"v": 1	"t": 383789	"P": 966.25	"F": 1}
{"v": 1	"t": 383809	"P": 957.75	"F": 1}
{"v": 1	"t": 383829	"P": 964.75	"F": 1}
{"v": 1	"t": 383850	"P": 976.75	"F": 1}
{"v": 1	"t": 383870	"P": 966.75	"F": 0}
{"v": 1	"t": 383890	"P": 957.75	"F": 1}
{"v": 1	"t": 383911	"P": 966.5	"F": 1}
{"v": 1	"t": 383931	"P": 975.25	"F": 1}
{"v": 1	"t": 383951	"P": 963.5	"F": 0}
{"v": 1	"t": 383972	"P": 958.5	"F": 1}
{"v": 1	"t": 383992	"P": 971.25	"F": 1}
{"v": 1	"t": 384012	"P": 972.5	"F": 1}
{"v": 1	"t": 384033	"P": 962.5	"F": 0}
{"v": 1	"t": 384053	"P": 958.25	"F": 1}
{"v": 1	"t": 384073	"P": 974.0	"F": 1}
{"v": 1	"t": 384094	"P": 971.25	"F": 1}
{"v": 1	"t": 384114	"P": 960.0	"F": 0}
{"v": 1	"t": 384134	"P": 958.5	"F": 1}
{"v": 1	"t": 384154	"P": 973.0	"F": 1}
{"v": 1	"t": 384175	"P": 970.75	"F": 1}
{"v": 1	"t": 384195	"P": 960.75	"F": 1}
{"v": 1	"t": 384215	"P": 958.0	"F": 1}
{"v": 1	"t": 384236	"P": 973.0	"F": 1}
{"v": 1	"t": 384256	"P": 970.0	"F": 1}
{"v": 1	"t": 384276	"P": 958.5	"F": 1}
{"v": 1	"t": 384297	"P": 963.25	"F": 1	"C": 38.445	"D": 3391	"sn": 54091930088003	"file": "/data/device_log/data0000.out"	"CO2": 439.4042663574219	"Tp": 26.062789916992188	"H": 13.646904945373535}
{"v": 1	"t": 384318	"P": 968.5	"F": 1}
{"v": 1	"t": 384339	"P": 970.25	"F": 1}
{"v": 1	"t": 384361	"P": 957.0	"F": 1}
{"v": 1	"t": 384381	"P": 966.25	"F": 1}
{"v": 1	"t": 384402	"P": 959.25	"F": 1}
{"v": 1	"t": 384422	"P": 969.5	"F": 1}
{"v": 1	"t": 384442	"P": 971.0	"F": 1}
{"v": 1	"t": 384463	"P": 962.5	"F": 1}
{"v": 1	"t": 384483	"P": 955.75	"F": 1}
{"v": 1	"t": 384503	"P": 971.0	"F": 1}
{"v": 1	"t": 384523	"P": 969.0	"F": 1}
{"v": 1	"t": 384544	"P": 960.5	"F": 1}
{"v": 1	"t": 384564	"P": 957.75	"F": 1}
{"v": 1	"t": 384584	"P": 974.5	"F": 1}
{"v": 1	"t": 384605	"P": 971.25	"F": 1}
{"v": 1	"t": 384625	"P": 959.75	"F": 1}
{"v": 1	"t": 384645	"P": 957.0	"F": 1}
{"v": 1	"t": 384666	"P": 974.5	"F": 1}
{"v": 1	"t": 384686	"P": 970.5	"F": 0}
{"v": 1	"t": 384706	"P": 959.75	"F": 1}
{"v": 1	"t": 384727	"P": 958.0	"F": 1}
{"v": 1	"t": 384747	"P": 973.5	"F": 1}
{"v": 1	"t": 384767	"P": 969.5	"F": 1}
{"v": 1	"t": 384788	"P": 961.25	"F": 1}
{"v": 1	"t": 384808	"P": 956.25	"F": 1}
{"v": 1	"t": 384828	"P": 973.0	"F": 1}
{"v": 1	"t": 384848	"P": 971.75	"F": 1}
{"v": 1	"t": 384869	"P": 962.75	"F": 1}
{"v": 1	"t": 384889	"P": 958.75	"F": 1}
{"v": 1	"t": 384909	"P": 973.5	"F": 1}
{"v": 1	"t": 384930	"P": 969.75	"F": 1}
{"v": 1	"t": 384950	"P": 959.5	"F": 1}
{"v": 1	"t": 384970	"P": 961.75	"F": 0}
{"v": 1	"t": 384991	"P": 976.5	"F": 1}
{"v": 1	"t": 385011	"P": 967.5	"F": 1}
{"v": 1	"t": 385032	"P": 958.5	"F": 1}
{"v": 1	"t": 385052	"P": 971.25	"F": 1}
{"v": 1	"t": 385072	"P": 974.75	"F": 1}
{"v": 1	"t": 385092	"P": 965.25	"F": 1}
{"v": 1	"t": 385113	"P": 959.5	"F": 1}
{"v": 1	"t": 385133	"P": 969.0	"F": 1}
{"v": 1	"t": 385153	"P": 973.25	"F": 1}
{"v": 1	"t": 385174	"P": 964.0	"F": 1}
{"v": 1	"t": 385194	"P": 961.75	"F": 1}
{"v": 1	"t": 385214	"P": 976.5	"F": 1}
{"v": 1	"t": 385235	"P": 971.25	"F": 1}
{"v": 1	"t": 385255	"P": 963.5	"F": 1}
{"v": 1	"t": 385275	"P": 960.75	"F": 1}
{"v": 1	"t": 385296	"P": 978.75	"F": 1}
{"v": 1	"t": 385316	"P": 972.75	"F": 1	"C": 38.54	"D": 3392	"sn": 54091930088003	"file": "/data/device_log/data0000.out"}
{"v": 1	"t": 385337	"P": 965.5	"F": 0}
{"v": 1	"t": 385357	"P": 975.75	"F": 1}
{"v": 1	"t": 385379	"P": 967.25	"F": 1}
{"v": 1	"t": 385399	"P": 957.5	"F": 1}
{"v": 1	"t": 385419	"P": 967.75	"F": 1}
{"v": 1	"t": 385440	"P": 973.25	"F": 1}
{"v": 1	"t": 385460	"P": 962.25	"F": 1}
{"v": 1	"t": 385480	"P": 961.25	"F": 1}
{"v": 1	"t": 385501	"P": 974.75	"F": 1}
{"v": 1	"t": 385521	"P": 968.0	"F": 1}
{"v": 1	"t": 385541	"P": 957.0	"F": 1}
{"v": 1	"t": 385562	"P": 965.5	"F": 1}
{"v": 1	"t": 385582	"P": 975.5	"F": 1}
{"v": 1	"t": 385602	"P": 963.5	"F": 1}
{"v": 1	"t": 385623	"P": 957.0	"F": 1}
{"v": 1	"t": 385643	"P": 971.5	"F": 1}
{"v": 1	"t": 385663	"P": 970.25	"F": 0}
{"v": 1	"t": 385684	"P": 962.25	"F": 0}
{"v": 1	"t": 385704	"P": 958.0	"F": 1}
{"v": 1	"t": 385724	"P": 973.5	"F": 1}
{"v": 1	"t": 385745	"P": 969.5	"F": 1}
{"v": 1	"t": 385765	"P": 959.0	"F": 1}
{"v": 1	"t": 385785	"P": 958.75	"F": 1}
{"v": 1	"t": 385806	"P": 976.5	"F": 0}
{"v": 1	"t": 385826	"P": 969.75	"F": 1}
{"v": 1	"t": 385846	"P": 960.25	"F": 1}
{"v": 1	"t": 385867	"P": 960.0	"F": 1}
{"v": 1	"t": 385887	"P": 976.0	"F": 1}
{"v": 1	"t": 385907	"P": 971.0	"F": 1}
{"v": 1	"t": 385928	"P": 959.0	"F": 1}
{"v": 1	"t": 385948	"P": 960.75	"F": 1}
{"v": 1	"t": 385968	"P": 976.25	"F": 0}
{"v": 1	"t": 385989	"P": 968.25	"F": 1}
{"v": 1	"t": 386009	"P": 960.75	"F": 1}
{"v": 1	"t": 386029	"P": 961.0	"F": 0}
{"v": 1	"t": 386050	"P": 976.5	"F": 1}
{"v": 1	"t": 386070	"P": 966.0	"F": 1}
{"v": 1	"t": 386090	"P": 959.25	"F": 1}
{"v": 1	"t": 386110	"P": 964.25	"F": 1}
{"v": 1	"t": 386131	"P": 975.5	"F": 1}
{"v": 1	"t": 386151	"P": 966.25	"F": 1}
{"v": 1	"t": 386171	"P": 959.25	"F": 1}
{"v": 1	"t": 386192	"P": 962.0	"F": 0}
{"v": 1	"t": 386212	"P": 974.5	"F": 0}
{"v": 1	"t": 386232	"P": 968.0	"F": 1}
{"v": 1	"t": 386253	"P": 957.75	"F": 1}
{"v": 1	"t": 386273	"P": 964.0	"F": 0}
{"v": 1	"t": 386293	"P": 975.75	"F": 1}
{"v": 1	"t": 386314	"P": 965.0	"F": 1}
{"v": 1	"t": 386334	"P": 956.75	"F": 1	"C": 38.58	"D": 3393	"sn": 54091930088003	"file": "/data/device_log/data0000.out"	"CO2": 439.127685546875	"Tp": 26.062789916992188	"H": 13.71300220489502}
{"v": 1	"t": 386355	"P": 958.75	"F": 1}
{"v": 1	"t": 386376	"P": 975.5	"F": 1}
{"v": 1	"t": 386397	"P": 972.0	"F": 0}
{"v": 1	"t": 386417	"P": 971.0	"F": 1}
{"v": 1	"t": 386438	"P": 958.75	"F": 1}
{"v": 1	"t": 386458	"P": 964.0	"F": 1}
{"v": 1	"t": 386478	"P": 973.25	"F": 1}
{"v": 1	"t": 386499	"P": 961.25	"F": 1}
{"v": 1	"t": 386519	"P": 957.5	"F": 1}
{"v": 1	"t": 386539	"P": 975.5	"F": 1}
{"v": 1	"t": 386560	"P": 968.25	"F": 1}
{"v": 1	"t": 386580	"P": 957.0	"F": 1}
{"v": 1	"t": 386601	"P": 964.0	"F": 0}
{"v": 1	"t": 386621	"P": 975.0	"F": 1}
{"v": 1	"t": 386641	"P": 964.25	"F": 1}
{"v": 1	"t": 386662	"P": 958.5	"F": 1}
{"v": 1	"t": 386682	"P": 969.75	"F": 1}
{"v": 1	"t": 386702	"P": 975.5	"F": 1}
{"v": 1	"t": 386723	"P": 960.75	"F": 1}
{"v": 1	"t": 386743	"P": 961.5	"F": 1}
{"v": 1	"t": 386763	"P": 975.25	"F": 1}
{"v": 1	"t": 386784	"P": 965.75	"F": 1}
{"v": 1	"t": 386804	"P": 955.5	"F": 0}
{"v": 1	"t": 386824	"P": 970.75	"F": 1}
{"v": 1	"t": 386845	"P": 970.5	"F": 0}
{"v": 1	"t": 386865	"P": 960.0	"F": 0}
{"v": 1	"t": 386885	"P": 959.0	"F": 1}
{"v": 1	"t": 386906	"P": 975.5	"F": 1}
{"v": 1	"t": 386926	"P": 970.75	"F": 1}
{"v": 1	"t": 386946	"P": 962.25	"F": 1}
{"v": 1	"t": 386967	"P": 963.75	"F": 1}
{"v": 1	"t": 386987	"P": 978.25	"F": 1}
{"v": 1	"t": 387007	"P": 971.25	"F": 1}
{"v": 1	"t": 387028	"P": 961.5	"F": 1}
{"v": 1	"t": 387048	"P": 968.25	"F": 1}
{"v": 1	"t": 387068	"P": 978.5	"F": 1}
{"v": 1	"t": 387089	"P": 968.25	"F": 1}
{"v": 1	"t": 387109	"P": 960.0	"F": 1}
{"v": 1	"t": 387129	"P": 966.75	"F": 1}
{"v": 1	"t": 387150	"P": 977.5	"F": 1}
{"v": 1	"t": 387170	"P": 965.75	"F": 1}
{"v": 1	"t": 387190	"P": 959.75	"F": 0}
{"v": 1	"t": 387211	"P": 970.25	"F": 0}
{"v": 1	"t": 387231	"P": 976.5	"F": 1}
{"v": 1	"t": 387251	"P": 966.0	"F": 1}
{"v": 1	"t": 387272	"P": 958.5	"F": 1}
{"v": 1	"t": 387292	"P": 972.25	"F": 1}
{"v": 1	"t": 387312	"P": 973.25	"F": 1}
{"v": 1	"t": 387332	"P": 963.75	"F": 1}
{"v": 1	"t": 387353	"P": 956.0	"F": 1	"C": 38.605	"D": 3394	"sn": 54091930088003	"file": "/data/device_log/data0000.out"}
{"v": 1	"t": 387373	"P": 967.0	"F": 1}
{"v": 1	"t": 387394	"P": 958.0	"F": 1}
{"v": 1	"t": 387416	"P": 965.25	"F": 1}
{"v": 1	"t": 387437	"P": 957.0	"F": 1}
{"v": 1	"t": 387457	"P": 966.75	"F": 1}
{"v": 1	"t": 387477	"P": 973.75	"F": 1}
{"v": 1	"t": 387497	"P": 963.5	"F": 1}
{"v": 1	"t": 387518	"P": 957.0	"F": 1}
{"v": 1	"t": 387538	"P": 974.0	"F": 0}
{"v": 1	"t": 387559	"P": 969.75	"F": 1}
{"v": 1	"t": 387579	"P": 961.0	"F": 1}
{"v": 1	"t": 387599	"P": 959.5	"F": 1}
{"v": 1	"t": 387619	"P": 974.25	"F": 1}
{"v": 1	"t": 387640	"P": 969.5	"F": 1}
{"v": 1	"t": 387660	"P": 958.5	"F": 1}
{"v": 1	"t": 387680	"P": 959.0	"F": 1}
{"v": 1	"t": 387701	"P": 974.75	"F": 0}
{"v": 1	"t": 387721	"P": 968.75	"F": 0}
{"v": 1	"t": 387741	"P": 960.0	"F": 1}
{"v": 1	"t": 387762	"P": 960.0	"F": 1}
{"v": 1	"t": 387782	"P": 975.5	"F": 0}
{"v": 1	"t": 387802	"P": 967.75	"F": 1}
{"v": 1	"t": 387823	"P": 958.25	"F": 1}
{"v": 1	"t": 387843	"P": 962.25	"F": 1}
{"v": 1	"t": 387863	"P": 976.25	"F": 1}
{"v": 1	"t": 387884	"P": 967.5	"F": 1}
{"v": 1	"t": 387904	"P": 958.25	"F": 1}
{"v": 1	"t": 387924	"P": 963.25	"F": 1}
{"v": 1	"t": 387945	"P": 975.25	"F": 1}
{"v": 1	"t": 387965	"P": 965.75	"F": 1}
{"v": 1	"t": 387985	"P": 956.5	"F": 1}
{"v": 1	"t": 388006	"P": 964.0	"F": 1}
{"v": 1	"t": 388026	"P": 976.5	"F": 0}
{"v": 1	"t": 388046	"P": 966.5	"F": 1}
{"v": 1	"t": 388066	"P": 958.0	"F": 1}
{"v": 1	"t": 388087	"P": 965.75	"F": 1}
{"v": 1	"t": 388107	"P": 974.75	"F": 1}
{"v": 1	"t": 388127	"P": 963.25	"F": 1}
{"v": 1	"t": 388148	"P": 955.25	"F": 1}
{"v": 1	"t": 388168	"P": 970.75	"F": 1}
{"v": 1	"t": 388188	"P": 971.75	"F": 1}
{"v": 1	"t": 388209	"P": 963.0	"F": 0}
{"v": 1	"t": 388229	"P": 958.25	"F": 1}
{"v": 1	"t": 388249	"P": 973.5	"F": 0}
{"v": 1	"t": 388270	"P": 968.75	"F": 1}
{"v": 1	"t": 388290	"P": 959.25	"F": 1}
{"v": 1	"t": 388310	"P": 960.5	"F": 1}
{"v": 1	"t": 388331	"P": 974.25	"F": 1}
{"v": 1	"t": 388351	"P": 967.75	"F": 1}
{"v": 1	"t": 388371	"P": 957.5	"F": 0	"C": 38.7	"D": 3395	"sn": 54091930088003	"file": "/data/device_log/data0000.out"	"CO2": 438.4840393066406	"Tp": 26.062789916992188	"H": 13.71312141418457}
{"v": 1	"t": 388393	"P": 957.25	"F": 1}
{"v": 1	"t": 388413	"P": 968.5	"F": 1}
{"v": 1	"t": 388434	"P": 957.5	"F": 1}
{"v": 1	"t": 388454	"P": 965.5	"F": 1}
{"v": 1	"t": 388475	"P": 975.0	"F": 0}
{"v": 1	"t": 388495	"P": 965.5	"F": 0}
{"v": 1	"t": 388515	"P": 958.5	"F": 0}
{"v": 1	"t": 388536	"P": 967.0	"F": 1}
{"v": 1	"t": 388556	"P": 974.25	"F": 1}
{"v": 1	"t": 388576	"P": 962.25	"F": 1}
{"v": 1	"t": 388597	"P": 959.0	"F": 1}
{"v": 1	"t": 388617	"P": 973.25	"F": 1}
{"v": 1	"t": 388637	"P": 971.25	"F": 1}
{"v": 1	"t": 388658	"P": 960.75	"F": 1}
{"v": 1	"t": 388678	"P": 958.0	"F": 1}
{"v": 1	"t": 388698	"P": 973.75	"F": 1}
{"v": 1	"t": 388718	"P": 970.5	"F": 0}
{"v": 1	"t": 388739	"P": 960.5	"F": 1}
{"v": 1	"t": 388759	"P": 959.25	"F": 1}
{"v": 1	"t": 388779	"P": 973.75	"F": 0}
{"v": 1	"t": 388800	"P": 971.25	"F": 1}
{"v": 1	"t": 388820	"P": 962.0	"F": 1}
{"v": 1	"t": 388840	"P": 958.5	"F": 1}
{"v": 1	"t": 388861	"P": 976.0	"F": 1}
{"v": 1	"t": 388881	"P": 970.5	"F": 1}
{"v": 1	"t": 388901	"P": 960.75	"F": 1}
{"v": 1	"t": 388922	"P": 965.0	"F": 0}
{"v": 1	"t": 388942	"P": 978.25	"F": 1}
{"v": 1	"t": 388962	"P": 968.5	"F": 1}
{"v": 1	"t": 388983	"P": 958.25	"F": 0}
{"v": 1	"t": 389003	"P": 971.75	"F": 1}
{"v": 1	"t": 389023	"P": 977.25	"F": 1}
{"v": 1	"t": 389044	"P": 963.5	"F": 0}
{"v": 1	"t": 389064	"P": 960.0	"F": 0}
{"v": 1	"t": 389084	"P": 974.5	"F": 1}
{"v": 1	"t": 389105	"P": 971.25	"F": 0}
{"v": 1	"t": 389125	"P": 965.5	"F": 1}
{"v": 1	"t": 389145	"P": 958.0	"F": 0}
{"v": 1	"t": 389166	"P": 973.25	"F": 1}
{"v": 1	"t": 389186	"P": 974.25	"F": 1}
{"v": 1	"t": 389206	"P": 965.0	"F": 1}
{"v": 1	"t": 389227	"P": 960.75	"F": 0}
{"v": 1	"t": 389247	"P": 973.75	"F": 0}
{"v": 1	"t": 389267	"P": 971.5	"F": 1}
{"v": 1	"t": 389287	"P": 961.75	"F": 1}
{"v": 1	"t": 389308	"P": 957.5	"F": 1}
{"v": 1	"t": 389328	"P": 971.0	"F": 1}
{"v": 1	"t": 389348	"P": 973.75	"F": 1}
{"v": 1	"t": 389369	"P": 962.25	"F": 1}
{"v": 1	"t": 389389	"P": 958.75	"F": 1	"C": 38.77	"D": 3396	"sn": 54091930088003	"file": "/data/device_log/data0000.out"}
{"v": 1	"t": 389410	"P": 971.5	"F": 1}
{"v": 1	"t": 389430	"P": 962.25	"F": 0}
{"v": 1	"t": 389452	"P": 965.75	"F": 1}
{"v": 1	"t": 389472	"P": 973.75	"F": 1}
{"v": 1	"t": 389492	"P": 962.0	"F": 1}
{"v": 1	"t": 389513	"P": 956.0	"F": 1}
{"v": 1	"t": 389533	"P": 972.5	"F": 1}
{"v": 1	"t": 389553	"P": 970.75	"F": 1}
{"v": 1	"t": 389574	"P": 961.25	"F": 1}
{"v": 1	"t": 389594	"P": 958.75	"F": 1}
{"v": 1	"t": 389614	"P": 976.25	"F": 1}
{"v": 1	"t": 389635	"P": 969.25	"F": 1}
{"v": 1	"t": 389655	"P": 958.0	"F": 1}
{"v": 1	"t": 389675	"P": 963.0	"F": 1}
{"v": 1	"t": 389696	"P": 976.25	"F": 1}
{"v": 1	"t": 389716	"P": 965.75	"F": 1}
{"v": 1	"t": 389736	"P": 957.75	"F": 1}
{"v": 1	"t": 389757	"P": 965.75	"F": 1}
{"v": 1	"t": 389777	"P": 974.75	"F": 0}
{"v": 1	"t": 389797	"P": 965.25	"F": 1}
{"v": 1	"t": 389818	"P": 956.5	"F": 1}
{"v": 1	"t": 389838	"P": 964.75	"F": 1}
{"v": 1	"t": 389858	"P": 976.25	"F": 1}
{"v": 1	"t": 389879	"P": 967.25	"F": 1}
{"v": 1	"t": 389899	"P": 957.0	"F": 1}
{"v": 1	"t": 389919	"P": 965.5	"F": 1}
{"v": 1	"t": 389940	"P": 975.5	"F": 1}
{"v": 1	"t": 389960	"P": 964.5	"F": 1}
{"v": 1	"t": 389980	"P": 957.25	"F": 0}
{"v": 1	"t": 390001	"P": 972.5	"F": 0}
{"v": 1	"t": 390021	"P": 971.0	"F": 1}
{"v": 1	"t": 390041	"P": 960.75	"F": 1}
{"v": 1	"t": 390062	"P": 961.0	"F": 1}
{"v": 1	"t": 390082	"P": 977.75	"F": 1}
{"v": 1	"t": 390102	"P": 971.0	"F": 1}
{"v": 1	"t": 390123	"P": 961.0	"F": 0}
{"v": 1	"t": 390143	"P": 960.25	"F": 1}
{"v": 1	"t": 390163	"P": 976.25	"F": 1}
{"v": 1	"t": 390184	"P": 968.75	"F": 1}
{"v": 1	"t": 390204	"P": 960.25	"F": 1}
{"v": 1	"t": 390224	"P": 962.25	"F": 1}
{"v": 1	"t": 390244	"P": 974.75	"F": 1}
{"v": 1	"t": 390265	"P": 968.0	"F": 1}
{"v": 1	"t": 390285	"P": 959.5	"F": 1}
{"v": 1	"t": 390305	"P": 960.75	"F": 1}
{"v": 1	"t": 390326	"P": 975.0	"F": 1}
{"v": 1	"t": 390346	"P": 963.75	"F": 1}
{"v": 1	"t": 390367	"P": 957.5	"F": 1}
{"v": 1	"t": 390387	"P": 969.0	"F": 1}
{"v": 1	"t": 390407	"P": 974.25	"F": 1	"C": 38.845	"D": 3397	"sn": 54091930088003	"file": "/data/device_log/data0000.out"	"CO2": 438.79974365234375	"Tp": 26.076141357421875	"H": 13.713127136230469}
{"v": 1	"t": 390429	"P": 970.5	"F": 1}
{"v": 1	"t": 390449	"P": 958.75	"F": 1}
{"v": 1	"t": 390470	"P": 960.25	"F": 1}
{"v": 1	"t": 390490	"P": 960.5	"F": 0}
{"v": 1	"t": 390511	"P": 975.75	"F": 1}
{"v": 1	"t": 390531	"P": 966.5	"F": 1}
{"v": 1	"t": 390552	"P": 959.0	"F": 1}
{"v": 1	"t": 390572	"P": 973.75	"F": 1}
{"v": 1	"t": 390592	"P": 966.0	"F": 1}
{"v": 1	"t": 390613	"P": 959.75	"F": 1}
{"v": 1	"t": 390633	"P": 968.75	"F": 1}
{"v": 1	"t": 390653	"P": 973.0	"F": 1}
{"v": 1	"t": 390674	"P": 961.75	"F": 1}
{"v": 1	"t": 390694	"P": 959.0	"F": 1}
{"v": 1	"t": 390714	"P": 973.75	"F": 1}
{"v": 1	"t": 390735	"P": 965.0	"F": 1}
{"v": 1	"t": 390755	"P": 956.0	"F": 1}
{"v": 1	"t": 390776	"P": 970.75	"F": 1}
{"v": 1	"t": 390796	"P": 971.5	"F": 0}
{"v": 1	"t": 390816	"P": 963.5	"F": 1}
{"v": 1	"t": 390837	"P": 961.0	"F": 1}
{"v": 1	"t": 390857	"P": 978.75	"F": 1}
{"v": 1	"t": 390877	"P": 970.0	"F": 1}
{"v": 1	"t": 390898	"P": 963.0	"F": 1}
{"v": 1	"t": 390918	"P": 964.0	"F": 1}
{"v": 1	"t": 390938	"P": 977.25	"F": 1}
{"v": 1	"t": 390959	"P": 972.0	"F": 1}
{"v": 1	"t": 390979	"P": 960.5	"F": 1}
{"v": 1	"t": 390999	"P": 962.0	"F": 1}
{"v": 1	"t": 391020	"P": 976.0	"F": 1}
{"v": 1	"t": 391040	"P": 969.75	"F": 0}
{"v": 1	"t": 391060	"P": 959.75	"F": 1}
{"v": 1	"t": 391081	"P": 966.75	"F": 0}
{"v": 1	"t": 391101	"P": 977.25	"F": 1}
{"v": 1	"t": 391121	"P": 968.5	"F": 1}
{"v": 1	"t": 391141	"P": 960.75	"F": 1}
{"v": 1	"t": 391162	"P": 969.0	"F": 0}
{"v": 1	"t": 391182	"P": 975.0	"F": 1}
{"v": 1	"t": 391202	"P": 964.5	"F": 1}
{"v": 1	"t": 391223	"P": 957.25	"F": 1}
{"v": 1	"t": 391243	"P": 967.25	"F": 1}
{"v": 1	"t": 391263	"P": 975.75	"F": 1}
{"v": 1	"t": 391284	"P": 965.75	"F": 1}
{"v": 1	"t": 391304	"P": 957.75	"F": 1}
{"v": 1	"t": 391324	"P": 967.5	"F": 1}
{"v": 1	"t": 391345	"P": 975.5	"F": 1}
{"v": 1	"t": 391365	"P": 965.0	"F": 1}
{"v": 1	"t": 391385	"P": 956.5	"F": 1}
{"v": 1	"t": 391406	"P": 971.0	"F": 1}
{"v": 1	"t": 391426	"P": 974.0	"F": 1	"C": 38.885	"D": 3398	"sn": 54091930088003	"file": "/data/device_log/data0000.out"}
{"v": 1	"t": 391446	"P": 959.75	"F": 1}
{"v": 1	"t": 391467	"P": 965.0	"F": 1}
{"v": 1	"t": 391489	"P": 963.25	"F": 1}
{"v": 1	"t": 391510	"P": 975.75	"F": 1}
{"v": 1	"t": 391530	"P": 967.0	"F": 1}
{"v": 1	"t": 391550	"P": 957.25	"F": 1}
{"v": 1	"t": 391571	"P": 968.75	"F": 1}
{"v": 1	"t": 391591	"P": 971.5	"F": 1}
{"v": 1	"t": 391611	"P": 962.5	"F": 1}
{"v": 1	"t": 391632	"P": 961.25	"F": 1}
{"v": 1	"t": 391652	"P": 975.25	"F": 1}
{"v": 1	"t": 391672	"P": 967.25	"F": 0}
{"v": 1	"t": 391693	"P": 956.75	"F": 1}
{"v": 1	"t": 391713	"P": 965.75	"F": 1}
{"v": 1	"t": 391733	"P": 975.0	"F": 1}
{"v": 1	"t": 391754	"P": 965.5	"F": 1}
{"v": 1	"t": 391774	"P": 957.25	"F": 1}
{"v": 1	"t": 391794	"P": 967.75	"F": 1}
{"v": 1	"t": 391815	"P": 973.75	"F": 1}
{"v": 1	"t": 391835	"P": 964.5	"F": 1}
{"v": 1	"t": 391855	"P": 956.5	"F": 1}
{"v": 1	"t": 391876	"P": 970.0	"F": 1}
{"v": 1	"t": 391896	"P": 974.0	"F": 1}
{"v": 1	"t": 391916	"P": 963.5	"F": 1}
{"v": 1	"t": 391937	"P": 955.5	"F": 1}
{"v": 1	"t": 391957	"P": 968.25	"F": 1}
{"v": 1	"t": 391977	"P": 974.25	"F": 1}
{"v": 1	"t": 391997	"P": 965.0	"F": 1}
{"v": 1	"t": 392018	"P": 956.5	"F": 1}
{"v": 1	"t": 392038	"P": 971.25	"F": 1}
{"v": 1	"t": 392058	"P": 972.25	"F": 0}
{"v": 1	"t": 392079	"P": 963.25	"F": 1}
{"v": 1	"t": 392099	"P": 958.0	"F": 0}
{"v": 1	"t": 392119	"P": 972.25	"F": 1}
{"v": 1	"t": 392140	"P": 971.75	"F": 1}
{"v": 1	"t": 392160	"P": 962.0	"F": 1}
{"v": 1	"t": 392180	"P": 958.0	"F": 1}
{"v": 1	"t": 392201	"P": 974.0	"F": 1}
{"v": 1	"t": 392221	"P": 969.0	"F": 1}
{"v": 1	"t": 392241	"P": 957.25	"F": 1}
{"v": 1	"t": 392262	"P": 964.0	"F": 1}
{"v": 1	"t": 392282	"P": 977.25	"F": 0}
{"v": 1	"t": 392302	"P": 966.25	"F": 1}
{"v": 1	"t": 392323	"P": 957.0	"F": 1}
{"v": 1	"t": 392343	"P": 968.5	"F": 1}
{"v": 1	"t": 392363	"P": 974.25	"F": 0}
{"v": 1	"t": 392384	"P": 962.75	"F": 1}
{"v": 1	"t": 392404	"P": 957.0	"F": 1}
{"v": 1	"t": 392424	"P": 973.25	"F": 1}
{"v": 1	"t": 392445	"P": 972.25	"F": 1	"C": 38.93	"D": 3399	"sn": 54091930088003	"file": "/data/device_log/data0000.out"	"CO2": 439.00531005859375	"Tp": 26.062789916992188	"H": 13.71312141418457}
{"v": 1	"t": 392465	"P": 962.0	"F": 1}
{"v": 1	"t": 392486	"P": 975.0	"F": 0}
{"v": 1	"t": 392509	"P": 970.75	"F": 1}
{"v": 1	"t": 392529	"P": 960.25	"F": 1}
{"v": 1	"t": 392549	"P": 961.25	"F": 1}
{"v": 1	"t": 392569	"P": 976.75	"F": 1}
{"v": 1	"t": 392590	"P": 970.0	"F": 1}
{"v": 1	"t": 392611	"P": 966.0	"F": 1}
{"v": 1	"t": 392630	"P": 959.25	"F": 1}
{"v": 1	"t": 392651	"P": 975.5	"F": 1}
{"v": 1	"t": 392671	"P": 970.5	"F": 0}
{"v": 1	"t": 392691	"P": 960.75	"F": 0}
{"v": 1	"t": 392712	"P": 959.5	"F": 1}
{"v": 1	"t": 392732	"P": 976.0	"F": 1}
{"v": 1	"t": 392752	"P": 971.0	"F": 1}
{"v": 1	"t": 392773	"P": 961.25	"F": 1}
{"v": 1	"t": 392793	"P": 961.75	"F": 1}
{"v": 1	"t": 392813	"P": 976.25	"F": 1}
{"v": 1	"t": 392834	"P": 972.0	"F": 1}
{"v": 1	"t": 392854	"P": 961.75	"F": 0}
{"v": 1	"t": 392874	"P": 964.5	"F": 1}
{"v": 1	"t": 392894	"P": 977.0	"F": 1}
{"v": 1	"t": 392915	"P": 971.75	"F": 0}
{"v": 1	"t": 392935	"P": 960.5	"F": 1}
{"v": 1	"t": 392956	"P": 967.25	"F": 1}
{"v": 1	"t": 392976	"P": 976.25	"F": 1}
{"v": 1	"t": 392996	"P": 965.75	"F": 1}
{"v": 1	"t": 393017	"P": 958.75	"F": 1}
{"v": 1	"t": 393037	"P": 975.25	"F": 1}
{"v": 1	"t": 393057	"P": 970.25	"F": 1}
{"v": 1	"t": 393078	"P": 959.75	"F": 1}
{"v": 1	"t": 393098	"P": 967.75	"F": 1}
{"v": 1	"t": 393118	"P": 978.0	"F": 1}
{"v": 1	"t": 393139	"P": 965.5	"F": 1}
{"v": 1	"t": 393159	"P": 960.0	"F": 0}
{"v": 1	"t": 393180	"P": 973.75	"F": 1}
{"v": 1	"t": 393200	"P": 967.25	"F": 1}
{"v": 1	"t": 393220	"P": 959.25	"F": 1}
{"v": 1	"t": 393241	"P": 970.75	"F": 0}
{"v": 1	"t": 393261	"P": 971.75	"F": 0}
{"v": 1	"t": 393281	"P": 961.0	"F": 0}
{"v": 1	"t": 393302	"P": 960.25	"F": 1}
{"v": 1	"t": 393322	"P": 975.75	"F": 1}
{"v": 1	"t": 393342	"P": 966.0	"F": 1}
{"v": 1	"t": 393363	"P": 957.75	"F": 1}
{"v": 1	"t": 393383	"P": 972.75	"F": 1}
{"v": 1	"t": 393404	"P": 969.75	"F": 1}
{"v": 1	"t": 393424	"P": 958.5	"F": 1}
{"v": 1	"t": 393444	"P": 964.5	"F": 1}
{"v": 1	"t": 393465	"P": 975.0	"F": 1	"C": 39.02	"D": 3400	"sn": 54091930088003	"file": "/data/device_log/data0000.out"	"CO2": 439.07623291015625	"Tp": 26.062789916992188	"H": 13.81236743927002}
{"v": 1	"t": 393486	"P": 970.0	"F": 1}
{"v": 1	"t": 393507	"P": 962.0	"F": 1}
{"v": 1	"t": 393529	"P": 972.25	"F": 1}
{"v": 1	"t": 393549	"P": 959.5	"F": 1}
{"v": 1	"t": 393569	"P": 976.75	"F": 1}
{"v": 1	"t": 393590	"P": 972.0	"F": 1}
{"v": 1	"t": 393610	"P": 961.75	"F": 0}
{"v": 1	"t": 393631	"P": 974.25	"F": 1}
{"v": 1	"t": 393651	"P": 978.0	"F": 1}
{"v": 1	"t": 393671	"P": 965.0	"F": 1}
{"v": 1	"t": 393692	"P": 967.25	"F": 1}
{"v": 1	"t": 393712	"P": 981.5	"F": 1}
{"v": 1	"t": 393733	"P": 966.75	"F": 1}
{"v": 1	"t": 393753	"P": 961.75	"F": 0}
{"v": 1	"t": 393773	"P": 978.0	"F": 1}
{"v": 1	"t": 393794	"P": 968.75	"F": 1}
{"v": 1	"t": 393814	"P": 962.5	"F": 1}
{"v": 1	"t": 393834	"P": 979.0	"F": 0}
{"v": 1	"t": 393855	"P": 971.0	"F": 1}
{"v": 1	"t": 393875	"P": 960.5	"F": 1}
{"v": 1	"t": 393896	"P": 974.0	"F": 1}
{"v": 1	"t": 393916	"P": 976.5	"F": 1}
{"v": 1	"t": 393936	"P": 964.75	"F": 0}
{"v": 1	"t": 393957	"P": 965.75	"F": 1}
{"v": 1	"t": 393977	"P": 979.5	"F": 1}
{"v": 1	"t": 393998	"P": 967.0	"F": 1}
{"v": 1	"t": 394018	"P": 961.5	"F": 1}
{"v": 1	"t": 394038	"P": 978.5	"F": 1}
{"v": 1	"t": 394059	"P": 972.25	"F": 1}
{"v": 1	"t": 394079	"P": 961.25	"F": 1}
{"v": 1	"t": 394099	"P": 973.0	"F": 1}
{"v": 1	"t": 394120	"P": 977.75	"F": 1}
{"v": 1	"t": 394140	"P": 962.75	"F": 1}
{"v": 1	"t": 394161	"P": 964.5	"F": 0}
{"v": 1	"t": 394181	"P": 978.5	"F": 1}
{"v": 1	"t": 394201	"P": 966.0	"F": 0}
{"v": 1	"t": 394222	"P": 963.5	"F": 1}
{"v": 1	"t": 394242	"P": 980.0	"F": 1}
{"v": 1	"t": 394262	"P": 969.25	"F": 1}
{"v": 1	"t": 394283	"P": 963.5	"F": 1}
{"v": 1	"t": 394303	"P": 977.75	"F": 1}
{"v": 1	"t": 394324	"P": 975.0	"F": 1}
{"v": 1	"t": 394344	"P": 965.0	"F": 1}
{"v": 1	"t": 394364	"P": 964.0	"F": 1}
{"v": 1	"t": 394385	"P": 979.25	"F": 0}
{"v": 1	"t": 394405	"P": 968.75	"F": 1}
{"v": 1	"t": 394425	"P": 962.75	"F": 1}
{"v": 1	"t": 394446	"P": 980.5	"F": 1}
{"v": 1	"t": 394466	"P": 970.0	"F": 1}
{"v": 1	"t": 394487	"P": 961.0	"F": 1	"C": 39.135	"D": 3400	"sn": 54091930088003	"file": "/data/device_log/data0000.out"}
{"v": 1	"t": 394507	"P": 967.75	"F": 1}
{"v": 1	"t": 394528	"P": 961.25	"F": 1}
{"v": 1	"t": 394551	"P": 966.25	"F": 1}
{"v": 1	"t": 394575	"P": 972.75	"F": 1}
{"v": 1	"t": 394595	"P": 963.5	"F": 1}
{"v": 1	"t": 394616	"P": 970.0	"F": 1}
{"v": 1	"t": 394636	"P": 979.0	"F": 1}
{"v": 1	"t": 394656	"P": 967.0	"F": 1}
{"v": 1	"t": 394677	"P": 961.25	"F": 1}
{"v": 1	"t": 394697	"P": 980.0	"F": 0}
{"v": 1	"t": 394717	"P": 978.25	"F": 1}
{"v": 1	"t": 394738	"P": 967.25	"F": 1}
{"v": 1	"t": 394758	"P": 964.5	"F": 1}
{"v": 1	"t": 394778	"P": 979.5	"F": 1}
{"v": 1	"t": 394799	"P": 976.5	"F": 0}
{"v": 1	"t": 394819	"P": 966.75	"F": 0}
{"v": 1	"t": 394839	"P": 967.25	"F": 0}
{"v": 1	"t": 394859	"P": 980.5	"F": 1}
{"v": 1	"t": 394880	"P": 974.25	"F": 1}
{"v": 1	"t": 394900	"P": 962.25	"F": 1}
{"v": 1	"t": 394921	"P": 968.25	"F": 1}
{"v": 1	"t": 394941	"P": 982.25	"F": 0}
{"v": 1	"t": 394961	"P": 972.5	"F": 1}
{"v": 1	"t": 394982	"P": 962.75	"F": 1}
{"v": 1	"t": 395002	"P": 975.25	"F": 1}
{"v": 1	"t": 395022	"P": 981.25	"F": 1}
{"v": 1	"t": 395043	"P": 968.5	"F": 1}
{"v": 1	"t": 395063	"P": 961.25	"F": 1}
{"v": 1	"t": 395083	"P": 980.0	"F": 1}
{"v": 1	"t": 395103	"P": 975.5	"F": 1}
{"v": 1	"t": 395124	"P": 965.5	"F": 1}
{"v": 1	"t": 395144	"P": 964.25	"F": 1}
{"v": 1	"t": 395165	"P": 979.75	"F": 1}
{"v": 1	"t": 395185	"P": 962.75	"F": 1}
{"v": 1	"t": 395206	"P": 970.5	"F": 1}
{"v": 1	"t": 395226	"P": 974.25	"F": 1}
{"v": 1	"t": 395246	"P": 963.75	"F": 1}
{"v": 1	"t": 395267	"P": 966.0	"F": 1}
{"v": 1	"t": 395287	"P": 981.25	"F": 1}
{"v": 1	"t": 395307	"P": 969.0	"F": 1}
{"v": 1	"t": 395328	"P": 963.75	"F": 1}
{"v": 1	"t": 395348	"P": 967.25	"F": 1}
{"v": 1	"t": 395368	"P": 981.25	"F": 1}
{"v": 1	"t": 395389	"P": 968.25	"F": 1}
{"v": 1	"t": 395409	"P": 959.75	"F": 1}
{"v": 1	"t": 395429	"P": 972.75	"F": 1}
{"v": 1	"t": 395450	"P": 979.75	"F": 1}
{"v": 1	"t": 395470	"P": 966.5	"F": 1}
{"v": 1	"t": 395490	"P": 960.0	"F": 1}
{"v": 1	"t": 395511	"P": 975.0	"F": 1	"C": 39.17	"D": 3401	"sn": 54091930088003	"file": "/data/device_log/data0000.out"	"CO2": 438.99822998046875	"Tp": 26.062789916992188	"H": 13.812427520751953}
{"v": 1	"t": 395532	"P": 978.0	"F": 1}
{"v": 1	"t": 395553	"P": 965.5	"F": 1}
{"v": 1	"t": 395575	"P": 977.25	"F": 1}
{"v": 1	"t": 395595	"P": 970.75	"F": 1}
{"v": 1	"t": 395615	"P": 961.25	"F": 1}
{"v": 1	"t": 395636	"P": 968.25	"F": 1}
{"v": 1	"t": 395656	"P": 980.0	"F": 1}
{"v": 1	"t": 395676	"P": 970.75	"F": 1}
{"v": 1	"t": 395696	"P": 961.75	"F": 1}
{"v": 1	"t": 395717	"P": 970.75	"F": 1}
{"v": 1	"t": 395737	"P": 978.5	"F": 1}
{"v": 1	"t": 395758	"P": 964.0	"F": 1}
{"v": 1	"t": 395778	"P": 969.0	"F": 1}
{"v": 1	"t": 395799	"P": 975.0	"F": 1}
{"v": 1	"t": 395819	"P": 964.0	"F": 1}
{"v": 1	"t": 395839	"P": 962.0	"F": 1}
{"v": 1	"t": 395859	"P": 977.5	"F": 1}
{"v": 1	"t": 395880	"P": 973.0	"F": 1}
{"v": 1	"t": 395900	"P": 962.5	"F": 1}
{"v": 1	"t": 395920	"P": 963.0	"F": 1}
{"v": 1	"t": 395941	"P": 979.25	"F": 1}
{"v": 1	"t": 395961	"P": 973.25	"F": 1}
{"v": 1	"t": 395981	"P": 962.25	"F": 1}
{"v": 1	"t": 396002	"P": 966.25	"F": 1}
{"v": 1	"t": 396022	"P": 980.25	"F": 1}
{"v": 1	"t": 396042	"P": 970.0	"F": 1}
{"v": 1	"t": 396063	"P": 959.5	"F": 1}
{"v": 1	"t": 396083	"P": 968.5	"F": 1}
{"v": 1	"t": 396103	"P": 979.25	"F": 1}
{"v": 1	"t": 396124	"P": 967.5	"F": 1}
{"v": 1	"t": 396144	"P": 957.5	"F": 1}
{"v": 1	"t": 396164	"P": 971.5	"F": 1}
{"v": 1	"t": 396185	"P": 979.0	"F": 1}
{"v": 1	"t": 396205	"P": 967.25	"F": 1}
{"v": 1	"t": 396225	"P": 960.0	"F": 1}
{"v": 1	"t": 396246	"P": 974.75	"F": 1}
{"v": 1	"t": 396266	"P": 977.25	"F": 1}
{"v": 1	"t": 396286	"P": 967.0	"F": 1}
{"v": 1	"t": 396307	"P": 962.0	"F": 1}
{"v": 1	"t": 396327	"P": 978.75	"F": 1}
{"v": 1	"t": 396348	"P": 966.0	"F": 1}
{"v": 1	"t": 396368	"P": 965.75	"F": 1}
{"v": 1	"t": 396388	"P": 978.0	"F": 0}
{"v": 1	"t": 396409	"P": 968.0	"F": 1}
{"v": 1	"t": 396429	"P": 960.75	"F": 1}
{"v": 1	"t": 396449	"P": 972.0	"F": 1}
{"v": 1	"t": 396470	"P": 979.25	"F": 1}
{"v": 1	"t": 396490	"P": 967.0	"F": 1}
{"v": 1	"t": 396510	"P": 960.5	"F": 1}
{"v": 1	"t": 396531	"P": 975.0	"F": 1	"C": 39.28	"D": 3401	"sn": 54091930088003	"file": "/data/device_log/data0000.out"}
{"v": 1	"t": 396551	"P": 970.25	"F": 1}
{"v": 1	"t": 396572	"P": 964.25	"F": 1}
{"v": 1	"t": 396594	"P": 968.25	"F": 1}
{"v": 1	"t": 396614	"P": 960.75	"F": 1}
{"v": 1	"t": 396634	"P": 973.25	"F": 1}
{"v": 1	"t": 396655	"P": 980.5	"F": 1}
{"v": 1	"t": 396675	"P": 969.0	"F": 1}
{"v": 1	"t": 396695	"P": 965.5	"F": 1}
{"v": 1	"t": 396716	"P": 977.0	"F": 1}
{"v": 1	"t": 396736	"P": 975.5	"F": 0}
{"v": 1	"t": 396756	"P": 963.25	"F": 1}
{"v": 1	"t": 396777	"P": 967.25	"F": 1}
{"v": 1	"t": 396797	"P": 984.25	"F": 1}
{"v": 1	"t": 396817	"P": 972.75	"F": 1}
{"v": 1	"t": 396838	"P": 962.75	"F": 1}
{"v": 1	"t": 396858	"P": 969.75	"F": 1}
{"v": 1	"t": 396878	"P": 979.0	"F": 1}
{"v": 1	"t": 396899	"P": 965.25	"F": 1}
{"v": 1	"t": 396919	"P": 974.5	"F": 1}
{"v": 1	"t": 396940	"P": 975.75	"F": 1}
{"v": 1	"t": 396960	"P": 967.0	"F": 1}
{"v": 1	"t": 396980	"P": 966.25	"F": 1}
{"v": 1	"t": 397001	"P": 981.25	"F": 1}
{"v": 1	"t": 397021	"P": 974.5	"F": 1}
{"v": 1	"t": 397041	"P": 962.5	"F": 1}
{"v": 1	"t": 397062	"P": 967.75	"F": 1}
{"v": 1	"t": 397082	"P": 977.75	"F": 1}
{"v": 1	"t": 397102	"P": 969.5	"F": 1}
{"v": 1	"t": 397123	"P": 959.5	"F": 1}
{"v": 1	"t": 397143	"P": 970.5	"F": 0}
{"v": 1	"t": 397163	"P": 978.0	"F": 1}
{"v": 1	"t": 397184	"P": 967.25	"F": 1}
{"v": 1	"t": 397204	"P": 960.25	"F": 1}
{"v": 1	"t": 397224	"P": 974.5	"F": 1}
{"v": 1	"t": 397245	"P": 975.0	"F": 1}
{"v": 1	"t": 397265	"P": 967.0	"F": 1}
{"v": 1	"t": 397285	"P": 962.0	"F": 1}
{"v": 1	"t": 397306	"P": 978.75	"F": 1}
{"v": 1	"t": 397326	"P": 974.0	"F": 1}
{"v": 1	"t": 397346	"P": 964.25	"F": 1}
{"v": 1	"t": 397367	"P": 962.0	"F": 1}
{"v": 1	"t": 397387	"P": 978.25	"F": 1}
{"v": 1	"t": 397407	"P": 974.0	"F": 1}
{"v": 1	"t": 397428	"P": 961.75	"F": 1}
{"v": 1	"t": 397448	"P": 972.75	"F": 1}
{"v": 1	"t": 397469	"P": 974.25	"F": 1}
{"v": 1	"t": 397489	"P": 962.5	"F": 1}
{"v": 1	"t": 397509	"P": 976.5	"F": 1}
{"v": 1	"t": 397530	"P": 972.75	"F": 1}
{"v": 1	"t": 397550	"P": 959.75	"F": 1	"C": 39.405	"D": 3401	"sn": 54091930088003	"file": "/data/device_log/data0000.out"	"CO2": 439.03204345703125	"Tp": 26.076141357421875	"H": 13.862845420837402}
{"v": 1	"t": 397572	"P": 965.5	"F": 1}
{"v": 1	"t": 397592	"P": 980.0	"F": 1}
{"v": 1	"t": 397613	"P": 964.0	"F": 1}
{"v": 1	"t": 397633	"P": 980.75	"F": 1}
{"v": 1	"t": 397654	"P": 972.25	"F": 1}
{"v": 1	"t": 397674	"P": 962.25	"F": 1}
{"v": 1	"t": 397694	"P": 968.0	"F": 1}
{"v": 1	"t": 397715	"P": 979.75	"F": 1}
{"v": 1	"t": 397735	"P": 968.75	"F": 1}
{"v": 1	"t": 397755	"P": 959.75	"F": 1}
{"v": 1	"t": 397776	"P": 973.25	"F": 1}
{"v": 1	"t": 397796	"P": 976.0	"F": 1}
{"v": 1	"t": 397816	"P": 964.75	"F": 1}
{"v": 1	"t": 397837	"P": 962.0	"F": 1}
{"v": 1	"t": 397857	"P": 978.5	"F": 1}
{"v": 1	"t": 397877	"P": 975.5	"F": 1}
{"v": 1	"t": 397898	"P": 963.5	"F": 1}
{"v": 1	"t": 397918	"P": 965.0	"F": 1}
{"v": 1	"t": 397938	"P": 981.75	"F": 1}
{"v": 1	"t": 397959	"P": 972.5	"F": 1}
{"v": 1	"t": 397979	"P": 960.5	"F": 1}
{"v": 1	"t": 397999	"P": 966.25	"F": 1}
{"v": 1	"t": 398020	"P": 977.25	"F": 1}
{"v": 1	"t": 398040	"P": 962.75	"F": 1}
{"v": 1	"t": 398061	"P": 974.75	"F": 1}
{"v": 1	"t": 398081	"P": 966.5	"F": 1}
{"v": 1	"t": 398102	"P": 972.5	"F": 1}
{"v": 1	"t": 398122	"P": 974.0	"F": 1}
{"v": 1	"t": 398143	"P": 960.75	"F": 0}
{"v": 1	"t": 398163	"P": 969.75	"F": 1}
{"v": 1	"t": 398183	"P": 978.5	"F": 1}
{"v": 1	"t": 398204	"P": 966.75	"F": 1}
{"v": 1	"t": 398224	"P": 961.0	"F": 1}
{"v": 1	"t": 398244	"P": 973.25	"F": 1}
{"v": 1	"t": 398265	"P": 976.0	"F": 1}
{"v": 1	"t": 398285	"P": 965.5	"F": 1}
{"v": 1	"t": 398305	"P": 961.0	"F": 1}
{"v": 1	"t": 398326	"P": 976.75	"F": 1}
{"v": 1	"t": 398346	"P": 975.75	"F": 1}
{"v": 1	"t": 398366	"P": 964.0	"F": 1}
{"v": 1	"t": 398387	"P": 962.25	"F": 1}
{"v": 1	"t": 398407	"P": 980.25	"F": 1}
{"v": 1	"t": 398427	"P": 972.25	"F": 0}
{"v": 1	"t": 398448	"P": 962.25	"F": 1}
{"v": 1	"t": 398468	"P": 966.25	"F": 1}
{"v": 1	"t": 398488	"P": 980.5	"F": 1}
{"v": 1	"t": 398509	"P": 971.5	"F": 0}
{"v": 1	"t": 398529	"P": 961.0	"F": 1}
{"v": 1	"t": 398549	"P": 967.0	"F": 0}
{"v": 1	"t": 398570	"P": 981.5	"F": 1	"C": 39.41	"D": 3402	"sn": 54091930088003	"file": "/data/device_log/data0000.out"}
{"v": 1	"t": 398590	"P": 966.0	"F": 1}
{"v": 1	"t": 398611	"P": 979.25	"F": 0}
{"v": 1	"t": 398633	"P": 965.0	"F": 1}
{"v": 1	"t": 398653	"P": 977.75	"F": 1}
{"v": 1	"t": 398674	"P": 973.0	"F": 1}
{"v": 1	"t": 398694	"P": 962.75	"F": 1}
{"v": 1	"t": 398714	"P": 970.5	"F": 1}
{"v": 1	"t": 398735	"P": 981.25	"F": 0}
{"v": 1	"t": 398755	"P": 971.5	"F": 1}
{"v": 1	"t": 398775	"P": 961.75	"F": 1}
{"v": 1	"t": 398796	"P": 973.25	"F": 1}
{"v": 1	"t": 398816	"P": 980.0	"F": 1}
{"v": 1	"t": 398836	"P": 968.5	"F": 1}
{"v": 1	"t": 398857	"P": 962.0	"F": 1}
{"v": 1	"t": 398877	"P": 976.5	"F": 1}
{"v": 1	"t": 398897	"P": 980.75	"F": 0}
{"v": 1	"t": 398918	"P": 968.0	"F": 1}
{"v": 1	"t": 398938	"P": 962.0	"F": 1}
{"v": 1	"t": 398958	"P": 976.5	"F": 1}
{"v": 1	"t": 398978	"P": 979.25	"F": 1}
{"v": 1	"t": 398999	"P": 962.5	"F": 1}
{"v": 1	"t": 399019	"P": 962.25	"F": 1}
{"v": 1	"t": 399039	"P": 980.5	"F": 1}
{"v": 1	"t": 399060	"P": 974.25	"F": 1}
{"v": 1	"t": 399080	"P": 963.0	"F": 1}
{"v": 1	"t": 399101	"P": 966.25	"F": 1}
{"v": 1	"t": 399121	"P": 979.75	"F": 1}
{"v": 1	"t": 399141	"P": 970.25	"F": 1}
{"v": 1	"t": 399162	"P": 961.0	"F": 1}
{"v": 1	"t": 399182	"P": 973.0	"F": 1}
{"v": 1	"t": 399202	"P": 973.75	"F": 1}
{"v": 1	"t": 399223	"P": 960.0	"F": 1}
{"v": 1	"t": 399243	"P": 978.0	"F": 1}
{"v": 1	"t": 399264	"P": 975.25	"F": 1}
{"v": 1	"t": 399284	"P": 962.5	"F": 1}
{"v": 1	"t": 399304	"P": 962.0	"F": 1}
{"v": 1	"t": 399324	"P": 980.0	"F": 1}
{"v": 1	"t": 399345	"P": 975.5	"F": 1}
{"v": 1	"t": 399365	"P": 962.25	"F": 1}
{"v": 1	"t": 399385	"P": 963.0	"F": 0}
{"v": 1	"t": 399406	"P": 981.0	"F": 1}
{"v": 1	"t": 399426	"P": 972.0	"F": 1}
{"v": 1	"t": 399446	"P": 961.75	"F": 0}
{"v": 1	"t": 399467	"P": 966.5	"F": 1}
{"v": 1	"t": 399487	"P": 980.75	"F": 1}
{"v": 1	"t": 399507	"P": 969.75	"F": 1}
{"v": 1	"t": 399528	"P": 960.5	"F": 1}
{"v": 1	"t": 399548	"P": 970.0	"F": 1}
{"v": 1	"t": 399568	"P": 979.0	"F": 1}
{"v": 1	"t": 399589	"P": 967.75	"F": 1	"C": 39.525	"D": 3402	"sn": 54091930088003	"file": "/data/device_log/data0000.out"	"CO2": 438.633056640625	"Tp": 26.076141357421875	"H": 13.862964630126953}
{"v": 1	"t": 399610	"P": 961.25	"F": 1}
{"v": 1	"t": 399631	"P": 977.25	"F": 1}
{"v": 1	"t": 399653	"P": 963.5	"F": 1}
{"v": 1	"t": 399673	"P": 966.0	"F": 1}
{"v": 1	"t": 399693	"P": 979.0	"F": 0}
{"v": 1	"t": 399714	"P": 971.0	"F": 1}
{"v": 1	"t": 399734	"P": 961.75	"F": 1}
{"v": 1	"t": 399755	"P": 975.75	"F": 1}
{"v": 1	"t": 399775	"P": 969.0	"F": 1}
{"v": 1	"t": 399795	"P": 959.75	"F": 1}
{"v": 1	"t": 399816	"P": 978.5	"F": 1}
{"v": 1	"t": 399836	"P": 975.25	"F": 1}
{"v": 1	"t": 399856	"P": 964.0	"F": 1}
{"v": 1	"t": 399877	"P": 961.75	"F": 1}
{"v": 1	"t": 399897	"P": 979.75	"F": 1}
{"v": 1	"t": 399917	"P": 974.0	"F": 1}
{"v": 1	"t": 399938	"P": 963.25	"F": 1}
{"v": 1	"t": 399958	"P": 964.5	"F": 1}
{"v": 1	"t": 399978	"P": 979.75	"F": 1}
{"v": 1	"t": 399999	"P": 972.0	"F": 1}
{"v": 1	"t": 400019	"P": 963.0	"F": 0}
{"v": 1	"t": 400039	"P": 966.0	"F": 1}
{"v": 1	"t": 400060	"P": 980.5	"F": 1}
{"v": 1	"t": 400080	"P": 972.5	"F": 1}
{"v": 1	"t": 400100	"P": 961.5	"F": 1}
{"v": 1	"t": 400121	"P": 970.75	"F": 1}
{"v": 1	"t": 400141	"P": 978.0	"F": 1}
{"v": 1	"t": 400161	"P": 969.0	"F": 1}
{"v": 1	"t": 400182	"P": 961.25	"F": 1}
{"v": 1	"t": 400202	"P": 978.75	"F": 1}
{"v": 1	"t": 400222	"P": 977.0	"F": 1}
{"v": 1	"t": 400243	"P": 967.25	"F": 1}
{"v": 1	"t": 400263	"P": 962.75	"F": 1}
{"v": 1	"t": 400283	"P": 978.0	"F": 1}
{"v": 1	"t": 400304	"P": 969.0	"F": 1}
{"v": 1	"t": 400324	"P": 964.5	"F": 1}
{"v": 1	"t": 400345	"P": 980.25	"F": 1}
{"v": 1	"t": 400365	"P": 969.25	"F": 1}
{"v": 1	"t": 400385	"P": 960.5	"F": 1}
{"v": 1	"t": 400406	"P": 974.25	"F": 1}
{"v": 1	"t": 400426	"P": 977.5	"F": 1}
{"v": 1	"t": 400446	"P": 968.0	"F": 1}
{"v": 1	"t": 400467	"P": 959.75	"F": 1}
{"v": 1	"t": 400487	"P": 972.75	"F": 1}
{"v": 1	"t": 400507	"P": 978.5	"F": 1}
{"v": 1	"t": 400528	"P": 965.75	"F": 1}
{"v": 1	"t": 400548	"P": 962.5	"F": 1}
{"v": 1	"t": 400568	"P": 977.0	"F": 1}
{"v": 1	"t": 400588	"P": 977.25	"F": 1}
{"v": 1	"t": 400609	"P": 966.25	"F": 1	"C": 39.64	"D": 3402	"sn": 54091930088003	"file": "/data/device_log/data0000.out"}
{"v": 1	"t": 400630	"P": 972.5	"F": 1}
{"v": 1	"t": 400650	"P": 973.75	"F": 1}
{"v": 1	"t": 400672	"P": 975.25	"F": 1}
{"v": 1	"t": 400692	"P": 979.0	"F": 1}
{"v": 1	"t": 400712	"P": 969.75	"F": 1}
{"v": 1	"t": 400733	"P": 963.0	"F": 1}
{"v": 1	"t": 400753	"P": 976.5	"F": 1}
{"v": 1	"t": 400773	"P": 978.25	"F": 1}
{"v": 1	"t": 400794	"P": 968.75	"F": 1}
{"v": 1	"t": 400814	"P": 963.5	"F": 1}
{"v": 1	"t": 400834	"P": 979.0	"F": 1}
{"v": 1	"t": 400855	"P": 971.75	"F": 1}
{"v": 1	"t": 400875	"P": 963.75	"F": 1}
{"v": 1	"t": 400896	"P": 980.0	"F": 0}
{"v": 1	"t": 400916	"P": 970.0	"F": 1}
{"v": 1	"t": 400937	"P": 960.25	"F": 1}
{"v": 1	"t": 400957	"P": 973.5	"F": 1}
{"v": 1	"t": 400977	"P": 980.0	"F": 1}
{"v": 1	"t": 400997	"P": 965.75	"F": 1}
{"v": 1	"t": 401018	"P": 960.0	"F": 1}
{"v": 1	"t": 401038	"P": 973.0	"F": 1}
{"v": 1	"t": 401058	"P": 977.75	"F": 0}
{"v": 1	"t": 401079	"P": 968.25	"F": 1}
{"v": 1	"t": 401099	"P": 959.75	"F": 1}
{"v": 1	"t": 401119	"P": 976.0	"F": 1}
{"v": 1	"t": 401140	"P": 976.75	"F": 1}
{"v": 1	"t": 401160	"P": 965.5	"F": 1}
{"v": 1	"t": 401180	"P": 961.75	"F": 1}
{"v": 1	"t": 401201	"P": 977.75	"F": 1}
{"v": 1	"t": 401221	"P": 975.0	"F": 1}
{"v": 1	"t": 401241	"P": 964.0	"F": 1}
{"v": 1	"t": 401262	"P": 963.75	"F": 1}
{"v": 1	"t": 401282	"P": 979.5	"F": 1}
{"v": 1	"t": 401302	"P": 973.0	"F": 1}
{"v": 1	"t": 401323	"P": 962.5	"F": 1}
{"v": 1	"t": 401343	"P": 966.25	"F": 1}
{"v": 1	"t": 401363	"P": 981.25	"F": 1}
{"v": 1	"t": 401384	"P": 971.25	"F": 1}
{"v": 1	"t": 401404	"P": 962.25	"F": 1}
{"v": 1	"t": 401425	"P": 978.0	"F": 1}
{"v": 1	"t": 401445	"P": 966.75	"F": 1}
{"v": 1	"t": 401466	"P": 966.25	"F": 1}
{"v": 1	"t": 401486	"P": 976.0	"F": 1}
{"v": 1	"t": 401507	"P": 962.0	"F": 1}
{"v": 1	"t": 401527	"P": 976.5	"F": 1}
{"v": 1	"t": 401547	"P": 970.25	"F": 1}
{"v": 1	"t": 401568	"P": 964.0	"F": 1}
{"v": 1	"t": 401588	"P": 976.25	"F": 0}
{"v": 1	"t": 401609	"P": 962.25	"F": 1}
{"v": 1	"t": 401629	"P": 970.0	"F": 1	"C": 39.67	"D": 3403	"sn": 54091930088003	"file": "/data/device_log/data0000.out"	"CO2": 439.4008483886719	"Tp": 26.076141357421875	"H": 13.862964630126953}
{"v": 1	"t": 401651	"P": 972.75	"F": 1}
{"v": 1	"t": 401671	"P": 974.75	"F": 1}
{"v": 1	"t": 401692	"P": 978.75	"F": 1}
{"v": 1	"t": 401712	"P": 966.5	"F": 1}
{"v": 1	"t": 401733	"P": 959.25	"F": 1}
{"v": 1	"t": 401753	"P": 972.75	"F": 1}
{"v": 1	"t": 401773	"P": 979.0	"F": 1}
{"v": 1	"t": 401794	"P": 965.75	"F": 1}
{"v": 1	"t": 401814	"P": 959.0	"F": 1}
{"v": 1	"t": 401834	"P": 978.0	"F": 1}
{"v": 1	"t": 401855	"P": 975.75	"F": 1}
{"v": 1	"t": 401875	"P": 965.25	"F": 1}
{"v": 1	"t": 401895	"P": 961.75	"F": 1}
{"v": 1	"t": 401916	"P": 979.0	"F": 1}
{"v": 1	"t": 401936	"P": 973.75	"F": 1}
{"v": 1	"t": 401956	"P": 963.0	"F": 1}
{"v": 1	"t": 401977	"P": 964.25	"F": 1}
{"v": 1	"t": 401997	"P": 980.5	"F": 1}
{"v": 1	"t": 402017	"P": 971.5	"F": 1}
{"v": 1	"t": 402038	"P": 961.0	"F": 1}
{"v": 1	"t": 402058	"P": 967.75	"F": 1}
{"v": 1	"t": 402078	"P": 981.5	"F": 1}
{"v": 1	"t": 402099	"P": 970.5	"F": 1}
{"v": 1	"t": 402119	"P": 962.5	"F": 1}
{"v": 1	"t": 402140	"P": 973.75	"F": 1}
{"v": 1	"t": 402160	"P": 969.75	"F": 0}
{"v": 1	"t": 402180	"P": 963.0	"F": 1}
{"v": 1	"t": 402201	"P": 980.5	"F": 1}
{"v": 1	"t": 402221	"P": 975.5	"F": 1}
{"v": 1	"t": 402241	"P": 962.5	"F": 1}
{"v": 1	"t": 402262	"P": 963.5	"F": 1}
{"v": 1	"t": 402282	"P": 981.75	"F": 1}
{"v": 1	"t": 402302	"P": 973.5	"F": 1}
{"v": 1	"t": 402323	"P": 961.75	"F": 1}
{"v": 1	"t": 402343	"P": 965.25	"F": 0}
{"v": 1	"t": 402363	"P": 981.0	"F": 1}
{"v": 1	"t": 402384	"P": 971.75	"F": 1}
{"v": 1	"t": 402404	"P": 961.75	"F": 1}
{"v": 1	"t": 402424	"P": 974.0	"F": 1}
{"v": 1	"t": 402445	"P": 977.5	"F": 1}
{"v": 1	"t": 402465	"P": 964.75	"F": 1}
{"v": 1	"t": 402485	"P": 963.25	"F": 1}
{"v": 1	"t": 402506	"P": 979.5	"F": 1}
{"v": 1	"t": 402526	"P": 976.75	"F": 1}
{"v": 1	"t": 402546	"P": 966.25	"F": 1}
{"v": 1	"t": 402567	"P": 965.5	"F": 1}
{"v": 1	"t": 402587	"P": 982.75	"F": 1}
{"v": 1	"t": 402607	"P": 975.75	"F": 1}
{"v": 1	"t": 402628	"P": 965.0	"F": 1}
{"v": 1	"t": 402648	"P": 967.5	"F": 1	"C": 39.78	"D": 3403	"sn": 54091930088003	"file": "/data/device_log/data0000.out"}
{"v": 1	"t": 402669	"P": 975.0	"F": 1}
{"v": 1	"t": 402689	"P": 963.25	"F": 1}
{"v": 1	"t": 402711	"P": 975.0	"F": 1}
{"v": 1	"t": 402732	"P": 964.0	"F": 1}
{"v": 1	"t": 402752	"P": 980.75	"F": 1}
{"v": 1	"t": 402772	"P": 971.5	"F": 1}
{"v": 1	"t": 402793	"P": 963.25	"F": 1}
{"v": 1	"t": 402813	"P": 980.25	"F": 1}
{"v": 1	"t": 402833	"P": 976.0	"F": 1}
{"v": 1	"t": 402854	"P": 966.25	"F": 1}
{"v": 1	"t": 402874	"P": 963.25	"F": 1}
{"v": 1	"t": 402894	"P": 979.0	"F": 1}
{"v": 1	"t": 402915	"P": 973.75	"F": 1}
{"v": 1	"t": 402935	"P": 964.5	"F": 1}
{"v": 1	"t": 402955	"P": 962.25	"F": 1}
{"v": 1	"t": 402976	"P": 981.0	"F": 1}
{"v": 1	"t": 402996	"P": 973.75	"F": 1}
{"v": 1	"t": 403016	"P": 960.75	"F": 1}
{"v": 1	"t": 403037	"P": 975.5	"F": 2}
{"v": 1	"t": 403057	"P": 996.5	"F": 1}
{"v": 1	"t": 403077	"P": 999.0	"F": 0}
{"v": 1	"t": 403098	"P": 994.75	"F": 0}
{"v": 1	"t": 403118	"P": 998.5	"F": 0}
{"v": 1	"t": 403138	"P": 1005.0	"F": 0}
{"v": 1	"t": 403159	"P": 988.5	"F": 0}
{"v": 1	"t": 403179	"P": 977.25	"F": 1}
{"v": 1	"t": 403199	"P": 983.25	"F": 1}
{"v": 1	"t": 403220	"P": 989.25	"F": 1}
{"v": 1	"t": 403240	"P": 982.25	"F": 1}
{"v": 1	"t": 403260	"P": 977.75	"F": 1}
{"v": 1	"t": 403281	"P": 995.75	"F": 1}
{"v": 1	"t": 403301	"P": 990.25	"F": 1}
{"v": 1	"t": 403322	"P": 980.75	"F": 1}
{"v": 1	"t": 403342	"P": 996.0	"F": 1}
{"v": 1	"t": 403362	"P": 990.5	"F": 1}
{"v": 1	"t": 403383	"P": 978.75	"F": 0}
{"v": 1	"t": 403403	"P": 983.75	"F": 1}
{"v": 1	"t": 403423	"P": 998.25	"F": 1}
{"v": 1	"t": 403444	"P": 988.5	"F": 1}
{"v": 1	"t": 403464	"P": 980.25	"F": 1}
{"v": 1	"t": 403484	"P": 986.0	"F": 1}
{"v": 1	"t": 403505	"P": 997.5	"F": 1}
{"v": 1	"t": 403525	"P": 985.75	"F": 1}
{"v": 1	"t": 403545	"P": 976.5	"F": 1}
{"v": 1	"t": 403566	"P": 989.25	"F": 1}
{"v": 1	"t": 403586	"P": 995.0	"F": 1}
{"v": 1	"t": 403606	"P": 987.0	"F": 1}
{"v": 1	"t": 403627	"P": 978.5	"F": 1}
{"v": 1	"t": 403647	"P": 992.0	"F": 0}
{"v": 1	"t": 403667	"P": 994.5	"F": 1	"C": 39.865	"D": 3404	"sn": 54091930088003	"file": "/data/device_log/data0000.out"	"CO2": 439.4487609863281	"Tp": 26.076141357421875	"H": 13.86302375793457}
{"v": 1	"t": 403689	"P": 986.25	"F": 1}
{"v": 1	"t": 403709	"P": 996.0	"F": 1}
{"v": 1	"t": 403732	"P": 979.75	"F": 1}
{"v": 1	"t": 403752	"P": 992.0	"F": 1}
{"v": 1	"t": 403772	"P": 994.0	"F": 1}
{"v": 1	"t": 403793	"P": 984.75	"F": 1}
{"v": 1	"t": 403813	"P": 979.0	"F": 1}
{"v": 1	"t": 403833	"P": 996.25	"F": 1}
{"v": 1	"t": 403854	"P": 983.25	"F": 1}
{"v": 1	"t": 403874	"P": 983.0	"F": 1}
{"v": 1	"t": 403895	"P": 996.5	"F": 1}
{"v": 1	"t": 403915	"P": 987.5	"F": 1}
{"v": 1	"t": 403935	"P": 977.25	"F": 1}
{"v": 1	"t": 403956	"P": 987.25	"F": 1}
{"v": 1	"t": 403976	"P": 997.0	"F": 1}
{"v": 1	"t": 403996	"P": 986.5	"F": 1}
{"v": 1	"t": 404016	"P": 977.25	"F": 1}
{"v": 1	"t": 404037	"P": 986.5	"F": 1}
{"v": 1	"t": 404057	"P": 995.75	"F": 1}
{"v": 1	"t": 404077	"P": 983.5	"F": 1}
{"v": 1	"t": 404098	"P": 977.5	"F": 1}
{"v": 1	"t": 404118	"P": 988.5	"F": 1}
{"v": 1	"t": 404138	"P": 995.75	"F": 1}
{"v": 1	"t": 404159	"P": 985.25	"F": 1}
{"v": 1	"t": 404179	"P": 976.25	"F": 1}
{"v": 1	"t": 404199	"P": 991.5	"F": 1}
{"v": 1	"t": 404220	"P": 996.5	"F": 1}
{"v": 1	"t": 404240	"P": 983.5	"F": 1}
{"v": 1	"t": 404260	"P": 979.0	"F": 1}
{"v": 1	"t": 404281	"P": 997.75	"F": 1}
{"v": 1	"t": 404301	"P": 991.25	"F": 1}
{"v": 1	"t": 404321	"P": 981.75	"F": 1}
{"v": 1	"t": 404342	"P": 982.75	"F": 1}
{"v": 1	"t": 404362	"P": 997.5	"F": 1}
{"v": 1	"t": 404383	"P": 983.25	"F": 1}
{"v": 1	"t": 404403	"P": 987.75	"F": 1}
{"v": 1	"t": 404424	"P": 992.75	"F": 1}
{"v": 1	"t": 404444	"P": 980.0	"F": 1}
{"v": 1	"t": 404464	"P": 990.75	"F": 1}
{"v": 1	"t": 404485	"P": 997.0	"F": 1}
{"v": 1	"t": 404505	"P": 986.5	"F": 1}
{"v": 1	"t": 404525	"P": 979.0	"F": 1}
{"v": 1	"t": 404546	"P": 995.0	"F": 1}
{"v": 1	"t": 404566	"P": 994.75	"F": 1}
{"v": 1	"t": 404586	"P": 985.0	"F": 1}
{"v": 1	"t": 404607	"P": 983.0	"F": 1}
{"v": 1	"t": 404627	"P": 999.25	"F": 1}
{"v": 1	"t": 404647	"P": 994.75	"F": 1}
{"v": 1	"t": 404668	"P": 983.75	"F": 1}
{"v": 1	"t": 404688	"P": 984.0	"F": 1	"C": 39.945	"D": 3405	"sn": 54091930088003	"file": "/data/device_log/data0000.out"}
{"v": 1	"t": 404709	"P": 991.5	"F": 1}
{"v": 1	"t": 404729	"P": 979.5	"F": 0}
{"v": 1	"t": 404751	"P": 997.25	"F": 0}
{"v": 1	"t": 404771	"P": 985.5	"F": 1}
{"v": 1	"t": 404792	"P": 982.0	"F": 1}
{"v": 1	"t": 404812	"P": 996.0	"F": 1}
{"v": 1	"t": 404832	"P": 992.5	"F": 1}
{"v": 1	"t": 404853	"P": 982.75	"F": 1}
{"v": 1	"t": 404873	"P": 979.5	"F": 1}
{"v": 1	"t": 404893	"P": 997.75	"F": 1}
{"v": 1	"t": 404914	"P": 989.5	"F": 1}
{"v": 1	"t": 404934	"P": 982.0	"F": 1}
{"v": 1	"t": 404954	"P": 987.25	"F": 1}
{"v": 1	"t": 404975	"P": 993.5	"F": 1}
{"v": 1	"t": 404995	"P": 979.5	"F": 1}
{"v": 1	"t": 405016	"P": 992.75	"F": 1}
{"v": 1	"t": 405036	"P": 986.5	"F": 1}
{"v": 1	"t": 405057	"P": 981.75	"F": 1}
{"v": 1	"t": 405077	"P": 999.0	"F": 1}
{"v": 1	"t": 405098	"P": 982.25	"F": 1}
{"v": 1	"t": 405118	"P": 989.75	"F": 1}
{"v": 1	"t": 405139	"P": 989.0	"F": 1}
{"v": 1	"t": 405159	"P": 976.25	"F": 1}
{"v": 1	"t": 405179	"P": 988.5	"F": 1}
{"v": 1	"t": 405200	"P": 996.5	"F": 1}
{"v": 1	"t": 405220	"P": 987.25	"F": 1}
{"v": 1	"t": 405240	"P": 976.5	"F": 1}
{"v": 1	"t": 405261	"P": 991.0	"F": 1}
{"v": 1	"t": 405281	"P": 997.0	"F": 1}
{"v": 1	"t": 405301	"P": 985.25	"F": 1}
{"v": 1	"t": 405322	"P": 978.75	"F": 1}
{"v": 1	"t": 405342	"P": 995.25	"F": 1}
{"v": 1	"t": 405362	"P": 992.25	"F": 1}
{"v": 1	"t": 405383	"P": 981.5	"F": 1}
{"v": 1	"t": 405403	"P": 981.75	"F": 1}
{"v": 1	"t": 405423	"P": 998.25	"F": 1}
{"v": 1	"t": 405444	"P": 990.5	"F": 1}
{"v": 1	"t": 405464	"P": 980.75	"F": 1}
{"v": 1	"t": 405484	"P": 982.5	"F": 1}
{"v": 1	"t": 405505	"P": 998.5	"F": 1}
{"v": 1	"t": 405525	"P": 988.25	"F": 1}
{"v": 1	"t": 405545	"P": 976.5	"F": 1}
{"v": 1	"t": 405566	"P": 991.5	"F": 1}
{"v": 1	"t": 405586	"P": 997.25	"F": 1}
{"v": 1	"t": 405606	"P": 986.0	"F": 1}
{"v": 1	"t": 405627	"P": 979.25	"F": 1}
{"v": 1	"t": 405647	"P": 997.25	"F": 1}
{"v": 1	"t": 405668	"P": 986.75	"F": 1}
{"v": 1	"t": 405688	"P": 982.5	"F": 0}
{"v": 1	"t": 405708	"P": 1000.0	"F": 1	"C": 40.015	"D": 3406	"sn": 54091930088003	"file": "/data/device_log/data0000.out"	"CO2": 440.2557678222656	"Tp": 26.062789916992188	"H": 13.913371086120605}
{"v": 1	"t": 405730	"P": 996.5	"F": 1}
{"v": 1	"t": 405750	"P": 984.25	"F": 1}
{"v": 1	"t": 405772	"P": 992.5	"F": 1}
{"v": 1	"t": 405793	"P": 978.5	"F": 1}
{"v": 1	"t": 405813	"P": 987.0	"F": 1}
{"v": 1	"t": 405833	"P": 999.0	"F": 1}
{"v": 1	"t": 405854	"P": 988.5	"F": 1}
{"v": 1	"t": 405874	"P": 978.0	"F": 1}
{"v": 1	"t": 405894	"P": 988.0	"F": 1}
{"v": 1	"t": 405915	"P": 998.75	"F": 1}
{"v": 1	"t": 405935	"P": 988.5	"F": 1}
{"v": 1	"t": 405955	"P": 978.75	"F": 1}
{"v": 1	"t": 405976	"P": 994.75	"F": 1}
{"v": 1	"t": 405996	"P": 995.0	"F": 1}
{"v": 1	"t": 406016	"P": 986.0	"F": 1}
{"v": 1	"t": 406037	"P": 981.25	"F": 1}
{"v": 1	"t": 406057	"P": 998.0	"F": 1}
{"v": 1	"t": 406077	"P": 992.5	"F": 1}
{"v": 1	"t": 406098	"P": 982.5	"F": 1}
{"v": 1	"t": 406118	"P": 984.25	"F": 1}
{"v": 1	"t": 406138	"P": 999.0	"F": 1}
{"v": 1	"t": 406159	"P": 990.0	"F": 1}
{"v": 1	"t": 406179	"P": 972.25	"F": 1}
{"v": 1	"t": 406199	"P": 993.5	"F": 1}
{"v": 1	"t": 406220	"P": 993.0	"F": 1}
{"v": 1	"t": 406240	"P": 980.5	"F": 1}
{"v": 1	"t": 406261	"P": 996.75	"F": 1}
{"v": 1	"t": 406281	"P": 992.0	"F": 1}
{"v": 1	"t": 406301	"P": 980.25	"F": 1}
{"v": 1	"t": 406322	"P": 983.0	"F": 1}
{"v": 1	"t": 406342	"P": 999.5	"F": 1}
{"v": 1	"t": 406362	"P": 992.25	"F": 1}
{"v": 1	"t": 406383	"P": 983.0	"F": 1}
{"v": 1	"t": 406403	"P": 984.25	"F": 1}
{"v": 1	"t": 406423	"P": 999.75	"F": 1}
{"v": 1	"t": 406444	"P": 992.25	"F": 1}
{"v": 1	"t": 406464	"P": 983.0	"F": 1}
{"v": 1	"t": 406484	"P": 983.0	"F": 1}
{"v": 1	"t": 406505	"P": 1000.0	"F": 1}
{"v": 1	"t": 406525	"P": 990.0	"F": 1}
{"v": 1	"t": 406545	"P": 981.25	"F": 1}
{"v": 1	"t": 406566	"P": 989.5	"F": 1}
{"v": 1	"t": 406586	"P": 1000.25	"F": 1}
{"v": 1	"t": 406606	"P": 991.75	"F": 1}
{"v": 1	"t": 406626	"P": 979.75	"F": 1}
{"v": 1	"t": 406647	"P": 990.5	"F": 1}
{"v": 1	"t": 406667	"P": 999.75	"F": 1}
{"v": 1	"t": 406687	"P": 988.25	"F": 1}
{"v": 1	"t": 406708	"P": 978.5	"F": 1}
{"v": 1	"t": 406728	"P": 990.25	"F": 1	"C": 40.11	"D": 3407	"sn": 54091930088003	"file": "/data/device_log/data0000.out"}
{"v": 1	"t": 406749	"P": 992.5	"F": 1}
{"v": 1	"t": 406769	"P": 983.75	"F": 1}
{"v": 1	"t": 406791	"P": 996.5	"F": 1}
{"v": 1	"t": 406811	"P": 988.25	"F": 1}
{"v": 1	"t": 406832	"P": 978.5	"F": 1}
{"v": 1	"t": 406852	"P": 994.25	"F": 1}
{"v": 1	"t": 406872	"P": 991.25	"F": 1}
{"v": 1	"t": 406893	"P": 981.75	"F": 1}
{"v": 1	"t": 406913	"P": 982.5	"F": 0}
{"v": 1	"t": 406933	"P": 998.75	"F": 1}
{"v": 1	"t": 406954	"P": 989.0	"F": 1}
{"v": 1	"t": 406974	"P": 980.5	"F": 1}
{"v": 1	"t": 406994	"P": 984.25	"F": 1}
{"v": 1	"t": 407015	"P": 997.75	"F": 1}
{"v": 1	"t": 407035	"P": 988.5	"F": 1}
{"v": 1	"t": 407055	"P": 977.75	"F": 1}
{"v": 1	"t": 407076	"P": 989.5	"F": 1}
{"v": 1	"t": 407096	"P": 996.5	"F": 1}
{"v": 1	"t": 407116	"P": 986.75	"F": 1}
{"v": 1	"t": 407137	"P": 982.0	"F": 1}
{"v": 1	"t": 407157	"P": 996.0	"F": 1}
{"v": 1	"t": 407177	"P": 993.5	"F": 1}
{"v": 1	"t": 407198	"P": 982.0	"F": 1}
{"v": 1	"t": 407218	"P": 981.25	"F": 1}
{"v": 1	"t": 407238	"P": 997.5	"F": 1}
{"v": 1	"t": 407259	"P": 992.0	"F": 1}
{"v": 1	"t": 407279	"P": 981.75	"F": 1}
{"v": 1	"t": 407299	"P": 982.0	"F": 1}
{"v": 1	"t": 407319	"P": 997.75	"F": 1}
{"v": 1	"t": 407340	"P": 988.5	"F": 1}
{"v": 1	"t": 407360	"P": 981.25	"F": 1}
{"v": 1	"t": 407381	"P": 996.75	"F": 1}
{"v": 1	"t": 407401	"P": 987.5	"F": 1}
{"v": 1	"t": 407421	"P": 978.0	"F": 1}
{"v": 1	"t": 407442	"P": 988.25	"F": 1}
{"v": 1	"t": 407462	"P": 999.0	"F": 1}
{"v": 1	"t": 407482	"P": 987.75	"F": 1}
{"v": 1	"t": 407503	"P": 978.5	"F": 1}
{"v": 1	"t": 407523	"P": 991.25	"F": 1}
{"v": 1	"t": 407543	"P": 997.25	"F": 1}
{"v": 1	"t": 407564	"P": 986.75	"F": 1}
{"v": 1	"t": 407584	"P": 979.0	"F": 1}
{"v": 1	"t": 407604	"P": 992.75	"F": 1}
{"v": 1	"t": 407625	"P": 995.25	"F": 1}
{"v": 1	"t": 407645	"P": 983.75	"F": 1}
{"v": 1	"t": 407665	"P": 979.75	"F": 1}
{"v": 1	"t": 407686	"P": 997.25	"F": 0}
{"v": 1	"t": 407706	"P": 992.0	"F": 1}
{"v": 1	"t": 407726	"P": 981.25	"F": 1}
{"v": 1	"t": 407747	"P": 982.75	"F": 1	"C": 40.135	"D": 3408	"sn": 54091930088003	"file": "/data/device_log/data0000.out"	"CO2": 440.1080017089844	"Tp": 26.046768188476562	"H": 13.86302375793457}
{"v": 1	"t": 407768	"P": 994.75	"F": 1}
{"v": 1	"t": 407789	"P": 990.0	"F": 1}
{"v": 1	"t": 407811	"P": 991.0	"F": 1}
{"v": 1	"t": 407831	"P": 996.25	"F": 1}
{"v": 1	"t": 407851	"P": 984.5	"F": 0}
{"v": 1	"t": 407872	"P": 983.25	"F": 1}
{"v": 1	"t": 407892	"P": 996.5	"F": 1}
{"v": 1	"t": 407913	"P": 984.25	"F": 1}
{"v": 1	"t": 407933	"P": 986.0	"F": 1}
{"v": 1	"t": 407953	"P": 998.25	"F": 1}
{"v": 1	"t": 407974	"P": 983.75	"F": 1}
{"v": 1	"t": 407994	"P": 979.5	"F": 1}
{"v": 1	"t": 408014	"P": 997.0	"F": 1}
{"v": 1	"t": 408035	"P": 996.0	"F": 1}
{"v": 1	"t": 408055	"P": 985.25	"F": 1}
{"v": 1	"t": 408075	"P": 981.0	"F": 1}
{"v": 1	"t": 408096	"P": 999.5	"F": 1}
{"v": 1	"t": 408116	"P": 994.5	"F": 1}
{"v": 1	"t": 408136	"P": 983.0	"F": 1}
{"v": 1	"t": 408157	"P": 984.0	"F": 1}
{"v": 1	"t": 408177	"P": 999.25	"F": 0}
{"v": 1	"t": 408197	"P": 993.0	"F": 1}
{"v": 1	"t": 408218	"P": 980.5	"F": 1}
{"v": 1	"t": 408238	"P": 985.5	"F": 1}
{"v": 1	"t": 408258	"P": 999.5	"F": 1}
{"v": 1	"t": 408279	"P": 991.5	"F": 1}
{"v": 1	"t": 408299	"P": 979.0	"F": 1}
{"v": 1	"t": 408319	"P": 988.0	"F": 1}
{"v": 1	"t": 408340	"P": 999.75	"F": 1}
{"v": 1	"t": 408360	"P": 987.5	"F": 1}
{"v": 1	"t": 408380	"P": 981.25	"F": 1}
{"v": 1	"t": 408401	"P": 995.0	"F": 1}
{"v": 1	"t": 408421	"P": 996.25	"F": 1}
{"v": 1	"t": 408441	"P": 985.75	"F": 0}
{"v": 1	"t": 408462	"P": 986.25	"F": 1}
{"v": 1	"t": 408482	"P": 997.75	"F": 1}
{"v": 1	"t": 408503	"P": 983.0	"F": 1}
{"v": 1	"t": 408523	"P": 990.5	"F": 1}
{"v": 1	"t": 408544	"P": 992.5	"F": 1}
{"v": 1	"t": 408564	"P": 983.0	"F": 0}
{"v": 1	"t": 408585	"P": 999.75	"F": 1}
{"v": 1	"t": 408605	"P": 982.5	"F": 1}
{"v": 1	"t": 408626	"P": 994.0	"F": 1}
{"v": 1	"t": 408646	"P": 994.25	"F": 1}
{"v": 1	"t": 408667	"P": 980.5	"F": 1}
{"v": 1	"t": 408687	"P": 995.75	"F": 1}
{"v": 1	"t": 408707	"P": 995.25	"F": 1}
{"v": 1	"t": 408728	"P": 983.25	"F": 1}
{"v": 1	"t": 408748	"P": 978.25	"F": 1}
{"v": 1	"t": 408768	"P": 996.25	"F": 1	"C": 40.24	"D": 3408	"sn": 54091930088003	"file": "/data/device_log/data0000.out"}
{"v": 1	"t": 408789	"P": 997.75	"F": 1}
{"v": 1	"t": 408810	"P": 994.75	"F": 1}
{"v": 1	"t": 408832	"P": 980.0	"F": 1}
{"v": 1	"t": 408852	"P": 999.0	"F": 1}
{"v": 1	"t": 408872	"P": 992.75	"F": 1}
{"v": 1	"t": 408893	"P": 981.0	"F": 1}
{"v": 1	"t": 408913	"P": 984.0	"F": 1}
{"v": 1	"t": 408933	"P": 998.75	"F": 1}
{"v": 1	"t": 408954	"P": 989.25	"F": 1}
{"v": 1	"t": 408974	"P": 980.25	"F": 1}
{"v": 1	"t": 408994	"P": 987.25	"F": 1}
{"v": 1	"t": 409015	"P": 997.75	"F": 1}
{"v": 1	"t": 409035	"P": 987.0	"F": 1}
{"v": 1	"t": 409055	"P": 979.25	"F": 1}
{"v": 1	"t": 409076	"P": 991.75	"F": 1}
{"v": 1	"t": 409096	"P": 994.0	"F": 1}
{"v": 1	"t": 409116	"P": 985.0	"F": 1}
{"v": 1	"t": 409137	"P": 981.0	"F": 1}
{"v": 1	"t": 409157	"P": 998.75	"F": 1}
{"v": 1	"t": 409177	"P": 991.0	"F": 1}
{"v": 1	"t": 409198	"P": 982.0	"F": 1}
{"v": 1	"t": 409218	"P": 997.5	"F": 1}
{"v": 1	"t": 409239	"P": 985.75	"F": 1}
{"v": 1	"t": 409259	"P": 979.5	"F": 1}
{"v": 1	"t": 409279	"P": 994.75	"F": 1}
{"v": 1	"t": 409300	"P": 994.25	"F": 1}
{"v": 1	"t": 409320	"P": 985.0	"F": 1}
{"v": 1	"t": 409340	"P": 978.25	"F": 1}
{"v": 1	"t": 409361	"P": 995.0	"F": 1}
{"v": 1	"t": 409381	"P": 993.0	"F": 1}
{"v": 1	"t": 409401	"P": 982.5	"F": 1}
{"v": 1	"t": 409422	"P": 982.75	"F": 1}
{"v": 1	"t": 409442	"P": 998.0	"F": 1}
{"v": 1	"t": 409462	"P": 991.0	"F": 1}
{"v": 1	"t": 409483	"P": 980.75	"F": 1}
{"v": 1	"t": 409503	"P": 984.75	"F": 1}
{"v": 1	"t": 409523	"P": 999.75	"F": 1}
{"v": 1	"t": 409544	"P": 988.75	"F": 1}
{"v": 1	"t": 409564	"P": 979.5	"F": 1}
{"v": 1	"t": 409584	"P": 986.75	"F": 1}
{"v": 1	"t": 409605	"P": 999.5	"F": 1}
{"v": 1	"t": 409625	"P": 987.5	"F": 1}
{"v": 1	"t": 409645	"P": 979.5	"F": 1}
{"v": 1	"t": 409666	"P": 989.0	"F": 1}
{"v": 1	"t": 409686	"P": 997.75	"F": 1}
{"v": 1	"t": 409706	"P": 985.0	"F": 1}
{"v": 1	"t": 409727	"P": 983.25	"F": 1}
{"v": 1	"t": 409747	"P": 997.0	"F": 1}
{"v": 1	"t": 409768	"P": 980.75	"F": 1}
{"v": 1	"t": 409788	"P": 990.75	"F": 1	"C": 40.35	"D": 3408	"sn": 54091930088003	"file": "/data/device_log/data0000.out"	"CO2": 439.9489440917969	"Tp": 26.076141357421875	"H": 13.913496017456055}
{"v": 1	"t": 409809	"P": 996.25	"F": 1}
{"v": 1	"t": 409830	"P": 989.5	"F": 1}
{"v": 1	"t": 409851	"P": 982.0	"F": 1}
{"v": 1	"t": 409872	"P": 982.0	"F": 1}
{"v": 1	"t": 409892	"P": 998.75	"F": 1}
{"v": 1	"t": 409912	"P": 992.5	"F": 1}
{"v": 1	"t": 409933	"P": 982.5	"F": 1}
{"v": 1	"t": 409953	"P": 985.25	"F": 1}
{"v": 1	"t": 409973	"P": 1000.25	"F": 1}
{"v": 1	"t": 409994	"P": 991.25	"F": 1}
{"v": 1	"t": 410014	"P": 981.25	"F": 1}
{"v": 1	"t": 410034	"P": 984.5	"F": 1}
{"v": 1	"t": 410055	"P": 1001.0	"F": 1}
{"v": 1	"t": 410075	"P": 991.5	"F": 1}
{"v": 1	"t": 410095	"P": 982.75	"F": 1}
{"v": 1	"t": 410116	"P": 989.0	"F": 1}
{"v": 1	"t": 410136	"P": 999.5	"F": 1}
{"v": 1	"t": 410156	"P": 988.75	"F": 1}
{"v": 1	"t": 410177	"P": 978.5	"F": 1}
{"v": 1	"t": 410197	"P": 993.25	"F": 0}
{"v": 1	"t": 410217	"P": 998.0	"F": 1}
{"v": 1	"t": 410238	"P": 987.5	"F": 1}
{"v": 1	"t": 410258	"P": 981.0	"F": 1}
{"v": 1	"t": 410278	"P": 998.5	"F": 1}
{"v": 1	"t": 410299	"P": 994.25	"F": 1}
{"v": 1	"t": 410319	"P": 982.25	"F": 1}
{"v": 1	"t": 410340	"P": 997.5	"F": 1}
{"v": 1	"t": 410360	"P": 992.75	"F": 1}
{"v": 1	"t": 410380	"P": 980.25	"F": 1}
{"v": 1	"t": 410401	"P": 996.75	"F": 1}
{"v": 1	"t": 410421	"P": 999.0	"F": 0}
{"v": 1	"t": 410441	"P": 987.75	"F": 1}
{"v": 1	"t": 410462	"P": 981.25	"F": 1}
{"v": 1	"t": 410482	"P": 996.0	"F": 1}
{"v": 1	"t": 410502	"P": 997.75	"F": 1}
{"v": 1	"t": 410523	"P": 984.75	"F": 1}
{"v": 1	"t": 410543	"P": 982.25	"F": 1}
{"v": 1	"t": 410563	"P": 997.5	"F": 1}
{"v": 1	"t": 410584	"P": 996.5	"F": 1}
{"v": 1	"t": 410604	"P": 983.25	"F": 1}
{"v": 1	"t": 410624	"P": 984.5	"F": 1}
{"v": 1	"t": 410644	"P": 1000.0	"F": 1}
{"v": 1	"t": 410665	"P": 992.0	"F": 1}
{"v": 1	"t": 410685	"P": 980.5	"F": 1}
{"v": 1	"t": 410705	"P": 985.75	"F": 1}
{"v": 1	"t": 410726	"P": 1000.0	"F": 1}
{"v": 1	"t": 410746	"P": 991.25	"F": 1}
{"v": 1	"t": 410766	"P": 981.0	"F": 1}
{"v": 1	"t": 410787	"P": 986.0	"F": 1}
{"v": 1	"t": 410807	"P": 1000.0	"F": 1	"C": 40.39	"D": 3409	"sn": 54091930088003	"file": "/data/device_log/data0000.out"}
{"v": 1	"t": 410828	"P": 986.5	"F": 1}
{"v": 1	"t": 410848	"P": 995.0	"F": 1}
{"v": 1	"t": 410871	"P": 992.25	"F": 1}
{"v": 1	"t": 410891	"P": 991.0	"F": 1}
{"v": 1	"t": 410912	"P": 978.75	"F": 1}
{"v": 1	"t": 410932	"P": 994.75	"F": 1}
{"v": 1	"t": 410952	"P": 993.25	"F": 1}
{"v": 1	"t": 410973	"P": 982.5	"F": 1}
{"v": 1	"t": 410993	"P": 983.25	"F": 1}
{"v": 1	"t": 411013	"P": 999.75	"F": 1}
{"v": 1	"t": 411034	"P": 992.0	"F": 1}
{"v": 1	"t": 411054	"P": 982.0	"F": 1}
{"v": 1	"t": 411074	"P": 982.5	"F": 1}
{"v": 1	"t": 411095	"P": 999.5	"F": 1}
{"v": 1	"t": 411115	"P": 989.0	"F": 1}
{"v": 1	"t": 411135	"P": 979.25	"F": 1}
{"v": 1	"t": 411156	"P": 990.25	"F": 1}
{"v": 1	"t": 411176	"P": 996.75	"F": 1}
{"v": 1	"t": 411196	"P": 986.25	"F": 1}
{"v": 1	"t": 411217	"P": 979.0	"F": 1}
{"v": 1	"t": 411237	"P": 992.5	"F": 1}
{"v": 1	"t": 411257	"P": 994.75	"F": 1}
{"v": 1	"t": 411278	"P": 986.5	"F": 1}
{"v": 1	"t": 411298	"P": 980.25	"F": 1}
{"v": 1	"t": 411318	"P": 994.0	"F": 1}
{"v": 1	"t": 411338	"P": 991.75	"F": 1}
{"v": 1	"t": 411359	"P": 982.25	"F": 1}
{"v": 1	"t": 411379	"P": 979.5	"F": 1}
{"v": 1	"t": 411399	"P": 996.75	"F": 1}
{"v": 1	"t": 411420	"P": 992.5	"F": 1}
{"v": 1	"t": 411440	"P": 980.0	"F": 1}
{"v": 1	"t": 411461	"P": 996.75	"F": 1}
{"v": 1	"t": 411481	"P": 987.0	"F": 1}
{"v": 1	"t": 411502	"P": 981.25	"F": 1}
{"v": 1	"t": 411522	"P": 997.5	"F": 1}
{"v": 1	"t": 411542	"P": 993.25	"F": 1}
{"v": 1	"t": 411563	"P": 984.25	"F": 1}
{"v": 1	"t": 411583	"P": 981.0	"F": 1}
{"v": 1	"t": 411603	"P": 999.75	"F": 1}
{"v": 1	"t": 411624	"P": 990.75	"F": 1}
{"v": 1	"t": 411644	"P": 981.0	"F": 1}
{"v": 1	"t": 411664	"P": 984.75	"F": 1}
{"v": 1	"t": 411685	"P": 997.75	"F": 1}
{"v": 1	"t": 411705	"P": 989.75	"F": 1}
{"v": 1	"t": 411725	"P": 979.0	"F": 1}
{"v": 1	"t": 411746	"P": 988.75	"F": 1}
{"v": 1	"t": 411766	"P": 999.75	"F": 1}
{"v": 1	"t": 411786	"P": 987.25	"F": 1}
{"v": 1	"t": 411807	"P": 979.5	"F": 1}
{"v": 1	"t": 411827	"P": 991.25	"F": 1	"C": 40.445	"D": 3410	"sn": 54091930088003	"file": "/data/device_log/data0000.out"	"CO2": 440.7546081542969	"Tp": 26.089492797851562	"H": 13.863036155700684}
{"v": 1	"t": 411848	"P": 998.0	"F": 1}
{"v": 1	"t": 411869	"P": 989.0	"F": 1}
{"v": 1	"t": 411891	"P": 996.25	"F": 1}
{"v": 1	"t": 411911	"P": 992.75	"F": 1}
{"v": 1	"t": 411931	"P": 982.5	"F": 1}
{"v": 1	"t": 411952	"P": 982.5	"F": 1}
{"v": 1	"t": 411972	"P": 998.75	"F": 1}
{"v": 1	"t": 411993	"P": 987.0	"F": 1}
{"v": 1	"t": 412013	"P": 982.0	"F": 0}
{"v": 1	"t": 412034	"P": 995.25	"F": 1}
{"v": 1	"t": 412054	"P": 981.0	"F": 1}
{"v": 1	"t": 412075	"P": 993.5	"F": 1}
{"v": 1	"t": 412095	"P": 989.5	"F": 1}
{"v": 1	"t": 412116	"P": 984.5	"F": 1}
{"v": 1	"t": 412136	"P": 995.0	"F": 1}
{"v": 1	"t": 412156	"P": 981.5	"F": 1}
{"v": 1	"t": 412177	"P": 982.75	"F": 1}
{"v": 1	"t": 412197	"P": 999.5	"F": 1}
{"v": 1	"t": 412217	"P": 993.25	"F": 1}
{"v": 1	"t": 412238	"P": 981.5	"F": 1}
{"v": 1	"t": 412258	"P": 985.5	"F": 1}
{"v": 1	"t": 412278	"P": 1000.25	"F": 1}
{"v": 1	"t": 412299	"P": 989.0	"F": 1}
{"v": 1	"t": 412319	"P": 981.5	"F": 1}
{"v": 1	"t": 412339	"P": 987.75	"F": 1}
{"v": 1	"t": 412360	"P": 1000.25	"F": 1}
{"v": 1	"t": 412380	"P": 988.75	"F": 1}
{"v": 1	"t": 412400	"P": 981.5	"F": 1}
{"v": 1	"t": 412421	"P": 993.25	"F": 1}
{"v": 1	"t": 412441	"P": 997.0	"F": 1}
{"v": 1	"t": 412461	"P": 988.0	"F": 1}
{"v": 1	"t": 412482	"P": 980.25	"F": 1}
{"v": 1	"t": 412502	"P": 996.0	"F": 1}
{"v": 1	"t": 412522	"P": 994.5	"F": 1}
{"v": 1	"t": 412543	"P": 985.0	"F": 1}
{"v": 1	"t": 412563	"P": 983.0	"F": 1}
{"v": 1	"t": 412583	"P": 1000.0	"F": 1}
{"v": 1	"t": 412604	"P": 992.75	"F": 1}
{"v": 1	"t": 412624	"P": 981.25	"F": 1}
{"v": 1	"t": 412644	"P": 984.25	"F": 1}
{"v": 1	"t": 412665	"P": 996.5	"F": 1}
{"v": 1	"t": 412685	"P": 982.0	"F": 1}
{"v": 1	"t": 412706	"P": 988.5	"F": 1}
{"v": 1	"t": 412726	"P": 997.75	"F": 1}
{"v": 1	"t": 412746	"P": 987.5	"F": 1}
{"v": 1	"t": 412767	"P": 978.5	"F": 1}
{"v": 1	"t": 412787	"P": 996.25	"F": 1}
{"v": 1	"t": 412807	"P": 993.75	"F": 1}
{"v": 1	"t": 412828	"P": 981.5	"F": 1}
{"v": 1	"t": 412848	"P": 981.75	"F": 1	"C": 40.55	"D": 3410	"sn": 54091930088003	"file": "/data/device_log/data0000.out"}
{"v": 1	"t": 412869	"P": 990.0	"F": 1}
{"v": 1	"t": 412889	"P": 978.0	"F": 1}
{"v": 1	"t": 412911	"P": 993.5	"F": 1}
{"v": 1	"t": 412931	"P": 981.0	"F": 1}
{"v": 1	"t": 412952	"P": 982.5	"F": 1}
{"v": 1	"t": 412972	"P": 998.25	"F": 1}
{"v": 1	"t": 412992	"P": 991.25	"F": 1}
{"v": 1	"t": 413013	"P": 981.75	"F": 1}
{"v": 1	"t": 413033	"P": 986.5	"F": 1}
{"v": 1	"t": 413053	"P": 997.0	"F": 1}
{"v": 1	"t": 413074	"P": 984.5	"F": 1}
{"v": 1	"t": 413094	"P": 978.25	"F": 0}
{"v": 1	"t": 413114	"P": 996.75	"F": 1}
{"v": 1	"t": 413135	"P": 993.5	"F": 1}
{"v": 1	"t": 413155	"P": 983.75	"F": 1}
{"v": 1	"t": 413175	"P": 983.0	"F": 1}
{"v": 1	"t": 413196	"P": 997.5	"F": 1}
{"v": 1	"t": 413216	"P": 988.0	"F": 1}
{"v": 1	"t": 413237	"P": 981.0	"F": 1}
{"v": 1	"t": 413257	"P": 997.25	"F": 1}
{"v": 1	"t": 413278	"P": 983.75	"F": 1}
{"v": 1	"t": 413298	"P": 977.25	"F": 1}
{"v": 1	"t": 413318	"P": 995.5	"F": 1}
{"v": 1	"t": 413338	"P": 996.0	"F": 1}
{"v": 1	"t": 413359	"P": 986.25	"F": 1}
{"v": 1	"t": 413379	"P": 978.75	"F": 1}
{"v": 1	"t": 413399	"P": 997.25	"F": 1}
{"v": 1	"t": 413420	"P": 994.25	"F": 1}
{"v": 1	"t": 413440	"P": 983.5	"F": 1}
{"v": 1	"t": 413460	"P": 984.25	"F": 1}
{"v": 1	"t": 413481	"P": 998.5	"F": 1}
{"v": 1	"t": 413501	"P": 994.5	"F": 1}
{"v": 1	"t": 413521	"P": 982.75	"F": 1}
{"v": 1	"t": 413542	"P": 983.0	"F": 1}
{"v": 1	"t": 413562	"P": 998.75	"F": 1}
{"v": 1	"t": 413582	"P": 992.75	"F": 1}
{"v": 1	"t": 413603	"P": 981.5	"F": 1}
{"v": 1	"t": 413623	"P": 984.5	"F": 1}
{"v": 1	"t": 413643	"P": 998.25	"F": 1}
{"v": 1	"t": 413664	"P": 991.0	"F": 1}
{"v": 1	"t": 413684	"P": 978.75	"F": 1}
{"v": 1	"t": 413704	"P": 986.75	"F": 1}
{"v": 1	"t": 413725	"P": 999.0	"F": 1}
{"v": 1	"t": 413745	"P": 988.0	"F": 1}
{"v": 1	"t": 413765	"P": 979.0	"F": 1}
{"v": 1	"t": 413786	"P": 997.75	"F": 1}
{"v": 1	"t": 413806	"P": 988.0	"F": 1}
{"v": 1	"t": 413827	"P": 981.5	"F": 1}
{"v": 1	"t": 413847	"P": 1001.5	"F": 1}
{"v": 1	"t": 413867	"P": 992.5	"F": 1	"C": 40.63	"D": 3411	"sn": 54091930088003	"file": "/data/device_log/data0000.out"	"CO2": 441.1396789550781	"Tp": 26.089492797851562	"H": 13.81243896484375}
{"v": 1	"t": 413889	"P": 982.25	"F": 1}
{"v": 1	"t": 413909	"P": 992.75	"F": 1}
{"v": 1	"t": 413933	"P": 998.75	"F": 1}
{"v": 1	"t": 413954	"P": 988.25	"F": 1}
{"v": 1	"t": 413974	"P": 979.75	"F": 1}
{"v": 1	"t": 413994	"P": 992.0	"F": 1}
{"v": 1	"t": 414015	"P": 997.25	"F": 1}
{"v": 1	"t": 414035	"P": 989.25	"F": 1}
{"v": 1	"t": 414055	"P": 980.75	"F": 1}
{"v": 1	"t": 414076	"P": 997.25	"F": 1}
{"v": 1	"t": 414096	"P": 996.25	"F": 1}
{"v": 1	"t": 414116	"P": 984.25	"F": 1}
{"v": 1	"t": 414137	"P": 981.75	"F": 1}
{"v": 1	"t": 414157	"P": 1000.25	"F": 1}
{"v": 1	"t": 414177	"P": 995.25	"F": 1}
{"v": 1	"t": 414198	"P": 985.75	"F": 1}
{"v": 1	"t": 414218	"P": 985.5	"F": 1}
{"v": 1	"t": 414238	"P": 1001.0	"F": 1}
{"v": 1	"t": 414259	"P": 994.75	"F": 1}
{"v": 1	"t": 414279	"P": 984.25	"F": 1}
{"v": 1	"t": 414299	"P": 990.5	"F": 1}
{"v": 1	"t": 414320	"P": 1001.25	"F": 1}
{"v": 1	"t": 414340	"P": 990.5	"F": 1}
{"v": 1	"t": 414361	"P": 985.25	"F": 1}
{"v": 1	"t": 414381	"P": 999.5	"F": 1}
{"v": 1	"t": 414401	"P": 988.75	"F": 1}
{"v": 1	"t": 414422	"P": 982.75	"F": 1}
{"v": 1	"t": 414442	"P": 998.75	"F": 1}
{"v": 1	"t": 414462	"P": 996.25	"F": 1}
{"v": 1	"t": 414483	"P": 988.0	"F": 1}
{"v": 1	"t": 414503	"P": 984.5	"F": 1}
{"v": 1	"t": 414523	"P": 998.25	"F": 1}
{"v": 1	"t": 414543	"P": 995.25	"F": 1}
{"v": 1	"t": 414564	"P": 983.25	"F": 1}
{"v": 1	"t": 414584	"P": 980.5	"F": 1}
{"v": 1	"t": 414604	"P": 999.0	"F": 1}
{"v": 1	"t": 414625	"P": 992.5	"F": 1}
{"v": 1	"t": 414645	"P": 982.75	"F": 1}
{"v": 1	"t": 414666	"P": 986.75	"F": 1}
{"v": 1	"t": 414686	"P": 998.25	"F": 1}
{"v": 1	"t": 414706	"P": 989.25	"F": 1}
{"v": 1	"t": 414726	"P": 979.0	"F": 1}
{"v": 1	"t": 414747	"P": 989.75	"F": 1}
{"v": 1	"t": 414767	"P": 997.25	"F": 1}
{"v": 1	"t": 414787	"P": 988.75	"F": 1}
{"v": 1	"t": 414808	"P": 979.75	"F": 1}
{"v": 1	"t": 414828	"P": 995.25	"F": 1}
{"v": 1	"t": 414848	"P": 997.0	"F": 1}
{"v": 1	"t": 414869	"P": 986.0	"F": 1}
{"v": 1	"t": 414889	"P": 980.0	"F": 1	"C": 40.71	"D": 3412	"sn": 54091930088003	"file": "/data/device_log/data0000.out"	"CO2": 440.9157409667969	"Tp": 26.062789916992188	"H": 13.862898826599121}
{"v": 1	"t": 414914	"P": 985.5	"F": 1}
{"v": 1	"t": 414936	"P": 990.75	"F": 1}
{"v": 1	"t": 414956	"P": 991.5	"F": 1}
{"v": 1	"t": 414976	"P": 982.0	"F": 1}
{"v": 1	"t": 414997	"P": 986.25	"F": 1}
{"v": 1	"t": 415017	"P": 1001.0	"F": 1}
{"v": 1	"t": 415037	"P": 992.0	"F": 1}
{"v": 1	"t": 415058	"P": 981.25	"F": 1}
{"v": 1	"t": 415078	"P": 985.5	"F": 1}
{"v": 1	"t": 415098	"P": 999.25	"F": 1}
{"v": 1	"t": 415119	"P": 989.5	"F": 1}
{"v": 1	"t": 415139	"P": 980.0	"F": 1}
{"v": 1	"t": 415159	"P": 988.0	"F": 1}
{"v": 1	"t": 415180	"P": 998.25	"F": 1}
{"v": 1	"t": 415200	"P": 985.5	"F": 1}
{"v": 1	"t": 415220	"P": 978.5	"F": 1}
{"v": 1	"t": 415241	"P": 992.25	"F": 1}
{"v": 1	"t": 415261	"P": 998.0	"F": 1}
{"v": 1	"t": 415281	"P": 986.75	"F": 1}
{"v": 1	"t": 415302	"P": 980.5	"F": 1}
{"v": 1	"t": 415322	"P": 995.75	"F": 1}
{"v": 1	"t": 415342	"P": 993.5	"F": 1}
{"v": 1	"t": 415363	"P": 984.75	"F": 1}
{"v": 1	"t": 415383	"P": 983.5	"F": 1}
{"v": 1	"t": 415403	"P": 999.25	"F": 1}
{"v": 1	"t": 415424	"P": 994.0	"F": 1}
{"v": 1	"t": 415444	"P": 981.5	"F": 1}
{"v": 1	"t": 415464	"P": 992.5	"F": 1}
{"v": 1	"t": 415485	"P": 992.5	"F": 1}
{"v": 1	"t": 415505	"P": 980.25	"F": 1}
{"v": 1	"t": 415526	"P": 998.75	"F": 1}
{"v": 1	"t": 415546	"P": 983.0	"F": 1}
{"v": 1	"t": 415567	"P": 991.0	"F": 1}
{"v": 1	"t": 415587	"P": 994.25	"F": 1}
{"v": 1	"t": 415608	"P": 981.5	"F": 1}
{"v": 1	"t": 415628	"P": 1000.0	"F": 1}
{"v": 1	"t": 415649	"P": 985.5	"F": 1}
{"v": 1	"t": 415669	"P": 980.75	"F": 1}
{"v": 1	"t": 415690	"P": 999.5	"F": 1}
{"v": 1	"t": 415710	"P": 989.75	"F": 1}
{"v": 1	"t": 415730	"P": 980.5	"F": 1}
{"v": 1	"t": 415750	"P": 986.25	"F": 1}
{"v": 1	"t": 415771	"P": 1000.0	"F": 1}
{"v": 1	"t": 415791	"P": 991.25	"F": 1}
{"v": 1	"t": 415811	"P": 981.5	"F": 1}
{"v": 1	"t": 415832	"P": 989.5	"F": 1}
{"v": 1	"t": 415852	"P": 998.0	"F": 1}
{"v": 1	"t": 415872	"P": 988.75	"F": 1}
{"v": 1	"t": 415893	"P": 981.25	"F": 1}
{"v": 1	"t": 415913	"P": 993.5	"F": 1	"C": 40.795	"D": 3413	"sn": 54091930088003	"file": "/data/device_log/data0000.out"}
{"v": 1	"t": 415934	"P": 990.75	"F": 0}
{"v": 1	"t": 415954	"P": 997.75	"F": 1}
{"v": 1	"t": 415978	"P": 980.5	"F": 1}
{"v": 1	"t": 415998	"P": 993.0	"F": 1}
{"v": 1	"t": 416018	"P": 999.0	"F": 1}
{"v": 1	"t": 416039	"P": 986.5	"F": 1}
{"v": 1	"t": 416059	"P": 979.5	"F": 1}
{"v": 1	"t": 416079	"P": 995.25	"F": 1}
{"v": 1	"t": 416100	"P": 997.5	"F": 1}
{"v": 1	"t": 416120	"P": 985.75	"F": 1}
{"v": 1	"t": 416140	"P": 983.5	"F": 1}
{"v": 1	"t": 416161	"P": 996.5	"F": 1}
{"v": 1	"t": 416181	"P": 988.75	"F": 1}
{"v": 1	"t": 416202	"P": 985.25	"F": 0}
{"v": 1	"t": 416222	"P": 1000.75	"F": 1}
{"v": 1	"t": 416242	"P": 989.0	"F": 1}
{"v": 1	"t": 416263	"P": 980.75	"F": 1}
{"v": 1	"t": 416283	"P": 991.5	"F": 1}
{"v": 1	"t": 416303	"P": 999.5	"F": 1}
{"v": 1	"t": 416324	"P": 991.0	"F": 1}
{"v": 1	"t": 416344	"P": 981.0	"F": 1}
{"v": 1	"t": 416364	"P": 990.5	"F": 1}
{"v": 1	"t": 416385	"P": 1001.0	"F": 1}
{"v": 1	"t": 416405	"P": 989.75	"F": 1}
{"v": 1	"t": 416425	"P": 981.75	"F": 1}
{"v": 1	"t": 416446	"P": 995.25	"F": 1}
{"v": 1	"t": 416466	"P": 999.25	"F": 1}
{"v": 1	"t": 416486	"P": 987.75	"F": 1}
{"v": 1	"t": 416507	"P": 978.75	"F": 1}
{"v": 1	"t": 416527	"P": 996.75	"F": 1}
{"v": 1	"t": 416547	"P": 993.75	"F": 1}
{"v": 1	"t": 416568	"P": 985.0	"F": 1}
{"v": 1	"t": 416588	"P": 982.0	"F": 1}
{"v": 1	"t": 416608	"P": 999.25	"F": 1}
{"v": 1	"t": 416629	"P": 992.5	"F": 1}
{"v": 1	"t": 416649	"P": 983.0	"F": 1}
{"v": 1	"t": 416669	"P": 982.25	"F": 1}
{"v": 1	"t": 416690	"P": 999.25	"F": 1}
{"v": 1	"t": 416710	"P": 992.25	"F": 1}
{"v": 1	"t": 416730	"P": 981.5	"F": 1}
{"v": 1	"t": 416751	"P": 994.0	"F": 1}
{"v": 1	"t": 416771	"P": 991.5	"F": 1}
{"v": 1	"t": 416792	"P": 980.0	"F": 1}
{"v": 1	"t": 416812	"P": 996.5	"F": 1}
{"v": 1	"t": 416832	"P": 989.5	"F": 1}
{"v": 1	"t": 416853	"P": 980.75	"F": 1}
{"v": 1	"t": 416873	"P": 992.75	"F": 1}
{"v": 1	"t": 416893	"P": 998.75	"F": 1}
{"v": 1	"t": 416914	"P": 988.5	"F": 1}
{"v": 1	"t": 416934	"P": 978.75	"F": 1	"C": 40.85	"D": 3414	"sn": 54091930088003	"file": "/data/device_log/data0000.out"	"CO2": 441.2373352050781	"Tp": 26.089492797851562	"H": 13.713127136230469}
{"v": 1	"t": 416956	"P": 980.75	"F": 1}
{"v": 1	"t": 416977	"P": 991.0	"F": 1}
{"v": 1	"t": 416998	"P": 1000.25	"F": 1}
{"v": 1	"t": 417019	"P": 987.25	"F": 1}
{"v": 1	"t": 417039	"P": 980.25	"F": 1}
{"v": 1	"t": 417059	"P": 994.25	"F": 1}
{"v": 1	"t": 417080	"P": 996.5	"F": 1}
{"v": 1	"t": 417100	"P": 986.5	"F": 1}
{"v": 1	"t": 417120	"P": 982.75	"F": 1}
{"v": 1	"t": 417141	"P": 998.75	"F": 1}
{"v": 1	"t": 417161	"P": 993.5	"F": 1}
{"v": 1	"t": 417181	"P": 982.5	"F": 1}
{"v": 1	"t": 417202	"P": 985.75	"F": 1}
{"v": 1	"t": 417222	"P": 997.5	"F": 1}
{"v": 1	"t": 417242	"P": 992.5	"F": 1}
{"v": 1	"t": 417263	"P": 979.25	"F": 1}
{"v": 1	"t": 417283	"P": 985.75	"F": 1}
{"v": 1	"t": 417304	"P": 996.0	"F": 1}
{"v": 1	"t": 417324	"P": 986.5	"F": 1}
{"v": 1	"t": 417345	"P": 996.0	"F": 1}
{"v": 1	"t": 417365	"P": 982.0	"F": 1}
{"v": 1	"t": 417386	"P": 988.0	"F": 1}
{"v": 1	"t": 417406	"P": 1000.0	"F": 1}
{"v": 1	"t": 417426	"P": 989.25	"F": 1}
{"v": 1	"t": 417446	"P": 980.25	"F": 1}
{"v": 1	"t": 417467	"P": 989.5	"F": 1}
{"v": 1	"t": 417487	"P": 999.0	"F": 1}
{"v": 1	"t": 417507	"P": 989.0	"F": 1}
{"v": 1	"t": 417528	"P": 979.75	"F": 1}
{"v": 1	"t": 417548	"P": 991.75	"F": 1}
{"v": 1	"t": 417568	"P": 997.25	"F": 1}
{"v": 1	"t": 417589	"P": 985.75	"F": 1}
{"v": 1	"t": 417609	"P": 982.25	"F": 1}
{"v": 1	"t": 417629	"P": 998.25	"F": 1}
{"v": 1	"t": 417650	"P": 993.5	"F": 1}
{"v": 1	"t": 417670	"P": 983.75	"F": 1}
{"v": 1	"t": 417690	"P": 984.75	"F": 1}
{"v": 1	"t": 417711	"P": 1001.25	"F": 1}
{"v": 1	"t": 417731	"P": 992.25	"F": 1}
{"v": 1	"t": 417751	"P": 980.5	"F": 1}
{"v": 1	"t": 417772	"P": 989.25	"F": 1}
{"v": 1	"t": 417792	"P": 1001.75	"F": 1}
{"v": 1	"t": 417812	"P": 988.25	"F": 1}
{"v": 1	"t": 417833	"P": 979.0	"F": 1}
{"v": 1	"t": 417853	"P": 993.0	"F": 1}
{"v": 1	"t": 417874	"P": 997.0	"F": 1}
{"v": 1	"t": 417894	"P": 982.5	"F": 1}
{"v": 1	"t": 417914	"P": 991.0	"F": 1}
{"v": 1	"t": 417935	"P": 994.0	"F": 1}
{"v": 1	"t": 417955	"P": 980.5	"F": 1	"C": 40.94	"D": 3415	"sn": 54091930088003	"file": "/data/device_log/data0000.out"}
{"v": 1	"t": 417976	"P": 992.75	"F": 1}
{"v": 1	"t": 417996	"P": 993.5	"F": 1}
{"v": 1	"t": 418018	"P": 998.75	"F": 1}
{"v": 1	"t": 418039	"P": 990.0	"F": 1}
{"v": 1	"t": 418059	"P": 981.25	"F": 1}
{"v": 1	"t": 418079	"P": 993.5	"F": 1}
{"v": 1	"t": 418100	"P": 1000.25	"F": 1}
{"v": 1	"t": 418120	"P": 990.25	"F": 1}
{"v": 1	"t": 418140	"P": 981.0	"F": 1}
{"v": 1	"t": 418161	"P": 997.75	"F": 1}
{"v": 1	"t": 418181	"P": 997.75	"F": 1}
{"v": 1	"t": 418201	"P": 985.75	"F": 1}
{"v": 1	"t": 418222	"P": 986.0	"F": 1}
{"v": 1	"t": 418242	"P": 1001.75	"F": 1}
{"v": 1	"t": 418262	"P": 992.75	"F": 1}
{"v": 1	"t": 418283	"P": 986.25	"F": 1}
{"v": 1	"t": 418303	"P": 989.25	"F": 1}
{"v": 1	"t": 418323	"P": 1001.25	"F": 1}
{"v": 1	"t": 418344	"P": 993.75	"F": 1}
{"v": 1	"t": 418364	"P": 985.25	"F": 1}
{"v": 1	"t": 418384	"P": 988.5	"F": 1}
{"v": 1	"t": 418405	"P": 1001.5	"F": 1}
{"v": 1	"t": 418425	"P": 991.75	"F": 0}
{"v": 1	"t": 418445	"P": 981.75	"F": 1}
{"v": 1	"t": 418466	"P": 998.0	"F": 1}
{"v": 1	"t": 418486	"P": 985.75	"F": 1}
{"v": 1	"t": 418507	"P": 984.5	"F": 1}
{"v": 1	"t": 418527	"P": 999.5	"F": 1}
{"v": 1	"t": 418547	"P": 992.25	"F": 1}
{"v": 1	"t": 418568	"P": 980.75	"F": 1}
{"v": 1	"t": 418588	"P": 987.5	"F": 1}
{"v": 1	"t": 418608	"P": 1000.75	"F": 1}
{"v": 1	"t": 418629	"P": 991.5	"F": 1}
{"v": 1	"t": 418649	"P": 980.5	"F": 1}
{"v": 1	"t": 418669	"P": 987.5	"F": 1}
{"v": 1	"t": 418690	"P": 999.5	"F": 1}
{"v": 1	"t": 418710	"P": 991.5	"F": 1}
{"v": 1	"t": 418730	"P": 979.75	"F": 1}
{"v": 1	"t": 418751	"P": 990.0	"F": 1}
{"v": 1	"t": 418771	"P": 999.75	"F": 1}
{"v": 1	"t": 418791	"P": 986.75	"F": 1}
{"v": 1	"t": 418812	"P": 981.0	"F": 1}
{"v": 1	"t": 418832	"P": 996.25	"F": 1}
{"v": 1	"t": 418852	"P": 995.5	"F": 1}
{"v": 1	"t": 418873	"P": 983.0	"F": 1}
{"v": 1	"t": 418893	"P": 981.75	"F": 1}
{"v": 1	"t": 418913	"P": 997.25	"F": 1}
{"v": 1	"t": 418934	"P": 995.5	"F": 1}
{"v": 1	"t": 418954	"P": 983.25	"F": 1}
{"v": 1	"t": 418974	"P": 984.75	"F": 1	"C": 40.99	"D": 3416	"sn": 54091930088003	"file": "/data/device_log/data0000.out"	"CO2": 441.865478515625	"Tp": 26.076141357421875	"H": 13.713127136230469}
{"v": 1	"t": 418996	"P": 997.75	"F": 1}
{"v": 1	"t": 419016	"P": 986.0	"F": 1}
{"v": 1	"t": 419038	"P": 998.0	"F": 1}
{"v": 1	"t": 419059	"P": 987.75	"F": 1}
{"v": 1	"t": 419079	"P": 986.25	"F": 1}
{"v": 1	"t": 419100	"P": 997.0	"F": 1}
{"v": 1	"t": 419120	"P": 982.75	"F": 1}
{"v": 1	"t": 419141	"P": 995.25	"F": 1}
{"v": 1	"t": 419161	"P": 986.25	"F": 1}
{"v": 1	"t": 419182	"P": 989.5	"F": 1}
{"v": 1	"t": 419202	"P": 998.0	"F": 1}
{"v": 1	"t": 419222	"P": 986.5	"F": 1}
{"v": 1	"t": 419243	"P": 979.25	"F": 1}
{"v": 1	"t": 419263	"P": 994.25	"F": 1}
{"v": 1	"t": 419283	"P": 1000.0	"F": 0}
{"v": 1	"t": 419304	"P": 988.25	"F": 1}
{"v": 1	"t": 419324	"P": 980.0	"F": 1}
{"v": 1	"t": 419344	"P": 995.0	"F": 1}
{"v": 1	"t": 419365	"P": 997.5	"F": 1}
{"v": 1	"t": 419385	"P": 986.75	"F": 1}
{"v": 1	"t": 419405	"P": 983.5	"F": 1}
{"v": 1	"t": 419426	"P": 1001.25	"F": 1}
{"v": 1	"t": 419446	"P": 991.5	"F": 1}
{"v": 1	"t": 419466	"P": 981.5	"F": 1}
{"v": 1	"t": 419487	"P": 985.75	"F": 1}
{"v": 1	"t": 419507	"P": 999.75	"F": 1}
{"v": 1	"t": 419527	"P": 991.75	"F": 1}
{"v": 1	"t": 419548	"P": 983.0	"F": 1}
{"v": 1	"t": 419568	"P": 985.75	"F": 1}
{"v": 1	"t": 419588	"P": 1000.75	"F": 1}
{"v": 1	"t": 419609	"P": 988.25	"F": 1}
{"v": 1	"t": 419629	"P": 980.75	"F": 1}
{"v": 1	"t": 419649	"P": 996.25	"F": 1}
{"v": 1	"t": 419670	"P": 993.75	"F": 1}
{"v": 1	"t": 419690	"P": 981.75	"F": 1}
{"v": 1	"t": 419711	"P": 995.5	"F": 1}
{"v": 1	"t": 419731	"P": 993.0	"F": 1}
{"v": 1	"t": 419752	"P": 980.0	"F": 1}
{"v": 1	"t": 419772	"P": 993.25	"F": 1}
{"v": 1	"t": 419792	"P": 997.0	"F": 1}
{"v": 1	"t": 419813	"P": 982.75	"F": 1}
{"v": 1	"t": 419833	"P": 986.25	"F": 1}
{"v": 1	"t": 419853	"P": 999.0	"F": 1}
{"v": 1	"t": 419874	"P": 988.5	"F": 1}
{"v": 1	"t": 419894	"P": 980.75	"F": 1}
{"v": 1	"t": 419914	"P": 997.0	"F": 1}
{"v": 1	"t": 419935	"P": 992.5	"F": 1}
{"v": 1	"t": 419955	"P": 981.5	"F": 1}
{"v": 1	"t": 419976	"P": 992.75	"F": 1}
{"v": 1	"t": 419996	"P": 998.5	"F": 1	"C": 41.085	"D": 3417	"sn": 54091930088003	"file": "/data/device_log/data0000.out"}
{"v": 1	"t": 420017	"P": 987.5	"F": 1}
{"v": 1	"t": 420037	"P": 1001.75	"F": 1}
{"v": 1	"t": 420059	"P": 980.5	"F": 1}
{"v": 1	"t": 420079	"P": 993.25	"F": 1}
{"v": 1	"t": 420100	"P": 997.25	"F": 1}
{"v": 1	"t": 420120	"P": 982.5	"F": 1}
{"v": 1	"t": 420141	"P": 989.0	"F": 1}
{"v": 1	"t": 420161	"P": 997.25	"F": 1}
{"v": 1	"t": 420181	"P": 988.0	"F": 1}
{"v": 1	"t": 420202	"P": 983.0	"F": 1}
{"v": 1	"t": 420222	"P": 1001.0	"F": 1}
{"v": 1	"t": 420242	"P": 991.25	"F": 1}
{"v": 1	"t": 420263	"P": 984.0	"F": 1}
{"v": 1	"t": 420283	"P": 1000.25	"F": 1}
{"v": 1	"t": 420304	"P": 993.0	"F": 1}
{"v": 1	"t": 420324	"P": 981.25	"F": 1}
{"v": 1	"t": 420344	"P": 997.5	"F": 1}
{"v": 1	"t": 420365	"P": 996.25	"F": 1}
{"v": 1	"t": 420385	"P": 982.5	"F": 1}
{"v": 1	"t": 420406	"P": 991.5	"F": 1}
{"v": 1	"t": 420426	"P": 997.75	"F": 1}
{"v": 1	"t": 420446	"P": 984.25	"F": 1}
{"v": 1	"t": 420467	"P": 986.0	"F": 1}
{"v": 1	"t": 420487	"P": 997.75	"F": 1}
{"v": 1	"t": 420507	"P": 988.75	"F": 1}
{"v": 1	"t": 420528	"P": 981.25	"F": 1}
{"v": 1	"t": 420548	"P": 998.75	"F": 1}
{"v": 1	"t": 420569	"P": 994.0	"F": 1}
{"v": 1	"t": 420589	"P": 980.75	"F": 1}
{"v": 1	"t": 420609	"P": 991.0	"F": 1}
{"v": 1	"t": 420630	"P": 997.25	"F": 1}
{"v": 1	"t": 420650	"P": 984.25	"F": 1}
{"v": 1	"t": 420670	"P": 982.5	"F": 1}
{"v": 1	"t": 420691	"P": 1000.25	"F": 1}
{"v": 1	"t": 420711	"P": 991.75	"F": 1}
{"v": 1	"t": 420732	"P": 982.5	"F": 1}
{"v": 1	"t": 420752	"P": 994.5	"F": 1}
{"v": 1	"t": 420772	"P": 996.0	"F": 1}
{"v": 1	"t": 420793	"P": 983.25	"F": 1}
{"v": 1	"t": 420813	"P": 986.25	"F": 1}
{"v": 1	"t": 420833	"P": 1000.5	"F": 1}
{"v": 1	"t": 420854	"P": 987.25	"F": 1}
{"v": 1	"t": 420874	"P": 979.75	"F": 1}
{"v": 1	"t": 420894	"P": 999.25	"F": 1}
{"v": 1	"t": 420915	"P": 991.5	"F": 1}
{"v": 1	"t": 420935	"P": 980.0	"F": 1}
{"v": 1	"t": 420956	"P": 992.25	"F": 1}
{"v": 1	"t": 420976	"P": 995.25	"F": 1}
{"v": 1	"t": 420996	"P": 982.0	"F": 1}
{"v": 1	"t": 421017	"P": 988.5	"F": 1	"C": 41.15	"D": 3418	"sn": 54091930088003	"file": "/data/device_log/data0000.out"	"CO2": 442.0823059082031	"Tp": 26.089492797851562	"H": 13.71300220489502}
{"v": 1	"t": 421038	"P": 997.75	"F": 1}
{"v": 1	"t": 421059	"P": 988.25	"F": 1}
{"v": 1	"t": 421080	"P": 998.75	"F": 1}
{"v": 1	"t": 421100	"P": 985.75	"F": 1}
{"v": 1	"t": 421120	"P": 982.5	"F": 1}
{"v": 1	"t": 421141	"P": 999.25	"F": 1}
{"v": 1	"t": 421161	"P": 989.75	"F": 1}
{"v": 1	"t": 421182	"P": 979.75	"F": 1}
{"v": 1	"t": 421202	"P": 998.75	"F": 1}
{"v": 1	"t": 421222	"P": 992.5	"F": 1}
{"v": 1	"t": 421243	"P": 980.5	"F": 1}
{"v": 1	"t": 421263	"P": 993.25	"F": 1}
{"v": 1	"t": 421283	"P": 996.5	"F": 1}
{"v": 1	"t": 421304	"P": 984.75	"F": 1}
{"v": 1	"t": 421324	"P": 983.75	"F": 1}
{"v": 1	"t": 421345	"P": 999.75	"F": 1}
{"v": 1	"t": 421365	"P": 988.25	"F": 1}
{"v": 1	"t": 421385	"P": 980.5	"F": 1}
{"v": 1	"t": 421406	"P": 996.5	"F": 1}
{"v": 1	"t": 421426	"P": 991.5	"F": 1}
{"v": 1	"t": 421446	"P": 981.75	"F": 1}
{"v": 1	"t": 421467	"P": 988.75	"F": 1}
{"v": 1	"t": 421487	"P": 999.0	"F": 1}
{"v": 1	"t": 421508	"P": 986.25	"F": 1}
{"v": 1	"t": 421528	"P": 982.75	"F": 1}
{"v": 1	"t": 421548	"P": 998.75	"F": 1}
{"v": 1	"t": 421569	"P": 991.25	"F": 1}
{"v": 1	"t": 421589	"P": 981.5	"F": 1}
{"v": 1	"t": 421609	"P": 997.0	"F": 1}
{"v": 1	"t": 421630	"P": 995.25	"F": 1}
{"v": 1	"t": 421650	"P": 981.25	"F": 1}
{"v": 1	"t": 421671	"P": 991.25	"F": 1}
{"v": 1	"t": 421691	"P": 996.75	"F": 1}
{"v": 1	"t": 421711	"P": 985.5	"F": 1}
{"v": 1	"t": 421732	"P": 988.25	"F": 1}
{"v": 1	"t": 421752	"P": 999.25	"F": 1}
{"v": 1	"t": 421773	"P": 988.25	"F": 1}
{"v": 1	"t": 421793	"P": 983.75	"F": 1}
{"v": 1	"t": 421813	"P": 1001.0	"F": 1}
{"v": 1	"t": 421834	"P": 989.75	"F": 1}
{"v": 1	"t": 421854	"P": 980.25	"F": 1}
{"v": 1	"t": 421874	"P": 994.0	"F": 1}
{"v": 1	"t": 421895	"P": 996.5	"F": 1}
{"v": 1	"t": 421915	"P": 983.25	"F": 1}
{"v": 1	"t": 421935	"P": 985.75	"F": 1}
{"v": 1	"t": 421956	"P": 1001.25	"F": 1}
{"v": 1	"t": 421976	"P": 990.5	"F": 1}
{"v": 1	"t": 421997	"P": 981.75	"F": 1}
{"v": 1	"t": 422017	"P": 996.25	"F": 1}
{"v": 1	"t": 422037	"P": 996.25	"F": 1	"C": 41.215	"D": 3419	"sn": 54091930088003	"file": "/data/device_log/data0000.out"}
{"v": 1	"t": 422058	"P": 995.75	"F": 1}
{"v": 1	"t": 422079	"P": 994.5	"F": 1}
{"v": 1	"t": 422101	"P": 996.75	"F": 1}
{"v": 1	"t": 422121	"P": 996.5	"F": 1}
{"v": 1	"t": 422141	"P": 985.75	"F": 1}
{"v": 1	"t": 422162	"P": 995.25	"F": 1}
{"v": 1	"t": 422182	"P": 997.0	"F": 1}
{"v": 1	"t": 422203	"P": 984.25	"F": 1}
{"v": 1	"t": 422223	"P": 986.5	"F": 1}
{"v": 1	"t": 422243	"P": 1001.75	"F": 1}
{"v": 1	"t": 422264	"P": 989.75	"F": 1}
{"v": 1	"t": 422284	"P": 984.5	"F": 1}
{"v": 1	"t": 422305	"P": 1000.0	"F": 1}
{"v": 1	"t": 422325	"P": 992.75	"F": 1}
{"v": 1	"t": 422345	"P": 980.0	"F": 1}
{"v": 1	"t": 422366	"P": 996.5	"F": 1}
{"v": 1	"t": 422386	"P": 991.75	"F": 1}
{"v": 1	"t": 422407	"P": 980.75	"F": 1}
{"v": 1	"t": 422427	"P": 995.5	"F": 1}
{"v": 1	"t": 422447	"P": 995.0	"F": 1}
{"v": 1	"t": 422468	"P": 980.5	"F": 1}
{"v": 1	"t": 422488	"P": 993.25	"F": 1}
{"v": 1	"t": 422509	"P": 992.0	"F": 1}
{"v": 1	"t": 422529	"P": 982.0	"F": 1}
{"v": 1	"t": 422549	"P": 996.75	"F": 1}
{"v": 1	"t": 422570	"P": 989.25	"F": 1}
{"v": 1	"t": 422590	"P": 979.75	"F": 1}
{"v": 1	"t": 422611	"P": 996.75	"F": 1}
{"v": 1	"t": 422631	"P": 994.25	"F": 1}
{"v": 1	"t": 422651	"P": 981.25	"F": 1}
{"v": 1	"t": 422672	"P": 991.25	"F": 1}
{"v": 1	"t": 422692	"P": 994.5	"F": 1}
{"v": 1	"t": 422713	"P": 981.75	"F": 1}
{"v": 1	"t": 422733	"P": 996.25	"F": 1}
{"v": 1	"t": 422754	"P": 992.5	"F": 1}
{"v": 1	"t": 422774	"P": 980.0	"F": 1}
{"v": 1	"t": 422794	"P": 994.75	"F": 1}
{"v": 1	"t": 422815	"P": 993.5	"F": 1}
{"v": 1	"t": 422835	"P": 982.25	"F": 1}
{"v": 1	"t": 422856	"P": 986.5	"F": 1}
{"v": 1	"t": 422876	"P": 998.25	"F": 1}
{"v": 1	"t": 422896	"P": 986.75	"F": 1}
{"v": 1	"t": 422917	"P": 979.25	"F": 1}
{"v": 1	"t": 422937	"P": 999.25	"F": 1}
{"v": 1	"t": 422957	"P": 993.25	"F": 1}
{"v": 1	"t": 422978	"P": 981.75	"F": 1}
{"v": 1	"t": 422998	"P": 990.0	"F": 1}
{"v": 1	"t": 423018	"P": 998.0	"F": 1}
{"v": 1	"t": 423039	"P": 986.75	"F": 1}
{"v": 1	"t": 423059	"P": 982.5	"F": 1	"C": 41.28	"D": 3420	"sn": 54091930088003	"file": "/data/device_log/data0000.out"	"CO2": 441.9942626953125	"Tp": 26.118865966796875	"H": 13.71307373046875}
{"v": 1	"t": 423081	"P": 993.5	"F": 1}
{"v": 1	"t": 423101	"P": 995.5	"F": 1}
{"v": 1	"t": 423123	"P": 986.5	"F": 1}
{"v": 1	"t": 423143	"P": 999.75	"F": 1}
{"v": 1	"t": 423164	"P": 988.0	"F": 1}
{"v": 1	"t": 423184	"P": 980.75	"F": 1}
{"v": 1	"t": 423204	"P": 998.0	"F": 1}
{"v": 1	"t": 423225	"P": 993.25	"F": 1}
{"v": 1	"t": 423245	"P": 981.75	"F": 1}
{"v": 1	"t": 423266	"P": 989.0	"F": 1}
{"v": 1	"t": 423286	"P": 997.25	"F": 1}
{"v": 1	"t": 423306	"P": 985.75	"F": 1}
{"v": 1	"t": 423327	"P": 984.25	"F": 1}
{"v": 1	"t": 423347	"P": 999.0	"F": 1}
{"v": 1	"t": 423367	"P": 989.75	"F": 1}
{"v": 1	"t": 423388	"P": 980.5	"F": 1}
{"v": 1	"t": 423408	"P": 998.5	"F": 1}
{"v": 1	"t": 423429	"P": 991.0	"F": 1}
{"v": 1	"t": 423449	"P": 979.75	"F": 1}
{"v": 1	"t": 423469	"P": 997.0	"F": 1}
{"v": 1	"t": 423490	"P": 993.75	"F": 1}
{"v": 1	"t": 423510	"P": 981.25	"F": 1}
{"v": 1	"t": 423531	"P": 992.5	"F": 1}
{"v": 1	"t": 423551	"P": 999.0	"F": 1}
{"v": 1	"t": 423571	"P": 985.25	"F": 1}
{"v": 1	"t": 423592	"P": 983.5	"F": 1}
{"v": 1	"t": 423612	"P": 1000.25	"F": 1}
{"v": 1	"t": 423632	"P": 990.0	"F": 1}
{"v": 1	"t": 423653	"P": 980.0	"F": 1}
{"v": 1	"t": 423673	"P": 995.25	"F": 1}
{"v": 1	"t": 423694	"P": 993.25	"F": 1}
{"v": 1	"t": 423714	"P": 982.5	"F": 1}
{"v": 1	"t": 423734	"P": 989.25	"F": 1}
{"v": 1	"t": 423755	"P": 998.5	"F": 1}
{"v": 1	"t": 423775	"P": 985.25	"F": 1}
{"v": 1	"t": 423795	"P": 981.0	"F": 1}
{"v": 1	"t": 423816	"P": 997.0	"F": 1}
{"v": 1	"t": 423836	"P": 990.0	"F": 1}
{"v": 1	"t": 423857	"P": 979.75	"F": 1}
{"v": 1	"t": 423877	"P": 995.0	"F": 1}
{"v": 1	"t": 423897	"P": 997.5	"F": 1}
{"v": 1	"t": 423918	"P": 986.0	"F": 1}
{"v": 1	"t": 423938	"P": 987.25	"F": 1}
{"v": 1	"t": 423958	"P": 1001.25	"F": 1}
{"v": 1	"t": 423979	"P": 990.75	"F": 1}
{"v": 1	"t": 423999	"P": 982.0	"F": 1}
{"v": 1	"t": 424020	"P": 1000.5	"F": 1}
{"v": 1	"t": 424040	"P": 992.5	"F": 1}
{"v": 1	"t": 424060	"P": 982.5	"F": 1}
{"v": 1	"t": 424081	"P": 1000.0	"F": 1	"C": 41.345	"D": 3421	"sn": 54091930088003	"file": "/data/device_log/data0000.out"}
{"v": 1	"t": 424101	"P": 989.5	"F": 1}
{"v": 1	"t": 424122	"P": 988.75	"F": 1}
{"v": 1	"t": 424144	"P": 993.25	"F": 1}
{"v": 1	"t": 424164	"P": 983.5	"F": 1}
{"v": 1	"t": 424184	"P": 996.75	"F": 1}
{"v": 1	"t": 424205	"P": 993.0	"F": 1}
{"v": 1	"t": 424225	"P": 984.25	"F": 1}
{"v": 1	"t": 424246	"P": 992.75	"F": 1}
{"v": 1	"t": 424266	"P": 996.0	"F": 1}
{"v": 1	"t": 424286	"P": 981.75	"F": 1}
{"v": 1	"t": 424307	"P": 984.5	"F": 1}
{"v": 1	"t": 424327	"P": 999.75	"F": 1}
{"v": 1	"t": 424347	"P": 987.25	"F": 1}
{"v": 1	"t": 424368	"P": 979.25	"F": 1}
{"v": 1	"t": 424388	"P": 996.5	"F": 1}
{"v": 1	"t": 424409	"P": 994.5	"F": 1}
{"v": 1	"t": 424429	"P": 982.25	"F": 1}
{"v": 1	"t": 424449	"P": 989.5	"F": 1}
{"v": 1	"t": 424470	"P": 999.0	"F": 1}
{"v": 1	"t": 424490	"P": 985.25	"F": 1}
{"v": 1	"t": 424510	"P": 982.75	"F": 1}
{"v": 1	"t": 424531	"P": 999.5	"F": 1}
{"v": 1	"t": 424551	"P": 990.5	"F": 1}
{"v": 1	"t": 424572	"P": 979.75	"F": 1}
{"v": 1	"t": 424592	"P": 995.5	"F": 1}
{"v": 1	"t": 424612	"P": 993.0	"F": 1}
{"v": 1	"t": 424633	"P": 982.5	"F": 1}
{"v": 1	"t": 424653	"P": 993.75	"F": 1}
{"v": 1	"t": 424674	"P": 992.25	"F": 1}
{"v": 1	"t": 424694	"P": 980.75	"F": 1}
{"v": 1	"t": 424714	"P": 997.5	"F": 1}
{"v": 1	"t": 424735	"P": 996.25	"F": 1}
{"v": 1	"t": 424755	"P": 985.25	"F": 1}
{"v": 1	"t": 424775	"P": 979.25	"F": 1}
{"v": 1	"t": 424796	"P": 996.0	"F": 1}
{"v": 1	"t": 424816	"P": 994.25	"F": 1}
{"v": 1	"t": 424836	"P": 983.5	"F": 1}
{"v": 1	"t": 424857	"P": 983.25	"F": 1}
{"v": 1	"t": 424877	"P": 999.0	"F": 1}
{"v": 1	"t": 424897	"P": 994.25	"F": 1}
{"v": 1	"t": 424918	"P": 982.25	"F": 1}
{"v": 1	"t": 424938	"P": 983.75	"F": 1}
{"v": 1	"t": 424958	"P": 1000.0	"F": 1}
{"v": 1	"t": 424979	"P": 990.25	"F": 1}
{"v": 1	"t": 424999	"P": 980.5	"F": 1}
{"v": 1	"t": 425019	"P": 986.75	"F": 1}
{"v": 1	"t": 425040	"P": 1000.5	"F": 1}
{"v": 1	"t": 425060	"P": 988.25	"F": 1}
{"v": 1	"t": 425080	"P": 978.5	"F": 1}
{"v": 1	"t": 425101	"P": 993.5	"F": 1	"C": 41.41	"D": 3422	"sn": 54091930088003	"file": "/data/device_log/data0000.out"	"CO2": 442.7659606933594	"Tp": 26.089492797851562	"H": 13.646851539611816}
{"v": 1	"t": 425122	"P": 998.25	"F": 1}
{"v": 1	"t": 425143	"P": 985.75	"F": 1}
{"v": 1	"t": 425164	"P": 998.75	"F": 1}
{"v": 1	"t": 425185	"P": 992.0	"F": 1}
{"v": 1	"t": 425205	"P": 981.25	"F": 1}
{"v": 1	"t": 425226	"P": 994.75	"F": 1}
{"v": 1	"t": 425246	"P": 991.5	"F": 1}
{"v": 1	"t": 425267	"P": 982.75	"F": 1}
{"v": 1	"t": 425287	"P": 997.0	"F": 1}
{"v": 1	"t": 425307	"P": 993.25	"F": 1}
{"v": 1	"t": 425328	"P": 983.25	"F": 1}
{"v": 1	"t": 425348	"P": 984.5	"F": 1}
{"v": 1	"t": 425368	"P": 999.75	"F": 1}
{"v": 1	"t": 425389	"P": 993.0	"F": 1}
{"v": 1	"t": 425409	"P": 982.5	"F": 1}
{"v": 1	"t": 425429	"P": 987.25	"F": 1}
{"v": 1	"t": 425450	"P": 998.75	"F": 1}
{"v": 1	"t": 425470	"P": 989.75	"F": 1}
{"v": 1	"t": 425490	"P": 980.25	"F": 1}
{"v": 1	"t": 425511	"P": 994.5	"F": 1}
{"v": 1	"t": 425531	"P": 996.5	"F": 1}
{"v": 1	"t": 425551	"P": 985.25	"F": 1}
{"v": 1	"t": 425572	"P": 979.5	"F": 1}
{"v": 1	"t": 425592	"P": 996.75	"F": 1}
{"v": 1	"t": 425612	"P": 996.0	"F": 1}
{"v": 1	"t": 425633	"P": 986.5	"F": 1}
{"v": 1	"t": 425653	"P": 982.25	"F": 1}
{"v": 1	"t": 425673	"P": 1000.75	"F": 1}
{"v": 1	"t": 425694	"P": 993.0	"F": 1}
{"v": 1	"t": 425714	"P": 982.75	"F": 1}
{"v": 1	"t": 425734	"P": 985.25	"F": 1}
{"v": 1	"t": 425755	"P": 1001.0	"F": 1}
{"v": 1	"t": 425775	"P": 991.25	"F": 1}
{"v": 1	"t": 425795	"P": 985.5	"F": 1}
{"v": 1	"t": 425816	"P": 999.5	"F": 1}
{"v": 1	"t": 425836	"P": 989.5	"F": 1}
{"v": 1	"t": 425857	"P": 991.75	"F": 1}
{"v": 1	"t": 425877	"P": 995.0	"F": 1}
{"v": 1	"t": 425898	"P": 984.25	"F": 1}
{"v": 1	"t": 425918	"P": 998.0	"F": 1}
{"v": 1	"t": 425939	"P": 989.0	"F": 1}
{"v": 1	"t": 425959	"P": 985.0	"F": 1}
{"v": 1	"t": 425980	"P": 1002.0	"F": 1}
{"v": 1	"t": 426000	"P": 994.5	"F": 1}
{"v": 1	"t": 426020	"P": 982.25	"F": 1}
{"v": 1	"t": 426041	"P": 991.75	"F": 1}
{"v": 1	"t": 426061	"P": 1003.25	"F": 1}
{"v": 1	"t": 426081	"P": 991.25	"F": 1}
{"v": 1	"t": 426101	"P": 983.25	"F": 1}
{"v": 1	"t": 426122	"P": 992.5	"F": 1	"C": 41.485	"D": 3423	"sn": 54091930088003	"file": "/data/device_log/data0000.out"}
{"v": 1	"t": 426143	"P": 995.75	"F": 1}
{"v": 1	"t": 426163	"P": 984.5	"F": 1}
{"v": 1	"t": 426185	"P": 989.5	"F": 1}
{"v": 1	"t": 426205	"P": 984.0	"F": 1}
{"v": 1	"t": 426226	"P": 1000.5	"F": 1}
{"v": 1	"t": 426246	"P": 995.25	"F": 1}
{"v": 1	"t": 426266	"P": 983.25	"F": 1}
{"v": 1	"t": 426287	"P": 985.25	"F": 1}
{"v": 1	"t": 426307	"P": 1001.5	"F": 1}
{"v": 1	"t": 426327	"P": 990.0	"F": 1}
{"v": 1	"t": 426348	"P": 980.0	"F": 1}
{"v": 1	"t": 426368	"P": 994.75	"F": 1}
{"v": 1	"t": 426388	"P": 999.5	"F": 1}
{"v": 1	"t": 426409	"P": 986.5	"F": 1}
{"v": 1	"t": 426429	"P": 979.0	"F": 1}
{"v": 1	"t": 426449	"P": 997.5	"F": 1}
{"v": 1	"t": 426470	"P": 992.25	"F": 1}
{"v": 1	"t": 426490	"P": 981.75	"F": 1}
{"v": 1	"t": 426511	"P": 998.75	"F": 1}
{"v": 1	"t": 426531	"P": 989.25	"F": 1}
{"v": 1	"t": 426552	"P": 980.75	"F": 1}
{"v": 1	"t": 426572	"P": 997.75	"F": 1}
{"v": 1	"t": 426592	"P": 994.5	"F": 1}
{"v": 1	"t": 426613	"P": 981.5	"F": 1}
{"v": 1	"t": 426633	"P": 984.5	"F": 1}
{"v": 1	"t": 426653	"P": 999.25	"F": 1}
{"v": 1	"t": 426674	"P": 992.0	"F": 1}
{"v": 1	"t": 426694	"P": 981.0	"F": 1}
{"v": 1	"t": 426714	"P": 988.0	"F": 1}
{"v": 1	"t": 426735	"P": 999.5	"F": 1}
{"v": 1	"t": 426755	"P": 989.0	"F": 1}
{"v": 1	"t": 426775	"P": 978.5	"F": 1}
{"v": 1	"t": 426796	"P": 993.0	"F": 1}
{"v": 1	"t": 426816	"P": 996.75	"F": 1}
{"v": 1	"t": 426836	"P": 986.5	"F": 1}
{"v": 1	"t": 426857	"P": 982.0	"F": 1}
{"v": 1	"t": 426877	"P": 999.5	"F": 1}
{"v": 1	"t": 426897	"P": 995.25	"F": 1}
{"v": 1	"t": 426918	"P": 983.75	"F": 1}
{"v": 1	"t": 426938	"P": 983.75	"F": 1}
{"v": 1	"t": 426958	"P": 1001.25	"F": 1}
{"v": 1	"t": 426979	"P": 991.5	"F": 1}
{"v": 1	"t": 426999	"P": 981.25	"F": 1}
{"v": 1	"t": 427019	"P": 995.0	"F": 1}
{"v": 1	"t": 427040	"P": 995.25	"F": 1}
{"v": 1	"t": 427060	"P": 982.0	"F": 1}
{"v": 1	"t": 427081	"P": 998.25	"F": 1}
{"v": 1	"t": 427101	"P": 994.5	"F": 1}
{"v": 1	"t": 427121	"P": 982.5	"F": 1}
{"v": 1	"t": 427142	"P": 985.25	"F": 1	"C": 41.56	"D": 3424	"sn": 54091930088003	"file": "/data/device_log/data0000.out"	"CO2": 442.8260498046875	"Tp": 26.076141357421875	"H": 13.646780014038086}
{"v": 1	"t": 427163	"P": 989.75	"F": 1}
{"v": 1	"t": 427183	"P": 996.25	"F": 1}
{"v": 1	"t": 427205	"P": 987.75	"F": 1}
{"v": 1	"t": 427225	"P": 980.5	"F": 1}
{"v": 1	"t": 427246	"P": 996.75	"F": 1}
{"v": 1	"t": 427266	"P": 997.5	"F": 1}
{"v": 1	"t": 427286	"P": 985.0	"F": 1}
{"v": 1	"t": 427307	"P": 980.75	"F": 1}
{"v": 1	"t": 427327	"P": 998.25	"F": 1}
{"v": 1	"t": 427347	"P": 994.25	"F": 1}
{"v": 1	"t": 427368	"P": 981.0	"F": 1}
{"v": 1	"t": 427388	"P": 986.5	"F": 1}
{"v": 1	"t": 427408	"P": 1002.0	"F": 1}
{"v": 1	"t": 427429	"P": 990.5	"F": 1}
{"v": 1	"t": 427449	"P": 982.25	"F": 1}
{"v": 1	"t": 427469	"P": 988.25	"F": 1}
{"v": 1	"t": 427490	"P": 1000.0	"F": 1}
{"v": 1	"t": 427510	"P": 987.25	"F": 1}
{"v": 1	"t": 427530	"P": 979.5	"F": 1}
{"v": 1	"t": 427551	"P": 995.0	"F": 1}
{"v": 1	"t": 427571	"P": 995.0	"F": 1}
{"v": 1	"t": 427591	"P": 983.5	"F": 1}
{"v": 1	"t": 427612	"P": 991.5	"F": 1}
{"v": 1	"t": 427632	"P": 993.0	"F": 1}
{"v": 1	"t": 427653	"P": 981.5	"F": 1}
{"v": 1	"t": 427673	"P": 997.5	"F": 1}
{"v": 1	"t": 427694	"P": 992.75	"F": 1}
{"v": 1	"t": 427714	"P": 983.0	"F": 1}
{"v": 1	"t": 427734	"P": 983.0	"F": 1}
{"v": 1	"t": 427754	"P": 1000.5	"F": 1}
{"v": 1	"t": 427775	"P": 994.5	"F": 1}
{"v": 1	"t": 427795	"P": 985.25	"F": 1}
{"v": 1	"t": 427815	"P": 988.75	"F": 1}
{"v": 1	"t": 427836	"P": 1000.25	"F": 1}
{"v": 1	"t": 427856	"P": 992.0	"F": 1}
{"v": 1	"t": 427876	"P": 984.5	"F": 1}
{"v": 1	"t": 427897	"P": 992.75	"F": 1}
{"v": 1	"t": 427917	"P": 1003.5	"F": 1}
{"v": 1	"t": 427937	"P": 992.5	"F": 1}
{"v": 1	"t": 427958	"P": 982.25	"F": 1}
{"v": 1	"t": 427978	"P": 994.75	"F": 1}
{"v": 1	"t": 427998	"P": 1000.75	"F": 1}
{"v": 1	"t": 428019	"P": 990.0	"F": 1}
{"v": 1	"t": 428039	"P": 982.25	"F": 1}
{"v": 1	"t": 428059	"P": 995.0	"F": 1}
{"v": 1	"t": 428080	"P": 999.5	"F": 1}
{"v": 1	"t": 428100	"P": 988.25	"F": 1}
{"v": 1	"t": 428120	"P": 984.5	"F": 1}
{"v": 1	"t": 428141	"P": 1000.75	"F": 1}
{"v": 1	"t": 428161	"P": 991.0	"F": 1	"C": 41.6	"D": 3425	"sn": 54091930088003	"file": "/data/device_log/data0000.out"}
{"v": 1	"t": 428182	"P": 985.0	"F": 1}
{"v": 1	"t": 428202	"P": 998.75	"F": 1}
{"v": 1	"t": 428224	"P": 993.5	"F": 1}
{"v": 1	"t": 428245	"P": 994.75	"F": 1}
{"v": 1	"t": 428265	"P": 983.75	"F": 1}
{"v": 1	"t": 428285	"P": 981.25	"F": 1}
{"v": 1	"t": 428306	"P": 999.5	"F": 1}
{"v": 1	"t": 428326	"P": 994.25	"F": 1}
{"v": 1	"t": 428346	"P": 984.75	"F": 1}
{"v": 1	"t": 428367	"P": 983.75	"F": 1}
{"v": 1	"t": 428387	"P": 999.5	"F": 1}
{"v": 1	"t": 428407	"P": 991.5	"F": 1}
{"v": 1	"t": 428428	"P": 981.0	"F": 1}
{"v": 1	"t": 428448	"P": 989.25	"F": 1}
{"v": 1	"t": 428468	"P": 999.5	"F": 1}
{"v": 1	"t": 428489	"P": 990.75	"F": 1}
{"v": 1	"t": 428509	"P": 979.0	"F": 1}
{"v": 1	"t": 428529	"P": 990.0	"F": 1}
{"v": 1	"t": 428550	"P": 999.0	"F": 1}
{"v": 1	"t": 428570	"P": 987.5	"F": 1}
{"v": 1	"t": 428590	"P": 981.0	"F": 1}
{"v": 1	"t": 428611	"P": 996.5	"F": 1}
{"v": 1	"t": 428631	"P": 996.5	"F": 1}
{"v": 1	"t": 428651	"P": 987.5	"F": 1}
{"v": 1	"t": 428672	"P": 981.75	"F": 1}
{"v": 1	"t": 428692	"P": 997.75	"F": 1}
{"v": 1	"t": 428713	"P": 986.25	"F": 1}
{"v": 1	"t": 428733	"P": 984.75	"F": 1}
{"v": 1	"t": 428753	"P": 997.5	"F": 1}
{"v": 1	"t": 428774	"P": 984.5	"F": 1}
{"v": 1	"t": 428794	"P": 986.0	"F": 1}
{"v": 1	"t": 428815	"P": 1001.5	"F": 1}
{"v": 1	"t": 428835	"P": 990.5	"F": 1}
{"v": 1	"t": 428855	"P": 980.5	"F": 1}
{"v": 1	"t": 428876	"P": 988.75	"F": 1}
{"v": 1	"t": 428896	"P": 1000.25	"F": 1}
{"v": 1	"t": 428916	"P": 992.0	"F": 1}
{"v": 1	"t": 428936	"P": 982.5	"F": 1}
{"v": 1	"t": 428957	"P": 989.5	"F": 1}
{"v": 1	"t": 428977	"P": 1001.5	"F": 1}
{"v": 1	"t": 428997	"P": 988.75	"F": 1}
{"v": 1	"t": 429018	"P": 979.75	"F": 1}
{"v": 1	"t": 429038	"P": 995.75	"F": 1}
{"v": 1	"t": 429058	"P": 998.5	"F": 1}
{"v": 1	"t": 429079	"P": 988.0	"F": 1}
{"v": 1	"t": 429099	"P": 982.0	"F": 1}
{"v": 1	"t": 429119	"P": 998.0	"F": 1}
{"v": 1	"t": 429140	"P": 996.75	"F": 1}
{"v": 1	"t": 429160	"P": 983.5	"F": 1}
{"v": 1	"t": 429180	"P": 982.25	"F": 1	"C": 41.67	"D": 3426	"sn": 54091930088003	"file": "/data/device_log/data0000.out"	"CO2": 443.2828063964844	"Tp": 26.089492797851562	"H": 13.646904945373535}
{"v": 1	"t": 429202	"P": 998.75	"F": 1}
{"v": 1	"t": 429222	"P": 994.0	"F": 1}
{"v": 1	"t": 429244	"P": 991.0	"F": 1}
{"v": 1	"t": 429265	"P": 997.0	"F": 1}
{"v": 1	"t": 429285	"P": 987.5	"F": 1}
{"v": 1	"t": 429305	"P": 982.25	"F": 1}
{"v": 1	"t": 429326	"P": 999.25	"F": 1}
{"v": 1	"t": 429346	"P": 986.0	"F": 1}
{"v": 1	"t": 429367	"P": 990.5	"F": 1}
{"v": 1	"t": 429387	"P": 994.25	"F": 1}
{"v": 1	"t": 429408	"P": 982.5	"F": 1}
{"v": 1	"t": 429428	"P": 998.25	"F": 1}
{"v": 1	"t": 429449	"P": 986.25	"F": 1}
{"v": 1	"t": 429469	"P": 985.0	"F": 1}
{"v": 1	"t": 429490	"P": 1001.5	"F": 1}
{"v": 1	"t": 429510	"P": 989.5	"F": 1}
{"v": 1	"t": 429530	"P": 981.0	"F": 1}
{"v": 1	"t": 429551	"P": 995.25	"F": 1}
{"v": 1	"t": 429571	"P": 995.75	"F": 1}
{"v": 1	"t": 429591	"P": 988.0	"F": 1}
{"v": 1	"t": 429612	"P": 981.25	"F": 1}
{"v": 1	"t": 429632	"P": 999.0	"F": 1}
{"v": 1	"t": 429652	"P": 997.75	"F": 1}
{"v": 1	"t": 429673	"P": 984.5	"F": 1}
{"v": 1	"t": 429693	"P": 981.5	"F": 1}
{"v": 1	"t": 429713	"P": 999.5	"F": 1}
{"v": 1	"t": 429734	"P": 996.0	"F": 1}
{"v": 1	"t": 429754	"P": 985.0	"F": 1}
{"v": 1	"t": 429774	"P": 987.75	"F": 1}
{"v": 1	"t": 429795	"P": 1002.25	"F": 1}
{"v": 1	"t": 429815	"P": 994.5	"F": 1}
{"v": 1	"t": 429835	"P": 983.0	"F": 1}
{"v": 1	"t": 429856	"P": 989.25	"F": 1}
{"v": 1	"t": 429876	"P": 1000.75	"F": 1}
{"v": 1	"t": 429896	"P": 992.25	"F": 1}
{"v": 1	"t": 429916	"P": 983.25	"F": 1}
{"v": 1	"t": 429937	"P": 992.5	"F": 1}
{"v": 1	"t": 429957	"P": 1002.25	"F": 1}
{"v": 1	"t": 429978	"P": 995.25	"F": 1}
{"v": 1	"t": 429999	"P": 997.5	"F": 1}
{"v": 1	"t": 430019	"P": 982.75	"F": 1}
{"v": 1	"t": 430039	"P": 997.5	"F": 1}
{"v": 1	"t": 430060	"P": 996.75	"F": 1}
{"v": 1	"t": 430080	"P": 985.5	"F": 1}
{"v": 1	"t": 430100	"P": 985.75	"F": 1}
{"v": 1	"t": 430121	"P": 998.25	"F": 1}
{"v": 1	"t": 430141	"P": 994.0	"F": 1}
{"v": 1	"t": 430161	"P": 982.25	"F": 1}
{"v": 1	"t": 430182	"P": 987.25	"F": 1}
{"v": 1	"t": 430202	"P": 1000.0	"F": 1	"C": 41.795	"D": 3426	"sn": 54091930088003	"file": "/data/device_log/data0000.out"}
{"v": 1	"t": 430223	"P": 995.5	"F": 1}
{"v": 1	"t": 430244	"P": 990.25	"F": 1}
{"v": 1	"t": 430266	"P": 988.25	"F": 1}
{"v": 1	"t": 430286	"P": 1000.75	"F": 1}
{"v": 1	"t": 430306	"P": 989.25	"F": 1}
{"v": 1	"t": 430327	"P": 981.0	"F": 1}
{"v": 1	"t": 430347	"P": 991.25	"F": 1}
{"v": 1	"t": 430367	"P": 999.75	"F": 1}
{"v": 1	"t": 430387	"P": 989.5	"F": 1}
{"v": 1	"t": 430408	"P": 981.75	"F": 1}
{"v": 1	"t": 430428	"P": 997.25	"F": 1}
{"v": 1	"t": 430448	"P": 998.25	"F": 1}
{"v": 1	"t": 430469	"P": 988.5	"F": 1}
{"v": 1	"t": 430489	"P": 983.0	"F": 1}
{"v": 1	"t": 430509	"P": 998.75	"F": 1}
{"v": 1	"t": 430530	"P": 995.0	"F": 1}
{"v": 1	"t": 430550	"P": 982.75	"F": 1}
{"v": 1	"t": 430571	"P": 998.25	"F": 1}
{"v": 1	"t": 430591	"P": 993.0	"F": 1}
{"v": 1	"t": 430612	"P": 982.0	"F": 1}
{"v": 1	"t": 430632	"P": 999.0	"F": 1}
{"v": 1	"t": 430652	"P": 995.0	"F": 1}
{"v": 1	"t": 430673	"P": 982.5	"F": 1}
{"v": 1	"t": 430693	"P": 985.25	"F": 1}
{"v": 1	"t": 430713	"P": 1000.0	"F": 1}
{"v": 1	"t": 430734	"P": 992.25	"F": 1}
{"v": 1	"t": 430754	"P": 981.75	"F": 1}
{"v": 1	"t": 430774	"P": 988.5	"F": 1}
{"v": 1	"t": 430795	"P": 1001.25	"F": 1}
{"v": 1	"t": 430815	"P": 990.25	"F": 1}
{"v": 1	"t": 430835	"P": 981.0	"F": 1}
{"v": 1	"t": 430856	"P": 990.25	"F": 1}
{"v": 1	"t": 430876	"P": 1000.5	"F": 1}
{"v": 1	"t": 430896	"P": 988.0	"F": 1}
{"v": 1	"t": 430917	"P": 980.0	"F": 1}
{"v": 1	"t": 430937	"P": 995.0	"F": 1}
{"v": 1	"t": 430957	"P": 997.0	"F": 1}
{"v": 1	"t": 430978	"P": 986.0	"F": 1}
{"v": 1	"t": 430998	"P": 981.25	"F": 1}
{"v": 1	"t": 431018	"P": 1000.75	"F": 1}
{"v": 1	"t": 431039	"P": 997.25	"F": 1}
{"v": 1	"t": 431059	"P": 985.25	"F": 1}
{"v": 1	"t": 431079	"P": 983.0	"F": 1}
{"v": 1	"t": 431099	"P": 998.75	"F": 1}
{"v": 1	"t": 431120	"P": 991.75	"F": 1}
{"v": 1	"t": 431140	"P": 983.0	"F": 1}
{"v": 1	"t": 431161	"P": 1000.25	"F": 1}
{"v": 1	"t": 431181	"P": 990.0	"F": 1}
{"v": 1	"t": 431202	"P": 980.75	"F": 1}
{"v": 1	"t": 431222	"P": 998.5	"F": 1	"C": 41.795	"D": 3427	"sn": 54091930088003	"file": "/data/device_log/data0000.out"	"CO2": 443.11602783203125	"Tp": 26.10284423828125	"H": 13.646851539611816}
{"v": 1	"t": 431243	"P": 997.5	"F": 1}
{"v": 1	"t": 431264	"P": 994.0	"F": 1}
{"v": 1	"t": 431285	"P": 1000.0	"F": 1}
{"v": 1	"t": 431305	"P": 988.75	"F": 1}
{"v": 1	"t": 431325	"P": 980.25	"F": 1}
{"v": 1	"t": 431346	"P": 997.25	"F": 1}
{"v": 1	"t": 431366	"P": 997.0	"F": 1}
{"v": 1	"t": 431386	"P": 985.25	"F": 1}
{"v": 1	"t": 431407	"P": 983.25	"F": 1}
{"v": 1	"t": 431427	"P": 998.75	"F": 1}
{"v": 1	"t": 431447	"P": 995.75	"F": 1}
{"v": 1	"t": 431468	"P": 983.0	"F": 1}
{"v": 1	"t": 431488	"P": 985.25	"F": 1}
{"v": 1	"t": 431508	"P": 1001.5	"F": 1}
{"v": 1	"t": 431529	"P": 991.25	"F": 1}
{"v": 1	"t": 431549	"P": 980.5	"F": 1}
{"v": 1	"t": 431569	"P": 989.75	"F": 1}
{"v": 1	"t": 431590	"P": 999.75	"F": 1}
{"v": 1	"t": 431610	"P": 989.0	"F": 1}
{"v": 1	"t": 431630	"P": 980.0	"F": 1}
{"v": 1	"t": 431651	"P": 996.75	"F": 1}
{"v": 1	"t": 431671	"P": 998.0	"F": 1}
{"v": 1	"t": 431691	"P": 985.75	"F": 1}
{"v": 1	"t": 431712	"P": 993.75	"F": 1}
{"v": 1	"t": 431732	"P": 995.0	"F": 1}
{"v": 1	"t": 431753	"P": 986.25	"F": 1}
{"v": 1	"t": 431773	"P": 988.0	"F": 1}
{"v": 1	"t": 431793	"P": 1002.25	"F": 1}
{"v": 1	"t": 431814	"P": 995.0	"F": 1}
{"v": 1	"t": 431834	"P": 982.75	"F": 1}
{"v": 1	"t": 431854	"P": 988.25	"F": 1}
{"v": 1	"t": 431875	"P": 1002.0	"F": 1}
{"v": 1	"t": 431895	"P": 993.0	"F": 1}
{"v": 1	"t": 431915	"P": 983.25	"F": 1}
{"v": 1	"t": 431936	"P": 991.25	"F": 1}
{"v": 1	"t": 431956	"P": 1003.25	"F": 1}
{"v": 1	"t": 431976	"P": 991.5	"F": 1}
{"v": 1	"t": 431997	"P": 983.0	"F": 1}
{"v": 1	"t": 432017	"P": 998.75	"F": 1}
{"v": 1	"t": 432037	"P": 998.0	"F": 1}
{"v": 1	"t": 432058	"P": 983.75	"F": 1}
{"v": 1	"t": 432078	"P": 983.5	"F": 1}
{"v": 1	"t": 432098	"P": 1001.0	"F": 1}
{"v": 1	"t": 432119	"P": 995.5	"F": 1}
{"v": 1	"t": 432139	"P": 982.25	"F": 1}
{"v": 1	"t": 432159	"P": 985.0	"F": 1}
{"v": 1	"t": 432180	"P": 1001.5	"F": 1}
{"v": 1	"t": 432200	"P": 989.5	"F": 1}
{"v": 1	"t": 432220	"P": 980.5	"F": 1}
{"v": 1	"t": 432241	"P": 995.0	"F": 1	"C": 41.88	"D": 3428	"sn": 54091930088003	"file": "/data/device_log/data0000.out"}
{"v": 1	"t": 432261	"P": 990.75	"F": 1}
{"v": 1	"t": 432282	"P": 985.5	"F": 1}
{"v": 1	"t": 432304	"P": 982.0	"F": 1}
{"v": 1	"t": 432324	"P": 993.25	"F": 1}
{"v": 1	"t": 432345	"P": 995.0	"F": 1}
{"v": 1	"t": 432365	"P": 984.5	"F": 1}
{"v": 1	"t": 432385	"P": 981.0	"F": 1}
{"v": 1	"t": 432406	"P": 997.75	"F": 1}
{"v": 1	"t": 432426	"P": 994.25	"F": 1}
{"v": 1	"t": 432446	"P": 982.25	"F": 1}
{"v": 1	"t": 432467	"P": 988.0	"F": 1}
{"v": 1	"t": 432487	"P": 1002.75	"F": 1}
{"v": 1	"t": 432507	"P": 988.25	"F": 1}
{"v": 1	"t": 432528	"P": 979.25	"F": 1}
{"v": 1	"t": 432548	"P": 992.5	"F": 1}
{"v": 1	"t": 432568	"P": 999.0	"F": 1}
{"v": 1	"t": 432589	"P": 986.75	"F": 1}
{"v": 1	"t": 432609	"P": 979.75	"F": 1}
{"v": 1	"t": 432629	"P": 995.75	"F": 1}
{"v": 1	"t": 432650	"P": 997.25	"F": 1}
{"v": 1	"t": 432670	"P": 986.0	"F": 1}
{"v": 1	"t": 432690	"P": 981.75	"F": 1}
{"v": 1	"t": 432711	"P": 998.75	"F": 1}
{"v": 1	"t": 432731	"P": 996.75	"F": 1}
{"v": 1	"t": 432751	"P": 983.75	"F": 1}
{"v": 1	"t": 432772	"P": 984.0	"F": 1}
{"v": 1	"t": 432792	"P": 999.25	"F": 1}
{"v": 1	"t": 432813	"P": 992.25	"F": 1}
{"v": 1	"t": 432833	"P": 982.75	"F": 1}
{"v": 1	"t": 432853	"P": 998.0	"F": 1}
{"v": 1	"t": 432874	"P": 986.5	"F": 1}
{"v": 1	"t": 432894	"P": 982.0	"F": 1}
{"v": 1	"t": 432915	"P": 995.75	"F": 1}
{"v": 1	"t": 432935	"P": 980.0	"F": 1}
{"v": 1	"t": 432956	"P": 993.75	"F": 1}
{"v": 1	"t": 432976	"P": 990.0	"F": 1}
{"v": 1	"t": 432997	"P": 980.25	"F": 1}
{"v": 1	"t": 433017	"P": 1000.25	"F": 1}
{"v": 1	"t": 433037	"P": 996.0	"F": 1}
{"v": 1	"t": 433058	"P": 983.25	"F": 1}
{"v": 1	"t": 433078	"P": 983.5	"F": 1}
{"v": 1	"t": 433098	"P": 1000.0	"F": 1}
{"v": 1	"t": 433119	"P": 994.75	"F": 1}
{"v": 1	"t": 433139	"P": 984.0	"F": 0}
{"v": 1	"t": 433159	"P": 983.0	"F": 1}
{"v": 1	"t": 433180	"P": 998.0	"F": 1}
{"v": 1	"t": 433200	"P": 991.0	"F": 1}
{"v": 1	"t": 433220	"P": 981.0	"F": 1}
{"v": 1	"t": 433241	"P": 993.25	"F": 1}
{"v": 1	"t": 433261	"P": 997.5	"F": 1	"C": 41.96	"D": 3429	"sn": 54091930088003	"file": "/data/device_log/data0000.out"	"CO2": 443.57965087890625	"Tp": 26.10284423828125	"H": 13.646917343139648}
{"v": 1	"t": 433283	"P": 984.0	"F": 1}
{"v": 1	"t": 433303	"P": 986.0	"F": 1}
{"v": 1	"t": 433325	"P": 986.0	"F": 1}
{"v": 1	"t": 433345	"P": 981.25	"F": 1}
{"v": 1	"t": 433366	"P": 999.75	"F": 1}
{"v": 1	"t": 433386	"P": 993.75	"F": 1}
{"v": 1	"t": 433406	"P": 981.75	"F": 1}
{"v": 1	"t": 433427	"P": 986.25	"F": 1}
{"v": 1	"t": 433447	"P": 1001.0	"F": 1}
{"v": 1	"t": 433467	"P": 989.75	"F": 1}
{"v": 1	"t": 433488	"P": 978.75	"F": 1}
{"v": 1	"t": 433508	"P": 995.75	"F": 1}
{"v": 1	"t": 433529	"P": 988.0	"F": 1}
{"v": 1	"t": 433549	"P": 984.0	"F": 1}
{"v": 1	"t": 433570	"P": 997.75	"F": 1}
{"v": 1	"t": 433590	"P": 987.75	"F": 1}
{"v": 1	"t": 433610	"P": 983.75	"F": 1}
{"v": 1	"t": 433631	"P": 1000.5	"F": 1}
{"v": 1	"t": 433651	"P": 992.0	"F": 1}
{"v": 1	"t": 433671	"P": 981.5	"F": 1}
{"v": 1	"t": 433692	"P": 990.5	"F": 1}
{"v": 1	"t": 433712	"P": 1000.75	"F": 1}
{"v": 1	"t": 433732	"P": 989.75	"F": 1}
{"v": 1	"t": 433753	"P": 984.0	"F": 1}
{"v": 1	"t": 433773	"P": 995.5	"F": 1}
{"v": 1	"t": 433793	"P": 1000.75	"F": 1}
{"v": 1	"t": 433814	"P": 988.0	"F": 1}
{"v": 1	"t": 433834	"P": 982.25	"F": 1}
{"v": 1	"t": 433854	"P": 1000.25	"F": 1}
{"v": 1	"t": 433875	"P": 993.75	"F": 1}
{"v": 1	"t": 433895	"P": 985.75	"F": 1}
{"v": 1	"t": 433915	"P": 987.75	"F": 1}
{"v": 1	"t": 433936	"P": 1002.75	"F": 1}
{"v": 1	"t": 433956	"P": 993.5	"F": 1}
{"v": 1	"t": 433976	"P": 983.0	"F": 1}
{"v": 1	"t": 433997	"P": 990.75	"F": 1}
{"v": 1	"t": 434017	"P": 999.5	"F": 1}
{"v": 1	"t": 434037	"P": 989.0	"F": 1}
{"v": 1	"t": 434058	"P": 979.5	"F": 1}
{"v": 1	"t": 434078	"P": 989.75	"F": 1}
{"v": 1	"t": 434098	"P": 996.0	"F": 1}
{"v": 1	"t": 434119	"P": 983.25	"F": 1}
{"v": 1	"t": 434139	"P": 992.25	"F": 1}
{"v": 1	"t": 434160	"P": 994.0	"F": 1}
{"v": 1	"t": 434180	"P": 980.25	"F": 1}
{"v": 1	"t": 434201	"P": 990.75	"F": 1}
{"v": 1	"t": 434221	"P": 998.75	"F": 1}
{"v": 1	"t": 434241	"P": 985.75	"F": 1}
{"v": 1	"t": 434262	"P": 982.5	"F": 1}
{"v": 1	"t": 434282	"P": 999.0	"F": 1	"C": 42.035	"D": 3430	"sn": 54091930088003	"file": "/data/device_log/data0000.out"	"CO2": 443.6007385253906	"Tp": 26.089492797851562	"H": 13.564945220947266}
{"v": 1	"t": 434304	"P": 995.0	"F": 1}
{"v": 1	"t": 434324	"P": 980.75	"F": 1}
{"v": 1	"t": 434346	"P": 999.5	"F": 1}
{"v": 1	"t": 434366	"P": 989.0	"F": 1}
{"v": 1	"t": 434386	"P": 980.0	"F": 1}
{"v": 1	"t": 434407	"P": 991.75	"F": 1}
{"v": 1	"t": 434427	"P": 997.5	"F": 1}
{"v": 1	"t": 434448	"P": 987.0	"F": 1}
{"v": 1	"t": 434468	"P": 978.25	"F": 1}
{"v": 1	"t": 434488	"P": 995.5	"F": 1}
{"v": 1	"t": 434508	"P": 995.25	"F": 1}
{"v": 1	"t": 434529	"P": 984.5	"F": 1}
{"v": 1	"t": 434549	"P": 981.5	"F": 1}
{"v": 1	"t": 434569	"P": 997.25	"F": 1}
{"v": 1	"t": 434590	"P": 992.25	"F": 1}
{"v": 1	"t": 434610	"P": 983.25	"F": 1}
{"v": 1	"t": 434630	"P": 982.0	"F": 1}
{"v": 1	"t": 434651	"P": 998.75	"F": 1}
{"v": 1	"t": 434671	"P": 990.25	"F": 1}
{"v": 1	"t": 434692	"P": 980.75	"F": 1}
{"v": 1	"t": 434712	"P": 996.5	"F": 1}
{"v": 1	"t": 434732	"P": 988.75	"F": 1}
{"v": 1	"t": 434753	"P": 981.0	"F": 1}
{"v": 1	"t": 434773	"P": 998.5	"F": 1}
{"v": 1	"t": 434794	"P": 993.5	"F": 1}
{"v": 1	"t": 434814	"P": 983.0	"F": 1}
{"v": 1	"t": 434834	"P": 982.75	"F": 1}
{"v": 1	"t": 434854	"P": 1000.5	"F": 1}
{"v": 1	"t": 434875	"P": 992.75	"F": 1}
{"v": 1	"t": 434895	"P": 984.25	"F": 1}
{"v": 1	"t": 434915	"P": 984.25	"F": 1}
{"v": 1	"t": 434936	"P": 998.5	"F": 1}
{"v": 1	"t": 434956	"P": 990.5	"F": 1}
{"v": 1	"t": 434976	"P": 980.5	"F": 1}
{"v": 1	"t": 434997	"P": 989.0	"F": 1}
{"v": 1	"t": 435017	"P": 1000.25	"F": 1}
{"v": 1	"t": 435037	"P": 988.5	"F": 1}
{"v": 1	"t": 435058	"P": 980.0	"F": 1}
{"v": 1	"t": 435078	"P": 992.5	"F": 1}
{"v": 1	"t": 435098	"P": 997.75	"F": 1}
{"v": 1	"t": 435119	"P": 987.5	"F": 1}
{"v": 1	"t": 435139	"P": 980.0	"F": 1}
{"v": 1	"t": 435159	"P": 996.75	"F": 1}
{"v": 1	"t": 435180	"P": 995.0	"F": 1}
{"v": 1	"t": 435200	"P": 983.25	"F": 1}
{"v": 1	"t": 435220	"P": 983.25	"F": 1}
{"v": 1	"t": 435241	"P": 1001.0	"F": 1}
{"v": 1	"t": 435261	"P": 988.0	"F": 1}
{"v": 1	"t": 435282	"P": 984.75	"F": 1}
{"v": 1	"t": 435302	"P": 999.0	"F": 1	"C": 42.095	"D": 3430	"sn": 54091930088003	"file": "/data/device_log/data0000.out"}
{"v": 1	"t": 435323	"P": 984.0	"F": 1}
{"v": 1	"t": 435343	"P": 990.0	"F": 1}
{"v": 1	"t": 435365	"P": 980.25	"F": 1}
{"v": 1	"t": 435386	"P": 997.75	"F": 1}
{"v": 1	"t": 435406	"P": 994.5	"F": 1}
{"v": 1	"t": 435426	"P": 985.75	"F": 1}
{"v": 1	"t": 435447	"P": 981.0	"F": 0}
{"v": 1	"t": 435467	"P": 998.0	"F": 1}
{"v": 1	"t": 435487	"P": 990.75	"F": 1}
{"v": 1	"t": 435508	"P": 983.75	"F": 1}
{"v": 1	"t": 435528	"P": 984.5	"F": 1}
{"v": 1	"t": 435548	"P": 998.5	"F": 1}
{"v": 1	"t": 435569	"P": 991.0	"F": 1}
{"v": 1	"t": 435589	"P": 981.75	"F": 1}
{"v": 1	"t": 435609	"P": 994.25	"F": 1}
{"v": 1	"t": 435630	"P": 998.75	"F": 1}
{"v": 1	"t": 435650	"P": 988.25	"F": 1}
{"v": 1	"t": 435670	"P": 984.0	"F": 1}
{"v": 1	"t": 435691	"P": 1000.0	"F": 1}
{"v": 1	"t": 435711	"P": 996.75	"F": 1}
{"v": 1	"t": 435731	"P": 985.5	"F": 1}
{"v": 1	"t": 435752	"P": 983.75	"F": 1}
{"v": 1	"t": 435772	"P": 1001.25	"F": 1}
{"v": 1	"t": 435792	"P": 993.75	"F": 1}
{"v": 1	"t": 435813	"P": 983.25	"F": 1}
{"v": 1	"t": 435833	"P": 997.5	"F": 1}
{"v": 1	"t": 435854	"P": 990.25	"F": 1}
{"v": 1	"t": 435874	"P": 983.25	"F": 1}
{"v": 1	"t": 435895	"P": 1001.0	"F": 1}
{"v": 1	"t": 435915	"P": 993.75	"F": 1}
{"v": 1	"t": 435935	"P": 982.0	"F": 1}
{"v": 1	"t": 435955	"P": 986.25	"F": 1}
{"v": 1	"t": 435976	"P": 1000.0	"F": 1}
{"v": 1	"t": 435996	"P": 991.0	"F": 1}
{"v": 1	"t": 436016	"P": 981.0	"F": 1}
{"v": 1	"t": 436037	"P": 989.25	"F": 1}
{"v": 1	"t": 436057	"P": 997.5	"F": 1}
{"v": 1	"t": 436077	"P": 988.75	"F": 1}
{"v": 1	"t": 436098	"P": 980.75	"F": 1}
{"v": 1	"t": 436118	"P": 991.0	"F": 1}
{"v": 1	"t": 436138	"P": 1000.25	"F": 1}
{"v": 1	"t": 436159	"P": 988.5	"F": 1}
{"v": 1	"t": 436179	"P": 979.25	"F": 1}
{"v": 1	"t": 436199	"P": 995.75	"F": 1}
{"v": 1	"t": 436220	"P": 993.5	"F": 1}
{"v": 1	"t": 436240	"P": 980.5	"F": 1}
{"v": 1	"t": 436260	"P": 984.75	"F": 1}
{"v": 1	"t": 436281	"P": 1000.0	"F": 1}
{"v": 1	"t": 436301	"P": 990.0	"F": 1}
{"v": 1	"t": 436321	"P": 979.25	"F": 1	"C": 42.135	"D": 3430	"sn": 54091930088003	"file": "/data/device_log/data0000.out"	"CO2": 443.8761291503906	"Tp": 26.089492797851562	"H": 13.514527320861816}
{"v": 1	"t": 436343	"P": 989.75	"F": 1}
{"v": 1	"t": 436364	"P": 992.0	"F": 1}
{"v": 1	"t": 436386	"P": 991.25	"F": 1}
{"v": 1	"t": 436406	"P": 994.5	"F": 1}
{"v": 1	"t": 436427	"P": 981.25	"F": 1}
{"v": 1	"t": 436447	"P": 996.0	"F": 1}
{"v": 1	"t": 436467	"P": 992.0	"F": 1}
{"v": 1	"t": 436488	"P": 982.5	"F": 1}
{"v": 1	"t": 436508	"P": 999.25	"F": 1}
{"v": 1	"t": 436529	"P": 987.5	"F": 1}
{"v": 1	"t": 436549	"P": 987.25	"F": 1}
{"v": 1	"t": 436570	"P": 996.75	"F": 1}
{"v": 1	"t": 436590	"P": 980.25	"F": 1}
{"v": 1	"t": 436611	"P": 998.0	"F": 1}
{"v": 1	"t": 436631	"P": 995.5	"F": 1}
{"v": 1	"t": 436651	"P": 983.75	"F": 1}
{"v": 1	"t": 436672	"P": 984.0	"F": 1}
{"v": 1	"t": 436692	"P": 1000.25	"F": 1}
{"v": 1	"t": 436712	"P": 994.25	"F": 1}
{"v": 1	"t": 436733	"P": 983.25	"F": 1}
{"v": 1	"t": 436753	"P": 984.75	"F": 1}
{"v": 1	"t": 436773	"P": 1002.5	"F": 1}
{"v": 1	"t": 436794	"P": 992.75	"F": 1}
{"v": 1	"t": 436814	"P": 982.5	"F": 1}
{"v": 1	"t": 436834	"P": 988.75	"F": 1}
{"v": 1	"t": 436855	"P": 1001.5	"F": 1}
{"v": 1	"t": 436875	"P": 988.75	"F": 1}
{"v": 1	"t": 436895	"P": 981.25	"F": 1}
{"v": 1	"t": 436916	"P": 995.5	"F": 1}
{"v": 1	"t": 436936	"P": 998.0	"F": 1}
{"v": 1	"t": 436956	"P": 986.25	"F": 1}
{"v": 1	"t": 436977	"P": 983.0	"F": 1}
{"v": 1	"t": 436997	"P": 998.0	"F": 1}
{"v": 1	"t": 437017	"P": 995.75	"F": 1}
{"v": 1	"t": 437038	"P": 982.5	"F": 1}
{"v": 1	"t": 437058	"P": 985.25	"F": 1}
{"v": 1	"t": 437078	"P": 1001.5	"F": 1}
{"v": 1	"t": 437099	"P": 991.5	"F": 1}
{"v": 1	"t": 437119	"P": 982.75	"F": 1}
{"v": 1	"t": 437139	"P": 996.0	"F": 1}
{"v": 1	"t": 437160	"P": 990.25	"F": 1}
{"v": 1	"t": 437180	"P": 981.5	"F": 1}
{"v": 1	"t": 437201	"P": 998.25	"F": 1}
{"v": 1	"t": 437221	"P": 994.25	"F": 1}
{"v": 1	"t": 437241	"P": 983.75	"F": 1}
{"v": 1	"t": 437262	"P": 984.0	"F": 1}
{"v": 1	"t": 437282	"P": 999.75	"F": 1}
{"v": 1	"t": 437302	"P": 994.0	"F": 1}
{"v": 1	"t": 437323	"P": 982.25	"F": 1}
{"v": 1	"t": 437343	"P": 987.25	"F": 1	"C": 42.21	"D": 3430	"sn": 54091930088003	"file": "/data/device_log/data0000.out"}
{"v": 1	"t": 437364	"P": 995.5	"F": 1}
{"v": 1	"t": 437384	"P": 981.75	"F": 1}
{"v": 1	"t": 437407	"P": 991.0	"F": 1}
{"v": 1	"t": 437428	"P": 980.25	"F": 1}
{"v": 1	"t": 437448	"P": 990.5	"F": 1}
{"v": 1	"t": 437468	"P": 999.75	"F": 1}
{"v": 1	"t": 437489	"P": 990.5	"F": 1}
{"v": 1	"t": 437509	"P": 982.5	"F": 1}
{"v": 1	"t": 437529	"P": 996.25	"F": 1}
{"v": 1	"t": 437550	"P": 1001.25	"F": 1}
{"v": 1	"t": 437570	"P": 990.25	"F": 1}
{"v": 1	"t": 437590	"P": 982.5	"F": 1}
{"v": 1	"t": 437611	"P": 998.5	"F": 1}
{"v": 1	"t": 437631	"P": 997.75	"F": 1}
{"v": 1	"t": 437651	"P": 989.0	"F": 1}
{"v": 1	"t": 437672	"P": 985.0	"F": 1}
{"v": 1	"t": 437692	"P": 1000.75	"F": 1}
{"v": 1	"t": 437713	"P": 985.5	"F": 1}
{"v": 1	"t": 437733	"P": 992.25	"F": 1}
{"v": 1	"t": 437753	"P": 1000.0	"F": 1}
{"v": 1	"t": 437774	"P": 987.0	"F": 1}
{"v": 1	"t": 437794	"P": 982.75	"F": 1}
{"v": 1	"t": 437814	"P": 998.25	"F": 1}
{"v": 1	"t": 437835	"P": 1000.5	"F": 1}
{"v": 1	"t": 437855	"P": 987.25	"F": 1}
{"v": 1	"t": 437875	"P": 982.75	"F": 1}
{"v": 1	"t": 437896	"P": 997.25	"F": 1}
{"v": 1	"t": 437916	"P": 995.75	"F": 1}
{"v": 1	"t": 437936	"P": 982.25	"F": 1}
{"v": 1	"t": 437957	"P": 982.75	"F": 1}
{"v": 1	"t": 437977	"P": 1000.25	"F": 1}
{"v": 1	"t": 437997	"P": 994.25	"F": 1}
{"v": 1	"t": 438018	"P": 982.0	"F": 1}
{"v": 1	"t": 438038	"P": 985.0	"F": 1}
{"v": 1	"t": 438058	"P": 1001.75	"F": 1}
{"v": 1	"t": 438079	"P": 992.0	"F": 1}
{"v": 1	"t": 438099	"P": 983.25	"F": 1}
{"v": 1	"t": 438119	"P": 988.25	"F": 1}
{"v": 1	"t": 438140	"P": 1000.0	"F": 1}
{"v": 1	"t": 438160	"P": 988.75	"F": 1}
{"v": 1	"t": 438180	"P": 981.5	"F": 1}
{"v": 1	"t": 438201	"P": 995.75	"F": 1}
{"v": 1	"t": 438221	"P": 996.75	"F": 1}
{"v": 1	"t": 438241	"P": 984.25	"F": 1}
{"v": 1	"t": 438262	"P": 989.5	"F": 1}
{"v": 1	"t": 438282	"P": 998.75	"F": 1}
{"v": 1	"t": 438303	"P": 981.75	"F": 1}
{"v": 1	"t": 438323	"P": 989.0	"F": 1}
{"v": 1	"t": 438343	"P": 1002.5	"F": 1}
{"v": 1	"t": 438364	"P": 990.25	"F": 1	"C": 42.32	"D": 3430	"sn": 54091930088003	"file": "/data/device_log/data0000.out"	"CO2": 444.809326171875	"Tp": 26.10284423828125	"H": 13.564945220947266}
{"v": 1	"t": 438385	"P": 986.5	"F": 1}
{"v": 1	"t": 438405	"P": 982.25	"F": 1}
{"v": 1	"t": 438427	"P": 989.25	"F": 1}
{"v": 1	"t": 438447	"P": 1000.5	"F": 1}
{"v": 1	"t": 438467	"P": 989.25	"F": 1}
{"v": 1	"t": 438488	"P": 980.0	"F": 1}
{"v": 1	"t": 438508	"P": 991.75	"F": 1}
{"v": 1	"t": 438528	"P": 1000.0	"F": 1}
{"v": 1	"t": 438549	"P": 986.75	"F": 1}
{"v": 1	"t": 438569	"P": 980.25	"F": 1}
{"v": 1	"t": 438589	"P": 994.0	"F": 1}
{"v": 1	"t": 438610	"P": 997.75	"F": 1}
{"v": 1	"t": 438630	"P": 984.25	"F": 1}
{"v": 1	"t": 438650	"P": 983.75	"F": 1}
{"v": 1	"t": 438671	"P": 1000.25	"F": 1}
{"v": 1	"t": 438691	"P": 992.25	"F": 1}
{"v": 1	"t": 438711	"P": 982.5	"F": 1}
{"v": 1	"t": 438732	"P": 987.25	"F": 1}
{"v": 1	"t": 438752	"P": 999.75	"F": 1}
{"v": 1	"t": 438772	"P": 989.5	"F": 1}
{"v": 1	"t": 438793	"P": 981.5	"F": 1}
{"v": 1	"t": 438813	"P": 994.0	"F": 1}
{"v": 1	"t": 438834	"P": 994.0	"F": 1}
{"v": 1	"t": 438854	"P": 981.5	"F": 1}
{"v": 1	"t": 438875	"P": 997.25	"F": 1}
{"v": 1	"t": 438895	"P": 991.75	"F": 1}
{"v": 1	"t": 438915	"P": 981.0	"F": 1}
{"v": 1	"t": 438936	"P": 997.5	"F": 1}
{"v": 1	"t": 438956	"P": 996.25	"F": 1}
{"v": 1	"t": 438976	"P": 985.75	"F": 1}
{"v": 1	"t": 438997	"P": 982.0	"F": 1}
{"v": 1	"t": 439017	"P": 1000.25	"F": 1}
{"v": 1	"t": 439037	"P": 996.0	"F": 1}
{"v": 1	"t": 439058	"P": 985.25	"F": 1}
{"v": 1	"t": 439078	"P": 983.75	"F": 1}
{"v": 1	"t": 439098	"P": 1001.25	"F": 1}
{"v": 1	"t": 439119	"P": 996.0	"F": 1}
{"v": 1	"t": 439139	"P": 986.5	"F": 1}
{"v": 1	"t": 439159	"P": 984.5	"F": 1}
{"v": 1	"t": 439180	"P": 1000.5	"F": 1}
{"v": 1	"t": 439200	"P": 993.5	"F": 1}
{"v": 1	"t": 439220	"P": 980.5	"F": 1}
{"v": 1	"t": 439241	"P": 992.0	"F": 1}
{"v": 1	"t": 439261	"P": 999.75	"F": 1}
{"v": 1	"t": 439281	"P": 987.0	"F": 1}
{"v": 1	"t": 439302	"P": 982.5	"F": 1}
{"v": 1	"t": 439322	"P": 995.75	"F": 1}
{"v": 1	"t": 439342	"P": 996.25	"F": 1}
{"v": 1	"t": 439363	"P": 985.25	"F": 1}
{"v": 1	"t": 439383	"P": 984.25	"F": 1	"C": 42.37	"D": 3430	"sn": 54091930088003	"file": "/data/device_log/data0000.out"}
{"v": 1	"t": 439404	"P": 991.75	"F": 1}
{"v": 1	"t": 439424	"P": 985.5	"F": 1}
{"v": 1	"t": 439446	"P": 996.25	"F": 1}
{"v": 1	"t": 439466	"P": 984.25	"F": 1}
{"v": 1	"t": 439487	"P": 991.0	"F": 1}
{"v": 1	"t": 439507	"P": 1000.25	"F": 1}
{"v": 1	"t": 439527	"P": 990.75	"F": 1}
{"v": 1	"t": 439548	"P": 983.0	"F": 1}
{"v": 1	"t": 439568	"P": 997.5	"F": 1}
{"v": 1	"t": 439588	"P": 999.0	"F": 1}
{"v": 1	"t": 439609	"P": 990.5	"F": 1}
{"v": 1	"t": 439629	"P": 984.0	"F": 1}
{"v": 1	"t": 439649	"P": 1000.75	"F": 1}
{"v": 1	"t": 439670	"P": 997.0	"F": 1}
{"v": 1	"t": 439690	"P": 986.75	"F": 1}
{"v": 1	"t": 439710	"P": 983.5	"F": 1}
{"v": 1	"t": 439731	"P": 1001.25	"F": 1}
{"v": 1	"t": 439751	"P": 996.5	"F": 1}
{"v": 1	"t": 439771	"P": 987.0	"F": 1}
{"v": 1	"t": 439792	"P": 988.0	"F": 1}
{"v": 1	"t": 439812	"P": 1000.25	"F": 1}
{"v": 1	"t": 439832	"P": 992.25	"F": 1}
{"v": 1	"t": 439853	"P": 981.25	"F": 1}
{"v": 1	"t": 439873	"P": 993.5	"F": 1}
{"v": 1	"t": 439893	"P": 1000.75	"F": 1}
{"v": 1	"t": 439914	"P": 989.25	"F": 1}
{"v": 1	"t": 439934	"P": 982.75	"F": 1}
{"v": 1	"t": 439954	"P": 996.25	"F": 1}
{"v": 1	"t": 439975	"P": 998.0	"F": 1}
{"v": 1	"t": 439995	"P": 985.0	"F": 1}
{"v": 1	"t": 440016	"P": 993.0	"F": 1}
{"v": 1	"t": 440036	"P": 997.5	"F": 1}
{"v": 1	"t": 440057	"P": 983.5	"F": 1}
{"v": 1	"t": 440077	"P": 999.0	"F": 1}
{"v": 1	"t": 440098	"P": 990.5	"F": 1}
{"v": 1	"t": 440118	"P": 989.0	"F": 1}
{"v": 1	"t": 440139	"P": 997.0	"F": 1}
{"v": 1	"t": 440159	"P": 983.0	"F": 1}
{"v": 1	"t": 440179	"P": 995.0	"F": 1}
{"v": 1	"t": 440200	"P": 996.75	"F": 1}
{"v": 1	"t": 440220	"P": 983.0	"F": 1}
{"v": 1	"t": 440240	"P": 986.25	"F": 1}
{"v": 1	"t": 440261	"P": 1002.5	"F": 1}
{"v": 1	"t": 440281	"P": 993.5	"F": 1}
{"v": 1	"t": 440301	"P": 980.75	"F": 1}
{"v": 1	"t": 440322	"P": 989.5	"F": 1}
{"v": 1	"t": 440342	"P": 1000.25	"F": 1}
{"v": 1	"t": 440362	"P": 989.0	"F": 1}
{"v": 1	"t": 440383	"P": 980.75	"F": 1}
{"v": 1	"t": 440403	"P": 995.0	"F": 1	"C": 42.395	"D": 3430	"sn": 54091930088003	"file": "/data/device_log/data0000.out"	"CO2": 444.0398254394531	"Tp": 26.10284423828125	"H": 13.564945220947266}
{"v": 1	"t": 440425	"P": 992.0	"F": 1}
{"v": 1	"t": 440446	"P": 992.25	"F": 1}
{"v": 1	"t": 440468	"P": 983.0	"F": 1}
{"v": 1	"t": 440488	"P": 989.75	"F": 1}
{"v": 1	"t": 440508	"P": 1002.0	"F": 1}
{"v": 1	"t": 440529	"P": 990.0	"F": 1}
{"v": 1	"t": 440549	"P": 980.0	"F": 1}
{"v": 1	"t": 440569	"P": 994.5	"F": 1}
{"v": 1	"t": 440590	"P": 998.75	"F": 1}
{"v": 1	"t": 440610	"P": 988.75	"F": 1}
{"v": 1	"t": 440630	"P": 981.5	"F": 1}
{"v": 1	"t": 440651	"P": 998.75	"F": 1}
{"v": 1	"t": 440671	"P": 993.5	"F": 1}
{"v": 1	"t": 440692	"P": 983.0	"F": 1}
{"v": 1	"t": 440712	"P": 999.25	"F": 1}
{"v": 1	"t": 440732	"P": 992.5	"F": 1}
{"v": 1	"t": 440753	"P": 982.5	"F": 1}
{"v": 1	"t": 440773	"P": 999.0	"F": 1}
{"v": 1	"t": 440794	"P": 993.0	"F": 1}
{"v": 1	"t": 440814	"P": 982.0	"F": 1}
{"v": 1	"t": 440834	"P": 988.25	"F": 1}
{"v": 1	"t": 440855	"P": 1002.0	"F": 1}
{"v": 1	"t": 440875	"P": 991.5	"F": 1}
{"v": 1	"t": 440895	"P": 981.0	"F": 1}
{"v": 1	"t": 440916	"P": 989.0	"F": 1}
{"v": 1	"t": 440936	"P": 1001.5	"F": 1}
{"v": 1	"t": 440956	"P": 992.0	"F": 1}
{"v": 1	"t": 440976	"P": 980.75	"F": 1}
{"v": 1	"t": 440997	"P": 990.75	"F": 1}
{"v": 1	"t": 441017	"P": 999.5	"F": 1}
{"v": 1	"t": 441037	"P": 988.25	"F": 1}
{"v": 1	"t": 441058	"P": 981.0	"F": 1}
{"v": 1	"t": 441078	"P": 995.75	"F": 1}
{"v": 1	"t": 441098	"P": 997.0	"F": 1}
{"v": 1	"t": 441119	"P": 986.75	"F": 1}
{"v": 1	"t": 441139	"P": 982.25	"F": 1}
{"v": 1	"t": 441159	"P": 999.25	"F": 1}
{"v": 1	"t": 441180	"P": 994.25	"F": 1}
{"v": 1	"t": 441200	"P": 983.0	"F": 1}
{"v": 1	"t": 441220	"P": 988.5	"F": 1}
{"v": 1	"t": 441241	"P": 1001.5	"F": 1}
{"v": 1	"t": 441261	"P": 990.0	"F": 1}
{"v": 1	"t": 441282	"P": 984.25	"F": 1}
{"v": 1	"t": 441302	"P": 999.5	"F": 1}
{"v": 1	"t": 441323	"P": 988.5	"F": 1}
{"v": 1	"t": 441343	"P": 983.5	"F": 1}
{"v": 1	"t": 441363	"P": 1002.75	"F": 1}
{"v": 1	"t": 441384	"P": 995.25	"F": 1}
{"v": 1	"t": 441404	"P": 985.25	"F": 1}
{"v": 1	"t": 441424	"P": 989.0	"F": 1	"C": 42.455	"D": 3430	"sn": 54091930088003	"file": "/data/device_log/data0000.out"}
{"v": 1	"t": 441445	"P": 998.5	"F": 1}
{"v": 1	"t": 441465	"P": 983.75	"F": 1}
{"v": 1	"t": 441487	"P": 994.5	"F": 1}
{"v": 1	"t": 441508	"P": 983.0	"F": 1}
{"v": 1	"t": 441528	"P": 990.25	"F": 1}
{"v": 1	"t": 441548	"P": 1003.25	"F": 1}
{"v": 1	"t": 441569	"P": 993.5	"F": 1}
{"v": 1	"t": 441589	"P": 981.25	"F": 1}
{"v": 1	"t": 441609	"P": 999.0	"F": 1}
{"v": 1	"t": 441630	"P": 1001.0	"F": 1}
{"v": 1	"t": 441650	"P": 989.5	"F": 1}
{"v": 1	"t": 441670	"P": 987.5	"F": 1}
{"v": 1	"t": 441691	"P": 1001.25	"F": 1}
{"v": 1	"t": 441711	"P": 995.75	"F": 1}
{"v": 1	"t": 441731	"P": 986.5	"F": 1}
{"v": 1	"t": 441752	"P": 990.25	"F": 1}
{"v": 1	"t": 441772	"P": 1001.25	"F": 1}
{"v": 1	"t": 441792	"P": 991.25	"F": 1}
{"v": 1	"t": 441813	"P": 982.75	"F": 1}
{"v": 1	"t": 441833	"P": 969.25	"F": 1}
{"v": 1	"t": 441854	"P": 996.0	"F": 1}
{"v": 1	"t": 441874	"P": 981.5	"F": 1}
{"v": 1	"t": 441894	"P": 997.5	"F": 1}
{"v": 1	"t": 441915	"P": 991.5	"F": 1}
{"v": 1	"t": 441935	"P": 981.75	"F": 1}
{"v": 1	"t": 441956	"P": 998.25	"F": 1}
{"v": 1	"t": 441976	"P": 998.0	"F": 1}
{"v": 1	"t": 441996	"P": 987.5	"F": 1}
{"v": 1	"t": 442017	"P": 982.75	"F": 1}
{"v": 1	"t": 442037	"P": 999.75	"F": 1}
{"v": 1	"t": 442057	"P": 996.25	"F": 1}
{"v": 1	"t": 442078	"P": 984.5	"F": 1}
{"v": 1	"t": 442098	"P": 985.0	"F": 1}
{"v": 1	"t": 442118	"P": 1001.0	"F": 1}
{"v": 1	"t": 442139	"P": 993.25	"F": 1}
{"v": 1	"t": 442159	"P": 984.25	"F": 1}
{"v": 1	"t": 442179	"P": 988.75	"F": 1}
{"v": 1	"t": 442200	"P": 1000.75	"F": 1}
{"v": 1	"t": 442220	"P": 991.0	"F": 1}
{"v": 1	"t": 442240	"P": 981.0	"F": 1}
{"v": 1	"t": 442261	"P": 995.0	"F": 1}
{"v": 1	"t": 442281	"P": 998.75	"F": 1}
{"v": 1	"t": 442301	"P": 987.5	"F": 1}
{"v": 1	"t": 442322	"P": 981.0	"F": 1}
{"v": 1	"t": 442342	"P": 999.0	"F": 1}
{"v": 1	"t": 442362	"P": 996.75	"F": 1}
{"v": 1	"t": 442383	"P": 985.0	"F": 0}
{"v": 1	"t": 442403	"P": 982.25	"F": 1}
{"v": 1	"t": 442423	"P": 995.75	"F": 1}
{"v": 1	"t": 442444	"P": 988.25	"F": 1	"C": 42.515	"D": 3430	"sn": 54091930088003	"file": "/data/device_log/data0000.out"	"CO2": 443.58563232421875	"Tp": 26.118865966796875	"H": 13.514533042907715}
{"v": 1	"t": 442465	"P": 982.25	"F": 1}
{"v": 1	"t": 442486	"P": 1000.0	"F": 1}
{"v": 1	"t": 442508	"P": 983.5	"F": 1}
{"v": 1	"t": 442528	"P": 986.5	"F": 1}
{"v": 1	"t": 442548	"P": 1002.5	"F": 1}
{"v": 1	"t": 442569	"P": 994.75	"F": 1}
{"v": 1	"t": 442589	"P": 982.0	"F": 1}
{"v": 1	"t": 442609	"P": 983.75	"F": 1}
{"v": 1	"t": 442629	"P": 1002.25	"F": 1}
{"v": 1	"t": 442650	"P": 994.75	"F": 1}
{"v": 1	"t": 442670	"P": 982.75	"F": 1}
{"v": 1	"t": 442690	"P": 987.25	"F": 1}
{"v": 1	"t": 442711	"P": 1002.5	"F": 1}
{"v": 1	"t": 442731	"P": 991.25	"F": 1}
{"v": 1	"t": 442751	"P": 982.75	"F": 1}
{"v": 1	"t": 442772	"P": 989.0	"F": 1}
{"v": 1	"t": 442792	"P": 999.25	"F": 1}
{"v": 1	"t": 442812	"P": 989.25	"F": 1}
{"v": 1	"t": 442833	"P": 978.25	"F": 1}
{"v": 1	"t": 442853	"P": 995.5	"F": 1}
{"v": 1	"t": 442873	"P": 998.75	"F": 1}
{"v": 1	"t": 442894	"P": 988.25	"F": 1}
{"v": 1	"t": 442914	"P": 980.25	"F": 1}
{"v": 1	"t": 442934	"P": 998.75	"F": 1}
{"v": 1	"t": 442955	"P": 996.5	"F": 1}
{"v": 1	"t": 442975	"P": 986.75	"F": 1}
{"v": 1	"t": 442995	"P": 986.0	"F": 1}
{"v": 1	"t": 443016	"P": 998.75	"F": 1}
{"v": 1	"t": 443036	"P": 985.5	"F": 1}
{"v": 1	"t": 443057	"P": 990.25	"F": 1}
{"v": 1	"t": 443077	"P": 999.75	"F": 1}
{"v": 1	"t": 443097	"P": 989.75	"F": 1}
{"v": 1	"t": 443118	"P": 980.75	"F": 1}
{"v": 1	"t": 443138	"P": 993.5	"F": 1}
{"v": 1	"t": 443158	"P": 1001.75	"F": 1}
{"v": 1	"t": 443179	"P": 992.75	"F": 1}
{"v": 1	"t": 443199	"P": 986.0	"F": 1}
{"v": 1	"t": 443219	"P": 1004.5	"F": 1}
{"v": 1	"t": 443240	"P": 1009.5	"F": 1}
{"v": 1	"t": 443260	"P": 1001.0	"F": 1}
{"v": 1	"t": 443280	"P": 997.5	"F": 1}
{"v": 1	"t": 443301	"P": 1017.75	"F": 1}
{"v": 1	"t": 443321	"P": 1015.25	"F": 1}
{"v": 1	"t": 443341	"P": 1007.25	"F": 1}
{"v": 1	"t": 443362	"P": 1008.25	"F": 1}
{"v": 1	"t": 443382	"P": 1028.25	"F": 1}
{"v": 1	"t": 443402	"P": 1023.75	"F": 1}
{"v": 1	"t": 443423	"P": 1014.0	"F": 1}
{"v": 1	"t": 443443	"P": 1019.75	"F": 1}
{"v": 1	"t": 443463	"P": 1034.5	"F": 1	"C": 42.6	"D": 3430	"sn": 54091930088003	"file": "/data/device_log/data0000.out"}
{"v": 1	"t": 443484	"P": 1022.5	"F": 1}
{"v": 1	"t": 443504	"P": 1032.0	"F": 1}
{"v": 1	"t": 443528	"P": 1035.75	"F": 1}
{"v": 1	"t": 443549	"P": 1025.0	"F": 1}
{"v": 1	"t": 443569	"P": 1035.75	"F": 1}
{"v": 1	"t": 443590	"P": 1039.5	"F": 1}
{"v": 1	"t": 443610	"P": 1027.5	"F": 1}
{"v": 1	"t": 443631	"P": 1043.0	"F": 1}
{"v": 1	"t": 443651	"P": 1037.75	"F": 1}
{"v": 1	"t": 443672	"P": 1038.75	"F": 1}
{"v": 1	"t": 443692	"P": 1050.0	"F": 1}
{"v": 1	"t": 443713	"P": 1038.0	"F": 1}
{"v": 1	"t": 443733	"P": 1051.75	"F": 1}
{"v": 1	"t": 443754	"P": 1046.0	"F": 1}
{"v": 1	"t": 443774	"P": 1038.0	"F": 1}
{"v": 1	"t": 443794	"P": 1057.25	"F": 1}
{"v": 1	"t": 443815	"P": 1055.25	"F": 1}
{"v": 1	"t": 443835	"P": 1046.25	"F": 1}
{"v": 1	"t": 443855	"P": 1048.75	"F": 1}
{"v": 1	"t": 443876	"P": 1066.25	"F": 1}
{"v": 1	"t": 443896	"P": 1061.25	"F": 1}
{"v": 1	"t": 443916	"P": 1052.0	"F": 1}
{"v": 1	"t": 443937	"P": 1055.0	"F": 1}
{"v": 1	"t": 443957	"P": 1073.5	"F": 1}
{"v": 1	"t": 443977	"P": 1063.5	"F": 1}
{"v": 1	"t": 443998	"P": 1056.5	"F": 1}
{"v": 1	"t": 444018	"P": 1068.75	"F": 1}
{"v": 1	"t": 444038	"P": 1080.75	"F": 1}
{"v": 1	"t": 444059	"P": 1071.0	"F": 1}
{"v": 1	"t": 444079	"P": 1064.25	"F": 1}
{"v": 1	"t": 444099	"P": 1079.0	"F": 1}
{"v": 1	"t": 444120	"P": 1087.0	"F": 1}
{"v": 1	"t": 444140	"P": 1076.75	"F": 1}
{"v": 1	"t": 444160	"P": 1074.25	"F": 1}
{"v": 1	"t": 444181	"P": 1089.75	"F": 1}
{"v": 1	"t": 444201	"P": 1088.25	"F": 1}
{"v": 1	"t": 444221	"P": 1078.25	"F": 1}
{"v": 1	"t": 444242	"P": 1084.0	"F": 1}
{"v": 1	"t": 444262	"P": 1100.5	"F": 1}
{"v": 1	"t": 444282	"P": 1091.75	"F": 1}
{"v": 1	"t": 444303	"P": 1087.25	"F": 1}
{"v": 1	"t": 444323	"P": 1104.5	"F": 1}
{"v": 1	"t": 444344	"P": 1095.5	"F": 1}
{"v": 1	"t": 444364	"P": 1094.75	"F": 1}
{"v": 1	"t": 444384	"P": 1113.25	"F": 1}
{"v": 1	"t": 444405	"P": 1109.5	"F": 1}
{"v": 1	"t": 444425	"P": 1099.0	"F": 1}
{"v": 1	"t": 444445	"P": 1101.75	"F": 1}
{"v": 1	"t": 444466	"P": 1121.0	"F": 1}
{"v": 1	"t": 444486	"P": 1115.0	"F": 1	"C": 42.66	"D": 3430	"sn": 54091930088003	"file": "/data/device_log/data0000.out"	"CO2": 443.037841796875	"Tp": 26.10284423828125	"H": 13.4427490234375}
{"v": 1	"t": 444508	"P": 1112.0	"F": 1}
{"v": 1	"t": 444528	"P": 1121.75	"F": 1}
{"v": 1	"t": 444550	"P": 1120.25	"F": 1}
{"v": 1	"t": 444570	"P": 1115.75	"F": 1}
{"v": 1	"t": 444591	"P": 1137.25	"F": 1}
{"v": 1	"t": 444611	"P": 1138.5	"F": 1}
{"v": 1	"t": 444631	"P": 1132.75	"F": 1}
{"v": 1	"t": 444652	"P": 1135.0	"F": 1}
{"v": 1	"t": 444672	"P": 1150.0	"F": 1}
{"v": 1	"t": 444692	"P": 1144.0	"F": 1}
{"v": 1	"t": 444713	"P": 1139.5	"F": 1}
{"v": 1	"t": 444733	"P": 1146.75	"F": 1}
{"v": 1	"t": 444753	"P": 1159.0	"F": 1}
{"v": 1	"t": 444774	"P": 1153.0	"F": 1}
{"v": 1	"t": 444794	"P": 1146.75	"F": 1}
{"v": 1	"t": 444814	"P": 1166.75	"F": 1}
{"v": 1	"t": 444835	"P": 1176.5	"F": 1}
{"v": 1	"t": 444855	"P": 1168.75	"F": 1}
{"v": 1	"t": 444876	"P": 1178.25	"F": 1}
{"v": 1	"t": 444896	"P": 1188.25	"F": 1}
{"v": 1	"t": 444916	"P": 1178.25	"F": 1}
{"v": 1	"t": 444937	"P": 1188.25	"F": 1}
{"v": 1	"t": 444957	"P": 1203.25	"F": 1}
{"v": 1	"t": 444977	"P": 1198.25	"F": 1}
{"v": 1	"t": 444998	"P": 1198.0	"F": 1}
{"v": 1	"t": 445018	"P": 1219.25	"F": 1}
{"v": 1	"t": 445038	"P": 1230.0	"F": 1}
{"v": 1	"t": 445059	"P": 1222.5	"F": 1}
{"v": 1	"t": 445079	"P": 1221.25	"F": 1}
{"v": 1	"t": 445099	"P": 1238.25	"F": 1}
{"v": 1	"t": 445120	"P": 1243.75	"F": 1}
{"v": 1	"t": 445140	"P": 1236.25	"F": 1}
{"v": 1	"t": 445160	"P": 1241.0	"F": 1}
{"v": 1	"t": 445181	"P": 1263.5	"F": 1}
{"v": 1	"t": 445201	"P": 1266.75	"F": 1}
{"v": 1	"t": 445221	"P": 1262.5	"F": 2}
{"v": 1	"t": 445242	"P": 1275.25	"F": 1}
{"v": 1	"t": 445262	"P": 1296.5	"F": 1}
{"v": 1	"t": 445282	"P": 1297.25	"F": 1}
{"v": 1	"t": 445303	"P": 1291.5	"F": 2}
{"v": 1	"t": 445323	"P": 1304.5	"F": 2}
{"v": 1	"t": 445343	"P": 1320.25	"F": 1}
{"v": 1	"t": 445364	"P": 1314.25	"F": 1}
{"v": 1	"t": 445384	"P": 1314.75	"F": 2}
{"v": 1	"t": 445404	"P": 1332.0	"F": 2}
{"v": 1	"t": 445425	"P": 1340.75	"F": 2}
{"v": 1	"t": 445445	"P": 1338.0	"F": 2}
{"v": 1	"t": 445466	"P": 1362.0	"F": 2}
{"v": 1	"t": 445486	"P": 1368.75	"F": 2}
{"v": 1	"t": 445506	"P": 1368.5	"F": 2	"C": 42.695	"D": 3430	"sn": 54091930088003	"file": "/data/device_log/data0000.out"}
{"v": 1	"t": 445527	"P": 1386.0	"F": 2}
{"v": 1	"t": 445547	"P": 1396.25	"F": 2}
{"v": 1	"t": 445570	"P": 1421.25	"F": 3}
{"v": 1	"t": 445590	"P": 1422.25	"F": 3}
{"v": 1	"t": 445610	"P": 1429.0	"F": 3}
{"v": 1	"t": 445631	"P": 1456.5	"F": 4}
{"v": 1	"t": 445651	"P": 1466.0	"F": 5}
{"v": 1	"t": 445671	"P": 1470.75	"F": 6}
{"v": 1	"t": 445692	"P": 1483.5	"F": 8}
{"v": 1	"t": 445712	"P": 1517.5	"F": 32}
{"v": 1	"t": 445732	"P": 1520.5	"F": 59}
{"v": 1	"t": 445753	"P": 1515.0	"F": 134}
{"v": 1	"t": 445773	"P": 1519.25	"F": 514}
{"v": 1	"t": 445793	"P": 1530.0	"F": 1385}
{"v": 1	"t": 445814	"P": 1528.0	"F": 2075}
{"v": 1	"t": 445834	"P": 1519.0	"F": 2366}
{"v": 1	"t": 445854	"P": 1529.75	"F": 2698}
{"v": 1	"t": 445875	"P": 1535.0	"F": 3065}
{"v": 1	"t": 445895	"P": 1529.0	"F": 3179}
{"v": 1	"t": 445915	"P": 1522.75	"F": 3146}
{"v": 1	"t": 445936	"P": 1536.25	"F": 3277}
{"v": 1	"t": 445956	"P": 1537.75	"F": 3256}
{"v": 1	"t": 445976	"P": 1531.25	"F": 3432}
{"v": 1	"t": 445997	"P": 1539.75	"F": 3381}
{"v": 1	"t": 446017	"P": 1540.5	"F": 3499}
{"v": 1	"t": 446038	"P": 1529.75	"F": 3485}
{"v": 1	"t": 446058	"P": 1529.75	"F": 3647}
{"v": 1	"t": 446078	"P": 1545.75	"F": 3528}
{"v": 1	"t": 446099	"P": 1540.0	"F": 3848}
{"v": 1	"t": 446119	"P": 1530.5	"F": 3746}
{"v": 1	"t": 446139	"P": 1537.5	"F": 3807}
{"v": 1	"t": 446160	"P": 1549.0	"F": 3676}
{"v": 1	"t": 446180	"P": 1543.5	"F": 3866}
{"v": 1	"t": 446200	"P": 1537.75	"F": 3813}
{"v": 1	"t": 446221	"P": 1544.5	"F": 3848}
{"v": 1	"t": 446241	"P": 1553.25	"F": 3956}
{"v": 1	"t": 446261	"P": 1541.0	"F": 3947}
{"v": 1	"t": 446281	"P": 1536.25	"F": 3924}
{"v": 1	"t": 446302	"P": 1548.5	"F": 3963}
{"v": 1	"t": 446322	"P": 1553.25	"F": 4038}
{"v": 1	"t": 446342	"P": 1545.5	"F": 4116}
{"v": 1	"t": 446363	"P": 1537.25	"F": 4164}
{"v": 1	"t": 446383	"P": 1550.75	"F": 4227}
{"v": 1	"t": 446403	"P": 1553.25	"F": 4289}
{"v": 1	"t": 446424	"P": 1545.0	"F": 4078}
{"v": 1	"t": 446444	"P": 1544.0	"F": 4198}
{"v": 1	"t": 446464	"P": 1557.5	"F": 4368}
{"v": 1	"t": 446485	"P": 1546.0	"F": 4308}
{"v": 1	"t": 446505	"P": 1545.5	"F": 4266}
{"v": 1	"t": 446526	"P": 1546.75	"F": 4151	"C": 42.805	"D": 3430	"sn": 54091930088003	"file": "/data/device_log/data0000.out"	"CO2": 444.38397216796875	"Tp": 26.076141357421875	"H": 13.38403034210205}
{"v": 1	"t": 446550	"P": 1549.25	"F": 4362}
{"v": 1	"t": 446572	"P": 1551.75	"F": 4268}
{"v": 1	"t": 446592	"P": 1560.75	"F": 4504}
{"v": 1	"t": 446612	"P": 1556.0	"F": 4413}
{"v": 1	"t": 446633	"P": 1541.25	"F": 4471}
{"v": 1	"t": 446653	"P": 1549.0	"F": 4528}
{"v": 1	"t": 446673	"P": 1558.25	"F": 4496}
{"v": 1	"t": 446694	"P": 1556.75	"F": 4346}
{"v": 1	"t": 446714	"P": 1542.0	"F": 4512}
{"v": 1	"t": 446734	"P": 1555.5	"F": 4419}
{"v": 1	"t": 446755	"P": 1561.0	"F": 4510}
{"v": 1	"t": 446775	"P": 1549.75	"F": 4559}
{"v": 1	"t": 446795	"P": 1548.75	"F": 4531}
{"v": 1	"t": 446816	"P": 1563.5	"F": 4506}
{"v": 1	"t": 446836	"P": 1564.0	"F": 4540}
{"v": 1	"t": 446856	"P": 1549.5	"F": 4640}
{"v": 1	"t": 446877	"P": 1552.5	"F": 4776}
{"v": 1	"t": 446897	"P": 1562.25	"F": 4668}
{"v": 1	"t": 446917	"P": 1558.75	"F": 4661}
{"v": 1	"t": 446938	"P": 1549.25	"F": 4548}
{"v": 1	"t": 446958	"P": 1554.25	"F": 4596}
{"v": 1	"t": 446978	"P": 1570.25	"F": 4736}
{"v": 1	"t": 446999	"P": 1556.25	"F": 4762}
{"v": 1	"t": 447019	"P": 1550.5	"F": 4700}
{"v": 1	"t": 447039	"P": 1551.25	"F": 4560}
{"v": 1	"t": 447060	"P": 1561.25	"F": 4561}
{"v": 1	"t": 447080	"P": 1556.25	"F": 4717}
{"v": 1	"t": 447100	"P": 1550.75	"F": 4746}
{"v": 1	"t": 447121	"P": 1561.0	"F": 4639}
{"v": 1	"t": 447141	"P": 1553.75	"F": 4698}
{"v": 1	"t": 447162	"P": 1556.75	"F": 4857}
{"v": 1	"t": 447182	"P": 1558.25	"F": 4660}
{"v": 1	"t": 447203	"P": 1556.75	"F": 4486}
{"v": 1	"t": 447223	"P": 1563.5	"F": 4892}
{"v": 1	"t": 447244	"P": 1557.25	"F": 4796}
{"v": 1	"t": 447264	"P": 1539.75	"F": 4818}
{"v": 1	"t": 447284	"P": 1554.5	"F": 4786}
{"v": 1	"t": 447305	"P": 1561.75	"F": 4890}
{"v": 1	"t": 447325	"P": 1563.5	"F": 4965}
{"v": 1	"t": 447345	"P": 1556.0	"F": 4978}
{"v": 1	"t": 447365	"P": 1554.75	"F": 4856}
{"v": 1	"t": 447386	"P": 1560.75	"F": 4994}
{"v": 1	"t": 447406	"P": 1558.25	"F": 4789}
{"v": 1	"t": 447426	"P": 1545.75	"F": 4932}
{"v": 1	"t": 447447	"P": 1555.25	"F": 4857}
{"v": 1	"t": 447467	"P": 1568.0	"F": 4870}
{"v": 1	"t": 447487	"P": 1553.5	"F": 5022}
{"v": 1	"t": 447508	"P": 1546.75	"F": 4769}
{"v": 1	"t": 447528	"P": 1560.25	"F": 4878}
{"v": 1	"t": 447548	"P": 1562.5	"F": 4958	"C": 42.815	"D": 3430	"sn": 54091930088003	"file": "/data/device_log/data0000.out"}
{"v": 1	"t": 447569	"P": 1556.0	"F": 5096}
{"v": 1	"t": 447589	"P": 1558.5	"F": 4847}
{"v": 1	"t": 447612	"P": 1540.5	"F": 5024}
{"v": 1	"t": 447632	"P": 1565.75	"F": 4829}
{"v": 1	"t": 447652	"P": 1563.5	"F": 4964}
{"v": 1	"t": 447673	"P": 1556.25	"F": 4848}
{"v": 1	"t": 447693	"P": 1549.5	"F": 4970}
{"v": 1	"t": 447713	"P": 1567.0	"F": 4832}
{"v": 1	"t": 447734	"P": 1558.25	"F": 4884}
{"v": 1	"t": 447754	"P": 1557.25	"F": 5111}
{"v": 1	"t": 447775	"P": 1567.25	"F": 4857}
{"v": 1	"t": 447795	"P": 1559.25	"F": 4934}
{"v": 1	"t": 447815	"P": 1556.5	"F": 4929}
{"v": 1	"t": 447836	"P": 1566.25	"F": 4911}
{"v": 1	"t": 447856	"P": 1568.0	"F": 5049}
{"v": 1	"t": 447876	"P": 1560.75	"F": 4939}
{"v": 1	"t": 447897	"P": 1548.75	"F": 4914}
{"v": 1	"t": 447917	"P": 1565.5	"F": 4922}
{"v": 1	"t": 447937	"P": 1571.5	"F": 4863}
{"v": 1	"t": 447958	"P": 1561.5	"F": 5000}
{"v": 1	"t": 447978	"P": 1553.5	"F": 5022}
{"v": 1	"t": 447998	"P": 1568.0	"F": 4978}
{"v": 1	"t": 448019	"P": 1561.0	"F": 4868}
{"v": 1	"t": 448039	"P": 1554.5	"F": 4921}
{"v": 1	"t": 448059	"P": 1559.5	"F": 4974}
{"v": 1	"t": 448080	"P": 1572.25	"F": 5089}
{"v": 1	"t": 448100	"P": 1566.0	"F": 5082}
{"v": 1	"t": 448120	"P": 1554.5	"F": 5149}
{"v": 1	"t": 448140	"P": 1555.0	"F": 5105}
{"v": 1	"t": 448161	"P": 1570.25	"F": 5224}
{"v": 1	"t": 448181	"P": 1554.0	"F": 5003}
{"v": 1	"t": 448201	"P": 1554.75	"F": 5152}
{"v": 1	"t": 448222	"P": 1562.75	"F": 4939}
{"v": 1	"t": 448242	"P": 1570.0	"F": 4929}
{"v": 1	"t": 448262	"P": 1551.75	"F": 5184}
{"v": 1	"t": 448283	"P": 1553.25	"F": 4996}
{"v": 1	"t": 448303	"P": 1566.75	"F": 4969}
{"v": 1	"t": 448324	"P": 1557.75	"F": 5162}
{"v": 1	"t": 448344	"P": 1564.75	"F": 5028}
{"v": 1	"t": 448365	"P": 1575.5	"F": 5083}
{"v": 1	"t": 448385	"P": 1557.0	"F": 4998}
{"v": 1	"t": 448405	"P": 1550.25	"F": 5142}
{"v": 1	"t": 448426	"P": 1561.25	"F": 5212}
{"v": 1	"t": 448446	"P": 1559.75	"F": 4860}
{"v": 1	"t": 448466	"P": 1557.5	"F": 5101}
{"v": 1	"t": 448487	"P": 1552.25	"F": 4907}
{"v": 1	"t": 448507	"P": 1565.75	"F": 4955}
{"v": 1	"t": 448527	"P": 1571.5	"F": 5070}
{"v": 1	"t": 448548	"P": 1556.5	"F": 5101}
{"v": 1	"t": 448568	"P": 1550.5	"F": 5119	"C": 42.865	"D": 3430	"sn": 54091930088003	"file": "/data/device_log/data0000.out"	"CO2": 447.50921630859375	"Tp": 25.9639892578125	"H": 12.580500602722168}
{"v": 1	"t": 448590	"P": 1563.0	"F": 4997}
{"v": 1	"t": 448610	"P": 1565.5	"F": 5059}
{"v": 1	"t": 448633	"P": 1555.5	"F": 5148}
{"v": 1	"t": 448653	"P": 1563.25	"F": 5014}
{"v": 1	"t": 448673	"P": 1572.75	"F": 5063}
{"v": 1	"t": 448694	"P": 1561.5	"F": 5099}
{"v": 1	"t": 448714	"P": 1554.75	"F": 5024}
{"v": 1	"t": 448734	"P": 1574.75	"F": 5152}
{"v": 1	"t": 448755	"P": 1566.0	"F": 5289}
{"v": 1	"t": 448775	"P": 1555.25	"F": 5207}
{"v": 1	"t": 448795	"P": 1555.25	"F": 5133}
{"v": 1	"t": 448816	"P": 1573.0	"F": 5006}
{"v": 1	"t": 448836	"P": 1566.75	"F": 5021}
{"v": 1	"t": 448857	"P": 1553.5	"F": 5140}
{"v": 1	"t": 448877	"P": 1565.75	"F": 5199}
{"v": 1	"t": 448897	"P": 1563.75	"F": 5076}
{"v": 1	"t": 448918	"P": 1558.25	"F": 4939}
{"v": 1	"t": 448938	"P": 1567.25	"F": 5152}
{"v": 1	"t": 448958	"P": 1566.75	"F": 5116}
{"v": 1	"t": 448979	"P": 1560.75	"F": 5082}
{"v": 1	"t": 448999	"P": 1562.0	"F": 5100}
{"v": 1	"t": 449019	"P": 1573.25	"F": 5171}
{"v": 1	"t": 449040	"P": 1570.75	"F": 5107}
{"v": 1	"t": 449060	"P": 1552.5	"F": 5036}
{"v": 1	"t": 449080	"P": 1551.5	"F": 5016}
{"v": 1	"t": 449101	"P": 1570.25	"F": 5216}
{"v": 1	"t": 449121	"P": 1566.5	"F": 5165}
{"v": 1	"t": 449141	"P": 1548.25	"F": 5209}
{"v": 1	"t": 449162	"P": 1566.0	"F": 5068}
{"v": 1	"t": 449182	"P": 1567.75	"F": 5135}
{"v": 1	"t": 449202	"P": 1566.5	"F": 5089}
{"v": 1	"t": 449223	"P": 1548.5	"F": 5276}
{"v": 1	"t": 449243	"P": 1569.0	"F": 5138}
{"v": 1	"t": 449263	"P": 1570.25	"F": 5269}
{"v": 1	"t": 449284	"P": 1560.5	"F": 5071}
{"v": 1	"t": 449304	"P": 1544.5	"F": 5020}
{"v": 1	"t": 449324	"P": 1561.25	"F": 5013}
{"v": 1	"t": 449345	"P": 1567.5	"F": 5221}
{"v": 1	"t": 449365	"P": 1557.25	"F": 5162}
{"v": 1	"t": 449385	"P": 1556.5	"F": 5184}
{"v": 1	"t": 449406	"P": 1572.0	"F": 5097}
{"v": 1	"t": 449426	"P": 1562.5	"F": 5210}
{"v": 1	"t": 449447	"P": 1551.75	"F": 5120}
{"v": 1	"t": 449467	"P": 1570.0	"F": 5059}
{"v": 1	"t": 449487	"P": 1554.5	"F": 5281}
{"v": 1	"t": 449508	"P": 1548.75	"F": 5200}
{"v": 1	"t": 449528	"P": 1561.5	"F": 5088}
{"v": 1	"t": 449548	"P": 1562.75	"F": 5117}
{"v": 1	"t": 449569	"P": 1564.0	"F": 5302}
{"v": 1	"t": 449589	"P": 1555.0	"F": 5074	"C": 42.925	"D": 3430	"sn": 54091930088003	"file": "/data/device_log/data0000.out"}
{"v": 1	"t": 449610	"P": 1560.25	"F": 5074}
{"v": 1	"t": 449630	"P": 1556.0	"F": 4950}
{"v": 1	"t": 449652	"P": 1568.75	"F": 5129}
{"v": 1	"t": 449672	"P": 1556.75	"F": 4962}
{"v": 1	"t": 449693	"P": 1551.5	"F": 5089}
{"v": 1	"t": 449713	"P": 1564.5	"F": 5057}
{"v": 1	"t": 449733	"P": 1568.5	"F": 5216}
{"v": 1	"t": 449754	"P": 1566.25	"F": 5170}
{"v": 1	"t": 449774	"P": 1553.25	"F": 5080}
{"v": 1	"t": 449794	"P": 1567.0	"F": 5126}
{"v": 1	"t": 449815	"P": 1569.75	"F": 4981}
{"v": 1	"t": 449835	"P": 1558.5	"F": 5084}
{"v": 1	"t": 449855	"P": 1554.25	"F": 5311}
{"v": 1	"t": 449876	"P": 1575.25	"F": 5229}
{"v": 1	"t": 449896	"P": 1565.75	"F": 5066}
{"v": 1	"t": 449916	"P": 1554.25	"F": 5004}
{"v": 1	"t": 449937	"P": 1557.75	"F": 5100}
{"v": 1	"t": 449957	"P": 1572.75	"F": 5220}
{"v": 1	"t": 449977	"P": 1562.5	"F": 5134}
{"v": 1	"t": 449998	"P": 1554.25	"F": 5204}
{"v": 1	"t": 450018	"P": 1569.25	"F": 5031}
{"v": 1	"t": 450039	"P": 1564.25	"F": 5293}
{"v": 1	"t": 450059	"P": 1557.75	"F": 5145}
{"v": 1	"t": 450079	"P": 1574.5	"F": 5168}
{"v": 1	"t": 450100	"P": 1564.75	"F": 5430}
{"v": 1	"t": 450120	"P": 1553.25	"F": 5177}
{"v": 1	"t": 450140	"P": 1563.0	"F": 5190}
{"v": 1	"t": 450161	"P": 1573.25	"F": 4983}
{"v": 1	"t": 450181	"P": 1569.75	"F": 4960}
{"v": 1	"t": 450201	"P": 1561.0	"F": 5299}
{"v": 1	"t": 450222	"P": 1557.75	"F": 5269}
{"v": 1	"t": 450242	"P": 1573.5	"F": 5139}
{"v": 1	"t": 450262	"P": 1568.25	"F": 5242}
{"v": 1	"t": 450283	"P": 1556.25	"F": 5201}
{"v": 1	"t": 450303	"P": 1565.25	"F": 5068}
{"v": 1	"t": 450323	"P": 1570.75	"F": 5109}
{"v": 1	"t": 450344	"P": 1559.5	"F": 5262}
{"v": 1	"t": 450364	"P": 1553.75	"F": 5189}
{"v": 1	"t": 450384	"P": 1563.75	"F": 5211}
{"v": 1	"t": 450405	"P": 1569.0	"F": 5233}
{"v": 1	"t": 450425	"P": 1556.25	"F": 5175}
{"v": 1	"t": 450445	"P": 1550.25	"F": 5105}
{"v": 1	"t": 450466	"P": 1569.75	"F": 5128}
{"v": 1	"t": 450486	"P": 1564.25	"F": 5184}
{"v": 1	"t": 450506	"P": 1564.0	"F": 5064}
{"v": 1	"t": 450527	"P": 1558.5	"F": 5031}
{"v": 1	"t": 450547	"P": 1564.75	"F": 5214}
{"v": 1	"t": 450568	"P": 1557.75	"F": 5188}
{"v": 1	"t": 450588	"P": 1562.5	"F": 5036}
{"v": 1	"t": 450609	"P": 1570.75	"F": 5107	"C": 42.975	"D": 3430	"sn": 54091930088003	"file": "/data/device_log/data0000.out"	"CO2": 457.373291015625	"Tp": 25.766387939453125	"H": 9.280112266540527}
{"v": 1	"t": 450630	"P": 1558.0	"F": 5083}
{"v": 1	"t": 450651	"P": 1574.75	"F": 5083}
{"v": 1	"t": 450673	"P": 1555.5	"F": 5182}
{"v": 1	"t": 450693	"P": 1569.0	"F": 5143}
{"v": 1	"t": 450714	"P": 1565.25	"F": 5222}
{"v": 1	"t": 450734	"P": 1551.0	"F": 5303}
{"v": 1	"t": 450754	"P": 1566.75	"F": 5220}
{"v": 1	"t": 450775	"P": 1568.5	"F": 5042}
{"v": 1	"t": 450795	"P": 1559.5	"F": 5296}
{"v": 1	"t": 450815	"P": 1557.25	"F": 5062}
{"v": 1	"t": 450836	"P": 1571.75	"F": 5219}
{"v": 1	"t": 450856	"P": 1569.25	"F": 5083}
{"v": 1	"t": 450876	"P": 1558.25	"F": 5147}
{"v": 1	"t": 450897	"P": 1562.75	"F": 5102}
{"v": 1	"t": 450917	"P": 1574.25	"F": 5016}
{"v": 1	"t": 450937	"P": 1572.75	"F": 5215}
{"v": 1	"t": 450958	"P": 1558.25	"F": 5141}
{"v": 1	"t": 450978	"P": 1558.75	"F": 5284}
{"v": 1	"t": 450998	"P": 1572.25	"F": 5181}
{"v": 1	"t": 451019	"P": 1564.5	"F": 5046}
{"v": 1	"t": 451039	"P": 1560.0	"F": 5108}
{"v": 1	"t": 451059	"P": 1566.0	"F": 5191}
{"v": 1	"t": 451080	"P": 1569.25	"F": 5047}
{"v": 1	"t": 451100	"P": 1565.75	"F": 5240}
{"v": 1	"t": 451120	"P": 1555.75	"F": 5247}
{"v": 1	"t": 451141	"P": 1574.75	"F": 5272}
{"v": 1	"t": 451161	"P": 1571.5	"F": 5202}
{"v": 1	"t": 451181	"P": 1561.5	"F": 5178}
{"v": 1	"t": 451202	"P": 1559.5	"F": 5267}
{"v": 1	"t": 451222	"P": 1569.25	"F": 5103}
{"v": 1	"t": 451243	"P": 1557.25	"F": 5061}
{"v": 1	"t": 451263	"P": 1565.0	"F": 5318}
{"v": 1	"t": 451283	"P": 1565.75	"F": 5185}
{"v": 1	"t": 451304	"P": 1563.0	"F": 5252}
{"v": 1	"t": 451324	"P": 1566.25	"F": 5136}
{"v": 1	"t": 451344	"P": 1571.0	"F": 5272}
{"v": 1	"t": 451365	"P": 1570.25	"F": 5249}
{"v": 1	"t": 451385	"P": 1555.75	"F": 5353}
{"v": 1	"t": 451405	"P": 1559.5	"F": 5232}
{"v": 1	"t": 451426	"P": 1566.75	"F": 5260}
{"v": 1	"t": 451446	"P": 1567.25	"F": 5170}
{"v": 1	"t": 451466	"P": 1557.75	"F": 5157}
{"v": 1	"t": 451487	"P": 1555.0	"F": 5205}
{"v": 1	"t": 451507	"P": 1571.75	"F": 5156}
{"v": 1	"t": 451527	"P": 1567.0	"F": 5374}
{"v": 1	"t": 451548	"P": 1558.0	"F": 5327}
{"v": 1	"t": 451568	"P": 1558.25	"F": 5329}
{"v": 1	"t": 451588	"P": 1576.5	"F": 5281}
{"v": 1	"t": 451609	"P": 1567.0	"F": 5223}
{"v": 1	"t": 451629	"P": 1558.0	"F": 5214	"C": 43.055	"D": 3430	"sn": 54091930088003	"file": "/data/device_log/data0000.out"}
{"v": 1	"t": 451650	"P": 1564.75	"F": 5202}
{"v": 1	"t": 451671	"P": 1572.75	"F": 5283}
{"v": 1	"t": 451693	"P": 1555.0	"F": 5143}
{"v": 1	"t": 451713	"P": 1565.25	"F": 5317}
{"v": 1	"t": 451733	"P": 1575.25	"F": 5219}
{"v": 1	"t": 451754	"P": 1561.0	"F": 5127}
{"v": 1	"t": 451774	"P": 1556.75	"F": 5112}
{"v": 1	"t": 451794	"P": 1567.0	"F": 5237}
{"v": 1	"t": 451815	"P": 1567.25	"F": 5194}
{"v": 1	"t": 451835	"P": 1558.75	"F": 5192}
{"v": 1	"t": 451856	"P": 1575.0	"F": 5281}
{"v": 1	"t": 451876	"P": 1553.75	"F": 5183}
{"v": 1	"t": 451897	"P": 1556.25	"F": 5256}
{"v": 1	"t": 451917	"P": 1564.5	"F": 5386}
{"v": 1	"t": 451937	"P": 1570.25	"F": 5233}
{"v": 1	"t": 451957	"P": 1564.75	"F": 5104}
{"v": 1	"t": 451978	"P": 1558.25	"F": 5216}
{"v": 1	"t": 451998	"P": 1571.25	"F": 5251}
{"v": 1	"t": 452018	"P": 1568.5	"F": 5179}
{"v": 1	"t": 452039	"P": 1556.0	"F": 5243}
{"v": 1	"t": 452059	"P": 1561.75	"F": 5211}
{"v": 1	"t": 452079	"P": 1570.25	"F": 5372}
{"v": 1	"t": 452100	"P": 1565.75	"F": 5254}
{"v": 1	"t": 452120	"P": 1556.0	"F": 5120}
{"v": 1	"t": 452140	"P": 1561.75	"F": 5126}
{"v": 1	"t": 452161	"P": 1573.5	"F": 5205}
{"v": 1	"t": 452181	"P": 1568.5	"F": 5321}
{"v": 1	"t": 452201	"P": 1556.0	"F": 5313}
{"v": 1	"t": 452222	"P": 1558.0	"F": 5168}
{"v": 1	"t": 452242	"P": 1571.75	"F": 5388}
{"v": 1	"t": 452262	"P": 1563.75	"F": 5183}
{"v": 1	"t": 452283	"P": 1557.0	"F": 5213}
{"v": 1	"t": 452303	"P": 1567.5	"F": 5194}
{"v": 1	"t": 452323	"P": 1570.5	"F": 5268}
{"v": 1	"t": 452344	"P": 1561.0	"F": 5216}
{"v": 1	"t": 452364	"P": 1552.5	"F": 5254}
{"v": 1	"t": 452385	"P": 1570.75	"F": 5261}
{"v": 1	"t": 452405	"P": 1551.75	"F": 5230}
{"v": 1	"t": 452425	"P": 1558.0	"F": 5288}
{"v": 1	"t": 452446	"P": 1565.0	"F": 5274}
{"v": 1	"t": 452466	"P": 1563.25	"F": 5126}
{"v": 1	"t": 452487	"P": 1560.75	"F": 5163}
{"v": 1	"t": 452507	"P": 1574.75	"F": 5246}
{"v": 1	"t": 452527	"P": 1565.75	"F": 5169}
{"v": 1	"t": 452548	"P": 1561.25	"F": 5195}
{"v": 1	"t": 452568	"P": 1554.5	"F": 5343}
{"v": 1	"t": 452588	"P": 1576.25	"F": 5178}
{"v": 1	"t": 452609	"P": 1567.25	"F": 5458}
{"v": 1	"t": 452629	"P": 1558.25	"F": 5233}
{"v": 1	"t": 452649	"P": 1563.0	"F": 5232	"C": 43.115	"D": 3430	"sn": 54091930088003	"file": "/data/device_log/data0000.out"	"CO2": 469.74658203125	"Tp": 25.61150360107422	"H": 6.88884973526001}
{"v": 1	"t": 452671	"P": 1564.75	"F": 5312}
{"v": 1	"t": 452691	"P": 1561.25	"F": 5138}
{"v": 1	"t": 452713	"P": 1563.75	"F": 5212}
{"v": 1	"t": 452733	"P": 1568.5	"F": 5106}
{"v": 1	"t": 452754	"P": 1568.5	"F": 5207}
{"v": 1	"t": 452774	"P": 1557.0	"F": 5320}
{"v": 1	"t": 452794	"P": 1563.25	"F": 5413}
{"v": 1	"t": 452815	"P": 1574.25	"F": 5210}
{"v": 1	"t": 452835	"P": 1560.75	"F": 5204}
{"v": 1	"t": 452855	"P": 1559.0	"F": 5322}
{"v": 1	"t": 452876	"P": 1576.0	"F": 5204}
{"v": 1	"t": 452896	"P": 1572.25	"F": 5443}
{"v": 1	"t": 452916	"P": 1558.75	"F": 5357}
{"v": 1	"t": 452937	"P": 1550.75	"F": 5315}
{"v": 1	"t": 452957	"P": 1570.75	"F": 5242}
{"v": 1	"t": 452978	"P": 1556.0	"F": 5265}
{"v": 1	"t": 452998	"P": 1553.5	"F": 5160}
{"v": 1	"t": 453018	"P": 1572.0	"F": 5179}
{"v": 1	"t": 453039	"P": 1566.25	"F": 5350}
{"v": 1	"t": 453059	"P": 1557.5	"F": 5342}
{"v": 1	"t": 453079	"P": 1571.25	"F": 5379}
{"v": 1	"t": 453100	"P": 1570.75	"F": 5046}
{"v": 1	"t": 453120	"P": 1554.25	"F": 5262}
{"v": 1	"t": 453140	"P": 1560.75	"F": 5163}
{"v": 1	"t": 453161	"P": 1572.25	"F": 5338}
{"v": 1	"t": 453181	"P": 1561.25	"F": 5309}
{"v": 1	"t": 453201	"P": 1558.5	"F": 5134}
{"v": 1	"t": 453222	"P": 1554.0	"F": 5232}
{"v": 1	"t": 453242	"P": 1568.0	"F": 5138}
{"v": 1	"t": 453262	"P": 1562.75	"F": 5302}
{"v": 1	"t": 453283	"P": 1553.25	"F": 5263}
{"v": 1	"t": 453303	"P": 1558.0	"F": 5242}
{"v": 1	"t": 453323	"P": 1568.75	"F": 5282}
{"v": 1	"t": 453344	"P": 1564.0	"F": 5422}
{"v": 1	"t": 453364	"P": 1557.25	"F": 5194}
{"v": 1	"t": 453384	"P": 1565.75	"F": 5260}
{"v": 1	"t": 453405	"P": 1566.5	"F": 5261}
{"v": 1	"t": 453425	"P": 1560.25	"F": 4962}
{"v": 1	"t": 453445	"P": 1549.5	"F": 5066}
{"v": 1	"t": 453466	"P": 1559.0	"F": 5257}
{"v": 1	"t": 453486	"P": 1570.75	"F": 5311}
{"v": 1	"t": 453506	"P": 1557.75	"F": 5397}
{"v": 1	"t": 453527	"P": 1565.75	"F": 5347}
{"v": 1	"t": 453547	"P": 1572.25	"F": 5325}
{"v": 1	"t": 453568	"P": 1562.25	"F": 5159}
{"v": 1	"t": 453588	"P": 1560.25	"F": 5269}
{"v": 1	"t": 453608	"P": 1570.25	"F": 5270}
{"v": 1	"t": 453628	"P": 1574.25	"F": 5363}
{"v": 1	"t": 453649	"P": 1561.5	"F": 5192}
{"v": 1	"t": 453669	"P": 1559.5	"F": 5038	"C": 43.175	"D": 3430	"sn": 54091930088003	"file": "/data/device_log/data0000.out"}
{"v": 1	"t": 453690	"P": 1568.75	"F": 5322}
{"v": 1	"t": 453710	"P": 1553.5	"F": 5314}
{"v": 1	"t": 453732	"P": 1569.5	"F": 5270}
{"v": 1	"t": 453753	"P": 1556.25	"F": 5253}
{"v": 1	"t": 453773	"P": 1559.0	"F": 5268}
{"v": 1	"t": 453793	"P": 1571.5	"F": 5054}
{"v": 1	"t": 453814	"P": 1566.75	"F": 5501}
{"v": 1	"t": 453834	"P": 1565.0	"F": 5229}
{"v": 1	"t": 453854	"P": 1558.0	"F": 5311}
{"v": 1	"t": 453875	"P": 1566.25	"F": 5379}
{"v": 1	"t": 453895	"P": 1566.25	"F": 5215}
{"v": 1	"t": 453915	"P": 1558.0	"F": 5244}
{"v": 1	"t": 453935	"P": 1563.5	"F": 5243}
{"v": 1	"t": 453956	"P": 1568.25	"F": 5125}
{"v": 1	"t": 453976	"P": 1565.25	"F": 5358}
{"v": 1	"t": 453996	"P": 1560.0	"F": 5428}
{"v": 1	"t": 454017	"P": 1563.25	"F": 5220}
{"v": 1	"t": 454037	"P": 1576.75	"F": 5069}
{"v": 1	"t": 454058	"P": 1561.75	"F": 5190}
{"v": 1	"t": 454078	"P": 1564.25	"F": 5160}
{"v": 1	"t": 454098	"P": 1575.25	"F": 5022}
{"v": 1	"t": 454119	"P": 1556.0	"F": 5202}
{"v": 1	"t": 454139	"P": 1563.25	"F": 5245}
{"v": 1	"t": 454160	"P": 1569.0	"F": 5117}
{"v": 1	"t": 454180	"P": 1561.75	"F": 5362}
{"v": 1	"t": 454201	"P": 1570.75	"F": 5290}
{"v": 1	"t": 454221	"P": 1557.75	"F": 5289}
{"v": 1	"t": 454242	"P": 1557.0	"F": 5178}
{"v": 1	"t": 454262	"P": 1575.75	"F": 5253}
{"v": 1	"t": 454282	"P": 1560.0	"F": 5189}
{"v": 1	"t": 454303	"P": 1556.5	"F": 5310}
{"v": 1	"t": 454323	"P": 1564.25	"F": 5267}
{"v": 1	"t": 454343	"P": 1569.25	"F": 5269}
{"v": 1	"t": 454364	"P": 1563.5	"F": 5247}
{"v": 1	"t": 454384	"P": 1554.75	"F": 5128}
{"v": 1	"t": 454404	"P": 1562.0	"F": 5335}
{"v": 1	"t": 454425	"P": 1564.5	"F": 5097}
{"v": 1	"t": 454445	"P": 1566.75	"F": 5185}
{"v": 1	"t": 454465	"P": 1556.75	"F": 5309}
{"v": 1	"t": 454486	"P": 1578.5	"F": 5245}
{"v": 1	"t": 454506	"P": 1573.25	"F": 5218}
{"v": 1	"t": 454526	"P": 1559.75	"F": 5290}
{"v": 1	"t": 454547	"P": 1554.5	"F": 5356}
{"v": 1	"t": 454567	"P": 1570.75	"F": 5109}
{"v": 1	"t": 454587	"P": 1565.5	"F": 5169}
{"v": 1	"t": 454608	"P": 1562.25	"F": 5193}
{"v": 1	"t": 454628	"P": 1565.25	"F": 5220}
{"v": 1	"t": 454648	"P": 1572.0	"F": 5440}
{"v": 1	"t": 454669	"P": 1565.75	"F": 5275}
{"v": 1	"t": 454689	"P": 1557.75	"F": 5079	"C": 43.215	"D": 3430	"sn": 54091930088003	"file": "/data/device_log/data0000.out"	"CO2": 472.14654541015625	"Tp": 25.48065948486328	"H": 5.259460926055908}
{"v": 1	"t": 454710	"P": 1559.0	"F": 5330}
{"v": 1	"t": 454731	"P": 1568.25	"F": 5339}
{"v": 1	"t": 454753	"P": 1560.75	"F": 5171}
{"v": 1	"t": 454773	"P": 1562.75	"F": 5388}
{"v": 1	"t": 454793	"P": 1573.25	"F": 5205}
{"v": 1	"t": 454814	"P": 1566.5	"F": 5246}
{"v": 1	"t": 454834	"P": 1552.0	"F": 5220}
{"v": 1	"t": 454854	"P": 1560.75	"F": 5095}
{"v": 1	"t": 454875	"P": 1579.75	"F": 5448}
{"v": 1	"t": 454895	"P": 1564.25	"F": 5399}
{"v": 1	"t": 454915	"P": 1556.75	"F": 5188}
{"v": 1	"t": 454936	"P": 1575.0	"F": 5317}
{"v": 1	"t": 454956	"P": 1573.75	"F": 5325}
{"v": 1	"t": 454976	"P": 1564.25	"F": 5326}
{"v": 1	"t": 454997	"P": 1557.25	"F": 5180}
{"v": 1	"t": 455017	"P": 1568.0	"F": 5135}
{"v": 1	"t": 455037	"P": 1567.25	"F": 5491}
{"v": 1	"t": 455058	"P": 1559.25	"F": 5241}
{"v": 1	"t": 455078	"P": 1559.25	"F": 5254}
{"v": 1	"t": 455098	"P": 1564.5	"F": 5342}
{"v": 1	"t": 455119	"P": 1560.0	"F": 5312}
{"v": 1	"t": 455139	"P": 1559.0	"F": 5325}
{"v": 1	"t": 455159	"P": 1563.25	"F": 5424}
{"v": 1	"t": 455180	"P": 1565.5	"F": 5381}
{"v": 1	"t": 455200	"P": 1562.0	"F": 5207}
{"v": 1	"t": 455220	"P": 1557.5	"F": 5352}
{"v": 1	"t": 455241	"P": 1567.25	"F": 5215}
{"v": 1	"t": 455261	"P": 1568.0	"F": 5205}
{"v": 1	"t": 455281	"P": 1556.0	"F": 5033}
{"v": 1	"t": 455302	"P": 1564.25	"F": 5039}
{"v": 1	"t": 455322	"P": 1562.75	"F": 5284}
{"v": 1	"t": 455343	"P": 1556.25	"F": 5180}
{"v": 1	"t": 455363	"P": 1557.5	"F": 5165}
{"v": 1	"t": 455383	"P": 1572.25	"F": 5209}
{"v": 1	"t": 455404	"P": 1566.0	"F": 5256}
{"v": 1	"t": 455424	"P": 1560.0	"F": 5105}
{"v": 1	"t": 455444	"P": 1570.0	"F": 5170}
{"v": 1	"t": 455465	"P": 1576.0	"F": 5271}
{"v": 1	"t": 455485	"P": 1560.0	"F": 5290}
{"v": 1	"t": 455505	"P": 1556.0	"F": 5350}
{"v": 1	"t": 455526	"P": 1575.25	"F": 5116}
{"v": 1	"t": 455546	"P": 1577.75	"F": 5286}
{"v": 1	"t": 455566	"P": 1558.75	"F": 5342}
{"v": 1	"t": 455587	"P": 1560.75	"F": 5297}
{"v": 1	"t": 455607	"P": 1575.5	"F": 5265}
{"v": 1	"t": 455627	"P": 1568.25	"F": 5292}
{"v": 1	"t": 455648	"P": 1560.75	"F": 5272}
{"v": 1	"t": 455668	"P": 1562.75	"F": 5366}
{"v": 1	"t": 455688	"P": 1574.25	"F": 5292}
{"v": 1	"t": 455709	"P": 1570.25	"F": 5204	"C": 43.285	"D": 3430	"sn": 54091930088003	"file": "/data/device_log/data0000.out"	"CO2": 496.6510009765625	"Tp": 25.34180450439453	"H": 4.039470672607422}
{"v": 1	"t": 455730	"P": 1562.0	"F": 5122}
{"v": 1	"t": 455751	"P": 1560.5	"F": 5214}
{"v": 1	"t": 455773	"P": 1563.75	"F": 5327}
{"v": 1	"t": 455793	"P": 1563.5	"F": 5282}
{"v": 1	"t": 455813	"P": 1571.5	"F": 5213}
{"v": 1	"t": 455834	"P": 1570.5	"F": 5281}
{"v": 1	"t": 455854	"P": 1556.25	"F": 5253}
{"v": 1	"t": 455874	"P": 1570.75	"F": 5376}
{"v": 1	"t": 455895	"P": 1564.0	"F": 5282}
{"v": 1	"t": 455915	"P": 1558.5	"F": 5203}
{"v": 1	"t": 455936	"P": 1565.25	"F": 5176}
{"v": 1	"t": 455956	"P": 1570.25	"F": 5305}
{"v": 1	"t": 455976	"P": 1567.0	"F": 5299}
{"v": 1	"t": 455996	"P": 1554.25	"F": 5425}
{"v": 1	"t": 456017	"P": 1569.75	"F": 5250}
{"v": 1	"t": 456037	"P": 1576.75	"F": 5272}
{"v": 1	"t": 456057	"P": 1564.0	"F": 5135}
{"v": 1	"t": 456078	"P": 1564.0	"F": 5234}
{"v": 1	"t": 456098	"P": 1570.5	"F": 5146}
{"v": 1	"t": 456118	"P": 1568.75	"F": 5340}
{"v": 1	"t": 456139	"P": 1562.75	"F": 5195}
{"v": 1	"t": 456159	"P": 1550.0	"F": 5203}
{"v": 1	"t": 456179	"P": 1575.0	"F": 5306}
{"v": 1	"t": 456200	"P": 1570.5	"F": 5307}
{"v": 1	"t": 456220	"P": 1561.0	"F": 5185}
{"v": 1	"t": 456240	"P": 1558.25	"F": 5332}
{"v": 1	"t": 456261	"P": 1578.25	"F": 5286}
{"v": 1	"t": 456281	"P": 1566.0	"F": 5186}
{"v": 1	"t": 456301	"P": 1560.25	"F": 5150}
{"v": 1	"t": 456322	"P": 1563.5	"F": 5355}
{"v": 1	"t": 456342	"P": 1573.0	"F": 5288}
{"v": 1	"t": 456362	"P": 1567.5	"F": 5309}
{"v": 1	"t": 456383	"P": 1548.75	"F": 5272}
{"v": 1	"t": 456403	"P": 1572.5	"F": 5387}
{"v": 1	"t": 456424	"P": 1569.0	"F": 5148}
{"v": 1	"t": 456444	"P": 1558.0	"F": 5332}
{"v": 1	"t": 456464	"P": 1569.75	"F": 5382}
{"v": 1	"t": 456485	"P": 1568.75	"F": 5353}
{"v": 1	"t": 456505	"P": 1564.25	"F": 5169}
{"v": 1	"t": 456525	"P": 1552.0	"F": 5353}
{"v": 1	"t": 456546	"P": 1571.5	"F": 5229}
{"v": 1	"t": 456566	"P": 1570.75	"F": 5154}
{"v": 1	"t": 456586	"P": 1566.75	"F": 5370}
{"v": 1	"t": 456607	"P": 1560.25	"F": 5341}
{"v": 1	"t": 456627	"P": 1577.0	"F": 5094}
{"v": 1	"t": 456647	"P": 1566.5	"F": 5301}
{"v": 1	"t": 456668	"P": 1566.0	"F": 5332}
{"v": 1	"t": 456688	"P": 1560.0	"F": 5392}
{"v": 1	"t": 456708	"P": 1578.0	"F": 5262}
{"v": 1	"t": 456729	"P": 1562.25	"F": 5210	"C": 43.33	"D": 3430	"sn": 54091930088003	"file": "/data/device_log/data0000.out"}
{"v": 1	"t": 456750	"P": 1567.0	"F": 5286}
{"v": 1	"t": 456770	"P": 1570.5	"F": 5229}
{"v": 1	"t": 456792	"P": 1573.0	"F": 5195}
{"v": 1	"t": 456812	"P": 1565.75	"F": 5228}
{"v": 1	"t": 456833	"P": 1559.0	"F": 5238}
{"v": 1	"t": 456853	"P": 1562.75	"F": 5154}
{"v": 1	"t": 456873	"P": 1576.0	"F": 5108}
{"v": 1	"t": 456894	"P": 1564.25	"F": 5415}
{"v": 1	"t": 456914	"P": 1555.75	"F": 5296}
{"v": 1	"t": 456934	"P": 1566.5	"F": 5304}
{"v": 1	"t": 456955	"P": 1574.25	"F": 5338}
{"v": 1	"t": 456975	"P": 1559.25	"F": 5260}
{"v": 1	"t": 456996	"P": 1568.5	"F": 5235}
{"v": 1	"t": 457016	"P": 1570.75	"F": 5179}
{"v": 1	"t": 457036	"P": 1562.0	"F": 5413}
{"v": 1	"t": 457057	"P": 1555.75	"F": 5250}
{"v": 1	"t": 457077	"P": 1572.5	"F": 5285}
{"v": 1	"t": 457097	"P": 1567.75	"F": 5180}
{"v": 1	"t": 457118	"P": 1555.75	"F": 5271}
{"v": 1	"t": 457138	"P": 1555.5	"F": 5214}
{"v": 1	"t": 457158	"P": 1567.25	"F": 5198}
{"v": 1	"t": 457179	"P": 1564.25	"F": 5370}
{"v": 1	"t": 457199	"P": 1556.25	"F": 5466}
{"v": 1	"t": 457219	"P": 1560.75	"F": 5402}
{"v": 1	"t": 457240	"P": 1572.75	"F": 5127}
{"v": 1	"t": 457260	"P": 1559.75	"F": 5300}
{"v": 1	"t": 457280	"P": 1557.0	"F": 5302}
{"v": 1	"t": 457301	"P": 1575.5	"F": 5358}
{"v": 1	"t": 457321	"P": 1561.75	"F": 5185}
{"v": 1	"t": 457341	"P": 1553.25	"F": 5203}
{"v": 1	"t": 457362	"P": 1558.0	"F": 5209}
{"v": 1	"t": 457382	"P": 1574.25	"F": 5442}
{"v": 1	"t": 457402	"P": 1567.25	"F": 5300}
{"v": 1	"t": 457423	"P": 1558.5	"F": 5153}
{"v": 1	"t": 457443	"P": 1561.5	"F": 5424}
{"v": 1	"t": 457463	"P": 1571.25	"F": 5367}
{"v": 1	"t": 457484	"P": 1567.0	"F": 5345}
{"v": 1	"t": 457504	"P": 1559.75	"F": 5368}
{"v": 1	"t": 457525	"P": 1573.5	"F": 5186}
{"v": 1	"t": 457545	"P": 1568.5	"F": 5162}
{"v": 1	"t": 457566	"P": 1561.75	"F": 5197}
{"v": 1	"t": 457586	"P": 1574.0	"F": 5328}
{"v": 1	"t": 457606	"P": 1563.0	"F": 5149}
{"v": 1	"t": 457627	"P": 1568.0	"F": 5157}
{"v": 1	"t": 457647	"P": 1566.75	"F": 5083}
{"v": 1	"t": 457668	"P": 1562.5	"F": 5134}
{"v": 1	"t": 457688	"P": 1556.0	"F": 5349}
{"v": 1	"t": 457708	"P": 1570.25	"F": 5289}
{"v": 1	"t": 457729	"P": 1567.75	"F": 5301}
{"v": 1	"t": 457749	"P": 1560.0	"F": 5221	"C": 43.375	"D": 3430	"sn": 54091930088003	"file": "/data/device_log/data0000.out"	"CO2": 517.110107421875	"Tp": 25.242996215820312	"H": 3.1708033084869385}
{"v": 1	"t": 457771	"P": 1556.75	"F": 5144}
{"v": 1	"t": 457791	"P": 1569.75	"F": 5176}
{"v": 1	"t": 457813	"P": 1555.0	"F": 5295}
{"v": 1	"t": 457833	"P": 1569.75	"F": 5106}
{"v": 1	"t": 457854	"P": 1567.0	"F": 5166}
{"v": 1	"t": 457874	"P": 1553.0	"F": 5276}
{"v": 1	"t": 457894	"P": 1563.5	"F": 5027}
{"v": 1	"t": 457915	"P": 1573.0	"F": 5209}
{"v": 1	"t": 457935	"P": 1560.25	"F": 5314}
{"v": 1	"t": 457955	"P": 1557.75	"F": 5189}
{"v": 1	"t": 457976	"P": 1570.75	"F": 5173}
{"v": 1	"t": 457996	"P": 1568.5	"F": 5298}
{"v": 1	"t": 458016	"P": 1562.25	"F": 5230}
{"v": 1	"t": 458037	"P": 1552.0	"F": 5400}
{"v": 1	"t": 458057	"P": 1577.75	"F": 5205}
{"v": 1	"t": 458077	"P": 1563.75	"F": 5264}
{"v": 1	"t": 458098	"P": 1561.0	"F": 5318}
{"v": 1	"t": 458118	"P": 1557.25	"F": 5296}
{"v": 1	"t": 458138	"P": 1565.5	"F": 5290}
{"v": 1	"t": 458159	"P": 1555.0	"F": 5307}
{"v": 1	"t": 458179	"P": 1560.25	"F": 5197}
{"v": 1	"t": 458200	"P": 1574.25	"F": 5300}
{"v": 1	"t": 458220	"P": 1555.5	"F": 5227}
{"v": 1	"t": 458240	"P": 1553.5	"F": 5143}
{"v": 1	"t": 458261	"P": 1573.25	"F": 5381}
{"v": 1	"t": 458281	"P": 1568.75	"F": 5282}
{"v": 1	"t": 458301	"P": 1562.75	"F": 5216}
{"v": 1	"t": 458322	"P": 1559.5	"F": 5221}
{"v": 1	"t": 458342	"P": 1570.25	"F": 5183}
{"v": 1	"t": 458362	"P": 1559.25	"F": 5263}
{"v": 1	"t": 458383	"P": 1560.25	"F": 5533}
{"v": 1	"t": 458403	"P": 1560.0	"F": 5477}
{"v": 1	"t": 458423	"P": 1577.5	"F": 5180}
{"v": 1	"t": 458444	"P": 1570.0	"F": 5300}
{"v": 1	"t": 458464	"P": 1563.25	"F": 5047}
{"v": 1	"t": 458484	"P": 1550.5	"F": 5233}
{"v": 1	"t": 458505	"P": 1575.75	"F": 5259}
{"v": 1	"t": 458525	"P": 1563.25	"F": 5178}
{"v": 1	"t": 458545	"P": 1556.75	"F": 5365}
{"v": 1	"t": 458566	"P": 1572.0	"F": 5221}
{"v": 1	"t": 458586	"P": 1569.75	"F": 5271}
{"v": 1	"t": 458606	"P": 1562.5	"F": 5269}
{"v": 1	"t": 458627	"P": 1553.75	"F": 5263}
{"v": 1	"t": 458647	"P": 1582.25	"F": 5271}
{"v": 1	"t": 458667	"P": 1566.25	"F": 5254}
{"v": 1	"t": 458688	"P": 1561.0	"F": 5446}
{"v": 1	"t": 458708	"P": 1566.75	"F": 5276}
{"v": 1	"t": 458729	"P": 1570.0	"F": 5282}
{"v": 1	"t": 458749	"P": 1556.5	"F": 5237}
{"v": 1	"t": 458769	"P": 1569.75	"F": 5347	"C": 43.455	"D": 3430	"sn": 54091930088003	"file": "/data/device_log/data0000.out"}
{"v": 1	"t": 458790	"P": 1568.75	"F": 5388}
{"v": 1	"t": 458810	"P": 1548.75	"F": 5163}
{"v": 1	"t": 458834	"P": 1563.25	"F": 5101}
{"v": 1	"t": 458854	"P": 1555.75	"F": 5128}
{"v": 1	"t": 458874	"P": 1560.25	"F": 5268}
{"v": 1	"t": 458895	"P": 1576.0	"F": 5260}
{"v": 1	"t": 458915	"P": 1561.25	"F": 5186}
{"v": 1	"t": 458935	"P": 1559.75	"F": 5236}
{"v": 1	"t": 458956	"P": 1573.0	"F": 5408}
{"v": 1	"t": 458976	"P": 1566.25	"F": 5393}
{"v": 1	"t": 458996	"P": 1557.0	"F": 5302}
{"v": 1	"t": 459017	"P": 1560.25	"F": 5135}
{"v": 1	"t": 459037	"P": 1572.5	"F": 5484}
{"v": 1	"t": 459057	"P": 1562.25	"F": 5244}
{"v": 1	"t": 459078	"P": 1558.75	"F": 5122}
{"v": 1	"t": 459098	"P": 1562.0	"F": 5271}
{"v": 1	"t": 459118	"P": 1567.5	"F": 5272}
{"v": 1	"t": 459139	"P": 1570.0	"F": 5334}
{"v": 1	"t": 459159	"P": 1554.0	"F": 5251}
{"v": 1	"t": 459179	"P": 1565.5	"F": 5225}
{"v": 1	"t": 459200	"P": 1567.0	"F": 5356}
{"v": 1	"t": 459220	"P": 1555.75	"F": 5391}
{"v": 1	"t": 459240	"P": 1550.25	"F": 5175}
{"v": 1	"t": 459261	"P": 1574.5	"F": 5391}
{"v": 1	"t": 459281	"P": 1563.0	"F": 5171}
{"v": 1	"t": 459302	"P": 1561.5	"F": 5404}
{"v": 1	"t": 459322	"P": 1572.5	"F": 5231}
{"v": 1	"t": 459342	"P": 1567.5	"F": 5215}
{"v": 1	"t": 459363	"P": 1559.0	"F": 5211}
{"v": 1	"t": 459383	"P": 1563.0	"F": 5285}
{"v": 1	"t": 459403	"P": 1568.75	"F": 5219}
{"v": 1	"t": 459424	"P": 1571.0	"F": 5340}
{"v": 1	"t": 459444	"P": 1558.0	"F": 5291}
{"v": 1	"t": 459464	"P": 1567.25	"F": 5245}
{"v": 1	"t": 459485	"P": 1574.0	"F": 5186}
{"v": 1	"t": 459505	"P": 1568.75	"F": 5368}
{"v": 1	"t": 459525	"P": 1561.0	"F": 5183}
{"v": 1	"t": 459546	"P": 1578.25	"F": 5204}
{"v": 1	"t": 459566	"P": 1579.25	"F": 5196}
{"v": 1	"t": 459586	"P": 1565.5	"F": 5269}
{"v": 1	"t": 459607	"P": 1557.25	"F": 5320}
{"v": 1	"t": 459627	"P": 1570.75	"F": 5349}
{"v": 1	"t": 459647	"P": 1558.0	"F": 5330}
{"v": 1	"t": 459668	"P": 1554.25	"F": 5245}
{"v": 1	"t": 459688	"P": 1561.0	"F": 5377}
{"v": 1	"t": 459708	"P": 1572.25	"F": 5237}
{"v": 1	"t": 459729	"P": 1561.0	"F": 5464}
{"v": 1	"t": 459749	"P": 1557.5	"F": 5251}
{"v": 1	"t": 459769	"P": 1565.75	"F": 5127}
{"v": 1	"t": 459790	"P": 1568.25	"F": 5307	"C": 43.495	"D": 3430	"sn": 54091930088003	"file": "/data/device_log/data0000.out"	"CO2": 515.5558471679688	"Tp": 25.186920166015625	"H": 2.473877429962158}
{"v": 1	"t": 459816	"P": 1565.5	"F": 5144}
{"v": 1	"t": 459838	"P": 1571.0	"F": 5232}
{"v": 1	"t": 459858	"P": 1572.75	"F": 5301}
{"v": 1	"t": 459879	"P": 1568.0	"F": 5341}
{"v": 1	"t": 459899	"P": 1559.75	"F": 5142}
{"v": 1	"t": 459919	"P": 1566.25	"F": 5111}
{"v": 1	"t": 459940	"P": 1579.0	"F": 5167}
{"v": 1	"t": 459961	"P": 1569.75	"F": 5156}
{"v": 1	"t": 459980	"P": 1552.75	"F": 5326}
{"v": 1	"t": 460001	"P": 1561.75	"F": 5104}
{"v": 1	"t": 460021	"P": 1579.75	"F": 5232}
{"v": 1	"t": 460041	"P": 1563.5	"F": 5358}
{"v": 1	"t": 460062	"P": 1552.25	"F": 5109}
{"v": 1	"t": 460082	"P": 1568.5	"F": 5279}
{"v": 1	"t": 460102	"P": 1574.75	"F": 5177}
{"v": 1	"t": 460123	"P": 1562.25	"F": 5143}
{"v": 1	"t": 460143	"P": 1559.75	"F": 5205}
{"v": 1	"t": 460163	"P": 1569.25	"F": 5278}
{"v": 1	"t": 460184	"P": 1572.75	"F": 5289}
{"v": 1	"t": 460204	"P": 1552.0	"F": 5325}
{"v": 1	"t": 460224	"P": 1565.0	"F": 5242}
{"v": 1	"t": 460245	"P": 1578.0	"F": 5335}
{"v": 1	"t": 460265	"P": 1559.5	"F": 5223}
{"v": 1	"t": 460285	"P": 1557.25	"F": 5259}
{"v": 1	"t": 460306	"P": 1575.5	"F": 5226}
{"v": 1	"t": 460326	"P": 1571.25	"F": 5158}
{"v": 1	"t": 460346	"P": 1558.25	"F": 5436}
{"v": 1	"t": 460367	"P": 1565.25	"F": 5273}
{"v": 1	"t": 460387	"P": 1574.25	"F": 5236}
{"v": 1	"t": 460408	"P": 1563.75	"F": 5431}
{"v": 1	"t": 460428	"P": 1566.0	"F": 5223}
{"v": 1	"t": 460448	"P": 1573.75	"F": 5335}
{"v": 1	"t": 460469	"P": 1567.0	"F": 5196}
{"v": 1	"t": 460489	"P": 1554.25	"F": 5375}
{"v": 1	"t": 460509	"P": 1569.5	"F": 5287}
{"v": 1	"t": 460530	"P": 1565.75	"F": 5341}
{"v": 1	"t": 460550	"P": 1554.25	"F": 5234}
{"v": 1	"t": 460570	"P": 1564.0	"F": 5169}
{"v": 1	"t": 460591	"P": 1565.0	"F": 5278}
{"v": 1	"t": 460611	"P": 1567.5	"F": 5423}
{"v": 1	"t": 460631	"P": 1559.25	"F": 5237}
{"v": 1	"t": 460652	"P": 1554.75	"F": 5404}
{"v": 1	"t": 460672	"P": 1573.5	"F": 5324}
{"v": 1	"t": 460692	"P": 1577.75	"F": 5287}
{"v": 1	"t": 460713	"P": 1556.25	"F": 5153}
{"v": 1	"t": 460733	"P": 1566.0	"F": 5360}
{"v": 1	"t": 460753	"P": 1581.25	"F": 5301}
{"v": 1	"t": 460774	"P": 1561.0	"F": 5271}
{"v": 1	"t": 460794	"P": 1558.5	"F": 5366}
{"v": 1	"t": 460814	"P": 1571.0	"F": 5074	"C": 43.525	"D": 3430	"sn": 54091930088003	"file": "/data/device_log/data0000.out"}
{"v": 1	"t": 460835	"P": 1564.25	"F": 5246}
{"v": 1	"t": 460856	"P": 1568.75	"F": 5188}
{"v": 1	"t": 460878	"P": 1556.0	"F": 5350}
{"v": 1	"t": 460898	"P": 1568.5	"F": 5294}
{"v": 1	"t": 460919	"P": 1562.5	"F": 5043}
{"v": 1	"t": 460939	"P": 1557.25	"F": 5163}
{"v": 1	"t": 460959	"P": 1574.0	"F": 5090}
{"v": 1	"t": 460980	"P": 1568.0	"F": 5198}
{"v": 1	"t": 461000	"P": 1556.5	"F": 5317}
{"v": 1	"t": 461021	"P": 1574.75	"F": 5338}
{"v": 1	"t": 461041	"P": 1560.0	"F": 5266}
{"v": 1	"t": 461062	"P": 1570.0	"F": 5423}
{"v": 1	"t": 461082	"P": 1573.0	"F": 5283}
{"v": 1	"t": 461103	"P": 1556.0	"F": 5222}
{"v": 1	"t": 461123	"P": 1574.25	"F": 5438}
{"v": 1	"t": 461144	"P": 1555.5	"F": 5342}
{"v": 1	"t": 461164	"P": 1553.75	"F": 5383}
{"v": 1	"t": 461184	"P": 1567.0	"F": 5128}
{"v": 1	"t": 461205	"P": 1559.0	"F": 5334}
{"v": 1	"t": 461225	"P": 1559.75	"F": 5309}
{"v": 1	"t": 461245	"P": 1565.75	"F": 5394}
{"v": 1	"t": 461266	"P": 1570.0	"F": 5187}
{"v": 1	"t": 461286	"P": 1564.25	"F": 5380}
{"v": 1	"t": 461306	"P": 1559.0	"F": 5229}
{"v": 1	"t": 461327	"P": 1560.25	"F": 5267}
{"v": 1	"t": 461347	"P": 1574.75	"F": 5374}
{"v": 1	"t": 461367	"P": 1564.75	"F": 5341}
{"v": 1	"t": 461388	"P": 1551.75	"F": 5423}
{"v": 1	"t": 461408	"P": 1570.75	"F": 5231}
{"v": 1	"t": 461428	"P": 1567.5	"F": 5306}
{"v": 1	"t": 461449	"P": 1560.0	"F": 5214}
{"v": 1	"t": 461469	"P": 1560.75	"F": 5240}
{"v": 1	"t": 461489	"P": 1578.5	"F": 5266}
{"v": 1	"t": 461510	"P": 1564.75	"F": 5325}
{"v": 1	"t": 461530	"P": 1560.0	"F": 5130}
{"v": 1	"t": 461550	"P": 1553.0	"F": 5081}
{"v": 1	"t": 461571	"P": 1576.0	"F": 5227}
{"v": 1	"t": 461591	"P": 1560.25	"F": 5246}
{"v": 1	"t": 461611	"P": 1558.0	"F": 5439}
{"v": 1	"t": 461632	"P": 1563.75	"F": 5320}
{"v": 1	"t": 461652	"P": 1578.25	"F": 5226}
{"v": 1	"t": 461673	"P": 1562.5	"F": 5245}
{"v": 1	"t": 461693	"P": 1574.0	"F": 5126}
{"v": 1	"t": 461713	"P": 1572.75	"F": 5362}
{"v": 1	"t": 461734	"P": 1554.5	"F": 5317}
{"v": 1	"t": 461754	"P": 1566.25	"F": 5281}
{"v": 1	"t": 461775	"P": 1574.75	"F": 5074}
{"v": 1	"t": 461795	"P": 1567.75	"F": 5329}
{"v": 1	"t": 461815	"P": 1559.75	"F": 5224}
{"v": 1	"t": 461835	"P": 1563.25	"F": 5265	"C": 43.595	"D": 3430	"sn": 54091930088003	"file": "/data/device_log/data0000.out"	"CO2": 436.56298828125	"Tp": 25.114822387695312	"H": 1.7605829238891602}
{"v": 1	"t": 461858	"P": 1566.75	"F": 5187}
{"v": 1	"t": 461878	"P": 1574.0	"F": 5158}
{"v": 1	"t": 461900	"P": 1556.0	"F": 5179}
{"v": 1	"t": 461921	"P": 1571.0	"F": 5323}
{"v": 1	"t": 461941	"P": 1574.25	"F": 5075}
{"v": 1	"t": 461961	"P": 1566.75	"F": 5100}
{"v": 1	"t": 461982	"P": 1556.75	"F": 5177}
{"v": 1	"t": 462002	"P": 1567.75	"F": 5325}
{"v": 1	"t": 462022	"P": 1572.25	"F": 5385}
{"v": 1	"t": 462043	"P": 1560.5	"F": 5322}
{"v": 1	"t": 462063	"P": 1559.0	"F": 5278}
{"v": 1	"t": 462083	"P": 1573.75	"F": 5402}
{"v": 1	"t": 462104	"P": 1559.75	"F": 5448}
{"v": 1	"t": 462124	"P": 1558.0	"F": 5235}
{"v": 1	"t": 462144	"P": 1567.0	"F": 5271}
{"v": 1	"t": 462165	"P": 1573.75	"F": 5150}
{"v": 1	"t": 462185	"P": 1559.25	"F": 5308}
{"v": 1	"t": 462206	"P": 1575.5	"F": 5319}
{"v": 1	"t": 462226	"P": 1566.75	"F": 5226}
{"v": 1	"t": 462246	"P": 1557.25	"F": 5289}
{"v": 1	"t": 462267	"P": 1561.5	"F": 5346}
{"v": 1	"t": 462287	"P": 1581.25	"F": 5265}
{"v": 1	"t": 462307	"P": 1563.0	"F": 5251}
{"v": 1	"t": 462328	"P": 1555.0	"F": 5231}
{"v": 1	"t": 462348	"P": 1564.25	"F": 5411}
{"v": 1	"t": 462368	"P": 1571.75	"F": 5296}
{"v": 1	"t": 462389	"P": 1570.75	"F": 5344}
{"v": 1	"t": 462409	"P": 1554.75	"F": 5367}
{"v": 1	"t": 462429	"P": 1567.25	"F": 5197}
{"v": 1	"t": 462450	"P": 1570.0	"F": 5289}
{"v": 1	"t": 462470	"P": 1568.25	"F": 5295}
{"v": 1	"t": 462490	"P": 1562.5	"F": 5397}
{"v": 1	"t": 462511	"P": 1572.75	"F": 5151}
{"v": 1	"t": 462531	"P": 1569.5	"F": 5225}
{"v": 1	"t": 462551	"P": 1563.25	"F": 5223}
{"v": 1	"t": 462572	"P": 1562.5	"F": 5302}
{"v": 1	"t": 462592	"P": 1577.75	"F": 5464}
{"v": 1	"t": 462612	"P": 1562.5	"F": 5238}
{"v": 1	"t": 462633	"P": 1562.75	"F": 5161}
{"v": 1	"t": 462653	"P": 1562.25	"F": 5329}
{"v": 1	"t": 462673	"P": 1573.25	"F": 5414}
{"v": 1	"t": 462694	"P": 1567.25	"F": 5141}
{"v": 1	"t": 462714	"P": 1560.75	"F": 5295}
{"v": 1	"t": 462734	"P": 1564.75	"F": 5306}
{"v": 1	"t": 462755	"P": 1578.0	"F": 5160}
{"v": 1	"t": 462775	"P": 1558.5	"F": 5351}
{"v": 1	"t": 462796	"P": 1574.0	"F": 5204}
{"v": 1	"t": 462816	"P": 1568.75	"F": 5375}
{"v": 1	"t": 462836	"P": 1560.25	"F": 5221}
{"v": 1	"t": 462857	"P": 1563.0	"F": 5171	"C": 43.67	"D": 3430	"sn": 54091930088003	"file": "/data/device_log/data0000.out"}
{"v": 1	"t": 462877	"P": 1569.75	"F": 5227}
{"v": 1	"t": 462898	"P": 1548.5	"F": 5179}
{"v": 1	"t": 462920	"P": 1562.25	"F": 5244}
{"v": 1	"t": 462940	"P": 1560.0	"F": 5280}
{"v": 1	"t": 462961	"P": 1569.75	"F": 5392}
{"v": 1	"t": 462981	"P": 1573.0	"F": 5304}
{"v": 1	"t": 463001	"P": 1566.5	"F": 5288}
{"v": 1	"t": 463022	"P": 1562.0	"F": 5099}
{"v": 1	"t": 463042	"P": 1569.0	"F": 5274}
{"v": 1	"t": 463062	"P": 1567.25	"F": 5411}
{"v": 1	"t": 463083	"P": 1558.0	"F": 5196}
{"v": 1	"t": 463103	"P": 1560.0	"F": 5273}
{"v": 1	"t": 463123	"P": 1577.5	"F": 5288}
{"v": 1	"t": 463144	"P": 1575.25	"F": 5377}
{"v": 1	"t": 463164	"P": 1563.75	"F": 5264}
{"v": 1	"t": 463184	"P": 1559.0	"F": 5289}
{"v": 1	"t": 463205	"P": 1582.0	"F": 5395}
{"v": 1	"t": 463225	"P": 1569.75	"F": 5024}
{"v": 1	"t": 463245	"P": 1557.5	"F": 5170}
{"v": 1	"t": 463266	"P": 1573.75	"F": 5183}
{"v": 1	"t": 463286	"P": 1573.75	"F": 5280}
{"v": 1	"t": 463307	"P": 1555.75	"F": 5245}
{"v": 1	"t": 463327	"P": 1566.75	"F": 5298}
{"v": 1	"t": 463347	"P": 1563.25	"F": 5119}
{"v": 1	"t": 463368	"P": 1559.25	"F": 5249}
{"v": 1	"t": 463388	"P": 1570.25	"F": 5294}
{"v": 1	"t": 463408	"P": 1569.25	"F": 5299}
{"v": 1	"t": 463429	"P": 1564.5	"F": 5037}
{"v": 1	"t": 463449	"P": 1554.0	"F": 5074}
{"v": 1	"t": 463469	"P": 1555.75	"F": 5235}
{"v": 1	"t": 463490	"P": 1573.25	"F": 5314}
{"v": 1	"t": 463510	"P": 1563.25	"F": 5257}
{"v": 1	"t": 463530	"P": 1557.5	"F": 5320}
{"v": 1	"t": 463551	"P": 1578.25	"F": 5282}
{"v": 1	"t": 463571	"P": 1577.0	"F": 5250}
{"v": 1	"t": 463591	"P": 1551.75	"F": 5229}
{"v": 1	"t": 463612	"P": 1563.0	"F": 5264}
{"v": 1	"t": 463632	"P": 1575.5	"F": 5385}
{"v": 1	"t": 463652	"P": 1569.5	"F": 5180}
{"v": 1	"t": 463673	"P": 1560.5	"F": 5476}
{"v": 1	"t": 463693	"P": 1560.25	"F": 5315}
{"v": 1	"t": 463713	"P": 1571.5	"F": 5115}
{"v": 1	"t": 463734	"P": 1569.75	"F": 5299}
{"v": 1	"t": 463754	"P": 1564.75	"F": 5162}
{"v": 1	"t": 463774	"P": 1563.5	"F": 5190}
{"v": 1	"t": 463795	"P": 1571.5	"F": 5168}
{"v": 1	"t": 463815	"P": 1571.25	"F": 5150}
{"v": 1	"t": 463835	"P": 1555.25	"F": 5152}
{"v": 1	"t": 463856	"P": 1569.75	"F": 5166}
{"v": 1	"t": 463876	"P": 1565.5	"F": 5223	"C": 43.72	"D": 3430	"sn": 54091930088003	"file": "/data/device_log/data0000.out"	"CO2": 599.0921630859375	"Tp": 25.045394897460938	"H": 1.2940618991851807}
{"v": 1	"t": 463898	"P": 1562.75	"F": 5250}
{"v": 1	"t": 463918	"P": 1559.75	"F": 5136}
{"v": 1	"t": 463940	"P": 1573.25	"F": 5246}
{"v": 1	"t": 463960	"P": 1561.75	"F": 5272}
{"v": 1	"t": 463980	"P": 1555.75	"F": 5318}
{"v": 1	"t": 464001	"P": 1566.25	"F": 5445}
{"v": 1	"t": 464021	"P": 1572.0	"F": 5301}
{"v": 1	"t": 464041	"P": 1562.5	"F": 5211}
{"v": 1	"t": 464062	"P": 1560.0	"F": 5269}
{"v": 1	"t": 464082	"P": 1578.75	"F": 5204}
{"v": 1	"t": 464102	"P": 1565.75	"F": 5418}
{"v": 1	"t": 464123	"P": 1557.25	"F": 5292}
{"v": 1	"t": 464143	"P": 1556.5	"F": 5378}
{"v": 1	"t": 464163	"P": 1580.0	"F": 5208}
{"v": 1	"t": 464184	"P": 1568.5	"F": 5128}
{"v": 1	"t": 464204	"P": 1557.5	"F": 5286}
{"v": 1	"t": 464224	"P": 1565.75	"F": 5462}
{"v": 1	"t": 464245	"P": 1579.5	"F": 5210}
{"v": 1	"t": 464265	"P": 1563.25	"F": 5279}
{"v": 1	"t": 464285	"P": 1561.5	"F": 5417}
{"v": 1	"t": 464306	"P": 1568.25	"F": 5354}
{"v": 1	"t": 464326	"P": 1573.0	"F": 5257}
{"v": 1	"t": 464346	"P": 1563.25	"F": 5136}
{"v": 1	"t": 464367	"P": 1558.25	"F": 5407}
{"v": 1	"t": 464387	"P": 1573.0	"F": 5363}
{"v": 1	"t": 464408	"P": 1567.25	"F": 5116}
{"v": 1	"t": 464428	"P": 1564.75	"F": 5162}
{"v": 1	"t": 464448	"P": 1575.0	"F": 5253}
{"v": 1	"t": 464469	"P": 1567.75	"F": 5259}
{"v": 1	"t": 464490	"P": 1575.25	"F": 5193}
{"v": 1	"t": 464510	"P": 1563.25	"F": 5308}
{"v": 1	"t": 464530	"P": 1562.5	"F": 5198}
{"v": 1	"t": 464551	"P": 1574.25	"F": 5385}
{"v": 1	"t": 464571	"P": 1552.5	"F": 5248}
{"v": 1	"t": 464592	"P": 1566.5	"F": 5225}
{"v": 1	"t": 464612	"P": 1573.75	"F": 5369}
{"v": 1	"t": 464633	"P": 1566.75	"F": 5206}
{"v": 1	"t": 464653	"P": 1555.25	"F": 5326}
{"v": 1	"t": 464673	"P": 1577.5	"F": 5245}
{"v": 1	"t": 464694	"P": 1567.5	"F": 5275}
{"v": 1	"t": 464714	"P": 1555.75	"F": 5265}
{"v": 1	"t": 464734	"P": 1563.75	"F": 5243}
{"v": 1	"t": 464755	"P": 1571.0	"F": 5331}
{"v": 1	"t": 464775	"P": 1563.25	"F": 5282}
{"v": 1	"t": 464795	"P": 1556.5	"F": 5343}
{"v": 1	"t": 464816	"P": 1567.0	"F": 5414}
{"v": 1	"t": 464836	"P": 1571.75	"F": 5306}
{"v": 1	"t": 464856	"P": 1560.75	"F": 5275}
{"v": 1	"t": 464877	"P": 1554.0	"F": 5280}
{"v": 1	"t": 464897	"P": 1562.0	"F": 5202	"C": 43.755	"D": 3430	"sn": 54091930088003	"file": "/data/device_log/data0000.out"}
{"v": 1	"t": 464918	"P": 1566.25	"F": 5377}
{"v": 1	"t": 464938	"P": 1560.75	"F": 5298}
{"v": 1	"t": 464960	"P": 1555.5	"F": 5388}
{"v": 1	"t": 464981	"P": 1571.0	"F": 5313}
{"v": 1	"t": 465001	"P": 1570.5	"F": 5313}
{"v": 1	"t": 465021	"P": 1564.5	"F": 5376}
{"v": 1	"t": 465042	"P": 1559.75	"F": 5268}
{"v": 1	"t": 465062	"P": 1578.75	"F": 5242}
{"v": 1	"t": 465082	"P": 1566.75	"F": 5170}
{"v": 1	"t": 465103	"P": 1555.25	"F": 5324}
{"v": 1	"t": 465123	"P": 1563.0	"F": 5382}
{"v": 1	"t": 465144	"P": 1568.0	"F": 5080}
{"v": 1	"t": 465164	"P": 1561.0	"F": 5104}
{"v": 1	"t": 465184	"P": 1574.75	"F": 5430}
{"v": 1	"t": 465205	"P": 1570.5	"F": 5316}
{"v": 1	"t": 465225	"P": 1562.25	"F": 5113}
{"v": 1	"t": 465245	"P": 1566.0	"F": 5157}
{"v": 1	"t": 465266	"P": 1571.0	"F": 5273}
{"v": 1	"t": 465286	"P": 1570.5	"F": 5315}
{"v": 1	"t": 465306	"P": 1563.0	"F": 5228}
{"v": 1	"t": 465327	"P": 1563.0	"F": 5229}
{"v": 1	"t": 465347	"P": 1571.25	"F": 5203}
{"v": 1	"t": 465367	"P": 1559.5	"F": 5061}
{"v": 1	"t": 465388	"P": 1561.5	"F": 5133}
{"v": 1	"t": 465408	"P": 1564.0	"F": 5267}
{"v": 1	"t": 465428	"P": 1577.75	"F": 5477}
{"v": 1	"t": 465449	"P": 1566.0	"F": 5328}
{"v": 1	"t": 465469	"P": 1563.75	"F": 5354}
{"v": 1	"t": 465489	"P": 1571.5	"F": 5280}
{"v": 1	"t": 465510	"P": 1568.5	"F": 5238}
{"v": 1	"t": 465530	"P": 1563.25	"F": 5279}
{"v": 1	"t": 465550	"P": 1559.75	"F": 5344}
{"v": 1	"t": 465571	"P": 1579.5	"F": 5285}
{"v": 1	"t": 465591	"P": 1572.75	"F": 5129}
{"v": 1	"t": 465611	"P": 1565.0	"F": 5249}
{"v": 1	"t": 465632	"P": 1558.0	"F": 5218}
{"v": 1	"t": 465652	"P": 1575.75	"F": 5350}
{"v": 1	"t": 465672	"P": 1565.75	"F": 5361}
{"v": 1	"t": 465693	"P": 1557.25	"F": 5345}
{"v": 1	"t": 465713	"P": 1575.75	"F": 5095}
{"v": 1	"t": 465734	"P": 1560.25	"F": 5388}
{"v": 1	"t": 465754	"P": 1561.0	"F": 5462}
{"v": 1	"t": 465774	"P": 1570.75	"F": 5188}
{"v": 1	"t": 465795	"P": 1578.0	"F": 5288}
{"v": 1	"t": 465815	"P": 1564.5	"F": 5475}
{"v": 1	"t": 465835	"P": 1561.0	"F": 5149}
{"v": 1	"t": 465856	"P": 1576.25	"F": 5330}
{"v": 1	"t": 465876	"P": 1569.75	"F": 5389}
{"v": 1	"t": 465896	"P": 1559.5	"F": 5375}
{"v": 1	"t": 465917	"P": 1559.25	"F": 5163	"C": 43.82	"D": 3430	"sn": 54091930088003	"file": "/data/device_log/data0000.out"	"CO2": 340.3746337890625	"Tp": 25.002670288085938	"H": 0.777353048324585}
{"v": 1	"t": 465938	"P": 1566.75	"F": 5275}
{"v": 1	"t": 465959	"P": 1560.0	"F": 5308}
{"v": 1	"t": 465981	"P": 1571.5	"F": 5285}
{"v": 1	"t": 466001	"P": 1559.75	"F": 5332}
{"v": 1	"t": 466022	"P": 1561.25	"F": 5172}
{"v": 1	"t": 466042	"P": 1576.5	"F": 5216}
{"v": 1	"t": 466062	"P": 1572.75	"F": 5113}
{"v": 1	"t": 466083	"P": 1560.25	"F": 5356}
{"v": 1	"t": 466103	"P": 1560.0	"F": 5200}
{"v": 1	"t": 466123	"P": 1576.5	"F": 5347}
{"v": 1	"t": 466144	"P": 1562.75	"F": 5191}
{"v": 1	"t": 466164	"P": 1551.0	"F": 5204}
{"v": 1	"t": 466184	"P": 1565.25	"F": 5248}
{"v": 1	"t": 466205	"P": 1574.5	"F": 5173}
{"v": 1	"t": 466225	"P": 1558.25	"F": 5206}
{"v": 1	"t": 466246	"P": 1567.0	"F": 5320}
{"v": 1	"t": 466266	"P": 1574.5	"F": 5349}
{"v": 1	"t": 466286	"P": 1559.25	"F": 5246}
{"v": 1	"t": 466306	"P": 1548.5	"F": 5238}
{"v": 1	"t": 466327	"P": 1569.0	"F": 5235}
{"v": 1	"t": 466347	"P": 1572.75	"F": 5176}
{"v": 1	"t": 466367	"P": 1564.5	"F": 5080}
{"v": 1	"t": 466388	"P": 1554.0	"F": 5227}
{"v": 1	"t": 466408	"P": 1568.5	"F": 5161}
{"v": 1	"t": 466428	"P": 1578.0	"F": 5256}
{"v": 1	"t": 466449	"P": 1571.25	"F": 5366}
{"v": 1	"t": 466469	"P": 1561.75	"F": 5378}
{"v": 1	"t": 466489	"P": 1568.0	"F": 5350}
{"v": 1	"t": 466510	"P": 1575.25	"F": 5438}
{"v": 1	"t": 466530	"P": 1558.75	"F": 5264}
{"v": 1	"t": 466550	"P": 1560.0	"F": 5295}
{"v": 1	"t": 466571	"P": 1568.25	"F": 5357}
{"v": 1	"t": 466591	"P": 1569.75	"F": 5253}
{"v": 1	"t": 466611	"P": 1555.0	"F": 5263}
{"v": 1	"t": 466632	"P": 1560.0	"F": 5090}
{"v": 1	"t": 466652	"P": 1571.25	"F": 5271}
{"v": 1	"t": 466672	"P": 1572.5	"F": 5229}
{"v": 1	"t": 466693	"P": 1561.25	"F": 5312}
{"v": 1	"t": 466713	"P": 1559.25	"F": 5146}
{"v": 1	"t": 466733	"P": 1570.0	"F": 5262}
{"v": 1	"t": 466754	"P": 1566.0	"F": 5265}
{"v": 1	"t": 466774	"P": 1567.0	"F": 5354}
{"v": 1	"t": 466795	"P": 1564.0	"F": 5126}
{"v": 1	"t": 466815	"P": 1560.25	"F": 5265}
{"v": 1	"t": 466835	"P": 1555.75	"F": 5184}
{"v": 1	"t": 466856	"P": 1568.0	"F": 5359}
{"v": 1	"t": 466876	"P": 1572.75	"F": 5147}
{"v": 1	"t": 466896	"P": 1567.0	"F": 5221}
{"v": 1	"t": 466917	"P": 1556.0	"F": 5288}
{"v": 1	"t": 466937	"P": 1576.0	"F": 5031	"C": 43.89	"D": 3430	"sn": 54091930088003	"file": "/data/device_log/data0000.out"}
{"v": 1	"t": 466958	"P": 1566.0	"F": 5357}
{"v": 1	"t": 466978	"P": 1567.75	"F": 5348}
{"v": 1	"t": 467000	"P": 1557.75	"F": 5201}
{"v": 1	"t": 467021	"P": 1568.75	"F": 5277}
{"v": 1	"t": 467041	"P": 1568.0	"F": 5381}
{"v": 1	"t": 467061	"P": 1554.5	"F": 5251}
{"v": 1	"t": 467082	"P": 1559.0	"F": 5431}
{"v": 1	"t": 467102	"P": 1578.0	"F": 5181}
{"v": 1	"t": 467122	"P": 1568.5	"F": 5276}
{"v": 1	"t": 467143	"P": 1560.25	"F": 5255}
{"v": 1	"t": 467163	"P": 1562.0	"F": 5155}
{"v": 1	"t": 467183	"P": 1576.0	"F": 5191}
{"v": 1	"t": 467204	"P": 1560.75	"F": 5240}
{"v": 1	"t": 467224	"P": 1550.75	"F": 5378}
{"v": 1	"t": 467244	"P": 1569.0	"F": 5313}
{"v": 1	"t": 467265	"P": 1567.75	"F": 5180}
{"v": 1	"t": 467285	"P": 1566.75	"F": 5164}
{"v": 1	"t": 467306	"P": 1570.75	"F": 5268}
{"v": 1	"t": 467326	"P": 1570.25	"F": 5207}
{"v": 1	"t": 467346	"P": 1554.75	"F": 5331}
{"v": 1	"t": 467367	"P": 1563.25	"F": 5236}
{"v": 1	"t": 467387	"P": 1574.25	"F": 5035}
{"v": 1	"t": 467407	"P": 1566.75	"F": 5343}
{"v": 1	"t": 467428	"P": 1557.0	"F": 5238}
{"v": 1	"t": 467448	"P": 1570.75	"F": 5299}
{"v": 1	"t": 467468	"P": 1575.0	"F": 5204}
{"v": 1	"t": 467489	"P": 1561.5	"F": 5242}
{"v": 1	"t": 467509	"P": 1560.5	"F": 5125}
{"v": 1	"t": 467529	"P": 1569.25	"F": 5074}
{"v": 1	"t": 467550	"P": 1565.75	"F": 5183}
{"v": 1	"t": 467570	"P": 1562.75	"F": 5170}
{"v": 1	"t": 467590	"P": 1556.0	"F": 5317}
{"v": 1	"t": 467611	"P": 1576.25	"F": 5224}
{"v": 1	"t": 467631	"P": 1569.5	"F": 5238}
{"v": 1	"t": 467651	"P": 1557.75	"F": 5237}
{"v": 1	"t": 467672	"P": 1560.0	"F": 5325}
{"v": 1	"t": 467692	"P": 1576.5	"F": 5203}
{"v": 1	"t": 467712	"P": 1565.75	"F": 5317}
{"v": 1	"t": 467733	"P": 1563.25	"F": 5284}
{"v": 1	"t": 467753	"P": 1561.5	"F": 5131}
{"v": 1	"t": 467773	"P": 1576.75	"F": 5239}
{"v": 1	"t": 467794	"P": 1563.25	"F": 5131}
{"v": 1	"t": 467814	"P": 1557.75	"F": 5435}
{"v": 1	"t": 467834	"P": 1565.25	"F": 5264}
{"v": 1	"t": 467855	"P": 1573.0	"F": 5282}
{"v": 1	"t": 467875	"P": 1557.5	"F": 5295}
{"v": 1	"t": 467896	"P": 1571.5	"F": 5237}
{"v": 1	"t": 467916	"P": 1569.75	"F": 5225}
{"v": 1	"t": 467937	"P": 1566.25	"F": 5068}
{"v": 1	"t": 467957	"P": 1568.25	"F": 5506	"C": 43.895	"D": 3430	"sn": 54091930088003	"file": "/data/device_log/data0000.out"	"CO2": 189.25669860839844	"Tp": 24.94659423828125	"H": 0.41735291481018066}
{"v": 1	"t": 467979	"P": 1557.5	"F": 5351}
{"v": 1	"t": 467999	"P": 1568.75	"F": 5272}
{"v": 1	"t": 468022	"P": 1576.75	"F": 5337}
{"v": 1	"t": 468043	"P": 1553.0	"F": 5387}
{"v": 1	"t": 468063	"P": 1568.5	"F": 5402}
{"v": 1	"t": 468083	"P": 1567.25	"F": 5457}
{"v": 1	"t": 468104	"P": 1563.5	"F": 5200}
{"v": 1	"t": 468124	"P": 1558.5	"F": 5288}
{"v": 1	"t": 468144	"P": 1573.75	"F": 5330}
{"v": 1	"t": 468165	"P": 1568.25	"F": 5194}
{"v": 1	"t": 468185	"P": 1559.0	"F": 5374}
{"v": 1	"t": 468205	"P": 1562.0	"F": 5392}
{"v": 1	"t": 468226	"P": 1575.75	"F": 5401}
{"v": 1	"t": 468246	"P": 1569.75	"F": 5235}
{"v": 1	"t": 468266	"P": 1554.25	"F": 5248}
{"v": 1	"t": 468287	"P": 1563.75	"F": 5298}
{"v": 1	"t": 468307	"P": 1574.5	"F": 5396}
{"v": 1	"t": 468327	"P": 1569.25	"F": 5481}
{"v": 1	"t": 468348	"P": 1559.75	"F": 5378}
{"v": 1	"t": 468368	"P": 1561.75	"F": 5220}
{"v": 1	"t": 468388	"P": 1574.5	"F": 5144}
{"v": 1	"t": 468409	"P": 1567.75	"F": 5209}
{"v": 1	"t": 468429	"P": 1558.5	"F": 5327}
{"v": 1	"t": 468449	"P": 1570.0	"F": 5263}
{"v": 1	"t": 468470	"P": 1572.5	"F": 5198}
{"v": 1	"t": 468490	"P": 1563.0	"F": 5252}
{"v": 1	"t": 468510	"P": 1557.75	"F": 5167}
{"v": 1	"t": 468531	"P": 1567.0	"F": 5238}
{"v": 1	"t": 468551	"P": 1572.5	"F": 5143}
{"v": 1	"t": 468571	"P": 1561.0	"F": 5187}
{"v": 1	"t": 468592	"P": 1568.75	"F": 5246}
{"v": 1	"t": 468612	"P": 1570.0	"F": 5170}
{"v": 1	"t": 468633	"P": 1554.75	"F": 5125}
{"v": 1	"t": 468653	"P": 1566.75	"F": 5190}
{"v": 1	"t": 468673	"P": 1570.0	"F": 5170}
{"v": 1	"t": 468694	"P": 1556.0	"F": 5186}
{"v": 1	"t": 468714	"P": 1558.0	"F": 5239}
{"v": 1	"t": 468734	"P": 1566.5	"F": 5195}
{"v": 1	"t": 468755	"P": 1571.0	"F": 5273}
{"v": 1	"t": 468775	"P": 1561.5	"F": 5028}
{"v": 1	"t": 468795	"P": 1553.0	"F": 5141}
{"v": 1	"t": 468816	"P": 1573.0	"F": 5276}
{"v": 1	"t": 468836	"P": 1569.75	"F": 5314}
{"v": 1	"t": 468856	"P": 1557.75	"F": 5130}
{"v": 1	"t": 468877	"P": 1561.5	"F": 5337}
{"v": 1	"t": 468897	"P": 1572.25	"F": 5251}
{"v": 1	"t": 468917	"P": 1566.25	"F": 5289}
{"v": 1	"t": 468938	"P": 1558.5	"F": 5157}
{"v": 1	"t": 468958	"P": 1561.75	"F": 5395}
{"v": 1	"t": 468978	"P": 1573.25	"F": 5194	"C": 43.985	"D": 3430	"sn": 54091930088003	"file": "/data/device_log/data0000.out"}
{"v": 1	"t": 468999	"P": 1560.0	"F": 5280}
{"v": 1	"t": 469020	"P": 1572.5	"F": 5279}
{"v": 1	"t": 469042	"P": 1567.5	"F": 5118}
{"v": 1	"t": 469062	"P": 1560.25	"F": 5307}
{"v": 1	"t": 469083	"P": 1554.0	"F": 5438}
{"v": 1	"t": 469103	"P": 1565.25	"F": 5242}
{"v": 1	"t": 469123	"P": 1577.0	"F": 5316}
{"v": 1	"t": 469144	"P": 1566.25	"F": 5168}
{"v": 1	"t": 469164	"P": 1561.5	"F": 5258}
{"v": 1	"t": 469185	"P": 1572.25	"F": 5344}
{"v": 1	"t": 469205	"P": 1574.0	"F": 5284}
{"v": 1	"t": 469225	"P": 1558.0	"F": 5345}
{"v": 1	"t": 469246	"P": 1572.75	"F": 5307}
{"v": 1	"t": 469266	"P": 1572.75	"F": 5192}
{"v": 1	"t": 469286	"P": 1562.0	"F": 5166}
{"v": 1	"t": 469307	"P": 1555.25	"F": 5262}
{"v": 1	"t": 469327	"P": 1568.25	"F": 5306}
{"v": 1	"t": 469347	"P": 1568.75	"F": 5203}
{"v": 1	"t": 469368	"P": 1562.25	"F": 5449}
{"v": 1	"t": 469388	"P": 1563.5	"F": 5292}
{"v": 1	"t": 469408	"P": 1572.25	"F": 5301}
{"v": 1	"t": 469429	"P": 1569.5	"F": 5306}
{"v": 1	"t": 469449	"P": 1559.25	"F": 5119}
{"v": 1	"t": 469469	"P": 1559.75	"F": 5308}
{"v": 1	"t": 469490	"P": 1575.75	"F": 5166}
{"v": 1	"t": 469510	"P": 1568.5	"F": 5242}
{"v": 1	"t": 469530	"P": 1557.75	"F": 5384}
{"v": 1	"t": 469551	"P": 1562.25	"F": 5369}
{"v": 1	"t": 469571	"P": 1571.25	"F": 5283}
{"v": 1	"t": 469591	"P": 1566.75	"F": 5366}
{"v": 1	"t": 469612	"P": 1560.5	"F": 5357}
{"v": 1	"t": 469632	"P": 1572.25	"F": 5132}
{"v": 1	"t": 469652	"P": 1568.0	"F": 5310}
{"v": 1	"t": 469673	"P": 1566.0	"F": 5245}
{"v": 1	"t": 469693	"P": 1562.5	"F": 5147}
{"v": 1	"t": 469713	"P": 1575.75	"F": 5287}
{"v": 1	"t": 469734	"P": 1560.5	"F": 5296}
{"v": 1	"t": 469754	"P": 1566.5	"F": 5223}
{"v": 1	"t": 469775	"P": 1574.0	"F": 5239}
{"v": 1	"t": 469795	"P": 1563.75	"F": 5259}
{"v": 1	"t": 469815	"P": 1562.5	"F": 5307}
{"v": 1	"t": 469836	"P": 1568.75	"F": 5314}
{"v": 1	"t": 469856	"P": 1565.25	"F": 5096}
{"v": 1	"t": 469876	"P": 1559.75	"F": 5138}
{"v": 1	"t": 469897	"P": 1567.25	"F": 5300}
{"v": 1	"t": 469917	"P": 1571.25	"F": 5158}
{"v": 1	"t": 469937	"P": 1569.25	"F": 5270}
{"v": 1	"t": 469958	"P": 1561.75	"F": 5115}
{"v": 1	"t": 469978	"P": 1569.25	"F": 5310}
{"v": 1	"t": 469998	"P": 1569.5	"F": 5278	"C": 44.045	"D": 3430	"sn": 54091930088003	"file": "/data/device_log/data0000.out"	"CO2": 179.94932556152344	"Tp": 24.91455078125	"H": 0.07369232177734375}
{"v": 1	"t": 470020	"P": 1563.25	"F": 5290}
{"v": 1	"t": 470041	"P": 1569.5	"F": 5446}
{"v": 1	"t": 470063	"P": 1557.5	"F": 5209}
{"v": 1	"t": 470083	"P": 1574.0	"F": 5218}
{"v": 1	"t": 470104	"P": 1564.5	"F": 5382}
{"v": 1	"t": 470124	"P": 1565.75	"F": 5291}
{"v": 1	"t": 470144	"P": 1562.0	"F": 5475}
{"v": 1	"t": 470165	"P": 1578.75	"F": 5369}
{"v": 1	"t": 470185	"P": 1564.5	"F": 5288}
{"v": 1	"t": 470205	"P": 1559.25	"F": 5114}
{"v": 1	"t": 470226	"P": 1569.5	"F": 5262}
{"v": 1	"t": 470246	"P": 1569.25	"F": 5329}
{"v": 1	"t": 470267	"P": 1555.25	"F": 5213}
{"v": 1	"t": 470287	"P": 1576.75	"F": 5361}
{"v": 1	"t": 470307	"P": 1574.75	"F": 5203}
{"v": 1	"t": 470328	"P": 1558.75	"F": 5148}
{"v": 1	"t": 470348	"P": 1567.75	"F": 5302}
{"v": 1	"t": 470368	"P": 1576.5	"F": 5225}
{"v": 1	"t": 470389	"P": 1565.75	"F": 5484}
{"v": 1	"t": 470409	"P": 1557.0	"F": 5251}
{"v": 1	"t": 470429	"P": 1561.25	"F": 5298}
{"v": 1	"t": 470450	"P": 1565.25	"F": 5185}
{"v": 1	"t": 470470	"P": 1563.25	"F": 5201}
{"v": 1	"t": 470490	"P": 1559.25	"F": 5218}
{"v": 1	"t": 470511	"P": 1575.0	"F": 5176}
{"v": 1	"t": 470531	"P": 1572.0	"F": 5392}
{"v": 1	"t": 470551	"P": 1557.75	"F": 5346}
{"v": 1	"t": 470572	"P": 1554.75	"F": 5175}
{"v": 1	"t": 470592	"P": 1581.25	"F": 5207}
{"v": 1	"t": 470612	"P": 1559.5	"F": 5266}
{"v": 1	"t": 470633	"P": 1555.25	"F": 5310}
{"v": 1	"t": 470653	"P": 1567.5	"F": 5140}
{"v": 1	"t": 470673	"P": 1575.5	"F": 5227}
{"v": 1	"t": 470694	"P": 1568.25	"F": 5479}
{"v": 1	"t": 470714	"P": 1557.0	"F": 5115}
{"v": 1	"t": 470734	"P": 1565.0	"F": 5305}
{"v": 1	"t": 470755	"P": 1571.5	"F": 5233}
{"v": 1	"t": 470775	"P": 1562.0	"F": 5229}
{"v": 1	"t": 470795	"P": 1556.25	"F": 5522}
{"v": 1	"t": 470816	"P": 1568.5	"F": 5222}
{"v": 1	"t": 470836	"P": 1558.75	"F": 5407}
{"v": 1	"t": 470857	"P": 1563.5	"F": 5284}
{"v": 1	"t": 470877	"P": 1573.75	"F": 5293}
{"v": 1	"t": 470897	"P": 1567.0	"F": 5483}
{"v": 1	"t": 470918	"P": 1556.25	"F": 5319}
{"v": 1	"t": 470938	"P": 1562.0	"F": 5356}
{"v": 1	"t": 470958	"P": 1568.5	"F": 5059}
{"v": 1	"t": 470979	"P": 1564.25	"F": 5005}
{"v": 1	"t": 470999	"P": 1553.75	"F": 5272}
{"v": 1	"t": 471019	"P": 1559.75	"F": 5153	"C": 44.075	"D": 3430	"sn": 54091930088003	"file": "/data/device_log/data0000.out"}
{"v": 1	"t": 471041	"P": 1574.25	"F": 5121}
{"v": 1	"t": 471061	"P": 1573.75	"F": 5329}
{"v": 1	"t": 471083	"P": 1576.0	"F": 5270}
{"v": 1	"t": 471104	"P": 1570.0	"F": 5478}
{"v": 1	"t": 471124	"P": 1556.25	"F": 5393}
{"v": 1	"t": 471144	"P": 1568.75	"F": 5310}
{"v": 1	"t": 471165	"P": 1574.0	"F": 5145}
{"v": 1	"t": 471185	"P": 1566.5	"F": 5283}
{"v": 1	"t": 471205	"P": 1554.75	"F": 5387}
{"v": 1	"t": 471226	"P": 1571.5	"F": 5163}
{"v": 1	"t": 471246	"P": 1569.25	"F": 5177}
{"v": 1	"t": 471266	"P": 1559.75	"F": 5117}
{"v": 1	"t": 471287	"P": 1565.25	"F": 5175}
{"v": 1	"t": 471307	"P": 1575.25	"F": 5255}
{"v": 1	"t": 471327	"P": 1567.75	"F": 5139}
{"v": 1	"t": 471348	"P": 1558.75	"F": 5204}
{"v": 1	"t": 471368	"P": 1568.0	"F": 5220}
{"v": 1	"t": 471389	"P": 1568.5	"F": 5305}
{"v": 1	"t": 471409	"P": 1570.5	"F": 5253}
{"v": 1	"t": 471430	"P": 1568.0	"F": 5258}
{"v": 1	"t": 471450	"P": 1557.75	"F": 5386}
{"v": 1	"t": 471471	"P": 1571.75	"F": 5353}
{"v": 1	"t": 471491	"P": 1569.75	"F": 5119}
{"v": 1	"t": 471512	"P": 1559.75	"F": 5406}
{"v": 1	"t": 471532	"P": 1574.5	"F": 5207}
{"v": 1	"t": 471552	"P": 1565.0	"F": 4959}
{"v": 1	"t": 471573	"P": 1561.75	"F": 5187}
{"v": 1	"t": 471593	"P": 1568.5	"F": 5244}
{"v": 1	"t": 471613	"P": 1576.25	"F": 5246}
{"v": 1	"t": 471634	"P": 1562.75	"F": 5406}
{"v": 1	"t": 471654	"P": 1561.25	"F": 5197}
{"v": 1	"t": 471674	"P": 1569.0	"F": 5360}
{"v": 1	"t": 471695	"P": 1572.5	"F": 5359}
{"v": 1	"t": 471715	"P": 1565.0	"F": 5357}
{"v": 1	"t": 471735	"P": 1565.25	"F": 5473}
{"v": 1	"t": 471756	"P": 1575.75	"F": 5346}
{"v": 1	"t": 471776	"P": 1569.5	"F": 5212}
{"v": 1	"t": 471796	"P": 1565.75	"F": 5490}
{"v": 1	"t": 471817	"P": 1551.75	"F": 5320}
{"v": 1	"t": 471838	"P": 1566.0	"F": 5195}
{"v": 1	"t": 471858	"P": 1563.5	"F": 5277}
{"v": 1	"t": 471878	"P": 1578.5	"F": 5184}
{"v": 1	"t": 471899	"P": 1567.75	"F": 5220}
{"v": 1	"t": 471919	"P": 1556.5	"F": 5357}
{"v": 1	"t": 471939	"P": 1565.75	"F": 5238}
{"v": 1	"t": 471960	"P": 1577.25	"F": 5269}
{"v": 1	"t": 471980	"P": 1570.5	"F": 5207}
{"v": 1	"t": 472000	"P": 1557.0	"F": 5194}
{"v": 1	"t": 472021	"P": 1569.0	"F": 5167}
{"v": 1	"t": 472041	"P": 1574.25	"F": 5341	"C": 44.12	"D": 3430	"sn": 54091930088003	"file": "/data/device_log/data0000.out"	"CO2": 187.86326599121094	"Tp": 24.887847900390625	"H": 4.627648048586276e-41}
{"v": 1	"t": 472063	"P": 1560.25	"F": 5262}
{"v": 1	"t": 472083	"P": 1567.0	"F": 5237}
{"v": 1	"t": 472107	"P": 1572.0	"F": 5246}
{"v": 1	"t": 472127	"P": 1566.0	"F": 5288}
{"v": 1	"t": 472148	"P": 1559.5	"F": 5324}
{"v": 1	"t": 472168	"P": 1569.0	"F": 5287}
{"v": 1	"t": 472188	"P": 1574.25	"F": 5177}
{"v": 1	"t": 472209	"P": 1566.25	"F": 5164}
{"v": 1	"t": 472229	"P": 1557.75	"F": 5156}
{"v": 1	"t": 472249	"P": 1571.75	"F": 5251}
{"v": 1	"t": 472270	"P": 1566.0	"F": 5031}
{"v": 1	"t": 472290	"P": 1564.0	"F": 5285}
{"v": 1	"t": 472310	"P": 1562.5	"F": 5339}
{"v": 1	"t": 472331	"P": 1569.75	"F": 5245}
{"v": 1	"t": 472351	"P": 1565.75	"F": 5276}
{"v": 1	"t": 472371	"P": 1559.75	"F": 5293}
{"v": 1	"t": 472392	"P": 1560.5	"F": 5399}
{"v": 1	"t": 472412	"P": 1574.25	"F": 5178}
{"v": 1	"t": 472432	"P": 1566.75	"F": 5293}
{"v": 1	"t": 472453	"P": 1553.75	"F": 5301}
{"v": 1	"t": 472473	"P": 1561.5	"F": 5204}
{"v": 1	"t": 472493	"P": 1573.75	"F": 5277}
{"v": 1	"t": 472514	"P": 1564.25	"F": 5309}
{"v": 1	"t": 472534	"P": 1556.5	"F": 5142}
{"v": 1	"t": 472554	"P": 1570.25	"F": 5325}
{"v": 1	"t": 472575	"P": 1568.0	"F": 5318}
{"v": 1	"t": 472595	"P": 1554.75	"F": 5268}
{"v": 1	"t": 472616	"P": 1562.75	"F": 5262}
{"v": 1	"t": 472636	"P": 1568.5	"F": 5132}
{"v": 1	"t": 472656	"P": 1560.0	"F": 5301}
{"v": 1	"t": 472677	"P": 1555.0	"F": 5159}
{"v": 1	"t": 472697	"P": 1573.0	"F": 5394}
{"v": 1	"t": 472717	"P": 1573.0	"F": 5373}
{"v": 1	"t": 472737	"P": 1564.0	"F": 5146}
{"v": 1	"t": 472758	"P": 1556.25	"F": 5395}
{"v": 1	"t": 472778	"P": 1565.25	"F": 5190}
{"v": 1	"t": 472798	"P": 1574.75	"F": 5248}
{"v": 1	"t": 472819	"P": 1559.5	"F": 5186}
{"v": 1	"t": 472839	"P": 1554.0	"F": 5324}
{"v": 1	"t": 472859	"P": 1571.75	"F": 5124}
{"v": 1	"t": 472880	"P": 1572.25	"F": 5259}
{"v": 1	"t": 472900	"P": 1551.75	"F": 5350}
{"v": 1	"t": 472920	"P": 1563.5	"F": 5269}
{"v": 1	"t": 472941	"P": 1573.25	"F": 5234}
{"v": 1	"t": 472961	"P": 1563.25	"F": 5426}
{"v": 1	"t": 472981	"P": 1559.5	"F": 5237}
{"v": 1	"t": 473002	"P": 1565.0	"F": 5403}
{"v": 1	"t": 473022	"P": 1575.5	"F": 5168}
{"v": 1	"t": 473042	"P": 1568.25	"F": 5259}
{"v": 1	"t": 473063	"P": 1555.25	"F": 5359	"C": 44.165	"D": 3430	"sn": 54091930088003	"file": "/data/device_log/data0000.out"}
{"v": 1	"t": 473084	"P": 1571.25	"F": 5278}
{"v": 1	"t": 473104	"P": 1553.25	"F": 5200}
{"v": 1	"t": 473127	"P": 1563.75	"F": 5396}
{"v": 1	"t": 473147	"P": 1570.75	"F": 5411}
{"v": 1	"t": 473168	"P": 1564.75	"F": 5341}
{"v": 1	"t": 473188	"P": 1560.75	"F": 5251}
{"v": 1	"t": 473208	"P": 1574.5	"F": 5211}
{"v": 1	"t": 473229	"P": 1567.0	"F": 5263}
{"v": 1	"t": 473249	"P": 1563.5	"F": 5266}
{"v": 1	"t": 473269	"P": 1569.75	"F": 5249}
{"v": 1	"t": 473290	"P": 1568.0	"F": 5226}
{"v": 1	"t": 473310	"P": 1564.0	"F": 4959}
{"v": 1	"t": 473330	"P": 1552.75	"F": 5109}
{"v": 1	"t": 473351	"P": 1577.0	"F": 5125}
{"v": 1	"t": 473371	"P": 1564.75	"F": 5295}
{"v": 1	"t": 473391	"P": 1559.75	"F": 5333}
{"v": 1	"t": 473412	"P": 1564.0	"F": 5187}
{"v": 1	"t": 473432	"P": 1573.25	"F": 5246}
{"v": 1	"t": 473452	"P": 1560.0	"F": 5269}
{"v": 1	"t": 473473	"P": 1554.25	"F": 5231}
{"v": 1	"t": 473493	"P": 1566.0	"F": 5176}
{"v": 1	"t": 473513	"P": 1570.0	"F": 5364}
{"v": 1	"t": 473534	"P": 1562.25	"F": 5166}
{"v": 1	"t": 473554	"P": 1555.75	"F": 5279}
{"v": 1	"t": 473574	"P": 1565.5	"F": 5219}
{"v": 1	"t": 473595	"P": 1573.25	"F": 5289}
{"v": 1	"t": 473615	"P": 1566.0	"F": 5251}
{"v": 1	"t": 473635	"P": 1556.5	"F": 5239}
{"v": 1	"t": 473656	"P": 1571.75	"F": 5269}
{"v": 1	"t": 473676	"P": 1574.75	"F": 5302}
{"v": 1	"t": 473696	"P": 1557.5	"F": 5450}
{"v": 1	"t": 473717	"P": 1574.5	"F": 5348}
{"v": 1	"t": 473737	"P": 1568.75	"F": 5095}
{"v": 1	"t": 473758	"P": 1550.25	"F": 5221}
{"v": 1	"t": 473778	"P": 1566.5	"F": 5364}
{"v": 1	"t": 473798	"P": 1581.5	"F": 5191}
{"v": 1	"t": 473819	"P": 1562.5	"F": 5262}
{"v": 1	"t": 473839	"P": 1559.0	"F": 5150}
{"v": 1	"t": 473859	"P": 1557.25	"F": 5368}
{"v": 1	"t": 473880	"P": 1571.5	"F": 5207}
{"v": 1	"t": 473900	"P": 1567.0	"F": 5276}
{"v": 1	"t": 473920	"P": 1558.0	"F": 5150}
{"v": 1	"t": 473941	"P": 1566.5	"F": 5309}
{"v": 1	"t": 473961	"P": 1573.75	"F": 5350}
{"v": 1	"t": 473981	"P": 1567.5	"F": 5221}
{"v": 1	"t": 474002	"P": 1554.25	"F": 5169}
{"v": 1	"t": 474022	"P": 1568.5	"F": 5424}
{"v": 1	"t": 474042	"P": 1568.25	"F": 5312}
{"v": 1	"t": 474063	"P": 1565.25	"F": 5429}
{"v": 1	"t": 474083	"P": 1560.0	"F": 5311	"C": 44.25	"D": 3430	"sn": 54091930088003	"file": "/data/device_log/data0000.out"	"CO2": 227.7702178955078	"Tp": 24.845123291015625	"H": 4.627648048586276e-41}
{"v": 1	"t": 474105	"P": 1571.25	"F": 5325}
{"v": 1	"t": 474125	"P": 1562.5	"F": 5247}
{"v": 1	"t": 474147	"P": 1560.0	"F": 5269}
{"v": 1	"t": 474168	"P": 1559.5	"F": 5310}
{"v": 1	"t": 474188	"P": 1565.0	"F": 5224}
{"v": 1	"t": 474208	"P": 1572.5	"F": 5335}
{"v": 1	"t": 474229	"P": 1562.5	"F": 5226}
{"v": 1	"t": 474249	"P": 1562.5	"F": 5263}
{"v": 1	"t": 474270	"P": 1578.0	"F": 5154}
{"v": 1	"t": 474290	"P": 1569.0	"F": 5305}
{"v": 1	"t": 474310	"P": 1557.0	"F": 5281}
{"v": 1	"t": 474331	"P": 1567.25	"F": 5269}
{"v": 1	"t": 474351	"P": 1572.25	"F": 5230}
{"v": 1	"t": 474371	"P": 1561.75	"F": 5273}
{"v": 1	"t": 474391	"P": 1561.5	"F": 5283}
{"v": 1	"t": 474412	"P": 1566.75	"F": 5214}
{"v": 1	"t": 474432	"P": 1576.75	"F": 5373}
{"v": 1	"t": 474452	"P": 1563.75	"F": 5328}
{"v": 1	"t": 474473	"P": 1555.5	"F": 5253}
{"v": 1	"t": 474493	"P": 1564.25	"F": 5353}
{"v": 1	"t": 474513	"P": 1567.5	"F": 5225}
{"v": 1	"t": 474534	"P": 1565.5	"F": 5252}
{"v": 1	"t": 474554	"P": 1556.75	"F": 5166}
{"v": 1	"t": 474574	"P": 1567.75	"F": 5329}
{"v": 1	"t": 474595	"P": 1570.25	"F": 5231}
{"v": 1	"t": 474615	"P": 1560.0	"F": 5181}
{"v": 1	"t": 474635	"P": 1563.5	"F": 5345}
{"v": 1	"t": 474656	"P": 1571.75	"F": 5253}
{"v": 1	"t": 474676	"P": 1561.75	"F": 5258}
{"v": 1	"t": 474696	"P": 1558.0	"F": 5134}
{"v": 1	"t": 474717	"P": 1559.25	"F": 5320}
{"v": 1	"t": 474737	"P": 1571.0	"F": 5423}
{"v": 1	"t": 474758	"P": 1561.5	"F": 5224}
{"v": 1	"t": 474778	"P": 1558.0	"F": 5167}
{"v": 1	"t": 474798	"P": 1563.75	"F": 5296}
{"v": 1	"t": 474819	"P": 1556.5	"F": 5162}
{"v": 1	"t": 474839	"P": 1559.0	"F": 5325}
{"v": 1	"t": 474860	"P": 1565.75	"F": 5361}
{"v": 1	"t": 474880	"P": 1553.25	"F": 5263}
{"v": 1	"t": 474901	"P": 1566.0	"F": 5396}
{"v": 1	"t": 474921	"P": 1561.0	"F": 5213}
{"v": 1	"t": 474942	"P": 1563.0	"F": 5149}
{"v": 1	"t": 474962	"P": 1573.0	"F": 5373}
{"v": 1	"t": 474983	"P": 1560.75	"F": 5275}
{"v": 1	"t": 475003	"P": 1561.5	"F": 5262}
{"v": 1	"t": 475023	"P": 1578.5	"F": 5259}
{"v": 1	"t": 475044	"P": 1572.5	"F": 5067}
{"v": 1	"t": 475064	"P": 1561.0	"F": 5181}
{"v": 1	"t": 475084	"P": 1566.0	"F": 5302}
{"v": 1	"t": 475105	"P": 1571.75	"F": 5264	"C": 44.275	"D": 3430	"sn": 54091930088003	"file": "/data/device_log/data0000.out"}
{"v": 1	"t": 475127	"P": 1567.5	"F": 5158}
{"v": 1	"t": 475147	"P": 1562.5	"F": 5395}
{"v": 1	"t": 475168	"P": 1574.5	"F": 5333}
{"v": 1	"t": 475189	"P": 1568.5	"F": 5197}
{"v": 1	"t": 475209	"P": 1563.0	"F": 5498}
{"v": 1	"t": 475229	"P": 1574.75	"F": 5351}
{"v": 1	"t": 475250	"P": 1568.0	"F": 5340}
{"v": 1	"t": 475270	"P": 1559.5	"F": 5332}
{"v": 1	"t": 475290	"P": 1564.25	"F": 5218}
{"v": 1	"t": 475311	"P": 1578.5	"F": 5267}
{"v": 1	"t": 475331	"P": 1564.25	"F": 5285}
{"v": 1	"t": 475351	"P": 1552.0	"F": 5269}
{"v": 1	"t": 475372	"P": 1564.0	"F": 5192}
{"v": 1	"t": 475392	"P": 1573.25	"F": 5434}
{"v": 1	"t": 475412	"P": 1564.25	"F": 5240}
{"v": 1	"t": 475433	"P": 1563.25	"F": 5308}
{"v": 1	"t": 475453	"P": 1568.25	"F": 5321}
{"v": 1	"t": 475474	"P": 1571.5	"F": 5202}
{"v": 1	"t": 475494	"P": 1566.0	"F": 5359}
{"v": 1	"t": 475514	"P": 1568.25	"F": 5211}
{"v": 1	"t": 475535	"P": 1565.0	"F": 5419}
{"v": 1	"t": 475555	"P": 1562.75	"F": 5143}
{"v": 1	"t": 475575	"P": 1558.25	"F": 5354}
{"v": 1	"t": 475596	"P": 1580.5	"F": 5237}
{"v": 1	"t": 475616	"P": 1566.0	"F": 5272}
{"v": 1	"t": 475636	"P": 1559.5	"F": 5154}
{"v": 1	"t": 475657	"P": 1566.25	"F": 5120}
{"v": 1	"t": 475677	"P": 1574.25	"F": 5156}
{"v": 1	"t": 475697	"P": 1563.5	"F": 5289}
{"v": 1	"t": 475718	"P": 1562.75	"F": 5318}
{"v": 1	"t": 475738	"P": 1567.25	"F": 5180}
{"v": 1	"t": 475758	"P": 1575.75	"F": 5276}
{"v": 1	"t": 475779	"P": 1568.75	"F": 5224}
{"v": 1	"t": 475799	"P": 1553.25	"F": 5287}
{"v": 1	"t": 475819	"P": 1570.75	"F": 5307}
{"v": 1	"t": 475840	"P": 1570.25	"F": 5272}
{"v": 1	"t": 475860	"P": 1561.5	"F": 5219}
{"v": 1	"t": 475880	"P": 1558.75	"F": 5234}
{"v": 1	"t": 475901	"P": 1568.25	"F": 5279}
{"v": 1	"t": 475921	"P": 1568.0	"F": 5372}
{"v": 1	"t": 475941	"P": 1558.25	"F": 5284}
{"v": 1	"t": 475962	"P": 1561.75	"F": 5159}
{"v": 1	"t": 475982	"P": 1575.25	"F": 5327}
{"v": 1	"t": 476002	"P": 1570.25	"F": 5434}
{"v": 1	"t": 476023	"P": 1559.0	"F": 5351}
{"v": 1	"t": 476043	"P": 1576.75	"F": 5400}
{"v": 1	"t": 476064	"P": 1561.5	"F": 5373}
{"v": 1	"t": 476084	"P": 1556.5	"F": 5225}
{"v": 1	"t": 476104	"P": 1569.5	"F": 5491}
{"v": 1	"t": 476125	"P": 1569.25	"F": 5193	"C": 44.32	"D": 3430	"sn": 54091930088003	"file": "/data/device_log/data0000.out"	"CO2": 225.66717529296875	"Tp": 24.789047241210938	"H": 4.627648048586276e-41}
{"v": 1	"t": 476146	"P": 1564.5	"F": 5337}
{"v": 1	"t": 476166	"P": 1566.0	"F": 5196}
{"v": 1	"t": 476188	"P": 1561.0	"F": 5286}
{"v": 1	"t": 476208	"P": 1568.5	"F": 5374}
{"v": 1	"t": 476229	"P": 1556.0	"F": 5242}
{"v": 1	"t": 476249	"P": 1554.75	"F": 5358}
{"v": 1	"t": 476269	"P": 1575.0	"F": 5267}
{"v": 1	"t": 476291	"P": 1568.0	"F": 5256}
{"v": 1	"t": 476310	"P": 1563.25	"F": 5142}
{"v": 1	"t": 476330	"P": 1566.0	"F": 5017}
{"v": 1	"t": 476351	"P": 1576.75	"F": 5409}
{"v": 1	"t": 476371	"P": 1566.0	"F": 5307}
{"v": 1	"t": 476391	"P": 1557.75	"F": 5225}
{"v": 1	"t": 476412	"P": 1561.0	"F": 5082}
{"v": 1	"t": 476432	"P": 1572.0	"F": 5243}
{"v": 1	"t": 476452	"P": 1563.75	"F": 5428}
{"v": 1	"t": 476473	"P": 1560.75	"F": 5246}
{"v": 1	"t": 476493	"P": 1565.25	"F": 5068}
{"v": 1	"t": 476513	"P": 1573.0	"F": 5388}
{"v": 1	"t": 476534	"P": 1561.5	"F": 5340}
{"v": 1	"t": 476554	"P": 1556.5	"F": 5101}
{"v": 1	"t": 476575	"P": 1570.25	"F": 5385}
{"v": 1	"t": 476595	"P": 1569.25	"F": 5191}
{"v": 1	"t": 476615	"P": 1563.25	"F": 5138}
{"v": 1	"t": 476636	"P": 1568.0	"F": 5141}
{"v": 1	"t": 476656	"P": 1559.0	"F": 5398}
{"v": 1	"t": 476677	"P": 1558.0	"F": 5189}
{"v": 1	"t": 476697	"P": 1563.5	"F": 5103}
{"v": 1	"t": 476717	"P": 1568.0	"F": 5169}
{"v": 1	"t": 476738	"P": 1560.75	"F": 5193}
{"v": 1	"t": 476758	"P": 1553.0	"F": 5303}
{"v": 1	"t": 476778	"P": 1570.25	"F": 5332}
{"v": 1	"t": 476798	"P": 1574.0	"F": 5326}
{"v": 1	"t": 476819	"P": 1565.75	"F": 5122}
{"v": 1	"t": 476839	"P": 1553.0	"F": 5434}
{"v": 1	"t": 476859	"P": 1571.75	"F": 5136}
{"v": 1	"t": 476880	"P": 1578.0	"F": 5173}
{"v": 1	"t": 476900	"P": 1561.5	"F": 5343}
{"v": 1	"t": 476920	"P": 1564.25	"F": 5150}
{"v": 1	"t": 476941	"P": 1574.25	"F": 5350}
{"v": 1	"t": 476961	"P": 1569.5	"F": 5272}
{"v": 1	"t": 476981	"P": 1559.25	"F": 5446}
{"v": 1	"t": 477002	"P": 1559.75	"F": 5381}
{"v": 1	"t": 477022	"P": 1574.75	"F": 5150}
{"v": 1	"t": 477042	"P": 1564.5	"F": 5276}
{"v": 1	"t": 477063	"P": 1560.0	"F": 5248}
{"v": 1	"t": 477083	"P": 1571.25	"F": 5237}
{"v": 1	"t": 477103	"P": 1581.75	"F": 5186}
{"v": 1	"t": 477124	"P": 1568.0	"F": 5339}
{"v": 1	"t": 477144	"P": 1554.75	"F": 5223	"C": 44.385	"D": 3430	"sn": 54091930088003	"file": "/data/device_log/data0000.out"	"CO2": 282.918701171875	"Tp": 24.802398681640625	"H": 4.627648048586276e-41}
{"v": 1	"t": 477166	"P": 1567.5	"F": 5015}
{"v": 1	"t": 477186	"P": 1569.0	"F": 5211}
{"v": 1	"t": 477209	"P": 1562.0	"F": 5434}
{"v": 1	"t": 477229	"P": 1571.25	"F": 5416}
{"v": 1	"t": 477250	"P": 1570.25	"F": 5395}
{"v": 1	"t": 477270	"P": 1557.75	"F": 5324}
{"v": 1	"t": 477290	"P": 1562.5	"F": 5274}
{"v": 1	"t": 477311	"P": 1576.0	"F": 5362}
{"v": 1	"t": 477331	"P": 1568.5	"F": 5291}
{"v": 1	"t": 477352	"P": 1559.75	"F": 5091}
{"v": 1	"t": 477372	"P": 1569.75	"F": 5294}
{"v": 1	"t": 477392	"P": 1568.25	"F": 5322}
{"v": 1	"t": 477412	"P": 1562.75	"F": 5292}
{"v": 1	"t": 477433	"P": 1566.0	"F": 5253}
{"v": 1	"t": 477453	"P": 1576.0	"F": 5285}
{"v": 1	"t": 477473	"P": 1566.25	"F": 5263}
{"v": 1	"t": 477494	"P": 1574.0	"F": 5234}
{"v": 1	"t": 477514	"P": 1558.5	"F": 5299}
{"v": 1	"t": 477534	"P": 1574.0	"F": 5225}
{"v": 1	"t": 477555	"P": 1569.25	"F": 5280}
{"v": 1	"t": 477575	"P": 1558.25	"F": 5305}
{"v": 1	"t": 477595	"P": 1560.25	"F": 5163}
{"v": 1	"t": 477616	"P": 1577.0	"F": 5257}
{"v": 1	"t": 477636	"P": 1572.5	"F": 5220}
{"v": 1	"t": 477656	"P": 1558.5	"F": 5103}
{"v": 1	"t": 477677	"P": 1560.0	"F": 5355}
{"v": 1	"t": 477697	"P": 1576.5	"F": 5223}
{"v": 1	"t": 477717	"P": 1571.5	"F": 5185}
{"v": 1	"t": 477738	"P": 1560.75	"F": 5233}
{"v": 1	"t": 477758	"P": 1572.0	"F": 5148}
{"v": 1	"t": 477779	"P": 1566.5	"F": 5356}
{"v": 1	"t": 477799	"P": 1554.5	"F": 5166}
{"v": 1	"t": 477819	"P": 1572.5	"F": 5253}
{"v": 1	"t": 477840	"P": 1571.25	"F": 5357}
{"v": 1	"t": 477860	"P": 1557.5	"F": 5170}
{"v": 1	"t": 477880	"P": 1559.75	"F": 5420}
{"v": 1	"t": 477901	"P": 1573.0	"F": 5271}
{"v": 1	"t": 477921	"P": 1569.0	"F": 5228}
{"v": 1	"t": 477941	"P": 1553.5	"F": 5256}
{"v": 1	"t": 477962	"P": 1557.5	"F": 5240}
{"v": 1	"t": 477982	"P": 1575.0	"F": 5126}
{"v": 1	"t": 478002	"P": 1569.0	"F": 5243}
{"v": 1	"t": 478023	"P": 1565.75	"F": 5390}
{"v": 1	"t": 478043	"P": 1563.5	"F": 5216}
{"v": 1	"t": 478063	"P": 1579.0	"F": 5205}
{"v": 1	"t": 478084	"P": 1566.5	"F": 5150}
{"v": 1	"t": 478104	"P": 1553.75	"F": 5252}
{"v": 1	"t": 478124	"P": 1570.5	"F": 5297}
{"v": 1	"t": 478145	"P": 1573.5	"F": 5219}
{"v": 1	"t": 478165	"P": 1562.0	"F": 5111	"C": 44.415	"D": 3430	"sn": 54091930088003	"file": "/data/device_log/data0000.out"}
{"v": 1	"t": 478186	"P": 1563.25	"F": 5328}
{"v": 1	"t": 478206	"P": 1566.5	"F": 5290}
{"v": 1	"t": 478229	"P": 1565.5	"F": 5204}
{"v": 1	"t": 478249	"P": 1561.75	"F": 5144}
{"v": 1	"t": 478270	"P": 1573.25	"F": 5185}
{"v": 1	"t": 478290	"P": 1572.0	"F": 5388}
{"v": 1	"t": 478310	"P": 1560.75	"F": 5088}
{"v": 1	"t": 478331	"P": 1570.0	"F": 5308}
{"v": 1	"t": 478351	"P": 1552.5	"F": 5169}
{"v": 1	"t": 478372	"P": 1570.0	"F": 5220}
{"v": 1	"t": 478393	"P": 1564.0	"F": 5385}
{"v": 1	"t": 478413	"P": 1559.75	"F": 5058}
{"v": 1	"t": 478434	"P": 1574.25	"F": 5251}
{"v": 1	"t": 478454	"P": 1563.0	"F": 5253}
{"v": 1	"t": 478474	"P": 1559.0	"F": 5223}
{"v": 1	"t": 478495	"P": 1566.0	"F": 5144}
{"v": 1	"t": 478515	"P": 1564.25	"F": 5168}
{"v": 1	"t": 478535	"P": 1563.75	"F": 5475}
{"v": 1	"t": 478556	"P": 1566.25	"F": 5289}
{"v": 1	"t": 478576	"P": 1572.75	"F": 5215}
{"v": 1	"t": 478596	"P": 1555.0	"F": 5313}
{"v": 1	"t": 478617	"P": 1558.25	"F": 5283}
{"v": 1	"t": 478637	"P": 1567.5	"F": 5112}
{"v": 1	"t": 478657	"P": 1570.75	"F": 5206}
{"v": 1	"t": 478678	"P": 1557.75	"F": 5145}
{"v": 1	"t": 478698	"P": 1556.0	"F": 5159}
{"v": 1	"t": 478718	"P": 1574.75	"F": 5237}
{"v": 1	"t": 478739	"P": 1569.0	"F": 5189}
{"v": 1	"t": 478759	"P": 1554.75	"F": 5511}
{"v": 1	"t": 478779	"P": 1561.5	"F": 5171}
{"v": 1	"t": 478800	"P": 1575.5	"F": 5325}
{"v": 1	"t": 478820	"P": 1570.25	"F": 5226}
{"v": 1	"t": 478840	"P": 1561.0	"F": 5436}
{"v": 1	"t": 478861	"P": 1570.75	"F": 5249}
{"v": 1	"t": 478881	"P": 1574.0	"F": 5335}
{"v": 1	"t": 478901	"P": 1562.0	"F": 5239}
{"v": 1	"t": 478922	"P": 1554.0	"F": 5205}
{"v": 1	"t": 478942	"P": 1575.0	"F": 5259}
{"v": 1	"t": 478962	"P": 1569.5	"F": 5293}
{"v": 1	"t": 478983	"P": 1556.0	"F": 5227}
{"v": 1	"t": 479003	"P": 1566.5	"F": 5253}
{"v": 1	"t": 479024	"P": 1565.25	"F": 5197}
{"v": 1	"t": 479044	"P": 1562.5	"F": 5129}
{"v": 1	"t": 479064	"P": 1567.0	"F": 5249}
{"v": 1	"t": 479085	"P": 1574.75	"F": 5108}
{"v": 1	"t": 479105	"P": 1564.25	"F": 5322}
{"v": 1	"t": 479125	"P": 1553.0	"F": 5371}
{"v": 1	"t": 479146	"P": 1571.25	"F": 5280}
{"v": 1	"t": 479166	"P": 1574.25	"F": 5337}
{"v": 1	"t": 479186	"P": 1566.0	"F": 5101	"C": 44.475	"D": 3430	"sn": 54091930088003	"file": "/data/device_log/data0000.out"	"CO2": 290.1424255371094	"Tp": 24.77569580078125	"H": 4.627648048586276e-41}
{"v": 1	"t": 479208	"P": 1563.75	"F": 5275}
{"v": 1	"t": 479228	"P": 1575.25	"F": 5110}
{"v": 1	"t": 479251	"P": 1579.0	"F": 5396}
{"v": 1	"t": 479271	"P": 1566.25	"F": 5453}
{"v": 1	"t": 479291	"P": 1562.5	"F": 5296}
{"v": 1	"t": 479312	"P": 1559.5	"F": 5219}
{"v": 1	"t": 479332	"P": 1574.75	"F": 5349}
{"v": 1	"t": 479352	"P": 1566.75	"F": 5219}
{"v": 1	"t": 479373	"P": 1559.0	"F": 5088}
{"v": 1	"t": 479393	"P": 1571.25	"F": 5262}
{"v": 1	"t": 479413	"P": 1577.75	"F": 5273}
{"v": 1	"t": 479434	"P": 1561.5	"F": 5129}
{"v": 1	"t": 479454	"P": 1556.75	"F": 5256}
{"v": 1	"t": 479474	"P": 1572.0	"F": 5248}
{"v": 1	"t": 479495	"P": 1563.25	"F": 5053}
{"v": 1	"t": 479515	"P": 1563.75	"F": 5165}
{"v": 1	"t": 479536	"P": 1567.75	"F": 5145}
{"v": 1	"t": 479556	"P": 1569.5	"F": 5455}
{"v": 1	"t": 479577	"P": 1556.5	"F": 5303}
{"v": 1	"t": 479597	"P": 1568.0	"F": 5366}
{"v": 1	"t": 479617	"P": 1573.25	"F": 5169}
{"v": 1	"t": 479638	"P": 1568.0	"F": 5296}
{"v": 1	"t": 479658	"P": 1551.75	"F": 5216}
{"v": 1	"t": 479678	"P": 1572.0	"F": 5119}
{"v": 1	"t": 479698	"P": 1568.0	"F": 5250}
{"v": 1	"t": 479719	"P": 1560.75	"F": 5213}
{"v": 1	"t": 479739	"P": 1554.25	"F": 5317}
{"v": 1	"t": 479759	"P": 1580.0	"F": 5242}
{"v": 1	"t": 479780	"P": 1569.25	"F": 5343}
{"v": 1	"t": 479800	"P": 1558.75	"F": 5346}
{"v": 1	"t": 479820	"P": 1563.25	"F": 5299}
{"v": 1	"t": 479841	"P": 1574.0	"F": 5247}
{"v": 1	"t": 479861	"P": 1565.25	"F": 5163}
{"v": 1	"t": 479881	"P": 1566.25	"F": 5336}
{"v": 1	"t": 479902	"P": 1568.25	"F": 5338}
{"v": 1	"t": 479922	"P": 1575.75	"F": 5310}
{"v": 1	"t": 479942	"P": 1554.75	"F": 5237}
{"v": 1	"t": 479963	"P": 1561.0	"F": 5305}
{"v": 1	"t": 479983	"P": 1570.25	"F": 5200}
{"v": 1	"t": 480003	"P": 1572.0	"F": 5379}
{"v": 1	"t": 480024	"P": 1563.75	"F": 5269}
{"v": 1	"t": 480044	"P": 1572.5	"F": 5258}
{"v": 1	"t": 480065	"P": 1572.25	"F": 5266}
{"v": 1	"t": 480085	"P": 1562.75	"F": 5375}
{"v": 1	"t": 480105	"P": 1560.25	"F": 5206}
{"v": 1	"t": 480126	"P": 1578.0	"F": 5174}
{"v": 1	"t": 480146	"P": 1560.25	"F": 5289}
{"v": 1	"t": 480167	"P": 1557.25	"F": 5225}
{"v": 1	"t": 480187	"P": 1566.5	"F": 5344}
{"v": 1	"t": 480207	"P": 1568.0	"F": 5395	"C": 44.53	"D": 3430	"sn": 54091930088003	"file": "/data/device_log/data0000.out"}
{"v": 1	"t": 480229	"P": 1559.75	"F": 5254}
{"v": 1	"t": 480249	"P": 1555.25	"F": 5221}
{"v": 1	"t": 480271	"P": 1560.0	"F": 5190}
{"v": 1	"t": 480292	"P": 1569.0	"F": 5251}
{"v": 1	"t": 480312	"P": 1573.5	"F": 5325}
{"v": 1	"t": 480332	"P": 1562.5	"F": 5404}
{"v": 1	"t": 480353	"P": 1555.5	"F": 5276}
{"v": 1	"t": 480373	"P": 1564.5	"F": 5110}
{"v": 1	"t": 480393	"P": 1572.75	"F": 5486}
{"v": 1	"t": 480414	"P": 1558.5	"F": 5130}
{"v": 1	"t": 480434	"P": 1562.75	"F": 5277}
{"v": 1	"t": 480454	"P": 1567.0	"F": 5393}
{"v": 1	"t": 480475	"P": 1567.25	"F": 5263}
{"v": 1	"t": 480495	"P": 1556.75	"F": 5387}
{"v": 1	"t": 480515	"P": 1557.0	"F": 5228}
{"v": 1	"t": 480536	"P": 1568.25	"F": 5156}
{"v": 1	"t": 480556	"P": 1561.5	"F": 5255}
{"v": 1	"t": 480576	"P": 1557.25	"F": 5257}
{"v": 1	"t": 480597	"P": 1559.75	"F": 5213}
{"v": 1	"t": 480617	"P": 1576.25	"F": 5329}
{"v": 1	"t": 480638	"P": 1558.75	"F": 5296}
{"v": 1	"t": 480658	"P": 1558.0	"F": 5316}
{"v": 1	"t": 480678	"P": 1573.75	"F": 5332}
{"v": 1	"t": 480699	"P": 1558.5	"F": 5322}
{"v": 1	"t": 480719	"P": 1554.75	"F": 5464}
{"v": 1	"t": 480739	"P": 1570.0	"F": 5389}
{"v": 1	"t": 480760	"P": 1573.75	"F": 5204}
{"v": 1	"t": 480780	"P": 1562.5	"F": 5377}
{"v": 1	"t": 480800	"P": 1556.0	"F": 5348}
{"v": 1	"t": 480821	"P": 1573.0	"F": 5435}
{"v": 1	"t": 480841	"P": 1568.75	"F": 5384}
{"v": 1	"t": 480861	"P": 1558.25	"F": 5177}
{"v": 1	"t": 480882	"P": 1558.75	"F": 5090}
{"v": 1	"t": 480902	"P": 1577.0	"F": 5245}
{"v": 1	"t": 480922	"P": 1571.25	"F": 5323}
{"v": 1	"t": 480943	"P": 1559.25	"F": 5291}
{"v": 1	"t": 480963	"P": 1562.75	"F": 5186}
{"v": 1	"t": 480983	"P": 1576.0	"F": 5336}
{"v": 1	"t": 481004	"P": 1571.25	"F": 5124}
{"v": 1	"t": 481024	"P": 1560.75	"F": 5151}
{"v": 1	"t": 481044	"P": 1567.5	"F": 5199}
{"v": 1	"t": 481065	"P": 1574.75	"F": 5102}
{"v": 1	"t": 481085	"P": 1559.25	"F": 5241}
{"v": 1	"t": 481105	"P": 1555.75	"F": 5275}
{"v": 1	"t": 481126	"P": 1569.0	"F": 5228}
{"v": 1	"t": 481146	"P": 1561.0	"F": 5345}
{"v": 1	"t": 481166	"P": 1560.0	"F": 5254}
{"v": 1	"t": 481187	"P": 1567.0	"F": 5345}
{"v": 1	"t": 481207	"P": 1579.5	"F": 5319}
{"v": 1	"t": 481228	"P": 1557.5	"F": 5166	"C": 44.555	"D": 3430	"sn": 54091930088003	"file": "/data/device_log/data0000.out"	"CO2": 290.2035217285156	"Tp": 24.746315002441406	"H": 4.627648048586276e-41}
{"v": 1	"t": 481249	"P": 1556.75	"F": 5292}
{"v": 1	"t": 481269	"P": 1571.25	"F": 5201}
{"v": 1	"t": 481292	"P": 1561.0	"F": 5334}
{"v": 1	"t": 481312	"P": 1570.25	"F": 5374}
{"v": 1	"t": 481332	"P": 1574.0	"F": 5416}
{"v": 1	"t": 481353	"P": 1564.0	"F": 5309}
{"v": 1	"t": 481373	"P": 1562.75	"F": 5243}
{"v": 1	"t": 481393	"P": 1574.25	"F": 5221}
{"v": 1	"t": 481414	"P": 1566.0	"F": 5286}
{"v": 1	"t": 481434	"P": 1558.5	"F": 5242}
{"v": 1	"t": 481454	"P": 1556.5	"F": 5339}
{"v": 1	"t": 481475	"P": 1572.0	"F": 5344}
{"v": 1	"t": 481495	"P": 1574.25	"F": 5425}
{"v": 1	"t": 481515	"P": 1556.75	"F": 5102}
{"v": 1	"t": 481536	"P": 1566.5	"F": 5158}
{"v": 1	"t": 481556	"P": 1571.0	"F": 5092}
{"v": 1	"t": 481576	"P": 1565.0	"F": 5374}
{"v": 1	"t": 481597	"P": 1558.75	"F": 5169}
{"v": 1	"t": 481617	"P": 1567.5	"F": 5130}
{"v": 1	"t": 481637	"P": 1574.25	"F": 5240}
{"v": 1	"t": 481657	"P": 1559.5	"F": 5392}
{"v": 1	"t": 481678	"P": 1557.0	"F": 5252}
{"v": 1	"t": 481698	"P": 1570.5	"F": 5239}
{"v": 1	"t": 481718	"P": 1573.25	"F": 5127}
{"v": 1	"t": 481739	"P": 1559.0	"F": 5367}
{"v": 1	"t": 481759	"P": 1569.75	"F": 5231}
{"v": 1	"t": 481780	"P": 1566.0	"F": 5209}
{"v": 1	"t": 481800	"P": 1560.0	"F": 5356}
{"v": 1	"t": 481821	"P": 1573.25	"F": 5246}
{"v": 1	"t": 481841	"P": 1558.75	"F": 5156}
{"v": 1	"t": 481862	"P": 1566.25	"F": 5280}
{"v": 1	"t": 481882	"P": 1568.5	"F": 5357}
{"v": 1	"t": 481903	"P": 1556.25	"F": 5220}
{"v": 1	"t": 481923	"P": 1571.25	"F": 5192}
{"v": 1	"t": 481944	"P": 1567.0	"F": 5266}
{"v": 1	"t": 481964	"P": 1560.25	"F": 5233}
{"v": 1	"t": 481984	"P": 1563.25	"F": 5150}
{"v": 1	"t": 482005	"P": 1574.25	"F": 5203}
{"v": 1	"t": 482025	"P": 1565.0	"F": 5125}
{"v": 1	"t": 482045	"P": 1558.5	"F": 5203}
{"v": 1	"t": 482066	"P": 1567.5	"F": 5342}
{"v": 1	"t": 482086	"P": 1571.0	"F": 5332}
{"v": 1	"t": 482106	"P": 1569.75	"F": 5044}
{"v": 1	"t": 482127	"P": 1556.0	"F": 5124}
{"v": 1	"t": 482147	"P": 1571.5	"F": 5150}
{"v": 1	"t": 482167	"P": 1569.5	"F": 5240}
{"v": 1	"t": 482188	"P": 1561.5	"F": 5298}
{"v": 1	"t": 482208	"P": 1564.5	"F": 5162}
{"v": 1	"t": 482228	"P": 1573.75	"F": 5134}
{"v": 1	"t": 482249	"P": 1559.25	"F": 5211	"C": 44.61	"D": 3430	"sn": 54091930088003	"file": "/data/device_log/data0000.out"}
{"v": 1	"t": 482270	"P": 1564.25	"F": 5279}
{"v": 1	"t": 482290	"P": 1564.75	"F": 5279}
{"v": 1	"t": 482312	"P": 1566.0	"F": 5263}
{"v": 1	"t": 482333	"P": 1554.5	"F": 5312}
{"v": 1	"t": 482353	"P": 1565.25	"F": 5180}
{"v": 1	"t": 482373	"P": 1569.25	"F": 5270}
{"v": 1	"t": 482394	"P": 1564.25	"F": 5212}
{"v": 1	"t": 482414	"P": 1555.25	"F": 5381}
{"v": 1	"t": 482435	"P": 1568.25	"F": 5392}
{"v": 1	"t": 482455	"P": 1559.5	"F": 5228}
{"v": 1	"t": 482476	"P": 1558.75	"F": 5207}
{"v": 1	"t": 482496	"P": 1572.25	"F": 5343}
{"v": 1	"t": 482516	"P": 1563.75	"F": 5224}
{"v": 1	"t": 482537	"P": 1552.25	"F": 5342}
{"v": 1	"t": 482557	"P": 1566.25	"F": 5420}
{"v": 1	"t": 482577	"P": 1567.75	"F": 5310}
{"v": 1	"t": 482598	"P": 1562.25	"F": 5366}
{"v": 1	"t": 482618	"P": 1559.0	"F": 5221}
{"v": 1	"t": 482638	"P": 1569.5	"F": 5239}
{"v": 1	"t": 482659	"P": 1565.0	"F": 5279}
{"v": 1	"t": 482679	"P": 1566.5	"F": 5395}
{"v": 1	"t": 482699	"P": 1554.75	"F": 5171}
{"v": 1	"t": 482719	"P": 1574.75	"F": 5249}
{"v": 1	"t": 482740	"P": 1572.25	"F": 5206}
{"v": 1	"t": 482760	"P": 1562.25	"F": 5227}
{"v": 1	"t": 482780	"P": 1564.75	"F": 5193}
{"v": 1	"t": 482801	"P": 1573.25	"F": 5231}
{"v": 1	"t": 482821	"P": 1565.25	"F": 5237}
{"v": 1	"t": 482841	"P": 1565.25	"F": 5200}
{"v": 1	"t": 482862	"P": 1567.75	"F": 5109}
{"v": 1	"t": 482882	"P": 1572.5	"F": 5176}
{"v": 1	"t": 482902	"P": 1560.25	"F": 5304}
{"v": 1	"t": 482923	"P": 1557.75	"F": 5298}
{"v": 1	"t": 482943	"P": 1571.75	"F": 5236}
{"v": 1	"t": 482963	"P": 1576.25	"F": 5224}
{"v": 1	"t": 482984	"P": 1563.5	"F": 5419}
{"v": 1	"t": 483004	"P": 1560.25	"F": 5160}
{"v": 1	"t": 483025	"P": 1569.5	"F": 5210}
{"v": 1	"t": 483045	"P": 1567.5	"F": 5147}
{"v": 1	"t": 483065	"P": 1559.25	"F": 5297}
{"v": 1	"t": 483086	"P": 1574.25	"F": 5331}
{"v": 1	"t": 483106	"P": 1566.0	"F": 5366}
{"v": 1	"t": 483126	"P": 1559.0	"F": 5439}
{"v": 1	"t": 483147	"P": 1557.25	"F": 5165}
{"v": 1	"t": 483167	"P": 1573.25	"F": 5318}
{"v": 1	"t": 483187	"P": 1558.5	"F": 5088}
{"v": 1	"t": 483208	"P": 1559.25	"F": 5518}
{"v": 1	"t": 483228	"P": 1572.5	"F": 5205}
{"v": 1	"t": 483248	"P": 1573.5	"F": 5247}
{"v": 1	"t": 483269	"P": 1563.0	"F": 5308	"C": 44.645	"D": 3430	"sn": 54091930088003	"file": "/data/device_log/data0000.out"	"CO2": 295.0165710449219	"Tp": 24.759674072265625	"H": 4.627648048586276e-41}
{"v": 1	"t": 483291	"P": 1567.25	"F": 5247}
{"v": 1	"t": 483311	"P": 1573.25	"F": 5328}
{"v": 1	"t": 483333	"P": 1573.0	"F": 5248}
{"v": 1	"t": 483354	"P": 1565.75	"F": 5327}
{"v": 1	"t": 483374	"P": 1559.25	"F": 5260}
{"v": 1	"t": 483394	"P": 1579.75	"F": 5187}
{"v": 1	"t": 483415	"P": 1567.75	"F": 5228}
{"v": 1	"t": 483435	"P": 1560.5	"F": 5173}
{"v": 1	"t": 483455	"P": 1555.25	"F": 5307}
{"v": 1	"t": 483476	"P": 1579.25	"F": 5251}
{"v": 1	"t": 483496	"P": 1563.25	"F": 5210}
{"v": 1	"t": 483517	"P": 1560.25	"F": 5380}
{"v": 1	"t": 483537	"P": 1573.75	"F": 5302}
{"v": 1	"t": 483557	"P": 1567.25	"F": 5180}
{"v": 1	"t": 483578	"P": 1560.25	"F": 5293}
{"v": 1	"t": 483598	"P": 1571.5	"F": 5186}
{"v": 1	"t": 483619	"P": 1566.25	"F": 5242}
{"v": 1	"t": 483639	"P": 1558.0	"F": 5279}
{"v": 1	"t": 483659	"P": 1564.0	"F": 5310}
{"v": 1	"t": 483680	"P": 1574.0	"F": 5350}
{"v": 1	"t": 483700	"P": 1572.25	"F": 5125}
{"v": 1	"t": 483720	"P": 1555.25	"F": 5335}
{"v": 1	"t": 483741	"P": 1566.25	"F": 5328}
{"v": 1	"t": 483761	"P": 1573.5	"F": 5354}
{"v": 1	"t": 483781	"P": 1567.5	"F": 5327}
{"v": 1	"t": 483802	"P": 1555.25	"F": 5285}
{"v": 1	"t": 483822	"P": 1566.75	"F": 5240}
{"v": 1	"t": 483842	"P": 1576.0	"F": 5293}
{"v": 1	"t": 483862	"P": 1562.0	"F": 5144}
{"v": 1	"t": 483883	"P": 1563.75	"F": 5393}
{"v": 1	"t": 483903	"P": 1567.75	"F": 5108}
{"v": 1	"t": 483923	"P": 1573.75	"F": 5203}
{"v": 1	"t": 483944	"P": 1562.25	"F": 5137}
{"v": 1	"t": 483964	"P": 1556.5	"F": 5173}
{"v": 1	"t": 483984	"P": 1577.25	"F": 5137}
{"v": 1	"t": 484005	"P": 1567.5	"F": 5112}
{"v": 1	"t": 484025	"P": 1561.25	"F": 5218}
{"v": 1	"t": 484045	"P": 1565.5	"F": 5285}
{"v": 1	"t": 484066	"P": 1571.75	"F": 5261}
{"v": 1	"t": 484086	"P": 1568.0	"F": 5381}
{"v": 1	"t": 484106	"P": 1559.75	"F": 5255}
{"v": 1	"t": 484127	"P": 1569.75	"F": 5193}
{"v": 1	"t": 484147	"P": 1566.25	"F": 5132}
{"v": 1	"t": 484168	"P": 1556.75	"F": 5324}
{"v": 1	"t": 484188	"P": 1569.0	"F": 5157}
{"v": 1	"t": 484208	"P": 1573.25	"F": 5256}
{"v": 1	"t": 484229	"P": 1559.75	"F": 5283}
{"v": 1	"t": 484249	"P": 1559.25	"F": 5363}
{"v": 1	"t": 484269	"P": 1574.0	"F": 5247}
{"v": 1	"t": 484290	"P": 1566.25	"F": 5344	"C": 44.7	"D": 3430	"sn": 54091930088003	"file": "/data/device_log/data0000.out"}
{"v": 1	"t": 484311	"P": 1563.25	"F": 5205}
{"v": 1	"t": 484331	"P": 1562.75	"F": 5383}
{"v": 1	"t": 484354	"P": 1568.75	"F": 5250}
{"v": 1	"t": 484374	"P": 1559.5	"F": 5068}
{"v": 1	"t": 484394	"P": 1558.75	"F": 5208}
{"v": 1	"t": 484414	"P": 1567.25	"F": 5281}
{"v": 1	"t": 484435	"P": 1565.25	"F": 5444}
{"v": 1	"t": 484455	"P": 1554.75	"F": 5358}
{"v": 1	"t": 484476	"P": 1565.5	"F": 5264}
{"v": 1	"t": 484496	"P": 1570.25	"F": 5324}
{"v": 1	"t": 484516	"P": 1560.0	"F": 5306}
{"v": 1	"t": 484537	"P": 1564.5	"F": 5205}
{"v": 1	"t": 484557	"P": 1572.75	"F": 5209}
{"v": 1	"t": 484577	"P": 1569.75	"F": 5295}
{"v": 1	"t": 484598	"P": 1557.75	"F": 5418}
{"v": 1	"t": 484618	"P": 1555.75	"F": 5173}
{"v": 1	"t": 484638	"P": 1573.75	"F": 5320}
{"v": 1	"t": 484659	"P": 1577.25	"F": 5338}
{"v": 1	"t": 484679	"P": 1555.5	"F": 5396}
{"v": 1	"t": 484700	"P": 1573.25	"F": 5336}
{"v": 1	"t": 484720	"P": 1561.25	"F": 5283}
{"v": 1	"t": 484740	"P": 1560.25	"F": 5412}
{"v": 1	"t": 484761	"P": 1565.75	"F": 5267}
{"v": 1	"t": 484781	"P": 1568.75	"F": 5156}
{"v": 1	"t": 484801	"P": 1559.75	"F": 5216}
{"v": 1	"t": 484822	"P": 1558.25	"F": 5162}
{"v": 1	"t": 484842	"P": 1576.75	"F": 5392}
{"v": 1	"t": 484862	"P": 1575.0	"F": 5244}
{"v": 1	"t": 484883	"P": 1560.0	"F": 5198}
{"v": 1	"t": 484903	"P": 1562.5	"F": 5274}
{"v": 1	"t": 484923	"P": 1577.75	"F": 5191}
{"v": 1	"t": 484944	"P": 1568.25	"F": 5275}
{"v": 1	"t": 484964	"P": 1558.0	"F": 5294}
{"v": 1	"t": 484984	"P": 1563.0	"F": 5130}
{"v": 1	"t": 485005	"P": 1572.5	"F": 5146}
{"v": 1	"t": 485025	"P": 1565.25	"F": 5431}
{"v": 1	"t": 485045	"P": 1552.75	"F": 5012}
{"v": 1	"t": 485066	"P": 1562.5	"F": 5256}
{"v": 1	"t": 485086	"P": 1576.5	"F": 5135}
{"v": 1	"t": 485106	"P": 1568.0	"F": 5133}
{"v": 1	"t": 485127	"P": 1551.0	"F": 5185}
{"v": 1	"t": 485147	"P": 1569.25	"F": 5278}
{"v": 1	"t": 485167	"P": 1573.5	"F": 5273}
{"v": 1	"t": 485187	"P": 1568.0	"F": 5324}
{"v": 1	"t": 485208	"P": 1557.75	"F": 5204}
{"v": 1	"t": 485228	"P": 1575.75	"F": 5240}
{"v": 1	"t": 485249	"P": 1565.5	"F": 5220}
{"v": 1	"t": 485269	"P": 1565.25	"F": 5239}
{"v": 1	"t": 485290	"P": 1570.5	"F": 5297}
{"v": 1	"t": 485311	"P": 1563.5	"F": 5286	"C": 44.785	"D": 3430	"sn": 54091930088003	"file": "/data/device_log/data0000.out"	"CO2": 312.9178466796875	"Tp": 24.71961212158203	"H": 4.627648048586276e-41}
{"v": 1	"t": 485332	"P": 1565.0	"F": 5197}
{"v": 1	"t": 485352	"P": 1568.25	"F": 5180}
{"v": 1	"t": 485375	"P": 1556.25	"F": 5272}
{"v": 1	"t": 485396	"P": 1574.0	"F": 5328}
{"v": 1	"t": 485416	"P": 1568.5	"F": 5282}
{"v": 1	"t": 485436	"P": 1559.5	"F": 5328}
{"v": 1	"t": 485457	"P": 1558.75	"F": 5241}
{"v": 1	"t": 485477	"P": 1568.75	"F": 5229}
{"v": 1	"t": 485497	"P": 1575.25	"F": 5197}
{"v": 1	"t": 485518	"P": 1559.75	"F": 5245}
{"v": 1	"t": 485538	"P": 1567.0	"F": 5091}
{"v": 1	"t": 485558	"P": 1572.25	"F": 5343}
{"v": 1	"t": 485579	"P": 1571.25	"F": 5340}
{"v": 1	"t": 485599	"P": 1563.0	"F": 5289}
{"v": 1	"t": 485619	"P": 1563.25	"F": 5272}
{"v": 1	"t": 485640	"P": 1573.5	"F": 5343}
{"v": 1	"t": 485660	"P": 1561.5	"F": 5290}
{"v": 1	"t": 485680	"P": 1555.5	"F": 5155}
{"v": 1	"t": 485701	"P": 1572.25	"F": 5213}
{"v": 1	"t": 485721	"P": 1575.5	"F": 5310}
{"v": 1	"t": 485741	"P": 1569.0	"F": 5292}
{"v": 1	"t": 485762	"P": 1565.25	"F": 5301}
{"v": 1	"t": 485782	"P": 1574.0	"F": 5375}
{"v": 1	"t": 485802	"P": 1568.75	"F": 5494}
{"v": 1	"t": 485823	"P": 1559.5	"F": 5264}
{"v": 1	"t": 485843	"P": 1565.0	"F": 5242}
{"v": 1	"t": 485864	"P": 1567.0	"F": 5158}
{"v": 1	"t": 485884	"P": 1558.75	"F": 5136}
{"v": 1	"t": 485904	"P": 1565.75	"F": 5166}
{"v": 1	"t": 485925	"P": 1574.25	"F": 5181}
{"v": 1	"t": 485945	"P": 1570.0	"F": 5026}
{"v": 1	"t": 485965	"P": 1551.75	"F": 5144}
{"v": 1	"t": 485986	"P": 1561.75	"F": 5256}
{"v": 1	"t": 486006	"P": 1571.75	"F": 5264}
{"v": 1	"t": 486026	"P": 1560.75	"F": 5227}
{"v": 1	"t": 486047	"P": 1552.75	"F": 5377}
{"v": 1	"t": 486067	"P": 1570.25	"F": 5340}
{"v": 1	"t": 486087	"P": 1573.5	"F": 5167}
{"v": 1	"t": 486107	"P": 1566.25	"F": 5162}
{"v": 1	"t": 486128	"P": 1554.75	"F": 5397}
{"v": 1	"t": 486148	"P": 1572.5	"F": 5310}
{"v": 1	"t": 486169	"P": 1568.0	"F": 5095}
{"v": 1	"t": 486189	"P": 1554.5	"F": 5192}
{"v": 1	"t": 486209	"P": 1561.25	"F": 5231}
{"v": 1	"t": 486229	"P": 1569.75	"F": 5339}
{"v": 1	"t": 486250	"P": 1564.75	"F": 5239}
{"v": 1	"t": 486270	"P": 1550.75	"F": 5026}
{"v": 1	"t": 486290	"P": 1563.25	"F": 5323}
{"v": 1	"t": 486311	"P": 1574.5	"F": 5247}
{"v": 1	"t": 486331	"P": 1560.75	"F": 5288	"C": 44.785	"D": 3430	"sn": 54091930088003	"file": "/data/device_log/data0000.out"}
{"v": 1	"t": 486353	"P": 1556.0	"F": 5316}
{"v": 1	"t": 486373	"P": 1572.75	"F": 5272}
{"v": 1	"t": 486394	"P": 1566.0	"F": 5207}
{"v": 1	"t": 486415	"P": 1565.5	"F": 5247}
{"v": 1	"t": 486435	"P": 1556.25	"F": 5221}
{"v": 1	"t": 486456	"P": 1569.0	"F": 5281}
{"v": 1	"t": 486476	"P": 1568.0	"F": 5500}
{"v": 1	"t": 486496	"P": 1558.5	"F": 5246}
{"v": 1	"t": 486517	"P": 1552.5	"F": 5400}
{"v": 1	"t": 486537	"P": 1568.0	"F": 5270}
{"v": 1	"t": 486557	"P": 1572.0	"F": 5130}
{"v": 1	"t": 486578	"P": 1563.5	"F": 5144}
{"v": 1	"t": 486598	"P": 1557.25	"F": 5317}
{"v": 1	"t": 486618	"P": 1572.0	"F": 5427}
{"v": 1	"t": 486638	"P": 1564.75	"F": 5199}
{"v": 1	"t": 486659	"P": 1558.75	"F": 5225}
{"v": 1	"t": 486679	"P": 1557.0	"F": 5267}
{"v": 1	"t": 486699	"P": 1571.25	"F": 5258}
{"v": 1	"t": 486720	"P": 1565.25	"F": 5377}
{"v": 1	"t": 486740	"P": 1565.5	"F": 5159}
{"v": 1	"t": 486760	"P": 1559.0	"F": 5244}
{"v": 1	"t": 486781	"P": 1572.0	"F": 5163}
{"v": 1	"t": 486801	"P": 1567.5	"F": 5157}
{"v": 1	"t": 486821	"P": 1557.5	"F": 5298}
{"v": 1	"t": 486842	"P": 1566.0	"F": 5068}
{"v": 1	"t": 486862	"P": 1573.75	"F": 5156}
{"v": 1	"t": 486882	"P": 1564.25	"F": 5299}
{"v": 1	"t": 486903	"P": 1557.75	"F": 5396}
{"v": 1	"t": 486924	"P": 1570.5	"F": 5219}
{"v": 1	"t": 486944	"P": 1559.5	"F": 5189}
{"v": 1	"t": 486965	"P": 1571.0	"F": 5260}
{"v": 1	"t": 486985	"P": 1567.75	"F": 5379}
{"v": 1	"t": 487005	"P": 1557.25	"F": 5180}
{"v": 1	"t": 487026	"P": 1569.5	"F": 5154}
{"v": 1	"t": 487046	"P": 1565.25	"F": 5161}
{"v": 1	"t": 487066	"P": 1558.75	"F": 5125}
{"v": 1	"t": 487087	"P": 1566.75	"F": 5274}
{"v": 1	"t": 487107	"P": 1571.5	"F": 5262}
{"v": 1	"t": 487127	"P": 1559.75	"F": 5326}
{"v": 1	"t": 487148	"P": 1562.25	"F": 5300}
{"v": 1	"t": 487168	"P": 1561.5	"F": 5407}
{"v": 1	"t": 487188	"P": 1572.75	"F": 5174}
{"v": 1	"t": 487209	"P": 1562.75	"F": 5216}
{"v": 1	"t": 487229	"P": 1558.5	"F": 5252}
{"v": 1	"t": 487249	"P": 1567.75	"F": 5283}
{"v": 1	"t": 487270	"P": 1568.75	"F": 5199}
{"v": 1	"t": 487290	"P": 1564.5	"F": 5320}
{"v": 1	"t": 487310	"P": 1557.25	"F": 5289}
{"v": 1	"t": 487331	"P": 1572.0	"F": 5184}
{"v": 1	"t": 487351	"P": 1570.5	"F": 5243	"C": 44.82	"D": 3430	"sn": 54091930088003	"file": "/data/device_log/data0000.out"	"CO2": 345.4410095214844	"Tp": 24.663536071777344	"H": 4.627648048586276e-41}
{"v": 1	"t": 487373	"P": 1556.75	"F": 5153}
{"v": 1	"t": 487393	"P": 1574.0	"F": 5217}
{"v": 1	"t": 487416	"P": 1573.75	"F": 5288}
{"v": 1	"t": 487436	"P": 1569.5	"F": 5343}
{"v": 1	"t": 487456	"P": 1557.25	"F": 5204}
{"v": 1	"t": 487477	"P": 1563.0	"F": 5195}
{"v": 1	"t": 487497	"P": 1572.25	"F": 5315}
{"v": 1	"t": 487518	"P": 1554.5	"F": 5161}
{"v": 1	"t": 487538	"P": 1577.25	"F": 5277}
{"v": 1	"t": 487558	"P": 1563.5	"F": 5257}
{"v": 1	"t": 487579	"P": 1562.0	"F": 5171}
{"v": 1	"t": 487599	"P": 1555.25	"F": 5234}
{"v": 1	"t": 487619	"P": 1572.75	"F": 5342}
{"v": 1	"t": 487640	"P": 1575.25	"F": 5307}
{"v": 1	"t": 487660	"P": 1555.75	"F": 5148}
{"v": 1	"t": 487680	"P": 1561.0	"F": 5242}
{"v": 1	"t": 487701	"P": 1577.0	"F": 5278}
{"v": 1	"t": 487721	"P": 1567.25	"F": 5349}
{"v": 1	"t": 487741	"P": 1560.0	"F": 5336}
{"v": 1	"t": 487762	"P": 1561.25	"F": 5146}
{"v": 1	"t": 487782	"P": 1575.75	"F": 5118}
{"v": 1	"t": 487802	"P": 1567.0	"F": 5335}
{"v": 1	"t": 487823	"P": 1561.25	"F": 5321}
{"v": 1	"t": 487843	"P": 1562.75	"F": 5302}
{"v": 1	"t": 487863	"P": 1570.5	"F": 5173}
{"v": 1	"t": 487884	"P": 1563.25	"F": 5201}
{"v": 1	"t": 487904	"P": 1554.5	"F": 5139}
{"v": 1	"t": 487924	"P": 1569.5	"F": 5244}
{"v": 1	"t": 487945	"P": 1574.75	"F": 5222}
{"v": 1	"t": 487965	"P": 1559.0	"F": 5186}
{"v": 1	"t": 487985	"P": 1557.5	"F": 5245}
{"v": 1	"t": 488006	"P": 1570.75	"F": 5303}
{"v": 1	"t": 488026	"P": 1571.5	"F": 5306}
{"v": 1	"t": 488046	"P": 1561.5	"F": 5348}
{"v": 1	"t": 488067	"P": 1563.0	"F": 5198}
{"v": 1	"t": 488087	"P": 1573.5	"F": 5194}
{"v": 1	"t": 488108	"P": 1565.0	"F": 5230}
{"v": 1	"t": 488128	"P": 1563.75	"F": 5311}
{"v": 1	"t": 488148	"P": 1567.5	"F": 5394}
{"v": 1	"t": 488169	"P": 1564.0	"F": 5296}
{"v": 1	"t": 488189	"P": 1547.25	"F": 5148}
{"v": 1	"t": 488209	"P": 1570.25	"F": 5272}
{"v": 1	"t": 488230	"P": 1566.5	"F": 5120}
{"v": 1	"t": 488250	"P": 1562.25	"F": 5164}
{"v": 1	"t": 488270	"P": 1557.75	"F": 5270}
{"v": 1	"t": 488291	"P": 1571.5	"F": 5238}
{"v": 1	"t": 488311	"P": 1566.0	"F": 5273}
{"v": 1	"t": 488331	"P": 1556.5	"F": 5340}
{"v": 1	"t": 488352	"P": 1562.25	"F": 5325}
{"v": 1	"t": 488372	"P": 1568.5	"F": 5352	"C": 44.9	"D": 3430	"sn": 54091930088003	"file": "/data/device_log/data0000.out"}
{"v": 1	"t": 488393	"P": 1572.75	"F": 5299}
{"v": 1	"t": 488414	"P": 1558.0	"F": 5214}
{"v": 1	"t": 488436	"P": 1562.5	"F": 5182}
{"v": 1	"t": 488457	"P": 1556.75	"F": 5129}
{"v": 1	"t": 488477	"P": 1572.0	"F": 5169}
{"v": 1	"t": 488497	"P": 1565.5	"F": 5154}
{"v": 1	"t": 488518	"P": 1561.5	"F": 5264}
{"v": 1	"t": 488538	"P": 1555.5	"F": 5386}
{"v": 1	"t": 488558	"P": 1574.0	"F": 5287}
{"v": 1	"t": 488579	"P": 1566.5	"F": 5316}
{"v": 1	"t": 488599	"P": 1566.75	"F": 5242}
{"v": 1	"t": 488620	"P": 1570.5	"F": 5349}
{"v": 1	"t": 488640	"P": 1561.5	"F": 5141}
{"v": 1	"t": 488661	"P": 1573.5	"F": 5372}
{"v": 1	"t": 488681	"P": 1572.75	"F": 5264}
{"v": 1	"t": 488702	"P": 1557.25	"F": 5244}
{"v": 1	"t": 488722	"P": 1567.0	"F": 5214}
{"v": 1	"t": 488743	"P": 1560.25	"F": 5140}
{"v": 1	"t": 488763	"P": 1564.5	"F": 5166}
{"v": 1	"t": 488783	"P": 1569.75	"F": 5010}
{"v": 1	"t": 488804	"P": 1565.5	"F": 5280}
{"v": 1	"t": 488824	"P": 1554.75	"F": 5212}
{"v": 1	"t": 488844	"P": 1574.0	"F": 5085}
{"v": 1	"t": 488865	"P": 1573.0	"F": 5271}
{"v": 1	"t": 488885	"P": 1558.75	"F": 5309}
{"v": 1	"t": 488905	"P": 1560.25	"F": 5370}
{"v": 1	"t": 488926	"P": 1575.0	"F": 5340}
{"v": 1	"t": 488946	"P": 1573.0	"F": 5221}
{"v": 1	"t": 488966	"P": 1558.5	"F": 5272}
{"v": 1	"t": 488987	"P": 1560.25	"F": 5286}
{"v": 1	"t": 489007	"P": 1573.75	"F": 5145}
{"v": 1	"t": 489027	"P": 1570.5	"F": 5234}
{"v": 1	"t": 489048	"P": 1552.75	"F": 5209}
{"v": 1	"t": 489068	"P": 1566.25	"F": 5183}
{"v": 1	"t": 489088	"P": 1580.75	"F": 5263}
{"v": 1	"t": 489109	"P": 1565.5	"F": 5233}
{"v": 1	"t": 489129	"P": 1556.5	"F": 5343}
{"v": 1	"t": 489149	"P": 1574.5	"F": 5315}
{"v": 1	"t": 489170	"P": 1569.75	"F": 5221}
{"v": 1	"t": 489190	"P": 1564.25	"F": 5273}
{"v": 1	"t": 489210	"P": 1559.0	"F": 5206}
{"v": 1	"t": 489231	"P": 1581.25	"F": 5281}
{"v": 1	"t": 489251	"P": 1564.5	"F": 5103}
{"v": 1	"t": 489271	"P": 1556.75	"F": 5398}
{"v": 1	"t": 489292	"P": 1559.5	"F": 5200}
{"v": 1	"t": 489312	"P": 1576.75	"F": 5167}
{"v": 1	"t": 489333	"P": 1563.5	"F": 4997}
{"v": 1	"t": 489353	"P": 1566.25	"F": 5267}
{"v": 1	"t": 489373	"P": 1576.25	"F": 5324}
{"v": 1	"t": 489394	"P": 1555.25	"F": 5238	"C": 44.93	"D": 3430	"sn": 54091930088003	"file": "/data/device_log/data0000.out"	"CO2": 340.6934814453125	"Tp": 24.67688751220703	"H": 4.627648048586276e-41}
{"v": 1	"t": 489415	"P": 1557.25	"F": 5107}
{"v": 1	"t": 489436	"P": 1562.25	"F": 5121}
{"v": 1	"t": 489457	"P": 1569.5	"F": 5165}
{"v": 1	"t": 489478	"P": 1556.0	"F": 5148}
{"v": 1	"t": 489498	"P": 1567.0	"F": 5337}
{"v": 1	"t": 489518	"P": 1568.5	"F": 5257}
{"v": 1	"t": 489539	"P": 1560.75	"F": 5142}
{"v": 1	"t": 489559	"P": 1559.0	"F": 5217}
{"v": 1	"t": 489579	"P": 1571.5	"F": 5446}
{"v": 1	"t": 489600	"P": 1570.5	"F": 5279}
{"v": 1	"t": 489620	"P": 1557.25	"F": 5246}
{"v": 1	"t": 489640	"P": 1555.75	"F": 5167}
{"v": 1	"t": 489661	"P": 1570.25	"F": 5216}
{"v": 1	"t": 489681	"P": 1573.0	"F": 5224}
{"v": 1	"t": 489701	"P": 1565.0	"F": 5434}
{"v": 1	"t": 489722	"P": 1563.25	"F": 5164}
{"v": 1	"t": 489742	"P": 1576.5	"F": 5273}
{"v": 1	"t": 489762	"P": 1567.5	"F": 5299}
{"v": 1	"t": 489783	"P": 1557.5	"F": 5156}
{"v": 1	"t": 489803	"P": 1564.5	"F": 5249}
{"v": 1	"t": 489823	"P": 1576.75	"F": 4954}
{"v": 1	"t": 489844	"P": 1560.75	"F": 5311}
{"v": 1	"t": 489864	"P": 1565.0	"F": 5394}
{"v": 1	"t": 489885	"P": 1571.5	"F": 5348}
{"v": 1	"t": 489905	"P": 1560.0	"F": 5316}
{"v": 1	"t": 489925	"P": 1564.0	"F": 5082}
{"v": 1	"t": 489946	"P": 1571.0	"F": 5271}
{"v": 1	"t": 489966	"P": 1565.5	"F": 5354}
{"v": 1	"t": 489987	"P": 1561.0	"F": 5413}
{"v": 1	"t": 490007	"P": 1565.5	"F": 5354}
{"v": 1	"t": 490027	"P": 1566.75	"F": 5174}
{"v": 1	"t": 490048	"P": 1562.0	"F": 5139}
{"v": 1	"t": 490068	"P": 1564.0	"F": 5217}
{"v": 1	"t": 490088	"P": 1567.25	"F": 5233}
{"v": 1	"t": 490109	"P": 1554.75	"F": 5074}
{"v": 1	"t": 490129	"P": 1557.25	"F": 5312}
{"v": 1	"t": 490150	"P": 1573.25	"F": 5439}
{"v": 1	"t": 490170	"P": 1569.5	"F": 5291}
{"v": 1	"t": 490190	"P": 1556.5	"F": 5218}
{"v": 1	"t": 490211	"P": 1563.75	"F": 5128}
{"v": 1	"t": 490231	"P": 1564.75	"F": 5254}
{"v": 1	"t": 490251	"P": 1561.5	"F": 5241}
{"v": 1	"t": 490272	"P": 1560.75	"F": 5255}
{"v": 1	"t": 490292	"P": 1573.25	"F": 5307}
{"v": 1	"t": 490313	"P": 1561.0	"F": 5292}
{"v": 1	"t": 490333	"P": 1558.25	"F": 5239}
{"v": 1	"t": 490353	"P": 1569.25	"F": 5325}
{"v": 1	"t": 490374	"P": 1563.25	"F": 5249}
{"v": 1	"t": 490394	"P": 1555.5	"F": 5317}
{"v": 1	"t": 490414	"P": 1568.5	"F": 5209	"C": 45.0	"D": 3430	"sn": 54091930088003	"file": "/data/device_log/data0000.out"}
{"v": 1	"t": 490435	"P": 1563.25	"F": 5277}
{"v": 1	"t": 490456	"P": 1560.5	"F": 5375}
{"v": 1	"t": 490478	"P": 1563.0	"F": 5371}
{"v": 1	"t": 490498	"P": 1572.25	"F": 5234}
{"v": 1	"t": 490519	"P": 1560.0	"F": 5315}
{"v": 1	"t": 490539	"P": 1555.0	"F": 5331}
{"v": 1	"t": 490560	"P": 1569.0	"F": 5159}
{"v": 1	"t": 490580	"P": 1563.5	"F": 5205}
{"v": 1	"t": 490600	"P": 1559.75	"F": 5329}
{"v": 1	"t": 490621	"P": 1569.0	"F": 5318}
{"v": 1	"t": 490641	"P": 1572.0	"F": 5087}
{"v": 1	"t": 490661	"P": 1562.25	"F": 5145}
{"v": 1	"t": 490682	"P": 1563.0	"F": 5194}
{"v": 1	"t": 490702	"P": 1571.75	"F": 5321}
{"v": 1	"t": 490723	"P": 1561.25	"F": 5210}
{"v": 1	"t": 490743	"P": 1562.25	"F": 5227}
{"v": 1	"t": 490763	"P": 1579.5	"F": 5093}
{"v": 1	"t": 490784	"P": 1564.0	"F": 5257}
{"v": 1	"t": 490804	"P": 1561.5	"F": 5277}
{"v": 1	"t": 490824	"P": 1563.0	"F": 5245}
{"v": 1	"t": 490845	"P": 1565.0	"F": 5173}
{"v": 1	"t": 490865	"P": 1566.5	"F": 5069}
{"v": 1	"t": 490886	"P": 1563.25	"F": 5214}
{"v": 1	"t": 490906	"P": 1575.0	"F": 5103}
{"v": 1	"t": 490926	"P": 1563.5	"F": 5240}
{"v": 1	"t": 490947	"P": 1562.5	"F": 5237}
{"v": 1	"t": 490967	"P": 1571.25	"F": 5343}
{"v": 1	"t": 490988	"P": 1565.0	"F": 5160}
{"v": 1	"t": 491008	"P": 1565.5	"F": 5363}
{"v": 1	"t": 491028	"P": 1570.25	"F": 5255}
{"v": 1	"t": 491049	"P": 1567.0	"F": 5206}
{"v": 1	"t": 491069	"P": 1556.5	"F": 5457}
{"v": 1	"t": 491089	"P": 1572.25	"F": 5190}
{"v": 1	"t": 491110	"P": 1576.0	"F": 5330}
{"v": 1	"t": 491130	"P": 1554.25	"F": 5253}
{"v": 1	"t": 491150	"P": 1559.0	"F": 5185}
{"v": 1	"t": 491171	"P": 1568.5	"F": 5165}
{"v": 1	"t": 491191	"P": 1566.75	"F": 5278}
{"v": 1	"t": 491211	"P": 1556.75	"F": 5265}
{"v": 1	"t": 491232	"P": 1561.0	"F": 5187}
{"v": 1	"t": 491252	"P": 1578.0	"F": 5345}
{"v": 1	"t": 491272	"P": 1559.75	"F": 5229}
{"v": 1	"t": 491293	"P": 1558.75	"F": 5412}
{"v": 1	"t": 491313	"P": 1559.25	"F": 5288}
{"v": 1	"t": 491333	"P": 1571.75	"F": 5272}
{"v": 1	"t": 491354	"P": 1562.5	"F": 5278}
{"v": 1	"t": 491374	"P": 1552.25	"F": 5213}
{"v": 1	"t": 491394	"P": 1562.0	"F": 5344}
{"v": 1	"t": 491415	"P": 1573.25	"F": 5457}
{"v": 1	"t": 491435	"P": 1565.5	"F": 5186	"C": 45.05	"D": 3430	"sn": 54091930088003	"file": "/data/device_log/data0000.out"	"CO2": 348.4226989746094	"Tp": 24.663536071777344	"H": 4.627648048586276e-41}
{"v": 1	"t": 491457	"P": 1560.75	"F": 5346}
{"v": 1	"t": 491477	"P": 1574.25	"F": 5013}
{"v": 1	"t": 491499	"P": 1574.5	"F": 5378}
{"v": 1	"t": 491520	"P": 1574.0	"F": 5226}
{"v": 1	"t": 491540	"P": 1556.25	"F": 5318}
{"v": 1	"t": 491561	"P": 1574.75	"F": 5175}
{"v": 1	"t": 491581	"P": 1568.75	"F": 5159}
{"v": 1	"t": 491601	"P": 1557.25	"F": 5182}
{"v": 1	"t": 491622	"P": 1565.0	"F": 5273}
{"v": 1	"t": 491642	"P": 1574.0	"F": 5151}
{"v": 1	"t": 491662	"P": 1567.75	"F": 5320}
{"v": 1	"t": 491683	"P": 1558.75	"F": 5223}
{"v": 1	"t": 491703	"P": 1567.75	"F": 5429}
{"v": 1	"t": 491723	"P": 1577.0	"F": 5292}
{"v": 1	"t": 491744	"P": 1565.25	"F": 5401}
{"v": 1	"t": 491764	"P": 1553.5	"F": 5357}
{"v": 1	"t": 491784	"P": 1565.75	"F": 5231}
{"v": 1	"t": 491805	"P": 1573.5	"F": 5351}
{"v": 1	"t": 491825	"P": 1564.25	"F": 5239}
{"v": 1	"t": 491845	"P": 1560.25	"F": 5181}
{"v": 1	"t": 491866	"P": 1578.75	"F": 5277}
{"v": 1	"t": 491886	"P": 1571.5	"F": 5201}
{"v": 1	"t": 491906	"P": 1562.5	"F": 5359}
{"v": 1	"t": 491927	"P": 1558.75	"F": 5242}
{"v": 1	"t": 491947	"P": 1574.5	"F": 5246}
{"v": 1	"t": 491967	"P": 1566.25	"F": 5212}
{"v": 1	"t": 491988	"P": 1557.25	"F": 5322}
{"v": 1	"t": 492008	"P": 1566.0	"F": 5363}
{"v": 1	"t": 492028	"P": 1574.25	"F": 5074}
{"v": 1	"t": 492049	"P": 1567.75	"F": 5334}
{"v": 1	"t": 492069	"P": 1564.0	"F": 5353}
{"v": 1	"t": 492090	"P": 1578.0	"F": 5359}
{"v": 1	"t": 492110	"P": 1563.25	"F": 5372}
{"v": 1	"t": 492131	"P": 1560.5	"F": 5248}
{"v": 1	"t": 492151	"P": 1571.75	"F": 5183}
{"v": 1	"t": 492172	"P": 1561.25	"F": 5389}
{"v": 1	"t": 492192	"P": 1566.25	"F": 5308}
{"v": 1	"t": 492213	"P": 1561.5	"F": 5171}
{"v": 1	"t": 492233	"P": 1564.0	"F": 5194}
{"v": 1	"t": 492254	"P": 1567.75	"F": 5092}
{"v": 1	"t": 492274	"P": 1551.75	"F": 5258}
{"v": 1	"t": 492294	"P": 1557.75	"F": 5146}
{"v": 1	"t": 492315	"P": 1576.0	"F": 5199}
{"v": 1	"t": 492335	"P": 1559.25	"F": 5181}
{"v": 1	"t": 492355	"P": 1557.25	"F": 5311}
{"v": 1	"t": 492376	"P": 1568.5	"F": 5271}
{"v": 1	"t": 492396	"P": 1564.0	"F": 5131}
{"v": 1	"t": 492416	"P": 1560.5	"F": 5425}
{"v": 1	"t": 492437	"P": 1560.0	"F": 5435}
{"v": 1	"t": 492457	"P": 1577.0	"F": 5278	"C": 45.095	"D": 3430	"sn": 54091930088003	"file": "/data/device_log/data0000.out"}
{"v": 1	"t": 492478	"P": 1568.75	"F": 5235}
{"v": 1	"t": 492498	"P": 1575.25	"F": 5182}
{"v": 1	"t": 492521	"P": 1573.0	"F": 5363}
{"v": 1	"t": 492541	"P": 1564.25	"F": 5101}
{"v": 1	"t": 492561	"P": 1563.75	"F": 5228}
{"v": 1	"t": 492582	"P": 1560.5	"F": 5393}
{"v": 1	"t": 492602	"P": 1577.25	"F": 5455}
{"v": 1	"t": 492622	"P": 1563.0	"F": 5287}
{"v": 1	"t": 492643	"P": 1559.5	"F": 5397}
{"v": 1	"t": 492663	"P": 1570.75	"F": 5385}
{"v": 1	"t": 492683	"P": 1572.25	"F": 5292}
{"v": 1	"t": 492704	"P": 1565.75	"F": 5230}
{"v": 1	"t": 492724	"P": 1560.25	"F": 5204}
{"v": 1	"t": 492744	"P": 1560.0	"F": 5196}
{"v": 1	"t": 492765	"P": 1575.5	"F": 5258}
{"v": 1	"t": 492785	"P": 1564.75	"F": 5380}
{"v": 1	"t": 492806	"P": 1562.0	"F": 5050}
{"v": 1	"t": 492826	"P": 1569.25	"F": 5476}
{"v": 1	"t": 492846	"P": 1560.25	"F": 5358}
{"v": 1	"t": 492867	"P": 1560.75	"F": 5392}
{"v": 1	"t": 492887	"P": 1574.5	"F": 5338}
{"v": 1	"t": 492907	"P": 1562.0	"F": 5230}
{"v": 1	"t": 492928	"P": 1555.75	"F": 5276}
{"v": 1	"t": 492948	"P": 1562.0	"F": 5330}
{"v": 1	"t": 492968	"P": 1576.25	"F": 5184}
{"v": 1	"t": 492989	"P": 1567.75	"F": 5188}
{"v": 1	"t": 493009	"P": 1555.5	"F": 5290}
{"v": 1	"t": 493029	"P": 1572.75	"F": 5107}
{"v": 1	"t": 493050	"P": 1573.0	"F": 5211}
{"v": 1	"t": 493070	"P": 1563.5	"F": 5200}
{"v": 1	"t": 493090	"P": 1559.25	"F": 5293}
{"v": 1	"t": 493111	"P": 1574.25	"F": 5161}
{"v": 1	"t": 493131	"P": 1571.5	"F": 5235}
{"v": 1	"t": 493151	"P": 1561.0	"F": 5386}
{"v": 1	"t": 493172	"P": 1558.5	"F": 5330}
{"v": 1	"t": 493192	"P": 1572.25	"F": 5350}
{"v": 1	"t": 493212	"P": 1569.5	"F": 5353}
{"v": 1	"t": 493233	"P": 1558.75	"F": 5283}
{"v": 1	"t": 493253	"P": 1562.5	"F": 5389}
{"v": 1	"t": 493273	"P": 1567.75	"F": 5153}
{"v": 1	"t": 493294	"P": 1571.75	"F": 5431}
{"v": 1	"t": 493314	"P": 1558.0	"F": 5195}
{"v": 1	"t": 493334	"P": 1569.25	"F": 5236}
{"v": 1	"t": 493355	"P": 1573.0	"F": 5313}
{"v": 1	"t": 493375	"P": 1559.5	"F": 5192}
{"v": 1	"t": 493396	"P": 1570.75	"F": 5300}
{"v": 1	"t": 493416	"P": 1570.25	"F": 5223}
{"v": 1	"t": 493436	"P": 1565.5	"F": 5274}
{"v": 1	"t": 493457	"P": 1563.0	"F": 5396}
{"v": 1	"t": 493477	"P": 1573.0	"F": 5177	"C": 45.11	"D": 3430	"sn": 54091930088003	"file": "/data/device_log/data0000.out"	"CO2": 342.0809631347656	"Tp": 24.63416290283203	"H": 4.627648048586276e-41}
{"v": 1	"t": 493498	"P": 1567.75	"F": 5293}
{"v": 1	"t": 493519	"P": 1559.25	"F": 5276}
{"v": 1	"t": 493541	"P": 1575.5	"F": 5419}
{"v": 1	"t": 493561	"P": 1568.25	"F": 5223}
{"v": 1	"t": 493581	"P": 1555.25	"F": 5266}
{"v": 1	"t": 493602	"P": 1564.0	"F": 5195}
{"v": 1	"t": 493622	"P": 1574.5	"F": 5249}
{"v": 1	"t": 493642	"P": 1568.5	"F": 5280}
{"v": 1	"t": 493663	"P": 1555.5	"F": 5200}
{"v": 1	"t": 493683	"P": 1567.75	"F": 5448}
{"v": 1	"t": 493703	"P": 1573.75	"F": 5251}
{"v": 1	"t": 493724	"P": 1564.25	"F": 5207}
{"v": 1	"t": 493744	"P": 1557.75	"F": 5148}
{"v": 1	"t": 493764	"P": 1564.75	"F": 5300}
{"v": 1	"t": 493785	"P": 1572.75	"F": 5341}
{"v": 1	"t": 493805	"P": 1558.0	"F": 5160}
{"v": 1	"t": 493825	"P": 1562.5	"F": 5332}
{"v": 1	"t": 493846	"P": 1571.0	"F": 5121}
{"v": 1	"t": 493866	"P": 1569.5	"F": 5088}
{"v": 1	"t": 493886	"P": 1557.25	"F": 5251}
{"v": 1	"t": 493907	"P": 1569.75	"F": 5316}
{"v": 1	"t": 493927	"P": 1568.25	"F": 5343}
{"v": 1	"t": 493948	"P": 1554.5	"F": 5305}
{"v": 1	"t": 493968	"P": 1567.75	"F": 5258}
{"v": 1	"t": 493988	"P": 1574.75	"F": 5279}
{"v": 1	"t": 494009	"P": 1559.5	"F": 5174}
{"v": 1	"t": 494029	"P": 1558.5	"F": 5206}
{"v": 1	"t": 494049	"P": 1570.0	"F": 5391}
{"v": 1	"t": 494070	"P": 1566.0	"F": 5270}
{"v": 1	"t": 494090	"P": 1555.5	"F": 5293}
{"v": 1	"t": 494110	"P": 1552.5	"F": 5325}
{"v": 1	"t": 494131	"P": 1574.5	"F": 5304}
{"v": 1	"t": 494151	"P": 1571.75	"F": 5171}
{"v": 1	"t": 494171	"P": 1556.5	"F": 5359}
{"v": 1	"t": 494192	"P": 1558.75	"F": 5377}
{"v": 1	"t": 494212	"P": 1571.25	"F": 5205}
{"v": 1	"t": 494232	"P": 1562.5	"F": 5258}
{"v": 1	"t": 494253	"P": 1554.5	"F": 5258}
{"v": 1	"t": 494273	"P": 1558.0	"F": 5098}
{"v": 1	"t": 494293	"P": 1570.5	"F": 5282}
{"v": 1	"t": 494314	"P": 1559.0	"F": 5349}
{"v": 1	"t": 494334	"P": 1548.5	"F": 5287}
{"v": 1	"t": 494354	"P": 1563.75	"F": 5281}
{"v": 1	"t": 494375	"P": 1570.75	"F": 5201}
{"v": 1	"t": 494395	"P": 1565.75	"F": 5270}
{"v": 1	"t": 494415	"P": 1559.5	"F": 5430}
{"v": 1	"t": 494436	"P": 1569.5	"F": 5244}
{"v": 1	"t": 494456	"P": 1563.5	"F": 5254}
{"v": 1	"t": 494477	"P": 1555.5	"F": 5296}
{"v": 1	"t": 494497	"P": 1572.25	"F": 5177	"C": 45.165	"D": 3429	"sn": 54091930088003	"file": "/data/device_log/data0000.out"}
{"v": 1	"t": 494518	"P": 1559.5	"F": 5142}
{"v": 1	"t": 494538	"P": 1563.5	"F": 5039}
{"v": 1	"t": 494562	"P": 1570.0	"F": 5228}
{"v": 1	"t": 494582	"P": 1569.75	"F": 5225}
{"v": 1	"t": 494603	"P": 1563.0	"F": 5302}
{"v": 1	"t": 494623	"P": 1559.75	"F": 5237}
{"v": 1	"t": 494643	"P": 1565.75	"F": 5289}
{"v": 1	"t": 494664	"P": 1572.0	"F": 5368}
{"v": 1	"t": 494684	"P": 1556.0	"F": 5289}
{"v": 1	"t": 494704	"P": 1557.0	"F": 5132}
{"v": 1	"t": 494725	"P": 1574.0	"F": 5276}
{"v": 1	"t": 494745	"P": 1564.25	"F": 5275}
{"v": 1	"t": 494765	"P": 1559.75	"F": 5119}
{"v": 1	"t": 494786	"P": 1569.0	"F": 5332}
{"v": 1	"t": 494806	"P": 1571.0	"F": 5313}
{"v": 1	"t": 494826	"P": 1561.0	"F": 5305}
{"v": 1	"t": 494847	"P": 1561.0	"F": 5130}
{"v": 1	"t": 494867	"P": 1569.5	"F": 5335}
{"v": 1	"t": 494887	"P": 1573.0	"F": 5295}
{"v": 1	"t": 494907	"P": 1566.25	"F": 5148}
{"v": 1	"t": 494928	"P": 1561.0	"F": 5242}
{"v": 1	"t": 494948	"P": 1569.25	"F": 5136}
{"v": 1	"t": 494968	"P": 1573.5	"F": 5141}
{"v": 1	"t": 494989	"P": 1561.0	"F": 5241}
{"v": 1	"t": 495009	"P": 1558.75	"F": 5318}
{"v": 1	"t": 495030	"P": 1580.0	"F": 5386}
{"v": 1	"t": 495050	"P": 1558.25	"F": 5347}
{"v": 1	"t": 495071	"P": 1558.75	"F": 5395}
{"v": 1	"t": 495091	"P": 1573.25	"F": 5288}
{"v": 1	"t": 495111	"P": 1567.0	"F": 5325}
{"v": 1	"t": 495132	"P": 1564.75	"F": 5120}
{"v": 1	"t": 495152	"P": 1568.75	"F": 5394}
{"v": 1	"t": 495172	"P": 1576.25	"F": 5210}
{"v": 1	"t": 495192	"P": 1561.75	"F": 5304}
{"v": 1	"t": 495213	"P": 1560.25	"F": 5269}
{"v": 1	"t": 495233	"P": 1578.5	"F": 5251}
{"v": 1	"t": 495254	"P": 1567.5	"F": 5373}
{"v": 1	"t": 495274	"P": 1561.25	"F": 5208}
{"v": 1	"t": 495294	"P": 1556.0	"F": 5232}
{"v": 1	"t": 495315	"P": 1575.5	"F": 5165}
{"v": 1	"t": 495335	"P": 1570.0	"F": 5294}
{"v": 1	"t": 495355	"P": 1555.75	"F": 5199}
{"v": 1	"t": 495375	"P": 1558.75	"F": 5080}
{"v": 1	"t": 495396	"P": 1574.25	"F": 5254}
{"v": 1	"t": 495416	"P": 1570.25	"F": 5171}
{"v": 1	"t": 495436	"P": 1557.5	"F": 5336}
{"v": 1	"t": 495457	"P": 1569.0	"F": 5149}
{"v": 1	"t": 495477	"P": 1574.5	"F": 5294}
{"v": 1	"t": 495497	"P": 1565.25	"F": 5289}
{"v": 1	"t": 495518	"P": 1555.75	"F": 5341	"C": 45.2	"D": 3429	"sn": 54091930088003	"file": "/data/device_log/data0000.out"	"CO2": 353.047607421875	"Tp": 24.60478973388672	"H": 4.627648048586276e-41}
{"v": 1	"t": 495539	"P": 1568.75	"F": 5246}
{"v": 1	"t": 495560	"P": 1574.5	"F": 5233}
{"v": 1	"t": 495582	"P": 1567.5	"F": 5412}
{"v": 1	"t": 495603	"P": 1560.5	"F": 5248}
{"v": 1	"t": 495623	"P": 1577.5	"F": 5307}
{"v": 1	"t": 495644	"P": 1566.0	"F": 5214}
{"v": 1	"t": 495664	"P": 1561.75	"F": 5192}
{"v": 1	"t": 495685	"P": 1563.5	"F": 5164}
{"v": 1	"t": 495705	"P": 1563.25	"F": 5169}
{"v": 1	"t": 495726	"P": 1550.0	"F": 5262}
{"v": 1	"t": 495746	"P": 1559.75	"F": 5171}
{"v": 1	"t": 495767	"P": 1561.75	"F": 5291}
{"v": 1	"t": 495787	"P": 1576.25	"F": 5229}
{"v": 1	"t": 495808	"P": 1557.75	"F": 5284}
{"v": 1	"t": 495828	"P": 1557.25	"F": 5357}
{"v": 1	"t": 495848	"P": 1581.75	"F": 5285}
{"v": 1	"t": 495869	"P": 1568.5	"F": 5256}
{"v": 1	"t": 495889	"P": 1554.5	"F": 5167}
{"v": 1	"t": 495909	"P": 1560.25	"F": 5307}
{"v": 1	"t": 495929	"P": 1570.75	"F": 5195}
{"v": 1	"t": 495950	"P": 1565.5	"F": 5215}
{"v": 1	"t": 495970	"P": 1552.25	"F": 5267}
{"v": 1	"t": 495990	"P": 1564.5	"F": 5332}
{"v": 1	"t": 496011	"P": 1576.0	"F": 5228}
{"v": 1	"t": 496031	"P": 1557.5	"F": 5326}
{"v": 1	"t": 496051	"P": 1554.25	"F": 5346}
{"v": 1	"t": 496072	"P": 1566.0	"F": 5240}
{"v": 1	"t": 496092	"P": 1565.0	"F": 5170}
{"v": 1	"t": 496112	"P": 1567.25	"F": 5239}
{"v": 1	"t": 496133	"P": 1558.5	"F": 5313}
{"v": 1	"t": 496153	"P": 1567.0	"F": 5313}
{"v": 1	"t": 496174	"P": 1574.75	"F": 5200}
{"v": 1	"t": 496194	"P": 1557.75	"F": 5278}
{"v": 1	"t": 496214	"P": 1559.5	"F": 5263}
{"v": 1	"t": 496234	"P": 1574.25	"F": 5312}
{"v": 1	"t": 496255	"P": 1562.5	"F": 5256}
{"v": 1	"t": 496275	"P": 1549.0	"F": 5077}
{"v": 1	"t": 496296	"P": 1568.25	"F": 5168}
{"v": 1	"t": 496316	"P": 1564.25	"F": 5437}
{"v": 1	"t": 496337	"P": 1562.0	"F": 5407}
{"v": 1	"t": 496357	"P": 1575.25	"F": 5477}
{"v": 1	"t": 496377	"P": 1564.75	"F": 5350}
{"v": 1	"t": 496398	"P": 1555.75	"F": 5252}
{"v": 1	"t": 496418	"P": 1556.0	"F": 5270}
{"v": 1	"t": 496438	"P": 1574.75	"F": 5204}
{"v": 1	"t": 496459	"P": 1568.75	"F": 5212}
{"v": 1	"t": 496479	"P": 1556.0	"F": 5289}
{"v": 1	"t": 496499	"P": 1556.75	"F": 5242}
{"v": 1	"t": 496519	"P": 1580.0	"F": 5214}
{"v": 1	"t": 496540	"P": 1572.0	"F": 5430	"C": 45.245	"D": 3429	"sn": 54091930088003	"file": "/data/device_log/data0000.out"}
{"v": 1	"t": 496561	"P": 1565.75	"F": 5242}
{"v": 1	"t": 496581	"P": 1577.75	"F": 5305}
{"v": 1	"t": 496606	"P": 1567.5	"F": 5186}
{"v": 1	"t": 496626	"P": 1568.25	"F": 5149}
{"v": 1	"t": 496646	"P": 1558.5	"F": 5353}
{"v": 1	"t": 496667	"P": 1560.5	"F": 5200}
{"v": 1	"t": 496687	"P": 1572.75	"F": 5319}
{"v": 1	"t": 496707	"P": 1571.0	"F": 5419}
{"v": 1	"t": 496728	"P": 1557.5	"F": 5354}
{"v": 1	"t": 496748	"P": 1559.25	"F": 5394}
{"v": 1	"t": 496768	"P": 1571.25	"F": 5266}
{"v": 1	"t": 496789	"P": 1572.25	"F": 5328}
{"v": 1	"t": 496809	"P": 1553.0	"F": 5138}
{"v": 1	"t": 496829	"P": 1565.25	"F": 5274}
{"v": 1	"t": 496850	"P": 1575.0	"F": 5498}
{"v": 1	"t": 496870	"P": 1555.0	"F": 5016}
{"v": 1	"t": 496891	"P": 1569.0	"F": 5335}
{"v": 1	"t": 496911	"P": 1565.5	"F": 5194}
{"v": 1	"t": 496931	"P": 1556.25	"F": 5359}
{"v": 1	"t": 496952	"P": 1556.0	"F": 5086}
{"v": 1	"t": 496972	"P": 1573.5	"F": 5238}
{"v": 1	"t": 496992	"P": 1572.75	"F": 5252}
{"v": 1	"t": 497013	"P": 1560.75	"F": 5358}
{"v": 1	"t": 497033	"P": 1573.0	"F": 5280}
{"v": 1	"t": 497053	"P": 1573.5	"F": 5203}
{"v": 1	"t": 497074	"P": 1570.25	"F": 5345}
{"v": 1	"t": 497094	"P": 1559.0	"F": 5277}
{"v": 1	"t": 497114	"P": 1561.0	"F": 5306}
{"v": 1	"t": 497135	"P": 1574.25	"F": 5206}
{"v": 1	"t": 497155	"P": 1560.25	"F": 5141}
{"v": 1	"t": 497175	"P": 1553.0	"F": 5160}
{"v": 1	"t": 497196	"P": 1567.5	"F": 5314}
{"v": 1	"t": 497216	"P": 1575.5	"F": 5369}
{"v": 1	"t": 497236	"P": 1568.5	"F": 5321}
{"v": 1	"t": 497257	"P": 1561.0	"F": 5194}
{"v": 1	"t": 497277	"P": 1583.5	"F": 5275}
{"v": 1	"t": 497297	"P": 1567.25	"F": 5188}
{"v": 1	"t": 497318	"P": 1557.0	"F": 5188}
{"v": 1	"t": 497338	"P": 1559.25	"F": 5115}
{"v": 1	"t": 497358	"P": 1573.5	"F": 5318}
{"v": 1	"t": 497379	"P": 1566.75	"F": 5502}
{"v": 1	"t": 497399	"P": 1557.25	"F": 5279}
{"v": 1	"t": 497419	"P": 1566.5	"F": 5329}
{"v": 1	"t": 497440	"P": 1559.75	"F": 5436}
{"v": 1	"t": 497460	"P": 1554.5	"F": 5162}
{"v": 1	"t": 497481	"P": 1565.0	"F": 5133}
{"v": 1	"t": 497501	"P": 1562.5	"F": 5299}
{"v": 1	"t": 497521	"P": 1563.75	"F": 5227}
{"v": 1	"t": 497542	"P": 1559.5	"F": 5326}
{"v": 1	"t": 497562	"P": 1575.0	"F": 5206	"C": 45.315	"D": 3428	"sn": 54091930088003	"file": "/data/device_log/data0000.out"	"CO2": 397.21234130859375	"Tp": 24.620811462402344	"H": 4.627648048586276e-41}
{"v": 1	"t": 497584	"P": 1563.0	"F": 5213}
{"v": 1	"t": 497604	"P": 1563.5	"F": 5056}
{"v": 1	"t": 497627	"P": 1554.0	"F": 5154}
{"v": 1	"t": 497647	"P": 1570.75	"F": 5427}
{"v": 1	"t": 497667	"P": 1560.25	"F": 5212}
{"v": 1	"t": 497688	"P": 1554.25	"F": 5223}
{"v": 1	"t": 497708	"P": 1563.75	"F": 5400}
{"v": 1	"t": 497728	"P": 1580.0	"F": 5249}
{"v": 1	"t": 497749	"P": 1565.5	"F": 5206}
{"v": 1	"t": 497769	"P": 1561.25	"F": 5214}
{"v": 1	"t": 497789	"P": 1568.75	"F": 5291}
{"v": 1	"t": 497810	"P": 1571.0	"F": 5319}
{"v": 1	"t": 497830	"P": 1556.5	"F": 5326}
{"v": 1	"t": 497850	"P": 1563.5	"F": 5238}
{"v": 1	"t": 497871	"P": 1574.0	"F": 5361}
{"v": 1	"t": 497891	"P": 1563.5	"F": 5471}
{"v": 1	"t": 497911	"P": 1556.0	"F": 5153}
{"v": 1	"t": 497932	"P": 1564.25	"F": 5319}
{"v": 1	"t": 497952	"P": 1562.0	"F": 5340}
{"v": 1	"t": 497973	"P": 1550.75	"F": 5113}
{"v": 1	"t": 497993	"P": 1556.25	"F": 5069}
{"v": 1	"t": 498013	"P": 1572.0	"F": 5141}
{"v": 1	"t": 498034	"P": 1561.0	"F": 5120}
{"v": 1	"t": 498054	"P": 1556.5	"F": 5124}
{"v": 1	"t": 498074	"P": 1573.0	"F": 5284}
{"v": 1	"t": 498095	"P": 1563.5	"F": 5218}
{"v": 1	"t": 498115	"P": 1556.75	"F": 5241}
{"v": 1	"t": 498135	"P": 1554.0	"F": 5242}
{"v": 1	"t": 498156	"P": 1572.5	"F": 5357}
{"v": 1	"t": 498176	"P": 1565.75	"F": 5318}
{"v": 1	"t": 498196	"P": 1554.0	"F": 5210}
{"v": 1	"t": 498217	"P": 1556.25	"F": 5208}
{"v": 1	"t": 498237	"P": 1568.0	"F": 5159}
{"v": 1	"t": 498257	"P": 1572.0	"F": 5191}
{"v": 1	"t": 498278	"P": 1560.25	"F": 5264}
{"v": 1	"t": 498298	"P": 1564.0	"F": 5176}
{"v": 1	"t": 498318	"P": 1573.5	"F": 5182}
{"v": 1	"t": 498339	"P": 1574.0	"F": 5178}
{"v": 1	"t": 498359	"P": 1554.25	"F": 5263}
{"v": 1	"t": 498379	"P": 1568.75	"F": 5098}
{"v": 1	"t": 498400	"P": 1574.0	"F": 5298}
{"v": 1	"t": 498420	"P": 1563.75	"F": 5293}
{"v": 1	"t": 498440	"P": 1551.75	"F": 5279}
{"v": 1	"t": 498461	"P": 1562.25	"F": 5387}
{"v": 1	"t": 498481	"P": 1576.25	"F": 5243}
{"v": 1	"t": 498501	"P": 1567.0	"F": 5442}
{"v": 1	"t": 498522	"P": 1565.5	"F": 5250}
{"v": 1	"t": 498542	"P": 1569.25	"F": 5218}
{"v": 1	"t": 498563	"P": 1554.25	"F": 5190}
{"v": 1	"t": 498583	"P": 1570.5	"F": 5173	"C": 45.345	"D": 3428	"sn": 54091930088003	"file": "/data/device_log/data0000.out"	"CO2": 383.2969665527344	"Tp": 24.59143829345703	"H": 4.627648048586276e-41}
{"v": 1	"t": 498604	"P": 1568.75	"F": 5231}
{"v": 1	"t": 498625	"P": 1562.75	"F": 5254}
{"v": 1	"t": 498647	"P": 1560.25	"F": 5168}
{"v": 1	"t": 498667	"P": 1571.5	"F": 5245}
{"v": 1	"t": 498687	"P": 1570.5	"F": 5336}
{"v": 1	"t": 498708	"P": 1558.25	"F": 5189}
{"v": 1	"t": 498728	"P": 1562.5	"F": 5238}
{"v": 1	"t": 498748	"P": 1575.25	"F": 5252}
{"v": 1	"t": 498769	"P": 1570.75	"F": 5133}
{"v": 1	"t": 498789	"P": 1557.5	"F": 5240}
{"v": 1	"t": 498809	"P": 1562.25	"F": 5198}
{"v": 1	"t": 498830	"P": 1579.25	"F": 5282}
{"v": 1	"t": 498850	"P": 1565.0	"F": 5236}
{"v": 1	"t": 498870	"P": 1556.0	"F": 5206}
{"v": 1	"t": 498891	"P": 1567.25	"F": 5412}
{"v": 1	"t": 498911	"P": 1565.0	"F": 5198}
{"v": 1	"t": 498931	"P": 1566.75	"F": 5312}
{"v": 1	"t": 498952	"P": 1556.0	"F": 5106}
{"v": 1	"t": 498972	"P": 1579.75	"F": 5221}
{"v": 1	"t": 498992	"P": 1562.25	"F": 5297}
{"v": 1	"t": 499013	"P": 1561.0	"F": 5285}
{"v": 1	"t": 499033	"P": 1559.5	"F": 5238}
{"v": 1	"t": 499053	"P": 1575.25	"F": 5309}
{"v": 1	"t": 499074	"P": 1565.25	"F": 5263}
{"v": 1	"t": 499094	"P": 1557.5	"F": 5268}
{"v": 1	"t": 499115	"P": 1573.0	"F": 5346}
{"v": 1	"t": 499135	"P": 1558.5	"F": 5188}
{"v": 1	"t": 499156	"P": 1572.0	"F": 5328}
{"v": 1	"t": 499176	"P": 1564.5	"F": 5303}
{"v": 1	"t": 499197	"P": 1566.5	"F": 5189}
{"v": 1	"t": 499217	"P": 1573.0	"F": 5174}
{"v": 1	"t": 499238	"P": 1557.5	"F": 5412}
{"v": 1	"t": 499258	"P": 1566.0	"F": 5273}
{"v": 1	"t": 499279	"P": 1565.0	"F": 5252}
{"v": 1	"t": 499299	"P": 1561.0	"F": 5246}
{"v": 1	"t": 499319	"P": 1563.25	"F": 5219}
{"v": 1	"t": 499340	"P": 1576.0	"F": 5203}
{"v": 1	"t": 499360	"P": 1567.75	"F": 5187}
{"v": 1	"t": 499380	"P": 1553.5	"F": 5112}
{"v": 1	"t": 499400	"P": 1559.0	"F": 5290}
{"v": 1	"t": 499421	"P": 1570.75	"F": 5278}
{"v": 1	"t": 499441	"P": 1559.0	"F": 5177}
{"v": 1	"t": 499461	"P": 1561.75	"F": 5080}
{"v": 1	"t": 499482	"P": 1563.25	"F": 5314}
{"v": 1	"t": 499502	"P": 1576.0	"F": 5188}
{"v": 1	"t": 499522	"P": 1565.5	"F": 5125}
{"v": 1	"t": 499543	"P": 1553.75	"F": 5362}
{"v": 1	"t": 499563	"P": 1571.75	"F": 5245}
{"v": 1	"t": 499583	"P": 1577.0	"F": 5233}
{"v": 1	"t": 499604	"P": 1562.0	"F": 5224	"C": 45.395	"D": 3427	"sn": 54091930088003	"file": "/data/device_log/data0000.out"}
{"v": 1	"t": 499626	"P": 1563.25	"F": 5233}
{"v": 1	"t": 499646	"P": 1565.5	"F": 5195}
{"v": 1	"t": 499668	"P": 1559.25	"F": 5294}
{"v": 1	"t": 499688	"P": 1562.75	"F": 5251}
{"v": 1	"t": 499708	"P": 1569.75	"F": 5177}
{"v": 1	"t": 499729	"P": 1568.0	"F": 5138}
{"v": 1	"t": 499749	"P": 1560.5	"F": 5261}
{"v": 1	"t": 499770	"P": 1565.5	"F": 5294}
{"v": 1	"t": 499790	"P": 1572.5	"F": 5141}
{"v": 1	"t": 499810	"P": 1557.75	"F": 5200}
{"v": 1	"t": 499831	"P": 1566.5	"F": 5365}
{"v": 1	"t": 499851	"P": 1569.5	"F": 5165}
{"v": 1	"t": 499871	"P": 1553.0	"F": 5276}
{"v": 1	"t": 499892	"P": 1549.0	"F": 5171}
{"v": 1	"t": 499912	"P": 1564.75	"F": 5375}
{"v": 1	"t": 499932	"P": 1565.5	"F": 5206}
{"v": 1	"t": 499953	"P": 1560.25	"F": 5237}
{"v": 1	"t": 499973	"P": 1560.25	"F": 5310}
{"v": 1	"t": 499993	"P": 1573.0	"F": 5289}
{"v": 1	"t": 500014	"P": 1556.5	"F": 5322}
{"v": 1	"t": 500034	"P": 1555.25	"F": 5240}
{"v": 1	"t": 500054	"P": 1558.0	"F": 5207}
{"v": 1	"t": 500075	"P": 1575.0	"F": 5284}
{"v": 1	"t": 500095	"P": 1570.0	"F": 5350}
{"v": 1	"t": 500115	"P": 1558.5	"F": 5313}
{"v": 1	"t": 500136	"P": 1561.75	"F": 5262}
{"v": 1	"t": 500156	"P": 1575.5	"F": 5317}
{"v": 1	"t": 500176	"P": 1562.25	"F": 5256}
{"v": 1	"t": 500197	"P": 1556.5	"F": 5291}
{"v": 1	"t": 500217	"P": 1564.5	"F": 5278}
{"v": 1	"t": 500237	"P": 1572.75	"F": 5354}
{"v": 1	"t": 500258	"P": 1561.25	"F": 5375}
{"v": 1	"t": 500278	"P": 1560.25	"F": 5154}
{"v": 1	"t": 500298	"P": 1569.5	"F": 5297}
{"v": 1	"t": 500318	"P": 1571.75	"F": 5182}
{"v": 1	"t": 500340	"P": 1558.75	"F": 5355}
{"v": 1	"t": 500360	"P": 1552.0	"F": 5154}
{"v": 1	"t": 500381	"P": 1563.5	"F": 5258}
{"v": 1	"t": 500401	"P": 1574.0	"F": 5119}
{"v": 1	"t": 500421	"P": 1563.5	"F": 5289}
{"v": 1	"t": 500442	"P": 1550.25	"F": 5297}
{"v": 1	"t": 500462	"P": 1568.75	"F": 5256}
{"v": 1	"t": 500482	"P": 1575.0	"F": 5186}
{"v": 1	"t": 500503	"P": 1556.25	"F": 5196}
{"v": 1	"t": 500523	"P": 1558.75	"F": 5257}
{"v": 1	"t": 500543	"P": 1574.0	"F": 5348}
{"v": 1	"t": 500563	"P": 1580.0	"F": 5321}
{"v": 1	"t": 500584	"P": 1559.25	"F": 5333}
{"v": 1	"t": 500604	"P": 1555.25	"F": 5315}
{"v": 1	"t": 500624	"P": 1572.5	"F": 5295	"C": 45.43	"D": 3427	"sn": 54091930088003	"file": "/data/device_log/data0000.out"	"CO2": 442.88458251953125	"Tp": 24.59143829345703	"H": 4.627648048586276e-41}
{"v": 1	"t": 500646	"P": 1570.5	"F": 5153}
{"v": 1	"t": 500666	"P": 1567.75	"F": 5368}
{"v": 1	"t": 500688	"P": 1560.0	"F": 5275}
{"v": 1	"t": 500708	"P": 1571.5	"F": 5416}
{"v": 1	"t": 500728	"P": 1568.25	"F": 5254}
{"v": 1	"t": 500749	"P": 1566.25	"F": 5312}
{"v": 1	"t": 500769	"P": 1566.0	"F": 5234}
{"v": 1	"t": 500789	"P": 1568.0	"F": 5293}
{"v": 1	"t": 500810	"P": 1567.25	"F": 5247}
{"v": 1	"t": 500830	"P": 1561.75	"F": 5263}
{"v": 1	"t": 500851	"P": 1566.0	"F": 5170}
{"v": 1	"t": 500871	"P": 1569.75	"F": 5299}
{"v": 1	"t": 500891	"P": 1559.75	"F": 5306}
{"v": 1	"t": 500912	"P": 1568.75	"F": 5367}
{"v": 1	"t": 500932	"P": 1569.0	"F": 5364}
{"v": 1	"t": 500952	"P": 1563.25	"F": 5402}
{"v": 1	"t": 500973	"P": 1557.75	"F": 5131}
{"v": 1	"t": 500993	"P": 1576.0	"F": 5297}
{"v": 1	"t": 501013	"P": 1569.5	"F": 5371}
{"v": 1	"t": 501034	"P": 1569.75	"F": 5064}
{"v": 1	"t": 501054	"P": 1562.5	"F": 5303}
{"v": 1	"t": 501074	"P": 1571.5	"F": 5309}
{"v": 1	"t": 501095	"P": 1568.5	"F": 5176}
{"v": 1	"t": 501115	"P": 1561.5	"F": 5430}
{"v": 1	"t": 501135	"P": 1567.75	"F": 5229}
{"v": 1	"t": 501156	"P": 1577.5	"F": 5233}
{"v": 1	"t": 501176	"P": 1569.25	"F": 5276}
{"v": 1	"t": 501196	"P": 1552.25	"F": 5223}
{"v": 1	"t": 501217	"P": 1565.5	"F": 5236}
{"v": 1	"t": 501237	"P": 1571.25	"F": 5174}
{"v": 1	"t": 501257	"P": 1564.5	"F": 5387}
{"v": 1	"t": 501278	"P": 1554.25	"F": 5366}
{"v": 1	"t": 501298	"P": 1572.0	"F": 5324}
{"v": 1	"t": 501318	"P": 1576.0	"F": 5186}
{"v": 1	"t": 501339	"P": 1565.75	"F": 5246}
{"v": 1	"t": 501359	"P": 1554.0	"F": 5256}
{"v": 1	"t": 501379	"P": 1568.5	"F": 5198}
{"v": 1	"t": 501400	"P": 1575.25	"F": 5066}
{"v": 1	"t": 501420	"P": 1565.0	"F": 5140}
{"v": 1	"t": 501441	"P": 1569.25	"F": 5318}
{"v": 1	"t": 501461	"P": 1571.75	"F": 5314}
{"v": 1	"t": 501481	"P": 1556.25	"F": 5195}
{"v": 1	"t": 501502	"P": 1566.75	"F": 5258}
{"v": 1	"t": 501522	"P": 1575.5	"F": 5229}
{"v": 1	"t": 501542	"P": 1565.25	"F": 5321}
{"v": 1	"t": 501563	"P": 1554.25	"F": 5372}
{"v": 1	"t": 501583	"P": 1567.0	"F": 5147}
{"v": 1	"t": 501603	"P": 1566.0	"F": 5103}
{"v": 1	"t": 501624	"P": 1568.75	"F": 5371}
{"v": 1	"t": 501644	"P": 1557.75	"F": 5105	"C": 45.48	"D": 3427	"sn": 54091930088003	"file": "/data/device_log/data0000.out"}
{"v": 1	"t": 501665	"P": 1562.25	"F": 5291}
{"v": 1	"t": 501685	"P": 1557.0	"F": 5296}
{"v": 1	"t": 501708	"P": 1568.75	"F": 5363}
{"v": 1	"t": 501728	"P": 1571.75	"F": 5187}
{"v": 1	"t": 501749	"P": 1565.0	"F": 5252}
{"v": 1	"t": 501769	"P": 1557.75	"F": 5344}
{"v": 1	"t": 501789	"P": 1566.0	"F": 5204}
{"v": 1	"t": 501810	"P": 1576.0	"F": 5090}
{"v": 1	"t": 501830	"P": 1561.75	"F": 5255}
{"v": 1	"t": 501850	"P": 1553.75	"F": 5027}
{"v": 1	"t": 501871	"P": 1570.25	"F": 5210}
{"v": 1	"t": 501891	"P": 1567.25	"F": 5197}
{"v": 1	"t": 501911	"P": 1555.75	"F": 5334}
{"v": 1	"t": 501932	"P": 1554.5	"F": 5195}
{"v": 1	"t": 501952	"P": 1568.0	"F": 5328}
{"v": 1	"t": 501972	"P": 1565.5	"F": 5130}
{"v": 1	"t": 501993	"P": 1554.5	"F": 5360}
{"v": 1	"t": 502013	"P": 1572.75	"F": 5284}
{"v": 1	"t": 502034	"P": 1566.75	"F": 5252}
{"v": 1	"t": 502054	"P": 1556.75	"F": 5180}
{"v": 1	"t": 502074	"P": 1559.5	"F": 5235}
{"v": 1	"t": 502095	"P": 1571.5	"F": 5200}
{"v": 1	"t": 502115	"P": 1561.5	"F": 5065}
{"v": 1	"t": 502135	"P": 1553.25	"F": 5222}
{"v": 1	"t": 502156	"P": 1560.5	"F": 5232}
{"v": 1	"t": 502176	"P": 1571.25	"F": 5342}
{"v": 1	"t": 502196	"P": 1563.0	"F": 5347}
{"v": 1	"t": 502217	"P": 1561.0	"F": 5190}
{"v": 1	"t": 502237	"P": 1567.0	"F": 5324}
{"v": 1	"t": 502257	"P": 1573.75	"F": 5310}
{"v": 1	"t": 502278	"P": 1556.25	"F": 5220}
{"v": 1	"t": 502298	"P": 1554.0	"F": 5284}
{"v": 1	"t": 502318	"P": 1577.25	"F": 5332}
{"v": 1	"t": 502338	"P": 1568.25	"F": 5304}
{"v": 1	"t": 502359	"P": 1555.0	"F": 5155}
{"v": 1	"t": 502379	"P": 1564.5	"F": 5245}
{"v": 1	"t": 502399	"P": 1569.75	"F": 5346}
{"v": 1	"t": 502420	"P": 1566.5	"F": 5414}
{"v": 1	"t": 502440	"P": 1554.75	"F": 5231}
{"v": 1	"t": 502460	"P": 1565.0	"F": 5208}
{"v": 1	"t": 502481	"P": 1574.75	"F": 5277}
{"v": 1	"t": 502501	"P": 1566.75	"F": 5154}
{"v": 1	"t": 502522	"P": 1564.75	"F": 5308}
{"v": 1	"t": 502542	"P": 1570.0	"F": 5150}
{"v": 1	"t": 502563	"P": 1562.0	"F": 5237}
{"v": 1	"t": 502583	"P": 1562.0	"F": 5350}
{"v": 1	"t": 502603	"P": 1571.5	"F": 5291}
{"v": 1	"t": 502624	"P": 1557.0	"F": 5162}
{"v": 1	"t": 502644	"P": 1568.0	"F": 5160}
{"v": 1	"t": 502665	"P": 1569.0	"F": 5242	"C": 45.525	"D": 3427	"sn": 54091930088003	"file": "/data/device_log/data0000.out"	"CO2": 474.293212890625	"Tp": 24.59143829345703	"H": 4.627648048586276e-41}
{"v": 1	"t": 502686	"P": 1557.5	"F": 5299}
{"v": 1	"t": 502707	"P": 1569.25	"F": 5257}
{"v": 1	"t": 502730	"P": 1561.0	"F": 5172}
{"v": 1	"t": 502750	"P": 1557.25	"F": 5119}
{"v": 1	"t": 502771	"P": 1577.5	"F": 5284}
{"v": 1	"t": 502791	"P": 1559.25	"F": 5248}
{"v": 1	"t": 502812	"P": 1558.75	"F": 5280}
{"v": 1	"t": 502832	"P": 1576.75	"F": 5471}
{"v": 1	"t": 502852	"P": 1562.25	"F": 5244}
{"v": 1	"t": 502873	"P": 1563.25	"F": 5440}
{"v": 1	"t": 502893	"P": 1570.0	"F": 5325}
{"v": 1	"t": 502913	"P": 1569.25	"F": 5033}
{"v": 1	"t": 502934	"P": 1556.5	"F": 5406}
{"v": 1	"t": 502954	"P": 1558.75	"F": 5316}
{"v": 1	"t": 502974	"P": 1573.25	"F": 5369}
{"v": 1	"t": 502995	"P": 1566.0	"F": 5465}
{"v": 1	"t": 503015	"P": 1556.75	"F": 5274}
{"v": 1	"t": 503035	"P": 1562.0	"F": 5332}
{"v": 1	"t": 503056	"P": 1573.75	"F": 5477}
{"v": 1	"t": 503076	"P": 1566.25	"F": 5396}
{"v": 1	"t": 503096	"P": 1558.5	"F": 5291}
{"v": 1	"t": 503117	"P": 1563.5	"F": 5355}
{"v": 1	"t": 503137	"P": 1574.5	"F": 5311}
{"v": 1	"t": 503157	"P": 1566.5	"F": 5295}
{"v": 1	"t": 503178	"P": 1554.5	"F": 5238}
{"v": 1	"t": 503198	"P": 1569.0	"F": 5373}
{"v": 1	"t": 503218	"P": 1578.0	"F": 5242}
{"v": 1	"t": 503239	"P": 1566.75	"F": 5180}
{"v": 1	"t": 503259	"P": 1553.75	"F": 5180}
{"v": 1	"t": 503279	"P": 1570.25	"F": 5277}
{"v": 1	"t": 503300	"P": 1570.25	"F": 5388}
{"v": 1	"t": 503320	"P": 1555.75	"F": 5189}
{"v": 1	"t": 503341	"P": 1577.75	"F": 5103}
{"v": 1	"t": 503361	"P": 1568.0	"F": 5220}
{"v": 1	"t": 503381	"P": 1565.25	"F": 5341}
{"v": 1	"t": 503402	"P": 1565.5	"F": 5430}
{"v": 1	"t": 503422	"P": 1579.25	"F": 5173}
{"v": 1	"t": 503442	"P": 1567.5	"F": 5306}
{"v": 1	"t": 503463	"P": 1554.5	"F": 5495}
{"v": 1	"t": 503483	"P": 1570.75	"F": 5152}
{"v": 1	"t": 503503	"P": 1572.5	"F": 5444}
{"v": 1	"t": 503524	"P": 1557.75	"F": 5324}
{"v": 1	"t": 503544	"P": 1555.25	"F": 5188}
{"v": 1	"t": 503564	"P": 1573.5	"F": 5451}
{"v": 1	"t": 503585	"P": 1569.75	"F": 5333}
{"v": 1	"t": 503605	"P": 1559.75	"F": 5332}
{"v": 1	"t": 503625	"P": 1554.25	"F": 5252}
{"v": 1	"t": 503646	"P": 1571.5	"F": 5176}
{"v": 1	"t": 503666	"P": 1564.5	"F": 5283}
{"v": 1	"t": 503686	"P": 1559.25	"F": 5259	"C": 45.55	"D": 3427	"sn": 54091930088003	"file": "/data/device_log/data0000.out"}
{"v": 1	"t": 503707	"P": 1552.75	"F": 5260}
{"v": 1	"t": 503728	"P": 1562.0	"F": 5442}
{"v": 1	"t": 503750	"P": 1551.5	"F": 5313}
{"v": 1	"t": 503770	"P": 1558.25	"F": 5341}
{"v": 1	"t": 503791	"P": 1577.0	"F": 5176}
{"v": 1	"t": 503811	"P": 1562.75	"F": 5273}
{"v": 1	"t": 503832	"P": 1555.75	"F": 5216}
{"v": 1	"t": 503852	"P": 1571.25	"F": 5185}
{"v": 1	"t": 503872	"P": 1561.5	"F": 5309}
{"v": 1	"t": 503893	"P": 1560.0	"F": 5414}
{"v": 1	"t": 503913	"P": 1562.25	"F": 5117}
{"v": 1	"t": 503933	"P": 1566.75	"F": 5191}
{"v": 1	"t": 503954	"P": 1559.75	"F": 5261}
{"v": 1	"t": 503974	"P": 1555.5	"F": 5283}
{"v": 1	"t": 503994	"P": 1571.25	"F": 5201}
{"v": 1	"t": 504015	"P": 1569.25	"F": 5259}
{"v": 1	"t": 504035	"P": 1557.5	"F": 5171}
{"v": 1	"t": 504055	"P": 1561.75	"F": 5197}
{"v": 1	"t": 504076	"P": 1574.25	"F": 5296}
{"v": 1	"t": 504096	"P": 1561.5	"F": 5397}
{"v": 1	"t": 504116	"P": 1559.75	"F": 5204}
{"v": 1	"t": 504137	"P": 1567.25	"F": 5301}
{"v": 1	"t": 504157	"P": 1571.25	"F": 5318}
{"v": 1	"t": 504177	"P": 1563.5	"F": 5309}
{"v": 1	"t": 504198	"P": 1553.25	"F": 5383}
{"v": 1	"t": 504218	"P": 1573.0	"F": 5164}
{"v": 1	"t": 504238	"P": 1572.5	"F": 5298}
{"v": 1	"t": 504259	"P": 1562.5	"F": 5363}
{"v": 1	"t": 504279	"P": 1553.25	"F": 5369}
{"v": 1	"t": 504299	"P": 1572.0	"F": 5198}
{"v": 1	"t": 504320	"P": 1565.5	"F": 5249}
{"v": 1	"t": 504340	"P": 1561.0	"F": 5372}
{"v": 1	"t": 504361	"P": 1573.25	"F": 5272}
{"v": 1	"t": 504381	"P": 1575.5	"F": 5095}
{"v": 1	"t": 504401	"P": 1564.0	"F": 5397}
{"v": 1	"t": 504422	"P": 1566.0	"F": 5047}
{"v": 1	"t": 504442	"P": 1572.75	"F": 5119}
{"v": 1	"t": 504463	"P": 1560.5	"F": 5250}
{"v": 1	"t": 504483	"P": 1562.25	"F": 5293}
{"v": 1	"t": 504503	"P": 1577.25	"F": 5432}
{"v": 1	"t": 504524	"P": 1568.5	"F": 5198}
{"v": 1	"t": 504544	"P": 1556.0	"F": 5471}
{"v": 1	"t": 504564	"P": 1567.0	"F": 5157}
{"v": 1	"t": 504585	"P": 1575.5	"F": 5238}
{"v": 1	"t": 504605	"P": 1563.0	"F": 5168}
{"v": 1	"t": 504625	"P": 1555.25	"F": 5256}
{"v": 1	"t": 504646	"P": 1565.75	"F": 5276}
{"v": 1	"t": 504666	"P": 1576.25	"F": 5168}
{"v": 1	"t": 504686	"P": 1565.0	"F": 5319}
{"v": 1	"t": 504707	"P": 1562.0	"F": 5322	"C": 45.62	"D": 3426	"sn": 54091930088003	"file": "/data/device_log/data0000.out"	"CO2": 412.283447265625	"Tp": 24.564735412597656	"H": 4.627648048586276e-41}
{"v": 1	"t": 504728	"P": 1570.25	"F": 5215}
{"v": 1	"t": 504749	"P": 1560.75	"F": 5318}
{"v": 1	"t": 504771	"P": 1562.0	"F": 5416}
{"v": 1	"t": 504792	"P": 1561.0	"F": 5180}
{"v": 1	"t": 504812	"P": 1567.0	"F": 5340}
{"v": 1	"t": 504832	"P": 1569.75	"F": 5305}
{"v": 1	"t": 504853	"P": 1560.75	"F": 5133}
{"v": 1	"t": 504873	"P": 1551.5	"F": 5173}
{"v": 1	"t": 504893	"P": 1571.5	"F": 5137}
{"v": 1	"t": 504913	"P": 1572.25	"F": 5208}
{"v": 1	"t": 504934	"P": 1557.75	"F": 5294}
{"v": 1	"t": 504954	"P": 1564.0	"F": 5310}
{"v": 1	"t": 504975	"P": 1572.0	"F": 5296}
{"v": 1	"t": 504995	"P": 1565.5	"F": 5430}
{"v": 1	"t": 505015	"P": 1561.0	"F": 5269}
{"v": 1	"t": 505036	"P": 1578.75	"F": 5283}
{"v": 1	"t": 505056	"P": 1569.25	"F": 5303}
{"v": 1	"t": 505076	"P": 1569.0	"F": 5289}
{"v": 1	"t": 505097	"P": 1561.25	"F": 5166}
{"v": 1	"t": 505117	"P": 1576.0	"F": 5283}
{"v": 1	"t": 505137	"P": 1562.75	"F": 5188}
{"v": 1	"t": 505158	"P": 1564.5	"F": 5044}
{"v": 1	"t": 505178	"P": 1565.5	"F": 5217}
{"v": 1	"t": 505198	"P": 1578.25	"F": 5248}
{"v": 1	"t": 505219	"P": 1569.75	"F": 5248}
{"v": 1	"t": 505239	"P": 1558.75	"F": 5324}
{"v": 1	"t": 505259	"P": 1562.0	"F": 5210}
{"v": 1	"t": 505280	"P": 1574.25	"F": 5170}
{"v": 1	"t": 505300	"P": 1563.5	"F": 5263}
{"v": 1	"t": 505320	"P": 1553.25	"F": 5324}
{"v": 1	"t": 505341	"P": 1571.25	"F": 5201}
{"v": 1	"t": 505361	"P": 1569.5	"F": 5237}
{"v": 1	"t": 505381	"P": 1562.5	"F": 5043}
{"v": 1	"t": 505402	"P": 1559.0	"F": 5387}
{"v": 1	"t": 505422	"P": 1573.75	"F": 5184}
{"v": 1	"t": 505442	"P": 1563.0	"F": 5337}
{"v": 1	"t": 505463	"P": 1551.5	"F": 5317}
{"v": 1	"t": 505483	"P": 1564.5	"F": 5322}
{"v": 1	"t": 505504	"P": 1566.75	"F": 5276}
{"v": 1	"t": 505524	"P": 1557.75	"F": 5270}
{"v": 1	"t": 505544	"P": 1570.5	"F": 5333}
{"v": 1	"t": 505565	"P": 1576.0	"F": 5198}
{"v": 1	"t": 505585	"P": 1551.0	"F": 5342}
{"v": 1	"t": 505605	"P": 1554.75	"F": 5347}
{"v": 1	"t": 505626	"P": 1565.5	"F": 5290}
{"v": 1	"t": 505646	"P": 1572.0	"F": 5082}
{"v": 1	"t": 505666	"P": 1559.75	"F": 5137}
{"v": 1	"t": 505687	"P": 1554.75	"F": 5354}
{"v": 1	"t": 505707	"P": 1574.0	"F": 5225}
{"v": 1	"t": 505727	"P": 1561.25	"F": 5347	"C": 45.63	"D": 3426	"sn": 54091930088003	"file": "/data/device_log/data0000.out"}
{"v": 1	"t": 505749	"P": 1561.5	"F": 5204}
{"v": 1	"t": 505769	"P": 1563.5	"F": 5328}
{"v": 1	"t": 505791	"P": 1572.25	"F": 5258}
{"v": 1	"t": 505811	"P": 1569.5	"F": 5406}
{"v": 1	"t": 505831	"P": 1557.0	"F": 5249}
{"v": 1	"t": 505852	"P": 1557.75	"F": 5181}
{"v": 1	"t": 505872	"P": 1571.75	"F": 5232}
{"v": 1	"t": 505892	"P": 1571.0	"F": 5300}
{"v": 1	"t": 505913	"P": 1554.0	"F": 5146}
{"v": 1	"t": 505933	"P": 1556.75	"F": 5413}
{"v": 1	"t": 505953	"P": 1575.5	"F": 5228}
{"v": 1	"t": 505974	"P": 1560.5	"F": 5290}
{"v": 1	"t": 505994	"P": 1558.0	"F": 5106}
{"v": 1	"t": 506014	"P": 1562.0	"F": 5293}
{"v": 1	"t": 506035	"P": 1570.0	"F": 5114}
{"v": 1	"t": 506055	"P": 1559.25	"F": 5069}
{"v": 1	"t": 506076	"P": 1567.75	"F": 5293}
{"v": 1	"t": 506096	"P": 1568.25	"F": 5260}
{"v": 1	"t": 506117	"P": 1555.75	"F": 5245}
{"v": 1	"t": 506137	"P": 1580.0	"F": 5368}
{"v": 1	"t": 506158	"P": 1554.0	"F": 5289}
{"v": 1	"t": 506178	"P": 1568.0	"F": 5092}
{"v": 1	"t": 506199	"P": 1559.25	"F": 5283}
{"v": 1	"t": 506219	"P": 1561.0	"F": 5409}
{"v": 1	"t": 506240	"P": 1585.25	"F": 5151}
{"v": 1	"t": 506260	"P": 1566.5	"F": 5181}
{"v": 1	"t": 506280	"P": 1564.5	"F": 5227}
{"v": 1	"t": 506301	"P": 1574.0	"F": 5186}
{"v": 1	"t": 506321	"P": 1568.0	"F": 5380}
{"v": 1	"t": 506341	"P": 1557.5	"F": 5411}
{"v": 1	"t": 506362	"P": 1562.75	"F": 5225}
{"v": 1	"t": 506382	"P": 1571.75	"F": 5109}
{"v": 1	"t": 506402	"P": 1561.75	"F": 5362}
{"v": 1	"t": 506423	"P": 1556.5	"F": 5054}
{"v": 1	"t": 506443	"P": 1564.25	"F": 5195}
{"v": 1	"t": 506463	"P": 1568.75	"F": 5301}
{"v": 1	"t": 506484	"P": 1564.0	"F": 5350}
{"v": 1	"t": 506504	"P": 1560.0	"F": 5178}
{"v": 1	"t": 506524	"P": 1570.75	"F": 5324}
{"v": 1	"t": 506545	"P": 1567.75	"F": 5211}
{"v": 1	"t": 506565	"P": 1565.25	"F": 5090}
{"v": 1	"t": 506585	"P": 1553.0	"F": 5180}
{"v": 1	"t": 506606	"P": 1573.25	"F": 5363}
{"v": 1	"t": 506626	"P": 1563.5	"F": 5401}
{"v": 1	"t": 506646	"P": 1565.5	"F": 5344}
{"v": 1	"t": 506667	"P": 1560.25	"F": 5160}
{"v": 1	"t": 506687	"P": 1578.0	"F": 5281}
{"v": 1	"t": 506707	"P": 1570.75	"F": 5189}
{"v": 1	"t": 506728	"P": 1562.25	"F": 5263}
{"v": 1	"t": 506748	"P": 1563.0	"F": 5387	"C": 45.665	"D": 3426	"sn": 54091930088003	"file": "/data/device_log/data0000.out"	"CO2": 453.63812255859375	"Tp": 24.578086853027344	"H": 4.627648048586276e-41}
{"v": 1	"t": 506770	"P": 1574.25	"F": 5260}
{"v": 1	"t": 506790	"P": 1560.25	"F": 5262}
{"v": 1	"t": 506812	"P": 1571.0	"F": 5403}
{"v": 1	"t": 506833	"P": 1564.0	"F": 5276}
{"v": 1	"t": 506853	"P": 1560.5	"F": 5240}
{"v": 1	"t": 506873	"P": 1575.75	"F": 5180}
{"v": 1	"t": 506894	"P": 1571.5	"F": 5343}
{"v": 1	"t": 506914	"P": 1557.75	"F": 5261}
{"v": 1	"t": 506934	"P": 1558.0	"F": 5199}
{"v": 1	"t": 506955	"P": 1574.0	"F": 5299}
{"v": 1	"t": 506975	"P": 1564.5	"F": 5210}
{"v": 1	"t": 506995	"P": 1556.25	"F": 5335}
{"v": 1	"t": 507016	"P": 1564.0	"F": 4989}
{"v": 1	"t": 507036	"P": 1573.25	"F": 5341}
{"v": 1	"t": 507056	"P": 1566.0	"F": 5158}
{"v": 1	"t": 507077	"P": 1554.5	"F": 5040}
{"v": 1	"t": 507097	"P": 1571.25	"F": 5173}
{"v": 1	"t": 507117	"P": 1571.0	"F": 5227}
{"v": 1	"t": 507138	"P": 1556.25	"F": 5443}
{"v": 1	"t": 507158	"P": 1559.25	"F": 5359}
{"v": 1	"t": 507178	"P": 1573.25	"F": 5210}
{"v": 1	"t": 507198	"P": 1565.0	"F": 5289}
{"v": 1	"t": 507219	"P": 1559.25	"F": 5146}
{"v": 1	"t": 507239	"P": 1560.0	"F": 5211}
{"v": 1	"t": 507259	"P": 1574.75	"F": 5252}
{"v": 1	"t": 507280	"P": 1569.0	"F": 5334}
{"v": 1	"t": 507300	"P": 1557.75	"F": 5359}
{"v": 1	"t": 507320	"P": 1564.5	"F": 5328}
{"v": 1	"t": 507345	"P": 1565.0	"F": 5381}
{"v": 1	"t": 507366	"P": 1575.25	"F": 5243}
{"v": 1	"t": 507386	"P": 1567.75	"F": 5129}
{"v": 1	"t": 507406	"P": 1561.5	"F": 5226}
{"v": 1	"t": 507427	"P": 1564.0	"F": 5393}
{"v": 1	"t": 507447	"P": 1574.5	"F": 5328}
{"v": 1	"t": 507467	"P": 1567.75	"F": 5424}
{"v": 1	"t": 507488	"P": 1551.5	"F": 5220}
{"v": 1	"t": 507508	"P": 1565.5	"F": 5261}
{"v": 1	"t": 507528	"P": 1575.5	"F": 5331}
{"v": 1	"t": 507549	"P": 1562.0	"F": 5366}
{"v": 1	"t": 507569	"P": 1548.0	"F": 5382}
{"v": 1	"t": 507589	"P": 1567.5	"F": 5294}
{"v": 1	"t": 507610	"P": 1570.0	"F": 5293}
{"v": 1	"t": 507630	"P": 1562.75	"F": 5198}
{"v": 1	"t": 507650	"P": 1558.0	"F": 5283}
{"v": 1	"t": 507671	"P": 1571.75	"F": 5323}
{"v": 1	"t": 507691	"P": 1566.5	"F": 5214}
{"v": 1	"t": 507711	"P": 1562.25	"F": 5243}
{"v": 1	"t": 507732	"P": 1553.75	"F": 5251}
{"v": 1	"t": 507752	"P": 1567.0	"F": 5168}
{"v": 1	"t": 507772	"P": 1564.0	"F": 5240	"C": 45.725	"D": 3425	"sn": 54091930088003	"file": "/data/device_log/data0000.out"}
{"v": 1	"t": 507793	"P": 1556.0	"F": 5370}
{"v": 1	"t": 507813	"P": 1565.5	"F": 5247}
{"v": 1	"t": 507836	"P": 1572.75	"F": 5196}
{"v": 1	"t": 507856	"P": 1561.75	"F": 5318}
{"v": 1	"t": 507877	"P": 1555.5	"F": 5227}
{"v": 1	"t": 507897	"P": 1563.5	"F": 5230}
{"v": 1	"t": 507917	"P": 1557.5	"F": 5328}
{"v": 1	"t": 507938	"P": 1552.75	"F": 5374}
{"v": 1	"t": 507958	"P": 1571.0	"F": 5281}
{"v": 1	"t": 507978	"P": 1562.25	"F": 5403}
{"v": 1	"t": 507999	"P": 1559.5	"F": 5120}
{"v": 1	"t": 508019	"P": 1552.5	"F": 5286}
{"v": 1	"t": 508039	"P": 1575.5	"F": 5104}
{"v": 1	"t": 508060	"P": 1573.25	"F": 5206}
{"v": 1	"t": 508080	"P": 1557.5	"F": 5284}
{"v": 1	"t": 508100	"P": 1559.75	"F": 5283}
{"v": 1	"t": 508121	"P": 1571.25	"F": 5108}
{"v": 1	"t": 508141	"P": 1567.75	"F": 5162}
{"v": 1	"t": 508161	"P": 1563.25	"F": 5153}
{"v": 1	"t": 508182	"P": 1561.25	"F": 5227}
{"v": 1	"t": 508202	"P": 1574.0	"F": 5236}
{"v": 1	"t": 508222	"P": 1565.25	"F": 5139}
{"v": 1	"t": 508243	"P": 1556.25	"F": 5007}
{"v": 1	"t": 508263	"P": 1560.5	"F": 5401}
{"v": 1	"t": 508283	"P": 1570.5	"F": 5338}
{"v": 1	"t": 508304	"P": 1560.5	"F": 5352}
{"v": 1	"t": 508324	"P": 1554.25	"F": 5151}
{"v": 1	"t": 508344	"P": 1567.75	"F": 5330}
{"v": 1	"t": 508365	"P": 1570.0	"F": 5220}
{"v": 1	"t": 508385	"P": 1566.5	"F": 5167}
{"v": 1	"t": 508405	"P": 1561.0	"F": 5413}
{"v": 1	"t": 508426	"P": 1575.0	"F": 5274}
{"v": 1	"t": 508446	"P": 1559.25	"F": 5334}
{"v": 1	"t": 508467	"P": 1561.75	"F": 5310}
{"v": 1	"t": 508487	"P": 1575.5	"F": 5200}
{"v": 1	"t": 508507	"P": 1566.25	"F": 5249}
{"v": 1	"t": 508528	"P": 1554.75	"F": 5196}
{"v": 1	"t": 508548	"P": 1571.0	"F": 5154}
{"v": 1	"t": 508568	"P": 1573.5	"F": 5331}
{"v": 1	"t": 508589	"P": 1559.75	"F": 5181}
{"v": 1	"t": 508609	"P": 1560.0	"F": 5169}
{"v": 1	"t": 508629	"P": 1569.0	"F": 5327}
{"v": 1	"t": 508650	"P": 1574.0	"F": 5201}
{"v": 1	"t": 508670	"P": 1559.25	"F": 5218}
{"v": 1	"t": 508691	"P": 1570.25	"F": 5173}
{"v": 1	"t": 508711	"P": 1570.75	"F": 5338}
{"v": 1	"t": 508731	"P": 1563.0	"F": 5266}
{"v": 1	"t": 508751	"P": 1557.5	"F": 5307}
{"v": 1	"t": 508772	"P": 1563.25	"F": 5312}
{"v": 1	"t": 508792	"P": 1570.0	"F": 5287	"C": 45.765	"D": 3425	"sn": 54091930088003	"file": "/data/device_log/data0000.out"	"CO2": 442.1305236816406	"Tp": 24.564735412597656	"H": 4.627648048586276e-41}
{"v": 1	"t": 508814	"P": 1563.75	"F": 5260}
{"v": 1	"t": 508834	"P": 1558.75	"F": 5242}
{"v": 1	"t": 508857	"P": 1560.75	"F": 5336}
{"v": 1	"t": 508877	"P": 1575.5	"F": 5243}
{"v": 1	"t": 508897	"P": 1562.5	"F": 5407}
{"v": 1	"t": 508918	"P": 1560.25	"F": 5397}
{"v": 1	"t": 508938	"P": 1568.75	"F": 5078}
{"v": 1	"t": 508958	"P": 1568.5	"F": 5459}
{"v": 1	"t": 508979	"P": 1555.0	"F": 5186}
{"v": 1	"t": 508999	"P": 1556.75	"F": 5235}
{"v": 1	"t": 509020	"P": 1566.0	"F": 5232}
{"v": 1	"t": 509040	"P": 1567.5	"F": 5216}
{"v": 1	"t": 509060	"P": 1553.75	"F": 5228}
{"v": 1	"t": 509081	"P": 1573.25	"F": 5277}
{"v": 1	"t": 509101	"P": 1563.0	"F": 5051}
{"v": 1	"t": 509121	"P": 1556.5	"F": 5330}
{"v": 1	"t": 509142	"P": 1568.75	"F": 5368}
{"v": 1	"t": 509162	"P": 1574.75	"F": 5380}
{"v": 1	"t": 509182	"P": 1566.25	"F": 5432}
{"v": 1	"t": 509203	"P": 1564.0	"F": 5465}
{"v": 1	"t": 509223	"P": 1567.0	"F": 5281}
{"v": 1	"t": 509243	"P": 1573.75	"F": 5253}
{"v": 1	"t": 509264	"P": 1558.0	"F": 5397}
{"v": 1	"t": 509284	"P": 1555.5	"F": 5214}
{"v": 1	"t": 509304	"P": 1575.25	"F": 5187}
{"v": 1	"t": 509325	"P": 1572.0	"F": 5181}
{"v": 1	"t": 509345	"P": 1563.0	"F": 5318}
{"v": 1	"t": 509365	"P": 1558.5	"F": 5236}
{"v": 1	"t": 509386	"P": 1572.75	"F": 5284}
{"v": 1	"t": 509406	"P": 1567.0	"F": 5249}
{"v": 1	"t": 509426	"P": 1557.5	"F": 5292}
{"v": 1	"t": 509447	"P": 1562.75	"F": 5414}
{"v": 1	"t": 509467	"P": 1572.25	"F": 5264}
{"v": 1	"t": 509487	"P": 1563.75	"F": 5321}
{"v": 1	"t": 509508	"P": 1556.5	"F": 5289}
{"v": 1	"t": 509528	"P": 1568.25	"F": 5400}
{"v": 1	"t": 509548	"P": 1574.0	"F": 5355}
{"v": 1	"t": 509569	"P": 1560.0	"F": 5258}
{"v": 1	"t": 509589	"P": 1562.25	"F": 5267}
{"v": 1	"t": 509610	"P": 1565.5	"F": 5203}
{"v": 1	"t": 509630	"P": 1553.75	"F": 5171}
{"v": 1	"t": 509651	"P": 1564.25	"F": 5216}
{"v": 1	"t": 509671	"P": 1560.25	"F": 5307}
{"v": 1	"t": 509692	"P": 1554.5	"F": 5247}
{"v": 1	"t": 509712	"P": 1568.75	"F": 5257}
{"v": 1	"t": 509733	"P": 1557.75	"F": 5240}
{"v": 1	"t": 509753	"P": 1564.25	"F": 5336}
{"v": 1	"t": 509773	"P": 1577.0	"F": 5404}
{"v": 1	"t": 509794	"P": 1564.75	"F": 5267}
{"v": 1	"t": 509814	"P": 1554.0	"F": 5330	"C": 45.825	"D": 3424	"sn": 54091930088003	"file": "/data/device_log/data0000.out"}
{"v": 1	"t": 509835	"P": 1568.5	"F": 5242}
{"v": 1	"t": 509855	"P": 1561.5	"F": 5292}
{"v": 1	"t": 509877	"P": 1563.5	"F": 5246}
{"v": 1	"t": 509898	"P": 1555.25	"F": 5321}
{"v": 1	"t": 509918	"P": 1570.5	"F": 5151}
{"v": 1	"t": 509938	"P": 1570.5	"F": 5285}
{"v": 1	"t": 509959	"P": 1563.25	"F": 5207}
{"v": 1	"t": 509979	"P": 1552.75	"F": 5267}
{"v": 1	"t": 509999	"P": 1575.5	"F": 5326}
{"v": 1	"t": 510020	"P": 1563.25	"F": 5253}
{"v": 1	"t": 510040	"P": 1562.25	"F": 5102}
{"v": 1	"t": 510060	"P": 1561.5	"F": 5220}
{"v": 1	"t": 510081	"P": 1576.5	"F": 5267}
{"v": 1	"t": 510101	"P": 1568.5	"F": 5198}
{"v": 1	"t": 510121	"P": 1557.0	"F": 5298}
{"v": 1	"t": 510142	"P": 1561.25	"F": 5242}
{"v": 1	"t": 510162	"P": 1576.5	"F": 5141}
{"v": 1	"t": 510182	"P": 1572.25	"F": 5179}
{"v": 1	"t": 510203	"P": 1558.0	"F": 5142}
{"v": 1	"t": 510223	"P": 1568.5	"F": 5428}
{"v": 1	"t": 510243	"P": 1571.5	"F": 5308}
{"v": 1	"t": 510264	"P": 1567.5	"F": 5181}
{"v": 1	"t": 510285	"P": 1571.75	"F": 5265}
{"v": 1	"t": 510305	"P": 1555.5	"F": 5247}
{"v": 1	"t": 510326	"P": 1566.0	"F": 5075}
{"v": 1	"t": 510346	"P": 1573.25	"F": 5347}
{"v": 1	"t": 510366	"P": 1567.0	"F": 5307}
{"v": 1	"t": 510387	"P": 1559.25	"F": 5257}
{"v": 1	"t": 510407	"P": 1569.0	"F": 5325}
{"v": 1	"t": 510427	"P": 1566.75	"F": 5280}
{"v": 1	"t": 510448	"P": 1554.75	"F": 5461}
{"v": 1	"t": 510468	"P": 1565.25	"F": 5165}
{"v": 1	"t": 510488	"P": 1573.75	"F": 5432}
{"v": 1	"t": 510509	"P": 1573.5	"F": 5119}
{"v": 1	"t": 510529	"P": 1561.5	"F": 5408}
{"v": 1	"t": 510549	"P": 1563.0	"F": 5130}
{"v": 1	"t": 510570	"P": 1579.5	"F": 5165}
{"v": 1	"t": 510590	"P": 1565.0	"F": 5293}
{"v": 1	"t": 510610	"P": 1555.5	"F": 5097}
{"v": 1	"t": 510631	"P": 1565.0	"F": 5251}
{"v": 1	"t": 510651	"P": 1576.5	"F": 5175}
{"v": 1	"t": 510671	"P": 1563.5	"F": 5318}
{"v": 1	"t": 510692	"P": 1555.25	"F": 5252}
{"v": 1	"t": 510712	"P": 1563.5	"F": 5354}
{"v": 1	"t": 510732	"P": 1568.5	"F": 5235}
{"v": 1	"t": 510753	"P": 1565.5	"F": 5302}
{"v": 1	"t": 510773	"P": 1557.75	"F": 5135}
{"v": 1	"t": 510793	"P": 1568.75	"F": 5137}
{"v": 1	"t": 510814	"P": 1565.5	"F": 5340}
{"v": 1	"t": 510834	"P": 1565.0	"F": 5170	"C": 45.865	"D": 3424	"sn": 54091930088003	"file": "/data/device_log/data0000.out"	"CO2": 377.3629150390625	"Tp": 24.564735412597656	"H": 4.627648048586276e-41}
{"v": 1	"t": 510856	"P": 1570.75	"F": 5106}
{"v": 1	"t": 510876	"P": 1560.5	"F": 5208}
{"v": 1	"t": 510899	"P": 1559.5	"F": 5387}
{"v": 1	"t": 510919	"P": 1575.0	"F": 5356}
{"v": 1	"t": 510940	"P": 1573.0	"F": 5375}
{"v": 1	"t": 510960	"P": 1555.5	"F": 5342}
{"v": 1	"t": 510980	"P": 1563.75	"F": 5265}
{"v": 1	"t": 511001	"P": 1575.25	"F": 5220}
{"v": 1	"t": 511021	"P": 1568.0	"F": 5288}
{"v": 1	"t": 511042	"P": 1556.5	"F": 5339}
{"v": 1	"t": 511062	"P": 1569.0	"F": 5346}
{"v": 1	"t": 511082	"P": 1570.75	"F": 5237}
{"v": 1	"t": 511103	"P": 1563.75	"F": 5224}
{"v": 1	"t": 511123	"P": 1560.75	"F": 5242}
{"v": 1	"t": 511143	"P": 1572.75	"F": 5293}
{"v": 1	"t": 511164	"P": 1562.0	"F": 5169}
{"v": 1	"t": 511184	"P": 1563.0	"F": 5181}
{"v": 1	"t": 511204	"P": 1563.75	"F": 5396}
{"v": 1	"t": 511225	"P": 1574.25	"F": 5325}
{"v": 1	"t": 511245	"P": 1566.5	"F": 5308}
{"v": 1	"t": 511265	"P": 1552.5	"F": 5130}
{"v": 1	"t": 511286	"P": 1567.25	"F": 5242}
{"v": 1	"t": 511306	"P": 1574.75	"F": 5512}
{"v": 1	"t": 511326	"P": 1565.25	"F": 5157}
{"v": 1	"t": 511347	"P": 1558.0	"F": 5122}
{"v": 1	"t": 511367	"P": 1575.5	"F": 5285}
{"v": 1	"t": 511387	"P": 1568.0	"F": 5238}
{"v": 1	"t": 511408	"P": 1558.75	"F": 5306}
{"v": 1	"t": 511428	"P": 1558.25	"F": 5147}
{"v": 1	"t": 511448	"P": 1566.5	"F": 5031}
{"v": 1	"t": 511469	"P": 1574.75	"F": 5339}
{"v": 1	"t": 511489	"P": 1551.25	"F": 5204}
{"v": 1	"t": 511509	"P": 1569.5	"F": 5222}
{"v": 1	"t": 511530	"P": 1576.25	"F": 5201}
{"v": 1	"t": 511550	"P": 1565.25	"F": 5124}
{"v": 1	"t": 511570	"P": 1554.5	"F": 5159}
{"v": 1	"t": 511591	"P": 1570.75	"F": 5000}
{"v": 1	"t": 511611	"P": 1567.25	"F": 5248}
{"v": 1	"t": 511631	"P": 1562.0	"F": 5412}
{"v": 1	"t": 511652	"P": 1555.25	"F": 5177}
{"v": 1	"t": 511672	"P": 1571.75	"F": 5240}
{"v": 1	"t": 511692	"P": 1566.5	"F": 5368}
{"v": 1	"t": 511713	"P": 1559.75	"F": 5232}
{"v": 1	"t": 511733	"P": 1554.25	"F": 5288}
{"v": 1	"t": 511753	"P": 1569.75	"F": 5271}
{"v": 1	"t": 511774	"P": 1563.75	"F": 5291}
{"v": 1	"t": 511794	"P": 1554.75	"F": 5228}
{"v": 1	"t": 511814	"P": 1566.0	"F": 5123}
{"v": 1	"t": 511835	"P": 1572.0	"F": 5200}
{"v": 1	"t": 511855	"P": 1562.5	"F": 5323	"C": 45.885	"D": 3424	"sn": 54091930088003	"file": "/data/device_log/data0000.out"}
{"v": 1	"t": 511875	"P": 1556.5	"F": 5118}
{"v": 1	"t": 511896	"P": 1572.5	"F": 5311}
{"v": 1	"t": 511919	"P": 1569.25	"F": 5374}
{"v": 1	"t": 511939	"P": 1557.0	"F": 5227}
{"v": 1	"t": 511959	"P": 1561.75	"F": 5321}
{"v": 1	"t": 511980	"P": 1576.75	"F": 5242}
{"v": 1	"t": 512000	"P": 1564.0	"F": 5355}
{"v": 1	"t": 512020	"P": 1562.25	"F": 5437}
{"v": 1	"t": 512041	"P": 1568.5	"F": 5162}
{"v": 1	"t": 512061	"P": 1571.5	"F": 5198}
{"v": 1	"t": 512081	"P": 1562.25	"F": 5305}
{"v": 1	"t": 512102	"P": 1558.0	"F": 5248}
{"v": 1	"t": 512122	"P": 1578.5	"F": 5240}
{"v": 1	"t": 512142	"P": 1566.0	"F": 5171}
{"v": 1	"t": 512163	"P": 1554.0	"F": 5232}
{"v": 1	"t": 512183	"P": 1566.25	"F": 5196}
{"v": 1	"t": 512203	"P": 1572.5	"F": 5072}
{"v": 1	"t": 512224	"P": 1561.25	"F": 5124}
{"v": 1	"t": 512244	"P": 1557.0	"F": 5102}
{"v": 1	"t": 512264	"P": 1567.0	"F": 5345}
{"v": 1	"t": 512285	"P": 1571.5	"F": 5266}
{"v": 1	"t": 512305	"P": 1562.0	"F": 5398}
{"v": 1	"t": 512325	"P": 1559.5	"F": 5036}
{"v": 1	"t": 512346	"P": 1567.75	"F": 5363}
{"v": 1	"t": 512366	"P": 1569.5	"F": 5304}
{"v": 1	"t": 512386	"P": 1557.25	"F": 5273}
{"v": 1	"t": 512407	"P": 1562.0	"F": 5216}
{"v": 1	"t": 512427	"P": 1572.75	"F": 5159}
{"v": 1	"t": 512447	"P": 1561.25	"F": 5169}
{"v": 1	"t": 512468	"P": 1560.75	"F": 5206}
{"v": 1	"t": 512488	"P": 1564.5	"F": 5221}
{"v": 1	"t": 512508	"P": 1574.5	"F": 5100}
{"v": 1	"t": 512529	"P": 1555.75	"F": 5225}
{"v": 1	"t": 512549	"P": 1557.0	"F": 5286}
{"v": 1	"t": 512569	"P": 1565.25	"F": 5306}
{"v": 1	"t": 512590	"P": 1583.25	"F": 5306}
{"v": 1	"t": 512610	"P": 1566.5	"F": 5341}
{"v": 1	"t": 512630	"P": 1562.0	"F": 5240}
{"v": 1	"t": 512651	"P": 1566.5	"F": 5233}
{"v": 1	"t": 512671	"P": 1574.25	"F": 5098}
{"v": 1	"t": 512691	"P": 1563.75	"F": 5174}
{"v": 1	"t": 512712	"P": 1554.5	"F": 5207}
{"v": 1	"t": 512732	"P": 1565.25	"F": 5128}
{"v": 1	"t": 512752	"P": 1569.25	"F": 5241}
{"v": 1	"t": 512773	"P": 1563.0	"F": 5141}
{"v": 1	"t": 512793	"P": 1563.25	"F": 5291}
{"v": 1	"t": 512814	"P": 1571.0	"F": 5161}
{"v": 1	"t": 512834	"P": 1555.75	"F": 5158}
{"v": 1	"t": 512855	"P": 1571.25	"F": 5336}
{"v": 1	"t": 512875	"P": 1568.25	"F": 5297	"C": 45.955	"D": 3423	"sn": 54091930088003	"file": "/data/device_log/data0000.out"	"CO2": 362.0045166015625	"Tp": 24.564735412597656	"H": 4.627648048586276e-41}
{"v": 1	"t": 512897	"P": 1553.0	"F": 5246}
{"v": 1	"t": 512917	"P": 1567.5	"F": 5330}
{"v": 1	"t": 512939	"P": 1558.0	"F": 5426}
{"v": 1	"t": 512959	"P": 1566.75	"F": 5263}
{"v": 1	"t": 512980	"P": 1564.75	"F": 5164}
{"v": 1	"t": 513000	"P": 1559.5	"F": 5176}
{"v": 1	"t": 513020	"P": 1556.25	"F": 5266}
{"v": 1	"t": 513041	"P": 1568.25	"F": 5196}
{"v": 1	"t": 513061	"P": 1574.0	"F": 5300}
{"v": 1	"t": 513081	"P": 1554.75	"F": 5090}
{"v": 1	"t": 513102	"P": 1567.0	"F": 5228}
{"v": 1	"t": 513122	"P": 1578.5	"F": 5230}
{"v": 1	"t": 513142	"P": 1563.5	"F": 5287}
{"v": 1	"t": 513163	"P": 1555.75	"F": 5192}
{"v": 1	"t": 513183	"P": 1564.75	"F": 5365}
{"v": 1	"t": 513203	"P": 1575.25	"F": 5153}
{"v": 1	"t": 513224	"P": 1568.0	"F": 5300}
{"v": 1	"t": 513244	"P": 1556.75	"F": 5268}
{"v": 1	"t": 513264	"P": 1569.5	"F": 5201}
{"v": 1	"t": 513285	"P": 1572.0	"F": 5338}
{"v": 1	"t": 513305	"P": 1561.75	"F": 5376}
{"v": 1	"t": 513325	"P": 1553.25	"F": 5383}
{"v": 1	"t": 513346	"P": 1574.75	"F": 5137}
{"v": 1	"t": 513366	"P": 1568.5	"F": 5144}
{"v": 1	"t": 513386	"P": 1557.0	"F": 5234}
{"v": 1	"t": 513407	"P": 1566.75	"F": 5441}
{"v": 1	"t": 513427	"P": 1568.25	"F": 5385}
{"v": 1	"t": 513447	"P": 1560.25	"F": 5257}
{"v": 1	"t": 513468	"P": 1551.75	"F": 5307}
{"v": 1	"t": 513488	"P": 1566.0	"F": 5250}
{"v": 1	"t": 513509	"P": 1573.75	"F": 5314}
{"v": 1	"t": 513529	"P": 1550.0	"F": 5360}
{"v": 1	"t": 513549	"P": 1561.75	"F": 5428}
{"v": 1	"t": 513570	"P": 1571.5	"F": 5226}
{"v": 1	"t": 513590	"P": 1565.25	"F": 5372}
{"v": 1	"t": 513610	"P": 1554.25	"F": 5246}
{"v": 1	"t": 513631	"P": 1565.25	"F": 5319}
{"v": 1	"t": 513651	"P": 1572.25	"F": 5235}
{"v": 1	"t": 513671	"P": 1552.25	"F": 5304}
{"v": 1	"t": 513692	"P": 1558.25	"F": 5116}
{"v": 1	"t": 513712	"P": 1573.5	"F": 5320}
{"v": 1	"t": 513732	"P": 1567.5	"F": 5230}
{"v": 1	"t": 513753	"P": 1556.25	"F": 5191}
{"v": 1	"t": 513773	"P": 1551.75	"F": 5221}
{"v": 1	"t": 513793	"P": 1569.0	"F": 5311}
{"v": 1	"t": 513814	"P": 1565.25	"F": 5380}
{"v": 1	"t": 513834	"P": 1560.25	"F": 5252}
{"v": 1	"t": 513854	"P": 1563.0	"F": 5272}
{"v": 1	"t": 513875	"P": 1578.75	"F": 4947}
{"v": 1	"t": 513895	"P": 1563.5	"F": 5355	"C": 46.0	"D": 3423	"sn": 54091930088003	"file": "/data/device_log/data0000.out"}
{"v": 1	"t": 513916	"P": 1560.75	"F": 5384}
{"v": 1	"t": 513937	"P": 1560.25	"F": 5160}
{"v": 1	"t": 513959	"P": 1563.75	"F": 5359}
{"v": 1	"t": 513979	"P": 1574.25	"F": 5389}
{"v": 1	"t": 514000	"P": 1566.25	"F": 5155}
{"v": 1	"t": 514020	"P": 1559.75	"F": 5385}
{"v": 1	"t": 514041	"P": 1561.0	"F": 5350}
{"v": 1	"t": 514061	"P": 1569.75	"F": 5231}
{"v": 1	"t": 514081	"P": 1556.75	"F": 5480}
{"v": 1	"t": 514102	"P": 1561.0	"F": 5290}
{"v": 1	"t": 514122	"P": 1575.5	"F": 5280}
{"v": 1	"t": 514143	"P": 1558.25	"F": 5302}
{"v": 1	"t": 514163	"P": 1558.25	"F": 5302}
{"v": 1	"t": 514183	"P": 1568.25	"F": 5168}
{"v": 1	"t": 514204	"P": 1564.75	"F": 5349}
{"v": 1	"t": 514224	"P": 1560.0	"F": 5336}
{"v": 1	"t": 514244	"P": 1564.5	"F": 5251}
{"v": 1	"t": 514265	"P": 1571.25	"F": 5166}
{"v": 1	"t": 514285	"P": 1566.5	"F": 5330}
{"v": 1	"t": 514305	"P": 1546.0	"F": 5227}
{"v": 1	"t": 514326	"P": 1567.0	"F": 5283}
{"v": 1	"t": 514346	"P": 1569.75	"F": 5380}
{"v": 1	"t": 514366	"P": 1569.5	"F": 5198}
{"v": 1	"t": 514387	"P": 1555.75	"F": 5352}
{"v": 1	"t": 514407	"P": 1569.75	"F": 5161}
{"v": 1	"t": 514427	"P": 1576.25	"F": 5455}
{"v": 1	"t": 514447	"P": 1557.75	"F": 5251}
{"v": 1	"t": 514468	"P": 1563.25	"F": 5083}
{"v": 1	"t": 514488	"P": 1565.5	"F": 5299}
{"v": 1	"t": 514508	"P": 1571.0	"F": 5195}
{"v": 1	"t": 514529	"P": 1556.0	"F": 5142}
{"v": 1	"t": 514549	"P": 1558.0	"F": 5231}
{"v": 1	"t": 514569	"P": 1571.25	"F": 5322}
{"v": 1	"t": 514590	"P": 1560.5	"F": 5240}
{"v": 1	"t": 514610	"P": 1557.0	"F": 5237}
{"v": 1	"t": 514631	"P": 1569.0	"F": 5192}
{"v": 1	"t": 514651	"P": 1563.5	"F": 5275}
{"v": 1	"t": 514672	"P": 1556.0	"F": 5283}
{"v": 1	"t": 514692	"P": 1571.75	"F": 5198}
{"v": 1	"t": 514712	"P": 1569.0	"F": 5177}
{"v": 1	"t": 514733	"P": 1560.75	"F": 5218}
{"v": 1	"t": 514753	"P": 1562.25	"F": 5441}
{"v": 1	"t": 514773	"P": 1578.5	"F": 5213}
{"v": 1	"t": 514794	"P": 1570.75	"F": 5215}
{"v": 1	"t": 514814	"P": 1558.0	"F": 5253}
{"v": 1	"t": 514834	"P": 1566.75	"F": 5406}
{"v": 1	"t": 514855	"P": 1573.75	"F": 5374}
{"v": 1	"t": 514875	"P": 1564.5	"F": 5263}
{"v": 1	"t": 514895	"P": 1557.75	"F": 5172}
{"v": 1	"t": 514916	"P": 1570.0	"F": 5105	"C": 46.055	"D": 3422	"sn": 54091930088003	"file": "/data/device_log/data0000.out"	"CO2": 375.7687683105469	"Tp": 24.535362243652344	"H": 4.627648048586276e-41}
{"v": 1	"t": 514937	"P": 1573.25	"F": 5299}
{"v": 1	"t": 514958	"P": 1559.75	"F": 5211}
{"v": 1	"t": 514980	"P": 1557.5	"F": 5063}
{"v": 1	"t": 515000	"P": 1553.75	"F": 5039}
{"v": 1	"t": 515021	"P": 1570.0	"F": 5047}
{"v": 1	"t": 515041	"P": 1567.0	"F": 5093}
{"v": 1	"t": 515061	"P": 1563.0	"F": 5121}
{"v": 1	"t": 515082	"P": 1562.0	"F": 5106}
{"v": 1	"t": 515102	"P": 1569.5	"F": 5194}
{"v": 1	"t": 515122	"P": 1560.75	"F": 5174}
{"v": 1	"t": 515143	"P": 1566.5	"F": 4979}
{"v": 1	"t": 515163	"P": 1566.5	"F": 5079}
{"v": 1	"t": 515184	"P": 1570.75	"F": 5307}
{"v": 1	"t": 515204	"P": 1557.75	"F": 5366}
{"v": 1	"t": 515224	"P": 1573.0	"F": 5345}
{"v": 1	"t": 515245	"P": 1568.75	"F": 5049}
{"v": 1	"t": 515265	"P": 1554.75	"F": 5314}
{"v": 1	"t": 515285	"P": 1570.0	"F": 5293}
{"v": 1	"t": 515306	"P": 1572.75	"F": 5026}
{"v": 1	"t": 515326	"P": 1564.25	"F": 5099}
{"v": 1	"t": 515346	"P": 1560.0	"F": 5298}
{"v": 1	"t": 515367	"P": 1563.25	"F": 5350}
{"v": 1	"t": 515387	"P": 1566.75	"F": 5377}
{"v": 1	"t": 515407	"P": 1565.5	"F": 5045}
{"v": 1	"t": 515428	"P": 1552.75	"F": 5315}
{"v": 1	"t": 515448	"P": 1569.0	"F": 5339}
{"v": 1	"t": 515468	"P": 1569.0	"F": 5256}
{"v": 1	"t": 515489	"P": 1554.0	"F": 5176}
{"v": 1	"t": 515509	"P": 1562.25	"F": 5235}
{"v": 1	"t": 515529	"P": 1562.75	"F": 5048}
{"v": 1	"t": 515550	"P": 1571.0	"F": 5203}
{"v": 1	"t": 515570	"P": 1559.75	"F": 5176}
{"v": 1	"t": 515590	"P": 1561.0	"F": 5116}
{"v": 1	"t": 515611	"P": 1570.5	"F": 5251}
{"v": 1	"t": 515631	"P": 1566.5	"F": 5234}
{"v": 1	"t": 515651	"P": 1558.25	"F": 5262}
{"v": 1	"t": 515672	"P": 1563.0	"F": 5350}
{"v": 1	"t": 515692	"P": 1576.25	"F": 5390}
{"v": 1	"t": 515712	"P": 1561.25	"F": 5180}
{"v": 1	"t": 515733	"P": 1560.75	"F": 5340}
{"v": 1	"t": 515753	"P": 1576.0	"F": 5243}
{"v": 1	"t": 515774	"P": 1556.75	"F": 5285}
{"v": 1	"t": 515794	"P": 1553.5	"F": 5333}
{"v": 1	"t": 515814	"P": 1573.75	"F": 5254}
{"v": 1	"t": 515835	"P": 1567.25	"F": 5245}
{"v": 1	"t": 515855	"P": 1563.0	"F": 5237}
{"v": 1	"t": 515875	"P": 1556.25	"F": 5322}
{"v": 1	"t": 515896	"P": 1575.5	"F": 5362}
{"v": 1	"t": 515916	"P": 1570.75	"F": 5141}
{"v": 1	"t": 515936	"P": 1557.0	"F": 5362	"C": 46.045	"D": 3422	"sn": 54091930088003	"file": "/data/device_log/data0000.out"}
{"v": 1	"t": 515957	"P": 1561.5	"F": 5403}
{"v": 1	"t": 515978	"P": 1564.0	"F": 5281}
{"v": 1	"t": 516000	"P": 1562.5	"F": 5327}
{"v": 1	"t": 516020	"P": 1552.25	"F": 5211}
{"v": 1	"t": 516041	"P": 1576.25	"F": 5094}
{"v": 1	"t": 516061	"P": 1568.75	"F": 5129}
{"v": 1	"t": 516081	"P": 1562.0	"F": 5323}
{"v": 1	"t": 516102	"P": 1562.25	"F": 5504}
{"v": 1	"t": 516122	"P": 1574.75	"F": 5212}
{"v": 1	"t": 516142	"P": 1567.0	"F": 5209}
{"v": 1	"t": 516163	"P": 1553.5	"F": 5298}
{"v": 1	"t": 516183	"P": 1569.25	"F": 5213}
{"v": 1	"t": 516203	"P": 1573.0	"F": 5206}
{"v": 1	"t": 516224	"P": 1566.0	"F": 5477}
{"v": 1	"t": 516244	"P": 1553.5	"F": 5298}
{"v": 1	"t": 516264	"P": 1568.75	"F": 5204}
{"v": 1	"t": 516285	"P": 1568.75	"F": 5312}
{"v": 1	"t": 516305	"P": 1557.0	"F": 5156}
{"v": 1	"t": 516326	"P": 1570.5	"F": 5171}
{"v": 1	"t": 516346	"P": 1566.75	"F": 5292}
{"v": 1	"t": 516367	"P": 1563.0	"F": 5221}
{"v": 1	"t": 516387	"P": 1569.5	"F": 5329}
{"v": 1	"t": 516408	"P": 1564.0	"F": 5276}
{"v": 1	"t": 516428	"P": 1559.0	"F": 5308}
{"v": 1	"t": 516448	"P": 1580.5	"F": 5272}
{"v": 1	"t": 516469	"P": 1570.75	"F": 5296}
{"v": 1	"t": 516489	"P": 1561.0	"F": 5118}
{"v": 1	"t": 516509	"P": 1558.0	"F": 5157}
{"v": 1	"t": 516530	"P": 1577.0	"F": 5212}
{"v": 1	"t": 516550	"P": 1563.75	"F": 5197}
{"v": 1	"t": 516570	"P": 1563.0	"F": 5286}
{"v": 1	"t": 516591	"P": 1567.25	"F": 5238}
{"v": 1	"t": 516611	"P": 1573.5	"F": 5249}
{"v": 1	"t": 516631	"P": 1566.75	"F": 5080}
{"v": 1	"t": 516651	"P": 1557.5	"F": 5257}
{"v": 1	"t": 516672	"P": 1572.25	"F": 5291}
{"v": 1	"t": 516692	"P": 1577.75	"F": 5432}
{"v": 1	"t": 516712	"P": 1566.25	"F": 5220}
{"v": 1	"t": 516733	"P": 1566.5	"F": 5269}
{"v": 1	"t": 516753	"P": 1567.5	"F": 5216}
{"v": 1	"t": 516773	"P": 1577.5	"F": 5310}
{"v": 1	"t": 516794	"P": 1562.0	"F": 5311}
{"v": 1	"t": 516814	"P": 1562.0	"F": 5243}
{"v": 1	"t": 516834	"P": 1570.0	"F": 5208}
{"v": 1	"t": 516855	"P": 1568.75	"F": 5364}
{"v": 1	"t": 516875	"P": 1559.75	"F": 5297}
{"v": 1	"t": 516896	"P": 1561.25	"F": 5245}
{"v": 1	"t": 516916	"P": 1570.0	"F": 5078}
{"v": 1	"t": 516936	"P": 1559.25	"F": 5248}
{"v": 1	"t": 516957	"P": 1564.75	"F": 5395	"C": 46.105	"D": 3421	"sn": 54091930088003	"file": "/data/device_log/data0000.out"	"CO2": 398.33636474609375	"Tp": 24.522010803222656	"H": 4.627648048586276e-41}
{"v": 1	"t": 516977	"P": 1571.0	"F": 5220}
{"v": 1	"t": 516998	"P": 1561.75	"F": 5256}
{"v": 1	"t": 517018	"P": 1562.5	"F": 5438}
{"v": 1	"t": 517038	"P": 1570.25	"F": 5169}
{"v": 1	"t": 517059	"P": 1555.25	"F": 5187}
{"v": 1	"t": 517079	"P": 1562.0	"F": 5367}
{"v": 1	"t": 517100	"P": 1576.0	"F": 5204}
{"v": 1	"t": 517121	"P": 1566.25	"F": 5197}
{"v": 1	"t": 517140	"P": 1557.75	"F": 5408}
{"v": 1	"t": 517161	"P": 1574.5	"F": 5213}
{"v": 1	"t": 517181	"P": 1570.0	"F": 5320}
{"v": 1	"t": 517201	"P": 1556.25	"F": 5114}
{"v": 1	"t": 517222	"P": 1562.75	"F": 5501}
{"v": 1	"t": 517242	"P": 1569.0	"F": 5283}
{"v": 1	"t": 517262	"P": 1573.75	"F": 5271}
{"v": 1	"t": 517283	"P": 1563.75	"F": 5389}
{"v": 1	"t": 517303	"P": 1562.25	"F": 5192}
{"v": 1	"t": 517323	"P": 1579.0	"F": 5340}
{"v": 1	"t": 517344	"P": 1564.25	"F": 5308}
{"v": 1	"t": 517364	"P": 1561.5	"F": 5197}
{"v": 1	"t": 517384	"P": 1564.0	"F": 5347}
{"v": 1	"t": 517405	"P": 1576.75	"F": 5212}
{"v": 1	"t": 517425	"P": 1559.25	"F": 5205}
{"v": 1	"t": 517446	"P": 1555.5	"F": 5411}
{"v": 1	"t": 517466	"P": 1569.0	"F": 5317}
{"v": 1	"t": 517486	"P": 1556.0	"F": 5289}
{"v": 1	"t": 517507	"P": 1563.0	"F": 5269}
{"v": 1	"t": 517527	"P": 1571.75	"F": 5356}
{"v": 1	"t": 517547	"P": 1568.0	"F": 5227}
{"v": 1	"t": 517568	"P": 1563.25	"F": 5283}
{"v": 1	"t": 517588	"P": 1566.5	"F": 5293}
{"v": 1	"t": 517608	"P": 1572.25	"F": 5192}
{"v": 1	"t": 517629	"P": 1565.25	"F": 5169}
{"v": 1	"t": 517649	"P": 1555.75	"F": 5249}
{"v": 1	"t": 517669	"P": 1563.75	"F": 5292}
{"v": 1	"t": 517690	"P": 1571.25	"F": 5170}
{"v": 1	"t": 517710	"P": 1562.0	"F": 5083}
{"v": 1	"t": 517730	"P": 1551.5	"F": 5370}
{"v": 1	"t": 517751	"P": 1568.75	"F": 5269}
{"v": 1	"t": 517771	"P": 1572.0	"F": 5298}
{"v": 1	"t": 517791	"P": 1561.5	"F": 5376}
{"v": 1	"t": 517812	"P": 1561.75	"F": 5343}
{"v": 1	"t": 517832	"P": 1571.0	"F": 5177}
{"v": 1	"t": 517852	"P": 1573.0	"F": 5186}
{"v": 1	"t": 517873	"P": 1559.25	"F": 5189}
{"v": 1	"t": 517893	"P": 1567.5	"F": 5141}
{"v": 1	"t": 517913	"P": 1577.5	"F": 5134}
{"v": 1	"t": 517934	"P": 1564.0	"F": 5200}
{"v": 1	"t": 517954	"P": 1556.25	"F": 5150}
{"v": 1	"t": 517974	"P": 1560.75	"F": 5169	"C": 46.14	"D": 3421	"sn": 54091930088003	"file": "/data/device_log/data0000.out"	"CO2": 399.0871276855469	"Tp": 24.522010803222656	"H": 4.627648048586276e-41}
{"v": 1	"t": 517996	"P": 1558.0	"F": 5191}
{"v": 1	"t": 518017	"P": 1574.5	"F": 5328}
{"v": 1	"t": 518039	"P": 1562.5	"F": 5207}
{"v": 1	"t": 518059	"P": 1559.0	"F": 5119}
{"v": 1	"t": 518079	"P": 1572.0	"F": 5308}
{"v": 1	"t": 518100	"P": 1568.25	"F": 5168}
{"v": 1	"t": 518120	"P": 1563.75	"F": 5304}
{"v": 1	"t": 518140	"P": 1560.25	"F": 5297}
{"v": 1	"t": 518161	"P": 1578.75	"F": 5295}
{"v": 1	"t": 518181	"P": 1569.0	"F": 5181}
{"v": 1	"t": 518201	"P": 1556.5	"F": 5256}
{"v": 1	"t": 518222	"P": 1569.0	"F": 5307}
{"v": 1	"t": 518242	"P": 1575.25	"F": 5216}
{"v": 1	"t": 518262	"P": 1567.25	"F": 5206}
{"v": 1	"t": 518283	"P": 1556.0	"F": 5186}
{"v": 1	"t": 518303	"P": 1568.5	"F": 5260}
{"v": 1	"t": 518323	"P": 1570.75	"F": 5413}
{"v": 1	"t": 518344	"P": 1562.25	"F": 5252}
{"v": 1	"t": 518364	"P": 1560.5	"F": 5165}
{"v": 1	"t": 518384	"P": 1570.5	"F": 5272}
{"v": 1	"t": 518405	"P": 1567.0	"F": 5200}
{"v": 1	"t": 518425	"P": 1564.25	"F": 5299}
{"v": 1	"t": 518445	"P": 1555.75	"F": 5180}
{"v": 1	"t": 518466	"P": 1579.25	"F": 5404}
{"v": 1	"t": 518486	"P": 1570.5	"F": 5128}
{"v": 1	"t": 518506	"P": 1561.25	"F": 5294}
{"v": 1	"t": 518527	"P": 1569.5	"F": 5174}
{"v": 1	"t": 518547	"P": 1581.5	"F": 5317}
{"v": 1	"t": 518568	"P": 1568.5	"F": 5124}
{"v": 1	"t": 518588	"P": 1566.75	"F": 5235}
{"v": 1	"t": 518608	"P": 1575.75	"F": 5426}
{"v": 1	"t": 518629	"P": 1560.75	"F": 5151}
{"v": 1	"t": 518649	"P": 1564.25	"F": 5241}
{"v": 1	"t": 518669	"P": 1569.25	"F": 5403}
{"v": 1	"t": 518690	"P": 1575.25	"F": 5409}
{"v": 1	"t": 518710	"P": 1566.0	"F": 5125}
{"v": 1	"t": 518730	"P": 1554.5	"F": 5332}
{"v": 1	"t": 518751	"P": 1572.25	"F": 5300}
{"v": 1	"t": 518771	"P": 1578.0	"F": 5289}
{"v": 1	"t": 518791	"P": 1562.0	"F": 5216}
{"v": 1	"t": 518812	"P": 1561.0	"F": 5190}
{"v": 1	"t": 518832	"P": 1579.25	"F": 5119}
{"v": 1	"t": 518852	"P": 1570.0	"F": 5287}
{"v": 1	"t": 518873	"P": 1555.5	"F": 5160}
{"v": 1	"t": 518893	"P": 1565.25	"F": 5357}
{"v": 1	"t": 518913	"P": 1574.75	"F": 5346}
{"v": 1	"t": 518934	"P": 1570.75	"F": 5222}
{"v": 1	"t": 518954	"P": 1563.0	"F": 5249}
{"v": 1	"t": 518974	"P": 1567.5	"F": 5281}
{"v": 1	"t": 518995	"P": 1569.0	"F": 5218	"C": 46.155	"D": 3421	"sn": 54091930088003	"file": "/data/device_log/data0000.out"}
{"v": 1	"t": 519016	"P": 1567.75	"F": 5181}
{"v": 1	"t": 519036	"P": 1575.5	"F": 5223}
{"v": 1	"t": 519058	"P": 1573.0	"F": 5280}
{"v": 1	"t": 519079	"P": 1568.0	"F": 5160}
{"v": 1	"t": 519099	"P": 1559.5	"F": 5261}
{"v": 1	"t": 519120	"P": 1573.75	"F": 5311}
{"v": 1	"t": 519140	"P": 1563.75	"F": 5217}
{"v": 1	"t": 519160	"P": 1564.25	"F": 5362}
{"v": 1	"t": 519181	"P": 1575.25	"F": 5053}
{"v": 1	"t": 519201	"P": 1565.75	"F": 5338}
{"v": 1	"t": 519221	"P": 1564.0	"F": 5317}
{"v": 1	"t": 519242	"P": 1569.25	"F": 5204}
{"v": 1	"t": 519262	"P": 1576.25	"F": 5167}
{"v": 1	"t": 519282	"P": 1562.75	"F": 5366}
{"v": 1	"t": 519303	"P": 1554.0	"F": 5323}
{"v": 1	"t": 519323	"P": 1569.25	"F": 5252}
{"v": 1	"t": 519343	"P": 1569.75	"F": 5190}
{"v": 1	"t": 519364	"P": 1562.25	"F": 5156}
{"v": 1	"t": 519384	"P": 1557.0	"F": 5140}
{"v": 1	"t": 519404	"P": 1571.75	"F": 5230}
{"v": 1	"t": 519425	"P": 1570.0	"F": 5141}
{"v": 1	"t": 519445	"P": 1560.75	"F": 5124}
{"v": 1	"t": 519465	"P": 1553.0	"F": 5123}
{"v": 1	"t": 519486	"P": 1573.75	"F": 5328}
{"v": 1	"t": 519506	"P": 1574.0	"F": 5384}
{"v": 1	"t": 519526	"P": 1566.0	"F": 5304}
{"v": 1	"t": 519547	"P": 1559.0	"F": 5208}
{"v": 1	"t": 519567	"P": 1581.75	"F": 5302}
{"v": 1	"t": 519587	"P": 1565.75	"F": 5323}
{"v": 1	"t": 519608	"P": 1560.0	"F": 5190}
{"v": 1	"t": 519628	"P": 1559.5	"F": 5393}
{"v": 1	"t": 519649	"P": 1564.5	"F": 5250}
{"v": 1	"t": 519669	"P": 1555.0	"F": 5272}
{"v": 1	"t": 519690	"P": 1569.0	"F": 5334}
{"v": 1	"t": 519710	"P": 1561.75	"F": 5105}
{"v": 1	"t": 519731	"P": 1565.5	"F": 5293}
{"v": 1	"t": 519751	"P": 1570.75	"F": 5329}
{"v": 1	"t": 519772	"P": 1558.0	"F": 5220}
{"v": 1	"t": 519792	"P": 1578.0	"F": 5313}
{"v": 1	"t": 519813	"P": 1566.75	"F": 5191}
{"v": 1	"t": 519833	"P": 1567.5	"F": 5117}
{"v": 1	"t": 519854	"P": 1569.75	"F": 5212}
{"v": 1	"t": 519874	"P": 1554.75	"F": 5409}
{"v": 1	"t": 519894	"P": 1567.25	"F": 5299}
{"v": 1	"t": 519915	"P": 1572.5	"F": 5113}
{"v": 1	"t": 519935	"P": 1562.25	"F": 5118}
{"v": 1	"t": 519955	"P": 1559.25	"F": 5240}
{"v": 1	"t": 519976	"P": 1574.75	"F": 5098}
{"v": 1	"t": 519996	"P": 1568.0	"F": 5183}
{"v": 1	"t": 520016	"P": 1564.0	"F": 5422	"C": 46.25	"D": 3420	"sn": 54091930088003	"file": "/data/device_log/data0000.out"	"CO2": 425.7956848144531	"Tp": 24.522010803222656	"H": 4.627648048586276e-41}
{"v": 1	"t": 520038	"P": 1569.25	"F": 5250}
{"v": 1	"t": 520058	"P": 1568.0	"F": 5189}
{"v": 1	"t": 520082	"P": 1578.75	"F": 5361}
{"v": 1	"t": 520102	"P": 1564.5	"F": 5310}
{"v": 1	"t": 520123	"P": 1560.75	"F": 5177}
{"v": 1	"t": 520143	"P": 1569.25	"F": 5063}
{"v": 1	"t": 520163	"P": 1575.5	"F": 5403}
{"v": 1	"t": 520184	"P": 1570.75	"F": 5189}
{"v": 1	"t": 520204	"P": 1553.5	"F": 5221}
{"v": 1	"t": 520224	"P": 1570.25	"F": 5121}
{"v": 1	"t": 520245	"P": 1573.25	"F": 5300}
{"v": 1	"t": 520265	"P": 1559.0	"F": 5208}
{"v": 1	"t": 520285	"P": 1555.0	"F": 5315}
{"v": 1	"t": 520306	"P": 1579.5	"F": 5286}
{"v": 1	"t": 520326	"P": 1575.25	"F": 5216}
{"v": 1	"t": 520346	"P": 1560.5	"F": 5300}
{"v": 1	"t": 520367	"P": 1559.0	"F": 5409}
{"v": 1	"t": 520387	"P": 1571.5	"F": 5237}
{"v": 1	"t": 520407	"P": 1568.5	"F": 5219}
{"v": 1	"t": 520428	"P": 1558.0	"F": 5096}
{"v": 1	"t": 520448	"P": 1569.25	"F": 5222}
{"v": 1	"t": 520469	"P": 1566.5	"F": 5190}
{"v": 1	"t": 520489	"P": 1555.75	"F": 5319}
{"v": 1	"t": 520509	"P": 1564.25	"F": 5131}
{"v": 1	"t": 520530	"P": 1576.0	"F": 5107}
{"v": 1	"t": 520550	"P": 1563.75	"F": 5348}
{"v": 1	"t": 520570	"P": 1564.0	"F": 5351}
{"v": 1	"t": 520591	"P": 1565.0	"F": 5299}
{"v": 1	"t": 520611	"P": 1574.75	"F": 5223}
{"v": 1	"t": 520631	"P": 1567.0	"F": 5230}
{"v": 1	"t": 520652	"P": 1557.0	"F": 5256}
{"v": 1	"t": 520672	"P": 1576.0	"F": 5227}
{"v": 1	"t": 520692	"P": 1571.5	"F": 5290}
{"v": 1	"t": 520713	"P": 1562.25	"F": 5209}
{"v": 1	"t": 520733	"P": 1564.25	"F": 5233}
{"v": 1	"t": 520753	"P": 1573.0	"F": 5162}
{"v": 1	"t": 520774	"P": 1566.0	"F": 5307}
{"v": 1	"t": 520794	"P": 1559.25	"F": 5200}
{"v": 1	"t": 520814	"P": 1562.0	"F": 5208}
{"v": 1	"t": 520835	"P": 1574.0	"F": 5197}
{"v": 1	"t": 520855	"P": 1564.0	"F": 5315}
{"v": 1	"t": 520875	"P": 1556.0	"F": 5455}
{"v": 1	"t": 520896	"P": 1570.75	"F": 5102}
{"v": 1	"t": 520916	"P": 1575.75	"F": 5388}
{"v": 1	"t": 520936	"P": 1568.0	"F": 5280}
{"v": 1	"t": 520957	"P": 1556.0	"F": 5266}
{"v": 1	"t": 520977	"P": 1576.5	"F": 5054}
{"v": 1	"t": 520998	"P": 1559.25	"F": 5387}
{"v": 1	"t": 521018	"P": 1560.5	"F": 5138}
{"v": 1	"t": 521038	"P": 1568.75	"F": 5361	"C": 46.275	"D": 3420	"sn": 54091930088003	"file": "/data/device_log/data0000.out"}
{"v": 1	"t": 521059	"P": 1564.5	"F": 5336}
{"v": 1	"t": 521079	"P": 1559.25	"F": 5343}
{"v": 1	"t": 521104	"P": 1564.0	"F": 5280}
{"v": 1	"t": 521124	"P": 1578.5	"F": 5262}
{"v": 1	"t": 521145	"P": 1575.75	"F": 5258}
{"v": 1	"t": 521165	"P": 1559.5	"F": 5210}
{"v": 1	"t": 521185	"P": 1564.0	"F": 5098}
{"v": 1	"t": 521206	"P": 1569.0	"F": 5327}
{"v": 1	"t": 521226	"P": 1559.75	"F": 5358}
{"v": 1	"t": 521247	"P": 1558.75	"F": 5149}
{"v": 1	"t": 521267	"P": 1565.25	"F": 5330}
{"v": 1	"t": 521287	"P": 1573.25	"F": 5313}
{"v": 1	"t": 521308	"P": 1561.25	"F": 5284}
{"v": 1	"t": 521328	"P": 1553.5	"F": 5199}
{"v": 1	"t": 521348	"P": 1570.5	"F": 5341}
{"v": 1	"t": 521368	"P": 1573.75	"F": 5225}
{"v": 1	"t": 521389	"P": 1558.75	"F": 5108}
{"v": 1	"t": 521409	"P": 1555.75	"F": 5055}
{"v": 1	"t": 521430	"P": 1575.25	"F": 5359}
{"v": 1	"t": 521450	"P": 1563.25	"F": 5347}
{"v": 1	"t": 521470	"P": 1554.0	"F": 5230}
{"v": 1	"t": 521490	"P": 1564.5	"F": 5325}
{"v": 1	"t": 521511	"P": 1577.25	"F": 5293}
{"v": 1	"t": 521531	"P": 1561.0	"F": 5185}
{"v": 1	"t": 521552	"P": 1563.75	"F": 5024}
{"v": 1	"t": 521572	"P": 1568.75	"F": 5347}
{"v": 1	"t": 521593	"P": 1562.0	"F": 5237}
{"v": 1	"t": 521613	"P": 1555.75	"F": 5403}
{"v": 1	"t": 521633	"P": 1570.75	"F": 5214}
{"v": 1	"t": 521654	"P": 1566.0	"F": 5239}
{"v": 1	"t": 521674	"P": 1566.25	"F": 5108}
{"v": 1	"t": 521694	"P": 1557.25	"F": 5225}
{"v": 1	"t": 521715	"P": 1575.5	"F": 5248}
{"v": 1	"t": 521735	"P": 1567.5	"F": 5263}
{"v": 1	"t": 521755	"P": 1555.0	"F": 5295}
{"v": 1	"t": 521776	"P": 1567.75	"F": 5112}
{"v": 1	"t": 521796	"P": 1573.25	"F": 5180}
{"v": 1	"t": 521816	"P": 1572.5	"F": 5329}
{"v": 1	"t": 521836	"P": 1559.25	"F": 5135}
{"v": 1	"t": 521857	"P": 1568.25	"F": 5270}
{"v": 1	"t": 521877	"P": 1572.25	"F": 5462}
{"v": 1	"t": 521897	"P": 1564.5	"F": 5170}
{"v": 1	"t": 521918	"P": 1556.0	"F": 5287}
{"v": 1	"t": 521938	"P": 1574.5	"F": 5413}
{"v": 1	"t": 521958	"P": 1577.5	"F": 5373}
{"v": 1	"t": 521979	"P": 1563.0	"F": 5312}
{"v": 1	"t": 521999	"P": 1555.25	"F": 5238}
{"v": 1	"t": 522019	"P": 1572.25	"F": 5171}
{"v": 1	"t": 522040	"P": 1569.25	"F": 5403}
{"v": 1	"t": 522060	"P": 1561.5	"F": 5297	"C": 46.305	"D": 3420	"sn": 54091930088003	"file": "/data/device_log/data0000.out"	"CO2": 433.904296875	"Tp": 24.50865936279297	"H": 4.627648048586276e-41}
{"v": 1	"t": 522087	"P": 1565.25	"F": 5197}
{"v": 1	"t": 522109	"P": 1572.25	"F": 5252}
{"v": 1	"t": 522129	"P": 1559.25	"F": 5302}
{"v": 1	"t": 522149	"P": 1562.5	"F": 5129}
{"v": 1	"t": 522170	"P": 1571.5	"F": 5248}
{"v": 1	"t": 522190	"P": 1567.75	"F": 5342}
{"v": 1	"t": 522210	"P": 1556.5	"F": 5361}
{"v": 1	"t": 522231	"P": 1570.0	"F": 5112}
{"v": 1	"t": 522251	"P": 1570.5	"F": 5346}
{"v": 1	"t": 522271	"P": 1562.25	"F": 5232}
{"v": 1	"t": 522292	"P": 1558.5	"F": 5370}
{"v": 1	"t": 522312	"P": 1578.5	"F": 5313}
{"v": 1	"t": 522332	"P": 1572.0	"F": 5373}
{"v": 1	"t": 522353	"P": 1559.75	"F": 5362}
{"v": 1	"t": 522373	"P": 1571.25	"F": 5428}
{"v": 1	"t": 522393	"P": 1570.75	"F": 5231}
{"v": 1	"t": 522414	"P": 1567.5	"F": 5215}
{"v": 1	"t": 522434	"P": 1558.75	"F": 5262}
{"v": 1	"t": 522454	"P": 1567.5	"F": 5393}
{"v": 1	"t": 522475	"P": 1572.25	"F": 5166}
{"v": 1	"t": 522495	"P": 1557.5	"F": 5255}
{"v": 1	"t": 522515	"P": 1559.0	"F": 5333}
{"v": 1	"t": 522536	"P": 1568.25	"F": 5288}
{"v": 1	"t": 522556	"P": 1571.5	"F": 5121}
{"v": 1	"t": 522576	"P": 1564.0	"F": 5123}
{"v": 1	"t": 522597	"P": 1555.25	"F": 5097}
{"v": 1	"t": 522617	"P": 1575.75	"F": 5467}
{"v": 1	"t": 522638	"P": 1567.75	"F": 5152}
{"v": 1	"t": 522658	"P": 1558.25	"F": 5240}
{"v": 1	"t": 522678	"P": 1576.25	"F": 5230}
{"v": 1	"t": 522699	"P": 1556.25	"F": 5487}
{"v": 1	"t": 522719	"P": 1565.25	"F": 5325}
{"v": 1	"t": 522739	"P": 1570.5	"F": 5319}
{"v": 1	"t": 522760	"P": 1562.75	"F": 5383}
{"v": 1	"t": 522780	"P": 1559.75	"F": 5339}
{"v": 1	"t": 522800	"P": 1554.75	"F": 5107}
{"v": 1	"t": 522821	"P": 1576.0	"F": 5216}
{"v": 1	"t": 522841	"P": 1570.25	"F": 5140}
{"v": 1	"t": 522861	"P": 1558.75	"F": 5270}
{"v": 1	"t": 522882	"P": 1564.5	"F": 5393}
{"v": 1	"t": 522902	"P": 1578.5	"F": 5337}
{"v": 1	"t": 522922	"P": 1569.75	"F": 5155}
{"v": 1	"t": 522943	"P": 1558.25	"F": 5203}
{"v": 1	"t": 522963	"P": 1566.25	"F": 5265}
{"v": 1	"t": 522983	"P": 1576.75	"F": 5275}
{"v": 1	"t": 523004	"P": 1567.5	"F": 5174}
{"v": 1	"t": 523024	"P": 1554.5	"F": 5108}
{"v": 1	"t": 523044	"P": 1566.0	"F": 5295}
{"v": 1	"t": 523065	"P": 1569.25	"F": 5151}
{"v": 1	"t": 523085	"P": 1565.5	"F": 5253	"C": 46.315	"D": 3420	"sn": 54091930088003	"file": "/data/device_log/data0000.out"}
{"v": 1	"t": 523106	"P": 1558.75	"F": 5400}
{"v": 1	"t": 523127	"P": 1563.0	"F": 5033}
{"v": 1	"t": 523149	"P": 1575.25	"F": 5285}
{"v": 1	"t": 523170	"P": 1570.5	"F": 5223}
{"v": 1	"t": 523190	"P": 1559.25	"F": 5226}
{"v": 1	"t": 523211	"P": 1573.25	"F": 5400}
{"v": 1	"t": 523231	"P": 1570.5	"F": 5206}
{"v": 1	"t": 523252	"P": 1565.5	"F": 5171}
{"v": 1	"t": 523272	"P": 1568.0	"F": 5104}
{"v": 1	"t": 523293	"P": 1550.75	"F": 5289}
{"v": 1	"t": 523313	"P": 1572.5	"F": 5294}
{"v": 1	"t": 523334	"P": 1558.25	"F": 5266}
{"v": 1	"t": 523354	"P": 1558.25	"F": 5291}
{"v": 1	"t": 523375	"P": 1568.5	"F": 5200}
{"v": 1	"t": 523395	"P": 1561.5	"F": 5227}
{"v": 1	"t": 523415	"P": 1560.0	"F": 5238}
{"v": 1	"t": 523436	"P": 1571.5	"F": 5396}
{"v": 1	"t": 523456	"P": 1569.5	"F": 5315}
{"v": 1	"t": 523476	"P": 1558.75	"F": 5377}
{"v": 1	"t": 523497	"P": 1562.5	"F": 5273}
{"v": 1	"t": 523517	"P": 1571.0	"F": 5203}
{"v": 1	"t": 523537	"P": 1562.25	"F": 5209}
{"v": 1	"t": 523558	"P": 1559.0	"F": 5222}
{"v": 1	"t": 523578	"P": 1571.0	"F": 5209}
{"v": 1	"t": 523598	"P": 1578.5	"F": 5169}
{"v": 1	"t": 523619	"P": 1559.75	"F": 5351}
{"v": 1	"t": 523639	"P": 1557.5	"F": 5300}
{"v": 1	"t": 523659	"P": 1572.25	"F": 5112}
{"v": 1	"t": 523680	"P": 1574.75	"F": 5225}
{"v": 1	"t": 523700	"P": 1569.75	"F": 5244}
{"v": 1	"t": 523720	"P": 1555.25	"F": 5314}
{"v": 1	"t": 523741	"P": 1571.75	"F": 5262}
{"v": 1	"t": 523761	"P": 1576.5	"F": 5218}
{"v": 1	"t": 523781	"P": 1562.0	"F": 5212}
{"v": 1	"t": 523802	"P": 1558.75	"F": 5270}
{"v": 1	"t": 523822	"P": 1573.0	"F": 5155}
{"v": 1	"t": 523842	"P": 1573.0	"F": 5268}
{"v": 1	"t": 523863	"P": 1561.25	"F": 5249}
{"v": 1	"t": 523883	"P": 1554.5	"F": 5273}
{"v": 1	"t": 523903	"P": 1575.0	"F": 5219}
{"v": 1	"t": 523924	"P": 1559.5	"F": 5056}
{"v": 1	"t": 523944	"P": 1576.0	"F": 5219}
{"v": 1	"t": 523965	"P": 1580.0	"F": 5210}
{"v": 1	"t": 523985	"P": 1565.25	"F": 5384}
{"v": 1	"t": 524005	"P": 1563.0	"F": 5382}
{"v": 1	"t": 524026	"P": 1570.5	"F": 5292}
{"v": 1	"t": 524046	"P": 1581.25	"F": 5278}
{"v": 1	"t": 524066	"P": 1563.25	"F": 5237}
{"v": 1	"t": 524087	"P": 1555.0	"F": 5177}
{"v": 1	"t": 524107	"P": 1569.5	"F": 5424	"C": 46.37	"D": 3419	"sn": 54091930088003	"file": "/data/device_log/data0000.out"	"CO2": 386.8418884277344	"Tp": 24.50865936279297	"H": 4.627648048586276e-41}
{"v": 1	"t": 524130	"P": 1574.25	"F": 5347}
{"v": 1	"t": 524150	"P": 1567.75	"F": 5209}
{"v": 1	"t": 524171	"P": 1564.25	"F": 5226}
{"v": 1	"t": 524192	"P": 1557.0	"F": 5212}
{"v": 1	"t": 524212	"P": 1565.0	"F": 5307}
{"v": 1	"t": 524232	"P": 1570.25	"F": 5360}
{"v": 1	"t": 524253	"P": 1554.75	"F": 5372}
{"v": 1	"t": 524273	"P": 1554.0	"F": 5215}
{"v": 1	"t": 524293	"P": 1573.0	"F": 5149}
{"v": 1	"t": 524314	"P": 1566.0	"F": 5269}
{"v": 1	"t": 524334	"P": 1556.5	"F": 5203}
{"v": 1	"t": 524354	"P": 1563.5	"F": 5263}
{"v": 1	"t": 524375	"P": 1575.75	"F": 5015}
{"v": 1	"t": 524395	"P": 1565.0	"F": 5133}
{"v": 1	"t": 524415	"P": 1557.75	"F": 5267}
{"v": 1	"t": 524436	"P": 1570.5	"F": 5210}
{"v": 1	"t": 524456	"P": 1563.5	"F": 5270}
{"v": 1	"t": 524477	"P": 1561.25	"F": 5299}
{"v": 1	"t": 524497	"P": 1578.5	"F": 5281}
{"v": 1	"t": 524517	"P": 1568.0	"F": 5291}
{"v": 1	"t": 524538	"P": 1555.75	"F": 5291}
{"v": 1	"t": 524558	"P": 1555.75	"F": 5188}
{"v": 1	"t": 524578	"P": 1574.0	"F": 5356}
{"v": 1	"t": 524599	"P": 1569.75	"F": 5241}
{"v": 1	"t": 524619	"P": 1554.25	"F": 5284}
{"v": 1	"t": 524639	"P": 1574.75	"F": 5170}
{"v": 1	"t": 524660	"P": 1570.5	"F": 5301}
{"v": 1	"t": 524680	"P": 1568.0	"F": 5317}
{"v": 1	"t": 524700	"P": 1560.0	"F": 5298}
{"v": 1	"t": 524721	"P": 1567.0	"F": 5321}
{"v": 1	"t": 524741	"P": 1575.0	"F": 5137}
{"v": 1	"t": 524761	"P": 1560.5	"F": 5270}
{"v": 1	"t": 524782	"P": 1560.0	"F": 5422}
{"v": 1	"t": 524802	"P": 1573.0	"F": 5163}
{"v": 1	"t": 524822	"P": 1572.75	"F": 5189}
{"v": 1	"t": 524843	"P": 1565.5	"F": 5346}
{"v": 1	"t": 524863	"P": 1559.0	"F": 5142}
{"v": 1	"t": 524883	"P": 1573.5	"F": 5244}
{"v": 1	"t": 524904	"P": 1563.75	"F": 5285}
{"v": 1	"t": 524924	"P": 1560.5	"F": 5379}
{"v": 1	"t": 524944	"P": 1561.5	"F": 5237}
{"v": 1	"t": 524965	"P": 1581.0	"F": 5294}
{"v": 1	"t": 524985	"P": 1561.0	"F": 5169}
{"v": 1	"t": 525005	"P": 1566.0	"F": 5241}
{"v": 1	"t": 525026	"P": 1575.5	"F": 5306}
{"v": 1	"t": 525046	"P": 1559.5	"F": 5228}
{"v": 1	"t": 525067	"P": 1564.5	"F": 5190}
{"v": 1	"t": 525087	"P": 1578.0	"F": 5430}
{"v": 1	"t": 525107	"P": 1566.75	"F": 5150}
{"v": 1	"t": 525128	"P": 1561.5	"F": 5131	"C": 46.445	"D": 3418	"sn": 54091930088003	"file": "/data/device_log/data0000.out"}
{"v": 1	"t": 525148	"P": 1564.25	"F": 5041}
{"v": 1	"t": 525169	"P": 1561.0	"F": 5170}
{"v": 1	"t": 525191	"P": 1562.25	"F": 5168}
{"v": 1	"t": 525212	"P": 1553.5	"F": 5298}
{"v": 1	"t": 525232	"P": 1574.5	"F": 5276}
{"v": 1	"t": 525252	"P": 1563.75	"F": 5120}
{"v": 1	"t": 525273	"P": 1564.25	"F": 5089}
{"v": 1	"t": 525293	"P": 1557.0	"F": 5344}
{"v": 1	"t": 525313	"P": 1571.75	"F": 5132}
{"v": 1	"t": 525334	"P": 1569.5	"F": 5329}
{"v": 1	"t": 525354	"P": 1561.0	"F": 5254}
{"v": 1	"t": 525374	"P": 1563.5	"F": 5333}
{"v": 1	"t": 525395	"P": 1572.25	"F": 5212}
{"v": 1	"t": 525415	"P": 1560.75	"F": 5438}
{"v": 1	"t": 525435	"P": 1553.5	"F": 5392}
{"v": 1	"t": 525456	"P": 1572.0	"F": 5193}
{"v": 1	"t": 525476	"P": 1573.0	"F": 5342}
{"v": 1	"t": 525496	"P": 1560.5	"F": 5145}
{"v": 1	"t": 525517	"P": 1561.25	"F": 5212}
{"v": 1	"t": 525537	"P": 1576.5	"F": 5070}
{"v": 1	"t": 525557	"P": 1567.75	"F": 5176}
{"v": 1	"t": 525578	"P": 1560.75	"F": 5489}
{"v": 1	"t": 525598	"P": 1574.75	"F": 5293}
{"v": 1	"t": 525619	"P": 1569.25	"F": 5290}
{"v": 1	"t": 525639	"P": 1553.75	"F": 5260}
{"v": 1	"t": 525659	"P": 1567.0	"F": 5253}
{"v": 1	"t": 525680	"P": 1575.5	"F": 5233}
{"v": 1	"t": 525700	"P": 1561.75	"F": 5196}
{"v": 1	"t": 525720	"P": 1558.75	"F": 5244}
{"v": 1	"t": 525741	"P": 1578.25	"F": 5175}
{"v": 1	"t": 525761	"P": 1569.75	"F": 5280}
{"v": 1	"t": 525781	"P": 1557.0	"F": 4926}
{"v": 1	"t": 525802	"P": 1555.25	"F": 5250}
{"v": 1	"t": 525822	"P": 1566.5	"F": 5196}
{"v": 1	"t": 525842	"P": 1570.75	"F": 5344}
{"v": 1	"t": 525863	"P": 1556.75	"F": 5329}
{"v": 1	"t": 525883	"P": 1571.75	"F": 5166}
{"v": 1	"t": 525904	"P": 1573.75	"F": 5263}
{"v": 1	"t": 525924	"P": 1565.75	"F": 5162}
{"v": 1	"t": 525944	"P": 1562.5	"F": 5144}
{"v": 1	"t": 525965	"P": 1574.5	"F": 5266}
{"v": 1	"t": 525985	"P": 1557.75	"F": 5212}
{"v": 1	"t": 526005	"P": 1560.25	"F": 5257}
{"v": 1	"t": 526026	"P": 1578.25	"F": 5449}
{"v": 1	"t": 526046	"P": 1569.0	"F": 5360}
{"v": 1	"t": 526067	"P": 1562.75	"F": 5446}
{"v": 1	"t": 526087	"P": 1573.75	"F": 5217}
{"v": 1	"t": 526108	"P": 1560.25	"F": 5266}
{"v": 1	"t": 526128	"P": 1561.25	"F": 5237}
{"v": 1	"t": 526148	"P": 1573.75	"F": 5202	"C": 46.455	"D": 3418	"sn": 54091930088003	"file": "/data/device_log/data0000.out"	"CO2": 502.9417419433594	"Tp": 24.50865936279297	"H": 4.627648048586276e-41}
{"v": 1	"t": 526170	"P": 1565.25	"F": 5269}
{"v": 1	"t": 526190	"P": 1560.5	"F": 5386}
{"v": 1	"t": 526212	"P": 1571.75	"F": 5274}
{"v": 1	"t": 526232	"P": 1568.5	"F": 5254}
{"v": 1	"t": 526253	"P": 1558.25	"F": 5346}
{"v": 1	"t": 526273	"P": 1558.25	"F": 5260}
{"v": 1	"t": 526293	"P": 1574.0	"F": 5236}
{"v": 1	"t": 526314	"P": 1566.75	"F": 5252}
{"v": 1	"t": 526334	"P": 1566.0	"F": 5276}
{"v": 1	"t": 526354	"P": 1570.0	"F": 5403}
{"v": 1	"t": 526375	"P": 1575.5	"F": 5377}
{"v": 1	"t": 526395	"P": 1566.5	"F": 5269}
{"v": 1	"t": 526415	"P": 1561.5	"F": 5244}
{"v": 1	"t": 526436	"P": 1571.0	"F": 5204}
{"v": 1	"t": 526456	"P": 1574.0	"F": 5129}
{"v": 1	"t": 526476	"P": 1559.5	"F": 5211}
{"v": 1	"t": 526497	"P": 1561.5	"F": 5374}
{"v": 1	"t": 526517	"P": 1573.25	"F": 5138}
{"v": 1	"t": 526537	"P": 1570.5	"F": 5161}
{"v": 1	"t": 526558	"P": 1558.25	"F": 5195}
{"v": 1	"t": 526578	"P": 1570.0	"F": 5261}
{"v": 1	"t": 526598	"P": 1568.75	"F": 5211}
{"v": 1	"t": 526619	"P": 1566.25	"F": 5210}
{"v": 1	"t": 526639	"P": 1553.75	"F": 5186}
{"v": 1	"t": 526659	"P": 1575.0	"F": 5294}
{"v": 1	"t": 526680	"P": 1567.5	"F": 5218}
{"v": 1	"t": 526700	"P": 1568.75	"F": 5318}
{"v": 1	"t": 526721	"P": 1575.25	"F": 5115}
{"v": 1	"t": 526742	"P": 1558.75	"F": 5227}
{"v": 1	"t": 526762	"P": 1574.5	"F": 5217}
{"v": 1	"t": 526783	"P": 1565.75	"F": 5202}
{"v": 1	"t": 526803	"P": 1562.0	"F": 5232}
{"v": 1	"t": 526824	"P": 1571.5	"F": 5085}
{"v": 1	"t": 526844	"P": 1553.75	"F": 5278}
{"v": 1	"t": 526864	"P": 1568.0	"F": 5340}
{"v": 1	"t": 526885	"P": 1573.25	"F": 5242}
{"v": 1	"t": 526905	"P": 1554.0	"F": 5211}
{"v": 1	"t": 526925	"P": 1562.5	"F": 5363}
{"v": 1	"t": 526946	"P": 1568.5	"F": 5290}
{"v": 1	"t": 526966	"P": 1567.0	"F": 5362}
{"v": 1	"t": 526986	"P": 1560.0	"F": 5232}
{"v": 1	"t": 527007	"P": 1564.0	"F": 5342}
{"v": 1	"t": 527027	"P": 1575.75	"F": 5271}
{"v": 1	"t": 527047	"P": 1565.75	"F": 5350}
{"v": 1	"t": 527068	"P": 1562.75	"F": 5177}
{"v": 1	"t": 527088	"P": 1565.5	"F": 5121}
{"v": 1	"t": 527108	"P": 1568.25	"F": 5336}
{"v": 1	"t": 527129	"P": 1565.5	"F": 5343}
{"v": 1	"t": 527149	"P": 1553.25	"F": 5114}
{"v": 1	"t": 527169	"P": 1572.25	"F": 5344	"C": 46.525	"D": 3417	"sn": 54091930088003	"file": "/data/device_log/data0000.out"}
{"v": 1	"t": 527190	"P": 1564.25	"F": 5189}
{"v": 1	"t": 527211	"P": 1569.5	"F": 5252}
{"v": 1	"t": 527233	"P": 1558.5	"F": 5358}
{"v": 1	"t": 527253	"P": 1570.25	"F": 5387}
{"v": 1	"t": 527274	"P": 1568.25	"F": 5290}
{"v": 1	"t": 527294	"P": 1550.5	"F": 5115}
{"v": 1	"t": 527314	"P": 1567.75	"F": 5103}
{"v": 1	"t": 527335	"P": 1580.5	"F": 5295}
{"v": 1	"t": 527355	"P": 1562.5	"F": 5254}
{"v": 1	"t": 527375	"P": 1559.25	"F": 5233}
{"v": 1	"t": 527396	"P": 1572.25	"F": 5195}
{"v": 1	"t": 527416	"P": 1562.0	"F": 5324}
{"v": 1	"t": 527436	"P": 1561.25	"F": 5303}
{"v": 1	"t": 527457	"P": 1570.0	"F": 5090}
{"v": 1	"t": 527477	"P": 1570.5	"F": 5322}
{"v": 1	"t": 527497	"P": 1569.5	"F": 5317}
{"v": 1	"t": 527518	"P": 1560.0	"F": 5333}
{"v": 1	"t": 527538	"P": 1574.75	"F": 5193}
{"v": 1	"t": 527558	"P": 1572.5	"F": 5404}
{"v": 1	"t": 527579	"P": 1558.75	"F": 5377}
{"v": 1	"t": 527599	"P": 1560.75	"F": 5179}
{"v": 1	"t": 527619	"P": 1570.75	"F": 5287}
{"v": 1	"t": 527640	"P": 1570.0	"F": 5218}
{"v": 1	"t": 527660	"P": 1558.5	"F": 5344}
{"v": 1	"t": 527680	"P": 1555.25	"F": 5314}
{"v": 1	"t": 527701	"P": 1581.25	"F": 5199}
{"v": 1	"t": 527721	"P": 1566.25	"F": 5260}
{"v": 1	"t": 527741	"P": 1559.75	"F": 5184}
{"v": 1	"t": 527762	"P": 1562.75	"F": 5353}
{"v": 1	"t": 527782	"P": 1578.5	"F": 5260}
{"v": 1	"t": 527802	"P": 1568.0	"F": 5089}
{"v": 1	"t": 527823	"P": 1560.75	"F": 5154}
{"v": 1	"t": 527843	"P": 1569.5	"F": 5154}
{"v": 1	"t": 527863	"P": 1573.75	"F": 5351}
{"v": 1	"t": 527884	"P": 1568.25	"F": 5247}
{"v": 1	"t": 527904	"P": 1558.5	"F": 5302}
{"v": 1	"t": 527925	"P": 1573.25	"F": 5212}
{"v": 1	"t": 527945	"P": 1557.25	"F": 5221}
{"v": 1	"t": 527965	"P": 1560.75	"F": 5120}
{"v": 1	"t": 527986	"P": 1572.25	"F": 5223}
{"v": 1	"t": 528006	"P": 1563.5	"F": 5367}
{"v": 1	"t": 528026	"P": 1560.5	"F": 5167}
{"v": 1	"t": 528047	"P": 1560.0	"F": 5144}
{"v": 1	"t": 528067	"P": 1576.25	"F": 5225}
{"v": 1	"t": 528087	"P": 1566.75	"F": 5250}
{"v": 1	"t": 528108	"P": 1556.75	"F": 5228}
{"v": 1	"t": 528128	"P": 1560.75	"F": 5256}
{"v": 1	"t": 528148	"P": 1575.25	"F": 5351}
{"v": 1	"t": 528169	"P": 1567.0	"F": 5221}
{"v": 1	"t": 528189	"P": 1562.5	"F": 5144	"C": 46.51	"D": 3417	"sn": 54091930088003	"file": "/data/device_log/data0000.out"	"CO2": 553.8345336914062	"Tp": 24.50865936279297	"H": 4.627648048586276e-41}
{"v": 1	"t": 528211	"P": 1566.0	"F": 5168}
{"v": 1	"t": 528231	"P": 1569.25	"F": 5263}
{"v": 1	"t": 528255	"P": 1571.5	"F": 5208}
{"v": 1	"t": 528275	"P": 1557.25	"F": 5397}
{"v": 1	"t": 528295	"P": 1564.25	"F": 5289}
{"v": 1	"t": 528316	"P": 1577.5	"F": 5248}
{"v": 1	"t": 528336	"P": 1560.5	"F": 5267}
{"v": 1	"t": 528356	"P": 1558.0	"F": 5248}
{"v": 1	"t": 528377	"P": 1568.75	"F": 5285}
{"v": 1	"t": 528397	"P": 1573.75	"F": 5310}
{"v": 1	"t": 528417	"P": 1568.25	"F": 5275}
{"v": 1	"t": 528438	"P": 1556.0	"F": 5250}
{"v": 1	"t": 528459	"P": 1567.25	"F": 5202}
{"v": 1	"t": 528479	"P": 1561.0	"F": 5126}
{"v": 1	"t": 528499	"P": 1574.5	"F": 5399}
{"v": 1	"t": 528520	"P": 1567.25	"F": 5375}
{"v": 1	"t": 528540	"P": 1560.0	"F": 5331}
{"v": 1	"t": 528561	"P": 1573.5	"F": 5247}
{"v": 1	"t": 528581	"P": 1579.5	"F": 5111}
{"v": 1	"t": 528601	"P": 1563.75	"F": 5084}
{"v": 1	"t": 528622	"P": 1562.5	"F": 5156}
{"v": 1	"t": 528642	"P": 1573.5	"F": 5075}
{"v": 1	"t": 528662	"P": 1571.75	"F": 5202}
{"v": 1	"t": 528683	"P": 1567.5	"F": 5127}
{"v": 1	"t": 528703	"P": 1564.5	"F": 5215}
{"v": 1	"t": 528723	"P": 1573.0	"F": 5305}
{"v": 1	"t": 528744	"P": 1573.5	"F": 5297}
{"v": 1	"t": 528764	"P": 1559.0	"F": 5202}
{"v": 1	"t": 528784	"P": 1564.25	"F": 5338}
{"v": 1	"t": 528805	"P": 1572.0	"F": 5155}
{"v": 1	"t": 528825	"P": 1572.5	"F": 5116}
{"v": 1	"t": 528845	"P": 1557.75	"F": 5282}
{"v": 1	"t": 528866	"P": 1565.5	"F": 5239}
{"v": 1	"t": 528886	"P": 1572.25	"F": 5316}
{"v": 1	"t": 528906	"P": 1566.0	"F": 5233}
{"v": 1	"t": 528926	"P": 1561.25	"F": 5247}
{"v": 1	"t": 528947	"P": 1569.5	"F": 5246}
{"v": 1	"t": 528967	"P": 1569.5	"F": 5219}
{"v": 1	"t": 528987	"P": 1560.75	"F": 5380}
{"v": 1	"t": 529008	"P": 1562.25	"F": 5222}
{"v": 1	"t": 529028	"P": 1565.25	"F": 5308}
{"v": 1	"t": 529049	"P": 1570.25	"F": 5346}
{"v": 1	"t": 529069	"P": 1555.25	"F": 5278}
{"v": 1	"t": 529090	"P": 1570.25	"F": 5333}
{"v": 1	"t": 529110	"P": 1563.25	"F": 5143}
{"v": 1	"t": 529130	"P": 1557.5	"F": 5354}
{"v": 1	"t": 529151	"P": 1564.25	"F": 5219}
{"v": 1	"t": 529171	"P": 1566.5	"F": 5346}
{"v": 1	"t": 529191	"P": 1557.5	"F": 5301}
{"v": 1	"t": 529212	"P": 1550.5	"F": 5241	"C": 46.58	"D": 3416	"sn": 54091930088003	"file": "/data/device_log/data0000.out"}
{"v": 1	"t": 529233	"P": 1567.75	"F": 5303}
{"v": 1	"t": 529253	"P": 1559.25	"F": 5341}
{"v": 1	"t": 529275	"P": 1556.5	"F": 5337}
{"v": 1	"t": 529296	"P": 1568.75	"F": 5293}
{"v": 1	"t": 529316	"P": 1567.5	"F": 5334}
{"v": 1	"t": 529336	"P": 1558.25	"F": 5325}
{"v": 1	"t": 529357	"P": 1564.25	"F": 5281}
{"v": 1	"t": 529377	"P": 1573.75	"F": 5356}
{"v": 1	"t": 529397	"P": 1557.25	"F": 5330}
{"v": 1	"t": 529418	"P": 1554.5	"F": 5164}
{"v": 1	"t": 529438	"P": 1566.5	"F": 5255}
{"v": 1	"t": 529458	"P": 1571.0	"F": 5314}
{"v": 1	"t": 529479	"P": 1564.75	"F": 5319}
{"v": 1	"t": 529499	"P": 1552.25	"F": 5325}
{"v": 1	"t": 529519	"P": 1575.25	"F": 5170}
{"v": 1	"t": 529540	"P": 1571.75	"F": 5282}
{"v": 1	"t": 529560	"P": 1557.5	"F": 5215}
{"v": 1	"t": 529580	"P": 1555.75	"F": 5367}
{"v": 1	"t": 529601	"P": 1569.0	"F": 5264}
{"v": 1	"t": 529622	"P": 1566.0	"F": 5258}
{"v": 1	"t": 529642	"P": 1573.5	"F": 5302}
{"v": 1	"t": 529663	"P": 1559.0	"F": 5136}
{"v": 1	"t": 529683	"P": 1566.25	"F": 5230}
{"v": 1	"t": 529703	"P": 1579.0	"F": 5097}
{"v": 1	"t": 529724	"P": 1569.75	"F": 5190}
{"v": 1	"t": 529744	"P": 1557.5	"F": 5147}
{"v": 1	"t": 529764	"P": 1565.75	"F": 5214}
{"v": 1	"t": 529785	"P": 1580.75	"F": 5224}
{"v": 1	"t": 529805	"P": 1556.75	"F": 5223}
{"v": 1	"t": 529825	"P": 1559.5	"F": 5258}
{"v": 1	"t": 529846	"P": 1572.25	"F": 5304}
{"v": 1	"t": 529866	"P": 1573.5	"F": 5399}
{"v": 1	"t": 529886	"P": 1560.25	"F": 5178}
{"v": 1	"t": 529907	"P": 1562.25	"F": 5276}
{"v": 1	"t": 529927	"P": 1574.5	"F": 5250}
{"v": 1	"t": 529947	"P": 1573.0	"F": 5248}
{"v": 1	"t": 529968	"P": 1564.75	"F": 5275}
{"v": 1	"t": 529988	"P": 1566.0	"F": 5325}
{"v": 1	"t": 530008	"P": 1577.75	"F": 5282}
{"v": 1	"t": 530029	"P": 1563.5	"F": 5201}
{"v": 1	"t": 530049	"P": 1559.5	"F": 5314}
{"v": 1	"t": 530069	"P": 1564.0	"F": 5368}
{"v": 1	"t": 530090	"P": 1573.0	"F": 5134}
{"v": 1	"t": 530110	"P": 1572.25	"F": 5137}
{"v": 1	"t": 530130	"P": 1555.75	"F": 5213}
{"v": 1	"t": 530151	"P": 1551.0	"F": 5360}
{"v": 1	"t": 530171	"P": 1561.75	"F": 5198}
{"v": 1	"t": 530192	"P": 1564.75	"F": 5294}
{"v": 1	"t": 530212	"P": 1569.25	"F": 5270}
{"v": 1	"t": 530233	"P": 1562.25	"F": 5036	"C": 46.6	"D": 3416	"sn": 54091930088003	"file": "/data/device_log/data0000.out"	"CO2": 436.52325439453125	"Tp": 24.479286193847656	"H": 4.627648048586276e-41}
{"v": 1	"t": 530254	"P": 1562.5	"F": 5112}
{"v": 1	"t": 530275	"P": 1572.75	"F": 5166}
{"v": 1	"t": 530297	"P": 1567.25	"F": 5128}
{"v": 1	"t": 530317	"P": 1568.25	"F": 5344}
{"v": 1	"t": 530338	"P": 1558.25	"F": 5441}
{"v": 1	"t": 530358	"P": 1572.25	"F": 5300}
{"v": 1	"t": 530379	"P": 1573.0	"F": 5412}
{"v": 1	"t": 530399	"P": 1562.25	"F": 5087}
{"v": 1	"t": 530419	"P": 1565.75	"F": 5232}
{"v": 1	"t": 530439	"P": 1571.75	"F": 5235}
{"v": 1	"t": 530460	"P": 1575.0	"F": 5098}
{"v": 1	"t": 530480	"P": 1560.0	"F": 5063}
{"v": 1	"t": 530501	"P": 1564.0	"F": 5206}
{"v": 1	"t": 530521	"P": 1575.25	"F": 5143}
{"v": 1	"t": 530541	"P": 1573.0	"F": 5107}
{"v": 1	"t": 530561	"P": 1557.25	"F": 5166}
{"v": 1	"t": 530582	"P": 1571.0	"F": 5274}
{"v": 1	"t": 530602	"P": 1573.0	"F": 5198}
{"v": 1	"t": 530622	"P": 1559.0	"F": 5275}
{"v": 1	"t": 530643	"P": 1563.0	"F": 5193}
{"v": 1	"t": 530663	"P": 1575.75	"F": 5286}
{"v": 1	"t": 530683	"P": 1572.25	"F": 5368}
{"v": 1	"t": 530704	"P": 1558.25	"F": 5332}
{"v": 1	"t": 530724	"P": 1554.5	"F": 5284}
{"v": 1	"t": 530744	"P": 1573.75	"F": 5252}
{"v": 1	"t": 530765	"P": 1574.0	"F": 5147}
{"v": 1	"t": 530785	"P": 1561.5	"F": 5270}
{"v": 1	"t": 530805	"P": 1555.75	"F": 5325}
{"v": 1	"t": 530826	"P": 1576.0	"F": 5449}
{"v": 1	"t": 530846	"P": 1568.75	"F": 5288}
{"v": 1	"t": 530867	"P": 1558.0	"F": 5205}
{"v": 1	"t": 530887	"P": 1570.0	"F": 5155}
{"v": 1	"t": 530907	"P": 1565.5	"F": 5368}
{"v": 1	"t": 530928	"P": 1560.5	"F": 5347}
{"v": 1	"t": 530948	"P": 1576.25	"F": 5241}
{"v": 1	"t": 530968	"P": 1569.0	"F": 5363}
{"v": 1	"t": 530989	"P": 1565.25	"F": 5159}
{"v": 1	"t": 531009	"P": 1551.75	"F": 5141}
{"v": 1	"t": 531029	"P": 1574.0	"F": 5263}
{"v": 1	"t": 531050	"P": 1570.25	"F": 5333}
{"v": 1	"t": 531070	"P": 1564.75	"F": 5228}
{"v": 1	"t": 531090	"P": 1557.25	"F": 5173}
{"v": 1	"t": 531111	"P": 1573.75	"F": 5251}
{"v": 1	"t": 531131	"P": 1567.5	"F": 5110}
{"v": 1	"t": 531151	"P": 1557.0	"F": 5428}
{"v": 1	"t": 531172	"P": 1560.0	"F": 5302}
{"v": 1	"t": 531192	"P": 1572.25	"F": 5298}
{"v": 1	"t": 531212	"P": 1569.5	"F": 5246}
{"v": 1	"t": 531233	"P": 1555.25	"F": 5316}
{"v": 1	"t": 531253	"P": 1571.75	"F": 5309	"C": 46.635	"D": 3416	"sn": 54091930088003	"file": "/data/device_log/data0000.out"}
{"v": 1	"t": 531274	"P": 1573.5	"F": 5263}
{"v": 1	"t": 531295	"P": 1560.5	"F": 5217}
{"v": 1	"t": 531317	"P": 1567.5	"F": 5319}
{"v": 1	"t": 531338	"P": 1555.0	"F": 5220}
{"v": 1	"t": 531358	"P": 1561.25	"F": 5355}
{"v": 1	"t": 531378	"P": 1578.75	"F": 5117}
{"v": 1	"t": 531399	"P": 1573.5	"F": 5298}
{"v": 1	"t": 531419	"P": 1560.75	"F": 5215}
{"v": 1	"t": 531440	"P": 1573.0	"F": 5238}
{"v": 1	"t": 531460	"P": 1567.25	"F": 5184}
{"v": 1	"t": 531480	"P": 1560.25	"F": 5360}
{"v": 1	"t": 531501	"P": 1574.75	"F": 5451}
{"v": 1	"t": 531521	"P": 1567.25	"F": 5273}
{"v": 1	"t": 531542	"P": 1559.5	"F": 5300}
{"v": 1	"t": 531562	"P": 1570.25	"F": 5180}
{"v": 1	"t": 531582	"P": 1571.75	"F": 5289}
{"v": 1	"t": 531602	"P": 1565.5	"F": 5317}
{"v": 1	"t": 531623	"P": 1553.25	"F": 5263}
{"v": 1	"t": 531643	"P": 1573.25	"F": 5223}
{"v": 1	"t": 531663	"P": 1575.0	"F": 5288}
{"v": 1	"t": 531684	"P": 1563.75	"F": 5154}
{"v": 1	"t": 531704	"P": 1557.5	"F": 5242}
{"v": 1	"t": 531724	"P": 1580.0	"F": 5088}
{"v": 1	"t": 531745	"P": 1570.5	"F": 5102}
{"v": 1	"t": 531765	"P": 1554.25	"F": 5299}
{"v": 1	"t": 531786	"P": 1563.25	"F": 5332}
{"v": 1	"t": 531806	"P": 1580.75	"F": 5188}
{"v": 1	"t": 531826	"P": 1568.0	"F": 5302}
{"v": 1	"t": 531847	"P": 1558.25	"F": 5209}
{"v": 1	"t": 531867	"P": 1572.0	"F": 5117}
{"v": 1	"t": 531887	"P": 1571.25	"F": 5442}
{"v": 1	"t": 531908	"P": 1558.5	"F": 5202}
{"v": 1	"t": 531928	"P": 1560.75	"F": 5206}
{"v": 1	"t": 531948	"P": 1575.5	"F": 5238}
{"v": 1	"t": 531968	"P": 1572.5	"F": 5290}
{"v": 1	"t": 531989	"P": 1559.0	"F": 5244}
{"v": 1	"t": 532009	"P": 1572.5	"F": 5314}
{"v": 1	"t": 532030	"P": 1567.5	"F": 5181}
{"v": 1	"t": 532050	"P": 1556.25	"F": 5056}
{"v": 1	"t": 532071	"P": 1565.0	"F": 5136}
{"v": 1	"t": 532091	"P": 1571.75	"F": 5125}
{"v": 1	"t": 532111	"P": 1568.25	"F": 5321}
{"v": 1	"t": 532132	"P": 1570.0	"F": 5405}
{"v": 1	"t": 532152	"P": 1575.5	"F": 5130}
{"v": 1	"t": 532173	"P": 1567.75	"F": 5309}
{"v": 1	"t": 532193	"P": 1556.75	"F": 5377}
{"v": 1	"t": 532213	"P": 1575.0	"F": 5350}
{"v": 1	"t": 532234	"P": 1571.75	"F": 5306}
{"v": 1	"t": 532254	"P": 1554.0	"F": 5269}
{"v": 1	"t": 532274	"P": 1561.75	"F": 5195	"C": 46.685	"D": 3415	"sn": 54091930088003	"file": "/data/device_log/data0000.out"	"CO2": 460.9520568847656	"Tp": 24.50865936279297	"H": 4.627648048586276e-41}
{"v": 1	"t": 532296	"P": 1570.5	"F": 5299}
{"v": 1	"t": 532316	"P": 1557.5	"F": 5361}
{"v": 1	"t": 532339	"P": 1564.0	"F": 5341}
{"v": 1	"t": 532359	"P": 1565.25	"F": 5336}
{"v": 1	"t": 532380	"P": 1581.0	"F": 5235}
{"v": 1	"t": 532400	"P": 1569.75	"F": 5392}
{"v": 1	"t": 532420	"P": 1560.25	"F": 5379}
{"v": 1	"t": 532441	"P": 1573.5	"F": 5498}
{"v": 1	"t": 532461	"P": 1570.25	"F": 5329}
{"v": 1	"t": 532481	"P": 1562.75	"F": 5283}
{"v": 1	"t": 532502	"P": 1561.5	"F": 5272}
{"v": 1	"t": 532522	"P": 1573.5	"F": 5269}
{"v": 1	"t": 532543	"P": 1565.0	"F": 5212}
{"v": 1	"t": 532563	"P": 1562.75	"F": 5282}
{"v": 1	"t": 532583	"P": 1574.25	"F": 5273}
{"v": 1	"t": 532604	"P": 1565.0	"F": 5205}
{"v": 1	"t": 532624	"P": 1563.5	"F": 5265}
{"v": 1	"t": 532644	"P": 1574.75	"F": 5368}
{"v": 1	"t": 532665	"P": 1575.25	"F": 5316}
{"v": 1	"t": 532685	"P": 1564.75	"F": 5147}
{"v": 1	"t": 532705	"P": 1556.5	"F": 5296}
{"v": 1	"t": 532726	"P": 1575.5	"F": 5265}
{"v": 1	"t": 532746	"P": 1570.25	"F": 5425}
{"v": 1	"t": 532766	"P": 1564.25	"F": 5103}
{"v": 1	"t": 532787	"P": 1561.25	"F": 5159}
{"v": 1	"t": 532807	"P": 1565.75	"F": 5400}
{"v": 1	"t": 532827	"P": 1571.5	"F": 5259}
{"v": 1	"t": 532848	"P": 1562.25	"F": 5098}
{"v": 1	"t": 532868	"P": 1559.25	"F": 5344}
{"v": 1	"t": 532888	"P": 1579.75	"F": 5184}
{"v": 1	"t": 532909	"P": 1569.5	"F": 5355}
{"v": 1	"t": 532929	"P": 1554.5	"F": 5306}
{"v": 1	"t": 532949	"P": 1573.0	"F": 5031}
{"v": 1	"t": 532970	"P": 1567.25	"F": 5191}
{"v": 1	"t": 532990	"P": 1561.75	"F": 5163}
{"v": 1	"t": 533010	"P": 1558.0	"F": 5364}
{"v": 1	"t": 533031	"P": 1569.75	"F": 5362}
{"v": 1	"t": 533051	"P": 1567.5	"F": 5273}
{"v": 1	"t": 533071	"P": 1559.5	"F": 5383}
{"v": 1	"t": 533092	"P": 1574.5	"F": 5290}
{"v": 1	"t": 533112	"P": 1569.75	"F": 5264}
{"v": 1	"t": 533133	"P": 1556.25	"F": 5212}
{"v": 1	"t": 533153	"P": 1571.0	"F": 5349}
{"v": 1	"t": 533173	"P": 1565.25	"F": 5220}
{"v": 1	"t": 533194	"P": 1567.25	"F": 5201}
{"v": 1	"t": 533214	"P": 1552.75	"F": 5411}
{"v": 1	"t": 533234	"P": 1570.5	"F": 5146}
{"v": 1	"t": 533255	"P": 1565.5	"F": 5302}
{"v": 1	"t": 533275	"P": 1558.75	"F": 5197}
{"v": 1	"t": 533295	"P": 1558.25	"F": 5179	"C": 46.715	"D": 3415	"sn": 54091930088003	"file": "/data/device_log/data0000.out"}
{"v": 1	"t": 533316	"P": 1562.75	"F": 5351}
{"v": 1	"t": 533337	"P": 1554.25	"F": 5055}
{"v": 1	"t": 533359	"P": 1562.5	"F": 5194}
{"v": 1	"t": 533379	"P": 1578.0	"F": 5315}
{"v": 1	"t": 533400	"P": 1570.25	"F": 5234}
{"v": 1	"t": 533420	"P": 1559.75	"F": 5207}
{"v": 1	"t": 533441	"P": 1568.75	"F": 5110}
{"v": 1	"t": 533461	"P": 1571.5	"F": 5145}
{"v": 1	"t": 533481	"P": 1568.0	"F": 5156}
{"v": 1	"t": 533502	"P": 1564.75	"F": 5081}
{"v": 1	"t": 533522	"P": 1570.5	"F": 5308}
{"v": 1	"t": 533542	"P": 1568.25	"F": 5241}
{"v": 1	"t": 533563	"P": 1569.5	"F": 5277}
{"v": 1	"t": 533583	"P": 1560.25	"F": 5316}
{"v": 1	"t": 533603	"P": 1576.25	"F": 5215}
{"v": 1	"t": 533624	"P": 1572.25	"F": 5294}
{"v": 1	"t": 533644	"P": 1566.25	"F": 5276}
{"v": 1	"t": 533665	"P": 1577.25	"F": 5306}
{"v": 1	"t": 533685	"P": 1565.0	"F": 5256}
{"v": 1	"t": 533706	"P": 1571.75	"F": 5179}
{"v": 1	"t": 533726	"P": 1574.0	"F": 5041}
{"v": 1	"t": 533747	"P": 1558.75	"F": 5283}
{"v": 1	"t": 533767	"P": 1572.5	"F": 5175}
{"v": 1	"t": 533788	"P": 1565.5	"F": 5019}
{"v": 1	"t": 533808	"P": 1571.0	"F": 5223}
{"v": 1	"t": 533828	"P": 1573.5	"F": 5437}
{"v": 1	"t": 533849	"P": 1556.25	"F": 5315}
{"v": 1	"t": 533869	"P": 1557.25	"F": 5188}
{"v": 1	"t": 533889	"P": 1570.0	"F": 5392}
{"v": 1	"t": 533910	"P": 1574.25	"F": 5103}
{"v": 1	"t": 533930	"P": 1562.25	"F": 5201}
{"v": 1	"t": 533950	"P": 1558.75	"F": 5261}
{"v": 1	"t": 533971	"P": 1574.25	"F": 5214}
{"v": 1	"t": 533991	"P": 1571.5	"F": 5380}
{"v": 1	"t": 534011	"P": 1563.25	"F": 5318}
{"v": 1	"t": 534032	"P": 1565.25	"F": 5175}
{"v": 1	"t": 534052	"P": 1578.75	"F": 5320}
{"v": 1	"t": 534072	"P": 1562.75	"F": 5280}
{"v": 1	"t": 534093	"P": 1561.25	"F": 5236}
{"v": 1	"t": 534113	"P": 1571.75	"F": 5147}
{"v": 1	"t": 534133	"P": 1569.5	"F": 5456}
{"v": 1	"t": 534154	"P": 1564.5	"F": 5225}
{"v": 1	"t": 534174	"P": 1550.75	"F": 5264}
{"v": 1	"t": 534194	"P": 1572.25	"F": 5156}
{"v": 1	"t": 534215	"P": 1575.25	"F": 5321}
{"v": 1	"t": 534235	"P": 1566.75	"F": 5329}
{"v": 1	"t": 534255	"P": 1559.25	"F": 5190}
{"v": 1	"t": 534276	"P": 1567.25	"F": 5339}
{"v": 1	"t": 534296	"P": 1573.25	"F": 5160}
{"v": 1	"t": 534316	"P": 1568.5	"F": 5256	"C": 46.785	"D": 3414	"sn": 54091930088003	"file": "/data/device_log/data0000.out"	"CO2": 434.84295654296875	"Tp": 24.46593475341797	"H": 4.627648048586276e-41}
{"v": 1	"t": 534338	"P": 1568.0	"F": 5327}
{"v": 1	"t": 534358	"P": 1574.25	"F": 5301}
{"v": 1	"t": 534380	"P": 1568.25	"F": 5259}
{"v": 1	"t": 534400	"P": 1560.25	"F": 5103}
{"v": 1	"t": 534421	"P": 1571.25	"F": 5265}
{"v": 1	"t": 534441	"P": 1575.75	"F": 5149}
{"v": 1	"t": 534461	"P": 1565.0	"F": 5241}
{"v": 1	"t": 534482	"P": 1559.0	"F": 5345}
{"v": 1	"t": 534502	"P": 1572.25	"F": 5082}
{"v": 1	"t": 534522	"P": 1564.75	"F": 5350}
{"v": 1	"t": 534543	"P": 1561.0	"F": 5074}
{"v": 1	"t": 534563	"P": 1556.75	"F": 5327}
{"v": 1	"t": 534583	"P": 1579.0	"F": 5294}
{"v": 1	"t": 534604	"P": 1564.0	"F": 5333}
{"v": 1	"t": 534624	"P": 1563.5	"F": 5140}
{"v": 1	"t": 534644	"P": 1568.75	"F": 5263}
{"v": 1	"t": 534665	"P": 1572.5	"F": 5362}
{"v": 1	"t": 534685	"P": 1566.5	"F": 5272}
{"v": 1	"t": 534705	"P": 1556.25	"F": 5194}
{"v": 1	"t": 534726	"P": 1570.75	"F": 5272}
{"v": 1	"t": 534746	"P": 1568.25	"F": 5159}
{"v": 1	"t": 534766	"P": 1562.0	"F": 5315}
{"v": 1	"t": 534787	"P": 1560.5	"F": 5347}
{"v": 1	"t": 534807	"P": 1580.5	"F": 5327}
{"v": 1	"t": 534827	"P": 1571.75	"F": 5400}
{"v": 1	"t": 534848	"P": 1564.25	"F": 5429}
{"v": 1	"t": 534868	"P": 1563.25	"F": 5138}
{"v": 1	"t": 534889	"P": 1575.0	"F": 5374}
{"v": 1	"t": 534909	"P": 1553.75	"F": 5344}
{"v": 1	"t": 534929	"P": 1561.75	"F": 5210}
{"v": 1	"t": 534950	"P": 1574.0	"F": 5089}
{"v": 1	"t": 534970	"P": 1563.0	"F": 5368}
{"v": 1	"t": 534990	"P": 1559.75	"F": 5241}
{"v": 1	"t": 535011	"P": 1568.75	"F": 5250}
{"v": 1	"t": 535031	"P": 1574.75	"F": 5371}
{"v": 1	"t": 535051	"P": 1563.5	"F": 5314}
{"v": 1	"t": 535072	"P": 1555.0	"F": 5299}
{"v": 1	"t": 535092	"P": 1570.0	"F": 5237}
{"v": 1	"t": 535112	"P": 1566.25	"F": 5343}
{"v": 1	"t": 535133	"P": 1562.0	"F": 5221}
{"v": 1	"t": 535153	"P": 1559.25	"F": 5308}
{"v": 1	"t": 535173	"P": 1574.25	"F": 5086}
{"v": 1	"t": 535194	"P": 1568.0	"F": 5341}
{"v": 1	"t": 535214	"P": 1564.0	"F": 5305}
{"v": 1	"t": 535234	"P": 1564.25	"F": 5261}
{"v": 1	"t": 535255	"P": 1580.25	"F": 5089}
{"v": 1	"t": 535275	"P": 1565.5	"F": 5165}
{"v": 1	"t": 535295	"P": 1560.25	"F": 5314}
{"v": 1	"t": 535316	"P": 1561.75	"F": 5197}
{"v": 1	"t": 535336	"P": 1573.0	"F": 5229	"C": 46.845	"D": 3413	"sn": 54091930088003	"file": "/data/device_log/data0000.out"}
{"v": 1	"t": 535358	"P": 1564.5	"F": 5239}
{"v": 1	"t": 535378	"P": 1555.25	"F": 5205}
{"v": 1	"t": 535400	"P": 1575.75	"F": 5300}
{"v": 1	"t": 535420	"P": 1561.25	"F": 5363}
{"v": 1	"t": 535441	"P": 1567.25	"F": 5233}
{"v": 1	"t": 535461	"P": 1572.25	"F": 5470}
{"v": 1	"t": 535481	"P": 1561.5	"F": 5350}
{"v": 1	"t": 535502	"P": 1563.0	"F": 5243}
{"v": 1	"t": 535522	"P": 1575.0	"F": 5245}
{"v": 1	"t": 535542	"P": 1570.0	"F": 5356}
{"v": 1	"t": 535563	"P": 1559.5	"F": 5492}
{"v": 1	"t": 535583	"P": 1568.25	"F": 5231}
{"v": 1	"t": 535603	"P": 1579.5	"F": 5187}
{"v": 1	"t": 535624	"P": 1563.5	"F": 5270}
{"v": 1	"t": 535644	"P": 1561.75	"F": 5114}
{"v": 1	"t": 535664	"P": 1562.5	"F": 5346}
{"v": 1	"t": 535685	"P": 1575.0	"F": 5296}
{"v": 1	"t": 535705	"P": 1567.75	"F": 5148}
{"v": 1	"t": 535725	"P": 1561.25	"F": 5371}
{"v": 1	"t": 535746	"P": 1567.75	"F": 5299}
{"v": 1	"t": 535766	"P": 1569.75	"F": 5112}
{"v": 1	"t": 535786	"P": 1567.75	"F": 5218}
{"v": 1	"t": 535807	"P": 1557.25	"F": 5203}
{"v": 1	"t": 535827	"P": 1570.5	"F": 5131}
{"v": 1	"t": 535847	"P": 1572.0	"F": 5277}
{"v": 1	"t": 535868	"P": 1568.5	"F": 5320}
{"v": 1	"t": 535888	"P": 1560.5	"F": 5278}
{"v": 1	"t": 535908	"P": 1574.5	"F": 5221}
{"v": 1	"t": 535929	"P": 1565.25	"F": 5393}
{"v": 1	"t": 535949	"P": 1563.25	"F": 5394}
{"v": 1	"t": 535969	"P": 1559.5	"F": 5213}
{"v": 1	"t": 535990	"P": 1572.25	"F": 5317}
{"v": 1	"t": 536010	"P": 1560.0	"F": 5252}
{"v": 1	"t": 536031	"P": 1566.5	"F": 5199}
{"v": 1	"t": 536051	"P": 1573.75	"F": 5267}
{"v": 1	"t": 536071	"P": 1569.0	"F": 5297}
{"v": 1	"t": 536091	"P": 1562.0	"F": 5381}
{"v": 1	"t": 536112	"P": 1570.5	"F": 5339}
{"v": 1	"t": 536132	"P": 1577.0	"F": 5351}
{"v": 1	"t": 536152	"P": 1561.5	"F": 5343}
{"v": 1	"t": 536173	"P": 1557.5	"F": 5378}
{"v": 1	"t": 536193	"P": 1568.5	"F": 5216}
{"v": 1	"t": 536214	"P": 1572.75	"F": 5102}
{"v": 1	"t": 536234	"P": 1558.5	"F": 5347}
{"v": 1	"t": 536254	"P": 1560.5	"F": 5190}
{"v": 1	"t": 536274	"P": 1577.5	"F": 5211}
{"v": 1	"t": 536295	"P": 1571.5	"F": 5341}
{"v": 1	"t": 536315	"P": 1561.0	"F": 5283}
{"v": 1	"t": 536335	"P": 1561.0	"F": 5092}
{"v": 1	"t": 536356	"P": 1575.75	"F": 5193	"C": 46.85	"D": 3413	"sn": 54091930088003	"file": "/data/device_log/data0000.out"	"CO2": 420.3831481933594	"Tp": 24.492637634277344	"H": 4.627648048586276e-41}
{"v": 1	"t": 536378	"P": 1569.5	"F": 5216}
{"v": 1	"t": 536398	"P": 1557.5	"F": 5220}
{"v": 1	"t": 536421	"P": 1560.5	"F": 5088}
{"v": 1	"t": 536442	"P": 1561.5	"F": 5249}
{"v": 1	"t": 536462	"P": 1575.5	"F": 5252}
{"v": 1	"t": 536482	"P": 1562.75	"F": 5086}
{"v": 1	"t": 536503	"P": 1559.0	"F": 5233}
{"v": 1	"t": 536523	"P": 1576.0	"F": 5171}
{"v": 1	"t": 536544	"P": 1568.5	"F": 5271}
{"v": 1	"t": 536564	"P": 1556.75	"F": 5026}
{"v": 1	"t": 536585	"P": 1573.75	"F": 5263}
{"v": 1	"t": 536605	"P": 1566.5	"F": 5198}
{"v": 1	"t": 536625	"P": 1554.5	"F": 5180}
{"v": 1	"t": 536646	"P": 1568.5	"F": 5267}
{"v": 1	"t": 536666	"P": 1571.0	"F": 5292}
{"v": 1	"t": 536686	"P": 1565.75	"F": 5268}
{"v": 1	"t": 536706	"P": 1554.25	"F": 5343}
{"v": 1	"t": 536727	"P": 1571.25	"F": 5431}
{"v": 1	"t": 536747	"P": 1575.75	"F": 5270}
{"v": 1	"t": 536767	"P": 1562.25	"F": 5326}
{"v": 1	"t": 536788	"P": 1557.0	"F": 5182}
{"v": 1	"t": 536808	"P": 1574.25	"F": 5270}
{"v": 1	"t": 536828	"P": 1572.25	"F": 5331}
{"v": 1	"t": 536849	"P": 1557.75	"F": 5191}
{"v": 1	"t": 536869	"P": 1555.75	"F": 5215}
{"v": 1	"t": 536889	"P": 1574.0	"F": 5145}
{"v": 1	"t": 536910	"P": 1568.0	"F": 5348}
{"v": 1	"t": 536930	"P": 1558.0	"F": 5190}
{"v": 1	"t": 536950	"P": 1555.75	"F": 5329}
{"v": 1	"t": 536971	"P": 1567.75	"F": 5214}
{"v": 1	"t": 536991	"P": 1568.75	"F": 5253}
{"v": 1	"t": 537011	"P": 1554.75	"F": 5264}
{"v": 1	"t": 537032	"P": 1565.0	"F": 5430}
{"v": 1	"t": 537052	"P": 1572.25	"F": 5311}
{"v": 1	"t": 537072	"P": 1565.5	"F": 5289}
{"v": 1	"t": 537093	"P": 1563.25	"F": 5237}
{"v": 1	"t": 537113	"P": 1566.5	"F": 5263}
{"v": 1	"t": 537134	"P": 1558.25	"F": 5026}
{"v": 1	"t": 537154	"P": 1566.5	"F": 5215}
{"v": 1	"t": 537175	"P": 1575.0	"F": 5222}
{"v": 1	"t": 537195	"P": 1564.5	"F": 5339}
{"v": 1	"t": 537216	"P": 1579.25	"F": 5123}
{"v": 1	"t": 537236	"P": 1563.25	"F": 5294}
{"v": 1	"t": 537257	"P": 1576.5	"F": 5313}
{"v": 1	"t": 537277	"P": 1568.75	"F": 5291}
{"v": 1	"t": 537298	"P": 1556.0	"F": 5087}
{"v": 1	"t": 537318	"P": 1570.75	"F": 5012}
{"v": 1	"t": 537338	"P": 1573.25	"F": 5268}
{"v": 1	"t": 537359	"P": 1566.75	"F": 5328}
{"v": 1	"t": 537379	"P": 1560.75	"F": 5248	"C": 46.875	"D": 3413	"sn": 54091930088003	"file": "/data/device_log/data0000.out"}
{"v": 1	"t": 537400	"P": 1569.75	"F": 5193}
{"v": 1	"t": 537420	"P": 1560.75	"F": 5151}
{"v": 1	"t": 537443	"P": 1555.25	"F": 5355}
{"v": 1	"t": 537463	"P": 1575.25	"F": 5238}
{"v": 1	"t": 537483	"P": 1579.75	"F": 5366}
{"v": 1	"t": 537504	"P": 1565.75	"F": 5166}
{"v": 1	"t": 537524	"P": 1553.0	"F": 5120}
{"v": 1	"t": 537544	"P": 1569.0	"F": 5179}
{"v": 1	"t": 537565	"P": 1578.25	"F": 5267}
{"v": 1	"t": 537585	"P": 1562.75	"F": 5323}
{"v": 1	"t": 537605	"P": 1559.25	"F": 5257}
{"v": 1	"t": 537626	"P": 1577.0	"F": 5231}
{"v": 1	"t": 537646	"P": 1573.5	"F": 5240}
{"v": 1	"t": 537666	"P": 1569.75	"F": 5376}
{"v": 1	"t": 537687	"P": 1562.5	"F": 5332}
{"v": 1	"t": 537707	"P": 1574.5	"F": 5254}
{"v": 1	"t": 537727	"P": 1567.0	"F": 5373}
{"v": 1	"t": 537748	"P": 1558.75	"F": 5146}
{"v": 1	"t": 537768	"P": 1565.5	"F": 5458}
{"v": 1	"t": 537788	"P": 1574.5	"F": 5330}
{"v": 1	"t": 537809	"P": 1567.25	"F": 5234}
{"v": 1	"t": 537829	"P": 1571.0	"F": 5321}
{"v": 1	"t": 537850	"P": 1573.25	"F": 5249}
{"v": 1	"t": 537870	"P": 1561.25	"F": 5297}
{"v": 1	"t": 537890	"P": 1558.75	"F": 5242}
{"v": 1	"t": 537911	"P": 1570.25	"F": 5275}
{"v": 1	"t": 537931	"P": 1574.75	"F": 5322}
{"v": 1	"t": 537951	"P": 1559.5	"F": 5217}
{"v": 1	"t": 537972	"P": 1561.75	"F": 5338}
{"v": 1	"t": 537992	"P": 1573.75	"F": 4995}
{"v": 1	"t": 538012	"P": 1566.75	"F": 5389}
{"v": 1	"t": 538033	"P": 1562.0	"F": 5335}
{"v": 1	"t": 538053	"P": 1562.5	"F": 5399}
{"v": 1	"t": 538073	"P": 1575.75	"F": 5356}
{"v": 1	"t": 538094	"P": 1566.75	"F": 5222}
{"v": 1	"t": 538114	"P": 1561.5	"F": 5099}
{"v": 1	"t": 538134	"P": 1569.75	"F": 5130}
{"v": 1	"t": 538155	"P": 1573.5	"F": 5184}
{"v": 1	"t": 538175	"P": 1566.0	"F": 5127}
{"v": 1	"t": 538195	"P": 1562.25	"F": 5074}
{"v": 1	"t": 538216	"P": 1574.75	"F": 5294}
{"v": 1	"t": 538236	"P": 1572.0	"F": 5263}
{"v": 1	"t": 538256	"P": 1566.0	"F": 5204}
{"v": 1	"t": 538277	"P": 1561.25	"F": 5260}
{"v": 1	"t": 538297	"P": 1579.25	"F": 5262}
{"v": 1	"t": 538317	"P": 1566.5	"F": 5187}
{"v": 1	"t": 538338	"P": 1561.5	"F": 5319}
{"v": 1	"t": 538358	"P": 1567.0	"F": 5130}
{"v": 1	"t": 538379	"P": 1566.75	"F": 5118}
{"v": 1	"t": 538399	"P": 1554.25	"F": 5288	"C": 46.915	"D": 3413	"sn": 54091930088003	"file": "/data/device_log/data0000.out"	"CO2": 454.8744812011719	"Tp": 24.479286193847656	"H": 4.627648048586276e-41}
{"v": 1	"t": 538420	"P": 1575.0	"F": 5359}
{"v": 1	"t": 538440	"P": 1562.25	"F": 5246}
{"v": 1	"t": 538463	"P": 1560.0	"F": 5200}
{"v": 1	"t": 538483	"P": 1567.5	"F": 5104}
{"v": 1	"t": 538503	"P": 1575.0	"F": 5334}
{"v": 1	"t": 538524	"P": 1563.0	"F": 5230}
{"v": 1	"t": 538544	"P": 1555.5	"F": 5400}
{"v": 1	"t": 538564	"P": 1574.25	"F": 5245}
{"v": 1	"t": 538585	"P": 1572.5	"F": 5237}
{"v": 1	"t": 538605	"P": 1564.5	"F": 5373}
{"v": 1	"t": 538625	"P": 1558.25	"F": 5355}
{"v": 1	"t": 538646	"P": 1567.0	"F": 5221}
{"v": 1	"t": 538666	"P": 1575.0	"F": 5251}
{"v": 1	"t": 538686	"P": 1567.0	"F": 5235}
{"v": 1	"t": 538707	"P": 1558.25	"F": 5155}
{"v": 1	"t": 538727	"P": 1574.25	"F": 5326}
{"v": 1	"t": 538747	"P": 1568.0	"F": 5294}
{"v": 1	"t": 538768	"P": 1556.25	"F": 5315}
{"v": 1	"t": 538788	"P": 1568.75	"F": 5159}
{"v": 1	"t": 538808	"P": 1572.5	"F": 5343}
{"v": 1	"t": 538829	"P": 1569.0	"F": 5341}
{"v": 1	"t": 538849	"P": 1555.75	"F": 5286}
{"v": 1	"t": 538869	"P": 1567.5	"F": 5325}
{"v": 1	"t": 538890	"P": 1571.75	"F": 5356}
{"v": 1	"t": 538910	"P": 1558.5	"F": 5358}
{"v": 1	"t": 538931	"P": 1562.75	"F": 5253}
{"v": 1	"t": 538951	"P": 1569.5	"F": 5259}
{"v": 1	"t": 538971	"P": 1564.0	"F": 5315}
{"v": 1	"t": 538992	"P": 1563.25	"F": 5371}
{"v": 1	"t": 539012	"P": 1575.0	"F": 5216}
{"v": 1	"t": 539032	"P": 1566.25	"F": 5259}
{"v": 1	"t": 539053	"P": 1557.25	"F": 5180}
{"v": 1	"t": 539073	"P": 1577.0	"F": 5280}
{"v": 1	"t": 539094	"P": 1565.25	"F": 5049}
{"v": 1	"t": 539114	"P": 1557.75	"F": 5199}
{"v": 1	"t": 539134	"P": 1564.75	"F": 5056}
{"v": 1	"t": 539155	"P": 1574.5	"F": 5245}
{"v": 1	"t": 539175	"P": 1562.75	"F": 5217}
{"v": 1	"t": 539195	"P": 1555.25	"F": 5252}
{"v": 1	"t": 539216	"P": 1574.0	"F": 5128}
{"v": 1	"t": 539236	"P": 1569.0	"F": 5189}
{"v": 1	"t": 539257	"P": 1560.5	"F": 5304}
{"v": 1	"t": 539277	"P": 1571.0	"F": 5297}
{"v": 1	"t": 539297	"P": 1570.5	"F": 5425}
{"v": 1	"t": 539318	"P": 1558.5	"F": 5285}
{"v": 1	"t": 539338	"P": 1562.5	"F": 5249}
{"v": 1	"t": 539358	"P": 1576.0	"F": 5180}
{"v": 1	"t": 539379	"P": 1565.0	"F": 5233}
{"v": 1	"t": 539399	"P": 1560.75	"F": 5303}
{"v": 1	"t": 539419	"P": 1574.5	"F": 5172	"C": 46.945	"D": 3413	"sn": 54091930088003	"file": "/data/device_log/data0000.out"	"CO2": 448.0980224609375	"Tp": 24.449913024902344	"H": 4.627648048586276e-41}
{"v": 1	"t": 539442	"P": 1571.75	"F": 5262}
{"v": 1	"t": 539462	"P": 1572.5	"F": 5300}
{"v": 1	"t": 539485	"P": 1566.5	"F": 5316}
{"v": 1	"t": 539505	"P": 1560.5	"F": 5269}
{"v": 1	"t": 539525	"P": 1561.5	"F": 5326}
{"v": 1	"t": 539546	"P": 1572.0	"F": 5204}
{"v": 1	"t": 539566	"P": 1567.75	"F": 5242}
{"v": 1	"t": 539586	"P": 1554.25	"F": 5347}
{"v": 1	"t": 539607	"P": 1572.25	"F": 5175}
{"v": 1	"t": 539627	"P": 1567.75	"F": 5271}
{"v": 1	"t": 539648	"P": 1556.5	"F": 5383}
{"v": 1	"t": 539668	"P": 1561.75	"F": 5132}
{"v": 1	"t": 539688	"P": 1573.25	"F": 5257}
{"v": 1	"t": 539709	"P": 1572.75	"F": 5290}
{"v": 1	"t": 539729	"P": 1559.0	"F": 5212}
{"v": 1	"t": 539750	"P": 1580.0	"F": 5345}
{"v": 1	"t": 539770	"P": 1565.5	"F": 5401}
{"v": 1	"t": 539790	"P": 1558.75	"F": 5187}
{"v": 1	"t": 539811	"P": 1570.0	"F": 5254}
{"v": 1	"t": 539831	"P": 1567.25	"F": 5224}
{"v": 1	"t": 539851	"P": 1556.0	"F": 5156}
{"v": 1	"t": 539872	"P": 1568.5	"F": 5280}
{"v": 1	"t": 539892	"P": 1573.25	"F": 5354}
{"v": 1	"t": 539913	"P": 1564.25	"F": 5272}
{"v": 1	"t": 539933	"P": 1558.5	"F": 5238}
{"v": 1	"t": 539953	"P": 1577.5	"F": 5233}
{"v": 1	"t": 539974	"P": 1577.0	"F": 5363}
{"v": 1	"t": 539994	"P": 1559.25	"F": 5237}
{"v": 1	"t": 540014	"P": 1567.0	"F": 5171}
{"v": 1	"t": 540035	"P": 1569.0	"F": 5232}
{"v": 1	"t": 540055	"P": 1560.0	"F": 5187}
{"v": 1	"t": 540076	"P": 1583.0	"F": 5221}
{"v": 1	"t": 540096	"P": 1571.5	"F": 5154}
{"v": 1	"t": 540116	"P": 1562.5	"F": 5164}
{"v": 1	"t": 540137	"P": 1563.0	"F": 5218}
{"v": 1	"t": 540157	"P": 1574.0	"F": 5332}
{"v": 1	"t": 540177	"P": 1570.25	"F": 5154}
{"v": 1	"t": 540198	"P": 1562.0	"F": 5339}
{"v": 1	"t": 540218	"P": 1568.75	"F": 5203}
{"v": 1	"t": 540238	"P": 1572.25	"F": 5383}
{"v": 1	"t": 540259	"P": 1562.0	"F": 5199}
{"v": 1	"t": 540279	"P": 1561.0	"F": 5366}
{"v": 1	"t": 540299	"P": 1564.25	"F": 5355}
{"v": 1	"t": 540320	"P": 1575.25	"F": 5333}
{"v": 1	"t": 540340	"P": 1571.0	"F": 5366}
{"v": 1	"t": 540360	"P": 1563.0	"F": 5207}
{"v": 1	"t": 540381	"P": 1570.25	"F": 5189}
{"v": 1	"t": 540401	"P": 1576.5	"F": 5271}
{"v": 1	"t": 540421	"P": 1562.0	"F": 5220}
{"v": 1	"t": 540442	"P": 1560.5	"F": 5355	"C": 46.99	"D": 3413	"sn": 54091930088003	"file": "/data/device_log/data0000.out"}
{"v": 1	"t": 540462	"P": 1566.5	"F": 5317}
{"v": 1	"t": 540483	"P": 1554.0	"F": 5424}
{"v": 1	"t": 540505	"P": 1556.5	"F": 5375}
{"v": 1	"t": 540526	"P": 1577.25	"F": 5336}
{"v": 1	"t": 540546	"P": 1570.0	"F": 5296}
{"v": 1	"t": 540566	"P": 1559.0	"F": 5333}
{"v": 1	"t": 540587	"P": 1570.25	"F": 5263}
{"v": 1	"t": 540608	"P": 1562.5	"F": 5336}
{"v": 1	"t": 540628	"P": 1559.25	"F": 5326}
{"v": 1	"t": 540649	"P": 1570.25	"F": 5220}
{"v": 1	"t": 540669	"P": 1557.75	"F": 5265}
{"v": 1	"t": 540690	"P": 1570.0	"F": 5347}
{"v": 1	"t": 540710	"P": 1560.0	"F": 5157}
{"v": 1	"t": 540731	"P": 1567.25	"F": 5320}
{"v": 1	"t": 540751	"P": 1564.25	"F": 5296}
{"v": 1	"t": 540771	"P": 1563.5	"F": 5295}
{"v": 1	"t": 540792	"P": 1567.25	"F": 5147}
{"v": 1	"t": 540812	"P": 1572.25	"F": 5225}
{"v": 1	"t": 540832	"P": 1564.25	"F": 5296}
{"v": 1	"t": 540853	"P": 1560.5	"F": 5289}
{"v": 1	"t": 540873	"P": 1576.25	"F": 5254}
{"v": 1	"t": 540893	"P": 1575.5	"F": 5533}
{"v": 1	"t": 540914	"P": 1566.25	"F": 5188}
{"v": 1	"t": 540934	"P": 1553.25	"F": 5224}
{"v": 1	"t": 540954	"P": 1566.75	"F": 5250}
{"v": 1	"t": 540975	"P": 1566.25	"F": 5425}
{"v": 1	"t": 540995	"P": 1563.0	"F": 5153}
{"v": 1	"t": 541015	"P": 1561.0	"F": 5360}
{"v": 1	"t": 541036	"P": 1569.25	"F": 5230}
{"v": 1	"t": 541056	"P": 1567.5	"F": 5236}
{"v": 1	"t": 541076	"P": 1560.75	"F": 5230}
{"v": 1	"t": 541097	"P": 1564.0	"F": 5312}
{"v": 1	"t": 541117	"P": 1581.5	"F": 5178}
{"v": 1	"t": 541137	"P": 1568.25	"F": 5267}
{"v": 1	"t": 541158	"P": 1555.75	"F": 5362}
{"v": 1	"t": 541178	"P": 1574.5	"F": 5294}
{"v": 1	"t": 541198	"P": 1571.5	"F": 5199}
{"v": 1	"t": 541219	"P": 1562.25	"F": 5287}
{"v": 1	"t": 541239	"P": 1558.75	"F": 5329}
{"v": 1	"t": 541259	"P": 1573.25	"F": 5166}
{"v": 1	"t": 541280	"P": 1565.5	"F": 5198}
{"v": 1	"t": 541300	"P": 1557.0	"F": 5287}
{"v": 1	"t": 541321	"P": 1572.25	"F": 5398}
{"v": 1	"t": 541341	"P": 1565.5	"F": 5033}
{"v": 1	"t": 541362	"P": 1561.5	"F": 5140}
{"v": 1	"t": 541382	"P": 1573.0	"F": 5325}
{"v": 1	"t": 541402	"P": 1571.75	"F": 5247}
{"v": 1	"t": 541422	"P": 1563.0	"F": 5097}
{"v": 1	"t": 541443	"P": 1560.25	"F": 5357}
{"v": 1	"t": 541463	"P": 1575.5	"F": 5183	"C": 47.015	"D": 3413	"sn": 54091930088003	"file": "/data/device_log/data0000.out"	"CO2": 462.3324279785156	"Tp": 24.492637634277344	"H": 4.627648048586276e-41}
{"v": 1	"t": 541485	"P": 1571.75	"F": 5337}
{"v": 1	"t": 541505	"P": 1555.75	"F": 5245}
{"v": 1	"t": 541528	"P": 1567.5	"F": 5171}
{"v": 1	"t": 541548	"P": 1576.0	"F": 5159}
{"v": 1	"t": 541569	"P": 1563.25	"F": 5348}
{"v": 1	"t": 541589	"P": 1556.0	"F": 5100}
{"v": 1	"t": 541609	"P": 1567.75	"F": 5227}
{"v": 1	"t": 541631	"P": 1573.0	"F": 5327}
{"v": 1	"t": 541650	"P": 1565.75	"F": 5297}
{"v": 1	"t": 541670	"P": 1559.75	"F": 5370}
{"v": 1	"t": 541691	"P": 1571.5	"F": 5278}
{"v": 1	"t": 541711	"P": 1572.0	"F": 5268}
{"v": 1	"t": 541731	"P": 1552.0	"F": 5292}
{"v": 1	"t": 541752	"P": 1564.5	"F": 5117}
{"v": 1	"t": 541772	"P": 1575.75	"F": 5216}
{"v": 1	"t": 541792	"P": 1568.25	"F": 5186}
{"v": 1	"t": 541813	"P": 1565.25	"F": 5146}
{"v": 1	"t": 541833	"P": 1567.75	"F": 5111}
{"v": 1	"t": 541854	"P": 1575.25	"F": 5365}
{"v": 1	"t": 541874	"P": 1557.5	"F": 5151}
{"v": 1	"t": 541894	"P": 1566.25	"F": 5198}
{"v": 1	"t": 541915	"P": 1576.5	"F": 5177}
{"v": 1	"t": 541935	"P": 1558.5	"F": 5283}
{"v": 1	"t": 541955	"P": 1565.75	"F": 5240}
{"v": 1	"t": 541976	"P": 1576.5	"F": 5193}
{"v": 1	"t": 541996	"P": 1568.75	"F": 5306}
{"v": 1	"t": 542016	"P": 1556.25	"F": 5179}
{"v": 1	"t": 542037	"P": 1560.75	"F": 5302}
{"v": 1	"t": 542057	"P": 1581.0	"F": 5100}
{"v": 1	"t": 542077	"P": 1561.25	"F": 5185}
{"v": 1	"t": 542098	"P": 1556.25	"F": 5255}
{"v": 1	"t": 542118	"P": 1562.0	"F": 5166}
{"v": 1	"t": 542138	"P": 1578.0	"F": 5484}
{"v": 1	"t": 542159	"P": 1563.75	"F": 5349}
{"v": 1	"t": 542179	"P": 1555.0	"F": 5210}
{"v": 1	"t": 542199	"P": 1560.5	"F": 5398}
{"v": 1	"t": 542220	"P": 1580.25	"F": 5200}
{"v": 1	"t": 542240	"P": 1565.25	"F": 5445}
{"v": 1	"t": 542260	"P": 1556.5	"F": 5333}
{"v": 1	"t": 542281	"P": 1560.0	"F": 5329}
{"v": 1	"t": 542301	"P": 1573.75	"F": 5361}
{"v": 1	"t": 542321	"P": 1557.75	"F": 5142}
{"v": 1	"t": 542342	"P": 1558.25	"F": 5302}
{"v": 1	"t": 542362	"P": 1572.5	"F": 5155}
{"v": 1	"t": 542382	"P": 1569.5	"F": 5296}
{"v": 1	"t": 542403	"P": 1564.25	"F": 5100}
{"v": 1	"t": 542423	"P": 1579.75	"F": 5276}
{"v": 1	"t": 542444	"P": 1565.0	"F": 5148}
{"v": 1	"t": 542464	"P": 1561.75	"F": 5116}
{"v": 1	"t": 542484	"P": 1559.75	"F": 5356	"C": 47.055	"D": 3413	"sn": 54091930088003	"file": "/data/device_log/data0000.out"}
{"v": 1	"t": 542505	"P": 1572.5	"F": 5186}
{"v": 1	"t": 542525	"P": 1564.0	"F": 5325}
{"v": 1	"t": 542548	"P": 1562.75	"F": 5497}
{"v": 1	"t": 542568	"P": 1561.75	"F": 5188}
{"v": 1	"t": 542588	"P": 1578.5	"F": 5280}
{"v": 1	"t": 542609	"P": 1570.25	"F": 5168}
{"v": 1	"t": 542629	"P": 1563.5	"F": 5271}
{"v": 1	"t": 542649	"P": 1561.75	"F": 5292}
{"v": 1	"t": 542670	"P": 1575.5	"F": 5277}
{"v": 1	"t": 542690	"P": 1574.0	"F": 5206}
{"v": 1	"t": 542710	"P": 1552.5	"F": 5149}
{"v": 1	"t": 542731	"P": 1565.25	"F": 5290}
{"v": 1	"t": 542751	"P": 1575.0	"F": 5277}
{"v": 1	"t": 542771	"P": 1566.0	"F": 5104}
{"v": 1	"t": 542792	"P": 1557.5	"F": 5226}
{"v": 1	"t": 542812	"P": 1563.5	"F": 5342}
{"v": 1	"t": 542832	"P": 1572.25	"F": 5230}
{"v": 1	"t": 542852	"P": 1562.25	"F": 5198}
{"v": 1	"t": 542873	"P": 1563.25	"F": 5248}
{"v": 1	"t": 542893	"P": 1577.0	"F": 5338}
{"v": 1	"t": 542914	"P": 1571.25	"F": 5295}
{"v": 1	"t": 542934	"P": 1553.5	"F": 5375}
{"v": 1	"t": 542955	"P": 1566.75	"F": 5289}
{"v": 1	"t": 542975	"P": 1570.75	"F": 5184}
{"v": 1	"t": 542995	"P": 1556.75	"F": 5308}
{"v": 1	"t": 543016	"P": 1567.5	"F": 5220}
{"v": 1	"t": 543036	"P": 1577.5	"F": 5358}
{"v": 1	"t": 543056	"P": 1572.25	"F": 5192}
{"v": 1	"t": 543077	"P": 1564.5	"F": 5190}
{"v": 1	"t": 543097	"P": 1572.75	"F": 5388}
{"v": 1	"t": 543117	"P": 1571.0	"F": 5215}
{"v": 1	"t": 543138	"P": 1561.0	"F": 5187}
{"v": 1	"t": 543158	"P": 1567.25	"F": 5334}
{"v": 1	"t": 543178	"P": 1578.25	"F": 5169}
{"v": 1	"t": 543199	"P": 1571.25	"F": 5243}
{"v": 1	"t": 543219	"P": 1556.75	"F": 5397}
{"v": 1	"t": 543239	"P": 1575.5	"F": 5307}
{"v": 1	"t": 543260	"P": 1572.0	"F": 5153}
{"v": 1	"t": 543280	"P": 1562.25	"F": 5198}
{"v": 1	"t": 543300	"P": 1558.25	"F": 5314}
{"v": 1	"t": 543321	"P": 1576.25	"F": 5181}
{"v": 1	"t": 543341	"P": 1570.25	"F": 5285}
{"v": 1	"t": 543361	"P": 1563.5	"F": 5356}
{"v": 1	"t": 543382	"P": 1557.25	"F": 5281}
{"v": 1	"t": 543402	"P": 1576.0	"F": 5225}
{"v": 1	"t": 543422	"P": 1566.0	"F": 5292}
{"v": 1	"t": 543443	"P": 1553.5	"F": 5244}
{"v": 1	"t": 543463	"P": 1572.75	"F": 5257}
{"v": 1	"t": 543484	"P": 1569.25	"F": 5261}
{"v": 1	"t": 543504	"P": 1549.25	"F": 5203	"C": 47.05	"D": 3413	"sn": 54091930088003	"file": "/data/device_log/data0000.out"	"CO2": 441.64837646484375	"Tp": 24.479286193847656	"H": 4.627648048586276e-41}
{"v": 1	"t": 543525	"P": 1567.25	"F": 5168}
{"v": 1	"t": 543546	"P": 1576.25	"F": 5280}
{"v": 1	"t": 543568	"P": 1561.0	"F": 5171}
{"v": 1	"t": 543588	"P": 1562.75	"F": 5304}
{"v": 1	"t": 543608	"P": 1573.0	"F": 5240}
{"v": 1	"t": 543629	"P": 1574.25	"F": 5478}
{"v": 1	"t": 543649	"P": 1560.0	"F": 5226}
{"v": 1	"t": 543669	"P": 1571.0	"F": 5289}
{"v": 1	"t": 543690	"P": 1578.5	"F": 5362}
{"v": 1	"t": 543710	"P": 1569.0	"F": 5230}
{"v": 1	"t": 543730	"P": 1568.5	"F": 5163}
{"v": 1	"t": 543751	"P": 1576.5	"F": 5393}
{"v": 1	"t": 543771	"P": 1570.5	"F": 5227}
{"v": 1	"t": 543791	"P": 1560.0	"F": 5229}
{"v": 1	"t": 543812	"P": 1566.75	"F": 5303}
{"v": 1	"t": 543832	"P": 1577.0	"F": 5171}
{"v": 1	"t": 543852	"P": 1572.25	"F": 5258}
{"v": 1	"t": 543873	"P": 1559.0	"F": 5303}
{"v": 1	"t": 543893	"P": 1568.75	"F": 5377}
{"v": 1	"t": 543913	"P": 1576.75	"F": 5372}
{"v": 1	"t": 543934	"P": 1572.5	"F": 5279}
{"v": 1	"t": 543954	"P": 1561.75	"F": 5273}
{"v": 1	"t": 543974	"P": 1567.75	"F": 5276}
{"v": 1	"t": 543995	"P": 1578.75	"F": 5130}
{"v": 1	"t": 544015	"P": 1568.0	"F": 5146}
{"v": 1	"t": 544036	"P": 1559.75	"F": 5247}
{"v": 1	"t": 544056	"P": 1574.0	"F": 5338}
{"v": 1	"t": 544077	"P": 1566.75	"F": 5373}
{"v": 1	"t": 544097	"P": 1573.75	"F": 5247}
{"v": 1	"t": 544118	"P": 1564.75	"F": 5170}
{"v": 1	"t": 544138	"P": 1566.25	"F": 5232}
{"v": 1	"t": 544159	"P": 1563.75	"F": 5276}
{"v": 1	"t": 544179	"P": 1564.75	"F": 5229}
{"v": 1	"t": 544200	"P": 1571.5	"F": 5167}
{"v": 1	"t": 544220	"P": 1568.0	"F": 5316}
{"v": 1	"t": 544240	"P": 1554.0	"F": 5264}
{"v": 1	"t": 544261	"P": 1572.75	"F": 5219}
{"v": 1	"t": 544281	"P": 1575.5	"F": 5305}
{"v": 1	"t": 544301	"P": 1562.0	"F": 5264}
{"v": 1	"t": 544322	"P": 1557.5	"F": 5209}
{"v": 1	"t": 544342	"P": 1572.75	"F": 5288}
{"v": 1	"t": 544362	"P": 1565.5	"F": 5342}
{"v": 1	"t": 544383	"P": 1565.75	"F": 5237}
{"v": 1	"t": 544403	"P": 1564.25	"F": 5213}
{"v": 1	"t": 544423	"P": 1580.25	"F": 5218}
{"v": 1	"t": 544444	"P": 1567.25	"F": 5330}
{"v": 1	"t": 544464	"P": 1560.5	"F": 5173}
{"v": 1	"t": 544484	"P": 1570.5	"F": 5375}
{"v": 1	"t": 544505	"P": 1573.5	"F": 5319}
{"v": 1	"t": 544525	"P": 1563.25	"F": 5253	"C": 47.125	"D": 3412	"sn": 54091930088003	"file": "/data/device_log/data0000.out"}
{"v": 1	"t": 544546	"P": 1570.5	"F": 5337}
{"v": 1	"t": 544566	"P": 1562.25	"F": 5237}
{"v": 1	"t": 544589	"P": 1562.75	"F": 5395}
{"v": 1	"t": 544609	"P": 1555.0	"F": 5456}
{"v": 1	"t": 544629	"P": 1570.0	"F": 5259}
{"v": 1	"t": 544650	"P": 1567.75	"F": 5207}
{"v": 1	"t": 544670	"P": 1563.5	"F": 5232}
{"v": 1	"t": 544690	"P": 1561.0	"F": 5356}
{"v": 1	"t": 544711	"P": 1580.0	"F": 5312}
{"v": 1	"t": 544731	"P": 1567.0	"F": 5238}
{"v": 1	"t": 544752	"P": 1555.0	"F": 5345}
{"v": 1	"t": 544772	"P": 1571.75	"F": 5231}
{"v": 1	"t": 544793	"P": 1565.0	"F": 5038}
{"v": 1	"t": 544813	"P": 1563.75	"F": 5322}
{"v": 1	"t": 544833	"P": 1575.0	"F": 5259}
{"v": 1	"t": 544854	"P": 1568.5	"F": 5401}
{"v": 1	"t": 544874	"P": 1557.75	"F": 5258}
{"v": 1	"t": 544894	"P": 1566.0	"F": 5313}
{"v": 1	"t": 544915	"P": 1574.0	"F": 5339}
{"v": 1	"t": 544935	"P": 1563.0	"F": 5219}
{"v": 1	"t": 544955	"P": 1554.0	"F": 5297}
{"v": 1	"t": 544976	"P": 1567.0	"F": 5340}
{"v": 1	"t": 544996	"P": 1576.75	"F": 5310}
{"v": 1	"t": 545016	"P": 1563.75	"F": 5291}
{"v": 1	"t": 545037	"P": 1558.25	"F": 5295}
{"v": 1	"t": 545057	"P": 1579.0	"F": 5384}
{"v": 1	"t": 545077	"P": 1572.75	"F": 5241}
{"v": 1	"t": 545098	"P": 1560.5	"F": 5288}
{"v": 1	"t": 545118	"P": 1559.25	"F": 4999}
{"v": 1	"t": 545138	"P": 1574.5	"F": 5063}
{"v": 1	"t": 545159	"P": 1570.25	"F": 5408}
{"v": 1	"t": 545179	"P": 1558.5	"F": 5279}
{"v": 1	"t": 545199	"P": 1567.5	"F": 5119}
{"v": 1	"t": 545220	"P": 1567.75	"F": 5083}
{"v": 1	"t": 545240	"P": 1571.25	"F": 5229}
{"v": 1	"t": 545260	"P": 1553.25	"F": 5277}
{"v": 1	"t": 545281	"P": 1570.5	"F": 5137}
{"v": 1	"t": 545301	"P": 1572.75	"F": 5208}
{"v": 1	"t": 545322	"P": 1557.5	"F": 5331}
{"v": 1	"t": 545342	"P": 1570.0	"F": 5227}
{"v": 1	"t": 545362	"P": 1564.0	"F": 5359}
{"v": 1	"t": 545383	"P": 1562.0	"F": 5158}
{"v": 1	"t": 545403	"P": 1570.25	"F": 5262}
{"v": 1	"t": 545423	"P": 1579.25	"F": 5152}
{"v": 1	"t": 545444	"P": 1571.75	"F": 5251}
{"v": 1	"t": 545464	"P": 1564.25	"F": 5239}
{"v": 1	"t": 545484	"P": 1574.0	"F": 5129}
{"v": 1	"t": 545505	"P": 1576.25	"F": 5159}
{"v": 1	"t": 545525	"P": 1561.5	"F": 5228}
{"v": 1	"t": 545545	"P": 1569.25	"F": 5271	"C": 47.165	"D": 3412	"sn": 54091930088003	"file": "/data/device_log/data0000.out"	"CO2": 470.5260925292969	"Tp": 24.46593475341797	"H": 4.627648048586276e-41}
{"v": 1	"t": 545567	"P": 1566.75	"F": 5294}
{"v": 1	"t": 545587	"P": 1562.0	"F": 5303}
{"v": 1	"t": 545613	"P": 1566.75	"F": 5175}
{"v": 1	"t": 545633	"P": 1560.25	"F": 5285}
{"v": 1	"t": 545653	"P": 1577.5	"F": 5494}
{"v": 1	"t": 545674	"P": 1570.5	"F": 5208}
{"v": 1	"t": 545694	"P": 1560.5	"F": 5470}
{"v": 1	"t": 545714	"P": 1567.0	"F": 5216}
{"v": 1	"t": 545735	"P": 1579.75	"F": 5234}
{"v": 1	"t": 545755	"P": 1566.75	"F": 5344}
{"v": 1	"t": 545775	"P": 1555.0	"F": 5126}
{"v": 1	"t": 545796	"P": 1569.0	"F": 5316}
{"v": 1	"t": 545816	"P": 1573.5	"F": 5074}
{"v": 1	"t": 545836	"P": 1569.0	"F": 5424}
{"v": 1	"t": 545857	"P": 1567.5	"F": 5279}
{"v": 1	"t": 545877	"P": 1572.25	"F": 5159}
{"v": 1	"t": 545897	"P": 1562.0	"F": 5191}
{"v": 1	"t": 545918	"P": 1558.75	"F": 5221}
{"v": 1	"t": 545938	"P": 1566.5	"F": 5220}
{"v": 1	"t": 545958	"P": 1582.0	"F": 5085}
{"v": 1	"t": 545979	"P": 1567.25	"F": 5288}
{"v": 1	"t": 545999	"P": 1558.25	"F": 5317}
{"v": 1	"t": 546019	"P": 1573.5	"F": 5357}
{"v": 1	"t": 546040	"P": 1580.0	"F": 5348}
{"v": 1	"t": 546060	"P": 1562.75	"F": 5255}
{"v": 1	"t": 546080	"P": 1558.5	"F": 5419}
{"v": 1	"t": 546101	"P": 1580.0	"F": 5196}
{"v": 1	"t": 546121	"P": 1569.75	"F": 5191}
{"v": 1	"t": 546141	"P": 1559.75	"F": 5252}
{"v": 1	"t": 546162	"P": 1562.25	"F": 5349}
{"v": 1	"t": 546182	"P": 1574.25	"F": 5328}
{"v": 1	"t": 546202	"P": 1567.75	"F": 5226}
{"v": 1	"t": 546223	"P": 1553.5	"F": 5256}
{"v": 1	"t": 546243	"P": 1570.5	"F": 5208}
{"v": 1	"t": 546263	"P": 1567.5	"F": 5332}
{"v": 1	"t": 546284	"P": 1566.75	"F": 5325}
{"v": 1	"t": 546304	"P": 1556.5	"F": 5438}
{"v": 1	"t": 546324	"P": 1571.25	"F": 5285}
{"v": 1	"t": 546345	"P": 1579.0	"F": 5223}
{"v": 1	"t": 546365	"P": 1560.5	"F": 5316}
{"v": 1	"t": 546385	"P": 1558.5	"F": 5170}
{"v": 1	"t": 546406	"P": 1577.0	"F": 5266}
{"v": 1	"t": 546426	"P": 1563.0	"F": 5389}
{"v": 1	"t": 546447	"P": 1563.25	"F": 5282}
{"v": 1	"t": 546467	"P": 1577.75	"F": 5346}
{"v": 1	"t": 546487	"P": 1566.0	"F": 5232}
{"v": 1	"t": 546508	"P": 1561.5	"F": 5260}
{"v": 1	"t": 546528	"P": 1560.75	"F": 5229}
{"v": 1	"t": 546548	"P": 1577.5	"F": 5171}
{"v": 1	"t": 546569	"P": 1568.5	"F": 5455	"C": 47.17	"D": 3412	"sn": 54091930088003	"file": "/data/device_log/data0000.out"}
{"v": 1	"t": 546589	"P": 1567.75	"F": 5366}
{"v": 1	"t": 546610	"P": 1570.25	"F": 5232}
{"v": 1	"t": 546632	"P": 1574.0	"F": 5390}
{"v": 1	"t": 546653	"P": 1567.5	"F": 5252}
{"v": 1	"t": 546673	"P": 1555.75	"F": 5285}
{"v": 1	"t": 546693	"P": 1579.75	"F": 5266}
{"v": 1	"t": 546714	"P": 1560.5	"F": 5232}
{"v": 1	"t": 546734	"P": 1558.5	"F": 5222}
{"v": 1	"t": 546754	"P": 1565.25	"F": 5102}
{"v": 1	"t": 546775	"P": 1575.75	"F": 5154}
{"v": 1	"t": 546795	"P": 1567.25	"F": 5254}
{"v": 1	"t": 546815	"P": 1558.25	"F": 5316}
{"v": 1	"t": 546836	"P": 1564.25	"F": 5114}
{"v": 1	"t": 546856	"P": 1572.0	"F": 5229}
{"v": 1	"t": 546876	"P": 1560.0	"F": 5253}
{"v": 1	"t": 546897	"P": 1553.0	"F": 5274}
{"v": 1	"t": 546917	"P": 1571.75	"F": 5253}
{"v": 1	"t": 546937	"P": 1573.75	"F": 5241}
{"v": 1	"t": 546958	"P": 1562.25	"F": 5451}
{"v": 1	"t": 546978	"P": 1577.5	"F": 5122}
{"v": 1	"t": 546999	"P": 1566.0	"F": 5368}
{"v": 1	"t": 547019	"P": 1559.5	"F": 5241}
{"v": 1	"t": 547039	"P": 1568.75	"F": 5270}
{"v": 1	"t": 547060	"P": 1576.75	"F": 5077}
{"v": 1	"t": 547080	"P": 1566.25	"F": 5295}
{"v": 1	"t": 547100	"P": 1564.25	"F": 5297}
{"v": 1	"t": 547121	"P": 1573.75	"F": 5332}
{"v": 1	"t": 547141	"P": 1577.0	"F": 5228}
{"v": 1	"t": 547161	"P": 1565.5	"F": 5255}
{"v": 1	"t": 547182	"P": 1563.25	"F": 5376}
{"v": 1	"t": 547202	"P": 1574.0	"F": 5486}
{"v": 1	"t": 547222	"P": 1572.0	"F": 5243}
{"v": 1	"t": 547243	"P": 1565.75	"F": 5176}
{"v": 1	"t": 547263	"P": 1551.75	"F": 5374}
{"v": 1	"t": 547283	"P": 1579.25	"F": 5325}
{"v": 1	"t": 547304	"P": 1574.0	"F": 5206}
{"v": 1	"t": 547324	"P": 1563.5	"F": 5128}
{"v": 1	"t": 547344	"P": 1565.5	"F": 5200}
{"v": 1	"t": 547365	"P": 1582.25	"F": 5325}
{"v": 1	"t": 547385	"P": 1561.25	"F": 5158}
{"v": 1	"t": 547405	"P": 1554.75	"F": 5316}
{"v": 1	"t": 547426	"P": 1569.5	"F": 5201}
{"v": 1	"t": 547446	"P": 1575.25	"F": 5299}
{"v": 1	"t": 547466	"P": 1562.25	"F": 5151}
{"v": 1	"t": 547487	"P": 1561.0	"F": 5350}
{"v": 1	"t": 547507	"P": 1572.0	"F": 5364}
{"v": 1	"t": 547528	"P": 1560.25	"F": 5359}
{"v": 1	"t": 547548	"P": 1567.0	"F": 5245}
{"v": 1	"t": 547569	"P": 1568.0	"F": 5212}
{"v": 1	"t": 547589	"P": 1559.5	"F": 5186	"C": 47.185	"D": 3412	"sn": 54091930088003	"file": "/data/device_log/data0000.out"	"CO2": 437.55682373046875	"Tp": 24.46593475341797	"H": 4.627648048586276e-41}
{"v": 1	"t": 547611	"P": 1567.0	"F": 5347}
{"v": 1	"t": 547631	"P": 1568.0	"F": 5353}
{"v": 1	"t": 547653	"P": 1568.75	"F": 5122}
{"v": 1	"t": 547674	"P": 1574.5	"F": 5211}
{"v": 1	"t": 547694	"P": 1563.25	"F": 5289}
{"v": 1	"t": 547715	"P": 1572.0	"F": 5365}
{"v": 1	"t": 547735	"P": 1566.25	"F": 5353}
{"v": 1	"t": 547755	"P": 1555.75	"F": 5159}
{"v": 1	"t": 547776	"P": 1575.0	"F": 5307}
{"v": 1	"t": 547796	"P": 1564.25	"F": 5319}
{"v": 1	"t": 547816	"P": 1564.25	"F": 5263}
{"v": 1	"t": 547837	"P": 1556.5	"F": 5308}
{"v": 1	"t": 547857	"P": 1577.0	"F": 5429}
{"v": 1	"t": 547877	"P": 1568.5	"F": 5335}
{"v": 1	"t": 547898	"P": 1560.25	"F": 5239}
{"v": 1	"t": 547918	"P": 1571.5	"F": 5337}
{"v": 1	"t": 547938	"P": 1573.25	"F": 5327}
{"v": 1	"t": 547959	"P": 1563.0	"F": 5344}
{"v": 1	"t": 547979	"P": 1561.5	"F": 5317}
{"v": 1	"t": 547999	"P": 1568.0	"F": 5313}
{"v": 1	"t": 548020	"P": 1572.25	"F": 5263}
{"v": 1	"t": 548040	"P": 1561.25	"F": 5231}
{"v": 1	"t": 548060	"P": 1554.25	"F": 5185}
{"v": 1	"t": 548081	"P": 1571.75	"F": 5332}
{"v": 1	"t": 548101	"P": 1576.0	"F": 5263}
{"v": 1	"t": 548121	"P": 1563.0	"F": 5242}
{"v": 1	"t": 548142	"P": 1560.0	"F": 5180}
{"v": 1	"t": 548162	"P": 1579.25	"F": 5177}
{"v": 1	"t": 548182	"P": 1576.5	"F": 5276}
{"v": 1	"t": 548203	"P": 1557.0	"F": 5353}
{"v": 1	"t": 548223	"P": 1564.25	"F": 5240}
{"v": 1	"t": 548244	"P": 1569.0	"F": 5426}
{"v": 1	"t": 548264	"P": 1557.5	"F": 5284}
{"v": 1	"t": 548284	"P": 1580.0	"F": 5351}
{"v": 1	"t": 548305	"P": 1571.25	"F": 5230}
{"v": 1	"t": 548325	"P": 1560.0	"F": 5181}
{"v": 1	"t": 548345	"P": 1566.0	"F": 5226}
{"v": 1	"t": 548366	"P": 1576.75	"F": 5302}
{"v": 1	"t": 548386	"P": 1568.75	"F": 5254}
{"v": 1	"t": 548406	"P": 1563.5	"F": 5352}
{"v": 1	"t": 548427	"P": 1562.75	"F": 5244}
{"v": 1	"t": 548447	"P": 1571.5	"F": 5261}
{"v": 1	"t": 548467	"P": 1567.5	"F": 5214}
{"v": 1	"t": 548488	"P": 1562.0	"F": 5256}
{"v": 1	"t": 548508	"P": 1568.5	"F": 5299}
{"v": 1	"t": 548528	"P": 1574.25	"F": 5387}
{"v": 1	"t": 548549	"P": 1561.25	"F": 5359}
{"v": 1	"t": 548569	"P": 1551.5	"F": 5371}
{"v": 1	"t": 548589	"P": 1568.0	"F": 5455}
{"v": 1	"t": 548610	"P": 1575.0	"F": 5235	"C": 47.235	"D": 3412	"sn": 54091930088003	"file": "/data/device_log/data0000.out"}
{"v": 1	"t": 548632	"P": 1568.25	"F": 5169}
{"v": 1	"t": 548652	"P": 1571.25	"F": 5335}
{"v": 1	"t": 548673	"P": 1578.0	"F": 5206}
{"v": 1	"t": 548694	"P": 1565.75	"F": 5261}
{"v": 1	"t": 548714	"P": 1549.75	"F": 5204}
{"v": 1	"t": 548734	"P": 1563.0	"F": 5247}
{"v": 1	"t": 548755	"P": 1565.0	"F": 5277}
{"v": 1	"t": 548775	"P": 1565.25	"F": 5329}
{"v": 1	"t": 548796	"P": 1561.0	"F": 5303}
{"v": 1	"t": 548816	"P": 1565.0	"F": 5262}
{"v": 1	"t": 548836	"P": 1556.75	"F": 5162}
{"v": 1	"t": 548857	"P": 1562.5	"F": 5314}
{"v": 1	"t": 548877	"P": 1571.75	"F": 5222}
{"v": 1	"t": 548897	"P": 1571.0	"F": 5350}
{"v": 1	"t": 548918	"P": 1556.0	"F": 5319}
{"v": 1	"t": 548938	"P": 1563.75	"F": 5084}
{"v": 1	"t": 548958	"P": 1577.0	"F": 5335}
{"v": 1	"t": 548979	"P": 1565.5	"F": 5161}
{"v": 1	"t": 548999	"P": 1558.75	"F": 5296}
{"v": 1	"t": 549019	"P": 1562.5	"F": 5354}
{"v": 1	"t": 549040	"P": 1572.0	"F": 5087}
{"v": 1	"t": 549060	"P": 1566.0	"F": 5230}
{"v": 1	"t": 549080	"P": 1554.0	"F": 5196}
{"v": 1	"t": 549101	"P": 1558.25	"F": 5198}
{"v": 1	"t": 549121	"P": 1562.0	"F": 5125}
{"v": 1	"t": 549141	"P": 1565.5	"F": 5170}
{"v": 1	"t": 549162	"P": 1558.75	"F": 5104}
{"v": 1	"t": 549182	"P": 1568.75	"F": 5283}
{"v": 1	"t": 549202	"P": 1565.75	"F": 5216}
{"v": 1	"t": 549223	"P": 1559.5	"F": 5132}
{"v": 1	"t": 549243	"P": 1560.0	"F": 5135}
{"v": 1	"t": 549263	"P": 1573.5	"F": 5271}
{"v": 1	"t": 549284	"P": 1570.25	"F": 5468}
{"v": 1	"t": 549304	"P": 1565.0	"F": 5383}
{"v": 1	"t": 549324	"P": 1566.5	"F": 5159}
{"v": 1	"t": 549345	"P": 1569.5	"F": 5312}
{"v": 1	"t": 549365	"P": 1563.75	"F": 5215}
{"v": 1	"t": 549386	"P": 1575.5	"F": 5160}
{"v": 1	"t": 549406	"P": 1571.25	"F": 5121}
{"v": 1	"t": 549426	"P": 1561.5	"F": 5129}
{"v": 1	"t": 549447	"P": 1545.25	"F": 4964}
{"v": 1	"t": 549467	"P": 1567.5	"F": 4888}
{"v": 1	"t": 549487	"P": 1563.75	"F": 4827}
{"v": 1	"t": 549508	"P": 1555.25	"F": 4903}
{"v": 1	"t": 549528	"P": 1556.0	"F": 5054}
{"v": 1	"t": 549548	"P": 1571.75	"F": 4902}
{"v": 1	"t": 549569	"P": 1559.0	"F": 5124}
{"v": 1	"t": 549589	"P": 1553.25	"F": 5038}
{"v": 1	"t": 549609	"P": 1561.5	"F": 4767}
{"v": 1	"t": 549630	"P": 1566.25	"F": 4723	"C": 47.33	"D": 3411	"sn": 54091930088003	"file": "/data/device_log/data0000.out"	"CO2": 508.11431884765625	"Tp": 24.46593475341797	"H": 4.627648048586276e-41}
{"v": 1	"t": 549651	"P": 1559.0	"F": 4940}
{"v": 1	"t": 549672	"P": 1544.0	"F": 4837}
{"v": 1	"t": 549694	"P": 1555.25	"F": 4709}
{"v": 1	"t": 549715	"P": 1567.5	"F": 4872}
{"v": 1	"t": 549735	"P": 1563.75	"F": 4934}
{"v": 1	"t": 549755	"P": 1549.25	"F": 4748}
{"v": 1	"t": 549776	"P": 1562.75	"F": 4759}
{"v": 1	"t": 549796	"P": 1570.75	"F": 4938}
{"v": 1	"t": 549816	"P": 1563.0	"F": 5109}
{"v": 1	"t": 549837	"P": 1558.0	"F": 5084}
{"v": 1	"t": 549857	"P": 1567.0	"F": 5096}
{"v": 1	"t": 549877	"P": 1568.25	"F": 4974}
{"v": 1	"t": 549898	"P": 1553.75	"F": 4993}
{"v": 1	"t": 549918	"P": 1576.25	"F": 5339}
{"v": 1	"t": 549939	"P": 1565.25	"F": 5096}
{"v": 1	"t": 549959	"P": 1563.5	"F": 5004}
{"v": 1	"t": 549979	"P": 1554.25	"F": 5088}
{"v": 1	"t": 549999	"P": 1572.0	"F": 5284}
{"v": 1	"t": 550020	"P": 1560.0	"F": 5198}
{"v": 1	"t": 550040	"P": 1558.0	"F": 5289}
{"v": 1	"t": 550060	"P": 1559.75	"F": 5287}
{"v": 1	"t": 550081	"P": 1572.5	"F": 5047}
{"v": 1	"t": 550101	"P": 1562.75	"F": 5173}
{"v": 1	"t": 550121	"P": 1559.5	"F": 5133}
{"v": 1	"t": 550142	"P": 1566.5	"F": 5301}
{"v": 1	"t": 550162	"P": 1566.0	"F": 5218}
{"v": 1	"t": 550182	"P": 1567.25	"F": 5256}
{"v": 1	"t": 550203	"P": 1555.25	"F": 5402}
{"v": 1	"t": 550223	"P": 1564.75	"F": 5311}
{"v": 1	"t": 550244	"P": 1568.75	"F": 5393}
{"v": 1	"t": 550264	"P": 1559.5	"F": 5134}
{"v": 1	"t": 550284	"P": 1553.75	"F": 5273}
{"v": 1	"t": 550304	"P": 1572.0	"F": 5260}
{"v": 1	"t": 550325	"P": 1568.25	"F": 5117}
{"v": 1	"t": 550345	"P": 1561.25	"F": 5109}
{"v": 1	"t": 550365	"P": 1555.0	"F": 5377}
{"v": 1	"t": 550386	"P": 1573.0	"F": 5318}
{"v": 1	"t": 550406	"P": 1568.0	"F": 5051}
{"v": 1	"t": 550427	"P": 1566.5	"F": 5059}
{"v": 1	"t": 550447	"P": 1568.75	"F": 5171}
{"v": 1	"t": 550467	"P": 1568.0	"F": 5503}
{"v": 1	"t": 550488	"P": 1568.75	"F": 5286}
{"v": 1	"t": 550508	"P": 1557.0	"F": 5482}
{"v": 1	"t": 550528	"P": 1577.25	"F": 5091}
{"v": 1	"t": 550548	"P": 1578.25	"F": 5443}
{"v": 1	"t": 550569	"P": 1565.0	"F": 5529}
{"v": 1	"t": 550589	"P": 1559.25	"F": 5405}
{"v": 1	"t": 550610	"P": 1576.5	"F": 5539}
{"v": 1	"t": 550630	"P": 1569.75	"F": 5732}
{"v": 1	"t": 550650	"P": 1559.75	"F": 5454	"C": 47.325	"D": 3411	"sn": 54091930088003	"file": "/data/device_log/data0000.out"}
{"v": 1	"t": 550671	"P": 1565.25	"F": 5438}
{"v": 1	"t": 550691	"P": 1566.0	"F": 5468}
{"v": 1	"t": 550714	"P": 1554.75	"F": 5370}
{"v": 1	"t": 550734	"P": 1557.5	"F": 5323}
{"v": 1	"t": 550754	"P": 1565.5	"F": 5095}
{"v": 1	"t": 550775	"P": 1559.5	"F": 5276}
{"v": 1	"t": 550795	"P": 1557.25	"F": 5179}
{"v": 1	"t": 550815	"P": 1559.25	"F": 5288}
{"v": 1	"t": 550836	"P": 1578.0	"F": 5136}
{"v": 1	"t": 550856	"P": 1571.75	"F": 5466}
{"v": 1	"t": 550877	"P": 1563.0	"F": 5266}
{"v": 1	"t": 550897	"P": 1568.0	"F": 5361}
{"v": 1	"t": 550917	"P": 1573.0	"F": 5369}
{"v": 1	"t": 550938	"P": 1565.25	"F": 5400}
{"v": 1	"t": 550958	"P": 1564.5	"F": 5344}
{"v": 1	"t": 550978	"P": 1577.0	"F": 5432}
{"v": 1	"t": 550999	"P": 1563.25	"F": 5328}
{"v": 1	"t": 551019	"P": 1574.75	"F": 5355}
{"v": 1	"t": 551040	"P": 1561.0	"F": 5326}
{"v": 1	"t": 551060	"P": 1563.5	"F": 5294}
{"v": 1	"t": 551081	"P": 1574.75	"F": 5376}
{"v": 1	"t": 551102	"P": 1561.5	"F": 5294}
{"v": 1	"t": 551122	"P": 1567.0	"F": 5284}
{"v": 1	"t": 551142	"P": 1568.75	"F": 5311}
{"v": 1	"t": 551163	"P": 1557.5	"F": 5080}
{"v": 1	"t": 551183	"P": 1571.75	"F": 5416}
{"v": 1	"t": 551203	"P": 1572.75	"F": 5229}
{"v": 1	"t": 551224	"P": 1559.5	"F": 5244}
{"v": 1	"t": 551244	"P": 1555.0	"F": 5182}
{"v": 1	"t": 551264	"P": 1582.75	"F": 5109}
{"v": 1	"t": 551285	"P": 1565.0	"F": 5227}
{"v": 1	"t": 551305	"P": 1563.25	"F": 5194}
{"v": 1	"t": 551325	"P": 1567.25	"F": 5304}
{"v": 1	"t": 551346	"P": 1577.5	"F": 5127}
{"v": 1	"t": 551366	"P": 1566.5	"F": 5232}
{"v": 1	"t": 551386	"P": 1561.0	"F": 5228}
{"v": 1	"t": 551407	"P": 1571.5	"F": 5197}
{"v": 1	"t": 551427	"P": 1573.5	"F": 5376}
{"v": 1	"t": 551447	"P": 1559.75	"F": 5270}
{"v": 1	"t": 551468	"P": 1558.25	"F": 5191}
{"v": 1	"t": 551488	"P": 1571.0	"F": 5225}
{"v": 1	"t": 551508	"P": 1577.25	"F": 5099}
{"v": 1	"t": 551529	"P": 1565.75	"F": 5432}
{"v": 1	"t": 551549	"P": 1560.75	"F": 5344}
{"v": 1	"t": 551569	"P": 1575.25	"F": 5074}
{"v": 1	"t": 551590	"P": 1568.5	"F": 5130}
{"v": 1	"t": 551610	"P": 1563.75	"F": 5219}
{"v": 1	"t": 551630	"P": 1557.25	"F": 5246}
{"v": 1	"t": 551651	"P": 1577.25	"F": 5303}
{"v": 1	"t": 551671	"P": 1574.5	"F": 5176	"C": 47.355	"D": 3411	"sn": 54091930088003	"file": "/data/device_log/data0000.out"	"CO2": 607.1260986328125	"Tp": 24.449913024902344	"H": 4.627648048586276e-41}
{"v": 1	"t": 551696	"P": 1564.25	"F": 5199}
{"v": 1	"t": 551717	"P": 1575.5	"F": 5193}
{"v": 1	"t": 551738	"P": 1557.25	"F": 5126}
{"v": 1	"t": 551758	"P": 1560.75	"F": 5204}
{"v": 1	"t": 551778	"P": 1573.0	"F": 5288}
{"v": 1	"t": 551799	"P": 1566.25	"F": 5343}
{"v": 1	"t": 551819	"P": 1556.25	"F": 5418}
{"v": 1	"t": 551839	"P": 1560.0	"F": 5158}
{"v": 1	"t": 551860	"P": 1582.0	"F": 5188}
{"v": 1	"t": 551880	"P": 1564.5	"F": 5374}
{"v": 1	"t": 551900	"P": 1556.5	"F": 5354}
{"v": 1	"t": 551921	"P": 1571.75	"F": 5213}
{"v": 1	"t": 551941	"P": 1577.75	"F": 5143}
{"v": 1	"t": 551961	"P": 1558.75	"F": 5180}
{"v": 1	"t": 551982	"P": 1555.5	"F": 5010}
{"v": 1	"t": 552002	"P": 1574.75	"F": 5101}
{"v": 1	"t": 552022	"P": 1571.25	"F": 5350}
{"v": 1	"t": 552043	"P": 1555.25	"F": 5122}
{"v": 1	"t": 552063	"P": 1569.5	"F": 5201}
{"v": 1	"t": 552083	"P": 1575.0	"F": 5259}
{"v": 1	"t": 552104	"P": 1565.25	"F": 5262}
{"v": 1	"t": 552124	"P": 1557.0	"F": 5122}
{"v": 1	"t": 552144	"P": 1571.75	"F": 5247}
{"v": 1	"t": 552165	"P": 1570.0	"F": 5114}
{"v": 1	"t": 552185	"P": 1560.75	"F": 5205}
{"v": 1	"t": 552205	"P": 1559.25	"F": 5164}
{"v": 1	"t": 552226	"P": 1573.0	"F": 5295}
{"v": 1	"t": 552246	"P": 1572.5	"F": 5243}
{"v": 1	"t": 552267	"P": 1559.75	"F": 5389}
{"v": 1	"t": 552287	"P": 1578.0	"F": 5154}
{"v": 1	"t": 552307	"P": 1572.0	"F": 5322}
{"v": 1	"t": 552328	"P": 1558.75	"F": 5339}
{"v": 1	"t": 552348	"P": 1566.0	"F": 5218}
{"v": 1	"t": 552368	"P": 1574.0	"F": 5404}
{"v": 1	"t": 552389	"P": 1571.75	"F": 5248}
{"v": 1	"t": 552409	"P": 1562.25	"F": 5195}
{"v": 1	"t": 552429	"P": 1563.5	"F": 5299}
{"v": 1	"t": 552450	"P": 1572.75	"F": 5205}
{"v": 1	"t": 552470	"P": 1573.0	"F": 5169}
{"v": 1	"t": 552490	"P": 1560.75	"F": 5127}
{"v": 1	"t": 552511	"P": 1573.25	"F": 5284}
{"v": 1	"t": 552531	"P": 1572.5	"F": 5275}
{"v": 1	"t": 552551	"P": 1565.0	"F": 5322}
{"v": 1	"t": 552572	"P": 1553.75	"F": 5365}
{"v": 1	"t": 552592	"P": 1572.0	"F": 5336}
{"v": 1	"t": 552612	"P": 1575.5	"F": 5044}
{"v": 1	"t": 552633	"P": 1570.25	"F": 5192}
{"v": 1	"t": 552653	"P": 1563.5	"F": 5238}
{"v": 1	"t": 552673	"P": 1575.0	"F": 5126}
{"v": 1	"t": 552694	"P": 1564.5	"F": 5297	"C": 47.41	"D": 3410	"sn": 54091930088003	"file": "/data/device_log/data0000.out"}
{"v": 1	"t": 552715	"P": 1566.25	"F": 5344}
{"v": 1	"t": 552735	"P": 1567.0	"F": 5240}
{"v": 1	"t": 552757	"P": 1566.0	"F": 5283}
{"v": 1	"t": 552778	"P": 1557.0	"F": 5386}
{"v": 1	"t": 552798	"P": 1572.25	"F": 5306}
{"v": 1	"t": 552819	"P": 1573.5	"F": 5202}
{"v": 1	"t": 552839	"P": 1565.25	"F": 5315}
{"v": 1	"t": 552859	"P": 1580.5	"F": 5328}
{"v": 1	"t": 552880	"P": 1572.5	"F": 5318}
{"v": 1	"t": 552900	"P": 1555.75	"F": 5351}
{"v": 1	"t": 552921	"P": 1570.0	"F": 5187}
{"v": 1	"t": 552941	"P": 1575.0	"F": 5323}
{"v": 1	"t": 552961	"P": 1563.5	"F": 5285}
{"v": 1	"t": 552982	"P": 1559.75	"F": 5316}
{"v": 1	"t": 553002	"P": 1569.25	"F": 5310}
{"v": 1	"t": 553022	"P": 1576.0	"F": 5500}
{"v": 1	"t": 553043	"P": 1565.0	"F": 5518}
{"v": 1	"t": 553063	"P": 1562.0	"F": 5391}
{"v": 1	"t": 553083	"P": 1575.75	"F": 5441}
{"v": 1	"t": 553103	"P": 1578.25	"F": 5415}
{"v": 1	"t": 553124	"P": 1562.0	"F": 5365}
{"v": 1	"t": 553144	"P": 1559.0	"F": 5475}
{"v": 1	"t": 553164	"P": 1576.75	"F": 5229}
{"v": 1	"t": 553185	"P": 1572.75	"F": 5405}
{"v": 1	"t": 553205	"P": 1558.75	"F": 5307}
{"v": 1	"t": 553225	"P": 1564.25	"F": 5285}
{"v": 1	"t": 553246	"P": 1575.25	"F": 5375}
{"v": 1	"t": 553266	"P": 1567.5	"F": 5280}
{"v": 1	"t": 553286	"P": 1560.25	"F": 5371}
{"v": 1	"t": 553307	"P": 1563.5	"F": 5342}
{"v": 1	"t": 553327	"P": 1575.0	"F": 5202}
{"v": 1	"t": 553348	"P": 1564.5	"F": 5281}
{"v": 1	"t": 553368	"P": 1556.25	"F": 5385}
{"v": 1	"t": 553388	"P": 1568.75	"F": 5368}
{"v": 1	"t": 553409	"P": 1567.5	"F": 5247}
{"v": 1	"t": 553429	"P": 1562.5	"F": 5135}
{"v": 1	"t": 553449	"P": 1570.25	"F": 5389}
{"v": 1	"t": 553470	"P": 1565.25	"F": 5257}
{"v": 1	"t": 553490	"P": 1559.75	"F": 5313}
{"v": 1	"t": 553510	"P": 1558.25	"F": 5353}
{"v": 1	"t": 553531	"P": 1576.0	"F": 5161}
{"v": 1	"t": 553551	"P": 1570.75	"F": 5216}
{"v": 1	"t": 553571	"P": 1559.75	"F": 5188}
{"v": 1	"t": 553592	"P": 1567.0	"F": 5290}
{"v": 1	"t": 553612	"P": 1572.25	"F": 5220}
{"v": 1	"t": 553632	"P": 1563.25	"F": 5215}
{"v": 1	"t": 553653	"P": 1560.5	"F": 5197}
{"v": 1	"t": 553673	"P": 1561.5	"F": 5504}
{"v": 1	"t": 553693	"P": 1574.25	"F": 5364}
{"v": 1	"t": 553714	"P": 1566.5	"F": 5263	"C": 47.43	"D": 3410	"sn": 54091930088003	"file": "/data/device_log/data0000.out"	"CO2": 519.5823974609375	"Tp": 24.46593475341797	"H": 4.627648048586276e-41}
{"v": 1	"t": 553736	"P": 1569.25	"F": 5362}
{"v": 1	"t": 553756	"P": 1574.0	"F": 5321}
{"v": 1	"t": 553780	"P": 1577.75	"F": 5403}
{"v": 1	"t": 553800	"P": 1561.25	"F": 5230}
{"v": 1	"t": 553820	"P": 1559.0	"F": 5386}
{"v": 1	"t": 553841	"P": 1578.75	"F": 5435}
{"v": 1	"t": 553861	"P": 1570.5	"F": 5259}
{"v": 1	"t": 553881	"P": 1561.25	"F": 5261}
{"v": 1	"t": 553902	"P": 1560.5	"F": 5254}
{"v": 1	"t": 553922	"P": 1574.0	"F": 5396}
{"v": 1	"t": 553943	"P": 1561.0	"F": 5263}
{"v": 1	"t": 553963	"P": 1564.75	"F": 5220}
{"v": 1	"t": 553983	"P": 1571.0	"F": 5266}
{"v": 1	"t": 554004	"P": 1566.0	"F": 5384}
{"v": 1	"t": 554024	"P": 1556.75	"F": 5355}
{"v": 1	"t": 554044	"P": 1570.0	"F": 5365}
{"v": 1	"t": 554065	"P": 1570.0	"F": 5324}
{"v": 1	"t": 554085	"P": 1562.25	"F": 5194}
{"v": 1	"t": 554105	"P": 1565.5	"F": 5245}
{"v": 1	"t": 554126	"P": 1567.5	"F": 5184}
{"v": 1	"t": 554146	"P": 1567.0	"F": 5385}
{"v": 1	"t": 554166	"P": 1563.5	"F": 5419}
{"v": 1	"t": 554187	"P": 1555.75	"F": 5177}
{"v": 1	"t": 554207	"P": 1570.75	"F": 5252}
{"v": 1	"t": 554227	"P": 1568.0	"F": 5227}
{"v": 1	"t": 554248	"P": 1557.25	"F": 5270}
{"v": 1	"t": 554268	"P": 1562.75	"F": 5487}
{"v": 1	"t": 554288	"P": 1576.75	"F": 5395}
{"v": 1	"t": 554309	"P": 1567.5	"F": 5232}
{"v": 1	"t": 554329	"P": 1555.25	"F": 5338}
{"v": 1	"t": 554349	"P": 1565.75	"F": 5352}
{"v": 1	"t": 554370	"P": 1571.25	"F": 5362}
{"v": 1	"t": 554390	"P": 1553.0	"F": 5246}
{"v": 1	"t": 554410	"P": 1560.0	"F": 5454}
{"v": 1	"t": 554431	"P": 1576.75	"F": 5398}
{"v": 1	"t": 554451	"P": 1566.0	"F": 5327}
{"v": 1	"t": 554472	"P": 1555.5	"F": 5161}
{"v": 1	"t": 554492	"P": 1563.5	"F": 5384}
{"v": 1	"t": 554513	"P": 1566.0	"F": 5056}
{"v": 1	"t": 554533	"P": 1561.25	"F": 5207}
{"v": 1	"t": 554554	"P": 1569.75	"F": 5210}
{"v": 1	"t": 554574	"P": 1560.0	"F": 5204}
{"v": 1	"t": 554595	"P": 1565.5	"F": 5318}
{"v": 1	"t": 554615	"P": 1563.0	"F": 5284}
{"v": 1	"t": 554636	"P": 1567.75	"F": 5400}
{"v": 1	"t": 554656	"P": 1570.25	"F": 5278}
{"v": 1	"t": 554676	"P": 1552.25	"F": 5345}
{"v": 1	"t": 554697	"P": 1573.0	"F": 5253}
{"v": 1	"t": 554717	"P": 1570.25	"F": 5318}
{"v": 1	"t": 554738	"P": 1564.75	"F": 5247	"C": 47.44	"D": 3410	"sn": 54091930088003	"file": "/data/device_log/data0000.out"}
{"v": 1	"t": 554758	"P": 1569.75	"F": 5164}
{"v": 1	"t": 554779	"P": 1563.25	"F": 5212}
{"v": 1	"t": 554802	"P": 1571.5	"F": 5364}
{"v": 1	"t": 554822	"P": 1571.75	"F": 5248}
{"v": 1	"t": 554843	"P": 1564.5	"F": 5353}
{"v": 1	"t": 554863	"P": 1560.75	"F": 5202}
{"v": 1	"t": 554883	"P": 1575.75	"F": 5217}
{"v": 1	"t": 554904	"P": 1568.0	"F": 5306}
{"v": 1	"t": 554924	"P": 1567.75	"F": 5136}
{"v": 1	"t": 554944	"P": 1567.25	"F": 5122}
{"v": 1	"t": 554965	"P": 1574.5	"F": 5418}
{"v": 1	"t": 554985	"P": 1565.25	"F": 5297}
{"v": 1	"t": 555005	"P": 1561.0	"F": 5126}
{"v": 1	"t": 555026	"P": 1569.25	"F": 5341}
{"v": 1	"t": 555046	"P": 1578.5	"F": 5350}
{"v": 1	"t": 555066	"P": 1562.0	"F": 5333}
{"v": 1	"t": 555087	"P": 1562.75	"F": 5177}
{"v": 1	"t": 555107	"P": 1571.75	"F": 5199}
{"v": 1	"t": 555127	"P": 1570.75	"F": 5204}
{"v": 1	"t": 555148	"P": 1558.5	"F": 5181}
{"v": 1	"t": 555168	"P": 1565.75	"F": 5306}
{"v": 1	"t": 555188	"P": 1572.0	"F": 5284}
{"v": 1	"t": 555209	"P": 1571.5	"F": 5381}
{"v": 1	"t": 555229	"P": 1558.0	"F": 5372}
{"v": 1	"t": 555249	"P": 1566.75	"F": 5393}
{"v": 1	"t": 555270	"P": 1577.0	"F": 5334}
{"v": 1	"t": 555290	"P": 1562.0	"F": 5251}
{"v": 1	"t": 555311	"P": 1556.25	"F": 5183}
{"v": 1	"t": 555331	"P": 1568.25	"F": 5183}
{"v": 1	"t": 555351	"P": 1567.25	"F": 5335}
{"v": 1	"t": 555372	"P": 1557.0	"F": 5345}
{"v": 1	"t": 555392	"P": 1577.5	"F": 5329}
{"v": 1	"t": 555412	"P": 1564.0	"F": 5277}
{"v": 1	"t": 555433	"P": 1559.0	"F": 5292}
{"v": 1	"t": 555453	"P": 1561.75	"F": 5335}
{"v": 1	"t": 555473	"P": 1572.25	"F": 5416}
{"v": 1	"t": 555494	"P": 1572.25	"F": 5241}
{"v": 1	"t": 555514	"P": 1555.25	"F": 5108}
{"v": 1	"t": 555534	"P": 1564.75	"F": 5304}
{"v": 1	"t": 555555	"P": 1572.0	"F": 5345}
{"v": 1	"t": 555575	"P": 1567.5	"F": 5307}
{"v": 1	"t": 555595	"P": 1558.75	"F": 5392}
{"v": 1	"t": 555616	"P": 1560.25	"F": 5303}
{"v": 1	"t": 555636	"P": 1571.75	"F": 5131}
{"v": 1	"t": 555656	"P": 1564.0	"F": 5150}
{"v": 1	"t": 555677	"P": 1561.5	"F": 5256}
{"v": 1	"t": 555697	"P": 1578.5	"F": 5308}
{"v": 1	"t": 555717	"P": 1574.5	"F": 5285}
{"v": 1	"t": 555738	"P": 1558.25	"F": 5288}
{"v": 1	"t": 555758	"P": 1561.5	"F": 5278	"C": 47.495	"D": 3409	"sn": 54091930088003	"file": "/data/device_log/data0000.out"	"CO2": 488.4502258300781	"Tp": 24.436561584472656	"H": 4.627648048586276e-41}
{"v": 1	"t": 555780	"P": 1568.75	"F": 5448}
{"v": 1	"t": 555800	"P": 1560.5	"F": 5263}
{"v": 1	"t": 555822	"P": 1565.25	"F": 5233}
{"v": 1	"t": 555843	"P": 1562.75	"F": 5147}
{"v": 1	"t": 555863	"P": 1578.0	"F": 5167}
{"v": 1	"t": 555884	"P": 1565.25	"F": 5173}
{"v": 1	"t": 555904	"P": 1564.75	"F": 5240}
{"v": 1	"t": 555925	"P": 1576.0	"F": 5285}
{"v": 1	"t": 555945	"P": 1567.75	"F": 5369}
{"v": 1	"t": 555965	"P": 1563.5	"F": 5276}
{"v": 1	"t": 555986	"P": 1580.5	"F": 5244}
{"v": 1	"t": 556006	"P": 1579.75	"F": 5366}
{"v": 1	"t": 556026	"P": 1568.5	"F": 5370}
{"v": 1	"t": 556047	"P": 1562.0	"F": 5204}
{"v": 1	"t": 556067	"P": 1568.0	"F": 5260}
{"v": 1	"t": 556087	"P": 1572.75	"F": 5252}
{"v": 1	"t": 556107	"P": 1564.75	"F": 5215}
{"v": 1	"t": 556128	"P": 1554.75	"F": 5250}
{"v": 1	"t": 556148	"P": 1569.75	"F": 5243}
{"v": 1	"t": 556168	"P": 1566.75	"F": 5329}
{"v": 1	"t": 556189	"P": 1560.0	"F": 5326}
{"v": 1	"t": 556209	"P": 1566.5	"F": 5275}
{"v": 1	"t": 556229	"P": 1573.75	"F": 5302}
{"v": 1	"t": 556250	"P": 1569.25	"F": 5253}
{"v": 1	"t": 556270	"P": 1560.25	"F": 5253}
{"v": 1	"t": 556290	"P": 1557.25	"F": 5240}
{"v": 1	"t": 556311	"P": 1570.75	"F": 5334}
{"v": 1	"t": 556331	"P": 1564.75	"F": 5394}
{"v": 1	"t": 556351	"P": 1553.25	"F": 5315}
{"v": 1	"t": 556372	"P": 1565.75	"F": 5242}
{"v": 1	"t": 556392	"P": 1571.75	"F": 5406}
{"v": 1	"t": 556413	"P": 1562.5	"F": 5399}
{"v": 1	"t": 556433	"P": 1574.0	"F": 5266}
{"v": 1	"t": 556454	"P": 1569.0	"F": 5198}
{"v": 1	"t": 556474	"P": 1559.75	"F": 5327}
{"v": 1	"t": 556494	"P": 1561.25	"F": 5021}
{"v": 1	"t": 556515	"P": 1575.75	"F": 5076}
{"v": 1	"t": 556535	"P": 1571.0	"F": 5187}
{"v": 1	"t": 556555	"P": 1557.75	"F": 5240}
{"v": 1	"t": 556576	"P": 1558.5	"F": 5319}
{"v": 1	"t": 556596	"P": 1576.25	"F": 5321}
{"v": 1	"t": 556616	"P": 1561.5	"F": 5240}
{"v": 1	"t": 556636	"P": 1554.75	"F": 5159}
{"v": 1	"t": 556657	"P": 1569.25	"F": 5268}
{"v": 1	"t": 556677	"P": 1577.0	"F": 5075}
{"v": 1	"t": 556697	"P": 1563.5	"F": 5235}
{"v": 1	"t": 556718	"P": 1553.5	"F": 5349}
{"v": 1	"t": 556738	"P": 1574.5	"F": 5276}
{"v": 1	"t": 556758	"P": 1578.75	"F": 5294}
{"v": 1	"t": 556779	"P": 1561.75	"F": 5226	"C": 47.545	"D": 3408	"sn": 54091930088003	"file": "/data/device_log/data0000.out"}
{"v": 1	"t": 556800	"P": 1551.25	"F": 5229}
{"v": 1	"t": 556821	"P": 1562.5	"F": 5189}
{"v": 1	"t": 556843	"P": 1562.75	"F": 5154}
{"v": 1	"t": 556863	"P": 1576.25	"F": 5301}
{"v": 1	"t": 556884	"P": 1572.25	"F": 5268}
{"v": 1	"t": 556904	"P": 1560.5	"F": 5353}
{"v": 1	"t": 556924	"P": 1567.25	"F": 5401}
{"v": 1	"t": 556945	"P": 1565.75	"F": 5280}
{"v": 1	"t": 556965	"P": 1559.0	"F": 5305}
{"v": 1	"t": 556986	"P": 1570.5	"F": 5332}
{"v": 1	"t": 557006	"P": 1563.75	"F": 5337}
{"v": 1	"t": 557026	"P": 1554.0	"F": 5214}
{"v": 1	"t": 557047	"P": 1572.5	"F": 5183}
{"v": 1	"t": 557067	"P": 1572.75	"F": 5118}
{"v": 1	"t": 557087	"P": 1559.5	"F": 5213}
{"v": 1	"t": 557108	"P": 1557.5	"F": 5224}
{"v": 1	"t": 557128	"P": 1564.5	"F": 5244}
{"v": 1	"t": 557148	"P": 1575.0	"F": 5197}
{"v": 1	"t": 557169	"P": 1560.5	"F": 5249}
{"v": 1	"t": 557189	"P": 1564.0	"F": 5304}
{"v": 1	"t": 557209	"P": 1570.0	"F": 5222}
{"v": 1	"t": 557230	"P": 1574.0	"F": 5223}
{"v": 1	"t": 557250	"P": 1561.0	"F": 5390}
{"v": 1	"t": 557270	"P": 1555.75	"F": 5295}
{"v": 1	"t": 557291	"P": 1576.75	"F": 5330}
{"v": 1	"t": 557311	"P": 1565.25	"F": 5391}
{"v": 1	"t": 557331	"P": 1554.5	"F": 5175}
{"v": 1	"t": 557352	"P": 1555.25	"F": 5199}
{"v": 1	"t": 557372	"P": 1576.25	"F": 5215}
{"v": 1	"t": 557392	"P": 1567.0	"F": 5344}
{"v": 1	"t": 557413	"P": 1556.75	"F": 5330}
{"v": 1	"t": 557433	"P": 1568.25	"F": 5202}
{"v": 1	"t": 557453	"P": 1581.0	"F": 5216}
{"v": 1	"t": 557474	"P": 1563.5	"F": 5291}
{"v": 1	"t": 557494	"P": 1559.75	"F": 5366}
{"v": 1	"t": 557515	"P": 1571.25	"F": 5181}
{"v": 1	"t": 557535	"P": 1565.75	"F": 5298}
{"v": 1	"t": 557556	"P": 1573.5	"F": 5426}
{"v": 1	"t": 557576	"P": 1568.0	"F": 5392}
{"v": 1	"t": 557596	"P": 1559.0	"F": 5452}
{"v": 1	"t": 557617	"P": 1558.0	"F": 5282}
{"v": 1	"t": 557637	"P": 1571.0	"F": 5400}
{"v": 1	"t": 557657	"P": 1568.25	"F": 5332}
{"v": 1	"t": 557678	"P": 1566.25	"F": 5080}
{"v": 1	"t": 557698	"P": 1557.5	"F": 5230}
{"v": 1	"t": 557718	"P": 1567.75	"F": 5200}
{"v": 1	"t": 557738	"P": 1572.75	"F": 5362}
{"v": 1	"t": 557759	"P": 1559.25	"F": 5118}
{"v": 1	"t": 557779	"P": 1555.0	"F": 5361}
{"v": 1	"t": 557799	"P": 1575.5	"F": 5448	"C": 47.595	"D": 3408	"sn": 54091930088003	"file": "/data/device_log/data0000.out"	"CO2": 459.5421447753906	"Tp": 24.46593475341797	"H": 4.627648048586276e-41}
{"v": 1	"t": 557821	"P": 1579.0	"F": 5287}
{"v": 1	"t": 557841	"P": 1564.5	"F": 5137}
{"v": 1	"t": 557864	"P": 1563.75	"F": 5040}
{"v": 1	"t": 557884	"P": 1561.25	"F": 5300}
{"v": 1	"t": 557904	"P": 1576.0	"F": 5313}
{"v": 1	"t": 557925	"P": 1562.75	"F": 5346}
{"v": 1	"t": 557945	"P": 1554.5	"F": 5370}
{"v": 1	"t": 557966	"P": 1566.5	"F": 5344}
{"v": 1	"t": 557986	"P": 1573.0	"F": 5320}
{"v": 1	"t": 558006	"P": 1559.5	"F": 5216}
{"v": 1	"t": 558027	"P": 1564.75	"F": 5453}
{"v": 1	"t": 558047	"P": 1577.0	"F": 5420}
{"v": 1	"t": 558067	"P": 1566.25	"F": 5145}
{"v": 1	"t": 558088	"P": 1566.75	"F": 5307}
{"v": 1	"t": 558108	"P": 1572.25	"F": 5325}
{"v": 1	"t": 558129	"P": 1559.5	"F": 5308}
{"v": 1	"t": 558149	"P": 1566.25	"F": 5275}
{"v": 1	"t": 558170	"P": 1571.0	"F": 5431}
{"v": 1	"t": 558190	"P": 1559.5	"F": 5255}
{"v": 1	"t": 558211	"P": 1567.5	"F": 5276}
{"v": 1	"t": 558231	"P": 1562.0	"F": 5232}
{"v": 1	"t": 558252	"P": 1563.5	"F": 5350}
{"v": 1	"t": 558272	"P": 1567.5	"F": 5266}
{"v": 1	"t": 558293	"P": 1558.75	"F": 5169}
{"v": 1	"t": 558313	"P": 1562.5	"F": 5195}
{"v": 1	"t": 558333	"P": 1575.5	"F": 5257}
{"v": 1	"t": 558354	"P": 1563.0	"F": 5315}
{"v": 1	"t": 558374	"P": 1558.5	"F": 5287}
{"v": 1	"t": 558394	"P": 1560.5	"F": 5228}
{"v": 1	"t": 558415	"P": 1567.75	"F": 5371}
{"v": 1	"t": 558435	"P": 1565.5	"F": 5373}
{"v": 1	"t": 558455	"P": 1557.0	"F": 5441}
{"v": 1	"t": 558476	"P": 1563.75	"F": 5336}
{"v": 1	"t": 558496	"P": 1571.75	"F": 5182}
{"v": 1	"t": 558516	"P": 1559.75	"F": 5322}
{"v": 1	"t": 558537	"P": 1550.75	"F": 5288}
{"v": 1	"t": 558557	"P": 1567.0	"F": 5306}
{"v": 1	"t": 558577	"P": 1565.75	"F": 5379}
{"v": 1	"t": 558597	"P": 1561.0	"F": 5457}
{"v": 1	"t": 558618	"P": 1553.5	"F": 5211}
{"v": 1	"t": 558638	"P": 1574.0	"F": 5411}
{"v": 1	"t": 558658	"P": 1579.75	"F": 5260}
{"v": 1	"t": 558679	"P": 1568.25	"F": 5208}
{"v": 1	"t": 558699	"P": 1558.75	"F": 5344}
{"v": 1	"t": 558719	"P": 1571.0	"F": 5197}
{"v": 1	"t": 558740	"P": 1574.75	"F": 5273}
{"v": 1	"t": 558760	"P": 1568.0	"F": 5378}
{"v": 1	"t": 558780	"P": 1561.25	"F": 5401}
{"v": 1	"t": 558801	"P": 1564.25	"F": 5393}
{"v": 1	"t": 558821	"P": 1557.5	"F": 5191	"C": 47.61	"D": 3408	"sn": 54091930088003	"file": "/data/device_log/data0000.out"}
{"v": 1	"t": 558842	"P": 1567.0	"F": 5359}
{"v": 1	"t": 558862	"P": 1571.25	"F": 5314}
{"v": 1	"t": 558885	"P": 1566.75	"F": 5253}
{"v": 1	"t": 558905	"P": 1559.0	"F": 5318}
{"v": 1	"t": 558926	"P": 1572.75	"F": 4974}
{"v": 1	"t": 558946	"P": 1574.5	"F": 5180}
{"v": 1	"t": 558966	"P": 1562.75	"F": 5205}
{"v": 1	"t": 558987	"P": 1566.5	"F": 5101}
{"v": 1	"t": 559007	"P": 1574.0	"F": 5219}
{"v": 1	"t": 559027	"P": 1571.0	"F": 5281}
{"v": 1	"t": 559048	"P": 1561.25	"F": 5159}
{"v": 1	"t": 559068	"P": 1564.75	"F": 5228}
{"v": 1	"t": 559088	"P": 1577.5	"F": 5141}
{"v": 1	"t": 559109	"P": 1572.0	"F": 5321}
{"v": 1	"t": 559129	"P": 1560.5	"F": 5173}
{"v": 1	"t": 559149	"P": 1569.0	"F": 5246}
{"v": 1	"t": 559170	"P": 1573.5	"F": 5298}
{"v": 1	"t": 559190	"P": 1563.5	"F": 5183}
{"v": 1	"t": 559210	"P": 1562.5	"F": 5392}
{"v": 1	"t": 559231	"P": 1569.75	"F": 5265}
{"v": 1	"t": 559251	"P": 1571.75	"F": 5303}
{"v": 1	"t": 559271	"P": 1564.0	"F": 5296}
{"v": 1	"t": 559292	"P": 1557.0	"F": 5337}
{"v": 1	"t": 559312	"P": 1576.25	"F": 5183}
{"v": 1	"t": 559332	"P": 1571.25	"F": 5266}
{"v": 1	"t": 559353	"P": 1567.0	"F": 5318}
{"v": 1	"t": 559373	"P": 1571.5	"F": 5191}
{"v": 1	"t": 559394	"P": 1565.0	"F": 5297}
{"v": 1	"t": 559414	"P": 1556.5	"F": 5175}
{"v": 1	"t": 559434	"P": 1565.75	"F": 5222}
{"v": 1	"t": 559455	"P": 1572.0	"F": 5149}
{"v": 1	"t": 559475	"P": 1563.75	"F": 5240}
{"v": 1	"t": 559495	"P": 1555.0	"F": 5258}
{"v": 1	"t": 559516	"P": 1577.75	"F": 5218}
{"v": 1	"t": 559536	"P": 1561.75	"F": 5427}
{"v": 1	"t": 559556	"P": 1564.0	"F": 5244}
{"v": 1	"t": 559577	"P": 1560.0	"F": 5381}
{"v": 1	"t": 559597	"P": 1571.25	"F": 5386}
{"v": 1	"t": 559617	"P": 1569.25	"F": 5307}
{"v": 1	"t": 559638	"P": 1562.25	"F": 5255}
{"v": 1	"t": 559658	"P": 1556.25	"F": 5275}
{"v": 1	"t": 559678	"P": 1572.25	"F": 5269}
{"v": 1	"t": 559699	"P": 1569.25	"F": 5137}
{"v": 1	"t": 559719	"P": 1556.5	"F": 5245}
{"v": 1	"t": 559739	"P": 1563.0	"F": 5196}
{"v": 1	"t": 559760	"P": 1572.5	"F": 5376}
{"v": 1	"t": 559780	"P": 1569.5	"F": 5306}
{"v": 1	"t": 559800	"P": 1553.5	"F": 5246}
{"v": 1	"t": 559821	"P": 1575.5	"F": 5265}
{"v": 1	"t": 559841	"P": 1570.75	"F": 5214	"C": 47.635	"D": 3408	"sn": 54091930088003	"file": "/data/device_log/data0000.out"	"CO2": 417.73809814453125	"Tp": 24.436561584472656	"H": 4.627648048586276e-41}
{"v": 1	"t": 559863	"P": 1563.0	"F": 5296}
{"v": 1	"t": 559883	"P": 1569.5	"F": 5200}
{"v": 1	"t": 559905	"P": 1560.5	"F": 5337}
{"v": 1	"t": 559926	"P": 1569.25	"F": 5340}
{"v": 1	"t": 559946	"P": 1567.5	"F": 5409}
{"v": 1	"t": 559966	"P": 1561.5	"F": 5502}
{"v": 1	"t": 559987	"P": 1559.5	"F": 5384}
{"v": 1	"t": 560007	"P": 1576.0	"F": 5222}
{"v": 1	"t": 560027	"P": 1573.25	"F": 5396}
{"v": 1	"t": 560048	"P": 1566.0	"F": 5407}
{"v": 1	"t": 560068	"P": 1560.75	"F": 5412}
{"v": 1	"t": 560088	"P": 1577.0	"F": 5451}
{"v": 1	"t": 560109	"P": 1565.5	"F": 5225}
{"v": 1	"t": 560129	"P": 1558.0	"F": 5402}
{"v": 1	"t": 560149	"P": 1573.0	"F": 5276}
{"v": 1	"t": 560170	"P": 1573.0	"F": 5356}
{"v": 1	"t": 560190	"P": 1565.0	"F": 5148}
{"v": 1	"t": 560210	"P": 1557.25	"F": 5114}
{"v": 1	"t": 560231	"P": 1571.25	"F": 5183}
{"v": 1	"t": 560251	"P": 1567.0	"F": 5361}
{"v": 1	"t": 560271	"P": 1557.5	"F": 5276}
{"v": 1	"t": 560292	"P": 1561.75	"F": 5284}
{"v": 1	"t": 560312	"P": 1570.5	"F": 5157}
{"v": 1	"t": 560332	"P": 1561.75	"F": 5237}
{"v": 1	"t": 560353	"P": 1556.25	"F": 5291}
{"v": 1	"t": 560373	"P": 1567.75	"F": 5220}
{"v": 1	"t": 560393	"P": 1575.0	"F": 5225}
{"v": 1	"t": 560414	"P": 1560.0	"F": 5278}
{"v": 1	"t": 560434	"P": 1554.25	"F": 5183}
{"v": 1	"t": 560454	"P": 1571.25	"F": 5297}
{"v": 1	"t": 560475	"P": 1567.75	"F": 5375}
{"v": 1	"t": 560495	"P": 1556.75	"F": 5349}
{"v": 1	"t": 560516	"P": 1573.75	"F": 5241}
{"v": 1	"t": 560536	"P": 1567.0	"F": 5315}
{"v": 1	"t": 560556	"P": 1552.75	"F": 5380}
{"v": 1	"t": 560577	"P": 1561.25	"F": 5350}
{"v": 1	"t": 560597	"P": 1575.25	"F": 5353}
{"v": 1	"t": 560617	"P": 1571.75	"F": 5469}
{"v": 1	"t": 560638	"P": 1560.75	"F": 5460}
{"v": 1	"t": 560658	"P": 1566.0	"F": 5336}
{"v": 1	"t": 560678	"P": 1575.25	"F": 5227}
{"v": 1	"t": 560699	"P": 1569.5	"F": 5066}
{"v": 1	"t": 560719	"P": 1556.0	"F": 5328}
{"v": 1	"t": 560739	"P": 1569.0	"F": 5299}
{"v": 1	"t": 560760	"P": 1577.75	"F": 5240}
{"v": 1	"t": 560780	"P": 1564.75	"F": 5206}
{"v": 1	"t": 560800	"P": 1556.75	"F": 5352}
{"v": 1	"t": 560821	"P": 1565.75	"F": 5284}
{"v": 1	"t": 560841	"P": 1576.0	"F": 5244}
{"v": 1	"t": 560861	"P": 1564.0	"F": 5270	"C": 47.645	"D": 3408	"sn": 54091930088003	"file": "/data/device_log/data0000.out"	"CO2": 447.03533935546875	"Tp": 24.449913024902344	"H": 4.627648048586276e-41}
{"v": 1	"t": 560883	"P": 1563.0	"F": 5139}
{"v": 1	"t": 560903	"P": 1578.5	"F": 5421}
{"v": 1	"t": 560926	"P": 1574.0	"F": 5225}
{"v": 1	"t": 560946	"P": 1562.75	"F": 5237}
{"v": 1	"t": 560967	"P": 1568.0	"F": 5446}
{"v": 1	"t": 560987	"P": 1575.0	"F": 5286}
{"v": 1	"t": 561007	"P": 1573.75	"F": 5199}
{"v": 1	"t": 561028	"P": 1560.0	"F": 4943}
{"v": 1	"t": 561048	"P": 1569.0	"F": 5207}
{"v": 1	"t": 561069	"P": 1569.5	"F": 5186}
{"v": 1	"t": 561089	"P": 1561.25	"F": 5155}
{"v": 1	"t": 561109	"P": 1572.0	"F": 5315}
{"v": 1	"t": 561130	"P": 1575.5	"F": 5287}
{"v": 1	"t": 561150	"P": 1561.75	"F": 5350}
{"v": 1	"t": 561170	"P": 1562.25	"F": 5118}
{"v": 1	"t": 561191	"P": 1570.0	"F": 5108}
{"v": 1	"t": 561211	"P": 1573.25	"F": 5252}
{"v": 1	"t": 561231	"P": 1557.75	"F": 5243}
{"v": 1	"t": 561252	"P": 1557.5	"F": 5226}
{"v": 1	"t": 561272	"P": 1574.25	"F": 5162}
{"v": 1	"t": 561292	"P": 1565.25	"F": 5285}
{"v": 1	"t": 561313	"P": 1555.5	"F": 5340}
{"v": 1	"t": 561333	"P": 1561.25	"F": 5333}
{"v": 1	"t": 561353	"P": 1577.5	"F": 5315}
{"v": 1	"t": 561374	"P": 1567.5	"F": 5359}
{"v": 1	"t": 561394	"P": 1555.25	"F": 5362}
{"v": 1	"t": 561414	"P": 1565.5	"F": 5399}
{"v": 1	"t": 561435	"P": 1570.5	"F": 5254}
{"v": 1	"t": 561455	"P": 1562.75	"F": 5255}
{"v": 1	"t": 561475	"P": 1556.25	"F": 5194}
{"v": 1	"t": 561496	"P": 1577.25	"F": 5344}
{"v": 1	"t": 561516	"P": 1572.25	"F": 5074}
{"v": 1	"t": 561536	"P": 1566.5	"F": 5261}
{"v": 1	"t": 561557	"P": 1559.5	"F": 5451}
{"v": 1	"t": 561577	"P": 1573.0	"F": 5256}
{"v": 1	"t": 561598	"P": 1561.75	"F": 5328}
{"v": 1	"t": 561618	"P": 1565.25	"F": 5330}
{"v": 1	"t": 561638	"P": 1570.25	"F": 5185}
{"v": 1	"t": 561659	"P": 1565.0	"F": 5509}
{"v": 1	"t": 561680	"P": 1574.25	"F": 5138}
{"v": 1	"t": 561700	"P": 1563.0	"F": 5210}
{"v": 1	"t": 561721	"P": 1565.0	"F": 5259}
{"v": 1	"t": 561741	"P": 1576.75	"F": 5236}
{"v": 1	"t": 561762	"P": 1557.0	"F": 5209}
{"v": 1	"t": 561782	"P": 1576.75	"F": 5372}
{"v": 1	"t": 561802	"P": 1567.5	"F": 5275}
{"v": 1	"t": 561823	"P": 1563.5	"F": 5297}
{"v": 1	"t": 561843	"P": 1572.0	"F": 5217}
{"v": 1	"t": 561864	"P": 1568.0	"F": 5320}
{"v": 1	"t": 561884	"P": 1554.25	"F": 5325	"C": 47.695	"D": 3408	"sn": 54091930088003	"file": "/data/device_log/data0000.out"}
{"v": 1	"t": 561905	"P": 1573.25	"F": 5422}
{"v": 1	"t": 561925	"P": 1568.75	"F": 5285}
{"v": 1	"t": 561949	"P": 1563.75	"F": 5336}
{"v": 1	"t": 561969	"P": 1557.5	"F": 5312}
{"v": 1	"t": 561989	"P": 1573.5	"F": 5218}
{"v": 1	"t": 562010	"P": 1573.5	"F": 5213}
{"v": 1	"t": 562030	"P": 1561.25	"F": 5410}
{"v": 1	"t": 562050	"P": 1561.0	"F": 5332}
{"v": 1	"t": 562071	"P": 1573.0	"F": 5369}
{"v": 1	"t": 562091	"P": 1565.75	"F": 5109}
{"v": 1	"t": 562112	"P": 1559.0	"F": 5204}
{"v": 1	"t": 562132	"P": 1563.5	"F": 5215}
{"v": 1	"t": 562152	"P": 1579.5	"F": 5391}
{"v": 1	"t": 562172	"P": 1567.0	"F": 5263}
{"v": 1	"t": 562193	"P": 1559.0	"F": 5233}
{"v": 1	"t": 562213	"P": 1568.5	"F": 5403}
{"v": 1	"t": 562233	"P": 1571.0	"F": 5154}
{"v": 1	"t": 562254	"P": 1560.75	"F": 5251}
{"v": 1	"t": 562274	"P": 1556.0	"F": 5291}
{"v": 1	"t": 562294	"P": 1574.25	"F": 5289}
{"v": 1	"t": 562315	"P": 1569.25	"F": 5148}
{"v": 1	"t": 562335	"P": 1563.0	"F": 5358}
{"v": 1	"t": 562356	"P": 1570.25	"F": 5230}
{"v": 1	"t": 562376	"P": 1560.75	"F": 5213}
{"v": 1	"t": 562396	"P": 1553.0	"F": 5291}
{"v": 1	"t": 562417	"P": 1564.0	"F": 5300}
{"v": 1	"t": 562437	"P": 1573.25	"F": 5344}
{"v": 1	"t": 562457	"P": 1562.75	"F": 5334}
{"v": 1	"t": 562478	"P": 1557.25	"F": 5390}
{"v": 1	"t": 562498	"P": 1564.75	"F": 5288}
{"v": 1	"t": 562518	"P": 1581.5	"F": 5441}
{"v": 1	"t": 562539	"P": 1566.5	"F": 5304}
{"v": 1	"t": 562559	"P": 1559.0	"F": 5275}
{"v": 1	"t": 562579	"P": 1566.75	"F": 5371}
{"v": 1	"t": 562600	"P": 1571.5	"F": 5122}
{"v": 1	"t": 562620	"P": 1561.5	"F": 5188}
{"v": 1	"t": 562640	"P": 1559.75	"F": 5377}
{"v": 1	"t": 562661	"P": 1569.75	"F": 5355}
{"v": 1	"t": 562681	"P": 1572.5	"F": 5192}
{"v": 1	"t": 562701	"P": 1560.0	"F": 5217}
{"v": 1	"t": 562722	"P": 1559.75	"F": 5489}
{"v": 1	"t": 562742	"P": 1570.75	"F": 5307}
{"v": 1	"t": 562762	"P": 1564.5	"F": 5294}
{"v": 1	"t": 562783	"P": 1557.25	"F": 5241}
{"v": 1	"t": 562803	"P": 1560.0	"F": 5414}
{"v": 1	"t": 562823	"P": 1569.75	"F": 5245}
{"v": 1	"t": 562844	"P": 1572.25	"F": 5265}
{"v": 1	"t": 562864	"P": 1560.5	"F": 5390}
{"v": 1	"t": 562884	"P": 1578.0	"F": 5329}
{"v": 1	"t": 562905	"P": 1562.5	"F": 5326	"C": 47.735	"D": 3408	"sn": 54091930088003	"file": "/data/device_log/data0000.out"	"CO2": 432.4554443359375	"Tp": 24.449913024902344	"H": 4.627648048586276e-41}
{"v": 1	"t": 562927	"P": 1554.75	"F": 5285}
{"v": 1	"t": 562947	"P": 1570.0	"F": 5132}
{"v": 1	"t": 562969	"P": 1561.5	"F": 5164}
{"v": 1	"t": 562989	"P": 1561.5	"F": 5215}
{"v": 1	"t": 563010	"P": 1575.75	"F": 5398}
{"v": 1	"t": 563030	"P": 1572.0	"F": 5157}
{"v": 1	"t": 563050	"P": 1556.25	"F": 5207}
{"v": 1	"t": 563071	"P": 1565.25	"F": 5368}
{"v": 1	"t": 563091	"P": 1577.25	"F": 5262}
{"v": 1	"t": 563111	"P": 1558.0	"F": 5208}
{"v": 1	"t": 563132	"P": 1558.25	"F": 5200}
{"v": 1	"t": 563152	"P": 1574.5	"F": 5223}
{"v": 1	"t": 563172	"P": 1572.75	"F": 5249}
{"v": 1	"t": 563193	"P": 1562.5	"F": 5249}
{"v": 1	"t": 563213	"P": 1571.5	"F": 5221}
{"v": 1	"t": 563233	"P": 1572.75	"F": 5243}
{"v": 1	"t": 563254	"P": 1565.75	"F": 5215}
{"v": 1	"t": 563274	"P": 1562.75	"F": 5126}
{"v": 1	"t": 563294	"P": 1567.5	"F": 5339}
{"v": 1	"t": 563315	"P": 1580.0	"F": 5228}
{"v": 1	"t": 563335	"P": 1569.25	"F": 5275}
{"v": 1	"t": 563355	"P": 1557.75	"F": 5323}
{"v": 1	"t": 563376	"P": 1577.75	"F": 5258}
{"v": 1	"t": 563396	"P": 1572.25	"F": 5219}
{"v": 1	"t": 563416	"P": 1563.0	"F": 5193}
{"v": 1	"t": 563437	"P": 1557.0	"F": 5183}
{"v": 1	"t": 563457	"P": 1574.75	"F": 5421}
{"v": 1	"t": 563477	"P": 1568.0	"F": 5253}
{"v": 1	"t": 563498	"P": 1548.0	"F": 5300}
{"v": 1	"t": 563518	"P": 1572.75	"F": 5182}
{"v": 1	"t": 563538	"P": 1574.25	"F": 5207}
{"v": 1	"t": 563559	"P": 1569.75	"F": 5327}
{"v": 1	"t": 563579	"P": 1554.5	"F": 5290}
{"v": 1	"t": 563599	"P": 1566.75	"F": 5080}
{"v": 1	"t": 563620	"P": 1567.75	"F": 5179}
{"v": 1	"t": 563640	"P": 1565.25	"F": 5332}
{"v": 1	"t": 563660	"P": 1560.0	"F": 5347}
{"v": 1	"t": 563681	"P": 1577.0	"F": 5292}
{"v": 1	"t": 563701	"P": 1571.0	"F": 5401}
{"v": 1	"t": 563721	"P": 1558.25	"F": 5333}
{"v": 1	"t": 563742	"P": 1558.5	"F": 5275}
{"v": 1	"t": 563762	"P": 1578.5	"F": 5228}
{"v": 1	"t": 563782	"P": 1562.25	"F": 5365}
{"v": 1	"t": 563803	"P": 1562.25	"F": 5093}
{"v": 1	"t": 563823	"P": 1563.5	"F": 5434}
{"v": 1	"t": 563843	"P": 1575.75	"F": 5344}
{"v": 1	"t": 563864	"P": 1566.5	"F": 5307}
{"v": 1	"t": 563884	"P": 1557.0	"F": 5184}
{"v": 1	"t": 563904	"P": 1566.5	"F": 5123}
{"v": 1	"t": 563925	"P": 1573.0	"F": 5199	"C": 47.75	"D": 3408	"sn": 54091930088003	"file": "/data/device_log/data0000.out"}
{"v": 1	"t": 563946	"P": 1568.5	"F": 5269}
{"v": 1	"t": 563966	"P": 1578.25	"F": 5337}
{"v": 1	"t": 563988	"P": 1567.25	"F": 5343}
{"v": 1	"t": 564008	"P": 1579.75	"F": 5162}
{"v": 1	"t": 564029	"P": 1565.75	"F": 5199}
{"v": 1	"t": 564049	"P": 1559.25	"F": 5251}
{"v": 1	"t": 564069	"P": 1575.75	"F": 5148}
{"v": 1	"t": 564090	"P": 1568.25	"F": 5263}
{"v": 1	"t": 564110	"P": 1558.25	"F": 5469}
{"v": 1	"t": 564131	"P": 1571.75	"F": 5086}
{"v": 1	"t": 564151	"P": 1573.25	"F": 5132}
{"v": 1	"t": 564171	"P": 1560.25	"F": 5247}
{"v": 1	"t": 564192	"P": 1559.5	"F": 5406}
{"v": 1	"t": 564212	"P": 1573.25	"F": 5260}
{"v": 1	"t": 564232	"P": 1566.25	"F": 5252}
{"v": 1	"t": 564253	"P": 1562.25	"F": 5272}
{"v": 1	"t": 564273	"P": 1559.5	"F": 5167}
{"v": 1	"t": 564293	"P": 1569.75	"F": 5287}
{"v": 1	"t": 564314	"P": 1572.0	"F": 5279}
{"v": 1	"t": 564334	"P": 1557.25	"F": 5225}
{"v": 1	"t": 564354	"P": 1557.5	"F": 5012}
{"v": 1	"t": 564374	"P": 1573.75	"F": 5098}
{"v": 1	"t": 564395	"P": 1564.5	"F": 5234}
{"v": 1	"t": 564415	"P": 1563.5	"F": 5277}
{"v": 1	"t": 564435	"P": 1559.5	"F": 5269}
{"v": 1	"t": 564456	"P": 1570.75	"F": 5237}
{"v": 1	"t": 564476	"P": 1567.75	"F": 5129}
{"v": 1	"t": 564496	"P": 1560.75	"F": 5193}
{"v": 1	"t": 564517	"P": 1563.5	"F": 5291}
{"v": 1	"t": 564537	"P": 1575.75	"F": 5178}
{"v": 1	"t": 564557	"P": 1569.25	"F": 5343}
{"v": 1	"t": 564578	"P": 1559.5	"F": 5404}
{"v": 1	"t": 564598	"P": 1564.5	"F": 5330}
{"v": 1	"t": 564618	"P": 1574.75	"F": 5332}
{"v": 1	"t": 564639	"P": 1567.75	"F": 5204}
{"v": 1	"t": 564659	"P": 1555.75	"F": 5119}
{"v": 1	"t": 564679	"P": 1576.25	"F": 5383}
{"v": 1	"t": 564700	"P": 1566.0	"F": 5346}
{"v": 1	"t": 564720	"P": 1564.75	"F": 5291}
{"v": 1	"t": 564740	"P": 1563.0	"F": 5209}
{"v": 1	"t": 564761	"P": 1573.5	"F": 5188}
{"v": 1	"t": 564781	"P": 1567.5	"F": 5159}
{"v": 1	"t": 564801	"P": 1556.75	"F": 5322}
{"v": 1	"t": 564822	"P": 1571.5	"F": 5400}
{"v": 1	"t": 564842	"P": 1579.25	"F": 5319}
{"v": 1	"t": 564862	"P": 1562.0	"F": 5338}
{"v": 1	"t": 564883	"P": 1558.0	"F": 5371}
{"v": 1	"t": 564903	"P": 1568.75	"F": 5305}
{"v": 1	"t": 564923	"P": 1580.0	"F": 5290}
{"v": 1	"t": 564944	"P": 1565.25	"F": 5274	"C": 47.79	"D": 3408	"sn": 54091930088003	"file": "/data/device_log/data0000.out"	"CO2": 432.1402587890625	"Tp": 24.436561584472656	"H": 4.627648048586276e-41}
{"v": 1	"t": 564965	"P": 1562.25	"F": 5157}
{"v": 1	"t": 564986	"P": 1567.0	"F": 5185}
{"v": 1	"t": 565008	"P": 1562.25	"F": 5178}
{"v": 1	"t": 565028	"P": 1561.25	"F": 5325}
{"v": 1	"t": 565048	"P": 1576.75	"F": 5357}
{"v": 1	"t": 565069	"P": 1569.0	"F": 5251}
{"v": 1	"t": 565089	"P": 1553.5	"F": 5290}
{"v": 1	"t": 565109	"P": 1559.75	"F": 5233}
{"v": 1	"t": 565130	"P": 1577.25	"F": 5227}
{"v": 1	"t": 565150	"P": 1566.5	"F": 5146}
{"v": 1	"t": 565170	"P": 1564.25	"F": 5367}
{"v": 1	"t": 565191	"P": 1570.75	"F": 5257}
{"v": 1	"t": 565211	"P": 1576.75	"F": 5205}
{"v": 1	"t": 565231	"P": 1569.5	"F": 5212}
{"v": 1	"t": 565252	"P": 1565.25	"F": 5147}
{"v": 1	"t": 565272	"P": 1570.0	"F": 5173}
{"v": 1	"t": 565292	"P": 1569.5	"F": 5254}
{"v": 1	"t": 565313	"P": 1566.75	"F": 5458}
{"v": 1	"t": 565333	"P": 1562.5	"F": 5404}
{"v": 1	"t": 565353	"P": 1576.0	"F": 5251}
{"v": 1	"t": 565374	"P": 1568.25	"F": 5246}
{"v": 1	"t": 565394	"P": 1555.25	"F": 5240}
{"v": 1	"t": 565414	"P": 1567.25	"F": 5207}
{"v": 1	"t": 565435	"P": 1573.25	"F": 5168}
{"v": 1	"t": 565455	"P": 1561.25	"F": 5081}
{"v": 1	"t": 565476	"P": 1565.25	"F": 5192}
{"v": 1	"t": 565496	"P": 1565.0	"F": 5238}
{"v": 1	"t": 565517	"P": 1565.75	"F": 5062}
{"v": 1	"t": 565537	"P": 1577.0	"F": 5348}
{"v": 1	"t": 565557	"P": 1566.75	"F": 5258}
{"v": 1	"t": 565578	"P": 1560.0	"F": 5222}
{"v": 1	"t": 565598	"P": 1559.75	"F": 5279}
{"v": 1	"t": 565618	"P": 1577.0	"F": 5336}
{"v": 1	"t": 565639	"P": 1575.75	"F": 5210}
{"v": 1	"t": 565659	"P": 1557.25	"F": 5320}
{"v": 1	"t": 565679	"P": 1558.75	"F": 5403}
{"v": 1	"t": 565699	"P": 1577.0	"F": 5237}
{"v": 1	"t": 565720	"P": 1573.25	"F": 5256}
{"v": 1	"t": 565740	"P": 1564.0	"F": 5365}
{"v": 1	"t": 565760	"P": 1563.0	"F": 5288}
{"v": 1	"t": 565781	"P": 1570.75	"F": 5059}
{"v": 1	"t": 565801	"P": 1569.0	"F": 5299}
{"v": 1	"t": 565821	"P": 1560.75	"F": 5341}
{"v": 1	"t": 565842	"P": 1565.25	"F": 5365}
{"v": 1	"t": 565862	"P": 1574.25	"F": 5246}
{"v": 1	"t": 565882	"P": 1570.0	"F": 5275}
{"v": 1	"t": 565903	"P": 1553.5	"F": 5354}
{"v": 1	"t": 565923	"P": 1563.75	"F": 5368}
{"v": 1	"t": 565943	"P": 1578.5	"F": 5286}
{"v": 1	"t": 565964	"P": 1567.75	"F": 5259	"C": 47.845	"D": 3407	"sn": 54091930088003	"file": "/data/device_log/data0000.out"}
{"v": 1	"t": 565984	"P": 1564.5	"F": 5365}
{"v": 1	"t": 566004	"P": 1573.25	"F": 5250}
{"v": 1	"t": 566027	"P": 1568.0	"F": 5335}
{"v": 1	"t": 566048	"P": 1560.25	"F": 5272}
{"v": 1	"t": 566068	"P": 1569.0	"F": 5320}
{"v": 1	"t": 566089	"P": 1568.25	"F": 5263}
{"v": 1	"t": 566109	"P": 1553.0	"F": 5314}
{"v": 1	"t": 566129	"P": 1558.75	"F": 5322}
{"v": 1	"t": 566150	"P": 1570.5	"F": 4967}
{"v": 1	"t": 566170	"P": 1559.0	"F": 5225}
{"v": 1	"t": 566190	"P": 1564.5	"F": 5300}
{"v": 1	"t": 566211	"P": 1578.0	"F": 5258}
{"v": 1	"t": 566231	"P": 1562.0	"F": 5344}
{"v": 1	"t": 566251	"P": 1561.75	"F": 5409}
{"v": 1	"t": 566272	"P": 1564.75	"F": 5255}
{"v": 1	"t": 566292	"P": 1572.5	"F": 5438}
{"v": 1	"t": 566312	"P": 1565.75	"F": 5280}
{"v": 1	"t": 566333	"P": 1561.5	"F": 5250}
{"v": 1	"t": 566353	"P": 1565.0	"F": 5264}
{"v": 1	"t": 566373	"P": 1570.5	"F": 5183}
{"v": 1	"t": 566394	"P": 1565.25	"F": 5345}
{"v": 1	"t": 566414	"P": 1560.75	"F": 5478}
{"v": 1	"t": 566434	"P": 1559.25	"F": 5308}
{"v": 1	"t": 566455	"P": 1575.0	"F": 5302}
{"v": 1	"t": 566475	"P": 1570.25	"F": 5236}
{"v": 1	"t": 566495	"P": 1561.5	"F": 5485}
{"v": 1	"t": 566516	"P": 1570.0	"F": 5251}
{"v": 1	"t": 566536	"P": 1572.0	"F": 5375}
{"v": 1	"t": 566556	"P": 1563.25	"F": 5327}
{"v": 1	"t": 566577	"P": 1564.25	"F": 5086}
{"v": 1	"t": 566597	"P": 1576.0	"F": 5312}
{"v": 1	"t": 566617	"P": 1575.0	"F": 5238}
{"v": 1	"t": 566637	"P": 1564.75	"F": 5274}
{"v": 1	"t": 566658	"P": 1555.75	"F": 5293}
{"v": 1	"t": 566678	"P": 1577.0	"F": 5300}
{"v": 1	"t": 566698	"P": 1573.75	"F": 5302}
{"v": 1	"t": 566719	"P": 1560.75	"F": 5196}
{"v": 1	"t": 566739	"P": 1551.25	"F": 5323}
{"v": 1	"t": 566759	"P": 1572.5	"F": 5234}
{"v": 1	"t": 566780	"P": 1568.5	"F": 5242}
{"v": 1	"t": 566800	"P": 1560.0	"F": 5230}
{"v": 1	"t": 566821	"P": 1565.25	"F": 5210}
{"v": 1	"t": 566841	"P": 1577.75	"F": 5445}
{"v": 1	"t": 566861	"P": 1566.0	"F": 5309}
{"v": 1	"t": 566882	"P": 1562.5	"F": 5253}
{"v": 1	"t": 566902	"P": 1572.25	"F": 5329}
{"v": 1	"t": 566922	"P": 1570.75	"F": 5280}
{"v": 1	"t": 566942	"P": 1567.5	"F": 5396}
{"v": 1	"t": 566963	"P": 1557.5	"F": 5368}
{"v": 1	"t": 566983	"P": 1571.25	"F": 5106	"C": 47.89	"D": 3407	"sn": 54091930088003	"file": "/data/device_log/data0000.out"	"CO2": 435.9406433105469	"Tp": 24.449913024902344	"H": 4.627648048586276e-41}
{"v": 1	"t": 567004	"P": 1570.25	"F": 5388}
{"v": 1	"t": 567025	"P": 1568.25	"F": 5333}
{"v": 1	"t": 567047	"P": 1559.5	"F": 5278}
{"v": 1	"t": 567067	"P": 1575.25	"F": 5157}
{"v": 1	"t": 567087	"P": 1576.25	"F": 5216}
{"v": 1	"t": 567108	"P": 1566.75	"F": 5372}
{"v": 1	"t": 567128	"P": 1562.25	"F": 5201}
{"v": 1	"t": 567148	"P": 1582.25	"F": 5327}
{"v": 1	"t": 567169	"P": 1581.0	"F": 5106}
{"v": 1	"t": 567189	"P": 1565.0	"F": 5272}
{"v": 1	"t": 567209	"P": 1558.75	"F": 5216}
{"v": 1	"t": 567229	"P": 1570.25	"F": 5151}
{"v": 1	"t": 567250	"P": 1563.0	"F": 5089}
{"v": 1	"t": 567270	"P": 1554.25	"F": 5067}
{"v": 1	"t": 567290	"P": 1564.0	"F": 5149}
{"v": 1	"t": 567311	"P": 1572.25	"F": 5340}
{"v": 1	"t": 567331	"P": 1558.25	"F": 5345}
{"v": 1	"t": 567352	"P": 1564.25	"F": 5068}
{"v": 1	"t": 567372	"P": 1575.5	"F": 5166}
{"v": 1	"t": 567392	"P": 1562.0	"F": 4970}
{"v": 1	"t": 567413	"P": 1559.25	"F": 5151}
{"v": 1	"t": 567433	"P": 1557.0	"F": 5136}
{"v": 1	"t": 567453	"P": 1568.25	"F": 5004}
{"v": 1	"t": 567474	"P": 1564.25	"F": 4923}
{"v": 1	"t": 567494	"P": 1552.0	"F": 4948}
{"v": 1	"t": 567514	"P": 1567.25	"F": 4915}
{"v": 1	"t": 567535	"P": 1570.0	"F": 4882}
{"v": 1	"t": 567555	"P": 1559.25	"F": 5082}
{"v": 1	"t": 567575	"P": 1564.0	"F": 5055}
{"v": 1	"t": 567596	"P": 1576.75	"F": 5261}
{"v": 1	"t": 567616	"P": 1571.5	"F": 5105}
{"v": 1	"t": 567636	"P": 1561.75	"F": 5082}
{"v": 1	"t": 567657	"P": 1556.25	"F": 5075}
{"v": 1	"t": 567677	"P": 1571.5	"F": 4993}
{"v": 1	"t": 567697	"P": 1566.25	"F": 4988}
{"v": 1	"t": 567718	"P": 1560.5	"F": 4998}
{"v": 1	"t": 567738	"P": 1571.5	"F": 5146}
{"v": 1	"t": 567758	"P": 1577.0	"F": 5217}
{"v": 1	"t": 567779	"P": 1564.0	"F": 5296}
{"v": 1	"t": 567799	"P": 1550.0	"F": 5166}
{"v": 1	"t": 567819	"P": 1570.5	"F": 5016}
{"v": 1	"t": 567840	"P": 1569.25	"F": 5236}
{"v": 1	"t": 567860	"P": 1553.75	"F": 5329}
{"v": 1	"t": 567881	"P": 1564.5	"F": 5254}
{"v": 1	"t": 567901	"P": 1570.25	"F": 5171}
{"v": 1	"t": 567921	"P": 1557.0	"F": 4981}
{"v": 1	"t": 567942	"P": 1557.5	"F": 5079}
{"v": 1	"t": 567962	"P": 1565.0	"F": 5060}
{"v": 1	"t": 567982	"P": 1555.0	"F": 4792}
{"v": 1	"t": 568003	"P": 1549.25	"F": 5046	"C": 47.855	"D": 3407	"sn": 54091930088003	"file": "/data/device_log/data0000.out"}
{"v": 1	"t": 568024	"P": 1558.0	"F": 4898}
{"v": 1	"t": 568044	"P": 1558.25	"F": 4825}
{"v": 1	"t": 568066	"P": 1557.5	"F": 5101}
{"v": 1	"t": 568087	"P": 1564.0	"F": 5108}
{"v": 1	"t": 568107	"P": 1571.0	"F": 5095}
{"v": 1	"t": 568127	"P": 1556.5	"F": 4868}
{"v": 1	"t": 568148	"P": 1544.0	"F": 4884}
{"v": 1	"t": 568168	"P": 1554.25	"F": 4828}
{"v": 1	"t": 568188	"P": 1567.0	"F": 4668}
{"v": 1	"t": 568209	"P": 1561.75	"F": 4858}
{"v": 1	"t": 568229	"P": 1561.25	"F": 4986}
{"v": 1	"t": 568249	"P": 1565.5	"F": 5202}
{"v": 1	"t": 568270	"P": 1570.75	"F": 5217}
{"v": 1	"t": 568290	"P": 1554.5	"F": 5141}
{"v": 1	"t": 568310	"P": 1562.5	"F": 5094}
{"v": 1	"t": 568331	"P": 1569.5	"F": 5056}
{"v": 1	"t": 568351	"P": 1565.5	"F": 5037}
{"v": 1	"t": 568371	"P": 1559.5	"F": 5072}
{"v": 1	"t": 568392	"P": 1560.0	"F": 5065}
{"v": 1	"t": 568412	"P": 1568.75	"F": 5034}
{"v": 1	"t": 568433	"P": 1565.0	"F": 5059}
{"v": 1	"t": 568453	"P": 1560.5	"F": 4926}
{"v": 1	"t": 568473	"P": 1570.25	"F": 5156}
{"v": 1	"t": 568494	"P": 1560.75	"F": 5074}
{"v": 1	"t": 568514	"P": 1556.5	"F": 5254}
{"v": 1	"t": 568534	"P": 1566.25	"F": 5098}
{"v": 1	"t": 568555	"P": 1565.5	"F": 4930}
{"v": 1	"t": 568575	"P": 1559.0	"F": 5173}
{"v": 1	"t": 568595	"P": 1562.75	"F": 5229}
{"v": 1	"t": 568616	"P": 1579.0	"F": 5086}
{"v": 1	"t": 568636	"P": 1566.75	"F": 5212}
{"v": 1	"t": 568656	"P": 1558.75	"F": 5127}
{"v": 1	"t": 568677	"P": 1566.25	"F": 5405}
{"v": 1	"t": 568697	"P": 1573.75	"F": 4942}
{"v": 1	"t": 568717	"P": 1566.5	"F": 5143}
{"v": 1	"t": 568738	"P": 1558.5	"F": 5019}
{"v": 1	"t": 568758	"P": 1570.75	"F": 5146}
{"v": 1	"t": 568778	"P": 1576.75	"F": 5189}
{"v": 1	"t": 568799	"P": 1563.5	"F": 5020}
{"v": 1	"t": 568819	"P": 1558.0	"F": 5116}
{"v": 1	"t": 568839	"P": 1566.25	"F": 5194}
{"v": 1	"t": 568860	"P": 1569.25	"F": 5183}
{"v": 1	"t": 568880	"P": 1558.5	"F": 5261}
{"v": 1	"t": 568900	"P": 1559.25	"F": 5049}
{"v": 1	"t": 568921	"P": 1572.75	"F": 5066}
{"v": 1	"t": 568941	"P": 1563.5	"F": 5033}
{"v": 1	"t": 568962	"P": 1555.5	"F": 5128}
{"v": 1	"t": 568982	"P": 1563.0	"F": 4918}
{"v": 1	"t": 569003	"P": 1560.25	"F": 5101}
{"v": 1	"t": 569023	"P": 1561.0	"F": 4971	"C": 47.93	"D": 3406	"sn": 54091930088003	"file": "/data/device_log/data0000.out"	"CO2": 455.3269348144531	"Tp": 24.449913024902344	"H": 4.627648048586276e-41}
{"v": 1	"t": 569045	"P": 1564.25	"F": 4883}
{"v": 1	"t": 569065	"P": 1552.0	"F": 5078}
{"v": 1	"t": 569089	"P": 1562.25	"F": 4909}
{"v": 1	"t": 569110	"P": 1565.25	"F": 5104}
{"v": 1	"t": 569130	"P": 1569.5	"F": 5234}
{"v": 1	"t": 569151	"P": 1562.25	"F": 4990}
{"v": 1	"t": 569171	"P": 1564.5	"F": 5116}
{"v": 1	"t": 569191	"P": 1555.25	"F": 5006}
{"v": 1	"t": 569212	"P": 1558.0	"F": 4993}
{"v": 1	"t": 569232	"P": 1568.25	"F": 5078}
{"v": 1	"t": 569252	"P": 1551.5	"F": 5059}
{"v": 1	"t": 569273	"P": 1553.75	"F": 4967}
{"v": 1	"t": 569293	"P": 1561.25	"F": 4897}
{"v": 1	"t": 569313	"P": 1567.75	"F": 4873}
{"v": 1	"t": 569334	"P": 1557.75	"F": 5020}
{"v": 1	"t": 569354	"P": 1547.5	"F": 4861}
{"v": 1	"t": 569374	"P": 1562.0	"F": 4913}
{"v": 1	"t": 569395	"P": 1556.5	"F": 4797}
{"v": 1	"t": 569415	"P": 1553.0	"F": 4643}
{"v": 1	"t": 569435	"P": 1544.75	"F": 4611}
{"v": 1	"t": 569456	"P": 1559.5	"F": 4740}
{"v": 1	"t": 569476	"P": 1566.75	"F": 4725}
{"v": 1	"t": 569496	"P": 1551.75	"F": 4966}
{"v": 1	"t": 569517	"P": 1554.75	"F": 5011}
{"v": 1	"t": 569537	"P": 1569.75	"F": 4945}
{"v": 1	"t": 569557	"P": 1559.25	"F": 4937}
{"v": 1	"t": 569578	"P": 1555.5	"F": 4866}
{"v": 1	"t": 569598	"P": 1562.0	"F": 4909}
{"v": 1	"t": 569618	"P": 1566.25	"F": 4776}
{"v": 1	"t": 569639	"P": 1552.0	"F": 4915}
{"v": 1	"t": 569659	"P": 1547.0	"F": 4862}
{"v": 1	"t": 569679	"P": 1567.0	"F": 4922}
{"v": 1	"t": 569700	"P": 1557.75	"F": 4944}
{"v": 1	"t": 569720	"P": 1554.5	"F": 4846}
{"v": 1	"t": 569741	"P": 1560.75	"F": 4872}
{"v": 1	"t": 569761	"P": 1556.0	"F": 4779}
{"v": 1	"t": 569781	"P": 1546.5	"F": 4836}
{"v": 1	"t": 569802	"P": 1555.25	"F": 4704}
{"v": 1	"t": 569822	"P": 1573.0	"F": 4776}
{"v": 1	"t": 569842	"P": 1559.5	"F": 4735}
{"v": 1	"t": 569863	"P": 1548.25	"F": 4851}
{"v": 1	"t": 569883	"P": 1558.75	"F": 4826}
{"v": 1	"t": 569903	"P": 1565.0	"F": 4914}
{"v": 1	"t": 569924	"P": 1552.75	"F": 4987}
{"v": 1	"t": 569944	"P": 1545.75	"F": 4836}
{"v": 1	"t": 569964	"P": 1577.5	"F": 5223}
{"v": 1	"t": 569985	"P": 1589.0	"F": 6167}
{"v": 1	"t": 570005	"P": 1586.0	"F": 6090}
{"v": 1	"t": 570025	"P": 1578.5	"F": 6040}
{"v": 1	"t": 570046	"P": 1576.5	"F": 5936	"C": 47.955	"D": 3406	"sn": 54091930088003	"file": "/data/device_log/data0000.out"}
{"v": 1	"t": 570067	"P": 1569.0	"F": 5361}
{"v": 1	"t": 570087	"P": 1557.75	"F": 4800}
{"v": 1	"t": 570109	"P": 1561.0	"F": 4655}
{"v": 1	"t": 570130	"P": 1563.75	"F": 4754}
{"v": 1	"t": 570150	"P": 1556.25	"F": 4949}
{"v": 1	"t": 570170	"P": 1551.25	"F": 4973}
{"v": 1	"t": 570191	"P": 1570.5	"F": 5056}
{"v": 1	"t": 570211	"P": 1572.75	"F": 5086}
{"v": 1	"t": 570231	"P": 1551.5	"F": 5306}
{"v": 1	"t": 570252	"P": 1560.75	"F": 5007}
{"v": 1	"t": 570272	"P": 1560.5	"F": 4919}
{"v": 1	"t": 570293	"P": 1557.0	"F": 5087}
{"v": 1	"t": 570313	"P": 1579.0	"F": 5540}
{"v": 1	"t": 570334	"P": 1577.75	"F": 5756}
{"v": 1	"t": 570354	"P": 1568.75	"F": 5864}
{"v": 1	"t": 570374	"P": 1570.75	"F": 5734}
{"v": 1	"t": 570394	"P": 1583.5	"F": 5872}
{"v": 1	"t": 570415	"P": 1580.75	"F": 6085}
{"v": 1	"t": 570435	"P": 1573.25	"F": 5887}
{"v": 1	"t": 570455	"P": 1574.5	"F": 5735}
{"v": 1	"t": 570476	"P": 1580.5	"F": 5704}
{"v": 1	"t": 570496	"P": 1582.25	"F": 5994}
{"v": 1	"t": 570516	"P": 1567.5	"F": 6199}
{"v": 1	"t": 570537	"P": 1584.25	"F": 6033}
{"v": 1	"t": 570557	"P": 1579.0	"F": 5947}
{"v": 1	"t": 570577	"P": 1576.25	"F": 5788}
{"v": 1	"t": 570598	"P": 1568.75	"F": 5491}
{"v": 1	"t": 570618	"P": 1578.25	"F": 5670}
{"v": 1	"t": 570638	"P": 1586.0	"F": 5947}
{"v": 1	"t": 570659	"P": 1584.5	"F": 6108}
{"v": 1	"t": 570679	"P": 1582.5	"F": 6027}
{"v": 1	"t": 570699	"P": 1592.5	"F": 6200}
{"v": 1	"t": 570720	"P": 1589.75	"F": 6208}
{"v": 1	"t": 570740	"P": 1577.0	"F": 6049}
{"v": 1	"t": 570761	"P": 1585.25	"F": 6356}
{"v": 1	"t": 570781	"P": 1597.5	"F": 5908}
{"v": 1	"t": 570801	"P": 1576.0	"F": 6091}
{"v": 1	"t": 570822	"P": 1574.75	"F": 5722}
{"v": 1	"t": 570842	"P": 1590.0	"F": 5785}
{"v": 1	"t": 570862	"P": 1579.25	"F": 5690}
{"v": 1	"t": 570883	"P": 1571.75	"F": 5840}
{"v": 1	"t": 570903	"P": 1582.5	"F": 5793}
{"v": 1	"t": 570923	"P": 1583.0	"F": 5663}
{"v": 1	"t": 570944	"P": 1567.25	"F": 5689}
{"v": 1	"t": 570964	"P": 1564.0	"F": 5549}
{"v": 1	"t": 570984	"P": 1577.25	"F": 5622}
{"v": 1	"t": 571005	"P": 1577.5	"F": 5703}
{"v": 1	"t": 571025	"P": 1567.0	"F": 5375}
{"v": 1	"t": 571045	"P": 1563.75	"F": 5403}
{"v": 1	"t": 571066	"P": 1575.75	"F": 5410	"C": 48.015	"D": 3405	"sn": 54091930088003	"file": "/data/device_log/data0000.out"	"CO2": 495.984130859375	"Tp": 24.449913024902344	"H": 4.627648048586276e-41}
{"v": 1	"t": 571087	"P": 1567.75	"F": 5470}
{"v": 1	"t": 571108	"P": 1561.75	"F": 5361}
{"v": 1	"t": 571131	"P": 1566.5	"F": 5469}
{"v": 1	"t": 571152	"P": 1574.25	"F": 5420}
{"v": 1	"t": 571172	"P": 1579.0	"F": 5452}
{"v": 1	"t": 571192	"P": 1572.25	"F": 5440}
{"v": 1	"t": 571213	"P": 1558.0	"F": 5519}
{"v": 1	"t": 571233	"P": 1571.75	"F": 5516}
{"v": 1	"t": 571253	"P": 1577.0	"F": 5557}
{"v": 1	"t": 571274	"P": 1567.5	"F": 5495}
{"v": 1	"t": 571294	"P": 1561.5	"F": 5386}
{"v": 1	"t": 571314	"P": 1574.0	"F": 5353}
{"v": 1	"t": 571335	"P": 1573.25	"F": 5427}
{"v": 1	"t": 571355	"P": 1573.75	"F": 5509}
{"v": 1	"t": 571376	"P": 1575.0	"F": 5550}
{"v": 1	"t": 571396	"P": 1579.0	"F": 5503}
{"v": 1	"t": 571416	"P": 1568.0	"F": 5496}
{"v": 1	"t": 571437	"P": 1568.0	"F": 5400}
{"v": 1	"t": 571457	"P": 1577.75	"F": 5497}
{"v": 1	"t": 571477	"P": 1571.75	"F": 5348}
{"v": 1	"t": 571498	"P": 1565.0	"F": 5657}
{"v": 1	"t": 571518	"P": 1574.25	"F": 5598}
{"v": 1	"t": 571538	"P": 1577.5	"F": 5609}
{"v": 1	"t": 571559	"P": 1567.0	"F": 5500}
{"v": 1	"t": 571579	"P": 1558.5	"F": 5381}
{"v": 1	"t": 571599	"P": 1579.5	"F": 5520}
{"v": 1	"t": 571620	"P": 1570.5	"F": 5573}
{"v": 1	"t": 571640	"P": 1566.25	"F": 5364}
{"v": 1	"t": 571660	"P": 1559.0	"F": 5506}
{"v": 1	"t": 571681	"P": 1575.0	"F": 5333}
{"v": 1	"t": 571701	"P": 1569.5	"F": 5446}
{"v": 1	"t": 571721	"P": 1560.25	"F": 5465}
{"v": 1	"t": 571742	"P": 1557.25	"F": 5361}
{"v": 1	"t": 571762	"P": 1576.5	"F": 5373}
{"v": 1	"t": 571782	"P": 1570.5	"F": 5288}
{"v": 1	"t": 571803	"P": 1552.0	"F": 5322}
{"v": 1	"t": 571823	"P": 1560.0	"F": 5268}
{"v": 1	"t": 571843	"P": 1572.0	"F": 5556}
{"v": 1	"t": 571864	"P": 1568.25	"F": 5275}
{"v": 1	"t": 571884	"P": 1553.5	"F": 5138}
{"v": 1	"t": 571904	"P": 1565.5	"F": 5272}
{"v": 1	"t": 571925	"P": 1564.0	"F": 5238}
{"v": 1	"t": 571945	"P": 1552.5	"F": 5181}
{"v": 1	"t": 571966	"P": 1559.0	"F": 4916}
{"v": 1	"t": 571986	"P": 1568.25	"F": 5039}
{"v": 1	"t": 572006	"P": 1549.75	"F": 4967}
{"v": 1	"t": 572027	"P": 1556.5	"F": 5017}
{"v": 1	"t": 572047	"P": 1571.75	"F": 5089}
{"v": 1	"t": 572067	"P": 1568.0	"F": 4968}
{"v": 1	"t": 572088	"P": 1548.5	"F": 5065	"C": 47.975	"D": 3404	"sn": 54091930088003	"file": "/data/device_log/data0000.out"}
{"v": 1	"t": 572110	"P": 1567.5	"F": 5222}
{"v": 1	"t": 572130	"P": 1559.75	"F": 5212}
{"v": 1	"t": 572151	"P": 1574.0	"F": 5124}
{"v": 1	"t": 572171	"P": 1558.75	"F": 5108}
{"v": 1	"t": 572192	"P": 1559.5	"F": 5079}
{"v": 1	"t": 572212	"P": 1572.5	"F": 5113}
{"v": 1	"t": 572232	"P": 1569.5	"F": 5267}
{"v": 1	"t": 572253	"P": 1558.25	"F": 5156}
{"v": 1	"t": 572273	"P": 1567.5	"F": 5162}
{"v": 1	"t": 572293	"P": 1572.5	"F": 5218}
{"v": 1	"t": 572314	"P": 1565.75	"F": 5304}
{"v": 1	"t": 572334	"P": 1563.25	"F": 5335}
{"v": 1	"t": 572354	"P": 1565.5	"F": 5393}
{"v": 1	"t": 572375	"P": 1576.0	"F": 5303}
{"v": 1	"t": 572395	"P": 1567.5	"F": 5252}
{"v": 1	"t": 572415	"P": 1556.25	"F": 5214}
{"v": 1	"t": 572436	"P": 1576.25	"F": 5172}
{"v": 1	"t": 572456	"P": 1569.5	"F": 5239}
{"v": 1	"t": 572477	"P": 1566.0	"F": 5254}
{"v": 1	"t": 572497	"P": 1571.5	"F": 5288}
{"v": 1	"t": 572518	"P": 1562.0	"F": 5451}
{"v": 1	"t": 572538	"P": 1572.75	"F": 5228}
{"v": 1	"t": 572559	"P": 1564.0	"F": 5302}
{"v": 1	"t": 572579	"P": 1569.0	"F": 5195}
{"v": 1	"t": 572600	"P": 1584.0	"F": 5175}
{"v": 1	"t": 572620	"P": 1567.25	"F": 5173}
{"v": 1	"t": 572640	"P": 1558.75	"F": 5280}
{"v": 1	"t": 572661	"P": 1567.0	"F": 5261}
{"v": 1	"t": 572681	"P": 1578.25	"F": 5336}
{"v": 1	"t": 572701	"P": 1565.75	"F": 5238}
{"v": 1	"t": 572722	"P": 1563.75	"F": 5373}
{"v": 1	"t": 572742	"P": 1575.25	"F": 5143}
{"v": 1	"t": 572762	"P": 1573.5	"F": 5348}
{"v": 1	"t": 572783	"P": 1564.25	"F": 5236}
{"v": 1	"t": 572803	"P": 1562.25	"F": 5332}
{"v": 1	"t": 572823	"P": 1574.25	"F": 5044}
{"v": 1	"t": 572844	"P": 1571.0	"F": 5132}
{"v": 1	"t": 572864	"P": 1560.0	"F": 5332}
{"v": 1	"t": 572884	"P": 1575.5	"F": 5270}
{"v": 1	"t": 572905	"P": 1579.75	"F": 5401}
{"v": 1	"t": 572925	"P": 1569.0	"F": 5330}
{"v": 1	"t": 572945	"P": 1564.0	"F": 5145}
{"v": 1	"t": 572966	"P": 1568.0	"F": 5439}
{"v": 1	"t": 572986	"P": 1580.5	"F": 5264}
{"v": 1	"t": 573006	"P": 1566.25	"F": 5341}
{"v": 1	"t": 573027	"P": 1560.0	"F": 5220}
{"v": 1	"t": 573047	"P": 1573.75	"F": 5296}
{"v": 1	"t": 573067	"P": 1572.5	"F": 5013}
{"v": 1	"t": 573088	"P": 1563.25	"F": 5355}
{"v": 1	"t": 573108	"P": 1572.25	"F": 5293	"C": 48.045	"D": 3403	"sn": 54091930088003	"file": "/data/device_log/data0000.out"	"CO2": 516.797607421875	"Tp": 24.436561584472656	"H": 4.627648048586276e-41}
{"v": 1	"t": 573130	"P": 1580.75	"F": 5182}
{"v": 1	"t": 573150	"P": 1565.5	"F": 5299}
{"v": 1	"t": 573172	"P": 1575.0	"F": 5222}
{"v": 1	"t": 573192	"P": 1575.25	"F": 5185}
{"v": 1	"t": 573213	"P": 1558.5	"F": 5022}
{"v": 1	"t": 573233	"P": 1564.0	"F": 5270}
{"v": 1	"t": 573253	"P": 1579.0	"F": 5149}
{"v": 1	"t": 573274	"P": 1570.75	"F": 5293}
{"v": 1	"t": 573294	"P": 1568.0	"F": 5355}
{"v": 1	"t": 573314	"P": 1571.75	"F": 5482}
{"v": 1	"t": 573335	"P": 1554.0	"F": 5422}
{"v": 1	"t": 573355	"P": 1570.75	"F": 5424}
{"v": 1	"t": 573375	"P": 1557.25	"F": 5321}
{"v": 1	"t": 573396	"P": 1566.5	"F": 5384}
{"v": 1	"t": 573416	"P": 1575.5	"F": 5181}
{"v": 1	"t": 573436	"P": 1569.5	"F": 5397}
{"v": 1	"t": 573457	"P": 1559.25	"F": 5357}
{"v": 1	"t": 573477	"P": 1571.75	"F": 5407}
{"v": 1	"t": 573497	"P": 1580.25	"F": 5257}
{"v": 1	"t": 573518	"P": 1561.0	"F": 5433}
{"v": 1	"t": 573538	"P": 1560.5	"F": 5267}
{"v": 1	"t": 573558	"P": 1572.75	"F": 5136}
{"v": 1	"t": 573579	"P": 1571.5	"F": 5251}
{"v": 1	"t": 573599	"P": 1562.0	"F": 5069}
{"v": 1	"t": 573619	"P": 1564.5	"F": 5399}
{"v": 1	"t": 573640	"P": 1574.75	"F": 5329}
{"v": 1	"t": 573660	"P": 1564.75	"F": 5147}
{"v": 1	"t": 573681	"P": 1573.25	"F": 5257}
{"v": 1	"t": 573701	"P": 1574.75	"F": 5194}
{"v": 1	"t": 573721	"P": 1567.25	"F": 5457}
{"v": 1	"t": 573742	"P": 1560.75	"F": 5316}
{"v": 1	"t": 573762	"P": 1571.5	"F": 5339}
{"v": 1	"t": 573782	"P": 1568.75	"F": 5184}
{"v": 1	"t": 573803	"P": 1557.75	"F": 5280}
{"v": 1	"t": 573823	"P": 1566.0	"F": 5273}
{"v": 1	"t": 573843	"P": 1575.5	"F": 5305}
{"v": 1	"t": 573864	"P": 1562.25	"F": 5422}
{"v": 1	"t": 573884	"P": 1560.0	"F": 5347}
{"v": 1	"t": 573904	"P": 1564.25	"F": 5357}
{"v": 1	"t": 573925	"P": 1574.5	"F": 5373}
{"v": 1	"t": 573945	"P": 1564.5	"F": 5273}
{"v": 1	"t": 573965	"P": 1553.75	"F": 5404}
{"v": 1	"t": 573986	"P": 1572.25	"F": 5326}
{"v": 1	"t": 574006	"P": 1574.75	"F": 5510}
{"v": 1	"t": 574026	"P": 1567.0	"F": 5386}
{"v": 1	"t": 574047	"P": 1555.5	"F": 5485}
{"v": 1	"t": 574067	"P": 1573.25	"F": 5263}
{"v": 1	"t": 574087	"P": 1559.25	"F": 5252}
{"v": 1	"t": 574108	"P": 1555.0	"F": 5333}
{"v": 1	"t": 574128	"P": 1561.5	"F": 5276	"C": 48.07	"D": 3402	"sn": 54091930088003	"file": "/data/device_log/data0000.out"}
{"v": 1	"t": 574149	"P": 1571.75	"F": 5217}
{"v": 1	"t": 574170	"P": 1569.5	"F": 5401}
{"v": 1	"t": 574192	"P": 1569.75	"F": 5369}
{"v": 1	"t": 574213	"P": 1563.75	"F": 5418}
{"v": 1	"t": 574233	"P": 1571.5	"F": 5339}
{"v": 1	"t": 574253	"P": 1574.5	"F": 5346}
{"v": 1	"t": 574274	"P": 1563.0	"F": 5106}
{"v": 1	"t": 574294	"P": 1559.5	"F": 5363}
{"v": 1	"t": 574314	"P": 1577.5	"F": 5217}
{"v": 1	"t": 574335	"P": 1565.75	"F": 5436}
{"v": 1	"t": 574355	"P": 1556.5	"F": 5078}
{"v": 1	"t": 574375	"P": 1567.25	"F": 5349}
{"v": 1	"t": 574396	"P": 1575.5	"F": 5283}
{"v": 1	"t": 574416	"P": 1566.0	"F": 5427}
{"v": 1	"t": 574436	"P": 1556.75	"F": 5194}
{"v": 1	"t": 574457	"P": 1561.25	"F": 5337}
{"v": 1	"t": 574477	"P": 1576.25	"F": 5319}
{"v": 1	"t": 574497	"P": 1562.75	"F": 5252}
{"v": 1	"t": 574518	"P": 1560.5	"F": 5116}
{"v": 1	"t": 574538	"P": 1571.75	"F": 5178}
{"v": 1	"t": 574558	"P": 1580.0	"F": 5341}
{"v": 1	"t": 574579	"P": 1567.0	"F": 5284}
{"v": 1	"t": 574599	"P": 1559.5	"F": 5323}
{"v": 1	"t": 574619	"P": 1570.0	"F": 5436}
{"v": 1	"t": 574640	"P": 1572.5	"F": 5224}
{"v": 1	"t": 574660	"P": 1563.0	"F": 5206}
{"v": 1	"t": 574680	"P": 1564.5	"F": 5343}
{"v": 1	"t": 574701	"P": 1574.5	"F": 5403}
{"v": 1	"t": 574721	"P": 1568.75	"F": 5321}
{"v": 1	"t": 574741	"P": 1560.25	"F": 5389}
{"v": 1	"t": 574762	"P": 1574.75	"F": 5340}
{"v": 1	"t": 574782	"P": 1561.75	"F": 5222}
{"v": 1	"t": 574803	"P": 1555.0	"F": 5155}
{"v": 1	"t": 574823	"P": 1575.0	"F": 5408}
{"v": 1	"t": 574843	"P": 1576.0	"F": 5345}
{"v": 1	"t": 574864	"P": 1564.5	"F": 5284}
{"v": 1	"t": 574884	"P": 1555.5	"F": 5411}
{"v": 1	"t": 574904	"P": 1583.5	"F": 5172}
{"v": 1	"t": 574925	"P": 1574.0	"F": 5284}
{"v": 1	"t": 574945	"P": 1560.25	"F": 5405}
{"v": 1	"t": 574965	"P": 1558.75	"F": 5294}
{"v": 1	"t": 574986	"P": 1578.75	"F": 5318}
{"v": 1	"t": 575006	"P": 1564.25	"F": 5269}
{"v": 1	"t": 575026	"P": 1550.75	"F": 5236}
{"v": 1	"t": 575047	"P": 1565.75	"F": 5214}
{"v": 1	"t": 575067	"P": 1569.25	"F": 5243}
{"v": 1	"t": 575087	"P": 1562.0	"F": 5268}
{"v": 1	"t": 575108	"P": 1554.5	"F": 5256}
{"v": 1	"t": 575128	"P": 1576.25	"F": 5362}
{"v": 1	"t": 575148	"P": 1569.5	"F": 5242	"C": 48.11	"D": 3401	"sn": 54091930088003	"file": "/data/device_log/data0000.out"	"CO2": 427.6495666503906	"Tp": 24.449913024902344	"H": 4.627648048586276e-41}
{"v": 1	"t": 575170	"P": 1558.75	"F": 5373}
{"v": 1	"t": 575190	"P": 1560.75	"F": 5493}
{"v": 1	"t": 575213	"P": 1562.0	"F": 5364}
{"v": 1	"t": 575233	"P": 1576.0	"F": 5361}
{"v": 1	"t": 575254	"P": 1572.0	"F": 5385}
{"v": 1	"t": 575274	"P": 1551.75	"F": 5171}
{"v": 1	"t": 575294	"P": 1566.0	"F": 5295}
{"v": 1	"t": 575315	"P": 1572.25	"F": 5352}
{"v": 1	"t": 575335	"P": 1559.5	"F": 5499}
{"v": 1	"t": 575356	"P": 1567.0	"F": 5366}
{"v": 1	"t": 575376	"P": 1570.5	"F": 5247}
{"v": 1	"t": 575396	"P": 1560.25	"F": 5374}
{"v": 1	"t": 575417	"P": 1563.5	"F": 5207}
{"v": 1	"t": 575437	"P": 1573.75	"F": 5253}
{"v": 1	"t": 575457	"P": 1567.75	"F": 5216}
{"v": 1	"t": 575478	"P": 1559.5	"F": 5450}
{"v": 1	"t": 575498	"P": 1558.75	"F": 5293}
{"v": 1	"t": 575518	"P": 1575.25	"F": 5443}
{"v": 1	"t": 575539	"P": 1560.5	"F": 5140}
{"v": 1	"t": 575559	"P": 1559.0	"F": 5415}
{"v": 1	"t": 575579	"P": 1568.25	"F": 5276}
{"v": 1	"t": 575600	"P": 1569.25	"F": 5168}
{"v": 1	"t": 575620	"P": 1562.5	"F": 5412}
{"v": 1	"t": 575640	"P": 1554.0	"F": 5357}
{"v": 1	"t": 575661	"P": 1571.25	"F": 5437}
{"v": 1	"t": 575681	"P": 1569.5	"F": 5253}
{"v": 1	"t": 575701	"P": 1562.25	"F": 5377}
{"v": 1	"t": 575722	"P": 1564.25	"F": 5347}
{"v": 1	"t": 575742	"P": 1579.0	"F": 5312}
{"v": 1	"t": 575762	"P": 1569.0	"F": 5354}
{"v": 1	"t": 575783	"P": 1559.5	"F": 5252}
{"v": 1	"t": 575803	"P": 1557.5	"F": 5336}
{"v": 1	"t": 575823	"P": 1576.75	"F": 5366}
{"v": 1	"t": 575844	"P": 1559.25	"F": 5309}
{"v": 1	"t": 575864	"P": 1559.0	"F": 5330}
{"v": 1	"t": 575885	"P": 1571.5	"F": 5187}
{"v": 1	"t": 575905	"P": 1564.25	"F": 5337}
{"v": 1	"t": 575926	"P": 1562.25	"F": 5265}
{"v": 1	"t": 575946	"P": 1561.25	"F": 5327}
{"v": 1	"t": 575967	"P": 1559.75	"F": 5408}
{"v": 1	"t": 575987	"P": 1571.0	"F": 5311}
{"v": 1	"t": 576008	"P": 1560.0	"F": 5341}
{"v": 1	"t": 576028	"P": 1562.75	"F": 5317}
{"v": 1	"t": 576048	"P": 1570.75	"F": 5216}
{"v": 1	"t": 576069	"P": 1563.25	"F": 5372}
{"v": 1	"t": 576089	"P": 1561.5	"F": 5348}
{"v": 1	"t": 576110	"P": 1573.25	"F": 5250}
{"v": 1	"t": 576130	"P": 1548.25	"F": 5352}
{"v": 1	"t": 576151	"P": 1563.5	"F": 5005}
{"v": 1	"t": 576171	"P": 1570.5	"F": 5215	"C": 48.145	"D": 3400	"sn": 54091930088003	"file": "/data/device_log/data0000.out"}
{"v": 1	"t": 576192	"P": 1567.5	"F": 5275}
{"v": 1	"t": 576212	"P": 1569.25	"F": 5227}
{"v": 1	"t": 576234	"P": 1565.5	"F": 5172}
{"v": 1	"t": 576255	"P": 1570.75	"F": 5165}
{"v": 1	"t": 576275	"P": 1564.25	"F": 5302}
{"v": 1	"t": 576295	"P": 1559.5	"F": 5294}
{"v": 1	"t": 576316	"P": 1574.75	"F": 5044}
{"v": 1	"t": 576336	"P": 1568.0	"F": 5249}
{"v": 1	"t": 576356	"P": 1560.5	"F": 5133}
{"v": 1	"t": 576377	"P": 1557.0	"F": 5374}
{"v": 1	"t": 576397	"P": 1579.25	"F": 5118}
{"v": 1	"t": 576417	"P": 1569.75	"F": 5266}
{"v": 1	"t": 576438	"P": 1558.75	"F": 5233}
{"v": 1	"t": 576458	"P": 1563.75	"F": 5223}
{"v": 1	"t": 576478	"P": 1578.75	"F": 5240}
{"v": 1	"t": 576499	"P": 1567.75	"F": 5429}
{"v": 1	"t": 576519	"P": 1566.5	"F": 5245}
{"v": 1	"t": 576539	"P": 1568.5	"F": 5077}
{"v": 1	"t": 576560	"P": 1577.75	"F": 5296}
{"v": 1	"t": 576580	"P": 1561.5	"F": 5381}
{"v": 1	"t": 576600	"P": 1560.75	"F": 5272}
{"v": 1	"t": 576621	"P": 1573.75	"F": 5080}
{"v": 1	"t": 576641	"P": 1566.5	"F": 5182}
{"v": 1	"t": 576662	"P": 1554.25	"F": 5240}
{"v": 1	"t": 576682	"P": 1572.75	"F": 5381}
{"v": 1	"t": 576702	"P": 1567.5	"F": 5303}
{"v": 1	"t": 576723	"P": 1552.0	"F": 5400}
{"v": 1	"t": 576743	"P": 1573.75	"F": 5192}
{"v": 1	"t": 576763	"P": 1573.5	"F": 5296}
{"v": 1	"t": 576784	"P": 1561.0	"F": 5357}
{"v": 1	"t": 576804	"P": 1552.0	"F": 5201}
{"v": 1	"t": 576824	"P": 1569.75	"F": 5082}
{"v": 1	"t": 576845	"P": 1571.25	"F": 5283}
{"v": 1	"t": 576865	"P": 1559.5	"F": 5298}
{"v": 1	"t": 576885	"P": 1560.75	"F": 5237}
{"v": 1	"t": 576906	"P": 1569.0	"F": 5377}
{"v": 1	"t": 576926	"P": 1569.25	"F": 5452}
{"v": 1	"t": 576946	"P": 1557.5	"F": 5255}
{"v": 1	"t": 576967	"P": 1561.75	"F": 5076}
{"v": 1	"t": 576987	"P": 1584.0	"F": 5349}
{"v": 1	"t": 577007	"P": 1563.0	"F": 5205}
{"v": 1	"t": 577028	"P": 1556.0	"F": 5457}
{"v": 1	"t": 577048	"P": 1567.25	"F": 5229}
{"v": 1	"t": 577068	"P": 1572.0	"F": 5345}
{"v": 1	"t": 577089	"P": 1565.25	"F": 5332}
{"v": 1	"t": 577109	"P": 1554.25	"F": 5278}
{"v": 1	"t": 577129	"P": 1572.0	"F": 5228}
{"v": 1	"t": 577150	"P": 1568.0	"F": 5254}
{"v": 1	"t": 577170	"P": 1559.5	"F": 5104}
{"v": 1	"t": 577191	"P": 1561.75	"F": 5443	"C": 48.17	"D": 3399	"sn": 54091930088003	"file": "/data/device_log/data0000.out"	"CO2": 298.4667663574219	"Tp": 24.436561584472656	"H": 4.627648048586276e-41}
{"v": 1	"t": 577212	"P": 1560.25	"F": 5252}
{"v": 1	"t": 577232	"P": 1571.25	"F": 5265}
{"v": 1	"t": 577254	"P": 1567.0	"F": 5299}
{"v": 1	"t": 577275	"P": 1569.0	"F": 5252}
{"v": 1	"t": 577295	"P": 1560.25	"F": 5387}
{"v": 1	"t": 577315	"P": 1556.5	"F": 5212}
{"v": 1	"t": 577336	"P": 1572.25	"F": 5237}
{"v": 1	"t": 577356	"P": 1566.25	"F": 5283}
{"v": 1	"t": 577376	"P": 1551.75	"F": 5325}
{"v": 1	"t": 577397	"P": 1559.75	"F": 5255}
{"v": 1	"t": 577417	"P": 1568.75	"F": 5364}
{"v": 1	"t": 577437	"P": 1567.5	"F": 5208}
{"v": 1	"t": 577458	"P": 1553.0	"F": 5165}
{"v": 1	"t": 577478	"P": 1564.75	"F": 5177}
{"v": 1	"t": 577498	"P": 1576.25	"F": 5279}
{"v": 1	"t": 577519	"P": 1563.0	"F": 5284}
{"v": 1	"t": 577539	"P": 1553.0	"F": 5333}
{"v": 1	"t": 577559	"P": 1557.5	"F": 5294}
{"v": 1	"t": 577580	"P": 1572.5	"F": 5379}
{"v": 1	"t": 577600	"P": 1563.5	"F": 5214}
{"v": 1	"t": 577620	"P": 1552.75	"F": 5335}
{"v": 1	"t": 577641	"P": 1565.5	"F": 5271}
{"v": 1	"t": 577661	"P": 1564.25	"F": 5202}
{"v": 1	"t": 577681	"P": 1562.25	"F": 5296}
{"v": 1	"t": 577702	"P": 1555.0	"F": 5244}
{"v": 1	"t": 577722	"P": 1573.75	"F": 5386}
{"v": 1	"t": 577742	"P": 1566.0	"F": 5509}
{"v": 1	"t": 577763	"P": 1552.5	"F": 5246}
{"v": 1	"t": 577783	"P": 1570.0	"F": 5219}
{"v": 1	"t": 577804	"P": 1557.25	"F": 5180}
{"v": 1	"t": 577824	"P": 1557.5	"F": 5400}
{"v": 1	"t": 577844	"P": 1567.75	"F": 5241}
{"v": 1	"t": 577865	"P": 1565.75	"F": 5123}
{"v": 1	"t": 577885	"P": 1550.25	"F": 5221}
{"v": 1	"t": 577905	"P": 1548.75	"F": 5204}
{"v": 1	"t": 577926	"P": 1567.25	"F": 5192}
{"v": 1	"t": 577946	"P": 1559.0	"F": 5139}
{"v": 1	"t": 577966	"P": 1554.25	"F": 5162}
{"v": 1	"t": 577987	"P": 1560.5	"F": 5261}
{"v": 1	"t": 578007	"P": 1568.5	"F": 5336}
{"v": 1	"t": 578027	"P": 1551.75	"F": 5014}
{"v": 1	"t": 578048	"P": 1550.5	"F": 5214}
{"v": 1	"t": 578068	"P": 1563.75	"F": 5140}
{"v": 1	"t": 578088	"P": 1569.75	"F": 5066}
{"v": 1	"t": 578109	"P": 1558.75	"F": 4985}
{"v": 1	"t": 578129	"P": 1546.25	"F": 4880}
{"v": 1	"t": 578149	"P": 1564.5	"F": 4962}
{"v": 1	"t": 578170	"P": 1559.0	"F": 5160}
{"v": 1	"t": 578190	"P": 1554.0	"F": 4983}
{"v": 1	"t": 578210	"P": 1554.5	"F": 5070	"C": 48.175	"D": 3398	"sn": 54091930088003	"file": "/data/device_log/data0000.out"}
{"v": 1	"t": 578231	"P": 1559.25	"F": 4998}
{"v": 1	"t": 578252	"P": 1555.25	"F": 5135}
{"v": 1	"t": 578274	"P": 1550.25	"F": 5098}
{"v": 1	"t": 578294	"P": 1569.5	"F": 5117}
{"v": 1	"t": 578315	"P": 1564.25	"F": 5068}
{"v": 1	"t": 578335	"P": 1553.0	"F": 4987}
{"v": 1	"t": 578356	"P": 1563.25	"F": 5074}
{"v": 1	"t": 578376	"P": 1565.0	"F": 5278}
{"v": 1	"t": 578396	"P": 1554.25	"F": 5094}
{"v": 1	"t": 578417	"P": 1553.5	"F": 5161}
{"v": 1	"t": 578437	"P": 1570.5	"F": 4993}
{"v": 1	"t": 578457	"P": 1562.5	"F": 5071}
{"v": 1	"t": 578478	"P": 1551.25	"F": 5030}
{"v": 1	"t": 578498	"P": 1554.5	"F": 5033}
{"v": 1	"t": 578518	"P": 1564.5	"F": 5080}
{"v": 1	"t": 578539	"P": 1560.25	"F": 5141}
{"v": 1	"t": 578559	"P": 1550.5	"F": 5100}
{"v": 1	"t": 578579	"P": 1567.25	"F": 5197}
{"v": 1	"t": 578600	"P": 1563.5	"F": 4943}
{"v": 1	"t": 578620	"P": 1556.75	"F": 4980}
{"v": 1	"t": 578640	"P": 1554.5	"F": 5021}
{"v": 1	"t": 578661	"P": 1563.5	"F": 4941}
{"v": 1	"t": 578681	"P": 1562.5	"F": 4986}
{"v": 1	"t": 578701	"P": 1553.25	"F": 4886}
{"v": 1	"t": 578722	"P": 1558.0	"F": 5105}
{"v": 1	"t": 578742	"P": 1565.25	"F": 5173}
{"v": 1	"t": 578762	"P": 1558.5	"F": 5072}
{"v": 1	"t": 578783	"P": 1554.0	"F": 4996}
{"v": 1	"t": 578803	"P": 1561.25	"F": 4954}
{"v": 1	"t": 578823	"P": 1570.5	"F": 5106}
{"v": 1	"t": 578844	"P": 1560.25	"F": 5079}
{"v": 1	"t": 578864	"P": 1556.5	"F": 5252}
{"v": 1	"t": 578885	"P": 1567.5	"F": 5070}
{"v": 1	"t": 578905	"P": 1562.0	"F": 5007}
{"v": 1	"t": 578925	"P": 1557.5	"F": 5060}
{"v": 1	"t": 578946	"P": 1569.5	"F": 5067}
{"v": 1	"t": 578966	"P": 1562.75	"F": 5150}
{"v": 1	"t": 578986	"P": 1550.0	"F": 5225}
{"v": 1	"t": 579007	"P": 1558.25	"F": 4934}
{"v": 1	"t": 579027	"P": 1574.0	"F": 5139}
{"v": 1	"t": 579047	"P": 1557.0	"F": 5144}
{"v": 1	"t": 579068	"P": 1545.5	"F": 4990}
{"v": 1	"t": 579088	"P": 1556.75	"F": 5055}
{"v": 1	"t": 579108	"P": 1567.75	"F": 5037}
{"v": 1	"t": 579129	"P": 1554.25	"F": 4902}
{"v": 1	"t": 579149	"P": 1542.75	"F": 5079}
{"v": 1	"t": 579169	"P": 1556.5	"F": 4839}
{"v": 1	"t": 579190	"P": 1555.25	"F": 4614}
{"v": 1	"t": 579210	"P": 1539.75	"F": 4326}
{"v": 1	"t": 579230	"P": 1533.25	"F": 4125	"C": 48.22	"D": 3397	"sn": 54091930088003	"file": "/data/device_log/data0000.out"	"CO2": 204.30250549316406	"Tp": 24.436561584472656	"H": 4.627648048586276e-41}
{"v": 1	"t": 579252	"P": 1532.5	"F": 3617}
{"v": 1	"t": 579272	"P": 1531.5	"F": 3180}
{"v": 1	"t": 579296	"P": 1528.0	"F": 2865}
{"v": 1	"t": 579316	"P": 1511.0	"F": 2375}
{"v": 1	"t": 579337	"P": 1505.5	"F": 1840}
{"v": 1	"t": 579357	"P": 1514.0	"F": 1512}
{"v": 1	"t": 579377	"P": 1510.25	"F": 1486}
{"v": 1	"t": 579398	"P": 1499.75	"F": 1389}
{"v": 1	"t": 579418	"P": 1494.0	"F": 1310}
{"v": 1	"t": 579438	"P": 1504.25	"F": 1099}
{"v": 1	"t": 579459	"P": 1488.75	"F": 798}
{"v": 1	"t": 579479	"P": 1490.25	"F": 363}
{"v": 1	"t": 579500	"P": 1496.25	"F": 42}
{"v": 1	"t": 579520	"P": 1487.0	"F": 27}
{"v": 1	"t": 579541	"P": 1447.5	"F": 19}
{"v": 1	"t": 579561	"P": 1607.0	"F": 36}
{"v": 1	"t": 579582	"P": 1309.25	"F": 28}
{"v": 1	"t": 579602	"P": 1635.5	"F": 65}
{"v": 1	"t": 579622	"P": 1367.75	"F": 27}
{"v": 1	"t": 579643	"P": 1562.0	"F": 37}
{"v": 1	"t": 579663	"P": 1342.75	"F": 15}
{"v": 1	"t": 579683	"P": 1615.0	"F": 59}
{"v": 1	"t": 579704	"P": 1303.5	"F": 22}
{"v": 1	"t": 579724	"P": 1612.0	"F": 51}
{"v": 1	"t": 579744	"P": 1326.5	"F": 28}
{"v": 1	"t": 579765	"P": 1622.25	"F": 44}
{"v": 1	"t": 579785	"P": 1338.75	"F": 23}
{"v": 1	"t": 579805	"P": 1576.75	"F": 38}
{"v": 1	"t": 579826	"P": 1376.25	"F": 25}
{"v": 1	"t": 579846	"P": 1552.75	"F": 36}
{"v": 1	"t": 579867	"P": 1377.0	"F": 13}
{"v": 1	"t": 579887	"P": 1538.5	"F": 25}
{"v": 1	"t": 579907	"P": 1360.25	"F": 14}
{"v": 1	"t": 579927	"P": 1566.25	"F": 37}
{"v": 1	"t": 579948	"P": 1341.0	"F": 13}
{"v": 1	"t": 579968	"P": 1571.0	"F": 28}
{"v": 1	"t": 579988	"P": 1315.75	"F": 14}
{"v": 1	"t": 580009	"P": 1581.75	"F": 35}
{"v": 1	"t": 580029	"P": 1297.25	"F": 14}
{"v": 1	"t": 580049	"P": 1594.25	"F": 34}
{"v": 1	"t": 580070	"P": 1308.5	"F": 13}
{"v": 1	"t": 580090	"P": 1575.5	"F": 33}
{"v": 1	"t": 580111	"P": 1305.0	"F": 14}
{"v": 1	"t": 580131	"P": 1595.0	"F": 34}
{"v": 1	"t": 580152	"P": 1287.25	"F": 10}
{"v": 1	"t": 580172	"P": 1591.0	"F": 33}
{"v": 1	"t": 580192	"P": 1287.0	"F": 9}
{"v": 1	"t": 580213	"P": 1569.5	"F": 31}
{"v": 1	"t": 580233	"P": 1285.0	"F": 6}
{"v": 1	"t": 580253	"P": 1579.25	"F": 26	"C": 48.2	"D": 3396	"sn": 54091930088003	"file": "/data/device_log/data0000.out"}
{"v": 1	"t": 580274	"P": 1369.75	"F": 9}
{"v": 1	"t": 580295	"P": 1430.25	"F": 13}
{"v": 1	"t": 580317	"P": 1445.75	"F": 10}
{"v": 1	"t": 580337	"P": 1466.25	"F": 12}
{"v": 1	"t": 580358	"P": 1333.5	"F": 0}
{"v": 1	"t": 580378	"P": 1519.5	"F": 17}
{"v": 1	"t": 580398	"P": 1409.25	"F": 7}
{"v": 1	"t": 580419	"P": 1389.25	"F": 16}
{"v": 1	"t": 580439	"P": 1353.75	"F": 18}
{"v": 1	"t": 580459	"P": 1554.0	"F": 17}
{"v": 1	"t": 580480	"P": 1351.0	"F": 2}
{"v": 1	"t": 580500	"P": 1341.0	"F": 10}
{"v": 1	"t": 580520	"P": 1493.25	"F": 28}
{"v": 1	"t": 580541	"P": 1453.5	"F": 12}
{"v": 1	"t": 580561	"P": 1277.0	"F": 2}
{"v": 1	"t": 580581	"P": 1479.75	"F": 18}
{"v": 1	"t": 580602	"P": 1473.0	"F": 14}
{"v": 1	"t": 580622	"P": 1280.25	"F": 1}
{"v": 1	"t": 580642	"P": 1444.75	"F": 19}
{"v": 1	"t": 580663	"P": 1491.0	"F": 16}
{"v": 1	"t": 580683	"P": 1285.5	"F": 1}
{"v": 1	"t": 580704	"P": 1382.75	"F": 11}
{"v": 1	"t": 580724	"P": 1502.5	"F": 22}
{"v": 1	"t": 580744	"P": 1373.5	"F": 5}
{"v": 1	"t": 580765	"P": 1293.25	"F": 9}
{"v": 1	"t": 580785	"P": 1477.0	"F": 21}
{"v": 1	"t": 580805	"P": 1438.75	"F": 14}
{"v": 1	"t": 580826	"P": 1289.5	"F": 3}
{"v": 1	"t": 580846	"P": 1399.25	"F": 18}
{"v": 1	"t": 580866	"P": 1478.0	"F": 19}
{"v": 1	"t": 580887	"P": 1341.5	"F": 9}
{"v": 1	"t": 580907	"P": 1324.75	"F": 7}
{"v": 1	"t": 580927	"P": 1422.25	"F": 17}
{"v": 1	"t": 580948	"P": 1423.75	"F": 13}
{"v": 1	"t": 580968	"P": 1357.0	"F": 2}
{"v": 1	"t": 580988	"P": 1396.75	"F": 2}
{"v": 1	"t": 581009	"P": 1374.75	"F": 2}
{"v": 1	"t": 581029	"P": 1372.0	"F": 2}
{"v": 1	"t": 581049	"P": 1383.75	"F": 3}
{"v": 1	"t": 581070	"P": 1386.25	"F": 3}
{"v": 1	"t": 581090	"P": 1378.0	"F": 3}
{"v": 1	"t": 581110	"P": 1369.0	"F": 3}
{"v": 1	"t": 581131	"P": 1386.75	"F": 3}
{"v": 1	"t": 581151	"P": 1382.0	"F": 3}
{"v": 1	"t": 581171	"P": 1368.25	"F": 3}
{"v": 1	"t": 581192	"P": 1374.75	"F": 3}
{"v": 1	"t": 581212	"P": 1386.75	"F": 3}
{"v": 1	"t": 581232	"P": 1377.0	"F": 3}
{"v": 1	"t": 581253	"P": 1369.0	"F": 3}
{"v": 1	"t": 581273	"P": 1381.75	"F": 3	"C": 48.205	"D": 3395	"sn": 54091930088003	"file": "/data/device_log/data0000.out"	"CO2": 388.5365295410156	"Tp": 24.436561584472656	"H": 4.627648048586276e-41}
{"v": 1	"t": 581294	"P": 1374.0	"F": 3}
{"v": 1	"t": 581314	"P": 1374.25	"F": 3}
{"v": 1	"t": 581337	"P": 1380.75	"F": 3}
{"v": 1	"t": 581358	"P": 1368.25	"F": 3}
{"v": 1	"t": 581378	"P": 1364.5	"F": 3}
{"v": 1	"t": 581398	"P": 1378.0	"F": 3}
{"v": 1	"t": 581419	"P": 1373.5	"F": 3}
{"v": 1	"t": 581439	"P": 1367.0	"F": 3}
{"v": 1	"t": 581459	"P": 1364.25	"F": 3}
{"v": 1	"t": 581479	"P": 1379.5	"F": 3}
{"v": 1	"t": 581500	"P": 1370.25	"F": 3}
{"v": 1	"t": 581520	"P": 1362.25	"F": 3}
{"v": 1	"t": 581540	"P": 1363.25	"F": 3}
{"v": 1	"t": 581561	"P": 1377.5	"F": 3}
{"v": 1	"t": 581581	"P": 1368.25	"F": 3}
{"v": 1	"t": 581601	"P": 1356.25	"F": 3}
{"v": 1	"t": 581622	"P": 1362.5	"F": 3}
{"v": 1	"t": 581642	"P": 1373.0	"F": 3}
{"v": 1	"t": 581662	"P": 1366.0	"F": 3}
{"v": 1	"t": 581683	"P": 1360.0	"F": 3}
{"v": 1	"t": 581703	"P": 1373.25	"F": 3}
{"v": 1	"t": 581723	"P": 1377.0	"F": 3}
{"v": 1	"t": 581744	"P": 1364.25	"F": 3}
{"v": 1	"t": 581764	"P": 1353.75	"F": 3}
{"v": 1	"t": 581784	"P": 1363.0	"F": 2}
{"v": 1	"t": 581805	"P": 1359.75	"F": 3}
{"v": 1	"t": 581825	"P": 1351.25	"F": 3}
{"v": 1	"t": 581846	"P": 1361.5	"F": 3}
{"v": 1	"t": 581866	"P": 1360.25	"F": 3}
{"v": 1	"t": 581886	"P": 1348.25	"F": 3}
{"v": 1	"t": 581907	"P": 1356.5	"F": 3}
{"v": 1	"t": 581927	"P": 1360.25	"F": 3}
{"v": 1	"t": 581947	"P": 1349.25	"F": 2}
{"v": 1	"t": 581968	"P": 1339.25	"F": 3}
{"v": 1	"t": 581988	"P": 1350.5	"F": 3}
{"v": 1	"t": 582008	"P": 1353.5	"F": 3}
{"v": 1	"t": 582029	"P": 1342.5	"F": 3}
{"v": 1	"t": 582049	"P": 1337.75	"F": 2}
{"v": 1	"t": 582069	"P": 1351.0	"F": 2}
{"v": 1	"t": 582090	"P": 1348.0	"F": 3}
{"v": 1	"t": 582110	"P": 1336.25	"F": 3}
{"v": 1	"t": 582130	"P": 1335.25	"F": 3}
{"v": 1	"t": 582151	"P": 1346.75	"F": 2}
{"v": 1	"t": 582171	"P": 1336.25	"F": 2}
{"v": 1	"t": 582191	"P": 1330.25	"F": 2}
{"v": 1	"t": 582212	"P": 1337.75	"F": 2}
{"v": 1	"t": 582232	"P": 1348.25	"F": 2}
{"v": 1	"t": 582252	"P": 1337.25	"F": 3}
{"v": 1	"t": 582273	"P": 1329.25	"F": 2}
{"v": 1	"t": 582293	"P": 1339.0	"F": 2	"C": 48.235	"D": 3394	"sn": 54091930088003	"file": "/data/device_log/data0000.out"	"CO2": 374.3543701171875	"Tp": 24.46593475341797	"H": 4.627648048586276e-41}
{"v": 1	"t": 582315	"P": 1335.5	"F": 3}
{"v": 1	"t": 582336	"P": 1341.25	"F": 2}
{"v": 1	"t": 582358	"P": 1342.75	"F": 2}
{"v": 1	"t": 582379	"P": 1335.75	"F": 3}
{"v": 1	"t": 582399	"P": 1325.75	"F": 2}
{"v": 1	"t": 582420	"P": 1342.75	"F": 2}
{"v": 1	"t": 582440	"P": 1331.0	"F": 2}
{"v": 1	"t": 582460	"P": 1323.5	"F": 2}
{"v": 1	"t": 582481	"P": 1334.75	"F": 2}
{"v": 1	"t": 582501	"P": 1337.25	"F": 2}
{"v": 1	"t": 582521	"P": 1325.75	"F": 2}
{"v": 1	"t": 582542	"P": 1317.25	"F": 2}
{"v": 1	"t": 582562	"P": 1330.75	"F": 2}
{"v": 1	"t": 582582	"P": 1328.75	"F": 2}
{"v": 1	"t": 582603	"P": 1318.25	"F": 2}
{"v": 1	"t": 582623	"P": 1314.75	"F": 2}
{"v": 1	"t": 582643	"P": 1328.25	"F": 2}
{"v": 1	"t": 582664	"P": 1321.5	"F": 2}
{"v": 1	"t": 582684	"P": 1310.25	"F": 2}
{"v": 1	"t": 582704	"P": 1311.75	"F": 2}
{"v": 1	"t": 582725	"P": 1323.25	"F": 2}
{"v": 1	"t": 582745	"P": 1312.25	"F": 2}
{"v": 1	"t": 582765	"P": 1306.75	"F": 2}
{"v": 1	"t": 582786	"P": 1319.0	"F": 2}
{"v": 1	"t": 582806	"P": 1316.0	"F": 2}
{"v": 1	"t": 582826	"P": 1305.5	"F": 2}
{"v": 1	"t": 582847	"P": 1302.0	"F": 2}
{"v": 1	"t": 582867	"P": 1314.75	"F": 2}
{"v": 1	"t": 582887	"P": 1309.0	"F": 2}
{"v": 1	"t": 582908	"P": 1298.5	"F": 2}
{"v": 1	"t": 582928	"P": 1306.25	"F": 2}
{"v": 1	"t": 582949	"P": 1304.75	"F": 2}
{"v": 1	"t": 582969	"P": 1297.75	"F": 2}
{"v": 1	"t": 582990	"P": 1312.0	"F": 2}
{"v": 1	"t": 583010	"P": 1295.75	"F": 2}
{"v": 1	"t": 583031	"P": 1306.25	"F": 2}
{"v": 1	"t": 583051	"P": 1301.75	"F": 2}
{"v": 1	"t": 583072	"P": 1297.75	"F": 2}
{"v": 1	"t": 583092	"P": 1314.25	"F": 2}
{"v": 1	"t": 583113	"P": 1302.5	"F": 2}
{"v": 1	"t": 583133	"P": 1292.75	"F": 2}
{"v": 1	"t": 583153	"P": 1307.75	"F": 2}
{"v": 1	"t": 583173	"P": 1313.0	"F": 2}
{"v": 1	"t": 583194	"P": 1308.75	"F": 2}
{"v": 1	"t": 583214	"P": 1302.0	"F": 2}
{"v": 1	"t": 583234	"P": 1314.25	"F": 2}
{"v": 1	"t": 583255	"P": 1308.25	"F": 2}
{"v": 1	"t": 583275	"P": 1296.0	"F": 2}
{"v": 1	"t": 583295	"P": 1295.0	"F": 2}
{"v": 1	"t": 583316	"P": 1309.0	"F": 2	"C": 48.27	"D": 3393	"sn": 54091930088003	"file": "/data/device_log/data0000.out"}
{"v": 1	"t": 583337	"P": 1304.25	"F": 2}
{"v": 1	"t": 583357	"P": 1306.5	"F": 2}
{"v": 1	"t": 583380	"P": 1308.25	"F": 2}
{"v": 1	"t": 583400	"P": 1299.0	"F": 2}
{"v": 1	"t": 583420	"P": 1290.75	"F": 2}
{"v": 1	"t": 583441	"P": 1304.0	"F": 2}
{"v": 1	"t": 583461	"P": 1316.75	"F": 2}
{"v": 1	"t": 583481	"P": 1308.25	"F": 2}
{"v": 1	"t": 583502	"P": 1303.25	"F": 2}
{"v": 1	"t": 583522	"P": 1320.75	"F": 2}
{"v": 1	"t": 583542	"P": 1317.25	"F": 2}
{"v": 1	"t": 583563	"P": 1304.5	"F": 2}
{"v": 1	"t": 583583	"P": 1303.25	"F": 2}
{"v": 1	"t": 583603	"P": 1316.75	"F": 2}
{"v": 1	"t": 583624	"P": 1305.0	"F": 2}
{"v": 1	"t": 583644	"P": 1302.5	"F": 2}
{"v": 1	"t": 583665	"P": 1312.25	"F": 2}
{"v": 1	"t": 583685	"P": 1289.5	"F": 2}
{"v": 1	"t": 583706	"P": 1283.0	"F": 2}
{"v": 1	"t": 583726	"P": 1285.75	"F": 2}
{"v": 1	"t": 583746	"P": 1233.0	"F": 1}
{"v": 1	"t": 583766	"P": 1161.25	"F": 1}
{"v": 1	"t": 583787	"P": 1120.25	"F": 1}
{"v": 1	"t": 583807	"P": 1104.0	"F": 1}
{"v": 1	"t": 583827	"P": 1080.75	"F": 1}
{"v": 1	"t": 583848	"P": 1061.0	"F": 1}
{"v": 1	"t": 583868	"P": 1067.5	"F": 1}
{"v": 1	"t": 583888	"P": 1062.0	"F": 1}
{"v": 1	"t": 583909	"P": 1047.75	"F": 1}
{"v": 1	"t": 583929	"P": 1032.75	"F": 1}
{"v": 1	"t": 583949	"P": 1041.25	"F": 1}
{"v": 1	"t": 583970	"P": 1028.5	"F": 1}
{"v": 1	"t": 583990	"P": 1009.0	"F": 1}
{"v": 1	"t": 584010	"P": 1000.5	"F": 1}
{"v": 1	"t": 584031	"P": 1010.75	"F": 1}
{"v": 1	"t": 584051	"P": 998.0	"F": 1}
{"v": 1	"t": 584071	"P": 984.0	"F": 1}
{"v": 1	"t": 584092	"P": 986.5	"F": 1}
{"v": 1	"t": 584112	"P": 995.0	"F": 1}
{"v": 1	"t": 584132	"P": 981.5	"F": 1}
{"v": 1	"t": 584153	"P": 970.0	"F": 1}
{"v": 1	"t": 584173	"P": 980.25	"F": 1}
{"v": 1	"t": 584194	"P": 981.0	"F": 1}
{"v": 1	"t": 584214	"P": 967.5	"F": 1}
{"v": 1	"t": 584234	"P": 978.5	"F": 1}
{"v": 1	"t": 584255	"P": 977.25	"F": 1}
{"v": 1	"t": 584275	"P": 965.0	"F": 1}
{"v": 1	"t": 584296	"P": 972.0	"F": 1}
{"v": 1	"t": 584316	"P": 980.0	"F": 1}
{"v": 1	"t": 584336	"P": 969.75	"F": 1	"C": 48.25	"D": 3392	"sn": 54091930088003	"file": "/data/device_log/data0000.out"	"CO2": 319.1205749511719	"Tp": 24.522010803222656	"H": 4.627648048586276e-41}
{"v": 1	"t": 584358	"P": 967.75	"F": 1}
{"v": 1	"t": 584378	"P": 961.5	"F": 1}
{"v": 1	"t": 584400	"P": 973.25	"F": 1}
{"v": 1	"t": 584420	"P": 959.5	"F": 1}
{"v": 1	"t": 584441	"P": 968.0	"F": 1}
{"v": 1	"t": 584461	"P": 980.0	"F": 1}
{"v": 1	"t": 584481	"P": 969.25	"F": 1}
{"v": 1	"t": 584502	"P": 959.0	"F": 1}
{"v": 1	"t": 584522	"P": 973.5	"F": 1}
{"v": 1	"t": 584542	"P": 975.75	"F": 1}
{"v": 1	"t": 584563	"P": 964.5	"F": 1}
{"v": 1	"t": 584583	"P": 960.5	"F": 1}
{"v": 1	"t": 584603	"P": 977.5	"F": 1}
{"v": 1	"t": 584624	"P": 971.0	"F": 1}
{"v": 1	"t": 584644	"P": 959.5	"F": 1}
{"v": 1	"t": 584664	"P": 960.5	"F": 1}
{"v": 1	"t": 584685	"P": 976.5	"F": 1}
{"v": 1	"t": 584705	"P": 966.25	"F": 1}
{"v": 1	"t": 584725	"P": 958.0	"F": 1}
{"v": 1	"t": 584746	"P": 965.25	"F": 1}
{"v": 1	"t": 584766	"P": 972.5	"F": 1}
{"v": 1	"t": 584787	"P": 957.75	"F": 1}
{"v": 1	"t": 584807	"P": 973.75	"F": 1}
{"v": 1	"t": 584827	"P": 964.0	"F": 1}
{"v": 1	"t": 584848	"P": 954.75	"F": 1}
{"v": 1	"t": 584868	"P": 968.25	"F": 1}
{"v": 1	"t": 584888	"P": 974.0	"F": 1}
{"v": 1	"t": 584909	"P": 963.25	"F": 1}
{"v": 1	"t": 584929	"P": 959.0	"F": 1}
{"v": 1	"t": 584949	"P": 969.5	"F": 1}
{"v": 1	"t": 584970	"P": 972.25	"F": 1}
{"v": 1	"t": 584990	"P": 962.5	"F": 1}
{"v": 1	"t": 585010	"P": 955.5	"F": 1}
{"v": 1	"t": 585031	"P": 974.0	"F": 1}
{"v": 1	"t": 585051	"P": 969.75	"F": 1}
{"v": 1	"t": 585071	"P": 960.5	"F": 1}
{"v": 1	"t": 585092	"P": 958.5	"F": 1}
{"v": 1	"t": 585112	"P": 975.75	"F": 1}
{"v": 1	"t": 585132	"P": 968.75	"F": 1}
{"v": 1	"t": 585153	"P": 959.0	"F": 1}
{"v": 1	"t": 585173	"P": 962.0	"F": 1}
{"v": 1	"t": 585193	"P": 975.5	"F": 1}
{"v": 1	"t": 585214	"P": 967.75	"F": 1}
{"v": 1	"t": 585234	"P": 955.0	"F": 1}
{"v": 1	"t": 585254	"P": 965.75	"F": 1}
{"v": 1	"t": 585275	"P": 975.75	"F": 1}
{"v": 1	"t": 585295	"P": 963.5	"F": 1}
{"v": 1	"t": 585315	"P": 956.25	"F": 1}
{"v": 1	"t": 585336	"P": 972.0	"F": 1}
{"v": 1	"t": 585356	"P": 969.5	"F": 1	"C": 48.26	"D": 3391	"sn": 54091930088003	"file": "/data/device_log/data0000.out"}
{"v": 1	"t": 585377	"P": 961.5	"F": 1}
{"v": 1	"t": 585397	"P": 973.5	"F": 1}
{"v": 1	"t": 585420	"P": 975.25	"F": 1}
{"v": 1	"t": 585440	"P": 963.75	"F": 1}
{"v": 1	"t": 585460	"P": 956.25	"F": 1}
{"v": 1	"t": 585481	"P": 975.75	"F": 1}
{"v": 1	"t": 585501	"P": 968.5	"F": 1}
{"v": 1	"t": 585521	"P": 960.0	"F": 1}
{"v": 1	"t": 585542	"P": 964.75	"F": 1}
{"v": 1	"t": 585562	"P": 979.25	"F": 1}
{"v": 1	"t": 585582	"P": 965.0	"F": 1}
{"v": 1	"t": 585603	"P": 958.5	"F": 1}
{"v": 1	"t": 585623	"P": 969.75	"F": 1}
{"v": 1	"t": 585643	"P": 974.75	"F": 1}
{"v": 1	"t": 585664	"P": 966.25	"F": 1}
{"v": 1	"t": 585684	"P": 957.0	"F": 1}
{"v": 1	"t": 585704	"P": 975.0	"F": 1}
{"v": 1	"t": 585725	"P": 975.75	"F": 1}
{"v": 1	"t": 585745	"P": 961.5	"F": 1}
{"v": 1	"t": 585765	"P": 958.0	"F": 1}
{"v": 1	"t": 585786	"P": 975.5	"F": 1}
{"v": 1	"t": 585806	"P": 971.5	"F": 1}
{"v": 1	"t": 585826	"P": 962.25	"F": 1}
{"v": 1	"t": 585847	"P": 960.75	"F": 1}
{"v": 1	"t": 585867	"P": 977.5	"F": 1}
{"v": 1	"t": 585887	"P": 969.25	"F": 1}
{"v": 1	"t": 585908	"P": 957.5	"F": 1}
{"v": 1	"t": 585928	"P": 964.25	"F": 1}
{"v": 1	"t": 585949	"P": 972.0	"F": 1}
{"v": 1	"t": 585969	"P": 958.0	"F": 1}
{"v": 1	"t": 585989	"P": 968.75	"F": 1}
{"v": 1	"t": 586010	"P": 972.75	"F": 1}
{"v": 1	"t": 586030	"P": 961.75	"F": 1}
{"v": 1	"t": 586050	"P": 956.0	"F": 1}
{"v": 1	"t": 586071	"P": 973.5	"F": 1}
{"v": 1	"t": 586091	"P": 972.75	"F": 1}
{"v": 1	"t": 586111	"P": 958.25	"F": 1}
{"v": 1	"t": 586132	"P": 958.25	"F": 1}
{"v": 1	"t": 586152	"P": 976.5	"F": 1}
{"v": 1	"t": 586172	"P": 969.75	"F": 1}
{"v": 1	"t": 586193	"P": 957.75	"F": 1}
{"v": 1	"t": 586213	"P": 961.25	"F": 1}
{"v": 1	"t": 586233	"P": 976.25	"F": 1}
{"v": 1	"t": 586254	"P": 966.75	"F": 1}
{"v": 1	"t": 586274	"P": 955.0	"F": 1}
{"v": 1	"t": 586294	"P": 963.0	"F": 1}
{"v": 1	"t": 586315	"P": 976.25	"F": 1}
{"v": 1	"t": 586335	"P": 963.5	"F": 1}
{"v": 1	"t": 586355	"P": 956.25	"F": 1}
{"v": 1	"t": 586376	"P": 970.5	"F": 1	"C": 48.31	"D": 3390	"sn": 54091930088003	"file": "/data/device_log/data0000.out"	"CO2": 351.3864440917969	"Tp": 24.535362243652344	"H": 4.627648048586276e-41}
{"v": 1	"t": 586397	"P": 970.75	"F": 1}
{"v": 1	"t": 586418	"P": 958.5	"F": 1}
{"v": 1	"t": 586440	"P": 958.5	"F": 1}
{"v": 1	"t": 586461	"P": 965.0	"F": 1}
{"v": 1	"t": 586481	"P": 974.0	"F": 1}
{"v": 1	"t": 586501	"P": 964.25	"F": 1}
{"v": 1	"t": 586522	"P": 961.5	"F": 1}
{"v": 1	"t": 586542	"P": 973.5	"F": 1}
{"v": 1	"t": 586563	"P": 959.5	"F": 1}
{"v": 1	"t": 586583	"P": 974.5	"F": 1}
{"v": 1	"t": 586604	"P": 963.0	"F": 1}
{"v": 1	"t": 586624	"P": 960.0	"F": 1}
{"v": 1	"t": 586645	"P": 977.0	"F": 1}
{"v": 1	"t": 586665	"P": 968.0	"F": 1}
{"v": 1	"t": 586685	"P": 957.5	"F": 1}
{"v": 1	"t": 586706	"P": 967.5	"F": 1}
{"v": 1	"t": 586726	"P": 981.5	"F": 1}
{"v": 1	"t": 586746	"P": 969.0	"F": 1}
{"v": 1	"t": 586766	"P": 962.5	"F": 1}
{"v": 1	"t": 586787	"P": 972.25	"F": 1}
{"v": 1	"t": 586807	"P": 978.5	"F": 1}
{"v": 1	"t": 586828	"P": 966.0	"F": 1}
{"v": 1	"t": 586848	"P": 961.5	"F": 1}
{"v": 1	"t": 586868	"P": 977.5	"F": 1}
{"v": 1	"t": 586888	"P": 975.25	"F": 1}
{"v": 1	"t": 586909	"P": 964.75	"F": 1}
{"v": 1	"t": 586929	"P": 963.75	"F": 1}
{"v": 1	"t": 586950	"P": 981.25	"F": 1}
{"v": 1	"t": 586970	"P": 972.5	"F": 1}
{"v": 1	"t": 586990	"P": 963.25	"F": 1}
{"v": 1	"t": 587011	"P": 971.5	"F": 1}
{"v": 1	"t": 587031	"P": 983.0	"F": 1}
{"v": 1	"t": 587051	"P": 968.75	"F": 1}
{"v": 1	"t": 587072	"P": 961.0	"F": 1}
{"v": 1	"t": 587092	"P": 974.75	"F": 1}
{"v": 1	"t": 587112	"P": 978.25	"F": 1}
{"v": 1	"t": 587133	"P": 962.0	"F": 1}
{"v": 1	"t": 587153	"P": 975.0	"F": 1}
{"v": 1	"t": 587174	"P": 975.25	"F": 1}
{"v": 1	"t": 587194	"P": 962.0	"F": 1}
{"v": 1	"t": 587214	"P": 970.0	"F": 1}
{"v": 1	"t": 587235	"P": 979.75	"F": 1}
{"v": 1	"t": 587255	"P": 970.0	"F": 1}
{"v": 1	"t": 587275	"P": 960.25	"F": 1}
{"v": 1	"t": 587296	"P": 972.75	"F": 1}
{"v": 1	"t": 587316	"P": 979.75	"F": 1}
{"v": 1	"t": 587336	"P": 967.25	"F": 1}
{"v": 1	"t": 587357	"P": 962.25	"F": 1}
{"v": 1	"t": 587377	"P": 979.25	"F": 1}
{"v": 1	"t": 587397	"P": 977.75	"F": 1	"C": 48.31	"D": 3389	"sn": 54091930088003	"file": "/data/device_log/data0000.out"}
{"v": 1	"t": 587418	"P": 973.25	"F": 1}
{"v": 1	"t": 587438	"P": 979.5	"F": 1}
{"v": 1	"t": 587462	"P": 983.25	"F": 1}
{"v": 1	"t": 587482	"P": 971.5	"F": 1}
{"v": 1	"t": 587503	"P": 964.25	"F": 1}
{"v": 1	"t": 587523	"P": 976.5	"F": 1}
{"v": 1	"t": 587543	"P": 975.25	"F": 1}
{"v": 1	"t": 587564	"P": 965.25	"F": 1}
{"v": 1	"t": 587584	"P": 962.5	"F": 1}
{"v": 1	"t": 587604	"P": 979.0	"F": 1}
{"v": 1	"t": 587625	"P": 975.0	"F": 1}
{"v": 1	"t": 587645	"P": 963.75	"F": 1}
{"v": 1	"t": 587666	"P": 973.75	"F": 1}
{"v": 1	"t": 587686	"P": 981.0	"F": 1}
{"v": 1	"t": 587707	"P": 966.25	"F": 1}
{"v": 1	"t": 587727	"P": 975.75	"F": 1}
{"v": 1	"t": 587747	"P": 977.75	"F": 1}
{"v": 1	"t": 587768	"P": 964.0	"F": 1}
{"v": 1	"t": 587788	"P": 962.5	"F": 1}
{"v": 1	"t": 587808	"P": 982.0	"F": 1}
{"v": 1	"t": 587829	"P": 972.5	"F": 1}
{"v": 1	"t": 587849	"P": 963.5	"F": 1}
{"v": 1	"t": 587869	"P": 960.75	"F": 1}
{"v": 1	"t": 587889	"P": 979.5	"F": 1}
{"v": 1	"t": 587910	"P": 973.5	"F": 1}
{"v": 1	"t": 587930	"P": 963.0	"F": 1}
{"v": 1	"t": 587950	"P": 966.5	"F": 1}
{"v": 1	"t": 587971	"P": 982.25	"F": 1}
{"v": 1	"t": 587991	"P": 972.5	"F": 1}
{"v": 1	"t": 588011	"P": 963.5	"F": 1}
{"v": 1	"t": 588032	"P": 972.75	"F": 1}
{"v": 1	"t": 588052	"P": 982.75	"F": 1}
{"v": 1	"t": 588072	"P": 973.75	"F": 1}
{"v": 1	"t": 588093	"P": 965.75	"F": 1}
{"v": 1	"t": 588113	"P": 980.0	"F": 1}
{"v": 1	"t": 588134	"P": 976.75	"F": 1}
{"v": 1	"t": 588154	"P": 962.5	"F": 1}
{"v": 1	"t": 588174	"P": 966.25	"F": 1}
{"v": 1	"t": 588195	"P": 980.75	"F": 1}
{"v": 1	"t": 588215	"P": 969.25	"F": 1}
{"v": 1	"t": 588235	"P": 962.75	"F": 1}
{"v": 1	"t": 588256	"P": 978.5	"F": 1}
{"v": 1	"t": 588276	"P": 969.0	"F": 1}
{"v": 1	"t": 588297	"P": 960.25	"F": 1}
{"v": 1	"t": 588317	"P": 976.75	"F": 1}
{"v": 1	"t": 588337	"P": 973.0	"F": 1}
{"v": 1	"t": 588358	"P": 966.25	"F": 1}
{"v": 1	"t": 588378	"P": 966.25	"F": 1}
{"v": 1	"t": 588398	"P": 983.0	"F": 1}
{"v": 1	"t": 588419	"P": 973.75	"F": 1	"C": 48.325	"D": 3388	"sn": 54091930088003	"file": "/data/device_log/data0000.out"	"CO2": 364.8963317871094	"Tp": 24.564735412597656	"H": 4.627648048586276e-41}
{"v": 1	"t": 588440	"P": 966.0	"F": 1}
{"v": 1	"t": 588461	"P": 979.25	"F": 1}
{"v": 1	"t": 588483	"P": 978.5	"F": 1}
{"v": 1	"t": 588504	"P": 977.0	"F": 1}
{"v": 1	"t": 588524	"P": 964.0	"F": 1}
{"v": 1	"t": 588544	"P": 963.0	"F": 1}
{"v": 1	"t": 588564	"P": 980.0	"F": 1}
{"v": 1	"t": 588585	"P": 972.5	"F": 1}
{"v": 1	"t": 588605	"P": 958.75	"F": 1}
{"v": 1	"t": 588626	"P": 965.25	"F": 1}
{"v": 1	"t": 588646	"P": 973.5	"F": 1}
{"v": 1	"t": 588666	"P": 963.25	"F": 1}
{"v": 1	"t": 588687	"P": 957.0	"F": 1}
{"v": 1	"t": 588707	"P": 971.5	"F": 1}
{"v": 1	"t": 588727	"P": 976.25	"F": 1}
{"v": 1	"t": 588748	"P": 965.25	"F": 1}
{"v": 1	"t": 588768	"P": 961.0	"F": 1}
{"v": 1	"t": 588788	"P": 979.25	"F": 1}
{"v": 1	"t": 588809	"P": 974.0	"F": 1}
{"v": 1	"t": 588829	"P": 967.5	"F": 1}
{"v": 1	"t": 588850	"P": 982.5	"F": 1}
{"v": 1	"t": 588870	"P": 968.0	"F": 1}
{"v": 1	"t": 588890	"P": 956.25	"F": 1}
{"v": 1	"t": 588911	"P": 967.0	"F": 1}
{"v": 1	"t": 588931	"P": 973.25	"F": 1}
{"v": 1	"t": 588951	"P": 964.0	"F": 1}
{"v": 1	"t": 588972	"P": 959.0	"F": 1}
{"v": 1	"t": 588992	"P": 977.25	"F": 1}
{"v": 1	"t": 589012	"P": 978.0	"F": 1}
{"v": 1	"t": 589033	"P": 966.5	"F": 1}
{"v": 1	"t": 589053	"P": 962.25	"F": 1}
{"v": 1	"t": 589073	"P": 983.0	"F": 1}
{"v": 1	"t": 589094	"P": 979.75	"F": 1}
{"v": 1	"t": 589114	"P": 968.5	"F": 1}
{"v": 1	"t": 589134	"P": 970.25	"F": 1}
{"v": 1	"t": 589155	"P": 988.0	"F": 1}
{"v": 1	"t": 589175	"P": 977.5	"F": 1}
{"v": 1	"t": 589195	"P": 968.75	"F": 1}
{"v": 1	"t": 589215	"P": 971.25	"F": 1}
{"v": 1	"t": 589236	"P": 983.0	"F": 1}
{"v": 1	"t": 589256	"P": 973.25	"F": 1}
{"v": 1	"t": 589276	"P": 965.75	"F": 1}
{"v": 1	"t": 589297	"P": 972.25	"F": 1}
{"v": 1	"t": 589317	"P": 985.25	"F": 1}
{"v": 1	"t": 589338	"P": 973.5	"F": 1}
{"v": 1	"t": 589358	"P": 968.5	"F": 1}
{"v": 1	"t": 589378	"P": 986.75	"F": 1}
{"v": 1	"t": 589399	"P": 972.75	"F": 1}
{"v": 1	"t": 589419	"P": 971.25	"F": 1}
{"v": 1	"t": 589440	"P": 985.0	"F": 1	"C": 48.33	"D": 3387	"sn": 54091930088003	"file": "/data/device_log/data0000.out"}
{"v": 1	"t": 589460	"P": 973.0	"F": 1}
{"v": 1	"t": 589481	"P": 974.5	"F": 1}
{"v": 1	"t": 589503	"P": 984.75	"F": 1}
{"v": 1	"t": 589524	"P": 973.5	"F": 1}
{"v": 1	"t": 589544	"P": 966.0	"F": 1}
{"v": 1	"t": 589564	"P": 979.0	"F": 1}
{"v": 1	"t": 589585	"P": 985.0	"F": 1}
{"v": 1	"t": 589605	"P": 975.75	"F": 1}
{"v": 1	"t": 589625	"P": 966.5	"F": 1}
{"v": 1	"t": 589646	"P": 984.5	"F": 1}
{"v": 1	"t": 589666	"P": 977.0	"F": 1}
{"v": 1	"t": 589686	"P": 967.25	"F": 1}
{"v": 1	"t": 589707	"P": 974.25	"F": 1}
{"v": 1	"t": 589727	"P": 985.75	"F": 1}
{"v": 1	"t": 589747	"P": 971.75	"F": 1}
{"v": 1	"t": 589768	"P": 961.5	"F": 1}
{"v": 1	"t": 589788	"P": 973.25	"F": 1}
{"v": 1	"t": 589808	"P": 980.0	"F": 1}
{"v": 1	"t": 589829	"P": 967.0	"F": 1}
{"v": 1	"t": 589849	"P": 960.5	"F": 1}
{"v": 1	"t": 589869	"P": 977.75	"F": 1}
{"v": 1	"t": 589890	"P": 979.0	"F": 1}
{"v": 1	"t": 589910	"P": 967.5	"F": 1}
{"v": 1	"t": 589930	"P": 965.75	"F": 1}
{"v": 1	"t": 589951	"P": 979.0	"F": 1}
{"v": 1	"t": 589971	"P": 964.0	"F": 1}
{"v": 1	"t": 589992	"P": 974.5	"F": 1}
{"v": 1	"t": 590012	"P": 976.25	"F": 1}
{"v": 1	"t": 590033	"P": 966.5	"F": 1}
{"v": 1	"t": 590053	"P": 983.25	"F": 1}
{"v": 1	"t": 590074	"P": 969.75	"F": 1}
{"v": 1	"t": 590094	"P": 971.75	"F": 1}
{"v": 1	"t": 590115	"P": 981.0	"F": 1}
{"v": 1	"t": 590135	"P": 968.5	"F": 1}
{"v": 1	"t": 590156	"P": 975.5	"F": 1}
{"v": 1	"t": 590176	"P": 983.5	"F": 1}
{"v": 1	"t": 590196	"P": 970.25	"F": 1}
{"v": 1	"t": 590217	"P": 968.5	"F": 1}
{"v": 1	"t": 590237	"P": 985.25	"F": 1}
{"v": 1	"t": 590257	"P": 979.0	"F": 1}
{"v": 1	"t": 590278	"P": 969.0	"F": 1}
{"v": 1	"t": 590298	"P": 967.75	"F": 1}
{"v": 1	"t": 590318	"P": 983.75	"F": 1}
{"v": 1	"t": 590339	"P": 976.5	"F": 1}
{"v": 1	"t": 590359	"P": 965.5	"F": 1}
{"v": 1	"t": 590379	"P": 974.0	"F": 1}
{"v": 1	"t": 590400	"P": 984.5	"F": 1}
{"v": 1	"t": 590420	"P": 973.0	"F": 1}
{"v": 1	"t": 590440	"P": 963.75	"F": 1}
{"v": 1	"t": 590461	"P": 979.0	"F": 1	"C": 48.36	"D": 3386	"sn": 54091930088003	"file": "/data/device_log/data0000.out"	"CO2": 376.8675537109375	"Tp": 24.60478973388672	"H": 4.627648048586276e-41}
{"v": 1	"t": 590483	"P": 974.25	"F": 1}
{"v": 1	"t": 590503	"P": 980.75	"F": 1}
{"v": 1	"t": 590526	"P": 982.75	"F": 1}
{"v": 1	"t": 590546	"P": 978.75	"F": 1}
{"v": 1	"t": 590566	"P": 967.25	"F": 1}
{"v": 1	"t": 590587	"P": 969.5	"F": 1}
{"v": 1	"t": 590607	"P": 986.75	"F": 1}
{"v": 1	"t": 590627	"P": 981.5	"F": 1}
{"v": 1	"t": 590648	"P": 972.75	"F": 1}
{"v": 1	"t": 590668	"P": 981.5	"F": 1}
{"v": 1	"t": 590689	"P": 984.25	"F": 1}
{"v": 1	"t": 590709	"P": 970.0	"F": 1}
{"v": 1	"t": 590729	"P": 985.0	"F": 1}
{"v": 1	"t": 590750	"P": 980.75	"F": 1}
{"v": 1	"t": 590770	"P": 971.0	"F": 1}
{"v": 1	"t": 590791	"P": 976.0	"F": 1}
{"v": 1	"t": 590811	"P": 989.25	"F": 1}
{"v": 1	"t": 590831	"P": 978.0	"F": 1}
{"v": 1	"t": 590851	"P": 967.5	"F": 1}
{"v": 1	"t": 590872	"P": 977.0	"F": 1}
{"v": 1	"t": 590892	"P": 985.25	"F": 1}
{"v": 1	"t": 590912	"P": 974.75	"F": 1}
{"v": 1	"t": 590933	"P": 969.5	"F": 1}
{"v": 1	"t": 590953	"P": 985.25	"F": 1}
{"v": 1	"t": 590973	"P": 987.25	"F": 1}
{"v": 1	"t": 590994	"P": 977.25	"F": 1}
{"v": 1	"t": 591014	"P": 969.0	"F": 1}
{"v": 1	"t": 591034	"P": 984.5	"F": 1}
{"v": 1	"t": 591055	"P": 980.25	"F": 1}
{"v": 1	"t": 591075	"P": 970.0	"F": 1}
{"v": 1	"t": 591095	"P": 967.25	"F": 1}
{"v": 1	"t": 591116	"P": 984.25	"F": 1}
{"v": 1	"t": 591136	"P": 977.5	"F": 1}
{"v": 1	"t": 591156	"P": 965.75	"F": 1}
{"v": 1	"t": 591177	"P": 970.25	"F": 1}
{"v": 1	"t": 591197	"P": 982.0	"F": 1}
{"v": 1	"t": 591217	"P": 973.5	"F": 1}
{"v": 1	"t": 591238	"P": 962.75	"F": 1}
{"v": 1	"t": 591258	"P": 977.0	"F": 1}
{"v": 1	"t": 591279	"P": 975.25	"F": 1}
{"v": 1	"t": 591299	"P": 962.75	"F": 1}
{"v": 1	"t": 591320	"P": 981.5	"F": 1}
{"v": 1	"t": 591340	"P": 975.25	"F": 1}
{"v": 1	"t": 591360	"P": 964.25	"F": 1}
{"v": 1	"t": 591381	"P": 971.25	"F": 1}
{"v": 1	"t": 591401	"P": 983.0	"F": 1}
{"v": 1	"t": 591421	"P": 972.5	"F": 1}
{"v": 1	"t": 591442	"P": 963.5	"F": 1}
{"v": 1	"t": 591462	"P": 976.5	"F": 1}
{"v": 1	"t": 591482	"P": 985.5	"F": 1	"C": 48.355	"D": 3385	"sn": 54091930088003	"file": "/data/device_log/data0000.out"}
{"v": 1	"t": 591503	"P": 971.5	"F": 1}
{"v": 1	"t": 591523	"P": 984.25	"F": 1}
{"v": 1	"t": 591546	"P": 985.5	"F": 1}
{"v": 1	"t": 591566	"P": 975.25	"F": 1}
{"v": 1	"t": 591586	"P": 968.75	"F": 1}
{"v": 1	"t": 591607	"P": 977.0	"F": 1}
{"v": 1	"t": 591627	"P": 983.0	"F": 1}
{"v": 1	"t": 591648	"P": 974.25	"F": 1}
{"v": 1	"t": 591668	"P": 963.5	"F": 1}
{"v": 1	"t": 591688	"P": 980.25	"F": 1}
{"v": 1	"t": 591708	"P": 979.0	"F": 1}
{"v": 1	"t": 591729	"P": 964.75	"F": 1}
{"v": 1	"t": 591749	"P": 962.75	"F": 1}
{"v": 1	"t": 591770	"P": 980.5	"F": 1}
{"v": 1	"t": 591790	"P": 971.0	"F": 1}
{"v": 1	"t": 591810	"P": 962.75	"F": 1}
{"v": 1	"t": 591831	"P": 975.25	"F": 1}
{"v": 1	"t": 591851	"P": 972.0	"F": 1}
{"v": 1	"t": 591872	"P": 959.5	"F": 1}
{"v": 1	"t": 591892	"P": 979.0	"F": 1}
{"v": 1	"t": 591912	"P": 977.0	"F": 1}
{"v": 1	"t": 591933	"P": 965.25	"F": 1}
{"v": 1	"t": 591953	"P": 964.25	"F": 1}
{"v": 1	"t": 591973	"P": 981.0	"F": 1}
{"v": 1	"t": 591994	"P": 975.25	"F": 1}
{"v": 1	"t": 592014	"P": 963.25	"F": 1}
{"v": 1	"t": 592034	"P": 967.75	"F": 1}
{"v": 1	"t": 592055	"P": 983.5	"F": 1}
{"v": 1	"t": 592075	"P": 974.0	"F": 1}
{"v": 1	"t": 592095	"P": 963.5	"F": 1}
{"v": 1	"t": 592116	"P": 972.25	"F": 1}
{"v": 1	"t": 592139	"P": 975.0	"F": 1}
{"v": 1	"t": 592159	"P": 963.5	"F": 1}
{"v": 1	"t": 592179	"P": 969.75	"F": 1}
{"v": 1	"t": 592200	"P": 981.0	"F": 1}
{"v": 1	"t": 592220	"P": 968.0	"F": 1}
{"v": 1	"t": 592240	"P": 966.0	"F": 1}
{"v": 1	"t": 592261	"P": 977.75	"F": 1}
{"v": 1	"t": 592281	"P": 977.0	"F": 1}
{"v": 1	"t": 592301	"P": 965.0	"F": 1}
{"v": 1	"t": 592322	"P": 968.75	"F": 1}
{"v": 1	"t": 592342	"P": 985.5	"F": 1}
{"v": 1	"t": 592363	"P": 971.0	"F": 1}
{"v": 1	"t": 592383	"P": 978.25	"F": 1}
{"v": 1	"t": 592404	"P": 973.0	"F": 1}
{"v": 1	"t": 592424	"P": 960.75	"F": 1}
{"v": 1	"t": 592444	"P": 979.0	"F": 1}
{"v": 1	"t": 592465	"P": 976.25	"F": 1}
{"v": 1	"t": 592485	"P": 963.75	"F": 1}
{"v": 1	"t": 592505	"P": 964.25	"F": 1	"C": 48.345	"D": 3384	"sn": 54091930088003	"file": "/data/device_log/data0000.out"	"CO2": 384.87799072265625	"Tp": 24.60478973388672	"H": 4.627648048586276e-41}
{"v": 1	"t": 592527	"P": 969.75	"F": 1}
{"v": 1	"t": 592548	"P": 962.75	"F": 1}
{"v": 1	"t": 592570	"P": 962.25	"F": 1}
{"v": 1	"t": 592590	"P": 963.0	"F": 1}
{"v": 1	"t": 592611	"P": 978.5	"F": 1}
{"v": 1	"t": 592631	"P": 968.25	"F": 1}
{"v": 1	"t": 592651	"P": 958.75	"F": 1}
{"v": 1	"t": 592672	"P": 968.5	"F": 1}
{"v": 1	"t": 592692	"P": 976.5	"F": 1}
{"v": 1	"t": 592712	"P": 966.0	"F": 1}
{"v": 1	"t": 592733	"P": 959.5	"F": 1}
{"v": 1	"t": 592753	"P": 976.25	"F": 1}
{"v": 1	"t": 592773	"P": 975.0	"F": 1}
{"v": 1	"t": 592794	"P": 964.75	"F": 1}
{"v": 1	"t": 592814	"P": 960.0	"F": 1}
{"v": 1	"t": 592834	"P": 976.0	"F": 1}
{"v": 1	"t": 592855	"P": 975.25	"F": 1}
{"v": 1	"t": 592875	"P": 963.25	"F": 1}
{"v": 1	"t": 592895	"P": 964.5	"F": 1}
{"v": 1	"t": 592916	"P": 979.75	"F": 1}
{"v": 1	"t": 592936	"P": 969.25	"F": 1}
{"v": 1	"t": 592957	"P": 962.5	"F": 1}
{"v": 1	"t": 592977	"P": 979.5	"F": 1}
{"v": 1	"t": 592997	"P": 968.25	"F": 1}
{"v": 1	"t": 593018	"P": 959.75	"F": 1}
{"v": 1	"t": 593038	"P": 976.25	"F": 1}
{"v": 1	"t": 593058	"P": 977.5	"F": 1}
{"v": 1	"t": 593079	"P": 966.25	"F": 1}
{"v": 1	"t": 593099	"P": 958.25	"F": 1}
{"v": 1	"t": 593119	"P": 976.0	"F": 1}
{"v": 1	"t": 593140	"P": 976.75	"F": 1}
{"v": 1	"t": 593160	"P": 965.25	"F": 1}
{"v": 1	"t": 593180	"P": 960.5	"F": 1}
{"v": 1	"t": 593201	"P": 979.75	"F": 1}
{"v": 1	"t": 593221	"P": 974.75	"F": 1}
{"v": 1	"t": 593241	"P": 963.5	"F": 1}
{"v": 1	"t": 593262	"P": 964.0	"F": 1}
{"v": 1	"t": 593282	"P": 983.75	"F": 1}
{"v": 1	"t": 593302	"P": 975.0	"F": 1}
{"v": 1	"t": 593323	"P": 968.5	"F": 1}
{"v": 1	"t": 593343	"P": 980.0	"F": 1}
{"v": 1	"t": 593363	"P": 991.5	"F": 1}
{"v": 1	"t": 593384	"P": 978.75	"F": 1}
{"v": 1	"t": 593404	"P": 971.5	"F": 1}
{"v": 1	"t": 593424	"P": 977.5	"F": 1}
{"v": 1	"t": 593445	"P": 985.0	"F": 1}
{"v": 1	"t": 593465	"P": 972.75	"F": 1}
{"v": 1	"t": 593485	"P": 970.5	"F": 1}
{"v": 1	"t": 593506	"P": 983.0	"F": 1}
{"v": 1	"t": 593526	"P": 972.25	"F": 1	"C": 48.365	"D": 3383	"sn": 54091930088003	"file": "/data/device_log/data0000.out"}
{"v": 1	"t": 593547	"P": 978.25	"F": 1}
{"v": 1	"t": 593567	"P": 976.75	"F": 1}
{"v": 1	"t": 593593	"P": 972.5	"F": 1}
{"v": 1	"t": 593613	"P": 974.5	"F": 1}
{"v": 1	"t": 593634	"P": 978.25	"F": 1}
{"v": 1	"t": 593654	"P": 964.75	"F": 1}
{"v": 1	"t": 593674	"P": 973.25	"F": 1}
{"v": 1	"t": 593695	"P": 982.75	"F": 1}
{"v": 1	"t": 593715	"P": 971.75	"F": 1}
{"v": 1	"t": 593735	"P": 962.5	"F": 1}
{"v": 1	"t": 593756	"P": 975.5	"F": 1}
{"v": 1	"t": 593776	"P": 978.5	"F": 1}
{"v": 1	"t": 593796	"P": 969.25	"F": 1}
{"v": 1	"t": 593817	"P": 963.25	"F": 1}
{"v": 1	"t": 593837	"P": 983.75	"F": 1}
{"v": 1	"t": 593857	"P": 979.25	"F": 1}
{"v": 1	"t": 593878	"P": 967.5	"F": 1}
{"v": 1	"t": 593898	"P": 964.0	"F": 1}
{"v": 1	"t": 593918	"P": 980.25	"F": 1}
{"v": 1	"t": 593939	"P": 974.0	"F": 1}
{"v": 1	"t": 593959	"P": 965.0	"F": 1}
{"v": 1	"t": 593979	"P": 964.75	"F": 1}
{"v": 1	"t": 594000	"P": 980.5	"F": 1}
{"v": 1	"t": 594020	"P": 972.5	"F": 1}
{"v": 1	"t": 594040	"P": 963.5	"F": 1}
{"v": 1	"t": 594061	"P": 967.75	"F": 1}
{"v": 1	"t": 594081	"P": 981.25	"F": 1}
{"v": 1	"t": 594101	"P": 972.75	"F": 1}
{"v": 1	"t": 594121	"P": 960.25	"F": 1}
{"v": 1	"t": 594142	"P": 975.0	"F": 1}
{"v": 1	"t": 594162	"P": 974.25	"F": 1}
{"v": 1	"t": 594183	"P": 961.5	"F": 1}
{"v": 1	"t": 594203	"P": 975.75	"F": 1}
{"v": 1	"t": 594224	"P": 972.5	"F": 1}
{"v": 1	"t": 594244	"P": 961.75	"F": 1}
{"v": 1	"t": 594264	"P": 974.0	"F": 1}
{"v": 1	"t": 594285	"P": 976.25	"F": 1}
{"v": 1	"t": 594305	"P": 963.5	"F": 1}
{"v": 1	"t": 594325	"P": 965.0	"F": 1}
{"v": 1	"t": 594346	"P": 981.25	"F": 1}
{"v": 1	"t": 594366	"P": 967.5	"F": 1}
{"v": 1	"t": 594387	"P": 962.25	"F": 1}
{"v": 1	"t": 594407	"P": 976.25	"F": 1}
{"v": 1	"t": 594427	"P": 974.5	"F": 1}
{"v": 1	"t": 594448	"P": 962.75	"F": 1}
{"v": 1	"t": 594468	"P": 969.25	"F": 1}
{"v": 1	"t": 594488	"P": 976.0	"F": 1}
{"v": 1	"t": 594509	"P": 965.5	"F": 1}
{"v": 1	"t": 594529	"P": 960.75	"F": 1}
{"v": 1	"t": 594550	"P": 979.5	"F": 1	"C": 48.39	"D": 3382	"sn": 54091930088003	"file": "/data/device_log/data0000.out"	"CO2": 392.5390930175781	"Tp": 24.64751434326172	"H": 4.627648048586276e-41}
{"v": 1	"t": 594571	"P": 973.0	"F": 1}
{"v": 1	"t": 594592	"P": 960.75	"F": 1}
{"v": 1	"t": 594614	"P": 962.75	"F": 1}
{"v": 1	"t": 594634	"P": 966.25	"F": 1}
{"v": 1	"t": 594655	"P": 977.5	"F": 1}
{"v": 1	"t": 594675	"P": 967.5	"F": 1}
{"v": 1	"t": 594695	"P": 962.0	"F": 1}
{"v": 1	"t": 594716	"P": 976.0	"F": 1}
{"v": 1	"t": 594736	"P": 968.75	"F": 1}
{"v": 1	"t": 594757	"P": 963.0	"F": 1}
{"v": 1	"t": 594777	"P": 978.75	"F": 1}
{"v": 1	"t": 594798	"P": 965.75	"F": 1}
{"v": 1	"t": 594818	"P": 962.25	"F": 1}
{"v": 1	"t": 594838	"P": 980.25	"F": 1}
{"v": 1	"t": 594859	"P": 969.25	"F": 1}
{"v": 1	"t": 594879	"P": 961.5	"F": 1}
{"v": 1	"t": 594899	"P": 974.75	"F": 1}
{"v": 1	"t": 594920	"P": 975.0	"F": 1}
{"v": 1	"t": 594940	"P": 962.0	"F": 1}
{"v": 1	"t": 594961	"P": 967.75	"F": 1}
{"v": 1	"t": 594981	"P": 980.0	"F": 1}
{"v": 1	"t": 595001	"P": 966.25	"F": 1}
{"v": 1	"t": 595022	"P": 959.5	"F": 1}
{"v": 1	"t": 595042	"P": 977.5	"F": 1}
{"v": 1	"t": 595062	"P": 973.25	"F": 1}
{"v": 1	"t": 595083	"P": 960.5	"F": 1}
{"v": 1	"t": 595103	"P": 972.5	"F": 1}
{"v": 1	"t": 595123	"P": 975.5	"F": 1}
{"v": 1	"t": 595144	"P": 962.75	"F": 1}
{"v": 1	"t": 595164	"P": 962.75	"F": 1}
{"v": 1	"t": 595185	"P": 979.0	"F": 1}
{"v": 1	"t": 595205	"P": 967.5	"F": 1}
{"v": 1	"t": 595225	"P": 959.75	"F": 1}
{"v": 1	"t": 595246	"P": 978.25	"F": 1}
{"v": 1	"t": 595266	"P": 973.0	"F": 1}
{"v": 1	"t": 595287	"P": 961.75	"F": 1}
{"v": 1	"t": 595307	"P": 974.5	"F": 1}
{"v": 1	"t": 595327	"P": 976.75	"F": 1}
{"v": 1	"t": 595348	"P": 963.25	"F": 1}
{"v": 1	"t": 595368	"P": 972.75	"F": 1}
{"v": 1	"t": 595388	"P": 977.0	"F": 1}
{"v": 1	"t": 595409	"P": 964.5	"F": 1}
{"v": 1	"t": 595429	"P": 968.5	"F": 1}
{"v": 1	"t": 595450	"P": 978.5	"F": 1}
{"v": 1	"t": 595470	"P": 965.75	"F": 1}
{"v": 1	"t": 595490	"P": 963.25	"F": 1}
{"v": 1	"t": 595511	"P": 978.25	"F": 1}
{"v": 1	"t": 595531	"P": 971.0	"F": 1}
{"v": 1	"t": 595551	"P": 962.25	"F": 1}
{"v": 1	"t": 595572	"P": 972.25	"F": 1	"C": 48.35	"D": 3381	"sn": 54091930088003	"file": "/data/device_log/data0000.out"}
{"v": 1	"t": 595593	"P": 974.5	"F": 1}
{"v": 1	"t": 595613	"P": 977.0	"F": 1}
{"v": 1	"t": 595636	"P": 975.75	"F": 1}
{"v": 1	"t": 595656	"P": 963.75	"F": 1}
{"v": 1	"t": 595677	"P": 959.25	"F": 1}
{"v": 1	"t": 595697	"P": 979.0	"F": 1}
{"v": 1	"t": 595717	"P": 969.5	"F": 1}
{"v": 1	"t": 595738	"P": 959.5	"F": 1}
{"v": 1	"t": 595758	"P": 974.5	"F": 1}
{"v": 1	"t": 595779	"P": 974.5	"F": 1}
{"v": 1	"t": 595799	"P": 962.0	"F": 1}
{"v": 1	"t": 595819	"P": 966.0	"F": 1}
{"v": 1	"t": 595840	"P": 978.5	"F": 1}
{"v": 1	"t": 595860	"P": 966.5	"F": 1}
{"v": 1	"t": 595880	"P": 959.25	"F": 1}
{"v": 1	"t": 595901	"P": 976.75	"F": 1}
{"v": 1	"t": 595921	"P": 968.25	"F": 1}
{"v": 1	"t": 595942	"P": 959.25	"F": 1}
{"v": 1	"t": 595962	"P": 973.5	"F": 1}
{"v": 1	"t": 595982	"P": 972.5	"F": 1}
{"v": 1	"t": 596003	"P": 959.25	"F": 1}
{"v": 1	"t": 596023	"P": 970.25	"F": 1}
{"v": 1	"t": 596044	"P": 973.25	"F": 1}
{"v": 1	"t": 596064	"P": 960.25	"F": 1}
{"v": 1	"t": 596084	"P": 967.0	"F": 1}
{"v": 1	"t": 596105	"P": 977.0	"F": 1}
{"v": 1	"t": 596125	"P": 962.25	"F": 1}
{"v": 1	"t": 596145	"P": 961.0	"F": 1}
{"v": 1	"t": 596166	"P": 976.5	"F": 1}
{"v": 1	"t": 596186	"P": 964.5	"F": 1}
{"v": 1	"t": 596207	"P": 958.25	"F": 1}
{"v": 1	"t": 596227	"P": 975.25	"F": 1}
{"v": 1	"t": 596247	"P": 970.25	"F": 1}
{"v": 1	"t": 596268	"P": 958.0	"F": 1}
{"v": 1	"t": 596288	"P": 967.5	"F": 1}
{"v": 1	"t": 596308	"P": 975.5	"F": 1}
{"v": 1	"t": 596329	"P": 963.0	"F": 1}
{"v": 1	"t": 596349	"P": 961.75	"F": 1}
{"v": 1	"t": 596370	"P": 978.25	"F": 1}
{"v": 1	"t": 596390	"P": 966.25	"F": 1}
{"v": 1	"t": 596410	"P": 958.5	"F": 1}
{"v": 1	"t": 596431	"P": 975.75	"F": 1}
{"v": 1	"t": 596451	"P": 970.75	"F": 1}
{"v": 1	"t": 596471	"P": 960.25	"F": 1}
{"v": 1	"t": 596492	"P": 967.5	"F": 1}
{"v": 1	"t": 596512	"P": 976.0	"F": 1}
{"v": 1	"t": 596533	"P": 964.5	"F": 1}
{"v": 1	"t": 596553	"P": 960.5	"F": 1}
{"v": 1	"t": 596573	"P": 977.5	"F": 1}
{"v": 1	"t": 596594	"P": 966.75	"F": 1	"C": 48.435	"D": 3380	"sn": 54091930088003	"file": "/data/device_log/data0000.out"	"CO2": 397.9045104980469	"Tp": 24.69023895263672	"H": 4.627648048586276e-41}
{"v": 1	"t": 596616	"P": 958.75	"F": 1}
{"v": 1	"t": 596637	"P": 960.75	"F": 1}
{"v": 1	"t": 596660	"P": 968.75	"F": 1}
{"v": 1	"t": 596680	"P": 958.25	"F": 1}
{"v": 1	"t": 596701	"P": 975.0	"F": 1}
{"v": 1	"t": 596721	"P": 968.25	"F": 1}
{"v": 1	"t": 596742	"P": 957.5	"F": 1}
{"v": 1	"t": 596762	"P": 975.75	"F": 1}
{"v": 1	"t": 596782	"P": 969.75	"F": 1}
{"v": 1	"t": 596803	"P": 959.0	"F": 1}
{"v": 1	"t": 596823	"P": 973.75	"F": 1}
{"v": 1	"t": 596844	"P": 969.25	"F": 1}
{"v": 1	"t": 596864	"P": 959.75	"F": 1}
{"v": 1	"t": 596885	"P": 974.25	"F": 1}
{"v": 1	"t": 596905	"P": 965.25	"F": 1}
{"v": 1	"t": 596925	"P": 958.25	"F": 1}
{"v": 1	"t": 596946	"P": 976.0	"F": 1}
{"v": 1	"t": 596966	"P": 966.75	"F": 1}
{"v": 1	"t": 596987	"P": 959.5	"F": 1}
{"v": 1	"t": 597007	"P": 976.5	"F": 1}
{"v": 1	"t": 597027	"P": 966.5	"F": 1}
{"v": 1	"t": 597048	"P": 958.5	"F": 1}
{"v": 1	"t": 597068	"P": 975.75	"F": 1}
{"v": 1	"t": 597089	"P": 970.5	"F": 1}
{"v": 1	"t": 597109	"P": 956.75	"F": 1}
{"v": 1	"t": 597129	"P": 973.25	"F": 1}
{"v": 1	"t": 597150	"P": 972.25	"F": 1}
{"v": 1	"t": 597170	"P": 960.75	"F": 1}
{"v": 1	"t": 597191	"P": 967.25	"F": 1}
{"v": 1	"t": 597211	"P": 975.75	"F": 1}
{"v": 1	"t": 597231	"P": 964.5	"F": 1}
{"v": 1	"t": 597252	"P": 965.0	"F": 1}
{"v": 1	"t": 597272	"P": 977.25	"F": 1}
{"v": 1	"t": 597292	"P": 969.75	"F": 1}
{"v": 1	"t": 597313	"P": 960.0	"F": 1}
{"v": 1	"t": 597333	"P": 975.25	"F": 1}
{"v": 1	"t": 597354	"P": 975.5	"F": 1}
{"v": 1	"t": 597374	"P": 962.5	"F": 1}
{"v": 1	"t": 597394	"P": 969.5	"F": 1}
{"v": 1	"t": 597415	"P": 978.5	"F": 1}
{"v": 1	"t": 597435	"P": 966.25	"F": 1}
{"v": 1	"t": 597455	"P": 963.75	"F": 1}
{"v": 1	"t": 597476	"P": 978.75	"F": 1}
{"v": 1	"t": 597496	"P": 970.0	"F": 1}
{"v": 1	"t": 597517	"P": 961.25	"F": 1}
{"v": 1	"t": 597537	"P": 972.0	"F": 1}
{"v": 1	"t": 597557	"P": 974.25	"F": 1}
{"v": 1	"t": 597578	"P": 961.0	"F": 1}
{"v": 1	"t": 597598	"P": 963.0	"F": 1}
{"v": 1	"t": 597618	"P": 977.25	"F": 1	"C": 48.41	"D": 3379	"sn": 54091930088003	"file": "/data/device_log/data0000.out"}
{"v": 1	"t": 597639	"P": 973.0	"F": 1}
{"v": 1	"t": 597660	"P": 971.75	"F": 1}
{"v": 1	"t": 597682	"P": 976.75	"F": 1}
{"v": 1	"t": 597702	"P": 966.25	"F": 1}
{"v": 1	"t": 597723	"P": 958.25	"F": 1}
{"v": 1	"t": 597743	"P": 975.5	"F": 1}
{"v": 1	"t": 597764	"P": 968.25	"F": 1}
{"v": 1	"t": 597784	"P": 958.5	"F": 1}
{"v": 1	"t": 597805	"P": 976.0	"F": 1}
{"v": 1	"t": 597825	"P": 967.5	"F": 1}
{"v": 1	"t": 597845	"P": 958.5	"F": 1}
{"v": 1	"t": 597866	"P": 972.25	"F": 1}
{"v": 1	"t": 597886	"P": 972.25	"F": 1}
{"v": 1	"t": 597906	"P": 958.75	"F": 1}
{"v": 1	"t": 597927	"P": 964.5	"F": 1}
{"v": 1	"t": 597947	"P": 976.0	"F": 1}
{"v": 1	"t": 597968	"P": 964.75	"F": 1}
{"v": 1	"t": 597988	"P": 958.5	"F": 1}
{"v": 1	"t": 598008	"P": 976.25	"F": 1}
{"v": 1	"t": 598029	"P": 970.25	"F": 1}
{"v": 1	"t": 598049	"P": 957.5	"F": 1}
{"v": 1	"t": 598069	"P": 969.5	"F": 1}
{"v": 1	"t": 598090	"P": 973.25	"F": 1}
{"v": 1	"t": 598110	"P": 961.5	"F": 1}
{"v": 1	"t": 598130	"P": 963.5	"F": 1}
{"v": 1	"t": 598151	"P": 977.0	"F": 1}
{"v": 1	"t": 598171	"P": 966.0	"F": 1}
{"v": 1	"t": 598192	"P": 960.0	"F": 1}
{"v": 1	"t": 598212	"P": 976.25	"F": 1}
{"v": 1	"t": 598232	"P": 971.0	"F": 1}
{"v": 1	"t": 598253	"P": 959.75	"F": 1}
{"v": 1	"t": 598273	"P": 966.75	"F": 1}
{"v": 1	"t": 598293	"P": 973.75	"F": 1}
{"v": 1	"t": 598314	"P": 961.5	"F": 1}
{"v": 1	"t": 598334	"P": 962.5	"F": 1}
{"v": 1	"t": 598355	"P": 978.0	"F": 1}
{"v": 1	"t": 598375	"P": 966.5	"F": 1}
{"v": 1	"t": 598395	"P": 958.25	"F": 1}
{"v": 1	"t": 598416	"P": 976.25	"F": 1}
{"v": 1	"t": 598436	"P": 968.25	"F": 1}
{"v": 1	"t": 598457	"P": 959.5	"F": 1}
{"v": 1	"t": 598477	"P": 975.75	"F": 1}
{"v": 1	"t": 598497	"P": 968.25	"F": 1}
{"v": 1	"t": 598518	"P": 957.5	"F": 1}
{"v": 1	"t": 598538	"P": 973.75	"F": 1}
{"v": 1	"t": 598559	"P": 972.5	"F": 1}
{"v": 1	"t": 598579	"P": 958.75	"F": 1}
{"v": 1	"t": 598599	"P": 966.75	"F": 1}
{"v": 1	"t": 598620	"P": 974.75	"F": 1}
{"v": 1	"t": 598640	"P": 963.0	"F": 1	"C": 48.435	"D": 3378	"sn": 54091930088003	"file": "/data/device_log/data0000.out"	"CO2": 402.8780212402344	"Tp": 24.71961212158203	"H": 4.627648048586276e-41}
{"v": 1	"t": 598661	"P": 962.5	"F": 1}
{"v": 1	"t": 598682	"P": 965.25	"F": 1}
{"v": 1	"t": 598704	"P": 970.5	"F": 1}
{"v": 1	"t": 598724	"P": 957.0	"F": 1}
{"v": 1	"t": 598744	"P": 973.0	"F": 1}
{"v": 1	"t": 598765	"P": 974.0	"F": 1}
{"v": 1	"t": 598785	"P": 959.25	"F": 1}
{"v": 1	"t": 598806	"P": 965.0	"F": 1}
{"v": 1	"t": 598826	"P": 975.25	"F": 1}
{"v": 1	"t": 598846	"P": 963.75	"F": 1}
{"v": 1	"t": 598867	"P": 960.25	"F": 1}
{"v": 1	"t": 598887	"P": 975.5	"F": 1}
{"v": 1	"t": 598907	"P": 967.75	"F": 1}
{"v": 1	"t": 598928	"P": 959.0	"F": 1}
{"v": 1	"t": 598948	"P": 969.75	"F": 1}
{"v": 1	"t": 598968	"P": 973.0	"F": 1}
{"v": 1	"t": 598989	"P": 960.75	"F": 1}
{"v": 1	"t": 599009	"P": 963.25	"F": 1}
{"v": 1	"t": 599030	"P": 977.75	"F": 1}
{"v": 1	"t": 599050	"P": 966.75	"F": 1}
{"v": 1	"t": 599070	"P": 958.75	"F": 1}
{"v": 1	"t": 599091	"P": 976.0	"F": 1}
{"v": 1	"t": 599111	"P": 965.75	"F": 1}
{"v": 1	"t": 599132	"P": 959.5	"F": 1}
{"v": 1	"t": 599152	"P": 976.5	"F": 1}
{"v": 1	"t": 599172	"P": 966.5	"F": 1}
{"v": 1	"t": 599193	"P": 962.25	"F": 1}
{"v": 1	"t": 599213	"P": 977.5	"F": 1}
{"v": 1	"t": 599234	"P": 970.25	"F": 1}
{"v": 1	"t": 599254	"P": 959.75	"F": 1}
{"v": 1	"t": 599274	"P": 972.25	"F": 1}
{"v": 1	"t": 599295	"P": 974.75	"F": 1}
{"v": 1	"t": 599315	"P": 960.25	"F": 1}
{"v": 1	"t": 599336	"P": 964.75	"F": 1}
{"v": 1	"t": 599356	"P": 979.25	"F": 1}
{"v": 1	"t": 599376	"P": 967.25	"F": 1}
{"v": 1	"t": 599397	"P": 959.75	"F": 1}
{"v": 1	"t": 599417	"P": 978.0	"F": 1}
{"v": 1	"t": 599437	"P": 970.75	"F": 1}
{"v": 1	"t": 599458	"P": 960.0	"F": 1}
{"v": 1	"t": 599478	"P": 968.75	"F": 1}
{"v": 1	"t": 599498	"P": 974.25	"F": 1}
{"v": 1	"t": 599519	"P": 961.75	"F": 1}
{"v": 1	"t": 599539	"P": 963.5	"F": 1}
{"v": 1	"t": 599560	"P": 976.75	"F": 1}
{"v": 1	"t": 599580	"P": 961.75	"F": 1}
{"v": 1	"t": 599600	"P": 959.5	"F": 1}
{"v": 1	"t": 599621	"P": 976.75	"F": 1}
{"v": 1	"t": 599641	"P": 968.5	"F": 1}
{"v": 1	"t": 599662	"P": 957.25	"F": 1	"C": 48.45	"D": 3377	"sn": 54091930088003	"file": "/data/device_log/data0000.out"}
{"v": 1	"t": 599683	"P": 972.5	"F": 1}
{"v": 1	"t": 599704	"P": 973.0	"F": 1}
{"v": 1	"t": 599725	"P": 963.0	"F": 1}
{"v": 1	"t": 599746	"P": 963.0	"F": 1}
{"v": 1	"t": 599766	"P": 974.0	"F": 1}
{"v": 1	"t": 599786	"P": 959.5	"F": 1}
{"v": 1	"t": 599807	"P": 964.0	"F": 1}
{"v": 1	"t": 599827	"P": 974.0	"F": 1}
{"v": 1	"t": 599848	"P": 959.75	"F": 1}
{"v": 1	"t": 599868	"P": 960.0	"F": 1}
{"v": 1	"t": 599888	"P": 976.5	"F": 1}
{"v": 1	"t": 599909	"P": 967.75	"F": 1}
{"v": 1	"t": 599929	"P": 956.0	"F": 1}
{"v": 1	"t": 599949	"P": 972.5	"F": 1}
{"v": 1	"t": 599970	"P": 971.0	"F": 1}
{"v": 1	"t": 599990	"P": 957.75	"F": 1}
{"v": 1	"t": 600011	"P": 966.5	"F": 1}
{"v": 1	"t": 600031	"P": 975.5	"F": 1}
{"v": 1	"t": 600051	"P": 963.0	"F": 1}
{"v": 1	"t": 600072	"P": 959.75	"F": 1}
{"v": 1	"t": 600092	"P": 976.25	"F": 1}
{"v": 1	"t": 600112	"P": 966.75	"F": 1}
{"v": 1	"t": 600133	"P": 956.25	"F": 1}
{"v": 1	"t": 600153	"P": 971.75	"F": 1}
{"v": 1	"t": 600174	"P": 970.5	"F": 1}
{"v": 1	"t": 600194	"P": 959.75	"F": 1}
{"v": 1	"t": 600214	"P": 966.25	"F": 1}
{"v": 1	"t": 600235	"P": 975.75	"F": 1}
{"v": 1	"t": 600255	"P": 963.75	"F": 1}
{"v": 1	"t": 600275	"P": 957.25	"F": 1}
{"v": 1	"t": 600296	"P": 975.75	"F": 1}
{"v": 1	"t": 600316	"P": 969.5	"F": 1}
{"v": 1	"t": 600337	"P": 954.75	"F": 1}
{"v": 1	"t": 600357	"P": 970.25	"F": 1}
{"v": 1	"t": 600377	"P": 972.25	"F": 1}
{"v": 1	"t": 600398	"P": 958.5	"F": 1}
{"v": 1	"t": 600418	"P": 968.5	"F": 1}
{"v": 1	"t": 600439	"P": 972.5	"F": 1}
{"v": 1	"t": 600459	"P": 959.5	"F": 1}
{"v": 1	"t": 600479	"P": 964.5	"F": 1}
{"v": 1	"t": 600500	"P": 970.75	"F": 1}
{"v": 1	"t": 600520	"P": 957.75	"F": 1}
{"v": 1	"t": 600541	"P": 970.5	"F": 1}
{"v": 1	"t": 600561	"P": 967.0	"F": 1}
{"v": 1	"t": 600582	"P": 957.0	"F": 1}
{"v": 1	"t": 600602	"P": 975.0	"F": 1}
{"v": 1	"t": 600622	"P": 968.25	"F": 1}
{"v": 1	"t": 600643	"P": 957.0	"F": 1}
{"v": 1	"t": 600663	"P": 974.75	"F": 1}
{"v": 1	"t": 600684	"P": 970.5	"F": 1	"C": 48.46	"D": 3376	"sn": 54091930088003	"file": "/data/device_log/data0000.out"	"CO2": 404.1096496582031	"Tp": 24.71961212158203	"H": 0.05194997787475586}
{"v": 1	"t": 600705	"P": 961.75	"F": 1}
{"v": 1	"t": 600725	"P": 959.25	"F": 1}
{"v": 1	"t": 600748	"P": 962.25	"F": 1}
{"v": 1	"t": 600768	"P": 975.5	"F": 1}
{"v": 1	"t": 600789	"P": 966.25	"F": 1}
{"v": 1	"t": 600809	"P": 957.75	"F": 1}
{"v": 1	"t": 600829	"P": 975.25	"F": 1}
{"v": 1	"t": 600851	"P": 970.75	"F": 1}
{"v": 1	"t": 600870	"P": 960.75	"F": 1}
{"v": 1	"t": 600891	"P": 966.5	"F": 1}
{"v": 1	"t": 600911	"P": 974.5	"F": 1}
{"v": 1	"t": 600931	"P": 963.0	"F": 1}
{"v": 1	"t": 600952	"P": 961.0	"F": 1}
{"v": 1	"t": 600972	"P": 977.25	"F": 1}
{"v": 1	"t": 600992	"P": 966.25	"F": 1}
{"v": 1	"t": 601013	"P": 956.75	"F": 1}
{"v": 1	"t": 601033	"P": 973.25	"F": 1}
{"v": 1	"t": 601054	"P": 971.75	"F": 1}
{"v": 1	"t": 601074	"P": 961.25	"F": 1}
{"v": 1	"t": 601094	"P": 967.0	"F": 1}
{"v": 1	"t": 601115	"P": 977.75	"F": 1}
{"v": 1	"t": 601135	"P": 965.25	"F": 1}
{"v": 1	"t": 601155	"P": 960.75	"F": 1}
{"v": 1	"t": 601176	"P": 977.5	"F": 1}
{"v": 1	"t": 601196	"P": 967.5	"F": 1}
{"v": 1	"t": 601217	"P": 962.25	"F": 1}
{"v": 1	"t": 601237	"P": 978.0	"F": 1}
{"v": 1	"t": 601257	"P": 969.5	"F": 1}
{"v": 1	"t": 601278	"P": 961.5	"F": 1}
{"v": 1	"t": 601298	"P": 971.0	"F": 1}
{"v": 1	"t": 601318	"P": 978.25	"F": 1}
{"v": 1	"t": 601339	"P": 965.0	"F": 1}
{"v": 1	"t": 601359	"P": 964.75	"F": 1}
{"v": 1	"t": 601380	"P": 977.75	"F": 1}
{"v": 1	"t": 601400	"P": 969.0	"F": 1}
{"v": 1	"t": 601420	"P": 960.0	"F": 1}
{"v": 1	"t": 601441	"P": 975.0	"F": 1}
{"v": 1	"t": 601461	"P": 970.25	"F": 1}
{"v": 1	"t": 601481	"P": 958.25	"F": 1}
{"v": 1	"t": 601502	"P": 967.5	"F": 1}
{"v": 1	"t": 601522	"P": 975.25	"F": 1}
{"v": 1	"t": 601543	"P": 964.25	"F": 1}
{"v": 1	"t": 601563	"P": 960.0	"F": 1}
{"v": 1	"t": 601583	"P": 976.25	"F": 1}
{"v": 1	"t": 601604	"P": 968.25	"F": 1}
{"v": 1	"t": 601624	"P": 957.5	"F": 1}
{"v": 1	"t": 601644	"P": 972.5	"F": 1}
{"v": 1	"t": 601665	"P": 973.25	"F": 1}
{"v": 1	"t": 601685	"P": 961.0	"F": 1}
{"v": 1	"t": 601706	"P": 962.5	"F": 1	"C": 48.48	"D": 3375	"sn": 54091930088003	"file": "/data/device_log/data0000.out"	"CO2": 405.7739562988281	"Tp": 24.746315002441406	"H": 0.2212202548980713}
{"v": 1	"t": 601728	"P": 964.5	"F": 1}
{"v": 1	"t": 601748	"P": 967.25	"F": 1}
{"v": 1	"t": 601771	"P": 971.5	"F": 1}
{"v": 1	"t": 601791	"P": 972.5	"F": 1}
{"v": 1	"t": 601811	"P": 962.5	"F": 1}
{"v": 1	"t": 601832	"P": 961.0	"F": 1}
{"v": 1	"t": 601852	"P": 977.0	"F": 1}
{"v": 1	"t": 601872	"P": 966.5	"F": 1}
{"v": 1	"t": 601893	"P": 957.25	"F": 1}
{"v": 1	"t": 601913	"P": 973.5	"F": 1}
{"v": 1	"t": 601934	"P": 970.0	"F": 1}
{"v": 1	"t": 601954	"P": 959.75	"F": 1}
{"v": 1	"t": 601974	"P": 964.25	"F": 1}
{"v": 1	"t": 601995	"P": 975.0	"F": 1}
{"v": 1	"t": 602015	"P": 963.25	"F": 1}
{"v": 1	"t": 602035	"P": 958.25	"F": 1}
{"v": 1	"t": 602056	"P": 976.25	"F": 1}
{"v": 1	"t": 602076	"P": 967.5	"F": 1}
{"v": 1	"t": 602097	"P": 958.75	"F": 1}
{"v": 1	"t": 602117	"P": 972.0	"F": 1}
{"v": 1	"t": 602137	"P": 971.5	"F": 1}
{"v": 1	"t": 602158	"P": 959.25	"F": 1}
{"v": 1	"t": 602178	"P": 961.5	"F": 1}
{"v": 1	"t": 602198	"P": 977.5	"F": 1}
{"v": 1	"t": 602219	"P": 966.5	"F": 1}
{"v": 1	"t": 602239	"P": 957.25	"F": 1}
{"v": 1	"t": 602259	"P": 972.75	"F": 1}
{"v": 1	"t": 602280	"P": 970.0	"F": 1}
{"v": 1	"t": 602300	"P": 958.0	"F": 1}
{"v": 1	"t": 602321	"P": 972.0	"F": 1}
{"v": 1	"t": 602341	"P": 970.25	"F": 1}
{"v": 1	"t": 602361	"P": 957.25	"F": 1}
{"v": 1	"t": 602382	"P": 965.0	"F": 1}
{"v": 1	"t": 602402	"P": 975.25	"F": 1}
{"v": 1	"t": 602423	"P": 963.25	"F": 1}
{"v": 1	"t": 602443	"P": 958.0	"F": 1}
{"v": 1	"t": 602463	"P": 975.75	"F": 1}
{"v": 1	"t": 602484	"P": 966.5	"F": 1}
{"v": 1	"t": 602504	"P": 958.25	"F": 1}
{"v": 1	"t": 602524	"P": 970.25	"F": 1}
{"v": 1	"t": 602545	"P": 971.75	"F": 1}
{"v": 1	"t": 602565	"P": 960.5	"F": 1}
{"v": 1	"t": 602585	"P": 962.25	"F": 1}
{"v": 1	"t": 602606	"P": 977.75	"F": 1}
{"v": 1	"t": 602626	"P": 964.75	"F": 1}
{"v": 1	"t": 602647	"P": 959.25	"F": 1}
{"v": 1	"t": 602667	"P": 973.75	"F": 1}
{"v": 1	"t": 602687	"P": 968.75	"F": 1}
{"v": 1	"t": 602708	"P": 957.75	"F": 1}
{"v": 1	"t": 602728	"P": 966.5	"F": 1	"C": 48.5	"D": 3374	"sn": 54091930088003	"file": "/data/device_log/data0000.out"}
{"v": 1	"t": 602749	"P": 965.0	"F": 1}
{"v": 1	"t": 602769	"P": 969.5	"F": 1}
{"v": 1	"t": 602792	"P": 965.25	"F": 1}
{"v": 1	"t": 602812	"P": 974.75	"F": 1}
{"v": 1	"t": 602833	"P": 962.5	"F": 1}
{"v": 1	"t": 602853	"P": 960.25	"F": 1}
{"v": 1	"t": 602873	"P": 975.5	"F": 1}
{"v": 1	"t": 602894	"P": 966.0	"F": 1}
{"v": 1	"t": 602914	"P": 960.0	"F": 1}
{"v": 1	"t": 602935	"P": 977.0	"F": 1}
{"v": 1	"t": 602955	"P": 966.25	"F": 1}
{"v": 1	"t": 602975	"P": 957.75	"F": 1}
{"v": 1	"t": 602996	"P": 972.5	"F": 1}
{"v": 1	"t": 603016	"P": 973.0	"F": 1}
{"v": 1	"t": 603036	"P": 959.5	"F": 1}
{"v": 1	"t": 603057	"P": 965.5	"F": 1}
{"v": 1	"t": 603077	"P": 978.75	"F": 1}
{"v": 1	"t": 603098	"P": 966.75	"F": 1}
{"v": 1	"t": 603118	"P": 960.25	"F": 1}
{"v": 1	"t": 603138	"P": 978.5	"F": 1}
{"v": 1	"t": 603159	"P": 970.0	"F": 1}
{"v": 1	"t": 603179	"P": 960.25	"F": 1}
{"v": 1	"t": 603199	"P": 971.0	"F": 1}
{"v": 1	"t": 603220	"P": 976.5	"F": 1}
{"v": 1	"t": 603240	"P": 962.25	"F": 1}
{"v": 1	"t": 603260	"P": 963.75	"F": 1}
{"v": 1	"t": 603281	"P": 979.75	"F": 1}
{"v": 1	"t": 603301	"P": 966.25	"F": 1}
{"v": 1	"t": 603322	"P": 959.75	"F": 1}
{"v": 1	"t": 603342	"P": 976.0	"F": 1}
{"v": 1	"t": 603362	"P": 971.25	"F": 1}
{"v": 1	"t": 603383	"P": 962.25	"F": 1}
{"v": 1	"t": 603403	"P": 966.0	"F": 1}
{"v": 1	"t": 603423	"P": 974.75	"F": 1}
{"v": 1	"t": 603444	"P": 962.25	"F": 1}
{"v": 1	"t": 603464	"P": 961.25	"F": 1}
{"v": 1	"t": 603485	"P": 975.75	"F": 1}
{"v": 1	"t": 603505	"P": 963.75	"F": 1}
{"v": 1	"t": 603525	"P": 959.0	"F": 1}
{"v": 1	"t": 603546	"P": 977.0	"F": 1}
{"v": 1	"t": 603566	"P": 970.25	"F": 1}
{"v": 1	"t": 603586	"P": 958.75	"F": 1}
{"v": 1	"t": 603607	"P": 969.5	"F": 1}
{"v": 1	"t": 603627	"P": 974.75	"F": 1}
{"v": 1	"t": 603648	"P": 962.0	"F": 1}
{"v": 1	"t": 603668	"P": 961.0	"F": 1}
{"v": 1	"t": 603688	"P": 976.0	"F": 1}
{"v": 1	"t": 603709	"P": 968.0	"F": 1}
{"v": 1	"t": 603729	"P": 956.75	"F": 1}
{"v": 1	"t": 603749	"P": 973.25	"F": 1	"C": 48.49	"D": 3373	"sn": 54091930088003	"file": "/data/device_log/data0000.out"	"CO2": 407.58721923828125	"Tp": 24.759674072265625	"H": 0.5542910099029541}
{"v": 1	"t": 603771	"P": 973.25	"F": 1}
{"v": 1	"t": 603791	"P": 959.5	"F": 1}
{"v": 1	"t": 603814	"P": 961.5	"F": 1}
{"v": 1	"t": 603834	"P": 963.5	"F": 1}
{"v": 1	"t": 603855	"P": 976.5	"F": 1}
{"v": 1	"t": 603875	"P": 966.75	"F": 1}
{"v": 1	"t": 603895	"P": 957.75	"F": 1}
{"v": 1	"t": 603916	"P": 973.25	"F": 1}
{"v": 1	"t": 603936	"P": 970.0	"F": 1}
{"v": 1	"t": 603956	"P": 960.25	"F": 1}
{"v": 1	"t": 603977	"P": 967.25	"F": 1}
{"v": 1	"t": 603997	"P": 974.5	"F": 1}
{"v": 1	"t": 604018	"P": 963.75	"F": 1}
{"v": 1	"t": 604038	"P": 960.5	"F": 1}
{"v": 1	"t": 604058	"P": 976.25	"F": 1}
{"v": 1	"t": 604079	"P": 963.5	"F": 1}
{"v": 1	"t": 604099	"P": 961.25	"F": 1}
{"v": 1	"t": 604120	"P": 973.25	"F": 1}
{"v": 1	"t": 604140	"P": 958.5	"F": 1}
{"v": 1	"t": 604161	"P": 976.5	"F": 1}
{"v": 1	"t": 604181	"P": 964.5	"F": 1}
{"v": 1	"t": 604202	"P": 961.0	"F": 1}
{"v": 1	"t": 604222	"P": 975.25	"F": 1}
{"v": 1	"t": 604243	"P": 963.25	"F": 1}
{"v": 1	"t": 604263	"P": 961.0	"F": 1}
{"v": 1	"t": 604283	"P": 978.25	"F": 1}
{"v": 1	"t": 604304	"P": 963.75	"F": 1}
{"v": 1	"t": 604324	"P": 957.5	"F": 1}
{"v": 1	"t": 604345	"P": 975.75	"F": 1}
{"v": 1	"t": 604365	"P": 967.5	"F": 1}
{"v": 1	"t": 604385	"P": 956.0	"F": 1}
{"v": 1	"t": 604406	"P": 974.0	"F": 1}
{"v": 1	"t": 604426	"P": 971.25	"F": 1}
{"v": 1	"t": 604446	"P": 959.0	"F": 1}
{"v": 1	"t": 604467	"P": 967.5	"F": 1}
{"v": 1	"t": 604487	"P": 975.25	"F": 1}
{"v": 1	"t": 604508	"P": 963.5	"F": 1}
{"v": 1	"t": 604528	"P": 959.5	"F": 1}
{"v": 1	"t": 604548	"P": 976.25	"F": 1}
{"v": 1	"t": 604569	"P": 968.25	"F": 1}
{"v": 1	"t": 604589	"P": 959.5	"F": 1}
{"v": 1	"t": 604609	"P": 970.5	"F": 1}
{"v": 1	"t": 604630	"P": 973.5	"F": 1}
{"v": 1	"t": 604650	"P": 959.5	"F": 1}
{"v": 1	"t": 604671	"P": 963.5	"F": 1}
{"v": 1	"t": 604691	"P": 976.0	"F": 1}
{"v": 1	"t": 604711	"P": 966.25	"F": 1}
{"v": 1	"t": 604732	"P": 957.75	"F": 1}
{"v": 1	"t": 604752	"P": 975.0	"F": 1}
{"v": 1	"t": 604772	"P": 968.75	"F": 1	"C": 48.525	"D": 3372	"sn": 54091930088003	"file": "/data/device_log/data0000.out"}
{"v": 1	"t": 604793	"P": 969.5	"F": 1}
{"v": 1	"t": 604814	"P": 970.25	"F": 1}
{"v": 1	"t": 604838	"P": 960.25	"F": 1}
{"v": 1	"t": 604858	"P": 965.5	"F": 1}
{"v": 1	"t": 604878	"P": 974.75	"F": 1}
{"v": 1	"t": 604899	"P": 963.5	"F": 1}
{"v": 1	"t": 604919	"P": 960.25	"F": 1}
{"v": 1	"t": 604940	"P": 977.25	"F": 1}
{"v": 1	"t": 604960	"P": 968.5	"F": 1}
{"v": 1	"t": 604980	"P": 957.75	"F": 1}
{"v": 1	"t": 605001	"P": 974.25	"F": 1}
{"v": 1	"t": 605021	"P": 973.75	"F": 1}
{"v": 1	"t": 605041	"P": 965.25	"F": 1}
{"v": 1	"t": 605062	"P": 964.0	"F": 1}
{"v": 1	"t": 605082	"P": 976.25	"F": 1}
{"v": 1	"t": 605102	"P": 966.5	"F": 1}
{"v": 1	"t": 605123	"P": 957.5	"F": 1}
{"v": 1	"t": 605143	"P": 976.75	"F": 1}
{"v": 1	"t": 605164	"P": 971.0	"F": 1}
{"v": 1	"t": 605184	"P": 961.0	"F": 1}
{"v": 1	"t": 605204	"P": 970.0	"F": 1}
{"v": 1	"t": 605225	"P": 977.0	"F": 1}
{"v": 1	"t": 605245	"P": 962.5	"F": 1}
{"v": 1	"t": 605265	"P": 961.0	"F": 1}
{"v": 1	"t": 605286	"P": 978.5	"F": 1}
{"v": 1	"t": 605306	"P": 970.25	"F": 1}
{"v": 1	"t": 605327	"P": 959.0	"F": 1}
{"v": 1	"t": 605347	"P": 972.5	"F": 1}
{"v": 1	"t": 605367	"P": 971.0	"F": 1}
{"v": 1	"t": 605388	"P": 957.75	"F": 1}
{"v": 1	"t": 605408	"P": 969.75	"F": 1}
{"v": 1	"t": 605429	"P": 971.5	"F": 1}
{"v": 1	"t": 605449	"P": 963.5	"F": 1}
{"v": 1	"t": 605469	"P": 964.5	"F": 1}
{"v": 1	"t": 605490	"P": 977.25	"F": 1}
{"v": 1	"t": 605510	"P": 962.75	"F": 1}
{"v": 1	"t": 605530	"P": 956.5	"F": 1}
{"v": 1	"t": 605551	"P": 974.25	"F": 1}
{"v": 1	"t": 605571	"P": 969.25	"F": 1}
{"v": 1	"t": 605591	"P": 957.25	"F": 1}
{"v": 1	"t": 605612	"P": 969.75	"F": 1}
{"v": 1	"t": 605632	"P": 973.75	"F": 1}
{"v": 1	"t": 605653	"P": 960.5	"F": 1}
{"v": 1	"t": 605673	"P": 960.25	"F": 1}
{"v": 1	"t": 605693	"P": 975.5	"F": 1}
{"v": 1	"t": 605714	"P": 965.25	"F": 1}
{"v": 1	"t": 605734	"P": 958.25	"F": 1}
{"v": 1	"t": 605754	"P": 973.5	"F": 1}
{"v": 1	"t": 605775	"P": 969.25	"F": 1}
{"v": 1	"t": 605795	"P": 957.75	"F": 1	"C": 48.53	"D": 3371	"sn": 54091930088003	"file": "/data/device_log/data0000.out"	"CO2": 410.5369567871094	"Tp": 24.81842041015625	"H": 0.8454134464263916}
{"v": 1	"t": 605817	"P": 965.0	"F": 1}
{"v": 1	"t": 605837	"P": 972.5	"F": 1}
{"v": 1	"t": 605860	"P": 974.75	"F": 1}
{"v": 1	"t": 605880	"P": 962.5	"F": 1}
{"v": 1	"t": 605900	"P": 959.5	"F": 1}
{"v": 1	"t": 605921	"P": 978.5	"F": 1}
{"v": 1	"t": 605941	"P": 964.0	"F": 1}
{"v": 1	"t": 605962	"P": 957.0	"F": 1}
{"v": 1	"t": 605982	"P": 975.25	"F": 1}
{"v": 1	"t": 606002	"P": 965.25	"F": 1}
{"v": 1	"t": 606023	"P": 957.25	"F": 1}
{"v": 1	"t": 606043	"P": 972.5	"F": 1}
{"v": 1	"t": 606064	"P": 972.25	"F": 1}
{"v": 1	"t": 606084	"P": 959.25	"F": 1}
{"v": 1	"t": 606104	"P": 963.75	"F": 1}
{"v": 1	"t": 606125	"P": 975.5	"F": 1}
{"v": 1	"t": 606145	"P": 963.75	"F": 1}
{"v": 1	"t": 606165	"P": 957.0	"F": 1}
{"v": 1	"t": 606186	"P": 975.75	"F": 1}
{"v": 1	"t": 606206	"P": 969.25	"F": 1}
{"v": 1	"t": 606226	"P": 957.75	"F": 1}
{"v": 1	"t": 606247	"P": 967.75	"F": 1}
{"v": 1	"t": 606267	"P": 974.25	"F": 1}
{"v": 1	"t": 606288	"P": 962.5	"F": 1}
{"v": 1	"t": 606308	"P": 958.5	"F": 1}
{"v": 1	"t": 606328	"P": 975.0	"F": 1}
{"v": 1	"t": 606349	"P": 966.5	"F": 1}
{"v": 1	"t": 606369	"P": 955.75	"F": 1}
{"v": 1	"t": 606389	"P": 973.5	"F": 1}
{"v": 1	"t": 606410	"P": 969.75	"F": 1}
{"v": 1	"t": 606430	"P": 960.5	"F": 1}
{"v": 1	"t": 606451	"P": 965.5	"F": 1}
{"v": 1	"t": 606471	"P": 976.5	"F": 1}
{"v": 1	"t": 606491	"P": 963.0	"F": 1}
{"v": 1	"t": 606512	"P": 960.75	"F": 1}
{"v": 1	"t": 606532	"P": 975.75	"F": 1}
{"v": 1	"t": 606553	"P": 964.25	"F": 1}
{"v": 1	"t": 606573	"P": 957.25	"F": 1}
{"v": 1	"t": 606593	"P": 977.25	"F": 1}
{"v": 1	"t": 606614	"P": 968.5	"F": 1}
{"v": 1	"t": 606634	"P": 960.0	"F": 1}
{"v": 1	"t": 606654	"P": 971.25	"F": 1}
{"v": 1	"t": 606675	"P": 972.0	"F": 1}
{"v": 1	"t": 606695	"P": 961.0	"F": 1}
{"v": 1	"t": 606715	"P": 961.5	"F": 1}
{"v": 1	"t": 606736	"P": 978.0	"F": 1}
{"v": 1	"t": 606756	"P": 964.0	"F": 1}
{"v": 1	"t": 606777	"P": 957.5	"F": 1}
{"v": 1	"t": 606797	"P": 961.5	"F": 1}
{"v": 1	"t": 606817	"P": 971.5	"F": 1	"C": 48.545	"D": 3370	"sn": 54091930088003	"file": "/data/device_log/data0000.out"}
{"v": 1	"t": 606838	"P": 969.75	"F": 1}
{"v": 1	"t": 606859	"P": 970.5	"F": 1}
{"v": 1	"t": 606881	"P": 973.75	"F": 1}
{"v": 1	"t": 606901	"P": 959.75	"F": 1}
{"v": 1	"t": 606922	"P": 963.75	"F": 1}
{"v": 1	"t": 606942	"P": 977.5	"F": 1}
{"v": 1	"t": 606963	"P": 963.75	"F": 1}
{"v": 1	"t": 606983	"P": 960.0	"F": 1}
{"v": 1	"t": 607003	"P": 976.5	"F": 1}
{"v": 1	"t": 607024	"P": 971.0	"F": 1}
{"v": 1	"t": 607044	"P": 960.0	"F": 1}
{"v": 1	"t": 607064	"P": 972.0	"F": 1}
{"v": 1	"t": 607085	"P": 971.75	"F": 1}
{"v": 1	"t": 607105	"P": 959.0	"F": 1}
{"v": 1	"t": 607126	"P": 971.0	"F": 1}
{"v": 1	"t": 607146	"P": 975.5	"F": 1}
{"v": 1	"t": 607166	"P": 964.75	"F": 1}
{"v": 1	"t": 607187	"P": 964.75	"F": 1}
{"v": 1	"t": 607207	"P": 979.25	"F": 1}
{"v": 1	"t": 607227	"P": 967.25	"F": 1}
{"v": 1	"t": 607248	"P": 960.0	"F": 1}
{"v": 1	"t": 607268	"P": 975.5	"F": 1}
{"v": 1	"t": 607289	"P": 972.25	"F": 1}
{"v": 1	"t": 607309	"P": 957.75	"F": 1}
{"v": 1	"t": 607329	"P": 965.5	"F": 1}
{"v": 1	"t": 607350	"P": 975.75	"F": 1}
{"v": 1	"t": 607370	"P": 962.0	"F": 1}
{"v": 1	"t": 607390	"P": 960.25	"F": 1}
{"v": 1	"t": 607411	"P": 975.5	"F": 1}
{"v": 1	"t": 607431	"P": 966.25	"F": 1}
{"v": 1	"t": 607452	"P": 957.0	"F": 1}
{"v": 1	"t": 607472	"P": 970.25	"F": 1}
{"v": 1	"t": 607492	"P": 972.25	"F": 1}
{"v": 1	"t": 607513	"P": 960.25	"F": 1}
{"v": 1	"t": 607533	"P": 963.75	"F": 1}
{"v": 1	"t": 607553	"P": 977.25	"F": 1}
{"v": 1	"t": 607574	"P": 964.5	"F": 1}
{"v": 1	"t": 607594	"P": 956.5	"F": 1}
{"v": 1	"t": 607614	"P": 974.0	"F": 1}
{"v": 1	"t": 607635	"P": 969.75	"F": 1}
{"v": 1	"t": 607665	"P": 956.75	"F": 1}
{"v": 1	"t": 607686	"P": 973.0	"F": 1}
{"v": 1	"t": 607706	"P": 960.75	"F": 1}
{"v": 1	"t": 607727	"P": 963.75	"F": 1}
{"v": 1	"t": 607747	"P": 978.25	"F": 1}
{"v": 1	"t": 607767	"P": 967.25	"F": 1}
{"v": 1	"t": 607788	"P": 958.75	"F": 1}
{"v": 1	"t": 607808	"P": 965.0	"F": 1}
{"v": 1	"t": 607828	"P": 976.75	"F": 1}
{"v": 1	"t": 607849	"P": 966.75	"F": 1	"C": 48.55	"D": 3369	"sn": 54091930088003	"file": "/data/device_log/data0000.out"	"CO2": 411.2758483886719	"Tp": 24.789047241210938	"H": 1.0504875183105469}
{"v": 1	"t": 607871	"P": 963.5	"F": 1}
{"v": 1	"t": 607891	"P": 958.25	"F": 1}
{"v": 1	"t": 607913	"P": 957.75	"F": 1}
{"v": 1	"t": 607933	"P": 976.25	"F": 1}
{"v": 1	"t": 607954	"P": 968.5	"F": 1}
{"v": 1	"t": 607974	"P": 956.0	"F": 1}
{"v": 1	"t": 607994	"P": 968.75	"F": 1}
{"v": 1	"t": 608015	"P": 972.5	"F": 1}
{"v": 1	"t": 608035	"P": 959.0	"F": 1}
{"v": 1	"t": 608056	"P": 962.75	"F": 1}
{"v": 1	"t": 608076	"P": 977.25	"F": 1}
{"v": 1	"t": 608096	"P": 965.75	"F": 1}
{"v": 1	"t": 608116	"P": 957.25	"F": 1}
{"v": 1	"t": 608137	"P": 968.75	"F": 1}
{"v": 1	"t": 608157	"P": 975.5	"F": 1}
{"v": 1	"t": 608177	"P": 962.75	"F": 1}
{"v": 1	"t": 608198	"P": 955.5	"F": 1}
{"v": 1	"t": 608218	"P": 974.0	"F": 1}
{"v": 1	"t": 608239	"P": 964.25	"F": 1}
{"v": 1	"t": 608259	"P": 958.25	"F": 1}
{"v": 1	"t": 608280	"P": 976.0	"F": 1}
{"v": 1	"t": 608300	"P": 967.5	"F": 1}
{"v": 1	"t": 608320	"P": 957.25	"F": 1}
{"v": 1	"t": 608341	"P": 974.5	"F": 1}
{"v": 1	"t": 608361	"P": 969.0	"F": 1}
{"v": 1	"t": 608381	"P": 958.0	"F": 1}
{"v": 1	"t": 608402	"P": 968.25	"F": 1}
{"v": 1	"t": 608422	"P": 974.75	"F": 1}
{"v": 1	"t": 608443	"P": 959.75	"F": 1}
{"v": 1	"t": 608463	"P": 959.5	"F": 1}
{"v": 1	"t": 608483	"P": 976.25	"F": 1}
{"v": 1	"t": 608504	"P": 963.75	"F": 1}
{"v": 1	"t": 608524	"P": 956.75	"F": 1}
{"v": 1	"t": 608544	"P": 975.25	"F": 1}
{"v": 1	"t": 608565	"P": 970.25	"F": 1}
{"v": 1	"t": 608585	"P": 958.5	"F": 1}
{"v": 1	"t": 608606	"P": 967.25	"F": 1}
{"v": 1	"t": 608626	"P": 973.75	"F": 1}
{"v": 1	"t": 608646	"P": 960.25	"F": 1}
{"v": 1	"t": 608667	"P": 959.0	"F": 1}
{"v": 1	"t": 608687	"P": 976.75	"F": 1}
{"v": 1	"t": 608707	"P": 967.25	"F": 1}
{"v": 1	"t": 608728	"P": 956.75	"F": 1}
{"v": 1	"t": 608748	"P": 973.25	"F": 1}
{"v": 1	"t": 608769	"P": 972.5	"F": 1}
{"v": 1	"t": 608789	"P": 958.25	"F": 1}
{"v": 1	"t": 608809	"P": 964.5	"F": 1}
{"v": 1	"t": 608830	"P": 976.5	"F": 1}
{"v": 1	"t": 608850	"P": 963.0	"F": 1}
{"v": 1	"t": 608870	"P": 962.75	"F": 1	"C": 48.575	"D": 3368	"sn": 54091930088003	"file": "/data/device_log/data0000.out"}
{"v": 1	"t": 608891	"P": 973.75	"F": 1}
{"v": 1	"t": 608912	"P": 959.75	"F": 1}
{"v": 1	"t": 608934	"P": 965.25	"F": 1}
{"v": 1	"t": 608955	"P": 978.75	"F": 1}
{"v": 1	"t": 608975	"P": 967.5	"F": 1}
{"v": 1	"t": 608995	"P": 960.0	"F": 1}
{"v": 1	"t": 609016	"P": 977.25	"F": 1}
{"v": 1	"t": 609036	"P": 971.75	"F": 1}
{"v": 1	"t": 609056	"P": 960.75	"F": 1}
{"v": 1	"t": 609077	"P": 969.25	"F": 1}
{"v": 1	"t": 609097	"P": 976.75	"F": 1}
{"v": 1	"t": 609118	"P": 964.0	"F": 1}
{"v": 1	"t": 609138	"P": 961.0	"F": 1}
{"v": 1	"t": 609158	"P": 978.0	"F": 1}
{"v": 1	"t": 609179	"P": 967.5	"F": 1}
{"v": 1	"t": 609199	"P": 959.25	"F": 1}
{"v": 1	"t": 609219	"P": 973.25	"F": 1}
{"v": 1	"t": 609240	"P": 971.5	"F": 1}
{"v": 1	"t": 609260	"P": 957.0	"F": 1}
{"v": 1	"t": 609281	"P": 966.25	"F": 1}
{"v": 1	"t": 609301	"P": 974.75	"F": 1}
{"v": 1	"t": 609321	"P": 961.5	"F": 1}
{"v": 1	"t": 609342	"P": 960.5	"F": 1}
{"v": 1	"t": 609362	"P": 975.5	"F": 1}
{"v": 1	"t": 609382	"P": 968.0	"F": 1}
{"v": 1	"t": 609403	"P": 957.75	"F": 1}
{"v": 1	"t": 609423	"P": 972.75	"F": 1}
{"v": 1	"t": 609444	"P": 973.5	"F": 1}
{"v": 1	"t": 609464	"P": 959.5	"F": 1}
{"v": 1	"t": 609484	"P": 967.25	"F": 1}
{"v": 1	"t": 609505	"P": 971.5	"F": 1}
{"v": 1	"t": 609525	"P": 959.25	"F": 1}
{"v": 1	"t": 609546	"P": 964.5	"F": 1}
{"v": 1	"t": 609566	"P": 975.75	"F": 1}
{"v": 1	"t": 609586	"P": 962.75	"F": 1}
{"v": 1	"t": 609607	"P": 958.25	"F": 1}
{"v": 1	"t": 609627	"P": 977.25	"F": 1}
{"v": 1	"t": 609647	"P": 970.0	"F": 1}
{"v": 1	"t": 609668	"P": 957.0	"F": 1}
{"v": 1	"t": 609688	"P": 970.75	"F": 1}
{"v": 1	"t": 609709	"P": 973.25	"F": 1}
{"v": 1	"t": 609729	"P": 960.0	"F": 1}
{"v": 1	"t": 609749	"P": 965.0	"F": 1}
{"v": 1	"t": 609770	"P": 973.25	"F": 1}
{"v": 1	"t": 609790	"P": 961.75	"F": 1}
{"v": 1	"t": 609810	"P": 960.75	"F": 1}
{"v": 1	"t": 609831	"P": 975.5	"F": 1}
{"v": 1	"t": 609851	"P": 965.25	"F": 1}
{"v": 1	"t": 609872	"P": 958.25	"F": 1}
{"v": 1	"t": 609892	"P": 973.75	"F": 1	"C": 48.61	"D": 3367	"sn": 54091930088003	"file": "/data/device_log/data0000.out"	"CO2": 411.66973876953125	"Tp": 24.845123291015625	"H": 1.294044017791748}
{"v": 1	"t": 609914	"P": 971.0	"F": 1}
{"v": 1	"t": 609934	"P": 958.25	"F": 1}
{"v": 1	"t": 609956	"P": 956.75	"F": 1}
{"v": 1	"t": 609977	"P": 968.0	"F": 1}
{"v": 1	"t": 609997	"P": 974.25	"F": 1}
{"v": 1	"t": 610018	"P": 962.75	"F": 1}
{"v": 1	"t": 610038	"P": 961.5	"F": 1}
{"v": 1	"t": 610059	"P": 975.25	"F": 1}
{"v": 1	"t": 610079	"P": 959.75	"F": 1}
{"v": 1	"t": 610099	"P": 961.5	"F": 1}
{"v": 1	"t": 610120	"P": 975.75	"F": 1}
{"v": 1	"t": 610140	"P": 964.25	"F": 1}
{"v": 1	"t": 610160	"P": 958.0	"F": 1}
{"v": 1	"t": 610181	"P": 975.0	"F": 1}
{"v": 1	"t": 610201	"P": 968.0	"F": 1}
{"v": 1	"t": 610221	"P": 957.75	"F": 1}
{"v": 1	"t": 610242	"P": 970.0	"F": 1}
{"v": 1	"t": 610262	"P": 973.0	"F": 1}
{"v": 1	"t": 610283	"P": 961.75	"F": 1}
{"v": 1	"t": 610303	"P": 962.5	"F": 1}
{"v": 1	"t": 610323	"P": 975.5	"F": 1}
{"v": 1	"t": 610344	"P": 965.75	"F": 1}
{"v": 1	"t": 610364	"P": 959.0	"F": 1}
{"v": 1	"t": 610384	"P": 974.75	"F": 1}
{"v": 1	"t": 610405	"P": 967.5	"F": 1}
{"v": 1	"t": 610425	"P": 957.75	"F": 1}
{"v": 1	"t": 610446	"P": 971.5	"F": 1}
{"v": 1	"t": 610466	"P": 973.75	"F": 1}
{"v": 1	"t": 610486	"P": 960.25	"F": 1}
{"v": 1	"t": 610507	"P": 963.75	"F": 1}
{"v": 1	"t": 610527	"P": 977.5	"F": 1}
{"v": 1	"t": 610547	"P": 967.0	"F": 1}
{"v": 1	"t": 610568	"P": 958.25	"F": 1}
{"v": 1	"t": 610588	"P": 976.25	"F": 1}
{"v": 1	"t": 610609	"P": 968.5	"F": 1}
{"v": 1	"t": 610629	"P": 958.0	"F": 1}
{"v": 1	"t": 610649	"P": 974.5	"F": 1}
{"v": 1	"t": 610670	"P": 968.75	"F": 1}
{"v": 1	"t": 610690	"P": 959.0	"F": 1}
{"v": 1	"t": 610711	"P": 972.5	"F": 1}
{"v": 1	"t": 610731	"P": 966.5	"F": 1}
{"v": 1	"t": 610752	"P": 970.25	"F": 1}
{"v": 1	"t": 610773	"P": 964.75	"F": 1}
{"v": 1	"t": 610793	"P": 959.0	"F": 1}
{"v": 1	"t": 610813	"P": 975.0	"F": 1}
{"v": 1	"t": 610834	"P": 969.25	"F": 1}
{"v": 1	"t": 610854	"P": 961.0	"F": 1}
{"v": 1	"t": 610874	"P": 971.0	"F": 1}
{"v": 1	"t": 610895	"P": 976.25	"F": 1}
{"v": 1	"t": 610915	"P": 961.5	"F": 1	"C": 48.635	"D": 3366	"sn": 54091930088003	"file": "/data/device_log/data0000.out"}
{"v": 1	"t": 610936	"P": 966.25	"F": 1}
{"v": 1	"t": 610956	"P": 960.25	"F": 1}
{"v": 1	"t": 610979	"P": 961.5	"F": 1}
{"v": 1	"t": 610999	"P": 971.75	"F": 1}
{"v": 1	"t": 611020	"P": 975.25	"F": 1}
{"v": 1	"t": 611040	"P": 962.5	"F": 1}
{"v": 1	"t": 611061	"P": 963.5	"F": 1}
{"v": 1	"t": 611081	"P": 976.5	"F": 1}
{"v": 1	"t": 611101	"P": 965.75	"F": 1}
{"v": 1	"t": 611122	"P": 959.25	"F": 1}
{"v": 1	"t": 611142	"P": 976.75	"F": 1}
{"v": 1	"t": 611162	"P": 969.25	"F": 1}
{"v": 1	"t": 611183	"P": 959.0	"F": 1}
{"v": 1	"t": 611203	"P": 970.5	"F": 1}
{"v": 1	"t": 611224	"P": 971.5	"F": 1}
{"v": 1	"t": 611244	"P": 960.0	"F": 1}
{"v": 1	"t": 611264	"P": 964.0	"F": 1}
{"v": 1	"t": 611285	"P": 975.5	"F": 1}
{"v": 1	"t": 611305	"P": 961.5	"F": 1}
{"v": 1	"t": 611325	"P": 960.75	"F": 1}
{"v": 1	"t": 611346	"P": 974.75	"F": 1}
{"v": 1	"t": 611366	"P": 964.0	"F": 1}
{"v": 1	"t": 611387	"P": 958.75	"F": 1}
{"v": 1	"t": 611407	"P": 978.0	"F": 1}
{"v": 1	"t": 611427	"P": 965.25	"F": 1}
{"v": 1	"t": 611448	"P": 958.0	"F": 1}
{"v": 1	"t": 611468	"P": 974.25	"F": 1}
{"v": 1	"t": 611489	"P": 969.75	"F": 1}
{"v": 1	"t": 611509	"P": 957.0	"F": 1}
{"v": 1	"t": 611529	"P": 967.0	"F": 1}
{"v": 1	"t": 611550	"P": 973.5	"F": 1}
{"v": 1	"t": 611570	"P": 961.5	"F": 1}
{"v": 1	"t": 611590	"P": 961.0	"F": 1}
{"v": 1	"t": 611611	"P": 977.0	"F": 1}
{"v": 1	"t": 611631	"P": 965.0	"F": 1}
{"v": 1	"t": 611652	"P": 956.25	"F": 1}
{"v": 1	"t": 611672	"P": 974.0	"F": 1}
{"v": 1	"t": 611692	"P": 970.5	"F": 1}
{"v": 1	"t": 611713	"P": 957.75	"F": 1}
{"v": 1	"t": 611733	"P": 968.0	"F": 1}
{"v": 1	"t": 611753	"P": 974.25	"F": 1}
{"v": 1	"t": 611774	"P": 961.0	"F": 1}
{"v": 1	"t": 611794	"P": 962.75	"F": 1}
{"v": 1	"t": 611815	"P": 976.0	"F": 1}
{"v": 1	"t": 611835	"P": 965.0	"F": 1}
{"v": 1	"t": 611855	"P": 957.5	"F": 1}
{"v": 1	"t": 611876	"P": 975.5	"F": 1}
{"v": 1	"t": 611896	"P": 969.75	"F": 1}
{"v": 1	"t": 611916	"P": 957.5	"F": 1}
{"v": 1	"t": 611937	"P": 968.25	"F": 1	"C": 48.59	"D": 3365	"sn": 54091930088003	"file": "/data/device_log/data0000.out"	"CO2": 414.03564453125	"Tp": 24.858474731445312	"H": 1.4940123558044434}
{"v": 1	"t": 611958	"P": 973.0	"F": 1}
{"v": 1	"t": 611979	"P": 963.75	"F": 1}
{"v": 1	"t": 612001	"P": 964.75	"F": 1}
{"v": 1	"t": 612021	"P": 974.5	"F": 1}
{"v": 1	"t": 612041	"P": 964.0	"F": 1}
{"v": 1	"t": 612062	"P": 960.5	"F": 1}
{"v": 1	"t": 612082	"P": 976.5	"F": 1}
{"v": 1	"t": 612102	"P": 965.5	"F": 1}
{"v": 1	"t": 612123	"P": 956.0	"F": 1}
{"v": 1	"t": 612143	"P": 971.75	"F": 1}
{"v": 1	"t": 612164	"P": 972.25	"F": 1}
{"v": 1	"t": 612184	"P": 957.5	"F": 1}
{"v": 1	"t": 612204	"P": 963.0	"F": 1}
{"v": 1	"t": 612225	"P": 975.25	"F": 1}
{"v": 1	"t": 612245	"P": 962.25	"F": 1}
{"v": 1	"t": 612265	"P": 959.0	"F": 1}
{"v": 1	"t": 612286	"P": 976.5	"F": 1}
{"v": 1	"t": 612306	"P": 968.0	"F": 1}
{"v": 1	"t": 612327	"P": 956.25	"F": 1}
{"v": 1	"t": 612347	"P": 970.25	"F": 1}
{"v": 1	"t": 612367	"P": 974.0	"F": 1}
{"v": 1	"t": 612388	"P": 961.0	"F": 1}
{"v": 1	"t": 612408	"P": 963.25	"F": 1}
{"v": 1	"t": 612428	"P": 977.25	"F": 1}
{"v": 1	"t": 612449	"P": 966.5	"F": 1}
{"v": 1	"t": 612469	"P": 957.5	"F": 1}
{"v": 1	"t": 612489	"P": 973.25	"F": 1}
{"v": 1	"t": 612510	"P": 970.0	"F": 1}
{"v": 1	"t": 612530	"P": 957.5	"F": 1}
{"v": 1	"t": 612551	"P": 972.25	"F": 1}
{"v": 1	"t": 612571	"P": 970.25	"F": 1}
{"v": 1	"t": 612591	"P": 959.0	"F": 1}
{"v": 1	"t": 612612	"P": 966.5	"F": 1}
{"v": 1	"t": 612632	"P": 975.25	"F": 1}
{"v": 1	"t": 612653	"P": 962.0	"F": 1}
{"v": 1	"t": 612673	"P": 959.75	"F": 1}
{"v": 1	"t": 612693	"P": 976.25	"F": 1}
{"v": 1	"t": 612714	"P": 967.75	"F": 1}
{"v": 1	"t": 612734	"P": 957.0	"F": 1}
{"v": 1	"t": 612754	"P": 975.0	"F": 1}
{"v": 1	"t": 612775	"P": 970.0	"F": 1}
{"v": 1	"t": 612795	"P": 962.5	"F": 1}
{"v": 1	"t": 612816	"P": 966.25	"F": 1}
{"v": 1	"t": 612836	"P": 975.75	"F": 1}
{"v": 1	"t": 612856	"P": 962.5	"F": 1}
{"v": 1	"t": 612877	"P": 960.75	"F": 1}
{"v": 1	"t": 612897	"P": 979.0	"F": 1}
{"v": 1	"t": 612917	"P": 969.5	"F": 1}
{"v": 1	"t": 612938	"P": 959.0	"F": 1}
{"v": 1	"t": 612958	"P": 973.5	"F": 1	"C": 48.65	"D": 3364	"sn": 54091930088003	"file": "/data/device_log/data0000.out"}
{"v": 1	"t": 612979	"P": 968.75	"F": 1}
{"v": 1	"t": 612999	"P": 972.25	"F": 1}
{"v": 1	"t": 613023	"P": 964.75	"F": 1}
{"v": 1	"t": 613043	"P": 979.0	"F": 1}
{"v": 1	"t": 613064	"P": 967.0	"F": 1}
{"v": 1	"t": 613084	"P": 961.25	"F": 1}
{"v": 1	"t": 613105	"P": 978.0	"F": 1}
{"v": 1	"t": 613125	"P": 968.0	"F": 1}
{"v": 1	"t": 613145	"P": 958.5	"F": 1}
{"v": 1	"t": 613166	"P": 976.5	"F": 1}
{"v": 1	"t": 613186	"P": 968.75	"F": 1}
{"v": 1	"t": 613206	"P": 959.0	"F": 1}
{"v": 1	"t": 613227	"P": 970.0	"F": 1}
{"v": 1	"t": 613247	"P": 974.0	"F": 1}
{"v": 1	"t": 613268	"P": 961.5	"F": 1}
{"v": 1	"t": 613288	"P": 960.0	"F": 1}
{"v": 1	"t": 613308	"P": 977.0	"F": 1}
{"v": 1	"t": 613329	"P": 965.25	"F": 1}
{"v": 1	"t": 613349	"P": 957.25	"F": 1}
{"v": 1	"t": 613369	"P": 973.25	"F": 1}
{"v": 1	"t": 613390	"P": 972.0	"F": 1}
{"v": 1	"t": 613410	"P": 959.5	"F": 1}
{"v": 1	"t": 613431	"P": 965.0	"F": 1}
{"v": 1	"t": 613451	"P": 977.0	"F": 1}
{"v": 1	"t": 613471	"P": 962.5	"F": 1}
{"v": 1	"t": 613492	"P": 957.0	"F": 1}
{"v": 1	"t": 613512	"P": 975.75	"F": 1}
{"v": 1	"t": 613532	"P": 968.0	"F": 1}
{"v": 1	"t": 613553	"P": 957.25	"F": 1}
{"v": 1	"t": 613573	"P": 968.5	"F": 1}
{"v": 1	"t": 613593	"P": 974.0	"F": 1}
{"v": 1	"t": 613614	"P": 960.5	"F": 1}
{"v": 1	"t": 613634	"P": 961.25	"F": 1}
{"v": 1	"t": 613655	"P": 977.5	"F": 1}
{"v": 1	"t": 613675	"P": 966.25	"F": 1}
{"v": 1	"t": 613695	"P": 957.5	"F": 1}
{"v": 1	"t": 613716	"P": 976.0	"F": 1}
{"v": 1	"t": 613736	"P": 968.5	"F": 1}
{"v": 1	"t": 613757	"P": 957.5	"F": 1}
{"v": 1	"t": 613777	"P": 973.5	"F": 1}
{"v": 1	"t": 613798	"P": 964.0	"F": 1}
{"v": 1	"t": 613818	"P": 969.75	"F": 1}
{"v": 1	"t": 613839	"P": 971.5	"F": 1}
{"v": 1	"t": 613859	"P": 958.0	"F": 1}
{"v": 1	"t": 613879	"P": 966.5	"F": 1}
{"v": 1	"t": 613900	"P": 973.0	"F": 1}
{"v": 1	"t": 613920	"P": 959.75	"F": 1}
{"v": 1	"t": 613941	"P": 962.25	"F": 1}
{"v": 1	"t": 613961	"P": 975.5	"F": 1}
{"v": 1	"t": 613981	"P": 964.0	"F": 1	"C": 48.65	"D": 3363	"sn": 54091930088003	"file": "/data/device_log/data0000.out"	"CO2": 416.8888244628906	"Tp": 24.887847900390625	"H": 1.7397966384887695}
{"v": 1	"t": 614003	"P": 967.25	"F": 1}
{"v": 1	"t": 614024	"P": 967.75	"F": 1}
{"v": 1	"t": 614046	"P": 967.0	"F": 1}
{"v": 1	"t": 614067	"P": 958.75	"F": 1}
{"v": 1	"t": 614087	"P": 974.5	"F": 1}
{"v": 1	"t": 614107	"P": 968.5	"F": 1}
{"v": 1	"t": 614128	"P": 958.5	"F": 1}
{"v": 1	"t": 614148	"P": 967.0	"F": 1}
{"v": 1	"t": 614169	"P": 972.25	"F": 1}
{"v": 1	"t": 614189	"P": 959.75	"F": 1}
{"v": 1	"t": 614209	"P": 964.25	"F": 1}
{"v": 1	"t": 614230	"P": 975.75	"F": 1}
{"v": 1	"t": 614250	"P": 965.0	"F": 1}
{"v": 1	"t": 614270	"P": 962.25	"F": 1}
{"v": 1	"t": 614291	"P": 976.75	"F": 1}
{"v": 1	"t": 614311	"P": 970.0	"F": 1}
{"v": 1	"t": 614332	"P": 958.5	"F": 1}
{"v": 1	"t": 614352	"P": 972.75	"F": 1}
{"v": 1	"t": 614373	"P": 968.25	"F": 2}
{"v": 1	"t": 614393	"P": 971.25	"F": 2}
{"v": 1	"t": 614413	"P": 989.0	"F": 1}
{"v": 1	"t": 614434	"P": 988.25	"F": 1}
{"v": 1	"t": 614454	"P": 983.75	"F": 0}
{"v": 1	"t": 614474	"P": 989.5	"F": 0}
{"v": 1	"t": 614495	"P": 997.5	"F": 0}
{"v": 1	"t": 614515	"P": 985.0	"F": 0}
{"v": 1	"t": 614535	"P": 968.25	"F": 1}
{"v": 1	"t": 614556	"P": 975.5	"F": 1}
{"v": 1	"t": 614576	"P": 986.5	"F": 1}
{"v": 1	"t": 614596	"P": 977.0	"F": 1}
{"v": 1	"t": 614617	"P": 970.25	"F": 1}
{"v": 1	"t": 614637	"P": 983.25	"F": 1}
{"v": 1	"t": 614657	"P": 989.25	"F": 1}
{"v": 1	"t": 614677	"P": 979.25	"F": 1}
{"v": 1	"t": 614698	"P": 971.75	"F": 1}
{"v": 1	"t": 614718	"P": 985.25	"F": 1}
{"v": 1	"t": 614738	"P": 988.25	"F": 1}
{"v": 1	"t": 614759	"P": 976.5	"F": 1}
{"v": 1	"t": 614779	"P": 970.75	"F": 1}
{"v": 1	"t": 614799	"P": 988.0	"F": 1}
{"v": 1	"t": 614820	"P": 985.75	"F": 1}
{"v": 1	"t": 614840	"P": 970.75	"F": 1}
{"v": 1	"t": 614861	"P": 978.0	"F": 1}
{"v": 1	"t": 614881	"P": 987.5	"F": 1}
{"v": 1	"t": 614901	"P": 976.75	"F": 1}
{"v": 1	"t": 614922	"P": 974.75	"F": 1}
{"v": 1	"t": 614942	"P": 986.5	"F": 1}
{"v": 1	"t": 614963	"P": 972.5	"F": 1}
{"v": 1	"t": 614983	"P": 973.75	"F": 1}
{"v": 1	"t": 615003	"P": 989.25	"F": 1	"C": 48.64	"D": 3362	"sn": 54091930088003	"file": "/data/device_log/data0000.out"}
{"v": 1	"t": 615024	"P": 981.0	"F": 1}
{"v": 1	"t": 615044	"P": 969.25	"F": 1}
{"v": 1	"t": 615067	"P": 983.75	"F": 1}
{"v": 1	"t": 615087	"P": 982.5	"F": 1}
{"v": 1	"t": 615108	"P": 975.25	"F": 1}
{"v": 1	"t": 615128	"P": 972.5	"F": 1}
{"v": 1	"t": 615148	"P": 992.25	"F": 1}
{"v": 1	"t": 615169	"P": 989.75	"F": 1}
{"v": 1	"t": 615189	"P": 981.0	"F": 1}
{"v": 1	"t": 615209	"P": 982.25	"F": 1}
{"v": 1	"t": 615229	"P": 1001.0	"F": 1}
{"v": 1	"t": 615250	"P": 995.5	"F": 1}
{"v": 1	"t": 615270	"P": 988.5	"F": 1}
{"v": 1	"t": 615290	"P": 992.25	"F": 1}
{"v": 1	"t": 615311	"P": 1009.0	"F": 1}
{"v": 1	"t": 615331	"P": 999.0	"F": 1}
{"v": 1	"t": 615351	"P": 986.75	"F": 1}
{"v": 1	"t": 615372	"P": 999.0	"F": 1}
{"v": 1	"t": 615392	"P": 1007.25	"F": 1}
{"v": 1	"t": 615412	"P": 998.25	"F": 1}
{"v": 1	"t": 615433	"P": 992.75	"F": 1}
{"v": 1	"t": 615453	"P": 1007.75	"F": 1}
{"v": 1	"t": 615474	"P": 1011.5	"F": 1}
{"v": 1	"t": 615494	"P": 997.75	"F": 1}
{"v": 1	"t": 615514	"P": 1011.25	"F": 1}
{"v": 1	"t": 615535	"P": 1010.25	"F": 1}
{"v": 1	"t": 615555	"P": 998.75	"F": 1}
{"v": 1	"t": 615576	"P": 1008.75	"F": 1}
{"v": 1	"t": 615596	"P": 1019.25	"F": 1}
{"v": 1	"t": 615616	"P": 1009.5	"F": 1}
{"v": 1	"t": 615636	"P": 1000.0	"F": 1}
{"v": 1	"t": 615657	"P": 1013.5	"F": 1}
{"v": 1	"t": 615677	"P": 1022.75	"F": 1}
{"v": 1	"t": 615697	"P": 1014.0	"F": 1}
{"v": 1	"t": 615718	"P": 1005.25	"F": 1}
{"v": 1	"t": 615738	"P": 1021.0	"F": 1}
{"v": 1	"t": 615758	"P": 1025.75	"F": 1}
{"v": 1	"t": 615779	"P": 1015.75	"F": 1}
{"v": 1	"t": 615799	"P": 1009.5	"F": 1}
{"v": 1	"t": 615819	"P": 1027.75	"F": 1}
{"v": 1	"t": 615840	"P": 1027.5	"F": 1}
{"v": 1	"t": 615860	"P": 1015.75	"F": 1}
{"v": 1	"t": 615880	"P": 1019.75	"F": 1}
{"v": 1	"t": 615901	"P": 1034.5	"F": 1}
{"v": 1	"t": 615921	"P": 1030.25	"F": 1}
{"v": 1	"t": 615941	"P": 1019.5	"F": 1}
{"v": 1	"t": 615962	"P": 1023.75	"F": 1}
{"v": 1	"t": 615982	"P": 1039.0	"F": 1}
{"v": 1	"t": 616002	"P": 1028.0	"F": 1}
{"v": 1	"t": 616023	"P": 1019.25	"F": 1	"C": 48.655	"D": 3361	"sn": 54091930088003	"file": "/data/device_log/data0000.out"	"CO2": 418.8199768066406	"Tp": 24.901199340820312	"H": 1.9262351989746094}
{"v": 1	"t": 616049	"P": 1025.5	"F": 1}
{"v": 1	"t": 616071	"P": 1039.5	"F": 1}
{"v": 1	"t": 616092	"P": 1025.0	"F": 1}
{"v": 1	"t": 616112	"P": 1039.75	"F": 1}
{"v": 1	"t": 616132	"P": 1042.0	"F": 1}
{"v": 1	"t": 616153	"P": 1029.25	"F": 1}
{"v": 1	"t": 616173	"P": 1033.75	"F": 1}
{"v": 1	"t": 616193	"P": 1046.75	"F": 1}
{"v": 1	"t": 616214	"P": 1033.25	"F": 1}
{"v": 1	"t": 616234	"P": 1033.5	"F": 1}
{"v": 1	"t": 616255	"P": 1051.25	"F": 1}
{"v": 1	"t": 616275	"P": 1043.75	"F": 1}
{"v": 1	"t": 616295	"P": 1032.5	"F": 1}
{"v": 1	"t": 616316	"P": 1048.5	"F": 1}
{"v": 1	"t": 616336	"P": 1052.5	"F": 1}
{"v": 1	"t": 616356	"P": 1041.0	"F": 1}
{"v": 1	"t": 616377	"P": 1045.75	"F": 1}
{"v": 1	"t": 616397	"P": 1057.75	"F": 1}
{"v": 1	"t": 616418	"P": 1047.5	"F": 1}
{"v": 1	"t": 616438	"P": 1045.0	"F": 1}
{"v": 1	"t": 616458	"P": 1061.75	"F": 1}
{"v": 1	"t": 616479	"P": 1052.75	"F": 1}
{"v": 1	"t": 616499	"P": 1045.0	"F": 1}
{"v": 1	"t": 616519	"P": 1057.0	"F": 1}
{"v": 1	"t": 616540	"P": 1062.25	"F": 1}
{"v": 1	"t": 616560	"P": 1050.75	"F": 1}
{"v": 1	"t": 616581	"P": 1057.25	"F": 1}
{"v": 1	"t": 616601	"P": 1067.5	"F": 1}
{"v": 1	"t": 616621	"P": 1056.25	"F": 1}
{"v": 1	"t": 616642	"P": 1058.75	"F": 1}
{"v": 1	"t": 616662	"P": 1068.5	"F": 1}
{"v": 1	"t": 616683	"P": 1056.0	"F": 1}
{"v": 1	"t": 616703	"P": 1058.5	"F": 1}
{"v": 1	"t": 616723	"P": 1072.25	"F": 1}
{"v": 1	"t": 616744	"P": 1062.5	"F": 1}
{"v": 1	"t": 616764	"P": 1058.5	"F": 1}
{"v": 1	"t": 616785	"P": 1075.25	"F": 1}
{"v": 1	"t": 616805	"P": 1068.0	"F": 1}
{"v": 1	"t": 616825	"P": 1062.0	"F": 1}
{"v": 1	"t": 616846	"P": 1076.75	"F": 1}
{"v": 1	"t": 616867	"P": 1064.75	"F": 1}
{"v": 1	"t": 616887	"P": 1080.0	"F": 1}
{"v": 1	"t": 616907	"P": 1071.5	"F": 1}
{"v": 1	"t": 616928	"P": 1064.75	"F": 1}
{"v": 1	"t": 616948	"P": 1080.5	"F": 1}
{"v": 1	"t": 616969	"P": 1076.75	"F": 1}
{"v": 1	"t": 616989	"P": 1066.5	"F": 1}
{"v": 1	"t": 617009	"P": 1074.5	"F": 1}
{"v": 1	"t": 617030	"P": 1084.0	"F": 1}
{"v": 1	"t": 617050	"P": 1071.5	"F": 1	"C": 48.64	"D": 3360	"sn": 54091930088003	"file": "/data/device_log/data0000.out"}
{"v": 1	"t": 617071	"P": 1074.25	"F": 1}
{"v": 1	"t": 617091	"P": 1069.0	"F": 1}
{"v": 1	"t": 617114	"P": 1071.0	"F": 1}
{"v": 1	"t": 617134	"P": 1082.25	"F": 2}
{"v": 1	"t": 617155	"P": 1085.75	"F": 1}
{"v": 1	"t": 617175	"P": 1074.75	"F": 1}
{"v": 1	"t": 617196	"P": 1077.75	"F": 1}
{"v": 1	"t": 617216	"P": 1090.25	"F": 1}
{"v": 1	"t": 617236	"P": 1079.75	"F": 1}
{"v": 1	"t": 617257	"P": 1076.25	"F": 1}
{"v": 1	"t": 617277	"P": 1095.75	"F": 2}
{"v": 1	"t": 617297	"P": 1091.5	"F": 1}
{"v": 1	"t": 617318	"P": 1083.25	"F": 1}
{"v": 1	"t": 617338	"P": 1091.5	"F": 1}
{"v": 1	"t": 617358	"P": 1105.25	"F": 1}
{"v": 1	"t": 617379	"P": 1097.25	"F": 1}
{"v": 1	"t": 617399	"P": 1090.5	"F": 1}
{"v": 1	"t": 617419	"P": 1104.0	"F": 1}
{"v": 1	"t": 617440	"P": 1108.75	"F": 1}
{"v": 1	"t": 617460	"P": 1096.25	"F": 1}
{"v": 1	"t": 617480	"P": 1097.5	"F": 1}
{"v": 1	"t": 617501	"P": 1113.25	"F": 1}
{"v": 1	"t": 617521	"P": 1106.5	"F": 1}
{"v": 1	"t": 617541	"P": 1100.25	"F": 1}
{"v": 1	"t": 617562	"P": 1114.5	"F": 1}
{"v": 1	"t": 617582	"P": 1121.0	"F": 1}
{"v": 1	"t": 617603	"P": 1110.25	"F": 1}
{"v": 1	"t": 617623	"P": 1108.0	"F": 1}
{"v": 1	"t": 617643	"P": 1127.25	"F": 1}
{"v": 1	"t": 617664	"P": 1123.0	"F": 1}
{"v": 1	"t": 617684	"P": 1114.75	"F": 1}
{"v": 1	"t": 617704	"P": 1121.75	"F": 1}
{"v": 1	"t": 617725	"P": 1137.5	"F": 1}
{"v": 1	"t": 617745	"P": 1131.75	"F": 1}
{"v": 1	"t": 617765	"P": 1121.5	"F": 1}
{"v": 1	"t": 617786	"P": 1136.25	"F": 1}
{"v": 1	"t": 617806	"P": 1142.5	"F": 2}
{"v": 1	"t": 617826	"P": 1133.5	"F": 1}
{"v": 1	"t": 617847	"P": 1128.0	"F": 1}
{"v": 1	"t": 617867	"P": 1144.5	"F": 1}
{"v": 1	"t": 617887	"P": 1146.75	"F": 1}
{"v": 1	"t": 617908	"P": 1141.0	"F": 1}
{"v": 1	"t": 617928	"P": 1141.5	"F": 1}
{"v": 1	"t": 617948	"P": 1160.75	"F": 1}
{"v": 1	"t": 617968	"P": 1159.75	"F": 1}
{"v": 1	"t": 617989	"P": 1151.75	"F": 1}
{"v": 1	"t": 618009	"P": 1150.5	"F": 1}
{"v": 1	"t": 618029	"P": 1167.25	"F": 2}
{"v": 1	"t": 618050	"P": 1166.25	"F": 2}
{"v": 1	"t": 618070	"P": 1160.5	"F": 2	"C": 48.705	"D": 3359	"sn": 54091930088003	"file": "/data/device_log/data0000.out"	"CO2": 421.39154052734375	"Tp": 24.91455078125	"H": 2.194643497467041}
{"v": 1	"t": 618091	"P": 1159.5	"F": 2}
{"v": 1	"t": 618112	"P": 1164.25	"F": 2}
{"v": 1	"t": 618136	"P": 1176.5	"F": 2}
{"v": 1	"t": 618156	"P": 1172.5	"F": 2}
{"v": 1	"t": 618176	"P": 1165.25	"F": 2}
{"v": 1	"t": 618197	"P": 1172.75	"F": 1}
{"v": 1	"t": 618217	"P": 1185.5	"F": 2}
{"v": 1	"t": 618237	"P": 1177.5	"F": 2}
{"v": 1	"t": 618258	"P": 1170.75	"F": 1}
{"v": 1	"t": 618278	"P": 1185.0	"F": 2}
{"v": 1	"t": 618298	"P": 1195.5	"F": 2}
{"v": 1	"t": 618319	"P": 1185.75	"F": 1}
{"v": 1	"t": 618339	"P": 1180.5	"F": 2}
{"v": 1	"t": 618359	"P": 1196.0	"F": 2}
{"v": 1	"t": 618380	"P": 1200.25	"F": 2}
{"v": 1	"t": 618400	"P": 1188.75	"F": 2}
{"v": 1	"t": 618420	"P": 1189.5	"F": 2}
{"v": 1	"t": 618441	"P": 1205.5	"F": 2}
{"v": 1	"t": 618461	"P": 1206.0	"F": 2}
{"v": 1	"t": 618481	"P": 1197.5	"F": 2}
{"v": 1	"t": 618502	"P": 1198.25	"F": 2}
{"v": 1	"t": 618522	"P": 1215.5	"F": 2}
{"v": 1	"t": 618542	"P": 1212.25	"F": 2}
{"v": 1	"t": 618563	"P": 1206.75	"F": 2}
{"v": 1	"t": 618583	"P": 1208.75	"F": 2}
{"v": 1	"t": 618603	"P": 1223.5	"F": 2}
{"v": 1	"t": 618624	"P": 1221.0	"F": 1}
{"v": 1	"t": 618644	"P": 1213.5	"F": 2}
{"v": 1	"t": 618664	"P": 1217.25	"F": 2}
{"v": 1	"t": 618684	"P": 1231.5	"F": 2}
{"v": 1	"t": 618705	"P": 1227.25	"F": 2}
{"v": 1	"t": 618725	"P": 1222.75	"F": 2}
{"v": 1	"t": 618745	"P": 1224.25	"F": 1}
{"v": 1	"t": 618766	"P": 1239.5	"F": 2}
{"v": 1	"t": 618786	"P": 1233.0	"F": 2}
{"v": 1	"t": 618806	"P": 1226.25	"F": 2}
{"v": 1	"t": 618827	"P": 1232.5	"F": 2}
{"v": 1	"t": 618847	"P": 1244.5	"F": 2}
{"v": 1	"t": 618867	"P": 1235.75	"F": 2}
{"v": 1	"t": 618888	"P": 1235.75	"F": 2}
{"v": 1	"t": 618908	"P": 1249.0	"F": 2}
{"v": 1	"t": 618929	"P": 1249.25	"F": 2}
{"v": 1	"t": 618949	"P": 1242.5	"F": 2}
{"v": 1	"t": 618969	"P": 1241.5	"F": 2}
{"v": 1	"t": 618989	"P": 1259.25	"F": 2}
{"v": 1	"t": 619010	"P": 1256.5	"F": 2}
{"v": 1	"t": 619030	"P": 1251.75	"F": 2}
{"v": 1	"t": 619050	"P": 1253.75	"F": 2}
{"v": 1	"t": 619071	"P": 1269.5	"F": 2}
{"v": 1	"t": 619091	"P": 1265.0	"F": 2	"C": 48.69	"D": 3358	"sn": 54091930088003	"file": "/data/device_log/data0000.out"}
{"v": 1	"t": 619112	"P": 1257.5	"F": 2}
{"v": 1	"t": 619132	"P": 1271.75	"F": 2}
{"v": 1	"t": 619155	"P": 1277.75	"F": 2}
{"v": 1	"t": 619175	"P": 1268.5	"F": 2}
{"v": 1	"t": 619195	"P": 1265.25	"F": 2}
{"v": 1	"t": 619216	"P": 1279.25	"F": 2}
{"v": 1	"t": 619236	"P": 1278.75	"F": 2}
{"v": 1	"t": 619256	"P": 1271.5	"F": 2}
{"v": 1	"t": 619277	"P": 1273.75	"F": 2}
{"v": 1	"t": 619297	"P": 1291.75	"F": 2}
{"v": 1	"t": 619317	"P": 1288.5	"F": 2}
{"v": 1	"t": 619338	"P": 1281.0	"F": 2}
{"v": 1	"t": 619358	"P": 1288.0	"F": 2}
{"v": 1	"t": 619378	"P": 1302.0	"F": 2}
{"v": 1	"t": 619399	"P": 1296.75	"F": 2}
{"v": 1	"t": 619419	"P": 1292.5	"F": 2}
{"v": 1	"t": 619439	"P": 1307.75	"F": 2}
{"v": 1	"t": 619460	"P": 1307.5	"F": 2}
{"v": 1	"t": 619480	"P": 1302.0	"F": 2}
{"v": 1	"t": 619500	"P": 1304.5	"F": 2}
{"v": 1	"t": 619521	"P": 1322.0	"F": 2}
{"v": 1	"t": 619541	"P": 1316.25	"F": 2}
{"v": 1	"t": 619561	"P": 1310.25	"F": 2}
{"v": 1	"t": 619582	"P": 1320.75	"F": 2}
{"v": 1	"t": 619602	"P": 1327.5	"F": 2}
{"v": 1	"t": 619622	"P": 1321.75	"F": 2}
{"v": 1	"t": 619643	"P": 1319.75	"F": 2}
{"v": 1	"t": 619663	"P": 1334.5	"F": 2}
{"v": 1	"t": 619683	"P": 1338.5	"F": 2}
{"v": 1	"t": 619704	"P": 1331.25	"F": 2}
{"v": 1	"t": 619724	"P": 1328.5	"F": 2}
{"v": 1	"t": 619744	"P": 1344.25	"F": 2}
{"v": 1	"t": 619765	"P": 1345.0	"F": 2}
{"v": 1	"t": 619785	"P": 1338.0	"F": 2}
{"v": 1	"t": 619805	"P": 1335.25	"F": 2}
{"v": 1	"t": 619826	"P": 1349.5	"F": 2}
{"v": 1	"t": 619846	"P": 1353.75	"F": 2}
{"v": 1	"t": 619866	"P": 1345.5	"F": 2}
{"v": 1	"t": 619887	"P": 1344.75	"F": 3}
{"v": 1	"t": 619907	"P": 1362.5	"F": 2}
{"v": 1	"t": 619927	"P": 1357.25	"F": 2}
{"v": 1	"t": 619948	"P": 1351.75	"F": 3}
{"v": 1	"t": 619968	"P": 1355.75	"F": 3}
{"v": 1	"t": 619988	"P": 1370.5	"F": 2}
{"v": 1	"t": 620009	"P": 1364.25	"F": 3}
{"v": 1	"t": 620029	"P": 1358.0	"F": 2}
{"v": 1	"t": 620049	"P": 1364.5	"F": 3}
{"v": 1	"t": 620070	"P": 1378.0	"F": 3}
{"v": 1	"t": 620090	"P": 1371.75	"F": 3}
{"v": 1	"t": 620110	"P": 1365.0	"F": 3	"C": 48.695	"D": 3357	"sn": 54091930088003	"file": "/data/device_log/data0000.out"	"CO2": 420.9388122558594	"Tp": 24.933242797851562	"H": 2.2367103099823}
{"v": 1	"t": 620132	"P": 1369.0	"F": 3}
{"v": 1	"t": 620152	"P": 1380.5	"F": 3}
{"v": 1	"t": 620175	"P": 1375.0	"F": 3}
{"v": 1	"t": 620195	"P": 1372.5	"F": 3}
{"v": 1	"t": 620216	"P": 1386.0	"F": 3}
{"v": 1	"t": 620236	"P": 1388.75	"F": 3}
{"v": 1	"t": 620256	"P": 1379.75	"F": 3}
{"v": 1	"t": 620277	"P": 1378.5	"F": 3}
{"v": 1	"t": 620297	"P": 1394.0	"F": 3}
{"v": 1	"t": 620317	"P": 1390.0	"F": 3}
{"v": 1	"t": 620338	"P": 1382.75	"F": 3}
{"v": 1	"t": 620358	"P": 1392.0	"F": 3}
{"v": 1	"t": 620378	"P": 1401.0	"F": 3}
{"v": 1	"t": 620399	"P": 1387.75	"F": 3}
{"v": 1	"t": 620419	"P": 1396.0	"F": 3}
{"v": 1	"t": 620440	"P": 1405.5	"F": 3}
{"v": 1	"t": 620460	"P": 1399.0	"F": 4}
{"v": 1	"t": 620480	"P": 1392.75	"F": 3}
{"v": 1	"t": 620501	"P": 1411.0	"F": 3}
{"v": 1	"t": 620521	"P": 1403.75	"F": 3}
{"v": 1	"t": 620542	"P": 1396.25	"F": 4}
{"v": 1	"t": 620562	"P": 1408.0	"F": 4}
{"v": 1	"t": 620582	"P": 1409.75	"F": 4}
{"v": 1	"t": 620603	"P": 1403.0	"F": 3}
{"v": 1	"t": 620623	"P": 1403.75	"F": 4}
{"v": 1	"t": 620643	"P": 1414.75	"F": 4}
{"v": 1	"t": 620664	"P": 1410.0	"F": 4}
{"v": 1	"t": 620684	"P": 1402.75	"F": 3}
{"v": 1	"t": 620704	"P": 1415.0	"F": 4}
{"v": 1	"t": 620725	"P": 1417.25	"F": 4}
{"v": 1	"t": 620745	"P": 1408.75	"F": 4}
{"v": 1	"t": 620765	"P": 1408.0	"F": 4}
{"v": 1	"t": 620786	"P": 1424.0	"F": 4}
{"v": 1	"t": 620806	"P": 1421.25	"F": 4}
{"v": 1	"t": 620826	"P": 1413.25	"F": 4}
{"v": 1	"t": 620847	"P": 1415.0	"F": 4}
{"v": 1	"t": 620867	"P": 1427.25	"F": 4}
{"v": 1	"t": 620887	"P": 1422.0	"F": 4}
{"v": 1	"t": 620908	"P": 1414.75	"F": 4}
{"v": 1	"t": 620928	"P": 1425.75	"F": 5}
{"v": 1	"t": 620948	"P": 1429.0	"F": 5}
{"v": 1	"t": 620969	"P": 1425.75	"F": 5}
{"v": 1	"t": 620989	"P": 1413.0	"F": 4}
{"v": 1	"t": 621009	"P": 1431.0	"F": 5}
{"v": 1	"t": 621030	"P": 1430.0	"F": 5}
{"v": 1	"t": 621050	"P": 1424.5	"F": 5}
{"v": 1	"t": 621070	"P": 1422.75	"F": 5}
{"v": 1	"t": 621091	"P": 1427.75	"F": 4}
{"v": 1	"t": 621111	"P": 1438.5	"F": 5}
{"v": 1	"t": 621131	"P": 1423.5	"F": 5	"C": 48.705	"D": 3356	"sn": 54091930088003	"file": "/data/device_log/data0000.out"}
{"v": 1	"t": 621152	"P": 1428.5	"F": 5}
{"v": 1	"t": 621172	"P": 1438.5	"F": 5}
{"v": 1	"t": 621194	"P": 1432.25	"F": 5}
{"v": 1	"t": 621215	"P": 1442.25	"F": 5}
{"v": 1	"t": 621235	"P": 1424.0	"F": 5}
{"v": 1	"t": 621255	"P": 1430.0	"F": 6}
{"v": 1	"t": 621276	"P": 1447.5	"F": 6}
{"v": 1	"t": 621296	"P": 1431.5	"F": 5}
{"v": 1	"t": 621316	"P": 1425.5	"F": 5}
{"v": 1	"t": 621337	"P": 1442.75	"F": 6}
{"v": 1	"t": 621357	"P": 1445.25	"F": 6}
{"v": 1	"t": 621378	"P": 1433.5	"F": 6}
{"v": 1	"t": 621398	"P": 1429.25	"F": 6}
{"v": 1	"t": 621418	"P": 1445.0	"F": 6}
{"v": 1	"t": 621439	"P": 1444.25	"F": 6}
{"v": 1	"t": 621459	"P": 1437.75	"F": 6}
{"v": 1	"t": 621479	"P": 1437.0	"F": 6}
{"v": 1	"t": 621500	"P": 1450.75	"F": 6}
{"v": 1	"t": 621520	"P": 1439.75	"F": 6}
{"v": 1	"t": 621540	"P": 1431.75	"F": 6}
{"v": 1	"t": 621561	"P": 1447.0	"F": 7}
{"v": 1	"t": 621581	"P": 1466.0	"F": 8}
{"v": 1	"t": 621601	"P": 1443.5	"F": 8}
{"v": 1	"t": 621622	"P": 1411.5	"F": 6}
{"v": 1	"t": 621642	"P": 1476.75	"F": 13}
{"v": 1	"t": 621662	"P": 1463.25	"F": 13}
{"v": 1	"t": 621683	"P": 1360.0	"F": 14}
{"v": 1	"t": 621703	"P": 1588.5	"F": 30}
{"v": 1	"t": 621723	"P": 1272.0	"F": 2}
{"v": 1	"t": 621744	"P": 1643.75	"F": 22}
{"v": 1	"t": 621764	"P": 1235.75	"F": -6}
{"v": 1	"t": 621784	"P": 1649.75	"F": 28}
{"v": 1	"t": 621805	"P": 1367.0	"F": 12}
{"v": 1	"t": 621825	"P": 1469.5	"F": 25}
{"v": 1	"t": 621845	"P": 1462.75	"F": 30}
{"v": 1	"t": 621866	"P": 1424.5	"F": 22}
{"v": 1	"t": 621886	"P": 1489.5	"F": 24}
{"v": 1	"t": 621906	"P": 1391.5	"F": 13}
{"v": 1	"t": 621927	"P": 1535.75	"F": 32}
{"v": 1	"t": 621947	"P": 1335.0	"F": 16}
{"v": 1	"t": 621967	"P": 1569.0	"F": 30}
{"v": 1	"t": 621987	"P": 1317.0	"F": 14}
{"v": 1	"t": 622008	"P": 1542.5	"F": 32}
{"v": 1	"t": 622028	"P": 1370.75	"F": 18}
{"v": 1	"t": 622048	"P": 1503.5	"F": 25}
{"v": 1	"t": 622069	"P": 1436.25	"F": 21}
{"v": 1	"t": 622089	"P": 1405.5	"F": 18}
{"v": 1	"t": 622109	"P": 1523.75	"F": 30}
{"v": 1	"t": 622130	"P": 1356.75	"F": 14}
{"v": 1	"t": 622150	"P": 1554.0	"F": 30	"C": 48.69	"D": 3355	"sn": 54091930088003	"file": "/data/device_log/data0000.out"	"CO2": 422.607666015625	"Tp": 24.959945678710938	"H": 2.2367103099823}
{"v": 1	"t": 622171	"P": 1363.25	"F": 13}
{"v": 1	"t": 622191	"P": 1554.0	"F": 32}
{"v": 1	"t": 622216	"P": 1354.25	"F": 15}
{"v": 1	"t": 622236	"P": 1533.25	"F": 28}
{"v": 1	"t": 622256	"P": 1382.5	"F": 20}
{"v": 1	"t": 622277	"P": 1464.75	"F": 23}
{"v": 1	"t": 622297	"P": 1477.25	"F": 25}
{"v": 1	"t": 622317	"P": 1383.5	"F": 16}
{"v": 1	"t": 622338	"P": 1530.75	"F": 29}
{"v": 1	"t": 622358	"P": 1341.25	"F": 15}
{"v": 1	"t": 622378	"P": 1565.25	"F": 29}
{"v": 1	"t": 622399	"P": 1333.0	"F": 15}
{"v": 1	"t": 622419	"P": 1525.25	"F": 29}
{"v": 1	"t": 622439	"P": 1408.25	"F": 17}
{"v": 1	"t": 622460	"P": 1459.25	"F": 23}
{"v": 1	"t": 622480	"P": 1473.0	"F": 25}
{"v": 1	"t": 622500	"P": 1376.25	"F": 15}
{"v": 1	"t": 622521	"P": 1555.0	"F": 31}
{"v": 1	"t": 622541	"P": 1341.25	"F": 12}
{"v": 1	"t": 622561	"P": 1558.75	"F": 30}
{"v": 1	"t": 622582	"P": 1342.25	"F": 15}
{"v": 1	"t": 622602	"P": 1531.5	"F": 27}
{"v": 1	"t": 622622	"P": 1396.75	"F": 20}
{"v": 1	"t": 622643	"P": 1450.75	"F": 22}
{"v": 1	"t": 622663	"P": 1472.25	"F": 20}
{"v": 1	"t": 622683	"P": 1389.0	"F": 20}
{"v": 1	"t": 622704	"P": 1529.75	"F": 29}
{"v": 1	"t": 622724	"P": 1332.5	"F": 12}
{"v": 1	"t": 622744	"P": 1557.75	"F": 33}
{"v": 1	"t": 622765	"P": 1362.5	"F": 12}
{"v": 1	"t": 622785	"P": 1528.5	"F": 27}
{"v": 1	"t": 622805	"P": 1396.25	"F": 21}
{"v": 1	"t": 622826	"P": 1470.0	"F": 20}
{"v": 1	"t": 622846	"P": 1468.0	"F": 26}
{"v": 1	"t": 622866	"P": 1401.0	"F": 16}
{"v": 1	"t": 622887	"P": 1516.25	"F": 26}
{"v": 1	"t": 622907	"P": 1361.75	"F": 17}
{"v": 1	"t": 622927	"P": 1544.0	"F": 27}
{"v": 1	"t": 622948	"P": 1342.0	"F": 11}
{"v": 1	"t": 622968	"P": 1550.5	"F": 33}
{"v": 1	"t": 622988	"P": 1390.75	"F": 16}
{"v": 1	"t": 623009	"P": 1494.0	"F": 22}
{"v": 1	"t": 623029	"P": 1438.25	"F": 27}
{"v": 1	"t": 623049	"P": 1429.75	"F": 17}
{"v": 1	"t": 623070	"P": 1515.0	"F": 23}
{"v": 1	"t": 623090	"P": 1356.25	"F": 18}
{"v": 1	"t": 623110	"P": 1533.25	"F": 27}
{"v": 1	"t": 623131	"P": 1357.25	"F": 10}
{"v": 1	"t": 623151	"P": 1559.75	"F": 35}
{"v": 1	"t": 623171	"P": 1382.25	"F": 15	"C": 48.65	"D": 3354	"sn": 54091930088003	"file": "/data/device_log/data0000.out"	"CO2": 423.5721435546875	"Tp": 24.959945678710938	"H": 1.6064960956573486}
{"v": 1	"t": 623193	"P": 1536.75	"F": 22}
{"v": 1	"t": 623213	"P": 1339.25	"F": 19}
{"v": 1	"t": 623235	"P": 1465.75	"F": 25}
{"v": 1	"t": 623255	"P": 1425.0	"F": 14}
{"v": 1	"t": 623275	"P": 1506.75	"F": 30}
{"v": 1	"t": 623296	"P": 1394.0	"F": 15}
{"v": 1	"t": 623316	"P": 1540.0	"F": 24}
{"v": 1	"t": 623336	"P": 1337.5	"F": 17}
{"v": 1	"t": 623357	"P": 1543.5	"F": 27}
{"v": 1	"t": 623377	"P": 1364.5	"F": 12}
{"v": 1	"t": 623397	"P": 1518.5	"F": 30}
{"v": 1	"t": 623418	"P": 1407.0	"F": 18}
{"v": 1	"t": 623438	"P": 1454.5	"F": 22}
{"v": 1	"t": 623458	"P": 1487.75	"F": 23}
{"v": 1	"t": 623479	"P": 1399.75	"F": 15}
{"v": 1	"t": 623499	"P": 1527.75	"F": 32}
{"v": 1	"t": 623519	"P": 1369.5	"F": 14}
{"v": 1	"t": 623540	"P": 1554.0	"F": 25}
{"v": 1	"t": 623560	"P": 1344.5	"F": 16}
{"v": 1	"t": 623580	"P": 1528.75	"F": 29}
{"v": 1	"t": 623601	"P": 1397.5	"F": 14}
{"v": 1	"t": 623621	"P": 1507.0	"F": 26}
{"v": 1	"t": 623641	"P": 1433.25	"F": 18}
{"v": 1	"t": 623662	"P": 1438.75	"F": 16}
{"v": 1	"t": 623682	"P": 1509.0	"F": 29}
{"v": 1	"t": 623702	"P": 1394.0	"F": 17}
{"v": 1	"t": 623723	"P": 1525.0	"F": 21}
{"v": 1	"t": 623743	"P": 1345.75	"F": 15}
{"v": 1	"t": 623763	"P": 1550.5	"F": 31}
{"v": 1	"t": 623784	"P": 1376.75	"F": 11}
{"v": 1	"t": 623804	"P": 1530.0	"F": 26}
{"v": 1	"t": 623824	"P": 1411.5	"F": 20}
{"v": 1	"t": 623845	"P": 1485.75	"F": 20}
{"v": 1	"t": 623865	"P": 1453.75	"F": 21}
{"v": 1	"t": 623885	"P": 1412.5	"F": 22}
{"v": 1	"t": 623906	"P": 1497.75	"F": 20}
{"v": 1	"t": 623926	"P": 1393.0	"F": 14}
{"v": 1	"t": 623946	"P": 1540.25	"F": 33}
{"v": 1	"t": 623967	"P": 1369.0	"F": 12}
{"v": 1	"t": 623987	"P": 1552.5	"F": 23}
{"v": 1	"t": 624007	"P": 1363.75	"F": 19}
{"v": 1	"t": 624027	"P": 1518.0	"F": 26}
{"v": 1	"t": 624048	"P": 1387.25	"F": 12}
{"v": 1	"t": 624068	"P": 1507.5	"F": 28}
{"v": 1	"t": 624088	"P": 1440.5	"F": 19}
{"v": 1	"t": 624109	"P": 1461.25	"F": 16}
{"v": 1	"t": 624129	"P": 1455.75	"F": 26}
{"v": 1	"t": 624149	"P": 1431.75	"F": 21}
{"v": 1	"t": 624170	"P": 1483.25	"F": 18}
{"v": 1	"t": 624190	"P": 1404.5	"F": 16	"C": 48.675	"D": 3353	"sn": 54091930088003	"file": "/data/device_log/data0000.out"}
{"v": 1	"t": 624211	"P": 1520.25	"F": 31}
{"v": 1	"t": 624231	"P": 1411.75	"F": 14}
{"v": 1	"t": 624254	"P": 1417.5	"F": 15}
{"v": 1	"t": 624274	"P": 1525.75	"F": 33}
{"v": 1	"t": 624295	"P": 1406.5	"F": 16}
{"v": 1	"t": 624315	"P": 1510.5	"F": 19}
{"v": 1	"t": 624336	"P": 1369.25	"F": 17}
{"v": 1	"t": 624356	"P": 1529.75	"F": 31}
{"v": 1	"t": 624376	"P": 1386.0	"F": 11}
{"v": 1	"t": 624397	"P": 1544.25	"F": 25}
{"v": 1	"t": 624417	"P": 1375.25	"F": 18}
{"v": 1	"t": 624437	"P": 1529.0	"F": 27}
{"v": 1	"t": 624458	"P": 1371.0	"F": 9}
{"v": 1	"t": 624478	"P": 1539.5	"F": 31}
{"v": 1	"t": 624498	"P": 1406.5	"F": 18}
{"v": 1	"t": 624519	"P": 1505.5	"F": 20}
{"v": 1	"t": 624539	"P": 1387.25	"F": 18}
{"v": 1	"t": 624560	"P": 1494.5	"F": 28}
{"v": 1	"t": 624580	"P": 1426.0	"F": 13}
{"v": 1	"t": 624600	"P": 1483.5	"F": 19}
{"v": 1	"t": 624621	"P": 1450.5	"F": 26}
{"v": 1	"t": 624641	"P": 1459.75	"F": 21}
{"v": 1	"t": 624661	"P": 1450.25	"F": 14}
{"v": 1	"t": 624682	"P": 1430.25	"F": 19}
{"v": 1	"t": 624702	"P": 1503.0	"F": 30}
{"v": 1	"t": 624722	"P": 1430.5	"F": 14}
{"v": 1	"t": 624743	"P": 1491.0	"F": 18}
{"v": 1	"t": 624763	"P": 1384.0	"F": 22}
{"v": 1	"t": 624783	"P": 1522.0	"F": 29}
{"v": 1	"t": 624804	"P": 1404.0	"F": 10}
{"v": 1	"t": 624824	"P": 1532.5	"F": 25}
{"v": 1	"t": 624844	"P": 1381.75	"F": 19}
{"v": 1	"t": 624865	"P": 1526.5	"F": 26}
{"v": 1	"t": 624885	"P": 1381.5	"F": 9}
{"v": 1	"t": 624905	"P": 1544.5	"F": 30}
{"v": 1	"t": 624926	"P": 1394.25	"F": 18}
{"v": 1	"t": 624946	"P": 1525.5	"F": 23}
{"v": 1	"t": 624966	"P": 1368.25	"F": 13}
{"v": 1	"t": 624987	"P": 1531.75	"F": 30}
{"v": 1	"t": 625007	"P": 1408.75	"F": 15}
{"v": 1	"t": 625027	"P": 1522.0	"F": 21}
{"v": 1	"t": 625048	"P": 1381.25	"F": 17}
{"v": 1	"t": 625068	"P": 1500.5	"F": 29}
{"v": 1	"t": 625088	"P": 1426.25	"F": 15}
{"v": 1	"t": 625109	"P": 1507.5	"F": 19}
{"v": 1	"t": 625129	"P": 1420.5	"F": 22}
{"v": 1	"t": 625149	"P": 1472.25	"F": 25}
{"v": 1	"t": 625170	"P": 1449.5	"F": 15}
{"v": 1	"t": 625190	"P": 1476.25	"F": 20}
{"v": 1	"t": 625210	"P": 1465.5	"F": 26	"C": 48.63	"D": 3352	"sn": 54091930088003	"file": "/data/device_log/data0000.out"	"CO2": 425.84698486328125	"Tp": 24.975967407226562	"H": 0.6626608371734619}
{"v": 1	"t": 625232	"P": 1507.5	"F": 23}
{"v": 1	"t": 625252	"P": 1400.0	"F": 10}
{"v": 1	"t": 625273	"P": 1507.5	"F": 29}
{"v": 1	"t": 625294	"P": 1417.75	"F": 20}
{"v": 1	"t": 625314	"P": 1476.0	"F": 21}
{"v": 1	"t": 625334	"P": 1430.5	"F": 15}
{"v": 1	"t": 625355	"P": 1529.25	"F": 30}
{"v": 1	"t": 625375	"P": 1438.25	"F": 18}
{"v": 1	"t": 625395	"P": 1490.5	"F": 20}
{"v": 1	"t": 625416	"P": 1410.75	"F": 16}
{"v": 1	"t": 625436	"P": 1535.0	"F": 32}
{"v": 1	"t": 625456	"P": 1400.75	"F": 17}
{"v": 1	"t": 625477	"P": 1503.75	"F": 20}
{"v": 1	"t": 625497	"P": 1395.5	"F": 16}
{"v": 1	"t": 625517	"P": 1534.25	"F": 33}
{"v": 1	"t": 625538	"P": 1396.5	"F": 15}
{"v": 1	"t": 625558	"P": 1521.75	"F": 21}
{"v": 1	"t": 625578	"P": 1380.25	"F": 17}
{"v": 1	"t": 625599	"P": 1529.25	"F": 32}
{"v": 1	"t": 625619	"P": 1392.75	"F": 14}
{"v": 1	"t": 625639	"P": 1541.0	"F": 22}
{"v": 1	"t": 625660	"P": 1380.25	"F": 18}
{"v": 1	"t": 625680	"P": 1524.0	"F": 31}
{"v": 1	"t": 625700	"P": 1389.5	"F": 12}
{"v": 1	"t": 625721	"P": 1549.75	"F": 24}
{"v": 1	"t": 625741	"P": 1379.75	"F": 18}
{"v": 1	"t": 625761	"P": 1522.25	"F": 30}
{"v": 1	"t": 625782	"P": 1391.75	"F": 12}
{"v": 1	"t": 625802	"P": 1554.0	"F": 26}
{"v": 1	"t": 625822	"P": 1392.0	"F": 18}
{"v": 1	"t": 625843	"P": 1515.25	"F": 28}
{"v": 1	"t": 625863	"P": 1388.5	"F": 12}
{"v": 1	"t": 625883	"P": 1548.25	"F": 27}
{"v": 1	"t": 625904	"P": 1404.5	"F": 20}
{"v": 1	"t": 625924	"P": 1510.75	"F": 26}
{"v": 1	"t": 625944	"P": 1387.5	"F": 12}
{"v": 1	"t": 625965	"P": 1534.75	"F": 29}
{"v": 1	"t": 625985	"P": 1402.5	"F": 19}
{"v": 1	"t": 626005	"P": 1506.0	"F": 24}
{"v": 1	"t": 626026	"P": 1393.0	"F": 14}
{"v": 1	"t": 626046	"P": 1525.5	"F": 28}
{"v": 1	"t": 626066	"P": 1411.75	"F": 19}
{"v": 1	"t": 626086	"P": 1504.25	"F": 23}
{"v": 1	"t": 626107	"P": 1402.5	"F": 16}
{"v": 1	"t": 626127	"P": 1508.25	"F": 26}
{"v": 1	"t": 626147	"P": 1421.5	"F": 21}
{"v": 1	"t": 626168	"P": 1493.75	"F": 22}
{"v": 1	"t": 626188	"P": 1419.75	"F": 17}
{"v": 1	"t": 626208	"P": 1497.75	"F": 26}
{"v": 1	"t": 626229	"P": 1420.75	"F": 20	"C": 48.655	"D": 3351	"sn": 54091930088003	"file": "/data/device_log/data0000.out"}
{"v": 1	"t": 626249	"P": 1506.5	"F": 22}
{"v": 1	"t": 626270	"P": 1388.5	"F": 16}
{"v": 1	"t": 626293	"P": 1398.0	"F": 22}
{"v": 1	"t": 626313	"P": 1512.75	"F": 27}
{"v": 1	"t": 626333	"P": 1394.5	"F": 12}
{"v": 1	"t": 626354	"P": 1536.25	"F": 28}
{"v": 1	"t": 626374	"P": 1388.25	"F": 18}
{"v": 1	"t": 626394	"P": 1521.0	"F": 26}
{"v": 1	"t": 626415	"P": 1388.75	"F": 13}
{"v": 1	"t": 626435	"P": 1532.25	"F": 29}
{"v": 1	"t": 626455	"P": 1388.0	"F": 18}
{"v": 1	"t": 626476	"P": 1521.5	"F": 26}
{"v": 1	"t": 626496	"P": 1387.5	"F": 14}
{"v": 1	"t": 626516	"P": 1530.25	"F": 29}
{"v": 1	"t": 626537	"P": 1390.0	"F": 18}
{"v": 1	"t": 626557	"P": 1528.5	"F": 26}
{"v": 1	"t": 626577	"P": 1391.75	"F": 15}
{"v": 1	"t": 626597	"P": 1524.0	"F": 28}
{"v": 1	"t": 626618	"P": 1392.25	"F": 18}
{"v": 1	"t": 626638	"P": 1529.0	"F": 26}
{"v": 1	"t": 626658	"P": 1392.75	"F": 15}
{"v": 1	"t": 626679	"P": 1518.25	"F": 27}
{"v": 1	"t": 626699	"P": 1392.75	"F": 17}
{"v": 1	"t": 626719	"P": 1526.0	"F": 24}
{"v": 1	"t": 626740	"P": 1395.75	"F": 17}
{"v": 1	"t": 626760	"P": 1516.0	"F": 28}
{"v": 1	"t": 626780	"P": 1398.25	"F": 17}
{"v": 1	"t": 626801	"P": 1528.25	"F": 24}
{"v": 1	"t": 626821	"P": 1396.25	"F": 17}
{"v": 1	"t": 626841	"P": 1512.0	"F": 28}
{"v": 1	"t": 626862	"P": 1401.0	"F": 17}
{"v": 1	"t": 626882	"P": 1530.25	"F": 23}
{"v": 1	"t": 626902	"P": 1398.25	"F": 18}
{"v": 1	"t": 626923	"P": 1510.0	"F": 28}
{"v": 1	"t": 626943	"P": 1400.0	"F": 16}
{"v": 1	"t": 626963	"P": 1537.75	"F": 25}
{"v": 1	"t": 626984	"P": 1391.75	"F": 18}
{"v": 1	"t": 627004	"P": 1513.0	"F": 28}
{"v": 1	"t": 627024	"P": 1404.25	"F": 15}
{"v": 1	"t": 627045	"P": 1538.0	"F": 25}
{"v": 1	"t": 627065	"P": 1390.75	"F": 19}
{"v": 1	"t": 627085	"P": 1513.0	"F": 28}
{"v": 1	"t": 627106	"P": 1407.25	"F": 15}
{"v": 1	"t": 627126	"P": 1541.0	"F": 26}
{"v": 1	"t": 627146	"P": 1386.0	"F": 19}
{"v": 1	"t": 627167	"P": 1516.0	"F": 28}
{"v": 1	"t": 627187	"P": 1406.75	"F": 15}
{"v": 1	"t": 627207	"P": 1537.0	"F": 27}
{"v": 1	"t": 627228	"P": 1385.0	"F": 18}
{"v": 1	"t": 627248	"P": 1519.0	"F": 28	"C": 48.64	"D": 3350	"sn": 54091930088003	"file": "/data/device_log/data0000.out"	"CO2": 427.7819519042969	"Tp": 25.002670288085938	"H": 4.627648048586276e-41}
{"v": 1	"t": 627269	"P": 1428.5	"F": 19}
{"v": 1	"t": 627290	"P": 1500.0	"F": 23}
{"v": 1	"t": 627311	"P": 1534.75	"F": 22}
{"v": 1	"t": 627332	"P": 1388.5	"F": 18}
{"v": 1	"t": 627352	"P": 1536.25	"F": 28}
{"v": 1	"t": 627372	"P": 1387.5	"F": 14}
{"v": 1	"t": 627393	"P": 1535.25	"F": 28}
{"v": 1	"t": 627413	"P": 1383.25	"F": 17}
{"v": 1	"t": 627433	"P": 1534.25	"F": 28}
{"v": 1	"t": 627454	"P": 1389.75	"F": 13}
{"v": 1	"t": 627474	"P": 1534.0	"F": 27}
{"v": 1	"t": 627494	"P": 1391.25	"F": 18}
{"v": 1	"t": 627515	"P": 1534.25	"F": 28}
{"v": 1	"t": 627535	"P": 1387.75	"F": 13}
{"v": 1	"t": 627555	"P": 1533.25	"F": 28}
{"v": 1	"t": 627576	"P": 1401.5	"F": 19}
{"v": 1	"t": 627596	"P": 1527.5	"F": 29}
{"v": 1	"t": 627616	"P": 1389.5	"F": 13}
{"v": 1	"t": 627637	"P": 1531.0	"F": 27}
{"v": 1	"t": 627657	"P": 1378.25	"F": 18}
{"v": 1	"t": 627677	"P": 1526.0	"F": 29}
{"v": 1	"t": 627698	"P": 1394.75	"F": 14}
{"v": 1	"t": 627718	"P": 1528.5	"F": 26}
{"v": 1	"t": 627738	"P": 1407.5	"F": 19}
{"v": 1	"t": 627759	"P": 1521.25	"F": 29}
{"v": 1	"t": 627779	"P": 1401.5	"F": 15}
{"v": 1	"t": 627799	"P": 1520.5	"F": 25}
{"v": 1	"t": 627820	"P": 1410.5	"F": 19}
{"v": 1	"t": 627840	"P": 1518.5	"F": 29}
{"v": 1	"t": 627860	"P": 1407.0	"F": 16}
{"v": 1	"t": 627881	"P": 1512.5	"F": 24}
{"v": 1	"t": 627901	"P": 1417.75	"F": 18}
{"v": 1	"t": 627921	"P": 1505.0	"F": 29}
{"v": 1	"t": 627942	"P": 1415.0	"F": 17}
{"v": 1	"t": 627962	"P": 1505.25	"F": 23}
{"v": 1	"t": 627982	"P": 1433.5	"F": 20}
{"v": 1	"t": 628003	"P": 1492.0	"F": 28}
{"v": 1	"t": 628023	"P": 1424.75	"F": 19}
{"v": 1	"t": 628043	"P": 1491.75	"F": 22}
{"v": 1	"t": 628063	"P": 1440.25	"F": 19}
{"v": 1	"t": 628084	"P": 1484.75	"F": 27}
{"v": 1	"t": 628104	"P": 1432.25	"F": 19}
{"v": 1	"t": 628124	"P": 1487.5	"F": 22}
{"v": 1	"t": 628145	"P": 1449.5	"F": 21}
{"v": 1	"t": 628165	"P": 1473.0	"F": 26}
{"v": 1	"t": 628185	"P": 1443.75	"F": 20}
{"v": 1	"t": 628206	"P": 1477.25	"F": 22}
{"v": 1	"t": 628226	"P": 1469.75	"F": 22}
{"v": 1	"t": 628246	"P": 1446.5	"F": 24}
{"v": 1	"t": 628267	"P": 1470.0	"F": 22	"C": 48.67	"D": 3349	"sn": 54091930088003	"file": "/data/device_log/data0000.out"}
{"v": 1	"t": 628287	"P": 1441.5	"F": 20}
{"v": 1	"t": 628308	"P": 1503.75	"F": 26}
{"v": 1	"t": 628330	"P": 1503.25	"F": 21}
{"v": 1	"t": 628351	"P": 1410.25	"F": 18}
{"v": 1	"t": 628371	"P": 1523.75	"F": 28}
{"v": 1	"t": 628391	"P": 1390.25	"F": 18}
{"v": 1	"t": 628412	"P": 1529.0	"F": 28}
{"v": 1	"t": 628432	"P": 1395.75	"F": 16}
{"v": 1	"t": 628453	"P": 1525.75	"F": 30}
{"v": 1	"t": 628473	"P": 1377.25	"F": 18}
{"v": 1	"t": 628493	"P": 1545.75	"F": 27}
{"v": 1	"t": 628514	"P": 1392.5	"F": 16}
{"v": 1	"t": 628534	"P": 1527.0	"F": 30}
{"v": 1	"t": 628554	"P": 1400.0	"F": 15}
{"v": 1	"t": 628575	"P": 1524.25	"F": 28}
{"v": 1	"t": 628595	"P": 1394.0	"F": 19}
{"v": 1	"t": 628615	"P": 1517.75	"F": 28}
{"v": 1	"t": 628636	"P": 1419.25	"F": 15}
{"v": 1	"t": 628656	"P": 1511.25	"F": 28}
{"v": 1	"t": 628677	"P": 1415.0	"F": 19}
{"v": 1	"t": 628697	"P": 1491.75	"F": 26}
{"v": 1	"t": 628717	"P": 1440.75	"F": 21}
{"v": 1	"t": 628738	"P": 1470.0	"F": 22}
{"v": 1	"t": 628758	"P": 1458.5	"F": 23}
{"v": 1	"t": 628778	"P": 1473.75	"F": 27}
{"v": 1	"t": 628799	"P": 1464.5	"F": 21}
{"v": 1	"t": 628819	"P": 1437.75	"F": 19}
{"v": 1	"t": 628839	"P": 1473.25	"F": 24}
{"v": 1	"t": 628860	"P": 1455.0	"F": 25}
{"v": 1	"t": 628880	"P": 1478.75	"F": 21}
{"v": 1	"t": 628900	"P": 1430.25	"F": 20}
{"v": 1	"t": 628921	"P": 1503.0	"F": 27}
{"v": 1	"t": 628941	"P": 1421.25	"F": 18}
{"v": 1	"t": 628961	"P": 1478.25	"F": 21}
{"v": 1	"t": 628982	"P": 1439.5	"F": 21}
{"v": 1	"t": 629002	"P": 1478.25	"F": 23}
{"v": 1	"t": 629022	"P": 1454.25	"F": 20}
{"v": 1	"t": 629043	"P": 1443.0	"F": 18}
{"v": 1	"t": 629063	"P": 1475.25	"F": 23}
{"v": 1	"t": 629083	"P": 1465.0	"F": 20}
{"v": 1	"t": 629104	"P": 1468.75	"F": 22}
{"v": 1	"t": 629124	"P": 1432.0	"F": 19}
{"v": 1	"t": 629144	"P": 1478.75	"F": 23}
{"v": 1	"t": 629165	"P": 1453.0	"F": 18}
{"v": 1	"t": 629185	"P": 1481.0	"F": 25}
{"v": 1	"t": 629205	"P": 1423.5	"F": 21}
{"v": 1	"t": 629226	"P": 1476.0	"F": 23}
{"v": 1	"t": 629246	"P": 1469.0	"F": 21}
{"v": 1	"t": 629266	"P": 1463.25	"F": 25}
{"v": 1	"t": 629287	"P": 1448.0	"F": 22	"C": 48.645	"D": 3348	"sn": 54091930088003	"file": "/data/device_log/data0000.out"	"CO2": 432.12298583984375	"Tp": 24.98931884765625	"H": 4.627648048586276e-41}
{"v": 1	"t": 629308	"P": 1388.25	"F": 21}
{"v": 1	"t": 629328	"P": 1546.0	"F": 32}
{"v": 1	"t": 629350	"P": 1500.75	"F": 22}
{"v": 1	"t": 629370	"P": 1407.0	"F": 18}
{"v": 1	"t": 629391	"P": 1522.5	"F": 30}
{"v": 1	"t": 629411	"P": 1404.0	"F": 21}
{"v": 1	"t": 629431	"P": 1531.0	"F": 29}
{"v": 1	"t": 629452	"P": 1382.25	"F": 18}
{"v": 1	"t": 629472	"P": 1554.25	"F": 35}
{"v": 1	"t": 629492	"P": 1373.75	"F": 19}
{"v": 1	"t": 629513	"P": 1546.25	"F": 32}
{"v": 1	"t": 629533	"P": 1376.75	"F": 19}
{"v": 1	"t": 629553	"P": 1557.5	"F": 36}
{"v": 1	"t": 629574	"P": 1380.0	"F": 19}
{"v": 1	"t": 629594	"P": 1523.75	"F": 32}
{"v": 1	"t": 629614	"P": 1404.0	"F": 21}
{"v": 1	"t": 629635	"P": 1524.5	"F": 31}
{"v": 1	"t": 629655	"P": 1417.25	"F": 22}
{"v": 1	"t": 629675	"P": 1487.5	"F": 30}
{"v": 1	"t": 629696	"P": 1449.0	"F": 25}
{"v": 1	"t": 629716	"P": 1480.75	"F": 29}
{"v": 1	"t": 629736	"P": 1455.75	"F": 23}
{"v": 1	"t": 629757	"P": 1447.25	"F": 26}
{"v": 1	"t": 629777	"P": 1489.5	"F": 29}
{"v": 1	"t": 629797	"P": 1439.25	"F": 26}
{"v": 1	"t": 629818	"P": 1495.75	"F": 27}
{"v": 1	"t": 629838	"P": 1407.75	"F": 23}
{"v": 1	"t": 629858	"P": 1531.5	"F": 32}
{"v": 1	"t": 629879	"P": 1395.0	"F": 21}
{"v": 1	"t": 629899	"P": 1531.5	"F": 30}
{"v": 1	"t": 629919	"P": 1381.0	"F": 20}
{"v": 1	"t": 629940	"P": 1552.0	"F": 35}
{"v": 1	"t": 629960	"P": 1373.5	"F": 20}
{"v": 1	"t": 629980	"P": 1544.75	"F": 32}
{"v": 1	"t": 630001	"P": 1376.25	"F": 19}
{"v": 1	"t": 630021	"P": 1557.75	"F": 34}
{"v": 1	"t": 630041	"P": 1372.25	"F": 18}
{"v": 1	"t": 630062	"P": 1538.5	"F": 33}
{"v": 1	"t": 630082	"P": 1388.75	"F": 20}
{"v": 1	"t": 630102	"P": 1544.75	"F": 33}
{"v": 1	"t": 630123	"P": 1389.5	"F": 20}
{"v": 1	"t": 630143	"P": 1516.5	"F": 32}
{"v": 1	"t": 630163	"P": 1419.5	"F": 21}
{"v": 1	"t": 630184	"P": 1507.0	"F": 30}
{"v": 1	"t": 630204	"P": 1425.75	"F": 23}
{"v": 1	"t": 630224	"P": 1481.25	"F": 30}
{"v": 1	"t": 630245	"P": 1462.0	"F": 26}
{"v": 1	"t": 630265	"P": 1452.25	"F": 27}
{"v": 1	"t": 630285	"P": 1476.0	"F": 29}
{"v": 1	"t": 630306	"P": 1431.25	"F": 26	"C": 48.59	"D": 3347	"sn": 54091930088003	"file": "/data/device_log/data0000.out"}
{"v": 1	"t": 630326	"P": 1511.25	"F": 31}
{"v": 1	"t": 630347	"P": 1378.75	"F": 20}
{"v": 1	"t": 630370	"P": 1430.5	"F": 28}
{"v": 1	"t": 630391	"P": 1459.0	"F": 30}
{"v": 1	"t": 630411	"P": 1470.25	"F": 28}
{"v": 1	"t": 630432	"P": 1430.5	"F": 24}
{"v": 1	"t": 630452	"P": 1505.75	"F": 30}
{"v": 1	"t": 630472	"P": 1419.0	"F": 25}
{"v": 1	"t": 630492	"P": 1519.75	"F": 32}
{"v": 1	"t": 630513	"P": 1386.0	"F": 23}
{"v": 1	"t": 630533	"P": 1542.75	"F": 33}
{"v": 1	"t": 630553	"P": 1385.25	"F": 22}
{"v": 1	"t": 630574	"P": 1549.75	"F": 35}
{"v": 1	"t": 630594	"P": 1358.0	"F": 20}
{"v": 1	"t": 630614	"P": 1566.25	"F": 36}
{"v": 1	"t": 630635	"P": 1362.5	"F": 20}
{"v": 1	"t": 630655	"P": 1565.0	"F": 37}
{"v": 1	"t": 630675	"P": 1348.75	"F": 20}
{"v": 1	"t": 630696	"P": 1575.0	"F": 38}
{"v": 1	"t": 630716	"P": 1366.75	"F": 20}
{"v": 1	"t": 630736	"P": 1555.25	"F": 35}
{"v": 1	"t": 630757	"P": 1370.5	"F": 19}
{"v": 1	"t": 630777	"P": 1554.75	"F": 35}
{"v": 1	"t": 630797	"P": 1384.25	"F": 21}
{"v": 1	"t": 630818	"P": 1532.75	"F": 36}
{"v": 1	"t": 630838	"P": 1392.5	"F": 22}
{"v": 1	"t": 630858	"P": 1525.75	"F": 34}
{"v": 1	"t": 630879	"P": 1428.5	"F": 26}
{"v": 1	"t": 630899	"P": 1482.0	"F": 30}
{"v": 1	"t": 630919	"P": 1446.5	"F": 25}
{"v": 1	"t": 630940	"P": 1463.75	"F": 28}
{"v": 1	"t": 630960	"P": 1483.25	"F": 28}
{"v": 1	"t": 630980	"P": 1425.0	"F": 26}
{"v": 1	"t": 631001	"P": 1507.0	"F": 30}
{"v": 1	"t": 631021	"P": 1418.0	"F": 26}
{"v": 1	"t": 631041	"P": 1525.5	"F": 33}
{"v": 1	"t": 631062	"P": 1383.75	"F": 22}
{"v": 1	"t": 631082	"P": 1552.75	"F": 32}
{"v": 1	"t": 631102	"P": 1385.0	"F": 19}
{"v": 1	"t": 631123	"P": 1546.0	"F": 32}
{"v": 1	"t": 631143	"P": 1365.25	"F": 19}
{"v": 1	"t": 631163	"P": 1568.25	"F": 37}
{"v": 1	"t": 631184	"P": 1371.25	"F": 22}
{"v": 1	"t": 631204	"P": 1556.25	"F": 34}
{"v": 1	"t": 631224	"P": 1366.25	"F": 20}
{"v": 1	"t": 631244	"P": 1552.0	"F": 33}
{"v": 1	"t": 631265	"P": 1392.75	"F": 19}
{"v": 1	"t": 631285	"P": 1527.25	"F": 30}
{"v": 1	"t": 631305	"P": 1388.25	"F": 21}
{"v": 1	"t": 631326	"P": 1533.25	"F": 37	"C": 48.625	"D": 3346	"sn": 54091930088003	"file": "/data/device_log/data0000.out"	"CO2": 436.93212890625	"Tp": 24.98931884765625	"H": 4.627648048586276e-41}
{"v": 1	"t": 631347	"P": 1544.5	"F": 30}
{"v": 1	"t": 631368	"P": 1369.75	"F": 19}
{"v": 1	"t": 631389	"P": 1438.0	"F": 31}
{"v": 1	"t": 631410	"P": 1513.5	"F": 26}
{"v": 1	"t": 631430	"P": 1417.75	"F": 21}
{"v": 1	"t": 631450	"P": 1505.25	"F": 32}
{"v": 1	"t": 631471	"P": 1410.5	"F": 29}
{"v": 1	"t": 631491	"P": 1551.25	"F": 35}
{"v": 1	"t": 631511	"P": 1363.0	"F": 21}
{"v": 1	"t": 631532	"P": 1559.25	"F": 36}
{"v": 1	"t": 631552	"P": 1378.5	"F": 19}
{"v": 1	"t": 631572	"P": 1555.25	"F": 33}
{"v": 1	"t": 631593	"P": 1372.25	"F": 18}
{"v": 1	"t": 631613	"P": 1549.5	"F": 34}
{"v": 1	"t": 631633	"P": 1386.0	"F": 22}
{"v": 1	"t": 631654	"P": 1534.0	"F": 38}
{"v": 1	"t": 631674	"P": 1399.0	"F": 24}
{"v": 1	"t": 631694	"P": 1514.25	"F": 32}
{"v": 1	"t": 631715	"P": 1448.0	"F": 27}
{"v": 1	"t": 631735	"P": 1465.5	"F": 29}
{"v": 1	"t": 631755	"P": 1464.25	"F": 25}
{"v": 1	"t": 631776	"P": 1465.0	"F": 26}
{"v": 1	"t": 631796	"P": 1485.75	"F": 27}
{"v": 1	"t": 631816	"P": 1430.25	"F": 29}
{"v": 1	"t": 631837	"P": 1506.0	"F": 34}
{"v": 1	"t": 631857	"P": 1410.75	"F": 23}
{"v": 1	"t": 631877	"P": 1540.0	"F": 33}
{"v": 1	"t": 631898	"P": 1376.75	"F": 21}
{"v": 1	"t": 631918	"P": 1542.5	"F": 33}
{"v": 1	"t": 631938	"P": 1392.75	"F": 18}
{"v": 1	"t": 631959	"P": 1552.25	"F": 32}
{"v": 1	"t": 631979	"P": 1363.5	"F": 21}
{"v": 1	"t": 631999	"P": 1560.25	"F": 38}
{"v": 1	"t": 632020	"P": 1378.0	"F": 22}
{"v": 1	"t": 632040	"P": 1550.75	"F": 35}
{"v": 1	"t": 632060	"P": 1383.75	"F": 20}
{"v": 1	"t": 632081	"P": 1531.0	"F": 32}
{"v": 1	"t": 632101	"P": 1418.75	"F": 21}
{"v": 1	"t": 632121	"P": 1507.75	"F": 31}
{"v": 1	"t": 632142	"P": 1415.75	"F": 22}
{"v": 1	"t": 632162	"P": 1505.75	"F": 31}
{"v": 1	"t": 632182	"P": 1448.0	"F": 26}
{"v": 1	"t": 632202	"P": 1468.75	"F": 30}
{"v": 1	"t": 632223	"P": 1473.5	"F": 27}
{"v": 1	"t": 632243	"P": 1442.0	"F": 24}
{"v": 1	"t": 632264	"P": 1524.25	"F": 28}
{"v": 1	"t": 632284	"P": 1398.5	"F": 26}
{"v": 1	"t": 632304	"P": 1526.75	"F": 31}
{"v": 1	"t": 632325	"P": 1383.5	"F": 21}
{"v": 1	"t": 632345	"P": 1528.25	"F": 34	"C": 48.61	"D": 3345	"sn": 54091930088003	"file": "/data/device_log/data0000.out"}
{"v": 1	"t": 632365	"P": 1367.25	"F": 19}
{"v": 1	"t": 632386	"P": 1550.25	"F": 43}
{"v": 1	"t": 632409	"P": 1546.0	"F": 51}
{"v": 1	"t": 632429	"P": 1388.25	"F": 89}
{"v": 1	"t": 632450	"P": 1551.5	"F": 86}
{"v": 1	"t": 632470	"P": 1381.75	"F": 4}
{"v": 1	"t": 632491	"P": 1507.5	"F": 19}
{"v": 1	"t": 632511	"P": 1438.75	"F": 3}
{"v": 1	"t": 632531	"P": 1357.0	"F": 7}
{"v": 1	"t": 632552	"P": 1500.25	"F": 16}
{"v": 1	"t": 632572	"P": 1376.0	"F": 5}
{"v": 1	"t": 632593	"P": 1469.25	"F": 25}
{"v": 1	"t": 632613	"P": 1464.0	"F": 35}
{"v": 1	"t": 632633	"P": 1482.25	"F": 29}
{"v": 1	"t": 632654	"P": 1438.0	"F": 16}
{"v": 1	"t": 632674	"P": 1440.0	"F": 22}
{"v": 1	"t": 632694	"P": 1467.0	"F": 27}
{"v": 1	"t": 632715	"P": 1465.5	"F": 17}
{"v": 1	"t": 632735	"P": 1428.5	"F": 13}
{"v": 1	"t": 632755	"P": 1465.5	"F": 16}
{"v": 1	"t": 632776	"P": 1476.75	"F": 32}
{"v": 1	"t": 632796	"P": 1417.0	"F": 20}
{"v": 1	"t": 632816	"P": 1489.5	"F": 20}
{"v": 1	"t": 632837	"P": 1386.75	"F": 13}
{"v": 1	"t": 632857	"P": 1536.25	"F": 34}
{"v": 1	"t": 632877	"P": 1437.75	"F": 19}
{"v": 1	"t": 632898	"P": 1454.0	"F": 22}
{"v": 1	"t": 632918	"P": 1449.25	"F": 23}
{"v": 1	"t": 632938	"P": 1468.0	"F": 23}
{"v": 1	"t": 632959	"P": 1480.75	"F": 25}
{"v": 1	"t": 632979	"P": 1431.0	"F": 25}
{"v": 1	"t": 632999	"P": 1497.25	"F": 26}
{"v": 1	"t": 633020	"P": 1426.75	"F": 21}
{"v": 1	"t": 633040	"P": 1521.0	"F": 32}
{"v": 1	"t": 633060	"P": 1377.0	"F": 25}
{"v": 1	"t": 633081	"P": 1586.25	"F": 43}
{"v": 1	"t": 633101	"P": 1339.25	"F": 28}
{"v": 1	"t": 633121	"P": 1610.75	"F": 52}
{"v": 1	"t": 633142	"P": 1315.75	"F": 24}
{"v": 1	"t": 633162	"P": 1610.75	"F": 40}
{"v": 1	"t": 633182	"P": 1335.25	"F": 20}
{"v": 1	"t": 633203	"P": 1562.25	"F": 35}
{"v": 1	"t": 633223	"P": 1356.25	"F": 16}
{"v": 1	"t": 633243	"P": 1564.0	"F": 33}
{"v": 1	"t": 633264	"P": 1370.0	"F": 21}
{"v": 1	"t": 633284	"P": 1550.0	"F": 38}
{"v": 1	"t": 633304	"P": 1370.75	"F": 24}
{"v": 1	"t": 633325	"P": 1547.0	"F": 34}
{"v": 1	"t": 633345	"P": 1400.75	"F": 22}
{"v": 1	"t": 633365	"P": 1505.75	"F": 33	"C": 48.62	"D": 3344	"sn": 54091930088003	"file": "/data/device_log/data0000.out"	"CO2": 457.5860900878906	"Tp": 25.002670288085938	"H": 4.627648048586276e-41}
{"v": 1	"t": 633387	"P": 1543.5	"F": 31}
{"v": 1	"t": 633407	"P": 1360.5	"F": 19}
{"v": 1	"t": 633429	"P": 1430.75	"F": 36}
{"v": 1	"t": 633449	"P": 1503.25	"F": 34}
{"v": 1	"t": 633470	"P": 1403.75	"F": 28}
{"v": 1	"t": 633490	"P": 1519.75	"F": 38}
{"v": 1	"t": 633510	"P": 1391.75	"F": 24}
{"v": 1	"t": 633531	"P": 1547.75	"F": 30}
{"v": 1	"t": 633551	"P": 1388.75	"F": 21}
{"v": 1	"t": 633572	"P": 1529.0	"F": 26}
{"v": 1	"t": 633592	"P": 1390.5	"F": 18}
{"v": 1	"t": 633612	"P": 1529.0	"F": 30}
{"v": 1	"t": 633633	"P": 1385.0	"F": 18}
{"v": 1	"t": 633653	"P": 1532.0	"F": 28}
{"v": 1	"t": 633673	"P": 1388.5	"F": 16}
{"v": 1	"t": 633694	"P": 1533.0	"F": 28}
{"v": 1	"t": 633714	"P": 1386.5	"F": 16}
{"v": 1	"t": 633735	"P": 1544.75	"F": 30}
{"v": 1	"t": 633755	"P": 1387.0	"F": 17}
{"v": 1	"t": 633775	"P": 1533.25	"F": 29}
{"v": 1	"t": 633796	"P": 1397.75	"F": 17}
{"v": 1	"t": 633816	"P": 1540.25	"F": 31}
{"v": 1	"t": 633836	"P": 1394.25	"F": 18}
{"v": 1	"t": 633857	"P": 1518.75	"F": 28}
{"v": 1	"t": 633877	"P": 1434.0	"F": 23}
{"v": 1	"t": 633898	"P": 1484.5	"F": 34}
{"v": 1	"t": 633918	"P": 1469.25	"F": 29}
{"v": 1	"t": 633938	"P": 1437.0	"F": 29}
{"v": 1	"t": 633959	"P": 1534.25	"F": 41}
{"v": 1	"t": 633979	"P": 1381.25	"F": 30}
{"v": 1	"t": 633999	"P": 1568.0	"F": 38}
{"v": 1	"t": 634020	"P": 1363.5	"F": 27}
{"v": 1	"t": 634040	"P": 1573.75	"F": 42}
{"v": 1	"t": 634061	"P": 1348.25	"F": 24}
{"v": 1	"t": 634081	"P": 1586.75	"F": 43}
{"v": 1	"t": 634101	"P": 1346.75	"F": 24}
{"v": 1	"t": 634122	"P": 1565.5	"F": 43}
{"v": 1	"t": 634142	"P": 1389.25	"F": 28}
{"v": 1	"t": 634163	"P": 1519.0	"F": 37}
{"v": 1	"t": 634183	"P": 1422.0	"F": 25}
{"v": 1	"t": 634203	"P": 1489.75	"F": 36}
{"v": 1	"t": 634224	"P": 1464.75	"F": 31}
{"v": 1	"t": 634244	"P": 1424.75	"F": 29}
{"v": 1	"t": 634264	"P": 1511.75	"F": 37}
{"v": 1	"t": 634285	"P": 1397.5	"F": 25}
{"v": 1	"t": 634305	"P": 1533.0	"F": 36}
{"v": 1	"t": 634326	"P": 1376.5	"F": 23}
{"v": 1	"t": 634346	"P": 1560.5	"F": 37}
{"v": 1	"t": 634366	"P": 1355.5	"F": 21}
{"v": 1	"t": 634387	"P": 1558.5	"F": 36	"C": 48.59	"D": 3343	"sn": 54091930088003	"file": "/data/device_log/data0000.out"}
{"v": 1	"t": 634408	"P": 1413.75	"F": 23}
{"v": 1	"t": 634428	"P": 1503.25	"F": 32}
{"v": 1	"t": 634451	"P": 1504.5	"F": 26}
{"v": 1	"t": 634471	"P": 1428.75	"F": 26}
{"v": 1	"t": 634491	"P": 1483.0	"F": 36}
{"v": 1	"t": 634512	"P": 1441.25	"F": 27}
{"v": 1	"t": 634532	"P": 1449.25	"F": 29}
{"v": 1	"t": 634552	"P": 1495.25	"F": 33}
{"v": 1	"t": 634573	"P": 1401.5	"F": 27}
{"v": 1	"t": 634593	"P": 1533.25	"F": 33}
{"v": 1	"t": 634613	"P": 1380.25	"F": 24}
{"v": 1	"t": 634634	"P": 1552.0	"F": 38}
{"v": 1	"t": 634654	"P": 1352.25	"F": 22}
{"v": 1	"t": 634675	"P": 1578.25	"F": 39}
{"v": 1	"t": 634695	"P": 1352.5	"F": 22}
{"v": 1	"t": 634715	"P": 1563.0	"F": 42}
{"v": 1	"t": 634736	"P": 1369.75	"F": 22}
{"v": 1	"t": 634756	"P": 1547.0	"F": 38}
{"v": 1	"t": 634777	"P": 1388.75	"F": 24}
{"v": 1	"t": 634797	"P": 1517.5	"F": 37}
{"v": 1	"t": 634817	"P": 1444.75	"F": 30}
{"v": 1	"t": 634838	"P": 1448.0	"F": 30}
{"v": 1	"t": 634858	"P": 1502.75	"F": 35}
{"v": 1	"t": 634879	"P": 1404.5	"F": 32}
{"v": 1	"t": 634899	"P": 1545.5	"F": 35}
{"v": 1	"t": 634919	"P": 1365.75	"F": 23}
{"v": 1	"t": 634940	"P": 1570.0	"F": 41}
{"v": 1	"t": 634960	"P": 1350.25	"F": 24}
{"v": 1	"t": 634981	"P": 1565.75	"F": 40}
{"v": 1	"t": 635001	"P": 1379.5	"F": 24}
{"v": 1	"t": 635021	"P": 1541.75	"F": 38}
{"v": 1	"t": 635042	"P": 1394.25	"F": 26}
{"v": 1	"t": 635062	"P": 1515.25	"F": 36}
{"v": 1	"t": 635082	"P": 1440.75	"F": 28}
{"v": 1	"t": 635103	"P": 1461.75	"F": 33}
{"v": 1	"t": 635123	"P": 1482.0	"F": 31}
{"v": 1	"t": 635144	"P": 1432.0	"F": 25}
{"v": 1	"t": 635164	"P": 1504.75	"F": 31}
{"v": 1	"t": 635184	"P": 1394.0	"F": 28}
{"v": 1	"t": 635205	"P": 1547.25	"F": 35}
{"v": 1	"t": 635225	"P": 1368.75	"F": 23}
{"v": 1	"t": 635245	"P": 1551.5	"F": 40}
{"v": 1	"t": 635266	"P": 1366.25	"F": 22}
{"v": 1	"t": 635286	"P": 1564.25	"F": 38}
{"v": 1	"t": 635307	"P": 1356.0	"F": 21}
{"v": 1	"t": 635327	"P": 1561.75	"F": 39}
{"v": 1	"t": 635347	"P": 1373.25	"F": 22}
{"v": 1	"t": 635368	"P": 1535.5	"F": 35}
{"v": 1	"t": 635388	"P": 1393.25	"F": 25}
{"v": 1	"t": 635408	"P": 1519.5	"F": 37	"C": 48.605	"D": 3342	"sn": 54091930088003	"file": "/data/device_log/data0000.out"	"CO2": 454.2142028808594	"Tp": 25.03204345703125	"H": 4.627648048586276e-41}
{"v": 1	"t": 635430	"P": 1553.5	"F": 32}
{"v": 1	"t": 635450	"P": 1353.0	"F": 21}
{"v": 1	"t": 635472	"P": 1408.25	"F": 32}
{"v": 1	"t": 635493	"P": 1534.75	"F": 34}
{"v": 1	"t": 635513	"P": 1370.25	"F": 22}
{"v": 1	"t": 635533	"P": 1565.25	"F": 38}
{"v": 1	"t": 635554	"P": 1363.75	"F": 22}
{"v": 1	"t": 635574	"P": 1556.0	"F": 36}
{"v": 1	"t": 635594	"P": 1373.75	"F": 21}
{"v": 1	"t": 635615	"P": 1557.75	"F": 40}
{"v": 1	"t": 635635	"P": 1378.25	"F": 23}
{"v": 1	"t": 635656	"P": 1525.0	"F": 35}
{"v": 1	"t": 635676	"P": 1426.25	"F": 28}
{"v": 1	"t": 635696	"P": 1483.5	"F": 35}
{"v": 1	"t": 635717	"P": 1458.25	"F": 28}
{"v": 1	"t": 635737	"P": 1446.75	"F": 30}
{"v": 1	"t": 635757	"P": 1508.0	"F": 33}
{"v": 1	"t": 635778	"P": 1395.25	"F": 27}
{"v": 1	"t": 635798	"P": 1548.5	"F": 38}
{"v": 1	"t": 635819	"P": 1377.5	"F": 23}
{"v": 1	"t": 635839	"P": 1555.5	"F": 38}
{"v": 1	"t": 635859	"P": 1357.0	"F": 24}
{"v": 1	"t": 635880	"P": 1576.25	"F": 39}
{"v": 1	"t": 635900	"P": 1358.25	"F": 22}
{"v": 1	"t": 635920	"P": 1556.5	"F": 40}
{"v": 1	"t": 635941	"P": 1380.0	"F": 25}
{"v": 1	"t": 635961	"P": 1538.5	"F": 38}
{"v": 1	"t": 635982	"P": 1396.25	"F": 24}
{"v": 1	"t": 636002	"P": 1510.25	"F": 37}
{"v": 1	"t": 636022	"P": 1441.5	"F": 28}
{"v": 1	"t": 636043	"P": 1459.0	"F": 29}
{"v": 1	"t": 636063	"P": 1472.75	"F": 33}
{"v": 1	"t": 636083	"P": 1440.75	"F": 29}
{"v": 1	"t": 636104	"P": 1505.5	"F": 31}
{"v": 1	"t": 636124	"P": 1392.25	"F": 25}
{"v": 1	"t": 636145	"P": 1544.75	"F": 37}
{"v": 1	"t": 636165	"P": 1370.0	"F": 23}
{"v": 1	"t": 636185	"P": 1549.75	"F": 37}
{"v": 1	"t": 636206	"P": 1364.5	"F": 21}
{"v": 1	"t": 636226	"P": 1566.75	"F": 39}
{"v": 1	"t": 636246	"P": 1351.75	"F": 22}
{"v": 1	"t": 636267	"P": 1553.5	"F": 36}
{"v": 1	"t": 636287	"P": 1383.0	"F": 23}
{"v": 1	"t": 636308	"P": 1527.0	"F": 37}
{"v": 1	"t": 636328	"P": 1409.0	"F": 27}
{"v": 1	"t": 636348	"P": 1484.5	"F": 30}
{"v": 1	"t": 636369	"P": 1469.25	"F": 32}
{"v": 1	"t": 636389	"P": 1426.25	"F": 26}
{"v": 1	"t": 636410	"P": 1520.5	"F": 30}
{"v": 1	"t": 636430	"P": 1382.75	"F": 25	"C": 48.61	"D": 3341	"sn": 54091930088003	"file": "/data/device_log/data0000.out"}
{"v": 1	"t": 636451	"P": 1512.5	"F": 38}
{"v": 1	"t": 636471	"P": 1355.5	"F": 22}
{"v": 1	"t": 636495	"P": 1458.75	"F": 34}
{"v": 1	"t": 636515	"P": 1442.5	"F": 31}
{"v": 1	"t": 636535	"P": 1498.5	"F": 34}
{"v": 1	"t": 636556	"P": 1412.0	"F": 25}
{"v": 1	"t": 636576	"P": 1537.5	"F": 33}
{"v": 1	"t": 636597	"P": 1366.25	"F": 24}
{"v": 1	"t": 636617	"P": 1569.5	"F": 37}
{"v": 1	"t": 636637	"P": 1354.5	"F": 21}
{"v": 1	"t": 636658	"P": 1561.0	"F": 41}
{"v": 1	"t": 636678	"P": 1359.5	"F": 22}
{"v": 1	"t": 636699	"P": 1560.75	"F": 38}
{"v": 1	"t": 636719	"P": 1367.25	"F": 21}
{"v": 1	"t": 636739	"P": 1539.0	"F": 39}
{"v": 1	"t": 636760	"P": 1400.5	"F": 24}
{"v": 1	"t": 636780	"P": 1503.25	"F": 33}
{"v": 1	"t": 636800	"P": 1425.0	"F": 30}
{"v": 1	"t": 636821	"P": 1481.75	"F": 33}
{"v": 1	"t": 636841	"P": 1461.0	"F": 27}
{"v": 1	"t": 636862	"P": 1434.5	"F": 30}
{"v": 1	"t": 636882	"P": 1495.5	"F": 32}
{"v": 1	"t": 636902	"P": 1414.75	"F": 27}
{"v": 1	"t": 636923	"P": 1512.5	"F": 33}
{"v": 1	"t": 636943	"P": 1389.0	"F": 23}
{"v": 1	"t": 636963	"P": 1547.25	"F": 35}
{"v": 1	"t": 636984	"P": 1364.25	"F": 23}
{"v": 1	"t": 637004	"P": 1551.75	"F": 35}
{"v": 1	"t": 637025	"P": 1370.0	"F": 19}
{"v": 1	"t": 637045	"P": 1562.25	"F": 38}
{"v": 1	"t": 637065	"P": 1342.0	"F": 21}
{"v": 1	"t": 637086	"P": 1563.0	"F": 36}
{"v": 1	"t": 637106	"P": 1364.25	"F": 20}
{"v": 1	"t": 637126	"P": 1545.25	"F": 39}
{"v": 1	"t": 637147	"P": 1366.25	"F": 22}
{"v": 1	"t": 637167	"P": 1541.0	"F": 34}
{"v": 1	"t": 637187	"P": 1388.5	"F": 23}
{"v": 1	"t": 637208	"P": 1509.25	"F": 37}
{"v": 1	"t": 637228	"P": 1425.75	"F": 23}
{"v": 1	"t": 637249	"P": 1484.5	"F": 30}
{"v": 1	"t": 637269	"P": 1440.75	"F": 29}
{"v": 1	"t": 637289	"P": 1461.5	"F": 28}
{"v": 1	"t": 637310	"P": 1478.5	"F": 26}
{"v": 1	"t": 637330	"P": 1420.75	"F": 27}
{"v": 1	"t": 637350	"P": 1502.0	"F": 32}
{"v": 1	"t": 637371	"P": 1405.5	"F": 25}
{"v": 1	"t": 637391	"P": 1534.5	"F": 35}
{"v": 1	"t": 637412	"P": 1368.25	"F": 21}
{"v": 1	"t": 637432	"P": 1558.5	"F": 37}
{"v": 1	"t": 637452	"P": 1360.0	"F": 23	"C": 48.585	"D": 3340	"sn": 54091930088003	"file": "/data/device_log/data0000.out"	"CO2": 458.3278503417969	"Tp": 24.98931884765625	"H": 4.627648048586276e-41}
{"v": 1	"t": 637474	"P": 1445.5	"F": 30}
{"v": 1	"t": 637495	"P": 1519.75	"F": 33}
{"v": 1	"t": 637517	"P": 1522.5	"F": 29}
{"v": 1	"t": 637538	"P": 1388.25	"F": 24}
{"v": 1	"t": 637558	"P": 1529.75	"F": 36}
{"v": 1	"t": 637578	"P": 1379.75	"F": 21}
{"v": 1	"t": 637599	"P": 1552.5	"F": 35}
{"v": 1	"t": 637619	"P": 1352.25	"F": 21}
{"v": 1	"t": 637639	"P": 1568.25	"F": 37}
{"v": 1	"t": 637660	"P": 1355.0	"F": 21}
{"v": 1	"t": 637680	"P": 1551.25	"F": 35}
{"v": 1	"t": 637701	"P": 1356.75	"F": 20}
{"v": 1	"t": 637721	"P": 1560.25	"F": 37}
{"v": 1	"t": 637741	"P": 1362.75	"F": 20}
{"v": 1	"t": 637762	"P": 1531.0	"F": 36}
{"v": 1	"t": 637782	"P": 1394.25	"F": 21}
{"v": 1	"t": 637802	"P": 1526.0	"F": 36}
{"v": 1	"t": 637823	"P": 1396.25	"F": 24}
{"v": 1	"t": 637843	"P": 1500.75	"F": 33}
{"v": 1	"t": 637863	"P": 1433.5	"F": 23}
{"v": 1	"t": 637884	"P": 1475.0	"F": 34}
{"v": 1	"t": 637904	"P": 1446.5	"F": 27}
{"v": 1	"t": 637925	"P": 1459.25	"F": 27}
{"v": 1	"t": 637945	"P": 1478.5	"F": 34}
{"v": 1	"t": 637965	"P": 1415.0	"F": 27}
{"v": 1	"t": 637986	"P": 1510.25	"F": 29}
{"v": 1	"t": 638006	"P": 1400.75	"F": 25}
{"v": 1	"t": 638026	"P": 1519.5	"F": 34}
{"v": 1	"t": 638047	"P": 1378.0	"F": 23}
{"v": 1	"t": 638067	"P": 1550.75	"F": 36}
{"v": 1	"t": 638088	"P": 1356.0	"F": 20}
{"v": 1	"t": 638108	"P": 1552.75	"F": 39}
{"v": 1	"t": 638128	"P": 1360.0	"F": 22}
{"v": 1	"t": 638149	"P": 1558.75	"F": 36}
{"v": 1	"t": 638169	"P": 1352.75	"F": 21}
{"v": 1	"t": 638190	"P": 1559.75	"F": 38}
{"v": 1	"t": 638210	"P": 1362.25	"F": 22}
{"v": 1	"t": 638230	"P": 1529.75	"F": 35}
{"v": 1	"t": 638251	"P": 1390.0	"F": 21}
{"v": 1	"t": 638271	"P": 1520.5	"F": 37}
{"v": 1	"t": 638291	"P": 1400.25	"F": 23}
{"v": 1	"t": 638312	"P": 1486.75	"F": 31}
{"v": 1	"t": 638332	"P": 1442.75	"F": 28}
{"v": 1	"t": 638353	"P": 1461.5	"F": 29}
{"v": 1	"t": 638373	"P": 1454.0	"F": 28}
{"v": 1	"t": 638393	"P": 1445.5	"F": 29}
{"v": 1	"t": 638414	"P": 1488.75	"F": 31}
{"v": 1	"t": 638434	"P": 1404.75	"F": 26}
{"v": 1	"t": 638454	"P": 1518.5	"F": 32}
{"v": 1	"t": 638475	"P": 1396.75	"F": 23	"C": 48.57	"D": 3339	"sn": 54091930088003	"file": "/data/device_log/data0000.out"}
{"v": 1	"t": 638496	"P": 1516.25	"F": 37}
{"v": 1	"t": 638516	"P": 1357.25	"F": 20}
{"v": 1	"t": 638540	"P": 1485.5	"F": 34}
{"v": 1	"t": 638560	"P": 1416.5	"F": 25}
{"v": 1	"t": 638580	"P": 1501.25	"F": 32}
{"v": 1	"t": 638601	"P": 1404.25	"F": 25}
{"v": 1	"t": 638621	"P": 1524.0	"F": 34}
{"v": 1	"t": 638642	"P": 1370.75	"F": 24}
{"v": 1	"t": 638662	"P": 1553.0	"F": 35}
{"v": 1	"t": 638682	"P": 1365.0	"F": 21}
{"v": 1	"t": 638703	"P": 1551.25	"F": 37}
{"v": 1	"t": 638723	"P": 1352.75	"F": 22}
{"v": 1	"t": 638744	"P": 1562.25	"F": 36}
{"v": 1	"t": 638764	"P": 1349.25	"F": 20}
{"v": 1	"t": 638784	"P": 1559.75	"F": 38}
{"v": 1	"t": 638805	"P": 1368.75	"F": 21}
{"v": 1	"t": 638825	"P": 1539.0	"F": 33}
{"v": 1	"t": 638845	"P": 1374.0	"F": 24}
{"v": 1	"t": 638866	"P": 1530.5	"F": 36}
{"v": 1	"t": 638886	"P": 1406.5	"F": 22}
{"v": 1	"t": 638907	"P": 1480.75	"F": 32}
{"v": 1	"t": 638927	"P": 1445.0	"F": 26}
{"v": 1	"t": 638947	"P": 1464.75	"F": 32}
{"v": 1	"t": 638968	"P": 1454.5	"F": 28}
{"v": 1	"t": 638988	"P": 1441.5	"F": 26}
{"v": 1	"t": 639008	"P": 1493.75	"F": 28}
{"v": 1	"t": 639029	"P": 1411.25	"F": 29}
{"v": 1	"t": 639049	"P": 1508.5	"F": 32}
{"v": 1	"t": 639070	"P": 1401.0	"F": 22}
{"v": 1	"t": 639090	"P": 1529.75	"F": 38}
{"v": 1	"t": 639110	"P": 1364.75	"F": 23}
{"v": 1	"t": 639131	"P": 1555.0	"F": 34}
{"v": 1	"t": 639151	"P": 1362.5	"F": 21}
{"v": 1	"t": 639171	"P": 1554.25	"F": 39}
{"v": 1	"t": 639192	"P": 1353.25	"F": 21}
{"v": 1	"t": 639212	"P": 1565.5	"F": 36}
{"v": 1	"t": 639233	"P": 1352.5	"F": 20}
{"v": 1	"t": 639253	"P": 1553.5	"F": 39}
{"v": 1	"t": 639273	"P": 1368.0	"F": 20}
{"v": 1	"t": 639294	"P": 1543.75	"F": 36}
{"v": 1	"t": 639314	"P": 1370.5	"F": 22}
{"v": 1	"t": 639334	"P": 1535.75	"F": 36}
{"v": 1	"t": 639355	"P": 1396.75	"F": 23}
{"v": 1	"t": 639375	"P": 1498.75	"F": 34}
{"v": 1	"t": 639396	"P": 1418.75	"F": 24}
{"v": 1	"t": 639416	"P": 1491.75	"F": 34}
{"v": 1	"t": 639436	"P": 1439.5	"F": 27}
{"v": 1	"t": 639457	"P": 1447.5	"F": 26}
{"v": 1	"t": 639477	"P": 1480.25	"F": 33}
{"v": 1	"t": 639497	"P": 1426.0	"F": 31	"C": 48.645	"D": 3338	"sn": 54091930088003	"file": "/data/device_log/data0000.out"	"CO2": 457.81109619140625	"Tp": 25.03204345703125	"H": 4.627648048586276e-41}
{"v": 1	"t": 639519	"P": 1548.25	"F": 32}
{"v": 1	"t": 639539	"P": 1370.5	"F": 20}
{"v": 1	"t": 639561	"P": 1399.5	"F": 32}
{"v": 1	"t": 639581	"P": 1531.5	"F": 32}
{"v": 1	"t": 639602	"P": 1366.0	"F": 21}
{"v": 1	"t": 639622	"P": 1550.0	"F": 38}
{"v": 1	"t": 639642	"P": 1360.5	"F": 20}
{"v": 1	"t": 639663	"P": 1551.5	"F": 37}
{"v": 1	"t": 639683	"P": 1348.75	"F": 21}
{"v": 1	"t": 639703	"P": 1572.0	"F": 38}
{"v": 1	"t": 639724	"P": 1344.0	"F": 21}
{"v": 1	"t": 639744	"P": 1556.25	"F": 36}
{"v": 1	"t": 639765	"P": 1365.0	"F": 21}
{"v": 1	"t": 639785	"P": 1556.5	"F": 39}
{"v": 1	"t": 639805	"P": 1355.75	"F": 21}
{"v": 1	"t": 639826	"P": 1541.75	"F": 35}
{"v": 1	"t": 639846	"P": 1386.5	"F": 23}
{"v": 1	"t": 639866	"P": 1516.75	"F": 35}
{"v": 1	"t": 639887	"P": 1401.75	"F": 26}
{"v": 1	"t": 639907	"P": 1499.0	"F": 33}
{"v": 1	"t": 639928	"P": 1430.75	"F": 24}
{"v": 1	"t": 639948	"P": 1463.75	"F": 34}
{"v": 1	"t": 639968	"P": 1466.25	"F": 28}
{"v": 1	"t": 639989	"P": 1437.75	"F": 27}
{"v": 1	"t": 640009	"P": 1480.75	"F": 34}
{"v": 1	"t": 640029	"P": 1416.0	"F": 27}
{"v": 1	"t": 640050	"P": 1515.0	"F": 31}
{"v": 1	"t": 640070	"P": 1382.0	"F": 24}
{"v": 1	"t": 640091	"P": 1532.0	"F": 36}
{"v": 1	"t": 640111	"P": 1374.5	"F": 23}
{"v": 1	"t": 640131	"P": 1546.5	"F": 36}
{"v": 1	"t": 640152	"P": 1351.25	"F": 20}
{"v": 1	"t": 640172	"P": 1567.75	"F": 38}
{"v": 1	"t": 640193	"P": 1346.5	"F": 21}
{"v": 1	"t": 640213	"P": 1551.25	"F": 35}
{"v": 1	"t": 640233	"P": 1370.0	"F": 20}
{"v": 1	"t": 640254	"P": 1528.75	"F": 38}
{"v": 1	"t": 640274	"P": 1391.5	"F": 21}
{"v": 1	"t": 640295	"P": 1500.5	"F": 34}
{"v": 1	"t": 640315	"P": 1424.5	"F": 25}
{"v": 1	"t": 640336	"P": 1469.0	"F": 33}
{"v": 1	"t": 640356	"P": 1460.0	"F": 28}
{"v": 1	"t": 640376	"P": 1427.25	"F": 26}
{"v": 1	"t": 640397	"P": 1502.75	"F": 33}
{"v": 1	"t": 640417	"P": 1399.0	"F": 24}
{"v": 1	"t": 640438	"P": 1530.25	"F": 35}
{"v": 1	"t": 640458	"P": 1364.0	"F": 20}
{"v": 1	"t": 640478	"P": 1561.0	"F": 38}
{"v": 1	"t": 640499	"P": 1351.25	"F": 23}
{"v": 1	"t": 640519	"P": 1555.5	"F": 36	"C": 48.6	"D": 3337	"sn": 54091930088003	"file": "/data/device_log/data0000.out"}
{"v": 1	"t": 640540	"P": 1373.25	"F": 22}
{"v": 1	"t": 640560	"P": 1547.5	"F": 39}
{"v": 1	"t": 640583	"P": 1545.0	"F": 29}
{"v": 1	"t": 640603	"P": 1368.25	"F": 20}
{"v": 1	"t": 640623	"P": 1546.0	"F": 39}
{"v": 1	"t": 640644	"P": 1376.0	"F": 22}
{"v": 1	"t": 640664	"P": 1513.5	"F": 33}
{"v": 1	"t": 640685	"P": 1412.25	"F": 27}
{"v": 1	"t": 640705	"P": 1492.75	"F": 33}
{"v": 1	"t": 640725	"P": 1426.0	"F": 26}
{"v": 1	"t": 640746	"P": 1471.25	"F": 32}
{"v": 1	"t": 640766	"P": 1462.0	"F": 28}
{"v": 1	"t": 640786	"P": 1435.75	"F": 30}
{"v": 1	"t": 640807	"P": 1485.0	"F": 31}
{"v": 1	"t": 640827	"P": 1425.0	"F": 26}
{"v": 1	"t": 640848	"P": 1503.25	"F": 31}
{"v": 1	"t": 640868	"P": 1389.0	"F": 26}
{"v": 1	"t": 640888	"P": 1536.0	"F": 34}
{"v": 1	"t": 640909	"P": 1373.25	"F": 20}
{"v": 1	"t": 640929	"P": 1535.5	"F": 38}
{"v": 1	"t": 640949	"P": 1366.25	"F": 20}
{"v": 1	"t": 640970	"P": 1560.75	"F": 35}
{"v": 1	"t": 640990	"P": 1345.0	"F": 21}
{"v": 1	"t": 641011	"P": 1567.5	"F": 39}
{"v": 1	"t": 641031	"P": 1351.0	"F": 21}
{"v": 1	"t": 641051	"P": 1556.5	"F": 36}
{"v": 1	"t": 641072	"P": 1349.75	"F": 20}
{"v": 1	"t": 641092	"P": 1562.25	"F": 40}
{"v": 1	"t": 641112	"P": 1364.5	"F": 20}
{"v": 1	"t": 641133	"P": 1528.75	"F": 36}
{"v": 1	"t": 641153	"P": 1395.5	"F": 23}
{"v": 1	"t": 641174	"P": 1511.0	"F": 36}
{"v": 1	"t": 641194	"P": 1416.5	"F": 26}
{"v": 1	"t": 641214	"P": 1477.75	"F": 29}
{"v": 1	"t": 641235	"P": 1461.5	"F": 32}
{"v": 1	"t": 641255	"P": 1429.25	"F": 29}
{"v": 1	"t": 641276	"P": 1497.5	"F": 28}
{"v": 1	"t": 641296	"P": 1411.5	"F": 27}
{"v": 1	"t": 641316	"P": 1510.5	"F": 33}
{"v": 1	"t": 641337	"P": 1386.5	"F": 25}
{"v": 1	"t": 641357	"P": 1543.5	"F": 34}
{"v": 1	"t": 641378	"P": 1366.75	"F": 22}
{"v": 1	"t": 641398	"P": 1544.25	"F": 36}
{"v": 1	"t": 641418	"P": 1364.25	"F": 22}
{"v": 1	"t": 641439	"P": 1559.75	"F": 37}
{"v": 1	"t": 641459	"P": 1342.75	"F": 19}
{"v": 1	"t": 641479	"P": 1568.25	"F": 40}
{"v": 1	"t": 641500	"P": 1351.75	"F": 21}
{"v": 1	"t": 641520	"P": 1558.25	"F": 37}
{"v": 1	"t": 641541	"P": 1354.75	"F": 21	"C": 48.565	"D": 3336	"sn": 54091930088003	"file": "/data/device_log/data0000.out"	"CO2": 453.817626953125	"Tp": 25.03204345703125	"H": 4.627648048586276e-41}
{"v": 1	"t": 641562	"P": 1453.75	"F": 31}
{"v": 1	"t": 641583	"P": 1549.75	"F": 37}
{"v": 1	"t": 641605	"P": 1552.5	"F": 30}
{"v": 1	"t": 641626	"P": 1359.75	"F": 22}
{"v": 1	"t": 641646	"P": 1564.5	"F": 36}
{"v": 1	"t": 641666	"P": 1345.0	"F": 21}
{"v": 1	"t": 641687	"P": 1568.75	"F": 40}
{"v": 1	"t": 641707	"P": 1356.25	"F": 21}
{"v": 1	"t": 641728	"P": 1548.0	"F": 36}
{"v": 1	"t": 641748	"P": 1361.25	"F": 21}
{"v": 1	"t": 641768	"P": 1551.25	"F": 38}
{"v": 1	"t": 641789	"P": 1380.75	"F": 23}
{"v": 1	"t": 641809	"P": 1505.0	"F": 32}
{"v": 1	"t": 641830	"P": 1424.25	"F": 28}
{"v": 1	"t": 641850	"P": 1483.75	"F": 37}
{"v": 1	"t": 641870	"P": 1439.0	"F": 25}
{"v": 1	"t": 641891	"P": 1455.5	"F": 30}
{"v": 1	"t": 641911	"P": 1480.75	"F": 31}
{"v": 1	"t": 641932	"P": 1409.75	"F": 28}
{"v": 1	"t": 641952	"P": 1517.75	"F": 33}
{"v": 1	"t": 641972	"P": 1390.0	"F": 23}
{"v": 1	"t": 641993	"P": 1524.75	"F": 36}
{"v": 1	"t": 642013	"P": 1372.0	"F": 25}
{"v": 1	"t": 642033	"P": 1554.5	"F": 35}
{"v": 1	"t": 642054	"P": 1353.0	"F": 20}
{"v": 1	"t": 642074	"P": 1554.25	"F": 40}
{"v": 1	"t": 642095	"P": 1356.0	"F": 20}
{"v": 1	"t": 642115	"P": 1561.75	"F": 36}
{"v": 1	"t": 642135	"P": 1340.5	"F": 20}
{"v": 1	"t": 642156	"P": 1569.75	"F": 41}
{"v": 1	"t": 642176	"P": 1350.5	"F": 20}
{"v": 1	"t": 642196	"P": 1549.25	"F": 36}
{"v": 1	"t": 642217	"P": 1358.25	"F": 21}
{"v": 1	"t": 642237	"P": 1554.0	"F": 39}
{"v": 1	"t": 642258	"P": 1368.25	"F": 21}
{"v": 1	"t": 642278	"P": 1521.0	"F": 35}
{"v": 1	"t": 642298	"P": 1399.5	"F": 24}
{"v": 1	"t": 642319	"P": 1511.5	"F": 35}
{"v": 1	"t": 642339	"P": 1407.75	"F": 24}
{"v": 1	"t": 642359	"P": 1487.75	"F": 34}
{"v": 1	"t": 642380	"P": 1449.75	"F": 26}
{"v": 1	"t": 642400	"P": 1451.0	"F": 32}
{"v": 1	"t": 642421	"P": 1472.0	"F": 29}
{"v": 1	"t": 642441	"P": 1432.75	"F": 25}
{"v": 1	"t": 642461	"P": 1502.0	"F": 36}
{"v": 1	"t": 642482	"P": 1387.25	"F": 23}
{"v": 1	"t": 642502	"P": 1543.0	"F": 32}
{"v": 1	"t": 642522	"P": 1366.0	"F": 22}
{"v": 1	"t": 642543	"P": 1544.75	"F": 37}
{"v": 1	"t": 642563	"P": 1363.25	"F": 22	"C": 48.595	"D": 3335	"sn": 54091930088003	"file": "/data/device_log/data0000.out"	"CO2": 450.71942138671875	"Tp": 25.058746337890625	"H": 4.627648048586276e-41}
{"v": 1	"t": 642585	"P": 1506.5	"F": 33}
{"v": 1	"t": 642605	"P": 1426.5	"F": 29}
{"v": 1	"t": 642629	"P": 1557.75	"F": 33}
{"v": 1	"t": 642649	"P": 1348.0	"F": 20}
{"v": 1	"t": 642670	"P": 1569.75	"F": 40}
{"v": 1	"t": 642690	"P": 1347.25	"F": 21}
{"v": 1	"t": 642710	"P": 1547.5	"F": 36}
{"v": 1	"t": 642731	"P": 1386.75	"F": 22}
{"v": 1	"t": 642751	"P": 1541.25	"F": 40}
{"v": 1	"t": 642771	"P": 1374.0	"F": 21}
{"v": 1	"t": 642792	"P": 1522.0	"F": 35}
{"v": 1	"t": 642812	"P": 1409.25	"F": 26}
{"v": 1	"t": 642833	"P": 1497.25	"F": 34}
{"v": 1	"t": 642853	"P": 1421.75	"F": 28}
{"v": 1	"t": 642873	"P": 1477.75	"F": 32}
{"v": 1	"t": 642894	"P": 1450.75	"F": 27}
{"v": 1	"t": 642914	"P": 1444.0	"F": 32}
{"v": 1	"t": 642934	"P": 1483.75	"F": 30}
{"v": 1	"t": 642955	"P": 1423.0	"F": 25}
{"v": 1	"t": 642975	"P": 1497.5	"F": 32}
{"v": 1	"t": 642996	"P": 1398.25	"F": 29}
{"v": 1	"t": 643016	"P": 1533.75	"F": 32}
{"v": 1	"t": 643036	"P": 1374.75	"F": 23}
{"v": 1	"t": 643057	"P": 1533.75	"F": 38}
{"v": 1	"t": 643077	"P": 1374.5	"F": 21}
{"v": 1	"t": 643097	"P": 1553.25	"F": 37}
{"v": 1	"t": 643118	"P": 1344.25	"F": 20}
{"v": 1	"t": 643138	"P": 1572.5	"F": 38}
{"v": 1	"t": 643159	"P": 1350.5	"F": 22}
{"v": 1	"t": 643179	"P": 1552.5	"F": 36}
{"v": 1	"t": 643199	"P": 1370.0	"F": 20}
{"v": 1	"t": 643220	"P": 1544.5	"F": 39}
{"v": 1	"t": 643240	"P": 1372.5	"F": 22}
{"v": 1	"t": 643261	"P": 1526.0	"F": 33}
{"v": 1	"t": 643281	"P": 1409.5	"F": 24}
{"v": 1	"t": 643301	"P": 1497.0	"F": 37}
{"v": 1	"t": 643322	"P": 1426.75	"F": 24}
{"v": 1	"t": 643342	"P": 1479.0	"F": 31}
{"v": 1	"t": 643363	"P": 1450.5	"F": 30}
{"v": 1	"t": 643383	"P": 1443.75	"F": 29}
{"v": 1	"t": 643403	"P": 1487.25	"F": 29}
{"v": 1	"t": 643424	"P": 1422.0	"F": 29}
{"v": 1	"t": 643444	"P": 1497.25	"F": 32}
{"v": 1	"t": 643464	"P": 1402.25	"F": 27}
{"v": 1	"t": 643485	"P": 1528.0	"F": 34}
{"v": 1	"t": 643505	"P": 1377.25	"F": 22}
{"v": 1	"t": 643525	"P": 1537.0	"F": 36}
{"v": 1	"t": 643546	"P": 1374.25	"F": 25}
{"v": 1	"t": 643566	"P": 1552.75	"F": 35}
{"v": 1	"t": 643587	"P": 1346.0	"F": 20	"C": 48.555	"D": 3334	"sn": 54091930088003	"file": "/data/device_log/data0000.out"}
{"v": 1	"t": 643608	"P": 1495.0	"F": 39}
{"v": 1	"t": 643628	"P": 1389.25	"F": 22}
{"v": 1	"t": 643650	"P": 1370.25	"F": 29}
{"v": 1	"t": 643671	"P": 1541.25	"F": 36}
{"v": 1	"t": 643691	"P": 1388.75	"F": 24}
{"v": 1	"t": 643712	"P": 1500.0	"F": 32}
{"v": 1	"t": 643732	"P": 1420.75	"F": 24}
{"v": 1	"t": 643752	"P": 1487.0	"F": 35}
{"v": 1	"t": 643773	"P": 1438.25	"F": 25}
{"v": 1	"t": 643793	"P": 1450.5	"F": 28}
{"v": 1	"t": 643814	"P": 1485.5	"F": 32}
{"v": 1	"t": 643834	"P": 1409.75	"F": 26}
{"v": 1	"t": 643854	"P": 1513.75	"F": 35}
{"v": 1	"t": 643875	"P": 1389.5	"F": 23}
{"v": 1	"t": 643895	"P": 1528.0	"F": 34}
{"v": 1	"t": 643916	"P": 1364.75	"F": 24}
{"v": 1	"t": 643936	"P": 1562.0	"F": 36}
{"v": 1	"t": 643957	"P": 1359.0	"F": 21}
{"v": 1	"t": 643977	"P": 1557.5	"F": 39}
{"v": 1	"t": 643997	"P": 1360.5	"F": 22}
{"v": 1	"t": 644018	"P": 1534.25	"F": 36}
{"v": 1	"t": 644038	"P": 1387.5	"F": 23}
{"v": 1	"t": 644059	"P": 1526.5	"F": 37}
{"v": 1	"t": 644079	"P": 1394.25	"F": 25}
{"v": 1	"t": 644099	"P": 1499.5	"F": 30}
{"v": 1	"t": 644120	"P": 1426.0	"F": 27}
{"v": 1	"t": 644140	"P": 1472.0	"F": 35}
{"v": 1	"t": 644160	"P": 1440.25	"F": 26}
{"v": 1	"t": 644181	"P": 1456.5	"F": 29}
{"v": 1	"t": 644201	"P": 1471.75	"F": 32}
{"v": 1	"t": 644222	"P": 1420.25	"F": 27}
{"v": 1	"t": 644242	"P": 1501.5	"F": 29}
{"v": 1	"t": 644262	"P": 1402.25	"F": 26}
{"v": 1	"t": 644283	"P": 1513.5	"F": 35}
{"v": 1	"t": 644303	"P": 1382.0	"F": 25}
{"v": 1	"t": 644323	"P": 1548.25	"F": 35}
{"v": 1	"t": 644344	"P": 1364.75	"F": 22}
{"v": 1	"t": 644364	"P": 1544.75	"F": 36}
{"v": 1	"t": 644384	"P": 1363.25	"F": 24}
{"v": 1	"t": 644405	"P": 1563.0	"F": 36}
{"v": 1	"t": 644425	"P": 1342.75	"F": 20}
{"v": 1	"t": 644446	"P": 1567.5	"F": 39}
{"v": 1	"t": 644466	"P": 1349.5	"F": 21}
{"v": 1	"t": 644486	"P": 1555.75	"F": 38}
{"v": 1	"t": 644507	"P": 1351.0	"F": 19}
{"v": 1	"t": 644527	"P": 1560.0	"F": 39}
{"v": 1	"t": 644548	"P": 1368.0	"F": 21}
{"v": 1	"t": 644568	"P": 1523.75	"F": 34}
{"v": 1	"t": 644588	"P": 1401.5	"F": 26}
{"v": 1	"t": 644609	"P": 1506.75	"F": 34	"C": 48.565	"D": 3333	"sn": 54091930088003	"file": "/data/device_log/data0000.out"	"CO2": 450.5216064453125	"Tp": 25.045394897460938	"H": 4.627648048586276e-41}
{"v": 1	"t": 644630	"P": 1537.25	"F": 30}
{"v": 1	"t": 644650	"P": 1358.0	"F": 22}
{"v": 1	"t": 644672	"P": 1491.5	"F": 37}
{"v": 1	"t": 644692	"P": 1447.25	"F": 25}
{"v": 1	"t": 644713	"P": 1446.5	"F": 30}
{"v": 1	"t": 644733	"P": 1476.0	"F": 31}
{"v": 1	"t": 644754	"P": 1435.75	"F": 27}
{"v": 1	"t": 644774	"P": 1488.5	"F": 33}
{"v": 1	"t": 644794	"P": 1403.5	"F": 28}
{"v": 1	"t": 644815	"P": 1521.75	"F": 33}
{"v": 1	"t": 644835	"P": 1386.25	"F": 25}
{"v": 1	"t": 644855	"P": 1525.0	"F": 34}
{"v": 1	"t": 644876	"P": 1378.25	"F": 21}
{"v": 1	"t": 644896	"P": 1548.5	"F": 39}
{"v": 1	"t": 644916	"P": 1350.0	"F": 23}
{"v": 1	"t": 644937	"P": 1557.5	"F": 36}
{"v": 1	"t": 644957	"P": 1357.75	"F": 20}
{"v": 1	"t": 644978	"P": 1560.75	"F": 40}
{"v": 1	"t": 644998	"P": 1335.5	"F": 21}
{"v": 1	"t": 645018	"P": 1572.0	"F": 38}
{"v": 1	"t": 645039	"P": 1355.5	"F": 20}
{"v": 1	"t": 645059	"P": 1551.5	"F": 40}
{"v": 1	"t": 645079	"P": 1358.25	"F": 21}
{"v": 1	"t": 645100	"P": 1551.75	"F": 35}
{"v": 1	"t": 645120	"P": 1367.25	"F": 23}
{"v": 1	"t": 645140	"P": 1528.75	"F": 39}
{"v": 1	"t": 645161	"P": 1406.0	"F": 22}
{"v": 1	"t": 645181	"P": 1482.5	"F": 33}
{"v": 1	"t": 645202	"P": 1441.5	"F": 27}
{"v": 1	"t": 645222	"P": 1460.75	"F": 33}
{"v": 1	"t": 645243	"P": 1472.25	"F": 29}
{"v": 1	"t": 645263	"P": 1417.0	"F": 26}
{"v": 1	"t": 645283	"P": 1515.25	"F": 34}
{"v": 1	"t": 645304	"P": 1387.5	"F": 24}
{"v": 1	"t": 645324	"P": 1526.0	"F": 34}
{"v": 1	"t": 645345	"P": 1381.75	"F": 25}
{"v": 1	"t": 645365	"P": 1544.75	"F": 36}
{"v": 1	"t": 645385	"P": 1355.25	"F": 21}
{"v": 1	"t": 645406	"P": 1558.75	"F": 37}
{"v": 1	"t": 645426	"P": 1355.5	"F": 20}
{"v": 1	"t": 645446	"P": 1561.5	"F": 39}
{"v": 1	"t": 645467	"P": 1339.5	"F": 21}
{"v": 1	"t": 645487	"P": 1570.25	"F": 36}
{"v": 1	"t": 645507	"P": 1351.0	"F": 20}
{"v": 1	"t": 645528	"P": 1553.75	"F": 39}
{"v": 1	"t": 645548	"P": 1355.25	"F": 21}
{"v": 1	"t": 645569	"P": 1555.5	"F": 36}
{"v": 1	"t": 645589	"P": 1363.0	"F": 21}
{"v": 1	"t": 645609	"P": 1538.0	"F": 37}
{"v": 1	"t": 645630	"P": 1386.75	"F": 24	"C": 48.58	"D": 3332	"sn": 54091930088003	"file": "/data/device_log/data0000.out"}
{"v": 1	"t": 645651	"P": 1468.0	"F": 27}
{"v": 1	"t": 645672	"P": 1564.25	"F": 40}
{"v": 1	"t": 645694	"P": 1523.25	"F": 27}
{"v": 1	"t": 645714	"P": 1372.25	"F": 23}
{"v": 1	"t": 645734	"P": 1547.5	"F": 38}
{"v": 1	"t": 645755	"P": 1361.75	"F": 23}
{"v": 1	"t": 645775	"P": 1552.0	"F": 37}
{"v": 1	"t": 645796	"P": 1369.25	"F": 22}
{"v": 1	"t": 645816	"P": 1566.25	"F": 38}
{"v": 1	"t": 645837	"P": 1342.5	"F": 22}
{"v": 1	"t": 645857	"P": 1558.75	"F": 38}
{"v": 1	"t": 645877	"P": 1372.0	"F": 21}
{"v": 1	"t": 645898	"P": 1532.0	"F": 39}
{"v": 1	"t": 645918	"P": 1386.75	"F": 22}
{"v": 1	"t": 645939	"P": 1515.0	"F": 32}
{"v": 1	"t": 645959	"P": 1404.75	"F": 28}
{"v": 1	"t": 645979	"P": 1492.5	"F": 37}
{"v": 1	"t": 646000	"P": 1438.0	"F": 25}
{"v": 1	"t": 646020	"P": 1461.5	"F": 29}
{"v": 1	"t": 646040	"P": 1451.0	"F": 30}
{"v": 1	"t": 646061	"P": 1449.0	"F": 28}
{"v": 1	"t": 646081	"P": 1482.25	"F": 30}
{"v": 1	"t": 646101	"P": 1410.0	"F": 28}
{"v": 1	"t": 646122	"P": 1503.0	"F": 32}
{"v": 1	"t": 646142	"P": 1403.0	"F": 26}
{"v": 1	"t": 646163	"P": 1520.75	"F": 34}
{"v": 1	"t": 646183	"P": 1371.75	"F": 22}
{"v": 1	"t": 646203	"P": 1526.0	"F": 34}
{"v": 1	"t": 646224	"P": 1366.75	"F": 24}
{"v": 1	"t": 646244	"P": 1546.75	"F": 35}
{"v": 1	"t": 646264	"P": 1358.0	"F": 21}
{"v": 1	"t": 646285	"P": 1568.5	"F": 41}
{"v": 1	"t": 646305	"P": 1338.5	"F": 21}
{"v": 1	"t": 646325	"P": 1559.75	"F": 36}
{"v": 1	"t": 646346	"P": 1363.75	"F": 20}
{"v": 1	"t": 646366	"P": 1563.0	"F": 39}
{"v": 1	"t": 646387	"P": 1344.5	"F": 21}
{"v": 1	"t": 646407	"P": 1558.0	"F": 35}
{"v": 1	"t": 646427	"P": 1371.0	"F": 20}
{"v": 1	"t": 646448	"P": 1528.5	"F": 38}
{"v": 1	"t": 646468	"P": 1393.25	"F": 21}
{"v": 1	"t": 646488	"P": 1511.5	"F": 34}
{"v": 1	"t": 646509	"P": 1415.25	"F": 26}
{"v": 1	"t": 646529	"P": 1479.75	"F": 32}
{"v": 1	"t": 646550	"P": 1458.75	"F": 29}
{"v": 1	"t": 646570	"P": 1436.0	"F": 26}
{"v": 1	"t": 646590	"P": 1482.0	"F": 32}
{"v": 1	"t": 646611	"P": 1418.75	"F": 30}
{"v": 1	"t": 646631	"P": 1513.0	"F": 32}
{"v": 1	"t": 646652	"P": 1383.5	"F": 24	"C": 48.605	"D": 3331	"sn": 54091930088003	"file": "/data/device_log/data0000.out"	"CO2": 447.799072265625	"Tp": 25.058746337890625	"H": 4.627648048586276e-41}
{"v": 1	"t": 646673	"P": 1540.75	"F": 37}
{"v": 1	"t": 646693	"P": 1373.5	"F": 21}
{"v": 1	"t": 646715	"P": 1350.0	"F": 30}
{"v": 1	"t": 646735	"P": 1561.0	"F": 39}
{"v": 1	"t": 646756	"P": 1355.5	"F": 22}
{"v": 1	"t": 646776	"P": 1558.25	"F": 36}
{"v": 1	"t": 646797	"P": 1346.25	"F": 21}
{"v": 1	"t": 646817	"P": 1546.5	"F": 39}
{"v": 1	"t": 646837	"P": 1355.75	"F": 22}
{"v": 1	"t": 646858	"P": 1550.0	"F": 36}
{"v": 1	"t": 646878	"P": 1363.75	"F": 23}
{"v": 1	"t": 646898	"P": 1551.75	"F": 37}
{"v": 1	"t": 646919	"P": 1370.0	"F": 22}
{"v": 1	"t": 646939	"P": 1518.75	"F": 35}
{"v": 1	"t": 646959	"P": 1402.0	"F": 24}
{"v": 1	"t": 646980	"P": 1508.75	"F": 35}
{"v": 1	"t": 647000	"P": 1412.25	"F": 26}
{"v": 1	"t": 647021	"P": 1481.0	"F": 31}
{"v": 1	"t": 647041	"P": 1449.5	"F": 27}
{"v": 1	"t": 647061	"P": 1455.5	"F": 33}
{"v": 1	"t": 647082	"P": 1459.5	"F": 29}
{"v": 1	"t": 647102	"P": 1441.75	"F": 25}
{"v": 1	"t": 647122	"P": 1491.0	"F": 34}
{"v": 1	"t": 647143	"P": 1398.5	"F": 27}
{"v": 1	"t": 647163	"P": 1530.0	"F": 31}
{"v": 1	"t": 647184	"P": 1373.75	"F": 25}
{"v": 1	"t": 647204	"P": 1537.75	"F": 36}
{"v": 1	"t": 647225	"P": 1365.75	"F": 22}
{"v": 1	"t": 647245	"P": 1560.75	"F": 37}
{"v": 1	"t": 647265	"P": 1344.25	"F": 21}
{"v": 1	"t": 647286	"P": 1570.25	"F": 40}
{"v": 1	"t": 647306	"P": 1361.0	"F": 22}
{"v": 1	"t": 647327	"P": 1537.75	"F": 34}
{"v": 1	"t": 647347	"P": 1392.75	"F": 24}
{"v": 1	"t": 647367	"P": 1515.75	"F": 34}
{"v": 1	"t": 647388	"P": 1410.25	"F": 28}
{"v": 1	"t": 647408	"P": 1485.5	"F": 31}
{"v": 1	"t": 647429	"P": 1455.25	"F": 27}
{"v": 1	"t": 647449	"P": 1431.75	"F": 32}
{"v": 1	"t": 647470	"P": 1498.25	"F": 30}
{"v": 1	"t": 647490	"P": 1402.25	"F": 27}
{"v": 1	"t": 647510	"P": 1512.5	"F": 35}
{"v": 1	"t": 647531	"P": 1385.0	"F": 24}
{"v": 1	"t": 647551	"P": 1541.75	"F": 35}
{"v": 1	"t": 647571	"P": 1358.0	"F": 21}
{"v": 1	"t": 647592	"P": 1560.25	"F": 38}
{"v": 1	"t": 647612	"P": 1353.5	"F": 24}
{"v": 1	"t": 647633	"P": 1558.75	"F": 36}
{"v": 1	"t": 647653	"P": 1353.5	"F": 20}
{"v": 1	"t": 647673	"P": 1568.0	"F": 39	"C": 48.57	"D": 3330	"sn": 54091930088003	"file": "/data/device_log/data0000.out"}
{"v": 1	"t": 647694	"P": 1357.5	"F": 21}
{"v": 1	"t": 647714	"P": 1541.5	"F": 36}
{"v": 1	"t": 647738	"P": 1380.25	"F": 26}
{"v": 1	"t": 647758	"P": 1546.75	"F": 32}
{"v": 1	"t": 647779	"P": 1365.25	"F": 21}
{"v": 1	"t": 647799	"P": 1543.25	"F": 39}
{"v": 1	"t": 647819	"P": 1359.5	"F": 21}
{"v": 1	"t": 647840	"P": 1543.0	"F": 37}
{"v": 1	"t": 647860	"P": 1342.0	"F": 20}
{"v": 1	"t": 647881	"P": 1562.5	"F": 38}
{"v": 1	"t": 647901	"P": 1353.0	"F": 20}
{"v": 1	"t": 647921	"P": 1557.0	"F": 37}
{"v": 1	"t": 647942	"P": 1348.0	"F": 21}
{"v": 1	"t": 647962	"P": 1558.5	"F": 40}
{"v": 1	"t": 647982	"P": 1362.25	"F": 19}
{"v": 1	"t": 648003	"P": 1530.75	"F": 36}
{"v": 1	"t": 648023	"P": 1382.75	"F": 23}
{"v": 1	"t": 648044	"P": 1530.75	"F": 38}
{"v": 1	"t": 648064	"P": 1389.25	"F": 23}
{"v": 1	"t": 648084	"P": 1495.0	"F": 35}
{"v": 1	"t": 648105	"P": 1430.75	"F": 24}
{"v": 1	"t": 648125	"P": 1480.25	"F": 34}
{"v": 1	"t": 648145	"P": 1437.25	"F": 29}
{"v": 1	"t": 648166	"P": 1456.0	"F": 27}
{"v": 1	"t": 648186	"P": 1481.75	"F": 34}
{"v": 1	"t": 648207	"P": 1409.25	"F": 24}
{"v": 1	"t": 648227	"P": 1523.25	"F": 33}
{"v": 1	"t": 648247	"P": 1384.25	"F": 25}
{"v": 1	"t": 648268	"P": 1534.5	"F": 37}
{"v": 1	"t": 648288	"P": 1366.75	"F": 23}
{"v": 1	"t": 648309	"P": 1554.75	"F": 36}
{"v": 1	"t": 648329	"P": 1347.5	"F": 20}
{"v": 1	"t": 648349	"P": 1566.0	"F": 40}
{"v": 1	"t": 648370	"P": 1351.25	"F": 22}
{"v": 1	"t": 648390	"P": 1556.25	"F": 37}
{"v": 1	"t": 648410	"P": 1349.5	"F": 20}
{"v": 1	"t": 648431	"P": 1562.0	"F": 39}
{"v": 1	"t": 648451	"P": 1359.75	"F": 22}
{"v": 1	"t": 648472	"P": 1537.75	"F": 35}
{"v": 1	"t": 648492	"P": 1381.5	"F": 23}
{"v": 1	"t": 648512	"P": 1531.25	"F": 38}
{"v": 1	"t": 648533	"P": 1386.5	"F": 22}
{"v": 1	"t": 648553	"P": 1503.75	"F": 32}
{"v": 1	"t": 648573	"P": 1422.5	"F": 27}
{"v": 1	"t": 648594	"P": 1484.25	"F": 35}
{"v": 1	"t": 648614	"P": 1430.75	"F": 24}
{"v": 1	"t": 648634	"P": 1467.25	"F": 30}
{"v": 1	"t": 648655	"P": 1470.5	"F": 29}
{"v": 1	"t": 648675	"P": 1422.25	"F": 29}
{"v": 1	"t": 648696	"P": 1501.25	"F": 33	"C": 48.575	"D": 3329	"sn": 54091930088003	"file": "/data/device_log/data0000.out"	"CO2": 450.50274658203125	"Tp": 25.058746337890625	"H": 4.627648048586276e-41}
{"v": 1	"t": 648717	"P": 1387.75	"F": 24}
{"v": 1	"t": 648738	"P": 1514.75	"F": 37}
{"v": 1	"t": 648760	"P": 1520.75	"F": 28}
{"v": 1	"t": 648781	"P": 1394.5	"F": 23}
{"v": 1	"t": 648801	"P": 1517.5	"F": 36}
{"v": 1	"t": 648821	"P": 1413.25	"F": 27}
{"v": 1	"t": 648842	"P": 1467.75	"F": 32}
{"v": 1	"t": 648862	"P": 1464.25	"F": 26}
{"v": 1	"t": 648883	"P": 1435.5	"F": 31}
{"v": 1	"t": 648903	"P": 1484.75	"F": 30}
{"v": 1	"t": 648923	"P": 1409.5	"F": 26}
{"v": 1	"t": 648944	"P": 1519.0	"F": 37}
{"v": 1	"t": 648964	"P": 1373.5	"F": 23}
{"v": 1	"t": 648985	"P": 1549.0	"F": 35}
{"v": 1	"t": 649005	"P": 1362.75	"F": 22}
{"v": 1	"t": 649025	"P": 1548.5	"F": 38}
{"v": 1	"t": 649046	"P": 1353.25	"F": 22}
{"v": 1	"t": 649066	"P": 1564.5	"F": 37}
{"v": 1	"t": 649086	"P": 1347.75	"F": 19}
{"v": 1	"t": 649107	"P": 1557.75	"F": 38}
{"v": 1	"t": 649127	"P": 1358.75	"F": 21}
{"v": 1	"t": 649147	"P": 1555.25	"F": 37}
{"v": 1	"t": 649168	"P": 1355.25	"F": 21}
{"v": 1	"t": 649188	"P": 1550.75	"F": 38}
{"v": 1	"t": 649209	"P": 1378.75	"F": 22}
{"v": 1	"t": 649229	"P": 1519.75	"F": 33}
{"v": 1	"t": 649249	"P": 1395.25	"F": 22}
{"v": 1	"t": 649270	"P": 1518.75	"F": 37}
{"v": 1	"t": 649290	"P": 1413.0	"F": 24}
{"v": 1	"t": 649310	"P": 1474.75	"F": 30}
{"v": 1	"t": 649331	"P": 1447.75	"F": 29}
{"v": 1	"t": 649351	"P": 1461.0	"F": 33}
{"v": 1	"t": 649372	"P": 1457.0	"F": 27}
{"v": 1	"t": 649392	"P": 1436.0	"F": 29}
{"v": 1	"t": 649412	"P": 1492.75	"F": 31}
{"v": 1	"t": 649433	"P": 1407.75	"F": 26}
{"v": 1	"t": 649453	"P": 1509.75	"F": 34}
{"v": 1	"t": 649473	"P": 1400.0	"F": 28}
{"v": 1	"t": 649494	"P": 1534.75	"F": 34}
{"v": 1	"t": 649514	"P": 1363.75	"F": 25}
{"v": 1	"t": 649535	"P": 1560.5	"F": 35}
{"v": 1	"t": 649555	"P": 1354.75	"F": 20}
{"v": 1	"t": 649575	"P": 1556.5	"F": 40}
{"v": 1	"t": 649596	"P": 1355.25	"F": 21}
{"v": 1	"t": 649616	"P": 1560.5	"F": 37}
{"v": 1	"t": 649637	"P": 1351.25	"F": 20}
{"v": 1	"t": 649657	"P": 1553.0	"F": 39}
{"v": 1	"t": 649677	"P": 1375.0	"F": 22}
{"v": 1	"t": 649698	"P": 1524.5	"F": 35}
{"v": 1	"t": 649718	"P": 1389.75	"F": 26	"C": 48.575	"D": 3328	"sn": 54091930088003	"file": "/data/device_log/data0000.out"}
{"v": 1	"t": 649739	"P": 1465.0	"F": 31}
{"v": 1	"t": 649759	"P": 1488.5	"F": 29}
{"v": 1	"t": 649782	"P": 1448.25	"F": 29}
{"v": 1	"t": 649802	"P": 1450.0	"F": 31}
{"v": 1	"t": 649822	"P": 1479.0	"F": 32}
{"v": 1	"t": 649843	"P": 1414.5	"F": 24}
{"v": 1	"t": 649863	"P": 1495.5	"F": 33}
{"v": 1	"t": 649883	"P": 1408.0	"F": 28}
{"v": 1	"t": 649904	"P": 1517.75	"F": 32}
{"v": 1	"t": 649924	"P": 1372.5	"F": 24}
{"v": 1	"t": 649944	"P": 1541.25	"F": 37}
{"v": 1	"t": 649965	"P": 1370.25	"F": 23}
{"v": 1	"t": 649985	"P": 1540.75	"F": 34}
{"v": 1	"t": 650006	"P": 1355.75	"F": 22}
{"v": 1	"t": 650026	"P": 1567.75	"F": 40}
{"v": 1	"t": 650046	"P": 1342.75	"F": 21}
{"v": 1	"t": 650067	"P": 1555.0	"F": 37}
{"v": 1	"t": 650087	"P": 1361.25	"F": 20}
{"v": 1	"t": 650107	"P": 1560.0	"F": 39}
{"v": 1	"t": 650128	"P": 1338.75	"F": 21}
{"v": 1	"t": 650148	"P": 1558.75	"F": 36}
{"v": 1	"t": 650168	"P": 1369.0	"F": 21}
{"v": 1	"t": 650189	"P": 1535.5	"F": 39}
{"v": 1	"t": 650209	"P": 1377.0	"F": 20}
{"v": 1	"t": 650230	"P": 1524.75	"F": 35}
{"v": 1	"t": 650250	"P": 1408.0	"F": 24}
{"v": 1	"t": 650270	"P": 1482.25	"F": 34}
{"v": 1	"t": 650291	"P": 1456.25	"F": 27}
{"v": 1	"t": 650311	"P": 1444.75	"F": 25}
{"v": 1	"t": 650332	"P": 1475.75	"F": 34}
{"v": 1	"t": 650352	"P": 1422.75	"F": 28}
{"v": 1	"t": 650372	"P": 1514.25	"F": 31}
{"v": 1	"t": 650393	"P": 1384.25	"F": 25}
{"v": 1	"t": 650413	"P": 1533.0	"F": 35}
{"v": 1	"t": 650434	"P": 1382.5	"F": 23}
{"v": 1	"t": 650454	"P": 1541.5	"F": 37}
{"v": 1	"t": 650474	"P": 1359.25	"F": 24}
{"v": 1	"t": 650495	"P": 1565.5	"F": 38}
{"v": 1	"t": 650515	"P": 1352.0	"F": 21}
{"v": 1	"t": 650535	"P": 1552.0	"F": 35}
{"v": 1	"t": 650556	"P": 1358.75	"F": 21}
{"v": 1	"t": 650576	"P": 1569.0	"F": 40}
{"v": 1	"t": 650596	"P": 1341.0	"F": 21}
{"v": 1	"t": 650617	"P": 1556.75	"F": 36}
{"v": 1	"t": 650637	"P": 1371.0	"F": 22}
{"v": 1	"t": 650658	"P": 1544.25	"F": 37}
{"v": 1	"t": 650678	"P": 1362.0	"F": 23}
{"v": 1	"t": 650698	"P": 1541.5	"F": 36}
{"v": 1	"t": 650719	"P": 1391.75	"F": 24}
{"v": 1	"t": 650739	"P": 1507.0	"F": 34	"C": 48.59	"D": 3327	"sn": 54091930088003	"file": "/data/device_log/data0000.out"	"CO2": 447.1839904785156	"Tp": 25.072097778320312	"H": 4.627648048586276e-41}
{"v": 1	"t": 650761	"P": 1498.5	"F": 30}
{"v": 1	"t": 650781	"P": 1361.25	"F": 21}
{"v": 1	"t": 650804	"P": 1348.25	"F": 32}
{"v": 1	"t": 650824	"P": 1547.5	"F": 35}
{"v": 1	"t": 650845	"P": 1386.25	"F": 24}
{"v": 1	"t": 650865	"P": 1527.0	"F": 34}
{"v": 1	"t": 650885	"P": 1390.75	"F": 24}
{"v": 1	"t": 650906	"P": 1489.75	"F": 35}
{"v": 1	"t": 650926	"P": 1429.0	"F": 26}
{"v": 1	"t": 650947	"P": 1458.5	"F": 33}
{"v": 1	"t": 650967	"P": 1470.75	"F": 27}
{"v": 1	"t": 650988	"P": 1428.5	"F": 27}
{"v": 1	"t": 651008	"P": 1516.75	"F": 36}
{"v": 1	"t": 651029	"P": 1362.0	"F": 24}
{"v": 1	"t": 651049	"P": 1553.75	"F": 37}
{"v": 1	"t": 651069	"P": 1361.25	"F": 20}
{"v": 1	"t": 651090	"P": 1563.75	"F": 38}
{"v": 1	"t": 651110	"P": 1342.25	"F": 21}
{"v": 1	"t": 651131	"P": 1559.5	"F": 37}
{"v": 1	"t": 651151	"P": 1365.75	"F": 21}
{"v": 1	"t": 651171	"P": 1548.0	"F": 39}
{"v": 1	"t": 651192	"P": 1359.5	"F": 20}
{"v": 1	"t": 651212	"P": 1543.25	"F": 35}
{"v": 1	"t": 651232	"P": 1386.5	"F": 24}
{"v": 1	"t": 651253	"P": 1516.75	"F": 36}
{"v": 1	"t": 651273	"P": 1403.5	"F": 24}
{"v": 1	"t": 651293	"P": 1504.25	"F": 33}
{"v": 1	"t": 651314	"P": 1419.5	"F": 25}
{"v": 1	"t": 651334	"P": 1474.5	"F": 33}
{"v": 1	"t": 651355	"P": 1454.5	"F": 30}
{"v": 1	"t": 651375	"P": 1453.0	"F": 30}
{"v": 1	"t": 651395	"P": 1463.0	"F": 28}
{"v": 1	"t": 651416	"P": 1438.5	"F": 29}
{"v": 1	"t": 651436	"P": 1499.0	"F": 31}
{"v": 1	"t": 651456	"P": 1402.25	"F": 25}
{"v": 1	"t": 651477	"P": 1510.5	"F": 35}
{"v": 1	"t": 651497	"P": 1397.25	"F": 27}
{"v": 1	"t": 651517	"P": 1531.25	"F": 32}
{"v": 1	"t": 651538	"P": 1369.25	"F": 22}
{"v": 1	"t": 651558	"P": 1560.5	"F": 39}
{"v": 1	"t": 651579	"P": 1352.5	"F": 21}
{"v": 1	"t": 651599	"P": 1554.0	"F": 37}
{"v": 1	"t": 651619	"P": 1363.0	"F": 20}
{"v": 1	"t": 651640	"P": 1558.75	"F": 38}
{"v": 1	"t": 651660	"P": 1350.75	"F": 22}
{"v": 1	"t": 651681	"P": 1548.5	"F": 36}
{"v": 1	"t": 651701	"P": 1380.5	"F": 23}
{"v": 1	"t": 651721	"P": 1517.25	"F": 36}
{"v": 1	"t": 651742	"P": 1393.75	"F": 24}
{"v": 1	"t": 651762	"P": 1509.5	"F": 31	"C": 48.545	"D": 3326	"sn": 54091930088003	"file": "/data/device_log/data0000.out"}
{"v": 1	"t": 651783	"P": 1453.25	"F": 30}
{"v": 1	"t": 651803	"P": 1420.25	"F": 29}
{"v": 1	"t": 651825	"P": 1473.75	"F": 31}
{"v": 1	"t": 651846	"P": 1448.0	"F": 26}
{"v": 1	"t": 651866	"P": 1461.75	"F": 32}
{"v": 1	"t": 651887	"P": 1456.75	"F": 30}
{"v": 1	"t": 651907	"P": 1434.5	"F": 25}
{"v": 1	"t": 651927	"P": 1495.0	"F": 32}
{"v": 1	"t": 651948	"P": 1403.0	"F": 29}
{"v": 1	"t": 651968	"P": 1509.75	"F": 31}
{"v": 1	"t": 651988	"P": 1393.25	"F": 24}
{"v": 1	"t": 652009	"P": 1529.75	"F": 37}
{"v": 1	"t": 652029	"P": 1362.75	"F": 22}
{"v": 1	"t": 652050	"P": 1553.25	"F": 35}
{"v": 1	"t": 652070	"P": 1361.0	"F": 21}
{"v": 1	"t": 652090	"P": 1551.0	"F": 39}
{"v": 1	"t": 652111	"P": 1349.75	"F": 22}
{"v": 1	"t": 652135	"P": 1566.75	"F": 36}
{"v": 1	"t": 652155	"P": 1370.25	"F": 23}
{"v": 1	"t": 652176	"P": 1547.25	"F": 33}
{"v": 1	"t": 652196	"P": 1366.25	"F": 22}
{"v": 1	"t": 652216	"P": 1550.25	"F": 40}
{"v": 1	"t": 652237	"P": 1350.75	"F": 21}
{"v": 1	"t": 652257	"P": 1563.75	"F": 37}
{"v": 1	"t": 652278	"P": 1356.25	"F": 20}
{"v": 1	"t": 652298	"P": 1551.5	"F": 38}
{"v": 1	"t": 652318	"P": 1371.25	"F": 24}
{"v": 1	"t": 652339	"P": 1531.0	"F": 37}
{"v": 1	"t": 652359	"P": 1384.0	"F": 22}
{"v": 1	"t": 652380	"P": 1525.0	"F": 36}
{"v": 1	"t": 652400	"P": 1419.75	"F": 25}
{"v": 1	"t": 652420	"P": 1466.75	"F": 32}
{"v": 1	"t": 652441	"P": 1461.75	"F": 31}
{"v": 1	"t": 652461	"P": 1452.5	"F": 28}
{"v": 1	"t": 652482	"P": 1466.25	"F": 29}
{"v": 1	"t": 652502	"P": 1429.25	"F": 27}
{"v": 1	"t": 652522	"P": 1502.25	"F": 32}
{"v": 1	"t": 652543	"P": 1393.75	"F": 27}
{"v": 1	"t": 652563	"P": 1520.5	"F": 34}
{"v": 1	"t": 652583	"P": 1390.5	"F": 22}
{"v": 1	"t": 652604	"P": 1531.75	"F": 34}
{"v": 1	"t": 652624	"P": 1362.0	"F": 24}
{"v": 1	"t": 652644	"P": 1560.0	"F": 36}
{"v": 1	"t": 652665	"P": 1355.75	"F": 21}
{"v": 1	"t": 652685	"P": 1554.25	"F": 39}
{"v": 1	"t": 652706	"P": 1351.75	"F": 20}
{"v": 1	"t": 652726	"P": 1565.75	"F": 37}
{"v": 1	"t": 652746	"P": 1349.75	"F": 21}
{"v": 1	"t": 652767	"P": 1556.75	"F": 40}
{"v": 1	"t": 652787	"P": 1365.25	"F": 21	"C": 48.58	"D": 3325	"sn": 54091930088003	"file": "/data/device_log/data0000.out"	"CO2": 447.5473937988281	"Tp": 25.101470947265625	"H": 4.627648048586276e-41}
{"v": 1	"t": 652809	"P": 1406.0	"F": 28}
{"v": 1	"t": 652829	"P": 1530.25	"F": 35}
{"v": 1	"t": 652852	"P": 1528.5	"F": 30}
{"v": 1	"t": 652872	"P": 1373.25	"F": 22}
{"v": 1	"t": 652892	"P": 1553.5	"F": 39}
{"v": 1	"t": 652913	"P": 1351.5	"F": 20}
{"v": 1	"t": 652933	"P": 1562.75	"F": 36}
{"v": 1	"t": 652954	"P": 1359.5	"F": 20}
{"v": 1	"t": 652974	"P": 1557.75	"F": 40}
{"v": 1	"t": 652994	"P": 1360.5	"F": 22}
{"v": 1	"t": 653015	"P": 1547.0	"F": 36}
{"v": 1	"t": 653035	"P": 1378.25	"F": 22}
{"v": 1	"t": 653056	"P": 1526.0	"F": 36}
{"v": 1	"t": 653076	"P": 1406.0	"F": 26}
{"v": 1	"t": 653096	"P": 1493.0	"F": 31}
{"v": 1	"t": 653117	"P": 1420.75	"F": 27}
{"v": 1	"t": 653137	"P": 1487.0	"F": 34}
{"v": 1	"t": 653157	"P": 1450.5	"F": 26}
{"v": 1	"t": 653178	"P": 1441.0	"F": 29}
{"v": 1	"t": 653198	"P": 1484.0	"F": 33}
{"v": 1	"t": 653219	"P": 1427.5	"F": 27}
{"v": 1	"t": 653239	"P": 1495.25	"F": 27}
{"v": 1	"t": 653259	"P": 1403.0	"F": 26}
{"v": 1	"t": 653280	"P": 1528.0	"F": 33}
{"v": 1	"t": 653300	"P": 1373.25	"F": 25}
{"v": 1	"t": 653320	"P": 1542.25	"F": 35}
{"v": 1	"t": 653341	"P": 1373.5	"F": 20}
{"v": 1	"t": 653361	"P": 1551.75	"F": 36}
{"v": 1	"t": 653382	"P": 1347.25	"F": 22}
{"v": 1	"t": 653402	"P": 1568.0	"F": 37}
{"v": 1	"t": 653422	"P": 1357.0	"F": 21}
{"v": 1	"t": 653443	"P": 1556.25	"F": 39}
{"v": 1	"t": 653463	"P": 1352.5	"F": 20}
{"v": 1	"t": 653483	"P": 1556.25	"F": 36}
{"v": 1	"t": 653504	"P": 1363.75	"F": 21}
{"v": 1	"t": 653524	"P": 1537.25	"F": 39}
{"v": 1	"t": 653545	"P": 1391.0	"F": 22}
{"v": 1	"t": 653565	"P": 1510.5	"F": 33}
{"v": 1	"t": 653585	"P": 1407.75	"F": 25}
{"v": 1	"t": 653606	"P": 1493.25	"F": 33}
{"v": 1	"t": 653626	"P": 1448.25	"F": 30}
{"v": 1	"t": 653647	"P": 1432.75	"F": 28}
{"v": 1	"t": 653667	"P": 1491.0	"F": 29}
{"v": 1	"t": 653687	"P": 1418.5	"F": 27}
{"v": 1	"t": 653708	"P": 1501.25	"F": 32}
{"v": 1	"t": 653728	"P": 1394.0	"F": 23}
{"v": 1	"t": 653748	"P": 1534.25	"F": 38}
{"v": 1	"t": 653769	"P": 1368.25	"F": 22}
{"v": 1	"t": 653789	"P": 1543.25	"F": 32}
{"v": 1	"t": 653810	"P": 1368.75	"F": 21	"C": 48.565	"D": 3324	"sn": 54091930088003	"file": "/data/device_log/data0000.out"}
{"v": 1	"t": 653830	"P": 1516.0	"F": 39}
{"v": 1	"t": 653851	"P": 1374.5	"F": 22}
{"v": 1	"t": 653873	"P": 1353.75	"F": 28}
{"v": 1	"t": 653893	"P": 1565.0	"F": 38}
{"v": 1	"t": 653914	"P": 1353.0	"F": 20}
{"v": 1	"t": 653934	"P": 1543.0	"F": 37}
{"v": 1	"t": 653954	"P": 1375.0	"F": 21}
{"v": 1	"t": 653975	"P": 1479.0	"F": 39}
{"v": 1	"t": 653995	"P": 1380.0	"F": 22}
{"v": 1	"t": 654016	"P": 1516.5	"F": 33}
{"v": 1	"t": 654036	"P": 1414.25	"F": 26}
{"v": 1	"t": 654056	"P": 1487.0	"F": 33}
{"v": 1	"t": 654077	"P": 1431.25	"F": 29}
{"v": 1	"t": 654097	"P": 1467.5	"F": 28}
{"v": 1	"t": 654117	"P": 1459.0	"F": 27}
{"v": 1	"t": 654138	"P": 1432.0	"F": 31}
{"v": 1	"t": 654158	"P": 1494.25	"F": 31}
{"v": 1	"t": 654179	"P": 1413.75	"F": 24}
{"v": 1	"t": 654199	"P": 1503.5	"F": 36}
{"v": 1	"t": 654219	"P": 1393.0	"F": 24}
{"v": 1	"t": 654240	"P": 1541.5	"F": 33}
{"v": 1	"t": 654260	"P": 1354.5	"F": 22}
{"v": 1	"t": 654281	"P": 1555.75	"F": 39}
{"v": 1	"t": 654301	"P": 1354.0	"F": 20}
{"v": 1	"t": 654321	"P": 1549.0	"F": 36}
{"v": 1	"t": 654342	"P": 1362.75	"F": 20}
{"v": 1	"t": 654362	"P": 1555.0	"F": 39}
{"v": 1	"t": 654383	"P": 1366.75	"F": 23}
{"v": 1	"t": 654403	"P": 1523.0	"F": 33}
{"v": 1	"t": 654424	"P": 1415.75	"F": 25}
{"v": 1	"t": 654444	"P": 1477.25	"F": 31}
{"v": 1	"t": 654464	"P": 1453.0	"F": 30}
{"v": 1	"t": 654485	"P": 1449.75	"F": 28}
{"v": 1	"t": 654505	"P": 1481.75	"F": 30}
{"v": 1	"t": 654526	"P": 1410.75	"F": 28}
{"v": 1	"t": 654546	"P": 1525.5	"F": 31}
{"v": 1	"t": 654567	"P": 1366.5	"F": 24}
{"v": 1	"t": 654587	"P": 1552.5	"F": 38}
{"v": 1	"t": 654607	"P": 1360.5	"F": 22}
{"v": 1	"t": 654628	"P": 1551.5	"F": 37}
{"v": 1	"t": 654648	"P": 1355.0	"F": 20}
{"v": 1	"t": 654668	"P": 1566.0	"F": 39}
{"v": 1	"t": 654689	"P": 1347.75	"F": 22}
{"v": 1	"t": 654709	"P": 1547.25	"F": 37}
{"v": 1	"t": 654730	"P": 1382.0	"F": 22}
{"v": 1	"t": 654750	"P": 1533.75	"F": 36}
{"v": 1	"t": 654770	"P": 1381.0	"F": 24}
{"v": 1	"t": 654791	"P": 1520.75	"F": 33}
{"v": 1	"t": 654811	"P": 1412.5	"F": 25}
{"v": 1	"t": 654831	"P": 1484.25	"F": 37	"C": 48.595	"D": 3323	"sn": 54091930088003	"file": "/data/device_log/data0000.out"	"CO2": 443.8023376464844	"Tp": 25.088119506835938	"H": 4.627648048586276e-41}
{"v": 1	"t": 654853	"P": 1543.0	"F": 29}
{"v": 1	"t": 654874	"P": 1363.0	"F": 21}
{"v": 1	"t": 654896	"P": 1352.0	"F": 31}
{"v": 1	"t": 654917	"P": 1546.75	"F": 37}
{"v": 1	"t": 654937	"P": 1371.0	"F": 21}
{"v": 1	"t": 654957	"P": 1543.25	"F": 39}
{"v": 1	"t": 654978	"P": 1375.5	"F": 21}
{"v": 1	"t": 654998	"P": 1515.5	"F": 35}
{"v": 1	"t": 655018	"P": 1410.0	"F": 25}
{"v": 1	"t": 655039	"P": 1496.0	"F": 35}
{"v": 1	"t": 655059	"P": 1423.0	"F": 27}
{"v": 1	"t": 655080	"P": 1475.25	"F": 32}
{"v": 1	"t": 655100	"P": 1457.25	"F": 27}
{"v": 1	"t": 655120	"P": 1438.25	"F": 32}
{"v": 1	"t": 655141	"P": 1486.75	"F": 31}
{"v": 1	"t": 655161	"P": 1422.75	"F": 25}
{"v": 1	"t": 655181	"P": 1498.75	"F": 35}
{"v": 1	"t": 655202	"P": 1394.0	"F": 28}
{"v": 1	"t": 655222	"P": 1541.5	"F": 33}
{"v": 1	"t": 655243	"P": 1363.25	"F": 24}
{"v": 1	"t": 655263	"P": 1547.75	"F": 38}
{"v": 1	"t": 655283	"P": 1366.25	"F": 22}
{"v": 1	"t": 655304	"P": 1557.5	"F": 36}
{"v": 1	"t": 655324	"P": 1349.75	"F": 22}
{"v": 1	"t": 655345	"P": 1567.25	"F": 39}
{"v": 1	"t": 655365	"P": 1356.25	"F": 21}
{"v": 1	"t": 655385	"P": 1536.0	"F": 36}
{"v": 1	"t": 655406	"P": 1386.0	"F": 20}
{"v": 1	"t": 655426	"P": 1531.0	"F": 38}
{"v": 1	"t": 655446	"P": 1387.0	"F": 24}
{"v": 1	"t": 655467	"P": 1506.5	"F": 33}
{"v": 1	"t": 655487	"P": 1426.0	"F": 25}
{"v": 1	"t": 655508	"P": 1478.75	"F": 34}
{"v": 1	"t": 655528	"P": 1437.0	"F": 25}
{"v": 1	"t": 655548	"P": 1464.0	"F": 30}
{"v": 1	"t": 655569	"P": 1470.75	"F": 32}
{"v": 1	"t": 655589	"P": 1423.5	"F": 27}
{"v": 1	"t": 655609	"P": 1494.75	"F": 30}
{"v": 1	"t": 655630	"P": 1414.0	"F": 27}
{"v": 1	"t": 655650	"P": 1509.0	"F": 33}
{"v": 1	"t": 655671	"P": 1381.5	"F": 26}
{"v": 1	"t": 655691	"P": 1543.25	"F": 35}
{"v": 1	"t": 655711	"P": 1369.0	"F": 20}
{"v": 1	"t": 655732	"P": 1536.5	"F": 37}
{"v": 1	"t": 655752	"P": 1363.5	"F": 23}
{"v": 1	"t": 655772	"P": 1559.5	"F": 37}
{"v": 1	"t": 655793	"P": 1342.75	"F": 21}
{"v": 1	"t": 655813	"P": 1561.5	"F": 39}
{"v": 1	"t": 655833	"P": 1358.25	"F": 20}
{"v": 1	"t": 655854	"P": 1547.75	"F": 36	"C": 48.585	"D": 3322	"sn": 54091930088003	"file": "/data/device_log/data0000.out"}
{"v": 1	"t": 655875	"P": 1430.25	"F": 26}
{"v": 1	"t": 655895	"P": 1437.5	"F": 30}
{"v": 1	"t": 655919	"P": 1351.25	"F": 25}
{"v": 1	"t": 655940	"P": 1549.75	"F": 39}
{"v": 1	"t": 655960	"P": 1369.0	"F": 21}
{"v": 1	"t": 655980	"P": 1522.5	"F": 36}
{"v": 1	"t": 656001	"P": 1408.25	"F": 25}
{"v": 1	"t": 656021	"P": 1498.25	"F": 34}
{"v": 1	"t": 656042	"P": 1424.0	"F": 26}
{"v": 1	"t": 656062	"P": 1473.75	"F": 27}
{"v": 1	"t": 656082	"P": 1459.25	"F": 29}
{"v": 1	"t": 656103	"P": 1435.0	"F": 33}
{"v": 1	"t": 656123	"P": 1487.0	"F": 29}
{"v": 1	"t": 656143	"P": 1425.25	"F": 26}
{"v": 1	"t": 656164	"P": 1499.0	"F": 33}
{"v": 1	"t": 656184	"P": 1395.5	"F": 27}
{"v": 1	"t": 656205	"P": 1539.75	"F": 32}
{"v": 1	"t": 656225	"P": 1372.5	"F": 24}
{"v": 1	"t": 656245	"P": 1538.0	"F": 37}
{"v": 1	"t": 656266	"P": 1372.0	"F": 20}
{"v": 1	"t": 656286	"P": 1555.75	"F": 36}
{"v": 1	"t": 656306	"P": 1347.25	"F": 21}
{"v": 1	"t": 656327	"P": 1564.75	"F": 40}
{"v": 1	"t": 656347	"P": 1354.75	"F": 21}
{"v": 1	"t": 656368	"P": 1554.5	"F": 35}
{"v": 1	"t": 656388	"P": 1354.75	"F": 20}
{"v": 1	"t": 656408	"P": 1564.0	"F": 38}
{"v": 1	"t": 656429	"P": 1363.75	"F": 22}
{"v": 1	"t": 656449	"P": 1534.0	"F": 36}
{"v": 1	"t": 656469	"P": 1388.5	"F": 23}
{"v": 1	"t": 656490	"P": 1522.5	"F": 35}
{"v": 1	"t": 656510	"P": 1400.25	"F": 26}
{"v": 1	"t": 656531	"P": 1491.0	"F": 30}
{"v": 1	"t": 656551	"P": 1442.75	"F": 26}
{"v": 1	"t": 656571	"P": 1455.25	"F": 34}
{"v": 1	"t": 656592	"P": 1469.25	"F": 26}
{"v": 1	"t": 656612	"P": 1428.25	"F": 27}
{"v": 1	"t": 656633	"P": 1505.25	"F": 34}
{"v": 1	"t": 656653	"P": 1385.5	"F": 26}
{"v": 1	"t": 656673	"P": 1544.0	"F": 35}
{"v": 1	"t": 656694	"P": 1366.0	"F": 20}
{"v": 1	"t": 656714	"P": 1541.5	"F": 38}
{"v": 1	"t": 656735	"P": 1365.5	"F": 23}
{"v": 1	"t": 656755	"P": 1559.5	"F": 38}
{"v": 1	"t": 656775	"P": 1345.0	"F": 20}
{"v": 1	"t": 656796	"P": 1564.75	"F": 39}
{"v": 1	"t": 656816	"P": 1361.0	"F": 20}
{"v": 1	"t": 656836	"P": 1547.0	"F": 36}
{"v": 1	"t": 656857	"P": 1362.0	"F": 22}
{"v": 1	"t": 656877	"P": 1555.25	"F": 39	"C": 48.565	"D": 3321	"sn": 54091930088003	"file": "/data/device_log/data0000.out"	"CO2": 444.06005859375	"Tp": 25.114822387695312	"H": 4.627648048586276e-41}
{"v": 1	"t": 656899	"P": 1521.0	"F": 28}
{"v": 1	"t": 656919	"P": 1361.5	"F": 21}
{"v": 1	"t": 656942	"P": 1367.25	"F": 31}
{"v": 1	"t": 656962	"P": 1555.5	"F": 35}
{"v": 1	"t": 656982	"P": 1359.75	"F": 22}
{"v": 1	"t": 657003	"P": 1550.75	"F": 38}
{"v": 1	"t": 657023	"P": 1357.75	"F": 20}
{"v": 1	"t": 657044	"P": 1561.75	"F": 36}
{"v": 1	"t": 657064	"P": 1349.5	"F": 21}
{"v": 1	"t": 657084	"P": 1556.5	"F": 39}
{"v": 1	"t": 657105	"P": 1370.0	"F": 21}
{"v": 1	"t": 657125	"P": 1538.75	"F": 34}
{"v": 1	"t": 657145	"P": 1374.25	"F": 22}
{"v": 1	"t": 657166	"P": 1536.75	"F": 36}
{"v": 1	"t": 657186	"P": 1396.5	"F": 27}
{"v": 1	"t": 657207	"P": 1490.75	"F": 32}
{"v": 1	"t": 657227	"P": 1433.0	"F": 25}
{"v": 1	"t": 657247	"P": 1477.25	"F": 32}
{"v": 1	"t": 657268	"P": 1445.0	"F": 28}
{"v": 1	"t": 657288	"P": 1440.75	"F": 27}
{"v": 1	"t": 657308	"P": 1496.0	"F": 34}
{"v": 1	"t": 657329	"P": 1403.5	"F": 25}
{"v": 1	"t": 657349	"P": 1516.25	"F": 33}
{"v": 1	"t": 657370	"P": 1391.0	"F": 25}
{"v": 1	"t": 657390	"P": 1537.0	"F": 36}
{"v": 1	"t": 657410	"P": 1354.75	"F": 23}
{"v": 1	"t": 657431	"P": 1562.0	"F": 37}
{"v": 1	"t": 657451	"P": 1355.5	"F": 19}
{"v": 1	"t": 657472	"P": 1549.25	"F": 38}
{"v": 1	"t": 657492	"P": 1353.75	"F": 21}
{"v": 1	"t": 657512	"P": 1564.5	"F": 38}
{"v": 1	"t": 657533	"P": 1347.5	"F": 20}
{"v": 1	"t": 657553	"P": 1548.75	"F": 39}
{"v": 1	"t": 657573	"P": 1370.5	"F": 20}
{"v": 1	"t": 657594	"P": 1537.5	"F": 34}
{"v": 1	"t": 657614	"P": 1369.75	"F": 23}
{"v": 1	"t": 657635	"P": 1533.75	"F": 39}
{"v": 1	"t": 657655	"P": 1399.5	"F": 23}
{"v": 1	"t": 657675	"P": 1491.0	"F": 31}
{"v": 1	"t": 657696	"P": 1422.5	"F": 27}
{"v": 1	"t": 657716	"P": 1486.25	"F": 32}
{"v": 1	"t": 657736	"P": 1439.25	"F": 25}
{"v": 1	"t": 657757	"P": 1443.25	"F": 30}
{"v": 1	"t": 657777	"P": 1481.0	"F": 29}
{"v": 1	"t": 657797	"P": 1427.25	"F": 27}
{"v": 1	"t": 657818	"P": 1488.25	"F": 33}
{"v": 1	"t": 657838	"P": 1408.75	"F": 26}
{"v": 1	"t": 657859	"P": 1521.5	"F": 34}
{"v": 1	"t": 657879	"P": 1374.75	"F": 25}
{"v": 1	"t": 657899	"P": 1536.75	"F": 33	"C": 48.57	"D": 3320	"sn": 54091930088003	"file": "/data/device_log/data0000.out"}
{"v": 1	"t": 657920	"P": 1371.75	"F": 21}
{"v": 1	"t": 657940	"P": 1551.5	"F": 39}
{"v": 1	"t": 657963	"P": 1556.5	"F": 28}
{"v": 1	"t": 657984	"P": 1377.5	"F": 22}
{"v": 1	"t": 658004	"P": 1518.0	"F": 35}
{"v": 1	"t": 658025	"P": 1412.0	"F": 24}
{"v": 1	"t": 658045	"P": 1474.75	"F": 31}
{"v": 1	"t": 658065	"P": 1474.25	"F": 30}
{"v": 1	"t": 658086	"P": 1458.0	"F": 29}
{"v": 1	"t": 658106	"P": 1478.5	"F": 28}
{"v": 1	"t": 658127	"P": 1415.75	"F": 28}
{"v": 1	"t": 658147	"P": 1507.5	"F": 32}
{"v": 1	"t": 658167	"P": 1403.5	"F": 28}
{"v": 1	"t": 658188	"P": 1524.0	"F": 34}
{"v": 1	"t": 658208	"P": 1374.75	"F": 21}
{"v": 1	"t": 658228	"P": 1545.5	"F": 36}
{"v": 1	"t": 658249	"P": 1365.5	"F": 24}
{"v": 1	"t": 658269	"P": 1549.0	"F": 37}
{"v": 1	"t": 658289	"P": 1360.75	"F": 21}
{"v": 1	"t": 658310	"P": 1563.5	"F": 40}
{"v": 1	"t": 658330	"P": 1347.0	"F": 20}
{"v": 1	"t": 658351	"P": 1557.0	"F": 36}
{"v": 1	"t": 658371	"P": 1364.5	"F": 21}
{"v": 1	"t": 658391	"P": 1547.5	"F": 41}
{"v": 1	"t": 658412	"P": 1366.5	"F": 21}
{"v": 1	"t": 658432	"P": 1536.5	"F": 34}
{"v": 1	"t": 658453	"P": 1391.5	"F": 24}
{"v": 1	"t": 658473	"P": 1507.5	"F": 37}
{"v": 1	"t": 658493	"P": 1422.75	"F": 24}
{"v": 1	"t": 658514	"P": 1485.25	"F": 33}
{"v": 1	"t": 658534	"P": 1431.75	"F": 28}
{"v": 1	"t": 658554	"P": 1463.25	"F": 29}
{"v": 1	"t": 658575	"P": 1472.5	"F": 31}
{"v": 1	"t": 658595	"P": 1413.5	"F": 25}
{"v": 1	"t": 658616	"P": 1509.5	"F": 36}
{"v": 1	"t": 658636	"P": 1397.5	"F": 25}
{"v": 1	"t": 658656	"P": 1526.0	"F": 31}
{"v": 1	"t": 658677	"P": 1371.5	"F": 24}
{"v": 1	"t": 658697	"P": 1556.75	"F": 37}
{"v": 1	"t": 658718	"P": 1352.0	"F": 23}
{"v": 1	"t": 658738	"P": 1553.0	"F": 36}
{"v": 1	"t": 658758	"P": 1365.0	"F": 20}
{"v": 1	"t": 658779	"P": 1560.5	"F": 39}
{"v": 1	"t": 658799	"P": 1342.75	"F": 22}
{"v": 1	"t": 658819	"P": 1559.25	"F": 38}
{"v": 1	"t": 658840	"P": 1368.5	"F": 21}
{"v": 1	"t": 658860	"P": 1536.5	"F": 37}
{"v": 1	"t": 658881	"P": 1378.0	"F": 23}
{"v": 1	"t": 658901	"P": 1532.25	"F": 35}
{"v": 1	"t": 658921	"P": 1395.25	"F": 24	"C": 48.585	"D": 3319	"sn": 54091930088003	"file": "/data/device_log/data0000.out"	"CO2": 444.340087890625	"Tp": 25.114822387695312	"H": 4.627648048586276e-41}
{"v": 1	"t": 658943	"P": 1405.75	"F": 29}
{"v": 1	"t": 658964	"P": 1537.5	"F": 35}
{"v": 1	"t": 658986	"P": 1540.5	"F": 28}
{"v": 1	"t": 659007	"P": 1365.25	"F": 21}
{"v": 1	"t": 659027	"P": 1534.0	"F": 35}
{"v": 1	"t": 659047	"P": 1393.0	"F": 25}
{"v": 1	"t": 659068	"P": 1496.0	"F": 34}
{"v": 1	"t": 659088	"P": 1420.75	"F": 25}
{"v": 1	"t": 659109	"P": 1476.0	"F": 29}
{"v": 1	"t": 659129	"P": 1439.75	"F": 26}
{"v": 1	"t": 659149	"P": 1451.5	"F": 34}
{"v": 1	"t": 659170	"P": 1475.75	"F": 28}
{"v": 1	"t": 659190	"P": 1417.75	"F": 26}
{"v": 1	"t": 659210	"P": 1493.0	"F": 34}
{"v": 1	"t": 659231	"P": 1401.0	"F": 25}
{"v": 1	"t": 659251	"P": 1528.5	"F": 37}
{"v": 1	"t": 659272	"P": 1363.75	"F": 21}
{"v": 1	"t": 659292	"P": 1555.0	"F": 37}
{"v": 1	"t": 659312	"P": 1355.25	"F": 22}
{"v": 1	"t": 659333	"P": 1547.25	"F": 37}
{"v": 1	"t": 659353	"P": 1360.0	"F": 20}
{"v": 1	"t": 659374	"P": 1551.75	"F": 41}
{"v": 1	"t": 659394	"P": 1352.0	"F": 20}
{"v": 1	"t": 659414	"P": 1544.0	"F": 34}
{"v": 1	"t": 659435	"P": 1383.25	"F": 24}
{"v": 1	"t": 659455	"P": 1512.25	"F": 37}
{"v": 1	"t": 659476	"P": 1404.0	"F": 24}
{"v": 1	"t": 659496	"P": 1493.0	"F": 32}
{"v": 1	"t": 659516	"P": 1420.75	"F": 26}
{"v": 1	"t": 659537	"P": 1469.5	"F": 31}
{"v": 1	"t": 659557	"P": 1455.0	"F": 31}
{"v": 1	"t": 659577	"P": 1438.5	"F": 30}
{"v": 1	"t": 659598	"P": 1467.0	"F": 30}
{"v": 1	"t": 659618	"P": 1424.5	"F": 27}
{"v": 1	"t": 659639	"P": 1499.5	"F": 31}
{"v": 1	"t": 659659	"P": 1392.5	"F": 24}
{"v": 1	"t": 659679	"P": 1521.25	"F": 35}
{"v": 1	"t": 659700	"P": 1380.0	"F": 27}
{"v": 1	"t": 659720	"P": 1531.5	"F": 33}
{"v": 1	"t": 659740	"P": 1359.5	"F": 21}
{"v": 1	"t": 659761	"P": 1553.25	"F": 39}
{"v": 1	"t": 659781	"P": 1350.0	"F": 21}
{"v": 1	"t": 659802	"P": 1551.25	"F": 38}
{"v": 1	"t": 659822	"P": 1356.25	"F": 20}
{"v": 1	"t": 659842	"P": 1556.25	"F": 39}
{"v": 1	"t": 659863	"P": 1348.0	"F": 21}
{"v": 1	"t": 659883	"P": 1545.75	"F": 37}
{"v": 1	"t": 659903	"P": 1378.25	"F": 24}
{"v": 1	"t": 659924	"P": 1526.25	"F": 35}
{"v": 1	"t": 659944	"P": 1393.5	"F": 23	"C": 48.535	"D": 3318	"sn": 54091930088003	"file": "/data/device_log/data0000.out"}
{"v": 1	"t": 659965	"P": 1488.25	"F": 28}
{"v": 1	"t": 659985	"P": 1438.75	"F": 29}
{"v": 1	"t": 660008	"P": 1506.5	"F": 34}
{"v": 1	"t": 660029	"P": 1393.75	"F": 27}
{"v": 1	"t": 660049	"P": 1519.5	"F": 33}
{"v": 1	"t": 660069	"P": 1374.5	"F": 24}
{"v": 1	"t": 660090	"P": 1550.5	"F": 36}
{"v": 1	"t": 660110	"P": 1358.5	"F": 22}
{"v": 1	"t": 660130	"P": 1552.0	"F": 39}
{"v": 1	"t": 660151	"P": 1357.5	"F": 22}
{"v": 1	"t": 660171	"P": 1554.75	"F": 36}
{"v": 1	"t": 660192	"P": 1347.25	"F": 20}
{"v": 1	"t": 660212	"P": 1560.5	"F": 41}
{"v": 1	"t": 660232	"P": 1358.75	"F": 22}
{"v": 1	"t": 660253	"P": 1536.5	"F": 34}
{"v": 1	"t": 660273	"P": 1375.75	"F": 20}
{"v": 1	"t": 660293	"P": 1532.0	"F": 37}
{"v": 1	"t": 660314	"P": 1389.75	"F": 24}
{"v": 1	"t": 660334	"P": 1495.75	"F": 32}
{"v": 1	"t": 660354	"P": 1422.75	"F": 28}
{"v": 1	"t": 660375	"P": 1482.5	"F": 33}
{"v": 1	"t": 660395	"P": 1434.5	"F": 24}
{"v": 1	"t": 660416	"P": 1454.0	"F": 31}
{"v": 1	"t": 660436	"P": 1472.75	"F": 31}
{"v": 1	"t": 660456	"P": 1423.25	"F": 28}
{"v": 1	"t": 660477	"P": 1489.75	"F": 32}
{"v": 1	"t": 660497	"P": 1407.0	"F": 22}
{"v": 1	"t": 660518	"P": 1519.5	"F": 35}
{"v": 1	"t": 660538	"P": 1366.25	"F": 27}
{"v": 1	"t": 660558	"P": 1553.25	"F": 34}
{"v": 1	"t": 660579	"P": 1359.75	"F": 21}
{"v": 1	"t": 660599	"P": 1546.0	"F": 37}
{"v": 1	"t": 660619	"P": 1356.5	"F": 21}
{"v": 1	"t": 660640	"P": 1558.75	"F": 37}
{"v": 1	"t": 660660	"P": 1347.25	"F": 20}
{"v": 1	"t": 660681	"P": 1552.5	"F": 38}
{"v": 1	"t": 660701	"P": 1366.0	"F": 20}
{"v": 1	"t": 660721	"P": 1541.5	"F": 35}
{"v": 1	"t": 660742	"P": 1365.75	"F": 24}
{"v": 1	"t": 660762	"P": 1540.75	"F": 38}
{"v": 1	"t": 660782	"P": 1387.25	"F": 21}
{"v": 1	"t": 660803	"P": 1500.5	"F": 33}
{"v": 1	"t": 660823	"P": 1413.25	"F": 25}
{"v": 1	"t": 660843	"P": 1494.0	"F": 34}
{"v": 1	"t": 660864	"P": 1428.75	"F": 26}
{"v": 1	"t": 660884	"P": 1456.75	"F": 31}
{"v": 1	"t": 660905	"P": 1467.0	"F": 27}
{"v": 1	"t": 660925	"P": 1436.0	"F": 29}
{"v": 1	"t": 660945	"P": 1475.5	"F": 32}
{"v": 1	"t": 660966	"P": 1414.0	"F": 24	"C": 48.51	"D": 3317	"sn": 54091930088003	"file": "/data/device_log/data0000.out"	"CO2": 446.2201232910156	"Tp": 25.130844116210938	"H": 4.627648048586276e-41}
{"v": 1	"t": 660992	"P": 1465.0	"F": 33}
{"v": 1	"t": 661014	"P": 1368.25	"F": 30}
{"v": 1	"t": 661035	"P": 1378.5	"F": 22}
{"v": 1	"t": 661055	"P": 1520.0	"F": 34}
{"v": 1	"t": 661076	"P": 1414.5	"F": 27}
{"v": 1	"t": 661096	"P": 1459.0	"F": 32}
{"v": 1	"t": 661116	"P": 1461.25	"F": 29}
{"v": 1	"t": 661137	"P": 1428.0	"F": 25}
{"v": 1	"t": 661157	"P": 1499.25	"F": 33}
{"v": 1	"t": 661178	"P": 1395.75	"F": 30}
{"v": 1	"t": 661198	"P": 1514.25	"F": 33}
{"v": 1	"t": 661218	"P": 1389.5	"F": 22}
{"v": 1	"t": 661239	"P": 1529.25	"F": 37}
{"v": 1	"t": 661259	"P": 1357.75	"F": 21}
{"v": 1	"t": 661279	"P": 1556.0	"F": 38}
{"v": 1	"t": 661300	"P": 1354.25	"F": 21}
{"v": 1	"t": 661320	"P": 1551.25	"F": 39}
{"v": 1	"t": 661341	"P": 1350.0	"F": 20}
{"v": 1	"t": 661361	"P": 1561.0	"F": 36}
{"v": 1	"t": 661381	"P": 1353.5	"F": 23}
{"v": 1	"t": 661402	"P": 1546.75	"F": 39}
{"v": 1	"t": 661422	"P": 1366.0	"F": 21}
{"v": 1	"t": 661442	"P": 1532.0	"F": 34}
{"v": 1	"t": 661463	"P": 1372.25	"F": 23}
{"v": 1	"t": 661483	"P": 1522.5	"F": 36}
{"v": 1	"t": 661503	"P": 1399.0	"F": 24}
{"v": 1	"t": 661524	"P": 1492.0	"F": 35}
{"v": 1	"t": 661544	"P": 1416.25	"F": 24}
{"v": 1	"t": 661565	"P": 1483.25	"F": 32}
{"v": 1	"t": 661585	"P": 1443.5	"F": 28}
{"v": 1	"t": 661605	"P": 1440.75	"F": 28}
{"v": 1	"t": 661626	"P": 1481.5	"F": 34}
{"v": 1	"t": 661646	"P": 1413.75	"F": 27}
{"v": 1	"t": 661667	"P": 1500.5	"F": 29}
{"v": 1	"t": 661687	"P": 1396.75	"F": 25}
{"v": 1	"t": 661707	"P": 1529.75	"F": 36}
{"v": 1	"t": 661728	"P": 1364.0	"F": 24}
{"v": 1	"t": 661748	"P": 1539.25	"F": 36}
{"v": 1	"t": 661768	"P": 1368.25	"F": 20}
{"v": 1	"t": 661789	"P": 1545.75	"F": 37}
{"v": 1	"t": 661809	"P": 1344.25	"F": 23}
{"v": 1	"t": 661829	"P": 1565.75	"F": 37}
{"v": 1	"t": 661850	"P": 1356.0	"F": 20}
{"v": 1	"t": 661870	"P": 1544.5	"F": 38}
{"v": 1	"t": 661891	"P": 1358.0	"F": 20}
{"v": 1	"t": 661911	"P": 1547.75	"F": 38}
{"v": 1	"t": 661931	"P": 1368.75	"F": 22}
{"v": 1	"t": 661952	"P": 1529.25	"F": 38}
{"v": 1	"t": 661972	"P": 1395.25	"F": 23}
{"v": 1	"t": 661992	"P": 1508.5	"F": 30	"C": 48.495	"D": 3316	"sn": 54091930088003	"file": "/data/device_log/data0000.out"}
{"v": 1	"t": 662013	"P": 1448.75	"F": 31}
{"v": 1	"t": 662034	"P": 1393.0	"F": 25}
{"v": 1	"t": 662056	"P": 1391.75	"F": 28}
{"v": 1	"t": 662077	"P": 1517.5	"F": 36}
{"v": 1	"t": 662097	"P": 1389.5	"F": 25}
{"v": 1	"t": 662118	"P": 1535.75	"F": 34}
{"v": 1	"t": 662138	"P": 1354.75	"F": 22}
{"v": 1	"t": 662158	"P": 1557.25	"F": 39}
{"v": 1	"t": 662179	"P": 1351.75	"F": 20}
{"v": 1	"t": 662199	"P": 1545.5	"F": 36}
{"v": 1	"t": 662219	"P": 1362.75	"F": 20}
{"v": 1	"t": 662240	"P": 1556.0	"F": 39}
{"v": 1	"t": 662260	"P": 1347.75	"F": 22}
{"v": 1	"t": 662281	"P": 1544.75	"F": 36}
{"v": 1	"t": 662301	"P": 1382.5	"F": 22}
{"v": 1	"t": 662321	"P": 1523.5	"F": 35}
{"v": 1	"t": 662342	"P": 1383.0	"F": 25}
{"v": 1	"t": 662362	"P": 1514.0	"F": 34}
{"v": 1	"t": 662382	"P": 1410.25	"F": 24}
{"v": 1	"t": 662403	"P": 1480.5	"F": 34}
{"v": 1	"t": 662423	"P": 1438.25	"F": 25}
{"v": 1	"t": 662444	"P": 1463.75	"F": 28}
{"v": 1	"t": 662464	"P": 1451.5	"F": 32}
{"v": 1	"t": 662484	"P": 1436.0	"F": 33}
{"v": 1	"t": 662505	"P": 1491.25	"F": 28}
{"v": 1	"t": 662525	"P": 1408.25	"F": 25}
{"v": 1	"t": 662545	"P": 1499.0	"F": 32}
{"v": 1	"t": 662566	"P": 1398.0	"F": 26}
{"v": 1	"t": 662586	"P": 1531.75	"F": 36}
{"v": 1	"t": 662607	"P": 1365.25	"F": 23}
{"v": 1	"t": 662627	"P": 1545.5	"F": 35}
{"v": 1	"t": 662647	"P": 1365.25	"F": 22}
{"v": 1	"t": 662668	"P": 1545.75	"F": 36}
{"v": 1	"t": 662688	"P": 1347.75	"F": 21}
{"v": 1	"t": 662708	"P": 1569.25	"F": 40}
{"v": 1	"t": 662729	"P": 1347.75	"F": 21}
{"v": 1	"t": 662749	"P": 1543.25	"F": 35}
{"v": 1	"t": 662770	"P": 1376.25	"F": 20}
{"v": 1	"t": 662790	"P": 1538.75	"F": 39}
{"v": 1	"t": 662810	"P": 1364.75	"F": 23}
{"v": 1	"t": 662831	"P": 1526.25	"F": 32}
{"v": 1	"t": 662851	"P": 1398.25	"F": 25}
{"v": 1	"t": 662871	"P": 1498.25	"F": 36}
{"v": 1	"t": 662892	"P": 1414.25	"F": 24}
{"v": 1	"t": 662912	"P": 1481.75	"F": 33}
{"v": 1	"t": 662933	"P": 1440.75	"F": 28}
{"v": 1	"t": 662953	"P": 1449.5	"F": 29}
{"v": 1	"t": 662973	"P": 1474.5	"F": 30}
{"v": 1	"t": 662994	"P": 1429.25	"F": 27}
{"v": 1	"t": 663014	"P": 1487.25	"F": 31	"C": 48.51	"D": 3315	"sn": 54091930088003	"file": "/data/device_log/data0000.out"	"CO2": 445.64556884765625	"Tp": 25.130844116210938	"H": 4.627648048586276e-41}
{"v": 1	"t": 663036	"P": 1463.75	"F": 25}
{"v": 1	"t": 663056	"P": 1529.0	"F": 35}
{"v": 1	"t": 663078	"P": 1536.5	"F": 29}
{"v": 1	"t": 663099	"P": 1380.75	"F": 22}
{"v": 1	"t": 663119	"P": 1508.0	"F": 35}
{"v": 1	"t": 663140	"P": 1413.75	"F": 26}
{"v": 1	"t": 663160	"P": 1489.5	"F": 32}
{"v": 1	"t": 663180	"P": 1466.5	"F": 27}
{"v": 1	"t": 663201	"P": 1468.25	"F": 31}
{"v": 1	"t": 663221	"P": 1457.75	"F": 29}
{"v": 1	"t": 663241	"P": 1432.5	"F": 30}
{"v": 1	"t": 663262	"P": 1480.25	"F": 31}
{"v": 1	"t": 663282	"P": 1420.75	"F": 23}
{"v": 1	"t": 663303	"P": 1498.75	"F": 34}
{"v": 1	"t": 663323	"P": 1387.0	"F": 23}
{"v": 1	"t": 663343	"P": 1541.5	"F": 33}
{"v": 1	"t": 663364	"P": 1361.5	"F": 23}
{"v": 1	"t": 663384	"P": 1541.0	"F": 36}
{"v": 1	"t": 663405	"P": 1364.0	"F": 20}
{"v": 1	"t": 663425	"P": 1551.5	"F": 36}
{"v": 1	"t": 663445	"P": 1344.25	"F": 21}
{"v": 1	"t": 663466	"P": 1563.5	"F": 39}
{"v": 1	"t": 663486	"P": 1353.5	"F": 20}
{"v": 1	"t": 663506	"P": 1544.0	"F": 35}
{"v": 1	"t": 663527	"P": 1361.25	"F": 20}
{"v": 1	"t": 663547	"P": 1549.5	"F": 37}
{"v": 1	"t": 663567	"P": 1370.75	"F": 23}
{"v": 1	"t": 663588	"P": 1517.5	"F": 35}
{"v": 1	"t": 663608	"P": 1399.0	"F": 22}
{"v": 1	"t": 663629	"P": 1511.25	"F": 34}
{"v": 1	"t": 663649	"P": 1407.5	"F": 26}
{"v": 1	"t": 663669	"P": 1479.5	"F": 33}
{"v": 1	"t": 663690	"P": 1444.0	"F": 26}
{"v": 1	"t": 663710	"P": 1458.75	"F": 32}
{"v": 1	"t": 663730	"P": 1449.0	"F": 27}
{"v": 1	"t": 663751	"P": 1444.5	"F": 26}
{"v": 1	"t": 663771	"P": 1484.75	"F": 34}
{"v": 1	"t": 663791	"P": 1405.25	"F": 28}
{"v": 1	"t": 663812	"P": 1511.25	"F": 30}
{"v": 1	"t": 663832	"P": 1398.5	"F": 23}
{"v": 1	"t": 663853	"P": 1514.5	"F": 34}
{"v": 1	"t": 663873	"P": 1370.25	"F": 23}
{"v": 1	"t": 663893	"P": 1554.25	"F": 37}
{"v": 1	"t": 663914	"P": 1352.0	"F": 20}
{"v": 1	"t": 663934	"P": 1550.5	"F": 38}
{"v": 1	"t": 663955	"P": 1359.5	"F": 20}
{"v": 1	"t": 663975	"P": 1555.0	"F": 37}
{"v": 1	"t": 663995	"P": 1346.0	"F": 21}
{"v": 1	"t": 664016	"P": 1559.5	"F": 39}
{"v": 1	"t": 664036	"P": 1362.75	"F": 21	"C": 48.495	"D": 3314	"sn": 54091930088003	"file": "/data/device_log/data0000.out"	"CO2": 445.4474182128906	"Tp": 25.144195556640625	"H": 4.627648048586276e-41}
{"v": 1	"t": 664058	"P": 1394.5	"F": 27}
{"v": 1	"t": 664078	"P": 1533.0	"F": 36}
{"v": 1	"t": 664102	"P": 1511.5	"F": 29}
{"v": 1	"t": 664122	"P": 1412.25	"F": 24}
{"v": 1	"t": 664142	"P": 1493.75	"F": 34}
{"v": 1	"t": 664163	"P": 1418.75	"F": 25}
{"v": 1	"t": 664183	"P": 1473.25	"F": 27}
{"v": 1	"t": 664204	"P": 1453.5	"F": 30}
{"v": 1	"t": 664224	"P": 1436.25	"F": 33}
{"v": 1	"t": 664244	"P": 1488.75	"F": 29}
{"v": 1	"t": 664265	"P": 1412.0	"F": 25}
{"v": 1	"t": 664285	"P": 1502.0	"F": 33}
{"v": 1	"t": 664306	"P": 1387.0	"F": 24}
{"v": 1	"t": 664326	"P": 1539.25	"F": 37}
{"v": 1	"t": 664346	"P": 1364.5	"F": 23}
{"v": 1	"t": 664367	"P": 1536.25	"F": 36}
{"v": 1	"t": 664387	"P": 1368.5	"F": 21}
{"v": 1	"t": 664407	"P": 1550.5	"F": 37}
{"v": 1	"t": 664428	"P": 1347.75	"F": 21}
{"v": 1	"t": 664448	"P": 1564.0	"F": 40}
{"v": 1	"t": 664469	"P": 1354.75	"F": 21}
{"v": 1	"t": 664489	"P": 1534.5	"F": 34}
{"v": 1	"t": 664510	"P": 1399.5	"F": 24}
{"v": 1	"t": 664530	"P": 1501.25	"F": 34}
{"v": 1	"t": 664551	"P": 1447.75	"F": 30}
{"v": 1	"t": 664571	"P": 1447.25	"F": 26}
{"v": 1	"t": 664591	"P": 1474.25	"F": 33}
{"v": 1	"t": 664612	"P": 1415.0	"F": 27}
{"v": 1	"t": 664632	"P": 1513.5	"F": 31}
{"v": 1	"t": 664653	"P": 1385.25	"F": 26}
{"v": 1	"t": 664673	"P": 1523.0	"F": 36}
{"v": 1	"t": 664693	"P": 1382.0	"F": 23}
{"v": 1	"t": 664714	"P": 1540.5	"F": 35}
{"v": 1	"t": 664734	"P": 1356.25	"F": 21}
{"v": 1	"t": 664754	"P": 1555.75	"F": 38}
{"v": 1	"t": 664775	"P": 1352.5	"F": 21}
{"v": 1	"t": 664795	"P": 1548.75	"F": 36}
{"v": 1	"t": 664815	"P": 1354.0	"F": 19}
{"v": 1	"t": 664836	"P": 1558.5	"F": 38}
{"v": 1	"t": 664856	"P": 1351.75	"F": 21}
{"v": 1	"t": 664877	"P": 1538.25	"F": 38}
{"v": 1	"t": 664897	"P": 1375.0	"F": 21}
{"v": 1	"t": 664917	"P": 1533.75	"F": 37}
{"v": 1	"t": 664938	"P": 1380.25	"F": 22}
{"v": 1	"t": 664958	"P": 1513.5	"F": 33}
{"v": 1	"t": 664978	"P": 1413.0	"F": 23}
{"v": 1	"t": 664999	"P": 1485.75	"F": 37}
{"v": 1	"t": 665019	"P": 1429.5	"F": 24}
{"v": 1	"t": 665040	"P": 1469.0	"F": 29}
{"v": 1	"t": 665060	"P": 1461.5	"F": 30	"C": 48.465	"D": 3313	"sn": 54091930088003	"file": "/data/device_log/data0000.out"}
{"v": 1	"t": 665081	"P": 1425.5	"F": 27}
{"v": 1	"t": 665101	"P": 1546.75	"F": 37}
{"v": 1	"t": 665124	"P": 1541.5	"F": 29}
{"v": 1	"t": 665144	"P": 1355.75	"F": 20}
{"v": 1	"t": 665165	"P": 1556.5	"F": 36}
{"v": 1	"t": 665185	"P": 1352.0	"F": 21}
{"v": 1	"t": 665206	"P": 1550.75	"F": 40}
{"v": 1	"t": 665226	"P": 1373.0	"F": 20}
{"v": 1	"t": 665246	"P": 1532.0	"F": 35}
{"v": 1	"t": 665267	"P": 1374.0	"F": 21}
{"v": 1	"t": 665287	"P": 1533.0	"F": 36}
{"v": 1	"t": 665307	"P": 1396.25	"F": 25}
{"v": 1	"t": 665328	"P": 1493.5	"F": 33}
{"v": 1	"t": 665348	"P": 1422.75	"F": 23}
{"v": 1	"t": 665368	"P": 1485.5	"F": 32}
{"v": 1	"t": 665389	"P": 1439.75	"F": 26}
{"v": 1	"t": 665409	"P": 1443.25	"F": 29}
{"v": 1	"t": 665430	"P": 1479.75	"F": 32}
{"v": 1	"t": 665450	"P": 1420.25	"F": 28}
{"v": 1	"t": 665470	"P": 1490.75	"F": 29}
{"v": 1	"t": 665491	"P": 1406.0	"F": 24}
{"v": 1	"t": 665511	"P": 1515.25	"F": 36}
{"v": 1	"t": 665531	"P": 1368.75	"F": 24}
{"v": 1	"t": 665552	"P": 1536.0	"F": 36}
{"v": 1	"t": 665572	"P": 1372.75	"F": 23}
{"v": 1	"t": 665593	"P": 1537.25	"F": 34}
{"v": 1	"t": 665613	"P": 1352.0	"F": 22}
{"v": 1	"t": 665633	"P": 1558.25	"F": 37}
{"v": 1	"t": 665654	"P": 1352.25	"F": 21}
{"v": 1	"t": 665674	"P": 1548.75	"F": 38}
{"v": 1	"t": 665694	"P": 1357.75	"F": 20}
{"v": 1	"t": 665715	"P": 1550.0	"F": 36}
{"v": 1	"t": 665735	"P": 1359.25	"F": 21}
{"v": 1	"t": 665756	"P": 1537.0	"F": 39}
{"v": 1	"t": 665776	"P": 1387.5	"F": 23}
{"v": 1	"t": 665796	"P": 1502.75	"F": 31}
{"v": 1	"t": 665817	"P": 1405.0	"F": 24}
{"v": 1	"t": 665837	"P": 1501.0	"F": 36}
{"v": 1	"t": 665858	"P": 1430.25	"F": 27}
{"v": 1	"t": 665878	"P": 1454.25	"F": 29}
{"v": 1	"t": 665898	"P": 1463.5	"F": 30}
{"v": 1	"t": 665919	"P": 1443.25	"F": 26}
{"v": 1	"t": 665939	"P": 1470.5	"F": 29}
{"v": 1	"t": 665959	"P": 1418.75	"F": 28}
{"v": 1	"t": 665980	"P": 1509.5	"F": 33}
{"v": 1	"t": 666000	"P": 1390.0	"F": 25}
{"v": 1	"t": 666020	"P": 1518.0	"F": 33}
{"v": 1	"t": 666041	"P": 1387.25	"F": 22}
{"v": 1	"t": 666061	"P": 1536.25	"F": 35}
{"v": 1	"t": 666082	"P": 1354.0	"F": 24	"C": 48.43	"D": 3312	"sn": 54091930088003	"file": "/data/device_log/data0000.out"	"CO2": 444.61993408203125	"Tp": 25.157546997070312	"H": 4.627648048586276e-41}
{"v": 1	"t": 666103	"P": 1478.5	"F": 33}
{"v": 1	"t": 666124	"P": 1451.5	"F": 26}
{"v": 1	"t": 666146	"P": 1449.0	"F": 27}
{"v": 1	"t": 666166	"P": 1444.75	"F": 32}
{"v": 1	"t": 666187	"P": 1469.75	"F": 29}
{"v": 1	"t": 666207	"P": 1432.25	"F": 29}
{"v": 1	"t": 666228	"P": 1494.25	"F": 30}
{"v": 1	"t": 666248	"P": 1399.25	"F": 22}
{"v": 1	"t": 666268	"P": 1519.75	"F": 31}
{"v": 1	"t": 666289	"P": 1382.25	"F": 28}
{"v": 1	"t": 666309	"P": 1535.75	"F": 34}
{"v": 1	"t": 666330	"P": 1370.0	"F": 21}
{"v": 1	"t": 666350	"P": 1551.5	"F": 36}
{"v": 1	"t": 666370	"P": 1346.75	"F": 21}
{"v": 1	"t": 666391	"P": 1560.5	"F": 37}
{"v": 1	"t": 666411	"P": 1359.0	"F": 21}
{"v": 1	"t": 666431	"P": 1550.75	"F": 39}
{"v": 1	"t": 666452	"P": 1356.25	"F": 20}
{"v": 1	"t": 666472	"P": 1547.5	"F": 34}
{"v": 1	"t": 666492	"P": 1371.5	"F": 24}
{"v": 1	"t": 666513	"P": 1526.25	"F": 38}
{"v": 1	"t": 666533	"P": 1399.25	"F": 23}
{"v": 1	"t": 666554	"P": 1499.0	"F": 32}
{"v": 1	"t": 666574	"P": 1409.75	"F": 25}
{"v": 1	"t": 666594	"P": 1484.0	"F": 32}
{"v": 1	"t": 666615	"P": 1443.0	"F": 30}
{"v": 1	"t": 666635	"P": 1448.25	"F": 29}
{"v": 1	"t": 666655	"P": 1458.75	"F": 28}
{"v": 1	"t": 666676	"P": 1440.5	"F": 30}
{"v": 1	"t": 666696	"P": 1485.5	"F": 30}
{"v": 1	"t": 666717	"P": 1401.5	"F": 26}
{"v": 1	"t": 666737	"P": 1517.0	"F": 36}
{"v": 1	"t": 666757	"P": 1390.75	"F": 25}
{"v": 1	"t": 666778	"P": 1523.5	"F": 32}
{"v": 1	"t": 666798	"P": 1371.0	"F": 22}
{"v": 1	"t": 666818	"P": 1547.0	"F": 38}
{"v": 1	"t": 666839	"P": 1355.75	"F": 22}
{"v": 1	"t": 666859	"P": 1546.75	"F": 37}
{"v": 1	"t": 666880	"P": 1365.0	"F": 20}
{"v": 1	"t": 666900	"P": 1552.25	"F": 38}
{"v": 1	"t": 666920	"P": 1347.25	"F": 22}
{"v": 1	"t": 666941	"P": 1551.75	"F": 38}
{"v": 1	"t": 666961	"P": 1370.25	"F": 21}
{"v": 1	"t": 666981	"P": 1527.75	"F": 37}
{"v": 1	"t": 667002	"P": 1383.5	"F": 23}
{"v": 1	"t": 667022	"P": 1521.5	"F": 36}
{"v": 1	"t": 667043	"P": 1397.5	"F": 24}
{"v": 1	"t": 667063	"P": 1496.75	"F": 36}
{"v": 1	"t": 667083	"P": 1433.25	"F": 25}
{"v": 1	"t": 667104	"P": 1468.25	"F": 28	"C": 48.42	"D": 3311	"sn": 54091930088003	"file": "/data/device_log/data0000.out"}
{"v": 1	"t": 667125	"P": 1444.5	"F": 33}
{"v": 1	"t": 667146	"P": 1353.5	"F": 22}
{"v": 1	"t": 667169	"P": 1489.5	"F": 33}
{"v": 1	"t": 667190	"P": 1415.0	"F": 29}
{"v": 1	"t": 667210	"P": 1505.75	"F": 31}
{"v": 1	"t": 667231	"P": 1387.5	"F": 22}
{"v": 1	"t": 667251	"P": 1531.75	"F": 38}
{"v": 1	"t": 667271	"P": 1367.5	"F": 24}
{"v": 1	"t": 667292	"P": 1538.0	"F": 34}
{"v": 1	"t": 667312	"P": 1364.5	"F": 21}
{"v": 1	"t": 667332	"P": 1551.0	"F": 37}
{"v": 1	"t": 667353	"P": 1344.5	"F": 21}
{"v": 1	"t": 667373	"P": 1556.0	"F": 38}
{"v": 1	"t": 667393	"P": 1358.75	"F": 21}
{"v": 1	"t": 667414	"P": 1545.5	"F": 38}
{"v": 1	"t": 667434	"P": 1357.5	"F": 19}
{"v": 1	"t": 667455	"P": 1541.0	"F": 35}
{"v": 1	"t": 667475	"P": 1376.25	"F": 23}
{"v": 1	"t": 667495	"P": 1513.0	"F": 36}
{"v": 1	"t": 667516	"P": 1411.75	"F": 25}
{"v": 1	"t": 667536	"P": 1487.5	"F": 31}
{"v": 1	"t": 667557	"P": 1419.0	"F": 24}
{"v": 1	"t": 667577	"P": 1475.75	"F": 34}
{"v": 1	"t": 667597	"P": 1454.5	"F": 29}
{"v": 1	"t": 667618	"P": 1440.75	"F": 27}
{"v": 1	"t": 667638	"P": 1474.5	"F": 33}
{"v": 1	"t": 667658	"P": 1428.5	"F": 26}
{"v": 1	"t": 667679	"P": 1496.0	"F": 30}
{"v": 1	"t": 667699	"P": 1392.0	"F": 25}
{"v": 1	"t": 667719	"P": 1525.0	"F": 37}
{"v": 1	"t": 667740	"P": 1380.0	"F": 22}
{"v": 1	"t": 667760	"P": 1528.0	"F": 35}
{"v": 1	"t": 667781	"P": 1366.75	"F": 21}
{"v": 1	"t": 667801	"P": 1551.75	"F": 38}
{"v": 1	"t": 667821	"P": 1346.75	"F": 22}
{"v": 1	"t": 667842	"P": 1549.25	"F": 37}
{"v": 1	"t": 667862	"P": 1365.25	"F": 19}
{"v": 1	"t": 667882	"P": 1554.0	"F": 37}
{"v": 1	"t": 667903	"P": 1345.0	"F": 22}
{"v": 1	"t": 667923	"P": 1556.5	"F": 36}
{"v": 1	"t": 667944	"P": 1368.5	"F": 22}
{"v": 1	"t": 667964	"P": 1533.0	"F": 36}
{"v": 1	"t": 667984	"P": 1375.0	"F": 22}
{"v": 1	"t": 668005	"P": 1519.75	"F": 31}
{"v": 1	"t": 668025	"P": 1397.0	"F": 26}
{"v": 1	"t": 668046	"P": 1486.5	"F": 36}
{"v": 1	"t": 668066	"P": 1441.75	"F": 25}
{"v": 1	"t": 668086	"P": 1452.75	"F": 29}
{"v": 1	"t": 668107	"P": 1468.25	"F": 31}
{"v": 1	"t": 668127	"P": 1397.75	"F": 26	"C": 48.365	"D": 3310	"sn": 54091930088003	"file": "/data/device_log/data0000.out"	"CO2": 443.06195068359375	"Tp": 25.144195556640625	"H": 4.627648048586276e-41}
{"v": 1	"t": 668149	"P": 1476.0	"F": 33}
{"v": 1	"t": 668170	"P": 1467.75	"F": 27}
{"v": 1	"t": 668192	"P": 1485.75	"F": 31}
{"v": 1	"t": 668213	"P": 1401.75	"F": 22}
{"v": 1	"t": 668233	"P": 1515.25	"F": 34}
{"v": 1	"t": 668254	"P": 1387.75	"F": 28}
{"v": 1	"t": 668274	"P": 1529.25	"F": 33}
{"v": 1	"t": 668294	"P": 1373.0	"F": 21}
{"v": 1	"t": 668315	"P": 1552.5	"F": 35}
{"v": 1	"t": 668335	"P": 1351.25	"F": 23}
{"v": 1	"t": 668356	"P": 1557.0	"F": 37}
{"v": 1	"t": 668376	"P": 1360.0	"F": 21}
{"v": 1	"t": 668396	"P": 1550.75	"F": 37}
{"v": 1	"t": 668417	"P": 1349.5	"F": 20}
{"v": 1	"t": 668437	"P": 1548.0	"F": 36}
{"v": 1	"t": 668457	"P": 1371.75	"F": 23}
{"v": 1	"t": 668478	"P": 1526.5	"F": 37}
{"v": 1	"t": 668498	"P": 1381.5	"F": 22}
{"v": 1	"t": 668518	"P": 1516.25	"F": 33}
{"v": 1	"t": 668539	"P": 1397.5	"F": 24}
{"v": 1	"t": 668559	"P": 1489.75	"F": 35}
{"v": 1	"t": 668580	"P": 1433.0	"F": 28}
{"v": 1	"t": 668600	"P": 1465.0	"F": 27}
{"v": 1	"t": 668620	"P": 1444.75	"F": 26}
{"v": 1	"t": 668641	"P": 1452.0	"F": 31}
{"v": 1	"t": 668661	"P": 1479.5	"F": 29}
{"v": 1	"t": 668682	"P": 1408.0	"F": 27}
{"v": 1	"t": 668702	"P": 1512.0	"F": 34}
{"v": 1	"t": 668722	"P": 1394.5	"F": 23}
{"v": 1	"t": 668743	"P": 1524.5	"F": 33}
{"v": 1	"t": 668763	"P": 1369.75	"F": 24}
{"v": 1	"t": 668783	"P": 1546.25	"F": 38}
{"v": 1	"t": 668804	"P": 1359.0	"F": 23}
{"v": 1	"t": 668824	"P": 1542.75	"F": 36}
{"v": 1	"t": 668844	"P": 1360.75	"F": 21}
{"v": 1	"t": 668865	"P": 1558.25	"F": 36}
{"v": 1	"t": 668885	"P": 1345.5	"F": 23}
{"v": 1	"t": 668905	"P": 1552.25	"F": 37}
{"v": 1	"t": 668926	"P": 1356.25	"F": 21}
{"v": 1	"t": 668946	"P": 1560.5	"F": 37}
{"v": 1	"t": 668966	"P": 1347.25	"F": 20}
{"v": 1	"t": 668987	"P": 1549.5	"F": 36}
{"v": 1	"t": 669007	"P": 1363.0	"F": 22}
{"v": 1	"t": 669027	"P": 1557.0	"F": 39}
{"v": 1	"t": 669048	"P": 1351.5	"F": 21}
{"v": 1	"t": 669068	"P": 1539.0	"F": 33}
{"v": 1	"t": 669088	"P": 1374.5	"F": 21}
{"v": 1	"t": 669109	"P": 1541.0	"F": 39}
{"v": 1	"t": 669129	"P": 1365.25	"F": 23}
{"v": 1	"t": 669149	"P": 1525.5	"F": 32	"C": 48.36	"D": 3309	"sn": 54091930088003	"file": "/data/device_log/data0000.out"}
{"v": 1	"t": 669170	"P": 1432.5	"F": 25}
{"v": 1	"t": 669191	"P": 1444.75	"F": 31}
{"v": 1	"t": 669213	"P": 1454.75	"F": 29}
{"v": 1	"t": 669233	"P": 1465.75	"F": 30}
{"v": 1	"t": 669254	"P": 1442.25	"F": 29}
{"v": 1	"t": 669274	"P": 1466.25	"F": 27}
{"v": 1	"t": 669294	"P": 1426.0	"F": 27}
{"v": 1	"t": 669315	"P": 1486.25	"F": 30}
{"v": 1	"t": 669335	"P": 1410.5	"F": 28}
{"v": 1	"t": 669355	"P": 1495.25	"F": 31}
{"v": 1	"t": 669376	"P": 1403.25	"F": 25}
{"v": 1	"t": 669396	"P": 1515.75	"F": 33}
{"v": 1	"t": 669416	"P": 1381.5	"F": 24}
{"v": 1	"t": 669437	"P": 1523.75	"F": 37}
{"v": 1	"t": 669457	"P": 1372.75	"F": 21}
{"v": 1	"t": 669477	"P": 1539.5	"F": 37}
{"v": 1	"t": 669498	"P": 1357.0	"F": 20}
{"v": 1	"t": 669518	"P": 1546.25	"F": 35}
{"v": 1	"t": 669538	"P": 1361.25	"F": 22}
{"v": 1	"t": 669559	"P": 1553.25	"F": 38}
{"v": 1	"t": 669579	"P": 1339.0	"F": 22}
{"v": 1	"t": 669599	"P": 1558.5	"F": 35}
{"v": 1	"t": 669620	"P": 1359.75	"F": 19}
{"v": 1	"t": 669640	"P": 1554.25	"F": 38}
{"v": 1	"t": 669660	"P": 1339.5	"F": 21}
{"v": 1	"t": 669681	"P": 1565.75	"F": 36}
{"v": 1	"t": 669701	"P": 1360.75	"F": 20}
{"v": 1	"t": 669721	"P": 1548.75	"F": 36}
{"v": 1	"t": 669742	"P": 1348.0	"F": 21}
{"v": 1	"t": 669762	"P": 1558.75	"F": 35}
{"v": 1	"t": 669782	"P": 1362.5	"F": 21}
{"v": 1	"t": 669803	"P": 1543.0	"F": 38}
{"v": 1	"t": 669823	"P": 1359.0	"F": 20}
{"v": 1	"t": 669843	"P": 1547.25	"F": 35}
{"v": 1	"t": 669864	"P": 1373.25	"F": 22}
{"v": 1	"t": 669884	"P": 1532.5	"F": 38}
{"v": 1	"t": 669904	"P": 1368.75	"F": 23}
{"v": 1	"t": 669924	"P": 1533.25	"F": 33}
{"v": 1	"t": 669945	"P": 1388.0	"F": 22}
{"v": 1	"t": 669965	"P": 1518.0	"F": 35}
{"v": 1	"t": 669985	"P": 1388.0	"F": 25}
{"v": 1	"t": 670006	"P": 1516.25	"F": 34}
{"v": 1	"t": 670026	"P": 1403.25	"F": 25}
{"v": 1	"t": 670046	"P": 1496.25	"F": 32}
{"v": 1	"t": 670067	"P": 1407.75	"F": 25}
{"v": 1	"t": 670087	"P": 1494.75	"F": 34}
{"v": 1	"t": 670107	"P": 1424.75	"F": 27}
{"v": 1	"t": 670128	"P": 1469.25	"F": 31}
{"v": 1	"t": 670148	"P": 1452.0	"F": 28}
{"v": 1	"t": 670168	"P": 1450.5	"F": 27	"C": 48.35	"D": 3308	"sn": 54091930088003	"file": "/data/device_log/data0000.out"	"CO2": 443.1491394042969	"Tp": 25.157546997070312	"H": 4.627648048586276e-41}
{"v": 1	"t": 670190	"P": 1546.25	"F": 35}
{"v": 1	"t": 670210	"P": 1343.0	"F": 21}
{"v": 1	"t": 670232	"P": 1436.0	"F": 31}
{"v": 1	"t": 670252	"P": 1487.5	"F": 32}
{"v": 1	"t": 670272	"P": 1422.25	"F": 26}
{"v": 1	"t": 670293	"P": 1489.5	"F": 31}
{"v": 1	"t": 670313	"P": 1401.25	"F": 26}
{"v": 1	"t": 670333	"P": 1514.0	"F": 35}
{"v": 1	"t": 670354	"P": 1397.75	"F": 25}
{"v": 1	"t": 670374	"P": 1509.75	"F": 31}
{"v": 1	"t": 670394	"P": 1388.25	"F": 23}
{"v": 1	"t": 670415	"P": 1509.25	"F": 38}
{"v": 1	"t": 670435	"P": 1371.0	"F": 25}
{"v": 1	"t": 670455	"P": 1530.25	"F": 33}
{"v": 1	"t": 670476	"P": 1372.25	"F": 21}
{"v": 1	"t": 670496	"P": 1547.75	"F": 35}
{"v": 1	"t": 670516	"P": 1360.25	"F": 25}
{"v": 1	"t": 670537	"P": 1543.25	"F": 36}
{"v": 1	"t": 670557	"P": 1361.0	"F": 20}
{"v": 1	"t": 670577	"P": 1556.75	"F": 36}
{"v": 1	"t": 670597	"P": 1354.0	"F": 21}
{"v": 1	"t": 670618	"P": 1551.0	"F": 37}
{"v": 1	"t": 670638	"P": 1358.0	"F": 22}
{"v": 1	"t": 670658	"P": 1565.25	"F": 38}
{"v": 1	"t": 670679	"P": 1349.5	"F": 20}
{"v": 1	"t": 670699	"P": 1544.25	"F": 35}
{"v": 1	"t": 670719	"P": 1373.25	"F": 23}
{"v": 1	"t": 670740	"P": 1550.0	"F": 39}
{"v": 1	"t": 670760	"P": 1372.25	"F": 23}
{"v": 1	"t": 670781	"P": 1522.5	"F": 34}
{"v": 1	"t": 670801	"P": 1409.25	"F": 25}
{"v": 1	"t": 670821	"P": 1500.25	"F": 35}
{"v": 1	"t": 670842	"P": 1419.75	"F": 25}
{"v": 1	"t": 670862	"P": 1480.5	"F": 32}
{"v": 1	"t": 670882	"P": 1454.5	"F": 30}
{"v": 1	"t": 670903	"P": 1452.5	"F": 29}
{"v": 1	"t": 670923	"P": 1467.0	"F": 28}
{"v": 1	"t": 670943	"P": 1438.25	"F": 29}
{"v": 1	"t": 670964	"P": 1495.75	"F": 34}
{"v": 1	"t": 670984	"P": 1411.75	"F": 28}
{"v": 1	"t": 671004	"P": 1502.25	"F": 31}
{"v": 1	"t": 671024	"P": 1408.25	"F": 26}
{"v": 1	"t": 671045	"P": 1527.0	"F": 37}
{"v": 1	"t": 671065	"P": 1377.0	"F": 25}
{"v": 1	"t": 671085	"P": 1538.75	"F": 35}
{"v": 1	"t": 671106	"P": 1380.0	"F": 22}
{"v": 1	"t": 671126	"P": 1546.5	"F": 37}
{"v": 1	"t": 671146	"P": 1360.25	"F": 25}
{"v": 1	"t": 671167	"P": 1558.25	"F": 37}
{"v": 1	"t": 671187	"P": 1364.75	"F": 22	"C": 48.345	"D": 3307	"sn": 54091930088003	"file": "/data/device_log/data0000.out"}
{"v": 1	"t": 671208	"P": 1539.0	"F": 39}
{"v": 1	"t": 671228	"P": 1372.25	"F": 22}
{"v": 1	"t": 671251	"P": 1380.75	"F": 29}
{"v": 1	"t": 671271	"P": 1533.25	"F": 37}
{"v": 1	"t": 671291	"P": 1390.25	"F": 24}
{"v": 1	"t": 671312	"P": 1503.75	"F": 36}
{"v": 1	"t": 671332	"P": 1414.75	"F": 26}
{"v": 1	"t": 671352	"P": 1501.5	"F": 32}
{"v": 1	"t": 671372	"P": 1426.0	"F": 27}
{"v": 1	"t": 671393	"P": 1467.0	"F": 32}
{"v": 1	"t": 671413	"P": 1452.0	"F": 30}
{"v": 1	"t": 671433	"P": 1459.5	"F": 30}
{"v": 1	"t": 671454	"P": 1468.75	"F": 30}
{"v": 1	"t": 671474	"P": 1419.0	"F": 29}
{"v": 1	"t": 671494	"P": 1507.25	"F": 34}
{"v": 1	"t": 671515	"P": 1397.0	"F": 25}
{"v": 1	"t": 671535	"P": 1526.75	"F": 35}
{"v": 1	"t": 671556	"P": 1375.75	"F": 24}
{"v": 1	"t": 671576	"P": 1557.75	"F": 38}
{"v": 1	"t": 671596	"P": 1363.75	"F": 22}
{"v": 1	"t": 671617	"P": 1551.25	"F": 37}
{"v": 1	"t": 671637	"P": 1358.75	"F": 22}
{"v": 1	"t": 671657	"P": 1561.75	"F": 40}
{"v": 1	"t": 671678	"P": 1354.75	"F": 23}
{"v": 1	"t": 671698	"P": 1547.25	"F": 36}
{"v": 1	"t": 671718	"P": 1388.25	"F": 22}
{"v": 1	"t": 671739	"P": 1528.75	"F": 38}
{"v": 1	"t": 671759	"P": 1389.5	"F": 24}
{"v": 1	"t": 671779	"P": 1511.75	"F": 34}
{"v": 1	"t": 671800	"P": 1431.5	"F": 28}
{"v": 1	"t": 671820	"P": 1460.0	"F": 31}
{"v": 1	"t": 671841	"P": 1470.5	"F": 32}
{"v": 1	"t": 671861	"P": 1434.5	"F": 30}
{"v": 1	"t": 671881	"P": 1501.25	"F": 33}
{"v": 1	"t": 671902	"P": 1390.0	"F": 27}
{"v": 1	"t": 671922	"P": 1536.75	"F": 35}
{"v": 1	"t": 671942	"P": 1382.25	"F": 22}
{"v": 1	"t": 671963	"P": 1536.5	"F": 36}
{"v": 1	"t": 671983	"P": 1370.0	"F": 24}
{"v": 1	"t": 672003	"P": 1560.75	"F": 38}
{"v": 1	"t": 672024	"P": 1358.25	"F": 22}
{"v": 1	"t": 672044	"P": 1553.75	"F": 39}
{"v": 1	"t": 672064	"P": 1365.5	"F": 22}
{"v": 1	"t": 672085	"P": 1556.5	"F": 37}
{"v": 1	"t": 672105	"P": 1365.75	"F": 23}
{"v": 1	"t": 672125	"P": 1543.0	"F": 40}
{"v": 1	"t": 672146	"P": 1385.75	"F": 23}
{"v": 1	"t": 672166	"P": 1525.25	"F": 36}
{"v": 1	"t": 672186	"P": 1395.25	"F": 27}
{"v": 1	"t": 672207	"P": 1506.0	"F": 37	"C": 48.345	"D": 3306	"sn": 54091930088003	"file": "/data/device_log/data0000.out"	"CO2": 444.4515686035156	"Tp": 25.157546997070312	"H": 4.627648048586276e-41}
{"v": 1	"t": 672228	"P": 1542.5	"F": 31}
{"v": 1	"t": 672248	"P": 1370.0	"F": 21}
{"v": 1	"t": 672270	"P": 1451.25	"F": 36}
{"v": 1	"t": 672290	"P": 1482.0	"F": 30}
{"v": 1	"t": 672311	"P": 1424.25	"F": 27}
{"v": 1	"t": 672331	"P": 1517.25	"F": 34}
{"v": 1	"t": 672351	"P": 1389.0	"F": 29}
{"v": 1	"t": 672372	"P": 1535.75	"F": 36}
{"v": 1	"t": 672392	"P": 1384.5	"F": 22}
{"v": 1	"t": 672412	"P": 1548.0	"F": 37}
{"v": 1	"t": 672433	"P": 1359.25	"F": 26}
{"v": 1	"t": 672453	"P": 1563.0	"F": 40}
{"v": 1	"t": 672473	"P": 1362.5	"F": 23}
{"v": 1	"t": 672494	"P": 1566.0	"F": 40}
{"v": 1	"t": 672514	"P": 1350.0	"F": 23}
{"v": 1	"t": 672534	"P": 1558.25	"F": 38}
{"v": 1	"t": 672555	"P": 1371.75	"F": 22}
{"v": 1	"t": 672575	"P": 1552.5	"F": 39}
{"v": 1	"t": 672595	"P": 1367.0	"F": 24}
{"v": 1	"t": 672616	"P": 1540.25	"F": 36}
{"v": 1	"t": 672636	"P": 1404.75	"F": 25}
{"v": 1	"t": 672656	"P": 1515.75	"F": 39}
{"v": 1	"t": 672677	"P": 1408.5	"F": 26}
{"v": 1	"t": 672697	"P": 1495.0	"F": 32}
{"v": 1	"t": 672717	"P": 1450.75	"F": 30}
{"v": 1	"t": 672738	"P": 1460.0	"F": 35}
{"v": 1	"t": 672758	"P": 1472.75	"F": 32}
{"v": 1	"t": 672778	"P": 1432.25	"F": 28}
{"v": 1	"t": 672799	"P": 1517.5	"F": 35}
{"v": 1	"t": 672819	"P": 1392.5	"F": 30}
{"v": 1	"t": 672839	"P": 1536.25	"F": 37}
{"v": 1	"t": 672860	"P": 1383.25	"F": 24}
{"v": 1	"t": 672880	"P": 1548.75	"F": 39}
{"v": 1	"t": 672900	"P": 1356.75	"F": 26}
{"v": 1	"t": 672921	"P": 1565.0	"F": 40}
{"v": 1	"t": 672941	"P": 1360.0	"F": 24}
{"v": 1	"t": 672961	"P": 1567.5	"F": 42}
{"v": 1	"t": 672982	"P": 1344.0	"F": 24}
{"v": 1	"t": 673002	"P": 1575.5	"F": 39}
{"v": 1	"t": 673022	"P": 1364.5	"F": 23}
{"v": 1	"t": 673043	"P": 1558.0	"F": 40}
{"v": 1	"t": 673063	"P": 1356.5	"F": 22}
{"v": 1	"t": 673083	"P": 1552.0	"F": 38}
{"v": 1	"t": 673103	"P": 1382.75	"F": 27}
{"v": 1	"t": 673124	"P": 1531.5	"F": 41}
{"v": 1	"t": 673144	"P": 1386.25	"F": 25}
{"v": 1	"t": 673164	"P": 1514.0	"F": 34}
{"v": 1	"t": 673185	"P": 1426.5	"F": 28}
{"v": 1	"t": 673205	"P": 1476.75	"F": 35}
{"v": 1	"t": 673225	"P": 1445.5	"F": 27	"C": 48.315	"D": 3305	"sn": 54091930088003	"file": "/data/device_log/data0000.out"}
{"v": 1	"t": 673246	"P": 1453.75	"F": 28}
{"v": 1	"t": 673266	"P": 1491.25	"F": 33}
{"v": 1	"t": 673290	"P": 1513.25	"F": 29}
{"v": 1	"t": 673311	"P": 1415.75	"F": 25}
{"v": 1	"t": 673331	"P": 1497.0	"F": 31}
{"v": 1	"t": 673351	"P": 1439.5	"F": 25}
{"v": 1	"t": 673372	"P": 1450.5	"F": 32}
{"v": 1	"t": 673392	"P": 1488.0	"F": 31}
{"v": 1	"t": 673412	"P": 1424.25	"F": 28}
{"v": 1	"t": 673433	"P": 1502.5	"F": 34}
{"v": 1	"t": 673453	"P": 1399.75	"F": 26}
{"v": 1	"t": 673473	"P": 1532.0	"F": 34}
{"v": 1	"t": 673494	"P": 1373.0	"F": 24}
{"v": 1	"t": 673514	"P": 1542.0	"F": 37}
{"v": 1	"t": 673534	"P": 1372.0	"F": 22}
{"v": 1	"t": 673555	"P": 1559.25	"F": 37}
{"v": 1	"t": 673575	"P": 1352.25	"F": 22}
{"v": 1	"t": 673596	"P": 1556.25	"F": 36}
{"v": 1	"t": 673616	"P": 1374.25	"F": 21}
{"v": 1	"t": 673636	"P": 1552.25	"F": 39}
{"v": 1	"t": 673656	"P": 1363.5	"F": 22}
{"v": 1	"t": 673677	"P": 1538.5	"F": 35}
{"v": 1	"t": 673697	"P": 1398.5	"F": 23}
{"v": 1	"t": 673717	"P": 1519.0	"F": 37}
{"v": 1	"t": 673738	"P": 1401.0	"F": 25}
{"v": 1	"t": 673758	"P": 1501.0	"F": 31}
{"v": 1	"t": 673778	"P": 1439.5	"F": 28}
{"v": 1	"t": 673799	"P": 1474.0	"F": 34}
{"v": 1	"t": 673819	"P": 1451.5	"F": 29}
{"v": 1	"t": 673839	"P": 1453.0	"F": 30}
{"v": 1	"t": 673860	"P": 1490.0	"F": 30}
{"v": 1	"t": 673880	"P": 1422.0	"F": 29}
{"v": 1	"t": 673900	"P": 1505.25	"F": 34}
{"v": 1	"t": 673921	"P": 1403.75	"F": 26}
{"v": 1	"t": 673941	"P": 1535.75	"F": 36}
{"v": 1	"t": 673961	"P": 1374.25	"F": 25}
{"v": 1	"t": 673982	"P": 1548.0	"F": 37}
{"v": 1	"t": 674002	"P": 1370.75	"F": 24}
{"v": 1	"t": 674022	"P": 1560.0	"F": 38}
{"v": 1	"t": 674043	"P": 1354.75	"F": 22}
{"v": 1	"t": 674063	"P": 1561.75	"F": 39}
{"v": 1	"t": 674083	"P": 1360.75	"F": 22}
{"v": 1	"t": 674104	"P": 1568.5	"F": 40}
{"v": 1	"t": 674124	"P": 1350.0	"F": 22}
{"v": 1	"t": 674144	"P": 1547.75	"F": 35}
{"v": 1	"t": 674165	"P": 1390.5	"F": 23}
{"v": 1	"t": 674185	"P": 1528.0	"F": 38}
{"v": 1	"t": 674205	"P": 1388.0	"F": 25}
{"v": 1	"t": 674226	"P": 1512.75	"F": 32}
{"v": 1	"t": 674246	"P": 1429.0	"F": 27	"C": 48.29	"D": 3304	"sn": 54091930088003	"file": "/data/device_log/data0000.out"	"CO2": 443.5264892578125	"Tp": 25.157546997070312	"H": 4.627648048586276e-41}
{"v": 1	"t": 674267	"P": 1374.5	"F": 27}
{"v": 1	"t": 674288	"P": 1548.5	"F": 36}
{"v": 1	"t": 674309	"P": 1480.75	"F": 24}
{"v": 1	"t": 674330	"P": 1425.75	"F": 30}
{"v": 1	"t": 674350	"P": 1511.5	"F": 32}
{"v": 1	"t": 674370	"P": 1392.75	"F": 24}
{"v": 1	"t": 674391	"P": 1533.75	"F": 35}
{"v": 1	"t": 674411	"P": 1380.25	"F": 26}
{"v": 1	"t": 674431	"P": 1546.0	"F": 36}
{"v": 1	"t": 674452	"P": 1357.75	"F": 22}
{"v": 1	"t": 674472	"P": 1563.0	"F": 38}
{"v": 1	"t": 674492	"P": 1361.0	"F": 23}
{"v": 1	"t": 674513	"P": 1556.25	"F": 37}
{"v": 1	"t": 674533	"P": 1354.5	"F": 21}
{"v": 1	"t": 674553	"P": 1570.75	"F": 40}
{"v": 1	"t": 674574	"P": 1358.25	"F": 21}
{"v": 1	"t": 674594	"P": 1548.5	"F": 37}
{"v": 1	"t": 674614	"P": 1371.25	"F": 22}
{"v": 1	"t": 674635	"P": 1548.5	"F": 39}
{"v": 1	"t": 674655	"P": 1383.75	"F": 23}
{"v": 1	"t": 674675	"P": 1514.25	"F": 35}
{"v": 1	"t": 674696	"P": 1413.25	"F": 26}
{"v": 1	"t": 674716	"P": 1503.5	"F": 37}
{"v": 1	"t": 674736	"P": 1437.0	"F": 28}
{"v": 1	"t": 674757	"P": 1449.75	"F": 30}
{"v": 1	"t": 674777	"P": 1483.5	"F": 34}
{"v": 1	"t": 674797	"P": 1436.25	"F": 30}
{"v": 1	"t": 674818	"P": 1501.0	"F": 33}
{"v": 1	"t": 674838	"P": 1394.0	"F": 27}
{"v": 1	"t": 674858	"P": 1547.0	"F": 39}
{"v": 1	"t": 674879	"P": 1369.0	"F": 26}
{"v": 1	"t": 674899	"P": 1560.75	"F": 38}
{"v": 1	"t": 674919	"P": 1354.25	"F": 23}
{"v": 1	"t": 674940	"P": 1577.25	"F": 41}
{"v": 1	"t": 674960	"P": 1344.5	"F": 23}
{"v": 1	"t": 674980	"P": 1570.0	"F": 41}
{"v": 1	"t": 675001	"P": 1357.25	"F": 23}
{"v": 1	"t": 675021	"P": 1572.25	"F": 41}
{"v": 1	"t": 675041	"P": 1356.25	"F": 24}
{"v": 1	"t": 675062	"P": 1547.5	"F": 41}
{"v": 1	"t": 675082	"P": 1389.0	"F": 26}
{"v": 1	"t": 675102	"P": 1535.5	"F": 38}
{"v": 1	"t": 675123	"P": 1395.75	"F": 25}
{"v": 1	"t": 675143	"P": 1500.0	"F": 37}
{"v": 1	"t": 675163	"P": 1434.75	"F": 29}
{"v": 1	"t": 675184	"P": 1478.25	"F": 34}
{"v": 1	"t": 675204	"P": 1449.75	"F": 32}
{"v": 1	"t": 675224	"P": 1443.25	"F": 33}
{"v": 1	"t": 675245	"P": 1492.5	"F": 35}
{"v": 1	"t": 675265	"P": 1423.5	"F": 31	"C": 48.285	"D": 3303	"sn": 54091930088003	"file": "/data/device_log/data0000.out"}
{"v": 1	"t": 675285	"P": 1508.0	"F": 38}
{"v": 1	"t": 675306	"P": 1380.25	"F": 23}
{"v": 1	"t": 675328	"P": 1371.5	"F": 33}
{"v": 1	"t": 675349	"P": 1561.0	"F": 40}
{"v": 1	"t": 675369	"P": 1342.5	"F": 24}
{"v": 1	"t": 675389	"P": 1575.75	"F": 42}
{"v": 1	"t": 675410	"P": 1351.0	"F": 24}
{"v": 1	"t": 675430	"P": 1538.25	"F": 40}
{"v": 1	"t": 675450	"P": 1351.25	"F": 23}
{"v": 1	"t": 675471	"P": 1571.0	"F": 43}
{"v": 1	"t": 675491	"P": 1371.5	"F": 26}
{"v": 1	"t": 675511	"P": 1532.25	"F": 38}
{"v": 1	"t": 675532	"P": 1400.75	"F": 28}
{"v": 1	"t": 675552	"P": 1519.5	"F": 41}
{"v": 1	"t": 675572	"P": 1429.75	"F": 30}
{"v": 1	"t": 675593	"P": 1466.75	"F": 34}
{"v": 1	"t": 675613	"P": 1475.5	"F": 35}
{"v": 1	"t": 675633	"P": 1443.75	"F": 39}
{"v": 1	"t": 675654	"P": 1509.5	"F": 40}
{"v": 1	"t": 675674	"P": 1370.0	"F": 24}
{"v": 1	"t": 675694	"P": 1583.0	"F": 43}
{"v": 1	"t": 675715	"P": 1345.25	"F": 19}
{"v": 1	"t": 675735	"P": 1586.75	"F": 46}
{"v": 1	"t": 675756	"P": 1328.5	"F": 34}
{"v": 1	"t": 675776	"P": 1603.75	"F": 50}
{"v": 1	"t": 675796	"P": 1321.25	"F": 23}
{"v": 1	"t": 675817	"P": 1575.25	"F": 38}
{"v": 1	"t": 675837	"P": 1385.0	"F": 24}
{"v": 1	"t": 675857	"P": 1556.25	"F": 37}
{"v": 1	"t": 675878	"P": 1346.25	"F": 32}
{"v": 1	"t": 675898	"P": 1569.25	"F": 57}
{"v": 1	"t": 675918	"P": 1373.75	"F": 34}
{"v": 1	"t": 675939	"P": 1568.5	"F": 53}
{"v": 1	"t": 675959	"P": 1405.0	"F": 29}
{"v": 1	"t": 675980	"P": 1546.25	"F": 53}
{"v": 1	"t": 676000	"P": 1429.5	"F": 59}
{"v": 1	"t": 676020	"P": 1569.75	"F": 79}
{"v": 1	"t": 676041	"P": 1335.75	"F": 73}
{"v": 1	"t": 676061	"P": 1714.75	"F": 130}
{"v": 1	"t": 676081	"P": 1382.25	"F": 182}
{"v": 1	"t": 676102	"P": 1522.75	"F": 397}
{"v": 1	"t": 676122	"P": 1511.75	"F": 815}
{"v": 1	"t": 676142	"P": 1507.5	"F": 1170}
{"v": 1	"t": 676163	"P": 1499.5	"F": 1157}
{"v": 1	"t": 676183	"P": 1511.0	"F": 1238}
{"v": 1	"t": 676203	"P": 1513.75	"F": 1293}
{"v": 1	"t": 676224	"P": 1509.75	"F": 1523}
{"v": 1	"t": 676244	"P": 1507.75	"F": 1771}
{"v": 1	"t": 676264	"P": 1521.0	"F": 1963}
{"v": 1	"t": 676285	"P": 1522.0	"F": 2065	"C": 48.27	"D": 3302	"sn": 54091930088003	"file": "/data/device_log/data0000.out"	"CO2": 444.0177001953125	"Tp": 25.1708984375	"H": 4.627648048586276e-41}
{"v": 1	"t": 676306	"P": 1520.5	"F": 2124}
{"v": 1	"t": 676326	"P": 1514.75	"F": 2207}
{"v": 1	"t": 676349	"P": 1524.75	"F": 2468}
{"v": 1	"t": 676369	"P": 1517.5	"F": 2663}
{"v": 1	"t": 676389	"P": 1525.75	"F": 2947}
{"v": 1	"t": 676410	"P": 1541.25	"F": 3244}
{"v": 1	"t": 676430	"P": 1535.5	"F": 3641}
{"v": 1	"t": 676450	"P": 1535.75	"F": 3843}
{"v": 1	"t": 676471	"P": 1537.0	"F": 4111}
{"v": 1	"t": 676491	"P": 1547.0	"F": 4185}
{"v": 1	"t": 676511	"P": 1545.75	"F": 4242}
{"v": 1	"t": 676532	"P": 1545.75	"F": 4476}
{"v": 1	"t": 676552	"P": 1561.0	"F": 4389}
{"v": 1	"t": 676572	"P": 1556.75	"F": 4645}
{"v": 1	"t": 676593	"P": 1550.75	"F": 4739}
{"v": 1	"t": 676613	"P": 1542.75	"F": 4650}
{"v": 1	"t": 676633	"P": 1561.75	"F": 4821}
{"v": 1	"t": 676654	"P": 1554.75	"F": 5027}
{"v": 1	"t": 676674	"P": 1552.75	"F": 4958}
{"v": 1	"t": 676694	"P": 1551.0	"F": 5035}
{"v": 1	"t": 676715	"P": 1559.0	"F": 4814}
{"v": 1	"t": 676735	"P": 1551.5	"F": 4703}
{"v": 1	"t": 676755	"P": 1534.25	"F": 4703}
{"v": 1	"t": 676776	"P": 1550.25	"F": 4909}
{"v": 1	"t": 676796	"P": 1550.5	"F": 4553}
{"v": 1	"t": 676816	"P": 1538.25	"F": 4685}
{"v": 1	"t": 676837	"P": 1536.75	"F": 4447}
{"v": 1	"t": 676857	"P": 1546.5	"F": 4376}
{"v": 1	"t": 676877	"P": 1542.0	"F": 4341}
{"v": 1	"t": 676898	"P": 1534.0	"F": 4236}
{"v": 1	"t": 676918	"P": 1533.25	"F": 4051}
{"v": 1	"t": 676938	"P": 1542.75	"F": 3922}
{"v": 1	"t": 676959	"P": 1535.0	"F": 3614}
{"v": 1	"t": 676979	"P": 1518.25	"F": 3561}
{"v": 1	"t": 676999	"P": 1522.0	"F": 3196}
{"v": 1	"t": 677020	"P": 1530.5	"F": 3055}
{"v": 1	"t": 677040	"P": 1521.0	"F": 2803}
{"v": 1	"t": 677060	"P": 1508.75	"F": 2812}
{"v": 1	"t": 677081	"P": 1518.25	"F": 2567}
{"v": 1	"t": 677101	"P": 1517.5	"F": 2522}
{"v": 1	"t": 677121	"P": 1513.25	"F": 2312}
{"v": 1	"t": 677141	"P": 1500.25	"F": 2307}
{"v": 1	"t": 677162	"P": 1509.5	"F": 1903}
{"v": 1	"t": 677182	"P": 1509.0	"F": 1632}
{"v": 1	"t": 677202	"P": 1499.75	"F": 1485}
{"v": 1	"t": 677223	"P": 1497.75	"F": 1481}
{"v": 1	"t": 677243	"P": 1505.75	"F": 1350}
{"v": 1	"t": 677263	"P": 1502.25	"F": 1268}
{"v": 1	"t": 677284	"P": 1494.0	"F": 1112}
{"v": 1	"t": 677304	"P": 1487.75	"F": 1124	"C": 48.215	"D": 3301	"sn": 54091930088003	"file": "/data/device_log/data0000.out"}
{"v": 1	"t": 677325	"P": 1502.75	"F": 1076}
{"v": 1	"t": 677345	"P": 1502.25	"F": 1165}
{"v": 1	"t": 677368	"P": 1502.5	"F": 1166}
{"v": 1	"t": 677388	"P": 1497.75	"F": 1176}
{"v": 1	"t": 677408	"P": 1512.5	"F": 1213}
{"v": 1	"t": 677429	"P": 1504.0	"F": 1216}
{"v": 1	"t": 677449	"P": 1496.5	"F": 1203}
{"v": 1	"t": 677469	"P": 1501.75	"F": 1215}
{"v": 1	"t": 677490	"P": 1514.75	"F": 1232}
{"v": 1	"t": 677510	"P": 1503.5	"F": 1284}
{"v": 1	"t": 677530	"P": 1497.5	"F": 1264}
{"v": 1	"t": 677551	"P": 1513.25	"F": 1307}
{"v": 1	"t": 677571	"P": 1510.75	"F": 1220}
{"v": 1	"t": 677591	"P": 1502.0	"F": 1273}
{"v": 1	"t": 677612	"P": 1502.0	"F": 1251}
{"v": 1	"t": 677632	"P": 1509.0	"F": 1226}
{"v": 1	"t": 677652	"P": 1501.5	"F": 1133}
{"v": 1	"t": 677673	"P": 1493.5	"F": 1233}
{"v": 1	"t": 677693	"P": 1494.5	"F": 1220}
{"v": 1	"t": 677713	"P": 1504.25	"F": 1197}
{"v": 1	"t": 677734	"P": 1495.0	"F": 1215}
{"v": 1	"t": 677754	"P": 1491.5	"F": 1162}
{"v": 1	"t": 677774	"P": 1499.0	"F": 1202}
{"v": 1	"t": 677795	"P": 1508.0	"F": 1184}
{"v": 1	"t": 677815	"P": 1501.75	"F": 1144}
{"v": 1	"t": 677835	"P": 1497.75	"F": 1224}
{"v": 1	"t": 677856	"P": 1511.75	"F": 1267}
{"v": 1	"t": 677876	"P": 1517.75	"F": 1454}
{"v": 1	"t": 677896	"P": 1509.25	"F": 1761}
{"v": 1	"t": 677917	"P": 1512.5	"F": 2049}
{"v": 1	"t": 677937	"P": 1531.0	"F": 2561}
{"v": 1	"t": 677957	"P": 1532.0	"F": 2946}
{"v": 1	"t": 677978	"P": 1526.25	"F": 3363}
{"v": 1	"t": 677998	"P": 1528.5	"F": 3568}
{"v": 1	"t": 678018	"P": 1543.5	"F": 3700}
{"v": 1	"t": 678038	"P": 1543.5	"F": 3822}
{"v": 1	"t": 678059	"P": 1534.75	"F": 3785}
{"v": 1	"t": 678079	"P": 1529.0	"F": 4070}
{"v": 1	"t": 678099	"P": 1543.25	"F": 3955}
{"v": 1	"t": 678120	"P": 1537.0	"F": 3882}
{"v": 1	"t": 678140	"P": 1528.75	"F": 3865}
{"v": 1	"t": 678160	"P": 1534.5	"F": 3799}
{"v": 1	"t": 678181	"P": 1545.5	"F": 3980}
{"v": 1	"t": 678201	"P": 1544.5	"F": 4185}
{"v": 1	"t": 678222	"P": 1537.75	"F": 4393}
{"v": 1	"t": 678242	"P": 1555.0	"F": 4810}
{"v": 1	"t": 678262	"P": 1556.0	"F": 4839}
{"v": 1	"t": 678283	"P": 1550.75	"F": 4877}
{"v": 1	"t": 678303	"P": 1548.75	"F": 5201}
{"v": 1	"t": 678323	"P": 1567.25	"F": 5056	"C": 48.205	"D": 3300	"sn": 54091930088003	"file": "/data/device_log/data0000.out"	"CO2": 443.7639465332031	"Tp": 25.157546997070312	"H": 4.627648048586276e-41}
{"v": 1	"t": 678345	"P": 1563.5	"F": 5050}
{"v": 1	"t": 678365	"P": 1553.25	"F": 5231}
{"v": 1	"t": 678386	"P": 1552.5	"F": 5159}
{"v": 1	"t": 678407	"P": 1556.0	"F": 5165}
{"v": 1	"t": 678427	"P": 1555.75	"F": 5187}
{"v": 1	"t": 678447	"P": 1550.5	"F": 4872}
{"v": 1	"t": 678468	"P": 1543.5	"F": 4847}
{"v": 1	"t": 678488	"P": 1549.25	"F": 4693}
{"v": 1	"t": 678508	"P": 1549.0	"F": 4787}
{"v": 1	"t": 678529	"P": 1539.0	"F": 4567}
{"v": 1	"t": 678549	"P": 1536.25	"F": 4519}
{"v": 1	"t": 678570	"P": 1547.25	"F": 4274}
{"v": 1	"t": 678590	"P": 1536.25	"F": 4231}
{"v": 1	"t": 678610	"P": 1530.25	"F": 3979}
{"v": 1	"t": 678630	"P": 1530.75	"F": 3798}
{"v": 1	"t": 678651	"P": 1537.5	"F": 3784}
{"v": 1	"t": 678671	"P": 1530.0	"F": 3743}
{"v": 1	"t": 678691	"P": 1520.5	"F": 3623}
{"v": 1	"t": 678712	"P": 1527.5	"F": 3390}
{"v": 1	"t": 678732	"P": 1529.25	"F": 3255}
{"v": 1	"t": 678752	"P": 1520.5	"F": 3154}
{"v": 1	"t": 678773	"P": 1513.75	"F": 2930}
{"v": 1	"t": 678793	"P": 1523.75	"F": 2728}
{"v": 1	"t": 678814	"P": 1521.75	"F": 2846}
{"v": 1	"t": 678834	"P": 1515.0	"F": 2863}
{"v": 1	"t": 678854	"P": 1515.0	"F": 2809}
{"v": 1	"t": 678875	"P": 1524.75	"F": 2718}
{"v": 1	"t": 678895	"P": 1515.75	"F": 2676}
{"v": 1	"t": 678915	"P": 1508.75	"F": 2592}
{"v": 1	"t": 678936	"P": 1519.0	"F": 2637}
{"v": 1	"t": 678956	"P": 1522.0	"F": 2467}
{"v": 1	"t": 678976	"P": 1512.0	"F": 2611}
{"v": 1	"t": 678997	"P": 1508.5	"F": 2475}
{"v": 1	"t": 679017	"P": 1517.25	"F": 2506}
{"v": 1	"t": 679037	"P": 1520.5	"F": 2521}
{"v": 1	"t": 679057	"P": 1511.75	"F": 2569}
{"v": 1	"t": 679078	"P": 1510.0	"F": 2493}
{"v": 1	"t": 679098	"P": 1522.5	"F": 2552}
{"v": 1	"t": 679118	"P": 1526.25	"F": 2637}
{"v": 1	"t": 679139	"P": 1526.25	"F": 2827}
{"v": 1	"t": 679159	"P": 1519.0	"F": 3103}
{"v": 1	"t": 679179	"P": 1526.0	"F": 3250}
{"v": 1	"t": 679200	"P": 1528.0	"F": 3354}
{"v": 1	"t": 679220	"P": 1511.5	"F": 3162}
{"v": 1	"t": 679240	"P": 1511.5	"F": 2795}
{"v": 1	"t": 679261	"P": 1518.75	"F": 2418}
{"v": 1	"t": 679281	"P": 1507.75	"F": 1956}
{"v": 1	"t": 679301	"P": 1500.25	"F": 1753}
{"v": 1	"t": 679322	"P": 1506.75	"F": 1590}
{"v": 1	"t": 679342	"P": 1514.5	"F": 1616	"C": 48.19	"D": 3299	"sn": 54091930088003	"file": "/data/device_log/data0000.out"}
{"v": 1	"t": 679363	"P": 1507.25	"F": 1552}
{"v": 1	"t": 679383	"P": 1510.25	"F": 1669}
{"v": 1	"t": 679406	"P": 1515.75	"F": 1608}
{"v": 1	"t": 679426	"P": 1512.0	"F": 1675}
{"v": 1	"t": 679446	"P": 1502.75	"F": 1647}
{"v": 1	"t": 679467	"P": 1509.5	"F": 1557}
{"v": 1	"t": 679487	"P": 1516.25	"F": 1714}
{"v": 1	"t": 679507	"P": 1505.75	"F": 1627}
{"v": 1	"t": 679528	"P": 1498.5	"F": 1566}
{"v": 1	"t": 679548	"P": 1511.25	"F": 1619}
{"v": 1	"t": 679568	"P": 1510.0	"F": 1616}
{"v": 1	"t": 679589	"P": 1506.25	"F": 1528}
{"v": 1	"t": 679609	"P": 1507.5	"F": 1736}
{"v": 1	"t": 679629	"P": 1524.0	"F": 1695}
{"v": 1	"t": 679650	"P": 1519.5	"F": 1878}
{"v": 1	"t": 679670	"P": 1513.5	"F": 2159}
{"v": 1	"t": 679691	"P": 1529.75	"F": 2549}
{"v": 1	"t": 679711	"P": 1534.0	"F": 3124}
{"v": 1	"t": 679731	"P": 1536.75	"F": 3683}
{"v": 1	"t": 679752	"P": 1536.5	"F": 4193}
{"v": 1	"t": 679772	"P": 1562.75	"F": 4563}
{"v": 1	"t": 679792	"P": 1549.5	"F": 4651}
{"v": 1	"t": 679813	"P": 1550.0	"F": 4955}
{"v": 1	"t": 679833	"P": 1568.5	"F": 5151}
{"v": 1	"t": 679854	"P": 1576.25	"F": 5521}
{"v": 1	"t": 679874	"P": 1565.25	"F": 5569}
{"v": 1	"t": 679894	"P": 1578.75	"F": 5746}
{"v": 1	"t": 679915	"P": 1580.25	"F": 6009}
{"v": 1	"t": 679935	"P": 1570.5	"F": 6047}
{"v": 1	"t": 679955	"P": 1576.5	"F": 6185}
{"v": 1	"t": 679976	"P": 1581.0	"F": 6348}
{"v": 1	"t": 679996	"P": 1591.5	"F": 6259}
{"v": 1	"t": 680016	"P": 1581.25	"F": 6529}
{"v": 1	"t": 680037	"P": 1588.0	"F": 6532}
{"v": 1	"t": 680057	"P": 1603.75	"F": 6635}
{"v": 1	"t": 680077	"P": 1594.75	"F": 6893}
{"v": 1	"t": 680098	"P": 1589.0	"F": 6843}
{"v": 1	"t": 680118	"P": 1599.75	"F": 6991}
{"v": 1	"t": 680138	"P": 1603.5	"F": 7299}
{"v": 1	"t": 680159	"P": 1605.5	"F": 7265}
{"v": 1	"t": 680179	"P": 1595.0	"F": 7467}
{"v": 1	"t": 680199	"P": 1601.0	"F": 7061}
{"v": 1	"t": 680220	"P": 1601.0	"F": 7259}
{"v": 1	"t": 680240	"P": 1599.25	"F": 7292}
{"v": 1	"t": 680260	"P": 1600.0	"F": 7380}
{"v": 1	"t": 680281	"P": 1606.75	"F": 7457}
{"v": 1	"t": 680301	"P": 1615.75	"F": 7153}
{"v": 1	"t": 680321	"P": 1603.5	"F": 7309}
{"v": 1	"t": 680342	"P": 1594.5	"F": 7263}
{"v": 1	"t": 680362	"P": 1619.0	"F": 7347	"C": 48.19	"D": 3298	"sn": 54091930088003	"file": "/data/device_log/data0000.out"	"CO2": 444.1541442871094	"Tp": 25.072097778320312	"H": 4.627648048586276e-41}
{"v": 1	"t": 680383	"P": 1618.0	"F": 7670}
{"v": 1	"t": 680404	"P": 1601.25	"F": 7448}
{"v": 1	"t": 680425	"P": 1604.25	"F": 7621}
{"v": 1	"t": 680446	"P": 1612.5	"F": 7443}
{"v": 1	"t": 680466	"P": 1611.5	"F": 7582}
{"v": 1	"t": 680486	"P": 1606.0	"F": 7609}
{"v": 1	"t": 680507	"P": 1598.5	"F": 7790}
{"v": 1	"t": 680527	"P": 1608.0	"F": 7716}
{"v": 1	"t": 680547	"P": 1605.75	"F": 7638}
{"v": 1	"t": 680567	"P": 1596.5	"F": 7429}
{"v": 1	"t": 680588	"P": 1592.25	"F": 7600}
{"v": 1	"t": 680608	"P": 1605.25	"F": 7451}
{"v": 1	"t": 680628	"P": 1607.5	"F": 7406}
{"v": 1	"t": 680649	"P": 1596.75	"F": 7440}
{"v": 1	"t": 680669	"P": 1593.0	"F": 7515}
{"v": 1	"t": 680689	"P": 1607.5	"F": 7206}
{"v": 1	"t": 680710	"P": 1599.0	"F": 6979}
{"v": 1	"t": 680730	"P": 1586.0	"F": 6898}
{"v": 1	"t": 680750	"P": 1585.75	"F": 7048}
{"v": 1	"t": 680771	"P": 1594.75	"F": 6839}
{"v": 1	"t": 680791	"P": 1602.5	"F": 6942}
{"v": 1	"t": 680811	"P": 1579.75	"F": 6768}
{"v": 1	"t": 680832	"P": 1592.25	"F": 6772}
{"v": 1	"t": 680852	"P": 1594.0	"F": 6606}
{"v": 1	"t": 680872	"P": 1583.75	"F": 6666}
{"v": 1	"t": 680893	"P": 1577.25	"F": 6551}
{"v": 1	"t": 680913	"P": 1589.0	"F": 6569}
{"v": 1	"t": 680933	"P": 1586.0	"F": 6543}
{"v": 1	"t": 680954	"P": 1571.25	"F": 6293}
{"v": 1	"t": 680974	"P": 1574.0	"F": 6331}
{"v": 1	"t": 680994	"P": 1577.0	"F": 6037}
{"v": 1	"t": 681015	"P": 1570.0	"F": 6101}
{"v": 1	"t": 681035	"P": 1561.75	"F": 5789}
{"v": 1	"t": 681055	"P": 1556.75	"F": 5612}
{"v": 1	"t": 681076	"P": 1558.5	"F": 5424}
{"v": 1	"t": 681096	"P": 1557.25	"F": 5153}
{"v": 1	"t": 681116	"P": 1542.75	"F": 4888}
{"v": 1	"t": 681137	"P": 1534.75	"F": 4777}
{"v": 1	"t": 681157	"P": 1544.5	"F": 4505}
{"v": 1	"t": 681177	"P": 1543.5	"F": 4424}
{"v": 1	"t": 681198	"P": 1532.75	"F": 4291}
{"v": 1	"t": 681218	"P": 1539.75	"F": 4355}
{"v": 1	"t": 681238	"P": 1545.0	"F": 4416}
{"v": 1	"t": 681259	"P": 1550.5	"F": 4431}
{"v": 1	"t": 681279	"P": 1542.5	"F": 4686}
{"v": 1	"t": 681299	"P": 1552.5	"F": 4664}
{"v": 1	"t": 681320	"P": 1560.0	"F": 4822}
{"v": 1	"t": 681340	"P": 1550.0	"F": 4651}
{"v": 1	"t": 681360	"P": 1540.75	"F": 4697}
{"v": 1	"t": 681381	"P": 1542.5	"F": 4594	"C": 48.175	"D": 3297	"sn": 54091930088003	"file": "/data/device_log/data0000.out"}
{"v": 1	"t": 681401	"P": 1552.25	"F": 4343}
{"v": 1	"t": 681421	"P": 1530.0	"F": 4361}
{"v": 1	"t": 681442	"P": 1541.75	"F": 4194}
{"v": 1	"t": 681462	"P": 1539.0	"F": 4014}
{"v": 1	"t": 681483	"P": 1529.5	"F": 3967}
{"v": 1	"t": 681503	"P": 1536.75	"F": 3945}
{"v": 1	"t": 681523	"P": 1548.5	"F": 3973}
{"v": 1	"t": 681544	"P": 1535.0	"F": 4059}
{"v": 1	"t": 681564	"P": 1532.0	"F": 4051}
{"v": 1	"t": 681584	"P": 1534.75	"F": 4031}
{"v": 1	"t": 681605	"P": 1539.75	"F": 3833}
{"v": 1	"t": 681625	"P": 1528.75	"F": 3701}
{"v": 1	"t": 681645	"P": 1519.5	"F": 3576}
{"v": 1	"t": 681666	"P": 1524.75	"F": 3357}
{"v": 1	"t": 681686	"P": 1527.5	"F": 2948}
{"v": 1	"t": 681706	"P": 1514.75	"F": 2661}
{"v": 1	"t": 681727	"P": 1502.75	"F": 2429}
{"v": 1	"t": 681747	"P": 1512.75	"F": 2119}
{"v": 1	"t": 681767	"P": 1512.0	"F": 1699}
{"v": 1	"t": 681787	"P": 1499.25	"F": 1558}
{"v": 1	"t": 681808	"P": 1493.75	"F": 1333}
{"v": 1	"t": 681828	"P": 1501.75	"F": 1238}
{"v": 1	"t": 681848	"P": 1504.75	"F": 1135}
{"v": 1	"t": 681869	"P": 1497.0	"F": 1166}
{"v": 1	"t": 681889	"P": 1497.5	"F": 1280}
{"v": 1	"t": 681909	"P": 1513.5	"F": 1221}
{"v": 1	"t": 681930	"P": 1519.25	"F": 1458}
{"v": 1	"t": 681950	"P": 1517.0	"F": 1940}
{"v": 1	"t": 681970	"P": 1519.25	"F": 2493}
{"v": 1	"t": 681991	"P": 1537.25	"F": 3041}
{"v": 1	"t": 682011	"P": 1533.25	"F": 3322}
{"v": 1	"t": 682031	"P": 1519.5	"F": 3228}
{"v": 1	"t": 682052	"P": 1515.75	"F": 3036}
{"v": 1	"t": 682072	"P": 1519.0	"F": 2617}
{"v": 1	"t": 682092	"P": 1509.5	"F": 2125}
{"v": 1	"t": 682113	"P": 1495.75	"F": 1670}
{"v": 1	"t": 682133	"P": 1506.0	"F": 1447}
{"v": 1	"t": 682153	"P": 1509.0	"F": 1413}
{"v": 1	"t": 682174	"P": 1500.75	"F": 1377}
{"v": 1	"t": 682194	"P": 1495.25	"F": 1274}
{"v": 1	"t": 682214	"P": 1509.5	"F": 1285}
{"v": 1	"t": 682235	"P": 1501.75	"F": 1242}
{"v": 1	"t": 682255	"P": 1493.5	"F": 1132}
{"v": 1	"t": 682275	"P": 1494.5	"F": 1175}
{"v": 1	"t": 682296	"P": 1504.25	"F": 1100}
{"v": 1	"t": 682316	"P": 1497.75	"F": 1011}
{"v": 1	"t": 682336	"P": 1490.75	"F": 975}
{"v": 1	"t": 682357	"P": 1496.25	"F": 1054}
{"v": 1	"t": 682377	"P": 1506.25	"F": 1006}
{"v": 1	"t": 682397	"P": 1500.5	"F": 1029	"C": 48.145	"D": 3296	"sn": 54091930088003	"file": "/data/device_log/data0000.out"	"CO2": 453.4805603027344	"Tp": 24.98931884765625	"H": 4.627648048586276e-41}
{"v": 1	"t": 682419	"P": 1499.75	"F": 1032}
{"v": 1	"t": 682439	"P": 1488.75	"F": 1024}
{"v": 1	"t": 682461	"P": 1498.5	"F": 1016}
{"v": 1	"t": 682481	"P": 1501.25	"F": 1001}
{"v": 1	"t": 682501	"P": 1495.5	"F": 1035}
{"v": 1	"t": 682522	"P": 1488.75	"F": 977}
{"v": 1	"t": 682542	"P": 1504.0	"F": 1049}
{"v": 1	"t": 682562	"P": 1499.75	"F": 1021}
{"v": 1	"t": 682583	"P": 1494.75	"F": 985}
{"v": 1	"t": 682603	"P": 1492.75	"F": 1031}
{"v": 1	"t": 682623	"P": 1509.5	"F": 1079}
{"v": 1	"t": 682644	"P": 1510.0	"F": 1122}
{"v": 1	"t": 682664	"P": 1505.0	"F": 1244}
{"v": 1	"t": 682684	"P": 1514.5	"F": 1621}
{"v": 1	"t": 682705	"P": 1529.25	"F": 2230}
{"v": 1	"t": 682725	"P": 1526.75	"F": 2888}
{"v": 1	"t": 682746	"P": 1541.0	"F": 3698}
{"v": 1	"t": 682766	"P": 1545.25	"F": 4063}
{"v": 1	"t": 682786	"P": 1546.5	"F": 4376}
{"v": 1	"t": 682807	"P": 1541.5	"F": 4846}
{"v": 1	"t": 682827	"P": 1561.5	"F": 5319}
{"v": 1	"t": 682847	"P": 1572.0	"F": 5566}
{"v": 1	"t": 682868	"P": 1566.25	"F": 5571}
{"v": 1	"t": 682888	"P": 1563.5	"F": 6079}
{"v": 1	"t": 682908	"P": 1577.0	"F": 6018}
{"v": 1	"t": 682928	"P": 1577.25	"F": 6204}
{"v": 1	"t": 682949	"P": 1576.25	"F": 6182}
{"v": 1	"t": 682969	"P": 1578.0	"F": 6452}
{"v": 1	"t": 682989	"P": 1594.75	"F": 6642}
{"v": 1	"t": 683010	"P": 1591.0	"F": 6725}
{"v": 1	"t": 683030	"P": 1586.25	"F": 6846}
{"v": 1	"t": 683051	"P": 1602.25	"F": 6806}
{"v": 1	"t": 683071	"P": 1593.5	"F": 6995}
{"v": 1	"t": 683091	"P": 1593.5	"F": 7176}
{"v": 1	"t": 683112	"P": 1588.25	"F": 7204}
{"v": 1	"t": 683132	"P": 1600.25	"F": 7275}
{"v": 1	"t": 683152	"P": 1600.75	"F": 7082}
{"v": 1	"t": 683173	"P": 1591.75	"F": 6947}
{"v": 1	"t": 683193	"P": 1591.0	"F": 7153}
{"v": 1	"t": 683213	"P": 1606.25	"F": 7130}
{"v": 1	"t": 683234	"P": 1602.75	"F": 7479}
{"v": 1	"t": 683254	"P": 1601.25	"F": 7392}
{"v": 1	"t": 683275	"P": 1609.25	"F": 7116}
{"v": 1	"t": 683295	"P": 1598.5	"F": 7368}
{"v": 1	"t": 683315	"P": 1593.5	"F": 7377}
{"v": 1	"t": 683336	"P": 1615.25	"F": 7325}
{"v": 1	"t": 683356	"P": 1612.5	"F": 7410}
{"v": 1	"t": 683376	"P": 1596.25	"F": 7349}
{"v": 1	"t": 683397	"P": 1608.75	"F": 7388}
{"v": 1	"t": 683417	"P": 1606.0	"F": 7655	"C": 48.09	"D": 3295	"sn": 54091930088003	"file": "/data/device_log/data0000.out"}
{"v": 1	"t": 683439	"P": 1599.25	"F": 7657}
{"v": 1	"t": 683459	"P": 1602.0	"F": 7374}
{"v": 1	"t": 683482	"P": 1594.75	"F": 7390}
{"v": 1	"t": 683502	"P": 1610.5	"F": 7523}
{"v": 1	"t": 683522	"P": 1615.75	"F": 7775}
{"v": 1	"t": 683543	"P": 1604.0	"F": 7478}
{"v": 1	"t": 683563	"P": 1606.25	"F": 7576}
{"v": 1	"t": 683583	"P": 1611.5	"F": 7721}
{"v": 1	"t": 683604	"P": 1603.5	"F": 7824}
{"v": 1	"t": 683624	"P": 1611.25	"F": 7837}
{"v": 1	"t": 683645	"P": 1608.25	"F": 7852}
{"v": 1	"t": 683665	"P": 1615.25	"F": 7658}
{"v": 1	"t": 683685	"P": 1607.25	"F": 7849}
{"v": 1	"t": 683706	"P": 1619.0	"F": 7888}
{"v": 1	"t": 683726	"P": 1622.25	"F": 7984}
{"v": 1	"t": 683746	"P": 1620.75	"F": 7974}
{"v": 1	"t": 683767	"P": 1612.5	"F": 8064}
{"v": 1	"t": 683787	"P": 1629.5	"F": 7904}
{"v": 1	"t": 683807	"P": 1617.0	"F": 8003}
{"v": 1	"t": 683828	"P": 1609.75	"F": 7882}
{"v": 1	"t": 683848	"P": 1599.25	"F": 8045}
{"v": 1	"t": 683868	"P": 1624.25	"F": 8182}
{"v": 1	"t": 683889	"P": 1617.5	"F": 8144}
{"v": 1	"t": 683909	"P": 1608.25	"F": 8368}
{"v": 1	"t": 683929	"P": 1616.5	"F": 7992}
{"v": 1	"t": 683950	"P": 1625.75	"F": 8130}
{"v": 1	"t": 683970	"P": 1614.25	"F": 8102}
{"v": 1	"t": 683990	"P": 1605.0	"F": 8362}
{"v": 1	"t": 684011	"P": 1616.0	"F": 8146}
{"v": 1	"t": 684031	"P": 1623.5	"F": 8025}
{"v": 1	"t": 684051	"P": 1613.5	"F": 8141}
{"v": 1	"t": 684072	"P": 1618.25	"F": 8156}
{"v": 1	"t": 684092	"P": 1630.0	"F": 8026}
{"v": 1	"t": 684112	"P": 1619.75	"F": 8332}
{"v": 1	"t": 684133	"P": 1615.0	"F": 8014}
{"v": 1	"t": 684153	"P": 1606.75	"F": 8412}
{"v": 1	"t": 684173	"P": 1616.0	"F": 7985}
{"v": 1	"t": 684194	"P": 1618.5	"F": 8091}
{"v": 1	"t": 684214	"P": 1607.25	"F": 7954}
{"v": 1	"t": 684234	"P": 1608.25	"F": 7909}
{"v": 1	"t": 684255	"P": 1619.0	"F": 7758}
{"v": 1	"t": 684275	"P": 1608.0	"F": 7687}
{"v": 1	"t": 684295	"P": 1598.0	"F": 7779}
{"v": 1	"t": 684316	"P": 1610.25	"F": 7460}
{"v": 1	"t": 684336	"P": 1602.5	"F": 7327}
{"v": 1	"t": 684356	"P": 1581.25	"F": 6842}
{"v": 1	"t": 684377	"P": 1569.0	"F": 6568}
{"v": 1	"t": 684397	"P": 1567.75	"F": 5932}
{"v": 1	"t": 684417	"P": 1556.75	"F": 5147}
{"v": 1	"t": 684438	"P": 1530.25	"F": 4500	"C": 48.09	"D": 3294	"sn": 54091930088003	"file": "/data/device_log/data0000.out"	"CO2": 473.0982360839844	"Tp": 24.933242797851562	"H": 4.627648048586276e-41}
{"v": 1	"t": 684459	"P": 1530.5	"F": 4022}
{"v": 1	"t": 684479	"P": 1530.25	"F": 3487}
{"v": 1	"t": 684502	"P": 1521.25	"F": 3177}
{"v": 1	"t": 684522	"P": 1528.0	"F": 2977}
{"v": 1	"t": 684542	"P": 1516.5	"F": 2695}
{"v": 1	"t": 684563	"P": 1504.75	"F": 2564}
{"v": 1	"t": 684583	"P": 1512.0	"F": 2343}
{"v": 1	"t": 684603	"P": 1516.0	"F": 2051}
{"v": 1	"t": 684624	"P": 1506.75	"F": 1828}
{"v": 1	"t": 684644	"P": 1499.25	"F": 1751}
{"v": 1	"t": 684664	"P": 1510.25	"F": 1597}
{"v": 1	"t": 684685	"P": 1511.75	"F": 1533}
{"v": 1	"t": 684705	"P": 1501.5	"F": 1517}
{"v": 1	"t": 684725	"P": 1495.75	"F": 1479}
{"v": 1	"t": 684746	"P": 1503.5	"F": 1321}
{"v": 1	"t": 684766	"P": 1503.25	"F": 1293}
{"v": 1	"t": 684786	"P": 1497.0	"F": 1258}
{"v": 1	"t": 684807	"P": 1491.75	"F": 1232}
{"v": 1	"t": 684827	"P": 1502.25	"F": 1213}
{"v": 1	"t": 684847	"P": 1500.0	"F": 1217}
{"v": 1	"t": 684868	"P": 1495.5	"F": 1134}
{"v": 1	"t": 684888	"P": 1494.0	"F": 1216}
{"v": 1	"t": 684908	"P": 1507.25	"F": 1170}
{"v": 1	"t": 684928	"P": 1505.25	"F": 1291}
{"v": 1	"t": 684949	"P": 1498.75	"F": 1210}
{"v": 1	"t": 684969	"P": 1499.75	"F": 1369}
{"v": 1	"t": 684989	"P": 1515.0	"F": 1396}
{"v": 1	"t": 685010	"P": 1514.75	"F": 1608}
{"v": 1	"t": 685030	"P": 1508.25	"F": 1741}
{"v": 1	"t": 685051	"P": 1510.25	"F": 1860}
{"v": 1	"t": 685071	"P": 1526.25	"F": 2174}
{"v": 1	"t": 685091	"P": 1523.75	"F": 2531}
{"v": 1	"t": 685112	"P": 1522.5	"F": 3010}
{"v": 1	"t": 685132	"P": 1541.5	"F": 3319}
{"v": 1	"t": 685152	"P": 1547.25	"F": 3881}
{"v": 1	"t": 685173	"P": 1549.5	"F": 4257}
{"v": 1	"t": 685193	"P": 1541.0	"F": 4704}
{"v": 1	"t": 685213	"P": 1567.25	"F": 5049}
{"v": 1	"t": 685234	"P": 1563.75	"F": 5091}
{"v": 1	"t": 685254	"P": 1559.75	"F": 5443}
{"v": 1	"t": 685274	"P": 1564.75	"F": 5753}
{"v": 1	"t": 685295	"P": 1584.75	"F": 5899}
{"v": 1	"t": 685315	"P": 1576.5	"F": 6206}
{"v": 1	"t": 685335	"P": 1581.0	"F": 6177}
{"v": 1	"t": 685356	"P": 1581.5	"F": 6536}
{"v": 1	"t": 685376	"P": 1590.25	"F": 6655}
{"v": 1	"t": 685396	"P": 1587.75	"F": 6861}
{"v": 1	"t": 685416	"P": 1584.25	"F": 6894}
{"v": 1	"t": 685437	"P": 1591.5	"F": 6748}
{"v": 1	"t": 685457	"P": 1607.25	"F": 6877	"C": 48.095	"D": 3293	"sn": 54091930088003	"file": "/data/device_log/data0000.out"	"CO2": 481.8571472167969	"Tp": 24.858474731445312	"H": 4.627648048586276e-41}
{"v": 1	"t": 685478	"P": 1599.75	"F": 7200}
{"v": 1	"t": 685499	"P": 1594.25	"F": 7180}
{"v": 1	"t": 685521	"P": 1595.5	"F": 7277}
{"v": 1	"t": 685541	"P": 1605.75	"F": 7383}
{"v": 1	"t": 685561	"P": 1602.25	"F": 7114}
{"v": 1	"t": 685582	"P": 1605.75	"F": 7657}
{"v": 1	"t": 685602	"P": 1619.75	"F": 7498}
{"v": 1	"t": 685622	"P": 1610.75	"F": 7656}
{"v": 1	"t": 685643	"P": 1608.0	"F": 7662}
{"v": 1	"t": 685663	"P": 1612.0	"F": 7833}
{"v": 1	"t": 685683	"P": 1612.5	"F": 7716}
{"v": 1	"t": 685704	"P": 1607.5	"F": 7542}
{"v": 1	"t": 685724	"P": 1606.75	"F": 7543}
{"v": 1	"t": 685744	"P": 1605.5	"F": 7566}
{"v": 1	"t": 685765	"P": 1622.25	"F": 7712}
{"v": 1	"t": 685785	"P": 1607.75	"F": 8012}
{"v": 1	"t": 685805	"P": 1603.0	"F": 7705}
{"v": 1	"t": 685826	"P": 1629.5	"F": 7844}
{"v": 1	"t": 685846	"P": 1621.25	"F": 7871}
{"v": 1	"t": 685866	"P": 1614.0	"F": 8014}
{"v": 1	"t": 685887	"P": 1610.25	"F": 7900}
{"v": 1	"t": 685907	"P": 1621.0	"F": 8192}
{"v": 1	"t": 685927	"P": 1617.5	"F": 8172}
{"v": 1	"t": 685948	"P": 1604.5	"F": 7769}
{"v": 1	"t": 685968	"P": 1608.5	"F": 7875}
{"v": 1	"t": 685988	"P": 1623.75	"F": 8285}
{"v": 1	"t": 686009	"P": 1608.0	"F": 8099}
{"v": 1	"t": 686029	"P": 1616.25	"F": 8009}
{"v": 1	"t": 686049	"P": 1612.0	"F": 8167}
{"v": 1	"t": 686070	"P": 1627.5	"F": 8283}
{"v": 1	"t": 686090	"P": 1614.5	"F": 7911}
{"v": 1	"t": 686110	"P": 1613.5	"F": 8084}
{"v": 1	"t": 686130	"P": 1610.25	"F": 7810}
{"v": 1	"t": 686151	"P": 1625.75	"F": 8158}
{"v": 1	"t": 686171	"P": 1619.5	"F": 7967}
{"v": 1	"t": 686191	"P": 1617.0	"F": 8079}
{"v": 1	"t": 686212	"P": 1616.5	"F": 8136}
{"v": 1	"t": 686232	"P": 1618.25	"F": 7832}
{"v": 1	"t": 686252	"P": 1614.0	"F": 8102}
{"v": 1	"t": 686273	"P": 1615.75	"F": 7759}
{"v": 1	"t": 686293	"P": 1617.0	"F": 8041}
{"v": 1	"t": 686313	"P": 1625.0	"F": 7998}
{"v": 1	"t": 686334	"P": 1608.0	"F": 8280}
{"v": 1	"t": 686354	"P": 1610.5	"F": 8048}
{"v": 1	"t": 686374	"P": 1625.0	"F": 7828}
{"v": 1	"t": 686395	"P": 1614.25	"F": 8189}
{"v": 1	"t": 686415	"P": 1616.0	"F": 7729}
{"v": 1	"t": 686435	"P": 1610.5	"F": 7801}
{"v": 1	"t": 686456	"P": 1618.5	"F": 7574}
{"v": 1	"t": 686476	"P": 1605.75	"F": 7836	"C": 48.065	"D": 3292	"sn": 54091930088003	"file": "/data/device_log/data0000.out"}
{"v": 1	"t": 686497	"P": 1599.0	"F": 7786}
{"v": 1	"t": 686517	"P": 1618.25	"F": 7569}
{"v": 1	"t": 686540	"P": 1617.25	"F": 7590}
{"v": 1	"t": 686560	"P": 1601.25	"F": 7802}
{"v": 1	"t": 686580	"P": 1597.75	"F": 7864}
{"v": 1	"t": 686601	"P": 1612.5	"F": 7692}
{"v": 1	"t": 686621	"P": 1609.25	"F": 7319}
{"v": 1	"t": 686641	"P": 1603.25	"F": 7330}
{"v": 1	"t": 686662	"P": 1593.25	"F": 7294}
{"v": 1	"t": 686682	"P": 1609.0	"F": 7448}
{"v": 1	"t": 686702	"P": 1600.5	"F": 7339}
{"v": 1	"t": 686723	"P": 1596.25	"F": 7161}
{"v": 1	"t": 686743	"P": 1580.75	"F": 7032}
{"v": 1	"t": 686763	"P": 1581.75	"F": 6529}
{"v": 1	"t": 686783	"P": 1566.5	"F": 6086}
{"v": 1	"t": 686804	"P": 1555.0	"F": 5473}
{"v": 1	"t": 686824	"P": 1539.0	"F": 4946}
{"v": 1	"t": 686844	"P": 1546.0	"F": 4522}
{"v": 1	"t": 686865	"P": 1540.0	"F": 4176}
{"v": 1	"t": 686885	"P": 1525.75	"F": 3780}
{"v": 1	"t": 686905	"P": 1521.25	"F": 3535}
{"v": 1	"t": 686926	"P": 1527.5	"F": 3232}
{"v": 1	"t": 686946	"P": 1519.25	"F": 3114}
{"v": 1	"t": 686966	"P": 1507.25	"F": 2712}
{"v": 1	"t": 686987	"P": 1507.5	"F": 2423}
{"v": 1	"t": 687007	"P": 1516.75	"F": 2103}
{"v": 1	"t": 687027	"P": 1506.25	"F": 1846}
{"v": 1	"t": 687048	"P": 1499.5	"F": 1682}
{"v": 1	"t": 687068	"P": 1499.5	"F": 1507}
{"v": 1	"t": 687088	"P": 1509.25	"F": 1432}
{"v": 1	"t": 687109	"P": 1498.0	"F": 1361}
{"v": 1	"t": 687129	"P": 1492.5	"F": 1332}
{"v": 1	"t": 687149	"P": 1505.5	"F": 1345}
{"v": 1	"t": 687170	"P": 1504.25	"F": 1269}
{"v": 1	"t": 687191	"P": 1498.0	"F": 1294}
{"v": 1	"t": 687211	"P": 1506.75	"F": 1329}
{"v": 1	"t": 687231	"P": 1497.75	"F": 1299}
{"v": 1	"t": 687252	"P": 1499.5	"F": 1257}
{"v": 1	"t": 687272	"P": 1513.0	"F": 1289}
{"v": 1	"t": 687292	"P": 1511.25	"F": 1369}
{"v": 1	"t": 687313	"P": 1505.5	"F": 1459}
{"v": 1	"t": 687333	"P": 1511.0	"F": 1604}
{"v": 1	"t": 687353	"P": 1529.5	"F": 2086}
{"v": 1	"t": 687374	"P": 1523.5	"F": 2532}
{"v": 1	"t": 687394	"P": 1524.25	"F": 2862}
{"v": 1	"t": 687414	"P": 1529.5	"F": 3512}
{"v": 1	"t": 687435	"P": 1550.0	"F": 3937}
{"v": 1	"t": 687455	"P": 1549.25	"F": 4496}
{"v": 1	"t": 687475	"P": 1551.0	"F": 4888}
{"v": 1	"t": 687496	"P": 1554.75	"F": 5116	"C": 48.05	"D": 3291	"sn": 54091930088003	"file": "/data/device_log/data0000.out"	"CO2": 463.1998291015625	"Tp": 24.831771850585938	"H": 4.627648048586276e-41}
{"v": 1	"t": 687517	"P": 1565.0	"F": 5333}
{"v": 1	"t": 687537	"P": 1567.5	"F": 5426}
{"v": 1	"t": 687559	"P": 1569.0	"F": 5829}
{"v": 1	"t": 687579	"P": 1574.5	"F": 6066}
{"v": 1	"t": 687600	"P": 1595.0	"F": 6209}
{"v": 1	"t": 687620	"P": 1583.75	"F": 6420}
{"v": 1	"t": 687640	"P": 1580.25	"F": 6369}
{"v": 1	"t": 687661	"P": 1593.25	"F": 6657}
{"v": 1	"t": 687681	"P": 1598.75	"F": 6703}
{"v": 1	"t": 687701	"P": 1591.5	"F": 7022}
{"v": 1	"t": 687722	"P": 1594.5	"F": 6814}
{"v": 1	"t": 687742	"P": 1603.25	"F": 7073}
{"v": 1	"t": 687762	"P": 1592.75	"F": 7114}
{"v": 1	"t": 687783	"P": 1593.0	"F": 7462}
{"v": 1	"t": 687803	"P": 1604.25	"F": 7475}
{"v": 1	"t": 687823	"P": 1612.25	"F": 7717}
{"v": 1	"t": 687844	"P": 1605.75	"F": 7597}
{"v": 1	"t": 687864	"P": 1603.25	"F": 7698}
{"v": 1	"t": 687885	"P": 1617.25	"F": 7673}
{"v": 1	"t": 687905	"P": 1613.75	"F": 7870}
{"v": 1	"t": 687925	"P": 1609.5	"F": 7927}
{"v": 1	"t": 687946	"P": 1618.25	"F": 7696}
{"v": 1	"t": 687966	"P": 1625.0	"F": 7959}
{"v": 1	"t": 687986	"P": 1617.0	"F": 7811}
{"v": 1	"t": 688006	"P": 1611.0	"F": 8118}
{"v": 1	"t": 688027	"P": 1615.75	"F": 8048}
{"v": 1	"t": 688047	"P": 1623.5	"F": 7834}
{"v": 1	"t": 688067	"P": 1615.0	"F": 7653}
{"v": 1	"t": 688088	"P": 1605.25	"F": 7733}
{"v": 1	"t": 688108	"P": 1614.75	"F": 7690}
{"v": 1	"t": 688128	"P": 1624.5	"F": 7738}
{"v": 1	"t": 688149	"P": 1604.0	"F": 7984}
{"v": 1	"t": 688169	"P": 1596.5	"F": 7799}
{"v": 1	"t": 688189	"P": 1608.75	"F": 7735}
{"v": 1	"t": 688210	"P": 1618.5	"F": 8021}
{"v": 1	"t": 688230	"P": 1599.0	"F": 7860}
{"v": 1	"t": 688250	"P": 1599.25	"F": 7343}
{"v": 1	"t": 688271	"P": 1611.25	"F": 7465}
{"v": 1	"t": 688291	"P": 1604.5	"F": 7644}
{"v": 1	"t": 688311	"P": 1591.25	"F": 7425}
{"v": 1	"t": 688332	"P": 1596.0	"F": 7540}
{"v": 1	"t": 688352	"P": 1598.75	"F": 7571}
{"v": 1	"t": 688372	"P": 1603.0	"F": 7616}
{"v": 1	"t": 688393	"P": 1601.5	"F": 7648}
{"v": 1	"t": 688413	"P": 1598.75	"F": 7771}
{"v": 1	"t": 688433	"P": 1608.75	"F": 7258}
{"v": 1	"t": 688454	"P": 1602.5	"F": 7676}
{"v": 1	"t": 688474	"P": 1597.0	"F": 7600}
{"v": 1	"t": 688494	"P": 1603.0	"F": 7265}
{"v": 1	"t": 688515	"P": 1602.5	"F": 7568	"C": 48.045	"D": 3290	"sn": 54091930088003	"file": "/data/device_log/data0000.out"}
{"v": 1	"t": 688535	"P": 1598.25	"F": 7389}
{"v": 1	"t": 688556	"P": 1604.25	"F": 7557}
{"v": 1	"t": 688578	"P": 1611.75	"F": 7542}
{"v": 1	"t": 688599	"P": 1606.75	"F": 7542}
{"v": 1	"t": 688619	"P": 1594.5	"F": 7760}
{"v": 1	"t": 688639	"P": 1605.0	"F": 7355}
{"v": 1	"t": 688660	"P": 1615.5	"F": 7500}
{"v": 1	"t": 688680	"P": 1597.75	"F": 7264}
{"v": 1	"t": 688700	"P": 1584.75	"F": 7234}
{"v": 1	"t": 688721	"P": 1604.0	"F": 7126}
{"v": 1	"t": 688741	"P": 1599.0	"F": 7213}
{"v": 1	"t": 688761	"P": 1586.5	"F": 7169}
{"v": 1	"t": 688782	"P": 1579.75	"F": 7177}
{"v": 1	"t": 688802	"P": 1596.5	"F": 7079}
{"v": 1	"t": 688822	"P": 1587.5	"F": 7122}
{"v": 1	"t": 688843	"P": 1581.75	"F": 6938}
{"v": 1	"t": 688863	"P": 1585.75	"F": 6654}
{"v": 1	"t": 688883	"P": 1602.75	"F": 6932}
{"v": 1	"t": 688904	"P": 1582.5	"F": 6918}
{"v": 1	"t": 688924	"P": 1578.5	"F": 6840}
{"v": 1	"t": 688944	"P": 1588.25	"F": 6963}
{"v": 1	"t": 688965	"P": 1587.0	"F": 6613}
{"v": 1	"t": 688985	"P": 1578.0	"F": 6716}
{"v": 1	"t": 689005	"P": 1567.0	"F": 6512}
{"v": 1	"t": 689026	"P": 1569.5	"F": 6014}
{"v": 1	"t": 689046	"P": 1568.25	"F": 5927}
{"v": 1	"t": 689066	"P": 1559.25	"F": 5579}
{"v": 1	"t": 689087	"P": 1544.75	"F": 5163}
{"v": 1	"t": 689107	"P": 1548.25	"F": 4668}
{"v": 1	"t": 689127	"P": 1536.0	"F": 4381}
{"v": 1	"t": 689148	"P": 1530.75	"F": 4007}
{"v": 1	"t": 689168	"P": 1528.25	"F": 3821}
{"v": 1	"t": 689188	"P": 1532.5	"F": 3446}
{"v": 1	"t": 689209	"P": 1517.75	"F": 3415}
{"v": 1	"t": 689229	"P": 1514.0	"F": 3047}
{"v": 1	"t": 689249	"P": 1521.0	"F": 2686}
{"v": 1	"t": 689270	"P": 1516.0	"F": 2487}
{"v": 1	"t": 689290	"P": 1505.0	"F": 2100}
{"v": 1	"t": 689310	"P": 1504.75	"F": 1880}
{"v": 1	"t": 689331	"P": 1515.5	"F": 1744}
{"v": 1	"t": 689351	"P": 1509.25	"F": 1637}
{"v": 1	"t": 689371	"P": 1501.75	"F": 1672}
{"v": 1	"t": 689392	"P": 1502.0	"F": 1673}
{"v": 1	"t": 689412	"P": 1514.25	"F": 1683}
{"v": 1	"t": 689432	"P": 1509.75	"F": 1636}
{"v": 1	"t": 689453	"P": 1500.75	"F": 1645}
{"v": 1	"t": 689473	"P": 1506.25	"F": 1670}
{"v": 1	"t": 689493	"P": 1519.0	"F": 1696}
{"v": 1	"t": 689514	"P": 1515.75	"F": 1650}
{"v": 1	"t": 689534	"P": 1514.5	"F": 1960	"C": 48.065	"D": 3289	"sn": 54091930088003	"file": "/data/device_log/data0000.out"	"CO2": 463.1287536621094	"Tp": 24.77569580078125	"H": 4.627648048586276e-41}
{"v": 1	"t": 689555	"P": 1514.25	"F": 2182}
{"v": 1	"t": 689576	"P": 1526.5	"F": 2727}
{"v": 1	"t": 689599	"P": 1533.5	"F": 3181}
{"v": 1	"t": 689619	"P": 1528.25	"F": 3533}
{"v": 1	"t": 689639	"P": 1540.0	"F": 3738}
{"v": 1	"t": 689660	"P": 1551.75	"F": 4249}
{"v": 1	"t": 689680	"P": 1546.75	"F": 4365}
{"v": 1	"t": 689700	"P": 1546.0	"F": 4504}
{"v": 1	"t": 689721	"P": 1560.5	"F": 4674}
{"v": 1	"t": 689741	"P": 1562.75	"F": 4968}
{"v": 1	"t": 689761	"P": 1552.5	"F": 4974}
{"v": 1	"t": 689782	"P": 1561.25	"F": 5043}
{"v": 1	"t": 689802	"P": 1575.75	"F": 5179}
{"v": 1	"t": 689822	"P": 1570.0	"F": 5684}
{"v": 1	"t": 689843	"P": 1568.25	"F": 5694}
{"v": 1	"t": 689863	"P": 1573.25	"F": 5855}
{"v": 1	"t": 689883	"P": 1587.75	"F": 5942}
{"v": 1	"t": 689904	"P": 1569.5	"F": 6118}
{"v": 1	"t": 689924	"P": 1573.25	"F": 6036}
{"v": 1	"t": 689944	"P": 1588.75	"F": 6176}
{"v": 1	"t": 689965	"P": 1587.0	"F": 6358}
{"v": 1	"t": 689985	"P": 1572.0	"F": 6208}
{"v": 1	"t": 690005	"P": 1575.75	"F": 6362}
{"v": 1	"t": 690026	"P": 1592.5	"F": 6431}
{"v": 1	"t": 690046	"P": 1592.5	"F": 6521}
{"v": 1	"t": 690066	"P": 1583.0	"F": 6564}
{"v": 1	"t": 690087	"P": 1585.0	"F": 6393}
{"v": 1	"t": 690107	"P": 1601.5	"F": 6317}
{"v": 1	"t": 690127	"P": 1583.5	"F": 6644}
{"v": 1	"t": 690148	"P": 1580.25	"F": 6741}
{"v": 1	"t": 690168	"P": 1577.75	"F": 6587}
{"v": 1	"t": 690188	"P": 1589.5	"F": 6618}
{"v": 1	"t": 690209	"P": 1586.0	"F": 6539}
{"v": 1	"t": 690229	"P": 1580.5	"F": 6772}
{"v": 1	"t": 690249	"P": 1585.5	"F": 6570}
{"v": 1	"t": 690270	"P": 1588.75	"F": 6759}
{"v": 1	"t": 690290	"P": 1594.25	"F": 6752}
{"v": 1	"t": 690310	"P": 1587.75	"F": 6607}
{"v": 1	"t": 690331	"P": 1594.0	"F": 6665}
{"v": 1	"t": 690351	"P": 1585.5	"F": 6766}
{"v": 1	"t": 690372	"P": 1583.25	"F": 6998}
{"v": 1	"t": 690392	"P": 1591.0	"F": 6725}
{"v": 1	"t": 690413	"P": 1581.5	"F": 6763}
{"v": 1	"t": 690433	"P": 1584.75	"F": 6731}
{"v": 1	"t": 690454	"P": 1594.25	"F": 6645}
{"v": 1	"t": 690474	"P": 1589.0	"F": 6790}
{"v": 1	"t": 690494	"P": 1590.0	"F": 6813}
{"v": 1	"t": 690515	"P": 1588.75	"F": 6757}
{"v": 1	"t": 690535	"P": 1590.25	"F": 6956}
{"v": 1	"t": 690556	"P": 1586.75	"F": 6749	"C": 48.03	"D": 3288	"sn": 54091930088003	"file": "/data/device_log/data0000.out"}
{"v": 1	"t": 690576	"P": 1580.0	"F": 6834}
{"v": 1	"t": 690596	"P": 1577.5	"F": 6735}
{"v": 1	"t": 690621	"P": 1583.25	"F": 6725}
{"v": 1	"t": 690642	"P": 1581.25	"F": 6855}
{"v": 1	"t": 690662	"P": 1593.25	"F": 6473}
{"v": 1	"t": 690682	"P": 1580.0	"F": 6598}
{"v": 1	"t": 690703	"P": 1572.0	"F": 6501}
{"v": 1	"t": 690723	"P": 1573.25	"F": 6458}
{"v": 1	"t": 690743	"P": 1580.25	"F": 6506}
{"v": 1	"t": 690764	"P": 1575.5	"F": 6515}
{"v": 1	"t": 690784	"P": 1574.0	"F": 6412}
{"v": 1	"t": 690804	"P": 1581.0	"F": 6371}
{"v": 1	"t": 690825	"P": 1587.0	"F": 6304}
{"v": 1	"t": 690845	"P": 1569.25	"F": 6259}
{"v": 1	"t": 690865	"P": 1562.5	"F": 6015}
{"v": 1	"t": 690886	"P": 1574.75	"F": 6177}
{"v": 1	"t": 690906	"P": 1566.75	"F": 5991}
{"v": 1	"t": 690926	"P": 1562.75	"F": 5806}
{"v": 1	"t": 690947	"P": 1563.5	"F": 5513}
{"v": 1	"t": 690967	"P": 1564.25	"F": 5568}
{"v": 1	"t": 690987	"P": 1568.75	"F": 5540}
{"v": 1	"t": 691008	"P": 1559.25	"F": 5409}
{"v": 1	"t": 691028	"P": 1562.75	"F": 5539}
{"v": 1	"t": 691048	"P": 1570.25	"F": 5472}
{"v": 1	"t": 691069	"P": 1563.25	"F": 5410}
{"v": 1	"t": 691089	"P": 1554.5	"F": 5453}
{"v": 1	"t": 691110	"P": 1570.25	"F": 5323}
{"v": 1	"t": 691130	"P": 1559.25	"F": 5416}
{"v": 1	"t": 691150	"P": 1563.0	"F": 5386}
{"v": 1	"t": 691171	"P": 1570.5	"F": 5366}
{"v": 1	"t": 691191	"P": 1565.0	"F": 5463}
{"v": 1	"t": 691211	"P": 1556.75	"F": 5575}
{"v": 1	"t": 691232	"P": 1557.25	"F": 5339}
{"v": 1	"t": 691252	"P": 1565.75	"F": 5213}
{"v": 1	"t": 691272	"P": 1554.0	"F": 5437}
{"v": 1	"t": 691293	"P": 1553.5	"F": 5436}
{"v": 1	"t": 691313	"P": 1554.5	"F": 5273}
{"v": 1	"t": 691333	"P": 1561.25	"F": 5323}
{"v": 1	"t": 691354	"P": 1554.75	"F": 4931}
{"v": 1	"t": 691374	"P": 1541.5	"F": 4817}
{"v": 1	"t": 691394	"P": 1548.75	"F": 4813}
{"v": 1	"t": 691415	"P": 1554.75	"F": 4623}
{"v": 1	"t": 691435	"P": 1532.75	"F": 4557}
{"v": 1	"t": 691455	"P": 1529.75	"F": 4170}
{"v": 1	"t": 691476	"P": 1534.0	"F": 3838}
{"v": 1	"t": 691496	"P": 1526.5	"F": 3532}
{"v": 1	"t": 691516	"P": 1515.75	"F": 3067}
{"v": 1	"t": 691537	"P": 1510.75	"F": 2884}
{"v": 1	"t": 691557	"P": 1527.25	"F": 2573}
{"v": 1	"t": 691577	"P": 1519.75	"F": 2523	"C": 48.025	"D": 3287	"sn": 54091930088003	"file": "/data/device_log/data0000.out"	"CO2": 498.3910217285156	"Tp": 24.746315002441406	"H": 1.1961581707000732}
{"v": 1	"t": 691599	"P": 1510.5	"F": 2617}
{"v": 1	"t": 691620	"P": 1523.5	"F": 2439}
{"v": 1	"t": 691642	"P": 1514.5	"F": 2277}
{"v": 1	"t": 691663	"P": 1506.5	"F": 2027}
{"v": 1	"t": 691683	"P": 1507.0	"F": 1739}
{"v": 1	"t": 691703	"P": 1516.0	"F": 1756}
{"v": 1	"t": 691724	"P": 1510.0	"F": 1770}
{"v": 1	"t": 691744	"P": 1502.75	"F": 1744}
{"v": 1	"t": 691764	"P": 1504.25	"F": 1666}
{"v": 1	"t": 691785	"P": 1515.0	"F": 1618}
{"v": 1	"t": 691805	"P": 1504.0	"F": 1611}
{"v": 1	"t": 691825	"P": 1496.25	"F": 1545}
{"v": 1	"t": 691846	"P": 1505.25	"F": 1583}
{"v": 1	"t": 691866	"P": 1508.75	"F": 1375}
{"v": 1	"t": 691886	"P": 1500.75	"F": 1325}
{"v": 1	"t": 691907	"P": 1496.5	"F": 1307}
{"v": 1	"t": 691927	"P": 1507.5	"F": 1283}
{"v": 1	"t": 691947	"P": 1503.75	"F": 1263}
{"v": 1	"t": 691968	"P": 1500.0	"F": 1346}
{"v": 1	"t": 691988	"P": 1496.75	"F": 1287}
{"v": 1	"t": 692008	"P": 1511.75	"F": 1339}
{"v": 1	"t": 692029	"P": 1507.5	"F": 1302}
{"v": 1	"t": 692049	"P": 1502.5	"F": 1382}
{"v": 1	"t": 692069	"P": 1509.25	"F": 1473}
{"v": 1	"t": 692090	"P": 1521.25	"F": 1655}
{"v": 1	"t": 692110	"P": 1521.25	"F": 1883}
{"v": 1	"t": 692130	"P": 1516.0	"F": 2337}
{"v": 1	"t": 692151	"P": 1532.25	"F": 2777}
{"v": 1	"t": 692171	"P": 1542.75	"F": 3597}
{"v": 1	"t": 692192	"P": 1540.25	"F": 4218}
{"v": 1	"t": 692212	"P": 1562.0	"F": 4604}
{"v": 1	"t": 692232	"P": 1559.75	"F": 4751}
{"v": 1	"t": 692253	"P": 1549.75	"F": 5122}
{"v": 1	"t": 692273	"P": 1563.5	"F": 5521}
{"v": 1	"t": 692293	"P": 1574.75	"F": 5788}
{"v": 1	"t": 692314	"P": 1571.25	"F": 6074}
{"v": 1	"t": 692334	"P": 1578.75	"F": 6088}
{"v": 1	"t": 692354	"P": 1579.5	"F": 6373}
{"v": 1	"t": 692375	"P": 1584.5	"F": 6453}
{"v": 1	"t": 692395	"P": 1579.5	"F": 6809}
{"v": 1	"t": 692415	"P": 1585.25	"F": 6528}
{"v": 1	"t": 692436	"P": 1595.0	"F": 6728}
{"v": 1	"t": 692456	"P": 1593.5	"F": 6532}
{"v": 1	"t": 692476	"P": 1583.75	"F": 6464}
{"v": 1	"t": 692497	"P": 1577.5	"F": 6738}
{"v": 1	"t": 692517	"P": 1594.0	"F": 6639}
{"v": 1	"t": 692537	"P": 1601.5	"F": 7106}
{"v": 1	"t": 692558	"P": 1591.5	"F": 6961}
{"v": 1	"t": 692578	"P": 1594.75	"F": 7298}
{"v": 1	"t": 692598	"P": 1611.0	"F": 6918	"C": 48.0	"D": 3286	"sn": 54091930088003	"file": "/data/device_log/data0000.out"}
{"v": 1	"t": 692620	"P": 1600.25	"F": 7009}
{"v": 1	"t": 692640	"P": 1587.75	"F": 6987}
{"v": 1	"t": 692662	"P": 1599.25	"F": 7224}
{"v": 1	"t": 692683	"P": 1602.25	"F": 7204}
{"v": 1	"t": 692703	"P": 1599.25	"F": 7411}
{"v": 1	"t": 692723	"P": 1608.5	"F": 7291}
{"v": 1	"t": 692744	"P": 1592.5	"F": 7657}
{"v": 1	"t": 692764	"P": 1605.0	"F": 7548}
{"v": 1	"t": 692785	"P": 1609.75	"F": 7589}
{"v": 1	"t": 692805	"P": 1600.0	"F": 7697}
{"v": 1	"t": 692825	"P": 1599.25	"F": 7801}
{"v": 1	"t": 692846	"P": 1606.5	"F": 7392}
{"v": 1	"t": 692866	"P": 1618.75	"F": 7551}
{"v": 1	"t": 692886	"P": 1601.25	"F": 7520}
{"v": 1	"t": 692907	"P": 1597.75	"F": 7667}
{"v": 1	"t": 692927	"P": 1610.25	"F": 7682}
{"v": 1	"t": 692947	"P": 1605.75	"F": 7582}
{"v": 1	"t": 692968	"P": 1600.5	"F": 7704}
{"v": 1	"t": 692988	"P": 1606.75	"F": 7664}
{"v": 1	"t": 693008	"P": 1613.0	"F": 7698}
{"v": 1	"t": 693029	"P": 1603.0	"F": 7683}
{"v": 1	"t": 693049	"P": 1601.5	"F": 7677}
{"v": 1	"t": 693069	"P": 1611.25	"F": 7596}
{"v": 1	"t": 693090	"P": 1612.75	"F": 7664}
{"v": 1	"t": 693110	"P": 1610.0	"F": 7568}
{"v": 1	"t": 693130	"P": 1592.75	"F": 7501}
{"v": 1	"t": 693151	"P": 1606.75	"F": 7466}
{"v": 1	"t": 693171	"P": 1599.0	"F": 7301}
{"v": 1	"t": 693191	"P": 1589.5	"F": 7319}
{"v": 1	"t": 693212	"P": 1593.75	"F": 7356}
{"v": 1	"t": 693232	"P": 1609.75	"F": 7349}
{"v": 1	"t": 693252	"P": 1602.75	"F": 7508}
{"v": 1	"t": 693273	"P": 1598.5	"F": 7179}
{"v": 1	"t": 693293	"P": 1609.5	"F": 7285}
{"v": 1	"t": 693314	"P": 1597.25	"F": 7350}
{"v": 1	"t": 693334	"P": 1592.5	"F": 7244}
{"v": 1	"t": 693355	"P": 1605.5	"F": 7048}
{"v": 1	"t": 693375	"P": 1593.25	"F": 7078}
{"v": 1	"t": 693395	"P": 1581.5	"F": 7091}
{"v": 1	"t": 693416	"P": 1597.75	"F": 7026}
{"v": 1	"t": 693436	"P": 1598.0	"F": 6897}
{"v": 1	"t": 693456	"P": 1580.5	"F": 7064}
{"v": 1	"t": 693477	"P": 1574.5	"F": 6605}
{"v": 1	"t": 693497	"P": 1582.5	"F": 6551}
{"v": 1	"t": 693517	"P": 1585.5	"F": 6473}
{"v": 1	"t": 693538	"P": 1573.0	"F": 6243}
{"v": 1	"t": 693558	"P": 1565.25	"F": 6144}
{"v": 1	"t": 693578	"P": 1577.75	"F": 5817}
{"v": 1	"t": 693598	"P": 1569.75	"F": 5574}
{"v": 1	"t": 693619	"P": 1564.5	"F": 5554	"C": 47.945	"D": 3286	"sn": 54091930088003	"file": "/data/device_log/data0000.out"	"CO2": 588.6461181640625	"Tp": 24.703590393066406	"H": 2.5670740604400635}
{"v": 1	"t": 693641	"P": 1554.25	"F": 5636}
{"v": 1	"t": 693662	"P": 1552.75	"F": 5537}
{"v": 1	"t": 693683	"P": 1570.25	"F": 5409}
{"v": 1	"t": 693704	"P": 1563.0	"F": 5390}
{"v": 1	"t": 693724	"P": 1549.5	"F": 5105}
{"v": 1	"t": 693744	"P": 1552.25	"F": 5098}
{"v": 1	"t": 693765	"P": 1555.25	"F": 4858}
{"v": 1	"t": 693785	"P": 1545.0	"F": 4515}
{"v": 1	"t": 693805	"P": 1532.75	"F": 4376}
{"v": 1	"t": 693826	"P": 1535.75	"F": 3920}
{"v": 1	"t": 693846	"P": 1532.25	"F": 3465}
{"v": 1	"t": 693867	"P": 1521.75	"F": 3304}
{"v": 1	"t": 693887	"P": 1528.0	"F": 3144}
{"v": 1	"t": 693908	"P": 1510.0	"F": 2819}
{"v": 1	"t": 693928	"P": 1513.75	"F": 2405}
{"v": 1	"t": 693949	"P": 1509.0	"F": 1953}
{"v": 1	"t": 693969	"P": 1498.75	"F": 1689}
{"v": 1	"t": 693989	"P": 1508.75	"F": 1399}
{"v": 1	"t": 694010	"P": 1501.25	"F": 1283}
{"v": 1	"t": 694030	"P": 1491.5	"F": 1082}
{"v": 1	"t": 694051	"P": 1503.75	"F": 1077}
{"v": 1	"t": 694071	"P": 1497.75	"F": 1034}
{"v": 1	"t": 694091	"P": 1487.5	"F": 992}
{"v": 1	"t": 694112	"P": 1490.25	"F": 911}
{"v": 1	"t": 694132	"P": 1500.75	"F": 897}
{"v": 1	"t": 694152	"P": 1494.75	"F": 787}
{"v": 1	"t": 694173	"P": 1486.25	"F": 722}
{"v": 1	"t": 694193	"P": 1495.0	"F": 831}
{"v": 1	"t": 694213	"P": 1498.25	"F": 720}
{"v": 1	"t": 694234	"P": 1493.25	"F": 731}
{"v": 1	"t": 694254	"P": 1486.25	"F": 771}
{"v": 1	"t": 694274	"P": 1498.5	"F": 739}
{"v": 1	"t": 694295	"P": 1498.25	"F": 672}
{"v": 1	"t": 694315	"P": 1490.5	"F": 611}
{"v": 1	"t": 694335	"P": 1489.5	"F": 631}
{"v": 1	"t": 694356	"P": 1502.75	"F": 613}
{"v": 1	"t": 694376	"P": 1503.75	"F": 665}
{"v": 1	"t": 694396	"P": 1495.75	"F": 822}
{"v": 1	"t": 694417	"P": 1502.75	"F": 1068}
{"v": 1	"t": 694437	"P": 1517.0	"F": 1346}
{"v": 1	"t": 694457	"P": 1517.0	"F": 1722}
{"v": 1	"t": 694478	"P": 1516.5	"F": 2231}
{"v": 1	"t": 694498	"P": 1529.0	"F": 3116}
{"v": 1	"t": 694518	"P": 1552.75	"F": 3832}
{"v": 1	"t": 694539	"P": 1549.5	"F": 4533}
{"v": 1	"t": 694559	"P": 1544.75	"F": 4806}
{"v": 1	"t": 694580	"P": 1561.25	"F": 5121}
{"v": 1	"t": 694600	"P": 1565.25	"F": 5533}
{"v": 1	"t": 694620	"P": 1559.25	"F": 5864}
{"v": 1	"t": 694641	"P": 1585.0	"F": 5943	"C": 47.99	"D": 3286	"sn": 54091930088003	"file": "/data/device_log/data0000.out"}
{"v": 1	"t": 694661	"P": 1585.0	"F": 6035}
{"v": 1	"t": 694682	"P": 1584.25	"F": 6447}
{"v": 1	"t": 694704	"P": 1587.75	"F": 6708}
{"v": 1	"t": 694724	"P": 1592.5	"F": 6846}
{"v": 1	"t": 694745	"P": 1594.0	"F": 7243}
{"v": 1	"t": 694765	"P": 1588.0	"F": 7077}
{"v": 1	"t": 694785	"P": 1593.25	"F": 6986}
{"v": 1	"t": 694806	"P": 1601.5	"F": 7093}
{"v": 1	"t": 694826	"P": 1599.5	"F": 7386}
{"v": 1	"t": 694846	"P": 1601.75	"F": 7279}
{"v": 1	"t": 694867	"P": 1603.25	"F": 7498}
{"v": 1	"t": 694887	"P": 1611.25	"F": 7718}
{"v": 1	"t": 694907	"P": 1610.5	"F": 7750}
{"v": 1	"t": 694928	"P": 1611.0	"F": 7468}
{"v": 1	"t": 694948	"P": 1607.25	"F": 7876}
{"v": 1	"t": 694968	"P": 1633.0	"F": 7789}
{"v": 1	"t": 694989	"P": 1616.75	"F": 7890}
{"v": 1	"t": 695009	"P": 1607.75	"F": 7858}
{"v": 1	"t": 695029	"P": 1626.75	"F": 7865}
{"v": 1	"t": 695050	"P": 1611.75	"F": 8152}
{"v": 1	"t": 695070	"P": 1616.0	"F": 8041}
{"v": 1	"t": 695091	"P": 1619.0	"F": 8261}
{"v": 1	"t": 695111	"P": 1628.25	"F": 8379}
{"v": 1	"t": 695131	"P": 1619.5	"F": 8123}
{"v": 1	"t": 695152	"P": 1616.5	"F": 8306}
{"v": 1	"t": 695172	"P": 1636.25	"F": 8435}
{"v": 1	"t": 695193	"P": 1618.5	"F": 7990}
{"v": 1	"t": 695213	"P": 1618.0	"F": 8339}
{"v": 1	"t": 695233	"P": 1627.5	"F": 8370}
{"v": 1	"t": 695253	"P": 1640.0	"F": 8299}
{"v": 1	"t": 695274	"P": 1618.5	"F": 7950}
{"v": 1	"t": 695294	"P": 1628.5	"F": 8727}
{"v": 1	"t": 695314	"P": 1637.5	"F": 8328}
{"v": 1	"t": 695335	"P": 1623.0	"F": 8346}
{"v": 1	"t": 695355	"P": 1621.5	"F": 8585}
{"v": 1	"t": 695375	"P": 1628.5	"F": 8675}
{"v": 1	"t": 695396	"P": 1632.0	"F": 8897}
{"v": 1	"t": 695416	"P": 1637.5	"F": 8920}
{"v": 1	"t": 695436	"P": 1626.5	"F": 8743}
{"v": 1	"t": 695457	"P": 1635.25	"F": 8686}
{"v": 1	"t": 695477	"P": 1644.0	"F": 8815}
{"v": 1	"t": 695497	"P": 1638.25	"F": 8950}
{"v": 1	"t": 695518	"P": 1632.75	"F": 8803}
{"v": 1	"t": 695538	"P": 1648.25	"F": 9210}
{"v": 1	"t": 695558	"P": 1643.5	"F": 9336}
{"v": 1	"t": 695579	"P": 1633.75	"F": 9179}
{"v": 1	"t": 695599	"P": 1628.5	"F": 9033}
{"v": 1	"t": 695619	"P": 1654.75	"F": 9348}
{"v": 1	"t": 695640	"P": 1651.25	"F": 9401}
{"v": 1	"t": 695660	"P": 1644.75	"F": 9049	"C": 47.93	"D": 3286	"sn": 54091930088003	"file": "/data/device_log/data0000.out"	"CO2": 878.2494506835938	"Tp": 24.69023895263672	"H": 3.4061572551727295}
{"v": 1	"t": 695682	"P": 1636.75	"F": 9517}
{"v": 1	"t": 695702	"P": 1648.75	"F": 9183}
{"v": 1	"t": 695724	"P": 1650.75	"F": 8977}
{"v": 1	"t": 695744	"P": 1652.5	"F": 9538}
{"v": 1	"t": 695765	"P": 1656.75	"F": 9296}
{"v": 1	"t": 695785	"P": 1643.5	"F": 9608}
{"v": 1	"t": 695805	"P": 1641.0	"F": 9670}
{"v": 1	"t": 695826	"P": 1657.0	"F": 9773}
{"v": 1	"t": 695846	"P": 1657.0	"F": 9409}
{"v": 1	"t": 695866	"P": 1634.25	"F": 9703}
{"v": 1	"t": 695887	"P": 1640.0	"F": 9662}
{"v": 1	"t": 695907	"P": 1643.25	"F": 9332}
{"v": 1	"t": 695927	"P": 1642.25	"F": 9500}
{"v": 1	"t": 695948	"P": 1640.75	"F": 9572}
{"v": 1	"t": 695968	"P": 1642.25	"F": 9652}
{"v": 1	"t": 695988	"P": 1649.5	"F": 9727}
{"v": 1	"t": 696009	"P": 1651.0	"F": 9657}
{"v": 1	"t": 696029	"P": 1630.5	"F": 9508}
{"v": 1	"t": 696049	"P": 1638.0	"F": 9455}
{"v": 1	"t": 696070	"P": 1649.25	"F": 9675}
{"v": 1	"t": 696090	"P": 1644.5	"F": 9158}
{"v": 1	"t": 696110	"P": 1634.75	"F": 9522}
{"v": 1	"t": 696131	"P": 1639.25	"F": 9481}
{"v": 1	"t": 696151	"P": 1640.5	"F": 9381}
{"v": 1	"t": 696171	"P": 1631.25	"F": 9207}
{"v": 1	"t": 696192	"P": 1627.25	"F": 9074}
{"v": 1	"t": 696212	"P": 1635.5	"F": 9329}
{"v": 1	"t": 696233	"P": 1632.75	"F": 8969}
{"v": 1	"t": 696253	"P": 1622.5	"F": 8830}
{"v": 1	"t": 696273	"P": 1635.5	"F": 8878}
{"v": 1	"t": 696294	"P": 1630.25	"F": 8858}
{"v": 1	"t": 696314	"P": 1618.5	"F": 8595}
{"v": 1	"t": 696334	"P": 1623.5	"F": 8501}
{"v": 1	"t": 696355	"P": 1634.5	"F": 8554}
{"v": 1	"t": 696375	"P": 1628.25	"F": 8702}
{"v": 1	"t": 696395	"P": 1622.5	"F": 8235}
{"v": 1	"t": 696416	"P": 1618.0	"F": 8228}
{"v": 1	"t": 696436	"P": 1627.25	"F": 7997}
{"v": 1	"t": 696456	"P": 1609.25	"F": 8070}
{"v": 1	"t": 696476	"P": 1606.75	"F": 7770}
{"v": 1	"t": 696497	"P": 1609.75	"F": 7947}
{"v": 1	"t": 696517	"P": 1623.0	"F": 8021}
{"v": 1	"t": 696537	"P": 1609.25	"F": 7678}
{"v": 1	"t": 696558	"P": 1600.5	"F": 7432}
{"v": 1	"t": 696578	"P": 1610.5	"F": 7591}
{"v": 1	"t": 696598	"P": 1600.75	"F": 7740}
{"v": 1	"t": 696619	"P": 1599.5	"F": 7546}
{"v": 1	"t": 696639	"P": 1598.25	"F": 7579}
{"v": 1	"t": 696659	"P": 1609.75	"F": 7379}
{"v": 1	"t": 696680	"P": 1600.5	"F": 7571	"C": 47.915	"D": 3286	"sn": 54091930088003	"file": "/data/device_log/data0000.out"}
{"v": 1	"t": 696701	"P": 1611.0	"F": 7512}
{"v": 1	"t": 696721	"P": 1603.5	"F": 7240}
{"v": 1	"t": 696744	"P": 1593.75	"F": 7280}
{"v": 1	"t": 696765	"P": 1610.0	"F": 7171}
{"v": 1	"t": 696785	"P": 1598.25	"F": 7262}
{"v": 1	"t": 696805	"P": 1602.0	"F": 7547}
{"v": 1	"t": 696826	"P": 1605.0	"F": 7146}
{"v": 1	"t": 696846	"P": 1596.25	"F": 7088}
{"v": 1	"t": 696867	"P": 1593.25	"F": 7071}
{"v": 1	"t": 696887	"P": 1599.25	"F": 7260}
{"v": 1	"t": 696907	"P": 1605.5	"F": 7389}
{"v": 1	"t": 696928	"P": 1596.5	"F": 7364}
{"v": 1	"t": 696948	"P": 1596.75	"F": 7141}
{"v": 1	"t": 696968	"P": 1597.5	"F": 7191}
{"v": 1	"t": 696989	"P": 1593.5	"F": 7395}
{"v": 1	"t": 697009	"P": 1592.0	"F": 6986}
{"v": 1	"t": 697030	"P": 1610.25	"F": 7005}
{"v": 1	"t": 697050	"P": 1601.25	"F": 7021}
{"v": 1	"t": 697070	"P": 1595.5	"F": 7101}
{"v": 1	"t": 697091	"P": 1599.25	"F": 7190}
{"v": 1	"t": 697111	"P": 1588.25	"F": 7066}
{"v": 1	"t": 697131	"P": 1592.5	"F": 6884}
{"v": 1	"t": 697152	"P": 1598.25	"F": 7198}
{"v": 1	"t": 697172	"P": 1593.5	"F": 7056}
{"v": 1	"t": 697193	"P": 1587.75	"F": 7176}
{"v": 1	"t": 697213	"P": 1588.75	"F": 6977}
{"v": 1	"t": 697233	"P": 1597.75	"F": 6909}
{"v": 1	"t": 697254	"P": 1590.0	"F": 6888}
{"v": 1	"t": 697274	"P": 1583.0	"F": 6823}
{"v": 1	"t": 697295	"P": 1595.25	"F": 6632}
{"v": 1	"t": 697315	"P": 1590.0	"F": 6891}
{"v": 1	"t": 697336	"P": 1590.25	"F": 7102}
{"v": 1	"t": 697356	"P": 1596.5	"F": 6716}
{"v": 1	"t": 697377	"P": 1588.75	"F": 7032}
{"v": 1	"t": 697397	"P": 1597.5	"F": 6888}
{"v": 1	"t": 697418	"P": 1590.75	"F": 6580}
{"v": 1	"t": 697438	"P": 1588.75	"F": 6806}
{"v": 1	"t": 697459	"P": 1588.25	"F": 6595}
{"v": 1	"t": 697479	"P": 1572.5	"F": 6754}
{"v": 1	"t": 697499	"P": 1583.75	"F": 6796}
{"v": 1	"t": 697520	"P": 1583.0	"F": 6503}
{"v": 1	"t": 697540	"P": 1574.0	"F": 6414}
{"v": 1	"t": 697561	"P": 1573.25	"F": 6503}
{"v": 1	"t": 697581	"P": 1581.25	"F": 6345}
{"v": 1	"t": 697601	"P": 1563.0	"F": 6032}
{"v": 1	"t": 697622	"P": 1571.75	"F": 5914}
{"v": 1	"t": 697642	"P": 1579.5	"F": 6112}
{"v": 1	"t": 697662	"P": 1572.75	"F": 6106}
{"v": 1	"t": 697683	"P": 1562.75	"F": 5915}
{"v": 1	"t": 697703	"P": 1564.5	"F": 5737	"C": 47.89	"D": 3286	"sn": 54091930088003	"file": "/data/device_log/data0000.out"	"CO2": 913.135009765625	"Tp": 24.64751434326172	"H": 3.7646865844726562}
{"v": 1	"t": 697725	"P": 1561.0	"F": 5802}
{"v": 1	"t": 697745	"P": 1565.25	"F": 5773}
{"v": 1	"t": 697768	"P": 1554.75	"F": 5762}
{"v": 1	"t": 697788	"P": 1574.25	"F": 5653}
{"v": 1	"t": 697809	"P": 1566.5	"F": 5727}
{"v": 1	"t": 697829	"P": 1557.75	"F": 5711}
{"v": 1	"t": 697849	"P": 1558.75	"F": 5581}
{"v": 1	"t": 697870	"P": 1562.75	"F": 5476}
{"v": 1	"t": 697890	"P": 1557.25	"F": 5375}
{"v": 1	"t": 697910	"P": 1542.25	"F": 5196}
{"v": 1	"t": 697931	"P": 1551.0	"F": 4937}
{"v": 1	"t": 697951	"P": 1560.0	"F": 4885}
{"v": 1	"t": 697971	"P": 1537.75	"F": 4834}
{"v": 1	"t": 697992	"P": 1536.0	"F": 4685}
{"v": 1	"t": 698012	"P": 1540.25	"F": 4387}
{"v": 1	"t": 698032	"P": 1539.75	"F": 3949}
{"v": 1	"t": 698053	"P": 1522.0	"F": 3564}
{"v": 1	"t": 698073	"P": 1529.75	"F": 3319}
{"v": 1	"t": 698094	"P": 1516.25	"F": 2856}
{"v": 1	"t": 698114	"P": 1508.0	"F": 2447}
{"v": 1	"t": 698135	"P": 1518.75	"F": 2133}
{"v": 1	"t": 698155	"P": 1512.25	"F": 2045}
{"v": 1	"t": 698175	"P": 1500.25	"F": 1869}
{"v": 1	"t": 698195	"P": 1506.0	"F": 1751}
{"v": 1	"t": 698216	"P": 1511.5	"F": 1668}
{"v": 1	"t": 698236	"P": 1501.75	"F": 1563}
{"v": 1	"t": 698257	"P": 1498.75	"F": 1498}
{"v": 1	"t": 698277	"P": 1503.5	"F": 1394}
{"v": 1	"t": 698297	"P": 1505.5	"F": 1341}
{"v": 1	"t": 698317	"P": 1497.0	"F": 1287}
{"v": 1	"t": 698338	"P": 1494.25	"F": 1191}
{"v": 1	"t": 698358	"P": 1504.75	"F": 1124}
{"v": 1	"t": 698378	"P": 1500.5	"F": 1131}
{"v": 1	"t": 698399	"P": 1493.5	"F": 1091}
{"v": 1	"t": 698419	"P": 1488.25	"F": 1104}
{"v": 1	"t": 698439	"P": 1501.0	"F": 1076}
{"v": 1	"t": 698460	"P": 1497.0	"F": 1005}
{"v": 1	"t": 698480	"P": 1489.5	"F": 1028}
{"v": 1	"t": 698500	"P": 1487.5	"F": 972}
{"v": 1	"t": 698521	"P": 1497.0	"F": 951}
{"v": 1	"t": 698541	"P": 1492.75	"F": 987}
{"v": 1	"t": 698561	"P": 1483.25	"F": 944}
{"v": 1	"t": 698582	"P": 1493.25	"F": 880}
{"v": 1	"t": 698602	"P": 1497.0	"F": 871}
{"v": 1	"t": 698623	"P": 1484.5	"F": 927}
{"v": 1	"t": 698643	"P": 1496.5	"F": 857}
{"v": 1	"t": 698663	"P": 1500.0	"F": 847}
{"v": 1	"t": 698684	"P": 1494.5	"F": 943}
{"v": 1	"t": 698704	"P": 1495.25	"F": 1042}
{"v": 1	"t": 698724	"P": 1514.5	"F": 1195	"C": 47.91	"D": 3286	"sn": 54091930088003	"file": "/data/device_log/data0000.out"}
{"v": 1	"t": 698745	"P": 1515.5	"F": 1529}
{"v": 1	"t": 698766	"P": 1524.25	"F": 2052}
{"v": 1	"t": 698789	"P": 1528.5	"F": 2856}
{"v": 1	"t": 698809	"P": 1536.25	"F": 3686}
{"v": 1	"t": 698830	"P": 1557.0	"F": 4245}
{"v": 1	"t": 698850	"P": 1558.0	"F": 4664}
{"v": 1	"t": 698870	"P": 1551.25	"F": 4989}
{"v": 1	"t": 698891	"P": 1557.0	"F": 5254}
{"v": 1	"t": 698911	"P": 1570.75	"F": 5587}
{"v": 1	"t": 698931	"P": 1565.75	"F": 5689}
{"v": 1	"t": 698951	"P": 1567.25	"F": 5719}
{"v": 1	"t": 698972	"P": 1577.5	"F": 6035}
{"v": 1	"t": 698992	"P": 1586.0	"F": 6271}
{"v": 1	"t": 699012	"P": 1583.5	"F": 6437}
{"v": 1	"t": 699033	"P": 1575.25	"F": 6538}
{"v": 1	"t": 699053	"P": 1599.5	"F": 6647}
{"v": 1	"t": 699073	"P": 1594.5	"F": 6585}
{"v": 1	"t": 699094	"P": 1588.75	"F": 6711}
{"v": 1	"t": 699114	"P": 1590.25	"F": 6768}
{"v": 1	"t": 699134	"P": 1601.75	"F": 6956}
{"v": 1	"t": 699155	"P": 1599.75	"F": 7049}
{"v": 1	"t": 699175	"P": 1592.5	"F": 7204}
{"v": 1	"t": 699196	"P": 1609.5	"F": 7121}
{"v": 1	"t": 699216	"P": 1601.5	"F": 7251}
{"v": 1	"t": 699237	"P": 1597.75	"F": 7263}
{"v": 1	"t": 699257	"P": 1609.25	"F": 7479}
{"v": 1	"t": 699277	"P": 1613.0	"F": 7418}
{"v": 1	"t": 699298	"P": 1598.0	"F": 7330}
{"v": 1	"t": 699318	"P": 1611.75	"F": 7606}
{"v": 1	"t": 699338	"P": 1612.75	"F": 7658}
{"v": 1	"t": 699359	"P": 1611.0	"F": 7589}
{"v": 1	"t": 699379	"P": 1606.0	"F": 7789}
{"v": 1	"t": 699399	"P": 1616.0	"F": 8033}
{"v": 1	"t": 699420	"P": 1613.25	"F": 7755}
{"v": 1	"t": 699440	"P": 1610.75	"F": 7834}
{"v": 1	"t": 699460	"P": 1610.75	"F": 7946}
{"v": 1	"t": 699481	"P": 1620.75	"F": 7860}
{"v": 1	"t": 699501	"P": 1609.0	"F": 8012}
{"v": 1	"t": 699521	"P": 1610.5	"F": 7828}
{"v": 1	"t": 699542	"P": 1612.75	"F": 7713}
{"v": 1	"t": 699562	"P": 1623.0	"F": 8061}
{"v": 1	"t": 699582	"P": 1617.75	"F": 7850}
{"v": 1	"t": 699603	"P": 1615.5	"F": 7986}
{"v": 1	"t": 699623	"P": 1616.0	"F": 8106}
{"v": 1	"t": 699643	"P": 1613.25	"F": 7740}
{"v": 1	"t": 699664	"P": 1605.0	"F": 7707}
{"v": 1	"t": 699684	"P": 1610.5	"F": 8173}
{"v": 1	"t": 699704	"P": 1623.25	"F": 7770}
{"v": 1	"t": 699725	"P": 1614.75	"F": 7940}
{"v": 1	"t": 699745	"P": 1610.25	"F": 8109	"C": 47.895	"D": 3286	"sn": 54091930088003	"file": "/data/device_log/data0000.out"	"CO2": 1235.1788330078125	"Tp": 24.63416290283203	"H": 4.531252384185791}
{"v": 1	"t": 699767	"P": 1618.25	"F": 8084}
{"v": 1	"t": 699787	"P": 1611.75	"F": 8119}
{"v": 1	"t": 699809	"P": 1601.25	"F": 7923}
{"v": 1	"t": 699829	"P": 1618.0	"F": 7894}
{"v": 1	"t": 699850	"P": 1617.25	"F": 7960}
{"v": 1	"t": 699870	"P": 1602.75	"F": 7935}
{"v": 1	"t": 699890	"P": 1610.75	"F": 7610}
{"v": 1	"t": 699911	"P": 1604.75	"F": 7570}
{"v": 1	"t": 699931	"P": 1611.75	"F": 7492}
{"v": 1	"t": 699951	"P": 1595.75	"F": 7112}
{"v": 1	"t": 699972	"P": 1608.25	"F": 7799}
{"v": 1	"t": 699992	"P": 1610.25	"F": 7578}
{"v": 1	"t": 700012	"P": 1599.0	"F": 7410}
{"v": 1	"t": 700033	"P": 1595.5	"F": 7716}
{"v": 1	"t": 700053	"P": 1610.0	"F": 7660}
{"v": 1	"t": 700073	"P": 1607.0	"F": 7563}
{"v": 1	"t": 700094	"P": 1598.25	"F": 7519}
{"v": 1	"t": 700114	"P": 1600.5	"F": 7430}
{"v": 1	"t": 700134	"P": 1610.25	"F": 7323}
{"v": 1	"t": 700155	"P": 1603.25	"F": 7723}
{"v": 1	"t": 700175	"P": 1588.25	"F": 7609}
{"v": 1	"t": 700195	"P": 1595.25	"F": 7533}
{"v": 1	"t": 700216	"P": 1613.75	"F": 7452}
{"v": 1	"t": 700236	"P": 1603.0	"F": 7689}
{"v": 1	"t": 700256	"P": 1590.0	"F": 7396}
{"v": 1	"t": 700277	"P": 1594.75	"F": 7548}
{"v": 1	"t": 700297	"P": 1608.25	"F": 7507}
{"v": 1	"t": 700318	"P": 1602.0	"F": 7437}
{"v": 1	"t": 700338	"P": 1612.0	"F": 7396}
{"v": 1	"t": 700358	"P": 1610.0	"F": 7305}
{"v": 1	"t": 700379	"P": 1592.75	"F": 7188}
{"v": 1	"t": 700399	"P": 1591.25	"F": 7343}
{"v": 1	"t": 700419	"P": 1598.25	"F": 7010}
{"v": 1	"t": 700440	"P": 1596.5	"F": 6997}
{"v": 1	"t": 700460	"P": 1587.5	"F": 7285}
{"v": 1	"t": 700480	"P": 1597.75	"F": 7088}
{"v": 1	"t": 700501	"P": 1605.0	"F": 7395}
{"v": 1	"t": 700521	"P": 1601.0	"F": 7360}
{"v": 1	"t": 700541	"P": 1593.25	"F": 7302}
{"v": 1	"t": 700562	"P": 1593.75	"F": 7332}
{"v": 1	"t": 700582	"P": 1606.75	"F": 7191}
{"v": 1	"t": 700602	"P": 1597.0	"F": 7498}
{"v": 1	"t": 700623	"P": 1594.5	"F": 7289}
{"v": 1	"t": 700643	"P": 1610.5	"F": 7542}
{"v": 1	"t": 700663	"P": 1596.0	"F": 7457}
{"v": 1	"t": 700684	"P": 1603.25	"F": 7546}
{"v": 1	"t": 700704	"P": 1593.5	"F": 7389}
{"v": 1	"t": 700724	"P": 1606.5	"F": 7324}
{"v": 1	"t": 700745	"P": 1607.0	"F": 7266}
{"v": 1	"t": 700765	"P": 1604.0	"F": 7844	"C": 47.865	"D": 3286	"sn": 54091930088003	"file": "/data/device_log/data0000.out"}
{"v": 1	"t": 700786	"P": 1594.75	"F": 7444}
{"v": 1	"t": 700806	"P": 1598.75	"F": 7325}
{"v": 1	"t": 700829	"P": 1600.25	"F": 7375}
{"v": 1	"t": 700849	"P": 1600.25	"F": 7424}
{"v": 1	"t": 700870	"P": 1605.75	"F": 7454}
{"v": 1	"t": 700890	"P": 1600.25	"F": 7567}
{"v": 1	"t": 700911	"P": 1598.5	"F": 7577}
{"v": 1	"t": 700931	"P": 1596.0	"F": 7359}
{"v": 1	"t": 700952	"P": 1600.25	"F": 7232}
{"v": 1	"t": 700972	"P": 1604.5	"F": 7246}
{"v": 1	"t": 700993	"P": 1605.75	"F": 7148}
{"v": 1	"t": 701013	"P": 1600.0	"F": 7269}
{"v": 1	"t": 701034	"P": 1597.25	"F": 7530}
{"v": 1	"t": 701054	"P": 1595.25	"F": 7489}
{"v": 1	"t": 701074	"P": 1605.0	"F": 7347}
{"v": 1	"t": 701095	"P": 1593.75	"F": 7125}
{"v": 1	"t": 701115	"P": 1587.0	"F": 7146}
{"v": 1	"t": 701135	"P": 1597.25	"F": 7249}
{"v": 1	"t": 701156	"P": 1603.5	"F": 7191}
{"v": 1	"t": 701176	"P": 1598.0	"F": 6939}
{"v": 1	"t": 701196	"P": 1597.75	"F": 7222}
{"v": 1	"t": 701217	"P": 1590.5	"F": 7297}
{"v": 1	"t": 701237	"P": 1606.75	"F": 7353}
{"v": 1	"t": 701257	"P": 1594.25	"F": 7149}
{"v": 1	"t": 701278	"P": 1594.5	"F": 7183}
{"v": 1	"t": 701298	"P": 1594.25	"F": 7257}
{"v": 1	"t": 701318	"P": 1597.75	"F": 7173}
{"v": 1	"t": 701339	"P": 1592.5	"F": 7169}
{"v": 1	"t": 701359	"P": 1593.0	"F": 7099}
{"v": 1	"t": 701379	"P": 1599.5	"F": 7066}
{"v": 1	"t": 701400	"P": 1599.5	"F": 7058}
{"v": 1	"t": 701420	"P": 1590.5	"F": 7295}
{"v": 1	"t": 701440	"P": 1580.0	"F": 6988}
{"v": 1	"t": 701461	"P": 1597.75	"F": 6957}
{"v": 1	"t": 701481	"P": 1584.5	"F": 6894}
{"v": 1	"t": 701501	"P": 1591.0	"F": 6889}
{"v": 1	"t": 701522	"P": 1589.25	"F": 7037}
{"v": 1	"t": 701542	"P": 1602.5	"F": 6846}
{"v": 1	"t": 701562	"P": 1596.0	"F": 7014}
{"v": 1	"t": 701583	"P": 1586.0	"F": 6808}
{"v": 1	"t": 701603	"P": 1583.0	"F": 6987}
{"v": 1	"t": 701624	"P": 1581.0	"F": 6812}
{"v": 1	"t": 701644	"P": 1583.5	"F": 6668}
{"v": 1	"t": 701664	"P": 1589.0	"F": 6619}
{"v": 1	"t": 701685	"P": 1590.0	"F": 6713}
{"v": 1	"t": 701705	"P": 1580.75	"F": 6758}
{"v": 1	"t": 701725	"P": 1572.25	"F": 6551}
{"v": 1	"t": 701746	"P": 1591.75	"F": 6601}
{"v": 1	"t": 701766	"P": 1579.75	"F": 6579}
{"v": 1	"t": 701786	"P": 1576.0	"F": 6576	"C": 47.84	"D": 3286	"sn": 54091930088003	"file": "/data/device_log/data0000.out"	"CO2": 1782.25048828125	"Tp": 24.620811462402344	"H": 5.987517833709717}
{"v": 1	"t": 701809	"P": 1571.25	"F": 6427}
{"v": 1	"t": 701829	"P": 1564.5	"F": 6470}
{"v": 1	"t": 701851	"P": 1569.25	"F": 6477}
{"v": 1	"t": 701872	"P": 1575.75	"F": 6372}
{"v": 1	"t": 701892	"P": 1586.0	"F": 6405}
{"v": 1	"t": 701912	"P": 1579.25	"F": 6404}
{"v": 1	"t": 701933	"P": 1569.5	"F": 6330}
{"v": 1	"t": 701953	"P": 1578.0	"F": 6353}
{"v": 1	"t": 701973	"P": 1579.0	"F": 6255}
{"v": 1	"t": 701994	"P": 1579.75	"F": 6372}
{"v": 1	"t": 702014	"P": 1564.0	"F": 6359}
{"v": 1	"t": 702034	"P": 1577.0	"F": 6021}
{"v": 1	"t": 702055	"P": 1572.5	"F": 6030}
{"v": 1	"t": 702075	"P": 1569.75	"F": 6000}
{"v": 1	"t": 702095	"P": 1568.75	"F": 5948}
{"v": 1	"t": 702116	"P": 1576.5	"F": 5813}
{"v": 1	"t": 702136	"P": 1566.25	"F": 5772}
{"v": 1	"t": 702157	"P": 1561.75	"F": 5663}
{"v": 1	"t": 702177	"P": 1574.25	"F": 5787}
{"v": 1	"t": 702197	"P": 1565.25	"F": 5563}
{"v": 1	"t": 702218	"P": 1559.25	"F": 5622}
{"v": 1	"t": 702238	"P": 1556.75	"F": 5716}
{"v": 1	"t": 702258	"P": 1571.0	"F": 5510}
{"v": 1	"t": 702279	"P": 1570.25	"F": 5835}
{"v": 1	"t": 702299	"P": 1559.0	"F": 5494}
{"v": 1	"t": 702319	"P": 1553.5	"F": 5672}
{"v": 1	"t": 702340	"P": 1561.75	"F": 5569}
{"v": 1	"t": 702360	"P": 1560.0	"F": 5520}
{"v": 1	"t": 702380	"P": 1551.25	"F": 5308}
{"v": 1	"t": 702400	"P": 1549.0	"F": 5493}
{"v": 1	"t": 702421	"P": 1559.0	"F": 5179}
{"v": 1	"t": 702441	"P": 1555.75	"F": 5246}
{"v": 1	"t": 702461	"P": 1545.25	"F": 5065}
{"v": 1	"t": 702482	"P": 1546.75	"F": 4976}
{"v": 1	"t": 702502	"P": 1547.25	"F": 4845}
{"v": 1	"t": 702522	"P": 1541.5	"F": 4805}
{"v": 1	"t": 702543	"P": 1531.0	"F": 4510}
{"v": 1	"t": 702563	"P": 1532.75	"F": 4253}
{"v": 1	"t": 702583	"P": 1529.25	"F": 3742}
{"v": 1	"t": 702604	"P": 1521.75	"F": 3415}
{"v": 1	"t": 702624	"P": 1512.0	"F": 3045}
{"v": 1	"t": 702644	"P": 1522.0	"F": 2814}
{"v": 1	"t": 702665	"P": 1513.0	"F": 2577}
{"v": 1	"t": 702685	"P": 1505.75	"F": 2239}
{"v": 1	"t": 702706	"P": 1517.75	"F": 1917}
{"v": 1	"t": 702726	"P": 1502.25	"F": 1467}
{"v": 1	"t": 702746	"P": 1487.75	"F": 1271}
{"v": 1	"t": 702767	"P": 1494.0	"F": 1027}
{"v": 1	"t": 702787	"P": 1494.25	"F": 737}
{"v": 1	"t": 702807	"P": 1487.75	"F": 453	"C": 47.85	"D": 3286	"sn": 54091930088003	"file": "/data/device_log/data0000.out"}
{"v": 1	"t": 702828	"P": 1496.0	"F": 186}
{"v": 1	"t": 702849	"P": 1494.25	"F": 55}
{"v": 1	"t": 702871	"P": 1496.75	"F": 47}
{"v": 1	"t": 702891	"P": 1489.75	"F": 56}
{"v": 1	"t": 702912	"P": 1506.75	"F": 80}
{"v": 1	"t": 702932	"P": 1511.0	"F": 109}
{"v": 1	"t": 702952	"P": 1505.25	"F": 130}
{"v": 1	"t": 702973	"P": 1496.75	"F": 146}
{"v": 1	"t": 702993	"P": 1507.25	"F": 142}
{"v": 1	"t": 703013	"P": 1505.5	"F": 144}
{"v": 1	"t": 703034	"P": 1497.25	"F": 156}
{"v": 1	"t": 703054	"P": 1495.5	"F": 161}
{"v": 1	"t": 703074	"P": 1507.75	"F": 160}
{"v": 1	"t": 703095	"P": 1506.25	"F": 156}
{"v": 1	"t": 703115	"P": 1498.25	"F": 156}
{"v": 1	"t": 703135	"P": 1502.75	"F": 157}
{"v": 1	"t": 703156	"P": 1513.75	"F": 158}
{"v": 1	"t": 703176	"P": 1504.5	"F": 158}
{"v": 1	"t": 703196	"P": 1493.25	"F": 156}
{"v": 1	"t": 703217	"P": 1503.5	"F": 159}
{"v": 1	"t": 703237	"P": 1499.25	"F": 163}
{"v": 1	"t": 703258	"P": 1492.0	"F": 165}
{"v": 1	"t": 703278	"P": 1504.75	"F": 171}
{"v": 1	"t": 703298	"P": 1504.75	"F": 167}
{"v": 1	"t": 703319	"P": 1498.75	"F": 157}
{"v": 1	"t": 703339	"P": 1498.75	"F": 162}
{"v": 1	"t": 703359	"P": 1512.5	"F": 160}
{"v": 1	"t": 703380	"P": 1506.0	"F": 160}
{"v": 1	"t": 703400	"P": 1494.25	"F": 162}
{"v": 1	"t": 703420	"P": 1494.5	"F": 163}
{"v": 1	"t": 703441	"P": 1504.25	"F": 163}
{"v": 1	"t": 703461	"P": 1495.5	"F": 162}
{"v": 1	"t": 703481	"P": 1490.75	"F": 155}
{"v": 1	"t": 703502	"P": 1502.25	"F": 144}
{"v": 1	"t": 703522	"P": 1511.25	"F": 132}
{"v": 1	"t": 703542	"P": 1504.0	"F": 136}
{"v": 1	"t": 703563	"P": 1499.75	"F": 149}
{"v": 1	"t": 703583	"P": 1507.75	"F": 173}
{"v": 1	"t": 703603	"P": 1508.75	"F": 198}
{"v": 1	"t": 703624	"P": 1500.25	"F": 223}
{"v": 1	"t": 703644	"P": 1494.5	"F": 259}
{"v": 1	"t": 703664	"P": 1508.75	"F": 318}
{"v": 1	"t": 703685	"P": 1505.75	"F": 409}
{"v": 1	"t": 703705	"P": 1496.5	"F": 507}
{"v": 1	"t": 703725	"P": 1495.25	"F": 598}
{"v": 1	"t": 703746	"P": 1506.25	"F": 708}
{"v": 1	"t": 703766	"P": 1498.5	"F": 834}
{"v": 1	"t": 703787	"P": 1498.75	"F": 980}
{"v": 1	"t": 703807	"P": 1512.25	"F": 1061}
{"v": 1	"t": 703827	"P": 1507.75	"F": 1248	"C": 47.89	"D": 3286	"sn": 54091930088003	"file": "/data/device_log/data0000.out"	"CO2": 1989.51806640625	"Tp": 24.59143829345703	"H": 7.126655578613281}
{"v": 1	"t": 703849	"P": 1513.75	"F": 1513}
{"v": 1	"t": 703869	"P": 1527.5	"F": 1864}
{"v": 1	"t": 703892	"P": 1527.0	"F": 2361}
{"v": 1	"t": 703912	"P": 1528.75	"F": 2872}
{"v": 1	"t": 703933	"P": 1526.75	"F": 3130}
{"v": 1	"t": 703953	"P": 1526.75	"F": 3404}
{"v": 1	"t": 703973	"P": 1542.5	"F": 3632}
{"v": 1	"t": 703994	"P": 1536.25	"F": 3918}
{"v": 1	"t": 704014	"P": 1535.5	"F": 3963}
{"v": 1	"t": 704034	"P": 1541.25	"F": 4036}
{"v": 1	"t": 704055	"P": 1548.75	"F": 4251}
{"v": 1	"t": 704075	"P": 1543.5	"F": 4165}
{"v": 1	"t": 704095	"P": 1532.5	"F": 4398}
{"v": 1	"t": 704116	"P": 1552.75	"F": 4374}
{"v": 1	"t": 704136	"P": 1559.0	"F": 4718}
{"v": 1	"t": 704156	"P": 1545.25	"F": 4761}
{"v": 1	"t": 704177	"P": 1544.5	"F": 4807}
{"v": 1	"t": 704197	"P": 1562.5	"F": 5101}
{"v": 1	"t": 704217	"P": 1559.0	"F": 5074}
{"v": 1	"t": 704238	"P": 1547.25	"F": 5127}
{"v": 1	"t": 704258	"P": 1558.25	"F": 5160}
{"v": 1	"t": 704278	"P": 1551.25	"F": 5134}
{"v": 1	"t": 704299	"P": 1547.5	"F": 4988}
{"v": 1	"t": 704319	"P": 1547.75	"F": 4888}
{"v": 1	"t": 704340	"P": 1553.0	"F": 4817}
{"v": 1	"t": 704360	"P": 1552.25	"F": 4859}
{"v": 1	"t": 704381	"P": 1547.75	"F": 4982}
{"v": 1	"t": 704401	"P": 1553.5	"F": 5029}
{"v": 1	"t": 704422	"P": 1548.75	"F": 5212}
{"v": 1	"t": 704442	"P": 1561.0	"F": 5180}
{"v": 1	"t": 704462	"P": 1557.75	"F": 5145}
{"v": 1	"t": 704483	"P": 1555.5	"F": 5088}
{"v": 1	"t": 704503	"P": 1559.0	"F": 5408}
{"v": 1	"t": 704524	"P": 1558.5	"F": 5387}
{"v": 1	"t": 704544	"P": 1563.75	"F": 5735}
{"v": 1	"t": 704565	"P": 1573.5	"F": 5663}
{"v": 1	"t": 704585	"P": 1561.75	"F": 5700}
{"v": 1	"t": 704605	"P": 1559.75	"F": 5708}
{"v": 1	"t": 704626	"P": 1569.5	"F": 5949}
{"v": 1	"t": 704646	"P": 1576.75	"F": 5911}
{"v": 1	"t": 704666	"P": 1577.0	"F": 5928}
{"v": 1	"t": 704687	"P": 1572.0	"F": 5990}
{"v": 1	"t": 704707	"P": 1579.0	"F": 6186}
{"v": 1	"t": 704727	"P": 1586.75	"F": 6281}
{"v": 1	"t": 704747	"P": 1580.0	"F": 6385}
{"v": 1	"t": 704768	"P": 1575.75	"F": 6539}
{"v": 1	"t": 704788	"P": 1583.25	"F": 6240}
{"v": 1	"t": 704808	"P": 1588.25	"F": 6314}
{"v": 1	"t": 704829	"P": 1580.5	"F": 6575}
{"v": 1	"t": 704849	"P": 1581.75	"F": 6614	"C": 47.82	"D": 3286	"sn": 54091930088003	"file": "/data/device_log/data0000.out"}
{"v": 1	"t": 704870	"P": 1599.5	"F": 6477}
{"v": 1	"t": 704890	"P": 1577.0	"F": 6625}
{"v": 1	"t": 704913	"P": 1578.5	"F": 6512}
{"v": 1	"t": 704933	"P": 1585.75	"F": 6569}
{"v": 1	"t": 704953	"P": 1600.25	"F": 6686}
{"v": 1	"t": 704974	"P": 1591.0	"F": 6738}
{"v": 1	"t": 704994	"P": 1570.25	"F": 6567}
{"v": 1	"t": 705014	"P": 1588.75	"F": 6930}
{"v": 1	"t": 705035	"P": 1596.25	"F": 6642}
{"v": 1	"t": 705055	"P": 1580.0	"F": 6747}
{"v": 1	"t": 705076	"P": 1585.25	"F": 6751}
{"v": 1	"t": 705096	"P": 1586.75	"F": 6391}
{"v": 1	"t": 705116	"P": 1574.75	"F": 6514}
{"v": 1	"t": 705137	"P": 1580.25	"F": 6695}
{"v": 1	"t": 705157	"P": 1594.75	"F": 6595}
{"v": 1	"t": 705177	"P": 1583.5	"F": 6692}
{"v": 1	"t": 705198	"P": 1578.25	"F": 6452}
{"v": 1	"t": 705218	"P": 1583.0	"F": 6580}
{"v": 1	"t": 705238	"P": 1589.75	"F": 6565}
{"v": 1	"t": 705259	"P": 1572.25	"F": 6763}
{"v": 1	"t": 705279	"P": 1577.25	"F": 6605}
{"v": 1	"t": 705299	"P": 1581.5	"F": 6496}
{"v": 1	"t": 705320	"P": 1590.0	"F": 6490}
{"v": 1	"t": 705340	"P": 1571.0	"F": 6453}
{"v": 1	"t": 705360	"P": 1582.75	"F": 6437}
{"v": 1	"t": 705381	"P": 1584.75	"F": 6366}
{"v": 1	"t": 705401	"P": 1588.75	"F": 6537}
{"v": 1	"t": 705421	"P": 1570.25	"F": 6386}
{"v": 1	"t": 705442	"P": 1580.25	"F": 6311}
{"v": 1	"t": 705462	"P": 1587.75	"F": 6398}
{"v": 1	"t": 705482	"P": 1578.75	"F": 6521}
{"v": 1	"t": 705503	"P": 1574.5	"F": 6374}
{"v": 1	"t": 705523	"P": 1592.0	"F": 6219}
{"v": 1	"t": 705543	"P": 1582.0	"F": 6463}
{"v": 1	"t": 705564	"P": 1576.5	"F": 6538}
{"v": 1	"t": 705584	"P": 1571.75	"F": 6450}
{"v": 1	"t": 705604	"P": 1589.5	"F": 6476}
{"v": 1	"t": 705625	"P": 1582.25	"F": 6473}
{"v": 1	"t": 705645	"P": 1573.25	"F": 6402}
{"v": 1	"t": 705666	"P": 1588.75	"F": 6729}
{"v": 1	"t": 705686	"P": 1580.5	"F": 6391}
{"v": 1	"t": 705706	"P": 1577.5	"F": 6362}
{"v": 1	"t": 705727	"P": 1588.5	"F": 6127}
{"v": 1	"t": 705747	"P": 1591.25	"F": 6375}
{"v": 1	"t": 705767	"P": 1586.0	"F": 6444}
{"v": 1	"t": 705788	"P": 1574.0	"F": 6427}
{"v": 1	"t": 705808	"P": 1574.25	"F": 6387}
{"v": 1	"t": 705828	"P": 1594.25	"F": 6275}
{"v": 1	"t": 705849	"P": 1583.5	"F": 6313}
{"v": 1	"t": 705869	"P": 1571.0	"F": 6630	"C": 47.81	"D": 3286	"sn": 54091930088003	"file": "/data/device_log/data0000.out"	"CO2": 2346.663330078125	"Tp": 24.620811462402344	"H": 8.163705825805664}
{"v": 1	"t": 705891	"P": 1593.25	"F": 6375}
{"v": 1	"t": 705911	"P": 1580.25	"F": 6499}
{"v": 1	"t": 705933	"P": 1583.0	"F": 6267}
{"v": 1	"t": 705954	"P": 1568.75	"F": 6071}
{"v": 1	"t": 705974	"P": 1560.75	"F": 5923}
{"v": 1	"t": 705994	"P": 1571.25	"F": 5712}
{"v": 1	"t": 706015	"P": 1563.5	"F": 5515}
{"v": 1	"t": 706035	"P": 1557.25	"F": 5478}
{"v": 1	"t": 706055	"P": 1551.75	"F": 5352}
{"v": 1	"t": 706076	"P": 1557.75	"F": 5516}
{"v": 1	"t": 706096	"P": 1564.75	"F": 5306}
{"v": 1	"t": 706116	"P": 1555.5	"F": 5276}
{"v": 1	"t": 706137	"P": 1549.25	"F": 5409}
{"v": 1	"t": 706157	"P": 1570.75	"F": 5494}
{"v": 1	"t": 706178	"P": 1557.5	"F": 5380}
{"v": 1	"t": 706198	"P": 1562.5	"F": 5584}
{"v": 1	"t": 706218	"P": 1572.0	"F": 5570}
{"v": 1	"t": 706239	"P": 1564.5	"F": 5600}
{"v": 1	"t": 706259	"P": 1565.0	"F": 5740}
{"v": 1	"t": 706279	"P": 1562.5	"F": 5636}
{"v": 1	"t": 706300	"P": 1570.75	"F": 5601}
{"v": 1	"t": 706320	"P": 1563.5	"F": 5819}
{"v": 1	"t": 706340	"P": 1558.25	"F": 5631}
{"v": 1	"t": 706361	"P": 1566.25	"F": 5781}
{"v": 1	"t": 706381	"P": 1566.25	"F": 5585}
{"v": 1	"t": 706401	"P": 1560.75	"F": 5684}
{"v": 1	"t": 706422	"P": 1562.25	"F": 5739}
{"v": 1	"t": 706442	"P": 1572.75	"F": 5819}
{"v": 1	"t": 706462	"P": 1570.25	"F": 5891}
{"v": 1	"t": 706483	"P": 1565.25	"F": 6065}
{"v": 1	"t": 706503	"P": 1573.25	"F": 6049}
{"v": 1	"t": 706523	"P": 1576.75	"F": 5851}
{"v": 1	"t": 706544	"P": 1563.75	"F": 5960}
{"v": 1	"t": 706564	"P": 1560.75	"F": 5797}
{"v": 1	"t": 706584	"P": 1559.0	"F": 5445}
{"v": 1	"t": 706605	"P": 1560.75	"F": 5314}
{"v": 1	"t": 706625	"P": 1544.0	"F": 4736}
{"v": 1	"t": 706645	"P": 1533.75	"F": 4441}
{"v": 1	"t": 706666	"P": 1538.25	"F": 4226}
{"v": 1	"t": 706686	"P": 1530.25	"F": 3659}
{"v": 1	"t": 706706	"P": 1517.25	"F": 3323}
{"v": 1	"t": 706727	"P": 1513.5	"F": 2866}
{"v": 1	"t": 706747	"P": 1511.5	"F": 2316}
{"v": 1	"t": 706768	"P": 1505.0	"F": 1894}
{"v": 1	"t": 706788	"P": 1514.0	"F": 1786}
{"v": 1	"t": 706808	"P": 1516.75	"F": 1850}
{"v": 1	"t": 706829	"P": 1507.5	"F": 1775}
{"v": 1	"t": 706849	"P": 1495.75	"F": 1703}
{"v": 1	"t": 706869	"P": 1503.75	"F": 1475}
{"v": 1	"t": 706890	"P": 1508.5	"F": 1308	"C": 47.805	"D": 3286	"sn": 54091930088003	"file": "/data/device_log/data0000.out"	"CO2": 2452.003173828125	"Tp": 24.59143829345703	"H": 8.781652450561523}
{"v": 1	"t": 706911	"P": 1497.25	"F": 1230}
{"v": 1	"t": 706932	"P": 1494.75	"F": 1209}
{"v": 1	"t": 706955	"P": 1489.75	"F": 1185}
{"v": 1	"t": 706976	"P": 1502.75	"F": 1187}
{"v": 1	"t": 706996	"P": 1502.5	"F": 1193}
{"v": 1	"t": 707016	"P": 1495.0	"F": 1169}
{"v": 1	"t": 707037	"P": 1492.5	"F": 1155}
{"v": 1	"t": 707057	"P": 1508.75	"F": 1173}
{"v": 1	"t": 707077	"P": 1502.25	"F": 1141}
{"v": 1	"t": 707098	"P": 1494.5	"F": 1097}
{"v": 1	"t": 707118	"P": 1500.25	"F": 1168}
{"v": 1	"t": 707138	"P": 1508.75	"F": 1165}
{"v": 1	"t": 707159	"P": 1499.25	"F": 1115}
{"v": 1	"t": 707179	"P": 1495.0	"F": 1224}
{"v": 1	"t": 707199	"P": 1508.5	"F": 1192}
{"v": 1	"t": 707220	"P": 1507.25	"F": 1239}
{"v": 1	"t": 707240	"P": 1498.0	"F": 1191}
{"v": 1	"t": 707261	"P": 1509.75	"F": 1186}
{"v": 1	"t": 707281	"P": 1496.75	"F": 1192}
{"v": 1	"t": 707302	"P": 1506.75	"F": 1183}
{"v": 1	"t": 707322	"P": 1505.25	"F": 1173}
{"v": 1	"t": 707343	"P": 1499.75	"F": 1129}
{"v": 1	"t": 707363	"P": 1497.75	"F": 1183}
{"v": 1	"t": 707383	"P": 1508.75	"F": 1169}
{"v": 1	"t": 707404	"P": 1501.75	"F": 1264}
{"v": 1	"t": 707424	"P": 1494.75	"F": 1143}
{"v": 1	"t": 707444	"P": 1497.5	"F": 1172}
{"v": 1	"t": 707465	"P": 1508.5	"F": 1205}
{"v": 1	"t": 707485	"P": 1498.75	"F": 1147}
{"v": 1	"t": 707505	"P": 1492.5	"F": 1195}
{"v": 1	"t": 707526	"P": 1498.75	"F": 1150}
{"v": 1	"t": 707546	"P": 1505.25	"F": 1148}
{"v": 1	"t": 707566	"P": 1496.5	"F": 1196}
{"v": 1	"t": 707587	"P": 1491.25	"F": 1235}
{"v": 1	"t": 707607	"P": 1503.25	"F": 1204}
{"v": 1	"t": 707627	"P": 1506.75	"F": 1164}
{"v": 1	"t": 707648	"P": 1502.25	"F": 1183}
{"v": 1	"t": 707668	"P": 1504.25	"F": 1322}
{"v": 1	"t": 707688	"P": 1518.25	"F": 1450}
{"v": 1	"t": 707709	"P": 1516.25	"F": 1652}
{"v": 1	"t": 707729	"P": 1516.5	"F": 2002}
{"v": 1	"t": 707749	"P": 1523.0	"F": 2469}
{"v": 1	"t": 707770	"P": 1544.25	"F": 3452}
{"v": 1	"t": 707790	"P": 1552.0	"F": 4276}
{"v": 1	"t": 707810	"P": 1540.5	"F": 4520}
{"v": 1	"t": 707831	"P": 1564.0	"F": 4995}
{"v": 1	"t": 707851	"P": 1563.5	"F": 5403}
{"v": 1	"t": 707872	"P": 1560.0	"F": 5703}
{"v": 1	"t": 707892	"P": 1582.5	"F": 5820}
{"v": 1	"t": 707913	"P": 1566.0	"F": 5884	"C": 47.805	"D": 3286	"sn": 54091930088003	"file": "/data/device_log/data0000.out"}
{"v": 1	"t": 707933	"P": 1592.25	"F": 6668}
{"v": 1	"t": 707954	"P": 1583.75	"F": 6656}
{"v": 1	"t": 707977	"P": 1586.25	"F": 6870}
{"v": 1	"t": 707997	"P": 1600.75	"F": 6897}
{"v": 1	"t": 708017	"P": 1601.5	"F": 6977}
{"v": 1	"t": 708038	"P": 1593.5	"F": 7320}
{"v": 1	"t": 708058	"P": 1591.5	"F": 7123}
{"v": 1	"t": 708078	"P": 1606.0	"F": 7386}
{"v": 1	"t": 708099	"P": 1604.75	"F": 7381}
{"v": 1	"t": 708119	"P": 1606.25	"F": 7295}
{"v": 1	"t": 708139	"P": 1600.75	"F": 7687}
{"v": 1	"t": 708160	"P": 1615.25	"F": 7818}
{"v": 1	"t": 708180	"P": 1612.75	"F": 7698}
{"v": 1	"t": 708200	"P": 1593.25	"F": 7932}
{"v": 1	"t": 708221	"P": 1609.25	"F": 7741}
{"v": 1	"t": 708241	"P": 1603.0	"F": 7770}
{"v": 1	"t": 708261	"P": 1603.5	"F": 7726}
{"v": 1	"t": 708282	"P": 1614.25	"F": 7765}
{"v": 1	"t": 708302	"P": 1621.0	"F": 7951}
{"v": 1	"t": 708322	"P": 1616.25	"F": 8049}
{"v": 1	"t": 708343	"P": 1597.0	"F": 7846}
{"v": 1	"t": 708363	"P": 1614.25	"F": 7963}
{"v": 1	"t": 708383	"P": 1617.0	"F": 7729}
{"v": 1	"t": 708404	"P": 1610.75	"F": 7867}
{"v": 1	"t": 708424	"P": 1605.0	"F": 7956}
{"v": 1	"t": 708444	"P": 1616.25	"F": 8017}
{"v": 1	"t": 708465	"P": 1617.25	"F": 8177}
{"v": 1	"t": 708485	"P": 1608.75	"F": 7760}
{"v": 1	"t": 708505	"P": 1606.75	"F": 8004}
{"v": 1	"t": 708526	"P": 1621.75	"F": 7937}
{"v": 1	"t": 708546	"P": 1621.75	"F": 7836}
{"v": 1	"t": 708566	"P": 1607.0	"F": 8266}
{"v": 1	"t": 708587	"P": 1622.75	"F": 7705}
{"v": 1	"t": 708607	"P": 1628.0	"F": 8045}
{"v": 1	"t": 708627	"P": 1616.5	"F": 8231}
{"v": 1	"t": 708648	"P": 1610.25	"F": 8247}
{"v": 1	"t": 708668	"P": 1621.75	"F": 7839}
{"v": 1	"t": 708688	"P": 1622.5	"F": 8076}
{"v": 1	"t": 708709	"P": 1615.75	"F": 7909}
{"v": 1	"t": 708729	"P": 1612.75	"F": 8200}
{"v": 1	"t": 708749	"P": 1619.5	"F": 8261}
{"v": 1	"t": 708770	"P": 1626.5	"F": 8076}
{"v": 1	"t": 708790	"P": 1627.5	"F": 8387}
{"v": 1	"t": 708810	"P": 1615.25	"F": 8323}
{"v": 1	"t": 708831	"P": 1630.0	"F": 8075}
{"v": 1	"t": 708851	"P": 1621.0	"F": 7826}
{"v": 1	"t": 708871	"P": 1624.5	"F": 8576}
{"v": 1	"t": 708892	"P": 1620.75	"F": 8357}
{"v": 1	"t": 708912	"P": 1626.0	"F": 8313}
{"v": 1	"t": 708932	"P": 1624.25	"F": 8551	"C": 47.765	"D": 3286	"sn": 54091930088003	"file": "/data/device_log/data0000.out"	"CO2": 2457.57177734375	"Tp": 24.59143829345703	"H": 8.634559631347656}
{"v": 1	"t": 708954	"P": 1631.25	"F": 8386}
{"v": 1	"t": 708974	"P": 1617.75	"F": 8244}
{"v": 1	"t": 708996	"P": 1624.0	"F": 8393}
{"v": 1	"t": 709016	"P": 1623.0	"F": 8440}
{"v": 1	"t": 709036	"P": 1616.0	"F": 8079}
{"v": 1	"t": 709057	"P": 1615.75	"F": 8274}
{"v": 1	"t": 709077	"P": 1630.75	"F": 8272}
{"v": 1	"t": 709097	"P": 1634.0	"F": 8306}
{"v": 1	"t": 709117	"P": 1621.5	"F": 8590}
{"v": 1	"t": 709138	"P": 1622.0	"F": 7788}
{"v": 1	"t": 709158	"P": 1624.5	"F": 8105}
{"v": 1	"t": 709178	"P": 1630.0	"F": 8390}
{"v": 1	"t": 709199	"P": 1614.5	"F": 8342}
{"v": 1	"t": 709219	"P": 1612.75	"F": 8254}
{"v": 1	"t": 709239	"P": 1618.75	"F": 8516}
{"v": 1	"t": 709260	"P": 1620.25	"F": 8120}
{"v": 1	"t": 709280	"P": 1607.0	"F": 8237}
{"v": 1	"t": 709300	"P": 1608.0	"F": 8145}
{"v": 1	"t": 709321	"P": 1621.0	"F": 8396}
{"v": 1	"t": 709341	"P": 1617.75	"F": 8383}
{"v": 1	"t": 709361	"P": 1616.5	"F": 8147}
{"v": 1	"t": 709382	"P": 1612.0	"F": 8183}
{"v": 1	"t": 709402	"P": 1620.5	"F": 7995}
{"v": 1	"t": 709422	"P": 1616.5	"F": 7968}
{"v": 1	"t": 709443	"P": 1603.0	"F": 8086}
{"v": 1	"t": 709463	"P": 1610.5	"F": 7992}
{"v": 1	"t": 709483	"P": 1614.25	"F": 8007}
{"v": 1	"t": 709504	"P": 1605.5	"F": 7824}
{"v": 1	"t": 709524	"P": 1599.75	"F": 7591}
{"v": 1	"t": 709544	"P": 1615.0	"F": 7780}
{"v": 1	"t": 709565	"P": 1618.75	"F": 7906}
{"v": 1	"t": 709585	"P": 1602.5	"F": 7752}
{"v": 1	"t": 709605	"P": 1601.75	"F": 7587}
{"v": 1	"t": 709626	"P": 1614.25	"F": 7242}
{"v": 1	"t": 709646	"P": 1602.5	"F": 7570}
{"v": 1	"t": 709666	"P": 1597.25	"F": 7569}
{"v": 1	"t": 709687	"P": 1593.75	"F": 7394}
{"v": 1	"t": 709707	"P": 1609.0	"F": 7444}
{"v": 1	"t": 709727	"P": 1600.25	"F": 7303}
{"v": 1	"t": 709748	"P": 1592.5	"F": 7243}
{"v": 1	"t": 709768	"P": 1595.0	"F": 7230}
{"v": 1	"t": 709788	"P": 1607.5	"F": 7293}
{"v": 1	"t": 709809	"P": 1598.0	"F": 6965}
{"v": 1	"t": 709829	"P": 1590.75	"F": 6893}
{"v": 1	"t": 709849	"P": 1591.75	"F": 6960}
{"v": 1	"t": 709870	"P": 1603.25	"F": 7060}
{"v": 1	"t": 709890	"P": 1597.0	"F": 7155}
{"v": 1	"t": 709910	"P": 1582.0	"F": 6958}
{"v": 1	"t": 709930	"P": 1589.5	"F": 6971}
{"v": 1	"t": 709951	"P": 1605.0	"F": 7123	"C": 47.77	"D": 3286	"sn": 54091930088003	"file": "/data/device_log/data0000.out"}
{"v": 1	"t": 709972	"P": 1583.5	"F": 6874}
{"v": 1	"t": 709992	"P": 1587.0	"F": 6669}
{"v": 1	"t": 710014	"P": 1565.75	"F": 6283}
{"v": 1	"t": 710034	"P": 1568.25	"F": 5594}
{"v": 1	"t": 710055	"P": 1566.0	"F": 5478}
{"v": 1	"t": 710075	"P": 1554.25	"F": 5115}
{"v": 1	"t": 710095	"P": 1536.25	"F": 4709}
{"v": 1	"t": 710116	"P": 1545.75	"F": 4521}
{"v": 1	"t": 710136	"P": 1549.75	"F": 4529}
{"v": 1	"t": 710157	"P": 1542.75	"F": 4557}
{"v": 1	"t": 710177	"P": 1559.5	"F": 4745}
{"v": 1	"t": 710197	"P": 1554.75	"F": 4865}
{"v": 1	"t": 710218	"P": 1543.0	"F": 5009}
{"v": 1	"t": 710238	"P": 1552.25	"F": 5214}
{"v": 1	"t": 710258	"P": 1552.75	"F": 5258}
{"v": 1	"t": 710279	"P": 1549.75	"F": 4953}
{"v": 1	"t": 710299	"P": 1540.5	"F": 4906}
{"v": 1	"t": 710320	"P": 1547.25	"F": 4780}
{"v": 1	"t": 710340	"P": 1533.0	"F": 4272}
{"v": 1	"t": 710360	"P": 1519.75	"F": 4069}
{"v": 1	"t": 710381	"P": 1524.25	"F": 3544}
{"v": 1	"t": 710401	"P": 1518.25	"F": 3143}
{"v": 1	"t": 710421	"P": 1511.5	"F": 2831}
{"v": 1	"t": 710442	"P": 1508.5	"F": 2606}
{"v": 1	"t": 710462	"P": 1519.75	"F": 2433}
{"v": 1	"t": 710482	"P": 1510.75	"F": 2266}
{"v": 1	"t": 710503	"P": 1502.0	"F": 2165}
{"v": 1	"t": 710523	"P": 1513.25	"F": 1977}
{"v": 1	"t": 710544	"P": 1509.5	"F": 1775}
{"v": 1	"t": 710564	"P": 1497.5	"F": 1580}
{"v": 1	"t": 710584	"P": 1502.25	"F": 1575}
{"v": 1	"t": 710605	"P": 1509.0	"F": 1424}
{"v": 1	"t": 710625	"P": 1499.75	"F": 1355}
{"v": 1	"t": 710645	"P": 1498.0	"F": 1326}
{"v": 1	"t": 710666	"P": 1507.5	"F": 1286}
{"v": 1	"t": 710686	"P": 1497.5	"F": 1327}
{"v": 1	"t": 710707	"P": 1494.75	"F": 1304}
{"v": 1	"t": 710727	"P": 1509.0	"F": 1350}
{"v": 1	"t": 710747	"P": 1504.5	"F": 1309}
{"v": 1	"t": 710768	"P": 1494.5	"F": 1356}
{"v": 1	"t": 710788	"P": 1507.5	"F": 1357}
{"v": 1	"t": 710808	"P": 1510.5	"F": 1382}
{"v": 1	"t": 710829	"P": 1505.0	"F": 1418}
{"v": 1	"t": 710849	"P": 1505.25	"F": 1388}
{"v": 1	"t": 710870	"P": 1519.5	"F": 1563}
{"v": 1	"t": 710890	"P": 1511.0	"F": 1647}
{"v": 1	"t": 710910	"P": 1508.0	"F": 1813}
{"v": 1	"t": 710931	"P": 1523.5	"F": 1868}
{"v": 1	"t": 710951	"P": 1520.5	"F": 1989}
{"v": 1	"t": 710971	"P": 1513.25	"F": 2199	"C": 47.77	"D": 3286	"sn": 54091930088003	"file": "/data/device_log/data0000.out"	"CO2": 2343.254638671875	"Tp": 24.54871368408203	"H": 8.061655044555664}
{"v": 1	"t": 710993	"P": 1518.75	"F": 2376}
{"v": 1	"t": 711013	"P": 1524.75	"F": 2610}
{"v": 1	"t": 711036	"P": 1531.5	"F": 2726}
{"v": 1	"t": 711056	"P": 1526.5	"F": 3005}
{"v": 1	"t": 711077	"P": 1524.25	"F": 3209}
{"v": 1	"t": 711097	"P": 1532.0	"F": 3266}
{"v": 1	"t": 711117	"P": 1539.75	"F": 3595}
{"v": 1	"t": 711138	"P": 1536.0	"F": 4044}
{"v": 1	"t": 711158	"P": 1546.0	"F": 4248}
{"v": 1	"t": 711178	"P": 1556.75	"F": 4666}
{"v": 1	"t": 711199	"P": 1557.75	"F": 4830}
{"v": 1	"t": 711219	"P": 1556.5	"F": 5219}
{"v": 1	"t": 711240	"P": 1573.25	"F": 5290}
{"v": 1	"t": 711261	"P": 1564.25	"F": 5618}
{"v": 1	"t": 711281	"P": 1579.75	"F": 5793}
{"v": 1	"t": 711301	"P": 1574.5	"F": 5969}
{"v": 1	"t": 711322	"P": 1573.5	"F": 6028}
{"v": 1	"t": 711342	"P": 1577.75	"F": 6337}
{"v": 1	"t": 711362	"P": 1587.25	"F": 6342}
{"v": 1	"t": 711383	"P": 1583.75	"F": 6233}
{"v": 1	"t": 711403	"P": 1575.75	"F": 6528}
{"v": 1	"t": 711423	"P": 1596.75	"F": 6706}
{"v": 1	"t": 711444	"P": 1591.25	"F": 7038}
{"v": 1	"t": 711464	"P": 1583.5	"F": 6721}
{"v": 1	"t": 711484	"P": 1587.75	"F": 6867}
{"v": 1	"t": 711505	"P": 1595.75	"F": 7150}
{"v": 1	"t": 711525	"P": 1590.75	"F": 7113}
{"v": 1	"t": 711545	"P": 1598.25	"F": 7362}
{"v": 1	"t": 711566	"P": 1594.75	"F": 6986}
{"v": 1	"t": 711586	"P": 1606.75	"F": 7252}
{"v": 1	"t": 711606	"P": 1592.5	"F": 7167}
{"v": 1	"t": 711627	"P": 1603.75	"F": 7191}
{"v": 1	"t": 711647	"P": 1598.25	"F": 7526}
{"v": 1	"t": 711667	"P": 1608.5	"F": 7478}
{"v": 1	"t": 711687	"P": 1601.75	"F": 7165}
{"v": 1	"t": 711708	"P": 1599.25	"F": 6968}
{"v": 1	"t": 711728	"P": 1616.0	"F": 7215}
{"v": 1	"t": 711748	"P": 1602.5	"F": 7208}
{"v": 1	"t": 711769	"P": 1598.5	"F": 7400}
{"v": 1	"t": 711789	"P": 1604.75	"F": 7532}
{"v": 1	"t": 711809	"P": 1616.5	"F": 7546}
{"v": 1	"t": 711830	"P": 1611.0	"F": 7437}
{"v": 1	"t": 711850	"P": 1594.75	"F": 7255}
{"v": 1	"t": 711870	"P": 1604.25	"F": 7606}
{"v": 1	"t": 711891	"P": 1617.0	"F": 7588}
{"v": 1	"t": 711911	"P": 1608.5	"F": 7590}
{"v": 1	"t": 711931	"P": 1599.75	"F": 7721}
{"v": 1	"t": 711952	"P": 1598.5	"F": 7667}
{"v": 1	"t": 711972	"P": 1606.25	"F": 7574}
{"v": 1	"t": 711992	"P": 1604.25	"F": 7657	"C": 47.75	"D": 3286	"sn": 54091930088003	"file": "/data/device_log/data0000.out"}
{"v": 1	"t": 712013	"P": 1601.75	"F": 7656}
{"v": 1	"t": 712033	"P": 1607.25	"F": 7592}
{"v": 1	"t": 712054	"P": 1607.5	"F": 7307}
{"v": 1	"t": 712074	"P": 1592.0	"F": 7655}
{"v": 1	"t": 712094	"P": 1601.25	"F": 7568}
{"v": 1	"t": 712115	"P": 1600.0	"F": 7674}
{"v": 1	"t": 712135	"P": 1600.25	"F": 7570}
{"v": 1	"t": 712155	"P": 1605.75	"F": 7352}
{"v": 1	"t": 712176	"P": 1617.75	"F": 7615}
{"v": 1	"t": 712196	"P": 1608.75	"F": 7583}
{"v": 1	"t": 712216	"P": 1598.0	"F": 7719}
{"v": 1	"t": 712237	"P": 1601.5	"F": 7678}
{"v": 1	"t": 712257	"P": 1606.5	"F": 7819}
{"v": 1	"t": 712277	"P": 1599.5	"F": 7539}
{"v": 1	"t": 712298	"P": 1602.25	"F": 7651}
{"v": 1	"t": 712318	"P": 1605.75	"F": 7590}
{"v": 1	"t": 712338	"P": 1611.0	"F": 7677}
{"v": 1	"t": 712359	"P": 1609.5	"F": 7764}
{"v": 1	"t": 712379	"P": 1597.5	"F": 7505}
{"v": 1	"t": 712399	"P": 1603.75	"F": 7666}
{"v": 1	"t": 712420	"P": 1609.75	"F": 7611}
{"v": 1	"t": 712440	"P": 1602.0	"F": 7878}
{"v": 1	"t": 712460	"P": 1591.25	"F": 7728}
{"v": 1	"t": 712481	"P": 1616.25	"F": 7560}
{"v": 1	"t": 712501	"P": 1614.0	"F": 7598}
{"v": 1	"t": 712521	"P": 1604.75	"F": 7760}
{"v": 1	"t": 712542	"P": 1607.75	"F": 7661}
{"v": 1	"t": 712562	"P": 1612.5	"F": 8055}
{"v": 1	"t": 712582	"P": 1615.0	"F": 7800}
{"v": 1	"t": 712603	"P": 1609.25	"F": 7744}
{"v": 1	"t": 712623	"P": 1609.5	"F": 7686}
{"v": 1	"t": 712643	"P": 1619.75	"F": 7637}
{"v": 1	"t": 712664	"P": 1606.25	"F": 7787}
{"v": 1	"t": 712684	"P": 1603.5	"F": 7727}
{"v": 1	"t": 712704	"P": 1613.5	"F": 7774}
{"v": 1	"t": 712725	"P": 1616.25	"F": 7792}
{"v": 1	"t": 712745	"P": 1615.0	"F": 7466}
{"v": 1	"t": 712765	"P": 1601.0	"F": 7668}
{"v": 1	"t": 712786	"P": 1601.0	"F": 7495}
{"v": 1	"t": 712806	"P": 1621.5	"F": 7607}
{"v": 1	"t": 712826	"P": 1601.25	"F": 7565}
{"v": 1	"t": 712846	"P": 1600.0	"F": 7574}
{"v": 1	"t": 712867	"P": 1604.25	"F": 7572}
{"v": 1	"t": 712887	"P": 1619.0	"F": 7654}
{"v": 1	"t": 712907	"P": 1607.0	"F": 7520}
{"v": 1	"t": 712928	"P": 1599.0	"F": 7524}
{"v": 1	"t": 712948	"P": 1604.75	"F": 7389}
{"v": 1	"t": 712968	"P": 1604.5	"F": 7552}
{"v": 1	"t": 712989	"P": 1595.0	"F": 7344}
{"v": 1	"t": 713009	"P": 1591.5	"F": 7331	"C": 47.71	"D": 3286	"sn": 54091930088003	"file": "/data/device_log/data0000.out"	"CO2": 2250.758544921875	"Tp": 24.54871368408203	"H": 7.756260871887207}
{"v": 1	"t": 713030	"P": 1589.0	"F": 7141}
{"v": 1	"t": 713051	"P": 1594.75	"F": 7144}
{"v": 1	"t": 713071	"P": 1601.0	"F": 7171}
{"v": 1	"t": 713091	"P": 1593.75	"F": 7078}
{"v": 1	"t": 713112	"P": 1580.5	"F": 6947}
{"v": 1	"t": 713132	"P": 1601.5	"F": 6959}
{"v": 1	"t": 713152	"P": 1589.5	"F": 6804}
{"v": 1	"t": 713173	"P": 1576.75	"F": 6842}
{"v": 1	"t": 713193	"P": 1578.0	"F": 7027}
{"v": 1	"t": 713213	"P": 1591.0	"F": 6746}
{"v": 1	"t": 713234	"P": 1586.5	"F": 6696}
{"v": 1	"t": 713254	"P": 1570.25	"F": 6658}
{"v": 1	"t": 713274	"P": 1583.25	"F": 6585}
{"v": 1	"t": 713295	"P": 1585.5	"F": 6498}
{"v": 1	"t": 713315	"P": 1571.25	"F": 6739}
{"v": 1	"t": 713335	"P": 1568.0	"F": 6464}
{"v": 1	"t": 713356	"P": 1577.25	"F": 6694}
{"v": 1	"t": 713376	"P": 1583.75	"F": 6350}
{"v": 1	"t": 713396	"P": 1570.5	"F": 6483}
{"v": 1	"t": 713417	"P": 1566.25	"F": 6359}
{"v": 1	"t": 713437	"P": 1581.5	"F": 6298}
{"v": 1	"t": 713457	"P": 1580.25	"F": 6319}
{"v": 1	"t": 713478	"P": 1558.0	"F": 6028}
{"v": 1	"t": 713498	"P": 1563.5	"F": 5875}
{"v": 1	"t": 713518	"P": 1575.5	"F": 5758}
{"v": 1	"t": 713538	"P": 1572.5	"F": 5845}
{"v": 1	"t": 713559	"P": 1566.75	"F": 5998}
{"v": 1	"t": 713579	"P": 1560.25	"F": 6034}
{"v": 1	"t": 713599	"P": 1578.0	"F": 5803}
{"v": 1	"t": 713620	"P": 1573.25	"F": 5917}
{"v": 1	"t": 713640	"P": 1563.0	"F": 6085}
{"v": 1	"t": 713660	"P": 1565.0	"F": 5927}
{"v": 1	"t": 713681	"P": 1573.5	"F": 5837}
{"v": 1	"t": 713701	"P": 1567.0	"F": 5782}
{"v": 1	"t": 713721	"P": 1558.25	"F": 5760}
{"v": 1	"t": 713742	"P": 1561.75	"F": 5849}
{"v": 1	"t": 713762	"P": 1569.25	"F": 5610}
{"v": 1	"t": 713782	"P": 1566.0	"F": 5450}
{"v": 1	"t": 713803	"P": 1550.75	"F": 5579}
{"v": 1	"t": 713823	"P": 1555.5	"F": 5524}
{"v": 1	"t": 713843	"P": 1562.5	"F": 5240}
{"v": 1	"t": 713864	"P": 1553.0	"F": 4981}
{"v": 1	"t": 713884	"P": 1537.0	"F": 4858}
{"v": 1	"t": 713904	"P": 1541.5	"F": 4570}
{"v": 1	"t": 713925	"P": 1539.5	"F": 4388}
{"v": 1	"t": 713945	"P": 1525.75	"F": 3995}
{"v": 1	"t": 713965	"P": 1515.75	"F": 3503}
{"v": 1	"t": 713986	"P": 1524.75	"F": 3087}
{"v": 1	"t": 714006	"P": 1521.75	"F": 2884}
{"v": 1	"t": 714026	"P": 1513.75	"F": 2589	"C": 47.745	"D": 3286	"sn": 54091930088003	"file": "/data/device_log/data0000.out"}
{"v": 1	"t": 714047	"P": 1512.25	"F": 2493}
{"v": 1	"t": 714067	"P": 1516.75	"F": 2462}
{"v": 1	"t": 714087	"P": 1508.5	"F": 2208}
{"v": 1	"t": 714108	"P": 1498.0	"F": 1973}
{"v": 1	"t": 714128	"P": 1507.25	"F": 1610}
{"v": 1	"t": 714148	"P": 1505.75	"F": 1574}
{"v": 1	"t": 714169	"P": 1498.5	"F": 1431}
{"v": 1	"t": 714189	"P": 1489.75	"F": 1194}
{"v": 1	"t": 714209	"P": 1500.75	"F": 1204}
{"v": 1	"t": 714230	"P": 1500.5	"F": 1198}
{"v": 1	"t": 714250	"P": 1492.0	"F": 1156}
{"v": 1	"t": 714270	"P": 1488.0	"F": 1042}
{"v": 1	"t": 714291	"P": 1501.75	"F": 996}
{"v": 1	"t": 714311	"P": 1495.25	"F": 1010}
{"v": 1	"t": 714331	"P": 1489.25	"F": 1019}
{"v": 1	"t": 714352	"P": 1490.75	"F": 980}
{"v": 1	"t": 714372	"P": 1502.75	"F": 1008}
{"v": 1	"t": 714392	"P": 1498.25	"F": 1045}
{"v": 1	"t": 714413	"P": 1493.75	"F": 1056}
{"v": 1	"t": 714433	"P": 1504.0	"F": 1066}
{"v": 1	"t": 714453	"P": 1512.5	"F": 1116}
{"v": 1	"t": 714474	"P": 1505.75	"F": 1390}
{"v": 1	"t": 714494	"P": 1507.5	"F": 1585}
{"v": 1	"t": 714514	"P": 1527.0	"F": 2026}
{"v": 1	"t": 714535	"P": 1523.0	"F": 2347}
{"v": 1	"t": 714555	"P": 1525.75	"F": 2743}
{"v": 1	"t": 714575	"P": 1527.5	"F": 3463}
{"v": 1	"t": 714596	"P": 1542.5	"F": 3545}
{"v": 1	"t": 714616	"P": 1540.25	"F": 4078}
{"v": 1	"t": 714636	"P": 1540.5	"F": 4289}
{"v": 1	"t": 714657	"P": 1550.75	"F": 4709}
{"v": 1	"t": 714677	"P": 1560.0	"F": 4995}
{"v": 1	"t": 714697	"P": 1559.0	"F": 5179}
{"v": 1	"t": 714718	"P": 1560.5	"F": 5256}
{"v": 1	"t": 714738	"P": 1574.5	"F": 5596}
{"v": 1	"t": 714759	"P": 1572.75	"F": 5950}
{"v": 1	"t": 714779	"P": 1570.25	"F": 5821}
{"v": 1	"t": 714799	"P": 1576.25	"F": 6208}
{"v": 1	"t": 714819	"P": 1593.75	"F": 6262}
{"v": 1	"t": 714840	"P": 1585.25	"F": 6505}
{"v": 1	"t": 714860	"P": 1579.75	"F": 6775}
{"v": 1	"t": 714881	"P": 1599.25	"F": 6724}
{"v": 1	"t": 714901	"P": 1603.0	"F": 6856}
{"v": 1	"t": 714921	"P": 1594.75	"F": 6910}
{"v": 1	"t": 714942	"P": 1600.25	"F": 7267}
{"v": 1	"t": 714962	"P": 1605.0	"F": 7322}
{"v": 1	"t": 714982	"P": 1601.25	"F": 6939}
{"v": 1	"t": 715003	"P": 1603.5	"F": 7447}
{"v": 1	"t": 715023	"P": 1600.5	"F": 7286}
{"v": 1	"t": 715043	"P": 1617.0	"F": 7529	"C": 47.72	"D": 3286	"sn": 54091930088003	"file": "/data/device_log/data0000.out"	"CO2": 2191.945068359375	"Tp": 24.522010803222656	"H": 8.061583518981934}
{"v": 1	"t": 715065	"P": 1608.0	"F": 7450}
{"v": 1	"t": 715085	"P": 1611.0	"F": 7637}
{"v": 1	"t": 715105	"P": 1603.0	"F": 7733}
{"v": 1	"t": 715126	"P": 1616.25	"F": 7524}
{"v": 1	"t": 715146	"P": 1608.5	"F": 7746}
{"v": 1	"t": 715166	"P": 1595.5	"F": 7602}
{"v": 1	"t": 715187	"P": 1607.75	"F": 7845}
{"v": 1	"t": 715207	"P": 1619.25	"F": 7875}
{"v": 1	"t": 715227	"P": 1614.0	"F": 7794}
{"v": 1	"t": 715248	"P": 1616.5	"F": 7675}
{"v": 1	"t": 715268	"P": 1616.5	"F": 7690}
{"v": 1	"t": 715288	"P": 1623.5	"F": 8033}
{"v": 1	"t": 715309	"P": 1612.5	"F": 8123}
{"v": 1	"t": 715329	"P": 1611.25	"F": 8197}
{"v": 1	"t": 715349	"P": 1623.5	"F": 7935}
{"v": 1	"t": 715370	"P": 1620.75	"F": 7986}
{"v": 1	"t": 715390	"P": 1605.5	"F": 8224}
{"v": 1	"t": 715410	"P": 1612.75	"F": 8286}
{"v": 1	"t": 715431	"P": 1629.0	"F": 8170}
{"v": 1	"t": 715451	"P": 1629.0	"F": 8259}
{"v": 1	"t": 715471	"P": 1621.0	"F": 8140}
{"v": 1	"t": 715492	"P": 1619.25	"F": 8217}
{"v": 1	"t": 715512	"P": 1631.75	"F": 8175}
{"v": 1	"t": 715532	"P": 1628.0	"F": 8507}
{"v": 1	"t": 715553	"P": 1616.75	"F": 8419}
{"v": 1	"t": 715573	"P": 1619.0	"F": 8617}
{"v": 1	"t": 715593	"P": 1631.75	"F": 8250}
{"v": 1	"t": 715614	"P": 1629.0	"F": 8359}
{"v": 1	"t": 715634	"P": 1616.25	"F": 8574}
{"v": 1	"t": 715654	"P": 1617.25	"F": 8577}
{"v": 1	"t": 715674	"P": 1634.5	"F": 8580}
{"v": 1	"t": 715695	"P": 1635.75	"F": 8608}
{"v": 1	"t": 715715	"P": 1622.75	"F": 8756}
{"v": 1	"t": 715735	"P": 1627.5	"F": 8725}
{"v": 1	"t": 715756	"P": 1625.5	"F": 8630}
{"v": 1	"t": 715776	"P": 1621.5	"F": 8644}
{"v": 1	"t": 715796	"P": 1620.0	"F": 8464}
{"v": 1	"t": 715817	"P": 1633.25	"F": 8663}
{"v": 1	"t": 715837	"P": 1622.75	"F": 8498}
{"v": 1	"t": 715857	"P": 1619.75	"F": 8590}
{"v": 1	"t": 715878	"P": 1613.5	"F": 8672}
{"v": 1	"t": 715898	"P": 1630.75	"F": 8467}
{"v": 1	"t": 715918	"P": 1625.0	"F": 8803}
{"v": 1	"t": 715939	"P": 1615.25	"F": 8593}
{"v": 1	"t": 715959	"P": 1609.5	"F": 8241}
{"v": 1	"t": 715979	"P": 1627.5	"F": 8157}
{"v": 1	"t": 716000	"P": 1629.5	"F": 8472}
{"v": 1	"t": 716020	"P": 1620.0	"F": 8290}
{"v": 1	"t": 716040	"P": 1612.0	"F": 8396}
{"v": 1	"t": 716061	"P": 1618.0	"F": 8128	"C": 47.695	"D": 3286	"sn": 54091930088003	"file": "/data/device_log/data0000.out"}
{"v": 1	"t": 716081	"P": 1612.5	"F": 8082}
{"v": 1	"t": 716101	"P": 1605.5	"F": 8048}
{"v": 1	"t": 716122	"P": 1616.5	"F": 8137}
{"v": 1	"t": 716142	"P": 1618.25	"F": 8088}
{"v": 1	"t": 716163	"P": 1606.25	"F": 7708}
{"v": 1	"t": 716183	"P": 1604.0	"F": 7942}
{"v": 1	"t": 716203	"P": 1624.0	"F": 8311}
{"v": 1	"t": 716224	"P": 1611.0	"F": 8220}
{"v": 1	"t": 716244	"P": 1616.0	"F": 7863}
{"v": 1	"t": 716264	"P": 1605.25	"F": 8169}
{"v": 1	"t": 716285	"P": 1613.25	"F": 7784}
{"v": 1	"t": 716305	"P": 1612.5	"F": 8027}
{"v": 1	"t": 716325	"P": 1606.0	"F": 7639}
{"v": 1	"t": 716346	"P": 1612.75	"F": 7767}
{"v": 1	"t": 716366	"P": 1621.75	"F": 7606}
{"v": 1	"t": 716386	"P": 1607.75	"F": 7608}
{"v": 1	"t": 716406	"P": 1596.25	"F": 7513}
{"v": 1	"t": 716427	"P": 1606.25	"F": 7631}
{"v": 1	"t": 716447	"P": 1612.0	"F": 7399}
{"v": 1	"t": 716467	"P": 1600.0	"F": 7460}
{"v": 1	"t": 716488	"P": 1601.5	"F": 7583}
{"v": 1	"t": 716508	"P": 1605.25	"F": 7524}
{"v": 1	"t": 716528	"P": 1600.75	"F": 7273}
{"v": 1	"t": 716549	"P": 1593.75	"F": 7250}
{"v": 1	"t": 716569	"P": 1597.5	"F": 7353}
{"v": 1	"t": 716589	"P": 1611.25	"F": 7278}
{"v": 1	"t": 716610	"P": 1603.25	"F": 7295}
{"v": 1	"t": 716630	"P": 1588.5	"F": 7326}
{"v": 1	"t": 716650	"P": 1593.0	"F": 7273}
{"v": 1	"t": 716671	"P": 1602.75	"F": 6992}
{"v": 1	"t": 716691	"P": 1598.25	"F": 7137}
{"v": 1	"t": 716711	"P": 1583.75	"F": 7087}
{"v": 1	"t": 716732	"P": 1589.25	"F": 6907}
{"v": 1	"t": 716752	"P": 1596.5	"F": 7023}
{"v": 1	"t": 716772	"P": 1590.75	"F": 6869}
{"v": 1	"t": 716793	"P": 1590.25	"F": 7256}
{"v": 1	"t": 716813	"P": 1581.5	"F": 7221}
{"v": 1	"t": 716833	"P": 1599.5	"F": 7111}
{"v": 1	"t": 716854	"P": 1590.75	"F": 6927}
{"v": 1	"t": 716874	"P": 1589.75	"F": 6938}
{"v": 1	"t": 716894	"P": 1595.75	"F": 7012}
{"v": 1	"t": 716915	"P": 1595.25	"F": 6938}
{"v": 1	"t": 716935	"P": 1585.25	"F": 6900}
{"v": 1	"t": 716955	"P": 1589.0	"F": 6884}
{"v": 1	"t": 716976	"P": 1585.5	"F": 6950}
{"v": 1	"t": 716996	"P": 1595.5	"F": 6848}
{"v": 1	"t": 717016	"P": 1584.0	"F": 6650}
{"v": 1	"t": 717036	"P": 1571.25	"F": 6541}
{"v": 1	"t": 717057	"P": 1579.25	"F": 6581}
{"v": 1	"t": 717077	"P": 1588.75	"F": 6492	"C": 47.625	"D": 3286	"sn": 54091930088003	"file": "/data/device_log/data0000.out"	"CO2": 2272.4970703125	"Tp": 24.50865936279297	"H": 8.230344772338867}
{"v": 1	"t": 717098	"P": 1582.75	"F": 6696}
{"v": 1	"t": 717119	"P": 1581.25	"F": 6706}
{"v": 1	"t": 717139	"P": 1570.75	"F": 6288}
{"v": 1	"t": 717160	"P": 1576.0	"F": 6411}
{"v": 1	"t": 717180	"P": 1565.25	"F": 6459}
{"v": 1	"t": 717200	"P": 1566.75	"F": 6106}
{"v": 1	"t": 717221	"P": 1574.75	"F": 5816}
{"v": 1	"t": 717241	"P": 1568.0	"F": 5811}
{"v": 1	"t": 717261	"P": 1543.25	"F": 5087}
{"v": 1	"t": 717282	"P": 1539.5	"F": 4921}
{"v": 1	"t": 717302	"P": 1543.5	"F": 4423}
{"v": 1	"t": 717322	"P": 1532.0	"F": 3905}
{"v": 1	"t": 717343	"P": 1521.5	"F": 3717}
{"v": 1	"t": 717363	"P": 1522.5	"F": 3428}
{"v": 1	"t": 717383	"P": 1526.5	"F": 3019}
{"v": 1	"t": 717404	"P": 1512.75	"F": 2600}
{"v": 1	"t": 717424	"P": 1503.5	"F": 2232}
{"v": 1	"t": 717444	"P": 1502.5	"F": 1901}
{"v": 1	"t": 717465	"P": 1513.75	"F": 1440}
{"v": 1	"t": 717485	"P": 1500.25	"F": 1262}
{"v": 1	"t": 717505	"P": 1488.0	"F": 1094}
{"v": 1	"t": 717526	"P": 1494.25	"F": 1032}
{"v": 1	"t": 717546	"P": 1499.75	"F": 959}
{"v": 1	"t": 717566	"P": 1493.25	"F": 914}
{"v": 1	"t": 717586	"P": 1486.25	"F": 875}
{"v": 1	"t": 717607	"P": 1496.25	"F": 918}
{"v": 1	"t": 717627	"P": 1504.25	"F": 906}
{"v": 1	"t": 717647	"P": 1494.0	"F": 878}
{"v": 1	"t": 717668	"P": 1487.0	"F": 859}
{"v": 1	"t": 717688	"P": 1492.0	"F": 828}
{"v": 1	"t": 717708	"P": 1501.0	"F": 835}
{"v": 1	"t": 717729	"P": 1491.5	"F": 837}
{"v": 1	"t": 717749	"P": 1486.5	"F": 744}
{"v": 1	"t": 717769	"P": 1495.5	"F": 763}
{"v": 1	"t": 717790	"P": 1500.75	"F": 716}
{"v": 1	"t": 717810	"P": 1493.5	"F": 773}
{"v": 1	"t": 717830	"P": 1490.0	"F": 932}
{"v": 1	"t": 717851	"P": 1509.5	"F": 1080}
{"v": 1	"t": 717871	"P": 1513.25	"F": 1302}
{"v": 1	"t": 717891	"P": 1506.0	"F": 1593}
{"v": 1	"t": 717912	"P": 1517.75	"F": 1937}
{"v": 1	"t": 717932	"P": 1530.5	"F": 2388}
{"v": 1	"t": 717952	"P": 1531.25	"F": 3154}
{"v": 1	"t": 717973	"P": 1531.5	"F": 3716}
{"v": 1	"t": 717993	"P": 1536.25	"F": 4222}
{"v": 1	"t": 718013	"P": 1557.25	"F": 4483}
{"v": 1	"t": 718034	"P": 1551.75	"F": 4831}
{"v": 1	"t": 718054	"P": 1552.25	"F": 5136}
{"v": 1	"t": 718074	"P": 1560.0	"F": 5542}
{"v": 1	"t": 718095	"P": 1573.0	"F": 5780	"C": 47.695	"D": 3285	"sn": 54091930088003	"file": "/data/device_log/data0000.out"}
{"v": 1	"t": 718115	"P": 1569.0	"F": 5801}
{"v": 1	"t": 718135	"P": 1577.5	"F": 5958}
{"v": 1	"t": 718156	"P": 1586.75	"F": 6182}
{"v": 1	"t": 718176	"P": 1581.75	"F": 6322}
{"v": 1	"t": 718196	"P": 1581.75	"F": 6426}
{"v": 1	"t": 718217	"P": 1586.25	"F": 6452}
{"v": 1	"t": 718237	"P": 1591.25	"F": 6496}
{"v": 1	"t": 718257	"P": 1581.5	"F": 6678}
{"v": 1	"t": 718278	"P": 1581.75	"F": 6888}
{"v": 1	"t": 718298	"P": 1597.5	"F": 6910}
{"v": 1	"t": 718318	"P": 1598.0	"F": 6770}
{"v": 1	"t": 718339	"P": 1595.0	"F": 6979}
{"v": 1	"t": 718359	"P": 1595.0	"F": 7205}
{"v": 1	"t": 718379	"P": 1598.75	"F": 7132}
{"v": 1	"t": 718400	"P": 1603.75	"F": 7326}
{"v": 1	"t": 718420	"P": 1604.0	"F": 7303}
{"v": 1	"t": 718440	"P": 1599.5	"F": 7266}
{"v": 1	"t": 718461	"P": 1617.25	"F": 7372}
{"v": 1	"t": 718481	"P": 1603.0	"F": 7303}
{"v": 1	"t": 718501	"P": 1599.75	"F": 7611}
{"v": 1	"t": 718522	"P": 1603.5	"F": 7649}
{"v": 1	"t": 718542	"P": 1615.25	"F": 7710}
{"v": 1	"t": 718562	"P": 1598.25	"F": 7569}
{"v": 1	"t": 718583	"P": 1596.5	"F": 7803}
{"v": 1	"t": 718603	"P": 1609.25	"F": 7707}
{"v": 1	"t": 718623	"P": 1614.0	"F": 8027}
{"v": 1	"t": 718644	"P": 1605.5	"F": 7860}
{"v": 1	"t": 718664	"P": 1602.5	"F": 7944}
{"v": 1	"t": 718685	"P": 1620.5	"F": 7872}
{"v": 1	"t": 718705	"P": 1613.25	"F": 7902}
{"v": 1	"t": 718725	"P": 1601.0	"F": 8058}
{"v": 1	"t": 718746	"P": 1623.5	"F": 8015}
{"v": 1	"t": 718766	"P": 1618.0	"F": 8008}
{"v": 1	"t": 718786	"P": 1608.0	"F": 7740}
{"v": 1	"t": 718807	"P": 1604.5	"F": 8007}
{"v": 1	"t": 718827	"P": 1619.75	"F": 8027}
{"v": 1	"t": 718847	"P": 1614.5	"F": 7836}
{"v": 1	"t": 718868	"P": 1607.5	"F": 8206}
{"v": 1	"t": 718888	"P": 1623.0	"F": 8132}
{"v": 1	"t": 718908	"P": 1616.25	"F": 7991}
{"v": 1	"t": 718929	"P": 1614.25	"F": 7866}
{"v": 1	"t": 718949	"P": 1613.75	"F": 8141}
{"v": 1	"t": 718969	"P": 1623.25	"F": 8170}
{"v": 1	"t": 718990	"P": 1620.0	"F": 8266}
{"v": 1	"t": 719010	"P": 1607.0	"F": 8153}
{"v": 1	"t": 719030	"P": 1620.75	"F": 8025}
{"v": 1	"t": 719051	"P": 1625.75	"F": 8254}
{"v": 1	"t": 719071	"P": 1615.5	"F": 8229}
{"v": 1	"t": 719092	"P": 1607.75	"F": 8241}
{"v": 1	"t": 719112	"P": 1621.0	"F": 8075	"C": 47.66	"D": 3285	"sn": 54091930088003	"file": "/data/device_log/data0000.out"	"CO2": 2625.427001953125	"Tp": 24.50865936279297	"H": 8.463714599609375}
{"v": 1	"t": 719133	"P": 1621.5	"F": 8332}
{"v": 1	"t": 719154	"P": 1607.25	"F": 8167}
{"v": 1	"t": 719174	"P": 1619.75	"F": 8333}
{"v": 1	"t": 719194	"P": 1620.75	"F": 8249}
{"v": 1	"t": 719215	"P": 1625.5	"F": 7770}
{"v": 1	"t": 719235	"P": 1616.5	"F": 7943}
{"v": 1	"t": 719255	"P": 1614.75	"F": 8036}
{"v": 1	"t": 719276	"P": 1625.0	"F": 8230}
{"v": 1	"t": 719296	"P": 1613.0	"F": 8207}
{"v": 1	"t": 719317	"P": 1617.25	"F": 8213}
{"v": 1	"t": 719337	"P": 1618.25	"F": 7845}
{"v": 1	"t": 719357	"P": 1622.25	"F": 8071}
{"v": 1	"t": 719377	"P": 1602.5	"F": 8019}
{"v": 1	"t": 719398	"P": 1606.25	"F": 7942}
{"v": 1	"t": 719418	"P": 1617.25	"F": 8101}
{"v": 1	"t": 719438	"P": 1623.75	"F": 7777}
{"v": 1	"t": 719459	"P": 1614.0	"F": 7897}
{"v": 1	"t": 719479	"P": 1596.5	"F": 7943}
{"v": 1	"t": 719499	"P": 1615.25	"F": 7804}
{"v": 1	"t": 719520	"P": 1615.5	"F": 7516}
{"v": 1	"t": 719540	"P": 1600.0	"F": 7591}
{"v": 1	"t": 719560	"P": 1605.75	"F": 7388}
{"v": 1	"t": 719581	"P": 1618.5	"F": 7843}
{"v": 1	"t": 719601	"P": 1610.5	"F": 7267}
{"v": 1	"t": 719621	"P": 1593.5	"F": 7640}
{"v": 1	"t": 719642	"P": 1609.0	"F": 7818}
{"v": 1	"t": 719662	"P": 1617.0	"F": 7595}
{"v": 1	"t": 719682	"P": 1608.5	"F": 7870}
{"v": 1	"t": 719703	"P": 1605.75	"F": 7792}
{"v": 1	"t": 719723	"P": 1603.0	"F": 7840}
{"v": 1	"t": 719743	"P": 1612.5	"F": 7737}
{"v": 1	"t": 719764	"P": 1605.25	"F": 7595}
{"v": 1	"t": 719784	"P": 1598.5	"F": 7793}
{"v": 1	"t": 719804	"P": 1602.75	"F": 7609}
{"v": 1	"t": 719825	"P": 1612.25	"F": 7774}
{"v": 1	"t": 719845	"P": 1604.0	"F": 7560}
{"v": 1	"t": 719865	"P": 1601.5	"F": 7565}
{"v": 1	"t": 719886	"P": 1608.25	"F": 7692}
{"v": 1	"t": 719906	"P": 1601.75	"F": 7492}
{"v": 1	"t": 719926	"P": 1596.25	"F": 7469}
{"v": 1	"t": 719947	"P": 1593.5	"F": 7266}
{"v": 1	"t": 719967	"P": 1599.75	"F": 7445}
{"v": 1	"t": 719987	"P": 1597.5	"F": 7441}
{"v": 1	"t": 720008	"P": 1595.75	"F": 7183}
{"v": 1	"t": 720028	"P": 1598.25	"F": 7519}
{"v": 1	"t": 720048	"P": 1607.5	"F": 7322}
{"v": 1	"t": 720069	"P": 1596.5	"F": 7251}
{"v": 1	"t": 720089	"P": 1592.5	"F": 7339}
{"v": 1	"t": 720109	"P": 1586.5	"F": 7082}
{"v": 1	"t": 720130	"P": 1602.25	"F": 7310	"C": 47.6	"D": 3285	"sn": 54091930088003	"file": "/data/device_log/data0000.out"}
{"v": 1	"t": 720150	"P": 1595.5	"F": 7212}
{"v": 1	"t": 720170	"P": 1597.5	"F": 7137}
{"v": 1	"t": 720191	"P": 1607.25	"F": 7059}
{"v": 1	"t": 720211	"P": 1597.25	"F": 7308}
{"v": 1	"t": 720231	"P": 1584.5	"F": 7577}
{"v": 1	"t": 720252	"P": 1592.25	"F": 7110}
{"v": 1	"t": 720272	"P": 1600.75	"F": 7144}
{"v": 1	"t": 720292	"P": 1602.25	"F": 7081}
{"v": 1	"t": 720313	"P": 1588.5	"F": 7160}
{"v": 1	"t": 720333	"P": 1592.25	"F": 6864}
{"v": 1	"t": 720353	"P": 1598.25	"F": 6727}
{"v": 1	"t": 720374	"P": 1594.75	"F": 6863}
{"v": 1	"t": 720394	"P": 1579.75	"F": 6976}
{"v": 1	"t": 720414	"P": 1591.5	"F": 6620}
{"v": 1	"t": 720435	"P": 1594.5	"F": 6821}
{"v": 1	"t": 720455	"P": 1585.25	"F": 6950}
{"v": 1	"t": 720475	"P": 1579.0	"F": 6685}
{"v": 1	"t": 720496	"P": 1584.5	"F": 6341}
{"v": 1	"t": 720516	"P": 1574.75	"F": 6445}
{"v": 1	"t": 720536	"P": 1560.0	"F": 6012}
{"v": 1	"t": 720557	"P": 1564.75	"F": 5712}
{"v": 1	"t": 720577	"P": 1561.75	"F": 5278}
{"v": 1	"t": 720597	"P": 1544.25	"F": 4755}
{"v": 1	"t": 720618	"P": 1528.75	"F": 4292}
{"v": 1	"t": 720638	"P": 1529.75	"F": 3752}
{"v": 1	"t": 720658	"P": 1534.5	"F": 3657}
{"v": 1	"t": 720679	"P": 1525.25	"F": 3250}
{"v": 1	"t": 720699	"P": 1520.5	"F": 3181}
{"v": 1	"t": 720719	"P": 1517.0	"F": 2880}
{"v": 1	"t": 720740	"P": 1520.5	"F": 2682}
{"v": 1	"t": 720760	"P": 1508.25	"F": 2230}
{"v": 1	"t": 720780	"P": 1501.0	"F": 1884}
{"v": 1	"t": 720801	"P": 1507.75	"F": 1589}
{"v": 1	"t": 720821	"P": 1510.75	"F": 1463}
{"v": 1	"t": 720841	"P": 1499.25	"F": 1404}
{"v": 1	"t": 720862	"P": 1496.75	"F": 1341}
{"v": 1	"t": 720882	"P": 1503.25	"F": 1255}
{"v": 1	"t": 720902	"P": 1504.25	"F": 1229}
{"v": 1	"t": 720923	"P": 1493.0	"F": 1218}
{"v": 1	"t": 720943	"P": 1493.75	"F": 1182}
{"v": 1	"t": 720963	"P": 1505.25	"F": 1153}
{"v": 1	"t": 720984	"P": 1501.5	"F": 1085}
{"v": 1	"t": 721004	"P": 1492.25	"F": 1075}
{"v": 1	"t": 721024	"P": 1491.0	"F": 1131}
{"v": 1	"t": 721044	"P": 1502.5	"F": 1150}
{"v": 1	"t": 721065	"P": 1497.5	"F": 1045}
{"v": 1	"t": 721085	"P": 1491.75	"F": 1070}
{"v": 1	"t": 721105	"P": 1492.25	"F": 1075}
{"v": 1	"t": 721126	"P": 1506.75	"F": 1055}
{"v": 1	"t": 721146	"P": 1497.75	"F": 1046	"C": 47.655	"D": 3284	"sn": 54091930088003	"file": "/data/device_log/data0000.out"	"CO2": 2553.313232421875	"Tp": 24.479286193847656	"H": 8.988982200622559}
{"v": 1	"t": 721167	"P": 1498.25	"F": 1082}
{"v": 1	"t": 721188	"P": 1492.5	"F": 1128}
{"v": 1	"t": 721208	"P": 1505.75	"F": 1099}
{"v": 1	"t": 721228	"P": 1506.75	"F": 1135}
{"v": 1	"t": 721249	"P": 1500.5	"F": 1203}
{"v": 1	"t": 721269	"P": 1502.75	"F": 1222}
{"v": 1	"t": 721289	"P": 1514.25	"F": 1333}
{"v": 1	"t": 721311	"P": 1512.5	"F": 1465}
{"v": 1	"t": 721330	"P": 1506.75	"F": 1461}
{"v": 1	"t": 721350	"P": 1510.75	"F": 1654}
{"v": 1	"t": 721371	"P": 1527.5	"F": 1844}
{"v": 1	"t": 721391	"P": 1522.25	"F": 2088}
{"v": 1	"t": 721411	"P": 1519.5	"F": 2464}
{"v": 1	"t": 721432	"P": 1531.5	"F": 3071}
{"v": 1	"t": 721452	"P": 1545.0	"F": 3541}
{"v": 1	"t": 721472	"P": 1547.5	"F": 4276}
{"v": 1	"t": 721493	"P": 1547.75	"F": 4496}
{"v": 1	"t": 721513	"P": 1560.75	"F": 4953}
{"v": 1	"t": 721533	"P": 1568.75	"F": 5471}
{"v": 1	"t": 721554	"P": 1562.5	"F": 5660}
```
