## Supplementary Data Files 1 for "Inexpensive multi-patient respiratory monitoring system for helmet ventilation during COVID-19 pandemic": device_raw_waveforms_expiratory.json (part 2 of 6)

```
{"v": 1	"t": 721574	"P": 1564.75	"F": 5707}
{"v": 1	"t": 721594	"P": 1579.75	"F": 5936}
{"v": 1	"t": 721615	"P": 1583.0	"F": 6060}
{"v": 1	"t": 721635	"P": 1578.75	"F": 6353}
{"v": 1	"t": 721655	"P": 1578.0	"F": 6665}
{"v": 1	"t": 721676	"P": 1592.5	"F": 6697}
{"v": 1	"t": 721696	"P": 1594.5	"F": 6748}
{"v": 1	"t": 721716	"P": 1590.75	"F": 7081}
{"v": 1	"t": 721736	"P": 1590.0	"F": 7070}
{"v": 1	"t": 721757	"P": 1605.0	"F": 7052}
{"v": 1	"t": 721777	"P": 1613.25	"F": 7248}
{"v": 1	"t": 721797	"P": 1597.25	"F": 7296}
{"v": 1	"t": 721818	"P": 1591.25	"F": 7434}
{"v": 1	"t": 721838	"P": 1616.0	"F": 7379}
{"v": 1	"t": 721858	"P": 1605.75	"F": 7651}
{"v": 1	"t": 721879	"P": 1602.5	"F": 7567}
{"v": 1	"t": 721899	"P": 1604.5	"F": 7827}
{"v": 1	"t": 721919	"P": 1613.5	"F": 7532}
{"v": 1	"t": 721940	"P": 1612.0	"F": 7626}
{"v": 1	"t": 721960	"P": 1602.25	"F": 7819}
{"v": 1	"t": 721980	"P": 1602.25	"F": 8088}
{"v": 1	"t": 722001	"P": 1613.0	"F": 7738}
{"v": 1	"t": 722021	"P": 1611.75	"F": 7695}
{"v": 1	"t": 722041	"P": 1607.25	"F": 7567}
{"v": 1	"t": 722062	"P": 1604.5	"F": 7983}
{"v": 1	"t": 722082	"P": 1617.5	"F": 8043}
{"v": 1	"t": 722102	"P": 1609.75	"F": 8053}
{"v": 1	"t": 722123	"P": 1610.75	"F": 8244}
{"v": 1	"t": 722143	"P": 1611.5	"F": 8179}
{"v": 1	"t": 722163	"P": 1629.75	"F": 7993	"C": 47.63	"D": 3284	"sn": 54091930088003	"file": "/data/device_log/data0000.out"}
{"v": 1	"t": 722184	"P": 1619.5	"F": 8258}
{"v": 1	"t": 722204	"P": 1610.5	"F": 7781}
{"v": 1	"t": 722224	"P": 1632.0	"F": 8115}
{"v": 1	"t": 722245	"P": 1626.0	"F": 8256}
{"v": 1	"t": 722265	"P": 1615.75	"F": 8501}
{"v": 1	"t": 722285	"P": 1620.0	"F": 8183}
{"v": 1	"t": 722306	"P": 1637.25	"F": 8178}
{"v": 1	"t": 722326	"P": 1623.25	"F": 8377}
{"v": 1	"t": 722346	"P": 1620.0	"F": 8295}
{"v": 1	"t": 722367	"P": 1623.0	"F": 8291}
{"v": 1	"t": 722387	"P": 1627.0	"F": 8042}
{"v": 1	"t": 722407	"P": 1621.25	"F": 8301}
{"v": 1	"t": 722428	"P": 1611.25	"F": 8415}
{"v": 1	"t": 722448	"P": 1620.75	"F": 8378}
{"v": 1	"t": 722468	"P": 1632.5	"F": 8174}
{"v": 1	"t": 722489	"P": 1619.75	"F": 8443}
{"v": 1	"t": 722509	"P": 1614.75	"F": 8007}
{"v": 1	"t": 722529	"P": 1618.5	"F": 8162}
{"v": 1	"t": 722550	"P": 1629.0	"F": 8320}
{"v": 1	"t": 722570	"P": 1613.5	"F": 8504}
{"v": 1	"t": 722590	"P": 1613.25	"F": 8301}
{"v": 1	"t": 722611	"P": 1627.0	"F": 8341}
{"v": 1	"t": 722631	"P": 1619.25	"F": 8211}
{"v": 1	"t": 722652	"P": 1613.5	"F": 8263}
{"v": 1	"t": 722672	"P": 1627.0	"F": 8089}
{"v": 1	"t": 722692	"P": 1615.5	"F": 8149}
{"v": 1	"t": 722713	"P": 1617.25	"F": 8183}
{"v": 1	"t": 722733	"P": 1627.0	"F": 8129}
{"v": 1	"t": 722753	"P": 1618.75	"F": 8077}
{"v": 1	"t": 722774	"P": 1612.0	"F": 8083}
{"v": 1	"t": 722794	"P": 1606.75	"F": 8018}
{"v": 1	"t": 722814	"P": 1616.5	"F": 8088}
{"v": 1	"t": 722835	"P": 1617.0	"F": 8066}
{"v": 1	"t": 722855	"P": 1602.25	"F": 8075}
{"v": 1	"t": 722876	"P": 1623.75	"F": 7616}
{"v": 1	"t": 722896	"P": 1613.75	"F": 8021}
{"v": 1	"t": 722916	"P": 1603.25	"F": 8033}
{"v": 1	"t": 722937	"P": 1619.75	"F": 7957}
{"v": 1	"t": 722957	"P": 1621.5	"F": 7972}
{"v": 1	"t": 722977	"P": 1606.5	"F": 7773}
{"v": 1	"t": 722998	"P": 1607.5	"F": 7897}
{"v": 1	"t": 723018	"P": 1608.5	"F": 7605}
{"v": 1	"t": 723038	"P": 1619.0	"F": 7826}
{"v": 1	"t": 723059	"P": 1600.0	"F": 7773}
{"v": 1	"t": 723079	"P": 1597.75	"F": 7696}
{"v": 1	"t": 723099	"P": 1609.0	"F": 7405}
{"v": 1	"t": 723120	"P": 1608.25	"F": 7589}
{"v": 1	"t": 723140	"P": 1597.5	"F": 7489}
{"v": 1	"t": 723160	"P": 1601.0	"F": 7334}
{"v": 1	"t": 723181	"P": 1604.0	"F": 7380	"C": 47.63	"D": 3284	"sn": 54091930088003	"file": "/data/device_log/data0000.out"	"CO2": 2651.781494140625	"Tp": 24.479286193847656	"H": 9.447474479675293}
{"v": 1	"t": 723202	"P": 1609.5	"F": 7070}
{"v": 1	"t": 723223	"P": 1600.5	"F": 7170}
{"v": 1	"t": 723243	"P": 1593.5	"F": 7069}
{"v": 1	"t": 723263	"P": 1603.5	"F": 7142}
{"v": 1	"t": 723284	"P": 1590.25	"F": 7178}
{"v": 1	"t": 723304	"P": 1586.25	"F": 7085}
{"v": 1	"t": 723324	"P": 1601.5	"F": 6986}
{"v": 1	"t": 723345	"P": 1587.75	"F": 7079}
{"v": 1	"t": 723365	"P": 1587.75	"F": 6846}
{"v": 1	"t": 723385	"P": 1579.0	"F": 6753}
{"v": 1	"t": 723406	"P": 1584.5	"F": 6435}
{"v": 1	"t": 723426	"P": 1584.75	"F": 6409}
{"v": 1	"t": 723446	"P": 1570.25	"F": 6314}
{"v": 1	"t": 723467	"P": 1568.75	"F": 6254}
{"v": 1	"t": 723487	"P": 1574.0	"F": 6186}
{"v": 1	"t": 723507	"P": 1575.5	"F": 5819}
{"v": 1	"t": 723528	"P": 1565.25	"F": 5933}
{"v": 1	"t": 723548	"P": 1563.0	"F": 5924}
{"v": 1	"t": 723568	"P": 1576.75	"F": 5674}
{"v": 1	"t": 723588	"P": 1572.5	"F": 5786}
{"v": 1	"t": 723609	"P": 1562.25	"F": 5944}
{"v": 1	"t": 723629	"P": 1560.5	"F": 5860}
{"v": 1	"t": 723649	"P": 1575.75	"F": 5794}
{"v": 1	"t": 723670	"P": 1573.0	"F": 5939}
{"v": 1	"t": 723690	"P": 1569.0	"F": 5856}
{"v": 1	"t": 723710	"P": 1559.25	"F": 5802}
{"v": 1	"t": 723731	"P": 1580.75	"F": 5680}
{"v": 1	"t": 723751	"P": 1566.25	"F": 6061}
{"v": 1	"t": 723771	"P": 1561.0	"F": 5711}
{"v": 1	"t": 723792	"P": 1556.5	"F": 5587}
{"v": 1	"t": 723812	"P": 1564.25	"F": 5181}
{"v": 1	"t": 723832	"P": 1543.5	"F": 5078}
{"v": 1	"t": 723853	"P": 1528.75	"F": 4626}
{"v": 1	"t": 723873	"P": 1529.0	"F": 4249}
{"v": 1	"t": 723893	"P": 1537.75	"F": 3738}
{"v": 1	"t": 723914	"P": 1521.0	"F": 3408}
{"v": 1	"t": 723934	"P": 1514.75	"F": 3320}
{"v": 1	"t": 723954	"P": 1519.25	"F": 3054}
{"v": 1	"t": 723975	"P": 1521.5	"F": 2784}
{"v": 1	"t": 723995	"P": 1505.5	"F": 2364}
{"v": 1	"t": 724015	"P": 1501.0	"F": 2133}
{"v": 1	"t": 724036	"P": 1508.5	"F": 1730}
{"v": 1	"t": 724056	"P": 1508.5	"F": 1477}
{"v": 1	"t": 724076	"P": 1496.25	"F": 1310}
{"v": 1	"t": 724097	"P": 1493.5	"F": 1203}
{"v": 1	"t": 724117	"P": 1504.0	"F": 1134}
{"v": 1	"t": 724137	"P": 1500.0	"F": 1059}
{"v": 1	"t": 724158	"P": 1490.5	"F": 1114}
{"v": 1	"t": 724178	"P": 1491.25	"F": 1066}
{"v": 1	"t": 724198	"P": 1504.5	"F": 977	"C": 47.59	"D": 3284	"sn": 54091930088003	"file": "/data/device_log/data0000.out"}
{"v": 1	"t": 724219	"P": 1498.0	"F": 1020}
{"v": 1	"t": 724239	"P": 1488.25	"F": 1065}
{"v": 1	"t": 724259	"P": 1502.25	"F": 1050}
{"v": 1	"t": 724280	"P": 1502.0	"F": 1058}
{"v": 1	"t": 724300	"P": 1496.5	"F": 1053}
{"v": 1	"t": 724320	"P": 1495.0	"F": 1026}
{"v": 1	"t": 724341	"P": 1510.5	"F": 1026}
{"v": 1	"t": 724361	"P": 1507.75	"F": 1085}
{"v": 1	"t": 724381	"P": 1499.0	"F": 1210}
{"v": 1	"t": 724402	"P": 1501.75	"F": 1325}
{"v": 1	"t": 724422	"P": 1517.0	"F": 1445}
{"v": 1	"t": 724442	"P": 1514.0	"F": 1543}
{"v": 1	"t": 724463	"P": 1506.75	"F": 1674}
{"v": 1	"t": 724483	"P": 1519.0	"F": 1863}
{"v": 1	"t": 724503	"P": 1525.0	"F": 2036}
{"v": 1	"t": 724524	"P": 1518.0	"F": 2250}
{"v": 1	"t": 724544	"P": 1512.75	"F": 2554}
{"v": 1	"t": 724564	"P": 1534.0	"F": 2900}
{"v": 1	"t": 724585	"P": 1538.75	"F": 3314}
{"v": 1	"t": 724605	"P": 1532.25	"F": 3708}
{"v": 1	"t": 724625	"P": 1538.5	"F": 4097}
{"v": 1	"t": 724646	"P": 1557.5	"F": 4456}
{"v": 1	"t": 724666	"P": 1554.25	"F": 4833}
{"v": 1	"t": 724686	"P": 1552.5	"F": 5267}
{"v": 1	"t": 724707	"P": 1559.75	"F": 5373}
{"v": 1	"t": 724727	"P": 1579.0	"F": 5596}
{"v": 1	"t": 724747	"P": 1572.0	"F": 5847}
{"v": 1	"t": 724768	"P": 1572.75	"F": 5941}
{"v": 1	"t": 724788	"P": 1571.25	"F": 5998}
{"v": 1	"t": 724808	"P": 1587.0	"F": 6331}
{"v": 1	"t": 724829	"P": 1581.0	"F": 6560}
{"v": 1	"t": 724849	"P": 1577.75	"F": 6654}
{"v": 1	"t": 724869	"P": 1592.5	"F": 6515}
{"v": 1	"t": 724890	"P": 1599.25	"F": 6837}
{"v": 1	"t": 724910	"P": 1588.25	"F": 6967}
{"v": 1	"t": 724930	"P": 1594.0	"F": 6837}
{"v": 1	"t": 724951	"P": 1596.0	"F": 7057}
{"v": 1	"t": 724971	"P": 1599.25	"F": 7076}
{"v": 1	"t": 724991	"P": 1596.0	"F": 7320}
{"v": 1	"t": 725012	"P": 1597.5	"F": 7384}
{"v": 1	"t": 725032	"P": 1606.25	"F": 7268}
{"v": 1	"t": 725052	"P": 1611.5	"F": 7483}
{"v": 1	"t": 725073	"P": 1609.5	"F": 7669}
{"v": 1	"t": 725093	"P": 1604.75	"F": 7531}
{"v": 1	"t": 725113	"P": 1614.75	"F": 7767}
{"v": 1	"t": 725134	"P": 1613.5	"F": 7646}
{"v": 1	"t": 725154	"P": 1589.75	"F": 7613}
{"v": 1	"t": 725174	"P": 1615.75	"F": 7616}
{"v": 1	"t": 725195	"P": 1620.25	"F": 7806}
{"v": 1	"t": 725215	"P": 1610.25	"F": 7626	"C": 47.58	"D": 3284	"sn": 54091930088003	"file": "/data/device_log/data0000.out"	"CO2": 2626.309326171875	"Tp": 24.46593475341797	"H": 10.130921363830566}
{"v": 1	"t": 725242	"P": 1623.5	"F": 7860}
{"v": 1	"t": 725262	"P": 1616.5	"F": 7778}
{"v": 1	"t": 725283	"P": 1600.25	"F": 8112}
{"v": 1	"t": 725303	"P": 1601.25	"F": 7926}
{"v": 1	"t": 725323	"P": 1625.5	"F": 8032}
{"v": 1	"t": 725344	"P": 1612.25	"F": 7999}
{"v": 1	"t": 725364	"P": 1612.5	"F": 7844}
{"v": 1	"t": 725384	"P": 1616.5	"F": 7828}
{"v": 1	"t": 725405	"P": 1630.25	"F": 8007}
{"v": 1	"t": 725425	"P": 1612.0	"F": 8150}
{"v": 1	"t": 725445	"P": 1612.25	"F": 8258}
{"v": 1	"t": 725466	"P": 1625.0	"F": 7903}
{"v": 1	"t": 725486	"P": 1616.25	"F": 8023}
{"v": 1	"t": 725506	"P": 1616.25	"F": 8241}
{"v": 1	"t": 725527	"P": 1608.25	"F": 8247}
{"v": 1	"t": 725547	"P": 1630.5	"F": 8081}
{"v": 1	"t": 725567	"P": 1614.0	"F": 8165}
{"v": 1	"t": 725587	"P": 1610.0	"F": 8113}
{"v": 1	"t": 725608	"P": 1599.5	"F": 8023}
{"v": 1	"t": 725628	"P": 1621.75	"F": 8238}
{"v": 1	"t": 725648	"P": 1618.0	"F": 8033}
{"v": 1	"t": 725669	"P": 1613.75	"F": 8043}
{"v": 1	"t": 725689	"P": 1601.25	"F": 7744}
{"v": 1	"t": 725709	"P": 1622.25	"F": 8076}
{"v": 1	"t": 725730	"P": 1612.75	"F": 8073}
{"v": 1	"t": 725750	"P": 1615.5	"F": 7823}
{"v": 1	"t": 725770	"P": 1600.75	"F": 8007}
{"v": 1	"t": 725791	"P": 1609.5	"F": 7758}
{"v": 1	"t": 725811	"P": 1610.75	"F": 7676}
{"v": 1	"t": 725831	"P": 1603.0	"F": 7967}
{"v": 1	"t": 725852	"P": 1611.25	"F": 7569}
{"v": 1	"t": 725872	"P": 1619.25	"F": 7854}
{"v": 1	"t": 725892	"P": 1596.25	"F": 7732}
{"v": 1	"t": 725913	"P": 1606.0	"F": 8112}
{"v": 1	"t": 725933	"P": 1615.25	"F": 7997}
{"v": 1	"t": 725953	"P": 1610.5	"F": 7820}
{"v": 1	"t": 725974	"P": 1606.75	"F": 8167}
{"v": 1	"t": 725994	"P": 1597.25	"F": 7650}
{"v": 1	"t": 726014	"P": 1614.0	"F": 7792}
{"v": 1	"t": 726035	"P": 1611.25	"F": 7600}
{"v": 1	"t": 726055	"P": 1609.0	"F": 7620}
{"v": 1	"t": 726075	"P": 1607.25	"F": 7834}
{"v": 1	"t": 726096	"P": 1614.5	"F": 7769}
{"v": 1	"t": 726116	"P": 1605.25	"F": 7777}
{"v": 1	"t": 726136	"P": 1599.25	"F": 7543}
{"v": 1	"t": 726157	"P": 1598.5	"F": 7238}
{"v": 1	"t": 726177	"P": 1610.5	"F": 7234}
{"v": 1	"t": 726197	"P": 1608.0	"F": 7488}
{"v": 1	"t": 726218	"P": 1597.0	"F": 7562}
{"v": 1	"t": 726238	"P": 1597.0	"F": 7428	"C": 47.54	"D": 3284	"sn": 54091930088003	"file": "/data/device_log/data0000.out"}
{"v": 1	"t": 726258	"P": 1607.5	"F": 7279}
{"v": 1	"t": 726279	"P": 1599.75	"F": 7463}
{"v": 1	"t": 726299	"P": 1597.5	"F": 7331}
{"v": 1	"t": 726319	"P": 1608.0	"F": 7354}
{"v": 1	"t": 726340	"P": 1601.0	"F": 7237}
{"v": 1	"t": 726360	"P": 1599.0	"F": 7382}
{"v": 1	"t": 726380	"P": 1588.75	"F": 7408}
{"v": 1	"t": 726401	"P": 1601.5	"F": 7334}
{"v": 1	"t": 726421	"P": 1596.25	"F": 7110}
{"v": 1	"t": 726441	"P": 1590.5	"F": 7248}
{"v": 1	"t": 726462	"P": 1586.0	"F": 7014}
{"v": 1	"t": 726482	"P": 1607.25	"F": 6960}
{"v": 1	"t": 726502	"P": 1591.0	"F": 7253}
{"v": 1	"t": 726523	"P": 1600.0	"F": 7135}
{"v": 1	"t": 726543	"P": 1595.25	"F": 7127}
{"v": 1	"t": 726563	"P": 1605.5	"F": 6967}
{"v": 1	"t": 726584	"P": 1596.25	"F": 7075}
{"v": 1	"t": 726604	"P": 1587.75	"F": 7002}
{"v": 1	"t": 726624	"P": 1602.0	"F": 7046}
{"v": 1	"t": 726645	"P": 1590.0	"F": 6834}
{"v": 1	"t": 726665	"P": 1575.25	"F": 6968}
{"v": 1	"t": 726685	"P": 1570.0	"F": 6356}
{"v": 1	"t": 726706	"P": 1570.5	"F": 5948}
{"v": 1	"t": 726726	"P": 1567.75	"F": 5743}
{"v": 1	"t": 726746	"P": 1551.0	"F": 5217}
{"v": 1	"t": 726767	"P": 1544.5	"F": 4809}
{"v": 1	"t": 726787	"P": 1542.0	"F": 4462}
{"v": 1	"t": 726808	"P": 1530.5	"F": 3991}
{"v": 1	"t": 726828	"P": 1520.5	"F": 3786}
{"v": 1	"t": 726848	"P": 1528.25	"F": 3442}
{"v": 1	"t": 726869	"P": 1518.5	"F": 3067}
{"v": 1	"t": 726889	"P": 1514.5	"F": 2834}
{"v": 1	"t": 726909	"P": 1508.0	"F": 2500}
{"v": 1	"t": 726930	"P": 1516.75	"F": 2282}
{"v": 1	"t": 726950	"P": 1502.75	"F": 1859}
{"v": 1	"t": 726970	"P": 1500.0	"F": 1586}
{"v": 1	"t": 726991	"P": 1508.5	"F": 1351}
{"v": 1	"t": 727011	"P": 1500.25	"F": 1256}
{"v": 1	"t": 727031	"P": 1489.25	"F": 1136}
{"v": 1	"t": 727052	"P": 1496.0	"F": 1100}
{"v": 1	"t": 727072	"P": 1504.0	"F": 1115}
{"v": 1	"t": 727092	"P": 1493.75	"F": 1082}
{"v": 1	"t": 727113	"P": 1488.5	"F": 1063}
{"v": 1	"t": 727133	"P": 1498.0	"F": 1050}
{"v": 1	"t": 727153	"P": 1501.0	"F": 976}
{"v": 1	"t": 727174	"P": 1492.0	"F": 910}
{"v": 1	"t": 727194	"P": 1489.25	"F": 947}
{"v": 1	"t": 727214	"P": 1500.25	"F": 984}
{"v": 1	"t": 727235	"P": 1494.75	"F": 1026}
{"v": 1	"t": 727255	"P": 1488.0	"F": 980	"C": 47.575	"D": 3284	"sn": 54091930088003	"file": "/data/device_log/data0000.out"	"CO2": 2646.852783203125	"Tp": 24.479286193847656	"H": 10.495490074157715}
{"v": 1	"t": 727276	"P": 1500.0	"F": 978}
{"v": 1	"t": 727296	"P": 1500.5	"F": 1009}
{"v": 1	"t": 727317	"P": 1505.5	"F": 1011}
{"v": 1	"t": 727337	"P": 1503.75	"F": 1228}
{"v": 1	"t": 727358	"P": 1504.75	"F": 1419}
{"v": 1	"t": 727378	"P": 1521.25	"F": 1737}
{"v": 1	"t": 727398	"P": 1525.0	"F": 2141}
{"v": 1	"t": 727419	"P": 1526.0	"F": 2750}
{"v": 1	"t": 727439	"P": 1528.0	"F": 3219}
{"v": 1	"t": 727459	"P": 1547.25	"F": 3932}
{"v": 1	"t": 727480	"P": 1554.5	"F": 4540}
{"v": 1	"t": 727500	"P": 1547.5	"F": 5139}
{"v": 1	"t": 727520	"P": 1552.0	"F": 5353}
{"v": 1	"t": 727541	"P": 1570.25	"F": 5588}
{"v": 1	"t": 727561	"P": 1571.5	"F": 5771}
{"v": 1	"t": 727581	"P": 1570.75	"F": 6115}
{"v": 1	"t": 727602	"P": 1579.5	"F": 6261}
{"v": 1	"t": 727622	"P": 1593.75	"F": 6553}
{"v": 1	"t": 727642	"P": 1598.75	"F": 6563}
{"v": 1	"t": 727663	"P": 1583.25	"F": 7034}
{"v": 1	"t": 727683	"P": 1592.75	"F": 7256}
{"v": 1	"t": 727703	"P": 1602.5	"F": 7283}
{"v": 1	"t": 727724	"P": 1597.25	"F": 7341}
{"v": 1	"t": 727744	"P": 1590.75	"F": 7535}
{"v": 1	"t": 727764	"P": 1604.25	"F": 7868}
{"v": 1	"t": 727785	"P": 1621.75	"F": 7783}
{"v": 1	"t": 727805	"P": 1611.25	"F": 7853}
{"v": 1	"t": 727825	"P": 1609.5	"F": 7932}
{"v": 1	"t": 727846	"P": 1617.75	"F": 7964}
{"v": 1	"t": 727866	"P": 1622.0	"F": 8287}
{"v": 1	"t": 727886	"P": 1606.75	"F": 8376}
{"v": 1	"t": 727907	"P": 1618.5	"F": 8238}
{"v": 1	"t": 727927	"P": 1633.0	"F": 8071}
{"v": 1	"t": 727947	"P": 1630.25	"F": 8394}
{"v": 1	"t": 727968	"P": 1622.0	"F": 8469}
{"v": 1	"t": 727988	"P": 1628.25	"F": 8617}
{"v": 1	"t": 728008	"P": 1631.0	"F": 8812}
{"v": 1	"t": 728029	"P": 1628.75	"F": 8889}
{"v": 1	"t": 728049	"P": 1628.5	"F": 8666}
{"v": 1	"t": 728069	"P": 1623.5	"F": 8880}
{"v": 1	"t": 728089	"P": 1640.5	"F": 8688}
{"v": 1	"t": 728110	"P": 1632.75	"F": 8568}
{"v": 1	"t": 728130	"P": 1625.5	"F": 9131}
{"v": 1	"t": 728150	"P": 1628.75	"F": 8752}
{"v": 1	"t": 728171	"P": 1641.25	"F": 8963}
{"v": 1	"t": 728191	"P": 1626.0	"F": 8815}
{"v": 1	"t": 728211	"P": 1624.0	"F": 8595}
{"v": 1	"t": 728232	"P": 1632.5	"F": 8814}
{"v": 1	"t": 728252	"P": 1640.75	"F": 8975}
{"v": 1	"t": 728272	"P": 1627.75	"F": 8974	"C": 47.575	"D": 3284	"sn": 54091930088003	"file": "/data/device_log/data0000.out"	"CO2": 2848.1591796875	"Tp": 24.46593475341797	"H": 10.722875595092773}
{"v": 1	"t": 728294	"P": 1633.25	"F": 9138}
{"v": 1	"t": 728314	"P": 1622.0	"F": 8939}
{"v": 1	"t": 728335	"P": 1644.25	"F": 9117}
{"v": 1	"t": 728355	"P": 1630.75	"F": 9079}
{"v": 1	"t": 728375	"P": 1624.5	"F": 8969}
{"v": 1	"t": 728396	"P": 1632.0	"F": 8833}
{"v": 1	"t": 728416	"P": 1629.5	"F": 8904}
{"v": 1	"t": 728436	"P": 1634.0	"F": 8674}
{"v": 1	"t": 728457	"P": 1623.0	"F": 8775}
{"v": 1	"t": 728477	"P": 1631.0	"F": 8591}
{"v": 1	"t": 728497	"P": 1627.25	"F": 9085}
{"v": 1	"t": 728518	"P": 1620.5	"F": 8393}
{"v": 1	"t": 728538	"P": 1625.0	"F": 8502}
{"v": 1	"t": 728558	"P": 1628.25	"F": 8677}
{"v": 1	"t": 728578	"P": 1627.25	"F": 8376}
{"v": 1	"t": 728599	"P": 1615.0	"F": 8493}
{"v": 1	"t": 728619	"P": 1622.25	"F": 8479}
{"v": 1	"t": 728639	"P": 1637.25	"F": 8379}
{"v": 1	"t": 728660	"P": 1623.75	"F": 8448}
{"v": 1	"t": 728680	"P": 1605.5	"F": 8377}
{"v": 1	"t": 728700	"P": 1622.0	"F": 8465}
{"v": 1	"t": 728721	"P": 1632.0	"F": 8340}
{"v": 1	"t": 728741	"P": 1612.75	"F": 8219}
{"v": 1	"t": 728761	"P": 1611.25	"F": 8063}
{"v": 1	"t": 728782	"P": 1602.5	"F": 7920}
{"v": 1	"t": 728802	"P": 1618.5	"F": 7859}
{"v": 1	"t": 728822	"P": 1605.75	"F": 7655}
{"v": 1	"t": 728843	"P": 1596.0	"F": 7756}
{"v": 1	"t": 728863	"P": 1607.5	"F": 7674}
{"v": 1	"t": 728883	"P": 1611.5	"F": 7689}
{"v": 1	"t": 728904	"P": 1603.0	"F": 7740}
{"v": 1	"t": 728924	"P": 1585.0	"F": 7293}
{"v": 1	"t": 728944	"P": 1598.25	"F": 7256}
{"v": 1	"t": 728965	"P": 1612.25	"F": 7374}
{"v": 1	"t": 728985	"P": 1593.25	"F": 7554}
{"v": 1	"t": 729005	"P": 1587.0	"F": 7250}
{"v": 1	"t": 729026	"P": 1591.75	"F": 7330}
{"v": 1	"t": 729046	"P": 1598.75	"F": 7172}
{"v": 1	"t": 729066	"P": 1589.75	"F": 6934}
{"v": 1	"t": 729087	"P": 1580.25	"F": 6775}
{"v": 1	"t": 729107	"P": 1577.25	"F": 6370}
{"v": 1	"t": 729127	"P": 1578.5	"F": 6125}
{"v": 1	"t": 729148	"P": 1560.0	"F": 5741}
{"v": 1	"t": 729168	"P": 1548.5	"F": 5295}
{"v": 1	"t": 729188	"P": 1552.25	"F": 4680}
{"v": 1	"t": 729209	"P": 1544.5	"F": 4665}
{"v": 1	"t": 729229	"P": 1528.75	"F": 4200}
{"v": 1	"t": 729249	"P": 1523.75	"F": 3931}
{"v": 1	"t": 729270	"P": 1528.75	"F": 3538}
{"v": 1	"t": 729290	"P": 1515.25	"F": 3074	"C": 47.55	"D": 3284	"sn": 54091930088003	"file": "/data/device_log/data0000.out"}
{"v": 1	"t": 729310	"P": 1511.0	"F": 2742}
{"v": 1	"t": 729331	"P": 1516.25	"F": 2330}
{"v": 1	"t": 729351	"P": 1506.0	"F": 1849}
{"v": 1	"t": 729372	"P": 1496.25	"F": 1688}
{"v": 1	"t": 729392	"P": 1505.25	"F": 1454}
{"v": 1	"t": 729412	"P": 1506.0	"F": 1329}
{"v": 1	"t": 729432	"P": 1495.75	"F": 1271}
{"v": 1	"t": 729453	"P": 1489.5	"F": 1172}
{"v": 1	"t": 729473	"P": 1504.75	"F": 1124}
{"v": 1	"t": 729493	"P": 1501.0	"F": 1125}
{"v": 1	"t": 729514	"P": 1492.0	"F": 1054}
{"v": 1	"t": 729534	"P": 1486.75	"F": 1054}
{"v": 1	"t": 729554	"P": 1495.25	"F": 982}
{"v": 1	"t": 729575	"P": 1497.25	"F": 933}
{"v": 1	"t": 729595	"P": 1488.5	"F": 831}
{"v": 1	"t": 729615	"P": 1486.25	"F": 812}
{"v": 1	"t": 729636	"P": 1497.25	"F": 690}
{"v": 1	"t": 729656	"P": 1494.0	"F": 679}
{"v": 1	"t": 729676	"P": 1488.75	"F": 664}
{"v": 1	"t": 729697	"P": 1488.0	"F": 646}
{"v": 1	"t": 729717	"P": 1498.5	"F": 658}
{"v": 1	"t": 729737	"P": 1499.75	"F": 668}
{"v": 1	"t": 729758	"P": 1491.5	"F": 736}
{"v": 1	"t": 729778	"P": 1495.75	"F": 863}
{"v": 1	"t": 729798	"P": 1509.0	"F": 1108}
{"v": 1	"t": 729819	"P": 1505.0	"F": 1239}
{"v": 1	"t": 729839	"P": 1504.25	"F": 1394}
{"v": 1	"t": 729859	"P": 1512.5	"F": 1596}
{"v": 1	"t": 729880	"P": 1522.5	"F": 1924}
{"v": 1	"t": 729900	"P": 1515.75	"F": 2398}
{"v": 1	"t": 729920	"P": 1516.5	"F": 2701}
{"v": 1	"t": 729941	"P": 1534.5	"F": 3105}
{"v": 1	"t": 729961	"P": 1537.0	"F": 3231}
{"v": 1	"t": 729981	"P": 1530.5	"F": 3697}
{"v": 1	"t": 730002	"P": 1537.0	"F": 3930}
{"v": 1	"t": 730022	"P": 1557.75	"F": 4341}
{"v": 1	"t": 730042	"P": 1546.75	"F": 4755}
{"v": 1	"t": 730063	"P": 1550.25	"F": 5125}
{"v": 1	"t": 730083	"P": 1560.75	"F": 5286}
{"v": 1	"t": 730103	"P": 1572.0	"F": 5574}
{"v": 1	"t": 730124	"P": 1567.25	"F": 5726}
{"v": 1	"t": 730144	"P": 1573.75	"F": 6017}
{"v": 1	"t": 730164	"P": 1571.75	"F": 6195}
{"v": 1	"t": 730185	"P": 1587.5	"F": 6382}
{"v": 1	"t": 730205	"P": 1590.75	"F": 6376}
{"v": 1	"t": 730225	"P": 1580.0	"F": 6687}
{"v": 1	"t": 730246	"P": 1587.25	"F": 6772}
{"v": 1	"t": 730266	"P": 1599.0	"F": 6949}
{"v": 1	"t": 730286	"P": 1594.0	"F": 7054}
{"v": 1	"t": 730307	"P": 1586.0	"F": 7092	"C": 47.55	"D": 3284	"sn": 54091930088003	"file": "/data/device_log/data0000.out"	"CO2": 2892.995361328125	"Tp": 24.449913024902344	"H": 10.95805549621582}
{"v": 1	"t": 730328	"P": 1598.5	"F": 7123}
{"v": 1	"t": 730348	"P": 1604.25	"F": 7456}
{"v": 1	"t": 730368	"P": 1597.0	"F": 7307}
{"v": 1	"t": 730389	"P": 1603.75	"F": 7745}
{"v": 1	"t": 730409	"P": 1605.25	"F": 7527}
{"v": 1	"t": 730429	"P": 1611.0	"F": 7556}
{"v": 1	"t": 730450	"P": 1602.0	"F": 7522}
{"v": 1	"t": 730471	"P": 1603.25	"F": 7561}
{"v": 1	"t": 730490	"P": 1597.0	"F": 7793}
{"v": 1	"t": 730511	"P": 1619.25	"F": 7710}
{"v": 1	"t": 730531	"P": 1619.25	"F": 7890}
{"v": 1	"t": 730551	"P": 1605.75	"F": 7836}
{"v": 1	"t": 730572	"P": 1613.75	"F": 8082}
{"v": 1	"t": 730592	"P": 1622.25	"F": 8060}
{"v": 1	"t": 730613	"P": 1620.5	"F": 7907}
{"v": 1	"t": 730633	"P": 1612.5	"F": 8097}
{"v": 1	"t": 730653	"P": 1617.25	"F": 8131}
{"v": 1	"t": 730674	"P": 1627.25	"F": 8254}
{"v": 1	"t": 730694	"P": 1611.75	"F": 8110}
{"v": 1	"t": 730714	"P": 1626.0	"F": 8353}
{"v": 1	"t": 730735	"P": 1614.75	"F": 8235}
{"v": 1	"t": 730755	"P": 1613.5	"F": 8496}
{"v": 1	"t": 730776	"P": 1620.75	"F": 8087}
{"v": 1	"t": 730796	"P": 1628.25	"F": 8217}
{"v": 1	"t": 730816	"P": 1612.0	"F": 8013}
{"v": 1	"t": 730837	"P": 1608.5	"F": 8376}
{"v": 1	"t": 730857	"P": 1621.5	"F": 8498}
{"v": 1	"t": 730877	"P": 1630.0	"F": 8634}
{"v": 1	"t": 730898	"P": 1624.0	"F": 8338}
{"v": 1	"t": 730918	"P": 1622.5	"F": 8311}
{"v": 1	"t": 730938	"P": 1632.0	"F": 8250}
{"v": 1	"t": 730959	"P": 1629.5	"F": 8179}
{"v": 1	"t": 730979	"P": 1618.25	"F": 8445}
{"v": 1	"t": 730999	"P": 1625.75	"F": 8563}
{"v": 1	"t": 731020	"P": 1623.0	"F": 8456}
{"v": 1	"t": 731040	"P": 1616.0	"F": 8432}
{"v": 1	"t": 731060	"P": 1618.0	"F": 8551}
{"v": 1	"t": 731081	"P": 1633.25	"F": 8461}
{"v": 1	"t": 731101	"P": 1620.5	"F": 8336}
{"v": 1	"t": 731121	"P": 1625.25	"F": 8585}
{"v": 1	"t": 731142	"P": 1619.0	"F": 8166}
{"v": 1	"t": 731162	"P": 1629.5	"F": 8231}
{"v": 1	"t": 731182	"P": 1615.25	"F": 8189}
{"v": 1	"t": 731203	"P": 1609.75	"F": 8340}
{"v": 1	"t": 731223	"P": 1630.5	"F": 8331}
{"v": 1	"t": 731243	"P": 1630.75	"F": 8188}
{"v": 1	"t": 731264	"P": 1615.25	"F": 8125}
{"v": 1	"t": 731284	"P": 1612.0	"F": 8135}
{"v": 1	"t": 731305	"P": 1619.0	"F": 7928}
{"v": 1	"t": 731325	"P": 1614.5	"F": 7953	"C": 47.465	"D": 3284	"sn": 54091930088003	"file": "/data/device_log/data0000.out"}
{"v": 1	"t": 731345	"P": 1602.75	"F": 8269}
{"v": 1	"t": 731366	"P": 1613.5	"F": 8112}
{"v": 1	"t": 731386	"P": 1608.5	"F": 8052}
{"v": 1	"t": 731406	"P": 1600.5	"F": 7791}
{"v": 1	"t": 731427	"P": 1602.5	"F": 8045}
{"v": 1	"t": 731447	"P": 1617.75	"F": 7801}
{"v": 1	"t": 731467	"P": 1612.5	"F": 7927}
{"v": 1	"t": 731488	"P": 1595.5	"F": 7587}
{"v": 1	"t": 731508	"P": 1603.25	"F": 7642}
{"v": 1	"t": 731528	"P": 1608.5	"F": 7536}
{"v": 1	"t": 731549	"P": 1594.75	"F": 7540}
{"v": 1	"t": 731569	"P": 1587.75	"F": 7101}
{"v": 1	"t": 731589	"P": 1586.75	"F": 6970}
{"v": 1	"t": 731610	"P": 1578.5	"F": 6383}
{"v": 1	"t": 731630	"P": 1562.25	"F": 5868}
{"v": 1	"t": 731650	"P": 1540.25	"F": 5307}
{"v": 1	"t": 731671	"P": 1539.75	"F": 4599}
{"v": 1	"t": 731691	"P": 1538.5	"F": 4292}
{"v": 1	"t": 731711	"P": 1525.5	"F": 3842}
{"v": 1	"t": 731731	"P": 1519.75	"F": 3453}
{"v": 1	"t": 731752	"P": 1521.0	"F": 3303}
{"v": 1	"t": 731772	"P": 1521.75	"F": 2931}
{"v": 1	"t": 731792	"P": 1511.75	"F": 2668}
{"v": 1	"t": 731813	"P": 1501.25	"F": 2302}
{"v": 1	"t": 731833	"P": 1512.25	"F": 1866}
{"v": 1	"t": 731853	"P": 1510.75	"F": 1599}
{"v": 1	"t": 731874	"P": 1499.25	"F": 1504}
{"v": 1	"t": 731894	"P": 1496.75	"F": 1312}
{"v": 1	"t": 731914	"P": 1509.0	"F": 1347}
{"v": 1	"t": 731935	"P": 1502.0	"F": 1304}
{"v": 1	"t": 731955	"P": 1491.0	"F": 1310}
{"v": 1	"t": 731976	"P": 1497.5	"F": 1221}
{"v": 1	"t": 731996	"P": 1504.25	"F": 1221}
{"v": 1	"t": 732016	"P": 1494.5	"F": 1142}
{"v": 1	"t": 732036	"P": 1490.75	"F": 1132}
{"v": 1	"t": 732057	"P": 1498.0	"F": 1168}
{"v": 1	"t": 732077	"P": 1503.75	"F": 1141}
{"v": 1	"t": 732097	"P": 1493.25	"F": 1075}
{"v": 1	"t": 732118	"P": 1489.75	"F": 1017}
{"v": 1	"t": 732138	"P": 1499.25	"F": 1038}
{"v": 1	"t": 732158	"P": 1504.25	"F": 1103}
{"v": 1	"t": 732179	"P": 1497.25	"F": 1027}
{"v": 1	"t": 732199	"P": 1495.75	"F": 1073}
{"v": 1	"t": 732219	"P": 1509.0	"F": 1182}
{"v": 1	"t": 732240	"P": 1514.0	"F": 1397}
{"v": 1	"t": 732260	"P": 1515.0	"F": 1744}
{"v": 1	"t": 732280	"P": 1515.5	"F": 2142}
{"v": 1	"t": 732301	"P": 1529.25	"F": 2616}
{"v": 1	"t": 732321	"P": 1538.5	"F": 3068}
{"v": 1	"t": 732341	"P": 1536.5	"F": 3625	"C": 47.545	"D": 3283	"sn": 54091930088003	"file": "/data/device_log/data0000.out"	"CO2": 2767.3798828125	"Tp": 24.449913024902344	"H": 11.311798095703125}
{"v": 1	"t": 732363	"P": 1541.75	"F": 4174}
{"v": 1	"t": 732383	"P": 1544.5	"F": 4701}
{"v": 1	"t": 732403	"P": 1565.75	"F": 4993}
{"v": 1	"t": 732424	"P": 1563.5	"F": 5465}
{"v": 1	"t": 732444	"P": 1563.75	"F": 5490}
{"v": 1	"t": 732464	"P": 1566.75	"F": 5872}
{"v": 1	"t": 732485	"P": 1592.5	"F": 6065}
{"v": 1	"t": 732505	"P": 1579.25	"F": 6205}
{"v": 1	"t": 732525	"P": 1579.5	"F": 6284}
{"v": 1	"t": 732546	"P": 1590.5	"F": 6615}
{"v": 1	"t": 732566	"P": 1592.25	"F": 7031}
{"v": 1	"t": 732586	"P": 1588.5	"F": 7078}
{"v": 1	"t": 732607	"P": 1587.75	"F": 7087}
{"v": 1	"t": 732627	"P": 1606.5	"F": 7024}
{"v": 1	"t": 732647	"P": 1606.5	"F": 7264}
{"v": 1	"t": 732668	"P": 1595.0	"F": 7512}
{"v": 1	"t": 732688	"P": 1601.25	"F": 7735}
{"v": 1	"t": 732708	"P": 1616.0	"F": 7795}
{"v": 1	"t": 732728	"P": 1615.5	"F": 7840}
{"v": 1	"t": 732749	"P": 1607.75	"F": 7982}
{"v": 1	"t": 732769	"P": 1604.0	"F": 8039}
{"v": 1	"t": 732789	"P": 1626.0	"F": 8003}
{"v": 1	"t": 732810	"P": 1619.75	"F": 7904}
{"v": 1	"t": 732830	"P": 1614.5	"F": 8032}
{"v": 1	"t": 732850	"P": 1611.25	"F": 8257}
{"v": 1	"t": 732871	"P": 1629.75	"F": 7947}
{"v": 1	"t": 732891	"P": 1625.25	"F": 8288}
{"v": 1	"t": 732911	"P": 1615.0	"F": 8570}
{"v": 1	"t": 732932	"P": 1621.75	"F": 8612}
{"v": 1	"t": 732952	"P": 1642.25	"F": 8580}
{"v": 1	"t": 732972	"P": 1633.25	"F": 8817}
{"v": 1	"t": 732993	"P": 1619.5	"F": 8679}
{"v": 1	"t": 733013	"P": 1631.25	"F": 8711}
{"v": 1	"t": 733033	"P": 1632.5	"F": 9067}
{"v": 1	"t": 733054	"P": 1628.25	"F": 9159}
{"v": 1	"t": 733074	"P": 1629.75	"F": 9000}
{"v": 1	"t": 733094	"P": 1632.75	"F": 9103}
{"v": 1	"t": 733115	"P": 1645.5	"F": 9051}
{"v": 1	"t": 733135	"P": 1634.0	"F": 9296}
{"v": 1	"t": 733155	"P": 1640.5	"F": 9172}
{"v": 1	"t": 733176	"P": 1637.25	"F": 9062}
{"v": 1	"t": 733196	"P": 1651.75	"F": 9215}
{"v": 1	"t": 733216	"P": 1640.25	"F": 8965}
{"v": 1	"t": 733237	"P": 1631.75	"F": 9226}
{"v": 1	"t": 733257	"P": 1654.0	"F": 9163}
{"v": 1	"t": 733277	"P": 1641.0	"F": 9500}
{"v": 1	"t": 733298	"P": 1636.25	"F": 9324}
{"v": 1	"t": 733318	"P": 1638.25	"F": 9274}
{"v": 1	"t": 733338	"P": 1642.25	"F": 8957}
{"v": 1	"t": 733359	"P": 1637.5	"F": 9064	"C": 47.52	"D": 3283	"sn": 54091930088003	"file": "/data/device_log/data0000.out"}
{"v": 1	"t": 733379	"P": 1624.25	"F": 9319}
{"v": 1	"t": 733399	"P": 1641.5	"F": 8982}
{"v": 1	"t": 733420	"P": 1639.0	"F": 8983}
{"v": 1	"t": 733440	"P": 1620.5	"F": 8939}
{"v": 1	"t": 733460	"P": 1615.5	"F": 8929}
{"v": 1	"t": 733481	"P": 1628.75	"F": 8916}
{"v": 1	"t": 733501	"P": 1626.5	"F": 8849}
{"v": 1	"t": 733521	"P": 1614.5	"F": 8379}
{"v": 1	"t": 733542	"P": 1626.0	"F": 8466}
{"v": 1	"t": 733562	"P": 1624.5	"F": 8612}
{"v": 1	"t": 733582	"P": 1621.75	"F": 8360}
{"v": 1	"t": 733603	"P": 1610.5	"F": 8335}
{"v": 1	"t": 733623	"P": 1621.5	"F": 8613}
{"v": 1	"t": 733643	"P": 1618.25	"F": 8178}
{"v": 1	"t": 733664	"P": 1612.25	"F": 8063}
{"v": 1	"t": 733684	"P": 1606.75	"F": 8252}
{"v": 1	"t": 733704	"P": 1617.0	"F": 8098}
{"v": 1	"t": 733725	"P": 1609.5	"F": 8081}
{"v": 1	"t": 733745	"P": 1602.75	"F": 7966}
{"v": 1	"t": 733765	"P": 1600.5	"F": 7857}
{"v": 1	"t": 733786	"P": 1622.5	"F": 7939}
{"v": 1	"t": 733806	"P": 1612.5	"F": 7945}
{"v": 1	"t": 733826	"P": 1601.75	"F": 7664}
{"v": 1	"t": 733847	"P": 1598.5	"F": 7941}
{"v": 1	"t": 733867	"P": 1622.0	"F": 7694}
{"v": 1	"t": 733887	"P": 1609.0	"F": 7661}
{"v": 1	"t": 733908	"P": 1599.75	"F": 7546}
{"v": 1	"t": 733928	"P": 1608.25	"F": 7665}
{"v": 1	"t": 733948	"P": 1608.5	"F": 7475}
{"v": 1	"t": 733969	"P": 1599.0	"F": 7428}
{"v": 1	"t": 733989	"P": 1598.5	"F": 7511}
{"v": 1	"t": 734009	"P": 1601.5	"F": 7329}
{"v": 1	"t": 734030	"P": 1600.75	"F": 7256}
{"v": 1	"t": 734050	"P": 1596.75	"F": 7211}
{"v": 1	"t": 734070	"P": 1583.25	"F": 7222}
{"v": 1	"t": 734091	"P": 1593.25	"F": 6879}
{"v": 1	"t": 734111	"P": 1590.5	"F": 6982}
{"v": 1	"t": 734131	"P": 1570.0	"F": 6517}
{"v": 1	"t": 734152	"P": 1570.0	"F": 6158}
{"v": 1	"t": 734172	"P": 1573.0	"F": 5895}
{"v": 1	"t": 734192	"P": 1557.0	"F": 5510}
{"v": 1	"t": 734213	"P": 1545.0	"F": 4938}
{"v": 1	"t": 734233	"P": 1543.0	"F": 4617}
{"v": 1	"t": 734253	"P": 1547.0	"F": 4403}
{"v": 1	"t": 734274	"P": 1538.75	"F": 4130}
{"v": 1	"t": 734294	"P": 1524.75	"F": 3658}
{"v": 1	"t": 734314	"P": 1520.75	"F": 3390}
{"v": 1	"t": 734335	"P": 1526.75	"F": 2945}
{"v": 1	"t": 734355	"P": 1511.5	"F": 2569}
{"v": 1	"t": 734375	"P": 1504.75	"F": 2346	"C": 47.475	"D": 3283	"sn": 54091930088003	"file": "/data/device_log/data0000.out"	"CO2": 2894.23291015625	"Tp": 24.449913024902344	"H": 11.480023384094238}
{"v": 1	"t": 734396	"P": 1503.5	"F": 1920}
{"v": 1	"t": 734417	"P": 1508.0	"F": 1698}
{"v": 1	"t": 734437	"P": 1513.75	"F": 1673}
{"v": 1	"t": 734458	"P": 1503.25	"F": 1634}
{"v": 1	"t": 734478	"P": 1497.25	"F": 1563}
{"v": 1	"t": 734498	"P": 1508.25	"F": 1363}
{"v": 1	"t": 734519	"P": 1504.75	"F": 1284}
{"v": 1	"t": 734539	"P": 1494.25	"F": 1363}
{"v": 1	"t": 734559	"P": 1498.25	"F": 1274}
{"v": 1	"t": 734580	"P": 1504.75	"F": 1223}
{"v": 1	"t": 734600	"P": 1497.5	"F": 1216}
{"v": 1	"t": 734620	"P": 1496.75	"F": 1167}
{"v": 1	"t": 734641	"P": 1507.25	"F": 1179}
{"v": 1	"t": 734661	"P": 1497.25	"F": 1176}
{"v": 1	"t": 734682	"P": 1492.75	"F": 1139}
{"v": 1	"t": 734702	"P": 1503.75	"F": 1212}
{"v": 1	"t": 734722	"P": 1502.25	"F": 1208}
{"v": 1	"t": 734743	"P": 1499.75	"F": 1234}
{"v": 1	"t": 734763	"P": 1501.0	"F": 1276}
{"v": 1	"t": 734783	"P": 1517.75	"F": 1321}
{"v": 1	"t": 734804	"P": 1513.25	"F": 1530}
{"v": 1	"t": 734824	"P": 1510.0	"F": 1731}
{"v": 1	"t": 734844	"P": 1528.0	"F": 2144}
{"v": 1	"t": 734865	"P": 1527.25	"F": 2615}
{"v": 1	"t": 734885	"P": 1523.5	"F": 3302}
{"v": 1	"t": 734906	"P": 1547.0	"F": 3869}
{"v": 1	"t": 734926	"P": 1552.0	"F": 4525}
{"v": 1	"t": 734946	"P": 1550.25	"F": 4865}
{"v": 1	"t": 734967	"P": 1561.0	"F": 5150}
{"v": 1	"t": 734987	"P": 1570.0	"F": 5463}
{"v": 1	"t": 735007	"P": 1573.0	"F": 5717}
{"v": 1	"t": 735028	"P": 1574.25	"F": 5931}
{"v": 1	"t": 735048	"P": 1580.5	"F": 6306}
{"v": 1	"t": 735068	"P": 1588.0	"F": 6666}
{"v": 1	"t": 735089	"P": 1589.25	"F": 6633}
{"v": 1	"t": 735109	"P": 1585.25	"F": 6905}
{"v": 1	"t": 735129	"P": 1592.25	"F": 7048}
{"v": 1	"t": 735150	"P": 1605.25	"F": 7131}
{"v": 1	"t": 735170	"P": 1590.0	"F": 7323}
{"v": 1	"t": 735190	"P": 1593.75	"F": 7432}
{"v": 1	"t": 735211	"P": 1608.25	"F": 7481}
{"v": 1	"t": 735231	"P": 1599.5	"F": 7610}
{"v": 1	"t": 735251	"P": 1596.75	"F": 7679}
{"v": 1	"t": 735272	"P": 1612.75	"F": 7579}
{"v": 1	"t": 735292	"P": 1613.0	"F": 7716}
{"v": 1	"t": 735313	"P": 1610.0	"F": 7630}
{"v": 1	"t": 735333	"P": 1609.25	"F": 8010}
{"v": 1	"t": 735353	"P": 1619.75	"F": 7839}
{"v": 1	"t": 735373	"P": 1624.75	"F": 7812}
{"v": 1	"t": 735394	"P": 1614.5	"F": 7809	"C": 47.485	"D": 3283	"sn": 54091930088003	"file": "/data/device_log/data0000.out"}
{"v": 1	"t": 735414	"P": 1608.5	"F": 7954}
{"v": 1	"t": 735435	"P": 1612.0	"F": 8111}
{"v": 1	"t": 735455	"P": 1611.0	"F": 8359}
{"v": 1	"t": 735475	"P": 1607.25	"F": 8232}
{"v": 1	"t": 735496	"P": 1620.25	"F": 7928}
{"v": 1	"t": 735516	"P": 1620.0	"F": 8174}
{"v": 1	"t": 735536	"P": 1608.0	"F": 8216}
{"v": 1	"t": 735557	"P": 1607.75	"F": 8554}
{"v": 1	"t": 735577	"P": 1625.75	"F": 8387}
{"v": 1	"t": 735597	"P": 1626.25	"F": 8318}
{"v": 1	"t": 735618	"P": 1615.5	"F": 8302}
{"v": 1	"t": 735638	"P": 1620.75	"F": 8548}
{"v": 1	"t": 735658	"P": 1628.0	"F": 8205}
{"v": 1	"t": 735679	"P": 1618.5	"F": 8288}
{"v": 1	"t": 735699	"P": 1610.75	"F": 8495}
{"v": 1	"t": 735719	"P": 1615.75	"F": 8399}
{"v": 1	"t": 735740	"P": 1632.0	"F": 8361}
{"v": 1	"t": 735760	"P": 1619.25	"F": 8337}
{"v": 1	"t": 735780	"P": 1616.5	"F": 8378}
{"v": 1	"t": 735801	"P": 1622.5	"F": 8219}
{"v": 1	"t": 735821	"P": 1630.25	"F": 8491}
{"v": 1	"t": 735841	"P": 1622.5	"F": 8539}
{"v": 1	"t": 735862	"P": 1620.25	"F": 8472}
{"v": 1	"t": 735882	"P": 1633.0	"F": 8511}
{"v": 1	"t": 735902	"P": 1631.0	"F": 7826}
{"v": 1	"t": 735923	"P": 1621.25	"F": 7994}
{"v": 1	"t": 735943	"P": 1608.5	"F": 8392}
{"v": 1	"t": 735963	"P": 1635.25	"F": 8225}
{"v": 1	"t": 735984	"P": 1624.5	"F": 8231}
{"v": 1	"t": 736004	"P": 1606.25	"F": 8257}
{"v": 1	"t": 736024	"P": 1615.25	"F": 8117}
{"v": 1	"t": 736045	"P": 1622.75	"F": 8392}
{"v": 1	"t": 736065	"P": 1623.0	"F": 8257}
{"v": 1	"t": 736085	"P": 1615.25	"F": 8130}
{"v": 1	"t": 736106	"P": 1618.5	"F": 8147}
{"v": 1	"t": 736126	"P": 1621.0	"F": 8427}
{"v": 1	"t": 736146	"P": 1622.0	"F": 8338}
{"v": 1	"t": 736166	"P": 1608.5	"F": 8318}
{"v": 1	"t": 736187	"P": 1622.5	"F": 8314}
{"v": 1	"t": 736207	"P": 1616.0	"F": 8176}
{"v": 1	"t": 736227	"P": 1614.5	"F": 7985}
{"v": 1	"t": 736248	"P": 1613.25	"F": 8388}
{"v": 1	"t": 736268	"P": 1619.25	"F": 8156}
{"v": 1	"t": 736288	"P": 1622.25	"F": 8339}
{"v": 1	"t": 736309	"P": 1618.25	"F": 7973}
{"v": 1	"t": 736329	"P": 1608.0	"F": 8215}
{"v": 1	"t": 736349	"P": 1624.0	"F": 8089}
{"v": 1	"t": 736370	"P": 1627.0	"F": 8375}
{"v": 1	"t": 736390	"P": 1606.75	"F": 8172}
{"v": 1	"t": 736410	"P": 1607.5	"F": 7900	"C": 47.49	"D": 3283	"sn": 54091930088003	"file": "/data/device_log/data0000.out"	"CO2": 2997.110595703125	"Tp": 24.449913024902344	"H": 11.680296897888184}
{"v": 1	"t": 736432	"P": 1602.75	"F": 7779}
{"v": 1	"t": 736452	"P": 1599.25	"F": 7482}
{"v": 1	"t": 736472	"P": 1606.0	"F": 7689}
{"v": 1	"t": 736493	"P": 1591.75	"F": 7566}
{"v": 1	"t": 736513	"P": 1580.75	"F": 7018}
{"v": 1	"t": 736533	"P": 1589.25	"F": 6529}
{"v": 1	"t": 736554	"P": 1566.5	"F": 6100}
{"v": 1	"t": 736574	"P": 1551.0	"F": 5591}
{"v": 1	"t": 736594	"P": 1561.5	"F": 4978}
{"v": 1	"t": 736615	"P": 1546.25	"F": 4502}
{"v": 1	"t": 736635	"P": 1535.0	"F": 4110}
{"v": 1	"t": 736655	"P": 1519.25	"F": 3747}
{"v": 1	"t": 736676	"P": 1534.75	"F": 3514}
{"v": 1	"t": 736696	"P": 1530.25	"F": 3468}
{"v": 1	"t": 736716	"P": 1512.75	"F": 2974}
{"v": 1	"t": 736737	"P": 1505.75	"F": 2695}
{"v": 1	"t": 736757	"P": 1514.25	"F": 2415}
{"v": 1	"t": 736777	"P": 1517.0	"F": 2057}
{"v": 1	"t": 736797	"P": 1500.25	"F": 1651}
{"v": 1	"t": 736818	"P": 1496.25	"F": 1399}
{"v": 1	"t": 736838	"P": 1503.75	"F": 1377}
{"v": 1	"t": 736858	"P": 1506.5	"F": 1227}
{"v": 1	"t": 736879	"P": 1499.0	"F": 1248}
{"v": 1	"t": 736899	"P": 1493.5	"F": 1302}
{"v": 1	"t": 736919	"P": 1506.0	"F": 1220}
{"v": 1	"t": 736940	"P": 1509.5	"F": 1223}
{"v": 1	"t": 736960	"P": 1498.75	"F": 1177}
{"v": 1	"t": 736980	"P": 1495.75	"F": 1311}
{"v": 1	"t": 737001	"P": 1507.25	"F": 1281}
{"v": 1	"t": 737021	"P": 1503.75	"F": 1204}
{"v": 1	"t": 737041	"P": 1498.0	"F": 1208}
{"v": 1	"t": 737062	"P": 1491.0	"F": 1218}
{"v": 1	"t": 737082	"P": 1507.75	"F": 1226}
{"v": 1	"t": 737102	"P": 1501.75	"F": 1256}
{"v": 1	"t": 737123	"P": 1501.0	"F": 1234}
{"v": 1	"t": 737143	"P": 1497.5	"F": 1265}
{"v": 1	"t": 737163	"P": 1511.25	"F": 1220}
{"v": 1	"t": 737184	"P": 1504.0	"F": 1368}
{"v": 1	"t": 737204	"P": 1501.5	"F": 1320}
{"v": 1	"t": 737224	"P": 1510.5	"F": 1500}
{"v": 1	"t": 737245	"P": 1525.0	"F": 1914}
{"v": 1	"t": 737265	"P": 1523.0	"F": 2157}
{"v": 1	"t": 737285	"P": 1523.0	"F": 2747}
{"v": 1	"t": 737306	"P": 1536.75	"F": 3687}
{"v": 1	"t": 737326	"P": 1554.75	"F": 4179}
{"v": 1	"t": 737346	"P": 1546.5	"F": 4662}
{"v": 1	"t": 737367	"P": 1549.5	"F": 4887}
{"v": 1	"t": 737387	"P": 1565.75	"F": 5375}
{"v": 1	"t": 737407	"P": 1572.75	"F": 5601}
{"v": 1	"t": 737427	"P": 1575.5	"F": 5628	"C": 47.525	"D": 3283	"sn": 54091930088003	"file": "/data/device_log/data0000.out"}
{"v": 1	"t": 737448	"P": 1566.75	"F": 6000}
{"v": 1	"t": 737468	"P": 1584.25	"F": 6282}
{"v": 1	"t": 737489	"P": 1584.75	"F": 6361}
{"v": 1	"t": 737509	"P": 1576.75	"F": 6245}
{"v": 1	"t": 737529	"P": 1585.75	"F": 6459}
{"v": 1	"t": 737550	"P": 1594.25	"F": 6568}
{"v": 1	"t": 737570	"P": 1584.25	"F": 6795}
{"v": 1	"t": 737590	"P": 1579.0	"F": 6723}
{"v": 1	"t": 737611	"P": 1598.5	"F": 7115}
{"v": 1	"t": 737631	"P": 1596.75	"F": 6914}
{"v": 1	"t": 737651	"P": 1588.5	"F": 7142}
{"v": 1	"t": 737672	"P": 1591.25	"F": 7239}
{"v": 1	"t": 737692	"P": 1603.5	"F": 7443}
{"v": 1	"t": 737712	"P": 1594.75	"F": 7085}
{"v": 1	"t": 737733	"P": 1597.5	"F": 7627}
{"v": 1	"t": 737753	"P": 1597.5	"F": 7454}
{"v": 1	"t": 737773	"P": 1604.5	"F": 7516}
{"v": 1	"t": 737794	"P": 1597.75	"F": 7652}
{"v": 1	"t": 737814	"P": 1597.0	"F": 7818}
{"v": 1	"t": 737834	"P": 1608.5	"F": 7793}
{"v": 1	"t": 737855	"P": 1614.75	"F": 7676}
{"v": 1	"t": 737875	"P": 1608.0	"F": 7724}
{"v": 1	"t": 737895	"P": 1606.25	"F": 7988}
{"v": 1	"t": 737916	"P": 1621.75	"F": 8126}
{"v": 1	"t": 737936	"P": 1616.75	"F": 7884}
{"v": 1	"t": 737956	"P": 1612.75	"F": 7687}
{"v": 1	"t": 737977	"P": 1607.75	"F": 7843}
{"v": 1	"t": 737997	"P": 1627.5	"F": 7756}
{"v": 1	"t": 738017	"P": 1622.0	"F": 8033}
{"v": 1	"t": 738038	"P": 1607.0	"F": 7891}
{"v": 1	"t": 738058	"P": 1615.25	"F": 7665}
{"v": 1	"t": 738078	"P": 1620.5	"F": 7870}
{"v": 1	"t": 738099	"P": 1613.25	"F": 7907}
{"v": 1	"t": 738119	"P": 1609.25	"F": 8297}
{"v": 1	"t": 738139	"P": 1617.0	"F": 7919}
{"v": 1	"t": 738159	"P": 1624.25	"F": 8157}
{"v": 1	"t": 738180	"P": 1623.5	"F": 8189}
{"v": 1	"t": 738200	"P": 1620.25	"F": 8177}
{"v": 1	"t": 738220	"P": 1612.25	"F": 7964}
{"v": 1	"t": 738241	"P": 1619.0	"F": 8209}
{"v": 1	"t": 738261	"P": 1615.0	"F": 8476}
{"v": 1	"t": 738281	"P": 1613.0	"F": 8183}
{"v": 1	"t": 738302	"P": 1615.25	"F": 8159}
{"v": 1	"t": 738322	"P": 1614.5	"F": 8228}
{"v": 1	"t": 738342	"P": 1608.0	"F": 8037}
{"v": 1	"t": 738363	"P": 1615.5	"F": 7959}
{"v": 1	"t": 738383	"P": 1612.25	"F": 7808}
{"v": 1	"t": 738403	"P": 1622.0	"F": 7697}
{"v": 1	"t": 738424	"P": 1617.25	"F": 7945}
{"v": 1	"t": 738444	"P": 1609.0	"F": 8059	"C": 47.455	"D": 3283	"sn": 54091930088003	"file": "/data/device_log/data0000.out"	"CO2": 3350.990234375	"Tp": 24.449913024902344	"H": 12.047271728515625}
{"v": 1	"t": 738465	"P": 1596.0	"F": 7983}
{"v": 1	"t": 738486	"P": 1618.25	"F": 7750}
{"v": 1	"t": 738506	"P": 1607.5	"F": 7906}
{"v": 1	"t": 738527	"P": 1600.75	"F": 7968}
{"v": 1	"t": 738547	"P": 1616.0	"F": 7766}
{"v": 1	"t": 738567	"P": 1610.75	"F": 7937}
{"v": 1	"t": 738588	"P": 1604.5	"F": 7885}
{"v": 1	"t": 738608	"P": 1625.0	"F": 7898}
{"v": 1	"t": 738629	"P": 1610.0	"F": 7763}
{"v": 1	"t": 738649	"P": 1607.25	"F": 7725}
{"v": 1	"t": 738669	"P": 1605.0	"F": 7600}
{"v": 1	"t": 738690	"P": 1611.25	"F": 7926}
{"v": 1	"t": 738710	"P": 1610.25	"F": 7826}
{"v": 1	"t": 738730	"P": 1605.75	"F": 7909}
{"v": 1	"t": 738751	"P": 1609.25	"F": 7613}
{"v": 1	"t": 738771	"P": 1613.25	"F": 7566}
{"v": 1	"t": 738791	"P": 1602.75	"F": 7839}
{"v": 1	"t": 738812	"P": 1599.0	"F": 7382}
{"v": 1	"t": 738832	"P": 1607.25	"F": 7572}
{"v": 1	"t": 738852	"P": 1594.5	"F": 6980}
{"v": 1	"t": 738873	"P": 1575.0	"F": 7091}
{"v": 1	"t": 738893	"P": 1574.0	"F": 6704}
{"v": 1	"t": 738914	"P": 1566.75	"F": 6085}
{"v": 1	"t": 738934	"P": 1556.25	"F": 5451}
{"v": 1	"t": 738954	"P": 1542.0	"F": 5065}
{"v": 1	"t": 738975	"P": 1541.25	"F": 4608}
{"v": 1	"t": 738995	"P": 1534.75	"F": 3962}
{"v": 1	"t": 739015	"P": 1523.5	"F": 3849}
{"v": 1	"t": 739036	"P": 1525.5	"F": 3491}
{"v": 1	"t": 739056	"P": 1531.5	"F": 3177}
{"v": 1	"t": 739076	"P": 1519.0	"F": 2972}
{"v": 1	"t": 739097	"P": 1507.25	"F": 2649}
{"v": 1	"t": 739117	"P": 1515.0	"F": 2439}
{"v": 1	"t": 739137	"P": 1514.5	"F": 2083}
{"v": 1	"t": 739157	"P": 1505.75	"F": 1795}
{"v": 1	"t": 739178	"P": 1498.25	"F": 1632}
{"v": 1	"t": 739198	"P": 1509.5	"F": 1593}
{"v": 1	"t": 739218	"P": 1505.25	"F": 1462}
{"v": 1	"t": 739239	"P": 1502.5	"F": 1486}
{"v": 1	"t": 739259	"P": 1494.5	"F": 1408}
{"v": 1	"t": 739279	"P": 1506.5	"F": 1403}
{"v": 1	"t": 739300	"P": 1504.75	"F": 1420}
{"v": 1	"t": 739320	"P": 1496.25	"F": 1352}
{"v": 1	"t": 739340	"P": 1493.0	"F": 1330}
{"v": 1	"t": 739361	"P": 1506.25	"F": 1368}
{"v": 1	"t": 739381	"P": 1503.25	"F": 1314}
{"v": 1	"t": 739401	"P": 1495.0	"F": 1371}
{"v": 1	"t": 739422	"P": 1491.5	"F": 1327}
{"v": 1	"t": 739442	"P": 1505.0	"F": 1278}
{"v": 1	"t": 739462	"P": 1500.75	"F": 1334	"C": 47.47	"D": 3283	"sn": 54091930088003	"file": "/data/device_log/data0000.out"}
{"v": 1	"t": 739483	"P": 1494.0	"F": 1379}
{"v": 1	"t": 739503	"P": 1498.75	"F": 1249}
{"v": 1	"t": 739523	"P": 1506.75	"F": 1262}
{"v": 1	"t": 739544	"P": 1498.5	"F": 1344}
{"v": 1	"t": 739564	"P": 1499.0	"F": 1297}
{"v": 1	"t": 739584	"P": 1516.0	"F": 1311}
{"v": 1	"t": 739605	"P": 1513.75	"F": 1488}
{"v": 1	"t": 739625	"P": 1514.5	"F": 1910}
{"v": 1	"t": 739645	"P": 1514.0	"F": 2253}
{"v": 1	"t": 739666	"P": 1528.75	"F": 2617}
{"v": 1	"t": 739686	"P": 1526.0	"F": 3171}
{"v": 1	"t": 739707	"P": 1530.0	"F": 3606}
{"v": 1	"t": 739727	"P": 1546.75	"F": 4072}
{"v": 1	"t": 739747	"P": 1548.75	"F": 4404}
{"v": 1	"t": 739768	"P": 1547.25	"F": 4970}
{"v": 1	"t": 739788	"P": 1569.0	"F": 5178}
{"v": 1	"t": 739809	"P": 1569.25	"F": 5684}
{"v": 1	"t": 739829	"P": 1564.0	"F": 5844}
{"v": 1	"t": 739849	"P": 1577.75	"F": 5877}
{"v": 1	"t": 739870	"P": 1585.0	"F": 6226}
{"v": 1	"t": 739890	"P": 1574.75	"F": 6329}
{"v": 1	"t": 739910	"P": 1579.75	"F": 6540}
{"v": 1	"t": 739931	"P": 1592.5	"F": 6491}
{"v": 1	"t": 739951	"P": 1594.25	"F": 6782}
{"v": 1	"t": 739972	"P": 1588.5	"F": 6866}
{"v": 1	"t": 739992	"P": 1601.5	"F": 6922}
{"v": 1	"t": 740012	"P": 1605.5	"F": 6950}
{"v": 1	"t": 740033	"P": 1597.5	"F": 7108}
{"v": 1	"t": 740053	"P": 1591.75	"F": 7081}
{"v": 1	"t": 740073	"P": 1608.75	"F": 7205}
{"v": 1	"t": 740094	"P": 1603.0	"F": 7591}
{"v": 1	"t": 740114	"P": 1600.75	"F": 7624}
{"v": 1	"t": 740135	"P": 1607.5	"F": 7720}
{"v": 1	"t": 740155	"P": 1614.0	"F": 7784}
{"v": 1	"t": 740175	"P": 1605.75	"F": 7991}
{"v": 1	"t": 740196	"P": 1613.0	"F": 7819}
{"v": 1	"t": 740216	"P": 1626.25	"F": 7803}
{"v": 1	"t": 740236	"P": 1611.5	"F": 7858}
{"v": 1	"t": 740257	"P": 1615.5	"F": 8290}
{"v": 1	"t": 740277	"P": 1625.5	"F": 8105}
{"v": 1	"t": 740298	"P": 1612.0	"F": 7949}
{"v": 1	"t": 740318	"P": 1615.25	"F": 8205}
{"v": 1	"t": 740338	"P": 1615.5	"F": 7997}
{"v": 1	"t": 740359	"P": 1612.75	"F": 8161}
{"v": 1	"t": 740379	"P": 1614.75	"F": 8173}
{"v": 1	"t": 740400	"P": 1631.75	"F": 8297}
{"v": 1	"t": 740420	"P": 1618.25	"F": 8058}
{"v": 1	"t": 740440	"P": 1614.25	"F": 8109}
{"v": 1	"t": 740461	"P": 1623.75	"F": 8538}
{"v": 1	"t": 740481	"P": 1623.0	"F": 8480	"C": 47.395	"D": 3283	"sn": 54091930088003	"file": "/data/device_log/data0000.out"	"CO2": 3132.037841796875	"Tp": 24.436561584472656	"H": 12.251421928405762}
{"v": 1	"t": 740502	"P": 1611.0	"F": 7645}
{"v": 1	"t": 740523	"P": 1619.75	"F": 8169}
{"v": 1	"t": 740545	"P": 1615.5	"F": 8456}
{"v": 1	"t": 740566	"P": 1628.5	"F": 8200}
{"v": 1	"t": 740586	"P": 1636.0	"F": 8512}
{"v": 1	"t": 740606	"P": 1620.25	"F": 8791}
{"v": 1	"t": 740627	"P": 1620.0	"F": 8312}
{"v": 1	"t": 740647	"P": 1631.0	"F": 8186}
{"v": 1	"t": 740667	"P": 1616.5	"F": 8349}
{"v": 1	"t": 740688	"P": 1613.5	"F": 8422}
{"v": 1	"t": 740708	"P": 1629.5	"F": 8503}
{"v": 1	"t": 740729	"P": 1623.75	"F": 8401}
{"v": 1	"t": 740749	"P": 1617.25	"F": 8250}
{"v": 1	"t": 740769	"P": 1629.0	"F": 8412}
{"v": 1	"t": 740790	"P": 1616.75	"F": 8426}
{"v": 1	"t": 740810	"P": 1625.5	"F": 8533}
{"v": 1	"t": 740831	"P": 1622.25	"F": 8257}
{"v": 1	"t": 740851	"P": 1629.75	"F": 8760}
{"v": 1	"t": 740871	"P": 1614.5	"F": 8327}
{"v": 1	"t": 740892	"P": 1626.25	"F": 8635}
{"v": 1	"t": 740912	"P": 1633.0	"F": 8492}
{"v": 1	"t": 740932	"P": 1619.75	"F": 8474}
{"v": 1	"t": 740953	"P": 1620.5	"F": 8423}
{"v": 1	"t": 740973	"P": 1635.25	"F": 8058}
{"v": 1	"t": 740994	"P": 1619.25	"F": 8152}
{"v": 1	"t": 741014	"P": 1615.25	"F": 8286}
{"v": 1	"t": 741034	"P": 1617.0	"F": 8417}
{"v": 1	"t": 741055	"P": 1624.5	"F": 7729}
{"v": 1	"t": 741075	"P": 1600.75	"F": 7684}
{"v": 1	"t": 741095	"P": 1594.75	"F": 7596}
{"v": 1	"t": 741116	"P": 1595.75	"F": 6928}
{"v": 1	"t": 741136	"P": 1570.25	"F": 6484}
{"v": 1	"t": 741157	"P": 1557.25	"F": 6126}
{"v": 1	"t": 741177	"P": 1555.5	"F": 5470}
{"v": 1	"t": 741197	"P": 1552.0	"F": 4859}
{"v": 1	"t": 741218	"P": 1531.75	"F": 4560}
{"v": 1	"t": 741238	"P": 1528.25	"F": 4186}
{"v": 1	"t": 741258	"P": 1532.0	"F": 3676}
{"v": 1	"t": 741279	"P": 1516.5	"F": 3467}
{"v": 1	"t": 741299	"P": 1513.25	"F": 3023}
{"v": 1	"t": 741319	"P": 1517.75	"F": 2795}
{"v": 1	"t": 741340	"P": 1510.25	"F": 2263}
{"v": 1	"t": 741361	"P": 1500.25	"F": 1949}
{"v": 1	"t": 741381	"P": 1511.25	"F": 1646}
{"v": 1	"t": 741401	"P": 1504.25	"F": 1481}
{"v": 1	"t": 741422	"P": 1491.5	"F": 1377}
{"v": 1	"t": 741442	"P": 1502.5	"F": 1345}
{"v": 1	"t": 741462	"P": 1502.5	"F": 1353}
{"v": 1	"t": 741483	"P": 1494.0	"F": 1301}
{"v": 1	"t": 741503	"P": 1501.75	"F": 1265	"C": 47.45	"D": 3282	"sn": 54091930088003	"file": "/data/device_log/data0000.out"}
{"v": 1	"t": 741524	"P": 1499.75	"F": 1289}
{"v": 1	"t": 741544	"P": 1490.25	"F": 1191}
{"v": 1	"t": 741566	"P": 1498.5	"F": 1106}
{"v": 1	"t": 741586	"P": 1501.0	"F": 1128}
{"v": 1	"t": 741606	"P": 1492.25	"F": 1081}
{"v": 1	"t": 741627	"P": 1495.25	"F": 1092}
{"v": 1	"t": 741647	"P": 1510.0	"F": 1109}
{"v": 1	"t": 741667	"P": 1498.5	"F": 1129}
{"v": 1	"t": 741688	"P": 1496.25	"F": 1077}
{"v": 1	"t": 741708	"P": 1513.25	"F": 1149}
{"v": 1	"t": 741729	"P": 1508.75	"F": 1356}
{"v": 1	"t": 741749	"P": 1506.75	"F": 1469}
{"v": 1	"t": 741769	"P": 1518.5	"F": 1793}
{"v": 1	"t": 741790	"P": 1527.0	"F": 2048}
{"v": 1	"t": 741810	"P": 1521.5	"F": 2440}
{"v": 1	"t": 741830	"P": 1525.5	"F": 3049}
{"v": 1	"t": 741851	"P": 1548.25	"F": 3569}
{"v": 1	"t": 741871	"P": 1538.75	"F": 4220}
{"v": 1	"t": 741892	"P": 1544.25	"F": 4695}
{"v": 1	"t": 741912	"P": 1563.75	"F": 4995}
{"v": 1	"t": 741932	"P": 1568.5	"F": 5272}
{"v": 1	"t": 741953	"P": 1559.0	"F": 5596}
{"v": 1	"t": 741973	"P": 1575.0	"F": 5747}
{"v": 1	"t": 741994	"P": 1579.25	"F": 5990}
{"v": 1	"t": 742014	"P": 1571.75	"F": 6481}
{"v": 1	"t": 742035	"P": 1589.75	"F": 6284}
{"v": 1	"t": 742055	"P": 1585.0	"F": 6536}
{"v": 1	"t": 742075	"P": 1585.25	"F": 6712}
{"v": 1	"t": 742096	"P": 1596.0	"F": 6925}
{"v": 1	"t": 742116	"P": 1594.0	"F": 6945}
{"v": 1	"t": 742136	"P": 1596.0	"F": 6959}
{"v": 1	"t": 742157	"P": 1592.5	"F": 7195}
{"v": 1	"t": 742177	"P": 1602.25	"F": 7115}
{"v": 1	"t": 742198	"P": 1605.0	"F": 7254}
{"v": 1	"t": 742218	"P": 1604.25	"F": 7523}
{"v": 1	"t": 742238	"P": 1611.25	"F": 7473}
{"v": 1	"t": 742259	"P": 1606.5	"F": 7315}
{"v": 1	"t": 742279	"P": 1603.0	"F": 7791}
{"v": 1	"t": 742299	"P": 1612.25	"F": 7939}
{"v": 1	"t": 742320	"P": 1623.25	"F": 7752}
{"v": 1	"t": 742340	"P": 1605.75	"F": 7878}
{"v": 1	"t": 742361	"P": 1611.75	"F": 7787}
{"v": 1	"t": 742381	"P": 1620.75	"F": 7812}
{"v": 1	"t": 742401	"P": 1611.0	"F": 7934}
{"v": 1	"t": 742422	"P": 1610.5	"F": 7701}
{"v": 1	"t": 742442	"P": 1623.75	"F": 8008}
{"v": 1	"t": 742462	"P": 1621.75	"F": 8070}
{"v": 1	"t": 742483	"P": 1608.25	"F": 7889}
{"v": 1	"t": 742503	"P": 1615.25	"F": 7868}
{"v": 1	"t": 742524	"P": 1623.5	"F": 7840	"C": 47.465	"D": 3282	"sn": 54091930088003	"file": "/data/device_log/data0000.out"	"CO2": 2762.412353515625	"Tp": 24.42321014404297	"H": 12.529308319091797}
{"v": 1	"t": 742545	"P": 1618.75	"F": 8019}
{"v": 1	"t": 742565	"P": 1608.25	"F": 8100}
{"v": 1	"t": 742587	"P": 1619.75	"F": 8034}
{"v": 1	"t": 742608	"P": 1619.0	"F": 8267}
{"v": 1	"t": 742628	"P": 1616.75	"F": 7898}
{"v": 1	"t": 742648	"P": 1627.25	"F": 7811}
{"v": 1	"t": 742669	"P": 1620.75	"F": 7970}
{"v": 1	"t": 742689	"P": 1618.0	"F": 8150}
{"v": 1	"t": 742710	"P": 1626.75	"F": 7973}
{"v": 1	"t": 742730	"P": 1613.5	"F": 8487}
{"v": 1	"t": 742751	"P": 1622.0	"F": 8260}
{"v": 1	"t": 742771	"P": 1624.75	"F": 8339}
{"v": 1	"t": 742791	"P": 1607.5	"F": 8012}
{"v": 1	"t": 742812	"P": 1615.5	"F": 8117}
{"v": 1	"t": 742832	"P": 1626.75	"F": 8132}
{"v": 1	"t": 742852	"P": 1612.5	"F": 8187}
{"v": 1	"t": 742873	"P": 1613.0	"F": 8228}
{"v": 1	"t": 742893	"P": 1624.25	"F": 8178}
{"v": 1	"t": 742914	"P": 1611.25	"F": 8214}
{"v": 1	"t": 742934	"P": 1608.25	"F": 8253}
{"v": 1	"t": 742954	"P": 1619.0	"F": 8252}
{"v": 1	"t": 742975	"P": 1623.0	"F": 8123}
{"v": 1	"t": 742995	"P": 1606.0	"F": 8174}
{"v": 1	"t": 743015	"P": 1606.0	"F": 8138}
{"v": 1	"t": 743036	"P": 1624.25	"F": 8314}
{"v": 1	"t": 743056	"P": 1621.75	"F": 8010}
{"v": 1	"t": 743076	"P": 1603.75	"F": 8219}
{"v": 1	"t": 743097	"P": 1609.5	"F": 8065}
{"v": 1	"t": 743117	"P": 1620.25	"F": 7755}
{"v": 1	"t": 743137	"P": 1620.75	"F": 7998}
{"v": 1	"t": 743158	"P": 1608.5	"F": 8182}
{"v": 1	"t": 743178	"P": 1605.75	"F": 8073}
{"v": 1	"t": 743198	"P": 1623.75	"F": 8470}
{"v": 1	"t": 743219	"P": 1618.25	"F": 8246}
{"v": 1	"t": 743239	"P": 1603.25	"F": 8238}
{"v": 1	"t": 743259	"P": 1609.5	"F": 7958}
{"v": 1	"t": 743280	"P": 1616.0	"F": 8198}
{"v": 1	"t": 743300	"P": 1609.25	"F": 8226}
{"v": 1	"t": 743320	"P": 1607.75	"F": 7919}
{"v": 1	"t": 743341	"P": 1609.0	"F": 8141}
{"v": 1	"t": 743361	"P": 1604.5	"F": 8003}
{"v": 1	"t": 743381	"P": 1594.75	"F": 7788}
{"v": 1	"t": 743402	"P": 1595.75	"F": 7579}
{"v": 1	"t": 743422	"P": 1591.75	"F": 7327}
{"v": 1	"t": 743442	"P": 1586.25	"F": 6931}
{"v": 1	"t": 743463	"P": 1565.75	"F": 6539}
{"v": 1	"t": 743483	"P": 1575.75	"F": 6103}
{"v": 1	"t": 743504	"P": 1552.0	"F": 5670}
{"v": 1	"t": 743524	"P": 1540.75	"F": 5063}
{"v": 1	"t": 743544	"P": 1538.5	"F": 4721	"C": 47.39	"D": 3282	"sn": 54091930088003	"file": "/data/device_log/data0000.out"}
{"v": 1	"t": 743565	"P": 1537.75	"F": 4224}
{"v": 1	"t": 743585	"P": 1526.25	"F": 3774}
{"v": 1	"t": 743607	"P": 1530.0	"F": 3740}
{"v": 1	"t": 743628	"P": 1517.0	"F": 3449}
{"v": 1	"t": 743648	"P": 1521.0	"F": 3154}
{"v": 1	"t": 743668	"P": 1525.5	"F": 2846}
{"v": 1	"t": 743689	"P": 1511.0	"F": 2535}
{"v": 1	"t": 743709	"P": 1506.25	"F": 2394}
{"v": 1	"t": 743730	"P": 1513.0	"F": 2047}
{"v": 1	"t": 743750	"P": 1507.5	"F": 1835}
{"v": 1	"t": 743770	"P": 1500.25	"F": 1667}
{"v": 1	"t": 743791	"P": 1509.0	"F": 1574}
{"v": 1	"t": 743811	"P": 1504.0	"F": 1597}
{"v": 1	"t": 743832	"P": 1497.75	"F": 1482}
{"v": 1	"t": 743852	"P": 1509.5	"F": 1507}
{"v": 1	"t": 743872	"P": 1505.0	"F": 1443}
{"v": 1	"t": 743893	"P": 1495.75	"F": 1431}
{"v": 1	"t": 743913	"P": 1500.0	"F": 1341}
{"v": 1	"t": 743933	"P": 1510.75	"F": 1421}
{"v": 1	"t": 743954	"P": 1497.25	"F": 1338}
{"v": 1	"t": 743974	"P": 1499.5	"F": 1364}
{"v": 1	"t": 743995	"P": 1510.25	"F": 1398}
{"v": 1	"t": 744015	"P": 1503.25	"F": 1446}
{"v": 1	"t": 744035	"P": 1500.75	"F": 1414}
{"v": 1	"t": 744056	"P": 1511.25	"F": 1391}
{"v": 1	"t": 744076	"P": 1509.5	"F": 1538}
{"v": 1	"t": 744096	"P": 1505.25	"F": 1422}
{"v": 1	"t": 744117	"P": 1506.0	"F": 1485}
{"v": 1	"t": 744137	"P": 1519.25	"F": 1614}
{"v": 1	"t": 744157	"P": 1515.75	"F": 1811}
{"v": 1	"t": 744178	"P": 1511.25	"F": 1984}
{"v": 1	"t": 744198	"P": 1528.0	"F": 2160}
{"v": 1	"t": 744219	"P": 1526.25	"F": 2643}
{"v": 1	"t": 744239	"P": 1524.75	"F": 3242}
{"v": 1	"t": 744259	"P": 1537.25	"F": 3696}
{"v": 1	"t": 744280	"P": 1555.0	"F": 4142}
{"v": 1	"t": 744300	"P": 1549.0	"F": 4607}
{"v": 1	"t": 744320	"P": 1561.5	"F": 4944}
{"v": 1	"t": 744341	"P": 1574.5	"F": 5603}
{"v": 1	"t": 744361	"P": 1562.5	"F": 5756}
{"v": 1	"t": 744382	"P": 1563.0	"F": 6014}
{"v": 1	"t": 744402	"P": 1587.5	"F": 5949}
{"v": 1	"t": 744423	"P": 1577.25	"F": 6135}
{"v": 1	"t": 744443	"P": 1579.75	"F": 6274}
{"v": 1	"t": 744463	"P": 1586.75	"F": 6633}
{"v": 1	"t": 744484	"P": 1583.0	"F": 6720}
{"v": 1	"t": 744504	"P": 1588.25	"F": 6934}
{"v": 1	"t": 744524	"P": 1594.5	"F": 6729}
{"v": 1	"t": 744545	"P": 1597.0	"F": 6900}
{"v": 1	"t": 744565	"P": 1594.0	"F": 6871	"C": 47.43	"D": 3282	"sn": 54091930088003	"file": "/data/device_log/data0000.out"	"CO2": 2558.443359375	"Tp": 24.40985870361328	"H": 12.529427528381348}
{"v": 1	"t": 744586	"P": 1593.0	"F": 7249}
{"v": 1	"t": 744607	"P": 1590.25	"F": 7277}
{"v": 1	"t": 744629	"P": 1598.5	"F": 7203}
{"v": 1	"t": 744649	"P": 1596.75	"F": 7104}
{"v": 1	"t": 744670	"P": 1605.0	"F": 7282}
{"v": 1	"t": 744690	"P": 1609.0	"F": 7404}
{"v": 1	"t": 744710	"P": 1596.25	"F": 7565}
{"v": 1	"t": 744731	"P": 1605.0	"F": 7272}
{"v": 1	"t": 744751	"P": 1609.5	"F": 7373}
{"v": 1	"t": 744771	"P": 1596.5	"F": 7284}
{"v": 1	"t": 744792	"P": 1601.0	"F": 7517}
{"v": 1	"t": 744812	"P": 1608.0	"F": 7565}
{"v": 1	"t": 744832	"P": 1608.5	"F": 7524}
{"v": 1	"t": 744853	"P": 1598.0	"F": 7478}
{"v": 1	"t": 744873	"P": 1604.5	"F": 7649}
{"v": 1	"t": 744894	"P": 1614.75	"F": 7616}
{"v": 1	"t": 744914	"P": 1603.75	"F": 7982}
{"v": 1	"t": 744934	"P": 1604.5	"F": 7849}
{"v": 1	"t": 744955	"P": 1608.0	"F": 7887}
{"v": 1	"t": 744975	"P": 1602.25	"F": 8054}
{"v": 1	"t": 744996	"P": 1603.75	"F": 7895}
{"v": 1	"t": 745016	"P": 1612.0	"F": 7876}
{"v": 1	"t": 745036	"P": 1607.75	"F": 7690}
{"v": 1	"t": 745057	"P": 1614.25	"F": 7862}
{"v": 1	"t": 745077	"P": 1616.25	"F": 7820}
{"v": 1	"t": 745098	"P": 1600.75	"F": 7723}
{"v": 1	"t": 745118	"P": 1597.25	"F": 7688}
{"v": 1	"t": 745138	"P": 1615.5	"F": 7282}
{"v": 1	"t": 745159	"P": 1613.25	"F": 7721}
{"v": 1	"t": 745179	"P": 1597.0	"F": 7421}
{"v": 1	"t": 745199	"P": 1607.5	"F": 7437}
{"v": 1	"t": 745220	"P": 1605.75	"F": 7545}
{"v": 1	"t": 745240	"P": 1603.0	"F": 7364}
{"v": 1	"t": 745260	"P": 1603.5	"F": 7731}
{"v": 1	"t": 745281	"P": 1619.5	"F": 7659}
{"v": 1	"t": 745301	"P": 1607.75	"F": 7519}
{"v": 1	"t": 745322	"P": 1604.5	"F": 7776}
{"v": 1	"t": 745342	"P": 1601.0	"F": 7673}
{"v": 1	"t": 745362	"P": 1608.5	"F": 7737}
{"v": 1	"t": 745383	"P": 1605.0	"F": 7645}
{"v": 1	"t": 745403	"P": 1599.5	"F": 7590}
{"v": 1	"t": 745423	"P": 1611.75	"F": 7713}
{"v": 1	"t": 745444	"P": 1596.75	"F": 7567}
{"v": 1	"t": 745464	"P": 1591.5	"F": 7680}
{"v": 1	"t": 745485	"P": 1599.75	"F": 7192}
{"v": 1	"t": 745505	"P": 1593.0	"F": 7015}
{"v": 1	"t": 745525	"P": 1577.25	"F": 7077}
{"v": 1	"t": 745546	"P": 1592.0	"F": 6968}
{"v": 1	"t": 745566	"P": 1583.75	"F": 6884}
{"v": 1	"t": 745586	"P": 1575.0	"F": 6462	"C": 47.395	"D": 3282	"sn": 54091930088003	"file": "/data/device_log/data0000.out"}
{"v": 1	"t": 745607	"P": 1578.25	"F": 6388}
{"v": 1	"t": 745628	"P": 1557.5	"F": 5889}
{"v": 1	"t": 745652	"P": 1550.0	"F": 5415}
{"v": 1	"t": 745672	"P": 1555.0	"F": 5063}
{"v": 1	"t": 745692	"P": 1538.75	"F": 4647}
{"v": 1	"t": 745713	"P": 1523.0	"F": 4078}
{"v": 1	"t": 745733	"P": 1537.0	"F": 3789}
{"v": 1	"t": 745754	"P": 1529.75	"F": 3659}
{"v": 1	"t": 745774	"P": 1516.0	"F": 3315}
{"v": 1	"t": 745794	"P": 1519.0	"F": 3166}
{"v": 1	"t": 745815	"P": 1529.75	"F": 2993}
{"v": 1	"t": 745835	"P": 1514.5	"F": 2656}
{"v": 1	"t": 745855	"P": 1506.75	"F": 2460}
{"v": 1	"t": 745876	"P": 1515.25	"F": 2117}
{"v": 1	"t": 745896	"P": 1512.25	"F": 1829}
{"v": 1	"t": 745916	"P": 1499.5	"F": 1707}
{"v": 1	"t": 745937	"P": 1502.5	"F": 1484}
{"v": 1	"t": 745957	"P": 1509.75	"F": 1526}
{"v": 1	"t": 745978	"P": 1500.5	"F": 1437}
{"v": 1	"t": 745998	"P": 1496.0	"F": 1312}
{"v": 1	"t": 746018	"P": 1503.5	"F": 1257}
{"v": 1	"t": 746039	"P": 1497.0	"F": 1164}
{"v": 1	"t": 746059	"P": 1492.5	"F": 1175}
{"v": 1	"t": 746079	"P": 1499.5	"F": 1058}
{"v": 1	"t": 746100	"P": 1501.25	"F": 1144}
{"v": 1	"t": 746120	"P": 1495.5	"F": 1162}
{"v": 1	"t": 746140	"P": 1493.25	"F": 1090}
{"v": 1	"t": 746161	"P": 1504.0	"F": 1118}
{"v": 1	"t": 746181	"P": 1493.5	"F": 1031}
{"v": 1	"t": 746202	"P": 1489.25	"F": 980}
{"v": 1	"t": 746222	"P": 1502.25	"F": 991}
{"v": 1	"t": 746242	"P": 1492.0	"F": 951}
{"v": 1	"t": 746263	"P": 1493.25	"F": 900}
{"v": 1	"t": 746283	"P": 1506.0	"F": 1013}
{"v": 1	"t": 746304	"P": 1504.25	"F": 1177}
{"v": 1	"t": 746324	"P": 1512.75	"F": 1457}
{"v": 1	"t": 746345	"P": 1518.5	"F": 1775}
{"v": 1	"t": 746366	"P": 1514.0	"F": 2089}
{"v": 1	"t": 746386	"P": 1531.0	"F": 2607}
{"v": 1	"t": 746406	"P": 1523.25	"F": 3118}
{"v": 1	"t": 746427	"P": 1530.75	"F": 3450}
{"v": 1	"t": 746447	"P": 1549.75	"F": 3957}
{"v": 1	"t": 746467	"P": 1548.25	"F": 4517}
{"v": 1	"t": 746488	"P": 1549.75	"F": 4783}
{"v": 1	"t": 746508	"P": 1558.75	"F": 4944}
{"v": 1	"t": 746528	"P": 1565.25	"F": 5102}
{"v": 1	"t": 746549	"P": 1564.75	"F": 5549}
{"v": 1	"t": 746569	"P": 1569.5	"F": 5793}
{"v": 1	"t": 746590	"P": 1584.5	"F": 5970}
{"v": 1	"t": 746610	"P": 1575.5	"F": 6221	"C": 47.38	"D": 3282	"sn": 54091930088003	"file": "/data/device_log/data0000.out"	"CO2": 2967.036376953125	"Tp": 24.436561584472656	"H": 12.529308319091797}
{"v": 1	"t": 746631	"P": 1583.75	"F": 6384}
{"v": 1	"t": 746651	"P": 1579.75	"F": 6616}
{"v": 1	"t": 746675	"P": 1596.0	"F": 6620}
{"v": 1	"t": 746695	"P": 1590.0	"F": 6739}
{"v": 1	"t": 746715	"P": 1588.0	"F": 6869}
{"v": 1	"t": 746736	"P": 1595.75	"F": 6964}
{"v": 1	"t": 746756	"P": 1592.0	"F": 6760}
{"v": 1	"t": 746777	"P": 1589.25	"F": 7309}
{"v": 1	"t": 746797	"P": 1605.0	"F": 6833}
{"v": 1	"t": 746817	"P": 1605.0	"F": 7104}
{"v": 1	"t": 746838	"P": 1601.5	"F": 7206}
{"v": 1	"t": 746858	"P": 1593.5	"F": 7474}
{"v": 1	"t": 746878	"P": 1611.5	"F": 7275}
{"v": 1	"t": 746899	"P": 1597.75	"F": 7485}
{"v": 1	"t": 746919	"P": 1596.5	"F": 7367}
{"v": 1	"t": 746940	"P": 1605.0	"F": 7406}
{"v": 1	"t": 746960	"P": 1603.25	"F": 7090}
{"v": 1	"t": 746980	"P": 1599.0	"F": 7155}
{"v": 1	"t": 747001	"P": 1610.25	"F": 7171}
{"v": 1	"t": 747021	"P": 1593.0	"F": 7254}
{"v": 1	"t": 747042	"P": 1591.5	"F": 7450}
{"v": 1	"t": 747062	"P": 1602.5	"F": 7101}
{"v": 1	"t": 747082	"P": 1602.25	"F": 7225}
{"v": 1	"t": 747103	"P": 1586.75	"F": 7437}
{"v": 1	"t": 747123	"P": 1603.25	"F": 7311}
{"v": 1	"t": 747143	"P": 1601.25	"F": 7467}
{"v": 1	"t": 747164	"P": 1598.25	"F": 7205}
{"v": 1	"t": 747184	"P": 1597.5	"F": 7345}
{"v": 1	"t": 747205	"P": 1610.75	"F": 7588}
{"v": 1	"t": 747225	"P": 1604.25	"F": 7419}
{"v": 1	"t": 747245	"P": 1588.25	"F": 7583}
{"v": 1	"t": 747266	"P": 1604.75	"F": 7477}
{"v": 1	"t": 747286	"P": 1600.5	"F": 7432}
{"v": 1	"t": 747306	"P": 1592.0	"F": 7359}
{"v": 1	"t": 747327	"P": 1598.0	"F": 7727}
{"v": 1	"t": 747347	"P": 1604.75	"F": 7425}
{"v": 1	"t": 747368	"P": 1596.25	"F": 7241}
{"v": 1	"t": 747388	"P": 1587.75	"F": 7330}
{"v": 1	"t": 747408	"P": 1600.5	"F": 7037}
{"v": 1	"t": 747429	"P": 1594.0	"F": 7146}
{"v": 1	"t": 747449	"P": 1583.0	"F": 7165}
{"v": 1	"t": 747469	"P": 1583.75	"F": 7091}
{"v": 1	"t": 747490	"P": 1596.25	"F": 7088}
{"v": 1	"t": 747510	"P": 1581.25	"F": 7025}
{"v": 1	"t": 747531	"P": 1593.25	"F": 6847}
{"v": 1	"t": 747551	"P": 1599.5	"F": 6842}
{"v": 1	"t": 747571	"P": 1581.75	"F": 6868}
{"v": 1	"t": 747592	"P": 1589.25	"F": 6609}
{"v": 1	"t": 747612	"P": 1596.5	"F": 6825}
{"v": 1	"t": 747633	"P": 1585.75	"F": 6949	"C": 47.4	"D": 3282	"sn": 54091930088003	"file": "/data/device_log/data0000.out"}
{"v": 1	"t": 747653	"P": 1594.25	"F": 6889}
{"v": 1	"t": 747673	"P": 1592.75	"F": 6966}
{"v": 1	"t": 747695	"P": 1582.75	"F": 6850}
{"v": 1	"t": 747715	"P": 1585.25	"F": 6827}
{"v": 1	"t": 747736	"P": 1584.25	"F": 6682}
{"v": 1	"t": 747756	"P": 1577.75	"F": 6521}
{"v": 1	"t": 747777	"P": 1568.75	"F": 6483}
{"v": 1	"t": 747797	"P": 1570.25	"F": 5944}
{"v": 1	"t": 747817	"P": 1562.0	"F": 5643}
{"v": 1	"t": 747838	"P": 1548.75	"F": 5209}
{"v": 1	"t": 747858	"P": 1546.5	"F": 4838}
{"v": 1	"t": 747878	"P": 1547.5	"F": 4451}
{"v": 1	"t": 747899	"P": 1532.0	"F": 4111}
{"v": 1	"t": 747919	"P": 1518.5	"F": 3550}
{"v": 1	"t": 747939	"P": 1524.5	"F": 3333}
{"v": 1	"t": 747960	"P": 1520.0	"F": 2884}
{"v": 1	"t": 747980	"P": 1507.5	"F": 2796}
{"v": 1	"t": 748001	"P": 1523.5	"F": 2646}
{"v": 1	"t": 748021	"P": 1522.75	"F": 2568}
{"v": 1	"t": 748041	"P": 1511.75	"F": 2572}
{"v": 1	"t": 748062	"P": 1509.75	"F": 2448}
{"v": 1	"t": 748082	"P": 1518.75	"F": 2093}
{"v": 1	"t": 748103	"P": 1508.75	"F": 1902}
{"v": 1	"t": 748123	"P": 1501.25	"F": 1737}
{"v": 1	"t": 748143	"P": 1512.0	"F": 1707}
{"v": 1	"t": 748164	"P": 1504.25	"F": 1718}
{"v": 1	"t": 748184	"P": 1501.5	"F": 1619}
{"v": 1	"t": 748205	"P": 1513.5	"F": 1651}
{"v": 1	"t": 748225	"P": 1506.75	"F": 1627}
{"v": 1	"t": 748245	"P": 1497.25	"F": 1516}
{"v": 1	"t": 748266	"P": 1504.25	"F": 1546}
{"v": 1	"t": 748286	"P": 1506.75	"F": 1572}
{"v": 1	"t": 748306	"P": 1500.75	"F": 1421}
{"v": 1	"t": 748327	"P": 1497.75	"F": 1476}
{"v": 1	"t": 748347	"P": 1511.75	"F": 1456}
{"v": 1	"t": 748367	"P": 1505.5	"F": 1391}
{"v": 1	"t": 748388	"P": 1508.5	"F": 1492}
{"v": 1	"t": 748408	"P": 1520.25	"F": 1703}
{"v": 1	"t": 748429	"P": 1522.75	"F": 2043}
{"v": 1	"t": 748449	"P": 1518.25	"F": 2366}
{"v": 1	"t": 748469	"P": 1528.0	"F": 2922}
{"v": 1	"t": 748490	"P": 1538.75	"F": 3428}
{"v": 1	"t": 748510	"P": 1536.75	"F": 3925}
{"v": 1	"t": 748530	"P": 1540.25	"F": 4354}
{"v": 1	"t": 748551	"P": 1561.25	"F": 4595}
{"v": 1	"t": 748571	"P": 1558.75	"F": 4977}
{"v": 1	"t": 748591	"P": 1552.5	"F": 5300}
{"v": 1	"t": 748612	"P": 1564.0	"F": 5616}
{"v": 1	"t": 748632	"P": 1568.75	"F": 5604}
{"v": 1	"t": 748653	"P": 1563.25	"F": 5600	"C": 47.36	"D": 3282	"sn": 54091930088003	"file": "/data/device_log/data0000.out"	"CO2": 2698.6220703125	"Tp": 24.40985870361328	"H": 12.45869255065918}
{"v": 1	"t": 748674	"P": 1575.0	"F": 5693}
{"v": 1	"t": 748695	"P": 1579.25	"F": 6047}
{"v": 1	"t": 748716	"P": 1586.0	"F": 6153}
{"v": 1	"t": 748736	"P": 1575.5	"F": 6442}
{"v": 1	"t": 748757	"P": 1593.25	"F": 6421}
{"v": 1	"t": 748777	"P": 1587.75	"F": 6677}
{"v": 1	"t": 748798	"P": 1577.0	"F": 6603}
{"v": 1	"t": 748818	"P": 1586.75	"F": 6494}
{"v": 1	"t": 748838	"P": 1584.25	"F": 6740}
{"v": 1	"t": 748859	"P": 1579.0	"F": 6804}
{"v": 1	"t": 748879	"P": 1585.75	"F": 6720}
{"v": 1	"t": 748900	"P": 1603.0	"F": 6837}
{"v": 1	"t": 748920	"P": 1596.25	"F": 6896}
{"v": 1	"t": 748940	"P": 1583.25	"F": 6830}
{"v": 1	"t": 748961	"P": 1595.5	"F": 6879}
{"v": 1	"t": 748981	"P": 1598.0	"F": 7063}
{"v": 1	"t": 749001	"P": 1591.0	"F": 7106}
{"v": 1	"t": 749022	"P": 1598.0	"F": 7168}
{"v": 1	"t": 749042	"P": 1601.5	"F": 7268}
{"v": 1	"t": 749063	"P": 1587.0	"F": 7139}
{"v": 1	"t": 749083	"P": 1586.0	"F": 7024}
{"v": 1	"t": 749103	"P": 1606.5	"F": 7289}
{"v": 1	"t": 749124	"P": 1600.5	"F": 7037}
{"v": 1	"t": 749144	"P": 1590.0	"F": 7114}
{"v": 1	"t": 749164	"P": 1600.0	"F": 7145}
{"v": 1	"t": 749185	"P": 1596.75	"F": 7222}
{"v": 1	"t": 749205	"P": 1594.25	"F": 7214}
{"v": 1	"t": 749225	"P": 1585.25	"F": 7282}
{"v": 1	"t": 749246	"P": 1599.5	"F": 7155}
{"v": 1	"t": 749266	"P": 1582.75	"F": 6969}
{"v": 1	"t": 749287	"P": 1589.0	"F": 6984}
{"v": 1	"t": 749307	"P": 1603.75	"F": 7157}
{"v": 1	"t": 749327	"P": 1599.75	"F": 7264}
{"v": 1	"t": 749348	"P": 1580.5	"F": 7294}
{"v": 1	"t": 749368	"P": 1590.25	"F": 7003}
{"v": 1	"t": 749389	"P": 1594.0	"F": 6764}
{"v": 1	"t": 749409	"P": 1594.75	"F": 6944}
{"v": 1	"t": 749430	"P": 1583.75	"F": 6920}
{"v": 1	"t": 749450	"P": 1586.25	"F": 6834}
{"v": 1	"t": 749471	"P": 1605.75	"F": 6916}
{"v": 1	"t": 749491	"P": 1589.75	"F": 6929}
{"v": 1	"t": 749512	"P": 1582.5	"F": 6945}
{"v": 1	"t": 749532	"P": 1592.25	"F": 7124}
{"v": 1	"t": 749552	"P": 1587.25	"F": 6906}
{"v": 1	"t": 749573	"P": 1583.5	"F": 6953}
{"v": 1	"t": 749593	"P": 1584.75	"F": 7168}
{"v": 1	"t": 749613	"P": 1595.25	"F": 6846}
{"v": 1	"t": 749634	"P": 1597.0	"F": 6896}
{"v": 1	"t": 749654	"P": 1582.75	"F": 7092}
{"v": 1	"t": 749674	"P": 1599.75	"F": 7156	"C": 47.385	"D": 3282	"sn": 54091930088003	"file": "/data/device_log/data0000.out"	"CO2": 2878.452392578125	"Tp": 24.40985870361328	"H": 12.400229454040527}
{"v": 1	"t": 749696	"P": 1587.25	"F": 6862}
{"v": 1	"t": 749716	"P": 1577.25	"F": 6702}
{"v": 1	"t": 749739	"P": 1596.5	"F": 6957}
{"v": 1	"t": 749759	"P": 1583.25	"F": 6872}
{"v": 1	"t": 749779	"P": 1581.0	"F": 6835}
{"v": 1	"t": 749800	"P": 1594.25	"F": 6823}
{"v": 1	"t": 749820	"P": 1586.0	"F": 6856}
{"v": 1	"t": 749840	"P": 1583.0	"F": 6579}
{"v": 1	"t": 749861	"P": 1587.25	"F": 6888}
{"v": 1	"t": 749881	"P": 1593.25	"F": 6794}
{"v": 1	"t": 749901	"P": 1580.75	"F": 6875}
{"v": 1	"t": 749922	"P": 1597.75	"F": 6718}
{"v": 1	"t": 749942	"P": 1603.25	"F": 6830}
{"v": 1	"t": 749963	"P": 1578.75	"F": 6700}
{"v": 1	"t": 749983	"P": 1592.25	"F": 6785}
{"v": 1	"t": 750004	"P": 1584.25	"F": 6338}
{"v": 1	"t": 750024	"P": 1568.25	"F": 6402}
{"v": 1	"t": 750044	"P": 1573.75	"F": 5922}
{"v": 1	"t": 750065	"P": 1571.0	"F": 5798}
{"v": 1	"t": 750085	"P": 1554.5	"F": 5732}
{"v": 1	"t": 750105	"P": 1552.75	"F": 5422}
{"v": 1	"t": 750126	"P": 1562.75	"F": 5218}
{"v": 1	"t": 750146	"P": 1552.75	"F": 4989}
{"v": 1	"t": 750166	"P": 1541.0	"F": 4670}
{"v": 1	"t": 750187	"P": 1544.25	"F": 4698}
{"v": 1	"t": 750207	"P": 1539.5	"F": 4621}
{"v": 1	"t": 750228	"P": 1526.75	"F": 4165}
{"v": 1	"t": 750248	"P": 1524.0	"F": 3668}
{"v": 1	"t": 750268	"P": 1531.75	"F": 3423}
{"v": 1	"t": 750289	"P": 1516.5	"F": 2976}
{"v": 1	"t": 750309	"P": 1508.75	"F": 2711}
{"v": 1	"t": 750329	"P": 1518.75	"F": 2436}
{"v": 1	"t": 750350	"P": 1515.25	"F": 2397}
{"v": 1	"t": 750370	"P": 1509.25	"F": 2353}
{"v": 1	"t": 750391	"P": 1513.75	"F": 2326}
{"v": 1	"t": 750411	"P": 1519.75	"F": 2177}
{"v": 1	"t": 750431	"P": 1505.0	"F": 1985}
{"v": 1	"t": 750452	"P": 1501.75	"F": 1802}
{"v": 1	"t": 750472	"P": 1515.0	"F": 1672}
{"v": 1	"t": 750492	"P": 1508.5	"F": 1738}
{"v": 1	"t": 750513	"P": 1500.5	"F": 1616}
{"v": 1	"t": 750533	"P": 1510.25	"F": 1623}
{"v": 1	"t": 750554	"P": 1512.25	"F": 1621}
{"v": 1	"t": 750574	"P": 1498.25	"F": 1593}
{"v": 1	"t": 750594	"P": 1507.25	"F": 1506}
{"v": 1	"t": 750615	"P": 1512.25	"F": 1531}
{"v": 1	"t": 750635	"P": 1501.25	"F": 1554}
{"v": 1	"t": 750656	"P": 1504.5	"F": 1680}
{"v": 1	"t": 750676	"P": 1510.5	"F": 1564}
{"v": 1	"t": 750696	"P": 1504.5	"F": 1589	"C": 47.37	"D": 3282	"sn": 54091930088003	"file": "/data/device_log/data0000.out"}
{"v": 1	"t": 750717	"P": 1509.25	"F": 1641}
{"v": 1	"t": 750737	"P": 1514.5	"F": 1686}
{"v": 1	"t": 750759	"P": 1507.25	"F": 1612}
{"v": 1	"t": 750779	"P": 1511.25	"F": 1642}
{"v": 1	"t": 750800	"P": 1518.75	"F": 1693}
{"v": 1	"t": 750820	"P": 1510.25	"F": 1800}
{"v": 1	"t": 750840	"P": 1510.75	"F": 1941}
{"v": 1	"t": 750861	"P": 1523.0	"F": 2014}
{"v": 1	"t": 750881	"P": 1519.5	"F": 2133}
{"v": 1	"t": 750902	"P": 1506.5	"F": 2436}
{"v": 1	"t": 750922	"P": 1527.0	"F": 2848}
{"v": 1	"t": 750942	"P": 1531.0	"F": 3025}
{"v": 1	"t": 750963	"P": 1532.25	"F": 3560}
{"v": 1	"t": 750983	"P": 1537.5	"F": 3843}
{"v": 1	"t": 751003	"P": 1550.5	"F": 4156}
{"v": 1	"t": 751024	"P": 1546.5	"F": 4597}
{"v": 1	"t": 751044	"P": 1547.5	"F": 5001}
{"v": 1	"t": 751064	"P": 1565.25	"F": 5330}
{"v": 1	"t": 751085	"P": 1566.5	"F": 5288}
{"v": 1	"t": 751105	"P": 1558.25	"F": 5666}
{"v": 1	"t": 751126	"P": 1575.0	"F": 5642}
{"v": 1	"t": 751146	"P": 1569.0	"F": 5859}
{"v": 1	"t": 751166	"P": 1567.25	"F": 5985}
{"v": 1	"t": 751187	"P": 1572.75	"F": 6214}
{"v": 1	"t": 751207	"P": 1590.25	"F": 6297}
{"v": 1	"t": 751228	"P": 1571.75	"F": 6418}
{"v": 1	"t": 751248	"P": 1577.25	"F": 6492}
{"v": 1	"t": 751268	"P": 1596.25	"F": 6553}
{"v": 1	"t": 751289	"P": 1581.0	"F": 6572}
{"v": 1	"t": 751309	"P": 1575.0	"F": 6583}
{"v": 1	"t": 751330	"P": 1589.0	"F": 6662}
{"v": 1	"t": 751350	"P": 1580.0	"F": 6903}
{"v": 1	"t": 751370	"P": 1580.75	"F": 6694}
{"v": 1	"t": 751391	"P": 1593.5	"F": 6863}
{"v": 1	"t": 751411	"P": 1597.5	"F": 6740}
{"v": 1	"t": 751431	"P": 1588.75	"F": 6744}
{"v": 1	"t": 751452	"P": 1581.75	"F": 6976}
{"v": 1	"t": 751472	"P": 1602.75	"F": 6804}
{"v": 1	"t": 751492	"P": 1587.25	"F": 6832}
{"v": 1	"t": 751513	"P": 1588.25	"F": 6863}
{"v": 1	"t": 751533	"P": 1598.75	"F": 6902}
{"v": 1	"t": 751554	"P": 1600.25	"F": 7078}
{"v": 1	"t": 751574	"P": 1591.25	"F": 6807}
{"v": 1	"t": 751594	"P": 1599.25	"F": 6794}
{"v": 1	"t": 751615	"P": 1593.0	"F": 7002}
{"v": 1	"t": 751635	"P": 1591.5	"F": 6866}
{"v": 1	"t": 751655	"P": 1596.0	"F": 6984}
{"v": 1	"t": 751676	"P": 1594.25	"F": 6855}
{"v": 1	"t": 751696	"P": 1593.0	"F": 6961}
{"v": 1	"t": 751716	"P": 1583.25	"F": 7006	"C": 47.345	"D": 3282	"sn": 54091930088003	"file": "/data/device_log/data0000.out"	"CO2": 2930.584716796875	"Tp": 24.436561584472656	"H": 12.047164916992188}
{"v": 1	"t": 751738	"P": 1584.5	"F": 6978}
{"v": 1	"t": 751758	"P": 1590.0	"F": 6934}
{"v": 1	"t": 751780	"P": 1577.0	"F": 6729}
{"v": 1	"t": 751801	"P": 1599.25	"F": 7031}
{"v": 1	"t": 751821	"P": 1585.5	"F": 6800}
{"v": 1	"t": 751842	"P": 1587.5	"F": 6579}
{"v": 1	"t": 751862	"P": 1594.0	"F": 6767}
{"v": 1	"t": 751882	"P": 1580.75	"F": 6590}
{"v": 1	"t": 751903	"P": 1577.5	"F": 6614}
{"v": 1	"t": 751923	"P": 1580.75	"F": 6676}
{"v": 1	"t": 751943	"P": 1579.25	"F": 6408}
{"v": 1	"t": 751964	"P": 1577.5	"F": 6420}
{"v": 1	"t": 751984	"P": 1573.25	"F": 6477}
{"v": 1	"t": 752005	"P": 1591.25	"F": 6386}
{"v": 1	"t": 752025	"P": 1578.5	"F": 6598}
{"v": 1	"t": 752045	"P": 1581.75	"F": 6107}
{"v": 1	"t": 752066	"P": 1591.25	"F": 6445}
{"v": 1	"t": 752086	"P": 1587.75	"F": 6159}
{"v": 1	"t": 752106	"P": 1567.75	"F": 6165}
{"v": 1	"t": 752127	"P": 1573.75	"F": 6208}
{"v": 1	"t": 752147	"P": 1576.75	"F": 6076}
{"v": 1	"t": 752167	"P": 1567.25	"F": 5720}
{"v": 1	"t": 752188	"P": 1558.5	"F": 5583}
{"v": 1	"t": 752208	"P": 1567.0	"F": 5697}
{"v": 1	"t": 752229	"P": 1570.5	"F": 5421}
{"v": 1	"t": 752249	"P": 1554.0	"F": 5287}
{"v": 1	"t": 752269	"P": 1549.75	"F": 5038}
{"v": 1	"t": 752290	"P": 1554.75	"F": 4858}
{"v": 1	"t": 752310	"P": 1539.5	"F": 4857}
{"v": 1	"t": 752330	"P": 1536.0	"F": 4580}
{"v": 1	"t": 752351	"P": 1542.5	"F": 4212}
{"v": 1	"t": 752371	"P": 1527.0	"F": 3677}
{"v": 1	"t": 752392	"P": 1517.5	"F": 3373}
{"v": 1	"t": 752412	"P": 1527.75	"F": 2972}
{"v": 1	"t": 752432	"P": 1515.25	"F": 2815}
{"v": 1	"t": 752453	"P": 1506.25	"F": 2422}
{"v": 1	"t": 752473	"P": 1520.25	"F": 2516}
{"v": 1	"t": 752494	"P": 1519.25	"F": 2454}
{"v": 1	"t": 752514	"P": 1507.25	"F": 2409}
{"v": 1	"t": 752534	"P": 1515.75	"F": 2407}
{"v": 1	"t": 752555	"P": 1516.25	"F": 2294}
{"v": 1	"t": 752575	"P": 1509.75	"F": 2250}
{"v": 1	"t": 752595	"P": 1504.25	"F": 1972}
{"v": 1	"t": 752616	"P": 1519.5	"F": 1909}
{"v": 1	"t": 752636	"P": 1507.5	"F": 1900}
{"v": 1	"t": 752657	"P": 1500.5	"F": 1844}
{"v": 1	"t": 752677	"P": 1513.0	"F": 1931}
{"v": 1	"t": 752697	"P": 1510.5	"F": 1852}
{"v": 1	"t": 752718	"P": 1502.25	"F": 1856}
{"v": 1	"t": 752738	"P": 1506.75	"F": 1873	"C": 47.35	"D": 3282	"sn": 54091930088003	"file": "/data/device_log/data0000.out"}
{"v": 1	"t": 752759	"P": 1510.5	"F": 1885}
{"v": 1	"t": 752779	"P": 1503.5	"F": 1938}
{"v": 1	"t": 752801	"P": 1516.25	"F": 1786}
{"v": 1	"t": 752821	"P": 1506.75	"F": 1916}
{"v": 1	"t": 752842	"P": 1512.25	"F": 1962}
{"v": 1	"t": 752862	"P": 1519.5	"F": 1913}
{"v": 1	"t": 752883	"P": 1513.75	"F": 1895}
{"v": 1	"t": 752903	"P": 1506.5	"F": 1952}
{"v": 1	"t": 752923	"P": 1519.5	"F": 1822}
{"v": 1	"t": 752944	"P": 1509.5	"F": 1822}
{"v": 1	"t": 752964	"P": 1502.75	"F": 1782}
{"v": 1	"t": 752984	"P": 1513.5	"F": 1768}
{"v": 1	"t": 753005	"P": 1508.5	"F": 1865}
{"v": 1	"t": 753025	"P": 1499.0	"F": 1793}
{"v": 1	"t": 753046	"P": 1514.5	"F": 1864}
{"v": 1	"t": 753066	"P": 1509.0	"F": 1872}
{"v": 1	"t": 753087	"P": 1506.5	"F": 1878}
{"v": 1	"t": 753107	"P": 1521.75	"F": 1897}
{"v": 1	"t": 753128	"P": 1516.5	"F": 2188}
{"v": 1	"t": 753148	"P": 1517.0	"F": 2522}
{"v": 1	"t": 753168	"P": 1531.75	"F": 2880}
{"v": 1	"t": 753189	"P": 1524.75	"F": 3149}
{"v": 1	"t": 753209	"P": 1521.5	"F": 3312}
{"v": 1	"t": 753230	"P": 1537.75	"F": 3420}
{"v": 1	"t": 753250	"P": 1535.75	"F": 3799}
{"v": 1	"t": 753270	"P": 1540.25	"F": 4144}
{"v": 1	"t": 753291	"P": 1560.25	"F": 4714}
{"v": 1	"t": 753311	"P": 1555.0	"F": 4986}
{"v": 1	"t": 753332	"P": 1558.5	"F": 5348}
{"v": 1	"t": 753352	"P": 1584.0	"F": 5546}
{"v": 1	"t": 753372	"P": 1575.0	"F": 5845}
{"v": 1	"t": 753393	"P": 1570.25	"F": 5986}
{"v": 1	"t": 753413	"P": 1579.25	"F": 6139}
{"v": 1	"t": 753434	"P": 1582.25	"F": 6253}
{"v": 1	"t": 753454	"P": 1570.25	"F": 6329}
{"v": 1	"t": 753474	"P": 1590.0	"F": 6549}
{"v": 1	"t": 753495	"P": 1589.25	"F": 6538}
{"v": 1	"t": 753515	"P": 1587.75	"F": 6744}
{"v": 1	"t": 753536	"P": 1588.5	"F": 6677}
{"v": 1	"t": 753556	"P": 1595.0	"F": 6790}
{"v": 1	"t": 753576	"P": 1594.5	"F": 6967}
{"v": 1	"t": 753597	"P": 1585.25	"F": 6995}
{"v": 1	"t": 753617	"P": 1610.25	"F": 6940}
{"v": 1	"t": 753637	"P": 1592.75	"F": 6736}
{"v": 1	"t": 753658	"P": 1591.0	"F": 7135}
{"v": 1	"t": 753678	"P": 1601.5	"F": 7176}
{"v": 1	"t": 753698	"P": 1605.5	"F": 7401}
{"v": 1	"t": 753719	"P": 1605.25	"F": 7098}
{"v": 1	"t": 753739	"P": 1595.5	"F": 7406}
{"v": 1	"t": 753760	"P": 1609.0	"F": 7242	"C": 47.365	"D": 3282	"sn": 54091930088003	"file": "/data/device_log/data0000.out"	"CO2": 2726.3173828125	"Tp": 24.40985870361328	"H": 11.36241340637207}
{"v": 1	"t": 753781	"P": 1605.0	"F": 7280}
{"v": 1	"t": 753801	"P": 1604.75	"F": 7204}
{"v": 1	"t": 753823	"P": 1602.25	"F": 7388}
{"v": 1	"t": 753843	"P": 1607.0	"F": 7523}
{"v": 1	"t": 753864	"P": 1598.5	"F": 7632}
{"v": 1	"t": 753884	"P": 1601.0	"F": 7581}
{"v": 1	"t": 753905	"P": 1617.5	"F": 7643}
{"v": 1	"t": 753925	"P": 1608.0	"F": 7558}
{"v": 1	"t": 753945	"P": 1600.25	"F": 7490}
{"v": 1	"t": 753966	"P": 1612.0	"F": 7415}
{"v": 1	"t": 753986	"P": 1601.25	"F": 7424}
{"v": 1	"t": 754007	"P": 1606.75	"F": 7744}
{"v": 1	"t": 754027	"P": 1616.5	"F": 7364}
{"v": 1	"t": 754047	"P": 1600.75	"F": 7414}
{"v": 1	"t": 754068	"P": 1598.5	"F": 7513}
{"v": 1	"t": 754088	"P": 1616.5	"F": 7572}
{"v": 1	"t": 754108	"P": 1607.25	"F": 7463}
{"v": 1	"t": 754129	"P": 1592.5	"F": 7470}
{"v": 1	"t": 754149	"P": 1604.75	"F": 7756}
{"v": 1	"t": 754170	"P": 1607.0	"F": 7533}
{"v": 1	"t": 754190	"P": 1595.0	"F": 7353}
{"v": 1	"t": 754210	"P": 1595.0	"F": 7486}
{"v": 1	"t": 754231	"P": 1605.5	"F": 7370}
{"v": 1	"t": 754251	"P": 1607.0	"F": 7300}
{"v": 1	"t": 754271	"P": 1605.5	"F": 7551}
{"v": 1	"t": 754292	"P": 1590.75	"F": 7450}
{"v": 1	"t": 754312	"P": 1609.0	"F": 7394}
{"v": 1	"t": 754333	"P": 1590.25	"F": 7436}
{"v": 1	"t": 754353	"P": 1591.0	"F": 7285}
{"v": 1	"t": 754373	"P": 1610.25	"F": 7351}
{"v": 1	"t": 754394	"P": 1598.0	"F": 7336}
{"v": 1	"t": 754414	"P": 1596.5	"F": 7305}
{"v": 1	"t": 754434	"P": 1607.75	"F": 7375}
{"v": 1	"t": 754455	"P": 1605.75	"F": 7398}
{"v": 1	"t": 754475	"P": 1595.0	"F": 7185}
{"v": 1	"t": 754495	"P": 1593.0	"F": 7134}
{"v": 1	"t": 754516	"P": 1602.75	"F": 7116}
{"v": 1	"t": 754536	"P": 1604.0	"F": 7187}
{"v": 1	"t": 754557	"P": 1586.75	"F": 7351}
{"v": 1	"t": 754577	"P": 1607.0	"F": 7164}
{"v": 1	"t": 754597	"P": 1598.75	"F": 7163}
{"v": 1	"t": 754618	"P": 1591.5	"F": 6885}
{"v": 1	"t": 754638	"P": 1598.75	"F": 7224}
{"v": 1	"t": 754659	"P": 1596.5	"F": 7151}
{"v": 1	"t": 754679	"P": 1590.0	"F": 7155}
{"v": 1	"t": 754699	"P": 1603.5	"F": 6986}
{"v": 1	"t": 754720	"P": 1602.0	"F": 6990}
{"v": 1	"t": 754740	"P": 1594.25	"F": 7085}
{"v": 1	"t": 754761	"P": 1593.75	"F": 7095}
{"v": 1	"t": 754781	"P": 1604.0	"F": 6913	"C": 47.325	"D": 3282	"sn": 54091930088003	"file": "/data/device_log/data0000.out"}
{"v": 1	"t": 754801	"P": 1589.25	"F": 7105}
{"v": 1	"t": 754822	"P": 1577.75	"F": 7131}
{"v": 1	"t": 754844	"P": 1592.25	"F": 7190}
{"v": 1	"t": 754864	"P": 1589.25	"F": 6909}
{"v": 1	"t": 754885	"P": 1597.5	"F": 7153}
{"v": 1	"t": 754905	"P": 1583.25	"F": 6936}
{"v": 1	"t": 754925	"P": 1583.5	"F": 6837}
{"v": 1	"t": 754946	"P": 1584.25	"F": 6979}
{"v": 1	"t": 754966	"P": 1584.75	"F": 7065}
{"v": 1	"t": 754987	"P": 1579.25	"F": 6858}
{"v": 1	"t": 755007	"P": 1592.0	"F": 6826}
{"v": 1	"t": 755027	"P": 1586.25	"F": 6811}
{"v": 1	"t": 755048	"P": 1578.0	"F": 6465}
{"v": 1	"t": 755068	"P": 1575.0	"F": 6400}
{"v": 1	"t": 755088	"P": 1581.75	"F": 6270}
{"v": 1	"t": 755109	"P": 1570.75	"F": 6009}
{"v": 1	"t": 755129	"P": 1559.75	"F": 5940}
{"v": 1	"t": 755150	"P": 1571.75	"F": 5552}
{"v": 1	"t": 755170	"P": 1558.5	"F": 5338}
{"v": 1	"t": 755190	"P": 1548.75	"F": 5314}
{"v": 1	"t": 755211	"P": 1556.0	"F": 5093}
{"v": 1	"t": 755231	"P": 1548.0	"F": 4794}
{"v": 1	"t": 755251	"P": 1535.25	"F": 4650}
{"v": 1	"t": 755272	"P": 1536.5	"F": 4342}
{"v": 1	"t": 755292	"P": 1539.75	"F": 3956}
{"v": 1	"t": 755312	"P": 1525.75	"F": 3511}
{"v": 1	"t": 755333	"P": 1515.25	"F": 3305}
{"v": 1	"t": 755353	"P": 1525.75	"F": 3104}
{"v": 1	"t": 755373	"P": 1528.25	"F": 2963}
{"v": 1	"t": 755394	"P": 1519.75	"F": 2972}
{"v": 1	"t": 755414	"P": 1522.5	"F": 3094}
{"v": 1	"t": 755434	"P": 1547.75	"F": 3534}
{"v": 1	"t": 755455	"P": 1544.0	"F": 3948}
{"v": 1	"t": 755475	"P": 1544.0	"F": 4257}
{"v": 1	"t": 755495	"P": 1548.5	"F": 4666}
{"v": 1	"t": 755516	"P": 1565.0	"F": 4765}
{"v": 1	"t": 755536	"P": 1562.25	"F": 4970}
{"v": 1	"t": 755556	"P": 1552.0	"F": 5115}
{"v": 1	"t": 755577	"P": 1557.5	"F": 5179}
{"v": 1	"t": 755597	"P": 1571.25	"F": 5332}
{"v": 1	"t": 755617	"P": 1561.0	"F": 5347}
{"v": 1	"t": 755638	"P": 1566.75	"F": 5465}
{"v": 1	"t": 755658	"P": 1562.0	"F": 5673}
{"v": 1	"t": 755678	"P": 1584.0	"F": 5759}
{"v": 1	"t": 755699	"P": 1572.0	"F": 5970}
{"v": 1	"t": 755719	"P": 1569.0	"F": 5894}
{"v": 1	"t": 755739	"P": 1569.5	"F": 6034}
{"v": 1	"t": 755759	"P": 1588.75	"F": 6175}
{"v": 1	"t": 755780	"P": 1580.0	"F": 6111}
{"v": 1	"t": 755800	"P": 1573.5	"F": 6114	"C": 47.33	"D": 3282	"sn": 54091930088003	"file": "/data/device_log/data0000.out"	"CO2": 2104.785400390625	"Tp": 24.393836975097656	"H": 10.547807693481445}
{"v": 1	"t": 755821	"P": 1578.5	"F": 6259}
{"v": 1	"t": 755842	"P": 1579.0	"F": 6506}
{"v": 1	"t": 755862	"P": 1590.25	"F": 6335}
{"v": 1	"t": 755883	"P": 1581.0	"F": 6488}
{"v": 1	"t": 755903	"P": 1580.0	"F": 6602}
{"v": 1	"t": 755923	"P": 1588.5	"F": 6518}
{"v": 1	"t": 755944	"P": 1585.5	"F": 6359}
{"v": 1	"t": 755964	"P": 1582.5	"F": 6623}
{"v": 1	"t": 755984	"P": 1580.0	"F": 6721}
{"v": 1	"t": 756005	"P": 1589.25	"F": 6888}
{"v": 1	"t": 756025	"P": 1583.0	"F": 6623}
{"v": 1	"t": 756045	"P": 1576.0	"F": 6723}
{"v": 1	"t": 756066	"P": 1598.0	"F": 6796}
{"v": 1	"t": 756086	"P": 1591.75	"F": 6939}
{"v": 1	"t": 756106	"P": 1585.5	"F": 6466}
{"v": 1	"t": 756127	"P": 1579.75	"F": 6782}
{"v": 1	"t": 756147	"P": 1594.0	"F": 6827}
{"v": 1	"t": 756167	"P": 1587.5	"F": 6667}
{"v": 1	"t": 756188	"P": 1589.0	"F": 6663}
{"v": 1	"t": 756208	"P": 1582.5	"F": 6618}
{"v": 1	"t": 756228	"P": 1592.0	"F": 6729}
{"v": 1	"t": 756249	"P": 1592.0	"F": 6570}
{"v": 1	"t": 756269	"P": 1587.75	"F": 6843}
{"v": 1	"t": 756289	"P": 1587.75	"F": 6707}
{"v": 1	"t": 756309	"P": 1588.5	"F": 6615}
{"v": 1	"t": 756330	"P": 1597.25	"F": 6506}
{"v": 1	"t": 756350	"P": 1580.0	"F": 6688}
{"v": 1	"t": 756370	"P": 1576.5	"F": 6752}
{"v": 1	"t": 756391	"P": 1597.0	"F": 7065}
{"v": 1	"t": 756411	"P": 1598.25	"F": 6704}
{"v": 1	"t": 756431	"P": 1583.75	"F": 6965}
{"v": 1	"t": 756452	"P": 1588.25	"F": 6926}
{"v": 1	"t": 756472	"P": 1600.75	"F": 6679}
{"v": 1	"t": 756492	"P": 1585.5	"F": 6473}
{"v": 1	"t": 756513	"P": 1564.5	"F": 6410}
{"v": 1	"t": 756533	"P": 1572.0	"F": 6056}
{"v": 1	"t": 756553	"P": 1565.5	"F": 5779}
{"v": 1	"t": 756574	"P": 1547.75	"F": 5390}
{"v": 1	"t": 756594	"P": 1544.5	"F": 5121}
{"v": 1	"t": 756614	"P": 1549.25	"F": 4763}
{"v": 1	"t": 756635	"P": 1540.0	"F": 4361}
{"v": 1	"t": 756655	"P": 1526.25	"F": 4107}
{"v": 1	"t": 756675	"P": 1519.0	"F": 3594}
{"v": 1	"t": 756696	"P": 1528.5	"F": 3254}
{"v": 1	"t": 756716	"P": 1518.0	"F": 2766}
{"v": 1	"t": 756736	"P": 1507.0	"F": 2387}
{"v": 1	"t": 756757	"P": 1509.0	"F": 2279}
{"v": 1	"t": 756777	"P": 1518.75	"F": 2148}
{"v": 1	"t": 756798	"P": 1509.0	"F": 2109}
{"v": 1	"t": 756818	"P": 1507.25	"F": 2115	"C": 47.345	"D": 3282	"sn": 54091930088003	"file": "/data/device_log/data0000.out"}
{"v": 1	"t": 756838	"P": 1517.0	"F": 2124}
{"v": 1	"t": 756859	"P": 1503.75	"F": 1821}
{"v": 1	"t": 756879	"P": 1505.5	"F": 1757}
{"v": 1	"t": 756900	"P": 1509.25	"F": 1689}
{"v": 1	"t": 756920	"P": 1500.75	"F": 1661}
{"v": 1	"t": 756941	"P": 1496.75	"F": 1562}
{"v": 1	"t": 756961	"P": 1507.5	"F": 1572}
{"v": 1	"t": 756981	"P": 1498.5	"F": 1548}
{"v": 1	"t": 757002	"P": 1497.25	"F": 1556}
{"v": 1	"t": 757022	"P": 1507.75	"F": 1510}
{"v": 1	"t": 757042	"P": 1506.0	"F": 1528}
{"v": 1	"t": 757063	"P": 1497.75	"F": 1536}
{"v": 1	"t": 757083	"P": 1505.0	"F": 1512}
{"v": 1	"t": 757103	"P": 1518.75	"F": 1543}
{"v": 1	"t": 757124	"P": 1513.25	"F": 1738}
{"v": 1	"t": 757144	"P": 1513.0	"F": 2171}
{"v": 1	"t": 757164	"P": 1521.5	"F": 2610}
{"v": 1	"t": 757185	"P": 1537.25	"F": 3333}
{"v": 1	"t": 757205	"P": 1538.0	"F": 3787}
{"v": 1	"t": 757225	"P": 1538.75	"F": 4339}
{"v": 1	"t": 757246	"P": 1559.0	"F": 4692}
{"v": 1	"t": 757266	"P": 1560.0	"F": 5053}
{"v": 1	"t": 757286	"P": 1557.0	"F": 5246}
{"v": 1	"t": 757307	"P": 1565.75	"F": 5610}
{"v": 1	"t": 757327	"P": 1576.5	"F": 5672}
{"v": 1	"t": 757347	"P": 1568.25	"F": 5881}
{"v": 1	"t": 757368	"P": 1568.5	"F": 6119}
{"v": 1	"t": 757388	"P": 1578.0	"F": 6272}
{"v": 1	"t": 757408	"P": 1587.25	"F": 6336}
{"v": 1	"t": 757429	"P": 1584.0	"F": 6560}
{"v": 1	"t": 757449	"P": 1577.25	"F": 6515}
{"v": 1	"t": 757469	"P": 1591.0	"F": 6499}
{"v": 1	"t": 757490	"P": 1595.0	"F": 6605}
{"v": 1	"t": 757510	"P": 1583.0	"F": 6628}
{"v": 1	"t": 757530	"P": 1584.0	"F": 6772}
{"v": 1	"t": 757551	"P": 1598.25	"F": 6966}
{"v": 1	"t": 757571	"P": 1598.75	"F": 6888}
{"v": 1	"t": 757591	"P": 1590.75	"F": 6884}
{"v": 1	"t": 757612	"P": 1597.25	"F": 7046}
{"v": 1	"t": 757632	"P": 1601.5	"F": 6880}
{"v": 1	"t": 757652	"P": 1591.5	"F": 6797}
{"v": 1	"t": 757673	"P": 1597.25	"F": 7075}
{"v": 1	"t": 757693	"P": 1583.75	"F": 7112}
{"v": 1	"t": 757713	"P": 1605.25	"F": 7053}
{"v": 1	"t": 757734	"P": 1597.75	"F": 6740}
{"v": 1	"t": 757754	"P": 1593.0	"F": 7316}
{"v": 1	"t": 757774	"P": 1592.25	"F": 7168}
{"v": 1	"t": 757795	"P": 1606.0	"F": 7370}
{"v": 1	"t": 757815	"P": 1606.75	"F": 7138}
{"v": 1	"t": 757835	"P": 1591.75	"F": 7119	"C": 47.28	"D": 3282	"sn": 54091930088003	"file": "/data/device_log/data0000.out"	"CO2": 1910.814453125	"Tp": 24.393836975097656	"H": 9.649617195129395}
{"v": 1	"t": 757857	"P": 1587.75	"F": 7242}
{"v": 1	"t": 757877	"P": 1600.25	"F": 7230}
{"v": 1	"t": 757897	"P": 1606.0	"F": 7348}
{"v": 1	"t": 757918	"P": 1595.75	"F": 7383}
{"v": 1	"t": 757938	"P": 1589.5	"F": 7445}
{"v": 1	"t": 757958	"P": 1615.5	"F": 7301}
{"v": 1	"t": 757979	"P": 1598.5	"F": 7318}
{"v": 1	"t": 757999	"P": 1586.5	"F": 7350}
{"v": 1	"t": 758019	"P": 1595.0	"F": 7296}
{"v": 1	"t": 758040	"P": 1607.25	"F": 7247}
{"v": 1	"t": 758060	"P": 1593.75	"F": 7369}
{"v": 1	"t": 758080	"P": 1596.75	"F": 7446}
{"v": 1	"t": 758101	"P": 1606.0	"F": 7232}
{"v": 1	"t": 758121	"P": 1601.25	"F": 7126}
{"v": 1	"t": 758141	"P": 1592.25	"F": 7623}
{"v": 1	"t": 758162	"P": 1597.75	"F": 7253}
{"v": 1	"t": 758182	"P": 1606.0	"F": 7656}
{"v": 1	"t": 758202	"P": 1605.5	"F": 7250}
{"v": 1	"t": 758223	"P": 1588.75	"F": 7404}
{"v": 1	"t": 758243	"P": 1601.5	"F": 7414}
{"v": 1	"t": 758263	"P": 1608.5	"F": 7047}
{"v": 1	"t": 758284	"P": 1599.25	"F": 7282}
{"v": 1	"t": 758304	"P": 1584.25	"F": 7128}
{"v": 1	"t": 758324	"P": 1596.5	"F": 7142}
{"v": 1	"t": 758345	"P": 1599.75	"F": 7332}
{"v": 1	"t": 758365	"P": 1591.75	"F": 7208}
{"v": 1	"t": 758385	"P": 1593.5	"F": 7153}
{"v": 1	"t": 758406	"P": 1603.25	"F": 7332}
{"v": 1	"t": 758426	"P": 1600.25	"F": 7246}
{"v": 1	"t": 758446	"P": 1584.0	"F": 7064}
{"v": 1	"t": 758467	"P": 1590.5	"F": 7327}
{"v": 1	"t": 758487	"P": 1603.25	"F": 7350}
{"v": 1	"t": 758507	"P": 1602.0	"F": 7273}
{"v": 1	"t": 758528	"P": 1590.0	"F": 7368}
{"v": 1	"t": 758548	"P": 1595.75	"F": 7347}
{"v": 1	"t": 758568	"P": 1601.75	"F": 7207}
{"v": 1	"t": 758588	"P": 1601.25	"F": 7182}
{"v": 1	"t": 758609	"P": 1602.25	"F": 7384}
{"v": 1	"t": 758629	"P": 1590.75	"F": 7222}
{"v": 1	"t": 758649	"P": 1602.5	"F": 7194}
{"v": 1	"t": 758670	"P": 1597.25	"F": 7422}
{"v": 1	"t": 758690	"P": 1588.0	"F": 7205}
{"v": 1	"t": 758710	"P": 1587.75	"F": 7149}
{"v": 1	"t": 758731	"P": 1596.5	"F": 7178}
{"v": 1	"t": 758751	"P": 1593.25	"F": 7093}
{"v": 1	"t": 758771	"P": 1582.25	"F": 7111}
{"v": 1	"t": 758792	"P": 1582.75	"F": 6992}
{"v": 1	"t": 758812	"P": 1587.75	"F": 6652}
{"v": 1	"t": 758832	"P": 1572.0	"F": 6473}
{"v": 1	"t": 758853	"P": 1563.75	"F": 6255	"C": 47.27	"D": 3282	"sn": 54091930088003	"file": "/data/device_log/data0000.out"}
{"v": 1	"t": 758873	"P": 1559.25	"F": 5873}
{"v": 1	"t": 758894	"P": 1560.0	"F": 5473}
{"v": 1	"t": 758914	"P": 1547.25	"F": 5136}
{"v": 1	"t": 758934	"P": 1549.25	"F": 5033}
{"v": 1	"t": 758955	"P": 1546.0	"F": 4653}
{"v": 1	"t": 758975	"P": 1535.5	"F": 4358}
{"v": 1	"t": 758995	"P": 1523.75	"F": 3928}
{"v": 1	"t": 759016	"P": 1525.75	"F": 3479}
{"v": 1	"t": 759036	"P": 1524.25	"F": 3267}
{"v": 1	"t": 759056	"P": 1512.5	"F": 2887}
{"v": 1	"t": 759077	"P": 1509.25	"F": 2625}
{"v": 1	"t": 759097	"P": 1517.75	"F": 2513}
{"v": 1	"t": 759117	"P": 1511.75	"F": 2567}
{"v": 1	"t": 759138	"P": 1508.75	"F": 2364}
{"v": 1	"t": 759158	"P": 1511.5	"F": 2432}
{"v": 1	"t": 759178	"P": 1517.5	"F": 2283}
{"v": 1	"t": 759199	"P": 1514.0	"F": 2172}
{"v": 1	"t": 759219	"P": 1507.75	"F": 2066}
{"v": 1	"t": 759239	"P": 1509.5	"F": 1916}
{"v": 1	"t": 759260	"P": 1523.5	"F": 1980}
{"v": 1	"t": 759280	"P": 1509.5	"F": 1865}
{"v": 1	"t": 759300	"P": 1502.25	"F": 1851}
{"v": 1	"t": 759321	"P": 1512.5	"F": 1774}
{"v": 1	"t": 759341	"P": 1510.5	"F": 1786}
{"v": 1	"t": 759361	"P": 1505.25	"F": 1793}
{"v": 1	"t": 759382	"P": 1504.5	"F": 1858}
{"v": 1	"t": 759402	"P": 1522.75	"F": 1924}
{"v": 1	"t": 759422	"P": 1525.0	"F": 2154}
{"v": 1	"t": 759443	"P": 1524.25	"F": 2769}
{"v": 1	"t": 759463	"P": 1535.5	"F": 3568}
{"v": 1	"t": 759483	"P": 1554.25	"F": 4063}
{"v": 1	"t": 759504	"P": 1554.5	"F": 4659}
{"v": 1	"t": 759524	"P": 1550.25	"F": 4920}
{"v": 1	"t": 759544	"P": 1562.25	"F": 5254}
{"v": 1	"t": 759565	"P": 1569.75	"F": 5452}
{"v": 1	"t": 759585	"P": 1578.0	"F": 5677}
{"v": 1	"t": 759605	"P": 1568.75	"F": 5796}
{"v": 1	"t": 759626	"P": 1575.25	"F": 5961}
{"v": 1	"t": 759646	"P": 1584.25	"F": 6067}
{"v": 1	"t": 759666	"P": 1579.0	"F": 6536}
{"v": 1	"t": 759687	"P": 1577.5	"F": 6609}
{"v": 1	"t": 759707	"P": 1591.5	"F": 6490}
{"v": 1	"t": 759727	"P": 1592.75	"F": 6713}
{"v": 1	"t": 759747	"P": 1584.0	"F": 6712}
{"v": 1	"t": 759768	"P": 1582.75	"F": 6520}
{"v": 1	"t": 759788	"P": 1593.5	"F": 6841}
{"v": 1	"t": 759808	"P": 1592.5	"F": 6962}
{"v": 1	"t": 759829	"P": 1594.75	"F": 6925}
{"v": 1	"t": 759849	"P": 1592.25	"F": 7033}
{"v": 1	"t": 759869	"P": 1603.25	"F": 7096	"C": 47.3	"D": 3282	"sn": 54091930088003	"file": "/data/device_log/data0000.out"	"CO2": 1631.0543212890625	"Tp": 24.40985870361328	"H": 9.17909049987793}
{"v": 1	"t": 759891	"P": 1605.0	"F": 7378}
{"v": 1	"t": 759911	"P": 1601.75	"F": 7200}
{"v": 1	"t": 759931	"P": 1594.75	"F": 7082}
{"v": 1	"t": 759952	"P": 1597.75	"F": 7169}
{"v": 1	"t": 759972	"P": 1610.0	"F": 7422}
{"v": 1	"t": 759992	"P": 1596.75	"F": 7305}
{"v": 1	"t": 760013	"P": 1597.75	"F": 7377}
{"v": 1	"t": 760033	"P": 1604.5	"F": 7251}
{"v": 1	"t": 760053	"P": 1606.75	"F": 7343}
{"v": 1	"t": 760074	"P": 1599.75	"F": 7629}
{"v": 1	"t": 760094	"P": 1594.25	"F": 7571}
{"v": 1	"t": 760114	"P": 1611.75	"F": 7709}
{"v": 1	"t": 760135	"P": 1602.25	"F": 7404}
{"v": 1	"t": 760155	"P": 1601.75	"F": 7483}
{"v": 1	"t": 760175	"P": 1599.5	"F": 7407}
{"v": 1	"t": 760196	"P": 1604.5	"F": 7296}
{"v": 1	"t": 760216	"P": 1604.75	"F": 7368}
{"v": 1	"t": 760236	"P": 1602.0	"F": 7506}
{"v": 1	"t": 760257	"P": 1606.5	"F": 7728}
{"v": 1	"t": 760277	"P": 1612.25	"F": 7791}
{"v": 1	"t": 760297	"P": 1605.5	"F": 7615}
{"v": 1	"t": 760318	"P": 1602.25	"F": 7471}
{"v": 1	"t": 760338	"P": 1595.5	"F": 7174}
{"v": 1	"t": 760358	"P": 1608.5	"F": 7243}
{"v": 1	"t": 760379	"P": 1599.75	"F": 7347}
{"v": 1	"t": 760399	"P": 1594.25	"F": 7461}
{"v": 1	"t": 760419	"P": 1591.5	"F": 7465}
{"v": 1	"t": 760440	"P": 1611.25	"F": 7234}
{"v": 1	"t": 760460	"P": 1590.75	"F": 7044}
{"v": 1	"t": 760480	"P": 1576.75	"F": 7069}
{"v": 1	"t": 760501	"P": 1600.0	"F": 7078}
{"v": 1	"t": 760521	"P": 1601.0	"F": 7107}
{"v": 1	"t": 760541	"P": 1589.5	"F": 7246}
{"v": 1	"t": 760562	"P": 1581.75	"F": 7227}
{"v": 1	"t": 760582	"P": 1589.25	"F": 7238}
{"v": 1	"t": 760602	"P": 1593.25	"F": 6864}
{"v": 1	"t": 760623	"P": 1590.75	"F": 7014}
{"v": 1	"t": 760643	"P": 1582.0	"F": 6783}
{"v": 1	"t": 760663	"P": 1588.75	"F": 7079}
{"v": 1	"t": 760684	"P": 1588.0	"F": 6611}
{"v": 1	"t": 760704	"P": 1574.5	"F": 6812}
{"v": 1	"t": 760724	"P": 1580.25	"F": 6712}
{"v": 1	"t": 760745	"P": 1591.5	"F": 6402}
{"v": 1	"t": 760765	"P": 1573.0	"F": 6659}
{"v": 1	"t": 760785	"P": 1573.0	"F": 6300}
{"v": 1	"t": 760806	"P": 1581.25	"F": 6258}
{"v": 1	"t": 760826	"P": 1572.0	"F": 6058}
{"v": 1	"t": 760846	"P": 1562.25	"F": 6079}
{"v": 1	"t": 760867	"P": 1569.0	"F": 5810}
{"v": 1	"t": 760887	"P": 1576.0	"F": 5856	"C": 47.265	"D": 3282	"sn": 54091930088003	"file": "/data/device_log/data0000.out"}
{"v": 1	"t": 760908	"P": 1557.0	"F": 5670}
{"v": 1	"t": 760928	"P": 1553.0	"F": 5548}
{"v": 1	"t": 760949	"P": 1549.25	"F": 5399}
{"v": 1	"t": 760969	"P": 1553.0	"F": 4994}
{"v": 1	"t": 760990	"P": 1562.25	"F": 5257}
{"v": 1	"t": 761010	"P": 1546.0	"F": 4953}
{"v": 1	"t": 761030	"P": 1540.5	"F": 4824}
{"v": 1	"t": 761051	"P": 1554.25	"F": 4790}
{"v": 1	"t": 761071	"P": 1549.75	"F": 4769}
{"v": 1	"t": 761091	"P": 1531.75	"F": 4563}
{"v": 1	"t": 761112	"P": 1532.25	"F": 4520}
{"v": 1	"t": 761132	"P": 1545.5	"F": 4206}
{"v": 1	"t": 761152	"P": 1532.75	"F": 4032}
{"v": 1	"t": 761173	"P": 1521.0	"F": 3902}
{"v": 1	"t": 761193	"P": 1526.0	"F": 3563}
{"v": 1	"t": 761213	"P": 1529.5	"F": 3316}
{"v": 1	"t": 761234	"P": 1520.0	"F": 3086}
{"v": 1	"t": 761254	"P": 1513.0	"F": 2950}
{"v": 1	"t": 761274	"P": 1518.75	"F": 2733}
{"v": 1	"t": 761295	"P": 1517.0	"F": 2566}
{"v": 1	"t": 761315	"P": 1504.0	"F": 2221}
{"v": 1	"t": 761335	"P": 1499.0	"F": 1837}
{"v": 1	"t": 761356	"P": 1513.75	"F": 1590}
{"v": 1	"t": 761376	"P": 1505.25	"F": 1462}
{"v": 1	"t": 761396	"P": 1493.5	"F": 1310}
{"v": 1	"t": 761417	"P": 1494.75	"F": 1216}
{"v": 1	"t": 761437	"P": 1504.5	"F": 1253}
{"v": 1	"t": 761457	"P": 1499.25	"F": 1287}
{"v": 1	"t": 761478	"P": 1491.5	"F": 1225}
{"v": 1	"t": 761498	"P": 1496.75	"F": 1145}
{"v": 1	"t": 761518	"P": 1505.0	"F": 1138}
{"v": 1	"t": 761539	"P": 1499.75	"F": 1093}
{"v": 1	"t": 761559	"P": 1495.0	"F": 1076}
{"v": 1	"t": 761579	"P": 1506.25	"F": 1259}
{"v": 1	"t": 761600	"P": 1521.75	"F": 1459}
{"v": 1	"t": 761620	"P": 1517.75	"F": 1900}
{"v": 1	"t": 761640	"P": 1515.25	"F": 2448}
{"v": 1	"t": 761661	"P": 1537.5	"F": 3109}
{"v": 1	"t": 761681	"P": 1541.75	"F": 3775}
{"v": 1	"t": 761701	"P": 1542.0	"F": 4309}
{"v": 1	"t": 761722	"P": 1542.0	"F": 4657}
{"v": 1	"t": 761742	"P": 1561.5	"F": 4870}
{"v": 1	"t": 761762	"P": 1566.75	"F": 5379}
{"v": 1	"t": 761783	"P": 1560.25	"F": 5490}
{"v": 1	"t": 761803	"P": 1566.75	"F": 5758}
{"v": 1	"t": 761823	"P": 1579.5	"F": 5824}
{"v": 1	"t": 761844	"P": 1579.5	"F": 5826}
{"v": 1	"t": 761864	"P": 1574.75	"F": 6264}
{"v": 1	"t": 761884	"P": 1575.25	"F": 6262}
{"v": 1	"t": 761904	"P": 1592.75	"F": 6643	"C": 47.295	"D": 3282	"sn": 54091930088003	"file": "/data/device_log/data0000.out"	"CO2": 1264.37646484375	"Tp": 24.393836975097656	"H": 8.692910194396973}
{"v": 1	"t": 761926	"P": 1596.5	"F": 6752}
{"v": 1	"t": 761946	"P": 1590.75	"F": 6789}
{"v": 1	"t": 761968	"P": 1584.75	"F": 6919}
{"v": 1	"t": 761988	"P": 1596.5	"F": 6938}
{"v": 1	"t": 762008	"P": 1605.25	"F": 7341}
{"v": 1	"t": 762029	"P": 1597.75	"F": 7327}
{"v": 1	"t": 762049	"P": 1599.5	"F": 7445}
{"v": 1	"t": 762069	"P": 1608.75	"F": 7728}
{"v": 1	"t": 762090	"P": 1619.0	"F": 7714}
{"v": 1	"t": 762110	"P": 1608.75	"F": 7726}
{"v": 1	"t": 762130	"P": 1605.75	"F": 7628}
{"v": 1	"t": 762151	"P": 1612.75	"F": 7880}
{"v": 1	"t": 762171	"P": 1625.25	"F": 7844}
{"v": 1	"t": 762191	"P": 1613.5	"F": 7817}
{"v": 1	"t": 762212	"P": 1597.0	"F": 7795}
{"v": 1	"t": 762232	"P": 1617.5	"F": 8120}
{"v": 1	"t": 762252	"P": 1625.25	"F": 8052}
{"v": 1	"t": 762273	"P": 1618.25	"F": 7911}
{"v": 1	"t": 762293	"P": 1614.25	"F": 8142}
{"v": 1	"t": 762313	"P": 1625.75	"F": 8269}
{"v": 1	"t": 762334	"P": 1622.25	"F": 8291}
{"v": 1	"t": 762354	"P": 1614.25	"F": 8478}
{"v": 1	"t": 762374	"P": 1620.0	"F": 8399}
{"v": 1	"t": 762394	"P": 1622.25	"F": 8244}
{"v": 1	"t": 762415	"P": 1629.5	"F": 8257}
{"v": 1	"t": 762435	"P": 1623.25	"F": 8369}
{"v": 1	"t": 762455	"P": 1615.25	"F": 8165}
{"v": 1	"t": 762476	"P": 1624.0	"F": 8296}
{"v": 1	"t": 762496	"P": 1620.75	"F": 8343}
{"v": 1	"t": 762516	"P": 1612.75	"F": 8480}
{"v": 1	"t": 762537	"P": 1607.5	"F": 8419}
{"v": 1	"t": 762557	"P": 1632.25	"F": 8169}
{"v": 1	"t": 762577	"P": 1623.0	"F": 8186}
{"v": 1	"t": 762598	"P": 1617.25	"F": 8434}
{"v": 1	"t": 762618	"P": 1620.0	"F": 8242}
{"v": 1	"t": 762638	"P": 1623.25	"F": 8272}
{"v": 1	"t": 762659	"P": 1617.75	"F": 8244}
{"v": 1	"t": 762679	"P": 1603.75	"F": 8166}
{"v": 1	"t": 762699	"P": 1613.25	"F": 8235}
{"v": 1	"t": 762720	"P": 1617.25	"F": 8349}
{"v": 1	"t": 762740	"P": 1616.25	"F": 7834}
{"v": 1	"t": 762760	"P": 1595.0	"F": 8268}
{"v": 1	"t": 762781	"P": 1621.75	"F": 8079}
{"v": 1	"t": 762801	"P": 1607.25	"F": 8130}
{"v": 1	"t": 762821	"P": 1612.0	"F": 7909}
{"v": 1	"t": 762842	"P": 1594.5	"F": 7995}
{"v": 1	"t": 762862	"P": 1610.75	"F": 7697}
{"v": 1	"t": 762882	"P": 1602.0	"F": 7644}
{"v": 1	"t": 762903	"P": 1594.5	"F": 7449}
{"v": 1	"t": 762923	"P": 1591.0	"F": 7351	"C": 47.27	"D": 3282	"sn": 54091930088003	"file": "/data/device_log/data0000.out"}
{"v": 1	"t": 762943	"P": 1599.5	"F": 7191}
{"v": 1	"t": 762964	"P": 1585.0	"F": 7136}
{"v": 1	"t": 762986	"P": 1597.75	"F": 7056}
{"v": 1	"t": 763006	"P": 1595.25	"F": 7007}
{"v": 1	"t": 763026	"P": 1580.0	"F": 6953}
{"v": 1	"t": 763047	"P": 1581.25	"F": 6743}
{"v": 1	"t": 763067	"P": 1591.0	"F": 6587}
{"v": 1	"t": 763087	"P": 1582.5	"F": 6502}
{"v": 1	"t": 763108	"P": 1569.25	"F": 6207}
{"v": 1	"t": 763128	"P": 1559.5	"F": 5986}
{"v": 1	"t": 763148	"P": 1568.5	"F": 5588}
{"v": 1	"t": 763169	"P": 1554.75	"F": 5376}
{"v": 1	"t": 763189	"P": 1543.25	"F": 4877}
{"v": 1	"t": 763209	"P": 1543.75	"F": 4666}
{"v": 1	"t": 763230	"P": 1550.5	"F": 4574}
{"v": 1	"t": 763250	"P": 1536.75	"F": 4393}
{"v": 1	"t": 763270	"P": 1523.5	"F": 4050}
{"v": 1	"t": 763291	"P": 1533.75	"F": 3692}
{"v": 1	"t": 763311	"P": 1523.5	"F": 3418}
{"v": 1	"t": 763331	"P": 1517.25	"F": 3098}
{"v": 1	"t": 763352	"P": 1513.75	"F": 2654}
{"v": 1	"t": 763372	"P": 1520.75	"F": 2335}
{"v": 1	"t": 763392	"P": 1507.75	"F": 2093}
{"v": 1	"t": 763413	"P": 1500.25	"F": 1759}
{"v": 1	"t": 763433	"P": 1503.25	"F": 1536}
{"v": 1	"t": 763453	"P": 1510.5	"F": 1446}
{"v": 1	"t": 763474	"P": 1501.25	"F": 1361}
{"v": 1	"t": 763494	"P": 1497.75	"F": 1357}
{"v": 1	"t": 763514	"P": 1507.75	"F": 1473}
{"v": 1	"t": 763535	"P": 1510.25	"F": 1413}
{"v": 1	"t": 763555	"P": 1506.0	"F": 1369}
{"v": 1	"t": 763575	"P": 1500.5	"F": 1394}
{"v": 1	"t": 763596	"P": 1514.25	"F": 1444}
{"v": 1	"t": 763616	"P": 1517.25	"F": 1494}
{"v": 1	"t": 763636	"P": 1508.0	"F": 1692}
{"v": 1	"t": 763657	"P": 1513.25	"F": 2052}
{"v": 1	"t": 763677	"P": 1530.75	"F": 2459}
{"v": 1	"t": 763697	"P": 1532.0	"F": 2860}
{"v": 1	"t": 763717	"P": 1531.75	"F": 3405}
{"v": 1	"t": 763738	"P": 1530.5	"F": 3800}
{"v": 1	"t": 763758	"P": 1548.75	"F": 4286}
{"v": 1	"t": 763778	"P": 1562.75	"F": 4638}
{"v": 1	"t": 763799	"P": 1553.25	"F": 5085}
{"v": 1	"t": 763819	"P": 1549.0	"F": 5185}
{"v": 1	"t": 763839	"P": 1572.5	"F": 5376}
{"v": 1	"t": 763860	"P": 1576.0	"F": 5703}
{"v": 1	"t": 763880	"P": 1571.0	"F": 5894}
{"v": 1	"t": 763900	"P": 1578.25	"F": 6388}
{"v": 1	"t": 763921	"P": 1590.25	"F": 6382}
{"v": 1	"t": 763941	"P": 1590.75	"F": 6765	"C": 47.235	"D": 3282	"sn": 54091930088003	"file": "/data/device_log/data0000.out"	"CO2": 1421.332275390625	"Tp": 24.38048553466797	"H": 8.463696479797363}
{"v": 1	"t": 763962	"P": 1592.5	"F": 6951}
{"v": 1	"t": 763983	"P": 1593.0	"F": 6897}
{"v": 1	"t": 764004	"P": 1593.0	"F": 7073}
{"v": 1	"t": 764024	"P": 1590.25	"F": 7143}
{"v": 1	"t": 764045	"P": 1606.25	"F": 7085}
{"v": 1	"t": 764065	"P": 1599.5	"F": 7559}
{"v": 1	"t": 764085	"P": 1588.75	"F": 7188}
{"v": 1	"t": 764106	"P": 1609.0	"F": 7302}
{"v": 1	"t": 764126	"P": 1607.5	"F": 7209}
{"v": 1	"t": 764146	"P": 1606.75	"F": 7593}
{"v": 1	"t": 764167	"P": 1595.75	"F": 7544}
{"v": 1	"t": 764187	"P": 1612.25	"F": 7444}
{"v": 1	"t": 764207	"P": 1609.75	"F": 7348}
{"v": 1	"t": 764228	"P": 1598.0	"F": 7406}
{"v": 1	"t": 764248	"P": 1600.5	"F": 7760}
{"v": 1	"t": 764268	"P": 1613.5	"F": 7639}
{"v": 1	"t": 764289	"P": 1603.5	"F": 7686}
{"v": 1	"t": 764309	"P": 1597.75	"F": 7752}
{"v": 1	"t": 764329	"P": 1605.5	"F": 7650}
{"v": 1	"t": 764350	"P": 1615.25	"F": 7497}
{"v": 1	"t": 764370	"P": 1603.75	"F": 7451}
{"v": 1	"t": 764390	"P": 1596.75	"F": 7976}
{"v": 1	"t": 764411	"P": 1608.0	"F": 7820}
{"v": 1	"t": 764431	"P": 1611.5	"F": 7686}
{"v": 1	"t": 764451	"P": 1597.75	"F": 7736}
{"v": 1	"t": 764471	"P": 1598.75	"F": 7544}
{"v": 1	"t": 764492	"P": 1610.25	"F": 7556}
{"v": 1	"t": 764512	"P": 1612.5	"F": 7577}
{"v": 1	"t": 764532	"P": 1599.5	"F": 7424}
{"v": 1	"t": 764553	"P": 1599.25	"F": 7585}
{"v": 1	"t": 764573	"P": 1611.0	"F": 7761}
{"v": 1	"t": 764593	"P": 1606.25	"F": 7828}
{"v": 1	"t": 764614	"P": 1593.5	"F": 7589}
{"v": 1	"t": 764634	"P": 1595.5	"F": 7693}
{"v": 1	"t": 764654	"P": 1609.75	"F": 7579}
{"v": 1	"t": 764675	"P": 1605.5	"F": 7561}
{"v": 1	"t": 764695	"P": 1596.25	"F": 7553}
{"v": 1	"t": 764716	"P": 1604.0	"F": 7591}
{"v": 1	"t": 764736	"P": 1602.25	"F": 7641}
{"v": 1	"t": 764756	"P": 1594.75	"F": 7556}
{"v": 1	"t": 764777	"P": 1604.5	"F": 7591}
{"v": 1	"t": 764797	"P": 1608.25	"F": 7615}
{"v": 1	"t": 764817	"P": 1601.5	"F": 7688}
{"v": 1	"t": 764838	"P": 1599.0	"F": 7634}
{"v": 1	"t": 764858	"P": 1607.0	"F": 7564}
{"v": 1	"t": 764878	"P": 1608.75	"F": 7473}
{"v": 1	"t": 764899	"P": 1595.0	"F": 7652}
{"v": 1	"t": 764919	"P": 1600.75	"F": 7523}
{"v": 1	"t": 764940	"P": 1605.25	"F": 7392}
{"v": 1	"t": 764960	"P": 1606.75	"F": 7700	"C": 47.225	"D": 3282	"sn": 54091930088003	"file": "/data/device_log/data0000.out"}
{"v": 1	"t": 764981	"P": 1603.5	"F": 7416}
{"v": 1	"t": 765001	"P": 1607.0	"F": 7620}
{"v": 1	"t": 765022	"P": 1596.5	"F": 7478}
{"v": 1	"t": 765043	"P": 1597.0	"F": 7301}
{"v": 1	"t": 765063	"P": 1608.5	"F": 7488}
{"v": 1	"t": 765084	"P": 1597.5	"F": 7374}
{"v": 1	"t": 765104	"P": 1587.5	"F": 7367}
{"v": 1	"t": 765124	"P": 1591.0	"F": 7116}
{"v": 1	"t": 765145	"P": 1596.75	"F": 6948}
{"v": 1	"t": 765165	"P": 1587.25	"F": 6862}
{"v": 1	"t": 765185	"P": 1579.0	"F": 6826}
{"v": 1	"t": 765206	"P": 1589.25	"F": 6843}
{"v": 1	"t": 765226	"P": 1583.75	"F": 6400}
{"v": 1	"t": 765246	"P": 1572.0	"F": 6337}
{"v": 1	"t": 765267	"P": 1564.25	"F": 6115}
{"v": 1	"t": 765287	"P": 1562.5	"F": 5770}
{"v": 1	"t": 765307	"P": 1555.0	"F": 5072}
{"v": 1	"t": 765328	"P": 1539.5	"F": 4759}
{"v": 1	"t": 765348	"P": 1526.75	"F": 4112}
{"v": 1	"t": 765368	"P": 1533.5	"F": 3669}
{"v": 1	"t": 765389	"P": 1524.5	"F": 3099}
{"v": 1	"t": 765409	"P": 1515.25	"F": 2874}
{"v": 1	"t": 765429	"P": 1512.5	"F": 2507}
{"v": 1	"t": 765450	"P": 1521.0	"F": 2323}
{"v": 1	"t": 765470	"P": 1508.5	"F": 2047}
{"v": 1	"t": 765490	"P": 1499.0	"F": 1873}
{"v": 1	"t": 765511	"P": 1505.75	"F": 1699}
{"v": 1	"t": 765531	"P": 1509.5	"F": 1490}
{"v": 1	"t": 765551	"P": 1499.0	"F": 1387}
{"v": 1	"t": 765572	"P": 1494.75	"F": 1286}
{"v": 1	"t": 765592	"P": 1502.5	"F": 1235}
{"v": 1	"t": 765612	"P": 1506.25	"F": 1191}
{"v": 1	"t": 765632	"P": 1499.0	"F": 1263}
{"v": 1	"t": 765653	"P": 1496.0	"F": 1229}
{"v": 1	"t": 765673	"P": 1510.25	"F": 1182}
{"v": 1	"t": 765693	"P": 1512.0	"F": 1313}
{"v": 1	"t": 765714	"P": 1505.5	"F": 1362}
{"v": 1	"t": 765734	"P": 1506.25	"F": 1562}
{"v": 1	"t": 765754	"P": 1520.5	"F": 1791}
{"v": 1	"t": 765775	"P": 1526.5	"F": 2134}
{"v": 1	"t": 765795	"P": 1525.5	"F": 2542}
{"v": 1	"t": 765815	"P": 1525.25	"F": 3202}
{"v": 1	"t": 765836	"P": 1544.25	"F": 3869}
{"v": 1	"t": 765856	"P": 1555.25	"F": 4431}
{"v": 1	"t": 765876	"P": 1549.0	"F": 4685}
{"v": 1	"t": 765897	"P": 1552.0	"F": 5051}
{"v": 1	"t": 765917	"P": 1568.25	"F": 5422}
{"v": 1	"t": 765937	"P": 1569.25	"F": 5366}
{"v": 1	"t": 765958	"P": 1565.5	"F": 5871}
{"v": 1	"t": 765978	"P": 1568.5	"F": 5860	"C": 47.24	"D": 3282	"sn": 54091930088003	"file": "/data/device_log/data0000.out"	"CO2": 1292.130859375	"Tp": 24.393836975097656	"H": 8.2304105758667}
{"v": 1	"t": 765999	"P": 1572.0	"F": 6162}
{"v": 1	"t": 766020	"P": 1586.0	"F": 6026}
{"v": 1	"t": 766041	"P": 1591.75	"F": 6544}
{"v": 1	"t": 766061	"P": 1594.75	"F": 6527}
{"v": 1	"t": 766081	"P": 1580.5	"F": 6770}
{"v": 1	"t": 766102	"P": 1585.0	"F": 6546}
{"v": 1	"t": 766122	"P": 1605.0	"F": 6714}
{"v": 1	"t": 766142	"P": 1593.0	"F": 6724}
{"v": 1	"t": 766163	"P": 1584.5	"F": 7030}
{"v": 1	"t": 766183	"P": 1595.25	"F": 6921}
{"v": 1	"t": 766203	"P": 1598.0	"F": 7087}
{"v": 1	"t": 766224	"P": 1594.75	"F": 7157}
{"v": 1	"t": 766244	"P": 1589.5	"F": 7130}
{"v": 1	"t": 766264	"P": 1597.75	"F": 7123}
{"v": 1	"t": 766285	"P": 1603.0	"F": 6888}
{"v": 1	"t": 766305	"P": 1593.0	"F": 7071}
{"v": 1	"t": 766325	"P": 1592.75	"F": 7128}
{"v": 1	"t": 766346	"P": 1602.0	"F": 7019}
{"v": 1	"t": 766366	"P": 1604.25	"F": 7142}
{"v": 1	"t": 766386	"P": 1593.25	"F": 7155}
{"v": 1	"t": 766406	"P": 1595.5	"F": 7234}
{"v": 1	"t": 766427	"P": 1605.25	"F": 7088}
{"v": 1	"t": 766447	"P": 1606.5	"F": 6939}
{"v": 1	"t": 766467	"P": 1603.75	"F": 7121}
{"v": 1	"t": 766488	"P": 1596.0	"F": 7265}
{"v": 1	"t": 766508	"P": 1603.25	"F": 7130}
{"v": 1	"t": 766528	"P": 1602.0	"F": 7256}
{"v": 1	"t": 766549	"P": 1595.25	"F": 6882}
{"v": 1	"t": 766569	"P": 1591.0	"F": 7337}
{"v": 1	"t": 766589	"P": 1607.0	"F": 7393}
{"v": 1	"t": 766610	"P": 1596.0	"F": 7422}
{"v": 1	"t": 766630	"P": 1583.25	"F": 7374}
{"v": 1	"t": 766650	"P": 1591.25	"F": 7268}
{"v": 1	"t": 766671	"P": 1603.75	"F": 7326}
{"v": 1	"t": 766691	"P": 1597.5	"F": 7405}
{"v": 1	"t": 766711	"P": 1585.0	"F": 7239}
{"v": 1	"t": 766732	"P": 1601.25	"F": 7259}
{"v": 1	"t": 766752	"P": 1596.75	"F": 7346}
{"v": 1	"t": 766772	"P": 1588.25	"F": 7266}
{"v": 1	"t": 766793	"P": 1587.5	"F": 7258}
{"v": 1	"t": 766813	"P": 1587.5	"F": 6975}
{"v": 1	"t": 766833	"P": 1597.0	"F": 7133}
{"v": 1	"t": 766854	"P": 1586.5	"F": 6727}
{"v": 1	"t": 766874	"P": 1569.25	"F": 7017}
{"v": 1	"t": 766894	"P": 1584.25	"F": 6668}
{"v": 1	"t": 766915	"P": 1584.5	"F": 6762}
{"v": 1	"t": 766935	"P": 1581.25	"F": 6623}
{"v": 1	"t": 766955	"P": 1567.5	"F": 6332}
{"v": 1	"t": 766976	"P": 1574.25	"F": 6422}
{"v": 1	"t": 766996	"P": 1571.5	"F": 5873	"C": 47.225	"D": 3282	"sn": 54091930088003	"file": "/data/device_log/data0000.out"}
{"v": 1	"t": 767016	"P": 1561.25	"F": 5909}
{"v": 1	"t": 767037	"P": 1568.75	"F": 5574}
{"v": 1	"t": 767058	"P": 1571.0	"F": 5643}
{"v": 1	"t": 767079	"P": 1554.75	"F": 5587}
{"v": 1	"t": 767099	"P": 1548.25	"F": 5437}
{"v": 1	"t": 767119	"P": 1560.75	"F": 5144}
{"v": 1	"t": 767140	"P": 1562.25	"F": 5154}
{"v": 1	"t": 767160	"P": 1542.75	"F": 4978}
{"v": 1	"t": 767180	"P": 1536.25	"F": 4892}
{"v": 1	"t": 767201	"P": 1553.25	"F": 4756}
{"v": 1	"t": 767221	"P": 1543.5	"F": 4559}
{"v": 1	"t": 767242	"P": 1527.25	"F": 4344}
{"v": 1	"t": 767262	"P": 1535.0	"F": 4198}
{"v": 1	"t": 767282	"P": 1541.75	"F": 4019}
{"v": 1	"t": 767302	"P": 1528.75	"F": 3846}
{"v": 1	"t": 767323	"P": 1528.5	"F": 3875}
{"v": 1	"t": 767343	"P": 1527.5	"F": 3888}
{"v": 1	"t": 767364	"P": 1548.25	"F": 3976}
{"v": 1	"t": 767384	"P": 1537.0	"F": 4159}
{"v": 1	"t": 767404	"P": 1539.25	"F": 4195}
{"v": 1	"t": 767424	"P": 1555.25	"F": 4523}
{"v": 1	"t": 767445	"P": 1546.75	"F": 4556}
{"v": 1	"t": 767465	"P": 1543.5	"F": 4350}
{"v": 1	"t": 767485	"P": 1535.25	"F": 4253}
{"v": 1	"t": 767506	"P": 1546.5	"F": 4383}
{"v": 1	"t": 767526	"P": 1536.0	"F": 4168}
{"v": 1	"t": 767546	"P": 1524.0	"F": 4139}
{"v": 1	"t": 767567	"P": 1529.75	"F": 3880}
{"v": 1	"t": 767587	"P": 1539.75	"F": 3751}
{"v": 1	"t": 767607	"P": 1527.0	"F": 3520}
{"v": 1	"t": 767628	"P": 1515.5	"F": 3313}
{"v": 1	"t": 767648	"P": 1514.0	"F": 3066}
{"v": 1	"t": 767668	"P": 1521.5	"F": 2706}
{"v": 1	"t": 767689	"P": 1510.25	"F": 2377}
{"v": 1	"t": 767709	"P": 1501.75	"F": 2134}
{"v": 1	"t": 767729	"P": 1512.0	"F": 2049}
{"v": 1	"t": 767750	"P": 1519.0	"F": 2063}
{"v": 1	"t": 767770	"P": 1512.0	"F": 2159}
{"v": 1	"t": 767790	"P": 1505.5	"F": 2010}
{"v": 1	"t": 767811	"P": 1510.25	"F": 1922}
{"v": 1	"t": 767831	"P": 1508.75	"F": 1835}
{"v": 1	"t": 767851	"P": 1501.5	"F": 1659}
{"v": 1	"t": 767872	"P": 1496.0	"F": 1522}
{"v": 1	"t": 767892	"P": 1508.0	"F": 1580}
{"v": 1	"t": 767912	"P": 1510.5	"F": 1531}
{"v": 1	"t": 767932	"P": 1504.0	"F": 1523}
{"v": 1	"t": 767953	"P": 1504.75	"F": 1578}
{"v": 1	"t": 767973	"P": 1522.5	"F": 1784}
{"v": 1	"t": 767994	"P": 1518.75	"F": 1985}
{"v": 1	"t": 768014	"P": 1514.75	"F": 2257	"C": 47.26	"D": 3282	"sn": 54091930088003	"file": "/data/device_log/data0000.out"	"CO2": 1552.0968017578125	"Tp": 24.36713409423828	"H": 8.31493091583252}
{"v": 1	"t": 768035	"P": 1514.0	"F": 2685}
{"v": 1	"t": 768056	"P": 1526.25	"F": 2819}
{"v": 1	"t": 768077	"P": 1519.25	"F": 3095}
{"v": 1	"t": 768097	"P": 1531.5	"F": 3163}
{"v": 1	"t": 768117	"P": 1533.5	"F": 3537}
{"v": 1	"t": 768138	"P": 1531.25	"F": 4058}
{"v": 1	"t": 768158	"P": 1540.5	"F": 4366}
{"v": 1	"t": 768178	"P": 1557.25	"F": 4772}
{"v": 1	"t": 768199	"P": 1559.75	"F": 5170}
{"v": 1	"t": 768219	"P": 1561.5	"F": 5325}
{"v": 1	"t": 768239	"P": 1568.5	"F": 5634}
{"v": 1	"t": 768260	"P": 1574.0	"F": 5852}
{"v": 1	"t": 768280	"P": 1569.5	"F": 5858}
{"v": 1	"t": 768300	"P": 1566.5	"F": 6148}
{"v": 1	"t": 768321	"P": 1578.25	"F": 6324}
{"v": 1	"t": 768341	"P": 1585.75	"F": 5947}
{"v": 1	"t": 768361	"P": 1577.5	"F": 6430}
{"v": 1	"t": 768382	"P": 1573.25	"F": 6669}
{"v": 1	"t": 768402	"P": 1590.0	"F": 6664}
{"v": 1	"t": 768422	"P": 1592.0	"F": 6636}
{"v": 1	"t": 768443	"P": 1582.0	"F": 6894}
{"v": 1	"t": 768463	"P": 1577.75	"F": 6480}
{"v": 1	"t": 768483	"P": 1602.25	"F": 6759}
{"v": 1	"t": 768504	"P": 1587.75	"F": 6725}
{"v": 1	"t": 768524	"P": 1579.25	"F": 6873}
{"v": 1	"t": 768544	"P": 1577.25	"F": 6858}
{"v": 1	"t": 768564	"P": 1587.75	"F": 6696}
{"v": 1	"t": 768585	"P": 1578.0	"F": 6652}
{"v": 1	"t": 768605	"P": 1577.5	"F": 6563}
{"v": 1	"t": 768625	"P": 1579.5	"F": 6692}
{"v": 1	"t": 768646	"P": 1589.25	"F": 6487}
{"v": 1	"t": 768666	"P": 1578.5	"F": 6235}
{"v": 1	"t": 768686	"P": 1579.0	"F": 6620}
{"v": 1	"t": 768707	"P": 1577.75	"F": 6462}
{"v": 1	"t": 768727	"P": 1592.25	"F": 6459}
{"v": 1	"t": 768748	"P": 1578.25	"F": 6622}
{"v": 1	"t": 768768	"P": 1575.0	"F": 6831}
{"v": 1	"t": 768788	"P": 1590.25	"F": 6761}
{"v": 1	"t": 768809	"P": 1580.25	"F": 6798}
{"v": 1	"t": 768829	"P": 1579.5	"F": 6638}
{"v": 1	"t": 768850	"P": 1595.5	"F": 6580}
{"v": 1	"t": 768870	"P": 1587.0	"F": 6639}
{"v": 1	"t": 768890	"P": 1573.75	"F": 6464}
{"v": 1	"t": 768911	"P": 1587.0	"F": 6496}
{"v": 1	"t": 768931	"P": 1584.75	"F": 6447}
{"v": 1	"t": 768951	"P": 1577.75	"F": 6587}
{"v": 1	"t": 768972	"P": 1583.5	"F": 6402}
{"v": 1	"t": 768992	"P": 1580.25	"F": 6521}
{"v": 1	"t": 769012	"P": 1568.75	"F": 6710}
{"v": 1	"t": 769033	"P": 1566.0	"F": 6224	"C": 47.215	"D": 3282	"sn": 54091930088003	"file": "/data/device_log/data0000.out"}
{"v": 1	"t": 769053	"P": 1570.25	"F": 6016}
{"v": 1	"t": 769074	"P": 1562.0	"F": 5624}
{"v": 1	"t": 769097	"P": 1556.0	"F": 5587}
{"v": 1	"t": 769117	"P": 1565.5	"F": 5266}
{"v": 1	"t": 769138	"P": 1559.0	"F": 5307}
{"v": 1	"t": 769158	"P": 1555.5	"F": 5462}
{"v": 1	"t": 769178	"P": 1569.75	"F": 5590}
{"v": 1	"t": 769199	"P": 1569.0	"F": 5604}
{"v": 1	"t": 769219	"P": 1564.75	"F": 5564}
{"v": 1	"t": 769239	"P": 1549.25	"F": 5426}
{"v": 1	"t": 769260	"P": 1555.0	"F": 5097}
{"v": 1	"t": 769280	"P": 1544.0	"F": 4707}
{"v": 1	"t": 769300	"P": 1525.75	"F": 4457}
{"v": 1	"t": 769321	"P": 1531.5	"F": 3935}
{"v": 1	"t": 769341	"P": 1530.5	"F": 3485}
{"v": 1	"t": 769361	"P": 1519.25	"F": 3163}
{"v": 1	"t": 769382	"P": 1509.75	"F": 2693}
{"v": 1	"t": 769402	"P": 1521.25	"F": 2555}
{"v": 1	"t": 769422	"P": 1517.75	"F": 2419}
{"v": 1	"t": 769443	"P": 1509.25	"F": 2458}
{"v": 1	"t": 769463	"P": 1507.5	"F": 2377}
{"v": 1	"t": 769483	"P": 1518.5	"F": 2238}
{"v": 1	"t": 769504	"P": 1510.0	"F": 1955}
{"v": 1	"t": 769524	"P": 1500.75	"F": 1613}
{"v": 1	"t": 769544	"P": 1503.75	"F": 1419}
{"v": 1	"t": 769565	"P": 1502.5	"F": 1229}
{"v": 1	"t": 769585	"P": 1490.75	"F": 968}
{"v": 1	"t": 769605	"P": 1484.5	"F": 821}
{"v": 1	"t": 769626	"P": 1496.75	"F": 678}
{"v": 1	"t": 769646	"P": 1499.0	"F": 561}
{"v": 1	"t": 769666	"P": 1490.5	"F": 435}
{"v": 1	"t": 769687	"P": 1485.75	"F": 280}
{"v": 1	"t": 769707	"P": 1498.75	"F": 104}
{"v": 1	"t": 769727	"P": 1500.0	"F": 52}
{"v": 1	"t": 769747	"P": 1490.25	"F": 47}
{"v": 1	"t": 769768	"P": 1483.0	"F": 44}
{"v": 1	"t": 769788	"P": 1502.75	"F": 48}
{"v": 1	"t": 769808	"P": 1485.0	"F": 43}
{"v": 1	"t": 769829	"P": 1480.0	"F": 45}
{"v": 1	"t": 769849	"P": 1540.25	"F": 46}
{"v": 1	"t": 769869	"P": 1393.25	"F": 34}
{"v": 1	"t": 769890	"P": 1557.75	"F": 49}
{"v": 1	"t": 769910	"P": 1430.25	"F": 46}
{"v": 1	"t": 769930	"P": 1554.5	"F": 46}
{"v": 1	"t": 769951	"P": 1416.75	"F": 27}
{"v": 1	"t": 769971	"P": 1549.75	"F": 61}
{"v": 1	"t": 769991	"P": 1336.75	"F": 59}
{"v": 1	"t": 770012	"P": 1650.5	"F": 75}
{"v": 1	"t": 770032	"P": 1323.0	"F": 30}
{"v": 1	"t": 770052	"P": 1594.0	"F": 69	"C": 47.21	"D": 3282	"sn": 54091930088003	"file": "/data/device_log/data0000.out"	"CO2": 1523.1900634765625	"Tp": 24.38048553466797	"H": 8.463833808898926}
{"v": 1	"t": 770073	"P": 1528.5	"F": 65}
{"v": 1	"t": 770094	"P": 1341.5	"F": 52}
{"v": 1	"t": 770116	"P": 1408.5	"F": 70}
{"v": 1	"t": 770137	"P": 1437.0	"F": 66}
{"v": 1	"t": 770157	"P": 1646.0	"F": 67}
{"v": 1	"t": 770177	"P": 1324.75	"F": 47}
{"v": 1	"t": 770198	"P": 1548.5	"F": 79}
{"v": 1	"t": 770218	"P": 1547.25	"F": 67}
{"v": 1	"t": 770238	"P": 1376.0	"F": 83}
{"v": 1	"t": 770259	"P": 1574.5	"F": 100}
{"v": 1	"t": 770279	"P": 1471.0	"F": 62}
{"v": 1	"t": 770299	"P": 1421.5	"F": 84}
{"v": 1	"t": 770320	"P": 1587.5	"F": 101}
{"v": 1	"t": 770340	"P": 1418.0	"F": 75}
{"v": 1	"t": 770360	"P": 1464.25	"F": 58}
{"v": 1	"t": 770381	"P": 1597.25	"F": 78}
{"v": 1	"t": 770401	"P": 1317.5	"F": 49}
{"v": 1	"t": 770421	"P": 1568.5	"F": 80}
{"v": 1	"t": 770441	"P": 1547.25	"F": 60}
{"v": 1	"t": 770462	"P": 1325.0	"F": 59}
{"v": 1	"t": 770482	"P": 1632.0	"F": 77}
{"v": 1	"t": 770502	"P": 1469.25	"F": 53}
{"v": 1	"t": 770523	"P": 1374.25	"F": 77}
{"v": 1	"t": 770543	"P": 1588.25	"F": 59}
{"v": 1	"t": 770563	"P": 1403.0	"F": 47}
{"v": 1	"t": 770584	"P": 1429.0	"F": 58}
{"v": 1	"t": 770604	"P": 1573.0	"F": 69}
{"v": 1	"t": 770624	"P": 1357.75	"F": 47}
{"v": 1	"t": 770645	"P": 1474.0	"F": 55}
{"v": 1	"t": 770665	"P": 1539.75	"F": 65}
{"v": 1	"t": 770685	"P": 1317.75	"F": 30}
{"v": 1	"t": 770706	"P": 1537.5	"F": 63}
{"v": 1	"t": 770726	"P": 1521.0	"F": 67}
{"v": 1	"t": 770746	"P": 1323.25	"F": 43}
{"v": 1	"t": 770767	"P": 1528.5	"F": 62}
{"v": 1	"t": 770787	"P": 1506.0	"F": 66}
{"v": 1	"t": 770807	"P": 1317.0	"F": 32}
{"v": 1	"t": 770828	"P": 1573.75	"F": 60}
{"v": 1	"t": 770848	"P": 1488.5	"F": 47}
{"v": 1	"t": 770868	"P": 1328.75	"F": 35}
{"v": 1	"t": 770889	"P": 1614.5	"F": 64}
{"v": 1	"t": 770909	"P": 1449.0	"F": 56}
{"v": 1	"t": 770929	"P": 1379.75	"F": 40}
{"v": 1	"t": 770950	"P": 1577.0	"F": 73}
{"v": 1	"t": 770970	"P": 1385.75	"F": 41}
{"v": 1	"t": 770990	"P": 1414.5	"F": 35}
{"v": 1	"t": 771011	"P": 1575.5	"F": 45}
{"v": 1	"t": 771031	"P": 1425.75	"F": 32}
{"v": 1	"t": 771051	"P": 1416.75	"F": 48}
{"v": 1	"t": 771072	"P": 1551.0	"F": 54	"C": 47.25	"D": 3282	"sn": 54091930088003	"file": "/data/device_log/data0000.out"	"CO2": 1677.4154052734375	"Tp": 24.36713409423828	"H": 8.397022247314453}
{"v": 1	"t": 771093	"P": 1497.5	"F": 40}
{"v": 1	"t": 771113	"P": 1368.5	"F": 30}
{"v": 1	"t": 771134	"P": 1445.25	"F": 41}
{"v": 1	"t": 771154	"P": 1557.5	"F": 41}
{"v": 1	"t": 771175	"P": 1382.25	"F": 29}
{"v": 1	"t": 771195	"P": 1467.25	"F": 35}
{"v": 1	"t": 771215	"P": 1532.0	"F": 38}
{"v": 1	"t": 771236	"P": 1392.75	"F": 27}
{"v": 1	"t": 771256	"P": 1509.5	"F": 40}
{"v": 1	"t": 771277	"P": 1500.5	"F": 37}
{"v": 1	"t": 771297	"P": 1374.75	"F": 25}
{"v": 1	"t": 771317	"P": 1537.0	"F": 45}
{"v": 1	"t": 771338	"P": 1468.5	"F": 36}
{"v": 1	"t": 771358	"P": 1377.75	"F": 29}
{"v": 1	"t": 771378	"P": 1569.5	"F": 45}
{"v": 1	"t": 771399	"P": 1441.5	"F": 32}
{"v": 1	"t": 771419	"P": 1371.75	"F": 33}
{"v": 1	"t": 771439	"P": 1572.5	"F": 51}
{"v": 1	"t": 771460	"P": 1411.75	"F": 35}
{"v": 1	"t": 771480	"P": 1427.75	"F": 36}
{"v": 1	"t": 771500	"P": 1566.25	"F": 44}
{"v": 1	"t": 771521	"P": 1385.75	"F": 40}
{"v": 1	"t": 771541	"P": 1453.25	"F": 38}
{"v": 1	"t": 771561	"P": 1545.0	"F": 55}
{"v": 1	"t": 771582	"P": 1351.5	"F": 31}
{"v": 1	"t": 771602	"P": 1502.0	"F": 43}
{"v": 1	"t": 771622	"P": 1544.75	"F": 46}
{"v": 1	"t": 771643	"P": 1358.75	"F": 31}
{"v": 1	"t": 771663	"P": 1524.25	"F": 48}
{"v": 1	"t": 771683	"P": 1491.75	"F": 40}
{"v": 1	"t": 771704	"P": 1377.5	"F": 31}
{"v": 1	"t": 771724	"P": 1550.25	"F": 44}
{"v": 1	"t": 771744	"P": 1437.25	"F": 37}
{"v": 1	"t": 771764	"P": 1411.25	"F": 34}
{"v": 1	"t": 771785	"P": 1568.0	"F": 46}
{"v": 1	"t": 771805	"P": 1407.5	"F": 32}
{"v": 1	"t": 771825	"P": 1431.5	"F": 39}
{"v": 1	"t": 771846	"P": 1575.75	"F": 45}
{"v": 1	"t": 771866	"P": 1361.0	"F": 28}
{"v": 1	"t": 771886	"P": 1493.25	"F": 42}
{"v": 1	"t": 771907	"P": 1515.0	"F": 39}
{"v": 1	"t": 771927	"P": 1359.75	"F": 23}
{"v": 1	"t": 771947	"P": 1556.0	"F": 53}
{"v": 1	"t": 771968	"P": 1481.25	"F": 32}
{"v": 1	"t": 771988	"P": 1362.25	"F": 45}
{"v": 1	"t": 772008	"P": 1593.5	"F": 58}
{"v": 1	"t": 772029	"P": 1398.25	"F": 44}
{"v": 1	"t": 772049	"P": 1378.25	"F": 33}
{"v": 1	"t": 772069	"P": 1570.0	"F": 73}
{"v": 1	"t": 772090	"P": 1344.0	"F": 23	"C": 47.225	"D": 3282	"sn": 54091930088003	"file": "/data/device_log/data0000.out"}
{"v": 1	"t": 772110	"P": 1455.0	"F": 49}
{"v": 1	"t": 772131	"P": 1538.0	"F": 60}
{"v": 1	"t": 772153	"P": 1569.5	"F": 43}
{"v": 1	"t": 772173	"P": 1417.5	"F": 38}
{"v": 1	"t": 772194	"P": 1386.5	"F": 38}
{"v": 1	"t": 772214	"P": 1560.75	"F": 61}
{"v": 1	"t": 772234	"P": 1405.25	"F": 35}
{"v": 1	"t": 772255	"P": 1429.0	"F": 40}
{"v": 1	"t": 772275	"P": 1560.75	"F": 46}
{"v": 1	"t": 772295	"P": 1417.0	"F": 32}
{"v": 1	"t": 772316	"P": 1415.25	"F": 39}
{"v": 1	"t": 772336	"P": 1539.5	"F": 44}
{"v": 1	"t": 772356	"P": 1463.25	"F": 34}
{"v": 1	"t": 772376	"P": 1411.0	"F": 37}
{"v": 1	"t": 772397	"P": 1549.5	"F": 43}
{"v": 1	"t": 772417	"P": 1460.5	"F": 38}
{"v": 1	"t": 772437	"P": 1386.5	"F": 33}
{"v": 1	"t": 772458	"P": 1495.0	"F": 40}
{"v": 1	"t": 772478	"P": 1509.0	"F": 44}
{"v": 1	"t": 772498	"P": 1375.25	"F": 29}
{"v": 1	"t": 772519	"P": 1509.0	"F": 41}
{"v": 1	"t": 772539	"P": 1479.0	"F": 35}
{"v": 1	"t": 772559	"P": 1391.0	"F": 32}
{"v": 1	"t": 772580	"P": 1487.25	"F": 46}
{"v": 1	"t": 772600	"P": 1532.0	"F": 47}
{"v": 1	"t": 772620	"P": 1362.75	"F": 29}
{"v": 1	"t": 772641	"P": 1500.25	"F": 37}
{"v": 1	"t": 772661	"P": 1515.25	"F": 40}
{"v": 1	"t": 772681	"P": 1379.5	"F": 33}
{"v": 1	"t": 772702	"P": 1469.5	"F": 37}
{"v": 1	"t": 772722	"P": 1542.75	"F": 42}
{"v": 1	"t": 772742	"P": 1382.0	"F": 29}
{"v": 1	"t": 772763	"P": 1476.25	"F": 41}
{"v": 1	"t": 772783	"P": 1531.5	"F": 39}
{"v": 1	"t": 772804	"P": 1382.0	"F": 27}
{"v": 1	"t": 772824	"P": 1485.25	"F": 36}
{"v": 1	"t": 772844	"P": 1526.0	"F": 40}
{"v": 1	"t": 772865	"P": 1400.0	"F": 30}
{"v": 1	"t": 772885	"P": 1457.0	"F": 36}
{"v": 1	"t": 772905	"P": 1528.75	"F": 40}
{"v": 1	"t": 772926	"P": 1390.25	"F": 26}
{"v": 1	"t": 772946	"P": 1484.75	"F": 36}
{"v": 1	"t": 772966	"P": 1518.5	"F": 43}
{"v": 1	"t": 772987	"P": 1400.75	"F": 32}
{"v": 1	"t": 773007	"P": 1445.0	"F": 35}
{"v": 1	"t": 773028	"P": 1543.5	"F": 43}
{"v": 1	"t": 773048	"P": 1395.0	"F": 26}
{"v": 1	"t": 773068	"P": 1448.75	"F": 35}
{"v": 1	"t": 773089	"P": 1530.25	"F": 46}
{"v": 1	"t": 773109	"P": 1438.75	"F": 34	"C": 47.235	"D": 3282	"sn": 54091930088003	"file": "/data/device_log/data0000.out"	"CO2": 1536.2733154296875	"Tp": 24.40985870361328	"H": 8.061761856079102}
{"v": 1	"t": 773130	"P": 1399.25	"F": 30}
{"v": 1	"t": 773151	"P": 1453.25	"F": 34}
{"v": 1	"t": 773172	"P": 1515.25	"F": 35}
{"v": 1	"t": 773192	"P": 1495.75	"F": 38}
{"v": 1	"t": 773213	"P": 1388.0	"F": 35}
{"v": 1	"t": 773233	"P": 1463.25	"F": 39}
{"v": 1	"t": 773253	"P": 1536.5	"F": 41}
{"v": 1	"t": 773274	"P": 1394.0	"F": 26}
{"v": 1	"t": 773294	"P": 1458.5	"F": 35}
{"v": 1	"t": 773314	"P": 1527.0	"F": 43}
{"v": 1	"t": 773335	"P": 1431.5	"F": 36}
{"v": 1	"t": 773355	"P": 1407.75	"F": 36}
{"v": 1	"t": 773375	"P": 1532.25	"F": 45}
{"v": 1	"t": 773396	"P": 1442.25	"F": 27}
{"v": 1	"t": 773416	"P": 1417.25	"F": 27}
{"v": 1	"t": 773436	"P": 1523.75	"F": 42}
{"v": 1	"t": 773457	"P": 1450.5	"F": 34}
{"v": 1	"t": 773477	"P": 1408.25	"F": 36}
{"v": 1	"t": 773497	"P": 1508.0	"F": 43}
{"v": 1	"t": 773518	"P": 1483.25	"F": 33}
{"v": 1	"t": 773538	"P": 1378.5	"F": 27}
{"v": 1	"t": 773558	"P": 1517.25	"F": 39}
{"v": 1	"t": 773579	"P": 1496.5	"F": 37}
{"v": 1	"t": 773599	"P": 1390.75	"F": 36}
{"v": 1	"t": 773619	"P": 1456.0	"F": 45}
{"v": 1	"t": 773639	"P": 1544.0	"F": 39}
{"v": 1	"t": 773660	"P": 1400.0	"F": 27}
{"v": 1	"t": 773680	"P": 1447.0	"F": 36}
{"v": 1	"t": 773700	"P": 1528.25	"F": 38}
{"v": 1	"t": 773721	"P": 1440.0	"F": 36}
{"v": 1	"t": 773741	"P": 1404.5	"F": 39}
{"v": 1	"t": 773761	"P": 1517.75	"F": 45}
{"v": 1	"t": 773782	"P": 1472.75	"F": 37}
{"v": 1	"t": 773802	"P": 1398.0	"F": 29}
{"v": 1	"t": 773822	"P": 1500.25	"F": 35}
{"v": 1	"t": 773843	"P": 1490.75	"F": 37}
{"v": 1	"t": 773863	"P": 1400.5	"F": 28}
{"v": 1	"t": 773883	"P": 1479.0	"F": 45}
{"v": 1	"t": 773904	"P": 1516.5	"F": 46}
{"v": 1	"t": 773924	"P": 1399.5	"F": 34}
{"v": 1	"t": 773944	"P": 1445.25	"F": 35}
{"v": 1	"t": 773965	"P": 1533.75	"F": 47}
{"v": 1	"t": 773985	"P": 1435.0	"F": 33}
{"v": 1	"t": 774005	"P": 1391.0	"F": 34}
{"v": 1	"t": 774026	"P": 1522.25	"F": 43}
{"v": 1	"t": 774046	"P": 1486.0	"F": 36}
{"v": 1	"t": 774066	"P": 1384.5	"F": 37}
{"v": 1	"t": 774087	"P": 1473.25	"F": 44}
{"v": 1	"t": 774107	"P": 1530.75	"F": 42}
{"v": 1	"t": 774127	"P": 1398.0	"F": 33	"C": 47.235	"D": 3282	"sn": 54091930088003	"file": "/data/device_log/data0000.out"}
{"v": 1	"t": 774148	"P": 1428.0	"F": 34}
{"v": 1	"t": 774168	"P": 1536.25	"F": 41}
{"v": 1	"t": 774190	"P": 1541.25	"F": 38}
{"v": 1	"t": 774210	"P": 1450.5	"F": 33}
{"v": 1	"t": 774231	"P": 1394.75	"F": 33}
{"v": 1	"t": 774251	"P": 1493.5	"F": 47}
{"v": 1	"t": 774271	"P": 1471.0	"F": 40}
{"v": 1	"t": 774292	"P": 1401.75	"F": 33}
{"v": 1	"t": 774312	"P": 1510.0	"F": 45}
{"v": 1	"t": 774332	"P": 1518.25	"F": 39}
{"v": 1	"t": 774353	"P": 1379.25	"F": 31}
{"v": 1	"t": 774373	"P": 1431.25	"F": 32}
{"v": 1	"t": 774393	"P": 1544.0	"F": 39}
{"v": 1	"t": 774414	"P": 1417.25	"F": 33}
{"v": 1	"t": 774434	"P": 1449.25	"F": 38}
{"v": 1	"t": 774454	"P": 1507.75	"F": 44}
{"v": 1	"t": 774475	"P": 1415.0	"F": 35}
{"v": 1	"t": 774495	"P": 1389.0	"F": 34}
{"v": 1	"t": 774515	"P": 1522.5	"F": 37}
{"v": 1	"t": 774536	"P": 1446.25	"F": 32}
{"v": 1	"t": 774556	"P": 1419.75	"F": 32}
{"v": 1	"t": 774576	"P": 1519.5	"F": 48}
{"v": 1	"t": 774596	"P": 1424.25	"F": 35}
{"v": 1	"t": 774617	"P": 1355.5	"F": 26}
{"v": 1	"t": 774637	"P": 1529.75	"F": 42}
{"v": 1	"t": 774657	"P": 1468.75	"F": 43}
{"v": 1	"t": 774678	"P": 1381.0	"F": 49}
{"v": 1	"t": 774698	"P": 1568.0	"F": 48}
{"v": 1	"t": 774718	"P": 1481.5	"F": 45}
{"v": 1	"t": 774739	"P": 1371.75	"F": 35}
{"v": 1	"t": 774759	"P": 1495.5	"F": 46}
{"v": 1	"t": 774779	"P": 1497.0	"F": 42}
{"v": 1	"t": 774800	"P": 1395.25	"F": 28}
{"v": 1	"t": 774820	"P": 1462.5	"F": 37}
{"v": 1	"t": 774841	"P": 1502.5	"F": 39}
{"v": 1	"t": 774861	"P": 1413.25	"F": 32}
{"v": 1	"t": 774881	"P": 1437.0	"F": 32}
{"v": 1	"t": 774902	"P": 1558.0	"F": 37}
{"v": 1	"t": 774922	"P": 1441.25	"F": 30}
{"v": 1	"t": 774942	"P": 1462.25	"F": 39}
{"v": 1	"t": 774962	"P": 1534.25	"F": 47}
{"v": 1	"t": 774983	"P": 1426.0	"F": 37}
{"v": 1	"t": 775003	"P": 1405.25	"F": 38}
{"v": 1	"t": 775023	"P": 1535.5	"F": 43}
{"v": 1	"t": 775044	"P": 1463.75	"F": 35}
{"v": 1	"t": 775064	"P": 1381.0	"F": 29}
{"v": 1	"t": 775084	"P": 1500.5	"F": 37}
{"v": 1	"t": 775105	"P": 1523.25	"F": 33}
{"v": 1	"t": 775125	"P": 1375.25	"F": 39}
{"v": 1	"t": 775145	"P": 1529.25	"F": 45	"C": 47.255	"D": 3282	"sn": 54091930088003	"file": "/data/device_log/data0000.out"	"CO2": 1640.23974609375	"Tp": 24.436561584472656	"H": 7.590908527374268}
{"v": 1	"t": 775167	"P": 1561.75	"F": 44}
{"v": 1	"t": 775187	"P": 1528.75	"F": 43}
{"v": 1	"t": 775208	"P": 1403.25	"F": 46}
{"v": 1	"t": 775229	"P": 1435.25	"F": 46}
{"v": 1	"t": 775249	"P": 1535.0	"F": 52}
{"v": 1	"t": 775269	"P": 1419.5	"F": 34}
{"v": 1	"t": 775289	"P": 1425.75	"F": 28}
{"v": 1	"t": 775310	"P": 1467.0	"F": 37}
{"v": 1	"t": 775330	"P": 1461.75	"F": 27}
{"v": 1	"t": 775351	"P": 1414.25	"F": 22}
{"v": 1	"t": 775371	"P": 1467.75	"F": 31}
{"v": 1	"t": 775391	"P": 1494.25	"F": 31}
{"v": 1	"t": 775412	"P": 1417.75	"F": 29}
{"v": 1	"t": 775432	"P": 1432.0	"F": 27}
{"v": 1	"t": 775452	"P": 1509.25	"F": 28}
{"v": 1	"t": 775473	"P": 1456.5	"F": 30}
{"v": 1	"t": 775493	"P": 1419.5	"F": 29}
{"v": 1	"t": 775513	"P": 1529.75	"F": 33}
{"v": 1	"t": 775534	"P": 1499.0	"F": 26}
{"v": 1	"t": 775554	"P": 1398.0	"F": 28}
{"v": 1	"t": 775574	"P": 1530.25	"F": 47}
{"v": 1	"t": 775595	"P": 1459.5	"F": 47}
{"v": 1	"t": 775615	"P": 1335.0	"F": 34}
{"v": 1	"t": 775635	"P": 1504.5	"F": 53}
{"v": 1	"t": 775656	"P": 1530.25	"F": 52}
{"v": 1	"t": 775676	"P": 1373.25	"F": 42}
{"v": 1	"t": 775696	"P": 1501.75	"F": 47}
{"v": 1	"t": 775717	"P": 1490.75	"F": 46}
{"v": 1	"t": 775737	"P": 1385.75	"F": 34}
{"v": 1	"t": 775757	"P": 1481.75	"F": 37}
{"v": 1	"t": 775778	"P": 1509.5	"F": 40}
{"v": 1	"t": 775798	"P": 1397.0	"F": 28}
{"v": 1	"t": 775818	"P": 1454.5	"F": 33}
{"v": 1	"t": 775838	"P": 1546.5	"F": 37}
{"v": 1	"t": 775859	"P": 1442.0	"F": 30}
{"v": 1	"t": 775879	"P": 1438.5	"F": 38}
{"v": 1	"t": 775899	"P": 1531.25	"F": 45}
{"v": 1	"t": 775920	"P": 1447.75	"F": 36}
{"v": 1	"t": 775940	"P": 1386.5	"F": 34}
{"v": 1	"t": 775960	"P": 1505.25	"F": 42}
{"v": 1	"t": 775981	"P": 1493.5	"F": 33}
{"v": 1	"t": 776001	"P": 1390.25	"F": 28}
{"v": 1	"t": 776021	"P": 1471.5	"F": 40}
{"v": 1	"t": 776042	"P": 1523.5	"F": 35}
{"v": 1	"t": 776062	"P": 1425.75	"F": 36}
{"v": 1	"t": 776082	"P": 1453.25	"F": 39}
{"v": 1	"t": 776103	"P": 1498.5	"F": 44}
{"v": 1	"t": 776123	"P": 1426.75	"F": 40}
{"v": 1	"t": 776143	"P": 1426.5	"F": 36}
{"v": 1	"t": 776164	"P": 1518.25	"F": 42	"C": 47.245	"D": 3282	"sn": 54091930088003	"file": "/data/device_log/data0000.out"}
{"v": 1	"t": 776184	"P": 1464.5	"F": 38}
{"v": 1	"t": 776205	"P": 1399.0	"F": 31}
{"v": 1	"t": 776226	"P": 1392.25	"F": 36}
{"v": 1	"t": 776247	"P": 1465.75	"F": 39}
{"v": 1	"t": 776267	"P": 1524.5	"F": 38}
{"v": 1	"t": 776287	"P": 1413.75	"F": 27}
{"v": 1	"t": 776308	"P": 1427.25	"F": 42}
{"v": 1	"t": 776328	"P": 1505.0	"F": 45}
{"v": 1	"t": 776348	"P": 1423.75	"F": 36}
{"v": 1	"t": 776368	"P": 1442.5	"F": 36}
{"v": 1	"t": 776389	"P": 1562.25	"F": 38}
{"v": 1	"t": 776409	"P": 1440.0	"F": 27}
{"v": 1	"t": 776429	"P": 1416.25	"F": 34}
{"v": 1	"t": 776450	"P": 1526.25	"F": 54}
{"v": 1	"t": 776470	"P": 1386.75	"F": 36}
{"v": 1	"t": 776490	"P": 1389.0	"F": 38}
{"v": 1	"t": 776511	"P": 1535.75	"F": 48}
{"v": 1	"t": 776531	"P": 1485.5	"F": 44}
{"v": 1	"t": 776551	"P": 1375.0	"F": 32}
{"v": 1	"t": 776572	"P": 1501.75	"F": 33}
{"v": 1	"t": 776592	"P": 1496.0	"F": 35}
{"v": 1	"t": 776612	"P": 1405.5	"F": 28}
{"v": 1	"t": 776633	"P": 1448.75	"F": 34}
{"v": 1	"t": 776653	"P": 1524.25	"F": 42}
{"v": 1	"t": 776673	"P": 1440.75	"F": 29}
{"v": 1	"t": 776694	"P": 1424.5	"F": 35}
{"v": 1	"t": 776714	"P": 1504.25	"F": 42}
{"v": 1	"t": 776734	"P": 1447.0	"F": 37}
{"v": 1	"t": 776755	"P": 1388.25	"F": 33}
{"v": 1	"t": 776775	"P": 1537.75	"F": 39}
{"v": 1	"t": 776795	"P": 1488.5	"F": 33}
{"v": 1	"t": 776816	"P": 1423.75	"F": 35}
{"v": 1	"t": 776836	"P": 1499.0	"F": 49}
{"v": 1	"t": 776856	"P": 1480.5	"F": 44}
{"v": 1	"t": 776877	"P": 1372.25	"F": 37}
{"v": 1	"t": 776897	"P": 1488.5	"F": 40}
{"v": 1	"t": 776917	"P": 1529.0	"F": 41}
{"v": 1	"t": 776938	"P": 1398.0	"F": 32}
{"v": 1	"t": 776958	"P": 1422.25	"F": 35}
{"v": 1	"t": 776979	"P": 1517.25	"F": 40}
{"v": 1	"t": 776999	"P": 1477.75	"F": 37}
{"v": 1	"t": 777019	"P": 1396.25	"F": 33}
{"v": 1	"t": 777040	"P": 1484.25	"F": 39}
{"v": 1	"t": 777060	"P": 1504.75	"F": 44}
{"v": 1	"t": 777080	"P": 1395.75	"F": 31}
{"v": 1	"t": 777101	"P": 1459.5	"F": 36}
{"v": 1	"t": 777121	"P": 1526.0	"F": 45}
{"v": 1	"t": 777141	"P": 1413.25	"F": 30}
{"v": 1	"t": 777162	"P": 1400.25	"F": 28}
{"v": 1	"t": 777182	"P": 1512.25	"F": 45	"C": 47.245	"D": 3282	"sn": 54091930088003	"file": "/data/device_log/data0000.out"	"CO2": 1421.0283203125	"Tp": 24.479286193847656	"H": 6.939869403839111}
{"v": 1	"t": 777204	"P": 1501.0	"F": 32}
{"v": 1	"t": 777224	"P": 1452.25	"F": 38}
{"v": 1	"t": 777248	"P": 1506.0	"F": 37}
{"v": 1	"t": 777268	"P": 1471.0	"F": 36}
{"v": 1	"t": 777288	"P": 1378.5	"F": 19}
{"v": 1	"t": 777309	"P": 1451.5	"F": 37}
{"v": 1	"t": 777329	"P": 1488.5	"F": 41}
{"v": 1	"t": 777350	"P": 1377.5	"F": 36}
{"v": 1	"t": 777370	"P": 1510.5	"F": 38}
{"v": 1	"t": 777390	"P": 1552.75	"F": 31}
{"v": 1	"t": 777411	"P": 1413.75	"F": 32}
{"v": 1	"t": 777431	"P": 1469.25	"F": 40}
{"v": 1	"t": 777451	"P": 1513.25	"F": 49}
{"v": 1	"t": 777472	"P": 1412.0	"F": 36}
{"v": 1	"t": 777492	"P": 1429.25	"F": 37}
{"v": 1	"t": 777512	"P": 1516.75	"F": 41}
{"v": 1	"t": 777533	"P": 1445.5	"F": 34}
{"v": 1	"t": 777553	"P": 1391.0	"F": 31}
{"v": 1	"t": 777573	"P": 1528.25	"F": 37}
{"v": 1	"t": 777594	"P": 1496.25	"F": 33}
{"v": 1	"t": 777614	"P": 1408.5	"F": 34}
{"v": 1	"t": 777634	"P": 1536.0	"F": 45}
{"v": 1	"t": 777655	"P": 1495.5	"F": 33}
{"v": 1	"t": 777675	"P": 1366.75	"F": 29}
{"v": 1	"t": 777695	"P": 1463.0	"F": 49}
{"v": 1	"t": 777715	"P": 1511.0	"F": 43}
{"v": 1	"t": 777736	"P": 1430.0	"F": 35}
{"v": 1	"t": 777756	"P": 1445.25	"F": 34}
{"v": 1	"t": 777776	"P": 1498.5	"F": 42}
{"v": 1	"t": 777797	"P": 1388.25	"F": 29}
{"v": 1	"t": 777817	"P": 1435.75	"F": 26}
{"v": 1	"t": 777837	"P": 1508.5	"F": 31}
{"v": 1	"t": 777858	"P": 1442.25	"F": 36}
{"v": 1	"t": 777878	"P": 1429.5	"F": 40}
{"v": 1	"t": 777898	"P": 1553.0	"F": 46}
{"v": 1	"t": 777919	"P": 1436.75	"F": 30}
{"v": 1	"t": 777939	"P": 1359.25	"F": 26}
{"v": 1	"t": 777959	"P": 1497.0	"F": 39}
{"v": 1	"t": 777980	"P": 1486.25	"F": 42}
{"v": 1	"t": 778000	"P": 1402.5	"F": 27}
{"v": 1	"t": 778020	"P": 1473.5	"F": 44}
{"v": 1	"t": 778041	"P": 1516.25	"F": 43}
{"v": 1	"t": 778061	"P": 1395.25	"F": 33}
{"v": 1	"t": 778081	"P": 1451.75	"F": 35}
{"v": 1	"t": 778102	"P": 1549.5	"F": 41}
{"v": 1	"t": 778122	"P": 1442.5	"F": 35}
{"v": 1	"t": 778142	"P": 1396.0	"F": 31}
{"v": 1	"t": 778163	"P": 1502.25	"F": 48}
{"v": 1	"t": 778183	"P": 1487.25	"F": 33}
{"v": 1	"t": 778203	"P": 1417.5	"F": 36	"C": 47.235	"D": 3282	"sn": 54091930088003	"file": "/data/device_log/data0000.out"}
{"v": 1	"t": 778224	"P": 1476.25	"F": 42}
{"v": 1	"t": 778244	"P": 1483.25	"F": 40}
{"v": 1	"t": 778267	"P": 1503.5	"F": 38}
{"v": 1	"t": 778287	"P": 1474.25	"F": 37}
{"v": 1	"t": 778307	"P": 1389.0	"F": 35}
{"v": 1	"t": 778328	"P": 1479.0	"F": 39}
{"v": 1	"t": 778348	"P": 1513.25	"F": 38}
{"v": 1	"t": 778368	"P": 1404.75	"F": 32}
{"v": 1	"t": 778389	"P": 1429.0	"F": 36}
{"v": 1	"t": 778409	"P": 1525.0	"F": 38}
{"v": 1	"t": 778429	"P": 1430.0	"F": 34}
{"v": 1	"t": 778450	"P": 1415.0	"F": 35}
{"v": 1	"t": 778470	"P": 1505.25	"F": 48}
{"v": 1	"t": 778490	"P": 1463.75	"F": 39}
{"v": 1	"t": 778511	"P": 1409.5	"F": 35}
{"v": 1	"t": 778531	"P": 1498.75	"F": 41}
{"v": 1	"t": 778551	"P": 1482.5	"F": 43}
{"v": 1	"t": 778572	"P": 1377.5	"F": 33}
{"v": 1	"t": 778592	"P": 1488.25	"F": 38}
{"v": 1	"t": 778612	"P": 1543.75	"F": 40}
{"v": 1	"t": 778633	"P": 1407.0	"F": 33}
{"v": 1	"t": 778653	"P": 1411.0	"F": 33}
{"v": 1	"t": 778673	"P": 1528.0	"F": 49}
{"v": 1	"t": 778694	"P": 1465.5	"F": 32}
{"v": 1	"t": 778714	"P": 1406.0	"F": 35}
{"v": 1	"t": 778734	"P": 1495.75	"F": 44}
{"v": 1	"t": 778755	"P": 1478.0	"F": 40}
{"v": 1	"t": 778775	"P": 1389.5	"F": 36}
{"v": 1	"t": 778795	"P": 1479.25	"F": 42}
{"v": 1	"t": 778816	"P": 1527.5	"F": 41}
{"v": 1	"t": 778836	"P": 1400.5	"F": 35}
{"v": 1	"t": 778856	"P": 1427.75	"F": 37}
{"v": 1	"t": 778877	"P": 1538.75	"F": 40}
{"v": 1	"t": 778897	"P": 1454.0	"F": 30}
{"v": 1	"t": 778917	"P": 1406.0	"F": 37}
{"v": 1	"t": 778938	"P": 1491.75	"F": 35}
{"v": 1	"t": 778958	"P": 1482.25	"F": 43}
{"v": 1	"t": 778978	"P": 1410.25	"F": 31}
{"v": 1	"t": 778999	"P": 1480.75	"F": 43}
{"v": 1	"t": 779019	"P": 1494.25	"F": 46}
{"v": 1	"t": 779039	"P": 1404.75	"F": 31}
{"v": 1	"t": 779060	"P": 1472.5	"F": 40}
{"v": 1	"t": 779080	"P": 1517.0	"F": 42}
{"v": 1	"t": 779100	"P": 1413.75	"F": 35}
{"v": 1	"t": 779121	"P": 1423.0	"F": 35}
{"v": 1	"t": 779141	"P": 1530.75	"F": 41}
{"v": 1	"t": 779161	"P": 1469.25	"F": 35}
{"v": 1	"t": 779182	"P": 1378.75	"F": 28}
{"v": 1	"t": 779202	"P": 1485.5	"F": 46}
{"v": 1	"t": 779222	"P": 1522.5	"F": 35	"C": 47.22	"D": 3282	"sn": 54091930088003	"file": "/data/device_log/data0000.out"	"CO2": 1286.4337158203125	"Tp": 24.492637634277344	"H": 6.142026901245117}
{"v": 1	"t": 779243	"P": 1480.75	"F": 42}
{"v": 1	"t": 779264	"P": 1399.5	"F": 30}
{"v": 1	"t": 779286	"P": 1428.0	"F": 38}
{"v": 1	"t": 779306	"P": 1481.0	"F": 41}
{"v": 1	"t": 779326	"P": 1503.0	"F": 39}
{"v": 1	"t": 779347	"P": 1395.5	"F": 34}
{"v": 1	"t": 779367	"P": 1424.25	"F": 36}
{"v": 1	"t": 779387	"P": 1525.5	"F": 38}
{"v": 1	"t": 779408	"P": 1451.25	"F": 34}
{"v": 1	"t": 779428	"P": 1408.75	"F": 30}
{"v": 1	"t": 779448	"P": 1531.0	"F": 51}
{"v": 1	"t": 779469	"P": 1429.5	"F": 34}
{"v": 1	"t": 779489	"P": 1350.0	"F": 27}
{"v": 1	"t": 779509	"P": 1510.75	"F": 40}
{"v": 1	"t": 779530	"P": 1490.5	"F": 46}
{"v": 1	"t": 779550	"P": 1396.5	"F": 41}
{"v": 1	"t": 779570	"P": 1479.75	"F": 46}
{"v": 1	"t": 779591	"P": 1507.25	"F": 47}
{"v": 1	"t": 779611	"P": 1401.75	"F": 27}
{"v": 1	"t": 779631	"P": 1453.5	"F": 31}
{"v": 1	"t": 779652	"P": 1519.5	"F": 36}
{"v": 1	"t": 779672	"P": 1443.0	"F": 24}
{"v": 1	"t": 779692	"P": 1425.0	"F": 31}
{"v": 1	"t": 779713	"P": 1492.25	"F": 43}
{"v": 1	"t": 779733	"P": 1446.0	"F": 41}
{"v": 1	"t": 779753	"P": 1395.75	"F": 33}
{"v": 1	"t": 779774	"P": 1514.0	"F": 38}
{"v": 1	"t": 779794	"P": 1486.25	"F": 32}
{"v": 1	"t": 779814	"P": 1391.5	"F": 26}
{"v": 1	"t": 779835	"P": 1470.5	"F": 48}
{"v": 1	"t": 779855	"P": 1489.75	"F": 41}
{"v": 1	"t": 779875	"P": 1397.0	"F": 33}
{"v": 1	"t": 779895	"P": 1468.5	"F": 36}
{"v": 1	"t": 779916	"P": 1562.0	"F": 36}
{"v": 1	"t": 779936	"P": 1409.0	"F": 27}
{"v": 1	"t": 779956	"P": 1429.25	"F": 39}
{"v": 1	"t": 779977	"P": 1512.25	"F": 41}
{"v": 1	"t": 779997	"P": 1457.0	"F": 35}
{"v": 1	"t": 780017	"P": 1426.0	"F": 39}
{"v": 1	"t": 780038	"P": 1549.5	"F": 40}
{"v": 1	"t": 780058	"P": 1454.5	"F": 28}
{"v": 1	"t": 780078	"P": 1400.0	"F": 32}
{"v": 1	"t": 780099	"P": 1476.0	"F": 33}
{"v": 1	"t": 780119	"P": 1478.75	"F": 45}
{"v": 1	"t": 780139	"P": 1401.5	"F": 33}
{"v": 1	"t": 780160	"P": 1533.75	"F": 37}
{"v": 1	"t": 780180	"P": 1514.5	"F": 31}
{"v": 1	"t": 780201	"P": 1402.25	"F": 32}
{"v": 1	"t": 780221	"P": 1491.75	"F": 47}
{"v": 1	"t": 780241	"P": 1499.75	"F": 53	"C": 47.225	"D": 3282	"sn": 54091930088003	"file": "/data/device_log/data0000.out"}
{"v": 1	"t": 780262	"P": 1402.25	"F": 43}
{"v": 1	"t": 780282	"P": 1442.75	"F": 29}
{"v": 1	"t": 780305	"P": 1438.5	"F": 34}
{"v": 1	"t": 780326	"P": 1411.0	"F": 27}
{"v": 1	"t": 780346	"P": 1483.5	"F": 40}
{"v": 1	"t": 780366	"P": 1484.25	"F": 38}
{"v": 1	"t": 780387	"P": 1414.75	"F": 37}
{"v": 1	"t": 780407	"P": 1478.5	"F": 43}
{"v": 1	"t": 780427	"P": 1511.25	"F": 41}
{"v": 1	"t": 780448	"P": 1409.0	"F": 34}
{"v": 1	"t": 780468	"P": 1431.75	"F": 36}
{"v": 1	"t": 780488	"P": 1527.25	"F": 42}
{"v": 1	"t": 780509	"P": 1454.25	"F": 39}
{"v": 1	"t": 780529	"P": 1379.0	"F": 32}
{"v": 1	"t": 780549	"P": 1508.0	"F": 40}
{"v": 1	"t": 780570	"P": 1518.0	"F": 36}
{"v": 1	"t": 780590	"P": 1397.5	"F": 33}
{"v": 1	"t": 780610	"P": 1434.75	"F": 35}
{"v": 1	"t": 780631	"P": 1497.75	"F": 48}
{"v": 1	"t": 780651	"P": 1419.5	"F": 31}
{"v": 1	"t": 780671	"P": 1440.75	"F": 36}
{"v": 1	"t": 780692	"P": 1520.25	"F": 46}
{"v": 1	"t": 780712	"P": 1442.25	"F": 34}
{"v": 1	"t": 780732	"P": 1405.75	"F": 34}
{"v": 1	"t": 780753	"P": 1515.5	"F": 41}
{"v": 1	"t": 780773	"P": 1470.75	"F": 34}
{"v": 1	"t": 780793	"P": 1399.5	"F": 26}
{"v": 1	"t": 780814	"P": 1471.75	"F": 43}
{"v": 1	"t": 780834	"P": 1511.25	"F": 39}
{"v": 1	"t": 780854	"P": 1425.25	"F": 35}
{"v": 1	"t": 780875	"P": 1460.0	"F": 38}
{"v": 1	"t": 780895	"P": 1504.5	"F": 40}
{"v": 1	"t": 780915	"P": 1422.25	"F": 39}
{"v": 1	"t": 780936	"P": 1420.75	"F": 39}
{"v": 1	"t": 780956	"P": 1543.25	"F": 45}
{"v": 1	"t": 780976	"P": 1476.75	"F": 40}
{"v": 1	"t": 780997	"P": 1362.0	"F": 35}
{"v": 1	"t": 781017	"P": 1484.75	"F": 45}
{"v": 1	"t": 781037	"P": 1537.5	"F": 45}
{"v": 1	"t": 781058	"P": 1407.0	"F": 32}
{"v": 1	"t": 781078	"P": 1431.25	"F": 41}
{"v": 1	"t": 781098	"P": 1527.25	"F": 45}
{"v": 1	"t": 781119	"P": 1450.25	"F": 32}
{"v": 1	"t": 781139	"P": 1412.25	"F": 35}
{"v": 1	"t": 781159	"P": 1487.75	"F": 45}
{"v": 1	"t": 781180	"P": 1487.25	"F": 43}
{"v": 1	"t": 781200	"P": 1408.75	"F": 35}
{"v": 1	"t": 781221	"P": 1473.75	"F": 46}
{"v": 1	"t": 781241	"P": 1518.0	"F": 44}
{"v": 1	"t": 781261	"P": 1403.5	"F": 40	"C": 47.155	"D": 3282	"sn": 54091930088003	"file": "/data/device_log/data0000.out"	"CO2": 1230.8477783203125	"Tp": 24.50865936279297	"H": 5.428764343261719}
{"v": 1	"t": 781283	"P": 1407.75	"F": 41}
{"v": 1	"t": 781303	"P": 1429.25	"F": 35}
{"v": 1	"t": 781325	"P": 1406.5	"F": 41}
{"v": 1	"t": 781345	"P": 1523.75	"F": 40}
{"v": 1	"t": 781366	"P": 1493.5	"F": 38}
{"v": 1	"t": 781386	"P": 1375.75	"F": 33}
{"v": 1	"t": 781406	"P": 1471.75	"F": 40}
{"v": 1	"t": 781427	"P": 1534.0	"F": 40}
{"v": 1	"t": 781447	"P": 1424.0	"F": 35}
{"v": 1	"t": 781467	"P": 1414.0	"F": 33}
{"v": 1	"t": 781488	"P": 1525.75	"F": 48}
{"v": 1	"t": 781508	"P": 1464.5	"F": 33}
{"v": 1	"t": 781528	"P": 1403.5	"F": 29}
{"v": 1	"t": 781549	"P": 1482.25	"F": 43}
{"v": 1	"t": 781569	"P": 1498.0	"F": 38}
{"v": 1	"t": 781589	"P": 1414.5	"F": 33}
{"v": 1	"t": 781609	"P": 1459.75	"F": 37}
{"v": 1	"t": 781630	"P": 1510.25	"F": 42}
{"v": 1	"t": 781650	"P": 1429.75	"F": 37}
{"v": 1	"t": 781670	"P": 1431.25	"F": 37}
{"v": 1	"t": 781691	"P": 1530.25	"F": 42}
{"v": 1	"t": 781711	"P": 1449.75	"F": 36}
{"v": 1	"t": 781731	"P": 1379.0	"F": 33}
{"v": 1	"t": 781752	"P": 1500.0	"F": 40}
{"v": 1	"t": 781772	"P": 1524.5	"F": 39}
{"v": 1	"t": 781792	"P": 1402.75	"F": 33}
{"v": 1	"t": 781813	"P": 1436.25	"F": 35}
{"v": 1	"t": 781833	"P": 1535.0	"F": 44}
{"v": 1	"t": 781853	"P": 1439.75	"F": 32}
{"v": 1	"t": 781874	"P": 1410.5	"F": 34}
{"v": 1	"t": 781894	"P": 1499.0	"F": 47}
{"v": 1	"t": 781914	"P": 1461.75	"F": 35}
{"v": 1	"t": 781935	"P": 1423.0	"F": 34}
{"v": 1	"t": 781955	"P": 1486.5	"F": 45}
{"v": 1	"t": 781975	"P": 1468.25	"F": 40}
{"v": 1	"t": 781996	"P": 1404.75	"F": 35}
{"v": 1	"t": 782016	"P": 1494.75	"F": 40}
{"v": 1	"t": 782036	"P": 1519.25	"F": 40}
{"v": 1	"t": 782057	"P": 1401.5	"F": 34}
{"v": 1	"t": 782077	"P": 1421.25	"F": 36}
{"v": 1	"t": 782097	"P": 1537.25	"F": 43}
{"v": 1	"t": 782118	"P": 1455.0	"F": 34}
{"v": 1	"t": 782138	"P": 1369.25	"F": 31}
{"v": 1	"t": 782158	"P": 1493.25	"F": 38}
{"v": 1	"t": 782179	"P": 1516.0	"F": 38}
{"v": 1	"t": 782199	"P": 1405.25	"F": 33}
{"v": 1	"t": 782219	"P": 1438.0	"F": 37}
{"v": 1	"t": 782239	"P": 1520.25	"F": 49}
{"v": 1	"t": 782260	"P": 1440.75	"F": 30}
{"v": 1	"t": 782280	"P": 1431.5	"F": 39	"C": 47.225	"D": 3281	"sn": 54091930088003	"file": "/data/device_log/data0000.out"}
{"v": 1	"t": 782301	"P": 1494.75	"F": 45}
{"v": 1	"t": 782321	"P": 1469.25	"F": 39}
{"v": 1	"t": 782343	"P": 1514.0	"F": 39}
{"v": 1	"t": 782364	"P": 1431.75	"F": 36}
{"v": 1	"t": 782384	"P": 1409.25	"F": 35}
{"v": 1	"t": 782404	"P": 1507.5	"F": 44}
{"v": 1	"t": 782425	"P": 1483.75	"F": 38}
{"v": 1	"t": 782445	"P": 1454.75	"F": 34}
{"v": 1	"t": 782465	"P": 1467.75	"F": 43}
{"v": 1	"t": 782486	"P": 1514.75	"F": 41}
{"v": 1	"t": 782506	"P": 1425.5	"F": 39}
{"v": 1	"t": 782526	"P": 1426.0	"F": 37}
{"v": 1	"t": 782547	"P": 1505.25	"F": 42}
{"v": 1	"t": 782567	"P": 1466.25	"F": 40}
{"v": 1	"t": 782587	"P": 1410.5	"F": 32}
{"v": 1	"t": 782608	"P": 1488.75	"F": 42}
{"v": 1	"t": 782628	"P": 1490.25	"F": 42}
{"v": 1	"t": 782648	"P": 1402.0	"F": 33}
{"v": 1	"t": 782669	"P": 1469.5	"F": 39}
{"v": 1	"t": 782689	"P": 1529.75	"F": 41}
{"v": 1	"t": 782709	"P": 1406.0	"F": 33}
{"v": 1	"t": 782730	"P": 1413.5	"F": 32}
{"v": 1	"t": 782750	"P": 1531.25	"F": 46}
{"v": 1	"t": 782770	"P": 1477.0	"F": 32}
{"v": 1	"t": 782791	"P": 1398.5	"F": 31}
{"v": 1	"t": 782811	"P": 1473.0	"F": 42}
{"v": 1	"t": 782831	"P": 1506.0	"F": 38}
{"v": 1	"t": 782852	"P": 1424.75	"F": 33}
{"v": 1	"t": 782872	"P": 1453.5	"F": 37}
{"v": 1	"t": 782892	"P": 1505.5	"F": 41}
{"v": 1	"t": 782913	"P": 1434.75	"F": 38}
{"v": 1	"t": 782933	"P": 1428.5	"F": 33}
{"v": 1	"t": 782953	"P": 1520.25	"F": 41}
{"v": 1	"t": 782974	"P": 1467.5	"F": 40}
{"v": 1	"t": 782994	"P": 1380.0	"F": 34}
{"v": 1	"t": 783014	"P": 1501.5	"F": 41}
{"v": 1	"t": 783035	"P": 1533.25	"F": 41}
{"v": 1	"t": 783055	"P": 1397.5	"F": 36}
{"v": 1	"t": 783075	"P": 1416.5	"F": 42}
{"v": 1	"t": 783096	"P": 1555.75	"F": 46}
{"v": 1	"t": 783116	"P": 1453.75	"F": 32}
{"v": 1	"t": 783136	"P": 1400.75	"F": 37}
{"v": 1	"t": 783156	"P": 1507.75	"F": 47}
{"v": 1	"t": 783177	"P": 1473.25	"F": 37}
{"v": 1	"t": 783197	"P": 1409.75	"F": 34}
{"v": 1	"t": 783217	"P": 1480.25	"F": 43}
{"v": 1	"t": 783238	"P": 1488.0	"F": 37}
{"v": 1	"t": 783258	"P": 1419.0	"F": 35}
{"v": 1	"t": 783278	"P": 1477.75	"F": 40}
{"v": 1	"t": 783299	"P": 1508.75	"F": 44	"C": 47.185	"D": 3281	"sn": 54091930088003	"file": "/data/device_log/data0000.out"	"CO2": 1221.194580078125	"Tp": 24.535362243652344	"H": 4.705986022949219}
{"v": 1	"t": 783320	"P": 1499.5	"F": 43}
{"v": 1	"t": 783340	"P": 1413.0	"F": 34}
{"v": 1	"t": 783362	"P": 1412.5	"F": 37}
{"v": 1	"t": 783382	"P": 1471.5	"F": 43}
{"v": 1	"t": 783402	"P": 1510.0	"F": 40}
{"v": 1	"t": 783423	"P": 1431.5	"F": 38}
{"v": 1	"t": 783443	"P": 1432.5	"F": 36}
{"v": 1	"t": 783463	"P": 1528.5	"F": 40}
{"v": 1	"t": 783484	"P": 1455.75	"F": 39}
{"v": 1	"t": 783504	"P": 1387.25	"F": 33}
{"v": 1	"t": 783524	"P": 1498.0	"F": 41}
{"v": 1	"t": 783545	"P": 1521.25	"F": 41}
{"v": 1	"t": 783565	"P": 1390.75	"F": 30}
{"v": 1	"t": 783585	"P": 1423.25	"F": 34}
{"v": 1	"t": 783606	"P": 1538.25	"F": 42}
{"v": 1	"t": 783626	"P": 1471.0	"F": 31}
{"v": 1	"t": 783646	"P": 1403.25	"F": 33}
{"v": 1	"t": 783667	"P": 1480.5	"F": 46}
{"v": 1	"t": 783687	"P": 1518.0	"F": 34}
{"v": 1	"t": 783707	"P": 1419.25	"F": 36}
{"v": 1	"t": 783728	"P": 1456.5	"F": 37}
{"v": 1	"t": 783748	"P": 1492.5	"F": 42}
{"v": 1	"t": 783768	"P": 1403.5	"F": 34}
{"v": 1	"t": 783788	"P": 1443.75	"F": 36}
{"v": 1	"t": 783809	"P": 1528.25	"F": 41}
{"v": 1	"t": 783829	"P": 1448.0	"F": 35}
{"v": 1	"t": 783849	"P": 1397.5	"F": 34}
{"v": 1	"t": 783870	"P": 1512.5	"F": 40}
{"v": 1	"t": 783890	"P": 1497.0	"F": 36}
{"v": 1	"t": 783910	"P": 1385.75	"F": 27}
{"v": 1	"t": 783931	"P": 1442.25	"F": 33}
{"v": 1	"t": 783951	"P": 1516.5	"F": 47}
{"v": 1	"t": 783971	"P": 1440.0	"F": 30}
{"v": 1	"t": 783992	"P": 1415.75	"F": 34}
{"v": 1	"t": 784012	"P": 1507.0	"F": 44}
{"v": 1	"t": 784032	"P": 1490.25	"F": 31}
{"v": 1	"t": 784053	"P": 1409.5	"F": 33}
{"v": 1	"t": 784073	"P": 1467.0	"F": 36}
{"v": 1	"t": 784093	"P": 1503.25	"F": 36}
{"v": 1	"t": 784114	"P": 1397.0	"F": 34}
{"v": 1	"t": 784134	"P": 1415.75	"F": 34}
{"v": 1	"t": 784154	"P": 1528.0	"F": 38}
{"v": 1	"t": 784175	"P": 1476.75	"F": 28}
{"v": 1	"t": 784195	"P": 1403.25	"F": 34}
{"v": 1	"t": 784215	"P": 1469.5	"F": 35}
{"v": 1	"t": 784236	"P": 1504.25	"F": 42}
{"v": 1	"t": 784256	"P": 1405.5	"F": 29}
{"v": 1	"t": 784276	"P": 1454.0	"F": 34}
{"v": 1	"t": 784297	"P": 1509.75	"F": 42}
{"v": 1	"t": 784317	"P": 1425.5	"F": 28	"C": 47.25	"D": 3280	"sn": 54091930088003	"file": "/data/device_log/data0000.out"}
{"v": 1	"t": 784338	"P": 1417.0	"F": 32}
{"v": 1	"t": 784358	"P": 1503.75	"F": 42}
{"v": 1	"t": 784379	"P": 1500.25	"F": 30}
{"v": 1	"t": 784400	"P": 1475.25	"F": 39}
{"v": 1	"t": 784420	"P": 1403.75	"F": 29}
{"v": 1	"t": 784440	"P": 1471.5	"F": 38}
{"v": 1	"t": 784461	"P": 1505.25	"F": 43}
{"v": 1	"t": 784481	"P": 1401.75	"F": 31}
{"v": 1	"t": 784501	"P": 1448.5	"F": 34}
{"v": 1	"t": 784522	"P": 1528.75	"F": 37}
{"v": 1	"t": 784542	"P": 1465.75	"F": 32}
{"v": 1	"t": 784562	"P": 1402.0	"F": 29}
{"v": 1	"t": 784583	"P": 1477.5	"F": 42}
{"v": 1	"t": 784603	"P": 1482.75	"F": 37}
{"v": 1	"t": 784623	"P": 1420.0	"F": 31}
{"v": 1	"t": 784644	"P": 1474.0	"F": 41}
{"v": 1	"t": 784664	"P": 1511.25	"F": 39}
{"v": 1	"t": 784684	"P": 1410.5	"F": 33}
{"v": 1	"t": 784705	"P": 1423.5	"F": 34}
{"v": 1	"t": 784725	"P": 1520.75	"F": 38}
{"v": 1	"t": 784745	"P": 1462.25	"F": 31}
{"v": 1	"t": 784766	"P": 1408.5	"F": 35}
{"v": 1	"t": 784786	"P": 1482.0	"F": 37}
{"v": 1	"t": 784806	"P": 1491.75	"F": 43}
{"v": 1	"t": 784827	"P": 1401.5	"F": 28}
{"v": 1	"t": 784847	"P": 1469.0	"F": 36}
{"v": 1	"t": 784867	"P": 1517.75	"F": 45}
{"v": 1	"t": 784888	"P": 1422.5	"F": 31}
{"v": 1	"t": 784908	"P": 1412.25	"F": 34}
{"v": 1	"t": 784928	"P": 1529.5	"F": 39}
{"v": 1	"t": 784949	"P": 1468.25	"F": 31}
{"v": 1	"t": 784969	"P": 1387.5	"F": 26}
{"v": 1	"t": 784989	"P": 1467.5	"F": 43}
{"v": 1	"t": 785010	"P": 1496.5	"F": 39}
{"v": 1	"t": 785030	"P": 1410.25	"F": 34}
{"v": 1	"t": 785051	"P": 1444.0	"F": 34}
{"v": 1	"t": 785071	"P": 1552.25	"F": 38}
{"v": 1	"t": 785091	"P": 1458.25	"F": 27}
{"v": 1	"t": 785112	"P": 1403.75	"F": 34}
{"v": 1	"t": 785132	"P": 1498.5	"F": 37}
{"v": 1	"t": 785152	"P": 1486.25	"F": 39}
{"v": 1	"t": 785173	"P": 1388.0	"F": 34}
{"v": 1	"t": 785193	"P": 1491.0	"F": 38}
{"v": 1	"t": 785213	"P": 1521.25	"F": 35}
{"v": 1	"t": 785234	"P": 1411.5	"F": 25}
{"v": 1	"t": 785254	"P": 1392.25	"F": 24}
{"v": 1	"t": 785274	"P": 1520.75	"F": 47}
{"v": 1	"t": 785295	"P": 1414.75	"F": 35}
{"v": 1	"t": 785315	"P": 1400.0	"F": 35}
{"v": 1	"t": 785335	"P": 1535.0	"F": 40	"C": 47.2	"D": 3280	"sn": 54091930088003	"file": "/data/device_log/data0000.out"	"CO2": 1195.3341064453125	"Tp": 24.564735412597656	"H": 4.064539909362793}
{"v": 1	"t": 785357	"P": 1519.0	"F": 40}
{"v": 1	"t": 785377	"P": 1478.0	"F": 38}
{"v": 1	"t": 785398	"P": 1411.5	"F": 34}
{"v": 1	"t": 785419	"P": 1451.25	"F": 32}
{"v": 1	"t": 785439	"P": 1505.75	"F": 38}
{"v": 1	"t": 785459	"P": 1448.25	"F": 27}
{"v": 1	"t": 785480	"P": 1432.75	"F": 34}
{"v": 1	"t": 785500	"P": 1430.75	"F": 44}
{"v": 1	"t": 785520	"P": 1488.75	"F": 42}
{"v": 1	"t": 785541	"P": 1403.75	"F": 35}
{"v": 1	"t": 785561	"P": 1449.5	"F": 37}
{"v": 1	"t": 785581	"P": 1534.5	"F": 39}
{"v": 1	"t": 785602	"P": 1439.0	"F": 30}
{"v": 1	"t": 785622	"P": 1401.75	"F": 36}
{"v": 1	"t": 785642	"P": 1504.25	"F": 37}
{"v": 1	"t": 785663	"P": 1467.5	"F": 40}
{"v": 1	"t": 785683	"P": 1403.75	"F": 31}
{"v": 1	"t": 785703	"P": 1465.5	"F": 36}
{"v": 1	"t": 785724	"P": 1506.0	"F": 46}
{"v": 1	"t": 785744	"P": 1411.75	"F": 28}
{"v": 1	"t": 785764	"P": 1459.25	"F": 41}
{"v": 1	"t": 785785	"P": 1524.0	"F": 44}
{"v": 1	"t": 785805	"P": 1438.5	"F": 35}
{"v": 1	"t": 785825	"P": 1402.75	"F": 36}
{"v": 1	"t": 785846	"P": 1513.5	"F": 44}
{"v": 1	"t": 785866	"P": 1479.0	"F": 38}
{"v": 1	"t": 785886	"P": 1376.75	"F": 33}
{"v": 1	"t": 785907	"P": 1469.0	"F": 40}
{"v": 1	"t": 785927	"P": 1536.5	"F": 37}
{"v": 1	"t": 785947	"P": 1417.0	"F": 32}
{"v": 1	"t": 785967	"P": 1416.5	"F": 41}
{"v": 1	"t": 785988	"P": 1518.25	"F": 41}
{"v": 1	"t": 786008	"P": 1450.25	"F": 33}
{"v": 1	"t": 786028	"P": 1404.25	"F": 36}
{"v": 1	"t": 786049	"P": 1481.25	"F": 40}
{"v": 1	"t": 786069	"P": 1485.25	"F": 45}
{"v": 1	"t": 786089	"P": 1403.0	"F": 31}
{"v": 1	"t": 786110	"P": 1454.75	"F": 40}
{"v": 1	"t": 786130	"P": 1505.25	"F": 51}
{"v": 1	"t": 786150	"P": 1418.0	"F": 34}
{"v": 1	"t": 786171	"P": 1436.0	"F": 36}
{"v": 1	"t": 786191	"P": 1523.25	"F": 45}
{"v": 1	"t": 786211	"P": 1456.5	"F": 38}
{"v": 1	"t": 786232	"P": 1384.75	"F": 36}
{"v": 1	"t": 786252	"P": 1488.75	"F": 40}
{"v": 1	"t": 786272	"P": 1513.75	"F": 40}
{"v": 1	"t": 786293	"P": 1394.0	"F": 31}
{"v": 1	"t": 786313	"P": 1426.25	"F": 39}
{"v": 1	"t": 786333	"P": 1527.0	"F": 38}
{"v": 1	"t": 786354	"P": 1449.25	"F": 30	"C": 47.185	"D": 3280	"sn": 54091930088003	"file": "/data/device_log/data0000.out"}
{"v": 1	"t": 786374	"P": 1407.75	"F": 33}
{"v": 1	"t": 786395	"P": 1489.25	"F": 41}
{"v": 1	"t": 786417	"P": 1420.75	"F": 36}
{"v": 1	"t": 786437	"P": 1496.75	"F": 37}
{"v": 1	"t": 786458	"P": 1470.0	"F": 42}
{"v": 1	"t": 786478	"P": 1411.0	"F": 28}
{"v": 1	"t": 786498	"P": 1484.5	"F": 43}
{"v": 1	"t": 786519	"P": 1499.5	"F": 43}
{"v": 1	"t": 786539	"P": 1410.0	"F": 33}
{"v": 1	"t": 786559	"P": 1450.25	"F": 38}
{"v": 1	"t": 786580	"P": 1524.5	"F": 46}
{"v": 1	"t": 786600	"P": 1439.25	"F": 34}
{"v": 1	"t": 786620	"P": 1387.75	"F": 34}
{"v": 1	"t": 786641	"P": 1509.25	"F": 40}
{"v": 1	"t": 786661	"P": 1503.25	"F": 36}
{"v": 1	"t": 786681	"P": 1389.0	"F": 33}
{"v": 1	"t": 786702	"P": 1447.25	"F": 42}
{"v": 1	"t": 786722	"P": 1527.5	"F": 40}
{"v": 1	"t": 786742	"P": 1444.25	"F": 29}
{"v": 1	"t": 786763	"P": 1406.5	"F": 42}
{"v": 1	"t": 786783	"P": 1500.5	"F": 38}
{"v": 1	"t": 786803	"P": 1481.5	"F": 45}
{"v": 1	"t": 786824	"P": 1408.25	"F": 28}
{"v": 1	"t": 786844	"P": 1466.25	"F": 44}
{"v": 1	"t": 786864	"P": 1509.0	"F": 46}
{"v": 1	"t": 786885	"P": 1418.0	"F": 35}
{"v": 1	"t": 786905	"P": 1440.5	"F": 37}
{"v": 1	"t": 786925	"P": 1527.5	"F": 46}
{"v": 1	"t": 786946	"P": 1445.0	"F": 36}
{"v": 1	"t": 786966	"P": 1402.75	"F": 36}
{"v": 1	"t": 786986	"P": 1506.0	"F": 41}
{"v": 1	"t": 787007	"P": 1487.25	"F": 38}
{"v": 1	"t": 787027	"P": 1397.5	"F": 34}
{"v": 1	"t": 787047	"P": 1454.5	"F": 41}
{"v": 1	"t": 787068	"P": 1518.25	"F": 38}
{"v": 1	"t": 787088	"P": 1429.5	"F": 30}
{"v": 1	"t": 787108	"P": 1422.0	"F": 39}
{"v": 1	"t": 787129	"P": 1512.5	"F": 44}
{"v": 1	"t": 787149	"P": 1470.75	"F": 41}
{"v": 1	"t": 787169	"P": 1399.5	"F": 32}
{"v": 1	"t": 787189	"P": 1488.25	"F": 42}
{"v": 1	"t": 787210	"P": 1503.0	"F": 46}
{"v": 1	"t": 787230	"P": 1394.0	"F": 33}
{"v": 1	"t": 787250	"P": 1455.0	"F": 37}
{"v": 1	"t": 787271	"P": 1526.0	"F": 44}
{"v": 1	"t": 787291	"P": 1428.25	"F": 33}
{"v": 1	"t": 787311	"P": 1408.75	"F": 38}
{"v": 1	"t": 787332	"P": 1518.5	"F": 42}
{"v": 1	"t": 787352	"P": 1480.25	"F": 35}
{"v": 1	"t": 787372	"P": 1391.75	"F": 33	"C": 47.18	"D": 3280	"sn": 54091930088003	"file": "/data/device_log/data0000.out"	"CO2": 1158.9495849609375	"Tp": 24.578086853027344	"H": 3.4382143020629883}
{"v": 1	"t": 787394	"P": 1392.0	"F": 38}
{"v": 1	"t": 787414	"P": 1478.5	"F": 38}
{"v": 1	"t": 787435	"P": 1529.5	"F": 43}
{"v": 1	"t": 787455	"P": 1449.75	"F": 32}
{"v": 1	"t": 787476	"P": 1404.0	"F": 32}
{"v": 1	"t": 787496	"P": 1491.25	"F": 50}
{"v": 1	"t": 787516	"P": 1493.75	"F": 38}
{"v": 1	"t": 787537	"P": 1425.5	"F": 37}
{"v": 1	"t": 787557	"P": 1452.5	"F": 40}
{"v": 1	"t": 787577	"P": 1497.25	"F": 45}
{"v": 1	"t": 787598	"P": 1414.5	"F": 38}
{"v": 1	"t": 787618	"P": 1439.0	"F": 37}
{"v": 1	"t": 787638	"P": 1522.0	"F": 45}
{"v": 1	"t": 787659	"P": 1453.0	"F": 41}
{"v": 1	"t": 787679	"P": 1389.5	"F": 34}
{"v": 1	"t": 787699	"P": 1514.25	"F": 41}
{"v": 1	"t": 787720	"P": 1514.5	"F": 37}
{"v": 1	"t": 787740	"P": 1386.25	"F": 31}
{"v": 1	"t": 787760	"P": 1428.0	"F": 35}
{"v": 1	"t": 787781	"P": 1533.75	"F": 48}
{"v": 1	"t": 787801	"P": 1456.25	"F": 36}
{"v": 1	"t": 787821	"P": 1383.5	"F": 32}
{"v": 1	"t": 787842	"P": 1494.75	"F": 49}
{"v": 1	"t": 787862	"P": 1516.0	"F": 35}
{"v": 1	"t": 787882	"P": 1410.5	"F": 36}
{"v": 1	"t": 787903	"P": 1442.0	"F": 41}
{"v": 1	"t": 787923	"P": 1512.5	"F": 42}
{"v": 1	"t": 787943	"P": 1447.25	"F": 36}
{"v": 1	"t": 787964	"P": 1419.5	"F": 36}
{"v": 1	"t": 787984	"P": 1498.0	"F": 43}
{"v": 1	"t": 788004	"P": 1464.25	"F": 38}
{"v": 1	"t": 788024	"P": 1421.0	"F": 35}
{"v": 1	"t": 788045	"P": 1499.5	"F": 38}
{"v": 1	"t": 788065	"P": 1482.5	"F": 41}
{"v": 1	"t": 788086	"P": 1402.75	"F": 33}
{"v": 1	"t": 788106	"P": 1456.0	"F": 38}
{"v": 1	"t": 788126	"P": 1525.5	"F": 40}
{"v": 1	"t": 788147	"P": 1431.0	"F": 31}
{"v": 1	"t": 788167	"P": 1397.75	"F": 29}
{"v": 1	"t": 788187	"P": 1510.75	"F": 45}
{"v": 1	"t": 788208	"P": 1498.5	"F": 35}
{"v": 1	"t": 788228	"P": 1386.25	"F": 29}
{"v": 1	"t": 788248	"P": 1450.25	"F": 47}
{"v": 1	"t": 788268	"P": 1524.0	"F": 35}
{"v": 1	"t": 788289	"P": 1430.5	"F": 38}
{"v": 1	"t": 788309	"P": 1423.25	"F": 33}
{"v": 1	"t": 788329	"P": 1502.5	"F": 44}
{"v": 1	"t": 788350	"P": 1472.0	"F": 40}
{"v": 1	"t": 788370	"P": 1413.75	"F": 33}
{"v": 1	"t": 788390	"P": 1485.0	"F": 39	"C": 47.205	"D": 3280	"sn": 54091930088003	"file": "/data/device_log/data0000.out"}
{"v": 1	"t": 788411	"P": 1494.0	"F": 44}
{"v": 1	"t": 788431	"P": 1409.25	"F": 33}
{"v": 1	"t": 788454	"P": 1468.0	"F": 43}
{"v": 1	"t": 788474	"P": 1384.0	"F": 35}
{"v": 1	"t": 788494	"P": 1486.5	"F": 42}
{"v": 1	"t": 788515	"P": 1534.75	"F": 43}
{"v": 1	"t": 788535	"P": 1404.25	"F": 33}
{"v": 1	"t": 788555	"P": 1411.5	"F": 39}
{"v": 1	"t": 788576	"P": 1540.5	"F": 45}
{"v": 1	"t": 788596	"P": 1484.5	"F": 38}
{"v": 1	"t": 788616	"P": 1379.75	"F": 32}
{"v": 1	"t": 788637	"P": 1460.5	"F": 49}
{"v": 1	"t": 788657	"P": 1538.25	"F": 40}
{"v": 1	"t": 788677	"P": 1424.0	"F": 36}
{"v": 1	"t": 788698	"P": 1411.25	"F": 41}
{"v": 1	"t": 788718	"P": 1514.75	"F": 45}
{"v": 1	"t": 788738	"P": 1470.25	"F": 43}
{"v": 1	"t": 788759	"P": 1411.0	"F": 39}
{"v": 1	"t": 788779	"P": 1490.75	"F": 44}
{"v": 1	"t": 788799	"P": 1490.75	"F": 44}
{"v": 1	"t": 788820	"P": 1398.0	"F": 35}
{"v": 1	"t": 788840	"P": 1458.75	"F": 39}
{"v": 1	"t": 788860	"P": 1518.5	"F": 47}
{"v": 1	"t": 788881	"P": 1433.25	"F": 35}
{"v": 1	"t": 788901	"P": 1409.25	"F": 38}
{"v": 1	"t": 788921	"P": 1514.0	"F": 42}
{"v": 1	"t": 788942	"P": 1486.0	"F": 36}
{"v": 1	"t": 788962	"P": 1400.0	"F": 35}
{"v": 1	"t": 788983	"P": 1449.75	"F": 46}
{"v": 1	"t": 789003	"P": 1523.5	"F": 44}
{"v": 1	"t": 789023	"P": 1445.5	"F": 38}
{"v": 1	"t": 789044	"P": 1401.25	"F": 39}
{"v": 1	"t": 789064	"P": 1491.75	"F": 40}
{"v": 1	"t": 789084	"P": 1526.75	"F": 37}
{"v": 1	"t": 789105	"P": 1399.25	"F": 37}
{"v": 1	"t": 789125	"P": 1445.0	"F": 40}
{"v": 1	"t": 789145	"P": 1522.0	"F": 48}
{"v": 1	"t": 789166	"P": 1444.0	"F": 36}
{"v": 1	"t": 789186	"P": 1388.0	"F": 37}
{"v": 1	"t": 789206	"P": 1508.5	"F": 50}
{"v": 1	"t": 789227	"P": 1505.75	"F": 38}
{"v": 1	"t": 789247	"P": 1396.5	"F": 31}
{"v": 1	"t": 789268	"P": 1441.0	"F": 46}
{"v": 1	"t": 789288	"P": 1521.5	"F": 41}
{"v": 1	"t": 789308	"P": 1451.25	"F": 38}
{"v": 1	"t": 789329	"P": 1399.75	"F": 40}
{"v": 1	"t": 789349	"P": 1499.75	"F": 45}
{"v": 1	"t": 789369	"P": 1485.25	"F": 43}
{"v": 1	"t": 789390	"P": 1415.75	"F": 31}
{"v": 1	"t": 789410	"P": 1468.25	"F": 43	"C": 47.175	"D": 3280	"sn": 54091930088003	"file": "/data/device_log/data0000.out"	"CO2": 1125.2548828125	"Tp": 24.59143829345703	"H": 2.882114887237549}
{"v": 1	"t": 789431	"P": 1464.5	"F": 42}
{"v": 1	"t": 789452	"P": 1485.5	"F": 44}
{"v": 1	"t": 789473	"P": 1459.0	"F": 40}
{"v": 1	"t": 789493	"P": 1407.0	"F": 37}
{"v": 1	"t": 789513	"P": 1480.75	"F": 42}
{"v": 1	"t": 789534	"P": 1504.0	"F": 48}
{"v": 1	"t": 789554	"P": 1394.5	"F": 32}
{"v": 1	"t": 789574	"P": 1450.75	"F": 38}
{"v": 1	"t": 789595	"P": 1527.75	"F": 46}
{"v": 1	"t": 789615	"P": 1436.75	"F": 36}
{"v": 1	"t": 789635	"P": 1391.75	"F": 36}
{"v": 1	"t": 789656	"P": 1509.25	"F": 43}
{"v": 1	"t": 789676	"P": 1497.25	"F": 37}
{"v": 1	"t": 789696	"P": 1395.75	"F": 35}
{"v": 1	"t": 789717	"P": 1448.5	"F": 38}
{"v": 1	"t": 789737	"P": 1532.5	"F": 42}
{"v": 1	"t": 789757	"P": 1430.75	"F": 35}
{"v": 1	"t": 789778	"P": 1395.0	"F": 34}
{"v": 1	"t": 789798	"P": 1509.0	"F": 43}
{"v": 1	"t": 789818	"P": 1490.25	"F": 37}
{"v": 1	"t": 789838	"P": 1383.25	"F": 36}
{"v": 1	"t": 789859	"P": 1474.25	"F": 40}
{"v": 1	"t": 789879	"P": 1529.25	"F": 42}
{"v": 1	"t": 789899	"P": 1417.25	"F": 36}
{"v": 1	"t": 789920	"P": 1423.75	"F": 37}
{"v": 1	"t": 789940	"P": 1528.75	"F": 47}
{"v": 1	"t": 789960	"P": 1457.5	"F": 36}
{"v": 1	"t": 789981	"P": 1392.0	"F": 32}
{"v": 1	"t": 790001	"P": 1486.5	"F": 50}
{"v": 1	"t": 790021	"P": 1513.75	"F": 40}
{"v": 1	"t": 790042	"P": 1406.75	"F": 36}
{"v": 1	"t": 790062	"P": 1432.0	"F": 46}
{"v": 1	"t": 790082	"P": 1522.25	"F": 44}
{"v": 1	"t": 790103	"P": 1447.0	"F": 41}
{"v": 1	"t": 790123	"P": 1401.5	"F": 36}
{"v": 1	"t": 790143	"P": 1498.75	"F": 46}
{"v": 1	"t": 790164	"P": 1492.25	"F": 47}
{"v": 1	"t": 790184	"P": 1392.0	"F": 35}
{"v": 1	"t": 790204	"P": 1463.0	"F": 42}
{"v": 1	"t": 790225	"P": 1524.25	"F": 51}
{"v": 1	"t": 790245	"P": 1404.25	"F": 39}
{"v": 1	"t": 790265	"P": 1420.0	"F": 33}
{"v": 1	"t": 790286	"P": 1529.25	"F": 45}
{"v": 1	"t": 790306	"P": 1464.5	"F": 36}
{"v": 1	"t": 790326	"P": 1382.0	"F": 35}
{"v": 1	"t": 790347	"P": 1477.0	"F": 41}
{"v": 1	"t": 790367	"P": 1512.25	"F": 39}
{"v": 1	"t": 790387	"P": 1409.0	"F": 31}
{"v": 1	"t": 790408	"P": 1422.0	"F": 39}
{"v": 1	"t": 790428	"P": 1519.75	"F": 38	"C": 47.19	"D": 3280	"sn": 54091930088003	"file": "/data/device_log/data0000.out"}
{"v": 1	"t": 790449	"P": 1469.75	"F": 38}
{"v": 1	"t": 790469	"P": 1393.0	"F": 32}
{"v": 1	"t": 790490	"P": 1392.75	"F": 35}
{"v": 1	"t": 790511	"P": 1481.25	"F": 48}
{"v": 1	"t": 790531	"P": 1517.0	"F": 37}
{"v": 1	"t": 790551	"P": 1411.0	"F": 35}
{"v": 1	"t": 790572	"P": 1423.75	"F": 41}
{"v": 1	"t": 790592	"P": 1524.75	"F": 42}
{"v": 1	"t": 790612	"P": 1456.5	"F": 38}
{"v": 1	"t": 790633	"P": 1388.0	"F": 36}
{"v": 1	"t": 790653	"P": 1484.25	"F": 38}
{"v": 1	"t": 790673	"P": 1509.25	"F": 47}
{"v": 1	"t": 790694	"P": 1412.25	"F": 32}
{"v": 1	"t": 790714	"P": 1436.25	"F": 39}
{"v": 1	"t": 790734	"P": 1524.0	"F": 50}
{"v": 1	"t": 790755	"P": 1461.5	"F": 31}
{"v": 1	"t": 790775	"P": 1417.75	"F": 37}
{"v": 1	"t": 790795	"P": 1483.25	"F": 45}
{"v": 1	"t": 790816	"P": 1487.75	"F": 39}
{"v": 1	"t": 790836	"P": 1418.0	"F": 34}
{"v": 1	"t": 790856	"P": 1438.0	"F": 41}
{"v": 1	"t": 790877	"P": 1505.5	"F": 43}
{"v": 1	"t": 790897	"P": 1447.5	"F": 38}
{"v": 1	"t": 790917	"P": 1430.0	"F": 36}
{"v": 1	"t": 790938	"P": 1493.75	"F": 42}
{"v": 1	"t": 790958	"P": 1471.5	"F": 43}
{"v": 1	"t": 790978	"P": 1416.75	"F": 32}
{"v": 1	"t": 790999	"P": 1473.5	"F": 41}
{"v": 1	"t": 791019	"P": 1499.0	"F": 44}
{"v": 1	"t": 791039	"P": 1393.75	"F": 33}
{"v": 1	"t": 791060	"P": 1440.75	"F": 37}
{"v": 1	"t": 791080	"P": 1512.75	"F": 44}
{"v": 1	"t": 791100	"P": 1445.25	"F": 37}
{"v": 1	"t": 791121	"P": 1405.5	"F": 37}
{"v": 1	"t": 791141	"P": 1502.0	"F": 40}
{"v": 1	"t": 791161	"P": 1509.25	"F": 36}
{"v": 1	"t": 791182	"P": 1393.0	"F": 34}
{"v": 1	"t": 791202	"P": 1439.25	"F": 37}
{"v": 1	"t": 791222	"P": 1524.75	"F": 41}
{"v": 1	"t": 791243	"P": 1447.25	"F": 31}
{"v": 1	"t": 791263	"P": 1399.25	"F": 40}
{"v": 1	"t": 791283	"P": 1505.25	"F": 38}
{"v": 1	"t": 791304	"P": 1491.5	"F": 38}
{"v": 1	"t": 791324	"P": 1395.0	"F": 34}
{"v": 1	"t": 791344	"P": 1440.25	"F": 33}
{"v": 1	"t": 791364	"P": 1514.0	"F": 49}
{"v": 1	"t": 791385	"P": 1432.5	"F": 28}
{"v": 1	"t": 791405	"P": 1440.25	"F": 39}
{"v": 1	"t": 791425	"P": 1512.5	"F": 44}
{"v": 1	"t": 791446	"P": 1454.75	"F": 38	"C": 47.185	"D": 3280	"sn": 54091930088003	"file": "/data/device_log/data0000.out"	"CO2": 1096.884765625	"Tp": 24.620811462402344	"H": 2.415081024169922}
{"v": 1	"t": 791466	"P": 1434.5	"F": 37}
{"v": 1	"t": 791487	"P": 1485.0	"F": 40}
{"v": 1	"t": 791511	"P": 1487.25	"F": 39}
{"v": 1	"t": 791531	"P": 1408.5	"F": 34}
{"v": 1	"t": 791552	"P": 1465.25	"F": 40}
{"v": 1	"t": 791572	"P": 1516.75	"F": 45}
{"v": 1	"t": 791592	"P": 1418.75	"F": 35}
{"v": 1	"t": 791613	"P": 1427.0	"F": 38}
{"v": 1	"t": 791633	"P": 1520.5	"F": 43}
{"v": 1	"t": 791653	"P": 1469.75	"F": 34}
{"v": 1	"t": 791674	"P": 1396.0	"F": 33}
{"v": 1	"t": 791694	"P": 1480.75	"F": 42}
{"v": 1	"t": 791714	"P": 1512.5	"F": 38}
{"v": 1	"t": 791734	"P": 1416.75	"F": 31}
{"v": 1	"t": 791755	"P": 1427.25	"F": 44}
{"v": 1	"t": 791775	"P": 1510.25	"F": 41}
{"v": 1	"t": 791796	"P": 1459.0	"F": 41}
{"v": 1	"t": 791816	"P": 1411.5	"F": 34}
{"v": 1	"t": 791836	"P": 1492.0	"F": 46}
{"v": 1	"t": 791856	"P": 1483.5	"F": 45}
{"v": 1	"t": 791877	"P": 1399.5	"F": 36}
{"v": 1	"t": 791897	"P": 1480.0	"F": 41}
{"v": 1	"t": 791917	"P": 1507.0	"F": 48}
{"v": 1	"t": 791938	"P": 1405.75	"F": 36}
{"v": 1	"t": 791958	"P": 1427.5	"F": 39}
{"v": 1	"t": 791978	"P": 1525.25	"F": 45}
{"v": 1	"t": 791999	"P": 1449.0	"F": 40}
{"v": 1	"t": 792019	"P": 1386.25	"F": 39}
{"v": 1	"t": 792039	"P": 1498.0	"F": 44}
{"v": 1	"t": 792060	"P": 1522.0	"F": 39}
{"v": 1	"t": 792080	"P": 1395.25	"F": 36}
{"v": 1	"t": 792100	"P": 1411.25	"F": 36}
{"v": 1	"t": 792121	"P": 1529.0	"F": 44}
{"v": 1	"t": 792141	"P": 1462.25	"F": 37}
{"v": 1	"t": 792161	"P": 1372.75	"F": 34}
{"v": 1	"t": 792182	"P": 1484.25	"F": 39}
{"v": 1	"t": 792202	"P": 1529.0	"F": 38}
{"v": 1	"t": 792222	"P": 1412.75	"F": 34}
{"v": 1	"t": 792243	"P": 1413.75	"F": 34}
{"v": 1	"t": 792263	"P": 1518.25	"F": 52}
{"v": 1	"t": 792283	"P": 1464.5	"F": 32}
{"v": 1	"t": 792304	"P": 1418.25	"F": 39}
{"v": 1	"t": 792324	"P": 1476.0	"F": 47}
{"v": 1	"t": 792344	"P": 1490.5	"F": 41}
{"v": 1	"t": 792365	"P": 1416.75	"F": 37}
{"v": 1	"t": 792385	"P": 1444.0	"F": 43}
{"v": 1	"t": 792405	"P": 1501.0	"F": 44}
{"v": 1	"t": 792426	"P": 1448.25	"F": 39}
{"v": 1	"t": 792446	"P": 1429.0	"F": 37}
{"v": 1	"t": 792466	"P": 1496.0	"F": 43	"C": 47.165	"D": 3280	"sn": 54091930088003	"file": "/data/device_log/data0000.out"	"CO2": 1000.9969482421875	"Tp": 24.64751434326172	"H": 1.8835878372192383}
{"v": 1	"t": 792488	"P": 1498.75	"F": 45}
{"v": 1	"t": 792508	"P": 1439.25	"F": 34}
{"v": 1	"t": 792529	"P": 1422.25	"F": 38}
{"v": 1	"t": 792549	"P": 1445.75	"F": 39}
{"v": 1	"t": 792570	"P": 1508.0	"F": 42}
{"v": 1	"t": 792590	"P": 1456.5	"F": 42}
{"v": 1	"t": 792610	"P": 1410.25	"F": 34}
{"v": 1	"t": 792631	"P": 1479.0	"F": 42}
{"v": 1	"t": 792651	"P": 1492.5	"F": 44}
{"v": 1	"t": 792671	"P": 1399.75	"F": 33}
{"v": 1	"t": 792692	"P": 1451.75	"F": 38}
{"v": 1	"t": 792712	"P": 1527.25	"F": 44}
{"v": 1	"t": 792732	"P": 1440.5	"F": 35}
{"v": 1	"t": 792753	"P": 1398.75	"F": 37}
{"v": 1	"t": 792773	"P": 1502.25	"F": 41}
{"v": 1	"t": 792793	"P": 1513.5	"F": 39}
{"v": 1	"t": 792814	"P": 1398.75	"F": 35}
{"v": 1	"t": 792834	"P": 1425.5	"F": 39}
{"v": 1	"t": 792854	"P": 1527.0	"F": 42}
{"v": 1	"t": 792875	"P": 1453.25	"F": 38}
{"v": 1	"t": 792895	"P": 1375.75	"F": 34}
{"v": 1	"t": 792916	"P": 1493.0	"F": 42}
{"v": 1	"t": 792936	"P": 1526.75	"F": 41}
{"v": 1	"t": 792956	"P": 1406.75	"F": 37}
{"v": 1	"t": 792977	"P": 1425.75	"F": 37}
{"v": 1	"t": 792997	"P": 1537.75	"F": 46}
{"v": 1	"t": 793017	"P": 1474.75	"F": 35}
{"v": 1	"t": 793038	"P": 1382.75	"F": 30}
{"v": 1	"t": 793058	"P": 1470.5	"F": 49}
{"v": 1	"t": 793078	"P": 1528.25	"F": 39}
{"v": 1	"t": 793099	"P": 1424.25	"F": 37}
{"v": 1	"t": 793119	"P": 1415.0	"F": 41}
{"v": 1	"t": 793139	"P": 1515.75	"F": 46}
{"v": 1	"t": 793160	"P": 1474.0	"F": 44}
{"v": 1	"t": 793180	"P": 1402.75	"F": 33}
{"v": 1	"t": 793201	"P": 1468.25	"F": 41}
{"v": 1	"t": 793221	"P": 1506.25	"F": 47}
{"v": 1	"t": 793241	"P": 1405.75	"F": 35}
{"v": 1	"t": 793262	"P": 1432.0	"F": 37}
{"v": 1	"t": 793282	"P": 1528.0	"F": 45}
{"v": 1	"t": 793302	"P": 1458.25	"F": 37}
{"v": 1	"t": 793323	"P": 1383.75	"F": 36}
{"v": 1	"t": 793343	"P": 1493.25	"F": 42}
{"v": 1	"t": 793363	"P": 1527.75	"F": 39}
{"v": 1	"t": 793384	"P": 1401.0	"F": 35}
{"v": 1	"t": 793404	"P": 1411.25	"F": 39}
{"v": 1	"t": 793424	"P": 1527.75	"F": 40}
{"v": 1	"t": 793445	"P": 1472.5	"F": 34}
{"v": 1	"t": 793465	"P": 1395.5	"F": 37}
{"v": 1	"t": 793485	"P": 1476.25	"F": 41	"C": 47.175	"D": 3280	"sn": 54091930088003	"file": "/data/device_log/data0000.out"}
{"v": 1	"t": 793506	"P": 1496.0	"F": 51}
{"v": 1	"t": 793526	"P": 1420.75	"F": 30}
{"v": 1	"t": 793548	"P": 1470.0	"F": 46}
{"v": 1	"t": 793569	"P": 1405.25	"F": 31}
{"v": 1	"t": 793589	"P": 1481.0	"F": 46}
{"v": 1	"t": 793609	"P": 1505.75	"F": 44}
{"v": 1	"t": 793630	"P": 1401.75	"F": 35}
{"v": 1	"t": 793650	"P": 1402.5	"F": 39}
{"v": 1	"t": 793670	"P": 1512.5	"F": 46}
{"v": 1	"t": 793691	"P": 1436.25	"F": 36}
{"v": 1	"t": 793711	"P": 1407.0	"F": 37}
{"v": 1	"t": 793731	"P": 1512.5	"F": 44}
{"v": 1	"t": 793752	"P": 1478.0	"F": 36}
{"v": 1	"t": 793772	"P": 1400.0	"F": 37}
{"v": 1	"t": 793792	"P": 1463.25	"F": 42}
{"v": 1	"t": 793813	"P": 1512.75	"F": 44}
{"v": 1	"t": 793833	"P": 1408.25	"F": 39}
{"v": 1	"t": 793853	"P": 1415.5	"F": 40}
{"v": 1	"t": 793874	"P": 1518.0	"F": 43}
{"v": 1	"t": 793894	"P": 1475.5	"F": 35}
{"v": 1	"t": 793914	"P": 1380.0	"F": 37}
{"v": 1	"t": 793935	"P": 1493.25	"F": 42}
{"v": 1	"t": 793955	"P": 1528.25	"F": 41}
{"v": 1	"t": 793975	"P": 1403.75	"F": 36}
{"v": 1	"t": 793996	"P": 1420.25	"F": 37}
{"v": 1	"t": 794016	"P": 1538.75	"F": 47}
{"v": 1	"t": 794036	"P": 1453.0	"F": 34}
{"v": 1	"t": 794057	"P": 1387.25	"F": 30}
{"v": 1	"t": 794077	"P": 1484.5	"F": 47}
{"v": 1	"t": 794097	"P": 1508.0	"F": 37}
{"v": 1	"t": 794118	"P": 1417.0	"F": 37}
{"v": 1	"t": 794138	"P": 1442.75	"F": 40}
{"v": 1	"t": 794158	"P": 1507.0	"F": 43}
{"v": 1	"t": 794179	"P": 1449.5	"F": 40}
{"v": 1	"t": 794199	"P": 1420.75	"F": 37}
{"v": 1	"t": 794219	"P": 1490.25	"F": 41}
{"v": 1	"t": 794240	"P": 1486.5	"F": 43}
{"v": 1	"t": 794260	"P": 1409.25	"F": 32}
{"v": 1	"t": 794280	"P": 1456.75	"F": 41}
{"v": 1	"t": 794301	"P": 1518.5	"F": 45}
{"v": 1	"t": 794321	"P": 1430.0	"F": 36}
{"v": 1	"t": 794341	"P": 1410.75	"F": 36}
{"v": 1	"t": 794362	"P": 1504.25	"F": 44}
{"v": 1	"t": 794382	"P": 1481.0	"F": 38}
{"v": 1	"t": 794402	"P": 1399.5	"F": 37}
{"v": 1	"t": 794423	"P": 1474.5	"F": 42}
{"v": 1	"t": 794443	"P": 1521.0	"F": 41}
{"v": 1	"t": 794463	"P": 1419.25	"F": 38}
{"v": 1	"t": 794483	"P": 1421.25	"F": 39}
{"v": 1	"t": 794504	"P": 1532.25	"F": 44	"C": 47.15	"D": 3280	"sn": 54091930088003	"file": "/data/device_log/data0000.out"	"CO2": 907.2083129882812	"Tp": 24.67688751220703	"H": 1.4594275951385498}
{"v": 1	"t": 794525	"P": 1513.5	"F": 41}
{"v": 1	"t": 794546	"P": 1439.0	"F": 34}
{"v": 1	"t": 794567	"P": 1428.0	"F": 41}
{"v": 1	"t": 794587	"P": 1406.5	"F": 38}
{"v": 1	"t": 794608	"P": 1518.5	"F": 45}
{"v": 1	"t": 794628	"P": 1474.5	"F": 40}
{"v": 1	"t": 794648	"P": 1383.25	"F": 34}
{"v": 1	"t": 794669	"P": 1480.75	"F": 40}
{"v": 1	"t": 794689	"P": 1525.5	"F": 43}
{"v": 1	"t": 794709	"P": 1392.0	"F": 32}
{"v": 1	"t": 794729	"P": 1426.5	"F": 35}
{"v": 1	"t": 794750	"P": 1536.0	"F": 42}
{"v": 1	"t": 794770	"P": 1471.0	"F": 33}
{"v": 1	"t": 794790	"P": 1395.25	"F": 33}
{"v": 1	"t": 794811	"P": 1479.75	"F": 49}
{"v": 1	"t": 794831	"P": 1514.0	"F": 39}
{"v": 1	"t": 794851	"P": 1418.25	"F": 35}
{"v": 1	"t": 794872	"P": 1431.25	"F": 38}
{"v": 1	"t": 794892	"P": 1511.5	"F": 44}
{"v": 1	"t": 794913	"P": 1459.25	"F": 39}
{"v": 1	"t": 794933	"P": 1413.75	"F": 34}
{"v": 1	"t": 794953	"P": 1493.5	"F": 41}
{"v": 1	"t": 794974	"P": 1492.5	"F": 44}
{"v": 1	"t": 794994	"P": 1402.75	"F": 33}
{"v": 1	"t": 795014	"P": 1449.75	"F": 40}
{"v": 1	"t": 795035	"P": 1524.0	"F": 45}
{"v": 1	"t": 795055	"P": 1439.75	"F": 35}
{"v": 1	"t": 795075	"P": 1397.25	"F": 37}
{"v": 1	"t": 795096	"P": 1502.0	"F": 45}
{"v": 1	"t": 795116	"P": 1490.75	"F": 40}
{"v": 1	"t": 795136	"P": 1384.5	"F": 36}
{"v": 1	"t": 795157	"P": 1456.5	"F": 39}
{"v": 1	"t": 795177	"P": 1533.5	"F": 43}
{"v": 1	"t": 795197	"P": 1427.5	"F": 38}
{"v": 1	"t": 795217	"P": 1413.5	"F": 39}
{"v": 1	"t": 795238	"P": 1526.0	"F": 43}
{"v": 1	"t": 795258	"P": 1475.5	"F": 40}
{"v": 1	"t": 795278	"P": 1383.5	"F": 36}
{"v": 1	"t": 795299	"P": 1494.75	"F": 41}
{"v": 1	"t": 795319	"P": 1512.75	"F": 43}
{"v": 1	"t": 795339	"P": 1401.0	"F": 32}
{"v": 1	"t": 795360	"P": 1433.75	"F": 38}
{"v": 1	"t": 795380	"P": 1531.5	"F": 43}
{"v": 1	"t": 795400	"P": 1454.5	"F": 35}
{"v": 1	"t": 795421	"P": 1394.0	"F": 31}
{"v": 1	"t": 795441	"P": 1492.0	"F": 48}
{"v": 1	"t": 795461	"P": 1510.25	"F": 38}
{"v": 1	"t": 795482	"P": 1399.25	"F": 29}
{"v": 1	"t": 795502	"P": 1441.0	"F": 45}
{"v": 1	"t": 795522	"P": 1521.25	"F": 37	"C": 47.22	"D": 3279	"sn": 54091930088003	"file": "/data/device_log/data0000.out"}
{"v": 1	"t": 795543	"P": 1453.5	"F": 42}
{"v": 1	"t": 795563	"P": 1409.0	"F": 31}
{"v": 1	"t": 795585	"P": 1416.0	"F": 43}
{"v": 1	"t": 795605	"P": 1437.75	"F": 41}
{"v": 1	"t": 795626	"P": 1508.75	"F": 44}
{"v": 1	"t": 795646	"P": 1448.5	"F": 39}
{"v": 1	"t": 795666	"P": 1414.25	"F": 36}
{"v": 1	"t": 795687	"P": 1486.25	"F": 45}
{"v": 1	"t": 795707	"P": 1485.75	"F": 44}
{"v": 1	"t": 795727	"P": 1402.25	"F": 33}
{"v": 1	"t": 795748	"P": 1466.5	"F": 39}
{"v": 1	"t": 795768	"P": 1501.75	"F": 47}
{"v": 1	"t": 795788	"P": 1413.25	"F": 35}
{"v": 1	"t": 795809	"P": 1433.25	"F": 39}
{"v": 1	"t": 795829	"P": 1512.5	"F": 45}
{"v": 1	"t": 795849	"P": 1446.5	"F": 36}
{"v": 1	"t": 795870	"P": 1404.75	"F": 39}
{"v": 1	"t": 795890	"P": 1494.75	"F": 47}
{"v": 1	"t": 795910	"P": 1503.75	"F": 40}
{"v": 1	"t": 795931	"P": 1397.0	"F": 38}
{"v": 1	"t": 795951	"P": 1420.5	"F": 41}
{"v": 1	"t": 795971	"P": 1527.5	"F": 44}
{"v": 1	"t": 795992	"P": 1436.75	"F": 39}
{"v": 1	"t": 796012	"P": 1383.0	"F": 38}
{"v": 1	"t": 796032	"P": 1496.75	"F": 43}
{"v": 1	"t": 796053	"P": 1515.75	"F": 43}
{"v": 1	"t": 796073	"P": 1377.5	"F": 32}
{"v": 1	"t": 796093	"P": 1445.25	"F": 40}
{"v": 1	"t": 796114	"P": 1533.5	"F": 43}
{"v": 1	"t": 796134	"P": 1444.75	"F": 34}
{"v": 1	"t": 796154	"P": 1388.75	"F": 29}
{"v": 1	"t": 796175	"P": 1484.0	"F": 50}
{"v": 1	"t": 796195	"P": 1498.25	"F": 33}
{"v": 1	"t": 796215	"P": 1411.75	"F": 36}
{"v": 1	"t": 796236	"P": 1461.25	"F": 36}
{"v": 1	"t": 796256	"P": 1497.5	"F": 44}
{"v": 1	"t": 796276	"P": 1428.5	"F": 38}
{"v": 1	"t": 796297	"P": 1425.25	"F": 36}
{"v": 1	"t": 796317	"P": 1511.25	"F": 41}
{"v": 1	"t": 796337	"P": 1459.75	"F": 40}
{"v": 1	"t": 796358	"P": 1389.0	"F": 33}
{"v": 1	"t": 796378	"P": 1488.75	"F": 40}
{"v": 1	"t": 796398	"P": 1530.5	"F": 42}
{"v": 1	"t": 796419	"P": 1399.75	"F": 33}
{"v": 1	"t": 796439	"P": 1415.25	"F": 39}
{"v": 1	"t": 796459	"P": 1530.5	"F": 45}
{"v": 1	"t": 796480	"P": 1465.0	"F": 38}
{"v": 1	"t": 796500	"P": 1383.5	"F": 32}
{"v": 1	"t": 796520	"P": 1484.5	"F": 51}
{"v": 1	"t": 796540	"P": 1508.0	"F": 40	"C": 47.15	"D": 3279	"sn": 54091930088003	"file": "/data/device_log/data0000.out"	"CO2": 859.6163940429688	"Tp": 24.67688751220703	"H": 1.0402157306671143}
{"v": 1	"t": 796562	"P": 1496.0	"F": 40}
{"v": 1	"t": 796582	"P": 1407.5	"F": 34}
{"v": 1	"t": 796603	"P": 1402.5	"F": 35}
{"v": 1	"t": 796624	"P": 1506.25	"F": 51}
{"v": 1	"t": 796644	"P": 1492.25	"F": 38}
{"v": 1	"t": 796664	"P": 1385.5	"F": 30}
{"v": 1	"t": 796684	"P": 1455.0	"F": 48}
{"v": 1	"t": 796705	"P": 1459.0	"F": 37}
{"v": 1	"t": 796725	"P": 1431.75	"F": 39}
{"v": 1	"t": 796746	"P": 1407.0	"F": 33}
{"v": 1	"t": 796766	"P": 1502.5	"F": 47}
{"v": 1	"t": 796786	"P": 1483.0	"F": 42}
{"v": 1	"t": 796807	"P": 1395.0	"F": 31}
{"v": 1	"t": 796827	"P": 1460.25	"F": 41}
{"v": 1	"t": 796847	"P": 1509.0	"F": 50}
{"v": 1	"t": 796868	"P": 1405.75	"F": 33}
{"v": 1	"t": 796888	"P": 1422.75	"F": 37}
{"v": 1	"t": 796908	"P": 1516.75	"F": 47}
{"v": 1	"t": 796929	"P": 1465.5	"F": 39}
{"v": 1	"t": 796949	"P": 1398.5	"F": 38}
{"v": 1	"t": 796969	"P": 1482.0	"F": 42}
{"v": 1	"t": 796990	"P": 1501.5	"F": 42}
{"v": 1	"t": 797010	"P": 1411.75	"F": 40}
{"v": 1	"t": 797030	"P": 1420.25	"F": 35}
{"v": 1	"t": 797051	"P": 1501.25	"F": 46}
{"v": 1	"t": 797071	"P": 1476.5	"F": 42}
{"v": 1	"t": 797091	"P": 1401.25	"F": 33}
{"v": 1	"t": 797112	"P": 1461.75	"F": 39}
{"v": 1	"t": 797132	"P": 1517.75	"F": 45}
{"v": 1	"t": 797152	"P": 1420.0	"F": 36}
{"v": 1	"t": 797173	"P": 1394.75	"F": 36}
{"v": 1	"t": 797193	"P": 1511.25	"F": 42}
{"v": 1	"t": 797214	"P": 1494.0	"F": 37}
{"v": 1	"t": 797234	"P": 1389.75	"F": 35}
{"v": 1	"t": 797254	"P": 1436.25	"F": 40}
{"v": 1	"t": 797275	"P": 1521.25	"F": 41}
{"v": 1	"t": 797295	"P": 1441.5	"F": 36}
{"v": 1	"t": 797315	"P": 1376.0	"F": 36}
{"v": 1	"t": 797336	"P": 1502.0	"F": 41}
{"v": 1	"t": 797356	"P": 1512.25	"F": 35}
{"v": 1	"t": 797376	"P": 1406.25	"F": 33}
{"v": 1	"t": 797397	"P": 1434.75	"F": 35}
{"v": 1	"t": 797417	"P": 1515.75	"F": 50}
{"v": 1	"t": 797437	"P": 1440.0	"F": 30}
{"v": 1	"t": 797458	"P": 1426.5	"F": 39}
{"v": 1	"t": 797478	"P": 1486.25	"F": 44}
{"v": 1	"t": 797498	"P": 1466.25	"F": 41}
{"v": 1	"t": 797519	"P": 1407.0	"F": 36}
{"v": 1	"t": 797539	"P": 1486.25	"F": 43}
{"v": 1	"t": 797559	"P": 1500.5	"F": 42	"C": 47.13	"D": 3279	"sn": 54091930088003	"file": "/data/device_log/data0000.out"}
{"v": 1	"t": 797580	"P": 1414.75	"F": 40}
{"v": 1	"t": 797600	"P": 1413.75	"F": 37}
{"v": 1	"t": 797622	"P": 1413.75	"F": 40}
{"v": 1	"t": 797642	"P": 1508.5	"F": 44}
{"v": 1	"t": 797663	"P": 1473.0	"F": 40}
{"v": 1	"t": 797683	"P": 1374.75	"F": 35}
{"v": 1	"t": 797703	"P": 1458.0	"F": 40}
{"v": 1	"t": 797724	"P": 1534.75	"F": 40}
{"v": 1	"t": 797744	"P": 1426.75	"F": 36}
{"v": 1	"t": 797764	"P": 1381.0	"F": 35}
{"v": 1	"t": 797785	"P": 1507.75	"F": 42}
{"v": 1	"t": 797805	"P": 1503.75	"F": 38}
{"v": 1	"t": 797825	"P": 1385.75	"F": 38}
{"v": 1	"t": 797846	"P": 1451.25	"F": 41}
{"v": 1	"t": 797866	"P": 1538.25	"F": 42}
{"v": 1	"t": 797886	"P": 1426.0	"F": 35}
{"v": 1	"t": 797907	"P": 1391.25	"F": 32}
{"v": 1	"t": 797927	"P": 1516.0	"F": 47}
{"v": 1	"t": 797947	"P": 1486.75	"F": 34}
{"v": 1	"t": 797967	"P": 1393.25	"F": 29}
{"v": 1	"t": 797988	"P": 1450.25	"F": 44}
{"v": 1	"t": 798008	"P": 1516.25	"F": 38}
{"v": 1	"t": 798028	"P": 1431.0	"F": 37}
{"v": 1	"t": 798049	"P": 1419.0	"F": 35}
{"v": 1	"t": 798069	"P": 1492.75	"F": 44}
{"v": 1	"t": 798089	"P": 1473.5	"F": 42}
{"v": 1	"t": 798110	"P": 1412.25	"F": 34}
{"v": 1	"t": 798130	"P": 1466.75	"F": 40}
{"v": 1	"t": 798150	"P": 1501.0	"F": 48}
{"v": 1	"t": 798171	"P": 1419.0	"F": 33}
{"v": 1	"t": 798191	"P": 1444.0	"F": 39}
{"v": 1	"t": 798212	"P": 1514.75	"F": 46}
{"v": 1	"t": 798232	"P": 1445.25	"F": 38}
{"v": 1	"t": 798252	"P": 1394.25	"F": 36}
{"v": 1	"t": 798272	"P": 1497.0	"F": 43}
{"v": 1	"t": 798293	"P": 1498.0	"F": 39}
{"v": 1	"t": 798313	"P": 1394.0	"F": 36}
{"v": 1	"t": 798333	"P": 1435.75	"F": 40}
{"v": 1	"t": 798354	"P": 1519.0	"F": 43}
{"v": 1	"t": 798374	"P": 1435.25	"F": 37}
{"v": 1	"t": 798394	"P": 1392.75	"F": 39}
{"v": 1	"t": 798415	"P": 1507.25	"F": 41}
{"v": 1	"t": 798435	"P": 1508.75	"F": 37}
{"v": 1	"t": 798455	"P": 1392.5	"F": 35}
{"v": 1	"t": 798476	"P": 1445.75	"F": 37}
{"v": 1	"t": 798496	"P": 1515.0	"F": 48}
{"v": 1	"t": 798516	"P": 1428.75	"F": 32}
{"v": 1	"t": 798537	"P": 1401.75	"F": 32}
{"v": 1	"t": 798557	"P": 1505.25	"F": 50}
{"v": 1	"t": 798577	"P": 1488.0	"F": 32	"C": 47.085	"D": 3279	"sn": 54091930088003	"file": "/data/device_log/data0000.out"	"CO2": 808.8283081054688	"Tp": 24.69023895263672	"H": 0.7856378555297852}
{"v": 1	"t": 798599	"P": 1453.5	"F": 41}
{"v": 1	"t": 798619	"P": 1400.25	"F": 30}
{"v": 1	"t": 798640	"P": 1446.75	"F": 41}
{"v": 1	"t": 798660	"P": 1497.25	"F": 48}
{"v": 1	"t": 798681	"P": 1444.5	"F": 35}
{"v": 1	"t": 798701	"P": 1417.75	"F": 36}
{"v": 1	"t": 798721	"P": 1481.0	"F": 44}
{"v": 1	"t": 798742	"P": 1475.75	"F": 42}
{"v": 1	"t": 798762	"P": 1425.75	"F": 36}
{"v": 1	"t": 798782	"P": 1462.75	"F": 40}
{"v": 1	"t": 798803	"P": 1495.75	"F": 42}
{"v": 1	"t": 798823	"P": 1432.75	"F": 43}
{"v": 1	"t": 798843	"P": 1422.0	"F": 37}
{"v": 1	"t": 798864	"P": 1492.25	"F": 45}
{"v": 1	"t": 798884	"P": 1476.75	"F": 47}
{"v": 1	"t": 798904	"P": 1402.0	"F": 36}
{"v": 1	"t": 798925	"P": 1463.25	"F": 42}
{"v": 1	"t": 798945	"P": 1512.0	"F": 46}
{"v": 1	"t": 798965	"P": 1423.0	"F": 38}
{"v": 1	"t": 798986	"P": 1403.0	"F": 37}
{"v": 1	"t": 799006	"P": 1506.5	"F": 45}
{"v": 1	"t": 799026	"P": 1484.25	"F": 40}
{"v": 1	"t": 799047	"P": 1381.0	"F": 37}
{"v": 1	"t": 799067	"P": 1470.75	"F": 42}
{"v": 1	"t": 799087	"P": 1535.5	"F": 39}
{"v": 1	"t": 799108	"P": 1420.75	"F": 36}
{"v": 1	"t": 799128	"P": 1389.25	"F": 36}
{"v": 1	"t": 799148	"P": 1519.5	"F": 44}
{"v": 1	"t": 799168	"P": 1482.75	"F": 38}
{"v": 1	"t": 799189	"P": 1370.25	"F": 32}
{"v": 1	"t": 799209	"P": 1462.25	"F": 36}
{"v": 1	"t": 799229	"P": 1533.75	"F": 39}
{"v": 1	"t": 799250	"P": 1423.25	"F": 32}
{"v": 1	"t": 799270	"P": 1416.5	"F": 34}
{"v": 1	"t": 799290	"P": 1503.0	"F": 52}
{"v": 1	"t": 799311	"P": 1477.5	"F": 32}
{"v": 1	"t": 799331	"P": 1419.5	"F": 37}
{"v": 1	"t": 799351	"P": 1470.5	"F": 42}
{"v": 1	"t": 799372	"P": 1487.0	"F": 41}
{"v": 1	"t": 799392	"P": 1426.25	"F": 35}
{"v": 1	"t": 799412	"P": 1449.75	"F": 37}
{"v": 1	"t": 799433	"P": 1493.0	"F": 43}
{"v": 1	"t": 799453	"P": 1440.25	"F": 37}
{"v": 1	"t": 799473	"P": 1429.75	"F": 35}
{"v": 1	"t": 799494	"P": 1506.0	"F": 39}
{"v": 1	"t": 799514	"P": 1460.25	"F": 41}
{"v": 1	"t": 799534	"P": 1391.5	"F": 34}
{"v": 1	"t": 799555	"P": 1483.0	"F": 41}
{"v": 1	"t": 799575	"P": 1519.0	"F": 42}
{"v": 1	"t": 799595	"P": 1414.0	"F": 34	"C": 47.07	"D": 3279	"sn": 54091930088003	"file": "/data/device_log/data0000.out"}
{"v": 1	"t": 799616	"P": 1417.75	"F": 36}
{"v": 1	"t": 799636	"P": 1498.75	"F": 42}
{"v": 1	"t": 799658	"P": 1462.25	"F": 37}
{"v": 1	"t": 799679	"P": 1528.25	"F": 43}
{"v": 1	"t": 799699	"P": 1425.0	"F": 35}
{"v": 1	"t": 799719	"P": 1400.25	"F": 37}
{"v": 1	"t": 799740	"P": 1506.0	"F": 43}
{"v": 1	"t": 799760	"P": 1523.75	"F": 39}
{"v": 1	"t": 799780	"P": 1393.25	"F": 32}
{"v": 1	"t": 799801	"P": 1446.25	"F": 45}
{"v": 1	"t": 799821	"P": 1516.0	"F": 39}
{"v": 1	"t": 799841	"P": 1454.5	"F": 33}
{"v": 1	"t": 799862	"P": 1402.5	"F": 37}
{"v": 1	"t": 799882	"P": 1481.25	"F": 38}
{"v": 1	"t": 799902	"P": 1492.5	"F": 43}
{"v": 1	"t": 799923	"P": 1403.0	"F": 28}
{"v": 1	"t": 799943	"P": 1454.75	"F": 40}
{"v": 1	"t": 799963	"P": 1509.75	"F": 49}
{"v": 1	"t": 799984	"P": 1424.75	"F": 33}
{"v": 1	"t": 800004	"P": 1414.75	"F": 36}
{"v": 1	"t": 800024	"P": 1493.25	"F": 44}
{"v": 1	"t": 800045	"P": 1470.25	"F": 38}
{"v": 1	"t": 800065	"P": 1405.5	"F": 34}
{"v": 1	"t": 800085	"P": 1468.75	"F": 41}
{"v": 1	"t": 800106	"P": 1514.75	"F": 42}
{"v": 1	"t": 800126	"P": 1416.25	"F": 38}
{"v": 1	"t": 800146	"P": 1424.25	"F": 37}
{"v": 1	"t": 800167	"P": 1500.5	"F": 42}
{"v": 1	"t": 800187	"P": 1470.75	"F": 41}
{"v": 1	"t": 800207	"P": 1405.5	"F": 31}
{"v": 1	"t": 800228	"P": 1468.0	"F": 40}
{"v": 1	"t": 800248	"P": 1504.0	"F": 43}
{"v": 1	"t": 800268	"P": 1419.0	"F": 35}
{"v": 1	"t": 800289	"P": 1427.75	"F": 37}
{"v": 1	"t": 800309	"P": 1509.0	"F": 44}
{"v": 1	"t": 800329	"P": 1457.0	"F": 37}
{"v": 1	"t": 800350	"P": 1405.0	"F": 36}
{"v": 1	"t": 800370	"P": 1481.25	"F": 42}
{"v": 1	"t": 800390	"P": 1501.0	"F": 39}
{"v": 1	"t": 800411	"P": 1406.5	"F": 34}
{"v": 1	"t": 800431	"P": 1428.25	"F": 38}
{"v": 1	"t": 800451	"P": 1514.5	"F": 40}
{"v": 1	"t": 800472	"P": 1446.25	"F": 37}
{"v": 1	"t": 800492	"P": 1396.25	"F": 38}
{"v": 1	"t": 800512	"P": 1497.0	"F": 43}
{"v": 1	"t": 800533	"P": 1502.5	"F": 39}
{"v": 1	"t": 800553	"P": 1393.25	"F": 35}
{"v": 1	"t": 800573	"P": 1444.75	"F": 35}
{"v": 1	"t": 800594	"P": 1529.0	"F": 46}
{"v": 1	"t": 800614	"P": 1435.5	"F": 33	"C": 47.01	"D": 3279	"sn": 54091930088003	"file": "/data/device_log/data0000.out"	"CO2": 763.6104125976562	"Tp": 24.703590393066406	"H": 0.42998743057250977}
{"v": 1	"t": 800635	"P": 1415.75	"F": 34}
{"v": 1	"t": 800656	"P": 1419.25	"F": 39}
{"v": 1	"t": 800677	"P": 1444.0	"F": 36}
{"v": 1	"t": 800697	"P": 1518.0	"F": 49}
{"v": 1	"t": 800717	"P": 1434.25	"F": 33}
{"v": 1	"t": 800738	"P": 1411.75	"F": 36}
{"v": 1	"t": 800758	"P": 1497.5	"F": 47}
{"v": 1	"t": 800778	"P": 1479.75	"F": 35}
{"v": 1	"t": 800799	"P": 1407.5	"F": 35}
{"v": 1	"t": 800819	"P": 1455.25	"F": 42}
{"v": 1	"t": 800839	"P": 1498.25	"F": 40}
{"v": 1	"t": 800860	"P": 1431.0	"F": 36}
{"v": 1	"t": 800880	"P": 1434.25	"F": 36}
{"v": 1	"t": 800900	"P": 1496.75	"F": 45}
{"v": 1	"t": 800921	"P": 1463.25	"F": 41}
{"v": 1	"t": 800941	"P": 1411.25	"F": 33}
{"v": 1	"t": 800961	"P": 1474.0	"F": 40}
{"v": 1	"t": 800982	"P": 1495.5	"F": 46}
{"v": 1	"t": 801002	"P": 1417.5	"F": 34}
{"v": 1	"t": 801022	"P": 1426.5	"F": 38}
{"v": 1	"t": 801043	"P": 1500.5	"F": 43}
{"v": 1	"t": 801063	"P": 1480.5	"F": 38}
{"v": 1	"t": 801084	"P": 1393.5	"F": 36}
{"v": 1	"t": 801104	"P": 1464.75	"F": 40}
{"v": 1	"t": 801124	"P": 1521.5	"F": 39}
{"v": 1	"t": 801145	"P": 1431.5	"F": 36}
{"v": 1	"t": 801165	"P": 1398.0	"F": 36}
{"v": 1	"t": 801185	"P": 1514.25	"F": 41}
{"v": 1	"t": 801206	"P": 1491.0	"F": 39}
{"v": 1	"t": 801226	"P": 1386.75	"F": 33}
{"v": 1	"t": 801246	"P": 1451.25	"F": 40}
{"v": 1	"t": 801267	"P": 1524.75	"F": 44}
{"v": 1	"t": 801287	"P": 1422.5	"F": 34}
{"v": 1	"t": 801307	"P": 1405.25	"F": 39}
{"v": 1	"t": 801328	"P": 1509.0	"F": 44}
{"v": 1	"t": 801348	"P": 1485.25	"F": 40}
{"v": 1	"t": 801368	"P": 1394.75	"F": 35}
{"v": 1	"t": 801389	"P": 1446.75	"F": 46}
{"v": 1	"t": 801409	"P": 1513.5	"F": 40}
{"v": 1	"t": 801429	"P": 1446.25	"F": 32}
{"v": 1	"t": 801450	"P": 1409.25	"F": 39}
{"v": 1	"t": 801470	"P": 1488.25	"F": 39}
{"v": 1	"t": 801490	"P": 1489.5	"F": 40}
{"v": 1	"t": 801511	"P": 1405.25	"F": 35}
{"v": 1	"t": 801531	"P": 1440.5	"F": 34}
{"v": 1	"t": 801551	"P": 1507.5	"F": 49}
{"v": 1	"t": 801572	"P": 1433.25	"F": 31}
{"v": 1	"t": 801592	"P": 1411.0	"F": 33}
{"v": 1	"t": 801612	"P": 1497.75	"F": 48}
{"v": 1	"t": 801633	"P": 1477.5	"F": 32	"C": 47.045	"D": 3279	"sn": 54091930088003	"file": "/data/device_log/data0000.out"}
{"v": 1	"t": 801653	"P": 1427.0	"F": 36}
{"v": 1	"t": 801674	"P": 1438.75	"F": 40}
{"v": 1	"t": 801696	"P": 1409.75	"F": 37}
{"v": 1	"t": 801717	"P": 1432.25	"F": 40}
{"v": 1	"t": 801737	"P": 1514.75	"F": 41}
{"v": 1	"t": 801758	"P": 1450.75	"F": 39}
{"v": 1	"t": 801778	"P": 1394.0	"F": 35}
{"v": 1	"t": 801798	"P": 1491.75	"F": 42}
{"v": 1	"t": 801818	"P": 1501.75	"F": 44}
{"v": 1	"t": 801839	"P": 1398.75	"F": 31}
{"v": 1	"t": 801859	"P": 1443.75	"F": 40}
{"v": 1	"t": 801879	"P": 1508.25	"F": 46}
{"v": 1	"t": 801900	"P": 1425.5	"F": 33}
{"v": 1	"t": 801920	"P": 1415.75	"F": 36}
{"v": 1	"t": 801940	"P": 1490.25	"F": 44}
{"v": 1	"t": 801961	"P": 1469.0	"F": 38}
{"v": 1	"t": 801981	"P": 1416.75	"F": 34}
{"v": 1	"t": 802001	"P": 1469.5	"F": 41}
{"v": 1	"t": 802022	"P": 1503.0	"F": 40}
{"v": 1	"t": 802042	"P": 1420.0	"F": 39}
{"v": 1	"t": 802062	"P": 1421.0	"F": 35}
{"v": 1	"t": 802083	"P": 1503.5	"F": 42}
{"v": 1	"t": 802103	"P": 1466.75	"F": 41}
{"v": 1	"t": 802123	"P": 1402.75	"F": 33}
{"v": 1	"t": 802144	"P": 1474.75	"F": 40}
{"v": 1	"t": 802164	"P": 1509.0	"F": 41}
{"v": 1	"t": 802184	"P": 1413.25	"F": 34}
{"v": 1	"t": 802205	"P": 1420.25	"F": 38}
{"v": 1	"t": 802225	"P": 1515.5	"F": 45}
{"v": 1	"t": 802245	"P": 1465.25	"F": 37}
{"v": 1	"t": 802266	"P": 1398.75	"F": 35}
{"v": 1	"t": 802286	"P": 1463.75	"F": 39}
{"v": 1	"t": 802306	"P": 1505.5	"F": 39}
{"v": 1	"t": 802327	"P": 1417.25	"F": 31}
{"v": 1	"t": 802347	"P": 1424.75	"F": 43}
{"v": 1	"t": 802367	"P": 1514.25	"F": 41}
{"v": 1	"t": 802388	"P": 1468.25	"F": 35}
{"v": 1	"t": 802408	"P": 1393.0	"F": 37}
{"v": 1	"t": 802428	"P": 1465.75	"F": 35}
{"v": 1	"t": 802449	"P": 1501.25	"F": 48}
{"v": 1	"t": 802469	"P": 1413.5	"F": 29}
{"v": 1	"t": 802489	"P": 1440.5	"F": 40}
{"v": 1	"t": 802510	"P": 1508.75	"F": 45}
{"v": 1	"t": 802530	"P": 1439.25	"F": 37}
{"v": 1	"t": 802550	"P": 1408.25	"F": 36}
{"v": 1	"t": 802571	"P": 1491.25	"F": 44}
{"v": 1	"t": 802591	"P": 1493.75	"F": 40}
{"v": 1	"t": 802611	"P": 1418.5	"F": 36}
{"v": 1	"t": 802632	"P": 1447.75	"F": 39}
{"v": 1	"t": 802652	"P": 1505.5	"F": 40	"C": 46.96	"D": 3279	"sn": 54091930088003	"file": "/data/device_log/data0000.out"	"CO2": 761.078369140625	"Tp": 24.71961212158203	"H": 0.2212202548980713}
{"v": 1	"t": 802673	"P": 1500.5	"F": 41}
{"v": 1	"t": 802694	"P": 1432.75	"F": 34}
{"v": 1	"t": 802716	"P": 1478.0	"F": 42}
{"v": 1	"t": 802736	"P": 1407.0	"F": 32}
{"v": 1	"t": 802756	"P": 1458.0	"F": 39}
{"v": 1	"t": 802777	"P": 1504.5	"F": 45}
{"v": 1	"t": 802797	"P": 1434.25	"F": 33}
{"v": 1	"t": 802817	"P": 1423.75	"F": 37}
{"v": 1	"t": 802838	"P": 1505.5	"F": 46}
{"v": 1	"t": 802858	"P": 1467.0	"F": 37}
{"v": 1	"t": 802878	"P": 1394.75	"F": 36}
{"v": 1	"t": 802899	"P": 1468.25	"F": 39}
{"v": 1	"t": 802919	"P": 1502.25	"F": 44}
{"v": 1	"t": 802939	"P": 1408.5	"F": 38}
{"v": 1	"t": 802960	"P": 1426.5	"F": 37}
{"v": 1	"t": 802980	"P": 1526.25	"F": 41}
{"v": 1	"t": 803000	"P": 1461.25	"F": 40}
{"v": 1	"t": 803021	"P": 1390.25	"F": 36}
{"v": 1	"t": 803041	"P": 1489.75	"F": 41}
{"v": 1	"t": 803061	"P": 1510.0	"F": 42}
{"v": 1	"t": 803082	"P": 1406.0	"F": 30}
{"v": 1	"t": 803102	"P": 1421.5	"F": 37}
{"v": 1	"t": 803122	"P": 1524.5	"F": 43}
{"v": 1	"t": 803143	"P": 1471.75	"F": 36}
{"v": 1	"t": 803163	"P": 1388.5	"F": 30}
{"v": 1	"t": 803183	"P": 1468.25	"F": 49}
{"v": 1	"t": 803204	"P": 1517.25	"F": 37}
{"v": 1	"t": 803224	"P": 1414.75	"F": 38}
{"v": 1	"t": 803244	"P": 1416.25	"F": 41}
{"v": 1	"t": 803265	"P": 1513.5	"F": 39}
{"v": 1	"t": 803285	"P": 1462.5	"F": 41}
{"v": 1	"t": 803305	"P": 1401.5	"F": 28}
{"v": 1	"t": 803326	"P": 1487.0	"F": 43}
{"v": 1	"t": 803346	"P": 1499.75	"F": 43}
{"v": 1	"t": 803366	"P": 1400.75	"F": 34}
{"v": 1	"t": 803387	"P": 1448.5	"F": 38}
{"v": 1	"t": 803407	"P": 1519.25	"F": 45}
{"v": 1	"t": 803427	"P": 1430.25	"F": 35}
{"v": 1	"t": 803447	"P": 1400.5	"F": 36}
{"v": 1	"t": 803468	"P": 1503.5	"F": 42}
{"v": 1	"t": 803488	"P": 1488.75	"F": 37}
{"v": 1	"t": 803508	"P": 1394.75	"F": 35}
{"v": 1	"t": 803529	"P": 1446.25	"F": 40}
{"v": 1	"t": 803549	"P": 1513.25	"F": 42}
{"v": 1	"t": 803570	"P": 1453.5	"F": 32}
{"v": 1	"t": 803590	"P": 1399.25	"F": 41}
{"v": 1	"t": 803610	"P": 1478.75	"F": 38}
{"v": 1	"t": 803631	"P": 1487.0	"F": 44}
{"v": 1	"t": 803651	"P": 1404.75	"F": 34}
{"v": 1	"t": 803671	"P": 1437.0	"F": 37	"C": 46.965	"D": 3279	"sn": 54091930088003	"file": "/data/device_log/data0000.out"}
{"v": 1	"t": 803692	"P": 1485.0	"F": 49}
{"v": 1	"t": 803712	"P": 1466.25	"F": 31}
{"v": 1	"t": 803734	"P": 1450.5	"F": 41}
{"v": 1	"t": 803754	"P": 1400.0	"F": 31}
{"v": 1	"t": 803774	"P": 1487.25	"F": 44}
{"v": 1	"t": 803795	"P": 1497.25	"F": 45}
{"v": 1	"t": 803815	"P": 1394.5	"F": 34}
{"v": 1	"t": 803835	"P": 1441.75	"F": 38}
{"v": 1	"t": 803856	"P": 1518.75	"F": 47}
{"v": 1	"t": 803876	"P": 1441.25	"F": 37}
{"v": 1	"t": 803897	"P": 1395.0	"F": 36}
{"v": 1	"t": 803917	"P": 1505.25	"F": 42}
{"v": 1	"t": 803937	"P": 1493.0	"F": 39}
{"v": 1	"t": 803958	"P": 1380.0	"F": 35}
{"v": 1	"t": 803978	"P": 1434.0	"F": 38}
{"v": 1	"t": 803998	"P": 1540.25	"F": 40}
{"v": 1	"t": 804018	"P": 1444.5	"F": 35}
{"v": 1	"t": 804039	"P": 1384.5	"F": 36}
{"v": 1	"t": 804059	"P": 1492.25	"F": 41}
{"v": 1	"t": 804079	"P": 1509.75	"F": 37}
{"v": 1	"t": 804100	"P": 1407.5	"F": 35}
{"v": 1	"t": 804120	"P": 1427.75	"F": 33}
{"v": 1	"t": 804140	"P": 1501.25	"F": 48}
{"v": 1	"t": 804161	"P": 1458.5	"F": 30}
{"v": 1	"t": 804181	"P": 1418.75	"F": 37}
{"v": 1	"t": 804202	"P": 1473.25	"F": 45}
{"v": 1	"t": 804222	"P": 1502.0	"F": 36}
{"v": 1	"t": 804242	"P": 1423.25	"F": 34}
{"v": 1	"t": 804263	"P": 1439.5	"F": 37}
{"v": 1	"t": 804283	"P": 1492.0	"F": 42}
{"v": 1	"t": 804303	"P": 1434.5	"F": 38}
{"v": 1	"t": 804324	"P": 1430.25	"F": 37}
{"v": 1	"t": 804344	"P": 1494.25	"F": 43}
{"v": 1	"t": 804364	"P": 1465.0	"F": 43}
{"v": 1	"t": 804385	"P": 1410.25	"F": 34}
{"v": 1	"t": 804405	"P": 1468.0	"F": 41}
{"v": 1	"t": 804425	"P": 1501.5	"F": 43}
{"v": 1	"t": 804446	"P": 1417.5	"F": 37}
{"v": 1	"t": 804466	"P": 1418.5	"F": 36}
{"v": 1	"t": 804486	"P": 1512.75	"F": 41}
{"v": 1	"t": 804506	"P": 1471.75	"F": 35}
{"v": 1	"t": 804527	"P": 1393.75	"F": 34}
{"v": 1	"t": 804547	"P": 1473.25	"F": 43}
{"v": 1	"t": 804567	"P": 1512.0	"F": 40}
{"v": 1	"t": 804588	"P": 1417.5	"F": 32}
{"v": 1	"t": 804608	"P": 1417.75	"F": 45}
{"v": 1	"t": 804628	"P": 1518.25	"F": 41}
{"v": 1	"t": 804649	"P": 1469.25	"F": 40}
{"v": 1	"t": 804669	"P": 1381.5	"F": 37}
{"v": 1	"t": 804689	"P": 1457.75	"F": 38	"C": 46.965	"D": 3279	"sn": 54091930088003	"file": "/data/device_log/data0000.out"	"CO2": 744.23876953125	"Tp": 24.73296356201172	"H": 4.627648048586276e-41}
{"v": 1	"t": 804711	"P": 1491.0	"F": 48}
{"v": 1	"t": 804731	"P": 1506.5	"F": 35}
{"v": 1	"t": 804753	"P": 1480.75	"F": 43}
{"v": 1	"t": 804773	"P": 1401.5	"F": 32}
{"v": 1	"t": 804793	"P": 1437.5	"F": 34}
{"v": 1	"t": 804814	"P": 1505.0	"F": 49}
{"v": 1	"t": 804834	"P": 1445.5	"F": 28}
{"v": 1	"t": 804854	"P": 1423.5	"F": 36}
{"v": 1	"t": 804875	"P": 1501.75	"F": 42}
{"v": 1	"t": 804895	"P": 1473.5	"F": 38}
{"v": 1	"t": 804915	"P": 1409.0	"F": 34}
{"v": 1	"t": 804936	"P": 1467.25	"F": 39}
{"v": 1	"t": 804956	"P": 1507.75	"F": 40}
{"v": 1	"t": 804976	"P": 1423.0	"F": 39}
{"v": 1	"t": 804997	"P": 1411.25	"F": 36}
{"v": 1	"t": 805017	"P": 1513.75	"F": 42}
{"v": 1	"t": 805037	"P": 1486.25	"F": 42}
{"v": 1	"t": 805058	"P": 1394.0	"F": 36}
{"v": 1	"t": 805078	"P": 1456.0	"F": 40}
{"v": 1	"t": 805098	"P": 1514.5	"F": 44}
{"v": 1	"t": 805119	"P": 1441.75	"F": 38}
{"v": 1	"t": 805139	"P": 1390.5	"F": 39}
{"v": 1	"t": 805160	"P": 1499.0	"F": 44}
{"v": 1	"t": 805180	"P": 1517.25	"F": 42}
{"v": 1	"t": 805200	"P": 1392.0	"F": 36}
{"v": 1	"t": 805221	"P": 1413.5	"F": 41}
{"v": 1	"t": 805241	"P": 1537.0	"F": 44}
{"v": 1	"t": 805261	"P": 1460.5	"F": 42}
{"v": 1	"t": 805282	"P": 1361.75	"F": 34}
{"v": 1	"t": 805302	"P": 1474.75	"F": 42}
{"v": 1	"t": 805322	"P": 1541.0	"F": 42}
{"v": 1	"t": 805343	"P": 1414.0	"F": 37}
{"v": 1	"t": 805363	"P": 1405.5	"F": 38}
{"v": 1	"t": 805383	"P": 1524.25	"F": 45}
{"v": 1	"t": 805404	"P": 1477.0	"F": 36}
{"v": 1	"t": 805424	"P": 1383.75	"F": 31}
{"v": 1	"t": 805444	"P": 1463.25	"F": 44}
{"v": 1	"t": 805465	"P": 1517.75	"F": 37}
{"v": 1	"t": 805485	"P": 1430.25	"F": 29}
{"v": 1	"t": 805505	"P": 1406.0	"F": 36}
{"v": 1	"t": 805526	"P": 1502.75	"F": 40}
{"v": 1	"t": 805546	"P": 1477.5	"F": 44}
{"v": 1	"t": 805566	"P": 1398.5	"F": 28}
{"v": 1	"t": 805587	"P": 1458.25	"F": 42}
{"v": 1	"t": 805607	"P": 1510.0	"F": 47}
{"v": 1	"t": 805627	"P": 1417.75	"F": 32}
{"v": 1	"t": 805648	"P": 1414.75	"F": 37}
{"v": 1	"t": 805668	"P": 1492.25	"F": 46}
{"v": 1	"t": 805688	"P": 1458.5	"F": 39}
{"v": 1	"t": 805709	"P": 1408.5	"F": 34	"C": 46.96	"D": 3279	"sn": 54091930088003	"file": "/data/device_log/data0000.out"}
{"v": 1	"t": 805729	"P": 1476.75	"F": 43}
{"v": 1	"t": 805750	"P": 1502.25	"F": 41}
{"v": 1	"t": 805772	"P": 1496.75	"F": 39}
{"v": 1	"t": 805792	"P": 1476.75	"F": 41}
{"v": 1	"t": 805812	"P": 1407.25	"F": 38}
{"v": 1	"t": 805833	"P": 1464.5	"F": 43}
{"v": 1	"t": 805853	"P": 1498.5	"F": 44}
{"v": 1	"t": 805873	"P": 1409.25	"F": 42}
{"v": 1	"t": 805894	"P": 1418.0	"F": 42}
{"v": 1	"t": 805914	"P": 1522.5	"F": 45}
{"v": 1	"t": 805934	"P": 1461.75	"F": 43}
{"v": 1	"t": 805955	"P": 1391.0	"F": 39}
{"v": 1	"t": 805975	"P": 1479.75	"F": 40}
{"v": 1	"t": 805995	"P": 1506.75	"F": 43}
{"v": 1	"t": 806016	"P": 1397.75	"F": 30}
{"v": 1	"t": 806036	"P": 1435.5	"F": 36}
{"v": 1	"t": 806056	"P": 1521.5	"F": 41}
{"v": 1	"t": 806077	"P": 1460.75	"F": 36}
{"v": 1	"t": 806097	"P": 1390.0	"F": 31}
{"v": 1	"t": 806117	"P": 1476.0	"F": 50}
{"v": 1	"t": 806138	"P": 1508.75	"F": 38}
{"v": 1	"t": 806158	"P": 1411.75	"F": 31}
{"v": 1	"t": 806178	"P": 1427.75	"F": 42}
{"v": 1	"t": 806199	"P": 1509.25	"F": 36}
{"v": 1	"t": 806219	"P": 1454.25	"F": 40}
{"v": 1	"t": 806239	"P": 1400.75	"F": 30}
{"v": 1	"t": 806260	"P": 1482.0	"F": 43}
{"v": 1	"t": 806280	"P": 1509.0	"F": 45}
{"v": 1	"t": 806300	"P": 1414.25	"F": 30}
{"v": 1	"t": 806321	"P": 1441.0	"F": 39}
{"v": 1	"t": 806341	"P": 1504.0	"F": 46}
{"v": 1	"t": 806361	"P": 1441.25	"F": 37}
{"v": 1	"t": 806382	"P": 1404.0	"F": 37}
{"v": 1	"t": 806402	"P": 1499.0	"F": 45}
{"v": 1	"t": 806422	"P": 1496.0	"F": 43}
{"v": 1	"t": 806443	"P": 1407.5	"F": 38}
{"v": 1	"t": 806463	"P": 1444.5	"F": 40}
{"v": 1	"t": 806483	"P": 1507.25	"F": 44}
{"v": 1	"t": 806503	"P": 1439.5	"F": 43}
{"v": 1	"t": 806524	"P": 1409.5	"F": 37}
{"v": 1	"t": 806544	"P": 1485.75	"F": 43}
{"v": 1	"t": 806564	"P": 1490.5	"F": 46}
{"v": 1	"t": 806585	"P": 1407.5	"F": 35}
{"v": 1	"t": 806605	"P": 1449.0	"F": 40}
{"v": 1	"t": 806625	"P": 1510.75	"F": 45}
{"v": 1	"t": 806646	"P": 1433.5	"F": 34}
{"v": 1	"t": 806666	"P": 1401.0	"F": 36}
{"v": 1	"t": 806686	"P": 1501.5	"F": 43}
{"v": 1	"t": 806707	"P": 1482.75	"F": 38}
{"v": 1	"t": 806727	"P": 1399.0	"F": 33	"C": 46.925	"D": 3279	"sn": 54091930088003	"file": "/data/device_log/data0000.out"	"CO2": 717.798828125	"Tp": 24.759674072265625	"H": 4.627648048586276e-41}
{"v": 1	"t": 806748	"P": 1390.25	"F": 38}
{"v": 1	"t": 806769	"P": 1470.75	"F": 41}
{"v": 1	"t": 806792	"P": 1404.25	"F": 39}
{"v": 1	"t": 806812	"P": 1437.0	"F": 39}
{"v": 1	"t": 806833	"P": 1516.75	"F": 45}
{"v": 1	"t": 806853	"P": 1459.0	"F": 36}
{"v": 1	"t": 806873	"P": 1396.75	"F": 34}
{"v": 1	"t": 806894	"P": 1460.0	"F": 39}
{"v": 1	"t": 806914	"P": 1504.5	"F": 38}
{"v": 1	"t": 806934	"P": 1433.0	"F": 28}
{"v": 1	"t": 806955	"P": 1419.25	"F": 41}
{"v": 1	"t": 806975	"P": 1501.0	"F": 37}
{"v": 1	"t": 806995	"P": 1463.0	"F": 44}
{"v": 1	"t": 807016	"P": 1413.25	"F": 28}
{"v": 1	"t": 807036	"P": 1468.25	"F": 43}
{"v": 1	"t": 807056	"P": 1506.5	"F": 48}
{"v": 1	"t": 807077	"P": 1422.5	"F": 32}
{"v": 1	"t": 807097	"P": 1440.25	"F": 39}
{"v": 1	"t": 807117	"P": 1496.25	"F": 47}
{"v": 1	"t": 807138	"P": 1438.25	"F": 38}
{"v": 1	"t": 807158	"P": 1414.25	"F": 35}
{"v": 1	"t": 807178	"P": 1496.75	"F": 46}
{"v": 1	"t": 807199	"P": 1490.25	"F": 41}
{"v": 1	"t": 807219	"P": 1410.25	"F": 39}
{"v": 1	"t": 807239	"P": 1452.75	"F": 39}
{"v": 1	"t": 807260	"P": 1498.25	"F": 42}
{"v": 1	"t": 807280	"P": 1441.25	"F": 42}
{"v": 1	"t": 807300	"P": 1409.25	"F": 33}
{"v": 1	"t": 807321	"P": 1493.75	"F": 42}
{"v": 1	"t": 807341	"P": 1490.25	"F": 42}
{"v": 1	"t": 807361	"P": 1404.25	"F": 33}
{"v": 1	"t": 807382	"P": 1441.5	"F": 38}
{"v": 1	"t": 807402	"P": 1514.5	"F": 42}
{"v": 1	"t": 807422	"P": 1438.0	"F": 33}
{"v": 1	"t": 807443	"P": 1398.0	"F": 34}
{"v": 1	"t": 807463	"P": 1495.75	"F": 40}
{"v": 1	"t": 807483	"P": 1487.5	"F": 36}
{"v": 1	"t": 807504	"P": 1400.25	"F": 32}
{"v": 1	"t": 807524	"P": 1437.75	"F": 40}
{"v": 1	"t": 807544	"P": 1510.25	"F": 40}
{"v": 1	"t": 807564	"P": 1448.0	"F": 31}
{"v": 1	"t": 807585	"P": 1407.5	"F": 39}
{"v": 1	"t": 807605	"P": 1472.0	"F": 37}
{"v": 1	"t": 807626	"P": 1517.5	"F": 41}
{"v": 1	"t": 807646	"P": 1419.5	"F": 30}
{"v": 1	"t": 807666	"P": 1416.5	"F": 32}
{"v": 1	"t": 807687	"P": 1498.75	"F": 48}
{"v": 1	"t": 807707	"P": 1473.75	"F": 33}
{"v": 1	"t": 807728	"P": 1415.0	"F": 37}
{"v": 1	"t": 807748	"P": 1451.0	"F": 41	"C": 46.885	"D": 3279	"sn": 54091930088003	"file": "/data/device_log/data0000.out"}
{"v": 1	"t": 807768	"P": 1483.25	"F": 44}
{"v": 1	"t": 807789	"P": 1452.5	"F": 41}
{"v": 1	"t": 807811	"P": 1494.5	"F": 39}
{"v": 1	"t": 807831	"P": 1416.75	"F": 36}
{"v": 1	"t": 807852	"P": 1426.75	"F": 41}
{"v": 1	"t": 807872	"P": 1505.25	"F": 44}
{"v": 1	"t": 807893	"P": 1464.25	"F": 44}
{"v": 1	"t": 807913	"P": 1403.25	"F": 32}
{"v": 1	"t": 807933	"P": 1477.0	"F": 43}
{"v": 1	"t": 807954	"P": 1493.75	"F": 47}
{"v": 1	"t": 807974	"P": 1404.5	"F": 34}
{"v": 1	"t": 807994	"P": 1438.5	"F": 37}
{"v": 1	"t": 808015	"P": 1512.5	"F": 46}
{"v": 1	"t": 808035	"P": 1456.75	"F": 39}
{"v": 1	"t": 808056	"P": 1408.0	"F": 37}
{"v": 1	"t": 808076	"P": 1477.25	"F": 41}
{"v": 1	"t": 808096	"P": 1494.5	"F": 42}
{"v": 1	"t": 808117	"P": 1434.0	"F": 40}
{"v": 1	"t": 808137	"P": 1430.0	"F": 33}
{"v": 1	"t": 808158	"P": 1480.25	"F": 39}
{"v": 1	"t": 808178	"P": 1485.75	"F": 44}
{"v": 1	"t": 808198	"P": 1417.75	"F": 33}
{"v": 1	"t": 808219	"P": 1435.0	"F": 38}
{"v": 1	"t": 808239	"P": 1506.25	"F": 42}
{"v": 1	"t": 808259	"P": 1462.0	"F": 36}
{"v": 1	"t": 808280	"P": 1407.25	"F": 35}
{"v": 1	"t": 808300	"P": 1462.25	"F": 41}
{"v": 1	"t": 808320	"P": 1512.0	"F": 39}
{"v": 1	"t": 808341	"P": 1427.75	"F": 35}
{"v": 1	"t": 808361	"P": 1394.25	"F": 35}
{"v": 1	"t": 808382	"P": 1492.25	"F": 41}
{"v": 1	"t": 808402	"P": 1506.5	"F": 39}
{"v": 1	"t": 808422	"P": 1400.0	"F": 39}
{"v": 1	"t": 808443	"P": 1436.0	"F": 42}
{"v": 1	"t": 808463	"P": 1532.0	"F": 46}
{"v": 1	"t": 808483	"P": 1457.0	"F": 39}
{"v": 1	"t": 808504	"P": 1377.25	"F": 35}
{"v": 1	"t": 808524	"P": 1480.25	"F": 50}
{"v": 1	"t": 808544	"P": 1521.5	"F": 41}
{"v": 1	"t": 808565	"P": 1416.25	"F": 33}
{"v": 1	"t": 808585	"P": 1404.75	"F": 41}
{"v": 1	"t": 808606	"P": 1506.75	"F": 42}
{"v": 1	"t": 808626	"P": 1480.25	"F": 44}
{"v": 1	"t": 808646	"P": 1394.25	"F": 32}
{"v": 1	"t": 808667	"P": 1457.0	"F": 45}
{"v": 1	"t": 808687	"P": 1512.25	"F": 51}
{"v": 1	"t": 808708	"P": 1422.5	"F": 36}
{"v": 1	"t": 808728	"P": 1421.0	"F": 36}
{"v": 1	"t": 808749	"P": 1486.25	"F": 44}
{"v": 1	"t": 808769	"P": 1481.0	"F": 36	"C": 46.865	"D": 3279	"sn": 54091930088003	"file": "/data/device_log/data0000.out"	"CO2": 703.1446533203125	"Tp": 24.759674072265625	"H": 4.627648048586276e-41}
{"v": 1	"t": 808791	"P": 1490.75	"F": 37}
{"v": 1	"t": 808811	"P": 1428.5	"F": 34}
{"v": 1	"t": 808834	"P": 1491.25	"F": 39}
{"v": 1	"t": 808854	"P": 1406.75	"F": 32}
{"v": 1	"t": 808874	"P": 1438.5	"F": 36}
{"v": 1	"t": 808895	"P": 1507.75	"F": 43}
{"v": 1	"t": 808915	"P": 1454.25	"F": 35}
{"v": 1	"t": 808935	"P": 1415.5	"F": 34}
{"v": 1	"t": 808956	"P": 1476.0	"F": 37}
{"v": 1	"t": 808976	"P": 1518.5	"F": 40}
{"v": 1	"t": 808997	"P": 1420.5	"F": 35}
{"v": 1	"t": 809017	"P": 1401.75	"F": 36}
{"v": 1	"t": 809037	"P": 1503.0	"F": 42}
{"v": 1	"t": 809058	"P": 1484.5	"F": 42}
{"v": 1	"t": 809078	"P": 1389.5	"F": 34}
{"v": 1	"t": 809098	"P": 1459.0	"F": 39}
{"v": 1	"t": 809119	"P": 1517.0	"F": 43}
{"v": 1	"t": 809139	"P": 1438.25	"F": 35}
{"v": 1	"t": 809159	"P": 1406.75	"F": 36}
{"v": 1	"t": 809180	"P": 1478.5	"F": 42}
{"v": 1	"t": 809200	"P": 1495.25	"F": 42}
{"v": 1	"t": 809221	"P": 1413.75	"F": 35}
{"v": 1	"t": 809241	"P": 1408.0	"F": 40}
{"v": 1	"t": 809261	"P": 1507.75	"F": 42}
{"v": 1	"t": 809282	"P": 1478.75	"F": 39}
{"v": 1	"t": 809302	"P": 1382.5	"F": 33}
{"v": 1	"t": 809322	"P": 1457.0	"F": 39}
{"v": 1	"t": 809343	"P": 1523.5	"F": 41}
{"v": 1	"t": 809363	"P": 1444.5	"F": 34}
{"v": 1	"t": 809384	"P": 1392.25	"F": 30}
{"v": 1	"t": 809404	"P": 1478.75	"F": 50}
{"v": 1	"t": 809424	"P": 1509.5	"F": 37}
{"v": 1	"t": 809445	"P": 1423.0	"F": 36}
{"v": 1	"t": 809465	"P": 1404.75	"F": 42}
{"v": 1	"t": 809486	"P": 1500.5	"F": 43}
{"v": 1	"t": 809506	"P": 1478.0	"F": 40}
{"v": 1	"t": 809526	"P": 1398.25	"F": 34}
{"v": 1	"t": 809547	"P": 1439.0	"F": 38}
{"v": 1	"t": 809567	"P": 1510.0	"F": 50}
{"v": 1	"t": 809587	"P": 1443.0	"F": 32}
{"v": 1	"t": 809608	"P": 1423.25	"F": 37}
{"v": 1	"t": 809628	"P": 1483.0	"F": 44}
{"v": 1	"t": 809648	"P": 1465.0	"F": 39}
{"v": 1	"t": 809669	"P": 1414.0	"F": 34}
{"v": 1	"t": 809689	"P": 1454.25	"F": 37}
{"v": 1	"t": 809710	"P": 1497.0	"F": 40}
{"v": 1	"t": 809730	"P": 1448.25	"F": 37}
{"v": 1	"t": 809750	"P": 1409.0	"F": 31}
{"v": 1	"t": 809771	"P": 1487.75	"F": 37}
{"v": 1	"t": 809791	"P": 1493.25	"F": 41	"C": 46.875	"D": 3279	"sn": 54091930088003	"file": "/data/device_log/data0000.out"}
{"v": 1	"t": 809811	"P": 1397.0	"F": 32}
{"v": 1	"t": 809832	"P": 1442.0	"F": 38}
{"v": 1	"t": 809852	"P": 1514.0	"F": 42}
{"v": 1	"t": 809872	"P": 1458.75	"F": 36}
{"v": 1	"t": 809893	"P": 1389.75	"F": 36}
{"v": 1	"t": 809913	"P": 1486.5	"F": 42}
{"v": 1	"t": 809933	"P": 1510.5	"F": 39}
{"v": 1	"t": 809954	"P": 1410.25	"F": 34}
{"v": 1	"t": 809974	"P": 1403.25	"F": 37}
{"v": 1	"t": 809995	"P": 1499.5	"F": 43}
{"v": 1	"t": 810015	"P": 1503.25	"F": 41}
{"v": 1	"t": 810035	"P": 1385.75	"F": 36}
{"v": 1	"t": 810056	"P": 1450.75	"F": 40}
{"v": 1	"t": 810076	"P": 1540.75	"F": 44}
{"v": 1	"t": 810096	"P": 1431.75	"F": 35}
{"v": 1	"t": 810117	"P": 1390.25	"F": 30}
{"v": 1	"t": 810137	"P": 1507.75	"F": 51}
{"v": 1	"t": 810157	"P": 1499.25	"F": 35}
{"v": 1	"t": 810178	"P": 1397.25	"F": 34}
{"v": 1	"t": 810198	"P": 1440.5	"F": 47}
{"v": 1	"t": 810218	"P": 1529.5	"F": 40}
{"v": 1	"t": 810238	"P": 1435.0	"F": 38}
{"v": 1	"t": 810259	"P": 1403.0	"F": 40}
{"v": 1	"t": 810279	"P": 1501.5	"F": 45}
{"v": 1	"t": 810299	"P": 1477.0	"F": 45}
{"v": 1	"t": 810320	"P": 1405.75	"F": 32}
{"v": 1	"t": 810340	"P": 1469.25	"F": 41}
{"v": 1	"t": 810360	"P": 1502.5	"F": 48}
{"v": 1	"t": 810381	"P": 1412.75	"F": 28}
{"v": 1	"t": 810401	"P": 1447.0	"F": 38}
{"v": 1	"t": 810421	"P": 1498.75	"F": 44}
{"v": 1	"t": 810442	"P": 1417.25	"F": 36}
{"v": 1	"t": 810462	"P": 1410.5	"F": 34}
{"v": 1	"t": 810482	"P": 1506.75	"F": 44}
{"v": 1	"t": 810503	"P": 1471.25	"F": 40}
{"v": 1	"t": 810523	"P": 1386.5	"F": 36}
{"v": 1	"t": 810543	"P": 1445.25	"F": 36}
{"v": 1	"t": 810564	"P": 1510.75	"F": 41}
{"v": 1	"t": 810584	"P": 1474.75	"F": 40}
{"v": 1	"t": 810605	"P": 1393.5	"F": 33}
{"v": 1	"t": 810625	"P": 1473.25	"F": 40}
{"v": 1	"t": 810645	"P": 1508.5	"F": 40}
{"v": 1	"t": 810666	"P": 1419.75	"F": 31}
{"v": 1	"t": 810686	"P": 1409.75	"F": 33}
{"v": 1	"t": 810706	"P": 1519.75	"F": 44}
{"v": 1	"t": 810727	"P": 1474.5	"F": 36}
{"v": 1	"t": 810747	"P": 1390.5	"F": 28}
{"v": 1	"t": 810767	"P": 1468.0	"F": 49}
{"v": 1	"t": 810787	"P": 1517.0	"F": 36}
{"v": 1	"t": 810808	"P": 1410.0	"F": 34	"C": 46.79	"D": 3279	"sn": 54091930088003	"file": "/data/device_log/data0000.out"	"CO2": 676.8765869140625	"Tp": 24.759674072265625	"H": 4.627648048586276e-41}
{"v": 1	"t": 810829	"P": 1409.0	"F": 37}
{"v": 1	"t": 810849	"P": 1433.25	"F": 34}
{"v": 1	"t": 810870	"P": 1503.0	"F": 49}
{"v": 1	"t": 810890	"P": 1445.75	"F": 28}
{"v": 1	"t": 810910	"P": 1422.25	"F": 39}
{"v": 1	"t": 810931	"P": 1509.25	"F": 44}
{"v": 1	"t": 810951	"P": 1469.75	"F": 41}
{"v": 1	"t": 810971	"P": 1406.5	"F": 37}
{"v": 1	"t": 810992	"P": 1475.25	"F": 43}
{"v": 1	"t": 811012	"P": 1503.25	"F": 41}
{"v": 1	"t": 811032	"P": 1416.0	"F": 39}
{"v": 1	"t": 811053	"P": 1434.75	"F": 37}
{"v": 1	"t": 811073	"P": 1498.5	"F": 42}
{"v": 1	"t": 811093	"P": 1468.25	"F": 41}
{"v": 1	"t": 811114	"P": 1403.25	"F": 34}
{"v": 1	"t": 811134	"P": 1451.5	"F": 39}
{"v": 1	"t": 811155	"P": 1513.5	"F": 43}
{"v": 1	"t": 811175	"P": 1443.25	"F": 38}
{"v": 1	"t": 811195	"P": 1391.25	"F": 38}
{"v": 1	"t": 811216	"P": 1496.5	"F": 42}
{"v": 1	"t": 811236	"P": 1511.5	"F": 38}
{"v": 1	"t": 811256	"P": 1397.5	"F": 33}
{"v": 1	"t": 811276	"P": 1424.75	"F": 39}
{"v": 1	"t": 811297	"P": 1518.75	"F": 40}
{"v": 1	"t": 811317	"P": 1443.75	"F": 33}
{"v": 1	"t": 811337	"P": 1379.0	"F": 32}
{"v": 1	"t": 811358	"P": 1487.5	"F": 37}
{"v": 1	"t": 811378	"P": 1502.75	"F": 34}
{"v": 1	"t": 811398	"P": 1415.25	"F": 33}
{"v": 1	"t": 811419	"P": 1448.0	"F": 37}
{"v": 1	"t": 811439	"P": 1498.75	"F": 49}
{"v": 1	"t": 811459	"P": 1438.5	"F": 30}
{"v": 1	"t": 811480	"P": 1431.75	"F": 38}
{"v": 1	"t": 811500	"P": 1490.75	"F": 46}
{"v": 1	"t": 811520	"P": 1469.25	"F": 34}
{"v": 1	"t": 811540	"P": 1411.5	"F": 35}
{"v": 1	"t": 811561	"P": 1464.0	"F": 41}
{"v": 1	"t": 811581	"P": 1492.5	"F": 43}
{"v": 1	"t": 811601	"P": 1416.5	"F": 36}
{"v": 1	"t": 811622	"P": 1444.0	"F": 39}
{"v": 1	"t": 811642	"P": 1508.5	"F": 42}
{"v": 1	"t": 811662	"P": 1445.75	"F": 44}
{"v": 1	"t": 811683	"P": 1413.0	"F": 34}
{"v": 1	"t": 811703	"P": 1469.25	"F": 41}
{"v": 1	"t": 811724	"P": 1505.5	"F": 47}
{"v": 1	"t": 811744	"P": 1428.75	"F": 37}
{"v": 1	"t": 811764	"P": 1409.5	"F": 38}
{"v": 1	"t": 811785	"P": 1505.0	"F": 44}
{"v": 1	"t": 811805	"P": 1469.75	"F": 44}
{"v": 1	"t": 811825	"P": 1378.75	"F": 37	"C": 46.785	"D": 3279	"sn": 54091930088003	"file": "/data/device_log/data0000.out"}
{"v": 1	"t": 811846	"P": 1463.5	"F": 42}
{"v": 1	"t": 811866	"P": 1527.25	"F": 43}
{"v": 1	"t": 811887	"P": 1426.5	"F": 38}
{"v": 1	"t": 811907	"P": 1399.75	"F": 33}
{"v": 1	"t": 811927	"P": 1518.0	"F": 39}
{"v": 1	"t": 811947	"P": 1494.5	"F": 38}
{"v": 1	"t": 811968	"P": 1370.5	"F": 30}
{"v": 1	"t": 811988	"P": 1445.75	"F": 36}
{"v": 1	"t": 812008	"P": 1535.25	"F": 42}
{"v": 1	"t": 812029	"P": 1436.25	"F": 32}
{"v": 1	"t": 812049	"P": 1389.75	"F": 29}
{"v": 1	"t": 812069	"P": 1498.25	"F": 50}
{"v": 1	"t": 812090	"P": 1492.5	"F": 34}
{"v": 1	"t": 812110	"P": 1408.5	"F": 35}
{"v": 1	"t": 812130	"P": 1442.5	"F": 41}
{"v": 1	"t": 812151	"P": 1502.0	"F": 41}
{"v": 1	"t": 812171	"P": 1441.75	"F": 38}
{"v": 1	"t": 812191	"P": 1418.75	"F": 35}
{"v": 1	"t": 812212	"P": 1484.75	"F": 41}
{"v": 1	"t": 812232	"P": 1475.5	"F": 41}
{"v": 1	"t": 812252	"P": 1409.0	"F": 32}
{"v": 1	"t": 812273	"P": 1448.5	"F": 38}
{"v": 1	"t": 812293	"P": 1516.25	"F": 46}
{"v": 1	"t": 812314	"P": 1443.75	"F": 36}
{"v": 1	"t": 812334	"P": 1391.75	"F": 36}
{"v": 1	"t": 812355	"P": 1464.75	"F": 39}
{"v": 1	"t": 812375	"P": 1498.5	"F": 42}
{"v": 1	"t": 812396	"P": 1457.25	"F": 39}
{"v": 1	"t": 812416	"P": 1407.75	"F": 31}
{"v": 1	"t": 812437	"P": 1451.75	"F": 36}
{"v": 1	"t": 812457	"P": 1512.25	"F": 43}
{"v": 1	"t": 812478	"P": 1449.75	"F": 36}
{"v": 1	"t": 812498	"P": 1398.25	"F": 38}
{"v": 1	"t": 812518	"P": 1489.25	"F": 43}
{"v": 1	"t": 812539	"P": 1514.0	"F": 41}
{"v": 1	"t": 812559	"P": 1403.5	"F": 35}
{"v": 1	"t": 812579	"P": 1416.5	"F": 39}
{"v": 1	"t": 812600	"P": 1537.0	"F": 41}
{"v": 1	"t": 812620	"P": 1460.0	"F": 37}
{"v": 1	"t": 812640	"P": 1368.25	"F": 30}
{"v": 1	"t": 812660	"P": 1473.25	"F": 39}
{"v": 1	"t": 812681	"P": 1530.75	"F": 43}
{"v": 1	"t": 812701	"P": 1408.0	"F": 36}
{"v": 1	"t": 812721	"P": 1413.5	"F": 36}
{"v": 1	"t": 812742	"P": 1518.75	"F": 49}
{"v": 1	"t": 812762	"P": 1459.25	"F": 34}
{"v": 1	"t": 812782	"P": 1387.0	"F": 31}
{"v": 1	"t": 812803	"P": 1487.5	"F": 49}
{"v": 1	"t": 812823	"P": 1501.25	"F": 34}
{"v": 1	"t": 812843	"P": 1406.25	"F": 30	"C": 46.825	"D": 3279	"sn": 54091930088003	"file": "/data/device_log/data0000.out"	"CO2": 622.6851806640625	"Tp": 24.789047241210938	"H": 4.627648048586276e-41}
{"v": 1	"t": 812864	"P": 1435.0	"F": 42}
{"v": 1	"t": 812884	"P": 1500.5	"F": 34}
{"v": 1	"t": 812904	"P": 1463.75	"F": 40}
{"v": 1	"t": 812925	"P": 1406.25	"F": 29}
{"v": 1	"t": 812945	"P": 1472.25	"F": 41}
{"v": 1	"t": 812965	"P": 1489.5	"F": 42}
{"v": 1	"t": 812986	"P": 1424.25	"F": 32}
{"v": 1	"t": 813006	"P": 1430.25	"F": 35}
{"v": 1	"t": 813027	"P": 1496.5	"F": 43}
{"v": 1	"t": 813047	"P": 1483.0	"F": 36}
{"v": 1	"t": 813068	"P": 1399.5	"F": 35}
{"v": 1	"t": 813088	"P": 1449.0	"F": 38}
{"v": 1	"t": 813108	"P": 1511.0	"F": 39}
{"v": 1	"t": 813128	"P": 1442.0	"F": 36}
{"v": 1	"t": 813149	"P": 1409.0	"F": 34}
{"v": 1	"t": 813169	"P": 1499.5	"F": 42}
{"v": 1	"t": 813189	"P": 1477.0	"F": 41}
{"v": 1	"t": 813210	"P": 1402.75	"F": 32}
{"v": 1	"t": 813230	"P": 1464.0	"F": 41}
{"v": 1	"t": 813250	"P": 1507.75	"F": 44}
{"v": 1	"t": 813271	"P": 1411.0	"F": 35}
{"v": 1	"t": 813291	"P": 1427.5	"F": 36}
{"v": 1	"t": 813311	"P": 1515.75	"F": 45}
{"v": 1	"t": 813331	"P": 1449.5	"F": 36}
{"v": 1	"t": 813352	"P": 1390.25	"F": 34}
{"v": 1	"t": 813372	"P": 1487.5	"F": 46}
{"v": 1	"t": 813392	"P": 1506.25	"F": 36}
{"v": 1	"t": 813413	"P": 1396.75	"F": 33}
{"v": 1	"t": 813433	"P": 1432.25	"F": 39}
{"v": 1	"t": 813453	"P": 1514.25	"F": 38}
{"v": 1	"t": 813474	"P": 1445.0	"F": 35}
{"v": 1	"t": 813494	"P": 1417.75	"F": 33}
{"v": 1	"t": 813514	"P": 1497.0	"F": 38}
{"v": 1	"t": 813535	"P": 1461.0	"F": 39}
{"v": 1	"t": 813555	"P": 1387.25	"F": 29}
{"v": 1	"t": 813575	"P": 1463.75	"F": 35}
{"v": 1	"t": 813596	"P": 1528.5	"F": 38}
{"v": 1	"t": 813616	"P": 1439.25	"F": 29}
{"v": 1	"t": 813636	"P": 1412.75	"F": 35}
{"v": 1	"t": 813657	"P": 1491.5	"F": 42}
{"v": 1	"t": 813677	"P": 1462.25	"F": 38}
{"v": 1	"t": 813697	"P": 1407.25	"F": 34}
{"v": 1	"t": 813718	"P": 1487.75	"F": 42}
{"v": 1	"t": 813738	"P": 1495.5	"F": 39}
{"v": 1	"t": 813758	"P": 1388.75	"F": 34}
{"v": 1	"t": 813779	"P": 1441.5	"F": 38}
{"v": 1	"t": 813799	"P": 1530.0	"F": 39}
{"v": 1	"t": 813819	"P": 1432.75	"F": 31}
{"v": 1	"t": 813839	"P": 1400.25	"F": 37}
{"v": 1	"t": 813860	"P": 1500.25	"F": 38	"C": 46.79	"D": 3279	"sn": 54091930088003	"file": "/data/device_log/data0000.out"	"CO2": 608.270751953125	"Tp": 24.81842041015625	"H": 4.627648048586276e-41}
{"v": 1	"t": 813881	"P": 1511.0	"F": 39}
{"v": 1	"t": 813902	"P": 1470.75	"F": 34}
{"v": 1	"t": 813922	"P": 1407.0	"F": 29}
{"v": 1	"t": 813942	"P": 1451.0	"F": 44}
{"v": 1	"t": 813963	"P": 1505.0	"F": 36}
{"v": 1	"t": 813983	"P": 1440.0	"F": 36}
{"v": 1	"t": 814003	"P": 1420.0	"F": 31}
{"v": 1	"t": 814024	"P": 1497.5	"F": 45}
{"v": 1	"t": 814044	"P": 1463.25	"F": 39}
{"v": 1	"t": 814064	"P": 1407.75	"F": 32}
{"v": 1	"t": 814085	"P": 1483.5	"F": 39}
{"v": 1	"t": 814105	"P": 1492.5	"F": 43}
{"v": 1	"t": 814126	"P": 1432.75	"F": 34}
{"v": 1	"t": 814146	"P": 1418.75	"F": 35}
{"v": 1	"t": 814166	"P": 1486.5	"F": 42}
{"v": 1	"t": 814187	"P": 1484.75	"F": 36}
{"v": 1	"t": 814207	"P": 1409.0	"F": 35}
{"v": 1	"t": 814227	"P": 1448.75	"F": 39}
{"v": 1	"t": 814248	"P": 1511.25	"F": 41}
{"v": 1	"t": 814268	"P": 1425.5	"F": 37}
{"v": 1	"t": 814288	"P": 1413.0	"F": 36}
{"v": 1	"t": 814309	"P": 1513.75	"F": 41}
{"v": 1	"t": 814329	"P": 1476.75	"F": 39}
{"v": 1	"t": 814349	"P": 1380.0	"F": 33}
{"v": 1	"t": 814369	"P": 1481.75	"F": 40}
{"v": 1	"t": 814390	"P": 1521.0	"F": 42}
{"v": 1	"t": 814410	"P": 1404.25	"F": 34}
{"v": 1	"t": 814430	"P": 1413.75	"F": 35}
{"v": 1	"t": 814451	"P": 1529.5	"F": 47}
{"v": 1	"t": 814471	"P": 1459.0	"F": 34}
{"v": 1	"t": 814491	"P": 1382.75	"F": 29}
{"v": 1	"t": 814512	"P": 1480.5	"F": 48}
{"v": 1	"t": 814532	"P": 1496.25	"F": 33}
{"v": 1	"t": 814552	"P": 1418.75	"F": 35}
{"v": 1	"t": 814572	"P": 1459.5	"F": 40}
{"v": 1	"t": 814593	"P": 1484.0	"F": 39}
{"v": 1	"t": 814613	"P": 1427.75	"F": 37}
{"v": 1	"t": 814633	"P": 1442.75	"F": 34}
{"v": 1	"t": 814654	"P": 1499.25	"F": 38}
{"v": 1	"t": 814674	"P": 1462.75	"F": 38}
{"v": 1	"t": 814695	"P": 1400.0	"F": 31}
{"v": 1	"t": 814715	"P": 1459.75	"F": 38}
{"v": 1	"t": 814736	"P": 1516.75	"F": 41}
{"v": 1	"t": 814756	"P": 1448.25	"F": 35}
{"v": 1	"t": 814776	"P": 1395.5	"F": 35}
{"v": 1	"t": 814797	"P": 1472.25	"F": 40}
{"v": 1	"t": 814817	"P": 1509.5	"F": 39}
{"v": 1	"t": 814837	"P": 1415.25	"F": 32}
{"v": 1	"t": 814858	"P": 1404.25	"F": 38}
{"v": 1	"t": 814878	"P": 1507.75	"F": 39	"C": 46.76	"D": 3279	"sn": 54091930088003	"file": "/data/device_log/data0000.out"}
{"v": 1	"t": 814899	"P": 1490.0	"F": 37}
{"v": 1	"t": 814919	"P": 1402.25	"F": 33}
{"v": 1	"t": 814939	"P": 1435.0	"F": 34}
{"v": 1	"t": 814960	"P": 1514.75	"F": 51}
{"v": 1	"t": 814980	"P": 1448.5	"F": 32}
{"v": 1	"t": 815001	"P": 1397.0	"F": 33}
{"v": 1	"t": 815021	"P": 1479.5	"F": 47}
{"v": 1	"t": 815041	"P": 1505.5	"F": 36}
{"v": 1	"t": 815062	"P": 1420.0	"F": 36}
{"v": 1	"t": 815082	"P": 1424.5	"F": 36}
{"v": 1	"t": 815102	"P": 1497.75	"F": 39}
{"v": 1	"t": 815123	"P": 1474.25	"F": 41}
{"v": 1	"t": 815143	"P": 1406.25	"F": 30}
{"v": 1	"t": 815164	"P": 1457.25	"F": 39}
{"v": 1	"t": 815184	"P": 1500.5	"F": 45}
{"v": 1	"t": 815204	"P": 1435.25	"F": 30}
{"v": 1	"t": 815225	"P": 1420.75	"F": 35}
{"v": 1	"t": 815245	"P": 1478.25	"F": 42}
{"v": 1	"t": 815265	"P": 1478.0	"F": 36}
{"v": 1	"t": 815286	"P": 1423.75	"F": 35}
{"v": 1	"t": 815307	"P": 1426.25	"F": 35}
{"v": 1	"t": 815327	"P": 1489.25	"F": 41}
{"v": 1	"t": 815347	"P": 1486.75	"F": 45}
{"v": 1	"t": 815368	"P": 1410.75	"F": 31}
{"v": 1	"t": 815388	"P": 1437.5	"F": 36}
{"v": 1	"t": 815409	"P": 1501.0	"F": 42}
{"v": 1	"t": 815429	"P": 1464.25	"F": 34}
{"v": 1	"t": 815449	"P": 1401.0	"F": 33}
{"v": 1	"t": 815470	"P": 1453.5	"F": 37}
{"v": 1	"t": 815490	"P": 1505.0	"F": 38}
{"v": 1	"t": 815511	"P": 1444.0	"F": 30}
{"v": 1	"t": 815531	"P": 1406.75	"F": 40}
{"v": 1	"t": 815551	"P": 1477.5	"F": 38}
{"v": 1	"t": 815572	"P": 1495.5	"F": 42}
{"v": 1	"t": 815592	"P": 1423.0	"F": 31}
{"v": 1	"t": 815612	"P": 1422.0	"F": 31}
{"v": 1	"t": 815633	"P": 1492.5	"F": 48}
{"v": 1	"t": 815653	"P": 1457.75	"F": 30}
{"v": 1	"t": 815674	"P": 1422.0	"F": 34}
{"v": 1	"t": 815694	"P": 1475.5	"F": 40}
{"v": 1	"t": 815714	"P": 1486.5	"F": 37}
{"v": 1	"t": 815735	"P": 1429.25	"F": 36}
{"v": 1	"t": 815755	"P": 1433.75	"F": 35}
{"v": 1	"t": 815775	"P": 1501.0	"F": 39}
{"v": 1	"t": 815796	"P": 1463.5	"F": 38}
{"v": 1	"t": 815816	"P": 1396.5	"F": 32}
{"v": 1	"t": 815837	"P": 1470.75	"F": 38}
{"v": 1	"t": 815857	"P": 1515.0	"F": 41}
{"v": 1	"t": 815877	"P": 1420.75	"F": 31}
{"v": 1	"t": 815898	"P": 1408.25	"F": 35	"C": 46.75	"D": 3279	"sn": 54091930088003	"file": "/data/device_log/data0000.out"	"CO2": 587.7698974609375	"Tp": 24.831771850585938	"H": 4.627648048586276e-41}
{"v": 1	"t": 815919	"P": 1428.75	"F": 37}
{"v": 1	"t": 815939	"P": 1504.25	"F": 39}
{"v": 1	"t": 815960	"P": 1485.75	"F": 37}
{"v": 1	"t": 815980	"P": 1392.25	"F": 33}
{"v": 1	"t": 816001	"P": 1449.5	"F": 35}
{"v": 1	"t": 816021	"P": 1528.75	"F": 44}
{"v": 1	"t": 816041	"P": 1440.5	"F": 34}
{"v": 1	"t": 816062	"P": 1395.0	"F": 31}
{"v": 1	"t": 816082	"P": 1473.75	"F": 47}
{"v": 1	"t": 816103	"P": 1501.25	"F": 36}
{"v": 1	"t": 816123	"P": 1447.5	"F": 32}
{"v": 1	"t": 816144	"P": 1406.5	"F": 39}
{"v": 1	"t": 816164	"P": 1473.0	"F": 36}
{"v": 1	"t": 816184	"P": 1497.0	"F": 43}
{"v": 1	"t": 816205	"P": 1422.5	"F": 29}
{"v": 1	"t": 816225	"P": 1427.0	"F": 37}
{"v": 1	"t": 816246	"P": 1499.0	"F": 45}
{"v": 1	"t": 816266	"P": 1482.5	"F": 35}
{"v": 1	"t": 816286	"P": 1408.25	"F": 34}
{"v": 1	"t": 816307	"P": 1439.25	"F": 42}
{"v": 1	"t": 816327	"P": 1512.25	"F": 38}
{"v": 1	"t": 816348	"P": 1451.0	"F": 37}
{"v": 1	"t": 816368	"P": 1400.25	"F": 33}
{"v": 1	"t": 816388	"P": 1479.25	"F": 40}
{"v": 1	"t": 816409	"P": 1500.75	"F": 47}
{"v": 1	"t": 816429	"P": 1422.75	"F": 33}
{"v": 1	"t": 816450	"P": 1421.5	"F": 37}
{"v": 1	"t": 816470	"P": 1487.75	"F": 45}
{"v": 1	"t": 816490	"P": 1485.75	"F": 36}
{"v": 1	"t": 816511	"P": 1415.25	"F": 35}
{"v": 1	"t": 816531	"P": 1436.25	"F": 40}
{"v": 1	"t": 816552	"P": 1501.75	"F": 41}
{"v": 1	"t": 816572	"P": 1456.0	"F": 40}
{"v": 1	"t": 816592	"P": 1403.0	"F": 34}
{"v": 1	"t": 816613	"P": 1477.75	"F": 43}
{"v": 1	"t": 816633	"P": 1500.25	"F": 44}
{"v": 1	"t": 816653	"P": 1414.75	"F": 34}
{"v": 1	"t": 816674	"P": 1426.0	"F": 38}
{"v": 1	"t": 816694	"P": 1503.75	"F": 46}
{"v": 1	"t": 816715	"P": 1465.75	"F": 38}
{"v": 1	"t": 816735	"P": 1396.25	"F": 36}
{"v": 1	"t": 816755	"P": 1462.0	"F": 44}
{"v": 1	"t": 816776	"P": 1512.25	"F": 41}
{"v": 1	"t": 816796	"P": 1424.75	"F": 38}
{"v": 1	"t": 816816	"P": 1407.75	"F": 37}
{"v": 1	"t": 816837	"P": 1501.5	"F": 45}
{"v": 1	"t": 816857	"P": 1488.25	"F": 40}
{"v": 1	"t": 816877	"P": 1391.75	"F": 34}
{"v": 1	"t": 816898	"P": 1448.5	"F": 39}
{"v": 1	"t": 816918	"P": 1521.75	"F": 46	"C": 46.74	"D": 3279	"sn": 54091930088003	"file": "/data/device_log/data0000.out"}
{"v": 1	"t": 816939	"P": 1440.25	"F": 33}
{"v": 1	"t": 816959	"P": 1397.75	"F": 34}
{"v": 1	"t": 816980	"P": 1480.0	"F": 44}
{"v": 1	"t": 817000	"P": 1497.5	"F": 38}
{"v": 1	"t": 817020	"P": 1418.25	"F": 35}
{"v": 1	"t": 817041	"P": 1432.25	"F": 36}
{"v": 1	"t": 817061	"P": 1493.0	"F": 41}
{"v": 1	"t": 817082	"P": 1453.25	"F": 38}
{"v": 1	"t": 817102	"P": 1415.5	"F": 31}
{"v": 1	"t": 817122	"P": 1480.25	"F": 37}
{"v": 1	"t": 817143	"P": 1493.25	"F": 39}
{"v": 1	"t": 817163	"P": 1416.0	"F": 30}
{"v": 1	"t": 817183	"P": 1415.75	"F": 32}
{"v": 1	"t": 817204	"P": 1502.75	"F": 41}
{"v": 1	"t": 817224	"P": 1484.0	"F": 32}
{"v": 1	"t": 817245	"P": 1413.25	"F": 33}
{"v": 1	"t": 817265	"P": 1436.5	"F": 36}
{"v": 1	"t": 817285	"P": 1488.5	"F": 43}
{"v": 1	"t": 817306	"P": 1450.75	"F": 37}
{"v": 1	"t": 817326	"P": 1425.0	"F": 37}
{"v": 1	"t": 817346	"P": 1489.0	"F": 41}
{"v": 1	"t": 817367	"P": 1471.0	"F": 42}
{"v": 1	"t": 817387	"P": 1411.75	"F": 33}
{"v": 1	"t": 817408	"P": 1449.25	"F": 38}
{"v": 1	"t": 817428	"P": 1506.25	"F": 44}
{"v": 1	"t": 817448	"P": 1446.25	"F": 34}
{"v": 1	"t": 817469	"P": 1403.75	"F": 35}
{"v": 1	"t": 817489	"P": 1477.0	"F": 38}
{"v": 1	"t": 817509	"P": 1512.5	"F": 37}
{"v": 1	"t": 817530	"P": 1414.0	"F": 34}
{"v": 1	"t": 817550	"P": 1408.75	"F": 38}
{"v": 1	"t": 817571	"P": 1510.5	"F": 42}
{"v": 1	"t": 817591	"P": 1487.75	"F": 38}
{"v": 1	"t": 817611	"P": 1388.0	"F": 38}
{"v": 1	"t": 817632	"P": 1448.25	"F": 43}
{"v": 1	"t": 817652	"P": 1546.0	"F": 45}
{"v": 1	"t": 817672	"P": 1437.25	"F": 36}
{"v": 1	"t": 817693	"P": 1374.0	"F": 32}
{"v": 1	"t": 817713	"P": 1485.5	"F": 50}
{"v": 1	"t": 817734	"P": 1521.5	"F": 42}
{"v": 1	"t": 817754	"P": 1412.25	"F": 36}
{"v": 1	"t": 817774	"P": 1413.25	"F": 40}
{"v": 1	"t": 817795	"P": 1493.25	"F": 43}
{"v": 1	"t": 817815	"P": 1479.0	"F": 41}
{"v": 1	"t": 817836	"P": 1413.0	"F": 29}
{"v": 1	"t": 817856	"P": 1461.75	"F": 42}
{"v": 1	"t": 817876	"P": 1495.75	"F": 47}
{"v": 1	"t": 817897	"P": 1437.5	"F": 32}
{"v": 1	"t": 817917	"P": 1423.0	"F": 35}
{"v": 1	"t": 817938	"P": 1465.5	"F": 43	"C": 46.73	"D": 3279	"sn": 54091930088003	"file": "/data/device_log/data0000.out"	"CO2": 597.771728515625	"Tp": 24.789047241210938	"H": 4.627648048586276e-41}
{"v": 1	"t": 817960	"P": 1452.5	"F": 33}
{"v": 1	"t": 817980	"P": 1497.75	"F": 43}
{"v": 1	"t": 818003	"P": 1451.75	"F": 30}
{"v": 1	"t": 818023	"P": 1499.25	"F": 43}
{"v": 1	"t": 818043	"P": 1437.25	"F": 34}
{"v": 1	"t": 818064	"P": 1418.0	"F": 35}
{"v": 1	"t": 818084	"P": 1483.25	"F": 42}
{"v": 1	"t": 818105	"P": 1491.0	"F": 38}
{"v": 1	"t": 818125	"P": 1431.25	"F": 35}
{"v": 1	"t": 818145	"P": 1424.75	"F": 36}
{"v": 1	"t": 818166	"P": 1496.25	"F": 40}
{"v": 1	"t": 818186	"P": 1481.0	"F": 41}
{"v": 1	"t": 818206	"P": 1399.0	"F": 31}
{"v": 1	"t": 818227	"P": 1455.0	"F": 38}
{"v": 1	"t": 818247	"P": 1515.25	"F": 46}
{"v": 1	"t": 818267	"P": 1426.0	"F": 34}
{"v": 1	"t": 818288	"P": 1417.75	"F": 37}
{"v": 1	"t": 818308	"P": 1504.25	"F": 45}
{"v": 1	"t": 818329	"P": 1477.0	"F": 40}
{"v": 1	"t": 818349	"P": 1418.75	"F": 39}
{"v": 1	"t": 818369	"P": 1449.75	"F": 36}
{"v": 1	"t": 818390	"P": 1497.75	"F": 45}
{"v": 1	"t": 818410	"P": 1453.25	"F": 43}
{"v": 1	"t": 818430	"P": 1400.75	"F": 36}
{"v": 1	"t": 818451	"P": 1489.0	"F": 43}
{"v": 1	"t": 818471	"P": 1497.5	"F": 44}
{"v": 1	"t": 818491	"P": 1394.5	"F": 36}
{"v": 1	"t": 818512	"P": 1439.25	"F": 38}
{"v": 1	"t": 818532	"P": 1529.25	"F": 48}
{"v": 1	"t": 818552	"P": 1437.25	"F": 36}
{"v": 1	"t": 818573	"P": 1383.75	"F": 39}
{"v": 1	"t": 818593	"P": 1504.25	"F": 46}
{"v": 1	"t": 818613	"P": 1511.5	"F": 37}
{"v": 1	"t": 818634	"P": 1395.5	"F": 34}
{"v": 1	"t": 818654	"P": 1408.0	"F": 38}
{"v": 1	"t": 818674	"P": 1522.75	"F": 40}
{"v": 1	"t": 818695	"P": 1451.0	"F": 33}
{"v": 1	"t": 818715	"P": 1381.25	"F": 33}
{"v": 1	"t": 818735	"P": 1473.5	"F": 37}
{"v": 1	"t": 818756	"P": 1514.0	"F": 40}
{"v": 1	"t": 818776	"P": 1417.5	"F": 31}
{"v": 1	"t": 818796	"P": 1434.75	"F": 36}
{"v": 1	"t": 818817	"P": 1494.75	"F": 44}
{"v": 1	"t": 818837	"P": 1456.25	"F": 31}
{"v": 1	"t": 818857	"P": 1424.25	"F": 36}
{"v": 1	"t": 818878	"P": 1470.0	"F": 41}
{"v": 1	"t": 818898	"P": 1470.75	"F": 40}
{"v": 1	"t": 818919	"P": 1426.0	"F": 35}
{"v": 1	"t": 818939	"P": 1439.0	"F": 38}
{"v": 1	"t": 818959	"P": 1502.25	"F": 41	"C": 46.695	"D": 3279	"sn": 54091930088003	"file": "/data/device_log/data0000.out"}
{"v": 1	"t": 818980	"P": 1460.5	"F": 43}
{"v": 1	"t": 819000	"P": 1402.25	"F": 36}
{"v": 1	"t": 819023	"P": 1472.5	"F": 44}
{"v": 1	"t": 819043	"P": 1408.5	"F": 34}
{"v": 1	"t": 819064	"P": 1463.75	"F": 41}
{"v": 1	"t": 819084	"P": 1500.0	"F": 45}
{"v": 1	"t": 819104	"P": 1423.5	"F": 38}
{"v": 1	"t": 819125	"P": 1454.5	"F": 38}
{"v": 1	"t": 819145	"P": 1495.5	"F": 45}
{"v": 1	"t": 819165	"P": 1486.0	"F": 40}
{"v": 1	"t": 819186	"P": 1393.75	"F": 37}
{"v": 1	"t": 819206	"P": 1453.25	"F": 42}
{"v": 1	"t": 819226	"P": 1527.5	"F": 41}
{"v": 1	"t": 819247	"P": 1432.5	"F": 39}
{"v": 1	"t": 819267	"P": 1390.0	"F": 36}
{"v": 1	"t": 819287	"P": 1514.5	"F": 43}
{"v": 1	"t": 819308	"P": 1481.75	"F": 38}
{"v": 1	"t": 819328	"P": 1376.5	"F": 30}
{"v": 1	"t": 819348	"P": 1448.5	"F": 36}
{"v": 1	"t": 819369	"P": 1527.75	"F": 43}
{"v": 1	"t": 819389	"P": 1435.5	"F": 32}
{"v": 1	"t": 819409	"P": 1401.0	"F": 30}
{"v": 1	"t": 819430	"P": 1491.5	"F": 48}
{"v": 1	"t": 819450	"P": 1492.5	"F": 33}
{"v": 1	"t": 819470	"P": 1415.75	"F": 37}
{"v": 1	"t": 819491	"P": 1441.0	"F": 38}
{"v": 1	"t": 819511	"P": 1489.25	"F": 42}
{"v": 1	"t": 819532	"P": 1462.5	"F": 39}
{"v": 1	"t": 819552	"P": 1417.25	"F": 33}
{"v": 1	"t": 819573	"P": 1444.5	"F": 38}
{"v": 1	"t": 819593	"P": 1500.5	"F": 43}
{"v": 1	"t": 819614	"P": 1446.25	"F": 34}
{"v": 1	"t": 819634	"P": 1413.25	"F": 35}
{"v": 1	"t": 819655	"P": 1479.75	"F": 41}
{"v": 1	"t": 819675	"P": 1508.0	"F": 40}
{"v": 1	"t": 819695	"P": 1411.5	"F": 38}
{"v": 1	"t": 819716	"P": 1419.25	"F": 35}
{"v": 1	"t": 819736	"P": 1528.75	"F": 43}
{"v": 1	"t": 819756	"P": 1476.75	"F": 40}
{"v": 1	"t": 819777	"P": 1374.5	"F": 34}
{"v": 1	"t": 819797	"P": 1471.5	"F": 41}
{"v": 1	"t": 819817	"P": 1530.5	"F": 45}
{"v": 1	"t": 819838	"P": 1407.0	"F": 34}
{"v": 1	"t": 819858	"P": 1404.5	"F": 35}
{"v": 1	"t": 819878	"P": 1517.5	"F": 41}
{"v": 1	"t": 819899	"P": 1488.25	"F": 37}
{"v": 1	"t": 819919	"P": 1384.25	"F": 31}
{"v": 1	"t": 819939	"P": 1447.25	"F": 48}
{"v": 1	"t": 819960	"P": 1529.0	"F": 39}
{"v": 1	"t": 819980	"P": 1435.0	"F": 36	"C": 46.69	"D": 3279	"sn": 54091930088003	"file": "/data/device_log/data0000.out"	"CO2": 575.724365234375	"Tp": 24.845123291015625	"H": 4.627648048586276e-41}
{"v": 1	"t": 820002	"P": 1441.25	"F": 42}
{"v": 1	"t": 820022	"P": 1390.75	"F": 34}
{"v": 1	"t": 820046	"P": 1514.0	"F": 49}
{"v": 1	"t": 820066	"P": 1419.25	"F": 33}
{"v": 1	"t": 820086	"P": 1409.75	"F": 43}
{"v": 1	"t": 820107	"P": 1513.75	"F": 46}
{"v": 1	"t": 820127	"P": 1481.25	"F": 42}
{"v": 1	"t": 820148	"P": 1408.0	"F": 37}
{"v": 1	"t": 820168	"P": 1448.5	"F": 40}
{"v": 1	"t": 820188	"P": 1503.25	"F": 50}
{"v": 1	"t": 820209	"P": 1440.75	"F": 32}
{"v": 1	"t": 820229	"P": 1409.0	"F": 34}
{"v": 1	"t": 820249	"P": 1479.5	"F": 41}
{"v": 1	"t": 820270	"P": 1477.75	"F": 39}
{"v": 1	"t": 820290	"P": 1409.75	"F": 34}
{"v": 1	"t": 820310	"P": 1465.0	"F": 39}
{"v": 1	"t": 820331	"P": 1528.25	"F": 39}
{"v": 1	"t": 820351	"P": 1431.0	"F": 38}
{"v": 1	"t": 820371	"P": 1401.0	"F": 35}
{"v": 1	"t": 820392	"P": 1515.25	"F": 41}
{"v": 1	"t": 820412	"P": 1490.75	"F": 38}
{"v": 1	"t": 820432	"P": 1388.75	"F": 29}
{"v": 1	"t": 820453	"P": 1442.5	"F": 38}
{"v": 1	"t": 820473	"P": 1538.25	"F": 43}
{"v": 1	"t": 820493	"P": 1443.0	"F": 37}
{"v": 1	"t": 820514	"P": 1388.25	"F": 33}
{"v": 1	"t": 820534	"P": 1496.5	"F": 48}
{"v": 1	"t": 820554	"P": 1504.0	"F": 38}
{"v": 1	"t": 820575	"P": 1401.0	"F": 30}
{"v": 1	"t": 820595	"P": 1438.0	"F": 46}
{"v": 1	"t": 820615	"P": 1515.75	"F": 39}
{"v": 1	"t": 820636	"P": 1459.75	"F": 34}
{"v": 1	"t": 820656	"P": 1400.5	"F": 39}
{"v": 1	"t": 820677	"P": 1468.5	"F": 37}
{"v": 1	"t": 820697	"P": 1504.25	"F": 48}
{"v": 1	"t": 820717	"P": 1426.5	"F": 33}
{"v": 1	"t": 820738	"P": 1386.5	"F": 35}
{"v": 1	"t": 820758	"P": 1512.0	"F": 51}
{"v": 1	"t": 820778	"P": 1491.25	"F": 35}
{"v": 1	"t": 820799	"P": 1386.0	"F": 29}
{"v": 1	"t": 820819	"P": 1449.25	"F": 49}
{"v": 1	"t": 820839	"P": 1516.0	"F": 36}
{"v": 1	"t": 820860	"P": 1431.25	"F": 37}
{"v": 1	"t": 820880	"P": 1414.0	"F": 35}
{"v": 1	"t": 820900	"P": 1494.0	"F": 43}
{"v": 1	"t": 820921	"P": 1480.25	"F": 41}
{"v": 1	"t": 820941	"P": 1410.5	"F": 29}
{"v": 1	"t": 820961	"P": 1468.75	"F": 42}
{"v": 1	"t": 820982	"P": 1492.0	"F": 42}
{"v": 1	"t": 821002	"P": 1412.75	"F": 33	"C": 46.685	"D": 3279	"sn": 54091930088003	"file": "/data/device_log/data0000.out"}
{"v": 1	"t": 821023	"P": 1447.75	"F": 36}
{"v": 1	"t": 821043	"P": 1491.25	"F": 39}
{"v": 1	"t": 821066	"P": 1430.75	"F": 33}
{"v": 1	"t": 821086	"P": 1513.0	"F": 43}
{"v": 1	"t": 821106	"P": 1461.75	"F": 34}
{"v": 1	"t": 821127	"P": 1391.25	"F": 35}
{"v": 1	"t": 821147	"P": 1464.5	"F": 38}
{"v": 1	"t": 821167	"P": 1520.0	"F": 42}
{"v": 1	"t": 821188	"P": 1416.5	"F": 36}
{"v": 1	"t": 821208	"P": 1413.5	"F": 35}
{"v": 1	"t": 821229	"P": 1527.5	"F": 39}
{"v": 1	"t": 821249	"P": 1476.25	"F": 43}
{"v": 1	"t": 821269	"P": 1390.75	"F": 36}
{"v": 1	"t": 821290	"P": 1451.75	"F": 38}
{"v": 1	"t": 821310	"P": 1508.5	"F": 43}
{"v": 1	"t": 821330	"P": 1457.75	"F": 35}
{"v": 1	"t": 821351	"P": 1404.0	"F": 37}
{"v": 1	"t": 821371	"P": 1476.75	"F": 42}
{"v": 1	"t": 821391	"P": 1514.25	"F": 40}
{"v": 1	"t": 821412	"P": 1401.0	"F": 36}
{"v": 1	"t": 821432	"P": 1418.5	"F": 38}
{"v": 1	"t": 821452	"P": 1521.0	"F": 44}
{"v": 1	"t": 821473	"P": 1461.0	"F": 40}
{"v": 1	"t": 821493	"P": 1367.5	"F": 34}
{"v": 1	"t": 821513	"P": 1487.75	"F": 42}
{"v": 1	"t": 821534	"P": 1520.25	"F": 43}
{"v": 1	"t": 821554	"P": 1391.25	"F": 33}
{"v": 1	"t": 821574	"P": 1422.75	"F": 37}
{"v": 1	"t": 821595	"P": 1528.75	"F": 42}
{"v": 1	"t": 821615	"P": 1462.75	"F": 38}
{"v": 1	"t": 821635	"P": 1382.25	"F": 35}
{"v": 1	"t": 821656	"P": 1472.0	"F": 43}
{"v": 1	"t": 821676	"P": 1512.5	"F": 38}
{"v": 1	"t": 821696	"P": 1420.25	"F": 29}
{"v": 1	"t": 821717	"P": 1410.25	"F": 43}
{"v": 1	"t": 821737	"P": 1509.0	"F": 40}
{"v": 1	"t": 821757	"P": 1484.5	"F": 39}
{"v": 1	"t": 821778	"P": 1393.25	"F": 34}
{"v": 1	"t": 821798	"P": 1446.25	"F": 35}
{"v": 1	"t": 821818	"P": 1503.25	"F": 47}
{"v": 1	"t": 821839	"P": 1436.0	"F": 30}
{"v": 1	"t": 821859	"P": 1422.5	"F": 39}
{"v": 1	"t": 821880	"P": 1478.0	"F": 44}
{"v": 1	"t": 821900	"P": 1480.25	"F": 41}
{"v": 1	"t": 821920	"P": 1424.75	"F": 37}
{"v": 1	"t": 821941	"P": 1438.25	"F": 38}
{"v": 1	"t": 821961	"P": 1497.75	"F": 42}
{"v": 1	"t": 821981	"P": 1456.5	"F": 40}
{"v": 1	"t": 822002	"P": 1405.75	"F": 32}
{"v": 1	"t": 822022	"P": 1486.5	"F": 41	"C": 46.67	"D": 3279	"sn": 54091930088003	"file": "/data/device_log/data0000.out"	"CO2": 574.8639526367188	"Tp": 24.845123291015625	"H": 4.627648048586276e-41}
{"v": 1	"t": 822044	"P": 1490.5	"F": 42}
{"v": 1	"t": 822064	"P": 1488.75	"F": 41}
{"v": 1	"t": 822087	"P": 1472.75	"F": 38}
{"v": 1	"t": 822107	"P": 1488.0	"F": 40}
{"v": 1	"t": 822127	"P": 1425.5	"F": 36}
{"v": 1	"t": 822148	"P": 1442.75	"F": 39}
{"v": 1	"t": 822168	"P": 1492.5	"F": 42}
{"v": 1	"t": 822188	"P": 1462.25	"F": 42}
{"v": 1	"t": 822209	"P": 1413.25	"F": 32}
{"v": 1	"t": 822229	"P": 1472.75	"F": 41}
{"v": 1	"t": 822249	"P": 1494.0	"F": 46}
{"v": 1	"t": 822270	"P": 1410.0	"F": 32}
{"v": 1	"t": 822290	"P": 1447.25	"F": 37}
{"v": 1	"t": 822310	"P": 1505.5	"F": 45}
{"v": 1	"t": 822331	"P": 1448.25	"F": 35}
{"v": 1	"t": 822351	"P": 1414.75	"F": 36}
{"v": 1	"t": 822371	"P": 1497.5	"F": 43}
{"v": 1	"t": 822392	"P": 1469.75	"F": 37}
{"v": 1	"t": 822412	"P": 1420.25	"F": 37}
{"v": 1	"t": 822433	"P": 1424.5	"F": 37}
{"v": 1	"t": 822453	"P": 1488.25	"F": 43}
{"v": 1	"t": 822473	"P": 1489.0	"F": 42}
{"v": 1	"t": 822494	"P": 1403.5	"F": 33}
{"v": 1	"t": 822514	"P": 1435.5	"F": 37}
{"v": 1	"t": 822534	"P": 1514.75	"F": 47}
{"v": 1	"t": 822555	"P": 1452.25	"F": 37}
{"v": 1	"t": 822575	"P": 1390.25	"F": 37}
{"v": 1	"t": 822595	"P": 1482.0	"F": 41}
{"v": 1	"t": 822616	"P": 1496.75	"F": 42}
{"v": 1	"t": 822636	"P": 1393.0	"F": 36}
{"v": 1	"t": 822656	"P": 1431.25	"F": 38}
{"v": 1	"t": 822677	"P": 1526.5	"F": 42}
{"v": 1	"t": 822697	"P": 1459.75	"F": 39}
{"v": 1	"t": 822717	"P": 1398.5	"F": 37}
{"v": 1	"t": 822738	"P": 1496.5	"F": 41}
{"v": 1	"t": 822758	"P": 1495.5	"F": 41}
{"v": 1	"t": 822778	"P": 1403.5	"F": 31}
{"v": 1	"t": 822799	"P": 1435.75	"F": 40}
{"v": 1	"t": 822819	"P": 1517.75	"F": 45}
{"v": 1	"t": 822839	"P": 1445.0	"F": 37}
{"v": 1	"t": 822860	"P": 1404.25	"F": 36}
{"v": 1	"t": 822880	"P": 1476.0	"F": 41}
{"v": 1	"t": 822900	"P": 1497.0	"F": 40}
{"v": 1	"t": 822921	"P": 1415.75	"F": 36}
{"v": 1	"t": 822941	"P": 1418.0	"F": 40}
{"v": 1	"t": 822961	"P": 1505.25	"F": 40}
{"v": 1	"t": 822982	"P": 1492.25	"F": 35}
{"v": 1	"t": 823002	"P": 1413.25	"F": 36}
{"v": 1	"t": 823023	"P": 1423.75	"F": 37}
{"v": 1	"t": 823043	"P": 1516.25	"F": 46	"C": 46.625	"D": 3279	"sn": 54091930088003	"file": "/data/device_log/data0000.out"}
{"v": 1	"t": 823064	"P": 1475.25	"F": 38}
{"v": 1	"t": 823084	"P": 1419.5	"F": 30}
{"v": 1	"t": 823107	"P": 1480.0	"F": 45}
{"v": 1	"t": 823128	"P": 1405.5	"F": 34}
{"v": 1	"t": 823148	"P": 1413.5	"F": 40}
{"v": 1	"t": 823168	"P": 1509.25	"F": 38}
{"v": 1	"t": 823189	"P": 1491.0	"F": 35}
{"v": 1	"t": 823209	"P": 1400.75	"F": 31}
{"v": 1	"t": 823229	"P": 1448.75	"F": 35}
{"v": 1	"t": 823250	"P": 1512.25	"F": 48}
{"v": 1	"t": 823270	"P": 1435.25	"F": 31}
{"v": 1	"t": 823290	"P": 1418.75	"F": 37}
{"v": 1	"t": 823311	"P": 1491.75	"F": 49}
{"v": 1	"t": 823331	"P": 1491.5	"F": 35}
{"v": 1	"t": 823351	"P": 1408.0	"F": 34}
{"v": 1	"t": 823372	"P": 1448.0	"F": 37}
{"v": 1	"t": 823392	"P": 1504.25	"F": 43}
{"v": 1	"t": 823412	"P": 1429.75	"F": 36}
{"v": 1	"t": 823433	"P": 1426.0	"F": 37}
{"v": 1	"t": 823453	"P": 1502.25	"F": 41}
{"v": 1	"t": 823473	"P": 1467.25	"F": 42}
{"v": 1	"t": 823494	"P": 1405.5	"F": 34}
{"v": 1	"t": 823514	"P": 1474.25	"F": 40}
{"v": 1	"t": 823534	"P": 1499.0	"F": 42}
{"v": 1	"t": 823555	"P": 1424.0	"F": 33}
{"v": 1	"t": 823575	"P": 1412.0	"F": 36}
{"v": 1	"t": 823595	"P": 1498.75	"F": 41}
{"v": 1	"t": 823616	"P": 1479.75	"F": 36}
{"v": 1	"t": 823636	"P": 1400.75	"F": 34}
{"v": 1	"t": 823656	"P": 1450.0	"F": 42}
{"v": 1	"t": 823677	"P": 1508.0	"F": 41}
{"v": 1	"t": 823697	"P": 1431.0	"F": 36}
{"v": 1	"t": 823718	"P": 1391.5	"F": 33}
{"v": 1	"t": 823738	"P": 1482.5	"F": 39}
{"v": 1	"t": 823758	"P": 1523.75	"F": 40}
{"v": 1	"t": 823779	"P": 1409.5	"F": 33}
{"v": 1	"t": 823799	"P": 1412.5	"F": 36}
{"v": 1	"t": 823819	"P": 1532.75	"F": 43}
{"v": 1	"t": 823840	"P": 1462.0	"F": 36}
{"v": 1	"t": 823860	"P": 1385.25	"F": 30}
{"v": 1	"t": 823880	"P": 1472.75	"F": 47}
{"v": 1	"t": 823901	"P": 1514.0	"F": 39}
{"v": 1	"t": 823921	"P": 1422.75	"F": 33}
{"v": 1	"t": 823941	"P": 1417.5	"F": 45}
{"v": 1	"t": 823962	"P": 1511.25	"F": 41}
{"v": 1	"t": 823982	"P": 1486.25	"F": 37}
{"v": 1	"t": 824002	"P": 1397.25	"F": 37}
{"v": 1	"t": 824023	"P": 1457.5	"F": 39}
{"v": 1	"t": 824043	"P": 1516.25	"F": 46}
{"v": 1	"t": 824063	"P": 1428.25	"F": 36	"C": 46.62	"D": 3279	"sn": 54091930088003	"file": "/data/device_log/data0000.out"	"CO2": 565.4327392578125	"Tp": 24.845123291015625	"H": 4.627648048586276e-41}
{"v": 1	"t": 824085	"P": 1444.25	"F": 36}
{"v": 1	"t": 824105	"P": 1398.5	"F": 42}
{"v": 1	"t": 824128	"P": 1412.25	"F": 38}
{"v": 1	"t": 824148	"P": 1407.75	"F": 38}
{"v": 1	"t": 824169	"P": 1507.75	"F": 40}
{"v": 1	"t": 824189	"P": 1480.0	"F": 37}
{"v": 1	"t": 824209	"P": 1402.25	"F": 34}
{"v": 1	"t": 824230	"P": 1453.25	"F": 38}
{"v": 1	"t": 824250	"P": 1499.0	"F": 50}
{"v": 1	"t": 824271	"P": 1447.75	"F": 34}
{"v": 1	"t": 824291	"P": 1403.75	"F": 34}
{"v": 1	"t": 824311	"P": 1455.5	"F": 48}
{"v": 1	"t": 824332	"P": 1517.75	"F": 35}
{"v": 1	"t": 824352	"P": 1431.0	"F": 37}
{"v": 1	"t": 824372	"P": 1407.75	"F": 36}
{"v": 1	"t": 824393	"P": 1497.0	"F": 42}
{"v": 1	"t": 824413	"P": 1484.5	"F": 41}
{"v": 1	"t": 824433	"P": 1408.75	"F": 30}
{"v": 1	"t": 824454	"P": 1465.75	"F": 42}
{"v": 1	"t": 824474	"P": 1498.25	"F": 45}
{"v": 1	"t": 824494	"P": 1421.5	"F": 30}
{"v": 1	"t": 824515	"P": 1434.25	"F": 37}
{"v": 1	"t": 824535	"P": 1491.75	"F": 47}
{"v": 1	"t": 824555	"P": 1446.25	"F": 36}
{"v": 1	"t": 824576	"P": 1415.25	"F": 36}
{"v": 1	"t": 824596	"P": 1467.75	"F": 44}
{"v": 1	"t": 824616	"P": 1487.75	"F": 39}
{"v": 1	"t": 824637	"P": 1430.5	"F": 37}
{"v": 1	"t": 824657	"P": 1433.25	"F": 35}
{"v": 1	"t": 824677	"P": 1493.0	"F": 43}
{"v": 1	"t": 824698	"P": 1469.75	"F": 41}
{"v": 1	"t": 824718	"P": 1400.0	"F": 30}
{"v": 1	"t": 824738	"P": 1468.25	"F": 38}
{"v": 1	"t": 824759	"P": 1504.75	"F": 47}
{"v": 1	"t": 824779	"P": 1405.25	"F": 33}
{"v": 1	"t": 824799	"P": 1432.0	"F": 36}
{"v": 1	"t": 824820	"P": 1511.25	"F": 45}
{"v": 1	"t": 824840	"P": 1462.25	"F": 39}
{"v": 1	"t": 824861	"P": 1423.0	"F": 38}
{"v": 1	"t": 824881	"P": 1451.5	"F": 37}
{"v": 1	"t": 824901	"P": 1485.0	"F": 42}
{"v": 1	"t": 824922	"P": 1463.0	"F": 44}
{"v": 1	"t": 824942	"P": 1415.0	"F": 34}
{"v": 1	"t": 824962	"P": 1473.25	"F": 40}
{"v": 1	"t": 824983	"P": 1493.25	"F": 46}
{"v": 1	"t": 825003	"P": 1412.5	"F": 35}
{"v": 1	"t": 825023	"P": 1435.25	"F": 39}
{"v": 1	"t": 825044	"P": 1504.75	"F": 44}
{"v": 1	"t": 825064	"P": 1440.5	"F": 39}
{"v": 1	"t": 825084	"P": 1394.0	"F": 37	"C": 46.605	"D": 3279	"sn": 54091930088003	"file": "/data/device_log/data0000.out"}
{"v": 1	"t": 825105	"P": 1459.25	"F": 38}
{"v": 1	"t": 825126	"P": 1510.0	"F": 42}
{"v": 1	"t": 825148	"P": 1472.0	"F": 34}
{"v": 1	"t": 825168	"P": 1503.0	"F": 39}
{"v": 1	"t": 825189	"P": 1420.5	"F": 35}
{"v": 1	"t": 825209	"P": 1393.0	"F": 35}
{"v": 1	"t": 825229	"P": 1514.75	"F": 42}
{"v": 1	"t": 825251	"P": 1434.0	"F": 39}
{"v": 1	"t": 825270	"P": 1381.25	"F": 32}
{"v": 1	"t": 825290	"P": 1452.75	"F": 41}
{"v": 1	"t": 825311	"P": 1531.0	"F": 44}
{"v": 1	"t": 825331	"P": 1426.75	"F": 35}
{"v": 1	"t": 825351	"P": 1399.5	"F": 33}
{"v": 1	"t": 825372	"P": 1493.75	"F": 40}
{"v": 1	"t": 825392	"P": 1497.25	"F": 37}
{"v": 1	"t": 825413	"P": 1407.0	"F": 33}
{"v": 1	"t": 825433	"P": 1419.75	"F": 44}
{"v": 1	"t": 825454	"P": 1506.75	"F": 42}
{"v": 1	"t": 825474	"P": 1494.25	"F": 39}
{"v": 1	"t": 825494	"P": 1393.25	"F": 37}
{"v": 1	"t": 825515	"P": 1451.75	"F": 40}
{"v": 1	"t": 825535	"P": 1536.75	"F": 43}
{"v": 1	"t": 825555	"P": 1425.5	"F": 36}
{"v": 1	"t": 825576	"P": 1390.5	"F": 35}
{"v": 1	"t": 825596	"P": 1512.25	"F": 45}
{"v": 1	"t": 825616	"P": 1493.5	"F": 38}
{"v": 1	"t": 825637	"P": 1385.5	"F": 32}
{"v": 1	"t": 825657	"P": 1444.5	"F": 44}
{"v": 1	"t": 825677	"P": 1525.25	"F": 41}
{"v": 1	"t": 825697	"P": 1452.5	"F": 33}
{"v": 1	"t": 825718	"P": 1392.75	"F": 40}
{"v": 1	"t": 825738	"P": 1491.75	"F": 38}
{"v": 1	"t": 825758	"P": 1510.75	"F": 40}
{"v": 1	"t": 825779	"P": 1404.25	"F": 33}
{"v": 1	"t": 825799	"P": 1420.75	"F": 32}
{"v": 1	"t": 825819	"P": 1512.0	"F": 48}
{"v": 1	"t": 825840	"P": 1455.25	"F": 29}
{"v": 1	"t": 825860	"P": 1412.5	"F": 37}
{"v": 1	"t": 825880	"P": 1472.0	"F": 43}
{"v": 1	"t": 825901	"P": 1495.25	"F": 38}
{"v": 1	"t": 825921	"P": 1422.0	"F": 34}
{"v": 1	"t": 825941	"P": 1426.0	"F": 39}
{"v": 1	"t": 825962	"P": 1496.5	"F": 39}
{"v": 1	"t": 825982	"P": 1470.25	"F": 40}
{"v": 1	"t": 826003	"P": 1406.0	"F": 31}
{"v": 1	"t": 826023	"P": 1456.25	"F": 39}
{"v": 1	"t": 826043	"P": 1508.5	"F": 48}
{"v": 1	"t": 826064	"P": 1410.75	"F": 32}
{"v": 1	"t": 826084	"P": 1420.25	"F": 37}
{"v": 1	"t": 826104	"P": 1504.75	"F": 47	"C": 46.615	"D": 3279	"sn": 54091930088003	"file": "/data/device_log/data0000.out"	"CO2": 555.220947265625	"Tp": 24.887847900390625	"H": 4.627648048586276e-41}
{"v": 1	"t": 826126	"P": 1477.5	"F": 36}
{"v": 1	"t": 826146	"P": 1480.75	"F": 45}
{"v": 1	"t": 826169	"P": 1496.0	"F": 34}
{"v": 1	"t": 826189	"P": 1469.0	"F": 44}
{"v": 1	"t": 826209	"P": 1410.5	"F": 30}
{"v": 1	"t": 826230	"P": 1474.25	"F": 42}
{"v": 1	"t": 826250	"P": 1494.0	"F": 45}
{"v": 1	"t": 826271	"P": 1434.0	"F": 33}
{"v": 1	"t": 826291	"P": 1432.25	"F": 37}
{"v": 1	"t": 826311	"P": 1497.25	"F": 46}
{"v": 1	"t": 826332	"P": 1458.0	"F": 36}
{"v": 1	"t": 826352	"P": 1417.25	"F": 35}
{"v": 1	"t": 826372	"P": 1466.0	"F": 41}
{"v": 1	"t": 826393	"P": 1494.0	"F": 40}
{"v": 1	"t": 826413	"P": 1436.5	"F": 38}
{"v": 1	"t": 826433	"P": 1425.5	"F": 33}
{"v": 1	"t": 826454	"P": 1490.5	"F": 41}
{"v": 1	"t": 826474	"P": 1475.5	"F": 40}
{"v": 1	"t": 826494	"P": 1399.5	"F": 31}
{"v": 1	"t": 826515	"P": 1465.25	"F": 38}
{"v": 1	"t": 826535	"P": 1501.75	"F": 44}
{"v": 1	"t": 826556	"P": 1441.5	"F": 35}
{"v": 1	"t": 826576	"P": 1410.0	"F": 35}
{"v": 1	"t": 826596	"P": 1467.5	"F": 37}
{"v": 1	"t": 826617	"P": 1492.25	"F": 39}
{"v": 1	"t": 826638	"P": 1445.25	"F": 37}
{"v": 1	"t": 826658	"P": 1408.75	"F": 34}
{"v": 1	"t": 826678	"P": 1470.0	"F": 39}
{"v": 1	"t": 826699	"P": 1513.75	"F": 42}
{"v": 1	"t": 826719	"P": 1413.75	"F": 35}
{"v": 1	"t": 826739	"P": 1421.75	"F": 37}
{"v": 1	"t": 826760	"P": 1504.5	"F": 41}
{"v": 1	"t": 826780	"P": 1478.5	"F": 35}
{"v": 1	"t": 826800	"P": 1393.75	"F": 32}
{"v": 1	"t": 826821	"P": 1453.75	"F": 36}
{"v": 1	"t": 826841	"P": 1512.25	"F": 34}
{"v": 1	"t": 826861	"P": 1430.75	"F": 34}
{"v": 1	"t": 826882	"P": 1406.25	"F": 32}
{"v": 1	"t": 826902	"P": 1496.0	"F": 41}
{"v": 1	"t": 826922	"P": 1485.0	"F": 39}
{"v": 1	"t": 826943	"P": 1400.75	"F": 29}
{"v": 1	"t": 826963	"P": 1453.0	"F": 35}
{"v": 1	"t": 826983	"P": 1501.25	"F": 41}
{"v": 1	"t": 827004	"P": 1424.25	"F": 22}
{"v": 1	"t": 827024	"P": 1420.5	"F": 19}
{"v": 1	"t": 827044	"P": 1481.0	"F": 15}
{"v": 1	"t": 827065	"P": 1447.5	"F": 7}
{"v": 1	"t": 827085	"P": 1419.75	"F": 28}
{"v": 1	"t": 827105	"P": 1484.5	"F": 40}
{"v": 1	"t": 827126	"P": 1401.0	"F": 12	"C": 46.565	"D": 3279	"sn": 54091930088003	"file": "/data/device_log/data0000.out"}
{"v": 1	"t": 827147	"P": 1460.0	"F": 15}
{"v": 1	"t": 827167	"P": 1471.75	"F": 18}
{"v": 1	"t": 827189	"P": 1472.5	"F": 37}
{"v": 1	"t": 827209	"P": 1503.25	"F": 35}
{"v": 1	"t": 827230	"P": 1391.75	"F": 28}
{"v": 1	"t": 827250	"P": 1486.25	"F": 36}
{"v": 1	"t": 827270	"P": 1497.5	"F": 36}
{"v": 1	"t": 827291	"P": 1448.5	"F": 35}
{"v": 1	"t": 827311	"P": 1406.0	"F": 47}
{"v": 1	"t": 827331	"P": 1543.5	"F": 46}
{"v": 1	"t": 827352	"P": 1433.0	"F": 34}
{"v": 1	"t": 827372	"P": 1407.5	"F": 37}
{"v": 1	"t": 827392	"P": 1509.75	"F": 36}
{"v": 1	"t": 827413	"P": 1479.0	"F": 38}
{"v": 1	"t": 827433	"P": 1386.25	"F": 32}
{"v": 1	"t": 827453	"P": 1486.75	"F": 41}
{"v": 1	"t": 827474	"P": 1496.75	"F": 38}
{"v": 1	"t": 827494	"P": 1402.5	"F": 28}
{"v": 1	"t": 827514	"P": 1438.0	"F": 37}
{"v": 1	"t": 827535	"P": 1522.5	"F": 50}
{"v": 1	"t": 827555	"P": 1450.0	"F": 40}
{"v": 1	"t": 827575	"P": 1389.25	"F": 34}
{"v": 1	"t": 827596	"P": 1498.75	"F": 40}
{"v": 1	"t": 827616	"P": 1495.25	"F": 37}
{"v": 1	"t": 827636	"P": 1402.0	"F": 36}
{"v": 1	"t": 827657	"P": 1438.75	"F": 44}
{"v": 1	"t": 827677	"P": 1537.25	"F": 48}
{"v": 1	"t": 827697	"P": 1408.5	"F": 35}
{"v": 1	"t": 827718	"P": 1420.25	"F": 37}
{"v": 1	"t": 827738	"P": 1522.5	"F": 42}
{"v": 1	"t": 827758	"P": 1446.5	"F": 35}
{"v": 1	"t": 827778	"P": 1405.25	"F": 36}
{"v": 1	"t": 827799	"P": 1498.5	"F": 39}
{"v": 1	"t": 827819	"P": 1483.5	"F": 40}
{"v": 1	"t": 827839	"P": 1401.25	"F": 30}
{"v": 1	"t": 827860	"P": 1459.75	"F": 39}
{"v": 1	"t": 827880	"P": 1515.75	"F": 46}
{"v": 1	"t": 827901	"P": 1434.25	"F": 38}
{"v": 1	"t": 827921	"P": 1401.5	"F": 39}
{"v": 1	"t": 827941	"P": 1516.75	"F": 48}
{"v": 1	"t": 827962	"P": 1469.5	"F": 33}
{"v": 1	"t": 827982	"P": 1407.75	"F": 32}
{"v": 1	"t": 828002	"P": 1455.0	"F": 40}
{"v": 1	"t": 828023	"P": 1517.75	"F": 44}
{"v": 1	"t": 828043	"P": 1420.75	"F": 39}
{"v": 1	"t": 828063	"P": 1413.75	"F": 39}
{"v": 1	"t": 828084	"P": 1515.0	"F": 39}
{"v": 1	"t": 828104	"P": 1472.25	"F": 38}
{"v": 1	"t": 828124	"P": 1392.75	"F": 31}
{"v": 1	"t": 828145	"P": 1470.25	"F": 38	"C": 46.545	"D": 3279	"sn": 54091930088003	"file": "/data/device_log/data0000.out"	"CO2": 541.1314086914062	"Tp": 24.901199340820312	"H": 4.627648048586276e-41}
{"v": 1	"t": 828166	"P": 1485.0	"F": 38}
{"v": 1	"t": 828186	"P": 1500.75	"F": 40}
{"v": 1	"t": 828208	"P": 1510.0	"F": 40}
{"v": 1	"t": 828228	"P": 1447.75	"F": 33}
{"v": 1	"t": 828249	"P": 1402.5	"F": 34}
{"v": 1	"t": 828269	"P": 1469.5	"F": 45}
{"v": 1	"t": 828289	"P": 1495.25	"F": 40}
{"v": 1	"t": 828311	"P": 1429.75	"F": 41}
{"v": 1	"t": 828330	"P": 1428.75	"F": 32}
{"v": 1	"t": 828350	"P": 1500.25	"F": 45}
{"v": 1	"t": 828371	"P": 1462.0	"F": 40}
{"v": 1	"t": 828391	"P": 1409.5	"F": 35}
{"v": 1	"t": 828411	"P": 1474.25	"F": 42}
{"v": 1	"t": 828432	"P": 1486.0	"F": 46}
{"v": 1	"t": 828452	"P": 1403.5	"F": 31}
{"v": 1	"t": 828472	"P": 1442.75	"F": 39}
{"v": 1	"t": 828493	"P": 1490.0	"F": 47}
{"v": 1	"t": 828513	"P": 1453.0	"F": 34}
{"v": 1	"t": 828534	"P": 1412.75	"F": 35}
{"v": 1	"t": 828554	"P": 1459.75	"F": 38}
{"v": 1	"t": 828574	"P": 1505.5	"F": 40}
{"v": 1	"t": 828595	"P": 1435.75	"F": 36}
{"v": 1	"t": 828615	"P": 1417.0	"F": 34}
{"v": 1	"t": 828635	"P": 1484.75	"F": 40}
{"v": 1	"t": 828656	"P": 1484.5	"F": 43}
{"v": 1	"t": 828676	"P": 1406.75	"F": 32}
{"v": 1	"t": 828696	"P": 1459.25	"F": 39}
{"v": 1	"t": 828717	"P": 1505.0	"F": 46}
{"v": 1	"t": 828737	"P": 1431.25	"F": 33}
{"v": 1	"t": 828757	"P": 1427.0	"F": 38}
{"v": 1	"t": 828778	"P": 1507.0	"F": 45}
{"v": 1	"t": 828798	"P": 1461.0	"F": 38}
{"v": 1	"t": 828818	"P": 1414.0	"F": 37}
{"v": 1	"t": 828839	"P": 1477.25	"F": 42}
{"v": 1	"t": 828859	"P": 1490.75	"F": 42}
{"v": 1	"t": 828879	"P": 1418.5	"F": 39}
{"v": 1	"t": 828900	"P": 1440.25	"F": 37}
{"v": 1	"t": 828920	"P": 1493.0	"F": 41}
{"v": 1	"t": 828940	"P": 1459.5	"F": 43}
{"v": 1	"t": 828961	"P": 1404.5	"F": 35}
{"v": 1	"t": 828981	"P": 1475.75	"F": 41}
{"v": 1	"t": 829001	"P": 1499.0	"F": 44}
{"v": 1	"t": 829022	"P": 1411.25	"F": 36}
{"v": 1	"t": 829042	"P": 1419.0	"F": 37}
{"v": 1	"t": 829062	"P": 1485.25	"F": 42}
{"v": 1	"t": 829083	"P": 1482.75	"F": 42}
{"v": 1	"t": 829103	"P": 1394.5	"F": 36}
{"v": 1	"t": 829124	"P": 1443.75	"F": 37}
{"v": 1	"t": 829144	"P": 1520.0	"F": 40}
{"v": 1	"t": 829164	"P": 1451.25	"F": 40	"C": 46.565	"D": 3279	"sn": 54091930088003	"file": "/data/device_log/data0000.out"}
{"v": 1	"t": 829185	"P": 1444.0	"F": 37}
{"v": 1	"t": 829206	"P": 1439.75	"F": 39}
{"v": 1	"t": 829229	"P": 1433.5	"F": 41}
{"v": 1	"t": 829249	"P": 1389.5	"F": 36}
{"v": 1	"t": 829270	"P": 1489.5	"F": 41}
{"v": 1	"t": 829290	"P": 1505.5	"F": 41}
{"v": 1	"t": 829310	"P": 1388.0	"F": 37}
{"v": 1	"t": 829331	"P": 1454.25	"F": 37}
{"v": 1	"t": 829351	"P": 1536.75	"F": 42}
{"v": 1	"t": 829371	"P": 1452.0	"F": 38}
{"v": 1	"t": 829392	"P": 1379.25	"F": 37}
{"v": 1	"t": 829412	"P": 1500.5	"F": 42}
{"v": 1	"t": 829432	"P": 1505.25	"F": 41}
{"v": 1	"t": 829453	"P": 1396.5	"F": 33}
{"v": 1	"t": 829473	"P": 1424.75	"F": 41}
{"v": 1	"t": 829493	"P": 1526.5	"F": 47}
{"v": 1	"t": 829514	"P": 1455.0	"F": 38}
{"v": 1	"t": 829534	"P": 1388.0	"F": 37}
{"v": 1	"t": 829554	"P": 1476.25	"F": 44}
{"v": 1	"t": 829575	"P": 1520.5	"F": 41}
{"v": 1	"t": 829595	"P": 1410.0	"F": 37}
{"v": 1	"t": 829615	"P": 1391.0	"F": 37}
{"v": 1	"t": 829636	"P": 1499.25	"F": 43}
{"v": 1	"t": 829656	"P": 1505.75	"F": 43}
{"v": 1	"t": 829677	"P": 1385.0	"F": 34}
{"v": 1	"t": 829697	"P": 1433.25	"F": 38}
{"v": 1	"t": 829717	"P": 1536.5	"F": 42}
{"v": 1	"t": 829738	"P": 1447.5	"F": 37}
{"v": 1	"t": 829758	"P": 1377.25	"F": 33}
{"v": 1	"t": 829778	"P": 1501.0	"F": 48}
{"v": 1	"t": 829799	"P": 1508.75	"F": 39}
{"v": 1	"t": 829819	"P": 1400.75	"F": 31}
{"v": 1	"t": 829839	"P": 1428.5	"F": 44}
{"v": 1	"t": 829860	"P": 1520.25	"F": 41}
{"v": 1	"t": 829880	"P": 1455.75	"F": 38}
{"v": 1	"t": 829900	"P": 1383.25	"F": 38}
{"v": 1	"t": 829921	"P": 1468.25	"F": 37}
{"v": 1	"t": 829941	"P": 1504.5	"F": 47}
{"v": 1	"t": 829961	"P": 1413.5	"F": 32}
{"v": 1	"t": 829982	"P": 1408.75	"F": 34}
{"v": 1	"t": 830002	"P": 1508.5	"F": 49}
{"v": 1	"t": 830022	"P": 1472.25	"F": 30}
{"v": 1	"t": 830043	"P": 1413.75	"F": 37}
{"v": 1	"t": 830063	"P": 1468.75	"F": 41}
{"v": 1	"t": 830083	"P": 1490.0	"F": 41}
{"v": 1	"t": 830104	"P": 1424.75	"F": 35}
{"v": 1	"t": 830124	"P": 1443.75	"F": 39}
{"v": 1	"t": 830144	"P": 1492.0	"F": 41}
{"v": 1	"t": 830165	"P": 1456.5	"F": 43}
{"v": 1	"t": 830185	"P": 1420.5	"F": 31	"C": 46.54	"D": 3279	"sn": 54091930088003	"file": "/data/device_log/data0000.out"	"CO2": 531.5350341796875	"Tp": 24.887847900390625	"H": 4.627648048586276e-41}
{"v": 1	"t": 830207	"P": 1418.0	"F": 39}
{"v": 1	"t": 830227	"P": 1481.75	"F": 40}
{"v": 1	"t": 830249	"P": 1435.75	"F": 35}
{"v": 1	"t": 830270	"P": 1494.75	"F": 45}
{"v": 1	"t": 830290	"P": 1471.0	"F": 36}
{"v": 1	"t": 830311	"P": 1436.0	"F": 39}
{"v": 1	"t": 830331	"P": 1434.0	"F": 33}
{"v": 1	"t": 830352	"P": 1471.5	"F": 40}
{"v": 1	"t": 830372	"P": 1493.75	"F": 46}
{"v": 1	"t": 830392	"P": 1409.25	"F": 30}
{"v": 1	"t": 830413	"P": 1431.75	"F": 37}
{"v": 1	"t": 830433	"P": 1516.0	"F": 46}
{"v": 1	"t": 830453	"P": 1462.5	"F": 37}
{"v": 1	"t": 830474	"P": 1408.25	"F": 36}
{"v": 1	"t": 830494	"P": 1483.75	"F": 44}
{"v": 1	"t": 830514	"P": 1496.5	"F": 41}
{"v": 1	"t": 830535	"P": 1425.25	"F": 40}
{"v": 1	"t": 830555	"P": 1438.75	"F": 41}
{"v": 1	"t": 830575	"P": 1491.5	"F": 44}
{"v": 1	"t": 830596	"P": 1459.25	"F": 44}
{"v": 1	"t": 830616	"P": 1419.25	"F": 32}
{"v": 1	"t": 830636	"P": 1475.0	"F": 40}
{"v": 1	"t": 830657	"P": 1490.0	"F": 46}
{"v": 1	"t": 830677	"P": 1420.25	"F": 34}
{"v": 1	"t": 830697	"P": 1439.5	"F": 39}
{"v": 1	"t": 830718	"P": 1505.75	"F": 45}
{"v": 1	"t": 830738	"P": 1447.5	"F": 35}
{"v": 1	"t": 830758	"P": 1412.5	"F": 35}
{"v": 1	"t": 830779	"P": 1491.0	"F": 42}
{"v": 1	"t": 830799	"P": 1487.0	"F": 38}
{"v": 1	"t": 830819	"P": 1399.75	"F": 37}
{"v": 1	"t": 830840	"P": 1433.5	"F": 38}
{"v": 1	"t": 830860	"P": 1529.5	"F": 43}
{"v": 1	"t": 830880	"P": 1453.25	"F": 38}
{"v": 1	"t": 830901	"P": 1390.0	"F": 35}
{"v": 1	"t": 830921	"P": 1471.75	"F": 42}
{"v": 1	"t": 830942	"P": 1509.5	"F": 44}
{"v": 1	"t": 830962	"P": 1447.25	"F": 35}
{"v": 1	"t": 830982	"P": 1402.75	"F": 37}
{"v": 1	"t": 831003	"P": 1484.75	"F": 42}
{"v": 1	"t": 831023	"P": 1500.0	"F": 37}
{"v": 1	"t": 831043	"P": 1405.25	"F": 33}
{"v": 1	"t": 831064	"P": 1422.25	"F": 37}
{"v": 1	"t": 831084	"P": 1506.75	"F": 42}
{"v": 1	"t": 831104	"P": 1458.75	"F": 34}
{"v": 1	"t": 831125	"P": 1400.5	"F": 41}
{"v": 1	"t": 831145	"P": 1471.5	"F": 39}
{"v": 1	"t": 831165	"P": 1508.25	"F": 43}
{"v": 1	"t": 831186	"P": 1416.75	"F": 36}
{"v": 1	"t": 831206	"P": 1416.5	"F": 34	"C": 46.53	"D": 3279	"sn": 54091930088003	"file": "/data/device_log/data0000.out"}
{"v": 1	"t": 831227	"P": 1463.5	"F": 49}
{"v": 1	"t": 831247	"P": 1511.25	"F": 37}
{"v": 1	"t": 831270	"P": 1529.25	"F": 41}
{"v": 1	"t": 831290	"P": 1473.75	"F": 35}
{"v": 1	"t": 831310	"P": 1386.0	"F": 30}
{"v": 1	"t": 831331	"P": 1463.25	"F": 47}
{"v": 1	"t": 831351	"P": 1526.25	"F": 40}
{"v": 1	"t": 831371	"P": 1420.5	"F": 32}
{"v": 1	"t": 831392	"P": 1401.75	"F": 42}
{"v": 1	"t": 831412	"P": 1501.75	"F": 37}
{"v": 1	"t": 831432	"P": 1481.5	"F": 43}
{"v": 1	"t": 831453	"P": 1397.0	"F": 37}
{"v": 1	"t": 831473	"P": 1432.5	"F": 34}
{"v": 1	"t": 831494	"P": 1512.0	"F": 49}
{"v": 1	"t": 831514	"P": 1463.5	"F": 33}
{"v": 1	"t": 831534	"P": 1401.25	"F": 29}
{"v": 1	"t": 831555	"P": 1451.75	"F": 48}
{"v": 1	"t": 831575	"P": 1504.75	"F": 35}
{"v": 1	"t": 831595	"P": 1436.0	"F": 39}
{"v": 1	"t": 831616	"P": 1415.25	"F": 33}
{"v": 1	"t": 831636	"P": 1494.25	"F": 42}
{"v": 1	"t": 831656	"P": 1476.75	"F": 42}
{"v": 1	"t": 831677	"P": 1401.75	"F": 28}
{"v": 1	"t": 831697	"P": 1463.25	"F": 40}
{"v": 1	"t": 831717	"P": 1499.0	"F": 44}
{"v": 1	"t": 831738	"P": 1412.5	"F": 33}
{"v": 1	"t": 831758	"P": 1423.75	"F": 36}
{"v": 1	"t": 831778	"P": 1518.0	"F": 46}
{"v": 1	"t": 831799	"P": 1458.5	"F": 37}
{"v": 1	"t": 831819	"P": 1385.25	"F": 37}
{"v": 1	"t": 831839	"P": 1474.75	"F": 42}
{"v": 1	"t": 831860	"P": 1501.25	"F": 41}
{"v": 1	"t": 831880	"P": 1415.0	"F": 37}
{"v": 1	"t": 831900	"P": 1423.25	"F": 33}
{"v": 1	"t": 831921	"P": 1502.25	"F": 39}
{"v": 1	"t": 831941	"P": 1471.0	"F": 41}
{"v": 1	"t": 831961	"P": 1392.75	"F": 33}
{"v": 1	"t": 831982	"P": 1464.0	"F": 39}
{"v": 1	"t": 832002	"P": 1518.0	"F": 42}
{"v": 1	"t": 832022	"P": 1420.5	"F": 32}
{"v": 1	"t": 832043	"P": 1407.0	"F": 33}
{"v": 1	"t": 832063	"P": 1465.75	"F": 30}
{"v": 1	"t": 832084	"P": 1480.0	"F": 25}
{"v": 1	"t": 832104	"P": 1437.25	"F": 24}
{"v": 1	"t": 832125	"P": 1440.5	"F": 11}
{"v": 1	"t": 832145	"P": 1496.25	"F": 16}
{"v": 1	"t": 832165	"P": 1380.5	"F": 13}
{"v": 1	"t": 832186	"P": 1537.5	"F": 30}
{"v": 1	"t": 832206	"P": 1401.5	"F": 17}
{"v": 1	"t": 832226	"P": 1511.5	"F": 29	"C": 46.55	"D": 3279	"sn": 54091930088003	"file": "/data/device_log/data0000.out"	"CO2": 525.0027465820312	"Tp": 24.901199340820312	"H": 4.627648048586276e-41}
{"v": 1	"t": 832248	"P": 1488.0	"F": 30}
{"v": 1	"t": 832268	"P": 1376.25	"F": 27}
{"v": 1	"t": 832293	"P": 1502.75	"F": 40}
{"v": 1	"t": 832313	"P": 1392.5	"F": 25}
{"v": 1	"t": 832333	"P": 1544.5	"F": 23}
{"v": 1	"t": 832354	"P": 1362.0	"F": 18}
{"v": 1	"t": 832374	"P": 1532.0	"F": 37}
{"v": 1	"t": 832394	"P": 1361.75	"F": 33}
{"v": 1	"t": 832415	"P": 1593.25	"F": 56}
{"v": 1	"t": 832435	"P": 1346.0	"F": 30}
{"v": 1	"t": 832455	"P": 1522.5	"F": 44}
{"v": 1	"t": 832476	"P": 1452.75	"F": 23}
{"v": 1	"t": 832496	"P": 1427.0	"F": 7}
{"v": 1	"t": 832516	"P": 1507.0	"F": 16}
{"v": 1	"t": 832537	"P": 1458.75	"F": 37}
{"v": 1	"t": 832557	"P": 1485.25	"F": 35}
{"v": 1	"t": 832577	"P": 1403.25	"F": 44}
{"v": 1	"t": 832598	"P": 1554.25	"F": 51}
{"v": 1	"t": 832618	"P": 1357.0	"F": 26}
{"v": 1	"t": 832639	"P": 1536.75	"F": 33}
{"v": 1	"t": 832659	"P": 1411.0	"F": 6}
{"v": 1	"t": 832679	"P": 1548.5	"F": 32}
{"v": 1	"t": 832700	"P": 1384.75	"F": 26}
{"v": 1	"t": 832720	"P": 1538.5	"F": 48}
{"v": 1	"t": 832740	"P": 1389.5	"F": 41}
{"v": 1	"t": 832761	"P": 1470.0	"F": 44}
{"v": 1	"t": 832781	"P": 1504.5	"F": 31}
{"v": 1	"t": 832801	"P": 1386.5	"F": 14}
{"v": 1	"t": 832822	"P": 1527.75	"F": 17}
{"v": 1	"t": 832842	"P": 1395.0	"F": 21}
{"v": 1	"t": 832862	"P": 1508.75	"F": 38}
{"v": 1	"t": 832883	"P": 1364.0	"F": 36}
{"v": 1	"t": 832903	"P": 1597.25	"F": 58}
{"v": 1	"t": 832923	"P": 1332.0	"F": 24}
{"v": 1	"t": 832944	"P": 1528.5	"F": 36}
{"v": 1	"t": 832964	"P": 1404.25	"F": 15}
{"v": 1	"t": 832984	"P": 1517.25	"F": 19}
{"v": 1	"t": 833005	"P": 1386.25	"F": 26}
{"v": 1	"t": 833025	"P": 1536.5	"F": 46}
{"v": 1	"t": 833045	"P": 1388.25	"F": 46}
{"v": 1	"t": 833066	"P": 1475.75	"F": 46}
{"v": 1	"t": 833086	"P": 1496.75	"F": 31}
{"v": 1	"t": 833106	"P": 1391.25	"F": 13}
{"v": 1	"t": 833127	"P": 1517.5	"F": 18}
{"v": 1	"t": 833147	"P": 1398.25	"F": 17}
{"v": 1	"t": 833167	"P": 1503.5	"F": 34}
{"v": 1	"t": 833188	"P": 1370.0	"F": 34}
{"v": 1	"t": 833208	"P": 1569.75	"F": 60}
{"v": 1	"t": 833229	"P": 1355.0	"F": 33}
{"v": 1	"t": 833249	"P": 1474.5	"F": 31	"C": 46.465	"D": 3279	"sn": 54091930088003	"file": "/data/device_log/data0000.out"}
{"v": 1	"t": 833270	"P": 1487.75	"F": 25}
{"v": 1	"t": 833290	"P": 1400.5	"F": 2}
{"v": 1	"t": 833313	"P": 1356.25	"F": 13}
{"v": 1	"t": 833333	"P": 1559.25	"F": 42}
{"v": 1	"t": 833353	"P": 1364.75	"F": 31}
{"v": 1	"t": 833374	"P": 1588.25	"F": 57}
{"v": 1	"t": 833394	"P": 1315.75	"F": 27}
{"v": 1	"t": 833414	"P": 1552.5	"F": 44}
{"v": 1	"t": 833435	"P": 1405.0	"F": 21}
{"v": 1	"t": 833455	"P": 1500.25	"F": 16}
{"v": 1	"t": 833475	"P": 1377.5	"F": 25}
{"v": 1	"t": 833496	"P": 1532.75	"F": 43}
{"v": 1	"t": 833516	"P": 1392.25	"F": 39}
{"v": 1	"t": 833536	"P": 1451.75	"F": 37}
{"v": 1	"t": 833557	"P": 1489.0	"F": 35}
{"v": 1	"t": 833577	"P": 1416.0	"F": 11}
{"v": 1	"t": 833597	"P": 1491.75	"F": 15}
{"v": 1	"t": 833618	"P": 1458.75	"F": 30}
{"v": 1	"t": 833638	"P": 1465.75	"F": 31}
{"v": 1	"t": 833658	"P": 1411.75	"F": 31}
{"v": 1	"t": 833679	"P": 1511.75	"F": 28}
{"v": 1	"t": 833699	"P": 1376.5	"F": 16}
{"v": 1	"t": 833719	"P": 1510.5	"F": 29}
{"v": 1	"t": 833740	"P": 1388.75	"F": 21}
{"v": 1	"t": 833760	"P": 1511.5	"F": 33}
{"v": 1	"t": 833781	"P": 1368.0	"F": 17}
{"v": 1	"t": 833801	"P": 1541.0	"F": 32}
{"v": 1	"t": 833822	"P": 1329.25	"F": 17}
{"v": 1	"t": 833842	"P": 1549.25	"F": 33}
{"v": 1	"t": 833863	"P": 1345.75	"F": 18}
{"v": 1	"t": 833883	"P": 1520.0	"F": 35}
{"v": 1	"t": 833904	"P": 1384.25	"F": 20}
{"v": 1	"t": 833924	"P": 1456.25	"F": 28}
{"v": 1	"t": 833945	"P": 1432.5	"F": 24}
{"v": 1	"t": 833965	"P": 1426.25	"F": 27}
{"v": 1	"t": 833985	"P": 1469.0	"F": 30}
{"v": 1	"t": 834006	"P": 1360.0	"F": 22}
{"v": 1	"t": 834026	"P": 1532.25	"F": 37}
{"v": 1	"t": 834047	"P": 1303.25	"F": 21}
{"v": 1	"t": 834067	"P": 1573.0	"F": 37}
{"v": 1	"t": 834087	"P": 1293.0	"F": 21}
{"v": 1	"t": 834108	"P": 1548.25	"F": 38}
{"v": 1	"t": 834128	"P": 1309.5	"F": 22}
{"v": 1	"t": 834148	"P": 1533.75	"F": 34}
{"v": 1	"t": 834169	"P": 1340.0	"F": 22}
{"v": 1	"t": 834189	"P": 1504.0	"F": 33}
{"v": 1	"t": 834209	"P": 1338.25	"F": 20}
{"v": 1	"t": 834230	"P": 1525.25	"F": 28}
{"v": 1	"t": 834250	"P": 1329.0	"F": 17}
{"v": 1	"t": 834270	"P": 1507.75	"F": 31	"C": 46.44	"D": 3279	"sn": 54091930088003	"file": "/data/device_log/data0000.out"	"CO2": 522.4408569335938	"Tp": 24.901199340820312	"H": 4.627648048586276e-41}
{"v": 1	"t": 834292	"P": 1435.0	"F": 16}
{"v": 1	"t": 834312	"P": 1523.75	"F": 30}
{"v": 1	"t": 834335	"P": 1540.75	"F": 24}
{"v": 1	"t": 834355	"P": 1307.5	"F": 17}
{"v": 1	"t": 834375	"P": 1527.25	"F": 31}
{"v": 1	"t": 834396	"P": 1316.0	"F": 11}
{"v": 1	"t": 834416	"P": 1531.75	"F": 32}
{"v": 1	"t": 834436	"P": 1314.75	"F": 17}
{"v": 1	"t": 834457	"P": 1515.75	"F": 32}
{"v": 1	"t": 834477	"P": 1328.0	"F": 10}
{"v": 1	"t": 834497	"P": 1519.25	"F": 30}
{"v": 1	"t": 834518	"P": 1318.5	"F": 15}
{"v": 1	"t": 834538	"P": 1490.75	"F": 24}
{"v": 1	"t": 834559	"P": 1384.5	"F": 17}
{"v": 1	"t": 834579	"P": 1412.0	"F": 17}
{"v": 1	"t": 834599	"P": 1438.75	"F": 18}
{"v": 1	"t": 834620	"P": 1350.0	"F": 15}
{"v": 1	"t": 834640	"P": 1492.0	"F": 17}
{"v": 1	"t": 834660	"P": 1302.0	"F": 6}
{"v": 1	"t": 834681	"P": 1541.75	"F": 18}
{"v": 1	"t": 834701	"P": 1262.25	"F": 1}
{"v": 1	"t": 834721	"P": 1559.25	"F": 20}
{"v": 1	"t": 834742	"P": 1258.5	"F": -4}
{"v": 1	"t": 834762	"P": 1472.25	"F": 16}
{"v": 1	"t": 834782	"P": 1423.0	"F": 14}
{"v": 1	"t": 834803	"P": 1436.25	"F": 22}
{"v": 1	"t": 834823	"P": 1251.75	"F": 5}
{"v": 1	"t": 834843	"P": 1503.5	"F": 17}
{"v": 1	"t": 834864	"P": 1448.0	"F": 9}
{"v": 1	"t": 834884	"P": 1257.5	"F": 5}
{"v": 1	"t": 834904	"P": 1445.5	"F": 18}
{"v": 1	"t": 834925	"P": 1488.75	"F": 18}
{"v": 1	"t": 834945	"P": 1258.0	"F": 4}
{"v": 1	"t": 834965	"P": 1414.75	"F": 20}
{"v": 1	"t": 834986	"P": 1482.75	"F": 21}
{"v": 1	"t": 835006	"P": 1299.75	"F": 10}
{"v": 1	"t": 835026	"P": 1369.25	"F": 10}
{"v": 1	"t": 835047	"P": 1453.25	"F": 21}
{"v": 1	"t": 835067	"P": 1419.0	"F": 17}
{"v": 1	"t": 835087	"P": 1284.25	"F": 6}
{"v": 1	"t": 835108	"P": 1383.25	"F": 14}
{"v": 1	"t": 835128	"P": 1472.75	"F": 21}
{"v": 1	"t": 835149	"P": 1381.25	"F": 10}
{"v": 1	"t": 835169	"P": 1268.25	"F": 7}
{"v": 1	"t": 835189	"P": 1410.5	"F": 17}
{"v": 1	"t": 835210	"P": 1476.0	"F": 19}
{"v": 1	"t": 835230	"P": 1327.75	"F": 4}
{"v": 1	"t": 835250	"P": 1297.0	"F": 10}
{"v": 1	"t": 835271	"P": 1431.0	"F": 18}
{"v": 1	"t": 835291	"P": 1445.5	"F": 16	"C": 46.435	"D": 3279	"sn": 54091930088003	"file": "/data/device_log/data0000.out"	"CO2": 511.90008544921875	"Tp": 24.91455078125	"H": 4.627648048586276e-41}
{"v": 1	"t": 835314	"P": 1316.75	"F": 6}
{"v": 1	"t": 835334	"P": 1399.75	"F": 14}
{"v": 1	"t": 835356	"P": 1367.25	"F": 11}
{"v": 1	"t": 835376	"P": 1416.75	"F": 21}
{"v": 1	"t": 835396	"P": 1443.5	"F": 21}
{"v": 1	"t": 835417	"P": 1357.75	"F": 12}
{"v": 1	"t": 835437	"P": 1298.5	"F": 11}
{"v": 1	"t": 835457	"P": 1365.25	"F": 17}
{"v": 1	"t": 835478	"P": 1460.25	"F": 22}
{"v": 1	"t": 835498	"P": 1425.0	"F": 13}
{"v": 1	"t": 835518	"P": 1303.5	"F": 7}
{"v": 1	"t": 835539	"P": 1329.25	"F": 11}
{"v": 1	"t": 835559	"P": 1430.0	"F": 21}
{"v": 1	"t": 835579	"P": 1445.0	"F": 16}
{"v": 1	"t": 835600	"P": 1359.75	"F": 11}
{"v": 1	"t": 835620	"P": 1308.25	"F": 10}
{"v": 1	"t": 835640	"P": 1349.5	"F": 16}
{"v": 1	"t": 835661	"P": 1420.25	"F": 15}
{"v": 1	"t": 835681	"P": 1417.75	"F": 19}
{"v": 1	"t": 835701	"P": 1386.5	"F": 12}
{"v": 1	"t": 835722	"P": 1344.0	"F": 11}
{"v": 1	"t": 835742	"P": 1338.25	"F": 11}
{"v": 1	"t": 835762	"P": 1341.0	"F": 13}
{"v": 1	"t": 835783	"P": 1373.5	"F": 16}
{"v": 1	"t": 835803	"P": 1401.75	"F": 16}
{"v": 1	"t": 835823	"P": 1404.75	"F": 15}
{"v": 1	"t": 835844	"P": 1372.0	"F": 12}
{"v": 1	"t": 835864	"P": 1341.75	"F": 11}
{"v": 1	"t": 835884	"P": 1344.5	"F": 10}
{"v": 1	"t": 835905	"P": 1353.0	"F": 8}
{"v": 1	"t": 835925	"P": 1352.0	"F": 2}
{"v": 1	"t": 835945	"P": 1351.75	"F": 1}
{"v": 1	"t": 835966	"P": 1363.0	"F": 2}
{"v": 1	"t": 835986	"P": 1360.75	"F": 2}
{"v": 1	"t": 836006	"P": 1351.75	"F": 2}
{"v": 1	"t": 836027	"P": 1349.75	"F": 2}
{"v": 1	"t": 836047	"P": 1362.75	"F": 2}
{"v": 1	"t": 836067	"P": 1356.25	"F": 2}
{"v": 1	"t": 836088	"P": 1346.25	"F": 2}
{"v": 1	"t": 836108	"P": 1350.0	"F": 2}
{"v": 1	"t": 836128	"P": 1357.25	"F": 2}
{"v": 1	"t": 836149	"P": 1350.0	"F": 2}
{"v": 1	"t": 836169	"P": 1339.5	"F": 2}
{"v": 1	"t": 836189	"P": 1346.5	"F": 2}
{"v": 1	"t": 836210	"P": 1349.25	"F": 2}
{"v": 1	"t": 836230	"P": 1337.75	"F": 2}
{"v": 1	"t": 836251	"P": 1346.0	"F": 2}
{"v": 1	"t": 836271	"P": 1344.0	"F": 2}
{"v": 1	"t": 836291	"P": 1335.0	"F": 2}
{"v": 1	"t": 836312	"P": 1339.0	"F": 2	"C": 46.44	"D": 3279	"sn": 54091930088003	"file": "/data/device_log/data0000.out"}
{"v": 1	"t": 836332	"P": 1341.25	"F": 2}
{"v": 1	"t": 836353	"P": 1331.0	"F": 2}
{"v": 1	"t": 836375	"P": 1332.5	"F": 2}
{"v": 1	"t": 836395	"P": 1333.5	"F": 2}
{"v": 1	"t": 836416	"P": 1342.25	"F": 2}
{"v": 1	"t": 836436	"P": 1333.75	"F": 2}
{"v": 1	"t": 836457	"P": 1328.0	"F": 2}
{"v": 1	"t": 836477	"P": 1340.0	"F": 2}
{"v": 1	"t": 836497	"P": 1336.25	"F": 2}
{"v": 1	"t": 836518	"P": 1327.0	"F": 2}
{"v": 1	"t": 836538	"P": 1335.5	"F": 2}
{"v": 1	"t": 836558	"P": 1337.0	"F": 2}
{"v": 1	"t": 836579	"P": 1330.25	"F": 2}
{"v": 1	"t": 836599	"P": 1328.5	"F": 2}
{"v": 1	"t": 836620	"P": 1337.5	"F": 2}
{"v": 1	"t": 836640	"P": 1331.5	"F": 2}
{"v": 1	"t": 836660	"P": 1322.75	"F": 2}
{"v": 1	"t": 836681	"P": 1331.5	"F": 2}
{"v": 1	"t": 836701	"P": 1328.25	"F": 2}
{"v": 1	"t": 836721	"P": 1322.75	"F": 2}
{"v": 1	"t": 836742	"P": 1326.0	"F": 2}
{"v": 1	"t": 836762	"P": 1327.5	"F": 2}
{"v": 1	"t": 836783	"P": 1315.5	"F": 2}
{"v": 1	"t": 836803	"P": 1317.5	"F": 2}
{"v": 1	"t": 836823	"P": 1322.5	"F": 2}
{"v": 1	"t": 836844	"P": 1310.75	"F": 2}
{"v": 1	"t": 836864	"P": 1311.0	"F": 2}
{"v": 1	"t": 836885	"P": 1315.25	"F": 2}
{"v": 1	"t": 836905	"P": 1306.5	"F": 2}
{"v": 1	"t": 836925	"P": 1302.75	"F": 2}
{"v": 1	"t": 836946	"P": 1311.5	"F": 2}
{"v": 1	"t": 836966	"P": 1302.75	"F": 2}
{"v": 1	"t": 836986	"P": 1296.25	"F": 2}
{"v": 1	"t": 837007	"P": 1301.75	"F": 2}
{"v": 1	"t": 837027	"P": 1301.75	"F": 2}
{"v": 1	"t": 837048	"P": 1291.5	"F": 2}
{"v": 1	"t": 837068	"P": 1291.25	"F": 2}
{"v": 1	"t": 837088	"P": 1303.75	"F": 2}
{"v": 1	"t": 837109	"P": 1295.0	"F": 2}
{"v": 1	"t": 837129	"P": 1289.75	"F": 2}
{"v": 1	"t": 837149	"P": 1300.0	"F": 2}
{"v": 1	"t": 837170	"P": 1294.75	"F": 2}
{"v": 1	"t": 837190	"P": 1286.25	"F": 2}
{"v": 1	"t": 837211	"P": 1292.0	"F": 2}
{"v": 1	"t": 837231	"P": 1294.75	"F": 2}
{"v": 1	"t": 837251	"P": 1282.25	"F": 2}
{"v": 1	"t": 837272	"P": 1282.0	"F": 2}
{"v": 1	"t": 837292	"P": 1292.25	"F": 1}
{"v": 1	"t": 837312	"P": 1281.75	"F": 2}
{"v": 1	"t": 837333	"P": 1278.0	"F": 1	"C": 46.47	"D": 3279	"sn": 54091930088003	"file": "/data/device_log/data0000.out"	"CO2": 502.9155578613281	"Tp": 24.94659423828125	"H": 4.627648048586276e-41}
{"v": 1	"t": 837355	"P": 1285.0	"F": 2}
{"v": 1	"t": 837375	"P": 1281.0	"F": 2}
{"v": 1	"t": 837398	"P": 1287.5	"F": 2}
{"v": 1	"t": 837419	"P": 1276.25	"F": 2}
{"v": 1	"t": 837439	"P": 1275.5	"F": 2}
{"v": 1	"t": 837460	"P": 1283.0	"F": 2}
{"v": 1	"t": 837480	"P": 1272.75	"F": 2}
{"v": 1	"t": 837501	"P": 1274.0	"F": 1}
{"v": 1	"t": 837521	"P": 1278.5	"F": 1}
{"v": 1	"t": 837541	"P": 1267.75	"F": 1}
{"v": 1	"t": 837562	"P": 1274.5	"F": 1}
{"v": 1	"t": 837582	"P": 1270.75	"F": 2}
{"v": 1	"t": 837603	"P": 1265.25	"F": 1}
{"v": 1	"t": 837623	"P": 1274.25	"F": 2}
{"v": 1	"t": 837644	"P": 1270.0	"F": 1}
{"v": 1	"t": 837664	"P": 1262.5	"F": 1}
{"v": 1	"t": 837684	"P": 1268.75	"F": 2}
{"v": 1	"t": 837705	"P": 1271.25	"F": 2}
{"v": 1	"t": 837725	"P": 1262.25	"F": 1}
{"v": 1	"t": 837745	"P": 1259.5	"F": 2}
{"v": 1	"t": 837766	"P": 1271.5	"F": 2}
{"v": 1	"t": 837786	"P": 1264.25	"F": 1}
{"v": 1	"t": 837807	"P": 1257.0	"F": 1}
{"v": 1	"t": 837827	"P": 1266.75	"F": 1}
{"v": 1	"t": 837847	"P": 1266.5	"F": 2}
{"v": 1	"t": 837868	"P": 1257.0	"F": 2}
{"v": 1	"t": 837888	"P": 1260.5	"F": 1}
{"v": 1	"t": 837908	"P": 1269.0	"F": 2}
{"v": 1	"t": 837929	"P": 1261.5	"F": 1}
{"v": 1	"t": 837949	"P": 1255.75	"F": 2}
{"v": 1	"t": 837970	"P": 1269.75	"F": 2}
{"v": 1	"t": 837990	"P": 1264.0	"F": 2}
{"v": 1	"t": 838010	"P": 1254.5	"F": 2}
{"v": 1	"t": 838031	"P": 1263.25	"F": 2}
{"v": 1	"t": 838051	"P": 1264.0	"F": 1}
{"v": 1	"t": 838071	"P": 1256.5	"F": 2}
{"v": 1	"t": 838092	"P": 1256.25	"F": 1}
{"v": 1	"t": 838112	"P": 1265.0	"F": 2}
{"v": 1	"t": 838132	"P": 1256.5	"F": 1}
{"v": 1	"t": 838153	"P": 1250.0	"F": 1}
{"v": 1	"t": 838173	"P": 1265.25	"F": 1}
{"v": 1	"t": 838194	"P": 1255.25	"F": 2}
{"v": 1	"t": 838214	"P": 1250.75	"F": 1}
{"v": 1	"t": 838234	"P": 1262.5	"F": 1}
{"v": 1	"t": 838255	"P": 1256.75	"F": 2}
{"v": 1	"t": 838275	"P": 1251.25	"F": 1}
{"v": 1	"t": 838296	"P": 1256.5	"F": 1}
{"v": 1	"t": 838316	"P": 1259.0	"F": 2}
{"v": 1	"t": 838336	"P": 1249.75	"F": 2}
{"v": 1	"t": 838357	"P": 1247.0	"F": 1	"C": 46.46	"D": 3279	"sn": 54091930088003	"file": "/data/device_log/data0000.out"}
{"v": 1	"t": 838378	"P": 1252.0	"F": 1}
{"v": 1	"t": 838398	"P": 1245.75	"F": 1}
{"v": 1	"t": 838420	"P": 1244.0	"F": 2}
{"v": 1	"t": 838441	"P": 1256.25	"F": 1}
{"v": 1	"t": 838461	"P": 1252.0	"F": 1}
{"v": 1	"t": 838481	"P": 1243.5	"F": 1}
{"v": 1	"t": 838502	"P": 1252.0	"F": 1}
{"v": 1	"t": 838522	"P": 1253.5	"F": 1}
{"v": 1	"t": 838543	"P": 1244.25	"F": 1}
{"v": 1	"t": 838563	"P": 1243.5	"F": 1}
{"v": 1	"t": 838583	"P": 1255.25	"F": 1}
{"v": 1	"t": 838604	"P": 1247.5	"F": 1}
{"v": 1	"t": 838624	"P": 1241.75	"F": 1}
{"v": 1	"t": 838644	"P": 1252.25	"F": 2}
{"v": 1	"t": 838665	"P": 1250.25	"F": 1}
{"v": 1	"t": 838685	"P": 1241.25	"F": 1}
{"v": 1	"t": 838706	"P": 1244.5	"F": 1}
{"v": 1	"t": 838726	"P": 1251.5	"F": 1}
{"v": 1	"t": 838746	"P": 1241.75	"F": 1}
{"v": 1	"t": 838767	"P": 1244.75	"F": 2}
{"v": 1	"t": 838787	"P": 1249.5	"F": 1}
{"v": 1	"t": 838808	"P": 1239.75	"F": 1}
{"v": 1	"t": 838828	"P": 1241.5	"F": 1}
{"v": 1	"t": 838848	"P": 1249.75	"F": 1}
{"v": 1	"t": 838869	"P": 1243.25	"F": 1}
{"v": 1	"t": 838889	"P": 1239.25	"F": 1}
{"v": 1	"t": 838909	"P": 1250.0	"F": 2}
{"v": 1	"t": 838930	"P": 1244.0	"F": 2}
{"v": 1	"t": 838950	"P": 1235.75	"F": 1}
{"v": 1	"t": 838971	"P": 1242.75	"F": 1}
{"v": 1	"t": 838991	"P": 1247.0	"F": 1}
{"v": 1	"t": 839011	"P": 1238.75	"F": 1}
{"v": 1	"t": 839032	"P": 1236.25	"F": 2}
{"v": 1	"t": 839052	"P": 1248.75	"F": 1}
{"v": 1	"t": 839072	"P": 1240.5	"F": 1}
{"v": 1	"t": 839093	"P": 1233.5	"F": 1}
{"v": 1	"t": 839113	"P": 1245.5	"F": 1}
{"v": 1	"t": 839134	"P": 1244.75	"F": 1}
{"v": 1	"t": 839154	"P": 1234.75	"F": 1}
{"v": 1	"t": 839174	"P": 1240.5	"F": 1}
{"v": 1	"t": 839195	"P": 1245.0	"F": 1}
{"v": 1	"t": 839215	"P": 1237.0	"F": 1}
{"v": 1	"t": 839235	"P": 1233.5	"F": 1}
{"v": 1	"t": 839256	"P": 1245.75	"F": 1}
{"v": 1	"t": 839276	"P": 1239.0	"F": 1}
{"v": 1	"t": 839297	"P": 1233.0	"F": 2}
{"v": 1	"t": 839317	"P": 1242.75	"F": 1}
{"v": 1	"t": 839337	"P": 1240.0	"F": 1}
{"v": 1	"t": 839358	"P": 1231.5	"F": 1}
{"v": 1	"t": 839378	"P": 1242.75	"F": 1	"C": 46.425	"D": 3279	"sn": 54091930088003	"file": "/data/device_log/data0000.out"	"CO2": 495.2723388671875	"Tp": 24.933242797851562	"H": 4.627648048586276e-41}
{"v": 1	"t": 839400	"P": 1242.25	"F": 1}
{"v": 1	"t": 839420	"P": 1235.25	"F": 1}
{"v": 1	"t": 839442	"P": 1231.5	"F": 1}
{"v": 1	"t": 839462	"P": 1243.25	"F": 1}
{"v": 1	"t": 839482	"P": 1239.0	"F": 1}
{"v": 1	"t": 839503	"P": 1230.0	"F": 1}
{"v": 1	"t": 839523	"P": 1237.25	"F": 1}
{"v": 1	"t": 839543	"P": 1238.75	"F": 2}
{"v": 1	"t": 839564	"P": 1230.0	"F": 2}
{"v": 1	"t": 839584	"P": 1232.75	"F": 1}
{"v": 1	"t": 839605	"P": 1241.0	"F": 1}
{"v": 1	"t": 839625	"P": 1233.0	"F": 2}
{"v": 1	"t": 839645	"P": 1229.0	"F": 1}
{"v": 1	"t": 839666	"P": 1239.5	"F": 1}
{"v": 1	"t": 839686	"P": 1234.5	"F": 1}
{"v": 1	"t": 839706	"P": 1227.0	"F": 1}
{"v": 1	"t": 839727	"P": 1237.5	"F": 1}
{"v": 1	"t": 839747	"P": 1237.25	"F": 1}
{"v": 1	"t": 839768	"P": 1229.75	"F": 1}
{"v": 1	"t": 839788	"P": 1227.75	"F": 2}
{"v": 1	"t": 839808	"P": 1240.0	"F": 1}
{"v": 1	"t": 839829	"P": 1229.75	"F": 1}
{"v": 1	"t": 839849	"P": 1225.0	"F": 1}
{"v": 1	"t": 839869	"P": 1235.25	"F": 1}
{"v": 1	"t": 839890	"P": 1233.25	"F": 1}
{"v": 1	"t": 839910	"P": 1223.5	"F": 1}
{"v": 1	"t": 839931	"P": 1229.75	"F": 1}
{"v": 1	"t": 839951	"P": 1233.75	"F": 1}
{"v": 1	"t": 839971	"P": 1224.25	"F": 1}
{"v": 1	"t": 839992	"P": 1224.25	"F": 1}
{"v": 1	"t": 840012	"P": 1233.5	"F": 1}
{"v": 1	"t": 840033	"P": 1226.5	"F": 1}
{"v": 1	"t": 840053	"P": 1223.75	"F": 1}
{"v": 1	"t": 840073	"P": 1234.25	"F": 1}
{"v": 1	"t": 840094	"P": 1226.25	"F": 1}
{"v": 1	"t": 840114	"P": 1222.0	"F": 1}
{"v": 1	"t": 840135	"P": 1235.25	"F": 1}
{"v": 1	"t": 840155	"P": 1227.5	"F": 1}
{"v": 1	"t": 840175	"P": 1221.0	"F": 1}
{"v": 1	"t": 840196	"P": 1234.0	"F": 1}
{"v": 1	"t": 840216	"P": 1230.0	"F": 2}
{"v": 1	"t": 840236	"P": 1220.75	"F": 1}
{"v": 1	"t": 840257	"P": 1228.25	"F": 1}
{"v": 1	"t": 840277	"P": 1232.75	"F": 1}
{"v": 1	"t": 840298	"P": 1222.75	"F": 1}
{"v": 1	"t": 840318	"P": 1221.0	"F": 1}
{"v": 1	"t": 840338	"P": 1233.25	"F": 1}
{"v": 1	"t": 840359	"P": 1225.25	"F": 1}
{"v": 1	"t": 840379	"P": 1220.0	"F": 1}
{"v": 1	"t": 840399	"P": 1229.0	"F": 1	"C": 46.41	"D": 3279	"sn": 54091930088003	"file": "/data/device_log/data0000.out"}
{"v": 1	"t": 840421	"P": 1233.0	"F": 1}
{"v": 1	"t": 840441	"P": 1224.25	"F": 1}
{"v": 1	"t": 840464	"P": 1227.5	"F": 1}
{"v": 1	"t": 840484	"P": 1220.5	"F": 1}
{"v": 1	"t": 840504	"P": 1225.25	"F": 1}
{"v": 1	"t": 840525	"P": 1230.25	"F": 1}
{"v": 1	"t": 840545	"P": 1221.25	"F": 1}
{"v": 1	"t": 840565	"P": 1219.5	"F": 1}
{"v": 1	"t": 840586	"P": 1230.25	"F": 1}
{"v": 1	"t": 840606	"P": 1221.5	"F": 1}
{"v": 1	"t": 840627	"P": 1213.75	"F": 1}
{"v": 1	"t": 840647	"P": 1228.0	"F": 1}
{"v": 1	"t": 840667	"P": 1222.75	"F": 1}
{"v": 1	"t": 840688	"P": 1216.5	"F": 1}
{"v": 1	"t": 840708	"P": 1225.5	"F": 1}
{"v": 1	"t": 840729	"P": 1217.75	"F": 1}
{"v": 1	"t": 840750	"P": 1226.5	"F": 1}
{"v": 1	"t": 840770	"P": 1217.75	"F": 1}
{"v": 1	"t": 840790	"P": 1216.0	"F": 1}
{"v": 1	"t": 840811	"P": 1226.75	"F": 1}
{"v": 1	"t": 840831	"P": 1221.25	"F": 1}
{"v": 1	"t": 840852	"P": 1213.0	"F": 2}
{"v": 1	"t": 840872	"P": 1222.75	"F": 1}
{"v": 1	"t": 840892	"P": 1222.75	"F": 1}
{"v": 1	"t": 840913	"P": 1214.5	"F": 1}
{"v": 1	"t": 840933	"P": 1214.5	"F": 1}
{"v": 1	"t": 840953	"P": 1225.75	"F": 1}
{"v": 1	"t": 840974	"P": 1215.0	"F": 1}
{"v": 1	"t": 840994	"P": 1210.75	"F": 1}
{"v": 1	"t": 841015	"P": 1222.75	"F": 1}
{"v": 1	"t": 841035	"P": 1220.5	"F": 1}
{"v": 1	"t": 841055	"P": 1209.0	"F": 2}
{"v": 1	"t": 841076	"P": 1219.5	"F": 1}
{"v": 1	"t": 841096	"P": 1219.75	"F": 2}
{"v": 1	"t": 841116	"P": 1213.25	"F": 1}
{"v": 1	"t": 841137	"P": 1214.75	"F": 1}
{"v": 1	"t": 841157	"P": 1224.25	"F": 1}
{"v": 1	"t": 841177	"P": 1216.75	"F": 1}
{"v": 1	"t": 841198	"P": 1210.25	"F": 1}
{"v": 1	"t": 841218	"P": 1221.75	"F": 1}
{"v": 1	"t": 841239	"P": 1217.5	"F": 1}
{"v": 1	"t": 841259	"P": 1209.0	"F": 1}
{"v": 1	"t": 841279	"P": 1217.5	"F": 1}
{"v": 1	"t": 841300	"P": 1223.0	"F": 1}
{"v": 1	"t": 841320	"P": 1213.0	"F": 1}
{"v": 1	"t": 841340	"P": 1210.25	"F": 1}
{"v": 1	"t": 841361	"P": 1222.0	"F": 1}
{"v": 1	"t": 841381	"P": 1218.25	"F": 1}
{"v": 1	"t": 841401	"P": 1211.0	"F": 1}
{"v": 1	"t": 841422	"P": 1212.75	"F": 1	"C": 46.395	"D": 3279	"sn": 54091930088003	"file": "/data/device_log/data0000.out"	"CO2": 486.1684265136719	"Tp": 24.959945678710938	"H": 4.627648048586276e-41}
{"v": 1	"t": 841443	"P": 1211.0	"F": 1}
{"v": 1	"t": 841463	"P": 1223.25	"F": 1}
{"v": 1	"t": 841484	"P": 1212.0	"F": 1}
{"v": 1	"t": 841504	"P": 1207.5	"F": 1}
{"v": 1	"t": 841524	"P": 1218.5	"F": 1}
{"v": 1	"t": 841545	"P": 1219.5	"F": 1}
{"v": 1	"t": 841565	"P": 1211.0	"F": 1}
{"v": 1	"t": 841585	"P": 1212.0	"F": 1}
{"v": 1	"t": 841606	"P": 1220.0	"F": 1}
{"v": 1	"t": 841626	"P": 1214.75	"F": 1}
{"v": 1	"t": 841646	"P": 1207.75	"F": 1}
{"v": 1	"t": 841667	"P": 1212.75	"F": 1}
{"v": 1	"t": 841687	"P": 1219.25	"F": 1}
{"v": 1	"t": 841707	"P": 1212.25	"F": 1}
{"v": 1	"t": 841728	"P": 1206.5	"F": 1}
{"v": 1	"t": 841748	"P": 1214.75	"F": 1}
{"v": 1	"t": 841768	"P": 1218.0	"F": 1}
{"v": 1	"t": 841789	"P": 1209.25	"F": 1}
{"v": 1	"t": 841809	"P": 1205.0	"F": 1}
{"v": 1	"t": 841829	"P": 1215.25	"F": 1}
{"v": 1	"t": 841850	"P": 1215.75	"F": 1}
{"v": 1	"t": 841870	"P": 1208.0	"F": 1}
{"v": 1	"t": 841890	"P": 1202.5	"F": 1}
{"v": 1	"t": 841911	"P": 1214.75	"F": 1}
{"v": 1	"t": 841931	"P": 1215.0	"F": 1}
{"v": 1	"t": 841951	"P": 1207.75	"F": 1}
{"v": 1	"t": 841972	"P": 1203.5	"F": 1}
{"v": 1	"t": 841992	"P": 1214.75	"F": 1}
{"v": 1	"t": 842012	"P": 1214.0	"F": 1}
{"v": 1	"t": 842033	"P": 1205.0	"F": 1}
{"v": 1	"t": 842053	"P": 1206.25	"F": 1}
{"v": 1	"t": 842073	"P": 1217.25	"F": 1}
{"v": 1	"t": 842094	"P": 1208.25	"F": 1}
{"v": 1	"t": 842114	"P": 1201.25	"F": 1}
{"v": 1	"t": 842134	"P": 1210.75	"F": 1}
{"v": 1	"t": 842155	"P": 1214.5	"F": 1}
{"v": 1	"t": 842175	"P": 1206.5	"F": 1}
{"v": 1	"t": 842195	"P": 1202.75	"F": 1}
{"v": 1	"t": 842216	"P": 1213.75	"F": 1}
{"v": 1	"t": 842236	"P": 1213.5	"F": 1}
{"v": 1	"t": 842256	"P": 1206.25	"F": 1}
{"v": 1	"t": 842277	"P": 1202.0	"F": 1}
{"v": 1	"t": 842297	"P": 1214.75	"F": 1}
{"v": 1	"t": 842317	"P": 1208.25	"F": 1}
{"v": 1	"t": 842338	"P": 1203.25	"F": 1}
{"v": 1	"t": 842358	"P": 1203.5	"F": 1}
{"v": 1	"t": 842378	"P": 1216.0	"F": 1}
{"v": 1	"t": 842399	"P": 1210.75	"F": 1}
{"v": 1	"t": 842419	"P": 1203.75	"F": 1}
{"v": 1	"t": 842439	"P": 1204.75	"F": 1	"C": 46.375	"D": 3279	"sn": 54091930088003	"file": "/data/device_log/data0000.out"}
{"v": 1	"t": 842460	"P": 1215.5	"F": 1}
{"v": 1	"t": 842480	"P": 1206.0	"F": 1}
{"v": 1	"t": 842500	"P": 1202.0	"F": 1}
{"v": 1	"t": 842521	"P": 1215.5	"F": 1}
{"v": 1	"t": 842541	"P": 1210.0	"F": 1}
{"v": 1	"t": 842561	"P": 1204.5	"F": 1}
{"v": 1	"t": 842582	"P": 1204.0	"F": 1}
{"v": 1	"t": 842602	"P": 1214.25	"F": 1}
{"v": 1	"t": 842622	"P": 1210.75	"F": 1}
{"v": 1	"t": 842643	"P": 1203.5	"F": 1}
{"v": 1	"t": 842663	"P": 1205.75	"F": 1}
{"v": 1	"t": 842683	"P": 1213.5	"F": 1}
{"v": 1	"t": 842704	"P": 1208.25	"F": 1}
{"v": 1	"t": 842724	"P": 1201.5	"F": 1}
{"v": 1	"t": 842744	"P": 1207.5	"F": 1}
{"v": 1	"t": 842765	"P": 1213.75	"F": 1}
{"v": 1	"t": 842785	"P": 1204.0	"F": 1}
{"v": 1	"t": 842805	"P": 1199.0	"F": 1}
{"v": 1	"t": 842826	"P": 1213.75	"F": 1}
{"v": 1	"t": 842846	"P": 1210.0	"F": 1}
{"v": 1	"t": 842866	"P": 1201.0	"F": 1}
{"v": 1	"t": 842887	"P": 1199.75	"F": 1}
{"v": 1	"t": 842907	"P": 1213.0	"F": 1}
{"v": 1	"t": 842927	"P": 1207.5	"F": 1}
{"v": 1	"t": 842948	"P": 1199.25	"F": 1}
{"v": 1	"t": 842968	"P": 1199.0	"F": 1}
{"v": 1	"t": 842988	"P": 1211.5	"F": 1}
{"v": 1	"t": 843008	"P": 1208.0	"F": 1}
{"v": 1	"t": 843029	"P": 1201.5	"F": 1}
{"v": 1	"t": 843049	"P": 1199.25	"F": 1}
{"v": 1	"t": 843069	"P": 1210.75	"F": 1}
{"v": 1	"t": 843090	"P": 1209.0	"F": 1}
{"v": 1	"t": 843110	"P": 1199.75	"F": 1}
{"v": 1	"t": 843130	"P": 1198.75	"F": 1}
{"v": 1	"t": 843151	"P": 1213.75	"F": 1}
{"v": 1	"t": 843171	"P": 1208.75	"F": 1}
{"v": 1	"t": 843191	"P": 1199.0	"F": 1}
{"v": 1	"t": 843212	"P": 1199.5	"F": 2}
{"v": 1	"t": 843232	"P": 1212.0	"F": 1}
{"v": 1	"t": 843252	"P": 1206.0	"F": 1}
{"v": 1	"t": 843273	"P": 1199.0	"F": 1}
{"v": 1	"t": 843293	"P": 1201.0	"F": 1}
{"v": 1	"t": 843313	"P": 1209.5	"F": 1}
{"v": 1	"t": 843334	"P": 1204.5	"F": 1}
{"v": 1	"t": 843354	"P": 1197.25	"F": 1}
{"v": 1	"t": 843374	"P": 1204.75	"F": 1}
{"v": 1	"t": 843395	"P": 1209.25	"F": 1}
{"v": 1	"t": 843415	"P": 1199.25	"F": 1}
{"v": 1	"t": 843435	"P": 1197.5	"F": 1}
{"v": 1	"t": 843456	"P": 1210.5	"F": 1	"C": 46.36	"D": 3279	"sn": 54091930088003	"file": "/data/device_log/data0000.out"	"CO2": 474.2494201660156	"Tp": 24.959945678710938	"H": 4.627648048586276e-41}
{"v": 1	"t": 843477	"P": 1208.25	"F": 1}
{"v": 1	"t": 843497	"P": 1201.75	"F": 1}
{"v": 1	"t": 843518	"P": 1197.25	"F": 1}
{"v": 1	"t": 843538	"P": 1209.25	"F": 1}
{"v": 1	"t": 843559	"P": 1204.0	"F": 1}
{"v": 1	"t": 843579	"P": 1195.25	"F": 1}
{"v": 1	"t": 843599	"P": 1197.0	"F": 1}
{"v": 1	"t": 843619	"P": 1211.25	"F": 1}
{"v": 1	"t": 843640	"P": 1204.25	"F": 1}
{"v": 1	"t": 843660	"P": 1197.5	"F": 1}
{"v": 1	"t": 843680	"P": 1198.75	"F": 1}
{"v": 1	"t": 843701	"P": 1212.75	"F": 1}
{"v": 1	"t": 843721	"P": 1201.5	"F": 1}
{"v": 1	"t": 843741	"P": 1194.5	"F": 1}
{"v": 1	"t": 843762	"P": 1202.25	"F": 1}
{"v": 1	"t": 843782	"P": 1208.0	"F": 1}
{"v": 1	"t": 843802	"P": 1200.0	"F": 1}
{"v": 1	"t": 843823	"P": 1196.0	"F": 1}
{"v": 1	"t": 843843	"P": 1203.5	"F": 1}
{"v": 1	"t": 843863	"P": 1208.75	"F": 1}
{"v": 1	"t": 843884	"P": 1198.5	"F": 1}
{"v": 1	"t": 843904	"P": 1193.75	"F": 1}
{"v": 1	"t": 843924	"P": 1203.5	"F": 1}
{"v": 1	"t": 843945	"P": 1206.5	"F": 1}
{"v": 1	"t": 843965	"P": 1198.25	"F": 1}
{"v": 1	"t": 843985	"P": 1194.75	"F": 1}
{"v": 1	"t": 844006	"P": 1206.25	"F": 1}
{"v": 1	"t": 844026	"P": 1207.25	"F": 1}
{"v": 1	"t": 844046	"P": 1197.25	"F": 1}
{"v": 1	"t": 844067	"P": 1196.0	"F": 1}
{"v": 1	"t": 844087	"P": 1208.75	"F": 1}
{"v": 1	"t": 844107	"P": 1204.5	"F": 1}
{"v": 1	"t": 844128	"P": 1195.25	"F": 1}
{"v": 1	"t": 844148	"P": 1198.25	"F": 1}
{"v": 1	"t": 844168	"P": 1207.75	"F": 1}
{"v": 1	"t": 844189	"P": 1201.5	"F": 1}
{"v": 1	"t": 844209	"P": 1194.5	"F": 1}
{"v": 1	"t": 844229	"P": 1201.5	"F": 1}
{"v": 1	"t": 844250	"P": 1204.75	"F": 1}
{"v": 1	"t": 844270	"P": 1197.0	"F": 1}
{"v": 1	"t": 844290	"P": 1196.5	"F": 1}
{"v": 1	"t": 844311	"P": 1207.5	"F": 1}
{"v": 1	"t": 844331	"P": 1199.0	"F": 1}
{"v": 1	"t": 844352	"P": 1193.75	"F": 1}
{"v": 1	"t": 844372	"P": 1210.25	"F": 1}
{"v": 1	"t": 844392	"P": 1203.0	"F": 1}
{"v": 1	"t": 844413	"P": 1192.25	"F": 1}
{"v": 1	"t": 844433	"P": 1199.75	"F": 1}
{"v": 1	"t": 844453	"P": 1206.0	"F": 1}
{"v": 1	"t": 844474	"P": 1197.25	"F": 1	"C": 46.345	"D": 3279	"sn": 54091930088003	"file": "/data/device_log/data0000.out"}
{"v": 1	"t": 844494	"P": 1198.5	"F": 1}
{"v": 1	"t": 844515	"P": 1200.75	"F": 1}
{"v": 1	"t": 844538	"P": 1192.5	"F": 1}
{"v": 1	"t": 844558	"P": 1201.5	"F": 1}
{"v": 1	"t": 844578	"P": 1206.5	"F": 1}
{"v": 1	"t": 844599	"P": 1195.5	"F": 1}
{"v": 1	"t": 844619	"P": 1194.0	"F": 1}
{"v": 1	"t": 844639	"P": 1204.5	"F": 1}
{"v": 1	"t": 844660	"P": 1200.5	"F": 1}
{"v": 1	"t": 844680	"P": 1194.75	"F": 1}
{"v": 1	"t": 844700	"P": 1194.25	"F": 1}
{"v": 1	"t": 844721	"P": 1207.0	"F": 1}
{"v": 1	"t": 844741	"P": 1198.25	"F": 1}
{"v": 1	"t": 844761	"P": 1191.0	"F": 1}
{"v": 1	"t": 844782	"P": 1197.0	"F": 1}
{"v": 1	"t": 844802	"P": 1203.75	"F": 1}
{"v": 1	"t": 844822	"P": 1196.5	"F": 1}
{"v": 1	"t": 844843	"P": 1191.0	"F": 1}
{"v": 1	"t": 844863	"P": 1196.5	"F": 1}
{"v": 1	"t": 844883	"P": 1203.75	"F": 1}
{"v": 1	"t": 844904	"P": 1195.75	"F": 1}
{"v": 1	"t": 844924	"P": 1190.5	"F": 1}
{"v": 1	"t": 844944	"P": 1197.75	"F": 1}
{"v": 1	"t": 844965	"P": 1204.0	"F": 1}
{"v": 1	"t": 844985	"P": 1197.75	"F": 1}
{"v": 1	"t": 845005	"P": 1189.5	"F": 1}
{"v": 1	"t": 845026	"P": 1199.0	"F": 1}
{"v": 1	"t": 845046	"P": 1203.5	"F": 1}
{"v": 1	"t": 845066	"P": 1195.25	"F": 1}
{"v": 1	"t": 845086	"P": 1188.75	"F": 1}
{"v": 1	"t": 845107	"P": 1199.5	"F": 1}
{"v": 1	"t": 845127	"P": 1201.75	"F": 1}
{"v": 1	"t": 845147	"P": 1195.5	"F": 1}
{"v": 1	"t": 845168	"P": 1191.75	"F": 1}
{"v": 1	"t": 845188	"P": 1202.0	"F": 1}
{"v": 1	"t": 845209	"P": 1200.0	"F": 2}
{"v": 1	"t": 845229	"P": 1190.5	"F": 1}
{"v": 1	"t": 845249	"P": 1193.5	"F": 1}
{"v": 1	"t": 845270	"P": 1204.5	"F": 1}
{"v": 1	"t": 845290	"P": 1194.0	"F": 1}
{"v": 1	"t": 845310	"P": 1190.25	"F": 1}
{"v": 1	"t": 845331	"P": 1202.75	"F": 1}
{"v": 1	"t": 845351	"P": 1199.75	"F": 1}
{"v": 1	"t": 845371	"P": 1191.25	"F": 1}
{"v": 1	"t": 845392	"P": 1191.75	"F": 1}
{"v": 1	"t": 845412	"P": 1204.5	"F": 1}
{"v": 1	"t": 845432	"P": 1198.25	"F": 1}
{"v": 1	"t": 845453	"P": 1190.5	"F": 1}
{"v": 1	"t": 845473	"P": 1194.0	"F": 1}
{"v": 1	"t": 845493	"P": 1202.75	"F": 1	"C": 46.33	"D": 3279	"sn": 54091930088003	"file": "/data/device_log/data0000.out"	"CO2": 476.67340087890625	"Tp": 24.98931884765625	"H": 4.627648048586276e-41}
{"v": 1	"t": 845515	"P": 1196.75	"F": 1}
{"v": 1	"t": 845535	"P": 1189.0	"F": 2}
{"v": 1	"t": 845556	"P": 1201.5	"F": 1}
{"v": 1	"t": 845576	"P": 1197.5	"F": 1}
{"v": 1	"t": 845596	"P": 1189.75	"F": 1}
{"v": 1	"t": 845617	"P": 1192.25	"F": 1}
{"v": 1	"t": 845637	"P": 1204.25	"F": 1}
{"v": 1	"t": 845657	"P": 1197.25	"F": 1}
{"v": 1	"t": 845678	"P": 1190.75	"F": 1}
{"v": 1	"t": 845698	"P": 1194.75	"F": 1}
{"v": 1	"t": 845718	"P": 1200.0	"F": 1}
{"v": 1	"t": 845739	"P": 1189.75	"F": 1}
{"v": 1	"t": 845759	"P": 1194.5	"F": 1}
{"v": 1	"t": 845780	"P": 1199.75	"F": 1}
{"v": 1	"t": 845801	"P": 1191.25	"F": 1}
{"v": 1	"t": 845821	"P": 1191.25	"F": 1}
{"v": 1	"t": 845842	"P": 1189.5	"F": 1}
{"v": 1	"t": 845862	"P": 1204.0	"F": 1}
{"v": 1	"t": 845882	"P": 1197.5	"F": 1}
{"v": 1	"t": 845903	"P": 1189.75	"F": 1}
{"v": 1	"t": 845923	"P": 1193.75	"F": 1}
{"v": 1	"t": 845943	"P": 1202.5	"F": 1}
{"v": 1	"t": 845964	"P": 1192.5	"F": 1}
{"v": 1	"t": 845984	"P": 1187.5	"F": 1}
{"v": 1	"t": 846004	"P": 1200.5	"F": 1}
{"v": 1	"t": 846025	"P": 1197.25	"F": 1}
{"v": 1	"t": 846045	"P": 1190.5	"F": 1}
{"v": 1	"t": 846065	"P": 1187.75	"F": 1}
{"v": 1	"t": 846086	"P": 1202.5	"F": 1}
{"v": 1	"t": 846106	"P": 1196.5	"F": 1}
{"v": 1	"t": 846126	"P": 1190.5	"F": 1}
{"v": 1	"t": 846147	"P": 1190.75	"F": 1}
{"v": 1	"t": 846167	"P": 1202.5	"F": 1}
{"v": 1	"t": 846187	"P": 1193.75	"F": 1}
{"v": 1	"t": 846208	"P": 1188.25	"F": 1}
{"v": 1	"t": 846228	"P": 1195.25	"F": 1}
{"v": 1	"t": 846248	"P": 1200.75	"F": 1}
{"v": 1	"t": 846269	"P": 1193.5	"F": 1}
{"v": 1	"t": 846289	"P": 1187.25	"F": 1}
{"v": 1	"t": 846309	"P": 1198.5	"F": 1}
{"v": 1	"t": 846330	"P": 1199.5	"F": 1}
{"v": 1	"t": 846350	"P": 1191.75	"F": 1}
{"v": 1	"t": 846370	"P": 1187.75	"F": 1}
{"v": 1	"t": 846391	"P": 1201.0	"F": 1}
{"v": 1	"t": 846411	"P": 1198.0	"F": 1}
{"v": 1	"t": 846431	"P": 1191.25	"F": 1}
{"v": 1	"t": 846452	"P": 1189.0	"F": 1}
{"v": 1	"t": 846472	"P": 1202.0	"F": 1}
{"v": 1	"t": 846492	"P": 1198.0	"F": 1}
{"v": 1	"t": 846513	"P": 1190.25	"F": 1	"C": 46.325	"D": 3279	"sn": 54091930088003	"file": "/data/device_log/data0000.out"}
{"v": 1	"t": 846533	"P": 1194.75	"F": 1}
{"v": 1	"t": 846554	"P": 1198.25	"F": 1}
{"v": 1	"t": 846578	"P": 1190.25	"F": 1}
{"v": 1	"t": 846598	"P": 1192.75	"F": 1}
{"v": 1	"t": 846618	"P": 1200.25	"F": 1}
{"v": 1	"t": 846639	"P": 1193.75	"F": 1}
{"v": 1	"t": 846659	"P": 1188.25	"F": 1}
{"v": 1	"t": 846679	"P": 1197.5	"F": 1}
{"v": 1	"t": 846700	"P": 1198.75	"F": 1}
{"v": 1	"t": 846720	"P": 1189.25	"F": 1}
{"v": 1	"t": 846740	"P": 1186.0	"F": 1}
{"v": 1	"t": 846761	"P": 1198.5	"F": 1}
{"v": 1	"t": 846781	"P": 1195.75	"F": 1}
{"v": 1	"t": 846801	"P": 1188.5	"F": 1}
{"v": 1	"t": 846822	"P": 1188.75	"F": 1}
{"v": 1	"t": 846842	"P": 1199.25	"F": 1}
{"v": 1	"t": 846862	"P": 1195.0	"F": 1}
{"v": 1	"t": 846883	"P": 1187.0	"F": 1}
{"v": 1	"t": 846903	"P": 1189.5	"F": 1}
{"v": 1	"t": 846923	"P": 1200.0	"F": 1}
{"v": 1	"t": 846944	"P": 1192.5	"F": 1}
{"v": 1	"t": 846964	"P": 1186.25	"F": 1}
{"v": 1	"t": 846984	"P": 1188.5	"F": 1}
{"v": 1	"t": 847005	"P": 1198.25	"F": 1}
{"v": 1	"t": 847025	"P": 1191.25	"F": 1}
{"v": 1	"t": 847045	"P": 1186.5	"F": 1}
{"v": 1	"t": 847066	"P": 1199.0	"F": 1}
{"v": 1	"t": 847086	"P": 1192.25	"F": 1}
{"v": 1	"t": 847107	"P": 1183.5	"F": 1}
{"v": 1	"t": 847127	"P": 1195.25	"F": 1}
{"v": 1	"t": 847147	"P": 1193.75	"F": 1}
{"v": 1	"t": 847168	"P": 1185.0	"F": 2}
{"v": 1	"t": 847188	"P": 1193.25	"F": 1}
{"v": 1	"t": 847209	"P": 1195.25	"F": 1}
{"v": 1	"t": 847229	"P": 1185.25	"F": 1}
{"v": 1	"t": 847249	"P": 1191.5	"F": 1}
{"v": 1	"t": 847270	"P": 1196.25	"F": 1}
{"v": 1	"t": 847290	"P": 1187.25	"F": 1}
{"v": 1	"t": 847310	"P": 1184.75	"F": 1}
{"v": 1	"t": 847331	"P": 1198.5	"F": 1}
{"v": 1	"t": 847351	"P": 1194.5	"F": 1}
{"v": 1	"t": 847371	"P": 1186.25	"F": 1}
{"v": 1	"t": 847392	"P": 1187.0	"F": 1}
{"v": 1	"t": 847412	"P": 1201.5	"F": 1}
{"v": 1	"t": 847432	"P": 1192.0	"F": 1}
{"v": 1	"t": 847453	"P": 1186.0	"F": 1}
{"v": 1	"t": 847473	"P": 1190.25	"F": 2}
{"v": 1	"t": 847493	"P": 1198.5	"F": 1}
{"v": 1	"t": 847514	"P": 1190.5	"F": 1}
{"v": 1	"t": 847534	"P": 1183.25	"F": 1	"C": 46.325	"D": 3279	"sn": 54091930088003	"file": "/data/device_log/data0000.out"	"CO2": 463.4808654785156	"Tp": 25.016021728515625	"H": 4.627648048586276e-41}
{"v": 1	"t": 847555	"P": 1186.0	"F": 1}
{"v": 1	"t": 847576	"P": 1197.5	"F": 1}
{"v": 1	"t": 847598	"P": 1198.25	"F": 1}
{"v": 1	"t": 847619	"P": 1189.25	"F": 1}
{"v": 1	"t": 847639	"P": 1183.75	"F": 1}
{"v": 1	"t": 847659	"P": 1197.75	"F": 1}
{"v": 1	"t": 847680	"P": 1192.0	"F": 1}
{"v": 1	"t": 847701	"P": 1196.75	"F": 1}
{"v": 1	"t": 847721	"P": 1189.25	"F": 1}
{"v": 1	"t": 847742	"P": 1184.25	"F": 1}
{"v": 1	"t": 847762	"P": 1196.75	"F": 1}
{"v": 1	"t": 847783	"P": 1191.5	"F": 1}
{"v": 1	"t": 847803	"P": 1190.5	"F": 1}
{"v": 1	"t": 847824	"P": 1192.25	"F": 1}
{"v": 1	"t": 847844	"P": 1182.75	"F": 1}
{"v": 1	"t": 847864	"P": 1192.0	"F": 1}
{"v": 1	"t": 847885	"P": 1198.25	"F": 1}
{"v": 1	"t": 847905	"P": 1188.5	"F": 1}
{"v": 1	"t": 847925	"P": 1184.75	"F": 1}
{"v": 1	"t": 847946	"P": 1195.5	"F": 1}
{"v": 1	"t": 847966	"P": 1193.5	"F": 1}
{"v": 1	"t": 847986	"P": 1188.75	"F": 1}
{"v": 1	"t": 848007	"P": 1184.75	"F": 1}
{"v": 1	"t": 848027	"P": 1196.75	"F": 1}
{"v": 1	"t": 848047	"P": 1192.25	"F": 1}
{"v": 1	"t": 848068	"P": 1186.75	"F": 1}
{"v": 1	"t": 848088	"P": 1185.5	"F": 1}
{"v": 1	"t": 848108	"P": 1197.5	"F": 1}
{"v": 1	"t": 848129	"P": 1191.75	"F": 1}
{"v": 1	"t": 848149	"P": 1184.0	"F": 1}
{"v": 1	"t": 848169	"P": 1188.5	"F": 1}
{"v": 1	"t": 848190	"P": 1198.5	"F": 1}
{"v": 1	"t": 848210	"P": 1190.0	"F": 1}
{"v": 1	"t": 848230	"P": 1183.5	"F": 1}
{"v": 1	"t": 848251	"P": 1191.75	"F": 1}
{"v": 1	"t": 848271	"P": 1197.5	"F": 1}
{"v": 1	"t": 848291	"P": 1190.5	"F": 1}
{"v": 1	"t": 848311	"P": 1186.25	"F": 1}
{"v": 1	"t": 848332	"P": 1193.5	"F": 1}
{"v": 1	"t": 848352	"P": 1195.75	"F": 1}
{"v": 1	"t": 848373	"P": 1186.75	"F": 1}
{"v": 1	"t": 848393	"P": 1183.75	"F": 1}
{"v": 1	"t": 848413	"P": 1197.75	"F": 1}
{"v": 1	"t": 848434	"P": 1193.5	"F": 1}
{"v": 1	"t": 848454	"P": 1185.25	"F": 1}
{"v": 1	"t": 848474	"P": 1190.5	"F": 1}
{"v": 1	"t": 848495	"P": 1196.5	"F": 1}
{"v": 1	"t": 848515	"P": 1187.75	"F": 1}
{"v": 1	"t": 848535	"P": 1183.75	"F": 1}
{"v": 1	"t": 848556	"P": 1195.0	"F": 1	"C": 46.28	"D": 3279	"sn": 54091930088003	"file": "/data/device_log/data0000.out"}
{"v": 1	"t": 848576	"P": 1192.25	"F": 1}
{"v": 1	"t": 848596	"P": 1184.5	"F": 1}
{"v": 1	"t": 848617	"P": 1193.25	"F": 1}
{"v": 1	"t": 848637	"P": 1194.0	"F": 1}
{"v": 1	"t": 848658	"P": 1184.75	"F": 1}
{"v": 1	"t": 848678	"P": 1183.25	"F": 1}
{"v": 1	"t": 848698	"P": 1197.5	"F": 1}
{"v": 1	"t": 848719	"P": 1191.0	"F": 1}
{"v": 1	"t": 848739	"P": 1183.25	"F": 1}
{"v": 1	"t": 848759	"P": 1183.5	"F": 1}
{"v": 1	"t": 848779	"P": 1196.75	"F": 1}
{"v": 1	"t": 848800	"P": 1192.75	"F": 1}
{"v": 1	"t": 848820	"P": 1183.0	"F": 1}
{"v": 1	"t": 848840	"P": 1188.25	"F": 1}
{"v": 1	"t": 848861	"P": 1198.75	"F": 1}
{"v": 1	"t": 848881	"P": 1189.5	"F": 1}
{"v": 1	"t": 848901	"P": 1182.0	"F": 1}
{"v": 1	"t": 848922	"P": 1186.0	"F": 1}
{"v": 1	"t": 848942	"P": 1197.0	"F": 1}
{"v": 1	"t": 848962	"P": 1187.5	"F": 1}
{"v": 1	"t": 848983	"P": 1182.5	"F": 1}
{"v": 1	"t": 849003	"P": 1186.25	"F": 1}
{"v": 1	"t": 849023	"P": 1196.25	"F": 1}
{"v": 1	"t": 849044	"P": 1187.5	"F": 1}
{"v": 1	"t": 849064	"P": 1179.5	"F": 1}
{"v": 1	"t": 849084	"P": 1190.75	"F": 1}
{"v": 1	"t": 849105	"P": 1193.75	"F": 1}
{"v": 1	"t": 849125	"P": 1185.5	"F": 1}
{"v": 1	"t": 849145	"P": 1182.5	"F": 1}
{"v": 1	"t": 849166	"P": 1195.5	"F": 1}
{"v": 1	"t": 849186	"P": 1190.75	"F": 1}
{"v": 1	"t": 849206	"P": 1181.75	"F": 1}
{"v": 1	"t": 849227	"P": 1183.0	"F": 1}
{"v": 1	"t": 849247	"P": 1193.5	"F": 1}
{"v": 1	"t": 849267	"P": 1188.25	"F": 1}
{"v": 1	"t": 849288	"P": 1182.0	"F": 1}
{"v": 1	"t": 849308	"P": 1185.0	"F": 1}
{"v": 1	"t": 849328	"P": 1195.25	"F": 1}
{"v": 1	"t": 849349	"P": 1188.5	"F": 1}
{"v": 1	"t": 849369	"P": 1181.25	"F": 1}
{"v": 1	"t": 849389	"P": 1188.5	"F": 1}
{"v": 1	"t": 849410	"P": 1193.75	"F": 1}
{"v": 1	"t": 849430	"P": 1185.0	"F": 1}
{"v": 1	"t": 849450	"P": 1178.75	"F": 1}
{"v": 1	"t": 849471	"P": 1190.5	"F": 1}
{"v": 1	"t": 849491	"P": 1192.25	"F": 1}
{"v": 1	"t": 849511	"P": 1187.25	"F": 1}
{"v": 1	"t": 849532	"P": 1180.25	"F": 1}
{"v": 1	"t": 849552	"P": 1192.75	"F": 1}
{"v": 1	"t": 849572	"P": 1193.0	"F": 1	"C": 46.295	"D": 3279	"sn": 54091930088003	"file": "/data/device_log/data0000.out"	"CO2": 458.32855224609375	"Tp": 25.045394897460938	"H": 4.627648048586276e-41}
{"v": 1	"t": 849593	"P": 1191.25	"F": 1}
{"v": 1	"t": 849614	"P": 1188.5	"F": 1}
{"v": 1	"t": 849634	"P": 1180.5	"F": 1}
{"v": 1	"t": 849654	"P": 1193.0	"F": 1}
{"v": 1	"t": 849675	"P": 1190.75	"F": 1}
{"v": 1	"t": 849695	"P": 1183.0	"F": 1}
{"v": 1	"t": 849715	"P": 1181.75	"F": 1}
{"v": 1	"t": 849736	"P": 1192.5	"F": 1}
{"v": 1	"t": 849756	"P": 1188.0	"F": 1}
{"v": 1	"t": 849776	"P": 1181.25	"F": 1}
{"v": 1	"t": 849797	"P": 1185.75	"F": 1}
{"v": 1	"t": 849817	"P": 1193.5	"F": 1}
{"v": 1	"t": 849838	"P": 1185.25	"F": 1}
{"v": 1	"t": 849858	"P": 1181.75	"F": 1}
{"v": 1	"t": 849878	"P": 1192.75	"F": 1}
{"v": 1	"t": 849899	"P": 1189.25	"F": 1}
{"v": 1	"t": 849919	"P": 1182.0	"F": 1}
{"v": 1	"t": 849939	"P": 1182.25	"F": 1}
{"v": 1	"t": 849959	"P": 1193.0	"F": 1}
{"v": 1	"t": 849980	"P": 1189.5	"F": 1}
{"v": 1	"t": 850000	"P": 1181.0	"F": 1}
{"v": 1	"t": 850020	"P": 1183.25	"F": 1}
{"v": 1	"t": 850041	"P": 1193.5	"F": 1}
{"v": 1	"t": 850061	"P": 1186.25	"F": 1}
{"v": 1	"t": 850081	"P": 1179.5	"F": 1}
{"v": 1	"t": 850102	"P": 1183.75	"F": 1}
{"v": 1	"t": 850122	"P": 1195.25	"F": 1}
{"v": 1	"t": 850142	"P": 1185.5	"F": 1}
{"v": 1	"t": 850163	"P": 1179.75	"F": 1}
{"v": 1	"t": 850183	"P": 1184.75	"F": 1}
{"v": 1	"t": 850205	"P": 1192.75	"F": 1}
{"v": 1	"t": 850225	"P": 1182.5	"F": 1}
{"v": 1	"t": 850245	"P": 1182.0	"F": 1}
{"v": 1	"t": 850266	"P": 1193.25	"F": 1}
{"v": 1	"t": 850286	"P": 1189.25	"F": 1}
{"v": 1	"t": 850306	"P": 1183.75	"F": 1}
{"v": 1	"t": 850327	"P": 1183.25	"F": 1}
{"v": 1	"t": 850347	"P": 1193.75	"F": 1}
{"v": 1	"t": 850367	"P": 1188.25	"F": 1}
{"v": 1	"t": 850388	"P": 1180.25	"F": 1}
{"v": 1	"t": 850408	"P": 1184.5	"F": 1}
{"v": 1	"t": 850428	"P": 1191.75	"F": 1}
{"v": 1	"t": 850449	"P": 1184.75	"F": 1}
{"v": 1	"t": 850469	"P": 1179.0	"F": 1}
{"v": 1	"t": 850489	"P": 1191.75	"F": 1}
{"v": 1	"t": 850510	"P": 1191.75	"F": 1}
{"v": 1	"t": 850530	"P": 1182.75	"F": 1}
{"v": 1	"t": 850550	"P": 1180.0	"F": 1}
{"v": 1	"t": 850571	"P": 1191.0	"F": 1}
{"v": 1	"t": 850591	"P": 1184.5	"F": 1	"C": 46.265	"D": 3279	"sn": 54091930088003	"file": "/data/device_log/data0000.out"}
{"v": 1	"t": 850612	"P": 1180.75	"F": 1}
{"v": 1	"t": 850632	"P": 1192.75	"F": 1}
{"v": 1	"t": 850654	"P": 1184.75	"F": 1}
{"v": 1	"t": 850675	"P": 1190.75	"F": 1}
{"v": 1	"t": 850695	"P": 1182.25	"F": 1}
{"v": 1	"t": 850715	"P": 1179.25	"F": 1}
{"v": 1	"t": 850736	"P": 1189.5	"F": 1}
{"v": 1	"t": 850756	"P": 1189.25	"F": 1}
{"v": 1	"t": 850776	"P": 1181.75	"F": 1}
{"v": 1	"t": 850797	"P": 1182.25	"F": 1}
{"v": 1	"t": 850817	"P": 1192.5	"F": 1}
{"v": 1	"t": 850837	"P": 1183.75	"F": 1}
{"v": 1	"t": 850858	"P": 1179.5	"F": 1}
{"v": 1	"t": 850878	"P": 1188.75	"F": 1}
{"v": 1	"t": 850899	"P": 1189.0	"F": 1}
{"v": 1	"t": 850919	"P": 1179.75	"F": 1}
{"v": 1	"t": 850939	"P": 1182.75	"F": 1}
{"v": 1	"t": 850960	"P": 1196.5	"F": 1}
{"v": 1	"t": 850980	"P": 1182.25	"F": 1}
{"v": 1	"t": 851000	"P": 1178.5	"F": 1}
{"v": 1	"t": 851021	"P": 1190.25	"F": 1}
{"v": 1	"t": 851041	"P": 1187.5	"F": 1}
{"v": 1	"t": 851061	"P": 1180.25	"F": 1}
{"v": 1	"t": 851082	"P": 1184.5	"F": 1}
{"v": 1	"t": 851102	"P": 1191.25	"F": 1}
{"v": 1	"t": 851123	"P": 1183.0	"F": 1}
{"v": 1	"t": 851143	"P": 1181.25	"F": 1}
{"v": 1	"t": 851163	"P": 1192.25	"F": 1}
{"v": 1	"t": 851184	"P": 1185.25	"F": 1}
{"v": 1	"t": 851204	"P": 1178.75	"F": 1}
{"v": 1	"t": 851225	"P": 1193.5	"F": 1}
{"v": 1	"t": 851245	"P": 1187.25	"F": 1}
{"v": 1	"t": 851265	"P": 1176.5	"F": 1}
{"v": 1	"t": 851286	"P": 1189.25	"F": 1}
{"v": 1	"t": 851306	"P": 1185.5	"F": 1}
{"v": 1	"t": 851326	"P": 1176.5	"F": 1}
{"v": 1	"t": 851347	"P": 1188.5	"F": 1}
{"v": 1	"t": 851367	"P": 1186.5	"F": 1}
{"v": 1	"t": 851388	"P": 1178.75	"F": 1}
{"v": 1	"t": 851408	"P": 1189.75	"F": 1}
{"v": 1	"t": 851429	"P": 1186.0	"F": 1}
{"v": 1	"t": 851449	"P": 1179.5	"F": 1}
{"v": 1	"t": 851470	"P": 1191.5	"F": 1}
{"v": 1	"t": 851490	"P": 1185.25	"F": 1}
{"v": 1	"t": 851510	"P": 1177.25	"F": 1}
{"v": 1	"t": 851531	"P": 1190.5	"F": 1}
{"v": 1	"t": 851551	"P": 1183.0	"F": 1}
{"v": 1	"t": 851572	"P": 1179.0	"F": 1}
{"v": 1	"t": 851592	"P": 1190.5	"F": 1}
{"v": 1	"t": 851612	"P": 1181.25	"F": 1	"C": 46.275	"D": 3279	"sn": 54091930088003	"file": "/data/device_log/data0000.out"	"CO2": 465.66754150390625	"Tp": 25.045394897460938	"H": 4.627648048586276e-41}
{"v": 1	"t": 851634	"P": 1183.75	"F": 1}
{"v": 1	"t": 851654	"P": 1177.5	"F": 1}
{"v": 1	"t": 851675	"P": 1188.25	"F": 1}
{"v": 1	"t": 851695	"P": 1181.0	"F": 1}
{"v": 1	"t": 851715	"P": 1177.75	"F": 1}
{"v": 1	"t": 851736	"P": 1192.0	"F": 1}
{"v": 1	"t": 851756	"P": 1182.5	"F": 1}
{"v": 1	"t": 851777	"P": 1177.5	"F": 1}
{"v": 1	"t": 851797	"P": 1188.5	"F": 1}
{"v": 1	"t": 851817	"P": 1187.0	"F": 1}
{"v": 1	"t": 851838	"P": 1178.0	"F": 1}
{"v": 1	"t": 851858	"P": 1183.75	"F": 1}
{"v": 1	"t": 851878	"P": 1192.0	"F": 1}
{"v": 1	"t": 851899	"P": 1180.5	"F": 1}
{"v": 1	"t": 851919	"P": 1177.5	"F": 1}
{"v": 1	"t": 851940	"P": 1192.0	"F": 1}
{"v": 1	"t": 851960	"P": 1184.0	"F": 1}
{"v": 1	"t": 851980	"P": 1178.5	"F": 1}
{"v": 1	"t": 852001	"P": 1189.0	"F": 1}
{"v": 1	"t": 852021	"P": 1185.75	"F": 1}
{"v": 1	"t": 852041	"P": 1178.75	"F": 1}
{"v": 1	"t": 852062	"P": 1184.0	"F": 1}
{"v": 1	"t": 852082	"P": 1189.5	"F": 1}
{"v": 1	"t": 852103	"P": 1180.5	"F": 1}
{"v": 1	"t": 852123	"P": 1177.0	"F": 1}
{"v": 1	"t": 852143	"P": 1189.0	"F": 1}
{"v": 1	"t": 852164	"P": 1185.75	"F": 1}
{"v": 1	"t": 852184	"P": 1178.25	"F": 1}
{"v": 1	"t": 852204	"P": 1187.5	"F": 1}
{"v": 1	"t": 852225	"P": 1189.25	"F": 1}
{"v": 1	"t": 852245	"P": 1180.25	"F": 1}
{"v": 1	"t": 852266	"P": 1182.5	"F": 1}
{"v": 1	"t": 852286	"P": 1190.75	"F": 1}
{"v": 1	"t": 852306	"P": 1182.75	"F": 1}
{"v": 1	"t": 852327	"P": 1180.5	"F": 1}
{"v": 1	"t": 852347	"P": 1190.5	"F": 1}
{"v": 1	"t": 852368	"P": 1182.25	"F": 1}
{"v": 1	"t": 852388	"P": 1180.25	"F": 1}
{"v": 1	"t": 852408	"P": 1191.0	"F": 1}
{"v": 1	"t": 852429	"P": 1182.75	"F": 1}
{"v": 1	"t": 852449	"P": 1178.25	"F": 1}
{"v": 1	"t": 852469	"P": 1188.25	"F": 1}
{"v": 1	"t": 852490	"P": 1184.25	"F": 1}
{"v": 1	"t": 852510	"P": 1179.75	"F": 1}
{"v": 1	"t": 852531	"P": 1183.5	"F": 1}
{"v": 1	"t": 852551	"P": 1189.25	"F": 1}
{"v": 1	"t": 852571	"P": 1180.5	"F": 1}
{"v": 1	"t": 852592	"P": 1177.5	"F": 1}
{"v": 1	"t": 852612	"P": 1189.5	"F": 1}
{"v": 1	"t": 852632	"P": 1183.0	"F": 1	"C": 46.26	"D": 3279	"sn": 54091930088003	"file": "/data/device_log/data0000.out"}
{"v": 1	"t": 852653	"P": 1177.5	"F": 1}
{"v": 1	"t": 852673	"P": 1187.25	"F": 1}
{"v": 1	"t": 852694	"P": 1182.25	"F": 2}
{"v": 1	"t": 852714	"P": 1177.0	"F": 1}
{"v": 1	"t": 852734	"P": 1185.5	"F": 1}
{"v": 1	"t": 852755	"P": 1189.25	"F": 1}
{"v": 1	"t": 852775	"P": 1179.75	"F": 1}
{"v": 1	"t": 852795	"P": 1178.25	"F": 1}
{"v": 1	"t": 852816	"P": 1189.75	"F": 1}
{"v": 1	"t": 852836	"P": 1184.0	"F": 1}
{"v": 1	"t": 852857	"P": 1175.25	"F": 1}
{"v": 1	"t": 852877	"P": 1185.5	"F": 1}
{"v": 1	"t": 852897	"P": 1186.5	"F": 1}
{"v": 1	"t": 852918	"P": 1177.0	"F": 1}
{"v": 1	"t": 852938	"P": 1180.5	"F": 1}
{"v": 1	"t": 852958	"P": 1187.75	"F": 1}
{"v": 1	"t": 852979	"P": 1177.25	"F": 1}
{"v": 1	"t": 852999	"P": 1178.0	"F": 1}
{"v": 1	"t": 853020	"P": 1188.5	"F": 1}
{"v": 1	"t": 853040	"P": 1178.25	"F": 1}
{"v": 1	"t": 853060	"P": 1179.0	"F": 1}
{"v": 1	"t": 853081	"P": 1189.5	"F": 1}
{"v": 1	"t": 853101	"P": 1179.0	"F": 1}
{"v": 1	"t": 853122	"P": 1176.25	"F": 1}
{"v": 1	"t": 853142	"P": 1188.75	"F": 1}
{"v": 1	"t": 853162	"P": 1182.25	"F": 1}
{"v": 1	"t": 853183	"P": 1174.5	"F": 1}
{"v": 1	"t": 853203	"P": 1188.75	"F": 1}
{"v": 1	"t": 853223	"P": 1186.25	"F": 1}
{"v": 1	"t": 853244	"P": 1177.75	"F": 1}
{"v": 1	"t": 853264	"P": 1180.0	"F": 1}
{"v": 1	"t": 853285	"P": 1189.0	"F": 1}
{"v": 1	"t": 853305	"P": 1177.75	"F": 1}
{"v": 1	"t": 853325	"P": 1175.0	"F": 1}
{"v": 1	"t": 853346	"P": 1189.25	"F": 1}
{"v": 1	"t": 853366	"P": 1183.75	"F": 1}
{"v": 1	"t": 853386	"P": 1174.5	"F": 1}
{"v": 1	"t": 853407	"P": 1182.25	"F": 1}
{"v": 1	"t": 853427	"P": 1186.75	"F": 1}
{"v": 1	"t": 853448	"P": 1176.5	"F": 1}
{"v": 1	"t": 853468	"P": 1177.5	"F": 1}
{"v": 1	"t": 853488	"P": 1187.75	"F": 1}
{"v": 1	"t": 853509	"P": 1180.5	"F": 1}
{"v": 1	"t": 853529	"P": 1174.5	"F": 1}
{"v": 1	"t": 853550	"P": 1189.5	"F": 1}
{"v": 1	"t": 853570	"P": 1180.5	"F": 1}
{"v": 1	"t": 853590	"P": 1173.75	"F": 1}
{"v": 1	"t": 853611	"P": 1182.75	"F": 2}
{"v": 1	"t": 853631	"P": 1184.0	"F": 1}
{"v": 1	"t": 853651	"P": 1175.0	"F": 1	"C": 46.25	"D": 3279	"sn": 54091930088003	"file": "/data/device_log/data0000.out"	"CO2": 458.8052062988281	"Tp": 25.058746337890625	"H": 4.627648048586276e-41}
{"v": 1	"t": 853673	"P": 1177.0	"F": 1}
{"v": 1	"t": 853693	"P": 1186.75	"F": 1}
{"v": 1	"t": 853714	"P": 1176.5	"F": 1}
{"v": 1	"t": 853734	"P": 1176.5	"F": 1}
{"v": 1	"t": 853755	"P": 1187.0	"F": 1}
{"v": 1	"t": 853775	"P": 1178.5	"F": 1}
{"v": 1	"t": 853795	"P": 1174.0	"F": 1}
{"v": 1	"t": 853816	"P": 1186.5	"F": 1}
{"v": 1	"t": 853836	"P": 1180.5	"F": 1}
{"v": 1	"t": 853857	"P": 1173.5	"F": 1}
{"v": 1	"t": 853877	"P": 1184.5	"F": 1}
{"v": 1	"t": 853897	"P": 1184.5	"F": 1}
{"v": 1	"t": 853918	"P": 1175.0	"F": 1}
{"v": 1	"t": 853938	"P": 1179.25	"F": 1}
{"v": 1	"t": 853958	"P": 1186.0	"F": 1}
{"v": 1	"t": 853979	"P": 1178.5	"F": 1}
{"v": 1	"t": 853999	"P": 1171.75	"F": 1}
{"v": 1	"t": 854019	"P": 1186.5	"F": 1}
{"v": 1	"t": 854040	"P": 1180.0	"F": 1}
{"v": 1	"t": 854060	"P": 1174.0	"F": 1}
{"v": 1	"t": 854081	"P": 1182.5	"F": 1}
{"v": 1	"t": 854101	"P": 1185.5	"F": 1}
{"v": 1	"t": 854121	"P": 1175.75	"F": 1}
{"v": 1	"t": 854142	"P": 1177.0	"F": 1}
{"v": 1	"t": 854162	"P": 1186.75	"F": 1}
{"v": 1	"t": 854182	"P": 1178.0	"F": 1}
{"v": 1	"t": 854203	"P": 1176.0	"F": 1}
{"v": 1	"t": 854223	"P": 1187.5	"F": 1}
{"v": 1	"t": 854244	"P": 1180.5	"F": 1}
{"v": 1	"t": 854264	"P": 1175.5	"F": 1}
{"v": 1	"t": 854285	"P": 1186.5	"F": 1}
{"v": 1	"t": 854305	"P": 1180.25	"F": 1}
{"v": 1	"t": 854325	"P": 1175.0	"F": 1}
{"v": 1	"t": 854346	"P": 1186.0	"F": 1}
{"v": 1	"t": 854366	"P": 1180.25	"F": 1}
{"v": 1	"t": 854387	"P": 1172.75	"F": 1}
{"v": 1	"t": 854407	"P": 1184.5	"F": 1}
{"v": 1	"t": 854427	"P": 1183.75	"F": 1}
{"v": 1	"t": 854448	"P": 1175.0	"F": 1}
{"v": 1	"t": 854468	"P": 1178.5	"F": 1}
{"v": 1	"t": 854488	"P": 1186.5	"F": 1}
{"v": 1	"t": 854509	"P": 1177.25	"F": 1}
{"v": 1	"t": 854529	"P": 1172.5	"F": 1}
{"v": 1	"t": 854549	"P": 1184.75	"F": 1}
{"v": 1	"t": 854570	"P": 1181.75	"F": 1}
{"v": 1	"t": 854590	"P": 1172.75	"F": 1}
{"v": 1	"t": 854611	"P": 1181.5	"F": 1}
{"v": 1	"t": 854631	"P": 1184.5	"F": 1}
{"v": 1	"t": 854651	"P": 1173.75	"F": 1}
{"v": 1	"t": 854672	"P": 1176.5	"F": 1	"C": 46.21	"D": 3279	"sn": 54091930088003	"file": "/data/device_log/data0000.out"}
{"v": 1	"t": 854692	"P": 1184.5	"F": 1}
{"v": 1	"t": 854713	"P": 1175.75	"F": 1}
{"v": 1	"t": 854733	"P": 1176.25	"F": 1}
{"v": 1	"t": 854753	"P": 1184.5	"F": 1}
{"v": 1	"t": 854774	"P": 1178.5	"F": 1}
{"v": 1	"t": 854794	"P": 1172.25	"F": 1}
{"v": 1	"t": 854814	"P": 1185.0	"F": 1}
{"v": 1	"t": 854835	"P": 1180.5	"F": 1}
{"v": 1	"t": 854855	"P": 1169.75	"F": 1}
{"v": 1	"t": 854876	"P": 1183.5	"F": 1}
{"v": 1	"t": 854896	"P": 1182.75	"F": 1}
{"v": 1	"t": 854916	"P": 1173.5	"F": 1}
{"v": 1	"t": 854937	"P": 1179.75	"F": 1}
{"v": 1	"t": 854957	"P": 1181.5	"F": 1}
{"v": 1	"t": 854978	"P": 1175.25	"F": 1}
{"v": 1	"t": 854998	"P": 1177.25	"F": 1}
{"v": 1	"t": 855018	"P": 1184.5	"F": 1}
{"v": 1	"t": 855039	"P": 1175.75	"F": 1}
{"v": 1	"t": 855059	"P": 1174.25	"F": 1}
{"v": 1	"t": 855080	"P": 1186.75	"F": 1}
{"v": 1	"t": 855100	"P": 1174.5	"F": 1}
{"v": 1	"t": 855121	"P": 1174.0	"F": 1}
{"v": 1	"t": 855142	"P": 1186.0	"F": 1}
{"v": 1	"t": 855162	"P": 1181.5	"F": 1}
{"v": 1	"t": 855183	"P": 1172.25	"F": 1}
{"v": 1	"t": 855203	"P": 1182.0	"F": 1}
{"v": 1	"t": 855224	"P": 1178.0	"F": 1}
{"v": 1	"t": 855244	"P": 1176.25	"F": 1}
{"v": 1	"t": 855265	"P": 1183.5	"F": 1}
{"v": 1	"t": 855285	"P": 1174.25	"F": 1}
{"v": 1	"t": 855305	"P": 1175.0	"F": 1}
{"v": 1	"t": 855326	"P": 1185.75	"F": 1}
{"v": 1	"t": 855346	"P": 1177.5	"F": 1}
{"v": 1	"t": 855367	"P": 1171.75	"F": 1}
{"v": 1	"t": 855387	"P": 1185.25	"F": 1}
{"v": 1	"t": 855407	"P": 1179.0	"F": 1}
{"v": 1	"t": 855428	"P": 1171.5	"F": 1}
{"v": 1	"t": 855448	"P": 1179.25	"F": 1}
{"v": 1	"t": 855468	"P": 1183.75	"F": 1}
{"v": 1	"t": 855489	"P": 1175.5	"F": 1}
{"v": 1	"t": 855509	"P": 1174.0	"F": 1}
{"v": 1	"t": 855530	"P": 1184.25	"F": 1}
{"v": 1	"t": 855550	"P": 1178.0	"F": 1}
{"v": 1	"t": 855570	"P": 1171.0	"F": 1}
{"v": 1	"t": 855591	"P": 1183.0	"F": 1}
{"v": 1	"t": 855611	"P": 1181.25	"F": 1}
{"v": 1	"t": 855631	"P": 1172.75	"F": 1}
{"v": 1	"t": 855652	"P": 1180.0	"F": 1}
{"v": 1	"t": 855672	"P": 1184.0	"F": 1}
{"v": 1	"t": 855693	"P": 1174.5	"F": 1	"C": 46.235	"D": 3279	"sn": 54091930088003	"file": "/data/device_log/data0000.out"	"CO2": 455.6800231933594	"Tp": 25.058746337890625	"H": 4.627648048586276e-41}
{"v": 1	"t": 855713	"P": 1169.5	"F": 1}
{"v": 1	"t": 855733	"P": 1186.75	"F": 1}
{"v": 1	"t": 855754	"P": 1174.0	"F": 1}
{"v": 1	"t": 855774	"P": 1174.5	"F": 1}
{"v": 1	"t": 855795	"P": 1185.0	"F": 1}
{"v": 1	"t": 855815	"P": 1176.75	"F": 1}
{"v": 1	"t": 855836	"P": 1177.25	"F": 1}
{"v": 1	"t": 855856	"P": 1173.75	"F": 1}
{"v": 1	"t": 855877	"P": 1178.75	"F": 1}
{"v": 1	"t": 855897	"P": 1184.25	"F": 1}
{"v": 1	"t": 855918	"P": 1174.25	"F": 1}
{"v": 1	"t": 855938	"P": 1172.75	"F": 1}
{"v": 1	"t": 855958	"P": 1185.0	"F": 1}
{"v": 1	"t": 855979	"P": 1178.75	"F": 1}
{"v": 1	"t": 855999	"P": 1171.75	"F": 1}
{"v": 1	"t": 856019	"P": 1183.25	"F": 1}
{"v": 1	"t": 856040	"P": 1183.0	"F": 1}
{"v": 1	"t": 856060	"P": 1173.5	"F": 1}
{"v": 1	"t": 856081	"P": 1177.0	"F": 1}
{"v": 1	"t": 856101	"P": 1186.0	"F": 1}
{"v": 1	"t": 856121	"P": 1176.0	"F": 1}
{"v": 1	"t": 856142	"P": 1171.75	"F": 1}
{"v": 1	"t": 856162	"P": 1186.0	"F": 1}
{"v": 1	"t": 856182	"P": 1180.5	"F": 1}
{"v": 1	"t": 856203	"P": 1170.75	"F": 1}
{"v": 1	"t": 856223	"P": 1178.5	"F": 1}
{"v": 1	"t": 856243	"P": 1184.25	"F": 1}
{"v": 1	"t": 856264	"P": 1175.25	"F": 1}
{"v": 1	"t": 856284	"P": 1174.75	"F": 1}
{"v": 1	"t": 856305	"P": 1186.25	"F": 1}
{"v": 1	"t": 856325	"P": 1175.5	"F": 1}
{"v": 1	"t": 856345	"P": 1172.5	"F": 1}
{"v": 1	"t": 856366	"P": 1185.25	"F": 1}
{"v": 1	"t": 856386	"P": 1179.0	"F": 1}
{"v": 1	"t": 856407	"P": 1172.5	"F": 1}
{"v": 1	"t": 856427	"P": 1182.5	"F": 1}
{"v": 1	"t": 856447	"P": 1180.5	"F": 1}
{"v": 1	"t": 856468	"P": 1171.25	"F": 1}
{"v": 1	"t": 856488	"P": 1181.0	"F": 1}
{"v": 1	"t": 856509	"P": 1182.25	"F": 1}
{"v": 1	"t": 856529	"P": 1173.5	"F": 1}
{"v": 1	"t": 856549	"P": 1177.75	"F": 1}
{"v": 1	"t": 856570	"P": 1182.25	"F": 1}
{"v": 1	"t": 856590	"P": 1174.5	"F": 1}
{"v": 1	"t": 856610	"P": 1175.0	"F": 1}
{"v": 1	"t": 856631	"P": 1185.75	"F": 1}
{"v": 1	"t": 856651	"P": 1177.0	"F": 1}
{"v": 1	"t": 856672	"P": 1170.25	"F": 1}
{"v": 1	"t": 856692	"P": 1183.0	"F": 1}
{"v": 1	"t": 856712	"P": 1180.75	"F": 1	"C": 46.23	"D": 3279	"sn": 54091930088003	"file": "/data/device_log/data0000.out"	"CO2": 454.9610900878906	"Tp": 25.058746337890625	"H": 4.627648048586276e-41}
{"v": 1	"t": 856734	"P": 1178.5	"F": 1}
{"v": 1	"t": 856754	"P": 1170.0	"F": 1}
{"v": 1	"t": 856775	"P": 1184.75	"F": 1}
{"v": 1	"t": 856795	"P": 1179.5	"F": 1}
{"v": 1	"t": 856815	"P": 1170.5	"F": 1}
{"v": 1	"t": 856836	"P": 1182.0	"F": 1}
{"v": 1	"t": 856856	"P": 1181.5	"F": 1}
{"v": 1	"t": 856876	"P": 1173.25	"F": 1}
{"v": 1	"t": 856897	"P": 1175.75	"F": 1}
{"v": 1	"t": 856917	"P": 1183.75	"F": 1}
{"v": 1	"t": 856937	"P": 1174.5	"F": 1}
{"v": 1	"t": 856958	"P": 1171.0	"F": 1}
{"v": 1	"t": 856978	"P": 1183.0	"F": 1}
{"v": 1	"t": 856999	"P": 1179.0	"F": 1}
{"v": 1	"t": 857019	"P": 1171.25	"F": 1}
{"v": 1	"t": 857039	"P": 1181.25	"F": 1}
{"v": 1	"t": 857060	"P": 1182.75	"F": 1}
{"v": 1	"t": 857080	"P": 1172.25	"F": 1}
{"v": 1	"t": 857101	"P": 1179.0	"F": 1}
{"v": 1	"t": 857121	"P": 1181.25	"F": 1}
{"v": 1	"t": 857141	"P": 1172.75	"F": 1}
{"v": 1	"t": 857162	"P": 1178.25	"F": 1}
{"v": 1	"t": 857182	"P": 1184.0	"F": 1}
{"v": 1	"t": 857203	"P": 1174.0	"F": 1}
{"v": 1	"t": 857223	"P": 1173.5	"F": 1}
{"v": 1	"t": 857243	"P": 1185.75	"F": 1}
{"v": 1	"t": 857264	"P": 1175.25	"F": 1}
{"v": 1	"t": 857284	"P": 1170.75	"F": 1}
{"v": 1	"t": 857304	"P": 1182.75	"F": 1}
{"v": 1	"t": 857325	"P": 1179.5	"F": 1}
{"v": 1	"t": 857345	"P": 1173.5	"F": 1}
{"v": 1	"t": 857366	"P": 1177.75	"F": 1}
{"v": 1	"t": 857386	"P": 1185.0	"F": 1}
{"v": 1	"t": 857406	"P": 1176.25	"F": 1}
{"v": 1	"t": 857427	"P": 1171.0	"F": 1}
{"v": 1	"t": 857447	"P": 1185.25	"F": 1}
{"v": 1	"t": 857467	"P": 1177.0	"F": 1}
{"v": 1	"t": 857488	"P": 1170.0	"F": 1}
{"v": 1	"t": 857508	"P": 1180.5	"F": 1}
{"v": 1	"t": 857529	"P": 1182.5	"F": 1}
{"v": 1	"t": 857549	"P": 1173.75	"F": 1}
{"v": 1	"t": 857569	"P": 1176.25	"F": 1}
{"v": 1	"t": 857590	"P": 1186.0	"F": 1}
{"v": 1	"t": 857610	"P": 1177.0	"F": 1}
{"v": 1	"t": 857630	"P": 1171.0	"F": 1}
{"v": 1	"t": 857651	"P": 1184.0	"F": 1}
{"v": 1	"t": 857671	"P": 1179.25	"F": 1}
{"v": 1	"t": 857692	"P": 1170.75	"F": 1}
{"v": 1	"t": 857712	"P": 1183.75	"F": 1}
{"v": 1	"t": 857732	"P": 1180.25	"F": 1	"C": 46.175	"D": 3279	"sn": 54091930088003	"file": "/data/device_log/data0000.out"}
{"v": 1	"t": 857753	"P": 1172.75	"F": 1}
{"v": 1	"t": 857773	"P": 1183.25	"F": 1}
{"v": 1	"t": 857794	"P": 1169.75	"F": 1}
{"v": 1	"t": 857814	"P": 1181.75	"F": 1}
{"v": 1	"t": 857835	"P": 1179.75	"F": 1}
{"v": 1	"t": 857855	"P": 1173.75	"F": 1}
{"v": 1	"t": 857876	"P": 1177.25	"F": 1}
{"v": 1	"t": 857896	"P": 1182.75	"F": 1}
{"v": 1	"t": 857916	"P": 1174.5	"F": 1}
{"v": 1	"t": 857937	"P": 1173.25	"F": 1}
{"v": 1	"t": 857957	"P": 1186.25	"F": 1}
{"v": 1	"t": 857977	"P": 1177.25	"F": 1}
{"v": 1	"t": 857998	"P": 1171.5	"F": 1}
{"v": 1	"t": 858018	"P": 1181.5	"F": 1}
{"v": 1	"t": 858039	"P": 1182.5	"F": 1}
{"v": 1	"t": 858059	"P": 1174.0	"F": 1}
{"v": 1	"t": 858079	"P": 1177.0	"F": 1}
{"v": 1	"t": 858100	"P": 1183.75	"F": 1}
{"v": 1	"t": 858120	"P": 1178.0	"F": 1}
{"v": 1	"t": 858140	"P": 1173.5	"F": 1}
{"v": 1	"t": 858161	"P": 1185.75	"F": 1}
{"v": 1	"t": 858181	"P": 1178.75	"F": 1}
{"v": 1	"t": 858202	"P": 1171.25	"F": 1}
{"v": 1	"t": 858222	"P": 1178.5	"F": 1}
{"v": 1	"t": 858242	"P": 1182.0	"F": 1}
{"v": 1	"t": 858263	"P": 1172.5	"F": 1}
{"v": 1	"t": 858283	"P": 1177.5	"F": 1}
{"v": 1	"t": 858303	"P": 1184.75	"F": 1}
{"v": 1	"t": 858324	"P": 1176.75	"F": 1}
{"v": 1	"t": 858344	"P": 1170.5	"F": 1}
{"v": 1	"t": 858365	"P": 1183.5	"F": 1}
{"v": 1	"t": 858385	"P": 1176.75	"F": 1}
{"v": 1	"t": 858405	"P": 1171.5	"F": 1}
{"v": 1	"t": 858426	"P": 1181.25	"F": 1}
{"v": 1	"t": 858446	"P": 1182.0	"F": 1}
{"v": 1	"t": 858466	"P": 1174.0	"F": 1}
{"v": 1	"t": 858487	"P": 1168.5	"F": 1}
{"v": 1	"t": 858507	"P": 1181.0	"F": 1}
{"v": 1	"t": 858527	"P": 1179.75	"F": 1}
{"v": 1	"t": 858548	"P": 1171.0	"F": 1}
{"v": 1	"t": 858568	"P": 1185.0	"F": 1}
{"v": 1	"t": 858589	"P": 1179.75	"F": 1}
{"v": 1	"t": 858609	"P": 1171.5	"F": 1}
{"v": 1	"t": 858629	"P": 1173.25	"F": 1}
{"v": 1	"t": 858650	"P": 1185.25	"F": 1}
{"v": 1	"t": 858670	"P": 1176.75	"F": 1}
{"v": 1	"t": 858690	"P": 1168.0	"F": 1}
{"v": 1	"t": 858711	"P": 1184.25	"F": 1}
{"v": 1	"t": 858731	"P": 1176.5	"F": 1}
{"v": 1	"t": 858751	"P": 1170.25	"F": 1	"C": 46.165	"D": 3279	"sn": 54091930088003	"file": "/data/device_log/data0000.out"	"CO2": 452.3699035644531	"Tp": 25.114822387695312	"H": 4.627648048586276e-41}
{"v": 1	"t": 858773	"P": 1170.75	"F": 1}
{"v": 1	"t": 858793	"P": 1183.75	"F": 1}
{"v": 1	"t": 858815	"P": 1175.5	"F": 1}
{"v": 1	"t": 858835	"P": 1171.75	"F": 1}
{"v": 1	"t": 858856	"P": 1186.0	"F": 1}
{"v": 1	"t": 858876	"P": 1180.75	"F": 1}
{"v": 1	"t": 858896	"P": 1172.75	"F": 1}
{"v": 1	"t": 858917	"P": 1172.75	"F": 1}
{"v": 1	"t": 858937	"P": 1184.75	"F": 1}
{"v": 1	"t": 858957	"P": 1179.5	"F": 1}
{"v": 1	"t": 858978	"P": 1171.5	"F": 1}
{"v": 1	"t": 858998	"P": 1171.25	"F": 1}
{"v": 1	"t": 859018	"P": 1185.25	"F": 1}
{"v": 1	"t": 859039	"P": 1180.0	"F": 1}
{"v": 1	"t": 859059	"P": 1173.5	"F": 1}
{"v": 1	"t": 859079	"P": 1170.75	"F": 1}
{"v": 1	"t": 859099	"P": 1185.25	"F": 1}
{"v": 1	"t": 859120	"P": 1182.0	"F": 1}
{"v": 1	"t": 859140	"P": 1173.5	"F": 1}
{"v": 1	"t": 859160	"P": 1170.25	"F": 1}
{"v": 1	"t": 859181	"P": 1185.0	"F": 1}
{"v": 1	"t": 859201	"P": 1181.5	"F": 1}
{"v": 1	"t": 859221	"P": 1174.0	"F": 1}
{"v": 1	"t": 859242	"P": 1171.0	"F": 1}
{"v": 1	"t": 859262	"P": 1185.75	"F": 1}
{"v": 1	"t": 859282	"P": 1179.25	"F": 1}
{"v": 1	"t": 859303	"P": 1174.75	"F": 1}
{"v": 1	"t": 859323	"P": 1172.0	"F": 1}
{"v": 1	"t": 859343	"P": 1185.5	"F": 1}
{"v": 1	"t": 859363	"P": 1181.5	"F": 1}
{"v": 1	"t": 859384	"P": 1172.5	"F": 1}
{"v": 1	"t": 859404	"P": 1171.0	"F": 1}
{"v": 1	"t": 859424	"P": 1186.5	"F": 1}
{"v": 1	"t": 859445	"P": 1180.25	"F": 1}
{"v": 1	"t": 859465	"P": 1172.5	"F": 1}
{"v": 1	"t": 859485	"P": 1173.0	"F": 1}
{"v": 1	"t": 859506	"P": 1184.5	"F": 1}
{"v": 1	"t": 859526	"P": 1178.5	"F": 1}
{"v": 1	"t": 859546	"P": 1173.25	"F": 1}
{"v": 1	"t": 859567	"P": 1173.5	"F": 1}
{"v": 1	"t": 859587	"P": 1186.5	"F": 1}
{"v": 1	"t": 859607	"P": 1180.0	"F": 1}
{"v": 1	"t": 859628	"P": 1173.25	"F": 1}
{"v": 1	"t": 859648	"P": 1173.0	"F": 1}
{"v": 1	"t": 859668	"P": 1184.75	"F": 1}
{"v": 1	"t": 859688	"P": 1179.25	"F": 1}
{"v": 1	"t": 859709	"P": 1174.25	"F": 1}
{"v": 1	"t": 859729	"P": 1171.0	"F": 1}
{"v": 1	"t": 859749	"P": 1182.5	"F": 1}
{"v": 1	"t": 859770	"P": 1182.75	"F": 1	"C": 46.165	"D": 3279	"sn": 54091930088003	"file": "/data/device_log/data0000.out"}
{"v": 1	"t": 859791	"P": 1177.25	"F": 1}
{"v": 1	"t": 859811	"P": 1184.25	"F": 1}
{"v": 1	"t": 859833	"P": 1174.25	"F": 1}
{"v": 1	"t": 859853	"P": 1184.25	"F": 1}
{"v": 1	"t": 859874	"P": 1176.0	"F": 1}
{"v": 1	"t": 859894	"P": 1171.0	"F": 1}
{"v": 1	"t": 859914	"P": 1182.75	"F": 1}
{"v": 1	"t": 859935	"P": 1182.75	"F": 1}
{"v": 1	"t": 859955	"P": 1177.5	"F": 1}
{"v": 1	"t": 859975	"P": 1173.0	"F": 1}
{"v": 1	"t": 859996	"P": 1186.25	"F": 1}
{"v": 1	"t": 860016	"P": 1179.0	"F": 1}
{"v": 1	"t": 860036	"P": 1172.25	"F": 1}
{"v": 1	"t": 860057	"P": 1176.0	"F": 1}
{"v": 1	"t": 860077	"P": 1186.75	"F": 1}
{"v": 1	"t": 860097	"P": 1181.75	"F": 1}
{"v": 1	"t": 860118	"P": 1171.5	"F": 1}
{"v": 1	"t": 860138	"P": 1174.75	"F": 1}
{"v": 1	"t": 860158	"P": 1184.0	"F": 1}
{"v": 1	"t": 860179	"P": 1180.0	"F": 1}
{"v": 1	"t": 860199	"P": 1173.25	"F": 1}
{"v": 1	"t": 860219	"P": 1179.25	"F": 1}
{"v": 1	"t": 860240	"P": 1184.25	"F": 1}
{"v": 1	"t": 860260	"P": 1179.0	"F": 1}
{"v": 1	"t": 860280	"P": 1170.75	"F": 1}
{"v": 1	"t": 860301	"P": 1184.25	"F": 1}
{"v": 1	"t": 860321	"P": 1181.25	"F": 1}
{"v": 1	"t": 860341	"P": 1174.0	"F": 1}
{"v": 1	"t": 860362	"P": 1171.0	"F": 1}
{"v": 1	"t": 860382	"P": 1182.25	"F": 1}
{"v": 1	"t": 860402	"P": 1182.25	"F": 1}
{"v": 1	"t": 860423	"P": 1173.25	"F": 1}
{"v": 1	"t": 860443	"P": 1171.75	"F": 1}
{"v": 1	"t": 860463	"P": 1180.0	"F": 1}
{"v": 1	"t": 860483	"P": 1182.5	"F": 1}
{"v": 1	"t": 860504	"P": 1175.25	"F": 1}
{"v": 1	"t": 860524	"P": 1170.75	"F": 1}
{"v": 1	"t": 860544	"P": 1182.75	"F": 1}
{"v": 1	"t": 860565	"P": 1181.5	"F": 1}
{"v": 1	"t": 860585	"P": 1177.5	"F": 1}
{"v": 1	"t": 860605	"P": 1169.5	"F": 1}
{"v": 1	"t": 860626	"P": 1180.25	"F": 1}
{"v": 1	"t": 860646	"P": 1182.5	"F": 1}
{"v": 1	"t": 860666	"P": 1174.0	"F": 1}
{"v": 1	"t": 860686	"P": 1169.5	"F": 1}
{"v": 1	"t": 860707	"P": 1178.5	"F": 1}
{"v": 1	"t": 860727	"P": 1183.25	"F": 1}
{"v": 1	"t": 860747	"P": 1176.25	"F": 1}
{"v": 1	"t": 860768	"P": 1170.0	"F": 1}
{"v": 1	"t": 860788	"P": 1176.75	"F": 1	"C": 46.195	"D": 3279	"sn": 54091930088003	"file": "/data/device_log/data0000.out"	"CO2": 451.8441162109375	"Tp": 25.088119506835938	"H": 4.627648048586276e-41}
{"v": 1	"t": 860809	"P": 1178.0	"F": 1}
{"v": 1	"t": 860830	"P": 1180.5	"F": 1}
{"v": 1	"t": 860852	"P": 1175.0	"F": 1}
{"v": 1	"t": 860872	"P": 1184.5	"F": 1}
{"v": 1	"t": 860892	"P": 1175.25	"F": 1}
{"v": 1	"t": 860913	"P": 1169.25	"F": 1}
{"v": 1	"t": 860933	"P": 1176.25	"F": 1}
{"v": 1	"t": 860953	"P": 1184.25	"F": 1}
{"v": 1	"t": 860974	"P": 1177.25	"F": 1}
{"v": 1	"t": 860994	"P": 1171.5	"F": 1}
{"v": 1	"t": 861014	"P": 1174.25	"F": 1}
{"v": 1	"t": 861035	"P": 1185.0	"F": 1}
{"v": 1	"t": 861055	"P": 1176.0	"F": 1}
{"v": 1	"t": 861075	"P": 1170.0	"F": 1}
{"v": 1	"t": 861095	"P": 1175.5	"F": 1}
{"v": 1	"t": 861116	"P": 1185.5	"F": 1}
{"v": 1	"t": 861136	"P": 1178.0	"F": 1}
{"v": 1	"t": 861156	"P": 1171.0	"F": 1}
{"v": 1	"t": 861177	"P": 1174.0	"F": 1}
{"v": 1	"t": 861197	"P": 1184.0	"F": 1}
{"v": 1	"t": 861217	"P": 1178.25	"F": 1}
{"v": 1	"t": 861238	"P": 1172.5	"F": 1}
{"v": 1	"t": 861258	"P": 1171.0	"F": 1}
{"v": 1	"t": 861278	"P": 1183.75	"F": 1}
{"v": 1	"t": 861298	"P": 1178.25	"F": 1}
{"v": 1	"t": 861319	"P": 1173.5	"F": 1}
{"v": 1	"t": 861339	"P": 1170.5	"F": 1}
{"v": 1	"t": 861359	"P": 1181.25	"F": 1}
{"v": 1	"t": 861380	"P": 1180.0	"F": 1}
{"v": 1	"t": 861400	"P": 1173.5	"F": 1}
{"v": 1	"t": 861420	"P": 1170.75	"F": 1}
{"v": 1	"t": 861441	"P": 1183.75	"F": 1}
{"v": 1	"t": 861461	"P": 1176.25	"F": 1}
{"v": 1	"t": 861481	"P": 1169.75	"F": 1}
{"v": 1	"t": 861502	"P": 1175.5	"F": 1}
{"v": 1	"t": 861522	"P": 1183.75	"F": 1}
{"v": 1	"t": 861542	"P": 1175.75	"F": 1}
{"v": 1	"t": 861563	"P": 1169.5	"F": 1}
{"v": 1	"t": 861583	"P": 1176.0	"F": 1}
{"v": 1	"t": 861603	"P": 1184.5	"F": 1}
{"v": 1	"t": 861624	"P": 1176.25	"F": 1}
{"v": 1	"t": 861644	"P": 1171.25	"F": 1}
{"v": 1	"t": 861664	"P": 1172.5	"F": 1}
{"v": 1	"t": 861684	"P": 1185.75	"F": 1}
{"v": 1	"t": 861705	"P": 1180.0	"F": 1}
{"v": 1	"t": 861725	"P": 1171.5	"F": 1}
{"v": 1	"t": 861745	"P": 1171.25	"F": 1}
{"v": 1	"t": 861766	"P": 1183.5	"F": 1}
{"v": 1	"t": 861786	"P": 1178.0	"F": 1}
{"v": 1	"t": 861806	"P": 1172.25	"F": 1	"C": 46.18	"D": 3279	"sn": 54091930088003	"file": "/data/device_log/data0000.out"}
{"v": 1	"t": 861827	"P": 1175.0	"F": 1}
{"v": 1	"t": 861847	"P": 1181.25	"F": 1}
{"v": 1	"t": 861870	"P": 1179.25	"F": 1}
{"v": 1	"t": 861890	"P": 1170.0	"F": 1}
{"v": 1	"t": 861910	"P": 1175.5	"F": 1}
{"v": 1	"t": 861931	"P": 1183.5	"F": 1}
{"v": 1	"t": 861951	"P": 1175.75	"F": 1}
{"v": 1	"t": 861971	"P": 1171.25	"F": 1}
{"v": 1	"t": 861992	"P": 1174.0	"F": 1}
{"v": 1	"t": 862012	"P": 1185.5	"F": 1}
{"v": 1	"t": 862032	"P": 1178.0	"F": 1}
{"v": 1	"t": 862053	"P": 1169.75	"F": 1}
{"v": 1	"t": 862073	"P": 1176.5	"F": 1}
{"v": 1	"t": 862093	"P": 1182.5	"F": 1}
{"v": 1	"t": 862114	"P": 1174.75	"F": 1}
{"v": 1	"t": 862134	"P": 1168.75	"F": 1}
{"v": 1	"t": 862154	"P": 1181.25	"F": 1}
{"v": 1	"t": 862175	"P": 1180.25	"F": 1}
{"v": 1	"t": 862195	"P": 1171.5	"F": 1}
{"v": 1	"t": 862215	"P": 1172.0	"F": 1}
{"v": 1	"t": 862236	"P": 1182.5	"F": 1}
{"v": 1	"t": 862256	"P": 1179.0	"F": 1}
{"v": 1	"t": 862276	"P": 1170.25	"F": 1}
{"v": 1	"t": 862297	"P": 1170.0	"F": 1}
{"v": 1	"t": 862317	"P": 1184.25	"F": 1}
{"v": 1	"t": 862337	"P": 1176.5	"F": 1}
{"v": 1	"t": 862358	"P": 1168.75	"F": 1}
{"v": 1	"t": 862378	"P": 1177.75	"F": 1}
{"v": 1	"t": 862398	"P": 1181.75	"F": 1}
{"v": 1	"t": 862419	"P": 1172.25	"F": 1}
{"v": 1	"t": 862439	"P": 1168.75	"F": 1}
{"v": 1	"t": 862459	"P": 1179.75	"F": 1}
{"v": 1	"t": 862480	"P": 1178.75	"F": 1}
{"v": 1	"t": 862500	"P": 1172.25	"F": 1}
{"v": 1	"t": 862520	"P": 1173.0	"F": 1}
{"v": 1	"t": 862541	"P": 1182.0	"F": 1}
{"v": 1	"t": 862561	"P": 1172.25	"F": 1}
{"v": 1	"t": 862582	"P": 1169.75	"F": 1}
{"v": 1	"t": 862602	"P": 1183.5	"F": 1}
{"v": 1	"t": 862622	"P": 1179.0	"F": 1}
{"v": 1	"t": 862643	"P": 1170.25	"F": 1}
{"v": 1	"t": 862663	"P": 1171.75	"F": 1}
{"v": 1	"t": 862683	"P": 1183.5	"F": 1}
{"v": 1	"t": 862704	"P": 1177.25	"F": 1}
{"v": 1	"t": 862724	"P": 1171.25	"F": 1}
{"v": 1	"t": 862744	"P": 1172.5	"F": 1}
{"v": 1	"t": 862765	"P": 1183.25	"F": 1}
{"v": 1	"t": 862785	"P": 1175.25	"F": 1}
{"v": 1	"t": 862805	"P": 1169.5	"F": 1}
{"v": 1	"t": 862825	"P": 1173.0	"F": 1	"C": 46.165	"D": 3279	"sn": 54091930088003	"file": "/data/device_log/data0000.out"	"CO2": 452.1488037109375	"Tp": 25.130844116210938	"H": 4.627648048586276e-41}
{"v": 1	"t": 862847	"P": 1173.75	"F": 1}
{"v": 1	"t": 862867	"P": 1181.0	"F": 1}
{"v": 1	"t": 862890	"P": 1178.25	"F": 1}
{"v": 1	"t": 862910	"P": 1170.5	"F": 1}
{"v": 1	"t": 862931	"P": 1176.0	"F": 1}
{"v": 1	"t": 862951	"P": 1183.25	"F": 1}
{"v": 1	"t": 862971	"P": 1174.5	"F": 1}
{"v": 1	"t": 862991	"P": 1168.75	"F": 1}
{"v": 1	"t": 863012	"P": 1177.25	"F": 1}
{"v": 1	"t": 863032	"P": 1183.0	"F": 1}
{"v": 1	"t": 863052	"P": 1175.25	"F": 1}
{"v": 1	"t": 863073	"P": 1166.5	"F": 1}
{"v": 1	"t": 863093	"P": 1175.25	"F": 1}
{"v": 1	"t": 863113	"P": 1183.5	"F": 1}
{"v": 1	"t": 863134	"P": 1175.75	"F": 1}
{"v": 1	"t": 863154	"P": 1169.75	"F": 1}
{"v": 1	"t": 863174	"P": 1172.0	"F": 1}
{"v": 1	"t": 863195	"P": 1184.0	"F": 1}
{"v": 1	"t": 863215	"P": 1178.0	"F": 1}
{"v": 1	"t": 863235	"P": 1168.75	"F": 1}
{"v": 1	"t": 863255	"P": 1173.75	"F": 1}
{"v": 1	"t": 863276	"P": 1182.25	"F": 1}
{"v": 1	"t": 863296	"P": 1175.5	"F": 1}
{"v": 1	"t": 863316	"P": 1169.0	"F": 1}
{"v": 1	"t": 863337	"P": 1176.25	"F": 1}
{"v": 1	"t": 863357	"P": 1181.75	"F": 1}
{"v": 1	"t": 863377	"P": 1172.75	"F": 1}
{"v": 1	"t": 863398	"P": 1167.75	"F": 1}
{"v": 1	"t": 863418	"P": 1178.75	"F": 1}
{"v": 1	"t": 863438	"P": 1181.0	"F": 1}
{"v": 1	"t": 863459	"P": 1172.25	"F": 1}
{"v": 1	"t": 863479	"P": 1167.25	"F": 1}
{"v": 1	"t": 863499	"P": 1177.75	"F": 1}
{"v": 1	"t": 863520	"P": 1181.5	"F": 1}
{"v": 1	"t": 863540	"P": 1172.0	"F": 1}
{"v": 1	"t": 863560	"P": 1166.5	"F": 1}
{"v": 1	"t": 863581	"P": 1178.0	"F": 1}
{"v": 1	"t": 863601	"P": 1179.75	"F": 1}
{"v": 1	"t": 863621	"P": 1174.5	"F": 1}
{"v": 1	"t": 863642	"P": 1168.5	"F": 1}
{"v": 1	"t": 863662	"P": 1178.75	"F": 1}
{"v": 1	"t": 863682	"P": 1181.75	"F": 1}
{"v": 1	"t": 863702	"P": 1174.0	"F": 1}
{"v": 1	"t": 863723	"P": 1166.75	"F": 1}
{"v": 1	"t": 863743	"P": 1176.0	"F": 1}
{"v": 1	"t": 863763	"P": 1182.75	"F": 1}
{"v": 1	"t": 863784	"P": 1174.0	"F": 1}
{"v": 1	"t": 863804	"P": 1169.5	"F": 1}
{"v": 1	"t": 863824	"P": 1175.25	"F": 1}
{"v": 1	"t": 863845	"P": 1183.75	"F": 1	"C": 46.145	"D": 3279	"sn": 54091930088003	"file": "/data/device_log/data0000.out"}
{"v": 1	"t": 863865	"P": 1174.0	"F": 1}
{"v": 1	"t": 863886	"P": 1174.5	"F": 1}
{"v": 1	"t": 863908	"P": 1171.75	"F": 1}
{"v": 1	"t": 863928	"P": 1183.75	"F": 1}
{"v": 1	"t": 863949	"P": 1175.25	"F": 1}
{"v": 1	"t": 863969	"P": 1168.0	"F": 1}
{"v": 1	"t": 863989	"P": 1178.25	"F": 1}
{"v": 1	"t": 864010	"P": 1181.5	"F": 1}
{"v": 1	"t": 864030	"P": 1171.75	"F": 1}
{"v": 1	"t": 864050	"P": 1170.25	"F": 1}
{"v": 1	"t": 864071	"P": 1183.5	"F": 1}
{"v": 1	"t": 864091	"P": 1176.5	"F": 1}
{"v": 1	"t": 864111	"P": 1170.5	"F": 1}
{"v": 1	"t": 864132	"P": 1173.0	"F": 1}
{"v": 1	"t": 864152	"P": 1181.5	"F": 1}
{"v": 1	"t": 864172	"P": 1180.25	"F": 1}
{"v": 1	"t": 864193	"P": 1171.5	"F": 1}
{"v": 1	"t": 864213	"P": 1170.5	"F": 1}
{"v": 1	"t": 864233	"P": 1182.5	"F": 1}
{"v": 1	"t": 864254	"P": 1177.25	"F": 1}
{"v": 1	"t": 864274	"P": 1172.0	"F": 1}
{"v": 1	"t": 864294	"P": 1169.25	"F": 1}
{"v": 1	"t": 864314	"P": 1183.5	"F": 1}
{"v": 1	"t": 864335	"P": 1176.5	"F": 1}
{"v": 1	"t": 864355	"P": 1169.75	"F": 1}
{"v": 1	"t": 864375	"P": 1170.5	"F": 1}
{"v": 1	"t": 864396	"P": 1185.0	"F": 1}
{"v": 1	"t": 864416	"P": 1178.75	"F": 1}
{"v": 1	"t": 864436	"P": 1170.75	"F": 1}
{"v": 1	"t": 864457	"P": 1170.75	"F": 1}
{"v": 1	"t": 864477	"P": 1183.75	"F": 1}
{"v": 1	"t": 864497	"P": 1179.25	"F": 1}
{"v": 1	"t": 864518	"P": 1170.5	"F": 1}
{"v": 1	"t": 864538	"P": 1168.5	"F": 1}
{"v": 1	"t": 864558	"P": 1181.25	"F": 1}
{"v": 1	"t": 864578	"P": 1179.75	"F": 1}
{"v": 1	"t": 864599	"P": 1172.25	"F": 1}
{"v": 1	"t": 864619	"P": 1168.5	"F": 1}
{"v": 1	"t": 864639	"P": 1180.5	"F": 1}
{"v": 1	"t": 864660	"P": 1178.5	"F": 1}
{"v": 1	"t": 864680	"P": 1172.25	"F": 1}
{"v": 1	"t": 864700	"P": 1168.75	"F": 1}
{"v": 1	"t": 864721	"P": 1182.75	"F": 1}
{"v": 1	"t": 864741	"P": 1178.75	"F": 1}
{"v": 1	"t": 864761	"P": 1172.0	"F": 1}
{"v": 1	"t": 864782	"P": 1169.75	"F": 1}
{"v": 1	"t": 864802	"P": 1183.75	"F": 1}
{"v": 1	"t": 864822	"P": 1178.0	"F": 1}
{"v": 1	"t": 864843	"P": 1170.25	"F": 1}
{"v": 1	"t": 864863	"P": 1171.25	"F": 1	"C": 46.195	"D": 3279	"sn": 54091930088003	"file": "/data/device_log/data0000.out"	"CO2": 452.21453857421875	"Tp": 25.130844116210938	"H": 4.627648048586276e-41}
{"v": 1	"t": 864884	"P": 1171.5	"F": 1}
{"v": 1	"t": 864905	"P": 1181.25	"F": 1}
{"v": 1	"t": 864926	"P": 1176.25	"F": 1}
{"v": 1	"t": 864947	"P": 1166.5	"F": 1}
{"v": 1	"t": 864967	"P": 1178.25	"F": 1}
{"v": 1	"t": 864987	"P": 1181.5	"F": 1}
{"v": 1	"t": 865007	"P": 1173.5	"F": 1}
{"v": 1	"t": 865028	"P": 1168.75	"F": 1}
{"v": 1	"t": 865048	"P": 1178.5	"F": 1}
{"v": 1	"t": 865068	"P": 1180.75	"F": 1}
{"v": 1	"t": 865089	"P": 1173.5	"F": 1}
{"v": 1	"t": 865109	"P": 1167.75	"F": 1}
{"v": 1	"t": 865129	"P": 1176.5	"F": 1}
{"v": 1	"t": 865150	"P": 1182.5	"F": 1}
{"v": 1	"t": 865170	"P": 1174.25	"F": 1}
{"v": 1	"t": 865190	"P": 1169.25	"F": 1}
{"v": 1	"t": 865211	"P": 1178.0	"F": 1}
{"v": 1	"t": 865231	"P": 1181.75	"F": 1}
{"v": 1	"t": 865251	"P": 1173.75	"F": 1}
{"v": 1	"t": 865272	"P": 1168.5	"F": 1}
{"v": 1	"t": 865292	"P": 1181.0	"F": 1}
{"v": 1	"t": 865312	"P": 1179.0	"F": 1}
{"v": 1	"t": 865333	"P": 1172.75	"F": 1}
{"v": 1	"t": 865353	"P": 1169.5	"F": 1}
{"v": 1	"t": 865373	"P": 1182.75	"F": 1}
{"v": 1	"t": 865394	"P": 1178.75	"F": 1}
{"v": 1	"t": 865414	"P": 1169.5	"F": 1}
{"v": 1	"t": 865434	"P": 1171.0	"F": 1}
{"v": 1	"t": 865455	"P": 1182.5	"F": 1}
{"v": 1	"t": 865475	"P": 1178.0	"F": 1}
{"v": 1	"t": 865495	"P": 1169.25	"F": 1}
{"v": 1	"t": 865515	"P": 1173.0	"F": 1}
{"v": 1	"t": 865536	"P": 1183.25	"F": 1}
{"v": 1	"t": 865556	"P": 1177.25	"F": 1}
{"v": 1	"t": 865576	"P": 1169.25	"F": 1}
{"v": 1	"t": 865597	"P": 1170.5	"F": 1}
{"v": 1	"t": 865617	"P": 1182.75	"F": 1}
{"v": 1	"t": 865637	"P": 1177.75	"F": 1}
{"v": 1	"t": 865658	"P": 1170.5	"F": 1}
{"v": 1	"t": 865678	"P": 1170.0	"F": 1}
{"v": 1	"t": 865698	"P": 1182.75	"F": 1}
{"v": 1	"t": 865719	"P": 1178.25	"F": 1}
{"v": 1	"t": 865739	"P": 1170.25	"F": 1}
{"v": 1	"t": 865759	"P": 1170.0	"F": 1}
{"v": 1	"t": 865779	"P": 1182.5	"F": 1}
{"v": 1	"t": 865800	"P": 1180.0	"F": 1}
{"v": 1	"t": 865820	"P": 1172.0	"F": 1}
{"v": 1	"t": 865840	"P": 1169.75	"F": 1}
{"v": 1	"t": 865861	"P": 1182.75	"F": 1}
{"v": 1	"t": 865881	"P": 1180.5	"F": 1	"C": 46.145	"D": 3279	"sn": 54091930088003	"file": "/data/device_log/data0000.out"}
{"v": 1	"t": 865902	"P": 1175.0	"F": 1}
{"v": 1	"t": 865922	"P": 1179.75	"F": 1}
{"v": 1	"t": 865944	"P": 1168.75	"F": 1}
{"v": 1	"t": 865964	"P": 1178.0	"F": 1}
{"v": 1	"t": 865985	"P": 1182.25	"F": 1}
{"v": 1	"t": 866005	"P": 1172.5	"F": 1}
{"v": 1	"t": 866025	"P": 1170.25	"F": 1}
{"v": 1	"t": 866046	"P": 1179.0	"F": 1}
{"v": 1	"t": 866066	"P": 1178.25	"F": 1}
{"v": 1	"t": 866086	"P": 1172.0	"F": 1}
{"v": 1	"t": 866107	"P": 1171.5	"F": 1}
{"v": 1	"t": 866127	"P": 1182.25	"F": 1}
{"v": 1	"t": 866147	"P": 1180.25	"F": 1}
{"v": 1	"t": 866168	"P": 1171.5	"F": 1}
{"v": 1	"t": 866188	"P": 1169.0	"F": 1}
{"v": 1	"t": 866208	"P": 1183.0	"F": 1}
{"v": 1	"t": 866229	"P": 1178.5	"F": 1}
{"v": 1	"t": 866249	"P": 1167.75	"F": 1}
{"v": 1	"t": 866269	"P": 1172.25	"F": 1}
{"v": 1	"t": 866290	"P": 1182.25	"F": 1}
{"v": 1	"t": 866310	"P": 1172.0	"F": 1}
{"v": 1	"t": 866330	"P": 1170.5	"F": 1}
{"v": 1	"t": 866351	"P": 1183.0	"F": 1}
{"v": 1	"t": 866371	"P": 1175.25	"F": 1}
{"v": 1	"t": 866391	"P": 1167.75	"F": 1}
{"v": 1	"t": 866412	"P": 1174.0	"F": 1}
{"v": 1	"t": 866432	"P": 1181.75	"F": 1}
{"v": 1	"t": 866452	"P": 1171.25	"F": 1}
{"v": 1	"t": 866473	"P": 1168.5	"F": 1}
{"v": 1	"t": 866493	"P": 1177.5	"F": 1}
{"v": 1	"t": 866513	"P": 1180.0	"F": 1}
{"v": 1	"t": 866534	"P": 1172.0	"F": 1}
{"v": 1	"t": 866554	"P": 1167.5	"F": 1}
{"v": 1	"t": 866574	"P": 1181.0	"F": 1}
{"v": 1	"t": 866595	"P": 1178.0	"F": 1}
{"v": 1	"t": 866615	"P": 1171.5	"F": 1}
{"v": 1	"t": 866635	"P": 1168.0	"F": 1}
{"v": 1	"t": 866656	"P": 1180.5	"F": 1}
{"v": 1	"t": 866676	"P": 1178.25	"F": 1}
{"v": 1	"t": 866696	"P": 1169.0	"F": 1}
{"v": 1	"t": 866717	"P": 1171.5	"F": 1}
{"v": 1	"t": 866737	"P": 1182.5	"F": 1}
{"v": 1	"t": 866757	"P": 1176.0	"F": 1}
{"v": 1	"t": 866778	"P": 1168.0	"F": 1}
{"v": 1	"t": 866798	"P": 1171.75	"F": 1}
{"v": 1	"t": 866818	"P": 1181.25	"F": 1}
{"v": 1	"t": 866839	"P": 1175.25	"F": 1}
{"v": 1	"t": 866859	"P": 1168.0	"F": 1}
{"v": 1	"t": 866879	"P": 1173.0	"F": 1}
{"v": 1	"t": 866900	"P": 1182.0	"F": 1	"C": 46.105	"D": 3279	"sn": 54091930088003	"file": "/data/device_log/data0000.out"	"CO2": 454.3733825683594	"Tp": 25.157546997070312	"H": 4.627648048586276e-41}
{"v": 1	"t": 866921	"P": 1180.75	"F": 1}
{"v": 1	"t": 866941	"P": 1169.75	"F": 1}
{"v": 1	"t": 866963	"P": 1168.5	"F": 1}
{"v": 1	"t": 866983	"P": 1176.0	"F": 1}
{"v": 1	"t": 867003	"P": 1180.25	"F": 1}
{"v": 1	"t": 867024	"P": 1173.25	"F": 1}
{"v": 1	"t": 867044	"P": 1167.0	"F": 1}
{"v": 1	"t": 867064	"P": 1174.5	"F": 1}
{"v": 1	"t": 867085	"P": 1180.0	"F": 1}
{"v": 1	"t": 867105	"P": 1173.25	"F": 1}
{"v": 1	"t": 867125	"P": 1166.75	"F": 1}
{"v": 1	"t": 867145	"P": 1173.75	"F": 1}
{"v": 1	"t": 867166	"P": 1181.0	"F": 1}
{"v": 1	"t": 867186	"P": 1176.5	"F": 1}
{"v": 1	"t": 867206	"P": 1168.0	"F": 1}
{"v": 1	"t": 867227	"P": 1171.0	"F": 1}
{"v": 1	"t": 867247	"P": 1182.5	"F": 1}
{"v": 1	"t": 867267	"P": 1177.75	"F": 1}
{"v": 1	"t": 867288	"P": 1167.5	"F": 1}
{"v": 1	"t": 867308	"P": 1169.0	"F": 1}
{"v": 1	"t": 867328	"P": 1183.25	"F": 1}
{"v": 1	"t": 867349	"P": 1175.75	"F": 1}
{"v": 1	"t": 867369	"P": 1167.75	"F": 1}
{"v": 1	"t": 867389	"P": 1172.5	"F": 1}
{"v": 1	"t": 867410	"P": 1182.5	"F": 1}
{"v": 1	"t": 867430	"P": 1174.5	"F": 1}
{"v": 1	"t": 867450	"P": 1170.0	"F": 1}
{"v": 1	"t": 867471	"P": 1176.75	"F": 1}
{"v": 1	"t": 867491	"P": 1180.75	"F": 1}
{"v": 1	"t": 867511	"P": 1172.25	"F": 1}
{"v": 1	"t": 867532	"P": 1167.0	"F": 1}
{"v": 1	"t": 867552	"P": 1181.0	"F": 1}
{"v": 1	"t": 867572	"P": 1179.75	"F": 1}
{"v": 1	"t": 867593	"P": 1171.5	"F": 1}
{"v": 1	"t": 867613	"P": 1167.0	"F": 1}
{"v": 1	"t": 867633	"P": 1180.0	"F": 1}
{"v": 1	"t": 867653	"P": 1179.5	"F": 1}
{"v": 1	"t": 867674	"P": 1171.5	"F": 1}
{"v": 1	"t": 867694	"P": 1166.25	"F": 1}
{"v": 1	"t": 867714	"P": 1180.25	"F": 1}
{"v": 1	"t": 867735	"P": 1179.75	"F": 1}
{"v": 1	"t": 867755	"P": 1173.0	"F": 1}
{"v": 1	"t": 867775	"P": 1168.25	"F": 1}
{"v": 1	"t": 867796	"P": 1179.5	"F": 1}
{"v": 1	"t": 867816	"P": 1179.75	"F": 1}
{"v": 1	"t": 867836	"P": 1172.25	"F": 1}
{"v": 1	"t": 867857	"P": 1167.5	"F": 1}
{"v": 1	"t": 867877	"P": 1179.0	"F": 1}
{"v": 1	"t": 867897	"P": 1181.0	"F": 1}
{"v": 1	"t": 867917	"P": 1173.75	"F": 1	"C": 46.13	"D": 3279	"sn": 54091930088003	"file": "/data/device_log/data0000.out"}
{"v": 1	"t": 867938	"P": 1171.5	"F": 1}
{"v": 1	"t": 867958	"P": 1180.75	"F": 1}
{"v": 1	"t": 867981	"P": 1180.0	"F": 1}
{"v": 1	"t": 868001	"P": 1177.75	"F": 1}
{"v": 1	"t": 868021	"P": 1170.0	"F": 1}
{"v": 1	"t": 868042	"P": 1172.25	"F": 1}
{"v": 1	"t": 868062	"P": 1184.0	"F": 1}
{"v": 1	"t": 868082	"P": 1173.75	"F": 1}
{"v": 1	"t": 868103	"P": 1167.0	"F": 1}
{"v": 1	"t": 868123	"P": 1175.25	"F": 1}
{"v": 1	"t": 868143	"P": 1182.0	"F": 1}
{"v": 1	"t": 868164	"P": 1173.0	"F": 1}
{"v": 1	"t": 868184	"P": 1166.25	"F": 1}
{"v": 1	"t": 868204	"P": 1176.25	"F": 1}
{"v": 1	"t": 868225	"P": 1180.75	"F": 1}
{"v": 1	"t": 868245	"P": 1171.5	"F": 1}
{"v": 1	"t": 868265	"P": 1166.75	"F": 1}
{"v": 1	"t": 868286	"P": 1179.5	"F": 1}
{"v": 1	"t": 868306	"P": 1179.75	"F": 1}
{"v": 1	"t": 868326	"P": 1170.75	"F": 1}
{"v": 1	"t": 868347	"P": 1166.5	"F": 1}
{"v": 1	"t": 868367	"P": 1177.75	"F": 1}
{"v": 1	"t": 868387	"P": 1180.25	"F": 1}
{"v": 1	"t": 868407	"P": 1170.25	"F": 1}
{"v": 1	"t": 868428	"P": 1166.75	"F": 1}
{"v": 1	"t": 868448	"P": 1175.0	"F": 1}
{"v": 1	"t": 868468	"P": 1181.0	"F": 1}
{"v": 1	"t": 868489	"P": 1173.25	"F": 1}
{"v": 1	"t": 868509	"P": 1167.25	"F": 1}
{"v": 1	"t": 868529	"P": 1176.25	"F": 1}
{"v": 1	"t": 868550	"P": 1181.25	"F": 1}
{"v": 1	"t": 868570	"P": 1172.25	"F": 1}
{"v": 1	"t": 868590	"P": 1167.5	"F": 1}
{"v": 1	"t": 868611	"P": 1176.75	"F": 1}
{"v": 1	"t": 868631	"P": 1180.5	"F": 1}
{"v": 1	"t": 868651	"P": 1173.75	"F": 1}
{"v": 1	"t": 868672	"P": 1166.5	"F": 1}
{"v": 1	"t": 868692	"P": 1178.75	"F": 1}
{"v": 1	"t": 868712	"P": 1180.0	"F": 1}
{"v": 1	"t": 868732	"P": 1172.25	"F": 1}
{"v": 1	"t": 868753	"P": 1167.75	"F": 1}
{"v": 1	"t": 868773	"P": 1174.25	"F": 1}
{"v": 1	"t": 868793	"P": 1181.25	"F": 1}
{"v": 1	"t": 868814	"P": 1172.75	"F": 1}
{"v": 1	"t": 868834	"P": 1167.75	"F": 1}
{"v": 1	"t": 868854	"P": 1176.5	"F": 1}
{"v": 1	"t": 868875	"P": 1177.75	"F": 1}
{"v": 1	"t": 868895	"P": 1168.0	"F": 1}
{"v": 1	"t": 868916	"P": 1172.75	"F": 1}
{"v": 1	"t": 868936	"P": 1179.5	"F": 1	"C": 46.09	"D": 3279	"sn": 54091930088003	"file": "/data/device_log/data0000.out"	"CO2": 455.9315490722656	"Tp": 25.1708984375	"H": 4.627648048586276e-41}
{"v": 1	"t": 868957	"P": 1179.75	"F": 1}
{"v": 1	"t": 868978	"P": 1166.5	"F": 1}
{"v": 1	"t": 868999	"P": 1176.0	"F": 1}
{"v": 1	"t": 869020	"P": 1177.75	"F": 1}
{"v": 1	"t": 869040	"P": 1168.5	"F": 1}
{"v": 1	"t": 869060	"P": 1171.5	"F": 1}
{"v": 1	"t": 869081	"P": 1182.0	"F": 1}
{"v": 1	"t": 869101	"P": 1172.25	"F": 1}
{"v": 1	"t": 869122	"P": 1165.0	"F": 1}
{"v": 1	"t": 869142	"P": 1179.75	"F": 1}
{"v": 1	"t": 869162	"P": 1175.0	"F": 1}
{"v": 1	"t": 869183	"P": 1166.25	"F": 1}
{"v": 1	"t": 869203	"P": 1171.0	"F": 1}
{"v": 1	"t": 869223	"P": 1179.75	"F": 1}
{"v": 1	"t": 869244	"P": 1171.75	"F": 1}
{"v": 1	"t": 869264	"P": 1167.0	"F": 1}
{"v": 1	"t": 869284	"P": 1179.0	"F": 1}
{"v": 1	"t": 869305	"P": 1173.0	"F": 1}
{"v": 1	"t": 869325	"P": 1165.0	"F": 1}
{"v": 1	"t": 869346	"P": 1174.5	"F": 1}
{"v": 1	"t": 869366	"P": 1177.0	"F": 1}
{"v": 1	"t": 869386	"P": 1168.75	"F": 1}
{"v": 1	"t": 869407	"P": 1169.25	"F": 1}
{"v": 1	"t": 869427	"P": 1180.5	"F": 1}
{"v": 1	"t": 869447	"P": 1170.0	"F": 1}
{"v": 1	"t": 869468	"P": 1163.0	"F": 1}
{"v": 1	"t": 869488	"P": 1175.5	"F": 1}
{"v": 1	"t": 869509	"P": 1175.75	"F": 1}
{"v": 1	"t": 869529	"P": 1164.75	"F": 1}
{"v": 1	"t": 869549	"P": 1176.5	"F": 1}
{"v": 1	"t": 869570	"P": 1174.5	"F": 1}
{"v": 1	"t": 869590	"P": 1166.75	"F": 1}
{"v": 1	"t": 869611	"P": 1175.75	"F": 1}
{"v": 1	"t": 869631	"P": 1178.0	"F": 1}
{"v": 1	"t": 869651	"P": 1168.0	"F": 1}
{"v": 1	"t": 869672	"P": 1166.5	"F": 1}
{"v": 1	"t": 869692	"P": 1180.0	"F": 1}
{"v": 1	"t": 869712	"P": 1172.5	"F": 1}
{"v": 1	"t": 869733	"P": 1166.75	"F": 1}
{"v": 1	"t": 869753	"P": 1176.25	"F": 1}
{"v": 1	"t": 869774	"P": 1175.75	"F": 1}
{"v": 1	"t": 869794	"P": 1168.75	"F": 1}
{"v": 1	"t": 869814	"P": 1170.75	"F": 1}
{"v": 1	"t": 869835	"P": 1179.5	"F": 1}
{"v": 1	"t": 869855	"P": 1171.75	"F": 1}
{"v": 1	"t": 869875	"P": 1169.75	"F": 1}
{"v": 1	"t": 869896	"P": 1179.5	"F": 1}
{"v": 1	"t": 869916	"P": 1177.25	"F": 1}
{"v": 1	"t": 869936	"P": 1172.75	"F": 1}
{"v": 1	"t": 869957	"P": 1183.0	"F": 1	"C": 46.085	"D": 3279	"sn": 54091930088003	"file": "/data/device_log/data0000.out"}
{"v": 1	"t": 869977	"P": 1191.0	"F": 1}
{"v": 1	"t": 869998	"P": 1187.5	"F": 1}
{"v": 1	"t": 870018	"P": 1206.0	"F": 1}
{"v": 1	"t": 870039	"P": 1211.0	"F": 1}
{"v": 1	"t": 870059	"P": 1212.5	"F": 1}
{"v": 1	"t": 870079	"P": 1226.75	"F": 1}
{"v": 1	"t": 870100	"P": 1248.75	"F": 1}
{"v": 1	"t": 870120	"P": 1251.25	"F": 2}
{"v": 1	"t": 870140	"P": 1266.0	"F": 2}
{"v": 1	"t": 870161	"P": 1288.0	"F": 2}
{"v": 1	"t": 870181	"P": 1290.25	"F": 2}
{"v": 1	"t": 870202	"P": 1306.25	"F": 2}
{"v": 1	"t": 870222	"P": 1330.0	"F": 2}
{"v": 1	"t": 870243	"P": 1333.75	"F": 2}
{"v": 1	"t": 870263	"P": 1345.5	"F": 2}
{"v": 1	"t": 870283	"P": 1368.75	"F": 2}
{"v": 1	"t": 870304	"P": 1375.0	"F": 3}
{"v": 1	"t": 870324	"P": 1399.0	"F": 3}
{"v": 1	"t": 870345	"P": 1426.25	"F": 4}
{"v": 1	"t": 870365	"P": 1440.75	"F": 5}
{"v": 1	"t": 870386	"P": 1469.75	"F": 7}
{"v": 1	"t": 870406	"P": 1494.5	"F": 20}
{"v": 1	"t": 870426	"P": 1503.5	"F": 68}
{"v": 1	"t": 870447	"P": 1517.0	"F": 236}
{"v": 1	"t": 870467	"P": 1518.25	"F": 929}
{"v": 1	"t": 870488	"P": 1510.75	"F": 1799}
{"v": 1	"t": 870508	"P": 1517.5	"F": 2099}
{"v": 1	"t": 870528	"P": 1522.25	"F": 2512}
{"v": 1	"t": 870549	"P": 1516.5	"F": 2674}
{"v": 1	"t": 870569	"P": 1518.5	"F": 2856}
{"v": 1	"t": 870590	"P": 1523.0	"F": 2894}
{"v": 1	"t": 870610	"P": 1520.25	"F": 3010}
{"v": 1	"t": 870630	"P": 1510.25	"F": 3002}
{"v": 1	"t": 870651	"P": 1523.5	"F": 3065}
{"v": 1	"t": 870671	"P": 1521.0	"F": 3074}
{"v": 1	"t": 870691	"P": 1513.75	"F": 2937}
{"v": 1	"t": 870712	"P": 1518.5	"F": 2908}
{"v": 1	"t": 870732	"P": 1523.25	"F": 3111}
{"v": 1	"t": 870753	"P": 1521.0	"F": 3094}
{"v": 1	"t": 870773	"P": 1517.25	"F": 3084}
{"v": 1	"t": 870793	"P": 1528.0	"F": 3150}
{"v": 1	"t": 870814	"P": 1524.25	"F": 3110}
{"v": 1	"t": 870834	"P": 1516.0	"F": 3083}
{"v": 1	"t": 870854	"P": 1524.25	"F": 3276}
{"v": 1	"t": 870875	"P": 1525.5	"F": 3069}
{"v": 1	"t": 870895	"P": 1518.0	"F": 3050}
{"v": 1	"t": 870915	"P": 1519.0	"F": 3115}
{"v": 1	"t": 870936	"P": 1529.0	"F": 3272}
{"v": 1	"t": 870956	"P": 1523.75	"F": 3150}
{"v": 1	"t": 870977	"P": 1519.75	"F": 3119	"C": 46.045	"D": 3279	"sn": 54091930088003	"file": "/data/device_log/data0000.out"	"CO2": 458.5731506347656	"Tp": 25.1708984375	"H": 4.627648048586276e-41}
{"v": 1	"t": 870998	"P": 1516.5	"F": 3241}
{"v": 1	"t": 871018	"P": 1523.75	"F": 3181}
{"v": 1	"t": 871038	"P": 1528.0	"F": 3133}
{"v": 1	"t": 871059	"P": 1520.25	"F": 3231}
{"v": 1	"t": 871079	"P": 1520.5	"F": 3161}
{"v": 1	"t": 871100	"P": 1532.0	"F": 3224}
{"v": 1	"t": 871120	"P": 1526.25	"F": 3212}
{"v": 1	"t": 871140	"P": 1526.0	"F": 3233}
{"v": 1	"t": 871161	"P": 1529.0	"F": 3256}
{"v": 1	"t": 871181	"P": 1530.75	"F": 3305}
{"v": 1	"t": 871201	"P": 1524.25	"F": 3370}
{"v": 1	"t": 871222	"P": 1523.75	"F": 3351}
{"v": 1	"t": 871242	"P": 1535.25	"F": 3456}
{"v": 1	"t": 871263	"P": 1522.75	"F": 3464}
{"v": 1	"t": 871283	"P": 1524.25	"F": 3504}
{"v": 1	"t": 871303	"P": 1532.75	"F": 3460}
{"v": 1	"t": 871324	"P": 1527.75	"F": 3513}
{"v": 1	"t": 871344	"P": 1516.5	"F": 3315}
{"v": 1	"t": 871364	"P": 1522.75	"F": 3373}
{"v": 1	"t": 871385	"P": 1526.75	"F": 3331}
{"v": 1	"t": 871405	"P": 1514.25	"F": 3311}
{"v": 1	"t": 871425	"P": 1516.5	"F": 3154}
{"v": 1	"t": 871446	"P": 1527.5	"F": 3186}
{"v": 1	"t": 871466	"P": 1521.5	"F": 3179}
{"v": 1	"t": 871486	"P": 1516.5	"F": 3150}
{"v": 1	"t": 871507	"P": 1522.5	"F": 3154}
{"v": 1	"t": 871527	"P": 1524.75	"F": 3215}
{"v": 1	"t": 871548	"P": 1517.75	"F": 3157}
{"v": 1	"t": 871568	"P": 1509.25	"F": 3150}
{"v": 1	"t": 871588	"P": 1522.75	"F": 3026}
{"v": 1	"t": 871609	"P": 1514.0	"F": 2878}
{"v": 1	"t": 871629	"P": 1502.5	"F": 2725}
{"v": 1	"t": 871649	"P": 1508.0	"F": 2658}
{"v": 1	"t": 871670	"P": 1509.0	"F": 2178}
{"v": 1	"t": 871690	"P": 1498.75	"F": 1769}
{"v": 1	"t": 871710	"P": 1486.75	"F": 1291}
{"v": 1	"t": 871731	"P": 1492.25	"F": 982}
{"v": 1	"t": 871751	"P": 1482.25	"F": 618}
{"v": 1	"t": 871771	"P": 1472.25	"F": 107}
{"v": 1	"t": 871792	"P": 1485.5	"F": 27}
{"v": 1	"t": 871812	"P": 1404.5	"F": 21}
{"v": 1	"t": 871833	"P": 1599.0	"F": 44}
{"v": 1	"t": 871853	"P": 1275.75	"F": 33}
{"v": 1	"t": 871873	"P": 1544.75	"F": 54}
{"v": 1	"t": 871894	"P": 1394.75	"F": 24}
{"v": 1	"t": 871914	"P": 1455.0	"F": 6}
{"v": 1	"t": 871934	"P": 1401.25	"F": 10}
{"v": 1	"t": 871955	"P": 1450.0	"F": 30}
{"v": 1	"t": 871975	"P": 1466.5	"F": 16}
{"v": 1	"t": 871995	"P": 1323.0	"F": 0	"C": 46.065	"D": 3279	"sn": 54091930088003	"file": "/data/device_log/data0000.out"}
{"v": 1	"t": 872016	"P": 1568.5	"F": 16}
{"v": 1	"t": 872036	"P": 1312.25	"F": 1}
{"v": 1	"t": 872057	"P": 1382.0	"F": 15}
{"v": 1	"t": 872077	"P": 1536.75	"F": 32}
{"v": 1	"t": 872097	"P": 1358.75	"F": 10}
{"v": 1	"t": 872118	"P": 1313.0	"F": 9}
{"v": 1	"t": 872138	"P": 1562.0	"F": 21}
{"v": 1	"t": 872158	"P": 1316.25	"F": 4}
{"v": 1	"t": 872179	"P": 1335.75	"F": 11}
{"v": 1	"t": 872199	"P": 1514.0	"F": 24}
{"v": 1	"t": 872220	"P": 1367.5	"F": 7}
{"v": 1	"t": 872240	"P": 1316.5	"F": 14}
{"v": 1	"t": 872260	"P": 1526.25	"F": 27}
{"v": 1	"t": 872281	"P": 1328.5	"F": 5}
{"v": 1	"t": 872301	"P": 1341.25	"F": 11}
{"v": 1	"t": 872321	"P": 1412.25	"F": 20}
{"v": 1	"t": 872342	"P": 1478.0	"F": 20}
{"v": 1	"t": 872362	"P": 1308.0	"F": 3}
{"v": 1	"t": 872383	"P": 1330.5	"F": 9}
{"v": 1	"t": 872403	"P": 1470.25	"F": 21}
{"v": 1	"t": 872423	"P": 1454.75	"F": 18}
{"v": 1	"t": 872444	"P": 1268.75	"F": 2}
{"v": 1	"t": 872464	"P": 1433.25	"F": 17}
{"v": 1	"t": 872485	"P": 1536.25	"F": 17}
{"v": 1	"t": 872505	"P": 1261.75	"F": 2}
{"v": 1	"t": 872525	"P": 1455.25	"F": 24}
{"v": 1	"t": 872546	"P": 1521.0	"F": 31}
{"v": 1	"t": 872566	"P": 1316.5	"F": 19}
{"v": 1	"t": 872587	"P": 1458.75	"F": 15}
{"v": 1	"t": 872607	"P": 1443.25	"F": 16}
{"v": 1	"t": 872627	"P": 1385.75	"F": 17}
{"v": 1	"t": 872648	"P": 1494.5	"F": 22}
{"v": 1	"t": 872668	"P": 1334.5	"F": 12}
{"v": 1	"t": 872688	"P": 1496.25	"F": 29}
{"v": 1	"t": 872709	"P": 1390.0	"F": 19}
{"v": 1	"t": 872729	"P": 1430.0	"F": 26}
{"v": 1	"t": 872749	"P": 1416.75	"F": 28}
{"v": 1	"t": 872770	"P": 1448.5	"F": 22}
{"v": 1	"t": 872790	"P": 1411.25	"F": 24}
{"v": 1	"t": 872811	"P": 1432.0	"F": 29}
{"v": 1	"t": 872831	"P": 1462.25	"F": 28}
{"v": 1	"t": 872851	"P": 1428.25	"F": 25}
{"v": 1	"t": 872872	"P": 1436.25	"F": 33}
{"v": 1	"t": 872892	"P": 1572.5	"F": 68}
{"v": 1	"t": 872912	"P": 1474.0	"F": 148}
{"v": 1	"t": 872933	"P": 1493.25	"F": 432}
{"v": 1	"t": 872953	"P": 1516.0	"F": 1233}
{"v": 1	"t": 872973	"P": 1518.25	"F": 1963}
{"v": 1	"t": 872994	"P": 1515.0	"F": 2406}
{"v": 1	"t": 873014	"P": 1520.5	"F": 2881	"C": 46.065	"D": 3279	"sn": 54091930088003	"file": "/data/device_log/data0000.out"	"CO2": 501.29888916015625	"Tp": 25.130844116210938	"H": 4.627648048586276e-41}
{"v": 1	"t": 873035	"P": 1523.75	"F": 3285}
{"v": 1	"t": 873056	"P": 1534.25	"F": 3223}
{"v": 1	"t": 873076	"P": 1529.5	"F": 3563}
{"v": 1	"t": 873097	"P": 1527.75	"F": 3661}
{"v": 1	"t": 873117	"P": 1541.0	"F": 3718}
{"v": 1	"t": 873137	"P": 1537.25	"F": 3801}
{"v": 1	"t": 873158	"P": 1530.0	"F": 3945}
{"v": 1	"t": 873178	"P": 1539.75	"F": 3882}
{"v": 1	"t": 873199	"P": 1540.25	"F": 3948}
{"v": 1	"t": 873219	"P": 1529.25	"F": 4047}
{"v": 1	"t": 873239	"P": 1540.5	"F": 4104}
{"v": 1	"t": 873260	"P": 1542.0	"F": 4056}
{"v": 1	"t": 873280	"P": 1537.25	"F": 4141}
{"v": 1	"t": 873300	"P": 1533.25	"F": 4233}
{"v": 1	"t": 873321	"P": 1544.0	"F": 4040}
{"v": 1	"t": 873341	"P": 1538.0	"F": 4075}
{"v": 1	"t": 873362	"P": 1530.5	"F": 4217}
{"v": 1	"t": 873382	"P": 1548.25	"F": 4318}
{"v": 1	"t": 873402	"P": 1539.25	"F": 4354}
{"v": 1	"t": 873423	"P": 1536.0	"F": 4173}
{"v": 1	"t": 873443	"P": 1543.75	"F": 4299}
{"v": 1	"t": 873463	"P": 1546.75	"F": 4340}
{"v": 1	"t": 873484	"P": 1542.5	"F": 4404}
{"v": 1	"t": 873504	"P": 1538.25	"F": 4368}
{"v": 1	"t": 873524	"P": 1549.75	"F": 4453}
{"v": 1	"t": 873545	"P": 1539.5	"F": 4487}
{"v": 1	"t": 873565	"P": 1533.25	"F": 4413}
{"v": 1	"t": 873586	"P": 1547.25	"F": 4389}
{"v": 1	"t": 873606	"P": 1546.0	"F": 4441}
{"v": 1	"t": 873626	"P": 1543.5	"F": 4355}
{"v": 1	"t": 873647	"P": 1539.5	"F": 4569}
{"v": 1	"t": 873667	"P": 1552.5	"F": 4627}
{"v": 1	"t": 873687	"P": 1545.0	"F": 4455}
{"v": 1	"t": 873708	"P": 1546.5	"F": 4627}
{"v": 1	"t": 873729	"P": 1547.75	"F": 4484}
{"v": 1	"t": 873749	"P": 1546.75	"F": 4613}
{"v": 1	"t": 873769	"P": 1540.0	"F": 4772}
{"v": 1	"t": 873789	"P": 1556.0	"F": 4792}
{"v": 1	"t": 873810	"P": 1545.25	"F": 4727}
{"v": 1	"t": 873830	"P": 1542.75	"F": 4804}
{"v": 1	"t": 873851	"P": 1554.75	"F": 4606}
{"v": 1	"t": 873871	"P": 1549.25	"F": 4784}
{"v": 1	"t": 873892	"P": 1551.25	"F": 4812}
{"v": 1	"t": 873912	"P": 1548.75	"F": 4806}
{"v": 1	"t": 873933	"P": 1543.0	"F": 4806}
{"v": 1	"t": 873953	"P": 1552.0	"F": 4774}
{"v": 1	"t": 873973	"P": 1560.0	"F": 4836}
{"v": 1	"t": 873994	"P": 1550.5	"F": 4842}
{"v": 1	"t": 874014	"P": 1548.75	"F": 5056}
{"v": 1	"t": 874035	"P": 1559.25	"F": 4979	"C": 46.055	"D": 3279	"sn": 54091930088003	"file": "/data/device_log/data0000.out"}
{"v": 1	"t": 874055	"P": 1552.5	"F": 4964}
{"v": 1	"t": 874075	"P": 1551.25	"F": 4907}
{"v": 1	"t": 874096	"P": 1560.25	"F": 5016}
{"v": 1	"t": 874116	"P": 1555.25	"F": 5022}
{"v": 1	"t": 874137	"P": 1546.25	"F": 4991}
{"v": 1	"t": 874157	"P": 1557.25	"F": 5188}
{"v": 1	"t": 874177	"P": 1554.75	"F": 5084}
{"v": 1	"t": 874198	"P": 1552.5	"F": 5261}
{"v": 1	"t": 874218	"P": 1550.75	"F": 5131}
{"v": 1	"t": 874238	"P": 1560.5	"F": 5131}
{"v": 1	"t": 874259	"P": 1560.0	"F": 4915}
{"v": 1	"t": 874279	"P": 1545.5	"F": 5009}
{"v": 1	"t": 874299	"P": 1560.0	"F": 5135}
{"v": 1	"t": 874320	"P": 1557.25	"F": 5066}
{"v": 1	"t": 874340	"P": 1551.5	"F": 5187}
{"v": 1	"t": 874360	"P": 1556.0	"F": 5222}
{"v": 1	"t": 874381	"P": 1568.0	"F": 5055}
{"v": 1	"t": 874401	"P": 1556.25	"F": 5185}
{"v": 1	"t": 874422	"P": 1550.5	"F": 5089}
{"v": 1	"t": 874442	"P": 1561.5	"F": 5327}
{"v": 1	"t": 874462	"P": 1554.25	"F": 5206}
{"v": 1	"t": 874483	"P": 1552.5	"F": 5137}
{"v": 1	"t": 874503	"P": 1566.5	"F": 5189}
{"v": 1	"t": 874524	"P": 1557.0	"F": 5152}
{"v": 1	"t": 874544	"P": 1554.0	"F": 5313}
{"v": 1	"t": 874564	"P": 1560.75	"F": 5212}
{"v": 1	"t": 874585	"P": 1558.5	"F": 4982}
{"v": 1	"t": 874605	"P": 1543.5	"F": 5183}
{"v": 1	"t": 874626	"P": 1553.0	"F": 5146}
{"v": 1	"t": 874646	"P": 1553.5	"F": 5188}
{"v": 1	"t": 874666	"P": 1544.5	"F": 5041}
{"v": 1	"t": 874687	"P": 1547.75	"F": 5116}
{"v": 1	"t": 874707	"P": 1554.5	"F": 4893}
{"v": 1	"t": 874727	"P": 1551.0	"F": 5043}
{"v": 1	"t": 874748	"P": 1544.75	"F": 4891}
{"v": 1	"t": 874768	"P": 1551.0	"F": 5074}
{"v": 1	"t": 874788	"P": 1551.25	"F": 4840}
{"v": 1	"t": 874809	"P": 1544.5	"F": 4868}
{"v": 1	"t": 874829	"P": 1541.0	"F": 4787}
{"v": 1	"t": 874850	"P": 1551.75	"F": 4840}
{"v": 1	"t": 874870	"P": 1550.25	"F": 4680}
{"v": 1	"t": 874890	"P": 1538.0	"F": 4844}
{"v": 1	"t": 874911	"P": 1545.75	"F": 4776}
{"v": 1	"t": 874931	"P": 1540.25	"F": 4589}
{"v": 1	"t": 874951	"P": 1531.75	"F": 4540}
{"v": 1	"t": 874972	"P": 1538.75	"F": 4367}
{"v": 1	"t": 874992	"P": 1544.25	"F": 4406}
{"v": 1	"t": 875012	"P": 1527.75	"F": 4312}
{"v": 1	"t": 875033	"P": 1525.25	"F": 4123}
{"v": 1	"t": 875053	"P": 1535.75	"F": 4011	"C": 46.025	"D": 3279	"sn": 54091930088003	"file": "/data/device_log/data0000.out"	"CO2": 511.316650390625	"Tp": 25.088119506835938	"H": 4.627648048586276e-41}
{"v": 1	"t": 875075	"P": 1535.0	"F": 3789}
{"v": 1	"t": 875095	"P": 1520.25	"F": 3711}
{"v": 1	"t": 875116	"P": 1527.0	"F": 3652}
{"v": 1	"t": 875136	"P": 1525.0	"F": 3314}
{"v": 1	"t": 875156	"P": 1510.25	"F": 3166}
{"v": 1	"t": 875177	"P": 1512.25	"F": 2968}
{"v": 1	"t": 875197	"P": 1514.5	"F": 2597}
{"v": 1	"t": 875218	"P": 1504.25	"F": 2301}
{"v": 1	"t": 875238	"P": 1509.5	"F": 2169}
{"v": 1	"t": 875258	"P": 1520.0	"F": 2226}
{"v": 1	"t": 875279	"P": 1512.25	"F": 2320}
{"v": 1	"t": 875299	"P": 1509.25	"F": 2365}
{"v": 1	"t": 875319	"P": 1520.0	"F": 2342}
{"v": 1	"t": 875340	"P": 1518.25	"F": 2404}
{"v": 1	"t": 875360	"P": 1513.25	"F": 2632}
{"v": 1	"t": 875381	"P": 1519.5	"F": 2666}
{"v": 1	"t": 875401	"P": 1516.75	"F": 2618}
{"v": 1	"t": 875421	"P": 1500.75	"F": 2448}
{"v": 1	"t": 875442	"P": 1500.5	"F": 2055}
{"v": 1	"t": 875462	"P": 1504.0	"F": 1511}
{"v": 1	"t": 875483	"P": 1493.25	"F": 1257}
{"v": 1	"t": 875503	"P": 1484.75	"F": 1032}
{"v": 1	"t": 875523	"P": 1491.75	"F": 779}
{"v": 1	"t": 875544	"P": 1484.0	"F": 526}
{"v": 1	"t": 875564	"P": 1480.5	"F": 159}
{"v": 1	"t": 875584	"P": 1487.5	"F": 37}
{"v": 1	"t": 875605	"P": 1497.5	"F": 49}
{"v": 1	"t": 875625	"P": 1478.75	"F": 67}
{"v": 1	"t": 875645	"P": 1496.25	"F": 143}
{"v": 1	"t": 875666	"P": 1511.25	"F": 289}
{"v": 1	"t": 875686	"P": 1499.25	"F": 572}
{"v": 1	"t": 875707	"P": 1489.0	"F": 835}
{"v": 1	"t": 875727	"P": 1489.25	"F": 791}
{"v": 1	"t": 875747	"P": 1479.75	"F": 329}
{"v": 1	"t": 875768	"P": 1439.25	"F": 1}
{"v": 1	"t": 875788	"P": 1500.5	"F": 17}
{"v": 1	"t": 875809	"P": 1346.5	"F": 11}
{"v": 1	"t": 875829	"P": 1554.5	"F": 35}
{"v": 1	"t": 875849	"P": 1364.75	"F": 10}
{"v": 1	"t": 875870	"P": 1416.5	"F": 13}
{"v": 1	"t": 875890	"P": 1529.0	"F": 18}
{"v": 1	"t": 875910	"P": 1315.25	"F": 10}
{"v": 1	"t": 875931	"P": 1441.25	"F": 30}
{"v": 1	"t": 875951	"P": 1517.75	"F": 48}
{"v": 1	"t": 875972	"P": 1359.75	"F": 32}
{"v": 1	"t": 875992	"P": 1436.0	"F": 20}
{"v": 1	"t": 876012	"P": 1455.75	"F": 20}
{"v": 1	"t": 876033	"P": 1327.5	"F": 10}
{"v": 1	"t": 876053	"P": 1534.0	"F": 21}
{"v": 1	"t": 876073	"P": 1315.5	"F": 3	"C": 46.045	"D": 3279	"sn": 54091930088003	"file": "/data/device_log/data0000.out"}
{"v": 1	"t": 876094	"P": 1424.0	"F": 12}
{"v": 1	"t": 876114	"P": 1436.0	"F": 20}
{"v": 1	"t": 876135	"P": 1510.75	"F": 28}
{"v": 1	"t": 876155	"P": 1242.0	"F": 0}
{"v": 1	"t": 876175	"P": 1463.75	"F": 18}
{"v": 1	"t": 876196	"P": 1435.5	"F": 16}
{"v": 1	"t": 876216	"P": 1344.75	"F": 3}
{"v": 1	"t": 876236	"P": 1423.5	"F": 23}
{"v": 1	"t": 876257	"P": 1492.75	"F": 27}
{"v": 1	"t": 876277	"P": 1290.5	"F": 2}
{"v": 1	"t": 876298	"P": 1467.5	"F": 22}
{"v": 1	"t": 876318	"P": 1463.5	"F": 22}
{"v": 1	"t": 876338	"P": 1267.25	"F": 14}
{"v": 1	"t": 876359	"P": 1509.0	"F": 22}
{"v": 1	"t": 876379	"P": 1325.0	"F": 17}
{"v": 1	"t": 876400	"P": 1558.75	"F": 27}
{"v": 1	"t": 876420	"P": 1406.0	"F": 20}
{"v": 1	"t": 876440	"P": 1630.5	"F": 72}
{"v": 1	"t": 876461	"P": 1411.0	"F": 228}
{"v": 1	"t": 876481	"P": 1517.25	"F": 755}
{"v": 1	"t": 876502	"P": 1507.75	"F": 1517}
{"v": 1	"t": 876522	"P": 1519.25	"F": 1915}
{"v": 1	"t": 876542	"P": 1522.5	"F": 2265}
{"v": 1	"t": 876563	"P": 1521.0	"F": 2652}
{"v": 1	"t": 876583	"P": 1520.0	"F": 2953}
{"v": 1	"t": 876603	"P": 1529.0	"F": 3040}
{"v": 1	"t": 876624	"P": 1526.0	"F": 3190}
{"v": 1	"t": 876644	"P": 1521.0	"F": 3242}
{"v": 1	"t": 876664	"P": 1532.25	"F": 3295}
{"v": 1	"t": 876685	"P": 1529.5	"F": 3407}
{"v": 1	"t": 876705	"P": 1520.5	"F": 3540}
{"v": 1	"t": 876726	"P": 1530.75	"F": 3636}
{"v": 1	"t": 876746	"P": 1533.5	"F": 3635}
{"v": 1	"t": 876766	"P": 1532.25	"F": 3607}
{"v": 1	"t": 876787	"P": 1531.75	"F": 3899}
{"v": 1	"t": 876807	"P": 1543.5	"F": 3831}
{"v": 1	"t": 876827	"P": 1536.75	"F": 3968}
{"v": 1	"t": 876848	"P": 1532.5	"F": 3927}
{"v": 1	"t": 876868	"P": 1540.5	"F": 3931}
{"v": 1	"t": 876889	"P": 1539.0	"F": 3956}
{"v": 1	"t": 876909	"P": 1533.5	"F": 3993}
{"v": 1	"t": 876929	"P": 1540.0	"F": 3979}
{"v": 1	"t": 876950	"P": 1541.5	"F": 4036}
{"v": 1	"t": 876970	"P": 1534.25	"F": 4037}
{"v": 1	"t": 876990	"P": 1536.25	"F": 3962}
{"v": 1	"t": 877011	"P": 1547.0	"F": 4106}
{"v": 1	"t": 877031	"P": 1537.5	"F": 4035}
{"v": 1	"t": 877052	"P": 1531.0	"F": 3992}
{"v": 1	"t": 877072	"P": 1545.75	"F": 4056}
{"v": 1	"t": 877093	"P": 1537.5	"F": 4135	"C": 45.99	"D": 3279	"sn": 54091930088003	"file": "/data/device_log/data0000.out"	"CO2": 542.5830688476562	"Tp": 24.98931884765625	"H": 4.627648048586276e-41}
{"v": 1	"t": 877113	"P": 1536.5	"F": 4018}
{"v": 1	"t": 877134	"P": 1544.5	"F": 4339}
{"v": 1	"t": 877154	"P": 1531.75	"F": 4288}
{"v": 1	"t": 877174	"P": 1543.0	"F": 4044}
{"v": 1	"t": 877195	"P": 1541.5	"F": 4238}
{"v": 1	"t": 877215	"P": 1532.25	"F": 4124}
{"v": 1	"t": 877236	"P": 1542.5	"F": 3994}
{"v": 1	"t": 877256	"P": 1543.25	"F": 4146}
{"v": 1	"t": 877276	"P": 1530.25	"F": 4154}
{"v": 1	"t": 877297	"P": 1538.75	"F": 4155}
{"v": 1	"t": 877317	"P": 1539.75	"F": 4071}
{"v": 1	"t": 877338	"P": 1535.75	"F": 4167}
{"v": 1	"t": 877358	"P": 1540.25	"F": 4079}
{"v": 1	"t": 877378	"P": 1545.5	"F": 4135}
{"v": 1	"t": 877399	"P": 1537.75	"F": 4225}
{"v": 1	"t": 877419	"P": 1540.5	"F": 4192}
{"v": 1	"t": 877440	"P": 1548.75	"F": 4326}
{"v": 1	"t": 877460	"P": 1541.25	"F": 4163}
{"v": 1	"t": 877480	"P": 1529.25	"F": 4143}
{"v": 1	"t": 877501	"P": 1539.25	"F": 4137}
{"v": 1	"t": 877521	"P": 1540.0	"F": 4199}
{"v": 1	"t": 877541	"P": 1535.5	"F": 4186}
{"v": 1	"t": 877562	"P": 1532.0	"F": 4158}
{"v": 1	"t": 877582	"P": 1544.5	"F": 4180}
{"v": 1	"t": 877603	"P": 1534.75	"F": 4078}
{"v": 1	"t": 877623	"P": 1532.0	"F": 4078}
{"v": 1	"t": 877643	"P": 1545.25	"F": 4162}
{"v": 1	"t": 877664	"P": 1542.0	"F": 4153}
{"v": 1	"t": 877684	"P": 1537.0	"F": 4274}
{"v": 1	"t": 877704	"P": 1540.25	"F": 4301}
{"v": 1	"t": 877725	"P": 1544.75	"F": 4129}
{"v": 1	"t": 877745	"P": 1535.25	"F": 4225}
{"v": 1	"t": 877765	"P": 1538.75	"F": 4380}
{"v": 1	"t": 877786	"P": 1546.25	"F": 4229}
{"v": 1	"t": 877806	"P": 1537.0	"F": 4152}
{"v": 1	"t": 877827	"P": 1527.5	"F": 4329}
{"v": 1	"t": 877847	"P": 1547.0	"F": 4053}
{"v": 1	"t": 877867	"P": 1534.25	"F": 4256}
{"v": 1	"t": 877888	"P": 1530.25	"F": 4149}
{"v": 1	"t": 877908	"P": 1532.0	"F": 4135}
{"v": 1	"t": 877928	"P": 1539.0	"F": 4143}
{"v": 1	"t": 877949	"P": 1533.0	"F": 4181}
{"v": 1	"t": 877969	"P": 1528.75	"F": 4171}
{"v": 1	"t": 877989	"P": 1537.5	"F": 4103}
{"v": 1	"t": 878010	"P": 1536.5	"F": 3976}
{"v": 1	"t": 878030	"P": 1529.5	"F": 3896}
{"v": 1	"t": 878050	"P": 1524.5	"F": 4018}
{"v": 1	"t": 878071	"P": 1539.75	"F": 3959}
{"v": 1	"t": 878091	"P": 1534.75	"F": 3805}
{"v": 1	"t": 878111	"P": 1529.75	"F": 3849	"C": 46.01	"D": 3279	"sn": 54091930088003	"file": "/data/device_log/data0000.out"	"CO2": 547.555908203125	"Tp": 24.959945678710938	"H": 4.627648048586276e-41}
{"v": 1	"t": 878133	"P": 1524.5	"F": 3823}
{"v": 1	"t": 878153	"P": 1530.75	"F": 3934}
{"v": 1	"t": 878175	"P": 1530.5	"F": 3924}
{"v": 1	"t": 878195	"P": 1526.0	"F": 3808}
{"v": 1	"t": 878215	"P": 1520.25	"F": 3919}
{"v": 1	"t": 878235	"P": 1523.0	"F": 3773}
{"v": 1	"t": 878256	"P": 1533.0	"F": 3689}
{"v": 1	"t": 878276	"P": 1528.75	"F": 3574}
{"v": 1	"t": 878296	"P": 1521.0	"F": 3753}
{"v": 1	"t": 878317	"P": 1521.25	"F": 3612}
{"v": 1	"t": 878337	"P": 1531.0	"F": 3572}
{"v": 1	"t": 878357	"P": 1522.5	"F": 3340}
{"v": 1	"t": 878378	"P": 1516.25	"F": 3346}
{"v": 1	"t": 878398	"P": 1518.5	"F": 3303}
{"v": 1	"t": 878418	"P": 1523.25	"F": 3053}
{"v": 1	"t": 878439	"P": 1522.5	"F": 3096}
{"v": 1	"t": 878459	"P": 1514.0	"F": 3146}
{"v": 1	"t": 878479	"P": 1520.75	"F": 3078}
{"v": 1	"t": 878500	"P": 1519.25	"F": 2925}
{"v": 1	"t": 878520	"P": 1511.5	"F": 2982}
{"v": 1	"t": 878540	"P": 1507.25	"F": 2849}
{"v": 1	"t": 878561	"P": 1518.5	"F": 2770}
{"v": 1	"t": 878581	"P": 1511.75	"F": 2681}
{"v": 1	"t": 878601	"P": 1504.25	"F": 2484}
{"v": 1	"t": 878622	"P": 1503.0	"F": 2177}
{"v": 1	"t": 878642	"P": 1507.25	"F": 1801}
{"v": 1	"t": 878662	"P": 1493.75	"F": 1375}
{"v": 1	"t": 878683	"P": 1486.0	"F": 1030}
{"v": 1	"t": 878703	"P": 1491.25	"F": 802}
{"v": 1	"t": 878723	"P": 1492.75	"F": 602}
{"v": 1	"t": 878744	"P": 1482.5	"F": 320}
{"v": 1	"t": 878764	"P": 1476.5	"F": 25}
{"v": 1	"t": 878784	"P": 1469.75	"F": 21}
{"v": 1	"t": 878805	"P": 1537.75	"F": 28}
{"v": 1	"t": 878825	"P": 1362.75	"F": 22}
{"v": 1	"t": 878845	"P": 1576.75	"F": 63}
{"v": 1	"t": 878866	"P": 1317.75	"F": 42}
{"v": 1	"t": 878886	"P": 1625.75	"F": 63}
{"v": 1	"t": 878906	"P": 1415.25	"F": 34}
{"v": 1	"t": 878927	"P": 1378.75	"F": 41}
{"v": 1	"t": 878947	"P": 1590.25	"F": 83}
{"v": 1	"t": 878967	"P": 1399.25	"F": 61}
{"v": 1	"t": 878988	"P": 1384.25	"F": 58}
{"v": 1	"t": 879008	"P": 1596.25	"F": 80}
{"v": 1	"t": 879028	"P": 1352.0	"F": 54}
{"v": 1	"t": 879049	"P": 1511.75	"F": 44}
{"v": 1	"t": 879069	"P": 1521.0	"F": 45}
{"v": 1	"t": 879089	"P": 1369.75	"F": 38}
{"v": 1	"t": 879109	"P": 1482.25	"F": 48}
{"v": 1	"t": 879130	"P": 1519.25	"F": 43	"C": 45.995	"D": 3279	"sn": 54091930088003	"file": "/data/device_log/data0000.out"}
{"v": 1	"t": 879150	"P": 1401.0	"F": 31}
{"v": 1	"t": 879171	"P": 1442.0	"F": 32}
{"v": 1	"t": 879194	"P": 1412.5	"F": 41}
{"v": 1	"t": 879214	"P": 1432.75	"F": 49}
{"v": 1	"t": 879234	"P": 1561.25	"F": 60}
{"v": 1	"t": 879255	"P": 1414.5	"F": 47}
{"v": 1	"t": 879275	"P": 1420.75	"F": 49}
{"v": 1	"t": 879295	"P": 1582.5	"F": 53}
{"v": 1	"t": 879316	"P": 1344.75	"F": 54}
{"v": 1	"t": 879336	"P": 1520.25	"F": 63}
{"v": 1	"t": 879357	"P": 1583.25	"F": 83}
{"v": 1	"t": 879377	"P": 1334.5	"F": 99}
{"v": 1	"t": 879397	"P": 1579.75	"F": 228}
{"v": 1	"t": 879417	"P": 1505.75	"F": 535}
{"v": 1	"t": 879438	"P": 1484.0	"F": 1102}
{"v": 1	"t": 879458	"P": 1509.25	"F": 1392}
{"v": 1	"t": 879478	"P": 1510.75	"F": 1522}
{"v": 1	"t": 879499	"P": 1506.75	"F": 1870}
{"v": 1	"t": 879519	"P": 1505.75	"F": 2235}
{"v": 1	"t": 879539	"P": 1519.5	"F": 2489}
{"v": 1	"t": 879560	"P": 1522.75	"F": 2809}
{"v": 1	"t": 879580	"P": 1515.75	"F": 3005}
{"v": 1	"t": 879600	"P": 1519.25	"F": 3344}
{"v": 1	"t": 879621	"P": 1529.0	"F": 3432}
{"v": 1	"t": 879641	"P": 1534.75	"F": 3610}
{"v": 1	"t": 879661	"P": 1524.0	"F": 3579}
{"v": 1	"t": 879682	"P": 1524.75	"F": 3521}
{"v": 1	"t": 879702	"P": 1538.5	"F": 3713}
{"v": 1	"t": 879722	"P": 1533.25	"F": 3760}
{"v": 1	"t": 879743	"P": 1528.25	"F": 3924}
{"v": 1	"t": 879763	"P": 1528.75	"F": 3982}
{"v": 1	"t": 879783	"P": 1541.0	"F": 3994}
{"v": 1	"t": 879804	"P": 1534.5	"F": 4111}
{"v": 1	"t": 879824	"P": 1530.25	"F": 4054}
{"v": 1	"t": 879844	"P": 1540.0	"F": 4001}
{"v": 1	"t": 879865	"P": 1543.0	"F": 4190}
{"v": 1	"t": 879885	"P": 1538.0	"F": 4019}
{"v": 1	"t": 879905	"P": 1531.0	"F": 4170}
{"v": 1	"t": 879926	"P": 1542.75	"F": 4052}
{"v": 1	"t": 879946	"P": 1542.5	"F": 4053}
{"v": 1	"t": 879966	"P": 1535.5	"F": 4145}
{"v": 1	"t": 879987	"P": 1529.25	"F": 4167}
{"v": 1	"t": 880007	"P": 1543.75	"F": 4146}
{"v": 1	"t": 880027	"P": 1537.0	"F": 4166}
{"v": 1	"t": 880048	"P": 1535.75	"F": 4160}
{"v": 1	"t": 880068	"P": 1536.25	"F": 4243}
{"v": 1	"t": 880088	"P": 1550.25	"F": 4198}
{"v": 1	"t": 880109	"P": 1542.0	"F": 4234}
{"v": 1	"t": 880129	"P": 1540.0	"F": 4296}
{"v": 1	"t": 880149	"P": 1536.0	"F": 4277	"C": 46.03	"D": 3279	"sn": 54091930088003	"file": "/data/device_log/data0000.out"	"CO2": 522.9749145507812	"Tp": 24.91455078125	"H": 0.3653221130371094}
{"v": 1	"t": 880171	"P": 1543.25	"F": 4344}
{"v": 1	"t": 880191	"P": 1545.25	"F": 4358}
{"v": 1	"t": 880214	"P": 1544.0	"F": 4297}
{"v": 1	"t": 880234	"P": 1537.25	"F": 4285}
{"v": 1	"t": 880254	"P": 1541.75	"F": 4381}
{"v": 1	"t": 880275	"P": 1543.5	"F": 4352}
{"v": 1	"t": 880295	"P": 1534.0	"F": 4190}
{"v": 1	"t": 880315	"P": 1533.75	"F": 4486}
{"v": 1	"t": 880336	"P": 1547.25	"F": 4390}
{"v": 1	"t": 880356	"P": 1545.75	"F": 4414}
{"v": 1	"t": 880376	"P": 1544.25	"F": 4355}
{"v": 1	"t": 880397	"P": 1538.0	"F": 4477}
{"v": 1	"t": 880417	"P": 1556.0	"F": 4542}
{"v": 1	"t": 880437	"P": 1548.25	"F": 4595}
{"v": 1	"t": 880458	"P": 1539.75	"F": 4623}
{"v": 1	"t": 880478	"P": 1542.25	"F": 4639}
{"v": 1	"t": 880498	"P": 1554.25	"F": 4554}
{"v": 1	"t": 880519	"P": 1543.75	"F": 4578}
{"v": 1	"t": 880539	"P": 1536.75	"F": 4647}
{"v": 1	"t": 880559	"P": 1543.25	"F": 4499}
{"v": 1	"t": 880580	"P": 1547.25	"F": 4490}
{"v": 1	"t": 880600	"P": 1537.0	"F": 4595}
{"v": 1	"t": 880620	"P": 1532.0	"F": 4506}
{"v": 1	"t": 880641	"P": 1544.0	"F": 4486}
{"v": 1	"t": 880661	"P": 1545.25	"F": 4378}
{"v": 1	"t": 880681	"P": 1541.25	"F": 4604}
{"v": 1	"t": 880702	"P": 1544.0	"F": 4616}
{"v": 1	"t": 880722	"P": 1552.5	"F": 4508}
{"v": 1	"t": 880742	"P": 1543.75	"F": 4506}
{"v": 1	"t": 880763	"P": 1539.25	"F": 4422}
{"v": 1	"t": 880783	"P": 1554.0	"F": 4456}
{"v": 1	"t": 880804	"P": 1547.0	"F": 4614}
{"v": 1	"t": 880824	"P": 1536.5	"F": 4537}
{"v": 1	"t": 880844	"P": 1545.25	"F": 4540}
{"v": 1	"t": 880865	"P": 1543.0	"F": 4335}
{"v": 1	"t": 880885	"P": 1536.25	"F": 4410}
{"v": 1	"t": 880905	"P": 1530.25	"F": 4258}
{"v": 1	"t": 880926	"P": 1544.75	"F": 4536}
{"v": 1	"t": 880946	"P": 1539.5	"F": 4431}
{"v": 1	"t": 880967	"P": 1529.25	"F": 4383}
{"v": 1	"t": 880987	"P": 1541.0	"F": 4526}
{"v": 1	"t": 881007	"P": 1539.0	"F": 4232}
{"v": 1	"t": 881028	"P": 1530.75	"F": 4309}
{"v": 1	"t": 881048	"P": 1533.5	"F": 4207}
{"v": 1	"t": 881068	"P": 1544.25	"F": 4162}
{"v": 1	"t": 881089	"P": 1533.25	"F": 4116}
{"v": 1	"t": 881109	"P": 1525.75	"F": 4041}
{"v": 1	"t": 881129	"P": 1531.25	"F": 3912}
{"v": 1	"t": 881150	"P": 1537.5	"F": 3944}
{"v": 1	"t": 881170	"P": 1530.5	"F": 3921	"C": 46.005	"D": 3279	"sn": 54091930088003	"file": "/data/device_log/data0000.out"}
{"v": 1	"t": 881190	"P": 1523.75	"F": 3875}
{"v": 1	"t": 881211	"P": 1534.25	"F": 3904}
{"v": 1	"t": 881235	"P": 1524.0	"F": 3955}
{"v": 1	"t": 881256	"P": 1534.0	"F": 3909}
{"v": 1	"t": 881276	"P": 1532.25	"F": 3936}
{"v": 1	"t": 881296	"P": 1527.0	"F": 3858}
{"v": 1	"t": 881317	"P": 1528.25	"F": 3819}
{"v": 1	"t": 881337	"P": 1531.75	"F": 3898}
{"v": 1	"t": 881357	"P": 1525.25	"F": 3883}
{"v": 1	"t": 881378	"P": 1521.5	"F": 3776}
{"v": 1	"t": 881398	"P": 1523.0	"F": 3647}
{"v": 1	"t": 881418	"P": 1528.5	"F": 3777}
{"v": 1	"t": 881439	"P": 1526.0	"F": 3565}
{"v": 1	"t": 881459	"P": 1512.5	"F": 3538}
{"v": 1	"t": 881479	"P": 1522.75	"F": 3332}
{"v": 1	"t": 881500	"P": 1521.0	"F": 3087}
{"v": 1	"t": 881520	"P": 1508.75	"F": 2761}
{"v": 1	"t": 881540	"P": 1506.0	"F": 2641}
{"v": 1	"t": 881561	"P": 1514.5	"F": 2535}
{"v": 1	"t": 881581	"P": 1513.0	"F": 2324}
{"v": 1	"t": 881601	"P": 1507.0	"F": 2177}
{"v": 1	"t": 881622	"P": 1507.75	"F": 2118}
{"v": 1	"t": 881642	"P": 1516.75	"F": 2269}
{"v": 1	"t": 881662	"P": 1515.25	"F": 2293}
{"v": 1	"t": 881683	"P": 1511.0	"F": 2383}
{"v": 1	"t": 881703	"P": 1506.75	"F": 2370}
{"v": 1	"t": 881723	"P": 1519.25	"F": 2255}
{"v": 1	"t": 881744	"P": 1508.0	"F": 2351}
{"v": 1	"t": 881764	"P": 1501.25	"F": 2232}
{"v": 1	"t": 881784	"P": 1505.5	"F": 2160}
{"v": 1	"t": 881805	"P": 1515.75	"F": 2052}
{"v": 1	"t": 881825	"P": 1508.75	"F": 2087}
{"v": 1	"t": 881845	"P": 1507.0	"F": 2161}
{"v": 1	"t": 881866	"P": 1508.5	"F": 2090}
{"v": 1	"t": 881886	"P": 1517.5	"F": 2090}
{"v": 1	"t": 881906	"P": 1515.25	"F": 2171}
{"v": 1	"t": 881926	"P": 1504.25	"F": 2121}
{"v": 1	"t": 881947	"P": 1506.5	"F": 2140}
{"v": 1	"t": 881967	"P": 1511.25	"F": 2082}
{"v": 1	"t": 881987	"P": 1505.25	"F": 1688}
{"v": 1	"t": 882008	"P": 1496.0	"F": 1513}
{"v": 1	"t": 882028	"P": 1501.25	"F": 1412}
{"v": 1	"t": 882048	"P": 1504.25	"F": 1434}
{"v": 1	"t": 882069	"P": 1493.25	"F": 1229}
{"v": 1	"t": 882089	"P": 1485.75	"F": 1196}
{"v": 1	"t": 882109	"P": 1494.25	"F": 1181}
{"v": 1	"t": 882130	"P": 1489.25	"F": 955}
{"v": 1	"t": 882150	"P": 1480.5	"F": 627}
{"v": 1	"t": 882170	"P": 1476.25	"F": 97}
{"v": 1	"t": 882191	"P": 1459.25	"F": 18	"C": 46.005	"D": 3279	"sn": 54091930088003	"file": "/data/device_log/data0000.out"	"CO2": 755.963134765625	"Tp": 24.845123291015625	"H": 2.508718252182007}
{"v": 1	"t": 882212	"P": 1518.75	"F": 18}
{"v": 1	"t": 882232	"P": 1345.5	"F": 12}
{"v": 1	"t": 882254	"P": 1298.25	"F": 26}
{"v": 1	"t": 882275	"P": 1612.75	"F": 36}
{"v": 1	"t": 882295	"P": 1347.0	"F": 12}
{"v": 1	"t": 882315	"P": 1503.0	"F": 9}
{"v": 1	"t": 882335	"P": 1304.25	"F": 13}
{"v": 1	"t": 882356	"P": 1633.5	"F": 34}
{"v": 1	"t": 882376	"P": 1235.75	"F": -8}
{"v": 1	"t": 882397	"P": 1621.0	"F": 16}
{"v": 1	"t": 882417	"P": 1247.0	"F": -10}
{"v": 1	"t": 882437	"P": 1551.5	"F": 14}
{"v": 1	"t": 882458	"P": 1364.0	"F": 0}
{"v": 1	"t": 882478	"P": 1423.75	"F": 12}
{"v": 1	"t": 882498	"P": 1301.25	"F": 18}
{"v": 1	"t": 882519	"P": 1600.75	"F": 25}
{"v": 1	"t": 882539	"P": 1257.0	"F": -10}
{"v": 1	"t": 882559	"P": 1410.0	"F": 13}
{"v": 1	"t": 882580	"P": 1517.0	"F": 20}
{"v": 1	"t": 882600	"P": 1294.25	"F": 8}
{"v": 1	"t": 882620	"P": 1350.75	"F": 14}
{"v": 1	"t": 882640	"P": 1527.25	"F": 18}
{"v": 1	"t": 882661	"P": 1298.5	"F": 2}
{"v": 1	"t": 882681	"P": 1322.75	"F": 9}
{"v": 1	"t": 882701	"P": 1494.5	"F": 22}
{"v": 1	"t": 882722	"P": 1359.25	"F": 7}
{"v": 1	"t": 882742	"P": 1286.0	"F": 7}
{"v": 1	"t": 882762	"P": 1408.25	"F": 16}
{"v": 1	"t": 882783	"P": 1455.0	"F": 20}
{"v": 1	"t": 882803	"P": 1324.75	"F": 7}
{"v": 1	"t": 882823	"P": 1316.25	"F": 11}
{"v": 1	"t": 882844	"P": 1514.25	"F": 24}
{"v": 1	"t": 882864	"P": 1379.5	"F": 11}
{"v": 1	"t": 882884	"P": 1347.0	"F": 19}
{"v": 1	"t": 882905	"P": 1486.0	"F": 45}
{"v": 1	"t": 882925	"P": 1469.0	"F": 49}
{"v": 1	"t": 882945	"P": 1349.75	"F": 78}
{"v": 1	"t": 882966	"P": 1640.25	"F": 132}
{"v": 1	"t": 882986	"P": 1463.0	"F": 230}
{"v": 1	"t": 883006	"P": 1499.25	"F": 737}
{"v": 1	"t": 883027	"P": 1513.5	"F": 1501}
{"v": 1	"t": 883047	"P": 1520.0	"F": 1955}
{"v": 1	"t": 883067	"P": 1514.75	"F": 2423}
{"v": 1	"t": 883088	"P": 1513.75	"F": 2728}
{"v": 1	"t": 883108	"P": 1518.25	"F": 2891}
{"v": 1	"t": 883128	"P": 1525.75	"F": 2940}
{"v": 1	"t": 883149	"P": 1517.0	"F": 2904}
{"v": 1	"t": 883169	"P": 1516.0	"F": 2972}
{"v": 1	"t": 883189	"P": 1521.0	"F": 3168}
{"v": 1	"t": 883210	"P": 1532.0	"F": 3261	"C": 45.995	"D": 3279	"sn": 54091930088003	"file": "/data/device_log/data0000.out"}
{"v": 1	"t": 883230	"P": 1522.0	"F": 3352}
{"v": 1	"t": 883251	"P": 1531.25	"F": 3300}
{"v": 1	"t": 883273	"P": 1521.0	"F": 3310}
{"v": 1	"t": 883293	"P": 1522.25	"F": 3343}
{"v": 1	"t": 883313	"P": 1527.5	"F": 3383}
{"v": 1	"t": 883334	"P": 1523.5	"F": 3372}
{"v": 1	"t": 883354	"P": 1519.5	"F": 3350}
{"v": 1	"t": 883374	"P": 1526.75	"F": 3467}
{"v": 1	"t": 883395	"P": 1531.75	"F": 3502}
{"v": 1	"t": 883415	"P": 1527.25	"F": 3551}
{"v": 1	"t": 883435	"P": 1521.25	"F": 3476}
{"v": 1	"t": 883456	"P": 1528.0	"F": 3524}
{"v": 1	"t": 883476	"P": 1532.75	"F": 3683}
{"v": 1	"t": 883496	"P": 1527.0	"F": 3619}
{"v": 1	"t": 883517	"P": 1519.5	"F": 3645}
{"v": 1	"t": 883537	"P": 1536.75	"F": 3740}
{"v": 1	"t": 883557	"P": 1531.5	"F": 3739}
{"v": 1	"t": 883578	"P": 1529.25	"F": 3652}
{"v": 1	"t": 883598	"P": 1530.0	"F": 3797}
{"v": 1	"t": 883618	"P": 1541.75	"F": 3760}
{"v": 1	"t": 883639	"P": 1536.75	"F": 3896}
{"v": 1	"t": 883659	"P": 1528.0	"F": 3984}
{"v": 1	"t": 883679	"P": 1530.75	"F": 4009}
{"v": 1	"t": 883699	"P": 1547.0	"F": 4135}
{"v": 1	"t": 883720	"P": 1540.5	"F": 4035}
{"v": 1	"t": 883740	"P": 1528.75	"F": 4122}
{"v": 1	"t": 883760	"P": 1531.5	"F": 4042}
{"v": 1	"t": 883781	"P": 1544.0	"F": 4268}
{"v": 1	"t": 883801	"P": 1546.0	"F": 4245}
{"v": 1	"t": 883821	"P": 1535.75	"F": 4407}
{"v": 1	"t": 883842	"P": 1535.5	"F": 4307}
{"v": 1	"t": 883862	"P": 1544.75	"F": 4400}
{"v": 1	"t": 883882	"P": 1545.0	"F": 4431}
{"v": 1	"t": 883903	"P": 1539.0	"F": 4311}
{"v": 1	"t": 883923	"P": 1542.5	"F": 4421}
{"v": 1	"t": 883943	"P": 1552.5	"F": 4527}
{"v": 1	"t": 883964	"P": 1545.25	"F": 4484}
{"v": 1	"t": 883984	"P": 1544.0	"F": 4540}
{"v": 1	"t": 884004	"P": 1545.25	"F": 4496}
{"v": 1	"t": 884025	"P": 1555.0	"F": 4394}
{"v": 1	"t": 884045	"P": 1544.0	"F": 4543}
{"v": 1	"t": 884065	"P": 1542.75	"F": 4722}
{"v": 1	"t": 884086	"P": 1547.75	"F": 4635}
{"v": 1	"t": 884106	"P": 1553.75	"F": 4675}
{"v": 1	"t": 884126	"P": 1542.5	"F": 4755}
{"v": 1	"t": 884147	"P": 1536.75	"F": 4692}
{"v": 1	"t": 884167	"P": 1553.5	"F": 4534}
{"v": 1	"t": 884187	"P": 1544.0	"F": 4754}
{"v": 1	"t": 884208	"P": 1545.5	"F": 4832}
{"v": 1	"t": 884228	"P": 1544.5	"F": 4749	"C": 45.96	"D": 3279	"sn": 54091930088003	"file": "/data/device_log/data0000.out"	"CO2": 1353.0950927734375	"Tp": 24.831771850585938	"H": 4.706021785736084}
{"v": 1	"t": 884249	"P": 1550.0	"F": 4702}
{"v": 1	"t": 884270	"P": 1553.75	"F": 4777}
{"v": 1	"t": 884291	"P": 1546.25	"F": 4705}
{"v": 1	"t": 884312	"P": 1548.25	"F": 4808}
{"v": 1	"t": 884332	"P": 1559.0	"F": 4842}
{"v": 1	"t": 884352	"P": 1547.25	"F": 4801}
{"v": 1	"t": 884373	"P": 1545.0	"F": 4939}
{"v": 1	"t": 884393	"P": 1553.5	"F": 4992}
{"v": 1	"t": 884413	"P": 1553.25	"F": 5031}
{"v": 1	"t": 884434	"P": 1550.75	"F": 5063}
{"v": 1	"t": 884454	"P": 1553.75	"F": 5063}
{"v": 1	"t": 884475	"P": 1559.5	"F": 5051}
{"v": 1	"t": 884495	"P": 1555.0	"F": 5024}
{"v": 1	"t": 884515	"P": 1554.0	"F": 4969}
{"v": 1	"t": 884536	"P": 1564.25	"F": 5159}
{"v": 1	"t": 884556	"P": 1560.25	"F": 5176}
{"v": 1	"t": 884576	"P": 1555.25	"F": 5142}
{"v": 1	"t": 884597	"P": 1559.25	"F": 5227}
{"v": 1	"t": 884617	"P": 1560.75	"F": 5294}
{"v": 1	"t": 884637	"P": 1557.0	"F": 5308}
{"v": 1	"t": 884658	"P": 1556.75	"F": 5302}
{"v": 1	"t": 884678	"P": 1565.5	"F": 5350}
{"v": 1	"t": 884698	"P": 1569.5	"F": 5321}
{"v": 1	"t": 884719	"P": 1555.25	"F": 5491}
{"v": 1	"t": 884739	"P": 1551.5	"F": 5519}
{"v": 1	"t": 884759	"P": 1563.5	"F": 5398}
{"v": 1	"t": 884780	"P": 1564.5	"F": 5439}
{"v": 1	"t": 884800	"P": 1551.75	"F": 5496}
{"v": 1	"t": 884820	"P": 1562.25	"F": 5483}
{"v": 1	"t": 884841	"P": 1560.5	"F": 5526}
{"v": 1	"t": 884861	"P": 1559.5	"F": 5540}
{"v": 1	"t": 884881	"P": 1548.25	"F": 5439}
{"v": 1	"t": 884902	"P": 1559.25	"F": 5485}
{"v": 1	"t": 884922	"P": 1568.5	"F": 5463}
{"v": 1	"t": 884942	"P": 1555.5	"F": 5448}
{"v": 1	"t": 884963	"P": 1548.75	"F": 5399}
{"v": 1	"t": 884983	"P": 1557.0	"F": 5269}
{"v": 1	"t": 885003	"P": 1551.75	"F": 5290}
{"v": 1	"t": 885024	"P": 1549.75	"F": 5279}
{"v": 1	"t": 885044	"P": 1550.0	"F": 5205}
{"v": 1	"t": 885064	"P": 1552.75	"F": 5138}
{"v": 1	"t": 885085	"P": 1553.25	"F": 5125}
{"v": 1	"t": 885105	"P": 1549.25	"F": 5043}
{"v": 1	"t": 885125	"P": 1540.75	"F": 5114}
{"v": 1	"t": 885146	"P": 1548.75	"F": 4761}
{"v": 1	"t": 885166	"P": 1549.25	"F": 4999}
{"v": 1	"t": 885186	"P": 1539.5	"F": 4791}
{"v": 1	"t": 885207	"P": 1540.75	"F": 4756}
{"v": 1	"t": 885227	"P": 1541.25	"F": 4597}
{"v": 1	"t": 885247	"P": 1542.5	"F": 4544	"C": 45.965	"D": 3279	"sn": 54091930088003	"file": "/data/device_log/data0000.out"}
{"v": 1	"t": 885268	"P": 1532.0	"F": 4318}
{"v": 1	"t": 885288	"P": 1526.5	"F": 3826}
{"v": 1	"t": 885311	"P": 1518.0	"F": 3297}
{"v": 1	"t": 885331	"P": 1508.0	"F": 2621}
{"v": 1	"t": 885351	"P": 1496.75	"F": 1940}
{"v": 1	"t": 885372	"P": 1494.0	"F": 1469}
{"v": 1	"t": 885392	"P": 1498.0	"F": 1110}
{"v": 1	"t": 885412	"P": 1489.5	"F": 905}
{"v": 1	"t": 885433	"P": 1479.0	"F": 694}
{"v": 1	"t": 885453	"P": 1481.5	"F": 255}
{"v": 1	"t": 885473	"P": 1475.5	"F": 25}
{"v": 1	"t": 885494	"P": 1496.25	"F": 26}
{"v": 1	"t": 885514	"P": 1425.0	"F": 26}
{"v": 1	"t": 885534	"P": 1502.25	"F": 31}
{"v": 1	"t": 885555	"P": 1480.25	"F": 58}
{"v": 1	"t": 885575	"P": 1578.0	"F": 57}
{"v": 1	"t": 885595	"P": 1322.75	"F": 37}
{"v": 1	"t": 885616	"P": 1597.5	"F": 43}
{"v": 1	"t": 885636	"P": 1431.25	"F": 30}
{"v": 1	"t": 885656	"P": 1408.5	"F": 52}
{"v": 1	"t": 885676	"P": 1492.25	"F": 35}
{"v": 1	"t": 885697	"P": 1414.5	"F": 17}
{"v": 1	"t": 885717	"P": 1466.5	"F": 19}
{"v": 1	"t": 885737	"P": 1405.75	"F": 13}
{"v": 1	"t": 885758	"P": 1452.25	"F": 25}
{"v": 1	"t": 885778	"P": 1358.25	"F": 16}
{"v": 1	"t": 885798	"P": 1502.5	"F": 28}
{"v": 1	"t": 885819	"P": 1348.0	"F": 10}
{"v": 1	"t": 885839	"P": 1450.5	"F": 18}
{"v": 1	"t": 885859	"P": 1395.75	"F": 11}
{"v": 1	"t": 885880	"P": 1375.0	"F": 8}
{"v": 1	"t": 885900	"P": 1471.25	"F": 9}
{"v": 1	"t": 885920	"P": 1376.25	"F": 6}
{"v": 1	"t": 885941	"P": 1402.75	"F": 15}
{"v": 1	"t": 885961	"P": 1306.25	"F": 9}
{"v": 1	"t": 885981	"P": 1450.0	"F": 16}
{"v": 1	"t": 886002	"P": 1401.75	"F": 13}
{"v": 1	"t": 886022	"P": 1437.0	"F": 21}
{"v": 1	"t": 886042	"P": 1284.5	"F": 3}
{"v": 1	"t": 886063	"P": 1351.5	"F": 14}
{"v": 1	"t": 886083	"P": 1387.0	"F": 18}
{"v": 1	"t": 886103	"P": 1454.5	"F": 19}
{"v": 1	"t": 886124	"P": 1364.5	"F": 9}
{"v": 1	"t": 886144	"P": 1338.5	"F": 11}
{"v": 1	"t": 886164	"P": 1315.5	"F": 11}
{"v": 1	"t": 886185	"P": 1355.75	"F": 12}
{"v": 1	"t": 886205	"P": 1364.0	"F": 16}
{"v": 1	"t": 886225	"P": 1396.25	"F": 17}
{"v": 1	"t": 886246	"P": 1409.25	"F": 16}
{"v": 1	"t": 886266	"P": 1387.25	"F": 12	"C": 45.945	"D": 3279	"sn": 54091930088003	"file": "/data/device_log/data0000.out"	"CO2": 2220.651611328125	"Tp": 24.789047241210938	"H": 6.772180080413818}
{"v": 1	"t": 886287	"P": 1409.75	"F": 16}
{"v": 1	"t": 886308	"P": 1321.25	"F": 11}
{"v": 1	"t": 886329	"P": 1314.25	"F": 20}
{"v": 1	"t": 886349	"P": 1374.0	"F": 27}
{"v": 1	"t": 886370	"P": 1589.5	"F": 55}
{"v": 1	"t": 886390	"P": 1326.0	"F": 69}
{"v": 1	"t": 886410	"P": 1499.0	"F": 128}
{"v": 1	"t": 886431	"P": 1537.25	"F": 236}
{"v": 1	"t": 886451	"P": 1513.5	"F": 856}
{"v": 1	"t": 886471	"P": 1510.75	"F": 1788}
{"v": 1	"t": 886492	"P": 1517.25	"F": 2298}
{"v": 1	"t": 886512	"P": 1532.75	"F": 2789}
{"v": 1	"t": 886532	"P": 1523.5	"F": 3175}
{"v": 1	"t": 886553	"P": 1523.5	"F": 3475}
{"v": 1	"t": 886573	"P": 1533.75	"F": 3657}
{"v": 1	"t": 886593	"P": 1537.5	"F": 3790}
{"v": 1	"t": 886614	"P": 1536.0	"F": 3933}
{"v": 1	"t": 886634	"P": 1532.0	"F": 4047}
{"v": 1	"t": 886654	"P": 1548.25	"F": 4351}
{"v": 1	"t": 886675	"P": 1550.75	"F": 4616}
{"v": 1	"t": 886695	"P": 1545.25	"F": 4723}
{"v": 1	"t": 886715	"P": 1549.0	"F": 4805}
{"v": 1	"t": 886736	"P": 1552.0	"F": 5003}
{"v": 1	"t": 886756	"P": 1556.5	"F": 5038}
{"v": 1	"t": 886776	"P": 1550.25	"F": 4996}
{"v": 1	"t": 886797	"P": 1544.75	"F": 5256}
{"v": 1	"t": 886817	"P": 1563.25	"F": 5089}
{"v": 1	"t": 886837	"P": 1561.75	"F": 5216}
{"v": 1	"t": 886858	"P": 1551.5	"F": 5189}
{"v": 1	"t": 886878	"P": 1552.5	"F": 5261}
{"v": 1	"t": 886898	"P": 1561.75	"F": 5242}
{"v": 1	"t": 886919	"P": 1556.75	"F": 5174}
{"v": 1	"t": 886939	"P": 1545.0	"F": 5312}
{"v": 1	"t": 886959	"P": 1552.75	"F": 5254}
{"v": 1	"t": 886980	"P": 1566.25	"F": 5320}
{"v": 1	"t": 887000	"P": 1562.75	"F": 5400}
{"v": 1	"t": 887020	"P": 1557.25	"F": 5421}
{"v": 1	"t": 887040	"P": 1562.75	"F": 5420}
{"v": 1	"t": 887061	"P": 1569.0	"F": 5398}
{"v": 1	"t": 887081	"P": 1560.5	"F": 5439}
{"v": 1	"t": 887101	"P": 1556.25	"F": 5225}
{"v": 1	"t": 887122	"P": 1554.25	"F": 5309}
{"v": 1	"t": 887142	"P": 1571.5	"F": 5379}
{"v": 1	"t": 887162	"P": 1556.75	"F": 5309}
{"v": 1	"t": 887183	"P": 1550.5	"F": 5440}
{"v": 1	"t": 887203	"P": 1560.5	"F": 5509}
{"v": 1	"t": 887223	"P": 1560.75	"F": 5422}
{"v": 1	"t": 887244	"P": 1553.5	"F": 5354}
{"v": 1	"t": 887264	"P": 1555.5	"F": 5360}
{"v": 1	"t": 887284	"P": 1568.0	"F": 5316	"C": 45.895	"D": 3279	"sn": 54091930088003	"file": "/data/device_log/data0000.out"}
{"v": 1	"t": 887305	"P": 1562.75	"F": 5667}
{"v": 1	"t": 887325	"P": 1550.5	"F": 5546}
{"v": 1	"t": 887348	"P": 1553.5	"F": 5504}
{"v": 1	"t": 887368	"P": 1561.75	"F": 5267}
{"v": 1	"t": 887389	"P": 1561.25	"F": 5582}
{"v": 1	"t": 887409	"P": 1558.5	"F": 5550}
{"v": 1	"t": 887429	"P": 1563.5	"F": 5389}
{"v": 1	"t": 887450	"P": 1561.25	"F": 5270}
{"v": 1	"t": 887470	"P": 1549.0	"F": 5394}
{"v": 1	"t": 887491	"P": 1556.0	"F": 5149}
{"v": 1	"t": 887511	"P": 1556.25	"F": 5350}
{"v": 1	"t": 887531	"P": 1550.5	"F": 5370}
{"v": 1	"t": 887552	"P": 1546.5	"F": 5202}
{"v": 1	"t": 887572	"P": 1557.75	"F": 5362}
{"v": 1	"t": 887592	"P": 1549.75	"F": 5089}
{"v": 1	"t": 887613	"P": 1543.5	"F": 5049}
{"v": 1	"t": 887633	"P": 1554.5	"F": 5034}
{"v": 1	"t": 887654	"P": 1551.0	"F": 5013}
{"v": 1	"t": 887674	"P": 1538.0	"F": 4835}
{"v": 1	"t": 887694	"P": 1542.0	"F": 5012}
{"v": 1	"t": 887715	"P": 1551.0	"F": 4851}
{"v": 1	"t": 887735	"P": 1542.25	"F": 4776}
{"v": 1	"t": 887755	"P": 1538.75	"F": 4761}
{"v": 1	"t": 887776	"P": 1548.0	"F": 4602}
{"v": 1	"t": 887796	"P": 1545.0	"F": 4636}
{"v": 1	"t": 887816	"P": 1535.0	"F": 4715}
{"v": 1	"t": 887837	"P": 1538.5	"F": 4558}
{"v": 1	"t": 887857	"P": 1541.0	"F": 4643}
{"v": 1	"t": 887878	"P": 1537.5	"F": 4560}
{"v": 1	"t": 887898	"P": 1532.5	"F": 4398}
{"v": 1	"t": 887918	"P": 1545.25	"F": 4344}
{"v": 1	"t": 887939	"P": 1540.0	"F": 4458}
{"v": 1	"t": 887959	"P": 1530.5	"F": 4464}
{"v": 1	"t": 887980	"P": 1542.0	"F": 4415}
{"v": 1	"t": 888000	"P": 1532.0	"F": 4266}
{"v": 1	"t": 888021	"P": 1540.5	"F": 4311}
{"v": 1	"t": 888041	"P": 1535.25	"F": 4213}
{"v": 1	"t": 888061	"P": 1529.5	"F": 4251}
{"v": 1	"t": 888082	"P": 1535.5	"F": 4057}
{"v": 1	"t": 888102	"P": 1537.5	"F": 4251}
{"v": 1	"t": 888123	"P": 1528.25	"F": 3947}
{"v": 1	"t": 888143	"P": 1537.25	"F": 3937}
{"v": 1	"t": 888163	"P": 1535.0	"F": 3830}
{"v": 1	"t": 888184	"P": 1528.75	"F": 3830}
{"v": 1	"t": 888204	"P": 1522.25	"F": 3673}
{"v": 1	"t": 888224	"P": 1530.5	"F": 3637}
{"v": 1	"t": 888245	"P": 1522.75	"F": 3558}
{"v": 1	"t": 888265	"P": 1515.25	"F": 3395}
{"v": 1	"t": 888286	"P": 1518.0	"F": 3340}
{"v": 1	"t": 888306	"P": 1523.75	"F": 3260	"C": 45.915	"D": 3279	"sn": 54091930088003	"file": "/data/device_log/data0000.out"	"CO2": 2252.63623046875	"Tp": 24.789047241210938	"H": 8.397088050842285}
{"v": 1	"t": 888327	"P": 1519.25	"F": 3214}
{"v": 1	"t": 888348	"P": 1512.5	"F": 3205}
{"v": 1	"t": 888371	"P": 1513.5	"F": 3091}
{"v": 1	"t": 888392	"P": 1512.5	"F": 2971}
{"v": 1	"t": 888412	"P": 1520.25	"F": 2868}
{"v": 1	"t": 888432	"P": 1516.5	"F": 2722}
{"v": 1	"t": 888453	"P": 1503.5	"F": 2738}
{"v": 1	"t": 888473	"P": 1510.5	"F": 2588}
{"v": 1	"t": 888493	"P": 1510.5	"F": 2368}
{"v": 1	"t": 888514	"P": 1498.5	"F": 2029}
{"v": 1	"t": 888534	"P": 1492.75	"F": 1465}
{"v": 1	"t": 888555	"P": 1498.75	"F": 1125}
{"v": 1	"t": 888575	"P": 1489.25	"F": 918}
{"v": 1	"t": 888595	"P": 1480.25	"F": 637}
{"v": 1	"t": 888616	"P": 1488.75	"F": 203}
{"v": 1	"t": 888636	"P": 1461.0	"F": 8}
{"v": 1	"t": 888656	"P": 1489.0	"F": 15}
{"v": 1	"t": 888677	"P": 1371.25	"F": 11}
{"v": 1	"t": 888697	"P": 1610.0	"F": 42}
{"v": 1	"t": 888718	"P": 1287.25	"F": 18}
{"v": 1	"t": 888738	"P": 1567.25	"F": 33}
{"v": 1	"t": 888758	"P": 1350.5	"F": 8}
{"v": 1	"t": 888779	"P": 1511.5	"F": 19}
{"v": 1	"t": 888799	"P": 1384.75	"F": -2}
{"v": 1	"t": 888819	"P": 1454.0	"F": 12}
{"v": 1	"t": 888840	"P": 1370.25	"F": 9}
{"v": 1	"t": 888860	"P": 1467.5	"F": 17}
{"v": 1	"t": 888881	"P": 1341.75	"F": 2}
{"v": 1	"t": 888901	"P": 1441.0	"F": 17}
{"v": 1	"t": 888921	"P": 1407.75	"F": 8}
{"v": 1	"t": 888942	"P": 1326.5	"F": 1}
{"v": 1	"t": 888962	"P": 1479.75	"F": 12}
{"v": 1	"t": 888982	"P": 1330.5	"F": -6}
{"v": 1	"t": 889003	"P": 1396.0	"F": 4}
{"v": 1	"t": 889023	"P": 1373.25	"F": 1}
{"v": 1	"t": 889044	"P": 1391.75	"F": 4}
{"v": 1	"t": 889064	"P": 1365.5	"F": 1}
{"v": 1	"t": 889084	"P": 1374.25	"F": 3}
{"v": 1	"t": 889105	"P": 1387.5	"F": 3}
{"v": 1	"t": 889125	"P": 1370.5	"F": 2}
{"v": 1	"t": 889145	"P": 1372.25	"F": 3}
{"v": 1	"t": 889166	"P": 1378.75	"F": 3}
{"v": 1	"t": 889186	"P": 1379.5	"F": 3}
{"v": 1	"t": 889206	"P": 1372.5	"F": 3}
{"v": 1	"t": 889227	"P": 1378.5	"F": 3}
{"v": 1	"t": 889247	"P": 1390.5	"F": 3}
{"v": 1	"t": 889268	"P": 1384.5	"F": 3}
{"v": 1	"t": 889288	"P": 1393.75	"F": 3}
{"v": 1	"t": 889308	"P": 1412.5	"F": 4}
{"v": 1	"t": 889329	"P": 1409.5	"F": 4	"C": 45.94	"D": 3279	"sn": 54091930088003	"file": "/data/device_log/data0000.out"}
{"v": 1	"t": 889350	"P": 1420.25	"F": 5}
{"v": 1	"t": 889370	"P": 1438.5	"F": 7}
{"v": 1	"t": 889392	"P": 1451.75	"F": 9}
{"v": 1	"t": 889413	"P": 1441.75	"F": 11}
{"v": 1	"t": 889433	"P": 1538.0	"F": 26}
{"v": 1	"t": 889453	"P": 1336.25	"F": 27}
{"v": 1	"t": 889474	"P": 1622.25	"F": 98}
{"v": 1	"t": 889494	"P": 1348.0	"F": 79}
{"v": 1	"t": 889515	"P": 1583.5	"F": 164}
{"v": 1	"t": 889535	"P": 1497.5	"F": 320}
{"v": 1	"t": 889555	"P": 1489.25	"F": 595}
{"v": 1	"t": 889576	"P": 1500.0	"F": 879}
{"v": 1	"t": 889596	"P": 1500.5	"F": 930}
{"v": 1	"t": 889616	"P": 1490.75	"F": 902}
{"v": 1	"t": 889637	"P": 1499.0	"F": 974}
{"v": 1	"t": 889657	"P": 1507.5	"F": 1077}
{"v": 1	"t": 889678	"P": 1505.0	"F": 1269}
{"v": 1	"t": 889698	"P": 1510.0	"F": 1763}
{"v": 1	"t": 889718	"P": 1518.25	"F": 2074}
{"v": 1	"t": 889739	"P": 1518.25	"F": 2454}
{"v": 1	"t": 889759	"P": 1513.5	"F": 2488}
{"v": 1	"t": 889779	"P": 1529.25	"F": 2799}
{"v": 1	"t": 889800	"P": 1528.25	"F": 3135}
{"v": 1	"t": 889820	"P": 1521.25	"F": 3311}
{"v": 1	"t": 889841	"P": 1527.25	"F": 3458}
{"v": 1	"t": 889861	"P": 1536.75	"F": 3607}
{"v": 1	"t": 889881	"P": 1530.25	"F": 3714}
{"v": 1	"t": 889902	"P": 1528.75	"F": 3772}
{"v": 1	"t": 889922	"P": 1546.5	"F": 3996}
{"v": 1	"t": 889942	"P": 1535.75	"F": 4117}
{"v": 1	"t": 889963	"P": 1533.0	"F": 4155}
{"v": 1	"t": 889983	"P": 1546.75	"F": 4280}
{"v": 1	"t": 890004	"P": 1549.0	"F": 4336}
{"v": 1	"t": 890024	"P": 1539.0	"F": 4342}
{"v": 1	"t": 890044	"P": 1547.5	"F": 4534}
{"v": 1	"t": 890065	"P": 1549.75	"F": 4638}
{"v": 1	"t": 890085	"P": 1542.5	"F": 4601}
{"v": 1	"t": 890105	"P": 1541.25	"F": 4520}
{"v": 1	"t": 890126	"P": 1553.5	"F": 4705}
{"v": 1	"t": 890146	"P": 1547.5	"F": 4614}
{"v": 1	"t": 890167	"P": 1541.0	"F": 4722}
{"v": 1	"t": 890187	"P": 1546.25	"F": 4741}
{"v": 1	"t": 890207	"P": 1547.0	"F": 4784}
{"v": 1	"t": 890228	"P": 1536.75	"F": 4759}
{"v": 1	"t": 890248	"P": 1541.0	"F": 4668}
{"v": 1	"t": 890268	"P": 1548.25	"F": 4593}
{"v": 1	"t": 890289	"P": 1541.25	"F": 4647}
{"v": 1	"t": 890309	"P": 1534.0	"F": 4638}
{"v": 1	"t": 890329	"P": 1546.5	"F": 4728}
{"v": 1	"t": 890350	"P": 1545.0	"F": 4715	"C": 45.875	"D": 3279	"sn": 54091930088003	"file": "/data/device_log/data0000.out"	"CO2": 2832.595458984375	"Tp": 24.73296356201172	"H": 10.296622276306152}
{"v": 1	"t": 890371	"P": 1545.5	"F": 4805}
{"v": 1	"t": 890392	"P": 1542.5	"F": 4633}
{"v": 1	"t": 890412	"P": 1552.75	"F": 4793}
{"v": 1	"t": 890432	"P": 1546.25	"F": 4731}
{"v": 1	"t": 890453	"P": 1542.25	"F": 4657}
{"v": 1	"t": 890473	"P": 1543.75	"F": 4790}
{"v": 1	"t": 890493	"P": 1545.5	"F": 4675}
{"v": 1	"t": 890514	"P": 1539.5	"F": 4756}
{"v": 1	"t": 890534	"P": 1544.25	"F": 4682}
{"v": 1	"t": 890555	"P": 1546.75	"F": 4606}
{"v": 1	"t": 890575	"P": 1541.25	"F": 4939}
{"v": 1	"t": 890595	"P": 1538.25	"F": 4684}
{"v": 1	"t": 890616	"P": 1551.5	"F": 4529}
{"v": 1	"t": 890636	"P": 1541.25	"F": 4621}
{"v": 1	"t": 890657	"P": 1538.25	"F": 4694}
{"v": 1	"t": 890677	"P": 1547.5	"F": 4553}
{"v": 1	"t": 890697	"P": 1541.75	"F": 4587}
{"v": 1	"t": 890718	"P": 1540.0	"F": 4544}
{"v": 1	"t": 890738	"P": 1537.25	"F": 4348}
{"v": 1	"t": 890758	"P": 1546.75	"F": 4480}
{"v": 1	"t": 890779	"P": 1536.75	"F": 4404}
{"v": 1	"t": 890799	"P": 1536.5	"F": 4525}
{"v": 1	"t": 890819	"P": 1545.25	"F": 4620}
{"v": 1	"t": 890840	"P": 1538.5	"F": 4622}
{"v": 1	"t": 890860	"P": 1536.0	"F": 4457}
{"v": 1	"t": 890881	"P": 1543.5	"F": 4575}
{"v": 1	"t": 890901	"P": 1544.5	"F": 4676}
{"v": 1	"t": 890921	"P": 1536.75	"F": 4479}
{"v": 1	"t": 890942	"P": 1537.0	"F": 4541}
{"v": 1	"t": 890962	"P": 1541.0	"F": 4439}
{"v": 1	"t": 890982	"P": 1537.5	"F": 4256}
{"v": 1	"t": 891003	"P": 1521.5	"F": 4468}
{"v": 1	"t": 891023	"P": 1535.75	"F": 4335}
{"v": 1	"t": 891043	"P": 1537.5	"F": 4303}
{"v": 1	"t": 891064	"P": 1530.75	"F": 4077}
{"v": 1	"t": 891084	"P": 1529.75	"F": 4186}
{"v": 1	"t": 891105	"P": 1539.25	"F": 4165}
{"v": 1	"t": 891125	"P": 1528.25	"F": 3947}
{"v": 1	"t": 891145	"P": 1519.75	"F": 3911}
{"v": 1	"t": 891166	"P": 1533.0	"F": 3934}
{"v": 1	"t": 891186	"P": 1525.5	"F": 3801}
{"v": 1	"t": 891207	"P": 1524.0	"F": 3712}
{"v": 1	"t": 891227	"P": 1529.0	"F": 3691}
{"v": 1	"t": 891247	"P": 1522.0	"F": 3648}
{"v": 1	"t": 891268	"P": 1518.5	"F": 3690}
{"v": 1	"t": 891288	"P": 1519.75	"F": 3408}
{"v": 1	"t": 891309	"P": 1511.0	"F": 3065}
{"v": 1	"t": 891329	"P": 1505.0	"F": 2805}
{"v": 1	"t": 891350	"P": 1505.75	"F": 2098}
{"v": 1	"t": 891370	"P": 1491.5	"F": 1487	"C": 45.855	"D": 3279	"sn": 54091930088003	"file": "/data/device_log/data0000.out"}
{"v": 1	"t": 891391	"P": 1487.75	"F": 934}
{"v": 1	"t": 891411	"P": 1488.0	"F": 502}
{"v": 1	"t": 891432	"P": 1480.0	"F": 126}
{"v": 1	"t": 891452	"P": 1481.25	"F": 21}
{"v": 1	"t": 891472	"P": 1471.25	"F": 26}
{"v": 1	"t": 891493	"P": 1444.75	"F": 18}
{"v": 1	"t": 891513	"P": 1497.25	"F": 36}
{"v": 1	"t": 891534	"P": 1452.75	"F": 38}
{"v": 1	"t": 891554	"P": 1411.0	"F": 30}
{"v": 1	"t": 891574	"P": 1502.75	"F": 26}
{"v": 1	"t": 891595	"P": 1435.25	"F": 5}
{"v": 1	"t": 891615	"P": 1463.0	"F": 17}
{"v": 1	"t": 891635	"P": 1434.25	"F": 27}
{"v": 1	"t": 891656	"P": 1416.75	"F": 28}
{"v": 1	"t": 891676	"P": 1436.0	"F": 22}
{"v": 1	"t": 891696	"P": 1425.75	"F": 22}
{"v": 1	"t": 891717	"P": 1390.5	"F": 20}
{"v": 1	"t": 891737	"P": 1475.75	"F": 16}
{"v": 1	"t": 891758	"P": 1328.75	"F": 7}
{"v": 1	"t": 891778	"P": 1519.25	"F": 17}
{"v": 1	"t": 891798	"P": 1291.25	"F": -3}
{"v": 1	"t": 891819	"P": 1457.0	"F": 15}
{"v": 1	"t": 891839	"P": 1406.25	"F": 15}
{"v": 1	"t": 891859	"P": 1463.5	"F": 26}
{"v": 1	"t": 891880	"P": 1263.0	"F": -2}
{"v": 1	"t": 891900	"P": 1435.5	"F": 12}
{"v": 1	"t": 891920	"P": 1474.5	"F": 17}
{"v": 1	"t": 891941	"P": 1346.25	"F": 8}
{"v": 1	"t": 891961	"P": 1297.25	"F": 8}
{"v": 1	"t": 891982	"P": 1508.25	"F": 18}
{"v": 1	"t": 892002	"P": 1395.5	"F": 9}
{"v": 1	"t": 892022	"P": 1272.0	"F": 2}
{"v": 1	"t": 892043	"P": 1469.0	"F": 18}
{"v": 1	"t": 892063	"P": 1460.0	"F": 11}
{"v": 1	"t": 892084	"P": 1255.75	"F": 2}
{"v": 1	"t": 892104	"P": 1499.25	"F": 33}
{"v": 1	"t": 892124	"P": 1396.0	"F": 4}
{"v": 1	"t": 892145	"P": 1334.0	"F": 12}
{"v": 1	"t": 892165	"P": 1444.5	"F": 29}
{"v": 1	"t": 892186	"P": 1491.5	"F": 18}
{"v": 1	"t": 892206	"P": 1265.0	"F": 13}
{"v": 1	"t": 892226	"P": 1455.75	"F": 15}
{"v": 1	"t": 892247	"P": 1454.0	"F": 12}
{"v": 1	"t": 892267	"P": 1310.0	"F": 24}
{"v": 1	"t": 892287	"P": 1610.25	"F": 69}
{"v": 1	"t": 892308	"P": 1411.0	"F": 74}
{"v": 1	"t": 892328	"P": 1421.0	"F": 77}
{"v": 1	"t": 892348	"P": 1588.0	"F": 184}
{"v": 1	"t": 892369	"P": 1498.0	"F": 357}
{"v": 1	"t": 892389	"P": 1499.75	"F": 1018	"C": 45.9	"D": 3279	"sn": 54091930088003	"file": "/data/device_log/data0000.out"	"CO2": 2691.040283203125	"Tp": 24.746315002441406	"H": 12.121306419372559}
{"v": 1	"t": 892410	"P": 1510.75	"F": 1854}
{"v": 1	"t": 892431	"P": 1522.5	"F": 2353}
{"v": 1	"t": 892451	"P": 1521.5	"F": 2891}
{"v": 1	"t": 892471	"P": 1519.25	"F": 3147}
{"v": 1	"t": 892492	"P": 1525.75	"F": 3294}
{"v": 1	"t": 892512	"P": 1534.25	"F": 3558}
{"v": 1	"t": 892533	"P": 1525.25	"F": 3575}
{"v": 1	"t": 892553	"P": 1527.5	"F": 3749}
{"v": 1	"t": 892573	"P": 1542.25	"F": 3763}
{"v": 1	"t": 892594	"P": 1537.0	"F": 4149}
{"v": 1	"t": 892614	"P": 1531.75	"F": 4085}
{"v": 1	"t": 892634	"P": 1542.25	"F": 4409}
{"v": 1	"t": 892655	"P": 1547.75	"F": 4411}
{"v": 1	"t": 892675	"P": 1538.75	"F": 4436}
{"v": 1	"t": 892695	"P": 1539.75	"F": 4481}
{"v": 1	"t": 892716	"P": 1554.0	"F": 4749}
{"v": 1	"t": 892736	"P": 1549.75	"F": 4762}
{"v": 1	"t": 892757	"P": 1549.0	"F": 4815}
{"v": 1	"t": 892777	"P": 1556.25	"F": 4900}
{"v": 1	"t": 892798	"P": 1549.25	"F": 4901}
{"v": 1	"t": 892818	"P": 1548.5	"F": 4997}
{"v": 1	"t": 892838	"P": 1557.25	"F": 5048}
{"v": 1	"t": 892859	"P": 1558.75	"F": 5062}
{"v": 1	"t": 892879	"P": 1548.5	"F": 5112}
{"v": 1	"t": 892899	"P": 1561.75	"F": 5208}
{"v": 1	"t": 892920	"P": 1560.5	"F": 5210}
{"v": 1	"t": 892940	"P": 1553.75	"F": 5195}
{"v": 1	"t": 893144	"P": 1562.75	"F": 5373}
{"v": 1	"t": 893165	"P": 1554.75	"F": 5440}
{"v": 1	"t": 893185	"P": 1547.75	"F": 5243}
{"v": 1	"t": 893205	"P": 1555.25	"F": 5344}
{"v": 1	"t": 893226	"P": 1556.25	"F": 5159}
{"v": 1	"t": 893246	"P": 1554.5	"F": 5140}
{"v": 1	"t": 893267	"P": 1552.25	"F": 5176}
{"v": 1	"t": 893287	"P": 1553.25	"F": 5338}
{"v": 1	"t": 893307	"P": 1554.0	"F": 5124}
{"v": 1	"t": 893328	"P": 1545.5	"F": 5348}
{"v": 1	"t": 893348	"P": 1551.25	"F": 5137}
{"v": 1	"t": 893368	"P": 1551.25	"F": 5136}
{"v": 1	"t": 893389	"P": 1547.5	"F": 5200}
{"v": 1	"t": 893409	"P": 1551.75	"F": 5094}
{"v": 1	"t": 893430	"P": 1557.25	"F": 5066}
{"v": 1	"t": 893450	"P": 1540.75	"F": 5103}
{"v": 1	"t": 893470	"P": 1546.5	"F": 4984}
{"v": 1	"t": 893491	"P": 1556.25	"F": 5048}
{"v": 1	"t": 893511	"P": 1543.25	"F": 5045}
{"v": 1	"t": 893532	"P": 1536.0	"F": 4882}
{"v": 1	"t": 893552	"P": 1551.0	"F": 4919}
{"v": 1	"t": 893572	"P": 1544.5	"F": 4748}
{"v": 1	"t": 893593	"P": 1534.75	"F": 4663	"C": 45.86	"D": 3279	"sn": 54091930088003	"file": "/data/device_log/data0000.out"}
{"v": 1	"t": 893613	"P": 1541.75	"F": 4478}
{"v": 1	"t": 893633	"P": 1542.5	"F": 4393}
{"v": 1	"t": 893654	"P": 1535.25	"F": 4374}
{"v": 1	"t": 893674	"P": 1537.25	"F": 4356}
{"v": 1	"t": 893695	"P": 1542.0	"F": 4215}
{"v": 1	"t": 893715	"P": 1528.75	"F": 4354}
{"v": 1	"t": 893735	"P": 1528.75	"F": 4136}
{"v": 1	"t": 893756	"P": 1537.25	"F": 4198}
{"v": 1	"t": 893776	"P": 1528.75	"F": 4060}
{"v": 1	"t": 893797	"P": 1523.25	"F": 3945}
{"v": 1	"t": 893817	"P": 1532.0	"F": 3969}
{"v": 1	"t": 893837	"P": 1529.25	"F": 3824}
{"v": 1	"t": 893858	"P": 1518.25	"F": 3782}
{"v": 1	"t": 893878	"P": 1523.5	"F": 3537}
{"v": 1	"t": 893898	"P": 1529.75	"F": 3500}
{"v": 1	"t": 893919	"P": 1513.5	"F": 3433}
{"v": 1	"t": 893939	"P": 1503.75	"F": 2970}
{"v": 1	"t": 893959	"P": 1512.75	"F": 2512}
{"v": 1	"t": 893980	"P": 1504.0	"F": 1998}
{"v": 1	"t": 894000	"P": 1492.5	"F": 1361}
{"v": 1	"t": 894021	"P": 1495.0	"F": 1067}
{"v": 1	"t": 894041	"P": 1492.25	"F": 797}
{"v": 1	"t": 894061	"P": 1480.5	"F": 541}
{"v": 1	"t": 894082	"P": 1478.5	"F": 135}
{"v": 1	"t": 894102	"P": 1478.0	"F": 20}
{"v": 1	"t": 894123	"P": 1437.25	"F": 13}
{"v": 1	"t": 894143	"P": 1509.0	"F": 25}
{"v": 1	"t": 894163	"P": 1357.25	"F": 29}
{"v": 1	"t": 894184	"P": 1529.75	"F": 50}
{"v": 1	"t": 894204	"P": 1308.75	"F": 19}
{"v": 1	"t": 894224	"P": 1519.5	"F": 11}
{"v": 1	"t": 894245	"P": 1313.5	"F": 8}
{"v": 1	"t": 894265	"P": 1596.5	"F": 41}
{"v": 1	"t": 894286	"P": 1291.25	"F": 13}
{"v": 1	"t": 894306	"P": 1559.25	"F": 37}
{"v": 1	"t": 894326	"P": 1275.25	"F": 12}
{"v": 1	"t": 894347	"P": 1563.0	"F": 30}
{"v": 1	"t": 894367	"P": 1260.0	"F": 7}
{"v": 1	"t": 894387	"P": 1578.75	"F": 26}
{"v": 1	"t": 894408	"P": 1229.5	"F": -3}
{"v": 1	"t": 894428	"P": 1575.75	"F": 22}
{"v": 1	"t": 894449	"P": 1266.25	"F": -1}
{"v": 1	"t": 894469	"P": 1481.25	"F": 14}
{"v": 1	"t": 894489	"P": 1374.5	"F": 1}
{"v": 1	"t": 894510	"P": 1385.75	"F": 2}
{"v": 1	"t": 894530	"P": 1412.0	"F": 4}
{"v": 1	"t": 894550	"P": 1370.75	"F": 1}
{"v": 1	"t": 894571	"P": 1425.0	"F": 5}
{"v": 1	"t": 894591	"P": 1383.5	"F": 2}
{"v": 1	"t": 894612	"P": 1404.75	"F": 4	"C": 45.855	"D": 3279	"sn": 54091930088003	"file": "/data/device_log/data0000.out"	"CO2": 3222.810546875	"Tp": 24.746315002441406	"H": 13.86288070678711}
{"v": 1	"t": 894632	"P": 1398.75	"F": 3}
{"v": 1	"t": 894653	"P": 1404.0	"F": 3}
{"v": 1	"t": 894673	"P": 1411.75	"F": 4}
{"v": 1	"t": 894694	"P": 1401.0	"F": 4}
{"v": 1	"t": 894714	"P": 1407.0	"F": 4}
{"v": 1	"t": 894735	"P": 1420.25	"F": 4}
{"v": 1	"t": 894755	"P": 1409.5	"F": 4}
{"v": 1	"t": 894775	"P": 1412.0	"F": 4}
{"v": 1	"t": 894796	"P": 1425.0	"F": 5}
{"v": 1	"t": 894816	"P": 1422.5	"F": 5}
{"v": 1	"t": 894837	"P": 1420.0	"F": 5}
{"v": 1	"t": 894857	"P": 1433.25	"F": 5}
{"v": 1	"t": 894877	"P": 1433.25	"F": 6}
{"v": 1	"t": 894898	"P": 1430.5	"F": 6}
{"v": 1	"t": 894918	"P": 1443.25	"F": 7}
{"v": 1	"t": 894938	"P": 1456.75	"F": 8}
{"v": 1	"t": 894959	"P": 1448.75	"F": 10}
{"v": 1	"t": 894979	"P": 1527.75	"F": 24}
{"v": 1	"t": 895000	"P": 1380.75	"F": 38}
{"v": 1	"t": 895020	"P": 1601.75	"F": 137}
{"v": 1	"t": 895040	"P": 1503.75	"F": 353}
{"v": 1	"t": 895061	"P": 1513.75	"F": 1026}
{"v": 1	"t": 895081	"P": 1517.25	"F": 1900}
{"v": 1	"t": 895101	"P": 1516.0	"F": 2328}
{"v": 1	"t": 895122	"P": 1523.0	"F": 3039}
{"v": 1	"t": 895142	"P": 1528.75	"F": 3465}
{"v": 1	"t": 895163	"P": 1533.5	"F": 3715}
{"v": 1	"t": 895183	"P": 1531.5	"F": 3849}
{"v": 1	"t": 895203	"P": 1540.0	"F": 3961}
{"v": 1	"t": 895224	"P": 1539.25	"F": 4184}
{"v": 1	"t": 895244	"P": 1541.75	"F": 4265}
{"v": 1	"t": 895264	"P": 1545.25	"F": 4401}
{"v": 1	"t": 895285	"P": 1546.5	"F": 4485}
{"v": 1	"t": 895305	"P": 1542.0	"F": 4632}
{"v": 1	"t": 895326	"P": 1547.0	"F": 4778}
{"v": 1	"t": 895346	"P": 1550.0	"F": 4987}
{"v": 1	"t": 895366	"P": 1552.5	"F": 4874}
{"v": 1	"t": 895387	"P": 1548.75	"F": 4900}
{"v": 1	"t": 895407	"P": 1562.0	"F": 4930}
{"v": 1	"t": 895428	"P": 1552.25	"F": 5019}
{"v": 1	"t": 895448	"P": 1543.75	"F": 4928}
{"v": 1	"t": 895468	"P": 1558.5	"F": 5083}
{"v": 1	"t": 895489	"P": 1552.5	"F": 4869}
{"v": 1	"t": 895509	"P": 1543.75	"F": 4838}
{"v": 1	"t": 895529	"P": 1556.75	"F": 5058}
{"v": 1	"t": 895550	"P": 1554.75	"F": 4892}
{"v": 1	"t": 895570	"P": 1543.25	"F": 4982}
{"v": 1	"t": 895591	"P": 1548.0	"F": 4846}
{"v": 1	"t": 895611	"P": 1551.5	"F": 4798}
{"v": 1	"t": 895631	"P": 1545.25	"F": 4830	"C": 45.86	"D": 3279	"sn": 54091930088003	"file": "/data/device_log/data0000.out"	"CO2": 4095.34228515625	"Tp": 24.71961212158203	"H": 15.29696273803711}
{"v": 1	"t": 895652	"P": 1543.75	"F": 4778}
{"v": 1	"t": 895673	"P": 1543.0	"F": 4882}
{"v": 1	"t": 895693	"P": 1551.0	"F": 4737}
{"v": 1	"t": 895714	"P": 1549.5	"F": 4890}
{"v": 1	"t": 895734	"P": 1542.25	"F": 4668}
{"v": 1	"t": 895754	"P": 1548.25	"F": 4889}
{"v": 1	"t": 895775	"P": 1547.5	"F": 4827}
{"v": 1	"t": 895795	"P": 1534.75	"F": 4871}
{"v": 1	"t": 895815	"P": 1543.5	"F": 4815}
{"v": 1	"t": 895836	"P": 1545.25	"F": 4784}
{"v": 1	"t": 895856	"P": 1542.25	"F": 4644}
{"v": 1	"t": 895877	"P": 1537.75	"F": 4656}
{"v": 1	"t": 895897	"P": 1548.75	"F": 4809}
{"v": 1	"t": 895917	"P": 1551.0	"F": 4668}
{"v": 1	"t": 895938	"P": 1542.25	"F": 4823}
{"v": 1	"t": 895958	"P": 1545.75	"F": 4694}
{"v": 1	"t": 895979	"P": 1541.75	"F": 4689}
{"v": 1	"t": 895999	"P": 1533.75	"F": 4568}
{"v": 1	"t": 896019	"P": 1533.75	"F": 4461}
{"v": 1	"t": 896040	"P": 1536.0	"F": 4351}
{"v": 1	"t": 896060	"P": 1530.0	"F": 4342}
{"v": 1	"t": 896080	"P": 1523.5	"F": 4054}
{"v": 1	"t": 896101	"P": 1539.75	"F": 4222}
{"v": 1	"t": 896121	"P": 1533.25	"F": 4210}
{"v": 1	"t": 896142	"P": 1525.0	"F": 3949}
{"v": 1	"t": 896162	"P": 1532.0	"F": 3998}
{"v": 1	"t": 896182	"P": 1538.0	"F": 3812}
{"v": 1	"t": 896203	"P": 1526.0	"F": 3903}
{"v": 1	"t": 896223	"P": 1529.5	"F": 3806}
{"v": 1	"t": 896243	"P": 1540.0	"F": 3961}
{"v": 1	"t": 896264	"P": 1529.25	"F": 3886}
{"v": 1	"t": 896284	"P": 1526.0	"F": 3962}
{"v": 1	"t": 896304	"P": 1533.75	"F": 4057}
{"v": 1	"t": 896325	"P": 1536.25	"F": 3958}
{"v": 1	"t": 896345	"P": 1529.75	"F": 3961}
{"v": 1	"t": 896366	"P": 1536.5	"F": 4013}
{"v": 1	"t": 896386	"P": 1540.75	"F": 3823}
{"v": 1	"t": 896406	"P": 1525.0	"F": 3893}
{"v": 1	"t": 896427	"P": 1521.25	"F": 3821}
{"v": 1	"t": 896447	"P": 1527.5	"F": 3584}
{"v": 1	"t": 896467	"P": 1512.75	"F": 2891}
{"v": 1	"t": 896488	"P": 1503.25	"F": 2454}
{"v": 1	"t": 896508	"P": 1503.0	"F": 1646}
{"v": 1	"t": 896529	"P": 1492.75	"F": 1028}
{"v": 1	"t": 896549	"P": 1480.0	"F": 613}
{"v": 1	"t": 896569	"P": 1486.75	"F": 244}
{"v": 1	"t": 896590	"P": 1479.0	"F": 7}
{"v": 1	"t": 896610	"P": 1483.25	"F": 17}
{"v": 1	"t": 896631	"P": 1409.25	"F": 16}
{"v": 1	"t": 896651	"P": 1613.25	"F": 47	"C": 45.87	"D": 3279	"sn": 54091930088003	"file": "/data/device_log/data0000.out"}
{"v": 1	"t": 896671	"P": 1362.75	"F": 42}
{"v": 1	"t": 896692	"P": 1490.0	"F": 47}
{"v": 1	"t": 896712	"P": 1548.25	"F": 40}
{"v": 1	"t": 896733	"P": 1363.75	"F": 31}
{"v": 1	"t": 896753	"P": 1437.25	"F": 51}
{"v": 1	"t": 896773	"P": 1553.0	"F": 77}
{"v": 1	"t": 896794	"P": 1373.5	"F": 47}
{"v": 1	"t": 896814	"P": 1413.0	"F": 46}
{"v": 1	"t": 896835	"P": 1514.25	"F": 18}
{"v": 1	"t": 896855	"P": 1373.5	"F": 6}
{"v": 1	"t": 896875	"P": 1546.0	"F": 29}
{"v": 1	"t": 896896	"P": 1356.0	"F": 18}
{"v": 1	"t": 896916	"P": 1517.75	"F": 32}
{"v": 1	"t": 896936	"P": 1380.0	"F": 20}
{"v": 1	"t": 896957	"P": 1509.5	"F": 26}
{"v": 1	"t": 896977	"P": 1392.0	"F": 20}
{"v": 1	"t": 896998	"P": 1478.5	"F": 25}
{"v": 1	"t": 897018	"P": 1407.25	"F": 18}
{"v": 1	"t": 897038	"P": 1454.5	"F": 27}
{"v": 1	"t": 897059	"P": 1445.75	"F": 26}
{"v": 1	"t": 897079	"P": 1409.75	"F": 18}
{"v": 1	"t": 897099	"P": 1478.0	"F": 26}
{"v": 1	"t": 897120	"P": 1401.5	"F": 19}
{"v": 1	"t": 897140	"P": 1496.75	"F": 29}
{"v": 1	"t": 897161	"P": 1377.0	"F": 19}
{"v": 1	"t": 897181	"P": 1515.5	"F": 26}
{"v": 1	"t": 897201	"P": 1415.0	"F": 18}
{"v": 1	"t": 897222	"P": 1471.25	"F": 32}
{"v": 1	"t": 897242	"P": 1507.75	"F": 49}
{"v": 1	"t": 897262	"P": 1472.0	"F": 91}
{"v": 1	"t": 897283	"P": 1474.0	"F": 149}
{"v": 1	"t": 897303	"P": 1546.75	"F": 309}
{"v": 1	"t": 897323	"P": 1503.25	"F": 768}
{"v": 1	"t": 897344	"P": 1503.75	"F": 1354}
{"v": 1	"t": 897364	"P": 1505.25	"F": 1611}
{"v": 1	"t": 897385	"P": 1518.75	"F": 1815}
{"v": 1	"t": 897405	"P": 1513.75	"F": 2037}
{"v": 1	"t": 897425	"P": 1505.75	"F": 2266}
{"v": 1	"t": 897446	"P": 1518.0	"F": 2355}
{"v": 1	"t": 897466	"P": 1516.75	"F": 2326}
{"v": 1	"t": 897486	"P": 1515.25	"F": 2342}
{"v": 1	"t": 897507	"P": 1513.75	"F": 2490}
{"v": 1	"t": 897527	"P": 1524.0	"F": 2731}
{"v": 1	"t": 897547	"P": 1518.75	"F": 2772}
{"v": 1	"t": 897568	"P": 1515.25	"F": 2810}
{"v": 1	"t": 897588	"P": 1521.5	"F": 2975}
{"v": 1	"t": 897608	"P": 1528.0	"F": 3134}
{"v": 1	"t": 897629	"P": 1528.5	"F": 3238}
{"v": 1	"t": 897649	"P": 1524.75	"F": 3295}
{"v": 1	"t": 897669	"P": 1533.0	"F": 3532	"C": 45.825	"D": 3279	"sn": 54091930088003	"file": "/data/device_log/data0000.out"	"CO2": 4229.04443359375	"Tp": 24.663536071777344	"H": 16.36168670654297}
{"v": 1	"t": 897691	"P": 1527.5	"F": 3592}
{"v": 1	"t": 897711	"P": 1539.25	"F": 3799}
{"v": 1	"t": 897731	"P": 1526.25	"F": 3944}
{"v": 1	"t": 897752	"P": 1528.75	"F": 3979}
{"v": 1	"t": 897772	"P": 1545.5	"F": 3997}
{"v": 1	"t": 897792	"P": 1541.75	"F": 4151}
{"v": 1	"t": 897813	"P": 1534.5	"F": 4216}
{"v": 1	"t": 897833	"P": 1539.5	"F": 4242}
{"v": 1	"t": 897853	"P": 1549.0	"F": 4255}
{"v": 1	"t": 897874	"P": 1543.25	"F": 4316}
{"v": 1	"t": 897894	"P": 1535.75	"F": 4507}
{"v": 1	"t": 897914	"P": 1543.0	"F": 4515}
{"v": 1	"t": 897935	"P": 1549.25	"F": 4580}
{"v": 1	"t": 897955	"P": 1545.5	"F": 4505}
{"v": 1	"t": 897975	"P": 1535.5	"F": 4493}
{"v": 1	"t": 897996	"P": 1548.75	"F": 4581}
{"v": 1	"t": 898016	"P": 1549.5	"F": 4615}
{"v": 1	"t": 898037	"P": 1540.5	"F": 4587}
{"v": 1	"t": 898057	"P": 1551.5	"F": 4594}
{"v": 1	"t": 898078	"P": 1538.0	"F": 4613}
{"v": 1	"t": 898098	"P": 1540.0	"F": 4737}
{"v": 1	"t": 898118	"P": 1552.75	"F": 4709}
{"v": 1	"t": 898139	"P": 1547.25	"F": 4619}
{"v": 1	"t": 898159	"P": 1538.0	"F": 4590}
{"v": 1	"t": 898179	"P": 1535.5	"F": 4754}
{"v": 1	"t": 898199	"P": 1555.0	"F": 4575}
{"v": 1	"t": 898220	"P": 1547.5	"F": 4546}
{"v": 1	"t": 898240	"P": 1540.5	"F": 4515}
{"v": 1	"t": 898260	"P": 1539.0	"F": 4592}
{"v": 1	"t": 898281	"P": 1549.75	"F": 4465}
{"v": 1	"t": 898301	"P": 1541.5	"F": 4435}
{"v": 1	"t": 898321	"P": 1538.0	"F": 4535}
{"v": 1	"t": 898342	"P": 1540.0	"F": 4506}
{"v": 1	"t": 898362	"P": 1546.75	"F": 4548}
{"v": 1	"t": 898382	"P": 1538.75	"F": 4704}
{"v": 1	"t": 898403	"P": 1534.75	"F": 4504}
{"v": 1	"t": 898423	"P": 1540.25	"F": 4598}
{"v": 1	"t": 898443	"P": 1548.5	"F": 4473}
{"v": 1	"t": 898464	"P": 1540.25	"F": 4552}
{"v": 1	"t": 898484	"P": 1537.0	"F": 4592}
{"v": 1	"t": 898504	"P": 1538.75	"F": 4373}
{"v": 1	"t": 898525	"P": 1541.5	"F": 4460}
{"v": 1	"t": 898545	"P": 1530.75	"F": 4593}
{"v": 1	"t": 898565	"P": 1527.75	"F": 4440}
{"v": 1	"t": 898586	"P": 1537.75	"F": 4378}
{"v": 1	"t": 898606	"P": 1541.25	"F": 4294}
{"v": 1	"t": 898626	"P": 1532.5	"F": 4325}
{"v": 1	"t": 898647	"P": 1524.75	"F": 4327}
{"v": 1	"t": 898667	"P": 1539.25	"F": 4179}
{"v": 1	"t": 898687	"P": 1539.25	"F": 4285	"C": 45.815	"D": 3279	"sn": 54091930088003	"file": "/data/device_log/data0000.out"}
{"v": 1	"t": 898708	"P": 1528.75	"F": 4164}
{"v": 1	"t": 898728	"P": 1531.75	"F": 4187}
{"v": 1	"t": 898749	"P": 1533.25	"F": 4085}
{"v": 1	"t": 898769	"P": 1526.5	"F": 4165}
{"v": 1	"t": 898789	"P": 1533.75	"F": 4112}
{"v": 1	"t": 898810	"P": 1535.5	"F": 4127}
{"v": 1	"t": 898830	"P": 1526.0	"F": 3865}
{"v": 1	"t": 898851	"P": 1526.0	"F": 3893}
{"v": 1	"t": 898871	"P": 1529.5	"F": 3819}
{"v": 1	"t": 898891	"P": 1525.5	"F": 3567}
{"v": 1	"t": 898911	"P": 1510.25	"F": 3132}
{"v": 1	"t": 898932	"P": 1501.25	"F": 2504}
{"v": 1	"t": 898952	"P": 1507.0	"F": 1913}
{"v": 1	"t": 898972	"P": 1495.0	"F": 1255}
{"v": 1	"t": 898993	"P": 1483.25	"F": 855}
{"v": 1	"t": 899013	"P": 1481.25	"F": 490}
{"v": 1	"t": 899033	"P": 1490.0	"F": 153}
{"v": 1	"t": 899054	"P": 1473.5	"F": 17}
{"v": 1	"t": 899074	"P": 1474.5	"F": 21}
{"v": 1	"t": 899094	"P": 1474.0	"F": 22}
{"v": 1	"t": 899114	"P": 1408.0	"F": 27}
{"v": 1	"t": 899135	"P": 1519.75	"F": 53}
{"v": 1	"t": 899155	"P": 1503.5	"F": 34}
{"v": 1	"t": 899175	"P": 1359.5	"F": 27}
{"v": 1	"t": 899196	"P": 1503.25	"F": 37}
{"v": 1	"t": 899216	"P": 1487.5	"F": 34}
{"v": 1	"t": 899236	"P": 1375.5	"F": 21}
{"v": 1	"t": 899257	"P": 1509.5	"F": 21}
{"v": 1	"t": 899277	"P": 1340.75	"F": 16}
{"v": 1	"t": 899297	"P": 1554.5	"F": 30}
{"v": 1	"t": 899318	"P": 1283.25	"F": 18}
{"v": 1	"t": 899338	"P": 1554.25	"F": 35}
{"v": 1	"t": 899358	"P": 1328.75	"F": 13}
{"v": 1	"t": 899379	"P": 1551.75	"F": 37}
{"v": 1	"t": 899399	"P": 1314.25	"F": 21}
{"v": 1	"t": 899419	"P": 1535.5	"F": 32}
{"v": 1	"t": 899440	"P": 1344.75	"F": 17}
{"v": 1	"t": 899460	"P": 1507.75	"F": 35}
{"v": 1	"t": 899480	"P": 1385.5	"F": 24}
{"v": 1	"t": 899501	"P": 1474.0	"F": 25}
{"v": 1	"t": 899521	"P": 1435.5	"F": 22}
{"v": 1	"t": 899541	"P": 1420.0	"F": 24}
{"v": 1	"t": 899562	"P": 1485.5	"F": 27}
{"v": 1	"t": 899582	"P": 1427.75	"F": 19}
{"v": 1	"t": 899602	"P": 1465.0	"F": 24}
{"v": 1	"t": 899623	"P": 1514.25	"F": 42}
{"v": 1	"t": 899643	"P": 1420.0	"F": 82}
{"v": 1	"t": 899663	"P": 1518.25	"F": 134}
{"v": 1	"t": 899684	"P": 1541.25	"F": 347}
{"v": 1	"t": 899704	"P": 1497.0	"F": 976	"C": 45.825	"D": 3279	"sn": 54091930088003	"file": "/data/device_log/data0000.out"	"CO2": 4190.33447265625	"Tp": 24.67688751220703	"H": 17.132038116455078}
{"v": 1	"t": 899725	"P": 1506.5	"F": 1687}
{"v": 1	"t": 899746	"P": 1517.0	"F": 2047}
{"v": 1	"t": 899766	"P": 1518.75	"F": 2450}
{"v": 1	"t": 899786	"P": 1514.0	"F": 2623}
{"v": 1	"t": 899807	"P": 1516.0	"F": 2825}
{"v": 1	"t": 899827	"P": 1527.5	"F": 2953}
{"v": 1	"t": 899847	"P": 1523.25	"F": 3134}
{"v": 1	"t": 899868	"P": 1516.5	"F": 3261}
{"v": 1	"t": 899888	"P": 1523.5	"F": 3423}
{"v": 1	"t": 899908	"P": 1533.0	"F": 3489}
{"v": 1	"t": 899929	"P": 1526.5	"F": 3517}
{"v": 1	"t": 899949	"P": 1526.0	"F": 3688}
{"v": 1	"t": 899969	"P": 1532.25	"F": 3634}
{"v": 1	"t": 899990	"P": 1541.75	"F": 3756}
{"v": 1	"t": 900010	"P": 1534.5	"F": 3788}
{"v": 1	"t": 900030	"P": 1527.0	"F": 3983}
{"v": 1	"t": 900051	"P": 1545.75	"F": 3957}
{"v": 1	"t": 900071	"P": 1537.0	"F": 4108}
{"v": 1	"t": 900091	"P": 1533.75	"F": 4065}
{"v": 1	"t": 900112	"P": 1533.75	"F": 4181}
{"v": 1	"t": 900132	"P": 1545.25	"F": 4383}
{"v": 1	"t": 900152	"P": 1538.75	"F": 4413}
{"v": 1	"t": 900173	"P": 1537.5	"F": 4470}
{"v": 1	"t": 900193	"P": 1544.75	"F": 4403}
{"v": 1	"t": 900213	"P": 1548.25	"F": 4399}
{"v": 1	"t": 900234	"P": 1543.0	"F": 4582}
{"v": 1	"t": 900254	"P": 1539.5	"F": 4642}
{"v": 1	"t": 900274	"P": 1550.75	"F": 4569}
{"v": 1	"t": 900295	"P": 1542.75	"F": 4726}
{"v": 1	"t": 900315	"P": 1536.0	"F": 4656}
{"v": 1	"t": 900336	"P": 1549.5	"F": 4524}
{"v": 1	"t": 900356	"P": 1549.75	"F": 4569}
{"v": 1	"t": 900376	"P": 1535.0	"F": 4485}
{"v": 1	"t": 900397	"P": 1536.0	"F": 4448}
{"v": 1	"t": 900417	"P": 1539.5	"F": 4584}
{"v": 1	"t": 900437	"P": 1543.25	"F": 4490}
{"v": 1	"t": 900458	"P": 1533.25	"F": 4294}
{"v": 1	"t": 900478	"P": 1545.5	"F": 4473}
{"v": 1	"t": 900499	"P": 1537.75	"F": 4484}
{"v": 1	"t": 900519	"P": 1535.25	"F": 4402}
{"v": 1	"t": 900539	"P": 1540.0	"F": 4414}
{"v": 1	"t": 900560	"P": 1545.0	"F": 4386}
{"v": 1	"t": 900580	"P": 1526.5	"F": 4410}
{"v": 1	"t": 900601	"P": 1533.0	"F": 4463}
{"v": 1	"t": 900621	"P": 1539.25	"F": 4230}
{"v": 1	"t": 900641	"P": 1532.25	"F": 4202}
{"v": 1	"t": 900662	"P": 1534.5	"F": 4340}
{"v": 1	"t": 900682	"P": 1544.75	"F": 4313}
{"v": 1	"t": 900702	"P": 1538.75	"F": 4414}
{"v": 1	"t": 900723	"P": 1537.25	"F": 4412	"C": 45.795	"D": 3279	"sn": 54091930088003	"file": "/data/device_log/data0000.out"}
{"v": 1	"t": 900744	"P": 1541.75	"F": 4411}
{"v": 1	"t": 900764	"P": 1530.5	"F": 4333}
{"v": 1	"t": 900786	"P": 1543.0	"F": 4403}
{"v": 1	"t": 900807	"P": 1534.0	"F": 4475}
{"v": 1	"t": 900827	"P": 1541.25	"F": 4504}
{"v": 1	"t": 900847	"P": 1541.25	"F": 4446}
{"v": 1	"t": 900868	"P": 1533.5	"F": 4371}
{"v": 1	"t": 900888	"P": 1533.25	"F": 4441}
{"v": 1	"t": 900908	"P": 1546.75	"F": 4439}
{"v": 1	"t": 900929	"P": 1538.5	"F": 4437}
{"v": 1	"t": 900949	"P": 1533.75	"F": 4429}
{"v": 1	"t": 900970	"P": 1551.25	"F": 4679}
{"v": 1	"t": 900990	"P": 1544.0	"F": 4494}
{"v": 1	"t": 901010	"P": 1541.75	"F": 4455}
{"v": 1	"t": 901031	"P": 1546.0	"F": 4537}
{"v": 1	"t": 901051	"P": 1551.25	"F": 4603}
{"v": 1	"t": 901071	"P": 1538.75	"F": 4658}
{"v": 1	"t": 901092	"P": 1535.0	"F": 4619}
{"v": 1	"t": 901112	"P": 1546.0	"F": 4538}
{"v": 1	"t": 901132	"P": 1526.75	"F": 4468}
{"v": 1	"t": 901153	"P": 1527.75	"F": 4440}
{"v": 1	"t": 901173	"P": 1531.25	"F": 4219}
{"v": 1	"t": 901194	"P": 1518.5	"F": 3439}
{"v": 1	"t": 901214	"P": 1504.5	"F": 2886}
{"v": 1	"t": 901234	"P": 1507.5	"F": 2181}
{"v": 1	"t": 901255	"P": 1499.5	"F": 1524}
{"v": 1	"t": 901275	"P": 1481.25	"F": 1044}
{"v": 1	"t": 901296	"P": 1487.0	"F": 653}
{"v": 1	"t": 901316	"P": 1492.75	"F": 284}
{"v": 1	"t": 901336	"P": 1483.0	"F": 49}
{"v": 1	"t": 901357	"P": 1483.0	"F": 41}
{"v": 1	"t": 901377	"P": 1462.75	"F": 30}
{"v": 1	"t": 901397	"P": 1539.75	"F": 29}
{"v": 1	"t": 901418	"P": 1357.25	"F": 26}
{"v": 1	"t": 901438	"P": 1582.0	"F": 55}
{"v": 1	"t": 901459	"P": 1331.75	"F": 31}
{"v": 1	"t": 901479	"P": 1520.25	"F": 46}
{"v": 1	"t": 901499	"P": 1470.5	"F": 28}
{"v": 1	"t": 901520	"P": 1445.75	"F": 38}
{"v": 1	"t": 901540	"P": 1388.5	"F": 28}
{"v": 1	"t": 901561	"P": 1521.25	"F": 27}
{"v": 1	"t": 901581	"P": 1366.5	"F": 15}
{"v": 1	"t": 901601	"P": 1529.75	"F": 27}
{"v": 1	"t": 901622	"P": 1349.0	"F": 23}
{"v": 1	"t": 901642	"P": 1510.75	"F": 29}
{"v": 1	"t": 901663	"P": 1345.0	"F": 16}
{"v": 1	"t": 901683	"P": 1524.0	"F": 31}
{"v": 1	"t": 901704	"P": 1375.25	"F": 22}
{"v": 1	"t": 901724	"P": 1482.5	"F": 25}
{"v": 1	"t": 901744	"P": 1399.75	"F": 19	"C": 45.785	"D": 3279	"sn": 54091930088003	"file": "/data/device_log/data0000.out"	"CO2": 4372.7255859375	"Tp": 24.69023895263672	"H": 17.9571590423584}
{"v": 1	"t": 901767	"P": 1467.0	"F": 28}
{"v": 1	"t": 901787	"P": 1418.0	"F": 24}
{"v": 1	"t": 901808	"P": 1369.25	"F": 21}
{"v": 1	"t": 901829	"P": 1511.5	"F": 29}
{"v": 1	"t": 901849	"P": 1383.75	"F": 20}
{"v": 1	"t": 901870	"P": 1489.25	"F": 25}
{"v": 1	"t": 901890	"P": 1430.5	"F": 18}
{"v": 1	"t": 901910	"P": 1479.75	"F": 25}
{"v": 1	"t": 901931	"P": 1435.25	"F": 23}
{"v": 1	"t": 901951	"P": 1549.75	"F": 35}
{"v": 1	"t": 901971	"P": 1332.25	"F": 33}
{"v": 1	"t": 901992	"P": 1641.25	"F": 85}
{"v": 1	"t": 902012	"P": 1382.0	"F": 64}
{"v": 1	"t": 902033	"P": 1570.25	"F": 65}
{"v": 1	"t": 902053	"P": 1447.5	"F": 102}
{"v": 1	"t": 902073	"P": 1551.5	"F": 246}
{"v": 1	"t": 902094	"P": 1500.25	"F": 585}
{"v": 1	"t": 902114	"P": 1503.0	"F": 1162}
{"v": 1	"t": 902135	"P": 1515.0	"F": 1538}
{"v": 1	"t": 902155	"P": 1512.75	"F": 1785}
{"v": 1	"t": 902175	"P": 1509.75	"F": 2154}
{"v": 1	"t": 902196	"P": 1519.0	"F": 2408}
{"v": 1	"t": 902216	"P": 1524.5	"F": 2734}
{"v": 1	"t": 902236	"P": 1516.25	"F": 3013}
{"v": 1	"t": 902257	"P": 1520.75	"F": 3264}
{"v": 1	"t": 902277	"P": 1535.25	"F": 3275}
{"v": 1	"t": 902297	"P": 1527.25	"F": 3444}
{"v": 1	"t": 902318	"P": 1531.75	"F": 3620}
{"v": 1	"t": 902338	"P": 1542.25	"F": 3929}
{"v": 1	"t": 902359	"P": 1542.5	"F": 4115}
{"v": 1	"t": 902379	"P": 1534.0	"F": 4347}
{"v": 1	"t": 902399	"P": 1541.75	"F": 4289}
{"v": 1	"t": 902420	"P": 1548.75	"F": 4406}
{"v": 1	"t": 902440	"P": 1539.75	"F": 4600}
{"v": 1	"t": 902460	"P": 1544.0	"F": 4571}
{"v": 1	"t": 902481	"P": 1556.5	"F": 4653}
{"v": 1	"t": 902501	"P": 1548.75	"F": 4909}
{"v": 1	"t": 902522	"P": 1537.75	"F": 4941}
{"v": 1	"t": 902542	"P": 1558.0	"F": 4983}
{"v": 1	"t": 902562	"P": 1556.75	"F": 4860}
{"v": 1	"t": 902583	"P": 1547.75	"F": 5040}
{"v": 1	"t": 902603	"P": 1552.75	"F": 5027}
{"v": 1	"t": 902623	"P": 1559.5	"F": 5208}
{"v": 1	"t": 902644	"P": 1555.5	"F": 5333}
{"v": 1	"t": 902664	"P": 1556.75	"F": 5317}
{"v": 1	"t": 902685	"P": 1561.0	"F": 5314}
{"v": 1	"t": 902705	"P": 1559.5	"F": 5203}
{"v": 1	"t": 902725	"P": 1542.5	"F": 5400}
{"v": 1	"t": 902746	"P": 1563.0	"F": 5243}
{"v": 1	"t": 902766	"P": 1558.75	"F": 5310	"C": 45.8	"D": 3279	"sn": 54091930088003	"file": "/data/device_log/data0000.out"}
{"v": 1	"t": 902787	"P": 1556.0	"F": 5262}
{"v": 1	"t": 902807	"P": 1559.5	"F": 5205}
{"v": 1	"t": 902829	"P": 1552.5	"F": 5377}
{"v": 1	"t": 902849	"P": 1562.0	"F": 5241}
{"v": 1	"t": 902870	"P": 1561.5	"F": 5356}
{"v": 1	"t": 902890	"P": 1551.5	"F": 5451}
{"v": 1	"t": 902911	"P": 1560.25	"F": 5427}
{"v": 1	"t": 902931	"P": 1562.25	"F": 5396}
{"v": 1	"t": 902951	"P": 1549.75	"F": 5314}
{"v": 1	"t": 902972	"P": 1546.5	"F": 5326}
{"v": 1	"t": 902992	"P": 1568.25	"F": 5403}
{"v": 1	"t": 903012	"P": 1555.5	"F": 5332}
{"v": 1	"t": 903033	"P": 1555.5	"F": 5445}
{"v": 1	"t": 903053	"P": 1557.5	"F": 5624}
{"v": 1	"t": 903074	"P": 1557.5	"F": 5347}
{"v": 1	"t": 903094	"P": 1547.25	"F": 5360}
{"v": 1	"t": 903114	"P": 1551.5	"F": 5204}
{"v": 1	"t": 903135	"P": 1559.75	"F": 5209}
{"v": 1	"t": 903155	"P": 1554.25	"F": 5375}
{"v": 1	"t": 903175	"P": 1549.0	"F": 5321}
{"v": 1	"t": 903196	"P": 1562.5	"F": 5203}
{"v": 1	"t": 903216	"P": 1550.0	"F": 5462}
{"v": 1	"t": 903236	"P": 1546.75	"F": 5224}
{"v": 1	"t": 903257	"P": 1556.75	"F": 5359}
{"v": 1	"t": 903277	"P": 1551.75	"F": 5291}
{"v": 1	"t": 903298	"P": 1552.5	"F": 5314}
{"v": 1	"t": 903318	"P": 1549.25	"F": 5309}
{"v": 1	"t": 903338	"P": 1554.5	"F": 5114}
{"v": 1	"t": 903359	"P": 1546.5	"F": 5027}
{"v": 1	"t": 903379	"P": 1547.0	"F": 5082}
{"v": 1	"t": 903400	"P": 1558.0	"F": 5107}
{"v": 1	"t": 903420	"P": 1545.0	"F": 5204}
{"v": 1	"t": 903440	"P": 1539.25	"F": 5140}
{"v": 1	"t": 903461	"P": 1547.0	"F": 4970}
{"v": 1	"t": 903481	"P": 1541.25	"F": 5037}
{"v": 1	"t": 903502	"P": 1532.0	"F": 4964}
{"v": 1	"t": 903522	"P": 1544.75	"F": 4858}
{"v": 1	"t": 903596	"P": 1518.75	"F": 3415}
{"v": 1	"t": 903616	"P": 1502.25	"F": 2622}
{"v": 1	"t": 903637	"P": 1499.75	"F": 1907}
{"v": 1	"t": 903657	"P": 1502.0	"F": 1360}
{"v": 1	"t": 903678	"P": 1488.5	"F": 1083}
{"v": 1	"t": 903698	"P": 1483.0	"F": 850}
{"v": 1	"t": 903718	"P": 1491.0	"F": 593}
{"v": 1	"t": 903739	"P": 1484.25	"F": 237}
{"v": 1	"t": 903759	"P": 1464.75	"F": 14}
{"v": 1	"t": 903779	"P": 1502.25	"F": 25}
{"v": 1	"t": 903800	"P": 1424.5	"F": 22}
{"v": 1	"t": 903820	"P": 1534.75	"F": 33}
{"v": 1	"t": 903841	"P": 1393.0	"F": 49	"C": 45.775	"D": 3279	"sn": 54091930088003	"file": "/data/device_log/data0000.out"	"CO2": 4547.49365234375	"Tp": 24.663536071777344	"H": 18.331945419311523}
{"v": 1	"t": 903862	"P": 1489.0	"F": 48}
{"v": 1	"t": 903882	"P": 1520.75	"F": 39}
{"v": 1	"t": 903904	"P": 1490.25	"F": 47}
{"v": 1	"t": 903925	"P": 1402.75	"F": 33}
{"v": 1	"t": 903945	"P": 1402.25	"F": 45}
{"v": 1	"t": 903965	"P": 1529.5	"F": 39}
{"v": 1	"t": 903986	"P": 1374.5	"F": 12}
{"v": 1	"t": 904006	"P": 1522.25	"F": 23}
{"v": 1	"t": 904027	"P": 1321.5	"F": 16}
{"v": 1	"t": 904047	"P": 1559.75	"F": 36}
{"v": 1	"t": 904067	"P": 1328.25	"F": 15}
{"v": 1	"t": 904088	"P": 1546.25	"F": 34}
{"v": 1	"t": 904108	"P": 1314.75	"F": 13}
{"v": 1	"t": 904129	"P": 1567.25	"F": 33}
{"v": 1	"t": 904149	"P": 1283.5	"F": 12}
{"v": 1	"t": 904169	"P": 1576.5	"F": 32}
{"v": 1	"t": 904190	"P": 1268.75	"F": 12}
{"v": 1	"t": 904210	"P": 1577.75	"F": 34}
{"v": 1	"t": 904231	"P": 1259.25	"F": 9}
{"v": 1	"t": 904251	"P": 1587.25	"F": 33}
{"v": 1	"t": 904271	"P": 1257.25	"F": 10}
{"v": 1	"t": 904292	"P": 1579.5	"F": 34}
{"v": 1	"t": 904312	"P": 1266.25	"F": 10}
{"v": 1	"t": 904332	"P": 1587.25	"F": 36}
{"v": 1	"t": 904353	"P": 1257.5	"F": 14}
{"v": 1	"t": 904373	"P": 1585.0	"F": 38}
{"v": 1	"t": 904394	"P": 1287.0	"F": 17}
{"v": 1	"t": 904414	"P": 1560.75	"F": 37}
{"v": 1	"t": 904434	"P": 1310.5	"F": 20}
{"v": 1	"t": 904455	"P": 1547.75	"F": 35}
{"v": 1	"t": 904475	"P": 1369.25	"F": 18}
{"v": 1	"t": 904495	"P": 1531.0	"F": 42}
{"v": 1	"t": 904516	"P": 1406.75	"F": 40}
{"v": 1	"t": 904536	"P": 1599.75	"F": 111}
{"v": 1	"t": 904556	"P": 1410.75	"F": 173}
{"v": 1	"t": 904577	"P": 1525.0	"F": 632}
{"v": 1	"t": 904597	"P": 1512.25	"F": 1553}
{"v": 1	"t": 904618	"P": 1516.75	"F": 2214}
{"v": 1	"t": 904638	"P": 1516.5	"F": 2457}
{"v": 1	"t": 904658	"P": 1525.5	"F": 2916}
{"v": 1	"t": 904679	"P": 1514.75	"F": 2916}
{"v": 1	"t": 904699	"P": 1522.0	"F": 2923}
{"v": 1	"t": 904720	"P": 1529.25	"F": 3118}
{"v": 1	"t": 904740	"P": 1521.5	"F": 3295}
{"v": 1	"t": 904761	"P": 1523.75	"F": 3429}
{"v": 1	"t": 904781	"P": 1533.0	"F": 3511}
{"v": 1	"t": 904801	"P": 1525.25	"F": 3667}
{"v": 1	"t": 904822	"P": 1524.75	"F": 3876}
{"v": 1	"t": 904842	"P": 1537.0	"F": 3950}
{"v": 1	"t": 904862	"P": 1533.0	"F": 3930	"C": 45.785	"D": 3279	"sn": 54091930088003	"file": "/data/device_log/data0000.out"}
{"v": 1	"t": 904883	"P": 1537.75	"F": 4042}
{"v": 1	"t": 904903	"P": 1546.75	"F": 4229}
{"v": 1	"t": 904925	"P": 1534.75	"F": 4296}
{"v": 1	"t": 904946	"P": 1547.5	"F": 4280}
{"v": 1	"t": 904966	"P": 1541.0	"F": 4441}
{"v": 1	"t": 904987	"P": 1534.0	"F": 4469}
{"v": 1	"t": 905007	"P": 1550.25	"F": 4439}
{"v": 1	"t": 905027	"P": 1544.75	"F": 4446}
{"v": 1	"t": 905048	"P": 1544.5	"F": 4521}
{"v": 1	"t": 905068	"P": 1544.0	"F": 4831}
{"v": 1	"t": 905088	"P": 1552.25	"F": 4831}
{"v": 1	"t": 905109	"P": 1547.5	"F": 4823}
{"v": 1	"t": 905129	"P": 1548.25	"F": 4911}
{"v": 1	"t": 905150	"P": 1563.5	"F": 4847}
{"v": 1	"t": 905170	"P": 1546.5	"F": 4904}
{"v": 1	"t": 905190	"P": 1545.25	"F": 4816}
{"v": 1	"t": 905211	"P": 1554.25	"F": 4860}
{"v": 1	"t": 905231	"P": 1552.25	"F": 5015}
{"v": 1	"t": 905252	"P": 1542.0	"F": 5029}
{"v": 1	"t": 905272	"P": 1551.75	"F": 4909}
{"v": 1	"t": 905292	"P": 1555.25	"F": 4987}
{"v": 1	"t": 905313	"P": 1550.75	"F": 5151}
{"v": 1	"t": 905333	"P": 1555.25	"F": 4926}
{"v": 1	"t": 905354	"P": 1554.75	"F": 5110}
{"v": 1	"t": 905374	"P": 1546.75	"F": 5046}
{"v": 1	"t": 905394	"P": 1554.25	"F": 5106}
{"v": 1	"t": 905415	"P": 1561.0	"F": 5084}
{"v": 1	"t": 905435	"P": 1550.75	"F": 5228}
{"v": 1	"t": 905456	"P": 1556.75	"F": 5195}
{"v": 1	"t": 905476	"P": 1560.25	"F": 5117}
{"v": 1	"t": 905496	"P": 1547.5	"F": 5279}
{"v": 1	"t": 905517	"P": 1555.5	"F": 5348}
{"v": 1	"t": 905537	"P": 1563.75	"F": 5209}
{"v": 1	"t": 905558	"P": 1555.0	"F": 5205}
{"v": 1	"t": 905578	"P": 1549.0	"F": 5063}
{"v": 1	"t": 905598	"P": 1560.75	"F": 5286}
{"v": 1	"t": 905619	"P": 1548.5	"F": 5239}
{"v": 1	"t": 905639	"P": 1552.5	"F": 5336}
{"v": 1	"t": 905660	"P": 1560.25	"F": 5107}
{"v": 1	"t": 905680	"P": 1547.75	"F": 5039}
{"v": 1	"t": 905700	"P": 1547.0	"F": 5148}
{"v": 1	"t": 905721	"P": 1562.75	"F": 5356}
{"v": 1	"t": 905741	"P": 1556.5	"F": 5167}
{"v": 1	"t": 905762	"P": 1549.0	"F": 5202}
{"v": 1	"t": 905782	"P": 1561.25	"F": 5158}
{"v": 1	"t": 905802	"P": 1556.5	"F": 5021}
{"v": 1	"t": 905823	"P": 1547.75	"F": 5128}
{"v": 1	"t": 905843	"P": 1562.0	"F": 5149}
{"v": 1	"t": 905864	"P": 1555.25	"F": 5066}
{"v": 1	"t": 905884	"P": 1545.25	"F": 5127	"C": 45.745	"D": 3279	"sn": 54091930088003	"file": "/data/device_log/data0000.out"	"CO2": 4446.9150390625	"Tp": 24.64751434326172	"H": 18.648460388183594}
{"v": 1	"t": 905906	"P": 1547.25	"F": 5076}
{"v": 1	"t": 905926	"P": 1552.25	"F": 5353}
{"v": 1	"t": 905947	"P": 1559.0	"F": 5325}
{"v": 1	"t": 905967	"P": 1555.75	"F": 5295}
{"v": 1	"t": 905988	"P": 1547.25	"F": 5082}
{"v": 1	"t": 906008	"P": 1562.5	"F": 5261}
{"v": 1	"t": 906029	"P": 1554.0	"F": 5048}
{"v": 1	"t": 906049	"P": 1547.25	"F": 5121}
{"v": 1	"t": 906069	"P": 1554.0	"F": 4747}
{"v": 1	"t": 906090	"P": 1551.5	"F": 5060}
{"v": 1	"t": 906110	"P": 1538.0	"F": 4731}
{"v": 1	"t": 906130	"P": 1539.25	"F": 4694}
{"v": 1	"t": 906151	"P": 1543.0	"F": 4591}
{"v": 1	"t": 906171	"P": 1537.25	"F": 4524}
{"v": 1	"t": 906192	"P": 1526.0	"F": 4411}
{"v": 1	"t": 906212	"P": 1532.5	"F": 4120}
{"v": 1	"t": 906232	"P": 1526.5	"F": 3858}
{"v": 1	"t": 906253	"P": 1522.75	"F": 3635}
{"v": 1	"t": 906273	"P": 1514.5	"F": 3250}
{"v": 1	"t": 906293	"P": 1515.25	"F": 2864}
{"v": 1	"t": 906314	"P": 1503.0	"F": 2153}
{"v": 1	"t": 906334	"P": 1494.75	"F": 1590}
{"v": 1	"t": 906355	"P": 1498.25	"F": 1161}
{"v": 1	"t": 906375	"P": 1487.75	"F": 887}
{"v": 1	"t": 906395	"P": 1482.0	"F": 718}
{"v": 1	"t": 906416	"P": 1486.0	"F": 462}
{"v": 1	"t": 906436	"P": 1484.5	"F": 45}
{"v": 1	"t": 906456	"P": 1475.25	"F": 26}
{"v": 1	"t": 906477	"P": 1446.5	"F": 23}
{"v": 1	"t": 906497	"P": 1553.5	"F": 31}
{"v": 1	"t": 906518	"P": 1316.0	"F": 30}
{"v": 1	"t": 906538	"P": 1576.25	"F": 60}
{"v": 1	"t": 906558	"P": 1357.0	"F": 25}
{"v": 1	"t": 906579	"P": 1481.75	"F": 23}
{"v": 1	"t": 906599	"P": 1395.5	"F": 4}
{"v": 1	"t": 906619	"P": 1522.0	"F": 46}
{"v": 1	"t": 906640	"P": 1364.25	"F": 12}
{"v": 1	"t": 906660	"P": 1530.75	"F": 26}
{"v": 1	"t": 906681	"P": 1314.5	"F": 17}
{"v": 1	"t": 906701	"P": 1555.0	"F": 29}
{"v": 1	"t": 906721	"P": 1274.5	"F": 13}
{"v": 1	"t": 906742	"P": 1551.0	"F": 30}
{"v": 1	"t": 906762	"P": 1286.5	"F": 8}
{"v": 1	"t": 906782	"P": 1563.75	"F": 28}
{"v": 1	"t": 906803	"P": 1256.0	"F": 10}
{"v": 1	"t": 906823	"P": 1576.5	"F": 32}
{"v": 1	"t": 906844	"P": 1263.75	"F": 10}
{"v": 1	"t": 906864	"P": 1559.25	"F": 34}
{"v": 1	"t": 906884	"P": 1267.5	"F": 14}
{"v": 1	"t": 906905	"P": 1567.0	"F": 32	"C": 45.765	"D": 3279	"sn": 54091930088003	"file": "/data/device_log/data0000.out"}
{"v": 1	"t": 906925	"P": 1308.0	"F": 13}
{"v": 1	"t": 906946	"P": 1588.5	"F": 36}
{"v": 1	"t": 906968	"P": 1521.0	"F": 24}
{"v": 1	"t": 906988	"P": 1342.25	"F": 20}
{"v": 1	"t": 907009	"P": 1513.0	"F": 34}
{"v": 1	"t": 907029	"P": 1366.0	"F": 23}
{"v": 1	"t": 907049	"P": 1509.5	"F": 32}
{"v": 1	"t": 907070	"P": 1373.5	"F": 19}
{"v": 1	"t": 907090	"P": 1502.25	"F": 30}
{"v": 1	"t": 907111	"P": 1393.25	"F": 24}
{"v": 1	"t": 907131	"P": 1551.25	"F": 40}
{"v": 1	"t": 907151	"P": 1387.75	"F": 37}
{"v": 1	"t": 907172	"P": 1616.0	"F": 65}
{"v": 1	"t": 907192	"P": 1334.0	"F": 62}
{"v": 1	"t": 907212	"P": 1671.0	"F": 151}
{"v": 1	"t": 907233	"P": 1472.75	"F": 354}
{"v": 1	"t": 907253	"P": 1511.5	"F": 976}
{"v": 1	"t": 907274	"P": 1515.25	"F": 1615}
{"v": 1	"t": 907294	"P": 1513.0	"F": 1957}
{"v": 1	"t": 907314	"P": 1518.75	"F": 2601}
{"v": 1	"t": 907335	"P": 1531.25	"F": 3047}
{"v": 1	"t": 907355	"P": 1521.75	"F": 3265}
{"v": 1	"t": 907375	"P": 1525.75	"F": 3288}
{"v": 1	"t": 907396	"P": 1537.0	"F": 3725}
{"v": 1	"t": 907416	"P": 1540.25	"F": 3896}
{"v": 1	"t": 907436	"P": 1530.25	"F": 4031}
{"v": 1	"t": 907457	"P": 1541.75	"F": 4247}
{"v": 1	"t": 907477	"P": 1545.75	"F": 4389}
{"v": 1	"t": 907498	"P": 1539.5	"F": 4603}
{"v": 1	"t": 907518	"P": 1543.0	"F": 4692}
{"v": 1	"t": 907538	"P": 1555.75	"F": 4741}
{"v": 1	"t": 907559	"P": 1547.5	"F": 4844}
{"v": 1	"t": 907579	"P": 1548.0	"F": 4945}
{"v": 1	"t": 907600	"P": 1553.0	"F": 4997}
{"v": 1	"t": 907620	"P": 1555.5	"F": 4912}
{"v": 1	"t": 907640	"P": 1546.75	"F": 4991}
{"v": 1	"t": 907661	"P": 1559.5	"F": 4921}
{"v": 1	"t": 907681	"P": 1551.0	"F": 5099}
{"v": 1	"t": 907701	"P": 1546.5	"F": 5166}
{"v": 1	"t": 907722	"P": 1547.0	"F": 5143}
{"v": 1	"t": 907742	"P": 1565.25	"F": 5099}
{"v": 1	"t": 907762	"P": 1553.5	"F": 5160}
{"v": 1	"t": 907783	"P": 1551.0	"F": 5192}
{"v": 1	"t": 907803	"P": 1561.5	"F": 5118}
{"v": 1	"t": 907824	"P": 1561.5	"F": 5389}
{"v": 1	"t": 907844	"P": 1555.0	"F": 5181}
{"v": 1	"t": 907864	"P": 1554.0	"F": 5277}
{"v": 1	"t": 907885	"P": 1566.75	"F": 5468}
{"v": 1	"t": 907905	"P": 1554.75	"F": 5391}
{"v": 1	"t": 907925	"P": 1558.5	"F": 5510	"C": 45.73	"D": 3279	"sn": 54091930088003	"file": "/data/device_log/data0000.out"	"CO2": 4607.51220703125	"Tp": 24.59143829345703	"H": 18.915342330932617}
{"v": 1	"t": 907947	"P": 1564.75	"F": 5462}
{"v": 1	"t": 907968	"P": 1553.0	"F": 5361}
{"v": 1	"t": 907992	"P": 1554.25	"F": 5660}
{"v": 1	"t": 908012	"P": 1567.75	"F": 5513}
{"v": 1	"t": 908032	"P": 1560.5	"F": 5558}
{"v": 1	"t": 908053	"P": 1552.75	"F": 5491}
{"v": 1	"t": 908073	"P": 1566.5	"F": 5610}
{"v": 1	"t": 908094	"P": 1560.25	"F": 5576}
{"v": 1	"t": 908114	"P": 1552.75	"F": 5639}
{"v": 1	"t": 908134	"P": 1561.5	"F": 5458}
{"v": 1	"t": 908155	"P": 1558.5	"F": 5544}
{"v": 1	"t": 908175	"P": 1559.0	"F": 5510}
{"v": 1	"t": 908196	"P": 1561.25	"F": 5388}
{"v": 1	"t": 908216	"P": 1567.0	"F": 5423}
{"v": 1	"t": 908236	"P": 1554.75	"F": 5373}
{"v": 1	"t": 908257	"P": 1555.0	"F": 5486}
{"v": 1	"t": 908277	"P": 1558.25	"F": 5390}
{"v": 1	"t": 908297	"P": 1549.5	"F": 5454}
{"v": 1	"t": 908318	"P": 1545.0	"F": 5341}
{"v": 1	"t": 908338	"P": 1548.25	"F": 5293}
{"v": 1	"t": 908358	"P": 1559.0	"F": 5058}
{"v": 1	"t": 908379	"P": 1538.25	"F": 5227}
{"v": 1	"t": 908399	"P": 1546.75	"F": 5056}
{"v": 1	"t": 908420	"P": 1557.0	"F": 5134}
{"v": 1	"t": 908440	"P": 1550.75	"F": 5001}
{"v": 1	"t": 908460	"P": 1541.5	"F": 4936}
{"v": 1	"t": 908481	"P": 1549.5	"F": 4888}
{"v": 1	"t": 908501	"P": 1552.5	"F": 5074}
{"v": 1	"t": 908521	"P": 1541.0	"F": 4951}
{"v": 1	"t": 908542	"P": 1548.25	"F": 5086}
{"v": 1	"t": 908562	"P": 1553.5	"F": 4978}
{"v": 1	"t": 908583	"P": 1548.75	"F": 4936}
{"v": 1	"t": 908603	"P": 1543.5	"F": 4890}
{"v": 1	"t": 908623	"P": 1550.5	"F": 4783}
{"v": 1	"t": 908644	"P": 1542.0	"F": 4939}
{"v": 1	"t": 908664	"P": 1536.25	"F": 4908}
{"v": 1	"t": 908684	"P": 1541.5	"F": 4686}
{"v": 1	"t": 908705	"P": 1547.25	"F": 4637}
{"v": 1	"t": 908725	"P": 1534.75	"F": 4739}
{"v": 1	"t": 908746	"P": 1538.5	"F": 4546}
{"v": 1	"t": 908766	"P": 1541.25	"F": 4572}
{"v": 1	"t": 908786	"P": 1530.75	"F": 4500}
{"v": 1	"t": 908807	"P": 1525.75	"F": 4448}
{"v": 1	"t": 908827	"P": 1542.0	"F": 4323}
{"v": 1	"t": 908847	"P": 1530.5	"F": 4379}
{"v": 1	"t": 908868	"P": 1520.0	"F": 4131}
{"v": 1	"t": 908888	"P": 1533.5	"F": 3867}
{"v": 1	"t": 908909	"P": 1528.25	"F": 3651}
{"v": 1	"t": 908929	"P": 1512.0	"F": 3425}
{"v": 1	"t": 908949	"P": 1509.25	"F": 2761	"C": 45.725	"D": 3279	"sn": 54091930088003	"file": "/data/device_log/data0000.out"}
{"v": 1	"t": 908970	"P": 1509.0	"F": 2245}
{"v": 1	"t": 908990	"P": 1492.25	"F": 1771}
{"v": 1	"t": 909013	"P": 1499.25	"F": 1190}
{"v": 1	"t": 909034	"P": 1487.0	"F": 899}
{"v": 1	"t": 909054	"P": 1480.75	"F": 724}
{"v": 1	"t": 909074	"P": 1488.75	"F": 375}
{"v": 1	"t": 909095	"P": 1479.75	"F": 43}
{"v": 1	"t": 909115	"P": 1459.0	"F": 17}
{"v": 1	"t": 909136	"P": 1499.75	"F": 20}
{"v": 1	"t": 909156	"P": 1420.25	"F": 18}
{"v": 1	"t": 909176	"P": 1492.25	"F": 46}
{"v": 1	"t": 909197	"P": 1363.5	"F": 44}
{"v": 1	"t": 909217	"P": 1507.5	"F": 21}
{"v": 1	"t": 909237	"P": 1408.75	"F": 3}
{"v": 1	"t": 909258	"P": 1487.0	"F": 13}
{"v": 1	"t": 909278	"P": 1329.75	"F": 13}
{"v": 1	"t": 909299	"P": 1550.75	"F": 37}
{"v": 1	"t": 909319	"P": 1323.25	"F": 21}
{"v": 1	"t": 909340	"P": 1540.75	"F": 32}
{"v": 1	"t": 909360	"P": 1294.25	"F": 13}
{"v": 1	"t": 909381	"P": 1567.25	"F": 35}
{"v": 1	"t": 909401	"P": 1263.75	"F": 9}
{"v": 1	"t": 909421	"P": 1567.0	"F": 26}
{"v": 1	"t": 909442	"P": 1263.0	"F": 4}
{"v": 1	"t": 909462	"P": 1558.25	"F": 25}
{"v": 1	"t": 909483	"P": 1282.25	"F": 0}
{"v": 1	"t": 909503	"P": 1507.5	"F": 20}
{"v": 1	"t": 909523	"P": 1327.0	"F": 4}
{"v": 1	"t": 909544	"P": 1517.0	"F": 23}
{"v": 1	"t": 909564	"P": 1289.75	"F": 15}
{"v": 1	"t": 909585	"P": 1556.5	"F": 35}
{"v": 1	"t": 909605	"P": 1283.25	"F": 13}
{"v": 1	"t": 909625	"P": 1557.25	"F": 40}
{"v": 1	"t": 909646	"P": 1323.5	"F": 22}
{"v": 1	"t": 909666	"P": 1544.5	"F": 32}
{"v": 1	"t": 909686	"P": 1373.25	"F": 20}
{"v": 1	"t": 909707	"P": 1503.5	"F": 34}
{"v": 1	"t": 909727	"P": 1433.0	"F": 36}
{"v": 1	"t": 909747	"P": 1551.75	"F": 94}
{"v": 1	"t": 909768	"P": 1435.5	"F": 109}
{"v": 1	"t": 909788	"P": 1551.0	"F": 252}
{"v": 1	"t": 909809	"P": 1497.0	"F": 693}
{"v": 1	"t": 909829	"P": 1507.5	"F": 1389}
{"v": 1	"t": 909849	"P": 1513.5	"F": 1822}
{"v": 1	"t": 909870	"P": 1519.25	"F": 2129}
{"v": 1	"t": 909890	"P": 1515.0	"F": 2621}
{"v": 1	"t": 909910	"P": 1519.0	"F": 2994}
{"v": 1	"t": 909931	"P": 1532.0	"F": 3233}
{"v": 1	"t": 909951	"P": 1532.5	"F": 3370}
{"v": 1	"t": 909972	"P": 1524.25	"F": 3623	"C": 45.735	"D": 3279	"sn": 54091930088003	"file": "/data/device_log/data0000.out"	"CO2": 4486.04443359375	"Tp": 24.620811462402344	"H": 19.26500129699707}
{"v": 1	"t": 909993	"P": 1530.75	"F": 3705}
{"v": 1	"t": 910013	"P": 1538.25	"F": 3937}
{"v": 1	"t": 910036	"P": 1528.5	"F": 3889}
{"v": 1	"t": 910057	"P": 1539.0	"F": 4132}
{"v": 1	"t": 910077	"P": 1549.5	"F": 4208}
{"v": 1	"t": 910098	"P": 1546.25	"F": 4418}
{"v": 1	"t": 910118	"P": 1536.75	"F": 4509}
{"v": 1	"t": 910138	"P": 1552.0	"F": 4505}
{"v": 1	"t": 910159	"P": 1546.0	"F": 4774}
{"v": 1	"t": 910179	"P": 1541.25	"F": 4840}
{"v": 1	"t": 910199	"P": 1553.75	"F": 4975}
{"v": 1	"t": 910220	"P": 1550.0	"F": 5125}
{"v": 1	"t": 910240	"P": 1548.25	"F": 5071}
{"v": 1	"t": 910261	"P": 1558.75	"F": 5054}
{"v": 1	"t": 910281	"P": 1563.75	"F": 5134}
{"v": 1	"t": 910301	"P": 1551.5	"F": 5282}
{"v": 1	"t": 910322	"P": 1559.5	"F": 5500}
{"v": 1	"t": 910342	"P": 1569.0	"F": 5527}
{"v": 1	"t": 910362	"P": 1562.5	"F": 5417}
{"v": 1	"t": 910383	"P": 1557.25	"F": 5713}
{"v": 1	"t": 910403	"P": 1569.25	"F": 5688}
{"v": 1	"t": 910424	"P": 1571.0	"F": 5765}
{"v": 1	"t": 910444	"P": 1567.75	"F": 5998}
{"v": 1	"t": 910464	"P": 1566.75	"F": 5704}
{"v": 1	"t": 910485	"P": 1577.25	"F": 5874}
{"v": 1	"t": 910505	"P": 1566.0	"F": 5893}
{"v": 1	"t": 910525	"P": 1561.0	"F": 5976}
{"v": 1	"t": 910546	"P": 1582.25	"F": 5902}
{"v": 1	"t": 910566	"P": 1572.25	"F": 6209}
{"v": 1	"t": 910587	"P": 1564.0	"F": 6188}
{"v": 1	"t": 910607	"P": 1575.25	"F": 6049}
{"v": 1	"t": 910627	"P": 1572.25	"F": 6026}
{"v": 1	"t": 910648	"P": 1558.25	"F": 5951}
{"v": 1	"t": 910668	"P": 1569.75	"F": 6184}
{"v": 1	"t": 910689	"P": 1573.75	"F": 5847}
{"v": 1	"t": 910709	"P": 1565.0	"F": 5968}
{"v": 1	"t": 910729	"P": 1560.75	"F": 6069}
{"v": 1	"t": 910750	"P": 1581.75	"F": 6008}
{"v": 1	"t": 910770	"P": 1566.25	"F": 6104}
{"v": 1	"t": 910790	"P": 1563.75	"F": 6167}
{"v": 1	"t": 910811	"P": 1570.25	"F": 6024}
{"v": 1	"t": 910831	"P": 1564.5	"F": 5991}
{"v": 1	"t": 910851	"P": 1558.0	"F": 6228}
{"v": 1	"t": 910872	"P": 1563.5	"F": 5932}
{"v": 1	"t": 910892	"P": 1568.0	"F": 5928}
{"v": 1	"t": 910913	"P": 1551.75	"F": 5781}
{"v": 1	"t": 910933	"P": 1555.5	"F": 5802}
{"v": 1	"t": 910953	"P": 1573.5	"F": 5578}
{"v": 1	"t": 910974	"P": 1559.75	"F": 5778}
{"v": 1	"t": 910994	"P": 1552.25	"F": 5662	"C": 45.72	"D": 3279	"sn": 54091930088003	"file": "/data/device_log/data0000.out"}
{"v": 1	"t": 911015	"P": 1553.5	"F": 5693}
{"v": 1	"t": 911036	"P": 1568.75	"F": 5562}
{"v": 1	"t": 911058	"P": 1550.75	"F": 5455}
{"v": 1	"t": 911078	"P": 1554.5	"F": 5376}
{"v": 1	"t": 911098	"P": 1561.0	"F": 5541}
{"v": 1	"t": 911119	"P": 1548.25	"F": 5349}
{"v": 1	"t": 911139	"P": 1549.75	"F": 5098}
{"v": 1	"t": 911160	"P": 1557.75	"F": 5180}
{"v": 1	"t": 911180	"P": 1550.75	"F": 5097}
{"v": 1	"t": 911200	"P": 1546.0	"F": 5011}
{"v": 1	"t": 911221	"P": 1553.5	"F": 5024}
{"v": 1	"t": 911241	"P": 1547.0	"F": 5041}
{"v": 1	"t": 911261	"P": 1539.25	"F": 4873}
{"v": 1	"t": 911282	"P": 1548.5	"F": 4804}
{"v": 1	"t": 911302	"P": 1542.25	"F": 4899}
{"v": 1	"t": 911323	"P": 1538.0	"F": 4775}
{"v": 1	"t": 911343	"P": 1530.75	"F": 4647}
{"v": 1	"t": 911363	"P": 1538.0	"F": 4253}
{"v": 1	"t": 911384	"P": 1525.0	"F": 3960}
{"v": 1	"t": 911404	"P": 1512.5	"F": 3342}
{"v": 1	"t": 911424	"P": 1516.0	"F": 2824}
{"v": 1	"t": 911445	"P": 1502.0	"F": 2029}
{"v": 1	"t": 911465	"P": 1491.0	"F": 1409}
{"v": 1	"t": 911486	"P": 1495.25	"F": 1096}
{"v": 1	"t": 911506	"P": 1492.5	"F": 873}
{"v": 1	"t": 911526	"P": 1482.5	"F": 556}
{"v": 1	"t": 911547	"P": 1477.75	"F": 139}
{"v": 1	"t": 911567	"P": 1473.75	"F": 9}
{"v": 1	"t": 911587	"P": 1484.0	"F": 14}
{"v": 1	"t": 911608	"P": 1427.25	"F": 21}
{"v": 1	"t": 911628	"P": 1504.75	"F": 39}
{"v": 1	"t": 911649	"P": 1393.25	"F": 33}
{"v": 1	"t": 911669	"P": 1478.75	"F": 24}
{"v": 1	"t": 911689	"P": 1418.0	"F": 1}
{"v": 1	"t": 911710	"P": 1497.0	"F": 22}
{"v": 1	"t": 911730	"P": 1350.75	"F": 16}
{"v": 1	"t": 911750	"P": 1487.75	"F": 35}
{"v": 1	"t": 911771	"P": 1355.25	"F": 18}
{"v": 1	"t": 911791	"P": 1498.25	"F": 22}
{"v": 1	"t": 911812	"P": 1305.25	"F": 13}
{"v": 1	"t": 911832	"P": 1538.75	"F": 25}
{"v": 1	"t": 911852	"P": 1270.0	"F": 4}
{"v": 1	"t": 911873	"P": 1551.0	"F": 21}
{"v": 1	"t": 911893	"P": 1246.25	"F": -1}
{"v": 1	"t": 911913	"P": 1544.0	"F": 19}
{"v": 1	"t": 911934	"P": 1327.25	"F": -1}
{"v": 1	"t": 911954	"P": 1429.25	"F": 5}
{"v": 1	"t": 911975	"P": 1414.0	"F": 4}
{"v": 1	"t": 911995	"P": 1384.75	"F": 3}
{"v": 1	"t": 912015	"P": 1439.75	"F": 9	"C": 45.705	"D": 3279	"sn": 54091930088003	"file": "/data/device_log/data0000.out"	"CO2": 4601.66455078125	"Tp": 24.60478973388672	"H": 19.856836318969727}
{"v": 1	"t": 912037	"P": 1372.75	"F": 2}
{"v": 1	"t": 912057	"P": 1467.0	"F": 11}
{"v": 1	"t": 912079	"P": 1513.75	"F": 19}
{"v": 1	"t": 912100	"P": 1310.25	"F": 5}
{"v": 1	"t": 912120	"P": 1454.75	"F": 12}
{"v": 1	"t": 912140	"P": 1477.5	"F": 13}
{"v": 1	"t": 912161	"P": 1381.0	"F": 14}
{"v": 1	"t": 912181	"P": 1414.75	"F": 55}
{"v": 1	"t": 912201	"P": 1509.5	"F": 27}
{"v": 1	"t": 912222	"P": 1392.5	"F": 24}
{"v": 1	"t": 912242	"P": 1460.5	"F": 33}
{"v": 1	"t": 912263	"P": 1466.0	"F": 22}
{"v": 1	"t": 912283	"P": 1433.75	"F": 6}
{"v": 1	"t": 912303	"P": 1496.5	"F": 25}
{"v": 1	"t": 912324	"P": 1431.5	"F": 35}
{"v": 1	"t": 912344	"P": 1560.75	"F": 49}
{"v": 1	"t": 912364	"P": 1325.75	"F": 48}
{"v": 1	"t": 912385	"P": 1607.5	"F": 84}
{"v": 1	"t": 912405	"P": 1375.0	"F": 55}
{"v": 1	"t": 912426	"P": 1594.75	"F": 82}
{"v": 1	"t": 912446	"P": 1432.75	"F": 117}
{"v": 1	"t": 912466	"P": 1484.75	"F": 263}
{"v": 1	"t": 912487	"P": 1501.25	"F": 685}
{"v": 1	"t": 912507	"P": 1515.75	"F": 1268}
{"v": 1	"t": 912527	"P": 1509.25	"F": 1606}
{"v": 1	"t": 912548	"P": 1506.75	"F": 1883}
{"v": 1	"t": 912568	"P": 1515.5	"F": 2353}
{"v": 1	"t": 912589	"P": 1518.25	"F": 2430}
{"v": 1	"t": 912609	"P": 1509.5	"F": 2575}
{"v": 1	"t": 912629	"P": 1518.0	"F": 2731}
{"v": 1	"t": 912650	"P": 1524.0	"F": 2999}
{"v": 1	"t": 912670	"P": 1518.75	"F": 2981}
{"v": 1	"t": 912690	"P": 1515.0	"F": 3168}
{"v": 1	"t": 912711	"P": 1526.0	"F": 3322}
{"v": 1	"t": 912731	"P": 1527.5	"F": 3546}
{"v": 1	"t": 912751	"P": 1519.5	"F": 3597}
{"v": 1	"t": 912772	"P": 1529.25	"F": 3826}
{"v": 1	"t": 912792	"P": 1537.0	"F": 3787}
{"v": 1	"t": 912813	"P": 1531.5	"F": 4045}
{"v": 1	"t": 912833	"P": 1530.0	"F": 4178}
{"v": 1	"t": 912853	"P": 1545.0	"F": 4103}
{"v": 1	"t": 912874	"P": 1540.5	"F": 4234}
{"v": 1	"t": 912894	"P": 1547.25	"F": 4473}
{"v": 1	"t": 912915	"P": 1549.25	"F": 4491}
{"v": 1	"t": 912935	"P": 1541.75	"F": 4750}
{"v": 1	"t": 912956	"P": 1552.5	"F": 4667}
{"v": 1	"t": 912976	"P": 1555.75	"F": 4947}
{"v": 1	"t": 912996	"P": 1547.75	"F": 4960}
{"v": 1	"t": 913017	"P": 1552.75	"F": 5210}
{"v": 1	"t": 913037	"P": 1554.25	"F": 5147	"C": 45.72	"D": 3279	"sn": 54091930088003	"file": "/data/device_log/data0000.out"}
{"v": 1	"t": 913058	"P": 1556.5	"F": 5143}
{"v": 1	"t": 913079	"P": 1557.25	"F": 5039}
{"v": 1	"t": 913101	"P": 1554.5	"F": 5086}
{"v": 1	"t": 913121	"P": 1563.75	"F": 5281}
{"v": 1	"t": 913141	"P": 1560.25	"F": 5399}
{"v": 1	"t": 913162	"P": 1551.0	"F": 5238}
{"v": 1	"t": 913182	"P": 1566.5	"F": 5573}
{"v": 1	"t": 913202	"P": 1552.75	"F": 5632}
{"v": 1	"t": 913223	"P": 1552.0	"F": 5413}
{"v": 1	"t": 913243	"P": 1564.0	"F": 5401}
{"v": 1	"t": 913263	"P": 1566.75	"F": 5458}
{"v": 1	"t": 913284	"P": 1563.5	"F": 5513}
{"v": 1	"t": 913304	"P": 1559.0	"F": 5521}
{"v": 1	"t": 913325	"P": 1565.0	"F": 5491}
{"v": 1	"t": 913345	"P": 1558.5	"F": 5715}
{"v": 1	"t": 913365	"P": 1555.0	"F": 5582}
{"v": 1	"t": 913386	"P": 1564.75	"F": 5573}
{"v": 1	"t": 913406	"P": 1567.5	"F": 5615}
{"v": 1	"t": 913426	"P": 1557.25	"F": 5638}
{"v": 1	"t": 913447	"P": 1560.0	"F": 5606}
{"v": 1	"t": 913467	"P": 1564.25	"F": 5441}
{"v": 1	"t": 913488	"P": 1552.25	"F": 5498}
{"v": 1	"t": 913508	"P": 1552.5	"F": 5471}
{"v": 1	"t": 913528	"P": 1568.25	"F": 5443}
{"v": 1	"t": 913549	"P": 1559.75	"F": 5628}
{"v": 1	"t": 913569	"P": 1551.5	"F": 5246}
{"v": 1	"t": 913589	"P": 1562.25	"F": 5504}
{"v": 1	"t": 913610	"P": 1562.5	"F": 5233}
{"v": 1	"t": 913630	"P": 1555.25	"F": 5501}
{"v": 1	"t": 913651	"P": 1553.25	"F": 5496}
{"v": 1	"t": 913671	"P": 1562.25	"F": 5470}
{"v": 1	"t": 913691	"P": 1556.75	"F": 5457}
{"v": 1	"t": 913712	"P": 1556.5	"F": 5554}
{"v": 1	"t": 913732	"P": 1558.75	"F": 5447}
{"v": 1	"t": 913753	"P": 1544.5	"F": 5339}
{"v": 1	"t": 913773	"P": 1547.25	"F": 5275}
{"v": 1	"t": 913793	"P": 1559.5	"F": 5358}
{"v": 1	"t": 913814	"P": 1552.25	"F": 5209}
{"v": 1	"t": 913834	"P": 1547.25	"F": 5186}
{"v": 1	"t": 913855	"P": 1554.5	"F": 5186}
{"v": 1	"t": 913875	"P": 1551.5	"F": 5105}
{"v": 1	"t": 913895	"P": 1549.25	"F": 4993}
{"v": 1	"t": 913916	"P": 1549.25	"F": 4882}
{"v": 1	"t": 913936	"P": 1549.75	"F": 4967}
{"v": 1	"t": 913956	"P": 1540.25	"F": 4753}
{"v": 1	"t": 913977	"P": 1533.5	"F": 4911}
{"v": 1	"t": 913997	"P": 1542.75	"F": 4730}
{"v": 1	"t": 914018	"P": 1538.0	"F": 4547}
{"v": 1	"t": 914038	"P": 1533.75	"F": 4453}
{"v": 1	"t": 914058	"P": 1538.0	"F": 4280	"C": 45.705	"D": 3279	"sn": 54091930088003	"file": "/data/device_log/data0000.out"	"CO2": 4598.50146484375	"Tp": 24.564735412597656	"H": 20.595935821533203}
{"v": 1	"t": 914080	"P": 1521.0	"F": 3889}
{"v": 1	"t": 914100	"P": 1509.25	"F": 3341}
{"v": 1	"t": 914122	"P": 1506.25	"F": 2635}
{"v": 1	"t": 914143	"P": 1494.25	"F": 1784}
{"v": 1	"t": 914163	"P": 1495.75	"F": 1252}
{"v": 1	"t": 914183	"P": 1494.0	"F": 926}
{"v": 1	"t": 914204	"P": 1484.0	"F": 711}
{"v": 1	"t": 914224	"P": 1477.5	"F": 396}
{"v": 1	"t": 914245	"P": 1481.25	"F": 32}
{"v": 1	"t": 914265	"P": 1467.75	"F": 18}
{"v": 1	"t": 914285	"P": 1476.25	"F": 23}
{"v": 1	"t": 914306	"P": 1410.75	"F": 23}
{"v": 1	"t": 914326	"P": 1514.5	"F": 46}
{"v": 1	"t": 914346	"P": 1468.0	"F": 18}
{"v": 1	"t": 914367	"P": 1419.75	"F": 4}
{"v": 1	"t": 914387	"P": 1506.0	"F": 20}
{"v": 1	"t": 914407	"P": 1284.75	"F": 11}
{"v": 1	"t": 914428	"P": 1591.25	"F": 19}
{"v": 1	"t": 914448	"P": 1290.5	"F": -3}
{"v": 1	"t": 914468	"P": 1429.0	"F": 16}
{"v": 1	"t": 914489	"P": 1506.25	"F": 31}
{"v": 1	"t": 914509	"P": 1342.5	"F": 20}
{"v": 1	"t": 914529	"P": 1346.0	"F": 14}
{"v": 1	"t": 914550	"P": 1531.0	"F": 34}
{"v": 1	"t": 914570	"P": 1329.5	"F": -2}
{"v": 1	"t": 914590	"P": 1463.5	"F": 21}
{"v": 1	"t": 914611	"P": 1388.0	"F": 16}
{"v": 1	"t": 914631	"P": 1406.25	"F": 18}
{"v": 1	"t": 914651	"P": 1465.5	"F": 15}
{"v": 1	"t": 914672	"P": 1352.75	"F": 12}
{"v": 1	"t": 914692	"P": 1458.5	"F": 27}
{"v": 1	"t": 914712	"P": 1478.25	"F": 34}
{"v": 1	"t": 914733	"P": 1342.75	"F": 23}
{"v": 1	"t": 914753	"P": 1515.0	"F": 34}
{"v": 1	"t": 914773	"P": 1355.5	"F": 19}
{"v": 1	"t": 914794	"P": 1525.0	"F": 31}
{"v": 1	"t": 914814	"P": 1323.75	"F": 14}
{"v": 1	"t": 914834	"P": 1543.5	"F": 32}
{"v": 1	"t": 914855	"P": 1366.0	"F": 14}
{"v": 1	"t": 914875	"P": 1490.25	"F": 26}
{"v": 1	"t": 914895	"P": 1430.0	"F": 22}
{"v": 1	"t": 914916	"P": 1455.75	"F": 20}
{"v": 1	"t": 914936	"P": 1458.25	"F": 17}
{"v": 1	"t": 914956	"P": 1479.5	"F": 22}
{"v": 1	"t": 914977	"P": 1417.5	"F": 28}
{"v": 1	"t": 914997	"P": 1568.0	"F": 48}
{"v": 1	"t": 915017	"P": 1372.0	"F": 53}
{"v": 1	"t": 915038	"P": 1593.5	"F": 97}
{"v": 1	"t": 915058	"P": 1488.0	"F": 157}
{"v": 1	"t": 915078	"P": 1483.75	"F": 322	"C": 45.69	"D": 3279	"sn": 54091930088003	"file": "/data/device_log/data0000.out"	"CO2": 4830.869140625	"Tp": 24.578086853027344	"H": 21.35720443725586}
{"v": 1	"t": 915100	"P": 1499.0	"F": 866}
{"v": 1	"t": 915120	"P": 1506.75	"F": 1431}
{"v": 1	"t": 915141	"P": 1516.75	"F": 1777}
{"v": 1	"t": 915161	"P": 1507.25	"F": 2366}
{"v": 1	"t": 915182	"P": 1515.75	"F": 2659}
{"v": 1	"t": 915202	"P": 1526.5	"F": 2965}
{"v": 1	"t": 915222	"P": 1521.5	"F": 3202}
{"v": 1	"t": 915243	"P": 1521.25	"F": 3222}
{"v": 1	"t": 915263	"P": 1529.75	"F": 3456}
{"v": 1	"t": 915283	"P": 1537.5	"F": 3499}
{"v": 1	"t": 915304	"P": 1529.75	"F": 3627}
{"v": 1	"t": 915324	"P": 1525.5	"F": 3914}
{"v": 1	"t": 915344	"P": 1543.5	"F": 4043}
{"v": 1	"t": 915365	"P": 1544.5	"F": 4110}
{"v": 1	"t": 915385	"P": 1541.0	"F": 4373}
{"v": 1	"t": 915405	"P": 1539.25	"F": 4452}
{"v": 1	"t": 915426	"P": 1554.25	"F": 4627}
{"v": 1	"t": 915446	"P": 1554.5	"F": 4727}
{"v": 1	"t": 915466	"P": 1549.75	"F": 4756}
{"v": 1	"t": 915487	"P": 1549.0	"F": 4954}
{"v": 1	"t": 915507	"P": 1558.5	"F": 5097}
{"v": 1	"t": 915527	"P": 1552.5	"F": 4961}
{"v": 1	"t": 915548	"P": 1549.25	"F": 5100}
{"v": 1	"t": 915568	"P": 1549.5	"F": 5153}
{"v": 1	"t": 915588	"P": 1556.75	"F": 4933}
{"v": 1	"t": 915609	"P": 1554.75	"F": 5032}
{"v": 1	"t": 915629	"P": 1542.25	"F": 5058}
{"v": 1	"t": 915649	"P": 1551.0	"F": 5088}
{"v": 1	"t": 915670	"P": 1553.0	"F": 5108}
{"v": 1	"t": 915690	"P": 1553.0	"F": 5076}
{"v": 1	"t": 915710	"P": 1549.5	"F": 4961}
{"v": 1	"t": 915731	"P": 1554.75	"F": 5194}
{"v": 1	"t": 915751	"P": 1553.75	"F": 5153}
{"v": 1	"t": 915771	"P": 1553.0	"F": 5152}
{"v": 1	"t": 915792	"P": 1551.0	"F": 5116}
{"v": 1	"t": 915812	"P": 1554.0	"F": 5216}
{"v": 1	"t": 915832	"P": 1554.0	"F": 5228}
{"v": 1	"t": 915853	"P": 1548.75	"F": 5037}
{"v": 1	"t": 915873	"P": 1552.5	"F": 5176}
{"v": 1	"t": 915893	"P": 1562.0	"F": 5103}
{"v": 1	"t": 915914	"P": 1549.5	"F": 5121}
{"v": 1	"t": 915934	"P": 1535.5	"F": 5033}
{"v": 1	"t": 915954	"P": 1553.0	"F": 5043}
{"v": 1	"t": 915975	"P": 1556.0	"F": 5215}
{"v": 1	"t": 915995	"P": 1546.0	"F": 4997}
{"v": 1	"t": 916015	"P": 1540.0	"F": 5145}
{"v": 1	"t": 916036	"P": 1548.25	"F": 4964}
{"v": 1	"t": 916056	"P": 1551.0	"F": 4837}
{"v": 1	"t": 916076	"P": 1544.25	"F": 4996}
{"v": 1	"t": 916097	"P": 1544.0	"F": 4931	"C": 45.69	"D": 3279	"sn": 54091930088003	"file": "/data/device_log/data0000.out"}
{"v": 1	"t": 916117	"P": 1546.5	"F": 5019}
{"v": 1	"t": 916137	"P": 1541.0	"F": 4798}
{"v": 1	"t": 916159	"P": 1544.5	"F": 4853}
{"v": 1	"t": 916180	"P": 1552.75	"F": 4826}
{"v": 1	"t": 916200	"P": 1535.75	"F": 4852}
{"v": 1	"t": 916220	"P": 1540.25	"F": 4779}
{"v": 1	"t": 916241	"P": 1549.5	"F": 4886}
{"v": 1	"t": 916261	"P": 1542.0	"F": 4921}
{"v": 1	"t": 916282	"P": 1542.75	"F": 4846}
{"v": 1	"t": 916302	"P": 1541.25	"F": 4954}
{"v": 1	"t": 916322	"P": 1544.75	"F": 4823}
{"v": 1	"t": 916343	"P": 1539.0	"F": 4877}
{"v": 1	"t": 916363	"P": 1541.25	"F": 4914}
{"v": 1	"t": 916383	"P": 1545.75	"F": 4752}
{"v": 1	"t": 916404	"P": 1540.75	"F": 4727}
{"v": 1	"t": 916424	"P": 1532.75	"F": 4923}
{"v": 1	"t": 916444	"P": 1541.0	"F": 4727}
{"v": 1	"t": 916465	"P": 1539.5	"F": 4680}
{"v": 1	"t": 916485	"P": 1532.5	"F": 4525}
{"v": 1	"t": 916505	"P": 1540.5	"F": 4538}
{"v": 1	"t": 916526	"P": 1542.0	"F": 4539}
{"v": 1	"t": 916546	"P": 1531.75	"F": 4431}
{"v": 1	"t": 916567	"P": 1522.0	"F": 4324}
{"v": 1	"t": 916587	"P": 1538.75	"F": 4224}
{"v": 1	"t": 916607	"P": 1526.25	"F": 3880}
{"v": 1	"t": 916628	"P": 1522.0	"F": 3632}
{"v": 1	"t": 916648	"P": 1510.25	"F": 3403}
{"v": 1	"t": 916668	"P": 1510.75	"F": 2740}
{"v": 1	"t": 916689	"P": 1503.0	"F": 2176}
{"v": 1	"t": 916709	"P": 1492.0	"F": 1587}
{"v": 1	"t": 916729	"P": 1496.25	"F": 1123}
{"v": 1	"t": 916750	"P": 1486.75	"F": 824}
{"v": 1	"t": 916770	"P": 1480.25	"F": 515}
{"v": 1	"t": 916791	"P": 1489.5	"F": 296}
{"v": 1	"t": 916811	"P": 1492.5	"F": 44}
{"v": 1	"t": 916831	"P": 1473.75	"F": 24}
{"v": 1	"t": 916852	"P": 1472.5	"F": 21}
{"v": 1	"t": 916872	"P": 1489.25	"F": 19}
{"v": 1	"t": 916892	"P": 1401.75	"F": 21}
{"v": 1	"t": 916913	"P": 1531.5	"F": 52}
{"v": 1	"t": 916933	"P": 1455.0	"F": 27}
{"v": 1	"t": 916953	"P": 1450.5	"F": 20}
{"v": 1	"t": 916974	"P": 1447.5	"F": 3}
{"v": 1	"t": 916994	"P": 1411.75	"F": 19}
{"v": 1	"t": 917014	"P": 1426.75	"F": 21}
{"v": 1	"t": 917035	"P": 1471.25	"F": 34}
{"v": 1	"t": 917055	"P": 1374.5	"F": 20}
{"v": 1	"t": 917075	"P": 1470.25	"F": 34}
{"v": 1	"t": 917096	"P": 1369.25	"F": 16}
{"v": 1	"t": 917116	"P": 1475.75	"F": 25	"C": 45.675	"D": 3279	"sn": 54091930088003	"file": "/data/device_log/data0000.out"	"CO2": 4623.68359375	"Tp": 24.54871368408203	"H": 21.897769927978516}
{"v": 1	"t": 917137	"P": 1552.75	"F": 21}
{"v": 1	"t": 917158	"P": 1248.5	"F": 5}
{"v": 1	"t": 917179	"P": 1581.5	"F": 25}
{"v": 1	"t": 917199	"P": 1239.5	"F": 3}
{"v": 1	"t": 917219	"P": 1595.75	"F": 32}
{"v": 1	"t": 917240	"P": 1255.25	"F": 10}
{"v": 1	"t": 917260	"P": 1593.5	"F": 37}
{"v": 1	"t": 917280	"P": 1264.5	"F": 12}
{"v": 1	"t": 917301	"P": 1579.75	"F": 37}
{"v": 1	"t": 917321	"P": 1277.5	"F": 13}
{"v": 1	"t": 917341	"P": 1562.0	"F": 37}
{"v": 1	"t": 917362	"P": 1285.0	"F": 12}
{"v": 1	"t": 917382	"P": 1578.25	"F": 36}
{"v": 1	"t": 917402	"P": 1303.25	"F": 19}
{"v": 1	"t": 917423	"P": 1526.5	"F": 36}
{"v": 1	"t": 917443	"P": 1377.5	"F": 20}
{"v": 1	"t": 917463	"P": 1498.25	"F": 30}
{"v": 1	"t": 917484	"P": 1413.25	"F": 24}
{"v": 1	"t": 917504	"P": 1540.25	"F": 38}
{"v": 1	"t": 917524	"P": 1344.75	"F": 42}
{"v": 1	"t": 917545	"P": 1630.25	"F": 79}
{"v": 1	"t": 917565	"P": 1375.25	"F": 67}
{"v": 1	"t": 917585	"P": 1588.75	"F": 125}
{"v": 1	"t": 917606	"P": 1486.0	"F": 318}
{"v": 1	"t": 917626	"P": 1505.75	"F": 905}
{"v": 1	"t": 917646	"P": 1502.0	"F": 1599}
{"v": 1	"t": 917667	"P": 1511.25	"F": 1923}
{"v": 1	"t": 917687	"P": 1523.75	"F": 2267}
{"v": 1	"t": 917707	"P": 1515.0	"F": 2459}
{"v": 1	"t": 917728	"P": 1513.0	"F": 2697}
{"v": 1	"t": 917748	"P": 1523.5	"F": 3013}
{"v": 1	"t": 917768	"P": 1524.25	"F": 3221}
{"v": 1	"t": 917789	"P": 1520.75	"F": 3321}
{"v": 1	"t": 917809	"P": 1520.25	"F": 3453}
{"v": 1	"t": 917829	"P": 1530.75	"F": 3458}
{"v": 1	"t": 917850	"P": 1534.25	"F": 3618}
{"v": 1	"t": 917870	"P": 1530.5	"F": 3814}
{"v": 1	"t": 917890	"P": 1530.0	"F": 3823}
{"v": 1	"t": 917911	"P": 1542.5	"F": 4007}
{"v": 1	"t": 917931	"P": 1545.0	"F": 4106}
{"v": 1	"t": 917951	"P": 1538.75	"F": 4342}
{"v": 1	"t": 917972	"P": 1536.0	"F": 4470}
{"v": 1	"t": 917992	"P": 1552.25	"F": 4398}
{"v": 1	"t": 918012	"P": 1547.0	"F": 4662}
{"v": 1	"t": 918033	"P": 1545.5	"F": 4527}
{"v": 1	"t": 918053	"P": 1544.25	"F": 4786}
{"v": 1	"t": 918073	"P": 1562.25	"F": 4673}
{"v": 1	"t": 918094	"P": 1546.0	"F": 4833}
{"v": 1	"t": 918114	"P": 1539.25	"F": 4868}
{"v": 1	"t": 918134	"P": 1543.25	"F": 4876	"C": 45.665	"D": 3279	"sn": 54091930088003	"file": "/data/device_log/data0000.out"}
{"v": 1	"t": 918155	"P": 1550.75	"F": 4735}
{"v": 1	"t": 918175	"P": 1542.25	"F": 4726}
{"v": 1	"t": 918197	"P": 1550.0	"F": 4850}
{"v": 1	"t": 918217	"P": 1539.25	"F": 4946}
{"v": 1	"t": 918238	"P": 1540.5	"F": 4906}
{"v": 1	"t": 918258	"P": 1552.0	"F": 4842}
{"v": 1	"t": 918278	"P": 1549.5	"F": 4741}
{"v": 1	"t": 918299	"P": 1550.25	"F": 4849}
{"v": 1	"t": 918319	"P": 1536.5	"F": 4642}
{"v": 1	"t": 918339	"P": 1557.0	"F": 4597}
{"v": 1	"t": 918360	"P": 1542.5	"F": 4785}
{"v": 1	"t": 918380	"P": 1544.25	"F": 4778}
{"v": 1	"t": 918400	"P": 1545.5	"F": 4927}
{"v": 1	"t": 918421	"P": 1553.0	"F": 4903}
{"v": 1	"t": 918441	"P": 1546.25	"F": 4821}
{"v": 1	"t": 918461	"P": 1544.0	"F": 4921}
{"v": 1	"t": 918482	"P": 1543.25	"F": 4884}
{"v": 1	"t": 918502	"P": 1553.75	"F": 4788}
{"v": 1	"t": 918522	"P": 1543.5	"F": 4940}
{"v": 1	"t": 918543	"P": 1535.0	"F": 4947}
{"v": 1	"t": 918563	"P": 1550.25	"F": 4928}
{"v": 1	"t": 918583	"P": 1552.5	"F": 4744}
{"v": 1	"t": 918604	"P": 1543.75	"F": 4866}
{"v": 1	"t": 918624	"P": 1541.5	"F": 4984}
{"v": 1	"t": 918644	"P": 1544.5	"F": 4886}
{"v": 1	"t": 918665	"P": 1554.5	"F": 4874}
{"v": 1	"t": 918685	"P": 1545.5	"F": 4928}
{"v": 1	"t": 918705	"P": 1542.0	"F": 4793}
{"v": 1	"t": 918726	"P": 1554.5	"F": 4947}
{"v": 1	"t": 918746	"P": 1552.5	"F": 4961}
{"v": 1	"t": 918766	"P": 1544.75	"F": 4960}
{"v": 1	"t": 918787	"P": 1544.75	"F": 4810}
{"v": 1	"t": 918807	"P": 1554.75	"F": 4828}
{"v": 1	"t": 918827	"P": 1554.25	"F": 4889}
{"v": 1	"t": 918848	"P": 1544.0	"F": 4909}
{"v": 1	"t": 918868	"P": 1545.25	"F": 4869}
{"v": 1	"t": 918888	"P": 1552.25	"F": 4921}
{"v": 1	"t": 918909	"P": 1552.0	"F": 4767}
{"v": 1	"t": 918929	"P": 1543.0	"F": 4897}
{"v": 1	"t": 918949	"P": 1547.25	"F": 4831}
{"v": 1	"t": 918970	"P": 1542.25	"F": 4722}
{"v": 1	"t": 918990	"P": 1534.75	"F": 4599}
{"v": 1	"t": 919010	"P": 1521.5	"F": 4522}
{"v": 1	"t": 919031	"P": 1526.5	"F": 3726}
{"v": 1	"t": 919051	"P": 1515.5	"F": 3096}
{"v": 1	"t": 919071	"P": 1501.75	"F": 2202}
{"v": 1	"t": 919092	"P": 1491.5	"F": 1364}
{"v": 1	"t": 919112	"P": 1492.5	"F": 886}
{"v": 1	"t": 919132	"P": 1486.25	"F": 463}
{"v": 1	"t": 919153	"P": 1476.5	"F": 85	"C": 45.65	"D": 3279	"sn": 54091930088003	"file": "/data/device_log/data0000.out"	"CO2": 5467.59716796875	"Tp": 24.60478973388672	"H": 22.383296966552734}
{"v": 1	"t": 919174	"P": 1477.5	"F": 31}
{"v": 1	"t": 919194	"P": 1471.5	"F": 25}
{"v": 1	"t": 919215	"P": 1530.0	"F": 29}
{"v": 1	"t": 919236	"P": 1404.5	"F": 38}
{"v": 1	"t": 919256	"P": 1581.75	"F": 47}
{"v": 1	"t": 919276	"P": 1322.0	"F": 25}
{"v": 1	"t": 919297	"P": 1507.5	"F": 34}
{"v": 1	"t": 919317	"P": 1477.25	"F": 22}
{"v": 1	"t": 919337	"P": 1403.5	"F": 15}
{"v": 1	"t": 919358	"P": 1483.5	"F": 26}
{"v": 1	"t": 919378	"P": 1381.25	"F": 17}
{"v": 1	"t": 919398	"P": 1515.75	"F": 26}
{"v": 1	"t": 919419	"P": 1326.0	"F": 15}
{"v": 1	"t": 919439	"P": 1547.25	"F": 34}
{"v": 1	"t": 919459	"P": 1298.75	"F": 14}
{"v": 1	"t": 919480	"P": 1567.5	"F": 36}
{"v": 1	"t": 919500	"P": 1282.5	"F": 14}
{"v": 1	"t": 919520	"P": 1566.0	"F": 35}
{"v": 1	"t": 919541	"P": 1281.75	"F": 13}
{"v": 1	"t": 919561	"P": 1585.5	"F": 36}
{"v": 1	"t": 919581	"P": 1269.0	"F": 16}
{"v": 1	"t": 919602	"P": 1575.75	"F": 39}
{"v": 1	"t": 919622	"P": 1316.0	"F": 17}
{"v": 1	"t": 919642	"P": 1548.75	"F": 32}
{"v": 1	"t": 919663	"P": 1334.5	"F": 21}
{"v": 1	"t": 919683	"P": 1527.25	"F": 30}
{"v": 1	"t": 919703	"P": 1378.75	"F": 18}
{"v": 1	"t": 919724	"P": 1511.0	"F": 29}
{"v": 1	"t": 919744	"P": 1398.25	"F": 22}
{"v": 1	"t": 919764	"P": 1521.5	"F": 28}
{"v": 1	"t": 919785	"P": 1382.0	"F": 24}
{"v": 1	"t": 919805	"P": 1596.25	"F": 58}
{"v": 1	"t": 919825	"P": 1309.0	"F": 57}
{"v": 1	"t": 919846	"P": 1606.25	"F": 64}
{"v": 1	"t": 919866	"P": 1387.0	"F": 82}
{"v": 1	"t": 919886	"P": 1578.5	"F": 164}
{"v": 1	"t": 919907	"P": 1500.5	"F": 435}
{"v": 1	"t": 919927	"P": 1515.5	"F": 1082}
{"v": 1	"t": 919947	"P": 1514.5	"F": 1686}
{"v": 1	"t": 919968	"P": 1513.5	"F": 2096}
{"v": 1	"t": 919988	"P": 1515.0	"F": 2655}
{"v": 1	"t": 920008	"P": 1532.0	"F": 2967}
{"v": 1	"t": 920029	"P": 1521.75	"F": 3248}
{"v": 1	"t": 920049	"P": 1519.25	"F": 3369}
{"v": 1	"t": 920069	"P": 1529.5	"F": 3480}
{"v": 1	"t": 920090	"P": 1538.0	"F": 3701}
{"v": 1	"t": 920110	"P": 1534.0	"F": 3891}
{"v": 1	"t": 920130	"P": 1533.0	"F": 3951}
{"v": 1	"t": 920151	"P": 1541.25	"F": 4230}
{"v": 1	"t": 920171	"P": 1547.0	"F": 4302	"C": 45.62	"D": 3279	"sn": 54091930088003	"file": "/data/device_log/data0000.out"}
{"v": 1	"t": 920191	"P": 1544.25	"F": 4462}
{"v": 1	"t": 920212	"P": 1544.75	"F": 4527}
{"v": 1	"t": 920235	"P": 1547.5	"F": 4481}
{"v": 1	"t": 920255	"P": 1538.75	"F": 4727}
{"v": 1	"t": 920276	"P": 1548.0	"F": 4685}
{"v": 1	"t": 920296	"P": 1552.5	"F": 4956}
{"v": 1	"t": 920316	"P": 1541.5	"F": 4732}
{"v": 1	"t": 920337	"P": 1548.25	"F": 4807}
{"v": 1	"t": 920357	"P": 1550.0	"F": 4912}
{"v": 1	"t": 920378	"P": 1544.25	"F": 4854}
{"v": 1	"t": 920398	"P": 1543.25	"F": 4933}
{"v": 1	"t": 920418	"P": 1552.0	"F": 4851}
{"v": 1	"t": 920439	"P": 1547.75	"F": 4977}
{"v": 1	"t": 920459	"P": 1534.25	"F": 4795}
{"v": 1	"t": 920479	"P": 1543.0	"F": 4836}
{"v": 1	"t": 920500	"P": 1536.25	"F": 4872}
{"v": 1	"t": 920520	"P": 1535.5	"F": 4769}
{"v": 1	"t": 920541	"P": 1539.75	"F": 4680}
{"v": 1	"t": 920561	"P": 1542.5	"F": 4666}
{"v": 1	"t": 920581	"P": 1533.0	"F": 4582}
{"v": 1	"t": 920602	"P": 1538.5	"F": 4725}
{"v": 1	"t": 920622	"P": 1541.75	"F": 4492}
{"v": 1	"t": 920642	"P": 1535.0	"F": 4521}
{"v": 1	"t": 920663	"P": 1531.75	"F": 4555}
{"v": 1	"t": 920683	"P": 1532.75	"F": 4500}
{"v": 1	"t": 920703	"P": 1547.25	"F": 4523}
{"v": 1	"t": 920724	"P": 1537.0	"F": 4443}
{"v": 1	"t": 920744	"P": 1533.0	"F": 4601}
{"v": 1	"t": 920764	"P": 1543.25	"F": 4559}
{"v": 1	"t": 920785	"P": 1542.0	"F": 4448}
{"v": 1	"t": 920805	"P": 1538.75	"F": 4580}
{"v": 1	"t": 920825	"P": 1532.0	"F": 4480}
{"v": 1	"t": 920846	"P": 1551.25	"F": 4486}
{"v": 1	"t": 920866	"P": 1535.5	"F": 4301}
{"v": 1	"t": 920886	"P": 1528.75	"F": 4324}
{"v": 1	"t": 920907	"P": 1541.75	"F": 4358}
{"v": 1	"t": 920927	"P": 1539.75	"F": 4389}
{"v": 1	"t": 920947	"P": 1536.0	"F": 4369}
{"v": 1	"t": 920968	"P": 1533.5	"F": 4335}
{"v": 1	"t": 920988	"P": 1549.5	"F": 4368}
{"v": 1	"t": 921008	"P": 1543.25	"F": 4325}
{"v": 1	"t": 921029	"P": 1536.75	"F": 4360}
{"v": 1	"t": 921049	"P": 1536.25	"F": 4494}
{"v": 1	"t": 921070	"P": 1546.5	"F": 4469}
{"v": 1	"t": 921090	"P": 1538.75	"F": 4482}
{"v": 1	"t": 921110	"P": 1534.25	"F": 4450}
{"v": 1	"t": 921131	"P": 1543.0	"F": 4451}
{"v": 1	"t": 921151	"P": 1549.0	"F": 4426}
{"v": 1	"t": 921171	"P": 1535.25	"F": 4391}
{"v": 1	"t": 921192	"P": 1533.75	"F": 4499	"C": 45.68	"D": 3278	"sn": 54091930088003	"file": "/data/device_log/data0000.out"	"CO2": 5805.126953125	"Tp": 24.564735412597656	"H": 22.97878646850586}
{"v": 1	"t": 921213	"P": 1532.5	"F": 4526}
{"v": 1	"t": 921233	"P": 1540.5	"F": 4321}
{"v": 1	"t": 921254	"P": 1527.75	"F": 4384}
{"v": 1	"t": 921275	"P": 1540.0	"F": 4339}
{"v": 1	"t": 921295	"P": 1534.5	"F": 4099}
{"v": 1	"t": 921315	"P": 1520.0	"F": 3878}
{"v": 1	"t": 921336	"P": 1531.75	"F": 3903}
{"v": 1	"t": 921356	"P": 1528.75	"F": 3705}
{"v": 1	"t": 921376	"P": 1524.5	"F": 3499}
{"v": 1	"t": 921397	"P": 1512.25	"F": 3280}
{"v": 1	"t": 921417	"P": 1520.5	"F": 2960}
{"v": 1	"t": 921437	"P": 1508.0	"F": 2448}
{"v": 1	"t": 921458	"P": 1493.25	"F": 2148}
{"v": 1	"t": 921478	"P": 1495.5	"F": 1460}
{"v": 1	"t": 921498	"P": 1495.0	"F": 1092}
{"v": 1	"t": 921519	"P": 1485.0	"F": 685}
{"v": 1	"t": 921539	"P": 1478.25	"F": 324}
{"v": 1	"t": 921559	"P": 1475.5	"F": 38}
{"v": 1	"t": 921580	"P": 1499.25	"F": 32}
{"v": 1	"t": 921600	"P": 1430.25	"F": 22}
{"v": 1	"t": 921620	"P": 1508.5	"F": 37}
{"v": 1	"t": 921641	"P": 1430.5	"F": 47}
{"v": 1	"t": 921661	"P": 1567.5	"F": 49}
{"v": 1	"t": 921681	"P": 1323.5	"F": 17}
{"v": 1	"t": 921702	"P": 1468.0	"F": 35}
{"v": 1	"t": 921722	"P": 1481.0	"F": 33}
{"v": 1	"t": 921742	"P": 1452.25	"F": 40}
{"v": 1	"t": 921763	"P": 1411.75	"F": 34}
{"v": 1	"t": 921783	"P": 1507.75	"F": 27}
{"v": 1	"t": 921803	"P": 1408.0	"F": 5}
{"v": 1	"t": 921824	"P": 1549.5	"F": 28}
{"v": 1	"t": 921844	"P": 1378.0	"F": 21}
{"v": 1	"t": 921864	"P": 1520.75	"F": 26}
{"v": 1	"t": 921885	"P": 1399.5	"F": 16}
{"v": 1	"t": 921905	"P": 1524.5	"F": 30}
{"v": 1	"t": 921925	"P": 1384.0	"F": 18}
{"v": 1	"t": 921946	"P": 1523.75	"F": 29}
{"v": 1	"t": 921966	"P": 1414.75	"F": 22}
{"v": 1	"t": 921986	"P": 1506.25	"F": 39}
{"v": 1	"t": 922007	"P": 1427.25	"F": 34}
{"v": 1	"t": 922027	"P": 1476.75	"F": 44}
{"v": 1	"t": 922047	"P": 1483.5	"F": 41}
{"v": 1	"t": 922068	"P": 1485.75	"F": 51}
{"v": 1	"t": 922088	"P": 1435.5	"F": 40}
{"v": 1	"t": 922108	"P": 1561.75	"F": 70}
{"v": 1	"t": 922129	"P": 1347.5	"F": 73}
{"v": 1	"t": 922149	"P": 1596.25	"F": 82}
{"v": 1	"t": 922169	"P": 1332.25	"F": 72}
{"v": 1	"t": 922190	"P": 1661.5	"F": 88}
{"v": 1	"t": 922210	"P": 1294.5	"F": 84	"C": 45.655	"D": 3278	"sn": 54091930088003	"file": "/data/device_log/data0000.out"}
{"v": 1	"t": 922231	"P": 1594.75	"F": 157}
{"v": 1	"t": 922251	"P": 1475.75	"F": 241}
{"v": 1	"t": 922273	"P": 1504.5	"F": 505}
{"v": 1	"t": 922293	"P": 1503.75	"F": 1051}
{"v": 1	"t": 922313	"P": 1511.75	"F": 1459}
{"v": 1	"t": 922334	"P": 1508.25	"F": 1777}
{"v": 1	"t": 922354	"P": 1506.25	"F": 2165}
{"v": 1	"t": 922374	"P": 1520.0	"F": 2519}
{"v": 1	"t": 922395	"P": 1516.25	"F": 2673}
{"v": 1	"t": 922415	"P": 1511.75	"F": 2848}
{"v": 1	"t": 922435	"P": 1513.0	"F": 2869}
{"v": 1	"t": 922456	"P": 1521.75	"F": 2786}
{"v": 1	"t": 922476	"P": 1520.25	"F": 2929}
{"v": 1	"t": 922496	"P": 1519.0	"F": 3129}
{"v": 1	"t": 922517	"P": 1521.0	"F": 3247}
{"v": 1	"t": 922537	"P": 1528.0	"F": 3376}
{"v": 1	"t": 922557	"P": 1522.25	"F": 3536}
{"v": 1	"t": 922578	"P": 1517.0	"F": 3526}
{"v": 1	"t": 922598	"P": 1537.5	"F": 3704}
{"v": 1	"t": 922618	"P": 1534.25	"F": 3826}
{"v": 1	"t": 922639	"P": 1529.75	"F": 3789}
{"v": 1	"t": 922659	"P": 1528.75	"F": 3892}
{"v": 1	"t": 922679	"P": 1539.5	"F": 4096}
{"v": 1	"t": 922700	"P": 1539.25	"F": 4153}
{"v": 1	"t": 922720	"P": 1535.0	"F": 4110}
{"v": 1	"t": 922740	"P": 1535.25	"F": 4021}
{"v": 1	"t": 922761	"P": 1546.0	"F": 4197}
{"v": 1	"t": 922781	"P": 1546.0	"F": 4284}
{"v": 1	"t": 922801	"P": 1538.0	"F": 4286}
{"v": 1	"t": 922822	"P": 1538.0	"F": 4221}
{"v": 1	"t": 922842	"P": 1545.25	"F": 4440}
{"v": 1	"t": 922862	"P": 1545.25	"F": 4351}
{"v": 1	"t": 922883	"P": 1540.75	"F": 4399}
{"v": 1	"t": 922903	"P": 1543.0	"F": 4609}
{"v": 1	"t": 922923	"P": 1549.5	"F": 4439}
{"v": 1	"t": 922944	"P": 1541.75	"F": 4502}
{"v": 1	"t": 922964	"P": 1540.5	"F": 4463}
{"v": 1	"t": 922984	"P": 1541.75	"F": 4498}
{"v": 1	"t": 923005	"P": 1548.25	"F": 4486}
{"v": 1	"t": 923025	"P": 1543.5	"F": 4385}
{"v": 1	"t": 923045	"P": 1536.25	"F": 4436}
{"v": 1	"t": 923066	"P": 1549.25	"F": 4515}
{"v": 1	"t": 923086	"P": 1543.75	"F": 4423}
{"v": 1	"t": 923107	"P": 1537.25	"F": 4524}
{"v": 1	"t": 923127	"P": 1549.5	"F": 4488}
{"v": 1	"t": 923147	"P": 1540.75	"F": 4543}
{"v": 1	"t": 923168	"P": 1535.0	"F": 4469}
{"v": 1	"t": 923188	"P": 1541.25	"F": 4488}
{"v": 1	"t": 923208	"P": 1546.75	"F": 4249}
{"v": 1	"t": 923229	"P": 1539.0	"F": 4323	"C": 45.625	"D": 3278	"sn": 54091930088003	"file": "/data/device_log/data0000.out"	"CO2": 5028.8544921875	"Tp": 24.54871368408203	"H": 23.224321365356445}
{"v": 1	"t": 923251	"P": 1546.0	"F": 4540}
{"v": 1	"t": 923271	"P": 1543.0	"F": 4550}
{"v": 1	"t": 923293	"P": 1542.75	"F": 4626}
{"v": 1	"t": 923313	"P": 1554.25	"F": 4712}
{"v": 1	"t": 923334	"P": 1543.25	"F": 4660}
{"v": 1	"t": 923354	"P": 1541.0	"F": 4722}
{"v": 1	"t": 923374	"P": 1541.5	"F": 4819}
{"v": 1	"t": 923395	"P": 1553.0	"F": 4547}
{"v": 1	"t": 923415	"P": 1551.25	"F": 4909}
{"v": 1	"t": 923435	"P": 1542.75	"F": 4665}
{"v": 1	"t": 923456	"P": 1551.75	"F": 4721}
{"v": 1	"t": 923476	"P": 1551.5	"F": 4787}
{"v": 1	"t": 923496	"P": 1542.25	"F": 4760}
{"v": 1	"t": 923517	"P": 1545.0	"F": 4599}
{"v": 1	"t": 923537	"P": 1557.25	"F": 4768}
{"v": 1	"t": 923557	"P": 1545.0	"F": 4862}
{"v": 1	"t": 923578	"P": 1543.0	"F": 4700}
{"v": 1	"t": 923598	"P": 1542.75	"F": 4692}
{"v": 1	"t": 923618	"P": 1550.0	"F": 4810}
{"v": 1	"t": 923639	"P": 1544.75	"F": 4767}
{"v": 1	"t": 923659	"P": 1553.25	"F": 4750}
{"v": 1	"t": 923680	"P": 1553.75	"F": 4761}
{"v": 1	"t": 923700	"P": 1545.5	"F": 4860}
{"v": 1	"t": 923720	"P": 1542.75	"F": 4891}
{"v": 1	"t": 923741	"P": 1549.75	"F": 4743}
{"v": 1	"t": 923761	"P": 1550.0	"F": 4700}
{"v": 1	"t": 923781	"P": 1539.25	"F": 4788}
{"v": 1	"t": 923802	"P": 1537.25	"F": 4556}
{"v": 1	"t": 923822	"P": 1545.75	"F": 4597}
{"v": 1	"t": 923842	"P": 1532.0	"F": 4392}
{"v": 1	"t": 923863	"P": 1512.0	"F": 3797}
{"v": 1	"t": 923883	"P": 1510.75	"F": 3147}
{"v": 1	"t": 923903	"P": 1509.25	"F": 2460}
{"v": 1	"t": 923924	"P": 1498.25	"F": 1673}
{"v": 1	"t": 923944	"P": 1485.25	"F": 1048}
{"v": 1	"t": 923964	"P": 1487.25	"F": 643}
{"v": 1	"t": 923985	"P": 1494.5	"F": 305}
{"v": 1	"t": 924005	"P": 1484.75	"F": 51}
{"v": 1	"t": 924025	"P": 1484.75	"F": 40}
{"v": 1	"t": 924046	"P": 1484.75	"F": 43}
{"v": 1	"t": 924066	"P": 1500.5	"F": 45}
{"v": 1	"t": 924086	"P": 1503.0	"F": 43}
{"v": 1	"t": 924107	"P": 1406.0	"F": 34}
{"v": 1	"t": 924127	"P": 1569.0	"F": 57}
{"v": 1	"t": 924147	"P": 1419.25	"F": 52}
{"v": 1	"t": 924168	"P": 1476.75	"F": 62}
{"v": 1	"t": 924188	"P": 1560.5	"F": 59}
{"v": 1	"t": 924209	"P": 1366.25	"F": 36}
{"v": 1	"t": 924229	"P": 1533.0	"F": 49}
{"v": 1	"t": 924250	"P": 1590.25	"F": 69	"C": 45.625	"D": 3278	"sn": 54091930088003	"file": "/data/device_log/data0000.out"}
{"v": 1	"t": 924270	"P": 1321.75	"F": 63}
{"v": 1	"t": 924291	"P": 1506.0	"F": 91}
{"v": 1	"t": 924313	"P": 1454.5	"F": 80}
{"v": 1	"t": 924333	"P": 1599.75	"F": 86}
{"v": 1	"t": 924354	"P": 1326.25	"F": 56}
{"v": 1	"t": 924374	"P": 1512.5	"F": 78}
{"v": 1	"t": 924395	"P": 1632.25	"F": 60}
{"v": 1	"t": 924415	"P": 1375.25	"F": 48}
{"v": 1	"t": 924436	"P": 1540.75	"F": 77}
{"v": 1	"t": 924456	"P": 1583.5	"F": 87}
{"v": 1	"t": 924477	"P": 1341.75	"F": 77}
{"v": 1	"t": 924497	"P": 1573.0	"F": 100}
{"v": 1	"t": 924517	"P": 1513.25	"F": 103}
{"v": 1	"t": 924538	"P": 1385.5	"F": 110}
{"v": 1	"t": 924558	"P": 1581.0	"F": 127}
{"v": 1	"t": 924579	"P": 1459.25	"F": 109}
{"v": 1	"t": 924599	"P": 1480.25	"F": 109}
{"v": 1	"t": 924619	"P": 1581.5	"F": 112}
{"v": 1	"t": 924639	"P": 1412.5	"F": 153}
{"v": 1	"t": 924660	"P": 1529.0	"F": 184}
{"v": 1	"t": 924680	"P": 1522.5	"F": 213}
{"v": 1	"t": 924700	"P": 1456.5	"F": 244}
{"v": 1	"t": 924721	"P": 1533.25	"F": 319}
{"v": 1	"t": 924741	"P": 1502.25	"F": 457}
{"v": 1	"t": 924761	"P": 1482.5	"F": 594}
{"v": 1	"t": 924782	"P": 1497.75	"F": 751}
{"v": 1	"t": 924802	"P": 1506.75	"F": 861}
{"v": 1	"t": 924822	"P": 1499.5	"F": 1105}
{"v": 1	"t": 924843	"P": 1504.5	"F": 1466}
{"v": 1	"t": 924863	"P": 1520.0	"F": 2028}
{"v": 1	"t": 924883	"P": 1522.0	"F": 2357}
{"v": 1	"t": 924904	"P": 1516.0	"F": 2612}
{"v": 1	"t": 924924	"P": 1512.5	"F": 2917}
{"v": 1	"t": 924944	"P": 1527.25	"F": 3061}
{"v": 1	"t": 924965	"P": 1522.0	"F": 3134}
{"v": 1	"t": 924985	"P": 1518.25	"F": 3200}
{"v": 1	"t": 925005	"P": 1520.75	"F": 3256}
{"v": 1	"t": 925026	"P": 1534.5	"F": 3271}
{"v": 1	"t": 925046	"P": 1523.75	"F": 3427}
{"v": 1	"t": 925067	"P": 1527.25	"F": 3472}
{"v": 1	"t": 925087	"P": 1539.5	"F": 3550}
{"v": 1	"t": 925107	"P": 1527.25	"F": 3838}
{"v": 1	"t": 925128	"P": 1532.25	"F": 3844}
{"v": 1	"t": 925148	"P": 1537.75	"F": 3978}
{"v": 1	"t": 925168	"P": 1540.75	"F": 4141}
{"v": 1	"t": 925189	"P": 1533.5	"F": 3976}
{"v": 1	"t": 925209	"P": 1534.5	"F": 4174}
{"v": 1	"t": 925229	"P": 1541.75	"F": 4111}
{"v": 1	"t": 925250	"P": 1545.75	"F": 4364}
{"v": 1	"t": 925270	"P": 1533.25	"F": 4265	"C": 45.605	"D": 3278	"sn": 54091930088003	"file": "/data/device_log/data0000.out"	"CO2": 5938.4609375	"Tp": 24.535362243652344	"H": 23.224559783935547}
{"v": 1	"t": 925291	"P": 1538.75	"F": 4373}
{"v": 1	"t": 925312	"P": 1545.25	"F": 4342}
{"v": 1	"t": 925333	"P": 1546.25	"F": 4450}
{"v": 1	"t": 925354	"P": 1546.25	"F": 4340}
{"v": 1	"t": 925374	"P": 1539.5	"F": 4394}
{"v": 1	"t": 925394	"P": 1534.5	"F": 4371}
{"v": 1	"t": 925415	"P": 1551.75	"F": 4321}
{"v": 1	"t": 925435	"P": 1541.25	"F": 4497}
{"v": 1	"t": 925455	"P": 1536.5	"F": 4495}
{"v": 1	"t": 925476	"P": 1551.5	"F": 4413}
{"v": 1	"t": 925496	"P": 1540.75	"F": 4401}
{"v": 1	"t": 925516	"P": 1539.5	"F": 4484}
{"v": 1	"t": 925537	"P": 1541.0	"F": 4390}
{"v": 1	"t": 925557	"P": 1553.5	"F": 4559}
{"v": 1	"t": 925577	"P": 1544.5	"F": 4456}
{"v": 1	"t": 925598	"P": 1547.75	"F": 4627}
{"v": 1	"t": 925618	"P": 1552.25	"F": 4601}
{"v": 1	"t": 925639	"P": 1543.5	"F": 4775}
{"v": 1	"t": 925659	"P": 1543.5	"F": 4954}
{"v": 1	"t": 925680	"P": 1550.0	"F": 4744}
{"v": 1	"t": 925700	"P": 1540.75	"F": 4808}
{"v": 1	"t": 925720	"P": 1537.0	"F": 4767}
{"v": 1	"t": 925741	"P": 1551.25	"F": 4789}
{"v": 1	"t": 925761	"P": 1555.25	"F": 4828}
{"v": 1	"t": 925781	"P": 1548.0	"F": 4807}
{"v": 1	"t": 925802	"P": 1545.0	"F": 4790}
{"v": 1	"t": 925822	"P": 1554.25	"F": 4731}
{"v": 1	"t": 925842	"P": 1548.75	"F": 4716}
{"v": 1	"t": 925863	"P": 1535.75	"F": 4754}
{"v": 1	"t": 925883	"P": 1543.25	"F": 4657}
{"v": 1	"t": 925903	"P": 1554.5	"F": 4791}
{"v": 1	"t": 925924	"P": 1545.25	"F": 4612}
{"v": 1	"t": 925944	"P": 1536.5	"F": 4834}
{"v": 1	"t": 925964	"P": 1541.5	"F": 4831}
{"v": 1	"t": 925985	"P": 1551.75	"F": 4698}
{"v": 1	"t": 926005	"P": 1539.75	"F": 4921}
{"v": 1	"t": 926025	"P": 1536.25	"F": 4806}
{"v": 1	"t": 926046	"P": 1539.5	"F": 4972}
{"v": 1	"t": 926066	"P": 1546.25	"F": 4878}
{"v": 1	"t": 926086	"P": 1541.75	"F": 4754}
{"v": 1	"t": 926107	"P": 1530.25	"F": 4615}
{"v": 1	"t": 926127	"P": 1545.0	"F": 4853}
{"v": 1	"t": 926147	"P": 1538.25	"F": 4783}
{"v": 1	"t": 926168	"P": 1534.0	"F": 4610}
{"v": 1	"t": 926188	"P": 1537.5	"F": 4636}
{"v": 1	"t": 926209	"P": 1542.0	"F": 4558}
{"v": 1	"t": 926229	"P": 1534.0	"F": 4584}
{"v": 1	"t": 926249	"P": 1534.75	"F": 4543}
{"v": 1	"t": 926270	"P": 1540.0	"F": 4422}
{"v": 1	"t": 926290	"P": 1528.75	"F": 4523	"C": 45.58	"D": 3278	"sn": 54091930088003	"file": "/data/device_log/data0000.out"}
{"v": 1	"t": 926311	"P": 1527.0	"F": 4168}
{"v": 1	"t": 926331	"P": 1522.0	"F": 4019}
{"v": 1	"t": 926353	"P": 1530.25	"F": 3829}
{"v": 1	"t": 926373	"P": 1529.25	"F": 3634}
{"v": 1	"t": 926394	"P": 1516.0	"F": 3483}
{"v": 1	"t": 926414	"P": 1514.25	"F": 3023}
{"v": 1	"t": 926434	"P": 1514.5	"F": 2563}
{"v": 1	"t": 926455	"P": 1506.75	"F": 2123}
{"v": 1	"t": 926475	"P": 1495.0	"F": 1696}
{"v": 1	"t": 926496	"P": 1496.75	"F": 1332}
{"v": 1	"t": 926516	"P": 1500.5	"F": 1176}
{"v": 1	"t": 926536	"P": 1489.25	"F": 1027}
{"v": 1	"t": 926557	"P": 1489.0	"F": 1012}
{"v": 1	"t": 926577	"P": 1501.0	"F": 997}
{"v": 1	"t": 926597	"P": 1498.25	"F": 1032}
{"v": 1	"t": 926618	"P": 1489.5	"F": 1025}
{"v": 1	"t": 926638	"P": 1480.0	"F": 804}
{"v": 1	"t": 926658	"P": 1488.5	"F": 454}
{"v": 1	"t": 926679	"P": 1486.25	"F": 71}
{"v": 1	"t": 926699	"P": 1461.25	"F": 21}
{"v": 1	"t": 926719	"P": 1486.0	"F": 24}
{"v": 1	"t": 926740	"P": 1490.0	"F": 31}
{"v": 1	"t": 926760	"P": 1441.25	"F": 44}
{"v": 1	"t": 926781	"P": 1409.75	"F": 54}
{"v": 1	"t": 926801	"P": 1599.75	"F": 63}
{"v": 1	"t": 926821	"P": 1358.25	"F": 36}
{"v": 1	"t": 926842	"P": 1465.75	"F": 48}
{"v": 1	"t": 926862	"P": 1589.5	"F": 63}
{"v": 1	"t": 926882	"P": 1318.75	"F": 54}
{"v": 1	"t": 926903	"P": 1604.75	"F": 78}
{"v": 1	"t": 926923	"P": 1510.25	"F": 63}
{"v": 1	"t": 926943	"P": 1387.25	"F": 74}
{"v": 1	"t": 926964	"P": 1637.25	"F": 73}
{"v": 1	"t": 926984	"P": 1342.75	"F": 56}
{"v": 1	"t": 927004	"P": 1436.0	"F": 82}
{"v": 1	"t": 927025	"P": 1644.0	"F": 75}
{"v": 1	"t": 927045	"P": 1310.0	"F": 74}
{"v": 1	"t": 927065	"P": 1557.0	"F": 119}
{"v": 1	"t": 927086	"P": 1529.25	"F": 119}
{"v": 1	"t": 927106	"P": 1358.5	"F": 90}
{"v": 1	"t": 927126	"P": 1643.75	"F": 130}
{"v": 1	"t": 927147	"P": 1420.25	"F": 134}
{"v": 1	"t": 927167	"P": 1503.25	"F": 198}
{"v": 1	"t": 927187	"P": 1531.5	"F": 332}
{"v": 1	"t": 927208	"P": 1488.25	"F": 610}
{"v": 1	"t": 927228	"P": 1486.5	"F": 951}
{"v": 1	"t": 927248	"P": 1510.5	"F": 1034}
{"v": 1	"t": 927269	"P": 1498.5	"F": 988}
{"v": 1	"t": 927289	"P": 1489.75	"F": 1062}
{"v": 1	"t": 927309	"P": 1507.75	"F": 1200	"C": 45.585	"D": 3278	"sn": 54091930088003	"file": "/data/device_log/data0000.out"	"CO2": 5067.0029296875	"Tp": 24.535362243652344	"H": 23.224374771118164}
{"v": 1	"t": 927331	"P": 1512.75	"F": 1291}
{"v": 1	"t": 927351	"P": 1502.25	"F": 1439}
{"v": 1	"t": 927372	"P": 1510.75	"F": 1763}
{"v": 1	"t": 927393	"P": 1505.0	"F": 1995}
{"v": 1	"t": 927413	"P": 1514.75	"F": 2111}
{"v": 1	"t": 927433	"P": 1518.75	"F": 2323}
{"v": 1	"t": 927454	"P": 1513.5	"F": 2360}
{"v": 1	"t": 927474	"P": 1511.25	"F": 2481}
{"v": 1	"t": 927494	"P": 1520.25	"F": 2675}
{"v": 1	"t": 927515	"P": 1524.75	"F": 2963}
{"v": 1	"t": 927535	"P": 1518.5	"F": 3142}
{"v": 1	"t": 927555	"P": 1516.75	"F": 3218}
{"v": 1	"t": 927576	"P": 1530.0	"F": 3397}
{"v": 1	"t": 927596	"P": 1526.25	"F": 3155}
{"v": 1	"t": 927616	"P": 1522.25	"F": 3510}
{"v": 1	"t": 927637	"P": 1522.0	"F": 3341}
{"v": 1	"t": 927657	"P": 1533.75	"F": 3545}
{"v": 1	"t": 927677	"P": 1534.0	"F": 3616}
{"v": 1	"t": 927698	"P": 1523.5	"F": 3694}
{"v": 1	"t": 927718	"P": 1530.75	"F": 3763}
{"v": 1	"t": 927738	"P": 1536.75	"F": 3895}
{"v": 1	"t": 927759	"P": 1535.25	"F": 3940}
{"v": 1	"t": 927779	"P": 1527.25	"F": 3957}
{"v": 1	"t": 927799	"P": 1538.0	"F": 3963}
{"v": 1	"t": 927820	"P": 1543.5	"F": 3981}
{"v": 1	"t": 927840	"P": 1534.5	"F": 3936}
{"v": 1	"t": 927860	"P": 1528.0	"F": 3957}
{"v": 1	"t": 927881	"P": 1544.0	"F": 4186}
{"v": 1	"t": 927901	"P": 1530.75	"F": 4128}
{"v": 1	"t": 927922	"P": 1542.75	"F": 4117}
{"v": 1	"t": 927942	"P": 1541.75	"F": 4128}
{"v": 1	"t": 927963	"P": 1528.75	"F": 4183}
{"v": 1	"t": 927983	"P": 1541.0	"F": 4009}
{"v": 1	"t": 928004	"P": 1532.0	"F": 4070}
{"v": 1	"t": 928024	"P": 1536.5	"F": 4128}
{"v": 1	"t": 928045	"P": 1535.25	"F": 4211}
{"v": 1	"t": 928065	"P": 1535.25	"F": 4281}
{"v": 1	"t": 928086	"P": 1543.25	"F": 4127}
{"v": 1	"t": 928106	"P": 1540.25	"F": 4229}
{"v": 1	"t": 928127	"P": 1530.75	"F": 4166}
{"v": 1	"t": 928147	"P": 1543.0	"F": 4366}
{"v": 1	"t": 928167	"P": 1539.0	"F": 4256}
{"v": 1	"t": 928187	"P": 1536.75	"F": 4234}
{"v": 1	"t": 928208	"P": 1527.25	"F": 4169}
{"v": 1	"t": 928228	"P": 1536.75	"F": 4140}
{"v": 1	"t": 928248	"P": 1543.0	"F": 4093}
{"v": 1	"t": 928269	"P": 1536.75	"F": 4237}
{"v": 1	"t": 928289	"P": 1531.0	"F": 4162}
{"v": 1	"t": 928309	"P": 1546.0	"F": 4262}
{"v": 1	"t": 928330	"P": 1541.5	"F": 4274	"C": 45.605	"D": 3278	"sn": 54091930088003	"file": "/data/device_log/data0000.out"}
{"v": 1	"t": 928350	"P": 1529.5	"F": 4120}
{"v": 1	"t": 928371	"P": 1541.25	"F": 4193}
{"v": 1	"t": 928393	"P": 1529.75	"F": 4312}
{"v": 1	"t": 928413	"P": 1532.0	"F": 4185}
{"v": 1	"t": 928433	"P": 1536.75	"F": 4200}
{"v": 1	"t": 928454	"P": 1535.75	"F": 4254}
{"v": 1	"t": 928474	"P": 1532.75	"F": 4141}
{"v": 1	"t": 928494	"P": 1542.5	"F": 4259}
{"v": 1	"t": 928515	"P": 1538.0	"F": 4256}
{"v": 1	"t": 928535	"P": 1534.0	"F": 4226}
{"v": 1	"t": 928555	"P": 1534.5	"F": 4173}
{"v": 1	"t": 928576	"P": 1547.5	"F": 4253}
{"v": 1	"t": 928596	"P": 1541.75	"F": 4191}
{"v": 1	"t": 928616	"P": 1533.25	"F": 4271}
{"v": 1	"t": 928637	"P": 1537.25	"F": 4260}
{"v": 1	"t": 928657	"P": 1538.75	"F": 4192}
{"v": 1	"t": 928678	"P": 1536.0	"F": 4310}
{"v": 1	"t": 928698	"P": 1532.0	"F": 4101}
{"v": 1	"t": 928718	"P": 1540.5	"F": 4185}
{"v": 1	"t": 928739	"P": 1529.0	"F": 4164}
{"v": 1	"t": 928759	"P": 1526.25	"F": 4049}
{"v": 1	"t": 928780	"P": 1532.5	"F": 3850}
{"v": 1	"t": 928800	"P": 1526.5	"F": 3728}
{"v": 1	"t": 928820	"P": 1519.75	"F": 3645}
{"v": 1	"t": 928841	"P": 1517.75	"F": 3401}
{"v": 1	"t": 928861	"P": 1521.5	"F": 3205}
{"v": 1	"t": 928881	"P": 1509.5	"F": 2754}
{"v": 1	"t": 928902	"P": 1509.5	"F": 2641}
{"v": 1	"t": 928922	"P": 1514.25	"F": 2419}
{"v": 1	"t": 928942	"P": 1510.0	"F": 2349}
{"v": 1	"t": 928963	"P": 1504.5	"F": 2312}
{"v": 1	"t": 928983	"P": 1513.0	"F": 2204}
{"v": 1	"t": 929004	"P": 1512.75	"F": 2239}
{"v": 1	"t": 929024	"P": 1509.0	"F": 2345}
{"v": 1	"t": 929044	"P": 1516.75	"F": 2308}
{"v": 1	"t": 929065	"P": 1517.5	"F": 2500}
{"v": 1	"t": 929085	"P": 1506.0	"F": 2450}
{"v": 1	"t": 929106	"P": 1506.25	"F": 2376}
{"v": 1	"t": 929126	"P": 1510.0	"F": 2130}
{"v": 1	"t": 929146	"P": 1496.75	"F": 1601}
{"v": 1	"t": 929167	"P": 1489.75	"F": 1224}
{"v": 1	"t": 929187	"P": 1494.5	"F": 919}
{"v": 1	"t": 929207	"P": 1483.5	"F": 570}
{"v": 1	"t": 929228	"P": 1477.0	"F": 152}
{"v": 1	"t": 929248	"P": 1489.5	"F": 20}
{"v": 1	"t": 929269	"P": 1442.25	"F": 21}
{"v": 1	"t": 929289	"P": 1552.75	"F": 32}
{"v": 1	"t": 929309	"P": 1396.75	"F": 36}
{"v": 1	"t": 929330	"P": 1570.75	"F": 70}
{"v": 1	"t": 929350	"P": 1337.75	"F": 32	"C": 45.565	"D": 3278	"sn": 54091930088003	"file": "/data/device_log/data0000.out"	"CO2": 5659.02392578125	"Tp": 24.535362243652344	"H": 23.122085571289062}
{"v": 1	"t": 929372	"P": 1392.25	"F": 48}
{"v": 1	"t": 929392	"P": 1593.0	"F": 58}
{"v": 1	"t": 929413	"P": 1536.75	"F": 55}
{"v": 1	"t": 929433	"P": 1350.0	"F": 59}
{"v": 1	"t": 929454	"P": 1610.5	"F": 74}
{"v": 1	"t": 929474	"P": 1417.75	"F": 47}
{"v": 1	"t": 929494	"P": 1420.75	"F": 54}
{"v": 1	"t": 929515	"P": 1476.5	"F": 63}
{"v": 1	"t": 929535	"P": 1325.0	"F": 60}
{"v": 1	"t": 929555	"P": 1492.5	"F": 69}
{"v": 1	"t": 929576	"P": 1558.0	"F": 51}
{"v": 1	"t": 929596	"P": 1323.0	"F": 67}
{"v": 1	"t": 929616	"P": 1573.5	"F": 73}
{"v": 1	"t": 929637	"P": 1500.25	"F": 76}
{"v": 1	"t": 929657	"P": 1367.0	"F": 74}
{"v": 1	"t": 929678	"P": 1587.5	"F": 129}
{"v": 1	"t": 929698	"P": 1478.0	"F": 113}
{"v": 1	"t": 929718	"P": 1421.0	"F": 98}
{"v": 1	"t": 929739	"P": 1595.5	"F": 134}
{"v": 1	"t": 929759	"P": 1406.5	"F": 122}
{"v": 1	"t": 929779	"P": 1530.5	"F": 198}
{"v": 1	"t": 929800	"P": 1520.5	"F": 289}
{"v": 1	"t": 929820	"P": 1475.0	"F": 495}
{"v": 1	"t": 929841	"P": 1494.5	"F": 792}
{"v": 1	"t": 929861	"P": 1503.75	"F": 943}
{"v": 1	"t": 929881	"P": 1490.25	"F": 934}
{"v": 1	"t": 929902	"P": 1495.0	"F": 971}
{"v": 1	"t": 929922	"P": 1509.75	"F": 1098}
{"v": 1	"t": 929943	"P": 1500.5	"F": 1153}
{"v": 1	"t": 929963	"P": 1504.0	"F": 1408}
{"v": 1	"t": 929983	"P": 1515.5	"F": 1709}
{"v": 1	"t": 930004	"P": 1513.25	"F": 2063}
{"v": 1	"t": 930024	"P": 1509.25	"F": 2333}
{"v": 1	"t": 930045	"P": 1523.25	"F": 2617}
{"v": 1	"t": 930065	"P": 1522.75	"F": 2936}
{"v": 1	"t": 930085	"P": 1519.0	"F": 3188}
{"v": 1	"t": 930106	"P": 1525.75	"F": 3333}
{"v": 1	"t": 930126	"P": 1529.75	"F": 3595}
{"v": 1	"t": 930146	"P": 1528.5	"F": 3726}
{"v": 1	"t": 930167	"P": 1532.25	"F": 3998}
{"v": 1	"t": 930187	"P": 1542.75	"F": 4062}
{"v": 1	"t": 930207	"P": 1534.75	"F": 4247}
{"v": 1	"t": 930228	"P": 1537.0	"F": 4430}
{"v": 1	"t": 930248	"P": 1554.0	"F": 4653}
{"v": 1	"t": 930269	"P": 1543.5	"F": 4587}
{"v": 1	"t": 930289	"P": 1538.0	"F": 4586}
{"v": 1	"t": 930309	"P": 1547.25	"F": 4562}
{"v": 1	"t": 930330	"P": 1546.75	"F": 4598}
{"v": 1	"t": 930350	"P": 1539.0	"F": 4687}
{"v": 1	"t": 930371	"P": 1543.25	"F": 4596	"C": 45.585	"D": 3278	"sn": 54091930088003	"file": "/data/device_log/data0000.out"}
{"v": 1	"t": 930391	"P": 1554.25	"F": 4865}
{"v": 1	"t": 930412	"P": 1544.25	"F": 4810}
{"v": 1	"t": 930433	"P": 1552.25	"F": 4831}
{"v": 1	"t": 930454	"P": 1546.75	"F": 5019}
{"v": 1	"t": 930474	"P": 1544.0	"F": 4834}
{"v": 1	"t": 930495	"P": 1548.0	"F": 4843}
{"v": 1	"t": 930515	"P": 1544.0	"F": 5014}
{"v": 1	"t": 930536	"P": 1549.75	"F": 4925}
{"v": 1	"t": 930556	"P": 1544.25	"F": 4796}
{"v": 1	"t": 930576	"P": 1538.5	"F": 4692}
{"v": 1	"t": 930597	"P": 1545.75	"F": 4653}
{"v": 1	"t": 930617	"P": 1546.75	"F": 4681}
{"v": 1	"t": 930638	"P": 1542.5	"F": 4562}
{"v": 1	"t": 930658	"P": 1527.25	"F": 4611}
{"v": 1	"t": 930678	"P": 1546.0	"F": 4737}
{"v": 1	"t": 930699	"P": 1534.0	"F": 4542}
{"v": 1	"t": 930719	"P": 1532.5	"F": 4369}
{"v": 1	"t": 930739	"P": 1541.0	"F": 4427}
{"v": 1	"t": 930760	"P": 1539.5	"F": 4287}
{"v": 1	"t": 930780	"P": 1526.5	"F": 4414}
{"v": 1	"t": 930801	"P": 1532.5	"F": 4363}
{"v": 1	"t": 930821	"P": 1534.5	"F": 4291}
{"v": 1	"t": 930841	"P": 1529.75	"F": 4282}
{"v": 1	"t": 930862	"P": 1530.5	"F": 4283}
{"v": 1	"t": 930882	"P": 1542.25	"F": 4214}
{"v": 1	"t": 930902	"P": 1536.25	"F": 4225}
{"v": 1	"t": 930923	"P": 1526.75	"F": 4200}
{"v": 1	"t": 930943	"P": 1541.0	"F": 4191}
{"v": 1	"t": 930963	"P": 1539.5	"F": 4127}
{"v": 1	"t": 930984	"P": 1533.0	"F": 4082}
{"v": 1	"t": 931004	"P": 1530.5	"F": 4256}
{"v": 1	"t": 931025	"P": 1540.0	"F": 4193}
{"v": 1	"t": 931045	"P": 1532.25	"F": 4136}
{"v": 1	"t": 931065	"P": 1530.5	"F": 4215}
{"v": 1	"t": 931086	"P": 1545.5	"F": 4285}
{"v": 1	"t": 931106	"P": 1538.0	"F": 4209}
{"v": 1	"t": 931126	"P": 1531.0	"F": 4216}
{"v": 1	"t": 931147	"P": 1541.25	"F": 4137}
{"v": 1	"t": 931167	"P": 1542.0	"F": 4214}
{"v": 1	"t": 931188	"P": 1538.25	"F": 4312}
{"v": 1	"t": 931208	"P": 1539.75	"F": 4315}
{"v": 1	"t": 931228	"P": 1538.5	"F": 4417}
{"v": 1	"t": 931249	"P": 1529.75	"F": 4130}
{"v": 1	"t": 931269	"P": 1533.0	"F": 4175}
{"v": 1	"t": 931290	"P": 1539.75	"F": 4227}
{"v": 1	"t": 931310	"P": 1530.0	"F": 4124}
{"v": 1	"t": 931331	"P": 1541.25	"F": 4268}
{"v": 1	"t": 931351	"P": 1538.75	"F": 4136}
{"v": 1	"t": 931371	"P": 1533.0	"F": 4145}
{"v": 1	"t": 931392	"P": 1532.0	"F": 4236	"C": 45.58	"D": 3278	"sn": 54091930088003	"file": "/data/device_log/data0000.out"	"CO2": 5894.37841796875	"Tp": 24.522010803222656	"H": 23.12213897705078}
{"v": 1	"t": 931413	"P": 1535.5	"F": 3900}
{"v": 1	"t": 931434	"P": 1525.75	"F": 3782}
{"v": 1	"t": 931456	"P": 1523.25	"F": 3619}
{"v": 1	"t": 931476	"P": 1514.25	"F": 3310}
{"v": 1	"t": 931497	"P": 1517.25	"F": 2963}
{"v": 1	"t": 931517	"P": 1508.75	"F": 2321}
{"v": 1	"t": 931538	"P": 1497.0	"F": 1757}
{"v": 1	"t": 931558	"P": 1495.5	"F": 1281}
{"v": 1	"t": 931578	"P": 1494.5	"F": 1016}
{"v": 1	"t": 931599	"P": 1485.5	"F": 750}
{"v": 1	"t": 931619	"P": 1489.25	"F": 638}
{"v": 1	"t": 931640	"P": 1495.5	"F": 565}
{"v": 1	"t": 931660	"P": 1484.5	"F": 447}
{"v": 1	"t": 931680	"P": 1483.75	"F": 182}
{"v": 1	"t": 931701	"P": 1491.5	"F": 24}
{"v": 1	"t": 931721	"P": 1472.5	"F": 32}
{"v": 1	"t": 931742	"P": 1490.25	"F": 38}
{"v": 1	"t": 931762	"P": 1502.5	"F": 38}
{"v": 1	"t": 931782	"P": 1406.5	"F": 41}
{"v": 1	"t": 931803	"P": 1500.0	"F": 70}
{"v": 1	"t": 931823	"P": 1525.0	"F": 48}
{"v": 1	"t": 931844	"P": 1353.75	"F": 36}
{"v": 1	"t": 931864	"P": 1590.5	"F": 54}
{"v": 1	"t": 931884	"P": 1436.5	"F": 50}
{"v": 1	"t": 931905	"P": 1372.75	"F": 50}
{"v": 1	"t": 931925	"P": 1611.0	"F": 79}
{"v": 1	"t": 931945	"P": 1410.5	"F": 44}
{"v": 1	"t": 931966	"P": 1428.75	"F": 61}
{"v": 1	"t": 931986	"P": 1588.0	"F": 71}
{"v": 1	"t": 932006	"P": 1313.25	"F": 39}
{"v": 1	"t": 932027	"P": 1511.5	"F": 68}
{"v": 1	"t": 932047	"P": 1561.75	"F": 65}
{"v": 1	"t": 932068	"P": 1337.0	"F": 44}
{"v": 1	"t": 932088	"P": 1576.5	"F": 91}
{"v": 1	"t": 932108	"P": 1495.25	"F": 61}
{"v": 1	"t": 932129	"P": 1345.25	"F": 60}
{"v": 1	"t": 932149	"P": 1657.75	"F": 78}
{"v": 1	"t": 932169	"P": 1378.75	"F": 63}
{"v": 1	"t": 932190	"P": 1478.75	"F": 82}
{"v": 1	"t": 932210	"P": 1597.0	"F": 115}
{"v": 1	"t": 932230	"P": 1387.0	"F": 139}
{"v": 1	"t": 932251	"P": 1540.75	"F": 240}
{"v": 1	"t": 932271	"P": 1502.0	"F": 386}
{"v": 1	"t": 932292	"P": 1477.75	"F": 653}
{"v": 1	"t": 932312	"P": 1497.75	"F": 894}
{"v": 1	"t": 932332	"P": 1499.75	"F": 957}
{"v": 1	"t": 932353	"P": 1491.75	"F": 995}
{"v": 1	"t": 932373	"P": 1503.5	"F": 1061}
{"v": 1	"t": 932394	"P": 1511.0	"F": 1253}
{"v": 1	"t": 932414	"P": 1501.75	"F": 1580	"C": 45.565	"D": 3278	"sn": 54091930088003	"file": "/data/device_log/data0000.out"}
{"v": 1	"t": 932434	"P": 1517.75	"F": 2101}
{"v": 1	"t": 932455	"P": 1516.0	"F": 2394}
{"v": 1	"t": 932477	"P": 1516.25	"F": 2791}
{"v": 1	"t": 932497	"P": 1531.25	"F": 3103}
{"v": 1	"t": 932517	"P": 1523.5	"F": 3286}
{"v": 1	"t": 932538	"P": 1518.75	"F": 3412}
{"v": 1	"t": 932558	"P": 1532.0	"F": 3465}
{"v": 1	"t": 932579	"P": 1532.0	"F": 3620}
{"v": 1	"t": 932599	"P": 1527.75	"F": 3786}
{"v": 1	"t": 932619	"P": 1532.25	"F": 3900}
{"v": 1	"t": 932640	"P": 1546.75	"F": 4019}
{"v": 1	"t": 932660	"P": 1539.5	"F": 4272}
{"v": 1	"t": 932680	"P": 1534.75	"F": 4386}
{"v": 1	"t": 932701	"P": 1549.75	"F": 4403}
{"v": 1	"t": 932721	"P": 1542.75	"F": 4586}
{"v": 1	"t": 932741	"P": 1538.5	"F": 4613}
{"v": 1	"t": 932762	"P": 1547.0	"F": 4681}
{"v": 1	"t": 932782	"P": 1552.25	"F": 4554}
{"v": 1	"t": 932802	"P": 1541.25	"F": 4524}
{"v": 1	"t": 932823	"P": 1535.5	"F": 4629}
{"v": 1	"t": 932843	"P": 1546.5	"F": 4549}
{"v": 1	"t": 932864	"P": 1543.75	"F": 4612}
{"v": 1	"t": 932884	"P": 1536.25	"F": 4674}
{"v": 1	"t": 932904	"P": 1543.25	"F": 4583}
{"v": 1	"t": 932925	"P": 1545.0	"F": 4475}
{"v": 1	"t": 932945	"P": 1536.5	"F": 4507}
{"v": 1	"t": 932966	"P": 1543.0	"F": 4574}
{"v": 1	"t": 932986	"P": 1545.75	"F": 4430}
{"v": 1	"t": 933006	"P": 1534.75	"F": 4477}
{"v": 1	"t": 933027	"P": 1540.0	"F": 4466}
{"v": 1	"t": 933047	"P": 1546.0	"F": 4500}
{"v": 1	"t": 933067	"P": 1534.5	"F": 4569}
{"v": 1	"t": 933088	"P": 1537.0	"F": 4403}
{"v": 1	"t": 933108	"P": 1545.25	"F": 4452}
{"v": 1	"t": 933129	"P": 1543.0	"F": 4590}
{"v": 1	"t": 933149	"P": 1545.75	"F": 4534}
{"v": 1	"t": 933169	"P": 1538.25	"F": 4371}
{"v": 1	"t": 933190	"P": 1538.0	"F": 4382}
{"v": 1	"t": 933210	"P": 1529.0	"F": 4336}
{"v": 1	"t": 933230	"P": 1532.5	"F": 4248}
{"v": 1	"t": 933251	"P": 1533.5	"F": 4058}
{"v": 1	"t": 933271	"P": 1539.0	"F": 4011}
{"v": 1	"t": 933292	"P": 1527.5	"F": 4023}
{"v": 1	"t": 933312	"P": 1531.75	"F": 4029}
{"v": 1	"t": 933332	"P": 1532.75	"F": 3826}
{"v": 1	"t": 933353	"P": 1527.0	"F": 4008}
{"v": 1	"t": 933373	"P": 1531.0	"F": 3921}
{"v": 1	"t": 933393	"P": 1538.5	"F": 4010}
{"v": 1	"t": 933414	"P": 1533.25	"F": 3887}
{"v": 1	"t": 933434	"P": 1524.0	"F": 3881	"C": 45.565	"D": 3278	"sn": 54091930088003	"file": "/data/device_log/data0000.out"	"CO2": 4945.16748046875	"Tp": 24.535362243652344	"H": 22.861967086791992}
{"v": 1	"t": 933456	"P": 1532.0	"F": 3986}
{"v": 1	"t": 933476	"P": 1536.5	"F": 3949}
{"v": 1	"t": 933498	"P": 1526.5	"F": 3895}
{"v": 1	"t": 933518	"P": 1536.75	"F": 4068}
{"v": 1	"t": 933539	"P": 1530.75	"F": 3836}
{"v": 1	"t": 933559	"P": 1526.25	"F": 3918}
{"v": 1	"t": 933580	"P": 1542.25	"F": 3894}
{"v": 1	"t": 933600	"P": 1532.25	"F": 3931}
{"v": 1	"t": 933620	"P": 1531.25	"F": 3881}
{"v": 1	"t": 933641	"P": 1537.0	"F": 4027}
{"v": 1	"t": 933661	"P": 1529.0	"F": 3964}
{"v": 1	"t": 933682	"P": 1525.0	"F": 4018}
{"v": 1	"t": 933702	"P": 1535.0	"F": 3854}
{"v": 1	"t": 933722	"P": 1534.25	"F": 3990}
{"v": 1	"t": 933743	"P": 1525.5	"F": 3971}
{"v": 1	"t": 933763	"P": 1526.5	"F": 3893}
{"v": 1	"t": 933783	"P": 1529.75	"F": 3897}
{"v": 1	"t": 933804	"P": 1522.25	"F": 3592}
{"v": 1	"t": 933824	"P": 1514.75	"F": 3379}
{"v": 1	"t": 933844	"P": 1514.0	"F": 2978}
{"v": 1	"t": 933865	"P": 1508.5	"F": 2469}
{"v": 1	"t": 933885	"P": 1496.75	"F": 1982}
{"v": 1	"t": 933906	"P": 1495.5	"F": 1356}
{"v": 1	"t": 933926	"P": 1495.0	"F": 1019}
{"v": 1	"t": 933946	"P": 1484.0	"F": 885}
{"v": 1	"t": 933967	"P": 1481.75	"F": 707}
{"v": 1	"t": 933987	"P": 1494.5	"F": 537}
{"v": 1	"t": 934007	"P": 1490.0	"F": 440}
{"v": 1	"t": 934028	"P": 1483.75	"F": 362}
{"v": 1	"t": 934048	"P": 1489.0	"F": 308}
{"v": 1	"t": 934068	"P": 1491.0	"F": 189}
{"v": 1	"t": 934089	"P": 1483.0	"F": 45}
{"v": 1	"t": 934109	"P": 1483.5	"F": 34}
{"v": 1	"t": 934130	"P": 1487.0	"F": 36}
{"v": 1	"t": 934150	"P": 1489.25	"F": 34}
{"v": 1	"t": 934170	"P": 1471.5	"F": 33}
{"v": 1	"t": 934191	"P": 1462.75	"F": 31}
{"v": 1	"t": 934211	"P": 1566.75	"F": 40}
{"v": 1	"t": 934232	"P": 1386.5	"F": 39}
{"v": 1	"t": 934252	"P": 1537.25	"F": 56}
{"v": 1	"t": 934272	"P": 1472.0	"F": 48}
{"v": 1	"t": 934293	"P": 1417.25	"F": 39}
{"v": 1	"t": 934313	"P": 1581.5	"F": 45}
{"v": 1	"t": 934333	"P": 1437.25	"F": 41}
{"v": 1	"t": 934354	"P": 1407.75	"F": 67}
{"v": 1	"t": 934374	"P": 1637.25	"F": 72}
{"v": 1	"t": 934394	"P": 1347.25	"F": 62}
{"v": 1	"t": 934415	"P": 1478.0	"F": 104}
{"v": 1	"t": 934435	"P": 1595.0	"F": 82}
{"v": 1	"t": 934456	"P": 1351.0	"F": 98	"C": 45.545	"D": 3278	"sn": 54091930088003	"file": "/data/device_log/data0000.out"}
{"v": 1	"t": 934477	"P": 1474.25	"F": 71}
{"v": 1	"t": 934497	"P": 1639.0	"F": 103}
{"v": 1	"t": 934519	"P": 1598.0	"F": 107}
{"v": 1	"t": 934539	"P": 1368.0	"F": 85}
{"v": 1	"t": 934560	"P": 1575.5	"F": 106}
{"v": 1	"t": 934580	"P": 1512.0	"F": 130}
{"v": 1	"t": 934601	"P": 1416.25	"F": 151}
{"v": 1	"t": 934621	"P": 1580.0	"F": 148}
{"v": 1	"t": 934641	"P": 1473.0	"F": 159}
{"v": 1	"t": 934662	"P": 1455.5	"F": 201}
{"v": 1	"t": 934682	"P": 1553.5	"F": 260}
{"v": 1	"t": 934702	"P": 1481.25	"F": 352}
{"v": 1	"t": 934723	"P": 1486.0	"F": 511}
{"v": 1	"t": 934743	"P": 1504.75	"F": 670}
{"v": 1	"t": 934764	"P": 1498.25	"F": 759}
{"v": 1	"t": 934784	"P": 1489.5	"F": 756}
{"v": 1	"t": 934804	"P": 1504.75	"F": 883}
{"v": 1	"t": 934825	"P": 1514.0	"F": 1211}
{"v": 1	"t": 934845	"P": 1505.5	"F": 1823}
{"v": 1	"t": 934866	"P": 1519.25	"F": 2180}
{"v": 1	"t": 934886	"P": 1515.25	"F": 2524}
{"v": 1	"t": 934907	"P": 1519.5	"F": 2966}
{"v": 1	"t": 934927	"P": 1530.5	"F": 3178}
{"v": 1	"t": 934947	"P": 1530.75	"F": 3356}
{"v": 1	"t": 934968	"P": 1520.0	"F": 3392}
{"v": 1	"t": 934989	"P": 1533.5	"F": 3639}
{"v": 1	"t": 935010	"P": 1526.25	"F": 3715}
{"v": 1	"t": 935030	"P": 1530.25	"F": 3804}
{"v": 1	"t": 935051	"P": 1532.75	"F": 3932}
{"v": 1	"t": 935072	"P": 1528.0	"F": 3888}
{"v": 1	"t": 935092	"P": 1540.75	"F": 3878}
{"v": 1	"t": 935112	"P": 1541.25	"F": 4077}
{"v": 1	"t": 935133	"P": 1532.25	"F": 4221}
{"v": 1	"t": 935153	"P": 1545.5	"F": 4290}
{"v": 1	"t": 935173	"P": 1541.5	"F": 4269}
{"v": 1	"t": 935194	"P": 1537.25	"F": 4401}
{"v": 1	"t": 935214	"P": 1538.0	"F": 4375}
{"v": 1	"t": 935235	"P": 1548.75	"F": 4585}
{"v": 1	"t": 935255	"P": 1540.0	"F": 4447}
{"v": 1	"t": 935275	"P": 1532.75	"F": 4335}
{"v": 1	"t": 935296	"P": 1546.5	"F": 4368}
{"v": 1	"t": 935316	"P": 1542.75	"F": 4471}
{"v": 1	"t": 935336	"P": 1538.5	"F": 4477}
{"v": 1	"t": 935357	"P": 1540.75	"F": 4562}
{"v": 1	"t": 935377	"P": 1545.0	"F": 4591}
{"v": 1	"t": 935398	"P": 1543.25	"F": 4609}
{"v": 1	"t": 935418	"P": 1542.75	"F": 4590}
{"v": 1	"t": 935438	"P": 1549.5	"F": 4424}
{"v": 1	"t": 935459	"P": 1539.0	"F": 4566}
{"v": 1	"t": 935479	"P": 1535.25	"F": 4626	"C": 45.565	"D": 3278	"sn": 54091930088003	"file": "/data/device_log/data0000.out"	"CO2": 5179.1015625	"Tp": 24.492637634277344	"H": 22.382848739624023}
{"v": 1	"t": 935500	"P": 1543.5	"F": 4535}
{"v": 1	"t": 935521	"P": 1551.0	"F": 4508}
{"v": 1	"t": 935543	"P": 1534.25	"F": 4591}
{"v": 1	"t": 935563	"P": 1544.0	"F": 4463}
{"v": 1	"t": 935584	"P": 1544.75	"F": 4277}
{"v": 1	"t": 935604	"P": 1537.0	"F": 4560}
{"v": 1	"t": 935624	"P": 1542.75	"F": 4482}
{"v": 1	"t": 935645	"P": 1545.25	"F": 4516}
{"v": 1	"t": 935665	"P": 1537.5	"F": 4522}
{"v": 1	"t": 935686	"P": 1541.25	"F": 4623}
{"v": 1	"t": 935706	"P": 1548.5	"F": 4532}
{"v": 1	"t": 935726	"P": 1543.75	"F": 4556}
{"v": 1	"t": 935747	"P": 1539.5	"F": 4615}
{"v": 1	"t": 935767	"P": 1555.75	"F": 4574}
{"v": 1	"t": 935787	"P": 1540.75	"F": 4480}
{"v": 1	"t": 935808	"P": 1535.0	"F": 4508}
{"v": 1	"t": 935828	"P": 1542.75	"F": 4492}
{"v": 1	"t": 935848	"P": 1540.5	"F": 4646}
{"v": 1	"t": 935869	"P": 1540.0	"F": 4584}
{"v": 1	"t": 935889	"P": 1543.25	"F": 4613}
{"v": 1	"t": 935910	"P": 1550.75	"F": 4601}
{"v": 1	"t": 935930	"P": 1539.25	"F": 4621}
{"v": 1	"t": 935950	"P": 1544.25	"F": 4725}
{"v": 1	"t": 935971	"P": 1551.75	"F": 4721}
{"v": 1	"t": 935991	"P": 1542.5	"F": 4580}
{"v": 1	"t": 936011	"P": 1542.75	"F": 4752}
{"v": 1	"t": 936032	"P": 1544.75	"F": 4696}
{"v": 1	"t": 936052	"P": 1544.75	"F": 4822}
{"v": 1	"t": 936073	"P": 1540.75	"F": 4647}
{"v": 1	"t": 936093	"P": 1538.75	"F": 4591}
{"v": 1	"t": 936113	"P": 1545.5	"F": 4631}
{"v": 1	"t": 936134	"P": 1539.25	"F": 4763}
{"v": 1	"t": 936154	"P": 1530.25	"F": 4557}
{"v": 1	"t": 936174	"P": 1544.75	"F": 4737}
{"v": 1	"t": 936195	"P": 1535.0	"F": 4447}
{"v": 1	"t": 936215	"P": 1525.5	"F": 4328}
{"v": 1	"t": 936236	"P": 1542.0	"F": 4601}
{"v": 1	"t": 936256	"P": 1534.0	"F": 4523}
{"v": 1	"t": 936276	"P": 1525.75	"F": 4346}
{"v": 1	"t": 936297	"P": 1533.0	"F": 4113}
{"v": 1	"t": 936317	"P": 1531.25	"F": 3980}
{"v": 1	"t": 936338	"P": 1527.0	"F": 3935}
{"v": 1	"t": 936358	"P": 1520.0	"F": 3884}
{"v": 1	"t": 936378	"P": 1527.25	"F": 3654}
{"v": 1	"t": 936399	"P": 1519.0	"F": 3440}
{"v": 1	"t": 936419	"P": 1511.0	"F": 3235}
{"v": 1	"t": 936439	"P": 1518.75	"F": 2800}
{"v": 1	"t": 936460	"P": 1507.0	"F": 2444}
{"v": 1	"t": 936480	"P": 1497.5	"F": 2004}
{"v": 1	"t": 936501	"P": 1503.25	"F": 1725	"C": 45.505	"D": 3278	"sn": 54091930088003	"file": "/data/device_log/data0000.out"	"CO2": 5184.8515625	"Tp": 24.492637634277344	"H": 22.032880783081055}
{"v": 1	"t": 936522	"P": 1506.0	"F": 1279}
{"v": 1	"t": 936542	"P": 1492.0	"F": 1093}
{"v": 1	"t": 936564	"P": 1490.25	"F": 932}
{"v": 1	"t": 936585	"P": 1492.75	"F": 692}
{"v": 1	"t": 936605	"P": 1482.5	"F": 504}
{"v": 1	"t": 936625	"P": 1483.5	"F": 261}
{"v": 1	"t": 936646	"P": 1495.75	"F": 68}
{"v": 1	"t": 936666	"P": 1487.25	"F": 45}
{"v": 1	"t": 936687	"P": 1482.5	"F": 39}
{"v": 1	"t": 936707	"P": 1474.25	"F": 39}
{"v": 1	"t": 936727	"P": 1530.0	"F": 42}
{"v": 1	"t": 936748	"P": 1440.75	"F": 36}
{"v": 1	"t": 936768	"P": 1490.5	"F": 43}
{"v": 1	"t": 936788	"P": 1514.0	"F": 45}
{"v": 1	"t": 936809	"P": 1506.5	"F": 54}
{"v": 1	"t": 936829	"P": 1403.25	"F": 46}
{"v": 1	"t": 936850	"P": 1621.5	"F": 67}
{"v": 1	"t": 936870	"P": 1357.75	"F": 37}
{"v": 1	"t": 936890	"P": 1479.5	"F": 48}
{"v": 1	"t": 936911	"P": 1565.5	"F": 52}
{"v": 1	"t": 936931	"P": 1335.25	"F": 36}
{"v": 1	"t": 936952	"P": 1433.75	"F": 55}
{"v": 1	"t": 936972	"P": 1545.25	"F": 85}
{"v": 1	"t": 936992	"P": 1333.75	"F": 47}
{"v": 1	"t": 937013	"P": 1472.0	"F": 49}
{"v": 1	"t": 937033	"P": 1529.0	"F": 50}
{"v": 1	"t": 937053	"P": 1398.25	"F": 38}
{"v": 1	"t": 937074	"P": 1437.75	"F": 38}
{"v": 1	"t": 937094	"P": 1531.5	"F": 45}
{"v": 1	"t": 937115	"P": 1430.75	"F": 36}
{"v": 1	"t": 937135	"P": 1371.5	"F": 42}
{"v": 1	"t": 937155	"P": 1615.25	"F": 63}
{"v": 1	"t": 937176	"P": 1382.5	"F": 47}
{"v": 1	"t": 937196	"P": 1441.5	"F": 53}
{"v": 1	"t": 937216	"P": 1585.5	"F": 64}
{"v": 1	"t": 937237	"P": 1348.0	"F": 49}
{"v": 1	"t": 937257	"P": 1528.25	"F": 78}
{"v": 1	"t": 937278	"P": 1603.75	"F": 81}
{"v": 1	"t": 937298	"P": 1324.5	"F": 82}
{"v": 1	"t": 937318	"P": 1606.25	"F": 128}
{"v": 1	"t": 937339	"P": 1477.75	"F": 157}
{"v": 1	"t": 937359	"P": 1462.75	"F": 282}
{"v": 1	"t": 937379	"P": 1529.5	"F": 549}
{"v": 1	"t": 937400	"P": 1503.0	"F": 967}
{"v": 1	"t": 937420	"P": 1488.75	"F": 1158}
{"v": 1	"t": 937441	"P": 1510.75	"F": 1213}
{"v": 1	"t": 937461	"P": 1509.75	"F": 1396}
{"v": 1	"t": 937481	"P": 1505.0	"F": 1839}
{"v": 1	"t": 937502	"P": 1516.0	"F": 2199}
{"v": 1	"t": 937522	"P": 1523.0	"F": 2591	"C": 45.525	"D": 3278	"sn": 54091930088003	"file": "/data/device_log/data0000.out"}
{"v": 1	"t": 937543	"P": 1515.25	"F": 2891}
{"v": 1	"t": 937563	"P": 1527.0	"F": 3049}
{"v": 1	"t": 937585	"P": 1517.5	"F": 3234}
{"v": 1	"t": 937606	"P": 1532.75	"F": 3335}
{"v": 1	"t": 937626	"P": 1532.0	"F": 3619}
{"v": 1	"t": 937646	"P": 1524.25	"F": 3754}
{"v": 1	"t": 937667	"P": 1521.5	"F": 3784}
{"v": 1	"t": 937687	"P": 1545.5	"F": 3703}
{"v": 1	"t": 937707	"P": 1536.0	"F": 3955}
{"v": 1	"t": 937728	"P": 1537.5	"F": 4088}
{"v": 1	"t": 937748	"P": 1545.0	"F": 4290}
{"v": 1	"t": 937769	"P": 1540.75	"F": 4579}
{"v": 1	"t": 937789	"P": 1533.0	"F": 4662}
{"v": 1	"t": 937809	"P": 1549.5	"F": 4585}
{"v": 1	"t": 937830	"P": 1548.5	"F": 4684}
{"v": 1	"t": 937850	"P": 1540.75	"F": 4640}
{"v": 1	"t": 937870	"P": 1538.25	"F": 4650}
{"v": 1	"t": 937891	"P": 1550.0	"F": 4726}
{"v": 1	"t": 937911	"P": 1542.0	"F": 4637}
{"v": 1	"t": 937932	"P": 1535.75	"F": 4737}
{"v": 1	"t": 937952	"P": 1555.5	"F": 4571}
{"v": 1	"t": 937972	"P": 1546.0	"F": 4819}
{"v": 1	"t": 937993	"P": 1543.0	"F": 4618}
{"v": 1	"t": 938013	"P": 1549.25	"F": 4784}
{"v": 1	"t": 938033	"P": 1551.75	"F": 4826}
{"v": 1	"t": 938054	"P": 1541.25	"F": 4806}
{"v": 1	"t": 938074	"P": 1545.5	"F": 4945}
{"v": 1	"t": 938095	"P": 1552.75	"F": 4892}
{"v": 1	"t": 938115	"P": 1550.5	"F": 4998}
{"v": 1	"t": 938136	"P": 1547.5	"F": 5012}
{"v": 1	"t": 938156	"P": 1549.5	"F": 5075}
{"v": 1	"t": 938177	"P": 1541.0	"F": 5014}
{"v": 1	"t": 938197	"P": 1554.25	"F": 4994}
{"v": 1	"t": 938217	"P": 1549.0	"F": 4925}
{"v": 1	"t": 938238	"P": 1544.5	"F": 4946}
{"v": 1	"t": 938258	"P": 1550.25	"F": 4974}
{"v": 1	"t": 938279	"P": 1555.25	"F": 4997}
{"v": 1	"t": 938299	"P": 1549.0	"F": 5106}
{"v": 1	"t": 938319	"P": 1547.0	"F": 5108}
{"v": 1	"t": 938340	"P": 1556.25	"F": 5212}
{"v": 1	"t": 938360	"P": 1550.25	"F": 5245}
{"v": 1	"t": 938380	"P": 1544.5	"F": 4971}
{"v": 1	"t": 938401	"P": 1552.25	"F": 4970}
{"v": 1	"t": 938421	"P": 1550.25	"F": 5072}
{"v": 1	"t": 938442	"P": 1536.0	"F": 5042}
{"v": 1	"t": 938462	"P": 1545.75	"F": 5066}
{"v": 1	"t": 938482	"P": 1550.5	"F": 4983}
{"v": 1	"t": 938503	"P": 1537.75	"F": 5119}
{"v": 1	"t": 938523	"P": 1548.0	"F": 5041}
{"v": 1	"t": 938543	"P": 1555.0	"F": 4837	"C": 45.535	"D": 3278	"sn": 54091930088003	"file": "/data/device_log/data0000.out"	"CO2": 5182.63330078125	"Tp": 24.50865936279297	"H": 21.765378952026367}
{"v": 1	"t": 938565	"P": 1545.5	"F": 4926}
{"v": 1	"t": 938585	"P": 1542.0	"F": 4865}
{"v": 1	"t": 938607	"P": 1554.0	"F": 4846}
{"v": 1	"t": 938628	"P": 1537.0	"F": 4954}
{"v": 1	"t": 938648	"P": 1540.25	"F": 4926}
{"v": 1	"t": 938668	"P": 1552.5	"F": 4809}
{"v": 1	"t": 938689	"P": 1537.75	"F": 4792}
{"v": 1	"t": 938709	"P": 1544.5	"F": 4807}
{"v": 1	"t": 938730	"P": 1554.5	"F": 4889}
{"v": 1	"t": 938750	"P": 1544.0	"F": 4809}
{"v": 1	"t": 938770	"P": 1539.75	"F": 4797}
{"v": 1	"t": 938791	"P": 1551.0	"F": 4699}
{"v": 1	"t": 938811	"P": 1546.75	"F": 4709}
{"v": 1	"t": 938831	"P": 1534.25	"F": 4713}
{"v": 1	"t": 938852	"P": 1549.75	"F": 4753}
{"v": 1	"t": 938872	"P": 1546.25	"F": 4900}
{"v": 1	"t": 938893	"P": 1540.25	"F": 4843}
{"v": 1	"t": 938913	"P": 1539.0	"F": 4755}
{"v": 1	"t": 938933	"P": 1547.5	"F": 4703}
{"v": 1	"t": 938954	"P": 1541.25	"F": 4885}
{"v": 1	"t": 938974	"P": 1533.75	"F": 4724}
{"v": 1	"t": 938994	"P": 1547.75	"F": 4701}
{"v": 1	"t": 939015	"P": 1544.5	"F": 4763}
{"v": 1	"t": 939035	"P": 1534.25	"F": 4580}
{"v": 1	"t": 939056	"P": 1546.25	"F": 4623}
{"v": 1	"t": 939076	"P": 1544.5	"F": 4601}
{"v": 1	"t": 939096	"P": 1530.75	"F": 4682}
{"v": 1	"t": 939117	"P": 1531.5	"F": 4603}
{"v": 1	"t": 939137	"P": 1551.25	"F": 4500}
{"v": 1	"t": 939157	"P": 1533.0	"F": 4433}
{"v": 1	"t": 939178	"P": 1530.0	"F": 4374}
{"v": 1	"t": 939198	"P": 1542.25	"F": 4387}
{"v": 1	"t": 939219	"P": 1536.75	"F": 4235}
{"v": 1	"t": 939239	"P": 1527.0	"F": 4197}
{"v": 1	"t": 939259	"P": 1532.0	"F": 3990}
{"v": 1	"t": 939280	"P": 1536.5	"F": 3969}
{"v": 1	"t": 939300	"P": 1525.0	"F": 3849}
{"v": 1	"t": 939321	"P": 1519.75	"F": 3705}
{"v": 1	"t": 939341	"P": 1522.5	"F": 3495}
{"v": 1	"t": 939361	"P": 1512.5	"F": 3121}
{"v": 1	"t": 939382	"P": 1507.75	"F": 2683}
{"v": 1	"t": 939402	"P": 1509.25	"F": 2228}
{"v": 1	"t": 939422	"P": 1495.75	"F": 1654}
{"v": 1	"t": 939443	"P": 1486.0	"F": 1163}
{"v": 1	"t": 939463	"P": 1490.25	"F": 713}
{"v": 1	"t": 939484	"P": 1487.0	"F": 294}
{"v": 1	"t": 939504	"P": 1474.25	"F": 10}
{"v": 1	"t": 939524	"P": 1463.0	"F": 16}
{"v": 1	"t": 939545	"P": 1490.0	"F": 19}
{"v": 1	"t": 939565	"P": 1441.5	"F": 31	"C": 45.52	"D": 3278	"sn": 54091930088003	"file": "/data/device_log/data0000.out"}
{"v": 1	"t": 939586	"P": 1496.75	"F": 59}
{"v": 1	"t": 939606	"P": 1360.5	"F": 23}
{"v": 1	"t": 939630	"P": 1511.75	"F": 34}
{"v": 1	"t": 939651	"P": 1466.5	"F": 25}
{"v": 1	"t": 939671	"P": 1404.75	"F": 27}
{"v": 1	"t": 939692	"P": 1465.5	"F": 25}
{"v": 1	"t": 939712	"P": 1409.0	"F": 15}
{"v": 1	"t": 939732	"P": 1480.25	"F": 22}
{"v": 1	"t": 939753	"P": 1359.0	"F": 21}
{"v": 1	"t": 939773	"P": 1519.5	"F": 34}
{"v": 1	"t": 939793	"P": 1348.75	"F": 16}
{"v": 1	"t": 939814	"P": 1526.75	"F": 32}
{"v": 1	"t": 939834	"P": 1322.0	"F": 18}
{"v": 1	"t": 939855	"P": 1547.75	"F": 36}
{"v": 1	"t": 939875	"P": 1326.0	"F": 17}
{"v": 1	"t": 939895	"P": 1540.5	"F": 33}
{"v": 1	"t": 939916	"P": 1340.75	"F": 16}
{"v": 1	"t": 939936	"P": 1537.5	"F": 34}
{"v": 1	"t": 939957	"P": 1353.5	"F": 16}
{"v": 1	"t": 939977	"P": 1533.25	"F": 27}
{"v": 1	"t": 939997	"P": 1394.0	"F": 17}
{"v": 1	"t": 940018	"P": 1508.0	"F": 28}
{"v": 1	"t": 940038	"P": 1412.25	"F": 21}
{"v": 1	"t": 940059	"P": 1517.0	"F": 37}
{"v": 1	"t": 940079	"P": 1431.25	"F": 45}
{"v": 1	"t": 940099	"P": 1526.5	"F": 67}
{"v": 1	"t": 940120	"P": 1450.25	"F": 49}
{"v": 1	"t": 940140	"P": 1516.25	"F": 95}
{"v": 1	"t": 940160	"P": 1433.0	"F": 74}
{"v": 1	"t": 940181	"P": 1636.5	"F": 157}
{"v": 1	"t": 940201	"P": 1448.75	"F": 293}
{"v": 1	"t": 940222	"P": 1496.0	"F": 649}
{"v": 1	"t": 940242	"P": 1509.5	"F": 1080}
{"v": 1	"t": 940262	"P": 1506.5	"F": 1191}
{"v": 1	"t": 940283	"P": 1499.25	"F": 1346}
{"v": 1	"t": 940303	"P": 1508.0	"F": 1594}
{"v": 1	"t": 940323	"P": 1515.5	"F": 1871}
{"v": 1	"t": 940344	"P": 1507.75	"F": 2058}
{"v": 1	"t": 940364	"P": 1513.0	"F": 2143}
{"v": 1	"t": 940385	"P": 1521.75	"F": 2331}
{"v": 1	"t": 940405	"P": 1514.25	"F": 2469}
{"v": 1	"t": 940425	"P": 1508.75	"F": 2695}
{"v": 1	"t": 940446	"P": 1519.75	"F": 2834}
{"v": 1	"t": 940466	"P": 1516.25	"F": 2772}
{"v": 1	"t": 940486	"P": 1510.25	"F": 2781}
{"v": 1	"t": 940507	"P": 1519.75	"F": 2907}
{"v": 1	"t": 940527	"P": 1528.25	"F": 2910}
{"v": 1	"t": 940548	"P": 1519.0	"F": 3203}
{"v": 1	"t": 940568	"P": 1525.75	"F": 3256}
{"v": 1	"t": 940588	"P": 1529.0	"F": 3396	"C": 45.545	"D": 3278	"sn": 54091930088003	"file": "/data/device_log/data0000.out"	"CO2": 5289.373046875	"Tp": 24.436561584472656	"H": 21.561384201049805}
{"v": 1	"t": 940610	"P": 1528.25	"F": 3474}
{"v": 1	"t": 940630	"P": 1523.0	"F": 3556}
{"v": 1	"t": 940651	"P": 1530.0	"F": 3697}
{"v": 1	"t": 940672	"P": 1522.75	"F": 3723}
{"v": 1	"t": 940692	"P": 1532.75	"F": 3750}
{"v": 1	"t": 940712	"P": 1541.25	"F": 3861}
{"v": 1	"t": 940733	"P": 1527.5	"F": 3941}
{"v": 1	"t": 940753	"P": 1535.75	"F": 3979}
{"v": 1	"t": 940773	"P": 1536.25	"F": 4079}
{"v": 1	"t": 940794	"P": 1532.0	"F": 4105}
{"v": 1	"t": 940814	"P": 1532.75	"F": 3998}
{"v": 1	"t": 940835	"P": 1535.75	"F": 4231}
{"v": 1	"t": 940855	"P": 1540.5	"F": 4146}
{"v": 1	"t": 940875	"P": 1540.25	"F": 4183}
{"v": 1	"t": 940896	"P": 1544.75	"F": 4210}
{"v": 1	"t": 940916	"P": 1541.5	"F": 4205}
{"v": 1	"t": 940936	"P": 1531.5	"F": 4404}
{"v": 1	"t": 940957	"P": 1540.25	"F": 4200}
{"v": 1	"t": 940977	"P": 1551.75	"F": 4306}
{"v": 1	"t": 940997	"P": 1541.5	"F": 4435}
{"v": 1	"t": 941018	"P": 1536.25	"F": 4417}
{"v": 1	"t": 941038	"P": 1551.75	"F": 4428}
{"v": 1	"t": 941059	"P": 1551.0	"F": 4502}
{"v": 1	"t": 941079	"P": 1538.25	"F": 4635}
{"v": 1	"t": 941099	"P": 1550.0	"F": 4588}
{"v": 1	"t": 941120	"P": 1545.25	"F": 4655}
{"v": 1	"t": 941140	"P": 1534.25	"F": 4484}
{"v": 1	"t": 941161	"P": 1544.5	"F": 4668}
{"v": 1	"t": 941181	"P": 1547.75	"F": 4677}
{"v": 1	"t": 941202	"P": 1538.75	"F": 4727}
{"v": 1	"t": 941222	"P": 1551.0	"F": 4592}
{"v": 1	"t": 941243	"P": 1540.0	"F": 4505}
{"v": 1	"t": 941263	"P": 1539.25	"F": 4636}
{"v": 1	"t": 941283	"P": 1553.75	"F": 4572}
{"v": 1	"t": 941304	"P": 1542.5	"F": 4673}
{"v": 1	"t": 941324	"P": 1546.5	"F": 4706}
{"v": 1	"t": 941344	"P": 1549.0	"F": 4613}
{"v": 1	"t": 941365	"P": 1545.0	"F": 4724}
{"v": 1	"t": 941385	"P": 1537.5	"F": 4727}
{"v": 1	"t": 941406	"P": 1554.0	"F": 4727}
{"v": 1	"t": 941426	"P": 1550.0	"F": 4783}
{"v": 1	"t": 941446	"P": 1540.0	"F": 4643}
{"v": 1	"t": 941467	"P": 1542.0	"F": 4643}
{"v": 1	"t": 941487	"P": 1551.0	"F": 4725}
{"v": 1	"t": 941507	"P": 1548.0	"F": 4700}
{"v": 1	"t": 941528	"P": 1544.25	"F": 4870}
{"v": 1	"t": 941548	"P": 1548.75	"F": 4683}
{"v": 1	"t": 941569	"P": 1548.25	"F": 4590}
{"v": 1	"t": 941589	"P": 1544.75	"F": 4814}
{"v": 1	"t": 941609	"P": 1541.5	"F": 4656	"C": 45.505	"D": 3278	"sn": 54091930088003	"file": "/data/device_log/data0000.out"}
{"v": 1	"t": 941630	"P": 1547.75	"F": 4499}
{"v": 1	"t": 941650	"P": 1536.5	"F": 4699}
{"v": 1	"t": 941672	"P": 1542.0	"F": 4552}
{"v": 1	"t": 941693	"P": 1529.5	"F": 4677}
{"v": 1	"t": 941713	"P": 1535.0	"F": 4691}
{"v": 1	"t": 941733	"P": 1538.25	"F": 4585}
{"v": 1	"t": 941754	"P": 1529.0	"F": 4735}
{"v": 1	"t": 941774	"P": 1534.75	"F": 4501}
{"v": 1	"t": 941795	"P": 1543.0	"F": 4436}
{"v": 1	"t": 941815	"P": 1527.25	"F": 4382}
{"v": 1	"t": 941835	"P": 1535.0	"F": 4593}
{"v": 1	"t": 941856	"P": 1536.25	"F": 4433}
{"v": 1	"t": 941876	"P": 1525.0	"F": 4200}
{"v": 1	"t": 941897	"P": 1529.75	"F": 4078}
{"v": 1	"t": 941917	"P": 1531.75	"F": 3997}
{"v": 1	"t": 941937	"P": 1529.0	"F": 3930}
{"v": 1	"t": 941958	"P": 1518.5	"F": 3809}
{"v": 1	"t": 941978	"P": 1518.5	"F": 3483}
{"v": 1	"t": 941998	"P": 1517.75	"F": 2984}
{"v": 1	"t": 942019	"P": 1498.25	"F": 2364}
{"v": 1	"t": 942039	"P": 1492.75	"F": 1601}
{"v": 1	"t": 942060	"P": 1495.5	"F": 1134}
{"v": 1	"t": 942080	"P": 1483.0	"F": 676}
{"v": 1	"t": 942100	"P": 1480.25	"F": 325}
{"v": 1	"t": 942121	"P": 1487.25	"F": 34}
{"v": 1	"t": 942141	"P": 1485.0	"F": 43}
{"v": 1	"t": 942161	"P": 1461.5	"F": 39}
{"v": 1	"t": 942182	"P": 1547.5	"F": 37}
{"v": 1	"t": 942202	"P": 1365.0	"F": 26}
{"v": 1	"t": 942223	"P": 1585.5	"F": 64}
{"v": 1	"t": 942243	"P": 1332.0	"F": 30}
{"v": 1	"t": 942263	"P": 1535.25	"F": 45}
{"v": 1	"t": 942284	"P": 1484.25	"F": 42}
{"v": 1	"t": 942304	"P": 1359.5	"F": 33}
{"v": 1	"t": 942324	"P": 1476.75	"F": 60}
{"v": 1	"t": 942345	"P": 1560.75	"F": 65}
{"v": 1	"t": 942365	"P": 1337.25	"F": 46}
{"v": 1	"t": 942386	"P": 1507.25	"F": 43}
{"v": 1	"t": 942406	"P": 1502.25	"F": 47}
{"v": 1	"t": 942426	"P": 1404.5	"F": 32}
{"v": 1	"t": 942447	"P": 1427.25	"F": 35}
{"v": 1	"t": 942467	"P": 1523.25	"F": 50}
{"v": 1	"t": 942488	"P": 1458.75	"F": 40}
{"v": 1	"t": 942508	"P": 1378.75	"F": 41}
{"v": 1	"t": 942528	"P": 1561.0	"F": 46}
{"v": 1	"t": 942549	"P": 1479.75	"F": 52}
{"v": 1	"t": 942569	"P": 1348.5	"F": 41}
{"v": 1	"t": 942590	"P": 1601.75	"F": 75}
{"v": 1	"t": 942610	"P": 1444.0	"F": 40}
{"v": 1	"t": 942630	"P": 1388.75	"F": 60	"C": 45.505	"D": 3278	"sn": 54091930088003	"file": "/data/device_log/data0000.out"	"CO2": 4998.5244140625	"Tp": 24.479286193847656	"H": 21.48932647705078}
{"v": 1	"t": 942653	"P": 1482.25	"F": 54}
{"v": 1	"t": 942673	"P": 1605.0	"F": 63}
{"v": 1	"t": 942696	"P": 1485.0	"F": 65}
{"v": 1	"t": 942716	"P": 1576.75	"F": 104}
{"v": 1	"t": 942737	"P": 1411.0	"F": 124}
{"v": 1	"t": 942757	"P": 1495.5	"F": 104}
{"v": 1	"t": 942777	"P": 1523.25	"F": 132}
{"v": 1	"t": 942798	"P": 1382.5	"F": 109}
{"v": 1	"t": 942818	"P": 1636.25	"F": 105}
{"v": 1	"t": 942838	"P": 1428.75	"F": 137}
{"v": 1	"t": 942859	"P": 1491.5	"F": 213}
{"v": 1	"t": 942879	"P": 1522.25	"F": 336}
{"v": 1	"t": 942900	"P": 1506.25	"F": 633}
{"v": 1	"t": 942920	"P": 1492.0	"F": 996}
{"v": 1	"t": 942940	"P": 1502.25	"F": 1187}
{"v": 1	"t": 942961	"P": 1507.25	"F": 1343}
{"v": 1	"t": 942981	"P": 1511.25	"F": 1699}
{"v": 1	"t": 943001	"P": 1506.75	"F": 2090}
{"v": 1	"t": 943022	"P": 1517.5	"F": 2240}
{"v": 1	"t": 943042	"P": 1522.75	"F": 2497}
{"v": 1	"t": 943063	"P": 1512.0	"F": 2863}
{"v": 1	"t": 943083	"P": 1521.0	"F": 2936}
{"v": 1	"t": 943104	"P": 1528.0	"F": 3158}
{"v": 1	"t": 943124	"P": 1519.25	"F": 3293}
{"v": 1	"t": 943144	"P": 1525.5	"F": 3439}
{"v": 1	"t": 943165	"P": 1533.25	"F": 3569}
{"v": 1	"t": 943185	"P": 1522.5	"F": 3683}
{"v": 1	"t": 943205	"P": 1529.0	"F": 3640}
{"v": 1	"t": 943226	"P": 1540.5	"F": 3913}
{"v": 1	"t": 943246	"P": 1538.25	"F": 3974}
{"v": 1	"t": 943267	"P": 1532.0	"F": 4195}
{"v": 1	"t": 943287	"P": 1544.5	"F": 4171}
{"v": 1	"t": 943307	"P": 1539.25	"F": 4286}
{"v": 1	"t": 943328	"P": 1540.75	"F": 4358}
{"v": 1	"t": 943348	"P": 1544.0	"F": 4087}
{"v": 1	"t": 943368	"P": 1547.5	"F": 4318}
{"v": 1	"t": 943389	"P": 1538.75	"F": 4287}
{"v": 1	"t": 943409	"P": 1536.0	"F": 4329}
{"v": 1	"t": 943429	"P": 1546.25	"F": 4414}
{"v": 1	"t": 943450	"P": 1544.75	"F": 4487}
{"v": 1	"t": 943470	"P": 1533.25	"F": 4420}
{"v": 1	"t": 943491	"P": 1541.0	"F": 4389}
{"v": 1	"t": 943511	"P": 1544.5	"F": 4562}
{"v": 1	"t": 943531	"P": 1539.75	"F": 4392}
{"v": 1	"t": 943552	"P": 1543.5	"F": 4486}
{"v": 1	"t": 943572	"P": 1540.5	"F": 4514}
{"v": 1	"t": 943592	"P": 1541.5	"F": 4390}
{"v": 1	"t": 943613	"P": 1541.5	"F": 4487}
{"v": 1	"t": 943633	"P": 1548.5	"F": 4522}
{"v": 1	"t": 943654	"P": 1546.0	"F": 4485	"C": 45.505	"D": 3278	"sn": 54091930088003	"file": "/data/device_log/data0000.out"}
{"v": 1	"t": 943674	"P": 1539.75	"F": 4380}
{"v": 1	"t": 943694	"P": 1555.5	"F": 4622}
{"v": 1	"t": 943717	"P": 1545.5	"F": 4610}
{"v": 1	"t": 943737	"P": 1546.0	"F": 4622}
{"v": 1	"t": 943758	"P": 1533.0	"F": 4415}
{"v": 1	"t": 943778	"P": 1545.5	"F": 4624}
{"v": 1	"t": 943798	"P": 1544.25	"F": 4700}
{"v": 1	"t": 943819	"P": 1537.75	"F": 4644}
{"v": 1	"t": 943839	"P": 1528.25	"F": 4582}
{"v": 1	"t": 943859	"P": 1544.0	"F": 4580}
{"v": 1	"t": 943880	"P": 1540.25	"F": 4567}
{"v": 1	"t": 943900	"P": 1538.0	"F": 4572}
{"v": 1	"t": 943921	"P": 1535.0	"F": 4508}
{"v": 1	"t": 943941	"P": 1541.75	"F": 4433}
{"v": 1	"t": 943961	"P": 1535.0	"F": 4507}
{"v": 1	"t": 943982	"P": 1533.0	"F": 4603}
{"v": 1	"t": 944002	"P": 1542.25	"F": 4508}
{"v": 1	"t": 944022	"P": 1540.5	"F": 4511}
{"v": 1	"t": 944042	"P": 1539.5	"F": 4463}
{"v": 1	"t": 944063	"P": 1531.0	"F": 4399}
{"v": 1	"t": 944083	"P": 1542.0	"F": 4502}
{"v": 1	"t": 944103	"P": 1544.75	"F": 4487}
{"v": 1	"t": 944124	"P": 1530.75	"F": 4515}
{"v": 1	"t": 944144	"P": 1535.0	"F": 4590}
{"v": 1	"t": 944164	"P": 1544.75	"F": 4343}
{"v": 1	"t": 944185	"P": 1537.25	"F": 4531}
{"v": 1	"t": 944206	"P": 1532.5	"F": 4453}
{"v": 1	"t": 944226	"P": 1543.75	"F": 4428}
{"v": 1	"t": 944246	"P": 1544.5	"F": 4732}
{"v": 1	"t": 944267	"P": 1537.0	"F": 4582}
{"v": 1	"t": 944287	"P": 1553.5	"F": 4499}
{"v": 1	"t": 944307	"P": 1546.75	"F": 4589}
{"v": 1	"t": 944328	"P": 1538.5	"F": 4736}
{"v": 1	"t": 944348	"P": 1552.5	"F": 4747}
{"v": 1	"t": 944368	"P": 1555.5	"F": 4904}
{"v": 1	"t": 944389	"P": 1542.5	"F": 4723}
{"v": 1	"t": 944409	"P": 1538.0	"F": 4901}
{"v": 1	"t": 944429	"P": 1544.5	"F": 4932}
{"v": 1	"t": 944450	"P": 1555.25	"F": 4819}
{"v": 1	"t": 944470	"P": 1542.5	"F": 4851}
{"v": 1	"t": 944491	"P": 1544.5	"F": 4764}
{"v": 1	"t": 944511	"P": 1554.5	"F": 4699}
{"v": 1	"t": 944531	"P": 1539.75	"F": 4827}
{"v": 1	"t": 944552	"P": 1534.75	"F": 4586}
{"v": 1	"t": 944572	"P": 1546.0	"F": 4558}
{"v": 1	"t": 944592	"P": 1550.0	"F": 4552}
{"v": 1	"t": 944612	"P": 1534.0	"F": 4543}
{"v": 1	"t": 944633	"P": 1527.75	"F": 4619}
{"v": 1	"t": 944653	"P": 1542.5	"F": 4444}
{"v": 1	"t": 944673	"P": 1538.25	"F": 4182	"C": 45.475	"D": 3278	"sn": 54091930088003	"file": "/data/device_log/data0000.out"	"CO2": 5093.9736328125	"Tp": 24.492637634277344	"H": 21.56121826171875}
{"v": 1	"t": 944695	"P": 1528.25	"F": 4068}
{"v": 1	"t": 944715	"P": 1527.0	"F": 3947}
{"v": 1	"t": 944737	"P": 1524.0	"F": 3797}
{"v": 1	"t": 944758	"P": 1516.0	"F": 3751}
{"v": 1	"t": 944778	"P": 1526.0	"F": 3605}
{"v": 1	"t": 944799	"P": 1517.75	"F": 3557}
{"v": 1	"t": 944819	"P": 1514.5	"F": 3364}
{"v": 1	"t": 944840	"P": 1521.25	"F": 2986}
{"v": 1	"t": 944860	"P": 1505.25	"F": 2485}
{"v": 1	"t": 944880	"P": 1495.25	"F": 1932}
{"v": 1	"t": 944901	"P": 1498.5	"F": 1281}
{"v": 1	"t": 944921	"P": 1490.0	"F": 817}
{"v": 1	"t": 944941	"P": 1479.5	"F": 373}
{"v": 1	"t": 944962	"P": 1476.75	"F": 46}
{"v": 1	"t": 944982	"P": 1462.75	"F": 29}
{"v": 1	"t": 945002	"P": 1530.0	"F": 27}
{"v": 1	"t": 945023	"P": 1381.75	"F": 26}
{"v": 1	"t": 945043	"P": 1534.0	"F": 60}
{"v": 1	"t": 945063	"P": 1348.75	"F": 27}
{"v": 1	"t": 945084	"P": 1562.25	"F": 44}
{"v": 1	"t": 945104	"P": 1427.75	"F": 15}
{"v": 1	"t": 945124	"P": 1406.5	"F": 21}
{"v": 1	"t": 945145	"P": 1476.75	"F": 24}
{"v": 1	"t": 945165	"P": 1434.75	"F": 8}
{"v": 1	"t": 945185	"P": 1460.75	"F": 27}
{"v": 1	"t": 945206	"P": 1404.5	"F": 16}
{"v": 1	"t": 945226	"P": 1516.0	"F": 29}
{"v": 1	"t": 945246	"P": 1345.0	"F": 18}
{"v": 1	"t": 945267	"P": 1536.0	"F": 32}
{"v": 1	"t": 945287	"P": 1335.75	"F": 16}
{"v": 1	"t": 945307	"P": 1548.75	"F": 35}
{"v": 1	"t": 945328	"P": 1319.0	"F": 16}
{"v": 1	"t": 945348	"P": 1539.0	"F": 34}
{"v": 1	"t": 945369	"P": 1352.75	"F": 17}
{"v": 1	"t": 945389	"P": 1519.5	"F": 34}
{"v": 1	"t": 945409	"P": 1385.75	"F": 20}
{"v": 1	"t": 945430	"P": 1493.25	"F": 22}
{"v": 1	"t": 945450	"P": 1424.75	"F": 18}
{"v": 1	"t": 945470	"P": 1452.5	"F": 24}
{"v": 1	"t": 945491	"P": 1467.5	"F": 21}
{"v": 1	"t": 945511	"P": 1453.75	"F": 17}
{"v": 1	"t": 945531	"P": 1453.75	"F": 22}
{"v": 1	"t": 945552	"P": 1500.0	"F": 32}
{"v": 1	"t": 945572	"P": 1398.0	"F": 34}
{"v": 1	"t": 945592	"P": 1600.75	"F": 56}
{"v": 1	"t": 945613	"P": 1343.5	"F": 50}
{"v": 1	"t": 945633	"P": 1588.5	"F": 55}
{"v": 1	"t": 945653	"P": 1371.25	"F": 35}
{"v": 1	"t": 945674	"P": 1597.25	"F": 89}
{"v": 1	"t": 945694	"P": 1425.0	"F": 105	"C": 45.47	"D": 3278	"sn": 54091930088003	"file": "/data/device_log/data0000.out"}
{"v": 1	"t": 945715	"P": 1477.0	"F": 208}
{"v": 1	"t": 945736	"P": 1495.5	"F": 541}
{"v": 1	"t": 945757	"P": 1504.75	"F": 1144}
{"v": 1	"t": 945778	"P": 1501.0	"F": 1541}
{"v": 1	"t": 945798	"P": 1512.25	"F": 1871}
{"v": 1	"t": 945818	"P": 1519.0	"F": 2277}
{"v": 1	"t": 945839	"P": 1516.5	"F": 2607}
{"v": 1	"t": 945859	"P": 1513.0	"F": 2893}
{"v": 1	"t": 945879	"P": 1526.75	"F": 3169}
{"v": 1	"t": 945900	"P": 1523.25	"F": 3347}
{"v": 1	"t": 945920	"P": 1520.75	"F": 3317}
{"v": 1	"t": 945941	"P": 1531.0	"F": 3527}
{"v": 1	"t": 945961	"P": 1532.0	"F": 3609}
{"v": 1	"t": 945981	"P": 1527.0	"F": 3929}
{"v": 1	"t": 946002	"P": 1534.0	"F": 3978}
{"v": 1	"t": 946022	"P": 1547.5	"F": 4173}
{"v": 1	"t": 946042	"P": 1538.25	"F": 4310}
{"v": 1	"t": 946063	"P": 1536.75	"F": 4351}
{"v": 1	"t": 946083	"P": 1545.5	"F": 4377}
{"v": 1	"t": 946103	"P": 1549.5	"F": 4513}
{"v": 1	"t": 946124	"P": 1537.0	"F": 4497}
{"v": 1	"t": 946144	"P": 1539.0	"F": 4606}
{"v": 1	"t": 946164	"P": 1545.75	"F": 4548}
{"v": 1	"t": 946185	"P": 1549.25	"F": 4623}
{"v": 1	"t": 946205	"P": 1540.75	"F": 4578}
{"v": 1	"t": 946225	"P": 1535.0	"F": 4477}
{"v": 1	"t": 946246	"P": 1544.75	"F": 4607}
{"v": 1	"t": 946266	"P": 1544.25	"F": 4395}
{"v": 1	"t": 946286	"P": 1544.75	"F": 4660}
{"v": 1	"t": 946307	"P": 1544.75	"F": 4699}
{"v": 1	"t": 946327	"P": 1553.5	"F": 4732}
{"v": 1	"t": 946347	"P": 1549.25	"F": 4656}
{"v": 1	"t": 946368	"P": 1545.25	"F": 4538}
{"v": 1	"t": 946388	"P": 1547.0	"F": 4617}
{"v": 1	"t": 946408	"P": 1558.25	"F": 4844}
{"v": 1	"t": 946429	"P": 1544.5	"F": 4759}
{"v": 1	"t": 946449	"P": 1548.25	"F": 4670}
{"v": 1	"t": 946470	"P": 1552.5	"F": 4681}
{"v": 1	"t": 946490	"P": 1548.25	"F": 4847}
{"v": 1	"t": 946510	"P": 1547.0	"F": 4802}
{"v": 1	"t": 946531	"P": 1558.0	"F": 4690}
{"v": 1	"t": 946551	"P": 1546.25	"F": 4760}
{"v": 1	"t": 946571	"P": 1549.5	"F": 4688}
{"v": 1	"t": 946592	"P": 1539.75	"F": 4747}
{"v": 1	"t": 946612	"P": 1531.0	"F": 4771}
{"v": 1	"t": 946632	"P": 1540.75	"F": 4735}
{"v": 1	"t": 946653	"P": 1529.75	"F": 4471}
{"v": 1	"t": 946673	"P": 1539.0	"F": 4520}
{"v": 1	"t": 946693	"P": 1543.25	"F": 4614}
{"v": 1	"t": 946714	"P": 1543.0	"F": 4577	"C": 45.45	"D": 3278	"sn": 54091930088003	"file": "/data/device_log/data0000.out"	"CO2": 5190.87646484375	"Tp": 24.449913024902344	"H": 21.662399291992188}
{"v": 1	"t": 946735	"P": 1538.75	"F": 4711}
{"v": 1	"t": 946756	"P": 1545.75	"F": 4613}
{"v": 1	"t": 946778	"P": 1540.0	"F": 4570}
{"v": 1	"t": 946798	"P": 1544.0	"F": 4673}
{"v": 1	"t": 946818	"P": 1554.0	"F": 4668}
{"v": 1	"t": 946839	"P": 1545.25	"F": 4734}
{"v": 1	"t": 946859	"P": 1541.75	"F": 4672}
{"v": 1	"t": 946879	"P": 1544.25	"F": 4832}
{"v": 1	"t": 946900	"P": 1555.5	"F": 4603}
{"v": 1	"t": 946920	"P": 1544.25	"F": 4753}
{"v": 1	"t": 946940	"P": 1542.0	"F": 4882}
{"v": 1	"t": 946961	"P": 1552.25	"F": 4796}
{"v": 1	"t": 946981	"P": 1550.5	"F": 4659}
{"v": 1	"t": 947002	"P": 1543.5	"F": 4778}
{"v": 1	"t": 947022	"P": 1552.0	"F": 4705}
{"v": 1	"t": 947042	"P": 1546.75	"F": 4955}
{"v": 1	"t": 947063	"P": 1539.0	"F": 4842}
{"v": 1	"t": 947083	"P": 1542.75	"F": 4839}
{"v": 1	"t": 947103	"P": 1547.0	"F": 4726}
{"v": 1	"t": 947124	"P": 1541.25	"F": 4672}
{"v": 1	"t": 947144	"P": 1538.25	"F": 4827}
{"v": 1	"t": 947164	"P": 1544.75	"F": 4776}
{"v": 1	"t": 947185	"P": 1545.0	"F": 4667}
{"v": 1	"t": 947205	"P": 1535.5	"F": 4543}
{"v": 1	"t": 947225	"P": 1534.25	"F": 4495}
{"v": 1	"t": 947246	"P": 1544.25	"F": 4475}
{"v": 1	"t": 947266	"P": 1538.25	"F": 4694}
{"v": 1	"t": 947286	"P": 1535.0	"F": 4335}
{"v": 1	"t": 947307	"P": 1533.25	"F": 4540}
{"v": 1	"t": 947327	"P": 1547.5	"F": 4442}
{"v": 1	"t": 947347	"P": 1535.0	"F": 4471}
{"v": 1	"t": 947368	"P": 1527.0	"F": 4174}
{"v": 1	"t": 947388	"P": 1534.75	"F": 4234}
{"v": 1	"t": 947408	"P": 1538.0	"F": 3972}
{"v": 1	"t": 947429	"P": 1531.5	"F": 4080}
{"v": 1	"t": 947449	"P": 1522.75	"F": 4044}
{"v": 1	"t": 947469	"P": 1527.75	"F": 3861}
{"v": 1	"t": 947490	"P": 1522.25	"F": 3559}
{"v": 1	"t": 947510	"P": 1509.25	"F": 2949}
{"v": 1	"t": 947530	"P": 1500.0	"F": 2313}
{"v": 1	"t": 947551	"P": 1506.25	"F": 1817}
{"v": 1	"t": 947571	"P": 1494.25	"F": 1286}
{"v": 1	"t": 947592	"P": 1483.75	"F": 1013}
{"v": 1	"t": 947612	"P": 1489.75	"F": 714}
{"v": 1	"t": 947633	"P": 1479.25	"F": 498}
{"v": 1	"t": 947653	"P": 1490.0	"F": 262}
{"v": 1	"t": 947674	"P": 1492.25	"F": 78}
{"v": 1	"t": 947694	"P": 1487.5	"F": 85}
{"v": 1	"t": 947715	"P": 1499.5	"F": 72}
{"v": 1	"t": 947735	"P": 1487.5	"F": 61	"C": 45.45	"D": 3278	"sn": 54091930088003	"file": "/data/device_log/data0000.out"}
{"v": 1	"t": 947756	"P": 1486.5	"F": 51}
{"v": 1	"t": 947776	"P": 1487.5	"F": 39}
{"v": 1	"t": 947798	"P": 1504.75	"F": 35}
{"v": 1	"t": 947819	"P": 1430.25	"F": 31}
{"v": 1	"t": 947839	"P": 1530.0	"F": 32}
{"v": 1	"t": 947859	"P": 1438.75	"F": 43}
{"v": 1	"t": 947880	"P": 1561.5	"F": 58}
{"v": 1	"t": 947900	"P": 1314.75	"F": 32}
{"v": 1	"t": 947920	"P": 1550.0	"F": 48}
{"v": 1	"t": 947941	"P": 1461.25	"F": 37}
{"v": 1	"t": 947961	"P": 1403.5	"F": 37}
{"v": 1	"t": 947981	"P": 1444.5	"F": 43}
{"v": 1	"t": 948002	"P": 1466.5	"F": 22}
{"v": 1	"t": 948022	"P": 1443.75	"F": 17}
{"v": 1	"t": 948042	"P": 1441.0	"F": 22}
{"v": 1	"t": 948063	"P": 1483.25	"F": 28}
{"v": 1	"t": 948083	"P": 1398.25	"F": 22}
{"v": 1	"t": 948103	"P": 1498.25	"F": 24}
{"v": 1	"t": 948124	"P": 1431.75	"F": 15}
{"v": 1	"t": 948144	"P": 1481.0	"F": 23}
{"v": 1	"t": 948164	"P": 1410.0	"F": 17}
{"v": 1	"t": 948184	"P": 1508.25	"F": 26}
{"v": 1	"t": 948205	"P": 1435.25	"F": 18}
{"v": 1	"t": 948225	"P": 1476.0	"F": 23}
{"v": 1	"t": 948245	"P": 1435.5	"F": 18}
{"v": 1	"t": 948266	"P": 1483.75	"F": 26}
{"v": 1	"t": 948286	"P": 1479.75	"F": 30}
{"v": 1	"t": 948306	"P": 1417.5	"F": 38}
{"v": 1	"t": 948327	"P": 1561.0	"F": 56}
{"v": 1	"t": 948347	"P": 1350.25	"F": 42}
{"v": 1	"t": 948368	"P": 1608.5	"F": 50}
{"v": 1	"t": 948388	"P": 1323.5	"F": 47}
{"v": 1	"t": 948408	"P": 1582.0	"F": 61}
{"v": 1	"t": 948429	"P": 1391.75	"F": 58}
{"v": 1	"t": 948449	"P": 1498.0	"F": 114}
{"v": 1	"t": 948469	"P": 1547.75	"F": 183}
{"v": 1	"t": 948490	"P": 1467.25	"F": 239}
{"v": 1	"t": 948510	"P": 1499.0	"F": 534}
{"v": 1	"t": 948530	"P": 1497.75	"F": 1060}
{"v": 1	"t": 948551	"P": 1513.25	"F": 1442}
{"v": 1	"t": 948571	"P": 1518.75	"F": 1788}
{"v": 1	"t": 948591	"P": 1511.0	"F": 2241}
{"v": 1	"t": 948612	"P": 1513.25	"F": 2643}
{"v": 1	"t": 948632	"P": 1526.25	"F": 2750}
{"v": 1	"t": 948652	"P": 1527.5	"F": 2919}
{"v": 1	"t": 948672	"P": 1520.25	"F": 3114}
{"v": 1	"t": 948693	"P": 1512.0	"F": 3250}
{"v": 1	"t": 948713	"P": 1528.0	"F": 3293}
{"v": 1	"t": 948733	"P": 1531.25	"F": 3434}
{"v": 1	"t": 948754	"P": 1526.5	"F": 3437	"C": 45.445	"D": 3278	"sn": 54091930088003	"file": "/data/device_log/data0000.out"	"CO2": 5228.7646484375	"Tp": 24.46593475341797	"H": 21.765296936035156}
{"v": 1	"t": 948775	"P": 1523.75	"F": 3738}
{"v": 1	"t": 948796	"P": 1534.25	"F": 3974}
{"v": 1	"t": 948818	"P": 1528.5	"F": 4103}
{"v": 1	"t": 948838	"P": 1531.75	"F": 4020}
{"v": 1	"t": 948858	"P": 1548.0	"F": 4014}
{"v": 1	"t": 948879	"P": 1535.25	"F": 4267}
{"v": 1	"t": 948899	"P": 1534.0	"F": 4306}
{"v": 1	"t": 948920	"P": 1542.5	"F": 4405}
{"v": 1	"t": 948940	"P": 1539.75	"F": 4407}
{"v": 1	"t": 948960	"P": 1543.75	"F": 4393}
{"v": 1	"t": 948981	"P": 1552.25	"F": 4430}
{"v": 1	"t": 949001	"P": 1545.5	"F": 4359}
{"v": 1	"t": 949021	"P": 1541.0	"F": 4589}
{"v": 1	"t": 949042	"P": 1540.5	"F": 4677}
{"v": 1	"t": 949062	"P": 1558.25	"F": 4707}
{"v": 1	"t": 949082	"P": 1550.0	"F": 4605}
{"v": 1	"t": 949103	"P": 1546.0	"F": 4604}
{"v": 1	"t": 949123	"P": 1540.5	"F": 4921}
{"v": 1	"t": 949143	"P": 1557.75	"F": 4779}
{"v": 1	"t": 949164	"P": 1550.75	"F": 4853}
{"v": 1	"t": 949184	"P": 1539.5	"F": 4712}
{"v": 1	"t": 949204	"P": 1547.75	"F": 4902}
{"v": 1	"t": 949224	"P": 1555.0	"F": 4903}
{"v": 1	"t": 949245	"P": 1546.25	"F": 4882}
{"v": 1	"t": 949265	"P": 1546.5	"F": 4895}
{"v": 1	"t": 949285	"P": 1543.5	"F": 4953}
{"v": 1	"t": 949306	"P": 1554.0	"F": 4812}
{"v": 1	"t": 949326	"P": 1549.0	"F": 4888}
{"v": 1	"t": 949346	"P": 1540.25	"F": 4813}
{"v": 1	"t": 949367	"P": 1542.0	"F": 4809}
{"v": 1	"t": 949387	"P": 1556.75	"F": 4871}
{"v": 1	"t": 949407	"P": 1545.75	"F": 4967}
{"v": 1	"t": 949428	"P": 1545.75	"F": 4815}
{"v": 1	"t": 949448	"P": 1539.75	"F": 4885}
{"v": 1	"t": 949468	"P": 1552.0	"F": 4869}
{"v": 1	"t": 949489	"P": 1539.0	"F": 4887}
{"v": 1	"t": 949509	"P": 1546.5	"F": 4805}
{"v": 1	"t": 949530	"P": 1550.5	"F": 5008}
{"v": 1	"t": 949550	"P": 1539.5	"F": 4956}
{"v": 1	"t": 949571	"P": 1540.75	"F": 4822}
{"v": 1	"t": 949591	"P": 1555.5	"F": 4756}
{"v": 1	"t": 949611	"P": 1543.75	"F": 4875}
{"v": 1	"t": 949631	"P": 1541.75	"F": 4944}
{"v": 1	"t": 949652	"P": 1547.5	"F": 4692}
{"v": 1	"t": 949672	"P": 1546.25	"F": 4801}
{"v": 1	"t": 949692	"P": 1547.0	"F": 4876}
{"v": 1	"t": 949713	"P": 1532.0	"F": 4814}
{"v": 1	"t": 949733	"P": 1536.5	"F": 4743}
{"v": 1	"t": 949753	"P": 1547.0	"F": 4624}
{"v": 1	"t": 949774	"P": 1536.0	"F": 4752	"C": 45.425	"D": 3278	"sn": 54091930088003	"file": "/data/device_log/data0000.out"}
{"v": 1	"t": 949794	"P": 1544.5	"F": 4953}
{"v": 1	"t": 949815	"P": 1541.5	"F": 4784}
{"v": 1	"t": 949837	"P": 1538.25	"F": 4574}
{"v": 1	"t": 949857	"P": 1551.0	"F": 4702}
{"v": 1	"t": 949877	"P": 1536.5	"F": 4489}
{"v": 1	"t": 949898	"P": 1536.0	"F": 4611}
{"v": 1	"t": 949918	"P": 1544.75	"F": 4720}
{"v": 1	"t": 949938	"P": 1549.0	"F": 4625}
{"v": 1	"t": 949959	"P": 1539.0	"F": 4603}
{"v": 1	"t": 949979	"P": 1536.75	"F": 4682}
{"v": 1	"t": 949999	"P": 1548.25	"F": 4724}
{"v": 1	"t": 950020	"P": 1548.75	"F": 4713}
{"v": 1	"t": 950040	"P": 1541.5	"F": 4783}
{"v": 1	"t": 950061	"P": 1539.75	"F": 4691}
{"v": 1	"t": 950081	"P": 1546.5	"F": 4653}
{"v": 1	"t": 950101	"P": 1536.5	"F": 4556}
{"v": 1	"t": 950122	"P": 1543.25	"F": 4722}
{"v": 1	"t": 950142	"P": 1547.5	"F": 4696}
{"v": 1	"t": 950162	"P": 1542.75	"F": 4847}
{"v": 1	"t": 950183	"P": 1532.25	"F": 4775}
{"v": 1	"t": 950203	"P": 1545.5	"F": 4694}
{"v": 1	"t": 950223	"P": 1545.75	"F": 4541}
{"v": 1	"t": 950244	"P": 1534.5	"F": 4252}
{"v": 1	"t": 950264	"P": 1525.5	"F": 4188}
{"v": 1	"t": 950284	"P": 1536.0	"F": 4005}
{"v": 1	"t": 950305	"P": 1532.75	"F": 3765}
{"v": 1	"t": 950325	"P": 1514.25	"F": 3477}
{"v": 1	"t": 950345	"P": 1500.5	"F": 2900}
{"v": 1	"t": 950366	"P": 1506.5	"F": 2392}
{"v": 1	"t": 950386	"P": 1503.5	"F": 1807}
{"v": 1	"t": 950406	"P": 1488.5	"F": 1308}
{"v": 1	"t": 950427	"P": 1482.0	"F": 852}
{"v": 1	"t": 950447	"P": 1490.5	"F": 456}
{"v": 1	"t": 950467	"P": 1492.0	"F": 145}
{"v": 1	"t": 950487	"P": 1484.0	"F": 29}
{"v": 1	"t": 950508	"P": 1463.75	"F": 29}
{"v": 1	"t": 950528	"P": 1478.5	"F": 25}
{"v": 1	"t": 950548	"P": 1549.75	"F": 35}
{"v": 1	"t": 950569	"P": 1357.25	"F": 41}
{"v": 1	"t": 950589	"P": 1466.75	"F": 45}
{"v": 1	"t": 950609	"P": 1547.5	"F": 51}
{"v": 1	"t": 950630	"P": 1350.5	"F": 26}
{"v": 1	"t": 950650	"P": 1465.0	"F": 63}
{"v": 1	"t": 950671	"P": 1565.0	"F": 64}
{"v": 1	"t": 950691	"P": 1368.5	"F": 46}
{"v": 1	"t": 950711	"P": 1438.0	"F": 60}
{"v": 1	"t": 950732	"P": 1496.0	"F": 38}
{"v": 1	"t": 950752	"P": 1395.5	"F": 19}
{"v": 1	"t": 950772	"P": 1503.75	"F": 20}
{"v": 1	"t": 950793	"P": 1363.5	"F": 8	"C": 45.445	"D": 3278	"sn": 54091930088003	"file": "/data/device_log/data0000.out"	"CO2": 5167.17919921875	"Tp": 24.479286193847656	"H": 21.897573471069336}
{"v": 1	"t": 950814	"P": 1429.75	"F": 25}
{"v": 1	"t": 950835	"P": 1453.0	"F": 27}
{"v": 1	"t": 950857	"P": 1391.25	"F": 26}
{"v": 1	"t": 950877	"P": 1504.75	"F": 24}
{"v": 1	"t": 950897	"P": 1435.5	"F": 21}
{"v": 1	"t": 950917	"P": 1471.75	"F": 30}
{"v": 1	"t": 950938	"P": 1473.75	"F": 30}
{"v": 1	"t": 950958	"P": 1419.75	"F": 30}
{"v": 1	"t": 950978	"P": 1536.25	"F": 41}
{"v": 1	"t": 950999	"P": 1360.25	"F": 32}
{"v": 1	"t": 951019	"P": 1586.75	"F": 40}
{"v": 1	"t": 951039	"P": 1382.5	"F": 37}
{"v": 1	"t": 951060	"P": 1556.5	"F": 58}
{"v": 1	"t": 951080	"P": 1399.25	"F": 55}
{"v": 1	"t": 951100	"P": 1497.0	"F": 72}
{"v": 1	"t": 951121	"P": 1476.0	"F": 71}
{"v": 1	"t": 951141	"P": 1498.5	"F": 69}
{"v": 1	"t": 951161	"P": 1547.25	"F": 86}
{"v": 1	"t": 951182	"P": 1412.75	"F": 100}
{"v": 1	"t": 951202	"P": 1584.0	"F": 150}
{"v": 1	"t": 951223	"P": 1451.0	"F": 202}
{"v": 1	"t": 951243	"P": 1518.0	"F": 290}
{"v": 1	"t": 951264	"P": 1501.25	"F": 470}
{"v": 1	"t": 951284	"P": 1491.0	"F": 744}
{"v": 1	"t": 951305	"P": 1505.5	"F": 956}
{"v": 1	"t": 951325	"P": 1500.5	"F": 1032}
{"v": 1	"t": 951345	"P": 1499.25	"F": 1151}
{"v": 1	"t": 951366	"P": 1514.75	"F": 1339}
{"v": 1	"t": 951386	"P": 1515.75	"F": 1706}
{"v": 1	"t": 951406	"P": 1511.0	"F": 2033}
{"v": 1	"t": 951427	"P": 1509.25	"F": 2379}
{"v": 1	"t": 951447	"P": 1520.25	"F": 2722}
{"v": 1	"t": 951467	"P": 1522.25	"F": 3027}
{"v": 1	"t": 951487	"P": 1522.25	"F": 3176}
{"v": 1	"t": 951508	"P": 1515.25	"F": 3251}
{"v": 1	"t": 951528	"P": 1530.0	"F": 3304}
{"v": 1	"t": 951548	"P": 1528.0	"F": 3263}
{"v": 1	"t": 951569	"P": 1525.5	"F": 3482}
{"v": 1	"t": 951589	"P": 1522.0	"F": 3688}
{"v": 1	"t": 951609	"P": 1541.5	"F": 3671}
{"v": 1	"t": 951630	"P": 1536.75	"F": 3949}
{"v": 1	"t": 951650	"P": 1534.75	"F": 3912}
{"v": 1	"t": 951670	"P": 1529.0	"F": 4101}
{"v": 1	"t": 951691	"P": 1541.0	"F": 4105}
{"v": 1	"t": 951711	"P": 1545.75	"F": 4067}
{"v": 1	"t": 951731	"P": 1537.75	"F": 4193}
{"v": 1	"t": 951752	"P": 1536.75	"F": 4354}
{"v": 1	"t": 951772	"P": 1545.5	"F": 4313}
{"v": 1	"t": 951792	"P": 1547.0	"F": 4369}
{"v": 1	"t": 951813	"P": 1538.75	"F": 4354	"C": 45.41	"D": 3278	"sn": 54091930088003	"file": "/data/device_log/data0000.out"}
{"v": 1	"t": 951833	"P": 1543.75	"F": 4443}
{"v": 1	"t": 951854	"P": 1541.25	"F": 4422}
{"v": 1	"t": 951876	"P": 1555.25	"F": 4502}
{"v": 1	"t": 951896	"P": 1544.25	"F": 4323}
{"v": 1	"t": 951916	"P": 1544.75	"F": 4639}
{"v": 1	"t": 951937	"P": 1544.0	"F": 4682}
{"v": 1	"t": 951957	"P": 1552.75	"F": 4721}
{"v": 1	"t": 951977	"P": 1545.5	"F": 4820}
{"v": 1	"t": 951998	"P": 1541.25	"F": 4767}
{"v": 1	"t": 952018	"P": 1547.25	"F": 4796}
{"v": 1	"t": 952038	"P": 1557.25	"F": 4707}
{"v": 1	"t": 952059	"P": 1548.5	"F": 4729}
{"v": 1	"t": 952079	"P": 1541.5	"F": 4788}
{"v": 1	"t": 952099	"P": 1554.5	"F": 4927}
{"v": 1	"t": 952120	"P": 1556.5	"F": 4904}
{"v": 1	"t": 952140	"P": 1547.5	"F": 4826}
{"v": 1	"t": 952160	"P": 1545.0	"F": 5020}
{"v": 1	"t": 952181	"P": 1547.5	"F": 4808}
{"v": 1	"t": 952201	"P": 1548.75	"F": 4896}
{"v": 1	"t": 952221	"P": 1551.0	"F": 4821}
{"v": 1	"t": 952242	"P": 1544.75	"F": 4884}
{"v": 1	"t": 952262	"P": 1554.25	"F": 4850}
{"v": 1	"t": 952282	"P": 1555.0	"F": 5071}
{"v": 1	"t": 952302	"P": 1542.25	"F": 4773}
{"v": 1	"t": 952323	"P": 1538.0	"F": 4842}
{"v": 1	"t": 952343	"P": 1551.5	"F": 4852}
{"v": 1	"t": 952363	"P": 1546.75	"F": 4904}
{"v": 1	"t": 952384	"P": 1545.5	"F": 4916}
{"v": 1	"t": 952404	"P": 1547.5	"F": 4846}
{"v": 1	"t": 952425	"P": 1550.25	"F": 4759}
{"v": 1	"t": 952445	"P": 1535.25	"F": 4860}
{"v": 1	"t": 952466	"P": 1545.25	"F": 4968}
{"v": 1	"t": 952486	"P": 1552.75	"F": 4910}
{"v": 1	"t": 952506	"P": 1548.0	"F": 4958}
{"v": 1	"t": 952527	"P": 1538.0	"F": 4828}
{"v": 1	"t": 952547	"P": 1544.75	"F": 4942}
{"v": 1	"t": 952567	"P": 1551.5	"F": 4785}
{"v": 1	"t": 952587	"P": 1549.5	"F": 4704}
{"v": 1	"t": 952608	"P": 1542.5	"F": 5009}
{"v": 1	"t": 952628	"P": 1553.0	"F": 4789}
{"v": 1	"t": 952648	"P": 1556.5	"F": 4899}
{"v": 1	"t": 952669	"P": 1551.25	"F": 4821}
{"v": 1	"t": 952689	"P": 1541.5	"F": 4997}
{"v": 1	"t": 952709	"P": 1550.75	"F": 4913}
{"v": 1	"t": 952730	"P": 1558.0	"F": 4805}
{"v": 1	"t": 952750	"P": 1546.25	"F": 4987}
{"v": 1	"t": 952770	"P": 1546.25	"F": 4855}
{"v": 1	"t": 952791	"P": 1549.75	"F": 4962}
{"v": 1	"t": 952811	"P": 1558.0	"F": 4788}
{"v": 1	"t": 952831	"P": 1551.0	"F": 4800	"C": 45.415	"D": 3278	"sn": 54091930088003	"file": "/data/device_log/data0000.out"	"CO2": 5304.7509765625	"Tp": 24.449913024902344	"H": 22.181123733520508}
{"v": 1	"t": 952853	"P": 1545.75	"F": 4878}
{"v": 1	"t": 952873	"P": 1547.75	"F": 4985}
{"v": 1	"t": 952895	"P": 1538.5	"F": 4812}
{"v": 1	"t": 952915	"P": 1536.0	"F": 4817}
{"v": 1	"t": 952936	"P": 1547.75	"F": 4707}
{"v": 1	"t": 952956	"P": 1544.75	"F": 4702}
{"v": 1	"t": 952976	"P": 1537.5	"F": 4587}
{"v": 1	"t": 952997	"P": 1538.75	"F": 4502}
{"v": 1	"t": 953017	"P": 1540.0	"F": 4472}
{"v": 1	"t": 953038	"P": 1525.0	"F": 4192}
{"v": 1	"t": 953058	"P": 1527.0	"F": 4078}
{"v": 1	"t": 953078	"P": 1529.75	"F": 3588}
{"v": 1	"t": 953099	"P": 1509.75	"F": 3106}
{"v": 1	"t": 953119	"P": 1500.75	"F": 2577}
{"v": 1	"t": 953140	"P": 1505.75	"F": 1796}
{"v": 1	"t": 953160	"P": 1491.0	"F": 1215}
{"v": 1	"t": 953180	"P": 1481.25	"F": 830}
{"v": 1	"t": 953201	"P": 1490.5	"F": 500}
{"v": 1	"t": 953221	"P": 1492.25	"F": 181}
{"v": 1	"t": 953241	"P": 1480.75	"F": 28}
{"v": 1	"t": 953262	"P": 1483.25	"F": 38}
{"v": 1	"t": 953282	"P": 1479.0	"F": 30}
{"v": 1	"t": 953302	"P": 1461.5	"F": 25}
{"v": 1	"t": 953323	"P": 1549.5	"F": 38}
{"v": 1	"t": 953343	"P": 1363.5	"F": 40}
{"v": 1	"t": 953364	"P": 1483.0	"F": 50}
{"v": 1	"t": 953384	"P": 1518.75	"F": 52}
{"v": 1	"t": 953404	"P": 1372.0	"F": 30}
{"v": 1	"t": 953425	"P": 1497.75	"F": 39}
{"v": 1	"t": 953445	"P": 1555.25	"F": 62}
{"v": 1	"t": 953466	"P": 1337.0	"F": 68}
{"v": 1	"t": 953486	"P": 1460.5	"F": 65}
{"v": 1	"t": 953506	"P": 1519.25	"F": 72}
{"v": 1	"t": 953527	"P": 1345.5	"F": 39}
{"v": 1	"t": 953547	"P": 1483.25	"F": 33}
{"v": 1	"t": 953567	"P": 1481.25	"F": 30}
{"v": 1	"t": 953588	"P": 1402.25	"F": 12}
{"v": 1	"t": 953608	"P": 1480.0	"F": 12}
{"v": 1	"t": 953629	"P": 1490.75	"F": 15}
{"v": 1	"t": 953649	"P": 1356.5	"F": 26}
{"v": 1	"t": 953669	"P": 1583.25	"F": 64}
{"v": 1	"t": 953690	"P": 1353.75	"F": 26}
{"v": 1	"t": 953710	"P": 1485.75	"F": 40}
{"v": 1	"t": 953731	"P": 1580.5	"F": 66}
{"v": 1	"t": 953751	"P": 1383.75	"F": 79}
{"v": 1	"t": 953771	"P": 1476.25	"F": 79}
{"v": 1	"t": 953792	"P": 1580.25	"F": 100}
{"v": 1	"t": 953812	"P": 1351.25	"F": 64}
{"v": 1	"t": 953832	"P": 1590.25	"F": 94}
{"v": 1	"t": 953853	"P": 1479.5	"F": 101	"C": 45.425	"D": 3278	"sn": 54091930088003	"file": "/data/device_log/data0000.out"}
{"v": 1	"t": 953873	"P": 1429.5	"F": 80}
{"v": 1	"t": 953894	"P": 1630.75	"F": 105}
{"v": 1	"t": 953917	"P": 1474.75	"F": 123}
{"v": 1	"t": 953937	"P": 1561.75	"F": 194}
{"v": 1	"t": 953958	"P": 1459.5	"F": 259}
{"v": 1	"t": 953978	"P": 1515.25	"F": 390}
{"v": 1	"t": 953998	"P": 1505.0	"F": 664}
{"v": 1	"t": 954019	"P": 1491.75	"F": 907}
{"v": 1	"t": 954039	"P": 1493.5	"F": 1041}
{"v": 1	"t": 954060	"P": 1514.25	"F": 1048}
{"v": 1	"t": 954080	"P": 1504.5	"F": 1213}
{"v": 1	"t": 954100	"P": 1502.25	"F": 1611}
{"v": 1	"t": 954121	"P": 1515.25	"F": 1925}
{"v": 1	"t": 954141	"P": 1520.5	"F": 2386}
{"v": 1	"t": 954161	"P": 1513.5	"F": 2783}
{"v": 1	"t": 954182	"P": 1523.75	"F": 3142}
{"v": 1	"t": 954202	"P": 1529.5	"F": 3314}
{"v": 1	"t": 954223	"P": 1519.5	"F": 3449}
{"v": 1	"t": 954243	"P": 1526.0	"F": 3551}
{"v": 1	"t": 954263	"P": 1533.5	"F": 3577}
{"v": 1	"t": 954284	"P": 1529.25	"F": 3784}
{"v": 1	"t": 954304	"P": 1539.25	"F": 3898}
{"v": 1	"t": 954325	"P": 1534.0	"F": 4124}
{"v": 1	"t": 954345	"P": 1536.25	"F": 4151}
{"v": 1	"t": 954366	"P": 1546.5	"F": 4177}
{"v": 1	"t": 954386	"P": 1538.75	"F": 4208}
{"v": 1	"t": 954407	"P": 1539.5	"F": 4222}
{"v": 1	"t": 954427	"P": 1546.75	"F": 4353}
{"v": 1	"t": 954447	"P": 1541.0	"F": 4437}
{"v": 1	"t": 954468	"P": 1537.0	"F": 4334}
{"v": 1	"t": 954488	"P": 1539.25	"F": 4431}
{"v": 1	"t": 954508	"P": 1540.5	"F": 4559}
{"v": 1	"t": 954529	"P": 1539.25	"F": 4616}
{"v": 1	"t": 954549	"P": 1540.0	"F": 4504}
{"v": 1	"t": 954570	"P": 1552.75	"F": 4573}
{"v": 1	"t": 954590	"P": 1545.5	"F": 4527}
{"v": 1	"t": 954610	"P": 1536.25	"F": 4482}
{"v": 1	"t": 954631	"P": 1552.0	"F": 4634}
{"v": 1	"t": 954651	"P": 1542.25	"F": 4466}
{"v": 1	"t": 954671	"P": 1536.5	"F": 4499}
{"v": 1	"t": 954692	"P": 1545.75	"F": 4450}
{"v": 1	"t": 954712	"P": 1545.5	"F": 4610}
{"v": 1	"t": 954733	"P": 1538.75	"F": 4607}
{"v": 1	"t": 954753	"P": 1543.0	"F": 4422}
{"v": 1	"t": 954773	"P": 1547.25	"F": 4406}
{"v": 1	"t": 954794	"P": 1543.0	"F": 4601}
{"v": 1	"t": 954814	"P": 1539.25	"F": 4421}
{"v": 1	"t": 954834	"P": 1550.0	"F": 4620}
{"v": 1	"t": 954855	"P": 1544.0	"F": 4608}
{"v": 1	"t": 954875	"P": 1538.0	"F": 4594	"C": 45.415	"D": 3278	"sn": 54091930088003	"file": "/data/device_log/data0000.out"	"CO2": 5602.34375	"Tp": 24.449913024902344	"H": 22.383134841918945}
{"v": 1	"t": 954902	"P": 1550.5	"F": 4560}
{"v": 1	"t": 954924	"P": 1544.25	"F": 4494}
{"v": 1	"t": 954945	"P": 1549.75	"F": 4578}
{"v": 1	"t": 954965	"P": 1539.75	"F": 4528}
{"v": 1	"t": 954985	"P": 1533.0	"F": 4390}
{"v": 1	"t": 955006	"P": 1539.75	"F": 4278}
{"v": 1	"t": 955026	"P": 1541.75	"F": 4617}
{"v": 1	"t": 955046	"P": 1527.75	"F": 4444}
{"v": 1	"t": 955067	"P": 1539.25	"F": 4401}
{"v": 1	"t": 955087	"P": 1546.5	"F": 4445}
{"v": 1	"t": 955108	"P": 1533.0	"F": 4397}
{"v": 1	"t": 955128	"P": 1528.5	"F": 4487}
{"v": 1	"t": 955148	"P": 1541.75	"F": 4437}
{"v": 1	"t": 955169	"P": 1535.25	"F": 4332}
{"v": 1	"t": 955189	"P": 1529.5	"F": 4616}
{"v": 1	"t": 955209	"P": 1540.5	"F": 4412}
{"v": 1	"t": 955230	"P": 1537.5	"F": 4423}
{"v": 1	"t": 955250	"P": 1530.25	"F": 4149}
{"v": 1	"t": 955271	"P": 1532.75	"F": 4497}
{"v": 1	"t": 955291	"P": 1542.25	"F": 4422}
{"v": 1	"t": 955311	"P": 1527.25	"F": 4368}
{"v": 1	"t": 955332	"P": 1535.25	"F": 4106}
{"v": 1	"t": 955352	"P": 1540.5	"F": 4278}
{"v": 1	"t": 955373	"P": 1532.25	"F": 4050}
{"v": 1	"t": 955393	"P": 1520.0	"F": 4177}
{"v": 1	"t": 955413	"P": 1537.5	"F": 4166}
{"v": 1	"t": 955434	"P": 1535.5	"F": 4148}
{"v": 1	"t": 955454	"P": 1526.0	"F": 3982}
{"v": 1	"t": 955474	"P": 1533.5	"F": 4088}
{"v": 1	"t": 955495	"P": 1534.5	"F": 4263}
{"v": 1	"t": 955515	"P": 1517.25	"F": 4111}
{"v": 1	"t": 955536	"P": 1525.0	"F": 3951}
{"v": 1	"t": 955556	"P": 1528.25	"F": 3788}
{"v": 1	"t": 955576	"P": 1517.75	"F": 3631}
{"v": 1	"t": 955597	"P": 1503.5	"F": 3217}
{"v": 1	"t": 955617	"P": 1511.75	"F": 2713}
{"v": 1	"t": 955637	"P": 1499.5	"F": 2116}
{"v": 1	"t": 955658	"P": 1487.5	"F": 1497}
{"v": 1	"t": 955678	"P": 1487.75	"F": 923}
{"v": 1	"t": 955698	"P": 1489.75	"F": 604}
{"v": 1	"t": 955719	"P": 1484.75	"F": 204}
{"v": 1	"t": 955739	"P": 1474.25	"F": 22}
{"v": 1	"t": 955759	"P": 1493.75	"F": 38}
{"v": 1	"t": 955780	"P": 1510.0	"F": 38}
{"v": 1	"t": 955800	"P": 1412.5	"F": 30}
{"v": 1	"t": 955820	"P": 1579.75	"F": 46}
{"v": 1	"t": 955841	"P": 1392.25	"F": 43}
{"v": 1	"t": 955861	"P": 1590.0	"F": 48}
{"v": 1	"t": 955881	"P": 1394.5	"F": 35}
{"v": 1	"t": 955902	"P": 1430.25	"F": 36	"C": 45.405	"D": 3278	"sn": 54091930088003	"file": "/data/device_log/data0000.out"}
{"v": 1	"t": 955923	"P": 1463.5	"F": 50}
{"v": 1	"t": 955943	"P": 1497.25	"F": 63}
{"v": 1	"t": 955965	"P": 1522.5	"F": 44}
{"v": 1	"t": 955985	"P": 1350.0	"F": 14}
{"v": 1	"t": 956006	"P": 1536.75	"F": 26}
{"v": 1	"t": 956026	"P": 1339.75	"F": 11}
{"v": 1	"t": 956046	"P": 1560.5	"F": 31}
{"v": 1	"t": 956067	"P": 1312.0	"F": 21}
{"v": 1	"t": 956087	"P": 1538.5	"F": 30}
{"v": 1	"t": 956107	"P": 1349.0	"F": 15}
{"v": 1	"t": 956128	"P": 1517.0	"F": 29}
{"v": 1	"t": 956148	"P": 1368.5	"F": 20}
{"v": 1	"t": 956168	"P": 1486.75	"F": 27}
{"v": 1	"t": 956189	"P": 1396.25	"F": 18}
{"v": 1	"t": 956209	"P": 1472.25	"F": 31}
{"v": 1	"t": 956230	"P": 1418.5	"F": 21}
{"v": 1	"t": 956250	"P": 1459.25	"F": 25}
{"v": 1	"t": 956270	"P": 1433.0	"F": 23}
{"v": 1	"t": 956291	"P": 1436.75	"F": 22}
{"v": 1	"t": 956311	"P": 1482.75	"F": 27}
{"v": 1	"t": 956331	"P": 1382.5	"F": 18}
{"v": 1	"t": 956352	"P": 1513.75	"F": 28}
{"v": 1	"t": 956372	"P": 1391.5	"F": 17}
{"v": 1	"t": 956392	"P": 1514.5	"F": 28}
{"v": 1	"t": 956413	"P": 1402.75	"F": 16}
{"v": 1	"t": 956433	"P": 1501.5	"F": 24}
{"v": 1	"t": 956453	"P": 1447.75	"F": 24}
{"v": 1	"t": 956474	"P": 1496.75	"F": 42}
{"v": 1	"t": 956494	"P": 1451.75	"F": 57}
{"v": 1	"t": 956514	"P": 1517.25	"F": 93}
{"v": 1	"t": 956535	"P": 1464.25	"F": 131}
{"v": 1	"t": 956555	"P": 1552.0	"F": 182}
{"v": 1	"t": 956575	"P": 1476.5	"F": 367}
{"v": 1	"t": 956596	"P": 1507.5	"F": 768}
{"v": 1	"t": 956616	"P": 1507.0	"F": 1161}
{"v": 1	"t": 956636	"P": 1499.5	"F": 1280}
{"v": 1	"t": 956657	"P": 1504.5	"F": 1493}
{"v": 1	"t": 956677	"P": 1519.25	"F": 1738}
{"v": 1	"t": 956697	"P": 1512.0	"F": 2078}
{"v": 1	"t": 956718	"P": 1510.75	"F": 2269}
{"v": 1	"t": 956738	"P": 1518.25	"F": 2623}
{"v": 1	"t": 956759	"P": 1523.75	"F": 2755}
{"v": 1	"t": 956779	"P": 1517.0	"F": 3039}
{"v": 1	"t": 956799	"P": 1527.25	"F": 3197}
{"v": 1	"t": 956820	"P": 1527.75	"F": 3239}
{"v": 1	"t": 956840	"P": 1524.0	"F": 3354}
{"v": 1	"t": 956860	"P": 1521.5	"F": 3403}
{"v": 1	"t": 956881	"P": 1537.0	"F": 3648}
{"v": 1	"t": 956901	"P": 1535.75	"F": 3718}
{"v": 1	"t": 956921	"P": 1529.75	"F": 3755	"C": 45.43	"D": 3278	"sn": 54091930088003	"file": "/data/device_log/data0000.out"	"CO2": 5106.26904296875	"Tp": 24.449913024902344	"H": 22.5662899017334}
{"v": 1	"t": 956943	"P": 1534.25	"F": 3862}
{"v": 1	"t": 956964	"P": 1525.75	"F": 3863}
{"v": 1	"t": 956986	"P": 1537.5	"F": 3903}
{"v": 1	"t": 957006	"P": 1535.25	"F": 3860}
{"v": 1	"t": 957026	"P": 1526.75	"F": 3818}
{"v": 1	"t": 957047	"P": 1525.25	"F": 3886}
{"v": 1	"t": 957067	"P": 1538.25	"F": 3864}
{"v": 1	"t": 957087	"P": 1536.25	"F": 3819}
{"v": 1	"t": 957108	"P": 1528.75	"F": 3946}
{"v": 1	"t": 957128	"P": 1530.75	"F": 3980}
{"v": 1	"t": 957148	"P": 1541.5	"F": 3894}
{"v": 1	"t": 957169	"P": 1541.25	"F": 4046}
{"v": 1	"t": 957189	"P": 1534.75	"F": 4082}
{"v": 1	"t": 957209	"P": 1538.0	"F": 4126}
{"v": 1	"t": 957230	"P": 1544.5	"F": 4096}
{"v": 1	"t": 957250	"P": 1532.25	"F": 4214}
{"v": 1	"t": 957270	"P": 1533.0	"F": 4072}
{"v": 1	"t": 957291	"P": 1545.5	"F": 4134}
{"v": 1	"t": 957311	"P": 1537.75	"F": 4074}
{"v": 1	"t": 957332	"P": 1530.5	"F": 4098}
{"v": 1	"t": 957352	"P": 1535.25	"F": 4132}
{"v": 1	"t": 957373	"P": 1529.75	"F": 4178}
{"v": 1	"t": 957393	"P": 1536.75	"F": 4233}
{"v": 1	"t": 957414	"P": 1533.5	"F": 4198}
{"v": 1	"t": 957434	"P": 1530.5	"F": 4023}
{"v": 1	"t": 957454	"P": 1537.75	"F": 4222}
{"v": 1	"t": 957475	"P": 1536.25	"F": 3992}
{"v": 1	"t": 957495	"P": 1532.75	"F": 4187}
{"v": 1	"t": 957515	"P": 1532.5	"F": 4214}
{"v": 1	"t": 957536	"P": 1541.5	"F": 4248}
{"v": 1	"t": 957556	"P": 1539.75	"F": 4172}
{"v": 1	"t": 957576	"P": 1528.0	"F": 4205}
{"v": 1	"t": 957597	"P": 1539.75	"F": 4160}
{"v": 1	"t": 957617	"P": 1543.75	"F": 4158}
{"v": 1	"t": 957637	"P": 1541.0	"F": 4244}
{"v": 1	"t": 957658	"P": 1532.75	"F": 4199}
{"v": 1	"t": 957678	"P": 1541.25	"F": 4227}
{"v": 1	"t": 957698	"P": 1546.25	"F": 4304}
{"v": 1	"t": 957719	"P": 1534.5	"F": 4258}
{"v": 1	"t": 957739	"P": 1521.5	"F": 4203}
{"v": 1	"t": 957759	"P": 1543.25	"F": 4216}
{"v": 1	"t": 957780	"P": 1539.75	"F": 4238}
{"v": 1	"t": 957800	"P": 1534.0	"F": 4265}
{"v": 1	"t": 957820	"P": 1532.75	"F": 4199}
{"v": 1	"t": 957841	"P": 1546.25	"F": 4270}
{"v": 1	"t": 957861	"P": 1541.75	"F": 4256}
{"v": 1	"t": 957881	"P": 1533.75	"F": 4272}
{"v": 1	"t": 957902	"P": 1534.5	"F": 4377}
{"v": 1	"t": 957922	"P": 1545.0	"F": 4337}
{"v": 1	"t": 957943	"P": 1537.5	"F": 4411	"C": 45.4	"D": 3278	"sn": 54091930088003	"file": "/data/device_log/data0000.out"	"CO2": 5203.451171875	"Tp": 24.46593475341797	"H": 22.862070083618164}
{"v": 1	"t": 957964	"P": 1532.25	"F": 4316}
{"v": 1	"t": 957984	"P": 1545.25	"F": 4352}
{"v": 1	"t": 958006	"P": 1547.25	"F": 4454}
{"v": 1	"t": 958026	"P": 1547.0	"F": 4394}
{"v": 1	"t": 958046	"P": 1536.5	"F": 4348}
{"v": 1	"t": 958067	"P": 1538.75	"F": 4257}
{"v": 1	"t": 958087	"P": 1545.0	"F": 4376}
{"v": 1	"t": 958107	"P": 1539.25	"F": 4339}
{"v": 1	"t": 958128	"P": 1532.5	"F": 4455}
{"v": 1	"t": 958148	"P": 1536.25	"F": 4338}
{"v": 1	"t": 958168	"P": 1543.75	"F": 4468}
{"v": 1	"t": 958189	"P": 1539.75	"F": 4399}
{"v": 1	"t": 958209	"P": 1528.75	"F": 4336}
{"v": 1	"t": 958229	"P": 1534.5	"F": 4147}
{"v": 1	"t": 958250	"P": 1545.75	"F": 4345}
{"v": 1	"t": 958270	"P": 1536.5	"F": 4320}
{"v": 1	"t": 958290	"P": 1534.0	"F": 4339}
{"v": 1	"t": 958311	"P": 1542.0	"F": 4328}
{"v": 1	"t": 958331	"P": 1538.75	"F": 4356}
{"v": 1	"t": 958351	"P": 1534.0	"F": 4341}
{"v": 1	"t": 958372	"P": 1528.75	"F": 4248}
{"v": 1	"t": 958392	"P": 1541.0	"F": 4253}
{"v": 1	"t": 958412	"P": 1533.0	"F": 4347}
{"v": 1	"t": 958433	"P": 1523.25	"F": 4094}
{"v": 1	"t": 958453	"P": 1526.0	"F": 3798}
{"v": 1	"t": 958473	"P": 1527.0	"F": 3512}
{"v": 1	"t": 958494	"P": 1510.25	"F": 3310}
{"v": 1	"t": 958514	"P": 1505.75	"F": 2756}
{"v": 1	"t": 958535	"P": 1505.75	"F": 1970}
{"v": 1	"t": 958555	"P": 1491.5	"F": 1262}
{"v": 1	"t": 958575	"P": 1480.5	"F": 865}
{"v": 1	"t": 958596	"P": 1488.0	"F": 333}
{"v": 1	"t": 958616	"P": 1480.25	"F": -4}
{"v": 1	"t": 958636	"P": 1420.75	"F": 12}
{"v": 1	"t": 958657	"P": 1574.25	"F": 34}
{"v": 1	"t": 958677	"P": 1300.5	"F": 31}
{"v": 1	"t": 958697	"P": 1549.75	"F": 50}
{"v": 1	"t": 958718	"P": 1479.75	"F": 36}
{"v": 1	"t": 958738	"P": 1354.5	"F": 31}
{"v": 1	"t": 958758	"P": 1499.0	"F": 69}
{"v": 1	"t": 958779	"P": 1522.5	"F": 62}
{"v": 1	"t": 958799	"P": 1355.0	"F": 47}
{"v": 1	"t": 958819	"P": 1515.25	"F": 49}
{"v": 1	"t": 958840	"P": 1484.25	"F": 41}
{"v": 1	"t": 958860	"P": 1369.0	"F": 29}
{"v": 1	"t": 958880	"P": 1484.0	"F": 36}
{"v": 1	"t": 958901	"P": 1527.75	"F": 38}
{"v": 1	"t": 958921	"P": 1399.75	"F": 40}
{"v": 1	"t": 958941	"P": 1436.0	"F": 47}
{"v": 1	"t": 958962	"P": 1577.75	"F": 54	"C": 45.41	"D": 3278	"sn": 54091930088003	"file": "/data/device_log/data0000.out"}
{"v": 1	"t": 958983	"P": 1450.0	"F": 43}
{"v": 1	"t": 959003	"P": 1362.75	"F": 42}
{"v": 1	"t": 959025	"P": 1377.75	"F": 51}
{"v": 1	"t": 959045	"P": 1588.25	"F": 49}
{"v": 1	"t": 959066	"P": 1421.5	"F": 59}
{"v": 1	"t": 959086	"P": 1350.75	"F": 33}
{"v": 1	"t": 959107	"P": 1624.5	"F": 86}
{"v": 1	"t": 959127	"P": 1443.75	"F": 55}
{"v": 1	"t": 959147	"P": 1421.0	"F": 88}
{"v": 1	"t": 959168	"P": 1636.5	"F": 80}
{"v": 1	"t": 959188	"P": 1370.5	"F": 59}
{"v": 1	"t": 959208	"P": 1484.0	"F": 87}
{"v": 1	"t": 959229	"P": 1592.0	"F": 92}
{"v": 1	"t": 959249	"P": 1328.5	"F": 74}
{"v": 1	"t": 959269	"P": 1623.25	"F": 127}
{"v": 1	"t": 959290	"P": 1472.25	"F": 162}
{"v": 1	"t": 959310	"P": 1467.5	"F": 274}
{"v": 1	"t": 959330	"P": 1517.25	"F": 607}
{"v": 1	"t": 959351	"P": 1510.0	"F": 1102}
{"v": 1	"t": 959371	"P": 1501.0	"F": 1377}
{"v": 1	"t": 959391	"P": 1506.5	"F": 1573}
{"v": 1	"t": 959412	"P": 1510.75	"F": 1885}
{"v": 1	"t": 959432	"P": 1522.25	"F": 2213}
{"v": 1	"t": 959452	"P": 1515.5	"F": 2381}
{"v": 1	"t": 959473	"P": 1508.25	"F": 2695}
{"v": 1	"t": 959493	"P": 1518.25	"F": 2711}
{"v": 1	"t": 959513	"P": 1522.5	"F": 2877}
{"v": 1	"t": 959534	"P": 1514.25	"F": 2827}
{"v": 1	"t": 959554	"P": 1510.0	"F": 2907}
{"v": 1	"t": 959574	"P": 1517.0	"F": 2904}
{"v": 1	"t": 959595	"P": 1523.75	"F": 2848}
{"v": 1	"t": 959615	"P": 1512.25	"F": 2968}
{"v": 1	"t": 959636	"P": 1523.0	"F": 3055}
{"v": 1	"t": 959656	"P": 1520.75	"F": 3033}
{"v": 1	"t": 959677	"P": 1514.75	"F": 2898}
{"v": 1	"t": 959697	"P": 1525.0	"F": 3157}
{"v": 1	"t": 959717	"P": 1528.75	"F": 3119}
{"v": 1	"t": 959737	"P": 1520.25	"F": 3244}
{"v": 1	"t": 959758	"P": 1518.25	"F": 3458}
{"v": 1	"t": 959778	"P": 1531.5	"F": 3411}
{"v": 1	"t": 959798	"P": 1528.5	"F": 3427}
{"v": 1	"t": 959819	"P": 1525.75	"F": 3490}
{"v": 1	"t": 959839	"P": 1525.75	"F": 3650}
{"v": 1	"t": 959859	"P": 1536.5	"F": 3783}
{"v": 1	"t": 959880	"P": 1531.0	"F": 3736}
{"v": 1	"t": 959900	"P": 1523.75	"F": 3685}
{"v": 1	"t": 959920	"P": 1528.5	"F": 3599}
{"v": 1	"t": 959941	"P": 1537.25	"F": 3606}
{"v": 1	"t": 959961	"P": 1526.25	"F": 3488}
{"v": 1	"t": 959981	"P": 1525.25	"F": 3664	"C": 45.385	"D": 3278	"sn": 54091930088003	"file": "/data/device_log/data0000.out"	"CO2": 4871.9169921875	"Tp": 24.436561584472656	"H": 22.978940963745117}
{"v": 1	"t": 960003	"P": 1528.25	"F": 3758}
{"v": 1	"t": 960023	"P": 1534.0	"F": 3642}
{"v": 1	"t": 960045	"P": 1523.0	"F": 3654}
{"v": 1	"t": 960066	"P": 1537.5	"F": 3903}
{"v": 1	"t": 960086	"P": 1536.75	"F": 3821}
{"v": 1	"t": 960106	"P": 1529.25	"F": 3788}
{"v": 1	"t": 960127	"P": 1525.0	"F": 4010}
{"v": 1	"t": 960147	"P": 1538.0	"F": 3837}
{"v": 1	"t": 960167	"P": 1536.5	"F": 3910}
{"v": 1	"t": 960188	"P": 1528.25	"F": 3838}
{"v": 1	"t": 960208	"P": 1535.0	"F": 3800}
{"v": 1	"t": 960229	"P": 1526.0	"F": 3758}
{"v": 1	"t": 960249	"P": 1525.25	"F": 3836}
{"v": 1	"t": 960269	"P": 1536.5	"F": 3756}
{"v": 1	"t": 960290	"P": 1536.0	"F": 3612}
{"v": 1	"t": 960310	"P": 1528.25	"F": 3880}
{"v": 1	"t": 960330	"P": 1528.5	"F": 3827}
{"v": 1	"t": 960351	"P": 1541.75	"F": 3925}
{"v": 1	"t": 960371	"P": 1538.5	"F": 4043}
{"v": 1	"t": 960391	"P": 1535.5	"F": 3959}
{"v": 1	"t": 960412	"P": 1540.25	"F": 3956}
{"v": 1	"t": 960432	"P": 1544.75	"F": 4028}
{"v": 1	"t": 960452	"P": 1536.5	"F": 4004}
{"v": 1	"t": 960473	"P": 1532.25	"F": 4257}
{"v": 1	"t": 960493	"P": 1537.25	"F": 4030}
{"v": 1	"t": 960513	"P": 1539.5	"F": 4192}
{"v": 1	"t": 960534	"P": 1534.25	"F": 4133}
{"v": 1	"t": 960554	"P": 1535.75	"F": 3972}
{"v": 1	"t": 960574	"P": 1545.5	"F": 4149}
{"v": 1	"t": 960595	"P": 1545.0	"F": 4136}
{"v": 1	"t": 960615	"P": 1531.25	"F": 4129}
{"v": 1	"t": 960635	"P": 1538.25	"F": 4214}
{"v": 1	"t": 960656	"P": 1549.75	"F": 4361}
{"v": 1	"t": 960676	"P": 1542.25	"F": 4282}
{"v": 1	"t": 960696	"P": 1534.75	"F": 4218}
{"v": 1	"t": 960717	"P": 1537.0	"F": 4232}
{"v": 1	"t": 960737	"P": 1547.25	"F": 4266}
{"v": 1	"t": 960758	"P": 1539.25	"F": 4410}
{"v": 1	"t": 960778	"P": 1544.75	"F": 4619}
{"v": 1	"t": 960798	"P": 1549.75	"F": 4678}
{"v": 1	"t": 960819	"P": 1545.75	"F": 4726}
{"v": 1	"t": 960840	"P": 1550.75	"F": 4744}
{"v": 1	"t": 960860	"P": 1549.0	"F": 4806}
{"v": 1	"t": 960881	"P": 1542.5	"F": 4782}
{"v": 1	"t": 960901	"P": 1554.5	"F": 4823}
{"v": 1	"t": 960921	"P": 1543.75	"F": 4810}
{"v": 1	"t": 960942	"P": 1550.25	"F": 4927}
{"v": 1	"t": 960962	"P": 1549.25	"F": 4854}
{"v": 1	"t": 960983	"P": 1537.0	"F": 4842}
{"v": 1	"t": 961003	"P": 1548.25	"F": 4758	"C": 45.39	"D": 3278	"sn": 54091930088003	"file": "/data/device_log/data0000.out"}
{"v": 1	"t": 961024	"P": 1544.25	"F": 4786}
{"v": 1	"t": 961044	"P": 1536.75	"F": 4812}
{"v": 1	"t": 961066	"P": 1539.25	"F": 4704}
{"v": 1	"t": 961087	"P": 1535.25	"F": 4678}
{"v": 1	"t": 961107	"P": 1544.5	"F": 4516}
{"v": 1	"t": 961127	"P": 1539.5	"F": 4579}
{"v": 1	"t": 961148	"P": 1531.5	"F": 4322}
{"v": 1	"t": 961168	"P": 1525.5	"F": 4275}
{"v": 1	"t": 961188	"P": 1537.75	"F": 4041}
{"v": 1	"t": 961209	"P": 1522.0	"F": 3851}
{"v": 1	"t": 961229	"P": 1514.5	"F": 3602}
{"v": 1	"t": 961249	"P": 1512.75	"F": 3225}
{"v": 1	"t": 961270	"P": 1511.5	"F": 2656}
{"v": 1	"t": 961290	"P": 1497.5	"F": 2057}
{"v": 1	"t": 961310	"P": 1489.25	"F": 1275}
{"v": 1	"t": 961331	"P": 1488.75	"F": 914}
{"v": 1	"t": 961351	"P": 1486.5	"F": 645}
{"v": 1	"t": 961371	"P": 1482.5	"F": 272}
{"v": 1	"t": 961392	"P": 1477.5	"F": 33}
{"v": 1	"t": 961412	"P": 1492.25	"F": 38}
{"v": 1	"t": 961432	"P": 1471.0	"F": 34}
{"v": 1	"t": 961453	"P": 1499.25	"F": 40}
{"v": 1	"t": 961473	"P": 1491.75	"F": 42}
{"v": 1	"t": 961493	"P": 1430.75	"F": 34}
{"v": 1	"t": 961514	"P": 1568.5	"F": 47}
{"v": 1	"t": 961534	"P": 1379.5	"F": 28}
{"v": 1	"t": 961554	"P": 1575.75	"F": 59}
{"v": 1	"t": 961575	"P": 1355.75	"F": 39}
{"v": 1	"t": 961595	"P": 1530.25	"F": 64}
{"v": 1	"t": 961616	"P": 1542.5	"F": 42}
{"v": 1	"t": 961636	"P": 1340.0	"F": 38}
{"v": 1	"t": 961657	"P": 1517.0	"F": 62}
{"v": 1	"t": 961677	"P": 1526.0	"F": 79}
{"v": 1	"t": 961697	"P": 1300.25	"F": 47}
{"v": 1	"t": 961718	"P": 1623.0	"F": 79}
{"v": 1	"t": 961738	"P": 1391.25	"F": 63}
{"v": 1	"t": 961758	"P": 1434.75	"F": 80}
{"v": 1	"t": 961779	"P": 1621.25	"F": 76}
{"v": 1	"t": 961799	"P": 1328.5	"F": 54}
{"v": 1	"t": 961819	"P": 1506.5	"F": 77}
{"v": 1	"t": 961839	"P": 1557.75	"F": 66}
{"v": 1	"t": 961860	"P": 1359.5	"F": 71}
{"v": 1	"t": 961880	"P": 1608.25	"F": 107}
{"v": 1	"t": 961900	"P": 1411.25	"F": 108}
{"v": 1	"t": 961921	"P": 1440.5	"F": 115}
{"v": 1	"t": 961941	"P": 1634.25	"F": 90}
{"v": 1	"t": 961962	"P": 1315.75	"F": 73}
{"v": 1	"t": 961982	"P": 1562.0	"F": 93}
{"v": 1	"t": 962002	"P": 1532.75	"F": 74}
{"v": 1	"t": 962023	"P": 1367.25	"F": 86	"C": 45.355	"D": 3278	"sn": 54091930088003	"file": "/data/device_log/data0000.out"	"CO2": 5070.99755859375	"Tp": 24.449913024902344	"H": 22.862247467041016}
{"v": 1	"t": 962044	"P": 1444.75	"F": 104}
{"v": 1	"t": 962065	"P": 1598.5	"F": 152}
{"v": 1	"t": 962087	"P": 1581.75	"F": 142}
{"v": 1	"t": 962107	"P": 1431.25	"F": 164}
{"v": 1	"t": 962127	"P": 1508.0	"F": 197}
{"v": 1	"t": 962148	"P": 1544.75	"F": 238}
{"v": 1	"t": 962168	"P": 1466.25	"F": 282}
{"v": 1	"t": 962189	"P": 1496.25	"F": 331}
{"v": 1	"t": 962209	"P": 1505.0	"F": 343}
{"v": 1	"t": 962229	"P": 1494.5	"F": 305}
{"v": 1	"t": 962250	"P": 1498.0	"F": 274}
{"v": 1	"t": 962270	"P": 1503.5	"F": 306}
{"v": 1	"t": 962290	"P": 1494.0	"F": 515}
{"v": 1	"t": 962311	"P": 1510.25	"F": 1014}
{"v": 1	"t": 962331	"P": 1510.25	"F": 1423}
{"v": 1	"t": 962351	"P": 1509.75	"F": 1708}
{"v": 1	"t": 962372	"P": 1507.0	"F": 2017}
{"v": 1	"t": 962392	"P": 1522.0	"F": 2179}
{"v": 1	"t": 962412	"P": 1513.25	"F": 2367}
{"v": 1	"t": 962433	"P": 1511.5	"F": 2639}
{"v": 1	"t": 962453	"P": 1511.25	"F": 2746}
{"v": 1	"t": 962473	"P": 1525.75	"F": 2886}
{"v": 1	"t": 962494	"P": 1522.0	"F": 2947}
{"v": 1	"t": 962514	"P": 1517.25	"F": 3187}
{"v": 1	"t": 962534	"P": 1524.0	"F": 3085}
{"v": 1	"t": 962555	"P": 1535.0	"F": 3293}
{"v": 1	"t": 962575	"P": 1525.75	"F": 3462}
{"v": 1	"t": 962595	"P": 1520.5	"F": 3438}
{"v": 1	"t": 962616	"P": 1529.5	"F": 3460}
{"v": 1	"t": 962636	"P": 1534.5	"F": 3596}
{"v": 1	"t": 962656	"P": 1530.5	"F": 3694}
{"v": 1	"t": 962677	"P": 1523.25	"F": 3706}
{"v": 1	"t": 962697	"P": 1539.25	"F": 3855}
{"v": 1	"t": 962718	"P": 1525.0	"F": 3870}
{"v": 1	"t": 962738	"P": 1527.25	"F": 3947}
{"v": 1	"t": 962758	"P": 1539.0	"F": 3927}
{"v": 1	"t": 962779	"P": 1536.0	"F": 3947}
{"v": 1	"t": 962799	"P": 1532.25	"F": 3908}
{"v": 1	"t": 962819	"P": 1541.0	"F": 4183}
{"v": 1	"t": 962840	"P": 1544.75	"F": 4231}
{"v": 1	"t": 962860	"P": 1532.25	"F": 4273}
{"v": 1	"t": 962880	"P": 1526.5	"F": 4178}
{"v": 1	"t": 962901	"P": 1548.5	"F": 4137}
{"v": 1	"t": 962921	"P": 1546.5	"F": 4276}
{"v": 1	"t": 962941	"P": 1532.5	"F": 4173}
{"v": 1	"t": 962962	"P": 1534.5	"F": 4046}
{"v": 1	"t": 962982	"P": 1541.5	"F": 4143}
{"v": 1	"t": 963002	"P": 1535.25	"F": 4114}
{"v": 1	"t": 963023	"P": 1534.25	"F": 4291}
{"v": 1	"t": 963043	"P": 1538.75	"F": 4128	"C": 45.385	"D": 3278	"sn": 54091930088003	"file": "/data/device_log/data0000.out"}
{"v": 1	"t": 963064	"P": 1539.75	"F": 4042}
{"v": 1	"t": 963084	"P": 1546.0	"F": 4218}
{"v": 1	"t": 963106	"P": 1537.5	"F": 4248}
{"v": 1	"t": 963127	"P": 1544.0	"F": 4331}
{"v": 1	"t": 963147	"P": 1542.0	"F": 4464}
{"v": 1	"t": 963167	"P": 1540.25	"F": 4287}
{"v": 1	"t": 963188	"P": 1540.25	"F": 4544}
{"v": 1	"t": 963208	"P": 1541.25	"F": 4446}
{"v": 1	"t": 963228	"P": 1543.75	"F": 4427}
{"v": 1	"t": 963249	"P": 1541.0	"F": 4506}
{"v": 1	"t": 963269	"P": 1537.25	"F": 4530}
{"v": 1	"t": 963290	"P": 1542.75	"F": 4539}
{"v": 1	"t": 963310	"P": 1536.75	"F": 4436}
{"v": 1	"t": 963331	"P": 1543.75	"F": 4414}
{"v": 1	"t": 963351	"P": 1542.25	"F": 4584}
{"v": 1	"t": 963371	"P": 1540.25	"F": 4537}
{"v": 1	"t": 963392	"P": 1532.0	"F": 4511}
{"v": 1	"t": 963412	"P": 1536.75	"F": 4453}
{"v": 1	"t": 963432	"P": 1541.75	"F": 4352}
{"v": 1	"t": 963452	"P": 1532.5	"F": 4355}
{"v": 1	"t": 963473	"P": 1534.0	"F": 4466}
{"v": 1	"t": 963493	"P": 1550.75	"F": 4414}
{"v": 1	"t": 963513	"P": 1548.0	"F": 4336}
{"v": 1	"t": 963534	"P": 1536.75	"F": 4442}
{"v": 1	"t": 963554	"P": 1546.75	"F": 4674}
{"v": 1	"t": 963574	"P": 1553.5	"F": 4830}
{"v": 1	"t": 963595	"P": 1552.25	"F": 4757}
{"v": 1	"t": 963615	"P": 1541.75	"F": 4800}
{"v": 1	"t": 963635	"P": 1549.75	"F": 4944}
{"v": 1	"t": 963656	"P": 1550.0	"F": 4803}
{"v": 1	"t": 963676	"P": 1548.25	"F": 4835}
{"v": 1	"t": 963696	"P": 1537.25	"F": 4917}
{"v": 1	"t": 963717	"P": 1541.75	"F": 4825}
{"v": 1	"t": 963737	"P": 1552.5	"F": 4743}
{"v": 1	"t": 963757	"P": 1542.75	"F": 4826}
{"v": 1	"t": 963778	"P": 1539.25	"F": 4679}
{"v": 1	"t": 963798	"P": 1546.0	"F": 4595}
{"v": 1	"t": 963818	"P": 1539.0	"F": 4602}
{"v": 1	"t": 963839	"P": 1535.5	"F": 4507}
{"v": 1	"t": 963859	"P": 1531.25	"F": 4505}
{"v": 1	"t": 963880	"P": 1534.5	"F": 4282}
{"v": 1	"t": 963900	"P": 1520.75	"F": 3954}
{"v": 1	"t": 963921	"P": 1513.0	"F": 3442}
{"v": 1	"t": 963941	"P": 1515.25	"F": 2861}
{"v": 1	"t": 963961	"P": 1501.5	"F": 2243}
{"v": 1	"t": 963981	"P": 1490.0	"F": 1502}
{"v": 1	"t": 964002	"P": 1489.25	"F": 1111}
{"v": 1	"t": 964022	"P": 1492.75	"F": 702}
{"v": 1	"t": 964042	"P": 1487.5	"F": 426}
{"v": 1	"t": 964063	"P": 1483.25	"F": 120	"C": 45.37	"D": 3278	"sn": 54091930088003	"file": "/data/device_log/data0000.out"	"CO2": 5275.8798828125	"Tp": 24.46593475341797	"H": 22.71417999267578}
{"v": 1	"t": 964084	"P": 1492.25	"F": 43}
{"v": 1	"t": 964105	"P": 1477.75	"F": 37}
{"v": 1	"t": 964128	"P": 1462.25	"F": 34}
{"v": 1	"t": 964148	"P": 1481.75	"F": 33}
{"v": 1	"t": 964168	"P": 1565.75	"F": 41}
{"v": 1	"t": 964189	"P": 1405.25	"F": 47}
{"v": 1	"t": 964209	"P": 1494.5	"F": 53}
{"v": 1	"t": 964230	"P": 1534.25	"F": 60}
{"v": 1	"t": 964250	"P": 1351.0	"F": 36}
{"v": 1	"t": 964270	"P": 1580.5	"F": 66}
{"v": 1	"t": 964291	"P": 1468.0	"F": 43}
{"v": 1	"t": 964311	"P": 1394.5	"F": 52}
{"v": 1	"t": 964331	"P": 1636.75	"F": 80}
{"v": 1	"t": 964352	"P": 1339.0	"F": 73}
{"v": 1	"t": 964372	"P": 1487.5	"F": 98}
{"v": 1	"t": 964392	"P": 1553.25	"F": 105}
{"v": 1	"t": 964413	"P": 1373.5	"F": 66}
{"v": 1	"t": 964433	"P": 1560.5	"F": 92}
{"v": 1	"t": 964454	"P": 1477.75	"F": 122}
{"v": 1	"t": 964474	"P": 1432.0	"F": 93}
{"v": 1	"t": 964495	"P": 1532.75	"F": 108}
{"v": 1	"t": 964515	"P": 1522.5	"F": 134}
{"v": 1	"t": 964536	"P": 1409.0	"F": 95}
{"v": 1	"t": 964556	"P": 1587.0	"F": 118}
{"v": 1	"t": 964576	"P": 1496.25	"F": 154}
{"v": 1	"t": 964597	"P": 1454.0	"F": 219}
{"v": 1	"t": 964617	"P": 1532.25	"F": 295}
{"v": 1	"t": 964638	"P": 1492.5	"F": 413}
{"v": 1	"t": 964658	"P": 1496.0	"F": 540}
{"v": 1	"t": 964679	"P": 1488.75	"F": 574}
{"v": 1	"t": 964699	"P": 1486.0	"F": 546}
{"v": 1	"t": 964719	"P": 1493.0	"F": 475}
{"v": 1	"t": 964740	"P": 1496.0	"F": 471}
{"v": 1	"t": 964760	"P": 1489.0	"F": 491}
{"v": 1	"t": 964780	"P": 1485.5	"F": 498}
{"v": 1	"t": 964801	"P": 1501.5	"F": 503}
{"v": 1	"t": 964821	"P": 1502.25	"F": 517}
{"v": 1	"t": 964841	"P": 1496.75	"F": 803}
{"v": 1	"t": 964862	"P": 1500.25	"F": 1127}
{"v": 1	"t": 964882	"P": 1512.0	"F": 1240}
{"v": 1	"t": 964902	"P": 1508.75	"F": 1450}
{"v": 1	"t": 964923	"P": 1501.5	"F": 1702}
{"v": 1	"t": 964943	"P": 1502.75	"F": 1750}
{"v": 1	"t": 964963	"P": 1515.25	"F": 1751}
{"v": 1	"t": 964984	"P": 1511.75	"F": 1947}
{"v": 1	"t": 965004	"P": 1506.5	"F": 2169}
{"v": 1	"t": 965024	"P": 1513.25	"F": 2238}
{"v": 1	"t": 965045	"P": 1521.75	"F": 2361}
{"v": 1	"t": 965065	"P": 1512.5	"F": 2708}
{"v": 1	"t": 965085	"P": 1510.75	"F": 2924	"C": 45.36	"D": 3278	"sn": 54091930088003	"file": "/data/device_log/data0000.out"}
{"v": 1	"t": 965106	"P": 1524.25	"F": 3134}
{"v": 1	"t": 965126	"P": 1516.5	"F": 3409}
{"v": 1	"t": 965148	"P": 1530.0	"F": 3507}
{"v": 1	"t": 965169	"P": 1522.5	"F": 3656}
{"v": 1	"t": 965189	"P": 1534.75	"F": 3687}
{"v": 1	"t": 965210	"P": 1528.5	"F": 3613}
{"v": 1	"t": 965230	"P": 1525.25	"F": 3793}
{"v": 1	"t": 965251	"P": 1541.25	"F": 3935}
{"v": 1	"t": 965271	"P": 1539.25	"F": 3977}
{"v": 1	"t": 965291	"P": 1534.5	"F": 4013}
{"v": 1	"t": 965312	"P": 1529.0	"F": 4148}
{"v": 1	"t": 965332	"P": 1545.5	"F": 4230}
{"v": 1	"t": 965352	"P": 1541.75	"F": 4292}
{"v": 1	"t": 965373	"P": 1533.25	"F": 4406}
{"v": 1	"t": 965393	"P": 1541.0	"F": 4372}
{"v": 1	"t": 965413	"P": 1546.75	"F": 4539}
{"v": 1	"t": 965434	"P": 1539.25	"F": 4548}
{"v": 1	"t": 965454	"P": 1538.0	"F": 4447}
{"v": 1	"t": 965474	"P": 1548.5	"F": 4533}
{"v": 1	"t": 965495	"P": 1554.0	"F": 4475}
{"v": 1	"t": 965515	"P": 1538.25	"F": 4490}
{"v": 1	"t": 965535	"P": 1534.5	"F": 4516}
{"v": 1	"t": 965556	"P": 1552.25	"F": 4505}
{"v": 1	"t": 965576	"P": 1549.5	"F": 4816}
{"v": 1	"t": 965596	"P": 1537.5	"F": 4695}
{"v": 1	"t": 965617	"P": 1541.0	"F": 4613}
{"v": 1	"t": 965637	"P": 1547.5	"F": 4714}
{"v": 1	"t": 965657	"P": 1545.5	"F": 4764}
{"v": 1	"t": 965678	"P": 1537.75	"F": 4554}
{"v": 1	"t": 965698	"P": 1540.75	"F": 4568}
{"v": 1	"t": 965718	"P": 1553.25	"F": 4651}
{"v": 1	"t": 965739	"P": 1541.75	"F": 4756}
{"v": 1	"t": 965759	"P": 1537.75	"F": 4756}
{"v": 1	"t": 965780	"P": 1552.5	"F": 4770}
{"v": 1	"t": 965800	"P": 1540.5	"F": 4599}
{"v": 1	"t": 965820	"P": 1538.0	"F": 4654}
{"v": 1	"t": 965841	"P": 1550.75	"F": 4756}
{"v": 1	"t": 965861	"P": 1554.25	"F": 4706}
{"v": 1	"t": 965881	"P": 1538.5	"F": 4559}
{"v": 1	"t": 965902	"P": 1543.0	"F": 4702}
{"v": 1	"t": 965922	"P": 1548.25	"F": 4663}
{"v": 1	"t": 965942	"P": 1539.75	"F": 4676}
{"v": 1	"t": 965963	"P": 1539.5	"F": 4568}
{"v": 1	"t": 965983	"P": 1545.5	"F": 4602}
{"v": 1	"t": 966003	"P": 1549.75	"F": 4733}
{"v": 1	"t": 966024	"P": 1540.75	"F": 4690}
{"v": 1	"t": 966044	"P": 1536.75	"F": 4707}
{"v": 1	"t": 966064	"P": 1544.25	"F": 4678}
{"v": 1	"t": 966085	"P": 1551.0	"F": 4615}
{"v": 1	"t": 966105	"P": 1544.25	"F": 4596	"C": 45.31	"D": 3278	"sn": 54091930088003	"file": "/data/device_log/data0000.out"	"CO2": 5832.40625	"Tp": 24.436561584472656	"H": 22.566164016723633}
{"v": 1	"t": 966127	"P": 1538.75	"F": 4640}
{"v": 1	"t": 966147	"P": 1547.75	"F": 4776}
{"v": 1	"t": 966169	"P": 1535.75	"F": 4577}
{"v": 1	"t": 966189	"P": 1537.5	"F": 4639}
{"v": 1	"t": 966209	"P": 1547.5	"F": 4631}
{"v": 1	"t": 966230	"P": 1546.75	"F": 4503}
{"v": 1	"t": 966250	"P": 1539.25	"F": 4423}
{"v": 1	"t": 966270	"P": 1535.0	"F": 4588}
{"v": 1	"t": 966291	"P": 1550.0	"F": 4488}
{"v": 1	"t": 966311	"P": 1537.0	"F": 4506}
{"v": 1	"t": 966332	"P": 1536.25	"F": 4470}
{"v": 1	"t": 966352	"P": 1538.75	"F": 4409}
{"v": 1	"t": 966373	"P": 1530.25	"F": 4556}
{"v": 1	"t": 966393	"P": 1543.0	"F": 4340}
{"v": 1	"t": 966413	"P": 1539.75	"F": 4486}
{"v": 1	"t": 966434	"P": 1536.0	"F": 4312}
{"v": 1	"t": 966454	"P": 1536.0	"F": 4370}
{"v": 1	"t": 966474	"P": 1534.75	"F": 4323}
{"v": 1	"t": 966495	"P": 1538.5	"F": 4114}
{"v": 1	"t": 966515	"P": 1522.5	"F": 3966}
{"v": 1	"t": 966535	"P": 1517.5	"F": 3516}
{"v": 1	"t": 966556	"P": 1516.5	"F": 3160}
{"v": 1	"t": 966576	"P": 1503.25	"F": 2407}
{"v": 1	"t": 966596	"P": 1489.0	"F": 1653}
{"v": 1	"t": 966617	"P": 1485.0	"F": 1086}
{"v": 1	"t": 966637	"P": 1492.0	"F": 631}
{"v": 1	"t": 966657	"P": 1486.5	"F": 245}
{"v": 1	"t": 966678	"P": 1474.75	"F": 22}
{"v": 1	"t": 966698	"P": 1493.25	"F": 40}
{"v": 1	"t": 966718	"P": 1483.25	"F": 34}
{"v": 1	"t": 966739	"P": 1427.0	"F": 26}
{"v": 1	"t": 966759	"P": 1574.75	"F": 53}
{"v": 1	"t": 966779	"P": 1429.25	"F": 46}
{"v": 1	"t": 966800	"P": 1426.0	"F": 43}
{"v": 1	"t": 966820	"P": 1555.75	"F": 50}
{"v": 1	"t": 966840	"P": 1391.5	"F": 30}
{"v": 1	"t": 966861	"P": 1403.25	"F": 42}
{"v": 1	"t": 966881	"P": 1532.0	"F": 48}
{"v": 1	"t": 966901	"P": 1372.75	"F": 14}
{"v": 1	"t": 966922	"P": 1496.0	"F": 21}
{"v": 1	"t": 966942	"P": 1354.5	"F": 21}
{"v": 1	"t": 966963	"P": 1523.5	"F": 32}
{"v": 1	"t": 966983	"P": 1326.0	"F": 23}
{"v": 1	"t": 967003	"P": 1545.75	"F": 33}
{"v": 1	"t": 967024	"P": 1333.25	"F": 16}
{"v": 1	"t": 967044	"P": 1535.75	"F": 35}
{"v": 1	"t": 967064	"P": 1365.75	"F": 17}
{"v": 1	"t": 967085	"P": 1522.0	"F": 25}
{"v": 1	"t": 967105	"P": 1390.25	"F": 20}
{"v": 1	"t": 967125	"P": 1493.25	"F": 29	"C": 45.365	"D": 3277	"sn": 54091930088003	"file": "/data/device_log/data0000.out"}
{"v": 1	"t": 967147	"P": 1458.0	"F": 18}
{"v": 1	"t": 967167	"P": 1487.0	"F": 20}
{"v": 1	"t": 967189	"P": 1514.75	"F": 29}
{"v": 1	"t": 967209	"P": 1409.75	"F": 32}
{"v": 1	"t": 967230	"P": 1542.0	"F": 54}
{"v": 1	"t": 967250	"P": 1377.0	"F": 59}
{"v": 1	"t": 967271	"P": 1537.5	"F": 58}
{"v": 1	"t": 967291	"P": 1480.75	"F": 74}
{"v": 1	"t": 967311	"P": 1501.5	"F": 69}
{"v": 1	"t": 967332	"P": 1448.5	"F": 59}
{"v": 1	"t": 967352	"P": 1647.25	"F": 99}
{"v": 1	"t": 967372	"P": 1342.25	"F": 128}
{"v": 1	"t": 967393	"P": 1544.75	"F": 173}
{"v": 1	"t": 967413	"P": 1492.75	"F": 185}
{"v": 1	"t": 967433	"P": 1490.75	"F": 183}
{"v": 1	"t": 967454	"P": 1492.25	"F": 191}
{"v": 1	"t": 967474	"P": 1508.5	"F": 221}
{"v": 1	"t": 967495	"P": 1503.75	"F": 276}
{"v": 1	"t": 967515	"P": 1497.75	"F": 420}
{"v": 1	"t": 967536	"P": 1495.0	"F": 705}
{"v": 1	"t": 967556	"P": 1505.5	"F": 975}
{"v": 1	"t": 967576	"P": 1494.25	"F": 1029}
{"v": 1	"t": 967596	"P": 1489.0	"F": 1025}
{"v": 1	"t": 967617	"P": 1497.25	"F": 1006}
{"v": 1	"t": 967637	"P": 1493.5	"F": 900}
{"v": 1	"t": 967657	"P": 1487.0	"F": 687}
{"v": 1	"t": 967678	"P": 1482.75	"F": 495}
{"v": 1	"t": 967698	"P": 1493.5	"F": 330}
{"v": 1	"t": 967718	"P": 1496.0	"F": 153}
{"v": 1	"t": 967739	"P": 1489.0	"F": 106}
{"v": 1	"t": 967759	"P": 1489.25	"F": 123}
{"v": 1	"t": 967779	"P": 1502.5	"F": 110}
{"v": 1	"t": 967800	"P": 1501.0	"F": 104}
{"v": 1	"t": 967820	"P": 1493.25	"F": 95}
{"v": 1	"t": 967840	"P": 1488.5	"F": 86}
{"v": 1	"t": 967861	"P": 1499.0	"F": 88}
{"v": 1	"t": 967881	"P": 1502.0	"F": 108}
{"v": 1	"t": 967901	"P": 1494.75	"F": 96}
{"v": 1	"t": 967922	"P": 1477.75	"F": 31}
{"v": 1	"t": 967942	"P": 1512.0	"F": 19}
{"v": 1	"t": 967962	"P": 1354.0	"F": 13}
{"v": 1	"t": 967983	"P": 1591.5	"F": 40}
{"v": 1	"t": 968003	"P": 1322.5	"F": 7}
{"v": 1	"t": 968023	"P": 1455.25	"F": 12}
{"v": 1	"t": 968044	"P": 1430.75	"F": 12}
{"v": 1	"t": 968064	"P": 1372.25	"F": -3}
{"v": 1	"t": 968085	"P": 1432.5	"F": 5}
{"v": 1	"t": 968105	"P": 1363.0	"F": -1}
{"v": 1	"t": 968126	"P": 1393.75	"F": 3}
{"v": 1	"t": 968146	"P": 1363.0	"F": 1	"C": 45.345	"D": 3277	"sn": 54091930088003	"file": "/data/device_log/data0000.out"	"CO2": 5603.19384765625	"Tp": 24.42321014404297	"H": 22.26637077331543}
{"v": 1	"t": 968168	"P": 1350.25	"F": 2}
{"v": 1	"t": 968188	"P": 1370.5	"F": 3}
{"v": 1	"t": 968209	"P": 1355.25	"F": 2}
{"v": 1	"t": 968230	"P": 1351.75	"F": 2}
{"v": 1	"t": 968250	"P": 1345.5	"F": 2}
{"v": 1	"t": 968270	"P": 1327.5	"F": 1}
{"v": 1	"t": 968291	"P": 1341.0	"F": 2}
{"v": 1	"t": 968311	"P": 1325.0	"F": 2}
{"v": 1	"t": 968331	"P": 1310.75	"F": 2}
{"v": 1	"t": 968352	"P": 1312.5	"F": 2}
{"v": 1	"t": 968372	"P": 1311.75	"F": 2}
{"v": 1	"t": 968392	"P": 1303.5	"F": 2}
{"v": 1	"t": 968413	"P": 1291.75	"F": 2}
{"v": 1	"t": 968433	"P": 1301.75	"F": 2}
{"v": 1	"t": 968453	"P": 1296.0	"F": 2}
{"v": 1	"t": 968474	"P": 1282.5	"F": 2}
{"v": 1	"t": 968494	"P": 1281.5	"F": 2}
{"v": 1	"t": 968514	"P": 1289.75	"F": 2}
{"v": 1	"t": 968535	"P": 1281.25	"F": 2}
{"v": 1	"t": 968555	"P": 1273.75	"F": 2}
{"v": 1	"t": 968576	"P": 1274.0	"F": 2}
{"v": 1	"t": 968596	"P": 1281.0	"F": 2}
{"v": 1	"t": 968616	"P": 1270.25	"F": 2}
{"v": 1	"t": 968636	"P": 1259.25	"F": 2}
{"v": 1	"t": 968657	"P": 1267.5	"F": 1}
{"v": 1	"t": 968677	"P": 1267.0	"F": 1}
{"v": 1	"t": 968697	"P": 1260.0	"F": 2}
{"v": 1	"t": 968718	"P": 1250.5	"F": 2}
{"v": 1	"t": 968738	"P": 1262.0	"F": 1}
{"v": 1	"t": 968758	"P": 1261.0	"F": 1}
{"v": 1	"t": 968779	"P": 1250.75	"F": 2}
{"v": 1	"t": 968799	"P": 1246.25	"F": 1}
{"v": 1	"t": 968819	"P": 1256.75	"F": 1}
{"v": 1	"t": 968840	"P": 1252.25	"F": 1}
{"v": 1	"t": 968860	"P": 1243.25	"F": 2}
{"v": 1	"t": 968880	"P": 1240.5	"F": 2}
{"v": 1	"t": 968901	"P": 1251.75	"F": 1}
{"v": 1	"t": 968921	"P": 1246.5	"F": 1}
{"v": 1	"t": 968941	"P": 1238.5	"F": 2}
{"v": 1	"t": 968962	"P": 1239.75	"F": 2}
{"v": 1	"t": 968982	"P": 1248.75	"F": 1}
{"v": 1	"t": 969002	"P": 1240.75	"F": 1}
{"v": 1	"t": 969023	"P": 1234.25	"F": 1}
{"v": 1	"t": 969043	"P": 1240.25	"F": 1}
{"v": 1	"t": 969063	"P": 1241.75	"F": 1}
{"v": 1	"t": 969084	"P": 1233.0	"F": 2}
{"v": 1	"t": 969104	"P": 1228.0	"F": 1}
{"v": 1	"t": 969124	"P": 1239.0	"F": 1}
{"v": 1	"t": 969145	"P": 1237.25	"F": 2}
{"v": 1	"t": 969165	"P": 1227.5	"F": 1	"C": 45.325	"D": 3277	"sn": 54091930088003	"file": "/data/device_log/data0000.out"}
{"v": 1	"t": 969186	"P": 1228.5	"F": 1}
{"v": 1	"t": 969206	"P": 1232.0	"F": 1}
{"v": 1	"t": 969228	"P": 1222.25	"F": 1}
{"v": 1	"t": 969248	"P": 1234.0	"F": 1}
{"v": 1	"t": 969269	"P": 1227.5	"F": 1}
{"v": 1	"t": 969289	"P": 1218.25	"F": 1}
{"v": 1	"t": 969309	"P": 1220.0	"F": 1}
{"v": 1	"t": 969330	"P": 1228.0	"F": 1}
{"v": 1	"t": 969350	"P": 1221.75	"F": 2}
{"v": 1	"t": 969370	"P": 1213.0	"F": 1}
{"v": 1	"t": 969391	"P": 1218.0	"F": 1}
{"v": 1	"t": 969411	"P": 1224.5	"F": 1}
{"v": 1	"t": 969431	"P": 1217.25	"F": 1}
{"v": 1	"t": 969452	"P": 1210.25	"F": 1}
{"v": 1	"t": 969472	"P": 1222.75	"F": 1}
{"v": 1	"t": 969492	"P": 1216.75	"F": 1}
{"v": 1	"t": 969513	"P": 1210.25	"F": 2}
{"v": 1	"t": 969533	"P": 1208.25	"F": 2}
{"v": 1	"t": 969553	"P": 1221.25	"F": 1}
{"v": 1	"t": 969574	"P": 1211.75	"F": 2}
{"v": 1	"t": 969594	"P": 1203.5	"F": 1}
{"v": 1	"t": 969614	"P": 1209.5	"F": 1}
{"v": 1	"t": 969635	"P": 1219.0	"F": 2}
{"v": 1	"t": 969655	"P": 1207.25	"F": 1}
{"v": 1	"t": 969675	"P": 1200.0	"F": 1}
{"v": 1	"t": 969696	"P": 1211.75	"F": 2}
{"v": 1	"t": 969716	"P": 1211.25	"F": 1}
{"v": 1	"t": 969736	"P": 1201.75	"F": 1}
{"v": 1	"t": 969757	"P": 1199.5	"F": 1}
{"v": 1	"t": 969777	"P": 1215.0	"F": 1}
{"v": 1	"t": 969797	"P": 1206.0	"F": 1}
{"v": 1	"t": 969818	"P": 1197.75	"F": 1}
{"v": 1	"t": 969838	"P": 1199.25	"F": 1}
{"v": 1	"t": 969858	"P": 1210.25	"F": 1}
{"v": 1	"t": 969879	"P": 1203.0	"F": 2}
{"v": 1	"t": 969899	"P": 1194.0	"F": 1}
{"v": 1	"t": 969919	"P": 1200.25	"F": 2}
{"v": 1	"t": 969940	"P": 1208.5	"F": 1}
{"v": 1	"t": 969960	"P": 1199.5	"F": 1}
{"v": 1	"t": 969980	"P": 1194.0	"F": 1}
{"v": 1	"t": 970001	"P": 1203.0	"F": 1}
{"v": 1	"t": 970021	"P": 1204.5	"F": 2}
{"v": 1	"t": 970041	"P": 1196.75	"F": 1}
{"v": 1	"t": 970062	"P": 1190.25	"F": 1}
{"v": 1	"t": 970082	"P": 1201.25	"F": 1}
{"v": 1	"t": 970102	"P": 1203.0	"F": 1}
{"v": 1	"t": 970123	"P": 1194.0	"F": 1}
{"v": 1	"t": 970143	"P": 1190.75	"F": 1}
{"v": 1	"t": 970163	"P": 1204.0	"F": 1}
{"v": 1	"t": 970184	"P": 1199.0	"F": 1	"C": 45.375	"D": 3277	"sn": 54091930088003	"file": "/data/device_log/data0000.out"	"CO2": 5276.8623046875	"Tp": 24.46593475341797	"H": 22.180694580078125}
{"v": 1	"t": 970205	"P": 1198.0	"F": 1}
{"v": 1	"t": 970225	"P": 1188.5	"F": 1}
{"v": 1	"t": 970246	"P": 1192.5	"F": 1}
{"v": 1	"t": 970267	"P": 1188.0	"F": 2}
{"v": 1	"t": 970287	"P": 1199.5	"F": 1}
{"v": 1	"t": 970307	"P": 1200.0	"F": 1}
{"v": 1	"t": 970328	"P": 1191.5	"F": 1}
{"v": 1	"t": 970348	"P": 1188.5	"F": 2}
{"v": 1	"t": 970368	"P": 1201.25	"F": 1}
{"v": 1	"t": 970389	"P": 1196.0	"F": 1}
{"v": 1	"t": 970409	"P": 1186.75	"F": 1}
{"v": 1	"t": 970429	"P": 1197.5	"F": 1}
{"v": 1	"t": 970450	"P": 1197.5	"F": 1}
{"v": 1	"t": 970470	"P": 1190.0	"F": 1}
{"v": 1	"t": 970490	"P": 1187.25	"F": 1}
{"v": 1	"t": 970511	"P": 1200.25	"F": 1}
{"v": 1	"t": 970531	"P": 1195.5	"F": 1}
{"v": 1	"t": 970551	"P": 1187.25	"F": 1}
{"v": 1	"t": 970572	"P": 1189.0	"F": 1}
{"v": 1	"t": 970592	"P": 1199.75	"F": 1}
{"v": 1	"t": 970612	"P": 1192.25	"F": 1}
{"v": 1	"t": 970633	"P": 1183.5	"F": 1}
{"v": 1	"t": 970653	"P": 1188.75	"F": 1}
{"v": 1	"t": 970673	"P": 1198.25	"F": 1}
{"v": 1	"t": 970694	"P": 1190.25	"F": 1}
{"v": 1	"t": 970714	"P": 1183.75	"F": 1}
{"v": 1	"t": 970734	"P": 1192.5	"F": 1}
{"v": 1	"t": 970755	"P": 1197.75	"F": 1}
{"v": 1	"t": 970775	"P": 1190.25	"F": 1}
{"v": 1	"t": 970795	"P": 1185.5	"F": 1}
{"v": 1	"t": 970816	"P": 1193.5	"F": 1}
{"v": 1	"t": 970836	"P": 1195.75	"F": 1}
{"v": 1	"t": 970856	"P": 1188.0	"F": 1}
{"v": 1	"t": 970877	"P": 1185.5	"F": 1}
{"v": 1	"t": 970897	"P": 1195.5	"F": 1}
{"v": 1	"t": 970917	"P": 1194.5	"F": 1}
{"v": 1	"t": 970938	"P": 1185.25	"F": 1}
{"v": 1	"t": 970958	"P": 1185.75	"F": 1}
{"v": 1	"t": 970978	"P": 1194.75	"F": 1}
{"v": 1	"t": 970999	"P": 1192.5	"F": 1}
{"v": 1	"t": 971019	"P": 1185.25	"F": 1}
{"v": 1	"t": 971039	"P": 1186.5	"F": 1}
{"v": 1	"t": 971060	"P": 1199.25	"F": 1}
{"v": 1	"t": 971080	"P": 1187.75	"F": 1}
{"v": 1	"t": 971100	"P": 1181.75	"F": 1}
{"v": 1	"t": 971121	"P": 1192.5	"F": 1}
{"v": 1	"t": 971141	"P": 1194.25	"F": 1}
{"v": 1	"t": 971161	"P": 1186.75	"F": 1}
{"v": 1	"t": 971182	"P": 1184.0	"F": 1}
{"v": 1	"t": 971202	"P": 1196.75	"F": 1	"C": 45.36	"D": 3277	"sn": 54091930088003	"file": "/data/device_log/data0000.out"}
{"v": 1	"t": 971222	"P": 1191.0	"F": 1}
{"v": 1	"t": 971243	"P": 1183.0	"F": 1}
{"v": 1	"t": 971267	"P": 1192.75	"F": 1}
{"v": 1	"t": 971287	"P": 1193.0	"F": 1}
{"v": 1	"t": 971307	"P": 1185.75	"F": 1}
{"v": 1	"t": 971328	"P": 1182.0	"F": 1}
{"v": 1	"t": 971348	"P": 1194.0	"F": 1}
{"v": 1	"t": 971368	"P": 1191.0	"F": 1}
{"v": 1	"t": 971389	"P": 1182.75	"F": 1}
{"v": 1	"t": 971409	"P": 1181.75	"F": 1}
{"v": 1	"t": 971429	"P": 1194.25	"F": 1}
{"v": 1	"t": 971450	"P": 1190.5	"F": 1}
{"v": 1	"t": 971470	"P": 1184.0	"F": 1}
{"v": 1	"t": 971490	"P": 1181.75	"F": 1}
{"v": 1	"t": 971511	"P": 1194.5	"F": 1}
{"v": 1	"t": 971531	"P": 1189.75	"F": 1}
{"v": 1	"t": 971551	"P": 1181.25	"F": 1}
{"v": 1	"t": 971572	"P": 1182.5	"F": 1}
{"v": 1	"t": 971592	"P": 1195.0	"F": 1}
{"v": 1	"t": 971612	"P": 1188.25	"F": 1}
{"v": 1	"t": 971633	"P": 1181.25	"F": 1}
{"v": 1	"t": 971653	"P": 1185.0	"F": 1}
{"v": 1	"t": 971673	"P": 1194.25	"F": 1}
{"v": 1	"t": 971694	"P": 1187.0	"F": 1}
{"v": 1	"t": 971714	"P": 1180.0	"F": 1}
{"v": 1	"t": 971734	"P": 1188.75	"F": 1}
{"v": 1	"t": 971755	"P": 1193.0	"F": 1}
{"v": 1	"t": 971775	"P": 1182.25	"F": 1}
{"v": 1	"t": 971795	"P": 1179.5	"F": 1}
{"v": 1	"t": 971816	"P": 1192.75	"F": 1}
{"v": 1	"t": 971836	"P": 1188.75	"F": 1}
{"v": 1	"t": 971856	"P": 1180.75	"F": 1}
{"v": 1	"t": 971877	"P": 1183.25	"F": 1}
{"v": 1	"t": 971897	"P": 1193.5	"F": 1}
{"v": 1	"t": 971917	"P": 1186.25	"F": 1}
{"v": 1	"t": 971938	"P": 1178.0	"F": 1}
{"v": 1	"t": 971958	"P": 1191.75	"F": 1}
{"v": 1	"t": 971979	"P": 1186.0	"F": 1}
{"v": 1	"t": 971999	"P": 1177.0	"F": 1}
{"v": 1	"t": 972019	"P": 1185.75	"F": 1}
{"v": 1	"t": 972040	"P": 1188.75	"F": 1}
{"v": 1	"t": 972060	"P": 1181.25	"F": 1}
{"v": 1	"t": 972080	"P": 1180.75	"F": 1}
{"v": 1	"t": 972101	"P": 1192.5	"F": 2}
{"v": 1	"t": 972121	"P": 1185.0	"F": 1}
{"v": 1	"t": 972141	"P": 1178.25	"F": 1}
{"v": 1	"t": 972162	"P": 1185.0	"F": 1}
{"v": 1	"t": 972182	"P": 1191.0	"F": 1}
{"v": 1	"t": 972203	"P": 1182.5	"F": 1}
{"v": 1	"t": 972223	"P": 1178.75	"F": 1	"C": 45.32	"D": 3277	"sn": 54091930088003	"file": "/data/device_log/data0000.out"	"CO2": 5126.3583984375	"Tp": 24.50865936279297	"H": 22.032947540283203}
{"v": 1	"t": 972244	"P": 1181.75	"F": 1}
{"v": 1	"t": 972265	"P": 1191.75	"F": 1}
{"v": 1	"t": 972286	"P": 1191.25	"F": 1}
{"v": 1	"t": 972306	"P": 1183.75	"F": 1}
{"v": 1	"t": 972327	"P": 1177.25	"F": 1}
{"v": 1	"t": 972347	"P": 1187.25	"F": 1}
{"v": 1	"t": 972367	"P": 1189.25	"F": 1}
{"v": 1	"t": 972388	"P": 1180.75	"F": 1}
{"v": 1	"t": 972408	"P": 1178.5	"F": 1}
{"v": 1	"t": 972428	"P": 1191.25	"F": 1}
{"v": 1	"t": 972449	"P": 1185.0	"F": 1}
{"v": 1	"t": 972469	"P": 1179.0	"F": 1}
{"v": 1	"t": 972489	"P": 1179.25	"F": 1}
{"v": 1	"t": 972510	"P": 1192.75	"F": 1}
{"v": 1	"t": 972530	"P": 1184.0	"F": 1}
{"v": 1	"t": 972550	"P": 1179.75	"F": 1}
{"v": 1	"t": 972570	"P": 1182.0	"F": 1}
{"v": 1	"t": 972591	"P": 1191.5	"F": 1}
{"v": 1	"t": 972611	"P": 1182.25	"F": 1}
{"v": 1	"t": 972631	"P": 1178.5	"F": 1}
{"v": 1	"t": 972652	"P": 1182.0	"F": 1}
{"v": 1	"t": 972672	"P": 1192.5	"F": 1}
{"v": 1	"t": 972692	"P": 1183.25	"F": 1}
{"v": 1	"t": 972713	"P": 1175.5	"F": 1}
{"v": 1	"t": 972733	"P": 1182.25	"F": 1}
{"v": 1	"t": 972753	"P": 1189.0	"F": 1}
{"v": 1	"t": 972774	"P": 1182.25	"F": 1}
{"v": 1	"t": 972794	"P": 1176.0	"F": 1}
{"v": 1	"t": 972814	"P": 1184.0	"F": 1}
{"v": 1	"t": 972835	"P": 1189.25	"F": 1}
{"v": 1	"t": 972855	"P": 1181.5	"F": 1}
{"v": 1	"t": 972875	"P": 1168.5	"F": 1}
{"v": 1	"t": 972896	"P": 1187.25	"F": 1}
{"v": 1	"t": 972916	"P": 1185.5	"F": 1}
{"v": 1	"t": 972936	"P": 1178.75	"F": 1}
{"v": 1	"t": 972957	"P": 1177.0	"F": 1}
{"v": 1	"t": 972977	"P": 1188.0	"F": 1}
{"v": 1	"t": 972997	"P": 1185.0	"F": 1}
{"v": 1	"t": 973018	"P": 1178.0	"F": 1}
{"v": 1	"t": 973038	"P": 1179.5	"F": 1}
{"v": 1	"t": 973058	"P": 1190.25	"F": 1}
{"v": 1	"t": 973079	"P": 1182.75	"F": 1}
{"v": 1	"t": 973099	"P": 1177.25	"F": 1}
{"v": 1	"t": 973119	"P": 1183.25	"F": 1}
{"v": 1	"t": 973140	"P": 1186.75	"F": 1}
{"v": 1	"t": 973160	"P": 1179.75	"F": 1}
{"v": 1	"t": 973180	"P": 1176.75	"F": 1}
{"v": 1	"t": 973201	"P": 1188.0	"F": 1}
{"v": 1	"t": 973221	"P": 1181.75	"F": 1}
{"v": 1	"t": 973241	"P": 1175.5	"F": 1	"C": 45.345	"D": 3277	"sn": 54091930088003	"file": "/data/device_log/data0000.out"}
{"v": 1	"t": 973262	"P": 1181.0	"F": 1}
{"v": 1	"t": 973282	"P": 1186.25	"F": 1}
{"v": 1	"t": 973304	"P": 1178.0	"F": 1}
{"v": 1	"t": 973325	"P": 1187.25	"F": 1}
{"v": 1	"t": 973345	"P": 1180.0	"F": 1}
{"v": 1	"t": 973365	"P": 1175.0	"F": 1}
{"v": 1	"t": 973386	"P": 1187.5	"F": 1}
{"v": 1	"t": 973406	"P": 1185.0	"F": 1}
{"v": 1	"t": 973426	"P": 1175.5	"F": 1}
{"v": 1	"t": 973447	"P": 1179.0	"F": 1}
{"v": 1	"t": 973467	"P": 1188.25	"F": 1}
{"v": 1	"t": 973487	"P": 1181.25	"F": 1}
{"v": 1	"t": 973508	"P": 1174.75	"F": 1}
{"v": 1	"t": 973528	"P": 1182.5	"F": 1}
{"v": 1	"t": 973548	"P": 1187.75	"F": 1}
{"v": 1	"t": 973569	"P": 1181.75	"F": 1}
{"v": 1	"t": 973589	"P": 1173.25	"F": 1}
{"v": 1	"t": 973609	"P": 1181.5	"F": 1}
{"v": 1	"t": 973630	"P": 1186.25	"F": 1}
{"v": 1	"t": 973650	"P": 1176.75	"F": 1}
{"v": 1	"t": 973670	"P": 1174.25	"F": 1}
{"v": 1	"t": 973691	"P": 1187.0	"F": 1}
{"v": 1	"t": 973711	"P": 1184.0	"F": 1}
{"v": 1	"t": 973731	"P": 1176.0	"F": 1}
{"v": 1	"t": 973752	"P": 1176.75	"F": 1}
{"v": 1	"t": 973772	"P": 1185.25	"F": 2}
{"v": 1	"t": 973792	"P": 1180.75	"F": 1}
{"v": 1	"t": 973813	"P": 1172.25	"F": 1}
{"v": 1	"t": 973833	"P": 1181.5	"F": 1}
{"v": 1	"t": 973853	"P": 1186.0	"F": 1}
{"v": 1	"t": 973874	"P": 1175.25	"F": 2}
{"v": 1	"t": 973894	"P": 1172.75	"F": 1}
{"v": 1	"t": 973914	"P": 1186.0	"F": 1}
{"v": 1	"t": 973935	"P": 1182.75	"F": 1}
{"v": 1	"t": 973955	"P": 1176.5	"F": 1}
{"v": 1	"t": 973975	"P": 1173.5	"F": 1}
{"v": 1	"t": 973996	"P": 1186.0	"F": 1}
{"v": 1	"t": 974016	"P": 1184.25	"F": 1}
{"v": 1	"t": 974036	"P": 1175.0	"F": 1}
{"v": 1	"t": 974057	"P": 1176.0	"F": 1}
{"v": 1	"t": 974077	"P": 1188.0	"F": 1}
{"v": 1	"t": 974097	"P": 1179.75	"F": 1}
{"v": 1	"t": 974118	"P": 1172.25	"F": 1}
{"v": 1	"t": 974138	"P": 1176.25	"F": 1}
{"v": 1	"t": 974158	"P": 1187.5	"F": 1}
{"v": 1	"t": 974179	"P": 1182.25	"F": 1}
{"v": 1	"t": 974199	"P": 1173.0	"F": 1}
{"v": 1	"t": 974219	"P": 1179.5	"F": 1}
{"v": 1	"t": 974240	"P": 1186.75	"F": 1}
{"v": 1	"t": 974260	"P": 1178.75	"F": 1	"C": 45.31	"D": 3277	"sn": 54091930088003	"file": "/data/device_log/data0000.out"	"CO2": 5055.1748046875	"Tp": 24.522010803222656	"H": 21.76561737060547}
{"v": 1	"t": 974281	"P": 1177.75	"F": 1}
{"v": 1	"t": 974302	"P": 1176.75	"F": 1}
{"v": 1	"t": 974323	"P": 1184.5	"F": 1}
{"v": 1	"t": 974344	"P": 1180.75	"F": 1}
{"v": 1	"t": 974364	"P": 1174.75	"F": 1}
{"v": 1	"t": 974384	"P": 1177.25	"F": 1}
{"v": 1	"t": 974405	"P": 1185.25	"F": 1}
{"v": 1	"t": 974425	"P": 1175.75	"F": 1}
{"v": 1	"t": 974446	"P": 1181.75	"F": 2}
{"v": 1	"t": 974466	"P": 1184.5	"F": 1}
{"v": 1	"t": 974486	"P": 1175.5	"F": 1}
{"v": 1	"t": 974507	"P": 1173.75	"F": 1}
{"v": 1	"t": 974527	"P": 1186.25	"F": 1}
{"v": 1	"t": 974547	"P": 1181.75	"F": 1}
{"v": 1	"t": 974568	"P": 1173.0	"F": 1}
{"v": 1	"t": 974588	"P": 1176.5	"F": 1}
{"v": 1	"t": 974608	"P": 1185.25	"F": 1}
{"v": 1	"t": 974629	"P": 1180.5	"F": 1}
{"v": 1	"t": 974649	"P": 1171.0	"F": 1}
{"v": 1	"t": 974669	"P": 1181.0	"F": 1}
{"v": 1	"t": 974690	"P": 1184.25	"F": 1}
{"v": 1	"t": 974710	"P": 1176.0	"F": 1}
{"v": 1	"t": 974730	"P": 1172.0	"F": 1}
{"v": 1	"t": 974751	"P": 1187.0	"F": 1}
{"v": 1	"t": 974771	"P": 1182.75	"F": 1}
{"v": 1	"t": 974791	"P": 1176.75	"F": 1}
{"v": 1	"t": 974812	"P": 1174.0	"F": 1}
{"v": 1	"t": 974832	"P": 1188.25	"F": 1}
{"v": 1	"t": 974852	"P": 1180.75	"F": 1}
{"v": 1	"t": 974873	"P": 1175.75	"F": 1}
{"v": 1	"t": 974893	"P": 1176.5	"F": 1}
{"v": 1	"t": 974913	"P": 1188.75	"F": 1}
{"v": 1	"t": 974934	"P": 1177.5	"F": 1}
{"v": 1	"t": 974954	"P": 1175.75	"F": 1}
{"v": 1	"t": 974975	"P": 1186.0	"F": 1}
{"v": 1	"t": 974995	"P": 1177.75	"F": 1}
{"v": 1	"t": 975015	"P": 1174.0	"F": 1}
{"v": 1	"t": 975036	"P": 1187.0	"F": 1}
{"v": 1	"t": 975056	"P": 1179.75	"F": 1}
{"v": 1	"t": 975076	"P": 1174.5	"F": 1}
{"v": 1	"t": 975097	"P": 1177.25	"F": 1}
{"v": 1	"t": 975117	"P": 1186.25	"F": 1}
{"v": 1	"t": 975137	"P": 1179.25	"F": 1}
{"v": 1	"t": 975158	"P": 1173.75	"F": 1}
{"v": 1	"t": 975178	"P": 1178.25	"F": 1}
{"v": 1	"t": 975198	"P": 1186.25	"F": 1}
{"v": 1	"t": 975219	"P": 1177.0	"F": 1}
{"v": 1	"t": 975239	"P": 1173.0	"F": 1}
{"v": 1	"t": 975259	"P": 1184.25	"F": 1}
{"v": 1	"t": 975280	"P": 1181.5	"F": 1	"C": 45.3	"D": 3277	"sn": 54091930088003	"file": "/data/device_log/data0000.out"}
{"v": 1	"t": 975300	"P": 1177.5	"F": 1}
{"v": 1	"t": 975321	"P": 1188.75	"F": 1}
{"v": 1	"t": 975344	"P": 1173.75	"F": 1}
{"v": 1	"t": 975364	"P": 1176.5	"F": 1}
{"v": 1	"t": 975385	"P": 1187.0	"F": 1}
{"v": 1	"t": 975405	"P": 1179.0	"F": 1}
{"v": 1	"t": 975425	"P": 1172.25	"F": 1}
{"v": 1	"t": 975446	"P": 1179.25	"F": 1}
{"v": 1	"t": 975466	"P": 1184.5	"F": 1}
{"v": 1	"t": 975486	"P": 1175.5	"F": 1}
{"v": 1	"t": 975507	"P": 1181.25	"F": 1}
{"v": 1	"t": 975527	"P": 1181.25	"F": 1}
{"v": 1	"t": 975548	"P": 1173.0	"F": 1}
{"v": 1	"t": 975568	"P": 1185.75	"F": 1}
{"v": 1	"t": 975589	"P": 1176.0	"F": 1}
{"v": 1	"t": 975609	"P": 1184.0	"F": 1}
{"v": 1	"t": 975630	"P": 1180.5	"F": 1}
{"v": 1	"t": 975650	"P": 1172.0	"F": 1}
{"v": 1	"t": 975671	"P": 1184.5	"F": 1}
{"v": 1	"t": 975691	"P": 1177.5	"F": 1}
{"v": 1	"t": 975712	"P": 1174.25	"F": 1}
{"v": 1	"t": 975732	"P": 1184.25	"F": 1}
{"v": 1	"t": 975753	"P": 1175.0	"F": 1}
{"v": 1	"t": 975773	"P": 1173.25	"F": 1}
{"v": 1	"t": 975793	"P": 1186.0	"F": 1}
{"v": 1	"t": 975814	"P": 1182.25	"F": 1}
{"v": 1	"t": 975834	"P": 1173.25	"F": 1}
{"v": 1	"t": 975854	"P": 1173.25	"F": 1}
{"v": 1	"t": 975874	"P": 1186.0	"F": 1}
{"v": 1	"t": 975895	"P": 1179.25	"F": 1}
{"v": 1	"t": 975915	"P": 1173.75	"F": 1}
{"v": 1	"t": 975935	"P": 1177.75	"F": 1}
{"v": 1	"t": 975956	"P": 1187.25	"F": 1}
{"v": 1	"t": 975976	"P": 1177.75	"F": 1}
{"v": 1	"t": 975996	"P": 1171.75	"F": 1}
{"v": 1	"t": 976017	"P": 1180.5	"F": 1}
{"v": 1	"t": 976037	"P": 1184.75	"F": 1}
{"v": 1	"t": 976057	"P": 1175.25	"F": 1}
{"v": 1	"t": 976078	"P": 1170.75	"F": 1}
{"v": 1	"t": 976098	"P": 1180.75	"F": 1}
{"v": 1	"t": 976118	"P": 1184.75	"F": 1}
{"v": 1	"t": 976139	"P": 1176.0	"F": 1}
{"v": 1	"t": 976159	"P": 1174.25	"F": 1}
{"v": 1	"t": 976179	"P": 1184.75	"F": 1}
{"v": 1	"t": 976200	"P": 1181.0	"F": 1}
{"v": 1	"t": 976220	"P": 1174.0	"F": 1}
{"v": 1	"t": 976241	"P": 1174.75	"F": 1}
{"v": 1	"t": 976261	"P": 1184.25	"F": 1}
{"v": 1	"t": 976281	"P": 1171.5	"F": 1}
{"v": 1	"t": 976302	"P": 1179.75	"F": 1	"C": 45.295	"D": 3277	"sn": 54091930088003	"file": "/data/device_log/data0000.out"	"CO2": 5044.68798828125	"Tp": 24.564735412597656	"H": 21.765148162841797}
{"v": 1	"t": 976323	"P": 1179.75	"F": 1}
{"v": 1	"t": 976344	"P": 1179.75	"F": 1}
{"v": 1	"t": 976366	"P": 1184.0	"F": 1}
{"v": 1	"t": 976386	"P": 1177.0	"F": 1}
{"v": 1	"t": 976407	"P": 1171.0	"F": 1}
{"v": 1	"t": 976427	"P": 1182.25	"F": 1}
{"v": 1	"t": 976447	"P": 1182.25	"F": 1}
{"v": 1	"t": 976468	"P": 1174.25	"F": 1}
{"v": 1	"t": 976488	"P": 1173.5	"F": 1}
{"v": 1	"t": 976508	"P": 1186.0	"F": 1}
{"v": 1	"t": 976529	"P": 1182.5	"F": 1}
{"v": 1	"t": 976549	"P": 1174.75	"F": 1}
{"v": 1	"t": 976569	"P": 1174.5	"F": 1}
{"v": 1	"t": 976590	"P": 1186.5	"F": 1}
{"v": 1	"t": 976610	"P": 1180.25	"F": 1}
{"v": 1	"t": 976630	"P": 1172.25	"F": 1}
{"v": 1	"t": 976651	"P": 1177.5	"F": 1}
{"v": 1	"t": 976671	"P": 1185.5	"F": 1}
{"v": 1	"t": 976691	"P": 1177.75	"F": 1}
{"v": 1	"t": 976711	"P": 1171.0	"F": 1}
{"v": 1	"t": 976732	"P": 1180.25	"F": 1}
{"v": 1	"t": 976752	"P": 1183.75	"F": 1}
{"v": 1	"t": 976773	"P": 1174.25	"F": 1}
{"v": 1	"t": 976793	"P": 1170.75	"F": 1}
{"v": 1	"t": 976813	"P": 1184.25	"F": 1}
{"v": 1	"t": 976834	"P": 1180.75	"F": 1}
{"v": 1	"t": 976854	"P": 1175.0	"F": 1}
{"v": 1	"t": 976875	"P": 1186.0	"F": 1}
{"v": 1	"t": 976895	"P": 1179.5	"F": 1}
{"v": 1	"t": 976915	"P": 1171.75	"F": 1}
{"v": 1	"t": 976936	"P": 1179.75	"F": 1}
{"v": 1	"t": 976956	"P": 1185.75	"F": 1}
{"v": 1	"t": 976976	"P": 1176.25	"F": 1}
{"v": 1	"t": 976997	"P": 1171.75	"F": 1}
{"v": 1	"t": 977017	"P": 1183.0	"F": 1}
{"v": 1	"t": 977037	"P": 1181.5	"F": 1}
{"v": 1	"t": 977058	"P": 1175.25	"F": 1}
{"v": 1	"t": 977078	"P": 1177.0	"F": 1}
{"v": 1	"t": 977098	"P": 1184.0	"F": 1}
{"v": 1	"t": 977119	"P": 1179.5	"F": 1}
{"v": 1	"t": 977139	"P": 1173.25	"F": 1}
{"v": 1	"t": 977159	"P": 1174.75	"F": 1}
{"v": 1	"t": 977180	"P": 1186.5	"F": 1}
{"v": 1	"t": 977200	"P": 1180.25	"F": 1}
{"v": 1	"t": 977220	"P": 1171.5	"F": 1}
{"v": 1	"t": 977241	"P": 1176.5	"F": 1}
{"v": 1	"t": 977261	"P": 1184.25	"F": 1}
{"v": 1	"t": 977281	"P": 1174.75	"F": 1}
{"v": 1	"t": 977302	"P": 1170.25	"F": 1}
{"v": 1	"t": 977322	"P": 1178.75	"F": 1	"C": 45.265	"D": 3277	"sn": 54091930088003	"file": "/data/device_log/data0000.out"}
{"v": 1	"t": 977343	"P": 1179.25	"F": 1}
{"v": 1	"t": 977363	"P": 1173.0	"F": 1}
{"v": 1	"t": 977385	"P": 1178.25	"F": 1}
{"v": 1	"t": 977405	"P": 1172.0	"F": 1}
{"v": 1	"t": 977426	"P": 1184.5	"F": 1}
{"v": 1	"t": 977446	"P": 1174.75	"F": 1}
{"v": 1	"t": 977467	"P": 1171.75	"F": 1}
{"v": 1	"t": 977487	"P": 1184.75	"F": 1}
{"v": 1	"t": 977507	"P": 1179.25	"F": 1}
{"v": 1	"t": 977528	"P": 1173.25	"F": 1}
{"v": 1	"t": 977548	"P": 1176.0	"F": 1}
{"v": 1	"t": 977568	"P": 1184.5	"F": 1}
{"v": 1	"t": 977589	"P": 1178.75	"F": 1}
{"v": 1	"t": 977609	"P": 1170.25	"F": 1}
{"v": 1	"t": 977629	"P": 1177.0	"F": 1}
{"v": 1	"t": 977650	"P": 1183.25	"F": 1}
{"v": 1	"t": 977670	"P": 1175.0	"F": 1}
{"v": 1	"t": 977690	"P": 1171.75	"F": 1}
{"v": 1	"t": 977711	"P": 1185.5	"F": 1}
{"v": 1	"t": 977731	"P": 1180.25	"F": 1}
{"v": 1	"t": 977751	"P": 1171.75	"F": 1}
{"v": 1	"t": 977772	"P": 1173.25	"F": 1}
{"v": 1	"t": 977792	"P": 1186.0	"F": 1}
{"v": 1	"t": 977812	"P": 1179.0	"F": 1}
{"v": 1	"t": 977833	"P": 1172.5	"F": 1}
{"v": 1	"t": 977853	"P": 1177.5	"F": 1}
{"v": 1	"t": 977873	"P": 1184.5	"F": 1}
{"v": 1	"t": 977894	"P": 1177.25	"F": 1}
{"v": 1	"t": 977914	"P": 1169.75	"F": 1}
{"v": 1	"t": 977934	"P": 1179.0	"F": 1}
{"v": 1	"t": 977955	"P": 1181.0	"F": 1}
{"v": 1	"t": 977975	"P": 1171.75	"F": 1}
{"v": 1	"t": 977996	"P": 1182.0	"F": 1}
{"v": 1	"t": 978016	"P": 1179.0	"F": 1}
{"v": 1	"t": 978036	"P": 1170.75	"F": 1}
{"v": 1	"t": 978057	"P": 1178.25	"F": 2}
{"v": 1	"t": 978077	"P": 1184.25	"F": 1}
{"v": 1	"t": 978097	"P": 1175.75	"F": 1}
{"v": 1	"t": 978118	"P": 1170.5	"F": 1}
{"v": 1	"t": 978138	"P": 1177.75	"F": 1}
{"v": 1	"t": 978158	"P": 1184.5	"F": 1}
{"v": 1	"t": 978179	"P": 1176.0	"F": 1}
{"v": 1	"t": 978199	"P": 1171.25	"F": 1}
{"v": 1	"t": 978219	"P": 1181.5	"F": 1}
{"v": 1	"t": 978240	"P": 1184.0	"F": 1}
{"v": 1	"t": 978260	"P": 1173.5	"F": 1}
{"v": 1	"t": 978280	"P": 1170.5	"F": 1}
{"v": 1	"t": 978301	"P": 1183.5	"F": 1}
{"v": 1	"t": 978321	"P": 1181.0	"F": 1}
{"v": 1	"t": 978341	"P": 1173.5	"F": 1	"C": 45.335	"D": 3276	"sn": 54091930088003	"file": "/data/device_log/data0000.out"	"CO2": 5030.33837890625	"Tp": 24.59143829345703	"H": 21.662376403808594}
{"v": 1	"t": 978363	"P": 1179.0	"F": 1}
{"v": 1	"t": 978384	"P": 1178.5	"F": 1}
{"v": 1	"t": 978406	"P": 1179.25	"F": 1}
{"v": 1	"t": 978426	"P": 1181.75	"F": 1}
{"v": 1	"t": 978446	"P": 1174.75	"F": 1}
{"v": 1	"t": 978467	"P": 1171.5	"F": 1}
{"v": 1	"t": 978487	"P": 1184.25	"F": 1}
{"v": 1	"t": 978507	"P": 1177.25	"F": 1}
{"v": 1	"t": 978528	"P": 1171.5	"F": 1}
{"v": 1	"t": 978548	"P": 1183.0	"F": 1}
{"v": 1	"t": 978569	"P": 1174.5	"F": 1}
{"v": 1	"t": 978589	"P": 1172.5	"F": 1}
{"v": 1	"t": 978609	"P": 1184.5	"F": 1}
{"v": 1	"t": 978630	"P": 1180.5	"F": 1}
{"v": 1	"t": 978650	"P": 1171.75	"F": 1}
{"v": 1	"t": 978670	"P": 1173.5	"F": 1}
{"v": 1	"t": 978691	"P": 1185.0	"F": 1}
{"v": 1	"t": 978711	"P": 1180.5	"F": 1}
{"v": 1	"t": 978731	"P": 1173.5	"F": 1}
{"v": 1	"t": 978752	"P": 1175.25	"F": 1}
{"v": 1	"t": 978772	"P": 1184.5	"F": 1}
{"v": 1	"t": 978792	"P": 1179.75	"F": 1}
{"v": 1	"t": 978813	"P": 1171.75	"F": 1}
{"v": 1	"t": 978833	"P": 1176.25	"F": 1}
{"v": 1	"t": 978853	"P": 1184.0	"F": 1}
{"v": 1	"t": 978874	"P": 1177.5	"F": 1}
{"v": 1	"t": 978894	"P": 1170.25	"F": 1}
{"v": 1	"t": 978914	"P": 1179.25	"F": 1}
{"v": 1	"t": 978935	"P": 1182.75	"F": 1}
{"v": 1	"t": 978955	"P": 1177.0	"F": 1}
{"v": 1	"t": 978975	"P": 1168.75	"F": 1}
{"v": 1	"t": 978996	"P": 1183.25	"F": 1}
{"v": 1	"t": 979016	"P": 1181.0	"F": 1}
{"v": 1	"t": 979036	"P": 1176.5	"F": 1}
{"v": 1	"t": 979057	"P": 1172.25	"F": 1}
{"v": 1	"t": 979077	"P": 1184.25	"F": 1}
{"v": 1	"t": 979097	"P": 1176.0	"F": 1}
{"v": 1	"t": 979118	"P": 1171.0	"F": 1}
{"v": 1	"t": 979138	"P": 1183.75	"F": 1}
{"v": 1	"t": 979159	"P": 1176.5	"F": 1}
{"v": 1	"t": 979179	"P": 1175.0	"F": 1}
{"v": 1	"t": 979200	"P": 1181.0	"F": 1}
{"v": 1	"t": 979220	"P": 1171.25	"F": 1}
{"v": 1	"t": 979241	"P": 1182.0	"F": 1}
{"v": 1	"t": 979261	"P": 1174.25	"F": 1}
{"v": 1	"t": 979282	"P": 1172.25	"F": 1}
{"v": 1	"t": 979302	"P": 1183.25	"F": 1}
{"v": 1	"t": 979323	"P": 1173.25	"F": 1}
{"v": 1	"t": 979343	"P": 1175.75	"F": 1}
{"v": 1	"t": 979363	"P": 1181.75	"F": 1	"C": 45.32	"D": 3276	"sn": 54091930088003	"file": "/data/device_log/data0000.out"	"CO2": 5005.517578125	"Tp": 24.63416290283203	"H": 21.561378479003906}
{"v": 1	"t": 979385	"P": 1180.25	"F": 1}
{"v": 1	"t": 979405	"P": 1170.5	"F": 1}
{"v": 1	"t": 979427	"P": 1170.0	"F": 1}
{"v": 1	"t": 979447	"P": 1182.0	"F": 1}
{"v": 1	"t": 979467	"P": 1179.75	"F": 1}
{"v": 1	"t": 979488	"P": 1173.25	"F": 1}
{"v": 1	"t": 979508	"P": 1171.25	"F": 1}
{"v": 1	"t": 979528	"P": 1184.25	"F": 1}
{"v": 1	"t": 979549	"P": 1180.75	"F": 1}
{"v": 1	"t": 979569	"P": 1170.75	"F": 1}
{"v": 1	"t": 979589	"P": 1173.0	"F": 1}
{"v": 1	"t": 979610	"P": 1185.25	"F": 1}
{"v": 1	"t": 979630	"P": 1176.5	"F": 1}
{"v": 1	"t": 979650	"P": 1170.75	"F": 1}
{"v": 1	"t": 979670	"P": 1174.25	"F": 1}
{"v": 1	"t": 979691	"P": 1185.25	"F": 1}
{"v": 1	"t": 979711	"P": 1175.5	"F": 1}
{"v": 1	"t": 979731	"P": 1171.0	"F": 1}
{"v": 1	"t": 979752	"P": 1177.25	"F": 1}
{"v": 1	"t": 979772	"P": 1181.75	"F": 1}
{"v": 1	"t": 979792	"P": 1174.75	"F": 1}
{"v": 1	"t": 979813	"P": 1170.5	"F": 1}
{"v": 1	"t": 979833	"P": 1181.25	"F": 1}
{"v": 1	"t": 979853	"P": 1180.0	"F": 1}
{"v": 1	"t": 979874	"P": 1172.75	"F": 1}
{"v": 1	"t": 979894	"P": 1172.25	"F": 1}
{"v": 1	"t": 979915	"P": 1181.25	"F": 1}
{"v": 1	"t": 979935	"P": 1169.5	"F": 1}
{"v": 1	"t": 979956	"P": 1178.75	"F": 1}
{"v": 1	"t": 979976	"P": 1180.75	"F": 1}
{"v": 1	"t": 979996	"P": 1174.75	"F": 1}
{"v": 1	"t": 980017	"P": 1168.75	"F": 1}
{"v": 1	"t": 980037	"P": 1182.75	"F": 1}
{"v": 1	"t": 980057	"P": 1179.0	"F": 1}
{"v": 1	"t": 980078	"P": 1175.5	"F": 1}
{"v": 1	"t": 980098	"P": 1167.75	"F": 1}
{"v": 1	"t": 980118	"P": 1182.5	"F": 1}
{"v": 1	"t": 980139	"P": 1179.75	"F": 1}
{"v": 1	"t": 980159	"P": 1170.75	"F": 1}
{"v": 1	"t": 980179	"P": 1171.75	"F": 1}
{"v": 1	"t": 980199	"P": 1184.75	"F": 1}
{"v": 1	"t": 980220	"P": 1178.75	"F": 1}
{"v": 1	"t": 980240	"P": 1170.5	"F": 1}
{"v": 1	"t": 980261	"P": 1174.75	"F": 1}
{"v": 1	"t": 980281	"P": 1184.0	"F": 1}
{"v": 1	"t": 980301	"P": 1175.0	"F": 1}
{"v": 1	"t": 980322	"P": 1171.25	"F": 1}
{"v": 1	"t": 980342	"P": 1180.0	"F": 1}
{"v": 1	"t": 980362	"P": 1181.75	"F": 1}
{"v": 1	"t": 980383	"P": 1173.0	"F": 1	"C": 45.28	"D": 3276	"sn": 54091930088003	"file": "/data/device_log/data0000.out"}
{"v": 1	"t": 980403	"P": 1175.25	"F": 1}
{"v": 1	"t": 980424	"P": 1176.75	"F": 1}
{"v": 1	"t": 980446	"P": 1179.0	"F": 1}
{"v": 1	"t": 980466	"P": 1179.5	"F": 1}
{"v": 1	"t": 980487	"P": 1170.0	"F": 1}
{"v": 1	"t": 980507	"P": 1182.75	"F": 1}
{"v": 1	"t": 980527	"P": 1177.5	"F": 1}
{"v": 1	"t": 980548	"P": 1169.25	"F": 1}
{"v": 1	"t": 980568	"P": 1179.0	"F": 1}
{"v": 1	"t": 980588	"P": 1182.0	"F": 1}
{"v": 1	"t": 980609	"P": 1174.0	"F": 1}
{"v": 1	"t": 980629	"P": 1170.0	"F": 1}
{"v": 1	"t": 980649	"P": 1181.75	"F": 1}
{"v": 1	"t": 980670	"P": 1183.25	"F": 1}
{"v": 1	"t": 980690	"P": 1175.5	"F": 1}
{"v": 1	"t": 980710	"P": 1170.5	"F": 1}
{"v": 1	"t": 980731	"P": 1183.5	"F": 1}
{"v": 1	"t": 980751	"P": 1181.5	"F": 1}
{"v": 1	"t": 980771	"P": 1172.75	"F": 1}
{"v": 1	"t": 980792	"P": 1169.25	"F": 1}
{"v": 1	"t": 980812	"P": 1182.5	"F": 1}
{"v": 1	"t": 980832	"P": 1178.0	"F": 1}
{"v": 1	"t": 980853	"P": 1171.25	"F": 1}
{"v": 1	"t": 980873	"P": 1173.0	"F": 1}
{"v": 1	"t": 980893	"P": 1183.75	"F": 1}
{"v": 1	"t": 980914	"P": 1176.25	"F": 1}
{"v": 1	"t": 980934	"P": 1169.0	"F": 1}
{"v": 1	"t": 980954	"P": 1177.25	"F": 1}
{"v": 1	"t": 980975	"P": 1181.75	"F": 1}
{"v": 1	"t": 980995	"P": 1173.0	"F": 1}
{"v": 1	"t": 981015	"P": 1169.0	"F": 1}
{"v": 1	"t": 981036	"P": 1180.75	"F": 1}
{"v": 1	"t": 981056	"P": 1175.75	"F": 1}
{"v": 1	"t": 981077	"P": 1170.25	"F": 1}
{"v": 1	"t": 981097	"P": 1181.25	"F": 1}
{"v": 1	"t": 981117	"P": 1174.5	"F": 1}
{"v": 1	"t": 981138	"P": 1169.25	"F": 1}
{"v": 1	"t": 981158	"P": 1181.75	"F": 1}
{"v": 1	"t": 981178	"P": 1179.0	"F": 1}
{"v": 1	"t": 981199	"P": 1171.0	"F": 1}
{"v": 1	"t": 981219	"P": 1169.0	"F": 1}
{"v": 1	"t": 981239	"P": 1181.75	"F": 1}
{"v": 1	"t": 981260	"P": 1178.25	"F": 1}
{"v": 1	"t": 981280	"P": 1170.25	"F": 1}
{"v": 1	"t": 981300	"P": 1171.75	"F": 1}
{"v": 1	"t": 981321	"P": 1184.75	"F": 1}
{"v": 1	"t": 981341	"P": 1176.5	"F": 1}
{"v": 1	"t": 981361	"P": 1168.0	"F": 1}
{"v": 1	"t": 981382	"P": 1174.25	"F": 1}
{"v": 1	"t": 981402	"P": 1184.5	"F": 1	"C": 45.285	"D": 3276	"sn": 54091930088003	"file": "/data/device_log/data0000.out"	"CO2": 5002.08349609375	"Tp": 24.64751434326172	"H": 21.561437606811523}
{"v": 1	"t": 981424	"P": 1177.75	"F": 1}
{"v": 1	"t": 981444	"P": 1169.25	"F": 1}
{"v": 1	"t": 981466	"P": 1181.75	"F": 1}
{"v": 1	"t": 981486	"P": 1175.25	"F": 1}
{"v": 1	"t": 981507	"P": 1169.25	"F": 1}
{"v": 1	"t": 981527	"P": 1182.25	"F": 1}
{"v": 1	"t": 981547	"P": 1181.25	"F": 1}
{"v": 1	"t": 981568	"P": 1171.25	"F": 1}
{"v": 1	"t": 981588	"P": 1170.5	"F": 1}
{"v": 1	"t": 981608	"P": 1183.25	"F": 1}
{"v": 1	"t": 981629	"P": 1171.75	"F": 1}
{"v": 1	"t": 981649	"P": 1174.25	"F": 1}
{"v": 1	"t": 981670	"P": 1182.5	"F": 1}
{"v": 1	"t": 981690	"P": 1172.25	"F": 1}
{"v": 1	"t": 981710	"P": 1168.75	"F": 1}
{"v": 1	"t": 981731	"P": 1181.0	"F": 1}
{"v": 1	"t": 981751	"P": 1178.75	"F": 1}
{"v": 1	"t": 981771	"P": 1172.25	"F": 1}
{"v": 1	"t": 981792	"P": 1169.5	"F": 1}
{"v": 1	"t": 981812	"P": 1182.5	"F": 1}
{"v": 1	"t": 981832	"P": 1178.75	"F": 1}
{"v": 1	"t": 981853	"P": 1172.25	"F": 1}
{"v": 1	"t": 981873	"P": 1171.75	"F": 1}
{"v": 1	"t": 981893	"P": 1185.0	"F": 1}
{"v": 1	"t": 981914	"P": 1176.75	"F": 1}
{"v": 1	"t": 981934	"P": 1170.0	"F": 1}
{"v": 1	"t": 981954	"P": 1173.0	"F": 1}
{"v": 1	"t": 981975	"P": 1182.75	"F": 1}
{"v": 1	"t": 981995	"P": 1176.5	"F": 1}
{"v": 1	"t": 982015	"P": 1167.75	"F": 1}
{"v": 1	"t": 982036	"P": 1182.0	"F": 1}
{"v": 1	"t": 982056	"P": 1180.0	"F": 1}
{"v": 1	"t": 982076	"P": 1170.25	"F": 1}
{"v": 1	"t": 982097	"P": 1169.0	"F": 1}
{"v": 1	"t": 982117	"P": 1182.5	"F": 1}
{"v": 1	"t": 982137	"P": 1178.25	"F": 1}
{"v": 1	"t": 982158	"P": 1169.5	"F": 1}
{"v": 1	"t": 982178	"P": 1174.5	"F": 1}
{"v": 1	"t": 982199	"P": 1180.75	"F": 1}
{"v": 1	"t": 982219	"P": 1170.75	"F": 1}
{"v": 1	"t": 982239	"P": 1179.75	"F": 1}
{"v": 1	"t": 982260	"P": 1180.0	"F": 1}
{"v": 1	"t": 982280	"P": 1170.75	"F": 1}
{"v": 1	"t": 982300	"P": 1173.0	"F": 1}
{"v": 1	"t": 982321	"P": 1182.25	"F": 1}
{"v": 1	"t": 982341	"P": 1175.0	"F": 1}
{"v": 1	"t": 982361	"P": 1168.5	"F": 1}
{"v": 1	"t": 982382	"P": 1174.25	"F": 1}
{"v": 1	"t": 982402	"P": 1183.0	"F": 1}
{"v": 1	"t": 982422	"P": 1174.75	"F": 1	"C": 45.275	"D": 3276	"sn": 54091930088003	"file": "/data/device_log/data0000.out"}
{"v": 1	"t": 982443	"P": 1173.75	"F": 1}
{"v": 1	"t": 982463	"P": 1181.25	"F": 1}
{"v": 1	"t": 982486	"P": 1172.25	"F": 1}
{"v": 1	"t": 982506	"P": 1183.25	"F": 1}
{"v": 1	"t": 982526	"P": 1174.5	"F": 1}
{"v": 1	"t": 982546	"P": 1167.25	"F": 1}
{"v": 1	"t": 982567	"P": 1179.25	"F": 1}
{"v": 1	"t": 982587	"P": 1182.75	"F": 1}
{"v": 1	"t": 982608	"P": 1173.0	"F": 1}
{"v": 1	"t": 982628	"P": 1171.0	"F": 1}
{"v": 1	"t": 982648	"P": 1182.5	"F": 1}
{"v": 1	"t": 982669	"P": 1180.5	"F": 1}
{"v": 1	"t": 982689	"P": 1173.5	"F": 1}
{"v": 1	"t": 982709	"P": 1171.75	"F": 1}
{"v": 1	"t": 982729	"P": 1184.5	"F": 1}
{"v": 1	"t": 982750	"P": 1178.0	"F": 1}
{"v": 1	"t": 982770	"P": 1172.0	"F": 1}
{"v": 1	"t": 982791	"P": 1181.5	"F": 1}
{"v": 1	"t": 982811	"P": 1174.5	"F": 1}
{"v": 1	"t": 982832	"P": 1173.0	"F": 1}
{"v": 1	"t": 982852	"P": 1180.25	"F": 1}
{"v": 1	"t": 982873	"P": 1172.25	"F": 1}
{"v": 1	"t": 982893	"P": 1181.25	"F": 1}
{"v": 1	"t": 982914	"P": 1174.5	"F": 1}
{"v": 1	"t": 982934	"P": 1173.5	"F": 1}
{"v": 1	"t": 982955	"P": 1181.5	"F": 1}
{"v": 1	"t": 982975	"P": 1171.0	"F": 1}
{"v": 1	"t": 982996	"P": 1176.5	"F": 1}
{"v": 1	"t": 983016	"P": 1181.25	"F": 1}
{"v": 1	"t": 983036	"P": 1171.75	"F": 1}
{"v": 1	"t": 983057	"P": 1177.75	"F": 1}
{"v": 1	"t": 983077	"P": 1178.5	"F": 1}
{"v": 1	"t": 983098	"P": 1172.25	"F": 1}
{"v": 1	"t": 983118	"P": 1168.75	"F": 1}
{"v": 1	"t": 983138	"P": 1181.5	"F": 1}
{"v": 1	"t": 983159	"P": 1178.25	"F": 1}
{"v": 1	"t": 983179	"P": 1170.25	"F": 1}
{"v": 1	"t": 983199	"P": 1171.25	"F": 1}
{"v": 1	"t": 983220	"P": 1184.0	"F": 1}
{"v": 1	"t": 983240	"P": 1175.25	"F": 1}
{"v": 1	"t": 983260	"P": 1169.5	"F": 1}
{"v": 1	"t": 983280	"P": 1174.25	"F": 1}
{"v": 1	"t": 983301	"P": 1184.25	"F": 1}
{"v": 1	"t": 983321	"P": 1175.5	"F": 1}
{"v": 1	"t": 983341	"P": 1170.5	"F": 1}
{"v": 1	"t": 983362	"P": 1177.25	"F": 1}
{"v": 1	"t": 983382	"P": 1181.0	"F": 1}
{"v": 1	"t": 983402	"P": 1174.25	"F": 1}
{"v": 1	"t": 983423	"P": 1168.25	"F": 1}
{"v": 1	"t": 983443	"P": 1179.75	"F": 1	"C": 45.225	"D": 3276	"sn": 54091930088003	"file": "/data/device_log/data0000.out"	"CO2": 5004.833984375	"Tp": 24.67688751220703	"H": 21.561260223388672}
{"v": 1	"t": 983465	"P": 1181.25	"F": 1}
{"v": 1	"t": 983485	"P": 1170.25	"F": 1}
{"v": 1	"t": 983507	"P": 1181.0	"F": 1}
{"v": 1	"t": 983527	"P": 1176.5	"F": 1}
{"v": 1	"t": 983548	"P": 1169.5	"F": 1}
{"v": 1	"t": 983568	"P": 1179.25	"F": 1}
{"v": 1	"t": 983589	"P": 1176.75	"F": 1}
{"v": 1	"t": 983609	"P": 1168.0	"F": 1}
{"v": 1	"t": 983630	"P": 1182.0	"F": 1}
{"v": 1	"t": 983650	"P": 1175.25	"F": 1}
{"v": 1	"t": 983670	"P": 1167.5	"F": 1}
{"v": 1	"t": 983691	"P": 1174.75	"F": 1}
{"v": 1	"t": 983711	"P": 1183.25	"F": 1}
{"v": 1	"t": 983731	"P": 1173.5	"F": 1}
{"v": 1	"t": 983752	"P": 1167.5	"F": 1}
{"v": 1	"t": 983772	"P": 1177.25	"F": 1}
{"v": 1	"t": 983792	"P": 1180.0	"F": 1}
{"v": 1	"t": 983812	"P": 1173.25	"F": 1}
{"v": 1	"t": 983833	"P": 1169.25	"F": 1}
{"v": 1	"t": 983853	"P": 1181.5	"F": 1}
{"v": 1	"t": 983873	"P": 1180.5	"F": 1}
{"v": 1	"t": 983894	"P": 1174.5	"F": 1}
{"v": 1	"t": 983914	"P": 1170.75	"F": 1}
{"v": 1	"t": 983934	"P": 1182.5	"F": 1}
{"v": 1	"t": 983955	"P": 1177.5	"F": 1}
{"v": 1	"t": 983975	"P": 1169.75	"F": 1}
{"v": 1	"t": 983995	"P": 1172.5	"F": 1}
{"v": 1	"t": 984016	"P": 1184.75	"F": 1}
{"v": 1	"t": 984036	"P": 1176.5	"F": 1}
{"v": 1	"t": 984056	"P": 1168.25	"F": 1}
{"v": 1	"t": 984077	"P": 1175.0	"F": 1}
{"v": 1	"t": 984097	"P": 1182.5	"F": 1}
{"v": 1	"t": 984118	"P": 1174.25	"F": 1}
{"v": 1	"t": 984138	"P": 1171.25	"F": 1}
{"v": 1	"t": 984158	"P": 1182.0	"F": 1}
{"v": 1	"t": 984179	"P": 1170.0	"F": 1}
{"v": 1	"t": 984199	"P": 1172.75	"F": 1}
{"v": 1	"t": 984220	"P": 1181.75	"F": 1}
{"v": 1	"t": 984240	"P": 1172.75	"F": 1}
{"v": 1	"t": 984260	"P": 1169.5	"F": 1}
{"v": 1	"t": 984281	"P": 1177.75	"F": 1}
{"v": 1	"t": 984301	"P": 1180.0	"F": 1}
{"v": 1	"t": 984321	"P": 1174.0	"F": 1}
{"v": 1	"t": 984342	"P": 1169.75	"F": 1}
{"v": 1	"t": 984362	"P": 1180.75	"F": 1}
{"v": 1	"t": 984382	"P": 1179.5	"F": 1}
{"v": 1	"t": 984403	"P": 1172.75	"F": 1}
{"v": 1	"t": 984423	"P": 1170.25	"F": 1}
{"v": 1	"t": 984443	"P": 1181.0	"F": 1}
{"v": 1	"t": 984464	"P": 1177.0	"F": 1	"C": 45.28	"D": 3275	"sn": 54091930088003	"file": "/data/device_log/data0000.out"}
{"v": 1	"t": 984484	"P": 1173.0	"F": 1}
{"v": 1	"t": 984505	"P": 1183.25	"F": 1}
{"v": 1	"t": 984527	"P": 1168.25	"F": 1}
{"v": 1	"t": 984547	"P": 1182.0	"F": 1}
{"v": 1	"t": 984567	"P": 1179.5	"F": 1}
{"v": 1	"t": 984588	"P": 1171.0	"F": 1}
{"v": 1	"t": 984608	"P": 1172.5	"F": 1}
{"v": 1	"t": 984628	"P": 1183.0	"F": 1}
{"v": 1	"t": 984649	"P": 1175.5	"F": 1}
{"v": 1	"t": 984669	"P": 1167.5	"F": 1}
{"v": 1	"t": 984689	"P": 1176.25	"F": 1}
{"v": 1	"t": 984710	"P": 1178.75	"F": 1}
{"v": 1	"t": 984730	"P": 1169.25	"F": 1}
{"v": 1	"t": 984751	"P": 1184.25	"F": 1}
{"v": 1	"t": 984771	"P": 1176.75	"F": 1}
{"v": 1	"t": 984792	"P": 1169.25	"F": 1}
{"v": 1	"t": 984812	"P": 1180.5	"F": 1}
{"v": 1	"t": 984832	"P": 1181.25	"F": 1}
{"v": 1	"t": 984852	"P": 1176.0	"F": 1}
{"v": 1	"t": 984873	"P": 1168.75	"F": 1}
{"v": 1	"t": 984893	"P": 1178.5	"F": 1}
{"v": 1	"t": 984913	"P": 1178.75	"F": 1}
{"v": 1	"t": 984934	"P": 1171.75	"F": 1}
{"v": 1	"t": 984954	"P": 1169.25	"F": 1}
{"v": 1	"t": 984974	"P": 1182.25	"F": 1}
{"v": 1	"t": 984995	"P": 1177.75	"F": 1}
{"v": 1	"t": 985015	"P": 1172.25	"F": 1}
{"v": 1	"t": 985035	"P": 1170.25	"F": 1}
{"v": 1	"t": 985056	"P": 1182.0	"F": 1}
{"v": 1	"t": 985076	"P": 1176.25	"F": 1}
{"v": 1	"t": 985096	"P": 1168.5	"F": 1}
{"v": 1	"t": 985117	"P": 1172.75	"F": 1}
{"v": 1	"t": 985137	"P": 1183.75	"F": 1}
{"v": 1	"t": 985157	"P": 1174.0	"F": 1}
{"v": 1	"t": 985178	"P": 1169.5	"F": 1}
{"v": 1	"t": 985198	"P": 1176.5	"F": 1}
{"v": 1	"t": 985218	"P": 1181.0	"F": 1}
{"v": 1	"t": 985239	"P": 1174.5	"F": 1}
{"v": 1	"t": 985259	"P": 1169.25	"F": 1}
{"v": 1	"t": 985280	"P": 1180.5	"F": 1}
{"v": 1	"t": 985300	"P": 1172.75	"F": 1}
{"v": 1	"t": 985320	"P": 1169.5	"F": 1}
{"v": 1	"t": 985341	"P": 1182.25	"F": 1}
{"v": 1	"t": 985361	"P": 1175.5	"F": 1}
{"v": 1	"t": 985381	"P": 1168.25	"F": 1}
{"v": 1	"t": 985402	"P": 1176.0	"F": 1}
{"v": 1	"t": 985422	"P": 1180.75	"F": 1}
{"v": 1	"t": 985443	"P": 1172.5	"F": 1}
{"v": 1	"t": 985463	"P": 1168.75	"F": 1}
{"v": 1	"t": 985483	"P": 1182.25	"F": 1	"C": 45.28	"D": 3275	"sn": 54091930088003	"file": "/data/device_log/data0000.out"	"CO2": 4986.9716796875	"Tp": 24.703590393066406	"H": 21.489505767822266}
{"v": 1	"t": 985505	"P": 1178.25	"F": 1}
{"v": 1	"t": 985525	"P": 1167.25	"F": 1}
{"v": 1	"t": 985547	"P": 1179.0	"F": 1}
{"v": 1	"t": 985568	"P": 1169.5	"F": 1}
{"v": 1	"t": 985588	"P": 1171.25	"F": 1}
{"v": 1	"t": 985608	"P": 1183.75	"F": 1}
{"v": 1	"t": 985629	"P": 1173.75	"F": 1}
{"v": 1	"t": 985649	"P": 1169.0	"F": 1}
{"v": 1	"t": 985669	"P": 1175.25	"F": 1}
{"v": 1	"t": 985690	"P": 1181.75	"F": 1}
{"v": 1	"t": 985710	"P": 1173.25	"F": 1}
{"v": 1	"t": 985730	"P": 1170.0	"F": 1}
{"v": 1	"t": 985751	"P": 1182.5	"F": 1}
{"v": 1	"t": 985771	"P": 1179.25	"F": 1}
{"v": 1	"t": 985791	"P": 1172.5	"F": 1}
{"v": 1	"t": 985812	"P": 1170.25	"F": 1}
{"v": 1	"t": 985832	"P": 1182.75	"F": 1}
{"v": 1	"t": 985852	"P": 1177.25	"F": 1}
{"v": 1	"t": 985873	"P": 1168.75	"F": 1}
{"v": 1	"t": 985893	"P": 1182.0	"F": 1}
{"v": 1	"t": 985914	"P": 1174.25	"F": 1}
{"v": 1	"t": 985934	"P": 1171.5	"F": 1}
{"v": 1	"t": 985955	"P": 1181.5	"F": 1}
{"v": 1	"t": 985975	"P": 1174.0	"F": 1}
{"v": 1	"t": 985995	"P": 1167.25	"F": 1}
{"v": 1	"t": 986016	"P": 1178.75	"F": 1}
{"v": 1	"t": 986036	"P": 1179.75	"F": 1}
{"v": 1	"t": 986056	"P": 1171.5	"F": 1}
{"v": 1	"t": 986077	"P": 1167.25	"F": 1}
{"v": 1	"t": 986097	"P": 1182.0	"F": 1}
{"v": 1	"t": 986117	"P": 1178.5	"F": 1}
{"v": 1	"t": 986138	"P": 1171.25	"F": 1}
{"v": 1	"t": 986158	"P": 1170.75	"F": 1}
{"v": 1	"t": 986178	"P": 1184.0	"F": 1}
{"v": 1	"t": 986199	"P": 1176.5	"F": 1}
{"v": 1	"t": 986219	"P": 1169.5	"F": 1}
{"v": 1	"t": 986239	"P": 1173.0	"F": 1}
{"v": 1	"t": 986260	"P": 1183.5	"F": 1}
{"v": 1	"t": 986280	"P": 1174.75	"F": 1}
{"v": 1	"t": 986300	"P": 1167.0	"F": 1}
{"v": 1	"t": 986321	"P": 1179.5	"F": 1}
{"v": 1	"t": 986341	"P": 1181.0	"F": 1}
{"v": 1	"t": 986361	"P": 1171.5	"F": 1}
{"v": 1	"t": 986382	"P": 1170.0	"F": 1}
{"v": 1	"t": 986402	"P": 1182.25	"F": 1}
{"v": 1	"t": 986422	"P": 1179.5	"F": 1}
{"v": 1	"t": 986443	"P": 1170.5	"F": 1}
{"v": 1	"t": 986463	"P": 1175.5	"F": 1}
{"v": 1	"t": 986484	"P": 1177.25	"F": 1}
{"v": 1	"t": 986504	"P": 1168.5	"F": 1	"C": 45.275	"D": 3275	"sn": 54091930088003	"file": "/data/device_log/data0000.out"}
{"v": 1	"t": 986525	"P": 1180.0	"F": 1}
{"v": 1	"t": 986545	"P": 1174.0	"F": 1}
{"v": 1	"t": 986568	"P": 1180.75	"F": 1}
{"v": 1	"t": 986589	"P": 1171.5	"F": 1}
{"v": 1	"t": 986609	"P": 1169.75	"F": 1}
{"v": 1	"t": 986629	"P": 1182.25	"F": 1}
{"v": 1	"t": 986650	"P": 1177.0	"F": 1}
{"v": 1	"t": 986670	"P": 1170.5	"F": 1}
{"v": 1	"t": 986691	"P": 1183.0	"F": 1}
{"v": 1	"t": 986711	"P": 1177.75	"F": 1}
{"v": 1	"t": 986732	"P": 1169.75	"F": 1}
{"v": 1	"t": 986752	"P": 1178.25	"F": 1}
{"v": 1	"t": 986772	"P": 1180.5	"F": 1}
{"v": 1	"t": 986793	"P": 1171.0	"F": 1}
{"v": 1	"t": 986813	"P": 1171.5	"F": 1}
{"v": 1	"t": 986833	"P": 1181.25	"F": 1}
{"v": 1	"t": 986854	"P": 1175.0	"F": 1}
{"v": 1	"t": 986874	"P": 1167.5	"F": 1}
{"v": 1	"t": 986894	"P": 1174.0	"F": 1}
{"v": 1	"t": 986915	"P": 1182.25	"F": 1}
{"v": 1	"t": 986935	"P": 1172.0	"F": 1}
{"v": 1	"t": 986955	"P": 1169.25	"F": 1}
{"v": 1	"t": 986976	"P": 1181.0	"F": 1}
{"v": 1	"t": 986996	"P": 1175.0	"F": 1}
{"v": 1	"t": 987016	"P": 1167.75	"F": 1}
{"v": 1	"t": 987037	"P": 1173.25	"F": 1}
{"v": 1	"t": 987057	"P": 1181.5	"F": 1}
{"v": 1	"t": 987077	"P": 1173.0	"F": 1}
{"v": 1	"t": 987098	"P": 1168.0	"F": 1}
{"v": 1	"t": 987118	"P": 1180.5	"F": 1}
{"v": 1	"t": 987139	"P": 1178.5	"F": 1}
{"v": 1	"t": 987159	"P": 1169.0	"F": 1}
{"v": 1	"t": 987179	"P": 1168.5	"F": 1}
{"v": 1	"t": 987199	"P": 1181.0	"F": 1}
{"v": 1	"t": 987220	"P": 1176.0	"F": 1}
{"v": 1	"t": 987240	"P": 1171.0	"F": 1}
{"v": 1	"t": 987260	"P": 1170.75	"F": 1}
{"v": 1	"t": 987281	"P": 1180.5	"F": 1}
{"v": 1	"t": 987301	"P": 1175.75	"F": 1}
{"v": 1	"t": 987321	"P": 1167.0	"F": 1}
{"v": 1	"t": 987342	"P": 1170.75	"F": 1}
{"v": 1	"t": 987362	"P": 1183.75	"F": 1}
{"v": 1	"t": 987382	"P": 1174.25	"F": 1}
{"v": 1	"t": 987403	"P": 1167.25	"F": 1}
{"v": 1	"t": 987423	"P": 1169.0	"F": 1}
{"v": 1	"t": 987443	"P": 1182.75	"F": 1}
{"v": 1	"t": 987464	"P": 1172.0	"F": 1}
{"v": 1	"t": 987484	"P": 1169.25	"F": 1}
{"v": 1	"t": 987504	"P": 1176.0	"F": 1}
{"v": 1	"t": 987525	"P": 1180.5	"F": 1	"C": 45.255	"D": 3275	"sn": 54091930088003	"file": "/data/device_log/data0000.out"	"CO2": 4977.69189453125	"Tp": 24.71961212158203	"H": 21.35700798034668}
{"v": 1	"t": 987546	"P": 1180.5	"F": 1}
{"v": 1	"t": 987566	"P": 1169.25	"F": 1}
{"v": 1	"t": 987587	"P": 1177.25	"F": 1}
{"v": 1	"t": 987608	"P": 1167.75	"F": 1}
{"v": 1	"t": 987628	"P": 1172.75	"F": 1}
{"v": 1	"t": 987648	"P": 1180.75	"F": 1}
{"v": 1	"t": 987669	"P": 1172.0	"F": 1}
{"v": 1	"t": 987689	"P": 1169.0	"F": 1}
{"v": 1	"t": 987709	"P": 1180.75	"F": 1}
{"v": 1	"t": 987730	"P": 1176.5	"F": 1}
{"v": 1	"t": 987750	"P": 1167.75	"F": 1}
{"v": 1	"t": 987770	"P": 1174.0	"F": 1}
{"v": 1	"t": 987791	"P": 1183.5	"F": 1}
{"v": 1	"t": 987811	"P": 1172.5	"F": 1}
{"v": 1	"t": 987832	"P": 1167.25	"F": 1}
{"v": 1	"t": 987852	"P": 1180.75	"F": 1}
{"v": 1	"t": 987872	"P": 1180.25	"F": 1}
{"v": 1	"t": 987893	"P": 1171.75	"F": 1}
{"v": 1	"t": 987913	"P": 1171.25	"F": 1}
{"v": 1	"t": 987933	"P": 1183.0	"F": 1}
{"v": 1	"t": 987954	"P": 1178.5	"F": 1}
{"v": 1	"t": 987974	"P": 1171.0	"F": 1}
{"v": 1	"t": 987994	"P": 1170.5	"F": 1}
{"v": 1	"t": 988015	"P": 1182.75	"F": 1}
{"v": 1	"t": 988035	"P": 1175.75	"F": 1}
{"v": 1	"t": 988055	"P": 1168.5	"F": 1}
{"v": 1	"t": 988075	"P": 1173.25	"F": 1}
{"v": 1	"t": 988096	"P": 1183.5	"F": 1}
{"v": 1	"t": 988116	"P": 1176.25	"F": 1}
{"v": 1	"t": 988136	"P": 1167.75	"F": 1}
{"v": 1	"t": 988157	"P": 1178.0	"F": 1}
{"v": 1	"t": 988177	"P": 1181.0	"F": 1}
{"v": 1	"t": 988197	"P": 1175.0	"F": 1}
{"v": 1	"t": 988218	"P": 1167.75	"F": 1}
{"v": 1	"t": 988238	"P": 1177.75	"F": 1}
{"v": 1	"t": 988258	"P": 1180.0	"F": 1}
{"v": 1	"t": 988279	"P": 1173.0	"F": 1}
{"v": 1	"t": 988299	"P": 1168.25	"F": 1}
{"v": 1	"t": 988319	"P": 1179.25	"F": 1}
{"v": 1	"t": 988340	"P": 1180.0	"F": 1}
{"v": 1	"t": 988360	"P": 1173.75	"F": 1}
{"v": 1	"t": 988380	"P": 1168.0	"F": 1}
{"v": 1	"t": 988401	"P": 1182.25	"F": 1}
{"v": 1	"t": 988421	"P": 1178.25	"F": 1}
{"v": 1	"t": 988441	"P": 1171.0	"F": 1}
{"v": 1	"t": 988462	"P": 1177.25	"F": 1}
{"v": 1	"t": 988482	"P": 1182.0	"F": 1}
{"v": 1	"t": 988502	"P": 1173.0	"F": 1}
{"v": 1	"t": 988523	"P": 1170.5	"F": 1}
{"v": 1	"t": 988543	"P": 1178.5	"F": 1	"C": 45.26	"D": 3275	"sn": 54091930088003	"file": "/data/device_log/data0000.out"}
{"v": 1	"t": 988564	"P": 1177.5	"F": 1}
{"v": 1	"t": 988584	"P": 1169.5	"F": 1}
{"v": 1	"t": 988606	"P": 1180.25	"F": 1}
{"v": 1	"t": 988626	"P": 1172.5	"F": 1}
{"v": 1	"t": 988647	"P": 1169.0	"F": 1}
{"v": 1	"t": 988667	"P": 1178.0	"F": 1}
{"v": 1	"t": 988687	"P": 1181.5	"F": 1}
{"v": 1	"t": 988707	"P": 1173.5	"F": 1}
{"v": 1	"t": 988728	"P": 1171.25	"F": 1}
{"v": 1	"t": 988748	"P": 1180.25	"F": 1}
{"v": 1	"t": 988768	"P": 1181.25	"F": 1}
{"v": 1	"t": 988789	"P": 1171.25	"F": 1}
{"v": 1	"t": 988809	"P": 1167.0	"F": 1}
{"v": 1	"t": 988829	"P": 1180.25	"F": 1}
{"v": 1	"t": 988850	"P": 1177.0	"F": 1}
{"v": 1	"t": 988870	"P": 1171.25	"F": 1}
{"v": 1	"t": 988890	"P": 1170.0	"F": 1}
{"v": 1	"t": 988911	"P": 1184.25	"F": 1}
{"v": 1	"t": 988931	"P": 1179.75	"F": 1}
{"v": 1	"t": 988951	"P": 1171.5	"F": 1}
{"v": 1	"t": 988972	"P": 1169.25	"F": 1}
{"v": 1	"t": 988992	"P": 1184.25	"F": 1}
{"v": 1	"t": 989012	"P": 1175.5	"F": 1}
{"v": 1	"t": 989033	"P": 1168.5	"F": 1}
{"v": 1	"t": 989053	"P": 1175.25	"F": 1}
{"v": 1	"t": 989073	"P": 1181.75	"F": 1}
{"v": 1	"t": 989094	"P": 1173.25	"F": 2}
{"v": 1	"t": 989114	"P": 1169.0	"F": 1}
{"v": 1	"t": 989134	"P": 1179.25	"F": 1}
{"v": 1	"t": 989155	"P": 1178.0	"F": 1}
{"v": 1	"t": 989175	"P": 1170.0	"F": 1}
{"v": 1	"t": 989195	"P": 1169.25	"F": 1}
{"v": 1	"t": 989216	"P": 1181.0	"F": 1}
{"v": 1	"t": 989236	"P": 1178.0	"F": 1}
{"v": 1	"t": 989256	"P": 1170.25	"F": 1}
{"v": 1	"t": 989277	"P": 1169.75	"F": 1}
{"v": 1	"t": 989297	"P": 1180.5	"F": 1}
{"v": 1	"t": 989317	"P": 1177.5	"F": 1}
{"v": 1	"t": 989338	"P": 1169.0	"F": 1}
{"v": 1	"t": 989358	"P": 1170.5	"F": 1}
{"v": 1	"t": 989378	"P": 1182.5	"F": 1}
{"v": 1	"t": 989399	"P": 1176.0	"F": 1}
{"v": 1	"t": 989419	"P": 1168.75	"F": 1}
{"v": 1	"t": 989439	"P": 1172.5	"F": 1}
{"v": 1	"t": 989460	"P": 1182.5	"F": 1}
{"v": 1	"t": 989480	"P": 1173.75	"F": 1}
{"v": 1	"t": 989500	"P": 1167.25	"F": 1}
{"v": 1	"t": 989521	"P": 1175.25	"F": 1}
{"v": 1	"t": 989541	"P": 1180.5	"F": 1}
{"v": 1	"t": 989561	"P": 1170.5	"F": 1	"C": 45.285	"D": 3275	"sn": 54091930088003	"file": "/data/device_log/data0000.out"	"CO2": 4970.58984375	"Tp": 24.73296356201172	"H": 20.949119567871094}
{"v": 1	"t": 989583	"P": 1173.75	"F": 1}
{"v": 1	"t": 989603	"P": 1168.5	"F": 1}
{"v": 1	"t": 989624	"P": 1174.25	"F": 1}
{"v": 1	"t": 989645	"P": 1182.0	"F": 1}
{"v": 1	"t": 989665	"P": 1172.0	"F": 1}
{"v": 1	"t": 989685	"P": 1170.5	"F": 1}
{"v": 1	"t": 989706	"P": 1182.0	"F": 1}
{"v": 1	"t": 989726	"P": 1176.25	"F": 1}
{"v": 1	"t": 989746	"P": 1169.0	"F": 1}
{"v": 1	"t": 989767	"P": 1175.5	"F": 1}
{"v": 1	"t": 989787	"P": 1182.75	"F": 1}
{"v": 1	"t": 989807	"P": 1173.25	"F": 1}
{"v": 1	"t": 989828	"P": 1167.75	"F": 1}
{"v": 1	"t": 989848	"P": 1177.75	"F": 1}
{"v": 1	"t": 989868	"P": 1180.0	"F": 1}
{"v": 1	"t": 989889	"P": 1172.25	"F": 1}
{"v": 1	"t": 989909	"P": 1170.75	"F": 1}
{"v": 1	"t": 989929	"P": 1183.0	"F": 1}
{"v": 1	"t": 989950	"P": 1177.5	"F": 1}
{"v": 1	"t": 989970	"P": 1170.0	"F": 1}
{"v": 1	"t": 989990	"P": 1171.5	"F": 1}
{"v": 1	"t": 990011	"P": 1184.25	"F": 1}
{"v": 1	"t": 990031	"P": 1177.5	"F": 1}
{"v": 1	"t": 990051	"P": 1169.0	"F": 1}
{"v": 1	"t": 990072	"P": 1173.0	"F": 1}
{"v": 1	"t": 990092	"P": 1180.0	"F": 1}
{"v": 1	"t": 990112	"P": 1175.25	"F": 1}
{"v": 1	"t": 990133	"P": 1167.0	"F": 1}
{"v": 1	"t": 990153	"P": 1176.75	"F": 1}
{"v": 1	"t": 990173	"P": 1182.5	"F": 1}
{"v": 1	"t": 990194	"P": 1173.5	"F": 1}
{"v": 1	"t": 990214	"P": 1169.0	"F": 1}
{"v": 1	"t": 990234	"P": 1177.5	"F": 1}
{"v": 1	"t": 990255	"P": 1181.5	"F": 1}
{"v": 1	"t": 990275	"P": 1172.25	"F": 1}
{"v": 1	"t": 990295	"P": 1167.75	"F": 1}
{"v": 1	"t": 990316	"P": 1179.75	"F": 1}
{"v": 1	"t": 990336	"P": 1178.5	"F": 1}
{"v": 1	"t": 990356	"P": 1171.0	"F": 1}
{"v": 1	"t": 990377	"P": 1169.5	"F": 1}
{"v": 1	"t": 990397	"P": 1182.5	"F": 1}
{"v": 1	"t": 990417	"P": 1178.75	"F": 1}
{"v": 1	"t": 990438	"P": 1172.0	"F": 1}
{"v": 1	"t": 990458	"P": 1173.5	"F": 1}
{"v": 1	"t": 990478	"P": 1183.0	"F": 1}
{"v": 1	"t": 990499	"P": 1172.75	"F": 1}
{"v": 1	"t": 990519	"P": 1169.0	"F": 1}
{"v": 1	"t": 990539	"P": 1180.75	"F": 1}
{"v": 1	"t": 990560	"P": 1180.0	"F": 1}
{"v": 1	"t": 990580	"P": 1169.75	"F": 1	"C": 45.275	"D": 3275	"sn": 54091930088003	"file": "/data/device_log/data0000.out"}
{"v": 1	"t": 990601	"P": 1179.5	"F": 1}
{"v": 1	"t": 990621	"P": 1176.25	"F": 1}
{"v": 1	"t": 990643	"P": 1177.25	"F": 1}
{"v": 1	"t": 990663	"P": 1179.25	"F": 1}
{"v": 1	"t": 990684	"P": 1171.5	"F": 1}
{"v": 1	"t": 990704	"P": 1173.0	"F": 1}
{"v": 1	"t": 990725	"P": 1180.75	"F": 1}
{"v": 1	"t": 990745	"P": 1174.0	"F": 1}
{"v": 1	"t": 990765	"P": 1168.25	"F": 1}
{"v": 1	"t": 990786	"P": 1181.0	"F": 1}
{"v": 1	"t": 990806	"P": 1177.75	"F": 1}
{"v": 1	"t": 990826	"P": 1167.5	"F": 1}
{"v": 1	"t": 990847	"P": 1170.25	"F": 1}
{"v": 1	"t": 990867	"P": 1184.0	"F": 1}
{"v": 1	"t": 990887	"P": 1173.25	"F": 1}
{"v": 1	"t": 990908	"P": 1169.0	"F": 1}
{"v": 1	"t": 990928	"P": 1181.5	"F": 1}
{"v": 1	"t": 990948	"P": 1177.25	"F": 1}
{"v": 1	"t": 990969	"P": 1170.0	"F": 1}
{"v": 1	"t": 990989	"P": 1168.25	"F": 1}
{"v": 1	"t": 991009	"P": 1182.75	"F": 1}
{"v": 1	"t": 991030	"P": 1176.5	"F": 1}
{"v": 1	"t": 991050	"P": 1170.25	"F": 1}
{"v": 1	"t": 991070	"P": 1174.25	"F": 1}
{"v": 1	"t": 991091	"P": 1184.5	"F": 1}
{"v": 1	"t": 991111	"P": 1175.25	"F": 1}
{"v": 1	"t": 991132	"P": 1167.5	"F": 1}
{"v": 1	"t": 991152	"P": 1179.25	"F": 1}
{"v": 1	"t": 991172	"P": 1180.5	"F": 1}
{"v": 1	"t": 991193	"P": 1172.0	"F": 1}
{"v": 1	"t": 991213	"P": 1171.25	"F": 1}
{"v": 1	"t": 991233	"P": 1182.5	"F": 1}
{"v": 1	"t": 991254	"P": 1176.0	"F": 1}
{"v": 1	"t": 991274	"P": 1170.5	"F": 1}
{"v": 1	"t": 991294	"P": 1174.25	"F": 1}
{"v": 1	"t": 991315	"P": 1184.25	"F": 1}
{"v": 1	"t": 991335	"P": 1173.5	"F": 1}
{"v": 1	"t": 991355	"P": 1168.5	"F": 1}
{"v": 1	"t": 991376	"P": 1175.75	"F": 1}
{"v": 1	"t": 991396	"P": 1182.0	"F": 1}
{"v": 1	"t": 991416	"P": 1175.5	"F": 1}
{"v": 1	"t": 991436	"P": 1168.75	"F": 1}
{"v": 1	"t": 991457	"P": 1178.25	"F": 1}
{"v": 1	"t": 991477	"P": 1180.5	"F": 1}
{"v": 1	"t": 991497	"P": 1173.5	"F": 1}
{"v": 1	"t": 991518	"P": 1168.5	"F": 1}
{"v": 1	"t": 991538	"P": 1181.0	"F": 1}
{"v": 1	"t": 991558	"P": 1182.0	"F": 1}
{"v": 1	"t": 991579	"P": 1172.25	"F": 1}
{"v": 1	"t": 991599	"P": 1168.5	"F": 1	"C": 45.275	"D": 3275	"sn": 54091930088003	"file": "/data/device_log/data0000.out"	"CO2": 4960.30517578125	"Tp": 24.759674072265625	"H": 20.595809936523438}
{"v": 1	"t": 991620	"P": 1170.25	"F": 1}
{"v": 1	"t": 991641	"P": 1186.0	"F": 1}
{"v": 1	"t": 991662	"P": 1184.25	"F": 1}
{"v": 1	"t": 991682	"P": 1175.5	"F": 1}
{"v": 1	"t": 991703	"P": 1167.75	"F": 1}
{"v": 1	"t": 991723	"P": 1177.75	"F": 1}
{"v": 1	"t": 991743	"P": 1181.75	"F": 1}
{"v": 1	"t": 991764	"P": 1172.75	"F": 1}
{"v": 1	"t": 991784	"P": 1170.0	"F": 1}
{"v": 1	"t": 991805	"P": 1182.75	"F": 1}
{"v": 1	"t": 991825	"P": 1175.5	"F": 1}
{"v": 1	"t": 991845	"P": 1167.0	"F": 1}
{"v": 1	"t": 991866	"P": 1179.25	"F": 1}
{"v": 1	"t": 991886	"P": 1180.5	"F": 1}
{"v": 1	"t": 991906	"P": 1174.0	"F": 1}
{"v": 1	"t": 991927	"P": 1169.75	"F": 1}
{"v": 1	"t": 991947	"P": 1181.25	"F": 1}
{"v": 1	"t": 991967	"P": 1179.75	"F": 1}
{"v": 1	"t": 991988	"P": 1172.5	"F": 1}
{"v": 1	"t": 992008	"P": 1170.25	"F": 1}
{"v": 1	"t": 992028	"P": 1183.0	"F": 1}
{"v": 1	"t": 992049	"P": 1179.25	"F": 1}
{"v": 1	"t": 992069	"P": 1170.25	"F": 1}
{"v": 1	"t": 992089	"P": 1170.75	"F": 1}
{"v": 1	"t": 992109	"P": 1181.5	"F": 1}
{"v": 1	"t": 992130	"P": 1178.0	"F": 1}
{"v": 1	"t": 992150	"P": 1170.5	"F": 1}
{"v": 1	"t": 992170	"P": 1172.5	"F": 1}
{"v": 1	"t": 992191	"P": 1185.0	"F": 1}
{"v": 1	"t": 992211	"P": 1177.75	"F": 1}
{"v": 1	"t": 992231	"P": 1171.25	"F": 1}
{"v": 1	"t": 992252	"P": 1173.0	"F": 1}
{"v": 1	"t": 992272	"P": 1183.5	"F": 1}
{"v": 1	"t": 992292	"P": 1178.75	"F": 1}
{"v": 1	"t": 992313	"P": 1170.75	"F": 1}
{"v": 1	"t": 992333	"P": 1175.75	"F": 1}
{"v": 1	"t": 992353	"P": 1182.25	"F": 1}
{"v": 1	"t": 992374	"P": 1176.25	"F": 1}
{"v": 1	"t": 992394	"P": 1168.75	"F": 1}
{"v": 1	"t": 992414	"P": 1177.25	"F": 1}
{"v": 1	"t": 992435	"P": 1182.25	"F": 1}
{"v": 1	"t": 992455	"P": 1173.0	"F": 1}
{"v": 1	"t": 992475	"P": 1173.25	"F": 1}
{"v": 1	"t": 992496	"P": 1184.75	"F": 1}
{"v": 1	"t": 992516	"P": 1177.25	"F": 1}
{"v": 1	"t": 992536	"P": 1171.5	"F": 1}
{"v": 1	"t": 992557	"P": 1176.0	"F": 1}
{"v": 1	"t": 992577	"P": 1184.5	"F": 1}
{"v": 1	"t": 992597	"P": 1177.5	"F": 1}
{"v": 1	"t": 992618	"P": 1170.5	"F": 1	"C": 45.245	"D": 3275	"sn": 54091930088003	"file": "/data/device_log/data0000.out"}
{"v": 1	"t": 992638	"P": 1178.75	"F": 1}
{"v": 1	"t": 992659	"P": 1176.5	"F": 1}
{"v": 1	"t": 992681	"P": 1173.25	"F": 1}
{"v": 1	"t": 992701	"P": 1183.25	"F": 1}
{"v": 1	"t": 992721	"P": 1174.75	"F": 1}
{"v": 1	"t": 992742	"P": 1169.5	"F": 1}
{"v": 1	"t": 992762	"P": 1182.0	"F": 1}
{"v": 1	"t": 992782	"P": 1179.5	"F": 1}
{"v": 1	"t": 992803	"P": 1172.0	"F": 1}
{"v": 1	"t": 992823	"P": 1170.75	"F": 1}
{"v": 1	"t": 992843	"P": 1182.25	"F": 1}
{"v": 1	"t": 992864	"P": 1179.25	"F": 1}
{"v": 1	"t": 992884	"P": 1169.75	"F": 1}
{"v": 1	"t": 992904	"P": 1170.0	"F": 1}
{"v": 1	"t": 992924	"P": 1184.5	"F": 1}
{"v": 1	"t": 992945	"P": 1177.75	"F": 1}
{"v": 1	"t": 992965	"P": 1172.25	"F": 1}
{"v": 1	"t": 992985	"P": 1174.5	"F": 1}
{"v": 1	"t": 993006	"P": 1184.0	"F": 1}
{"v": 1	"t": 993026	"P": 1173.75	"F": 1}
{"v": 1	"t": 993047	"P": 1168.5	"F": 1}
{"v": 1	"t": 993067	"P": 1179.75	"F": 1}
{"v": 1	"t": 993087	"P": 1180.25	"F": 1}
{"v": 1	"t": 993108	"P": 1171.5	"F": 1}
{"v": 1	"t": 993128	"P": 1170.25	"F": 1}
{"v": 1	"t": 993148	"P": 1182.0	"F": 1}
{"v": 1	"t": 993169	"P": 1179.0	"F": 1}
{"v": 1	"t": 993189	"P": 1170.75	"F": 1}
{"v": 1	"t": 993209	"P": 1173.5	"F": 1}
{"v": 1	"t": 993230	"P": 1183.5	"F": 1}
{"v": 1	"t": 993250	"P": 1173.5	"F": 1}
{"v": 1	"t": 993270	"P": 1169.75	"F": 1}
{"v": 1	"t": 993291	"P": 1179.0	"F": 1}
{"v": 1	"t": 993311	"P": 1182.5	"F": 1}
{"v": 1	"t": 993331	"P": 1173.5	"F": 1}
{"v": 1	"t": 993352	"P": 1167.5	"F": 1}
{"v": 1	"t": 993372	"P": 1181.0	"F": 1}
{"v": 1	"t": 993392	"P": 1179.75	"F": 1}
{"v": 1	"t": 993413	"P": 1171.75	"F": 1}
{"v": 1	"t": 993433	"P": 1170.5	"F": 1}
{"v": 1	"t": 993453	"P": 1184.25	"F": 1}
{"v": 1	"t": 993474	"P": 1179.5	"F": 1}
{"v": 1	"t": 993494	"P": 1172.0	"F": 1}
{"v": 1	"t": 993514	"P": 1173.25	"F": 1}
{"v": 1	"t": 993535	"P": 1183.25	"F": 1}
{"v": 1	"t": 993555	"P": 1174.5	"F": 1}
{"v": 1	"t": 993575	"P": 1169.25	"F": 1}
{"v": 1	"t": 993596	"P": 1173.75	"F": 1}
{"v": 1	"t": 993616	"P": 1181.75	"F": 1}
{"v": 1	"t": 993636	"P": 1173.0	"F": 1	"C": 45.25	"D": 3275	"sn": 54091930088003	"file": "/data/device_log/data0000.out"	"CO2": 4941.71142578125	"Tp": 24.759674072265625	"H": 19.9898624420166}
{"v": 1	"t": 993657	"P": 1172.75	"F": 1}
{"v": 1	"t": 993678	"P": 1163.75	"F": 1}
{"v": 1	"t": 993699	"P": 1170.75	"F": 1}
{"v": 1	"t": 993719	"P": 1164.0	"F": 1}
{"v": 1	"t": 993739	"P": 1177.5	"F": 1}
{"v": 1	"t": 993760	"P": 1174.25	"F": 1}
{"v": 1	"t": 993780	"P": 1164.5	"F": 1}
{"v": 1	"t": 993800	"P": 1167.25	"F": 1}
{"v": 1	"t": 993821	"P": 1175.5	"F": 1}
{"v": 1	"t": 993841	"P": 1166.0	"F": 1}
{"v": 1	"t": 993862	"P": 1161.5	"F": 1}
{"v": 1	"t": 993882	"P": 1174.0	"F": 1}
{"v": 1	"t": 993902	"P": 1169.0	"F": 1}
{"v": 1	"t": 993923	"P": 1160.5	"F": 1}
{"v": 1	"t": 993943	"P": 1168.25	"F": 1}
{"v": 1	"t": 993963	"P": 1169.75	"F": 1}
{"v": 1	"t": 993984	"P": 1161.25	"F": 1}
{"v": 1	"t": 994004	"P": 1163.0	"F": 1}
{"v": 1	"t": 994025	"P": 1172.75	"F": 1}
{"v": 1	"t": 994045	"P": 1164.25	"F": 1}
{"v": 1	"t": 994065	"P": 1160.5	"F": 1}
{"v": 1	"t": 994086	"P": 1168.25	"F": 1}
{"v": 1	"t": 994106	"P": 1174.5	"F": 1}
{"v": 1	"t": 994126	"P": 1164.5	"F": 1}
{"v": 1	"t": 994147	"P": 1161.0	"F": 1}
{"v": 1	"t": 994167	"P": 1172.25	"F": 1}
{"v": 1	"t": 994187	"P": 1176.25	"F": 1}
{"v": 1	"t": 994207	"P": 1168.5	"F": 1}
{"v": 1	"t": 994228	"P": 1163.25	"F": 1}
{"v": 1	"t": 994248	"P": 1177.0	"F": 1}
{"v": 1	"t": 994268	"P": 1177.5	"F": 1}
{"v": 1	"t": 994289	"P": 1171.75	"F": 1}
{"v": 1	"t": 994309	"P": 1166.5	"F": 1}
{"v": 1	"t": 994329	"P": 1179.25	"F": 1}
{"v": 1	"t": 994350	"P": 1179.0	"F": 1}
{"v": 1	"t": 994370	"P": 1171.0	"F": 1}
{"v": 1	"t": 994390	"P": 1169.25	"F": 1}
{"v": 1	"t": 994411	"P": 1181.75	"F": 1}
{"v": 1	"t": 994431	"P": 1176.75	"F": 1}
{"v": 1	"t": 994451	"P": 1171.5	"F": 1}
{"v": 1	"t": 994472	"P": 1172.75	"F": 1}
{"v": 1	"t": 994492	"P": 1183.5	"F": 1}
{"v": 1	"t": 994512	"P": 1177.5	"F": 1}
{"v": 1	"t": 994533	"P": 1168.75	"F": 1}
{"v": 1	"t": 994553	"P": 1175.75	"F": 1}
{"v": 1	"t": 994573	"P": 1182.75	"F": 1}
{"v": 1	"t": 994594	"P": 1173.25	"F": 1}
{"v": 1	"t": 994614	"P": 1168.5	"F": 1}
{"v": 1	"t": 994634	"P": 1180.25	"F": 1}
{"v": 1	"t": 994655	"P": 1175.75	"F": 1	"C": 45.24	"D": 3275	"sn": 54091930088003	"file": "/data/device_log/data0000.out"}
{"v": 1	"t": 994675	"P": 1166.0	"F": 1}
{"v": 1	"t": 994696	"P": 1176.5	"F": 1}
{"v": 1	"t": 994718	"P": 1161.75	"F": 1}
{"v": 1	"t": 994738	"P": 1173.0	"F": 1}
{"v": 1	"t": 994759	"P": 1166.25	"F": 1}
{"v": 1	"t": 994779	"P": 1156.25	"F": 1}
{"v": 1	"t": 994799	"P": 1167.25	"F": 1}
{"v": 1	"t": 994821	"P": 1164.25	"F": 1}
{"v": 1	"t": 994840	"P": 1156.0	"F": 1}
{"v": 1	"t": 994861	"P": 1160.25	"F": 1}
{"v": 1	"t": 994881	"P": 1164.75	"F": 1}
{"v": 1	"t": 994901	"P": 1156.25	"F": 1}
{"v": 1	"t": 994922	"P": 1149.25	"F": 1}
{"v": 1	"t": 994942	"P": 1161.5	"F": 1}
{"v": 1	"t": 994962	"P": 1156.5	"F": 1}
{"v": 1	"t": 994983	"P": 1147.5	"F": 1}
{"v": 1	"t": 995003	"P": 1157.25	"F": 1}
{"v": 1	"t": 995023	"P": 1159.25	"F": 1}
{"v": 1	"t": 995044	"P": 1147.0	"F": 1}
{"v": 1	"t": 995064	"P": 1145.25	"F": 1}
{"v": 1	"t": 995084	"P": 1160.0	"F": 1}
{"v": 1	"t": 995105	"P": 1151.5	"F": 1}
{"v": 1	"t": 995125	"P": 1143.5	"F": 1}
{"v": 1	"t": 995145	"P": 1144.75	"F": 1}
{"v": 1	"t": 995166	"P": 1154.25	"F": 1}
{"v": 1	"t": 995186	"P": 1145.0	"F": 1}
{"v": 1	"t": 995207	"P": 1139.0	"F": 1}
{"v": 1	"t": 995227	"P": 1148.5	"F": 1}
{"v": 1	"t": 995247	"P": 1148.25	"F": 1}
{"v": 1	"t": 995268	"P": 1136.75	"F": 1}
{"v": 1	"t": 995288	"P": 1133.5	"F": 1}
{"v": 1	"t": 995308	"P": 1145.25	"F": 1}
{"v": 1	"t": 995329	"P": 1140.25	"F": 1}
{"v": 1	"t": 995349	"P": 1130.75	"F": 1}
{"v": 1	"t": 995369	"P": 1126.75	"F": 1}
{"v": 1	"t": 995389	"P": 1141.25	"F": 1}
{"v": 1	"t": 995410	"P": 1133.5	"F": 1}
{"v": 1	"t": 995430	"P": 1125.75	"F": 1}
{"v": 1	"t": 995450	"P": 1127.75	"F": 1}
{"v": 1	"t": 995471	"P": 1135.5	"F": 1}
{"v": 1	"t": 995491	"P": 1125.25	"F": 1}
{"v": 1	"t": 995512	"P": 1119.5	"F": 1}
{"v": 1	"t": 995532	"P": 1132.75	"F": 1}
{"v": 1	"t": 995552	"P": 1134.5	"F": 1}
{"v": 1	"t": 995573	"P": 1125.0	"F": 1}
{"v": 1	"t": 995593	"P": 1119.75	"F": 1}
{"v": 1	"t": 995613	"P": 1130.75	"F": 1}
{"v": 1	"t": 995633	"P": 1130.75	"F": 1}
{"v": 1	"t": 995654	"P": 1124.0	"F": 1}
{"v": 1	"t": 995674	"P": 1120.0	"F": 1	"C": 45.24	"D": 3275	"sn": 54091930088003	"file": "/data/device_log/data0000.out"	"CO2": 4922.8837890625	"Tp": 24.77569580078125	"H": 19.162813186645508}
{"v": 1	"t": 995695	"P": 1121.25	"F": 1}
{"v": 1	"t": 995716	"P": 1135.25	"F": 1}
{"v": 1	"t": 995737	"P": 1126.75	"F": 1}
{"v": 1	"t": 995757	"P": 1134.25	"F": 1}
{"v": 1	"t": 995778	"P": 1126.5	"F": 1}
{"v": 1	"t": 995798	"P": 1124.0	"F": 1}
{"v": 1	"t": 995818	"P": 1136.75	"F": 1}
{"v": 1	"t": 995839	"P": 1130.5	"F": 1}
{"v": 1	"t": 995859	"P": 1124.5	"F": 1}
{"v": 1	"t": 995879	"P": 1128.5	"F": 1}
{"v": 1	"t": 995900	"P": 1137.5	"F": 1}
{"v": 1	"t": 995920	"P": 1129.75	"F": 1}
{"v": 1	"t": 995940	"P": 1127.25	"F": 1}
{"v": 1	"t": 995961	"P": 1141.0	"F": 1}
{"v": 1	"t": 995981	"P": 1134.75	"F": 1}
{"v": 1	"t": 996001	"P": 1128.0	"F": 1}
{"v": 1	"t": 996022	"P": 1128.5	"F": 1}
{"v": 1	"t": 996042	"P": 1141.75	"F": 1}
{"v": 1	"t": 996062	"P": 1135.0	"F": 1}
{"v": 1	"t": 996083	"P": 1126.0	"F": 1}
{"v": 1	"t": 996103	"P": 1133.75	"F": 1}
{"v": 1	"t": 996123	"P": 1142.25	"F": 1}
{"v": 1	"t": 996144	"P": 1134.75	"F": 1}
{"v": 1	"t": 996164	"P": 1129.25	"F": 1}
{"v": 1	"t": 996184	"P": 1137.25	"F": 1}
{"v": 1	"t": 996205	"P": 1147.0	"F": 1}
{"v": 1	"t": 996225	"P": 1137.5	"F": 1}
{"v": 1	"t": 996245	"P": 1133.5	"F": 1}
{"v": 1	"t": 996266	"P": 1142.5	"F": 1}
{"v": 1	"t": 996286	"P": 1150.5	"F": 1}
{"v": 1	"t": 996306	"P": 1143.25	"F": 1}
{"v": 1	"t": 996327	"P": 1135.75	"F": 1}
{"v": 1	"t": 996347	"P": 1149.75	"F": 1}
{"v": 1	"t": 996367	"P": 1154.75	"F": 1}
{"v": 1	"t": 996387	"P": 1148.5	"F": 1}
{"v": 1	"t": 996408	"P": 1141.75	"F": 1}
{"v": 1	"t": 996428	"P": 1152.25	"F": 1}
{"v": 1	"t": 996448	"P": 1156.0	"F": 1}
{"v": 1	"t": 996469	"P": 1146.75	"F": 1}
{"v": 1	"t": 996489	"P": 1155.75	"F": 1}
{"v": 1	"t": 996510	"P": 1161.0	"F": 1}
{"v": 1	"t": 996530	"P": 1152.75	"F": 1}
{"v": 1	"t": 996550	"P": 1148.5	"F": 1}
{"v": 1	"t": 996571	"P": 1160.5	"F": 1}
{"v": 1	"t": 996591	"P": 1163.25	"F": 1}
{"v": 1	"t": 996611	"P": 1157.25	"F": 1}
{"v": 1	"t": 996632	"P": 1154.5	"F": 1}
{"v": 1	"t": 996652	"P": 1169.75	"F": 1}
{"v": 1	"t": 996672	"P": 1165.25	"F": 1}
{"v": 1	"t": 996693	"P": 1158.5	"F": 1	"C": 45.25	"D": 3275	"sn": 54091930088003	"file": "/data/device_log/data0000.out"}
{"v": 1	"t": 996713	"P": 1164.0	"F": 1}
{"v": 1	"t": 996734	"P": 1164.75	"F": 1}
{"v": 1	"t": 996756	"P": 1167.0	"F": 1}
{"v": 1	"t": 996776	"P": 1169.75	"F": 1}
{"v": 1	"t": 996796	"P": 1162.0	"F": 1}
{"v": 1	"t": 996817	"P": 1159.75	"F": 1}
{"v": 1	"t": 996837	"P": 1174.25	"F": 1}
{"v": 1	"t": 996857	"P": 1169.75	"F": 1}
{"v": 1	"t": 996878	"P": 1163.5	"F": 1}
{"v": 1	"t": 996898	"P": 1166.25	"F": 1}
{"v": 1	"t": 996918	"P": 1179.0	"F": 1}
{"v": 1	"t": 996939	"P": 1172.0	"F": 1}
{"v": 1	"t": 996959	"P": 1165.25	"F": 1}
{"v": 1	"t": 996980	"P": 1173.5	"F": 1}
{"v": 1	"t": 997000	"P": 1175.75	"F": 1}
{"v": 1	"t": 997020	"P": 1168.75	"F": 1}
{"v": 1	"t": 997041	"P": 1181.25	"F": 1}
{"v": 1	"t": 997061	"P": 1176.25	"F": 1}
{"v": 1	"t": 997081	"P": 1169.75	"F": 1}
{"v": 1	"t": 997102	"P": 1181.0	"F": 1}
{"v": 1	"t": 997122	"P": 1185.25	"F": 1}
{"v": 1	"t": 997142	"P": 1179.25	"F": 1}
{"v": 1	"t": 997163	"P": 1174.25	"F": 1}
{"v": 1	"t": 997183	"P": 1184.5	"F": 1}
{"v": 1	"t": 997203	"P": 1189.0	"F": 1}
{"v": 1	"t": 997224	"P": 1179.25	"F": 1}
{"v": 1	"t": 997244	"P": 1178.0	"F": 1}
{"v": 1	"t": 997264	"P": 1191.25	"F": 1}
{"v": 1	"t": 997285	"P": 1186.75	"F": 1}
{"v": 1	"t": 997305	"P": 1179.25	"F": 1}
{"v": 1	"t": 997325	"P": 1182.25	"F": 1}
{"v": 1	"t": 997346	"P": 1194.75	"F": 1}
{"v": 1	"t": 997366	"P": 1188.75	"F": 1}
{"v": 1	"t": 997386	"P": 1181.25	"F": 2}
{"v": 1	"t": 997407	"P": 1185.5	"F": 1}
{"v": 1	"t": 997427	"P": 1195.5	"F": 1}
{"v": 1	"t": 997447	"P": 1189.25	"F": 1}
{"v": 1	"t": 997468	"P": 1183.0	"F": 1}
{"v": 1	"t": 997488	"P": 1192.75	"F": 1}
{"v": 1	"t": 997508	"P": 1194.5	"F": 1}
{"v": 1	"t": 997529	"P": 1187.5	"F": 1}
{"v": 1	"t": 997549	"P": 1184.75	"F": 1}
{"v": 1	"t": 997570	"P": 1199.0	"F": 1}
{"v": 1	"t": 997590	"P": 1189.75	"F": 1}
{"v": 1	"t": 997610	"P": 1187.0	"F": 1}
{"v": 1	"t": 997631	"P": 1198.0	"F": 1}
{"v": 1	"t": 997651	"P": 1191.5	"F": 1}
{"v": 1	"t": 997672	"P": 1185.75	"F": 1}
{"v": 1	"t": 997692	"P": 1195.5	"F": 1}
{"v": 1	"t": 997712	"P": 1198.5	"F": 1	"C": 45.22	"D": 3275	"sn": 54091930088003	"file": "/data/device_log/data0000.out"	"CO2": 4881.6865234375	"Tp": 24.802398681640625	"H": 18.448549270629883}
{"v": 1	"t": 997734	"P": 1196.25	"F": 1}
{"v": 1	"t": 997754	"P": 1187.0	"F": 1}
{"v": 1	"t": 997776	"P": 1193.5	"F": 1}
{"v": 1	"t": 997796	"P": 1188.75	"F": 1}
{"v": 1	"t": 997817	"P": 1195.0	"F": 1}
{"v": 1	"t": 997837	"P": 1200.25	"F": 1}
{"v": 1	"t": 997857	"P": 1190.75	"F": 1}
{"v": 1	"t": 997878	"P": 1188.5	"F": 1}
{"v": 1	"t": 997898	"P": 1200.25	"F": 1}
{"v": 1	"t": 997918	"P": 1199.0	"F": 1}
{"v": 1	"t": 997939	"P": 1191.5	"F": 1}
{"v": 1	"t": 997959	"P": 1192.75	"F": 1}
{"v": 1	"t": 997979	"P": 1203.25	"F": 1}
{"v": 1	"t": 998000	"P": 1196.25	"F": 1}
{"v": 1	"t": 998020	"P": 1192.0	"F": 1}
{"v": 1	"t": 998040	"P": 1193.75	"F": 1}
{"v": 1	"t": 998061	"P": 1204.5	"F": 2}
{"v": 1	"t": 998081	"P": 1196.0	"F": 1}
{"v": 1	"t": 998101	"P": 1188.25	"F": 1}
{"v": 1	"t": 998122	"P": 1199.0	"F": 1}
{"v": 1	"t": 998142	"P": 1199.25	"F": 1}
{"v": 1	"t": 998163	"P": 1193.5	"F": 1}
{"v": 1	"t": 998183	"P": 1204.0	"F": 1}
{"v": 1	"t": 998204	"P": 1200.25	"F": 1}
{"v": 1	"t": 998224	"P": 1191.5	"F": 1}
{"v": 1	"t": 998244	"P": 1195.25	"F": 1}
{"v": 1	"t": 998265	"P": 1204.0	"F": 1}
{"v": 1	"t": 998285	"P": 1198.75	"F": 1}
{"v": 1	"t": 998305	"P": 1191.25	"F": 1}
{"v": 1	"t": 998326	"P": 1201.0	"F": 1}
{"v": 1	"t": 998346	"P": 1206.75	"F": 1}
{"v": 1	"t": 998366	"P": 1201.5	"F": 1}
{"v": 1	"t": 998387	"P": 1196.25	"F": 1}
{"v": 1	"t": 998407	"P": 1209.0	"F": 1}
{"v": 1	"t": 998427	"P": 1212.75	"F": 1}
{"v": 1	"t": 998448	"P": 1205.25	"F": 1}
{"v": 1	"t": 998468	"P": 1203.0	"F": 1}
{"v": 1	"t": 998488	"P": 1220.25	"F": 1}
{"v": 1	"t": 998509	"P": 1216.0	"F": 1}
{"v": 1	"t": 998529	"P": 1210.75	"F": 1}
{"v": 1	"t": 998549	"P": 1215.25	"F": 1}
{"v": 1	"t": 998570	"P": 1231.25	"F": 2}
{"v": 1	"t": 998590	"P": 1226.5	"F": 1}
{"v": 1	"t": 998610	"P": 1222.0	"F": 2}
{"v": 1	"t": 998631	"P": 1233.0	"F": 1}
{"v": 1	"t": 998651	"P": 1239.5	"F": 1}
{"v": 1	"t": 998671	"P": 1232.25	"F": 1}
{"v": 1	"t": 998692	"P": 1231.5	"F": 2}
{"v": 1	"t": 998712	"P": 1246.5	"F": 1}
{"v": 1	"t": 998733	"P": 1241.25	"F": 2	"C": 45.205	"D": 3275	"sn": 54091930088003	"file": "/data/device_log/data0000.out"}
{"v": 1	"t": 998753	"P": 1242.25	"F": 2}
{"v": 1	"t": 998774	"P": 1248.5	"F": 2}
{"v": 1	"t": 998796	"P": 1253.25	"F": 2}
{"v": 1	"t": 998816	"P": 1244.25	"F": 2}
{"v": 1	"t": 998837	"P": 1251.5	"F": 1}
{"v": 1	"t": 998857	"P": 1252.25	"F": 2}
{"v": 1	"t": 998878	"P": 1250.75	"F": 2}
{"v": 1	"t": 998898	"P": 1261.5	"F": 2}
{"v": 1	"t": 998919	"P": 1254.25	"F": 1}
{"v": 1	"t": 998939	"P": 1264.25	"F": 2}
{"v": 1	"t": 998960	"P": 1272.0	"F": 2}
{"v": 1	"t": 998980	"P": 1272.25	"F": 2}
{"v": 1	"t": 999000	"P": 1274.25	"F": 2}
{"v": 1	"t": 999021	"P": 1292.0	"F": 2}
{"v": 1	"t": 999041	"P": 1294.5	"F": 2}
{"v": 1	"t": 999061	"P": 1293.25	"F": 2}
{"v": 1	"t": 999082	"P": 1293.75	"F": 2}
{"v": 1	"t": 999102	"P": 1316.75	"F": 2}
{"v": 1	"t": 999122	"P": 1317.5	"F": 2}
{"v": 1	"t": 999143	"P": 1316.75	"F": 2}
{"v": 1	"t": 999163	"P": 1326.75	"F": 2}
{"v": 1	"t": 999183	"P": 1343.25	"F": 2}
{"v": 1	"t": 999204	"P": 1341.25	"F": 2}
{"v": 1	"t": 999224	"P": 1339.5	"F": 2}
{"v": 1	"t": 999244	"P": 1352.75	"F": 2}
{"v": 1	"t": 999265	"P": 1363.25	"F": 2}
{"v": 1	"t": 999285	"P": 1361.0	"F": 2}
{"v": 1	"t": 999305	"P": 1358.5	"F": 2}
{"v": 1	"t": 999326	"P": 1372.5	"F": 3}
{"v": 1	"t": 999346	"P": 1377.5	"F": 3}
{"v": 1	"t": 999366	"P": 1373.5	"F": 3}
{"v": 1	"t": 999387	"P": 1375.0	"F": 3}
{"v": 1	"t": 999407	"P": 1391.75	"F": 3}
{"v": 1	"t": 999427	"P": 1391.0	"F": 3}
{"v": 1	"t": 999448	"P": 1385.75	"F": 3}
{"v": 1	"t": 999468	"P": 1397.0	"F": 3}
{"v": 1	"t": 999489	"P": 1397.25	"F": 3}
{"v": 1	"t": 999509	"P": 1393.5	"F": 3}
{"v": 1	"t": 999529	"P": 1407.0	"F": 3}
{"v": 1	"t": 999550	"P": 1410.25	"F": 3}
{"v": 1	"t": 999570	"P": 1407.25	"F": 4}
{"v": 1	"t": 999590	"P": 1406.75	"F": 4}
{"v": 1	"t": 999611	"P": 1421.25	"F": 4}
{"v": 1	"t": 999631	"P": 1421.0	"F": 4}
{"v": 1	"t": 999651	"P": 1415.75	"F": 4}
{"v": 1	"t": 999672	"P": 1421.0	"F": 4}
{"v": 1	"t": 999692	"P": 1431.25	"F": 4}
{"v": 1	"t": 999712	"P": 1428.5	"F": 5}
{"v": 1	"t": 999733	"P": 1424.0	"F": 5}
{"v": 1	"t": 999753	"P": 1430.25	"F": 5	"C": 45.215	"D": 3275	"sn": 54091930088003	"file": "/data/device_log/data0000.out"	"CO2": 4794.31689453125	"Tp": 24.81842041015625	"H": 17.723735809326172}
{"v": 1	"t": 999775	"P": 1438.25	"F": 5}
{"v": 1	"t": 999795	"P": 1434.0	"F": 5}
{"v": 1	"t": 999817	"P": 1440.25	"F": 6}
{"v": 1	"t": 999837	"P": 1442.5	"F": 6}
{"v": 1	"t": 999858	"P": 1437.75	"F": 6}
{"v": 1	"t": 999878	"P": 1435.75	"F": 6}
{"v": 1	"t": 999898	"P": 1449.0	"F": 7}
{"v": 1	"t": 999919	"P": 1452.75	"F": 7}
{"v": 1	"t": 999939	"P": 1441.5	"F": 7}
{"v": 1	"t": 999959	"P": 1444.5	"F": 8}
{"v": 1	"t": 999980	"P": 1450.5	"F": 8}
{"v": 1	"t": 1000000	"P": 1460.5	"F": 11}
{"v": 1	"t": 1000020	"P": 1479.25	"F": 15}
{"v": 1	"t": 1000041	"P": 1360.0	"F": 13}
{"v": 1	"t": 1000061	"P": 1637.0	"F": 43}
{"v": 1	"t": 1000082	"P": 1268.75	"F": 31}
{"v": 1	"t": 1000102	"P": 1587.5	"F": 25}
{"v": 1	"t": 1000122	"P": 1365.5	"F": 18}
{"v": 1	"t": 1000143	"P": 1577.75	"F": 43}
{"v": 1	"t": 1000163	"P": 1322.75	"F": 43}
{"v": 1	"t": 1000183	"P": 1672.25	"F": 74}
{"v": 1	"t": 1000204	"P": 1279.0	"F": 43}
{"v": 1	"t": 1000224	"P": 1639.75	"F": 63}
{"v": 1	"t": 1000244	"P": 1280.5	"F": 30}
{"v": 1	"t": 1000265	"P": 1627.0	"F": 52}
{"v": 1	"t": 1000285	"P": 1401.25	"F": 42}
{"v": 1	"t": 1000305	"P": 1448.5	"F": 29}
{"v": 1	"t": 1000326	"P": 1542.5	"F": 63}
{"v": 1	"t": 1000346	"P": 1438.25	"F": 61}
{"v": 1	"t": 1000366	"P": 1426.0	"F": 70}
{"v": 1	"t": 1000387	"P": 1608.25	"F": 82}
{"v": 1	"t": 1000407	"P": 1314.0	"F": 58}
{"v": 1	"t": 1000427	"P": 1529.5	"F": 106}
{"v": 1	"t": 1000448	"P": 1527.0	"F": 93}
{"v": 1	"t": 1000468	"P": 1334.0	"F": 61}
{"v": 1	"t": 1000488	"P": 1635.0	"F": 104}
{"v": 1	"t": 1000509	"P": 1430.25	"F": 95}
{"v": 1	"t": 1000529	"P": 1432.0	"F": 93}
{"v": 1	"t": 1000549	"P": 1620.25	"F": 60}
{"v": 1	"t": 1000570	"P": 1338.25	"F": 65}
{"v": 1	"t": 1000590	"P": 1533.5	"F": 70}
{"v": 1	"t": 1000611	"P": 1548.5	"F": 76}
{"v": 1	"t": 1000631	"P": 1366.5	"F": 68}
{"v": 1	"t": 1000651	"P": 1557.25	"F": 91}
{"v": 1	"t": 1000672	"P": 1460.75	"F": 69}
{"v": 1	"t": 1000692	"P": 1395.25	"F": 70}
{"v": 1	"t": 1000712	"P": 1665.5	"F": 82}
{"v": 1	"t": 1000733	"P": 1335.25	"F": 67}
{"v": 1	"t": 1000753	"P": 1511.75	"F": 102}
{"v": 1	"t": 1000773	"P": 1584.0	"F": 75	"C": 45.2	"D": 3275	"sn": 54091930088003	"file": "/data/device_log/data0000.out"	"CO2": 5033.412109375	"Tp": 24.845123291015625	"H": 16.765819549560547}
{"v": 1	"t": 1000795	"P": 1515.75	"F": 78}
{"v": 1	"t": 1000816	"P": 1329.0	"F": 76}
{"v": 1	"t": 1000838	"P": 1378.75	"F": 129}
{"v": 1	"t": 1000858	"P": 1544.25	"F": 104}
{"v": 1	"t": 1000878	"P": 1483.75	"F": 103}
{"v": 1	"t": 1000899	"P": 1433.5	"F": 110}
{"v": 1	"t": 1000919	"P": 1552.5	"F": 120}
{"v": 1	"t": 1000939	"P": 1412.75	"F": 91}
{"v": 1	"t": 1000960	"P": 1510.75	"F": 109}
{"v": 1	"t": 1000980	"P": 1549.0	"F": 104}
{"v": 1	"t": 1001000	"P": 1371.5	"F": 89}
{"v": 1	"t": 1001021	"P": 1593.0	"F": 112}
{"v": 1	"t": 1001041	"P": 1485.5	"F": 119}
{"v": 1	"t": 1001061	"P": 1369.75	"F": 86}
{"v": 1	"t": 1001082	"P": 1669.0	"F": 99}
{"v": 1	"t": 1001102	"P": 1346.75	"F": 78}
{"v": 1	"t": 1001123	"P": 1539.5	"F": 108}
{"v": 1	"t": 1001143	"P": 1536.25	"F": 152}
{"v": 1	"t": 1001164	"P": 1423.0	"F": 109}
{"v": 1	"t": 1001184	"P": 1553.25	"F": 126}
{"v": 1	"t": 1001204	"P": 1512.5	"F": 125}
{"v": 1	"t": 1001225	"P": 1419.5	"F": 125}
{"v": 1	"t": 1001245	"P": 1603.25	"F": 137}
{"v": 1	"t": 1001265	"P": 1410.5	"F": 125}
{"v": 1	"t": 1001286	"P": 1488.0	"F": 125}
{"v": 1	"t": 1001306	"P": 1588.75	"F": 136}
{"v": 1	"t": 1001326	"P": 1381.5	"F": 121}
{"v": 1	"t": 1001347	"P": 1565.5	"F": 139}
{"v": 1	"t": 1001367	"P": 1500.75	"F": 134}
{"v": 1	"t": 1001387	"P": 1446.0	"F": 144}
{"v": 1	"t": 1001407	"P": 1584.25	"F": 161}
{"v": 1	"t": 1001428	"P": 1425.25	"F": 151}
{"v": 1	"t": 1001448	"P": 1510.75	"F": 164}
{"v": 1	"t": 1001468	"P": 1559.25	"F": 157}
{"v": 1	"t": 1001489	"P": 1416.25	"F": 158}
{"v": 1	"t": 1001509	"P": 1550.25	"F": 168}
{"v": 1	"t": 1001529	"P": 1506.25	"F": 162}
{"v": 1	"t": 1001550	"P": 1445.25	"F": 160}
{"v": 1	"t": 1001570	"P": 1556.5	"F": 174}
{"v": 1	"t": 1001590	"P": 1477.5	"F": 168}
{"v": 1	"t": 1001611	"P": 1476.75	"F": 178}
{"v": 1	"t": 1001631	"P": 1542.75	"F": 181}
{"v": 1	"t": 1001651	"P": 1468.75	"F": 154}
{"v": 1	"t": 1001672	"P": 1468.75	"F": 125}
{"v": 1	"t": 1001692	"P": 1588.25	"F": 107}
{"v": 1	"t": 1001713	"P": 1380.75	"F": 91}
{"v": 1	"t": 1001733	"P": 1536.25	"F": 94}
{"v": 1	"t": 1001754	"P": 1564.0	"F": 100}
{"v": 1	"t": 1001774	"P": 1382.75	"F": 102}
{"v": 1	"t": 1001794	"P": 1561.75	"F": 158	"C": 45.21	"D": 3275	"sn": 54091930088003	"file": "/data/device_log/data0000.out"}
{"v": 1	"t": 1001815	"P": 1529.75	"F": 181}
{"v": 1	"t": 1001835	"P": 1430.5	"F": 192}
{"v": 1	"t": 1001857	"P": 1436.0	"F": 173}
{"v": 1	"t": 1001878	"P": 1528.75	"F": 144}
{"v": 1	"t": 1001898	"P": 1502.25	"F": 126}
{"v": 1	"t": 1001918	"P": 1458.0	"F": 143}
{"v": 1	"t": 1001939	"P": 1552.0	"F": 171}
{"v": 1	"t": 1001959	"P": 1481.75	"F": 219}
{"v": 1	"t": 1001979	"P": 1488.5	"F": 318}
{"v": 1	"t": 1002000	"P": 1504.75	"F": 499}
{"v": 1	"t": 1002020	"P": 1496.75	"F": 619}
{"v": 1	"t": 1002040	"P": 1479.75	"F": 591}
{"v": 1	"t": 1002061	"P": 1491.25	"F": 501}
{"v": 1	"t": 1002081	"P": 1495.25	"F": 322}
{"v": 1	"t": 1002101	"P": 1486.5	"F": 212}
{"v": 1	"t": 1002122	"P": 1495.0	"F": 170}
{"v": 1	"t": 1002142	"P": 1507.25	"F": 183}
{"v": 1	"t": 1002162	"P": 1503.75	"F": 267}
{"v": 1	"t": 1002183	"P": 1492.75	"F": 440}
{"v": 1	"t": 1002203	"P": 1490.75	"F": 669}
{"v": 1	"t": 1002223	"P": 1499.5	"F": 767}
{"v": 1	"t": 1002244	"P": 1489.5	"F": 714}
{"v": 1	"t": 1002264	"P": 1480.0	"F": 587}
{"v": 1	"t": 1002284	"P": 1491.0	"F": 428}
{"v": 1	"t": 1002305	"P": 1491.5	"F": 296}
{"v": 1	"t": 1002325	"P": 1488.25	"F": 247}
{"v": 1	"t": 1002346	"P": 1503.0	"F": 267}
{"v": 1	"t": 1002366	"P": 1493.0	"F": 303}
{"v": 1	"t": 1002387	"P": 1500.25	"F": 323}
{"v": 1	"t": 1002407	"P": 1500.0	"F": 400}
{"v": 1	"t": 1002428	"P": 1490.75	"F": 517}
{"v": 1	"t": 1002448	"P": 1503.0	"F": 582}
{"v": 1	"t": 1002469	"P": 1488.5	"F": 578}
{"v": 1	"t": 1002489	"P": 1486.25	"F": 572}
{"v": 1	"t": 1002510	"P": 1494.0	"F": 544}
{"v": 1	"t": 1002530	"P": 1487.25	"F": 505}
{"v": 1	"t": 1002550	"P": 1481.75	"F": 421}
{"v": 1	"t": 1002571	"P": 1498.0	"F": 380}
{"v": 1	"t": 1002591	"P": 1497.75	"F": 383}
{"v": 1	"t": 1002611	"P": 1494.0	"F": 372}
{"v": 1	"t": 1002632	"P": 1492.25	"F": 379}
{"v": 1	"t": 1002652	"P": 1505.5	"F": 494}
{"v": 1	"t": 1002672	"P": 1498.0	"F": 610}
{"v": 1	"t": 1002693	"P": 1487.75	"F": 681}
{"v": 1	"t": 1002713	"P": 1494.75	"F": 759}
{"v": 1	"t": 1002733	"P": 1505.75	"F": 767}
{"v": 1	"t": 1002754	"P": 1497.5	"F": 811}
{"v": 1	"t": 1002774	"P": 1490.5	"F": 843}
{"v": 1	"t": 1002794	"P": 1498.0	"F": 853}
{"v": 1	"t": 1002815	"P": 1502.5	"F": 883	"C": 45.2	"D": 3275	"sn": 54091930088003	"file": "/data/device_log/data0000.out"	"CO2": 4012.997802734375	"Tp": 24.831771850585938	"H": 14.764299392700195}
{"v": 1	"t": 1002836	"P": 1494.25	"F": 885}
{"v": 1	"t": 1002857	"P": 1490.0	"F": 910}
{"v": 1	"t": 1002881	"P": 1501.5	"F": 904}
{"v": 1	"t": 1002901	"P": 1496.0	"F": 908}
{"v": 1	"t": 1002921	"P": 1490.75	"F": 899}
{"v": 1	"t": 1002942	"P": 1489.0	"F": 894}
{"v": 1	"t": 1002962	"P": 1499.75	"F": 926}
{"v": 1	"t": 1002982	"P": 1494.25	"F": 861}
{"v": 1	"t": 1003003	"P": 1486.75	"F": 874}
{"v": 1	"t": 1003023	"P": 1498.0	"F": 889}
{"v": 1	"t": 1003044	"P": 1493.75	"F": 859}
{"v": 1	"t": 1003064	"P": 1487.0	"F": 861}
{"v": 1	"t": 1003084	"P": 1502.0	"F": 852}
{"v": 1	"t": 1003105	"P": 1496.25	"F": 918}
{"v": 1	"t": 1003125	"P": 1491.25	"F": 895}
{"v": 1	"t": 1003145	"P": 1491.0	"F": 872}
{"v": 1	"t": 1003166	"P": 1502.0	"F": 833}
{"v": 1	"t": 1003186	"P": 1492.75	"F": 893}
{"v": 1	"t": 1003206	"P": 1490.25	"F": 877}
{"v": 1	"t": 1003227	"P": 1493.75	"F": 855}
{"v": 1	"t": 1003247	"P": 1502.5	"F": 876}
{"v": 1	"t": 1003267	"P": 1494.75	"F": 890}
{"v": 1	"t": 1003288	"P": 1487.75	"F": 884}
{"v": 1	"t": 1003308	"P": 1497.0	"F": 903}
{"v": 1	"t": 1003328	"P": 1501.25	"F": 922}
{"v": 1	"t": 1003349	"P": 1496.25	"F": 875}
{"v": 1	"t": 1003369	"P": 1491.75	"F": 923}
{"v": 1	"t": 1003389	"P": 1501.5	"F": 975}
{"v": 1	"t": 1003410	"P": 1504.75	"F": 948}
{"v": 1	"t": 1003430	"P": 1496.25	"F": 1036}
{"v": 1	"t": 1003450	"P": 1496.0	"F": 983}
{"v": 1	"t": 1003471	"P": 1505.5	"F": 1005}
{"v": 1	"t": 1003491	"P": 1499.75	"F": 996}
{"v": 1	"t": 1003511	"P": 1497.25	"F": 1000}
{"v": 1	"t": 1003532	"P": 1501.75	"F": 974}
{"v": 1	"t": 1003552	"P": 1507.0	"F": 1060}
{"v": 1	"t": 1003573	"P": 1496.25	"F": 1016}
{"v": 1	"t": 1003593	"P": 1501.25	"F": 1112}
{"v": 1	"t": 1003614	"P": 1502.0	"F": 1077}
{"v": 1	"t": 1003634	"P": 1493.5	"F": 1132}
{"v": 1	"t": 1003654	"P": 1503.25	"F": 1078}
{"v": 1	"t": 1003675	"P": 1505.75	"F": 1051}
{"v": 1	"t": 1003695	"P": 1499.75	"F": 1115}
{"v": 1	"t": 1003715	"P": 1496.0	"F": 1116}
{"v": 1	"t": 1003736	"P": 1508.5	"F": 1140}
{"v": 1	"t": 1003756	"P": 1507.75	"F": 1175}
{"v": 1	"t": 1003776	"P": 1498.0	"F": 1119}
{"v": 1	"t": 1003797	"P": 1496.75	"F": 1114}
{"v": 1	"t": 1003817	"P": 1507.0	"F": 1112}
{"v": 1	"t": 1003837	"P": 1505.75	"F": 1156	"C": 45.215	"D": 3275	"sn": 54091930088003	"file": "/data/device_log/data0000.out"}
{"v": 1	"t": 1003858	"P": 1504.25	"F": 1166}
{"v": 1	"t": 1003879	"P": 1504.25	"F": 1188}
{"v": 1	"t": 1003901	"P": 1500.0	"F": 1177}
{"v": 1	"t": 1003921	"P": 1506.75	"F": 1092}
{"v": 1	"t": 1003941	"P": 1500.25	"F": 1182}
{"v": 1	"t": 1003962	"P": 1490.5	"F": 1125}
{"v": 1	"t": 1003982	"P": 1502.5	"F": 1111}
{"v": 1	"t": 1004002	"P": 1504.0	"F": 1093}
{"v": 1	"t": 1004023	"P": 1496.0	"F": 1093}
{"v": 1	"t": 1004043	"P": 1497.75	"F": 1127}
{"v": 1	"t": 1004063	"P": 1505.25	"F": 1114}
{"v": 1	"t": 1004084	"P": 1502.25	"F": 1140}
{"v": 1	"t": 1004104	"P": 1495.75	"F": 1140}
{"v": 1	"t": 1004124	"P": 1500.0	"F": 1119}
{"v": 1	"t": 1004145	"P": 1497.25	"F": 1178}
{"v": 1	"t": 1004165	"P": 1496.75	"F": 1165}
{"v": 1	"t": 1004186	"P": 1505.0	"F": 1122}
{"v": 1	"t": 1004206	"P": 1502.25	"F": 1151}
{"v": 1	"t": 1004226	"P": 1494.75	"F": 1190}
{"v": 1	"t": 1004247	"P": 1497.0	"F": 1097}
{"v": 1	"t": 1004267	"P": 1507.25	"F": 1175}
{"v": 1	"t": 1004287	"P": 1499.75	"F": 1140}
{"v": 1	"t": 1004308	"P": 1493.25	"F": 1130}
{"v": 1	"t": 1004328	"P": 1498.75	"F": 1136}
{"v": 1	"t": 1004348	"P": 1507.25	"F": 1130}
{"v": 1	"t": 1004369	"P": 1499.25	"F": 1091}
{"v": 1	"t": 1004389	"P": 1492.5	"F": 1086}
{"v": 1	"t": 1004409	"P": 1507.0	"F": 1180}
{"v": 1	"t": 1004430	"P": 1506.5	"F": 1157}
{"v": 1	"t": 1004450	"P": 1500.75	"F": 1194}
{"v": 1	"t": 1004470	"P": 1500.75	"F": 1188}
{"v": 1	"t": 1004491	"P": 1511.0	"F": 1196}
{"v": 1	"t": 1004511	"P": 1507.0	"F": 1250}
{"v": 1	"t": 1004531	"P": 1501.0	"F": 1246}
{"v": 1	"t": 1004552	"P": 1503.25	"F": 1241}
{"v": 1	"t": 1004572	"P": 1512.0	"F": 1269}
{"v": 1	"t": 1004592	"P": 1505.75	"F": 1259}
{"v": 1	"t": 1004613	"P": 1502.5	"F": 1275}
{"v": 1	"t": 1004633	"P": 1509.25	"F": 1285}
{"v": 1	"t": 1004653	"P": 1511.75	"F": 1363}
{"v": 1	"t": 1004674	"P": 1507.25	"F": 1383}
{"v": 1	"t": 1004694	"P": 1503.0	"F": 1472}
{"v": 1	"t": 1004715	"P": 1507.0	"F": 1387}
{"v": 1	"t": 1004735	"P": 1497.0	"F": 1389}
{"v": 1	"t": 1004756	"P": 1504.75	"F": 1416}
{"v": 1	"t": 1004776	"P": 1507.0	"F": 1388}
{"v": 1	"t": 1004796	"P": 1497.25	"F": 1381}
{"v": 1	"t": 1004817	"P": 1496.5	"F": 1413}
{"v": 1	"t": 1004837	"P": 1508.0	"F": 1352}
{"v": 1	"t": 1004857	"P": 1503.75	"F": 1293	"C": 45.205	"D": 3275	"sn": 54091930088003	"file": "/data/device_log/data0000.out"	"CO2": 3490.911865234375	"Tp": 24.831771850585938	"H": 11.213397026062012}
{"v": 1	"t": 1004879	"P": 1496.5	"F": 1339}
{"v": 1	"t": 1004899	"P": 1504.5	"F": 1294}
{"v": 1	"t": 1004921	"P": 1499.5	"F": 1256}
{"v": 1	"t": 1004941	"P": 1491.5	"F": 1244}
{"v": 1	"t": 1004962	"P": 1496.75	"F": 1237}
{"v": 1	"t": 1004982	"P": 1506.5	"F": 1242}
{"v": 1	"t": 1005002	"P": 1500.0	"F": 1328}
{"v": 1	"t": 1005023	"P": 1493.25	"F": 1323}
{"v": 1	"t": 1005043	"P": 1501.25	"F": 1245}
{"v": 1	"t": 1005063	"P": 1507.5	"F": 1280}
{"v": 1	"t": 1005084	"P": 1499.25	"F": 1294}
{"v": 1	"t": 1005104	"P": 1494.75	"F": 1237}
{"v": 1	"t": 1005124	"P": 1503.25	"F": 1169}
{"v": 1	"t": 1005145	"P": 1503.75	"F": 1244}
{"v": 1	"t": 1005165	"P": 1496.75	"F": 1310}
{"v": 1	"t": 1005185	"P": 1498.5	"F": 1267}
{"v": 1	"t": 1005206	"P": 1507.25	"F": 1292}
{"v": 1	"t": 1005226	"P": 1501.5	"F": 1324}
{"v": 1	"t": 1005247	"P": 1495.0	"F": 1261}
{"v": 1	"t": 1005267	"P": 1505.5	"F": 1344}
{"v": 1	"t": 1005287	"P": 1501.25	"F": 1296}
{"v": 1	"t": 1005308	"P": 1497.75	"F": 1262}
{"v": 1	"t": 1005328	"P": 1509.0	"F": 1327}
{"v": 1	"t": 1005348	"P": 1504.25	"F": 1270}
{"v": 1	"t": 1005369	"P": 1500.5	"F": 1301}
{"v": 1	"t": 1005389	"P": 1497.0	"F": 1270}
{"v": 1	"t": 1005409	"P": 1514.0	"F": 1283}
{"v": 1	"t": 1005430	"P": 1508.25	"F": 1312}
{"v": 1	"t": 1005450	"P": 1499.5	"F": 1390}
{"v": 1	"t": 1005470	"P": 1500.75	"F": 1264}
{"v": 1	"t": 1005491	"P": 1515.75	"F": 1345}
{"v": 1	"t": 1005511	"P": 1501.25	"F": 1338}
{"v": 1	"t": 1005531	"P": 1497.75	"F": 1345}
{"v": 1	"t": 1005552	"P": 1501.25	"F": 1281}
{"v": 1	"t": 1005572	"P": 1511.25	"F": 1327}
{"v": 1	"t": 1005592	"P": 1504.0	"F": 1356}
{"v": 1	"t": 1005613	"P": 1499.0	"F": 1256}
{"v": 1	"t": 1005633	"P": 1507.75	"F": 1332}
{"v": 1	"t": 1005653	"P": 1508.5	"F": 1317}
{"v": 1	"t": 1005674	"P": 1502.25	"F": 1366}
{"v": 1	"t": 1005694	"P": 1500.75	"F": 1424}
{"v": 1	"t": 1005714	"P": 1510.0	"F": 1459}
{"v": 1	"t": 1005735	"P": 1506.5	"F": 1439}
{"v": 1	"t": 1005755	"P": 1503.0	"F": 1391}
{"v": 1	"t": 1005775	"P": 1500.75	"F": 1516}
{"v": 1	"t": 1005796	"P": 1509.25	"F": 1476}
{"v": 1	"t": 1005816	"P": 1502.0	"F": 1489}
{"v": 1	"t": 1005837	"P": 1497.5	"F": 1358}
{"v": 1	"t": 1005857	"P": 1507.25	"F": 1376}
{"v": 1	"t": 1005878	"P": 1498.25	"F": 1397	"C": 45.2	"D": 3275	"sn": 54091930088003	"file": "/data/device_log/data0000.out"}
{"v": 1	"t": 1005898	"P": 1502.0	"F": 1437}
{"v": 1	"t": 1005919	"P": 1498.5	"F": 1469}
{"v": 1	"t": 1005940	"P": 1494.5	"F": 1409}
{"v": 1	"t": 1005961	"P": 1498.5	"F": 1408}
{"v": 1	"t": 1005981	"P": 1503.75	"F": 1360}
{"v": 1	"t": 1006001	"P": 1495.25	"F": 1417}
{"v": 1	"t": 1006022	"P": 1493.75	"F": 1416}
{"v": 1	"t": 1006042	"P": 1504.25	"F": 1408}
{"v": 1	"t": 1006062	"P": 1499.25	"F": 1415}
{"v": 1	"t": 1006083	"P": 1494.0	"F": 1447}
{"v": 1	"t": 1006103	"P": 1505.0	"F": 1391}
{"v": 1	"t": 1006124	"P": 1503.75	"F": 1447}
{"v": 1	"t": 1006144	"P": 1497.0	"F": 1401}
{"v": 1	"t": 1006164	"P": 1500.0	"F": 1402}
{"v": 1	"t": 1006185	"P": 1508.25	"F": 1399}
{"v": 1	"t": 1006205	"P": 1498.0	"F": 1396}
{"v": 1	"t": 1006225	"P": 1496.5	"F": 1437}
{"v": 1	"t": 1006246	"P": 1506.0	"F": 1372}
{"v": 1	"t": 1006266	"P": 1505.0	"F": 1377}
{"v": 1	"t": 1006286	"P": 1498.0	"F": 1382}
{"v": 1	"t": 1006307	"P": 1502.75	"F": 1397}
{"v": 1	"t": 1006327	"P": 1512.5	"F": 1456}
{"v": 1	"t": 1006347	"P": 1506.0	"F": 1463}
{"v": 1	"t": 1006368	"P": 1498.5	"F": 1421}
{"v": 1	"t": 1006388	"P": 1508.75	"F": 1430}
{"v": 1	"t": 1006408	"P": 1510.75	"F": 1441}
{"v": 1	"t": 1006429	"P": 1503.75	"F": 1330}
{"v": 1	"t": 1006449	"P": 1499.25	"F": 1399}
{"v": 1	"t": 1006469	"P": 1511.25	"F": 1382}
{"v": 1	"t": 1006490	"P": 1510.0	"F": 1453}
{"v": 1	"t": 1006510	"P": 1504.25	"F": 1414}
{"v": 1	"t": 1006530	"P": 1502.25	"F": 1446}
{"v": 1	"t": 1006551	"P": 1514.25	"F": 1410}
{"v": 1	"t": 1006571	"P": 1509.25	"F": 1421}
{"v": 1	"t": 1006591	"P": 1502.25	"F": 1519}
{"v": 1	"t": 1006612	"P": 1505.0	"F": 1545}
{"v": 1	"t": 1006632	"P": 1517.0	"F": 1462}
{"v": 1	"t": 1006652	"P": 1508.0	"F": 1469}
{"v": 1	"t": 1006673	"P": 1503.0	"F": 1497}
{"v": 1	"t": 1006693	"P": 1504.0	"F": 1437}
{"v": 1	"t": 1006713	"P": 1511.75	"F": 1480}
{"v": 1	"t": 1006734	"P": 1506.75	"F": 1440}
{"v": 1	"t": 1006754	"P": 1501.75	"F": 1492}
{"v": 1	"t": 1006774	"P": 1506.0	"F": 1444}
{"v": 1	"t": 1006795	"P": 1510.75	"F": 1469}
{"v": 1	"t": 1006815	"P": 1504.0	"F": 1452}
{"v": 1	"t": 1006835	"P": 1498.75	"F": 1499}
{"v": 1	"t": 1006856	"P": 1505.5	"F": 1411}
{"v": 1	"t": 1006876	"P": 1509.75	"F": 1484}
{"v": 1	"t": 1006896	"P": 1502.5	"F": 1424	"C": 45.195	"D": 3275	"sn": 54091930088003	"file": "/data/device_log/data0000.out"	"CO2": 3054.573486328125	"Tp": 24.77569580078125	"H": 8.263810157775879}
{"v": 1	"t": 1006918	"P": 1501.0	"F": 1527}
{"v": 1	"t": 1006938	"P": 1499.75	"F": 1586}
{"v": 1	"t": 1006960	"P": 1512.0	"F": 1507}
{"v": 1	"t": 1006980	"P": 1502.75	"F": 1513}
{"v": 1	"t": 1007000	"P": 1500.25	"F": 1440}
{"v": 1	"t": 1007021	"P": 1507.75	"F": 1524}
{"v": 1	"t": 1007041	"P": 1509.25	"F": 1429}
{"v": 1	"t": 1007061	"P": 1504.25	"F": 1512}
{"v": 1	"t": 1007082	"P": 1499.0	"F": 1490}
{"v": 1	"t": 1007102	"P": 1509.0	"F": 1499}
{"v": 1	"t": 1007122	"P": 1510.75	"F": 1464}
{"v": 1	"t": 1007143	"P": 1501.75	"F": 1459}
{"v": 1	"t": 1007163	"P": 1496.25	"F": 1456}
{"v": 1	"t": 1007183	"P": 1507.0	"F": 1429}
{"v": 1	"t": 1007204	"P": 1501.5	"F": 1424}
{"v": 1	"t": 1007224	"P": 1496.5	"F": 1355}
{"v": 1	"t": 1007244	"P": 1496.5	"F": 1395}
{"v": 1	"t": 1007264	"P": 1508.0	"F": 1466}
{"v": 1	"t": 1007285	"P": 1500.25	"F": 1516}
{"v": 1	"t": 1007305	"P": 1498.75	"F": 1404}
{"v": 1	"t": 1007325	"P": 1498.0	"F": 1447}
{"v": 1	"t": 1007346	"P": 1507.25	"F": 1465}
{"v": 1	"t": 1007366	"P": 1500.5	"F": 1437}
{"v": 1	"t": 1007386	"P": 1494.5	"F": 1507}
{"v": 1	"t": 1007407	"P": 1499.75	"F": 1414}
{"v": 1	"t": 1007427	"P": 1506.75	"F": 1440}
{"v": 1	"t": 1007447	"P": 1499.75	"F": 1384}
{"v": 1	"t": 1007468	"P": 1497.75	"F": 1468}
{"v": 1	"t": 1007488	"P": 1502.75	"F": 1442}
{"v": 1	"t": 1007508	"P": 1509.75	"F": 1433}
{"v": 1	"t": 1007529	"P": 1500.75	"F": 1407}
{"v": 1	"t": 1007549	"P": 1495.25	"F": 1508}
{"v": 1	"t": 1007569	"P": 1509.75	"F": 1504}
{"v": 1	"t": 1007590	"P": 1506.0	"F": 1480}
{"v": 1	"t": 1007610	"P": 1501.0	"F": 1466}
{"v": 1	"t": 1007630	"P": 1496.25	"F": 1467}
{"v": 1	"t": 1007651	"P": 1512.5	"F": 1421}
{"v": 1	"t": 1007671	"P": 1504.5	"F": 1460}
{"v": 1	"t": 1007691	"P": 1500.5	"F": 1530}
{"v": 1	"t": 1007712	"P": 1505.75	"F": 1501}
{"v": 1	"t": 1007732	"P": 1509.75	"F": 1519}
{"v": 1	"t": 1007752	"P": 1503.25	"F": 1431}
{"v": 1	"t": 1007773	"P": 1498.0	"F": 1457}
{"v": 1	"t": 1007793	"P": 1509.75	"F": 1472}
{"v": 1	"t": 1007813	"P": 1511.0	"F": 1442}
{"v": 1	"t": 1007834	"P": 1499.75	"F": 1489}
{"v": 1	"t": 1007854	"P": 1500.0	"F": 1484}
{"v": 1	"t": 1007874	"P": 1511.0	"F": 1547}
{"v": 1	"t": 1007895	"P": 1507.5	"F": 1528}
{"v": 1	"t": 1007915	"P": 1500.75	"F": 1454	"C": 45.18	"D": 3275	"sn": 54091930088003	"file": "/data/device_log/data0000.out"}
{"v": 1	"t": 1007936	"P": 1503.75	"F": 1439}
{"v": 1	"t": 1007956	"P": 1509.75	"F": 1514}
{"v": 1	"t": 1007978	"P": 1500.25	"F": 1474}
{"v": 1	"t": 1007998	"P": 1510.25	"F": 1524}
{"v": 1	"t": 1008019	"P": 1504.0	"F": 1446}
{"v": 1	"t": 1008039	"P": 1498.5	"F": 1451}
{"v": 1	"t": 1008059	"P": 1510.0	"F": 1499}
{"v": 1	"t": 1008081	"P": 1508.5	"F": 1518}
{"v": 1	"t": 1008100	"P": 1501.75	"F": 1432}
{"v": 1	"t": 1008120	"P": 1500.75	"F": 1508}
{"v": 1	"t": 1008141	"P": 1511.5	"F": 1452}
{"v": 1	"t": 1008161	"P": 1505.25	"F": 1466}
{"v": 1	"t": 1008181	"P": 1499.0	"F": 1494}
{"v": 1	"t": 1008202	"P": 1503.0	"F": 1499}
{"v": 1	"t": 1008222	"P": 1510.75	"F": 1458}
{"v": 1	"t": 1008242	"P": 1505.5	"F": 1451}
{"v": 1	"t": 1008263	"P": 1499.25	"F": 1469}
{"v": 1	"t": 1008283	"P": 1506.5	"F": 1513}
{"v": 1	"t": 1008303	"P": 1509.5	"F": 1549}
{"v": 1	"t": 1008324	"P": 1505.0	"F": 1532}
{"v": 1	"t": 1008344	"P": 1500.0	"F": 1475}
{"v": 1	"t": 1008364	"P": 1514.0	"F": 1492}
{"v": 1	"t": 1008385	"P": 1506.75	"F": 1487}
{"v": 1	"t": 1008405	"P": 1500.0	"F": 1506}
{"v": 1	"t": 1008425	"P": 1507.25	"F": 1514}
{"v": 1	"t": 1008446	"P": 1512.5	"F": 1530}
{"v": 1	"t": 1008466	"P": 1504.75	"F": 1480}
{"v": 1	"t": 1008486	"P": 1500.0	"F": 1438}
{"v": 1	"t": 1008507	"P": 1502.0	"F": 1449}
{"v": 1	"t": 1008527	"P": 1510.0	"F": 1484}
{"v": 1	"t": 1008547	"P": 1501.25	"F": 1563}
{"v": 1	"t": 1008568	"P": 1499.0	"F": 1500}
{"v": 1	"t": 1008588	"P": 1508.75	"F": 1438}
{"v": 1	"t": 1008608	"P": 1511.25	"F": 1504}
{"v": 1	"t": 1008629	"P": 1502.75	"F": 1484}
{"v": 1	"t": 1008649	"P": 1500.75	"F": 1449}
{"v": 1	"t": 1008669	"P": 1510.0	"F": 1509}
{"v": 1	"t": 1008690	"P": 1510.25	"F": 1534}
{"v": 1	"t": 1008710	"P": 1503.75	"F": 1509}
{"v": 1	"t": 1008730	"P": 1497.25	"F": 1459}
{"v": 1	"t": 1008751	"P": 1511.75	"F": 1427}
{"v": 1	"t": 1008771	"P": 1507.0	"F": 1502}
{"v": 1	"t": 1008791	"P": 1501.25	"F": 1471}
{"v": 1	"t": 1008812	"P": 1504.25	"F": 1521}
{"v": 1	"t": 1008832	"P": 1513.0	"F": 1479}
{"v": 1	"t": 1008852	"P": 1506.25	"F": 1441}
{"v": 1	"t": 1008873	"P": 1503.5	"F": 1516}
{"v": 1	"t": 1008893	"P": 1504.25	"F": 1503}
{"v": 1	"t": 1008913	"P": 1515.25	"F": 1619}
{"v": 1	"t": 1008934	"P": 1507.75	"F": 1490	"C": 45.24	"D": 3274	"sn": 54091930088003	"file": "/data/device_log/data0000.out"	"CO2": 2750.92529296875	"Tp": 24.703590393066406	"H": 6.142062664031982}
{"v": 1	"t": 1008955	"P": 1513.5	"F": 1552}
{"v": 1	"t": 1008975	"P": 1503.75	"F": 1651}
{"v": 1	"t": 1008998	"P": 1500.0	"F": 1673}
{"v": 1	"t": 1009018	"P": 1507.0	"F": 1623}
{"v": 1	"t": 1009038	"P": 1509.0	"F": 1703}
{"v": 1	"t": 1009059	"P": 1500.25	"F": 1655}
{"v": 1	"t": 1009079	"P": 1495.5	"F": 1574}
{"v": 1	"t": 1009099	"P": 1511.0	"F": 1568}
{"v": 1	"t": 1009120	"P": 1500.75	"F": 1602}
{"v": 1	"t": 1009140	"P": 1493.75	"F": 1582}
{"v": 1	"t": 1009161	"P": 1497.0	"F": 1506}
{"v": 1	"t": 1009181	"P": 1506.0	"F": 1535}
{"v": 1	"t": 1009201	"P": 1501.0	"F": 1507}
{"v": 1	"t": 1009222	"P": 1492.25	"F": 1470}
{"v": 1	"t": 1009242	"P": 1504.0	"F": 1448}
{"v": 1	"t": 1009262	"P": 1504.75	"F": 1468}
{"v": 1	"t": 1009283	"P": 1498.75	"F": 1591}
{"v": 1	"t": 1009303	"P": 1498.25	"F": 1593}
{"v": 1	"t": 1009323	"P": 1512.0	"F": 1637}
{"v": 1	"t": 1009344	"P": 1505.25	"F": 1601}
{"v": 1	"t": 1009364	"P": 1501.5	"F": 1499}
{"v": 1	"t": 1009384	"P": 1499.5	"F": 1595}
{"v": 1	"t": 1009404	"P": 1511.0	"F": 1553}
{"v": 1	"t": 1009425	"P": 1503.5	"F": 1501}
{"v": 1	"t": 1009445	"P": 1498.75	"F": 1564}
{"v": 1	"t": 1009465	"P": 1503.75	"F": 1542}
{"v": 1	"t": 1009486	"P": 1512.0	"F": 1609}
{"v": 1	"t": 1009506	"P": 1509.0	"F": 1546}
{"v": 1	"t": 1009526	"P": 1496.75	"F": 1566}
{"v": 1	"t": 1009547	"P": 1504.25	"F": 1565}
{"v": 1	"t": 1009567	"P": 1508.5	"F": 1584}
{"v": 1	"t": 1009587	"P": 1500.0	"F": 1603}
{"v": 1	"t": 1009608	"P": 1493.75	"F": 1555}
{"v": 1	"t": 1009628	"P": 1505.25	"F": 1533}
{"v": 1	"t": 1009648	"P": 1507.25	"F": 1439}
{"v": 1	"t": 1009669	"P": 1500.0	"F": 1545}
{"v": 1	"t": 1009689	"P": 1496.25	"F": 1463}
{"v": 1	"t": 1009709	"P": 1505.25	"F": 1551}
{"v": 1	"t": 1009730	"P": 1503.75	"F": 1543}
{"v": 1	"t": 1009750	"P": 1498.0	"F": 1617}
{"v": 1	"t": 1009770	"P": 1498.5	"F": 1474}
{"v": 1	"t": 1009791	"P": 1505.75	"F": 1427}
{"v": 1	"t": 1009811	"P": 1499.75	"F": 1627}
{"v": 1	"t": 1009831	"P": 1492.25	"F": 1534}
{"v": 1	"t": 1009852	"P": 1497.5	"F": 1499}
{"v": 1	"t": 1009872	"P": 1506.25	"F": 1557}
{"v": 1	"t": 1009892	"P": 1497.25	"F": 1580}
{"v": 1	"t": 1009913	"P": 1490.75	"F": 1568}
{"v": 1	"t": 1009933	"P": 1504.0	"F": 1581}
{"v": 1	"t": 1009953	"P": 1501.25	"F": 1553	"C": 45.2	"D": 3274	"sn": 54091930088003	"file": "/data/device_log/data0000.out"}
{"v": 1	"t": 1009974	"P": 1493.5	"F": 1450}
{"v": 1	"t": 1009994	"P": 1500.0	"F": 1462}
{"v": 1	"t": 1010017	"P": 1504.5	"F": 1521}
{"v": 1	"t": 1010037	"P": 1497.75	"F": 1476}
{"v": 1	"t": 1010058	"P": 1493.0	"F": 1535}
{"v": 1	"t": 1010078	"P": 1500.25	"F": 1482}
{"v": 1	"t": 1010098	"P": 1502.25	"F": 1538}
{"v": 1	"t": 1010119	"P": 1496.75	"F": 1514}
{"v": 1	"t": 1010139	"P": 1493.5	"F": 1539}
{"v": 1	"t": 1010159	"P": 1505.25	"F": 1506}
{"v": 1	"t": 1010180	"P": 1499.0	"F": 1541}
{"v": 1	"t": 1010200	"P": 1496.5	"F": 1476}
{"v": 1	"t": 1010221	"P": 1505.75	"F": 1495}
{"v": 1	"t": 1010241	"P": 1500.5	"F": 1480}
{"v": 1	"t": 1010261	"P": 1494.5	"F": 1538}
{"v": 1	"t": 1010282	"P": 1498.75	"F": 1528}
{"v": 1	"t": 1010302	"P": 1507.75	"F": 1540}
{"v": 1	"t": 1010322	"P": 1498.25	"F": 1498}
{"v": 1	"t": 1010343	"P": 1491.0	"F": 1533}
{"v": 1	"t": 1010363	"P": 1504.75	"F": 1494}
{"v": 1	"t": 1010383	"P": 1506.75	"F": 1543}
{"v": 1	"t": 1010404	"P": 1498.0	"F": 1527}
{"v": 1	"t": 1010424	"P": 1496.25	"F": 1513}
{"v": 1	"t": 1010444	"P": 1506.0	"F": 1552}
{"v": 1	"t": 1010465	"P": 1501.0	"F": 1488}
{"v": 1	"t": 1010485	"P": 1493.0	"F": 1524}
{"v": 1	"t": 1010506	"P": 1498.5	"F": 1523}
{"v": 1	"t": 1010526	"P": 1501.5	"F": 1575}
{"v": 1	"t": 1010546	"P": 1497.5	"F": 1497}
{"v": 1	"t": 1010567	"P": 1491.25	"F": 1453}
{"v": 1	"t": 1010587	"P": 1506.0	"F": 1444}
{"v": 1	"t": 1010607	"P": 1505.0	"F": 1500}
{"v": 1	"t": 1010628	"P": 1496.75	"F": 1550}
{"v": 1	"t": 1010648	"P": 1491.0	"F": 1533}
{"v": 1	"t": 1010668	"P": 1504.25	"F": 1499}
{"v": 1	"t": 1010688	"P": 1504.0	"F": 1537}
{"v": 1	"t": 1010709	"P": 1493.25	"F": 1495}
{"v": 1	"t": 1010729	"P": 1492.0	"F": 1493}
{"v": 1	"t": 1010749	"P": 1507.75	"F": 1495}
{"v": 1	"t": 1010770	"P": 1498.25	"F": 1448}
{"v": 1	"t": 1010790	"P": 1495.25	"F": 1476}
{"v": 1	"t": 1010810	"P": 1494.25	"F": 1444}
{"v": 1	"t": 1010831	"P": 1506.5	"F": 1485}
{"v": 1	"t": 1010851	"P": 1500.75	"F": 1520}
{"v": 1	"t": 1010871	"P": 1494.5	"F": 1482}
{"v": 1	"t": 1010892	"P": 1492.25	"F": 1514}
{"v": 1	"t": 1010912	"P": 1508.0	"F": 1552}
{"v": 1	"t": 1010932	"P": 1500.0	"F": 1504}
{"v": 1	"t": 1010953	"P": 1493.5	"F": 1572}
{"v": 1	"t": 1010973	"P": 1498.25	"F": 1475	"C": 45.205	"D": 3274	"sn": 54091930088003	"file": "/data/device_log/data0000.out"	"CO2": 2219.7666015625	"Tp": 24.67688751220703	"H": 4.50598669052124}
{"v": 1	"t": 1010994	"P": 1499.75	"F": 1520}
{"v": 1	"t": 1011015	"P": 1503.75	"F": 1520}
{"v": 1	"t": 1011036	"P": 1492.0	"F": 1497}
{"v": 1	"t": 1011057	"P": 1497.0	"F": 1517}
{"v": 1	"t": 1011077	"P": 1504.0	"F": 1542}
{"v": 1	"t": 1011097	"P": 1501.0	"F": 1522}
{"v": 1	"t": 1011118	"P": 1491.0	"F": 1484}
{"v": 1	"t": 1011138	"P": 1504.0	"F": 1497}
{"v": 1	"t": 1011158	"P": 1503.75	"F": 1527}
{"v": 1	"t": 1011179	"P": 1496.75	"F": 1462}
{"v": 1	"t": 1011199	"P": 1493.5	"F": 1572}
{"v": 1	"t": 1011219	"P": 1504.25	"F": 1510}
{"v": 1	"t": 1011240	"P": 1505.0	"F": 1528}
{"v": 1	"t": 1011260	"P": 1493.75	"F": 1437}
{"v": 1	"t": 1011280	"P": 1492.5	"F": 1460}
{"v": 1	"t": 1011301	"P": 1505.5	"F": 1452}
{"v": 1	"t": 1011321	"P": 1499.25	"F": 1461}
{"v": 1	"t": 1011341	"P": 1495.75	"F": 1504}
{"v": 1	"t": 1011362	"P": 1497.5	"F": 1399}
{"v": 1	"t": 1011382	"P": 1503.75	"F": 1463}
{"v": 1	"t": 1011402	"P": 1500.75	"F": 1443}
{"v": 1	"t": 1011423	"P": 1491.75	"F": 1484}
{"v": 1	"t": 1011443	"P": 1494.25	"F": 1492}
{"v": 1	"t": 1011463	"P": 1507.0	"F": 1423}
{"v": 1	"t": 1011484	"P": 1496.0	"F": 1434}
{"v": 1	"t": 1011504	"P": 1494.0	"F": 1478}
{"v": 1	"t": 1011524	"P": 1496.25	"F": 1433}
{"v": 1	"t": 1011545	"P": 1504.0	"F": 1473}
{"v": 1	"t": 1011565	"P": 1496.5	"F": 1490}
{"v": 1	"t": 1011585	"P": 1491.25	"F": 1535}
{"v": 1	"t": 1011606	"P": 1498.25	"F": 1452}
{"v": 1	"t": 1011626	"P": 1502.75	"F": 1374}
{"v": 1	"t": 1011646	"P": 1499.25	"F": 1368}
{"v": 1	"t": 1011667	"P": 1492.5	"F": 1358}
{"v": 1	"t": 1011687	"P": 1502.5	"F": 1331}
{"v": 1	"t": 1011707	"P": 1504.75	"F": 1388}
{"v": 1	"t": 1011728	"P": 1497.0	"F": 1418}
{"v": 1	"t": 1011748	"P": 1494.75	"F": 1380}
{"v": 1	"t": 1011768	"P": 1501.5	"F": 1305}
{"v": 1	"t": 1011789	"P": 1498.25	"F": 1379}
{"v": 1	"t": 1011809	"P": 1493.75	"F": 1347}
{"v": 1	"t": 1011829	"P": 1496.75	"F": 1380}
{"v": 1	"t": 1011850	"P": 1509.0	"F": 1389}
{"v": 1	"t": 1011870	"P": 1497.5	"F": 1362}
{"v": 1	"t": 1011890	"P": 1496.5	"F": 1370}
{"v": 1	"t": 1011911	"P": 1501.25	"F": 1399}
{"v": 1	"t": 1011931	"P": 1501.5	"F": 1290}
{"v": 1	"t": 1011951	"P": 1494.0	"F": 1344}
{"v": 1	"t": 1011972	"P": 1493.25	"F": 1368}
{"v": 1	"t": 1011992	"P": 1505.0	"F": 1386	"C": 45.18	"D": 3274	"sn": 54091930088003	"file": "/data/device_log/data0000.out"}
{"v": 1	"t": 1012012	"P": 1497.0	"F": 1386}
{"v": 1	"t": 1012033	"P": 1493.75	"F": 1378}
{"v": 1	"t": 1012055	"P": 1501.25	"F": 1365}
{"v": 1	"t": 1012075	"P": 1494.25	"F": 1380}
{"v": 1	"t": 1012095	"P": 1490.0	"F": 1373}
{"v": 1	"t": 1012116	"P": 1498.5	"F": 1293}
{"v": 1	"t": 1012136	"P": 1497.0	"F": 1327}
{"v": 1	"t": 1012156	"P": 1490.75	"F": 1303}
{"v": 1	"t": 1012177	"P": 1494.75	"F": 1207}
{"v": 1	"t": 1012197	"P": 1501.75	"F": 1224}
{"v": 1	"t": 1012217	"P": 1493.25	"F": 1211}
{"v": 1	"t": 1012238	"P": 1489.5	"F": 1265}
{"v": 1	"t": 1012258	"P": 1498.25	"F": 1267}
{"v": 1	"t": 1012278	"P": 1502.75	"F": 1212}
{"v": 1	"t": 1012299	"P": 1496.0	"F": 1233}
{"v": 1	"t": 1012319	"P": 1488.25	"F": 1228}
{"v": 1	"t": 1012339	"P": 1497.25	"F": 1239}
{"v": 1	"t": 1012360	"P": 1499.75	"F": 1255}
{"v": 1	"t": 1012380	"P": 1494.75	"F": 1256}
{"v": 1	"t": 1012400	"P": 1491.5	"F": 1243}
{"v": 1	"t": 1012421	"P": 1503.25	"F": 1145}
{"v": 1	"t": 1012441	"P": 1499.5	"F": 1269}
{"v": 1	"t": 1012461	"P": 1491.0	"F": 1295}
{"v": 1	"t": 1012482	"P": 1494.25	"F": 1234}
{"v": 1	"t": 1012502	"P": 1503.25	"F": 1205}
{"v": 1	"t": 1012522	"P": 1492.0	"F": 1236}
{"v": 1	"t": 1012543	"P": 1487.0	"F": 1177}
{"v": 1	"t": 1012563	"P": 1498.0	"F": 1128}
{"v": 1	"t": 1012583	"P": 1497.0	"F": 1056}
{"v": 1	"t": 1012604	"P": 1489.5	"F": 1073}
{"v": 1	"t": 1012624	"P": 1484.5	"F": 1063}
{"v": 1	"t": 1012644	"P": 1499.0	"F": 1102}
{"v": 1	"t": 1012665	"P": 1494.75	"F": 1088}
{"v": 1	"t": 1012685	"P": 1488.25	"F": 983}
{"v": 1	"t": 1012705	"P": 1486.0	"F": 1015}
{"v": 1	"t": 1012726	"P": 1497.75	"F": 1045}
{"v": 1	"t": 1012746	"P": 1495.5	"F": 1021}
{"v": 1	"t": 1012766	"P": 1488.5	"F": 1045}
{"v": 1	"t": 1012787	"P": 1490.0	"F": 1076}
{"v": 1	"t": 1012807	"P": 1500.75	"F": 1038}
{"v": 1	"t": 1012827	"P": 1494.0	"F": 998}
{"v": 1	"t": 1012848	"P": 1486.75	"F": 1029}
{"v": 1	"t": 1012868	"P": 1486.75	"F": 1041}
{"v": 1	"t": 1012888	"P": 1500.75	"F": 1043}
{"v": 1	"t": 1012909	"P": 1492.25	"F": 1038}
{"v": 1	"t": 1012929	"P": 1487.25	"F": 1015}
{"v": 1	"t": 1012949	"P": 1490.0	"F": 1016}
{"v": 1	"t": 1012970	"P": 1496.75	"F": 1004}
{"v": 1	"t": 1012990	"P": 1488.0	"F": 975}
{"v": 1	"t": 1013010	"P": 1482.0	"F": 962	"C": 45.195	"D": 3274	"sn": 54091930088003	"file": "/data/device_log/data0000.out"	"CO2": 1956.355224609375	"Tp": 24.663536071777344	"H": 3.3564610481262207}
{"v": 1	"t": 1013032	"P": 1485.0	"F": 926}
{"v": 1	"t": 1013052	"P": 1496.5	"F": 864}
{"v": 1	"t": 1013073	"P": 1495.25	"F": 802}
{"v": 1	"t": 1013094	"P": 1484.5	"F": 764}
{"v": 1	"t": 1013114	"P": 1486.25	"F": 816}
{"v": 1	"t": 1013135	"P": 1497.25	"F": 781}
{"v": 1	"t": 1013155	"P": 1492.75	"F": 787}
{"v": 1	"t": 1013175	"P": 1486.25	"F": 766}
{"v": 1	"t": 1013196	"P": 1493.0	"F": 761}
{"v": 1	"t": 1013216	"P": 1495.75	"F": 797}
{"v": 1	"t": 1013236	"P": 1487.5	"F": 776}
{"v": 1	"t": 1013257	"P": 1487.0	"F": 759}
{"v": 1	"t": 1013277	"P": 1498.75	"F": 757}
{"v": 1	"t": 1013297	"P": 1492.0	"F": 815}
{"v": 1	"t": 1013318	"P": 1485.0	"F": 795}
{"v": 1	"t": 1013338	"P": 1490.75	"F": 790}
{"v": 1	"t": 1013358	"P": 1496.5	"F": 805}
{"v": 1	"t": 1013379	"P": 1491.5	"F": 773}
{"v": 1	"t": 1013399	"P": 1484.5	"F": 800}
{"v": 1	"t": 1013419	"P": 1489.75	"F": 771}
{"v": 1	"t": 1013440	"P": 1500.0	"F": 748}
{"v": 1	"t": 1013460	"P": 1489.25	"F": 799}
{"v": 1	"t": 1013480	"P": 1486.25	"F": 726}
{"v": 1	"t": 1013501	"P": 1493.5	"F": 768}
{"v": 1	"t": 1013521	"P": 1493.5	"F": 751}
{"v": 1	"t": 1013541	"P": 1488.25	"F": 769}
{"v": 1	"t": 1013562	"P": 1482.25	"F": 804}
{"v": 1	"t": 1013582	"P": 1491.25	"F": 733}
{"v": 1	"t": 1013602	"P": 1493.25	"F": 666}
{"v": 1	"t": 1013623	"P": 1485.0	"F": 605}
{"v": 1	"t": 1013643	"P": 1484.5	"F": 560}
{"v": 1	"t": 1013663	"P": 1496.75	"F": 544}
{"v": 1	"t": 1013683	"P": 1494.0	"F": 580}
{"v": 1	"t": 1013704	"P": 1487.75	"F": 585}
{"v": 1	"t": 1013724	"P": 1486.5	"F": 567}
{"v": 1	"t": 1013745	"P": 1496.0	"F": 561}
{"v": 1	"t": 1013765	"P": 1488.0	"F": 586}
{"v": 1	"t": 1013785	"P": 1482.0	"F": 584}
{"v": 1	"t": 1013806	"P": 1495.5	"F": 563}
{"v": 1	"t": 1013826	"P": 1493.75	"F": 550}
{"v": 1	"t": 1013846	"P": 1487.0	"F": 559}
{"v": 1	"t": 1013867	"P": 1486.25	"F": 564}
{"v": 1	"t": 1013887	"P": 1498.25	"F": 547}
{"v": 1	"t": 1013907	"P": 1493.25	"F": 527}
{"v": 1	"t": 1013928	"P": 1486.0	"F": 562}
{"v": 1	"t": 1013948	"P": 1488.25	"F": 610}
{"v": 1	"t": 1013968	"P": 1494.0	"F": 582}
{"v": 1	"t": 1013989	"P": 1487.0	"F": 607}
{"v": 1	"t": 1014009	"P": 1489.25	"F": 584}
{"v": 1	"t": 1014030	"P": 1495.75	"F": 544	"C": 45.205	"D": 3274	"sn": 54091930088003	"file": "/data/device_log/data0000.out"}
{"v": 1	"t": 1014050	"P": 1487.5	"F": 556}
{"v": 1	"t": 1014071	"P": 1489.5	"F": 555}
{"v": 1	"t": 1014093	"P": 1494.5	"F": 570}
{"v": 1	"t": 1014114	"P": 1492.25	"F": 592}
{"v": 1	"t": 1014134	"P": 1486.25	"F": 620}
{"v": 1	"t": 1014154	"P": 1491.5	"F": 605}
{"v": 1	"t": 1014175	"P": 1496.0	"F": 588}
{"v": 1	"t": 1014195	"P": 1489.5	"F": 597}
{"v": 1	"t": 1014215	"P": 1487.75	"F": 579}
{"v": 1	"t": 1014236	"P": 1496.0	"F": 594}
{"v": 1	"t": 1014256	"P": 1493.0	"F": 562}
{"v": 1	"t": 1014276	"P": 1486.75	"F": 566}
{"v": 1	"t": 1014297	"P": 1488.0	"F": 567}
{"v": 1	"t": 1014317	"P": 1498.75	"F": 564}
{"v": 1	"t": 1014337	"P": 1490.75	"F": 610}
{"v": 1	"t": 1014358	"P": 1485.5	"F": 591}
{"v": 1	"t": 1014378	"P": 1495.0	"F": 580}
{"v": 1	"t": 1014398	"P": 1496.0	"F": 608}
{"v": 1	"t": 1014419	"P": 1488.0	"F": 617}
{"v": 1	"t": 1014439	"P": 1486.25	"F": 578}
{"v": 1	"t": 1014459	"P": 1497.5	"F": 596}
{"v": 1	"t": 1014480	"P": 1493.5	"F": 554}
{"v": 1	"t": 1014500	"P": 1486.5	"F": 571}
{"v": 1	"t": 1014520	"P": 1488.0	"F": 572}
{"v": 1	"t": 1014541	"P": 1497.25	"F": 583}
{"v": 1	"t": 1014561	"P": 1492.25	"F": 613}
{"v": 1	"t": 1014581	"P": 1482.0	"F": 593}
{"v": 1	"t": 1014602	"P": 1492.25	"F": 571}
{"v": 1	"t": 1014622	"P": 1499.25	"F": 540}
{"v": 1	"t": 1014642	"P": 1491.25	"F": 570}
{"v": 1	"t": 1014663	"P": 1484.5	"F": 570}
{"v": 1	"t": 1014683	"P": 1491.0	"F": 566}
{"v": 1	"t": 1014703	"P": 1499.5	"F": 558}
{"v": 1	"t": 1014724	"P": 1488.75	"F": 555}
{"v": 1	"t": 1014744	"P": 1485.75	"F": 537}
{"v": 1	"t": 1014764	"P": 1492.0	"F": 561}
{"v": 1	"t": 1014785	"P": 1496.75	"F": 563}
{"v": 1	"t": 1014805	"P": 1488.25	"F": 574}
{"v": 1	"t": 1014825	"P": 1487.0	"F": 590}
{"v": 1	"t": 1014846	"P": 1495.25	"F": 570}
{"v": 1	"t": 1014866	"P": 1495.0	"F": 557}
{"v": 1	"t": 1014886	"P": 1488.25	"F": 550}
{"v": 1	"t": 1014907	"P": 1486.5	"F": 565}
{"v": 1	"t": 1014927	"P": 1497.5	"F": 598}
{"v": 1	"t": 1014947	"P": 1494.25	"F": 607}
{"v": 1	"t": 1014968	"P": 1487.75	"F": 570}
{"v": 1	"t": 1014988	"P": 1488.75	"F": 563}
{"v": 1	"t": 1015008	"P": 1499.5	"F": 588}
{"v": 1	"t": 1015029	"P": 1490.0	"F": 543}
{"v": 1	"t": 1015049	"P": 1486.25	"F": 594	"C": 45.17	"D": 3274	"sn": 54091930088003	"file": "/data/device_log/data0000.out"	"CO2": 1705.779296875	"Tp": 24.63416290283203	"H": 2.372831106185913}
{"v": 1	"t": 1015070	"P": 1484.5	"F": 590}
{"v": 1	"t": 1015091	"P": 1498.75	"F": 571}
{"v": 1	"t": 1015112	"P": 1496.0	"F": 585}
{"v": 1	"t": 1015132	"P": 1493.25	"F": 570}
{"v": 1	"t": 1015153	"P": 1488.0	"F": 600}
{"v": 1	"t": 1015173	"P": 1488.25	"F": 550}
{"v": 1	"t": 1015193	"P": 1496.75	"F": 573}
{"v": 1	"t": 1015214	"P": 1492.0	"F": 590}
{"v": 1	"t": 1015234	"P": 1485.5	"F": 567}
{"v": 1	"t": 1015254	"P": 1486.5	"F": 572}
{"v": 1	"t": 1015275	"P": 1494.5	"F": 554}
{"v": 1	"t": 1015295	"P": 1485.75	"F": 511}
{"v": 1	"t": 1015315	"P": 1484.5	"F": 442}
{"v": 1	"t": 1015336	"P": 1494.75	"F": 430}
{"v": 1	"t": 1015356	"P": 1496.75	"F": 451}
{"v": 1	"t": 1015376	"P": 1490.75	"F": 425}
{"v": 1	"t": 1015397	"P": 1484.0	"F": 405}
{"v": 1	"t": 1015417	"P": 1496.5	"F": 412}
{"v": 1	"t": 1015437	"P": 1494.25	"F": 425}
{"v": 1	"t": 1015458	"P": 1487.5	"F": 411}
{"v": 1	"t": 1015478	"P": 1484.25	"F": 393}
{"v": 1	"t": 1015498	"P": 1497.25	"F": 406}
{"v": 1	"t": 1015519	"P": 1492.0	"F": 422}
{"v": 1	"t": 1015539	"P": 1483.25	"F": 398}
{"v": 1	"t": 1015559	"P": 1486.25	"F": 376}
{"v": 1	"t": 1015580	"P": 1494.25	"F": 422}
{"v": 1	"t": 1015600	"P": 1490.75	"F": 401}
{"v": 1	"t": 1015620	"P": 1483.25	"F": 370}
{"v": 1	"t": 1015640	"P": 1487.25	"F": 384}
{"v": 1	"t": 1015661	"P": 1498.0	"F": 367}
{"v": 1	"t": 1015681	"P": 1490.5	"F": 341}
{"v": 1	"t": 1015701	"P": 1485.0	"F": 325}
{"v": 1	"t": 1015722	"P": 1495.5	"F": 310}
{"v": 1	"t": 1015742	"P": 1500.5	"F": 320}
{"v": 1	"t": 1015763	"P": 1493.0	"F": 325}
{"v": 1	"t": 1015783	"P": 1492.0	"F": 322}
{"v": 1	"t": 1015803	"P": 1501.25	"F": 340}
{"v": 1	"t": 1015824	"P": 1494.25	"F": 350}
{"v": 1	"t": 1015844	"P": 1490.25	"F": 347}
{"v": 1	"t": 1015864	"P": 1494.75	"F": 339}
{"v": 1	"t": 1015885	"P": 1499.75	"F": 342}
{"v": 1	"t": 1015905	"P": 1491.25	"F": 352}
{"v": 1	"t": 1015925	"P": 1486.25	"F": 341}
{"v": 1	"t": 1015946	"P": 1495.25	"F": 327}
{"v": 1	"t": 1015966	"P": 1496.5	"F": 324}
{"v": 1	"t": 1015986	"P": 1489.0	"F": 326}
{"v": 1	"t": 1016007	"P": 1484.25	"F": 294}
{"v": 1	"t": 1016027	"P": 1497.25	"F": 242}
{"v": 1	"t": 1016047	"P": 1499.25	"F": 204}
{"v": 1	"t": 1016067	"P": 1492.25	"F": 193	"C": 45.16	"D": 3274	"sn": 54091930088003	"file": "/data/device_log/data0000.out"}
{"v": 1	"t": 1016088	"P": 1498.75	"F": 204}
{"v": 1	"t": 1016108	"P": 1504.5	"F": 208}
{"v": 1	"t": 1016131	"P": 1501.0	"F": 210}
{"v": 1	"t": 1016151	"P": 1506.25	"F": 221}
{"v": 1	"t": 1016171	"P": 1498.25	"F": 232}
{"v": 1	"t": 1016192	"P": 1494.5	"F": 248}
{"v": 1	"t": 1016212	"P": 1506.0	"F": 302}
{"v": 1	"t": 1016232	"P": 1499.5	"F": 347}
{"v": 1	"t": 1016253	"P": 1491.75	"F": 358}
{"v": 1	"t": 1016273	"P": 1490.25	"F": 354}
{"v": 1	"t": 1016293	"P": 1500.75	"F": 330}
{"v": 1	"t": 1016314	"P": 1491.5	"F": 316}
{"v": 1	"t": 1016334	"P": 1486.75	"F": 307}
{"v": 1	"t": 1016354	"P": 1493.5	"F": 254}
{"v": 1	"t": 1016375	"P": 1501.5	"F": 210}
{"v": 1	"t": 1016395	"P": 1494.5	"F": 191}
{"v": 1	"t": 1016415	"P": 1491.25	"F": 200}
{"v": 1	"t": 1016436	"P": 1501.0	"F": 212}
{"v": 1	"t": 1016456	"P": 1504.5	"F": 217}
{"v": 1	"t": 1016476	"P": 1499.25	"F": 211}
{"v": 1	"t": 1016497	"P": 1497.0	"F": 234}
{"v": 1	"t": 1016517	"P": 1506.5	"F": 298}
{"v": 1	"t": 1016537	"P": 1497.5	"F": 362}
{"v": 1	"t": 1016558	"P": 1490.5	"F": 391}
{"v": 1	"t": 1016578	"P": 1492.0	"F": 377}
{"v": 1	"t": 1016598	"P": 1498.0	"F": 359}
{"v": 1	"t": 1016619	"P": 1491.0	"F": 355}
{"v": 1	"t": 1016639	"P": 1485.5	"F": 313}
{"v": 1	"t": 1016659	"P": 1494.25	"F": 235}
{"v": 1	"t": 1016680	"P": 1503.75	"F": 191}
{"v": 1	"t": 1016700	"P": 1495.5	"F": 187}
{"v": 1	"t": 1016720	"P": 1494.0	"F": 194}
{"v": 1	"t": 1016741	"P": 1503.0	"F": 191}
{"v": 1	"t": 1016761	"P": 1508.0	"F": 199}
{"v": 1	"t": 1016781	"P": 1501.25	"F": 229}
{"v": 1	"t": 1016802	"P": 1492.5	"F": 304}
{"v": 1	"t": 1016822	"P": 1502.5	"F": 372}
{"v": 1	"t": 1016842	"P": 1500.75	"F": 387}
{"v": 1	"t": 1016863	"P": 1489.25	"F": 372}
{"v": 1	"t": 1016883	"P": 1486.25	"F": 349}
{"v": 1	"t": 1016903	"P": 1496.5	"F": 314}
{"v": 1	"t": 1016923	"P": 1495.5	"F": 303}
{"v": 1	"t": 1016944	"P": 1490.75	"F": 214}
{"v": 1	"t": 1016964	"P": 1490.25	"F": 171}
{"v": 1	"t": 1016984	"P": 1504.25	"F": 171}
{"v": 1	"t": 1017005	"P": 1502.75	"F": 167}
{"v": 1	"t": 1017025	"P": 1499.0	"F": 183}
{"v": 1	"t": 1017045	"P": 1500.75	"F": 222}
{"v": 1	"t": 1017066	"P": 1507.0	"F": 286}
{"v": 1	"t": 1017086	"P": 1499.25	"F": 355	"C": 45.16	"D": 3274	"sn": 54091930088003	"file": "/data/device_log/data0000.out"	"CO2": 1587.847900390625	"Tp": 24.63416290283203	"H": 1.5734179019927979}
{"v": 1	"t": 1017108	"P": 1494.75	"F": 378}
{"v": 1	"t": 1017128	"P": 1490.5	"F": 362}
{"v": 1	"t": 1017149	"P": 1489.0	"F": 343}
{"v": 1	"t": 1017170	"P": 1499.25	"F": 316}
{"v": 1	"t": 1017190	"P": 1493.25	"F": 277}
{"v": 1	"t": 1017210	"P": 1489.25	"F": 208}
{"v": 1	"t": 1017231	"P": 1500.5	"F": 174}
{"v": 1	"t": 1017251	"P": 1500.75	"F": 177}
{"v": 1	"t": 1017271	"P": 1498.0	"F": 188}
{"v": 1	"t": 1017292	"P": 1498.25	"F": 194}
{"v": 1	"t": 1017312	"P": 1508.25	"F": 222}
{"v": 1	"t": 1017332	"P": 1499.75	"F": 275}
{"v": 1	"t": 1017353	"P": 1491.5	"F": 332}
{"v": 1	"t": 1017373	"P": 1496.0	"F": 367}
{"v": 1	"t": 1017393	"P": 1500.75	"F": 372}
{"v": 1	"t": 1017414	"P": 1492.75	"F": 351}
{"v": 1	"t": 1017434	"P": 1483.75	"F": 323}
{"v": 1	"t": 1017454	"P": 1493.0	"F": 310}
{"v": 1	"t": 1017475	"P": 1498.25	"F": 259}
{"v": 1	"t": 1017495	"P": 1493.0	"F": 189}
{"v": 1	"t": 1017515	"P": 1490.0	"F": 169}
{"v": 1	"t": 1017536	"P": 1501.25	"F": 180}
{"v": 1	"t": 1017556	"P": 1503.0	"F": 190}
{"v": 1	"t": 1017576	"P": 1499.0	"F": 192}
{"v": 1	"t": 1017597	"P": 1496.5	"F": 218}
{"v": 1	"t": 1017617	"P": 1506.75	"F": 271}
{"v": 1	"t": 1017637	"P": 1500.5	"F": 343}
{"v": 1	"t": 1017658	"P": 1492.5	"F": 375}
{"v": 1	"t": 1017678	"P": 1489.0	"F": 361}
{"v": 1	"t": 1017698	"P": 1500.5	"F": 346}
{"v": 1	"t": 1017719	"P": 1492.5	"F": 338}
{"v": 1	"t": 1017739	"P": 1484.25	"F": 322}
{"v": 1	"t": 1017759	"P": 1489.0	"F": 309}
{"v": 1	"t": 1017780	"P": 1498.0	"F": 248}
{"v": 1	"t": 1017800	"P": 1492.0	"F": 202}
{"v": 1	"t": 1017820	"P": 1491.25	"F": 197}
{"v": 1	"t": 1017841	"P": 1501.75	"F": 200}
{"v": 1	"t": 1017861	"P": 1500.75	"F": 202}
{"v": 1	"t": 1017881	"P": 1495.75	"F": 211}
{"v": 1	"t": 1017902	"P": 1496.0	"F": 224}
{"v": 1	"t": 1017922	"P": 1506.0	"F": 270}
{"v": 1	"t": 1017942	"P": 1498.5	"F": 323}
{"v": 1	"t": 1017963	"P": 1491.25	"F": 357}
{"v": 1	"t": 1017983	"P": 1493.5	"F": 351}
{"v": 1	"t": 1018003	"P": 1498.75	"F": 345}
{"v": 1	"t": 1018024	"P": 1486.25	"F": 321}
{"v": 1	"t": 1018044	"P": 1489.5	"F": 300}
{"v": 1	"t": 1018065	"P": 1500.0	"F": 243}
{"v": 1	"t": 1018085	"P": 1493.5	"F": 183}
{"v": 1	"t": 1018105	"P": 1491.0	"F": 167	"C": 45.19	"D": 3274	"sn": 54091930088003	"file": "/data/device_log/data0000.out"}
{"v": 1	"t": 1018126	"P": 1503.25	"F": 175}
{"v": 1	"t": 1018146	"P": 1497.0	"F": 183}
{"v": 1	"t": 1018169	"P": 1497.75	"F": 211}
{"v": 1	"t": 1018189	"P": 1498.75	"F": 273}
{"v": 1	"t": 1018210	"P": 1501.5	"F": 343}
{"v": 1	"t": 1018230	"P": 1491.5	"F": 373}
{"v": 1	"t": 1018250	"P": 1491.25	"F": 362}
{"v": 1	"t": 1018271	"P": 1496.25	"F": 344}
{"v": 1	"t": 1018291	"P": 1491.0	"F": 329}
{"v": 1	"t": 1018312	"P": 1486.0	"F": 314}
{"v": 1	"t": 1018332	"P": 1497.75	"F": 270}
{"v": 1	"t": 1018352	"P": 1496.75	"F": 211}
{"v": 1	"t": 1018373	"P": 1488.0	"F": 177}
{"v": 1	"t": 1018393	"P": 1494.75	"F": 190}
{"v": 1	"t": 1018413	"P": 1507.75	"F": 193}
{"v": 1	"t": 1018434	"P": 1500.75	"F": 198}
{"v": 1	"t": 1018454	"P": 1494.5	"F": 216}
{"v": 1	"t": 1018474	"P": 1499.25	"F": 267}
{"v": 1	"t": 1018495	"P": 1505.75	"F": 313}
{"v": 1	"t": 1018515	"P": 1496.0	"F": 355}
{"v": 1	"t": 1018535	"P": 1490.5	"F": 359}
{"v": 1	"t": 1018556	"P": 1495.5	"F": 353}
{"v": 1	"t": 1018576	"P": 1498.25	"F": 351}
{"v": 1	"t": 1018596	"P": 1492.0	"F": 324}
{"v": 1	"t": 1018616	"P": 1486.5	"F": 257}
{"v": 1	"t": 1018637	"P": 1496.75	"F": 193}
{"v": 1	"t": 1018657	"P": 1501.5	"F": 164}
{"v": 1	"t": 1018677	"P": 1496.75	"F": 171}
{"v": 1	"t": 1018698	"P": 1491.5	"F": 170}
{"v": 1	"t": 1018718	"P": 1503.5	"F": 168}
{"v": 1	"t": 1018738	"P": 1508.5	"F": 185}
{"v": 1	"t": 1018759	"P": 1499.75	"F": 201}
{"v": 1	"t": 1018779	"P": 1493.0	"F": 237}
{"v": 1	"t": 1018799	"P": 1502.25	"F": 265}
{"v": 1	"t": 1018820	"P": 1501.5	"F": 273}
{"v": 1	"t": 1018840	"P": 1495.0	"F": 268}
{"v": 1	"t": 1018860	"P": 1490.25	"F": 260}
{"v": 1	"t": 1018881	"P": 1501.5	"F": 253}
{"v": 1	"t": 1018901	"P": 1497.25	"F": 251}
{"v": 1	"t": 1018921	"P": 1486.25	"F": 245}
{"v": 1	"t": 1018942	"P": 1489.75	"F": 239}
{"v": 1	"t": 1018962	"P": 1498.5	"F": 190}
{"v": 1	"t": 1018982	"P": 1493.5	"F": 149}
{"v": 1	"t": 1019003	"P": 1490.25	"F": 151}
{"v": 1	"t": 1019023	"P": 1499.0	"F": 157}
{"v": 1	"t": 1019043	"P": 1502.0	"F": 150}
{"v": 1	"t": 1019064	"P": 1495.25	"F": 155}
{"v": 1	"t": 1019084	"P": 1494.25	"F": 163}
{"v": 1	"t": 1019104	"P": 1509.0	"F": 180}
{"v": 1	"t": 1019125	"P": 1504.25	"F": 200	"C": 45.19	"D": 3274	"sn": 54091930088003	"file": "/data/device_log/data0000.out"	"CO2": 1482.6572265625	"Tp": 24.64751434326172	"H": 1.0146939754486084}
{"v": 1	"t": 1019146	"P": 1504.25	"F": 208}
{"v": 1	"t": 1019166	"P": 1494.25	"F": 207}
{"v": 1	"t": 1019188	"P": 1504.75	"F": 202}
{"v": 1	"t": 1019209	"P": 1493.5	"F": 200}
{"v": 1	"t": 1019229	"P": 1488.75	"F": 193}
{"v": 1	"t": 1019249	"P": 1501.0	"F": 185}
{"v": 1	"t": 1019270	"P": 1500.5	"F": 185}
{"v": 1	"t": 1019290	"P": 1497.25	"F": 183}
{"v": 1	"t": 1019310	"P": 1490.5	"F": 177}
{"v": 1	"t": 1019331	"P": 1497.75	"F": 170}
{"v": 1	"t": 1019351	"P": 1497.25	"F": 168}
{"v": 1	"t": 1019371	"P": 1497.25	"F": 160}
{"v": 1	"t": 1019392	"P": 1501.25	"F": 157}
{"v": 1	"t": 1019412	"P": 1503.25	"F": 154}
{"v": 1	"t": 1019432	"P": 1493.5	"F": 160}
{"v": 1	"t": 1019453	"P": 1491.25	"F": 167}
{"v": 1	"t": 1019473	"P": 1501.5	"F": 165}
{"v": 1	"t": 1019493	"P": 1511.0	"F": 170}
{"v": 1	"t": 1019514	"P": 1495.25	"F": 171}
{"v": 1	"t": 1019534	"P": 1487.75	"F": 172}
{"v": 1	"t": 1019554	"P": 1497.25	"F": 173}
{"v": 1	"t": 1019575	"P": 1505.75	"F": 177}
{"v": 1	"t": 1019595	"P": 1498.75	"F": 180}
{"v": 1	"t": 1019615	"P": 1488.25	"F": 180}
{"v": 1	"t": 1019636	"P": 1496.0	"F": 179}
{"v": 1	"t": 1019656	"P": 1498.25	"F": 180}
{"v": 1	"t": 1019676	"P": 1497.75	"F": 182}
{"v": 1	"t": 1019697	"P": 1499.75	"F": 178}
{"v": 1	"t": 1019717	"P": 1501.0	"F": 177}
{"v": 1	"t": 1019737	"P": 1491.5	"F": 176}
{"v": 1	"t": 1019758	"P": 1489.25	"F": 180}
{"v": 1	"t": 1019778	"P": 1503.75	"F": 182}
{"v": 1	"t": 1019798	"P": 1505.0	"F": 179}
{"v": 1	"t": 1019819	"P": 1494.25	"F": 176}
{"v": 1	"t": 1019839	"P": 1487.0	"F": 179}
{"v": 1	"t": 1019859	"P": 1500.25	"F": 179}
{"v": 1	"t": 1019880	"P": 1504.0	"F": 172}
{"v": 1	"t": 1019900	"P": 1500.5	"F": 171}
{"v": 1	"t": 1019920	"P": 1492.0	"F": 167}
{"v": 1	"t": 1019941	"P": 1500.0	"F": 170}
{"v": 1	"t": 1019961	"P": 1498.0	"F": 177}
{"v": 1	"t": 1019981	"P": 1497.25	"F": 179}
{"v": 1	"t": 1020002	"P": 1497.75	"F": 179}
{"v": 1	"t": 1020022	"P": 1502.75	"F": 179}
{"v": 1	"t": 1020042	"P": 1494.5	"F": 178}
{"v": 1	"t": 1020063	"P": 1490.5	"F": 181}
{"v": 1	"t": 1020083	"P": 1500.25	"F": 179}
{"v": 1	"t": 1020103	"P": 1507.75	"F": 178}
{"v": 1	"t": 1020124	"P": 1496.75	"F": 179}
{"v": 1	"t": 1020144	"P": 1486.25	"F": 179	"C": 45.155	"D": 3274	"sn": 54091930088003	"file": "/data/device_log/data0000.out"}
{"v": 1	"t": 1020165	"P": 1498.75	"F": 178}
{"v": 1	"t": 1020185	"P": 1499.5	"F": 179}
{"v": 1	"t": 1020208	"P": 1494.25	"F": 180}
{"v": 1	"t": 1020228	"P": 1500.25	"F": 180}
{"v": 1	"t": 1020249	"P": 1500.0	"F": 183}
{"v": 1	"t": 1020269	"P": 1501.0	"F": 184}
{"v": 1	"t": 1020289	"P": 1498.75	"F": 183}
{"v": 1	"t": 1020310	"P": 1498.5	"F": 179}
{"v": 1	"t": 1020330	"P": 1491.5	"F": 179}
{"v": 1	"t": 1020350	"P": 1492.5	"F": 180}
{"v": 1	"t": 1020371	"P": 1508.0	"F": 181}
{"v": 1	"t": 1020391	"P": 1502.5	"F": 179}
{"v": 1	"t": 1020411	"P": 1488.0	"F": 174}
{"v": 1	"t": 1020432	"P": 1488.0	"F": 175}
{"v": 1	"t": 1020452	"P": 1502.25	"F": 175}
{"v": 1	"t": 1020472	"P": 1504.0	"F": 175}
{"v": 1	"t": 1020493	"P": 1495.5	"F": 174}
{"v": 1	"t": 1020513	"P": 1497.5	"F": 177}
{"v": 1	"t": 1020533	"P": 1495.0	"F": 180}
{"v": 1	"t": 1020554	"P": 1493.25	"F": 176}
{"v": 1	"t": 1020574	"P": 1495.0	"F": 177}
{"v": 1	"t": 1020594	"P": 1507.25	"F": 180}
{"v": 1	"t": 1020615	"P": 1496.0	"F": 179}
{"v": 1	"t": 1020635	"P": 1486.0	"F": 181}
{"v": 1	"t": 1020655	"P": 1493.25	"F": 180}
{"v": 1	"t": 1020676	"P": 1509.75	"F": 179}
{"v": 1	"t": 1020696	"P": 1502.75	"F": 183}
{"v": 1	"t": 1020716	"P": 1491.0	"F": 181}
{"v": 1	"t": 1020737	"P": 1491.5	"F": 181}
{"v": 1	"t": 1020757	"P": 1504.5	"F": 180}
{"v": 1	"t": 1020777	"P": 1503.5	"F": 178}
{"v": 1	"t": 1020798	"P": 1496.75	"F": 178}
{"v": 1	"t": 1020818	"P": 1496.25	"F": 175}
{"v": 1	"t": 1020838	"P": 1501.25	"F": 174}
{"v": 1	"t": 1020859	"P": 1497.25	"F": 175}
{"v": 1	"t": 1020879	"P": 1497.0	"F": 179}
{"v": 1	"t": 1020899	"P": 1500.25	"F": 177}
{"v": 1	"t": 1020920	"P": 1502.25	"F": 177}
{"v": 1	"t": 1020940	"P": 1492.75	"F": 175}
{"v": 1	"t": 1020960	"P": 1491.0	"F": 185}
{"v": 1	"t": 1020981	"P": 1505.5	"F": 187}
{"v": 1	"t": 1021001	"P": 1506.75	"F": 180}
{"v": 1	"t": 1021021	"P": 1494.0	"F": 176}
{"v": 1	"t": 1021042	"P": 1492.75	"F": 182}
{"v": 1	"t": 1021062	"P": 1500.5	"F": 181}
{"v": 1	"t": 1021083	"P": 1497.0	"F": 183}
{"v": 1	"t": 1021103	"P": 1501.25	"F": 184}
{"v": 1	"t": 1021123	"P": 1505.75	"F": 180}
{"v": 1	"t": 1021144	"P": 1494.0	"F": 176}
{"v": 1	"t": 1021164	"P": 1489.0	"F": 177	"C": 45.155	"D": 3274	"sn": 54091930088003	"file": "/data/device_log/data0000.out"	"CO2": 1335.821044921875	"Tp": 24.64751434326172	"H": 0.5788242816925049}
{"v": 1	"t": 1021186	"P": 1506.75	"F": 176}
{"v": 1	"t": 1021206	"P": 1495.25	"F": 178}
{"v": 1	"t": 1021228	"P": 1500.75	"F": 180}
{"v": 1	"t": 1021249	"P": 1491.5	"F": 179}
{"v": 1	"t": 1021269	"P": 1495.0	"F": 181}
{"v": 1	"t": 1021289	"P": 1499.75	"F": 181}
{"v": 1	"t": 1021310	"P": 1504.5	"F": 176}
{"v": 1	"t": 1021330	"P": 1495.25	"F": 173}
{"v": 1	"t": 1021350	"P": 1486.5	"F": 172}
{"v": 1	"t": 1021371	"P": 1504.5	"F": 175}
{"v": 1	"t": 1021391	"P": 1504.75	"F": 173}
{"v": 1	"t": 1021411	"P": 1492.75	"F": 172}
{"v": 1	"t": 1021432	"P": 1488.5	"F": 173}
{"v": 1	"t": 1021452	"P": 1498.5	"F": 166}
{"v": 1	"t": 1021472	"P": 1498.0	"F": 164}
{"v": 1	"t": 1021493	"P": 1497.5	"F": 161}
{"v": 1	"t": 1021513	"P": 1498.25	"F": 164}
{"v": 1	"t": 1021533	"P": 1496.0	"F": 157}
{"v": 1	"t": 1021554	"P": 1488.0	"F": 146}
{"v": 1	"t": 1021574	"P": 1494.25	"F": 146}
{"v": 1	"t": 1021595	"P": 1506.75	"F": 147}
{"v": 1	"t": 1021615	"P": 1494.25	"F": 150}
{"v": 1	"t": 1021635	"P": 1488.25	"F": 154}
{"v": 1	"t": 1021656	"P": 1497.5	"F": 160}
{"v": 1	"t": 1021676	"P": 1491.25	"F": 161}
{"v": 1	"t": 1021697	"P": 1503.0	"F": 160}
{"v": 1	"t": 1021717	"P": 1501.75	"F": 160}
{"v": 1	"t": 1021738	"P": 1491.75	"F": 159}
{"v": 1	"t": 1021759	"P": 1497.0	"F": 162}
{"v": 1	"t": 1021779	"P": 1487.5	"F": 161}
{"v": 1	"t": 1021799	"P": 1497.0	"F": 161}
{"v": 1	"t": 1021820	"P": 1504.0	"F": 160}
{"v": 1	"t": 1021840	"P": 1496.0	"F": 157}
{"v": 1	"t": 1021861	"P": 1496.75	"F": 158}
{"v": 1	"t": 1021881	"P": 1495.75	"F": 157}
{"v": 1	"t": 1021901	"P": 1491.0	"F": 159}
{"v": 1	"t": 1021922	"P": 1498.25	"F": 159}
{"v": 1	"t": 1021942	"P": 1510.75	"F": 157}
{"v": 1	"t": 1021962	"P": 1495.0	"F": 160}
{"v": 1	"t": 1021983	"P": 1487.0	"F": 160}
{"v": 1	"t": 1022003	"P": 1496.5	"F": 163}
{"v": 1	"t": 1022023	"P": 1510.0	"F": 166}
{"v": 1	"t": 1022044	"P": 1501.25	"F": 161}
{"v": 1	"t": 1022064	"P": 1487.0	"F": 158}
{"v": 1	"t": 1022084	"P": 1494.0	"F": 163}
{"v": 1	"t": 1022105	"P": 1501.0	"F": 162}
{"v": 1	"t": 1022125	"P": 1498.5	"F": 160}
{"v": 1	"t": 1022145	"P": 1499.0	"F": 156}
{"v": 1	"t": 1022166	"P": 1501.0	"F": 154}
{"v": 1	"t": 1022186	"P": 1493.5	"F": 156	"C": 45.18	"D": 3274	"sn": 54091930088003	"file": "/data/device_log/data0000.out"	"CO2": 1145.046630859375	"Tp": 24.663536071777344	"H": 0.25676918029785156}
{"v": 1	"t": 1022208	"P": 1489.0	"F": 154}
{"v": 1	"t": 1022228	"P": 1493.5	"F": 156}
{"v": 1	"t": 1022250	"P": 1489.0	"F": 158}
{"v": 1	"t": 1022270	"P": 1490.25	"F": 162}
{"v": 1	"t": 1022291	"P": 1509.5	"F": 157}
{"v": 1	"t": 1022311	"P": 1504.5	"F": 157}
{"v": 1	"t": 1022331	"P": 1489.5	"F": 157}
{"v": 1	"t": 1022352	"P": 1488.5	"F": 157}
{"v": 1	"t": 1022372	"P": 1502.75	"F": 160}
{"v": 1	"t": 1022393	"P": 1497.25	"F": 163}
{"v": 1	"t": 1022413	"P": 1504.25	"F": 165}
{"v": 1	"t": 1022433	"P": 1502.25	"F": 161}
{"v": 1	"t": 1022454	"P": 1488.5	"F": 157}
{"v": 1	"t": 1022474	"P": 1491.25	"F": 157}
{"v": 1	"t": 1022494	"P": 1509.25	"F": 158}
{"v": 1	"t": 1022515	"P": 1505.25	"F": 157}
{"v": 1	"t": 1022535	"P": 1491.25	"F": 158}
{"v": 1	"t": 1022555	"P": 1484.25	"F": 157}
{"v": 1	"t": 1022576	"P": 1502.0	"F": 158}
{"v": 1	"t": 1022596	"P": 1504.5	"F": 159}
{"v": 1	"t": 1022616	"P": 1495.75	"F": 157}
{"v": 1	"t": 1022637	"P": 1492.75	"F": 161}
{"v": 1	"t": 1022657	"P": 1499.5	"F": 162}
{"v": 1	"t": 1022677	"P": 1498.75	"F": 160}
{"v": 1	"t": 1022698	"P": 1498.0	"F": 157}
{"v": 1	"t": 1022718	"P": 1500.75	"F": 158}
{"v": 1	"t": 1022738	"P": 1500.0	"F": 161}
{"v": 1	"t": 1022759	"P": 1490.25	"F": 161}
{"v": 1	"t": 1022779	"P": 1493.0	"F": 163}
{"v": 1	"t": 1022799	"P": 1507.5	"F": 166}
{"v": 1	"t": 1022820	"P": 1502.5	"F": 167}
{"v": 1	"t": 1022840	"P": 1488.75	"F": 163}
{"v": 1	"t": 1022860	"P": 1487.0	"F": 160}
{"v": 1	"t": 1022881	"P": 1506.75	"F": 162}
{"v": 1	"t": 1022901	"P": 1504.5	"F": 164}
{"v": 1	"t": 1022922	"P": 1494.25	"F": 159}
{"v": 1	"t": 1022942	"P": 1498.5	"F": 158}
{"v": 1	"t": 1022962	"P": 1494.25	"F": 158}
{"v": 1	"t": 1022983	"P": 1491.5	"F": 161}
{"v": 1	"t": 1023003	"P": 1508.5	"F": 166}
{"v": 1	"t": 1023023	"P": 1504.25	"F": 160}
{"v": 1	"t": 1023044	"P": 1489.0	"F": 151}
{"v": 1	"t": 1023064	"P": 1486.75	"F": 148}
{"v": 1	"t": 1023084	"P": 1506.0	"F": 149}
{"v": 1	"t": 1023105	"P": 1504.75	"F": 155}
{"v": 1	"t": 1023125	"P": 1494.0	"F": 159}
{"v": 1	"t": 1023146	"P": 1491.25	"F": 157}
{"v": 1	"t": 1023166	"P": 1498.75	"F": 159}
{"v": 1	"t": 1023186	"P": 1499.5	"F": 158}
{"v": 1	"t": 1023206	"P": 1498.0	"F": 156	"C": 45.155	"D": 3274	"sn": 54091930088003	"file": "/data/device_log/data0000.out"}
{"v": 1	"t": 1023228	"P": 1487.5	"F": 159}
{"v": 1	"t": 1023248	"P": 1505.25	"F": 153}
{"v": 1	"t": 1023270	"P": 1497.0	"F": 151}
{"v": 1	"t": 1023291	"P": 1503.75	"F": 153}
{"v": 1	"t": 1023311	"P": 1496.25	"F": 159}
{"v": 1	"t": 1023331	"P": 1486.5	"F": 158}
{"v": 1	"t": 1023352	"P": 1494.25	"F": 157}
{"v": 1	"t": 1023372	"P": 1512.25	"F": 159}
{"v": 1	"t": 1023392	"P": 1499.5	"F": 161}
{"v": 1	"t": 1023413	"P": 1486.5	"F": 163}
{"v": 1	"t": 1023433	"P": 1490.25	"F": 158}
{"v": 1	"t": 1023453	"P": 1505.75	"F": 158}
{"v": 1	"t": 1023474	"P": 1500.0	"F": 157}
{"v": 1	"t": 1023494	"P": 1495.75	"F": 161}
{"v": 1	"t": 1023515	"P": 1497.25	"F": 161}
{"v": 1	"t": 1023535	"P": 1487.0	"F": 159}
{"v": 1	"t": 1023555	"P": 1492.5	"F": 156}
{"v": 1	"t": 1023576	"P": 1508.25	"F": 157}
{"v": 1	"t": 1023596	"P": 1496.5	"F": 163}
{"v": 1	"t": 1023616	"P": 1486.25	"F": 164}
{"v": 1	"t": 1023637	"P": 1491.0	"F": 164}
{"v": 1	"t": 1023657	"P": 1503.5	"F": 167}
{"v": 1	"t": 1023677	"P": 1501.0	"F": 163}
{"v": 1	"t": 1023698	"P": 1492.0	"F": 161}
{"v": 1	"t": 1023718	"P": 1494.0	"F": 159}
{"v": 1	"t": 1023738	"P": 1495.5	"F": 161}
{"v": 1	"t": 1023759	"P": 1498.25	"F": 167}
{"v": 1	"t": 1023779	"P": 1494.25	"F": 168}
{"v": 1	"t": 1023799	"P": 1501.5	"F": 168}
{"v": 1	"t": 1023820	"P": 1497.25	"F": 174}
{"v": 1	"t": 1023840	"P": 1493.5	"F": 181}
{"v": 1	"t": 1023860	"P": 1499.25	"F": 183}
{"v": 1	"t": 1023881	"P": 1511.0	"F": 186}
{"v": 1	"t": 1023901	"P": 1501.0	"F": 191}
{"v": 1	"t": 1023921	"P": 1489.5	"F": 199}
{"v": 1	"t": 1023942	"P": 1493.0	"F": 204}
{"v": 1	"t": 1023962	"P": 1508.5	"F": 203}
{"v": 1	"t": 1023982	"P": 1504.0	"F": 202}
{"v": 1	"t": 1024003	"P": 1492.0	"F": 200}
{"v": 1	"t": 1024023	"P": 1495.75	"F": 198}
{"v": 1	"t": 1024043	"P": 1500.5	"F": 196}
{"v": 1	"t": 1024064	"P": 1492.75	"F": 195}
{"v": 1	"t": 1024084	"P": 1506.0	"F": 188}
{"v": 1	"t": 1024105	"P": 1502.5	"F": 193}
{"v": 1	"t": 1024125	"P": 1490.75	"F": 196}
{"v": 1	"t": 1024145	"P": 1492.25	"F": 198}
{"v": 1	"t": 1024166	"P": 1505.25	"F": 197}
{"v": 1	"t": 1024186	"P": 1501.75	"F": 199}
{"v": 1	"t": 1024206	"P": 1497.0	"F": 202}
{"v": 1	"t": 1024227	"P": 1498.5	"F": 206	"C": 45.175	"D": 3274	"sn": 54091930088003	"file": "/data/device_log/data0000.out"	"CO2": 1069.19775390625	"Tp": 24.67688751220703	"H": 0.015297889709472656}
{"v": 1	"t": 1024249	"P": 1500.25	"F": 209}
{"v": 1	"t": 1024269	"P": 1491.25	"F": 207}
{"v": 1	"t": 1024291	"P": 1503.0	"F": 204}
{"v": 1	"t": 1024311	"P": 1492.25	"F": 204}
{"v": 1	"t": 1024332	"P": 1497.0	"F": 203}
{"v": 1	"t": 1024352	"P": 1503.25	"F": 205}
{"v": 1	"t": 1024372	"P": 1501.25	"F": 200}
{"v": 1	"t": 1024393	"P": 1495.75	"F": 201}
{"v": 1	"t": 1024413	"P": 1502.0	"F": 203}
{"v": 1	"t": 1024433	"P": 1498.5	"F": 203}
{"v": 1	"t": 1024454	"P": 1492.75	"F": 202}
{"v": 1	"t": 1024474	"P": 1491.75	"F": 202}
{"v": 1	"t": 1024495	"P": 1509.5	"F": 205}
{"v": 1	"t": 1024515	"P": 1501.75	"F": 204}
{"v": 1	"t": 1024535	"P": 1489.5	"F": 201}
{"v": 1	"t": 1024556	"P": 1495.75	"F": 201}
{"v": 1	"t": 1024576	"P": 1505.25	"F": 200}
{"v": 1	"t": 1024596	"P": 1502.0	"F": 204}
{"v": 1	"t": 1024617	"P": 1494.5	"F": 205}
{"v": 1	"t": 1024637	"P": 1501.25	"F": 206}
{"v": 1	"t": 1024658	"P": 1494.25	"F": 202}
{"v": 1	"t": 1024678	"P": 1492.25	"F": 196}
{"v": 1	"t": 1024698	"P": 1510.0	"F": 199}
{"v": 1	"t": 1024719	"P": 1501.75	"F": 196}
{"v": 1	"t": 1024739	"P": 1493.25	"F": 199}
{"v": 1	"t": 1024759	"P": 1495.25	"F": 199}
{"v": 1	"t": 1024780	"P": 1502.25	"F": 204}
{"v": 1	"t": 1024800	"P": 1499.25	"F": 204}
{"v": 1	"t": 1024820	"P": 1496.25	"F": 198}
{"v": 1	"t": 1024841	"P": 1504.75	"F": 196}
{"v": 1	"t": 1024861	"P": 1499.0	"F": 198}
{"v": 1	"t": 1024881	"P": 1492.25	"F": 191}
{"v": 1	"t": 1024902	"P": 1496.25	"F": 194}
{"v": 1	"t": 1024922	"P": 1509.75	"F": 195}
{"v": 1	"t": 1024942	"P": 1500.5	"F": 198}
{"v": 1	"t": 1024963	"P": 1490.5	"F": 197}
{"v": 1	"t": 1024983	"P": 1492.75	"F": 193}
{"v": 1	"t": 1025003	"P": 1508.0	"F": 196}
{"v": 1	"t": 1025024	"P": 1503.75	"F": 198}
{"v": 1	"t": 1025044	"P": 1496.75	"F": 202}
{"v": 1	"t": 1025064	"P": 1496.0	"F": 205}
{"v": 1	"t": 1025085	"P": 1500.75	"F": 196}
{"v": 1	"t": 1025105	"P": 1496.75	"F": 194}
{"v": 1	"t": 1025125	"P": 1496.5	"F": 197}
{"v": 1	"t": 1025146	"P": 1506.25	"F": 197}
{"v": 1	"t": 1025166	"P": 1499.5	"F": 194}
{"v": 1	"t": 1025187	"P": 1488.75	"F": 196}
{"v": 1	"t": 1025207	"P": 1505.75	"F": 198}
{"v": 1	"t": 1025228	"P": 1501.25	"F": 201}
{"v": 1	"t": 1025248	"P": 1501.0	"F": 202	"C": 45.13	"D": 3274	"sn": 54091930088003	"file": "/data/device_log/data0000.out"}
{"v": 1	"t": 1025269	"P": 1507.75	"F": 204}
{"v": 1	"t": 1025289	"P": 1494.75	"F": 201}
{"v": 1	"t": 1025312	"P": 1499.75	"F": 208}
{"v": 1	"t": 1025332	"P": 1510.75	"F": 211}
{"v": 1	"t": 1025352	"P": 1501.0	"F": 209}
{"v": 1	"t": 1025373	"P": 1493.0	"F": 203}
{"v": 1	"t": 1025393	"P": 1498.25	"F": 202}
{"v": 1	"t": 1025413	"P": 1509.5	"F": 206}
{"v": 1	"t": 1025434	"P": 1505.75	"F": 210}
{"v": 1	"t": 1025454	"P": 1496.75	"F": 204}
{"v": 1	"t": 1025475	"P": 1506.25	"F": 206}
{"v": 1	"t": 1025495	"P": 1498.5	"F": 207}
{"v": 1	"t": 1025515	"P": 1496.5	"F": 209}
{"v": 1	"t": 1025536	"P": 1511.25	"F": 211}
{"v": 1	"t": 1025556	"P": 1504.75	"F": 215}
{"v": 1	"t": 1025576	"P": 1495.25	"F": 219}
{"v": 1	"t": 1025597	"P": 1496.25	"F": 220}
{"v": 1	"t": 1025617	"P": 1506.25	"F": 215}
{"v": 1	"t": 1025637	"P": 1502.25	"F": 212}
{"v": 1	"t": 1025658	"P": 1496.5	"F": 234}
{"v": 1	"t": 1025678	"P": 1498.75	"F": 282}
{"v": 1	"t": 1025698	"P": 1499.5	"F": 298}
{"v": 1	"t": 1025719	"P": 1493.25	"F": 288}
{"v": 1	"t": 1025739	"P": 1485.75	"F": 288}
{"v": 1	"t": 1025759	"P": 1496.5	"F": 270}
{"v": 1	"t": 1025780	"P": 1495.5	"F": 251}
{"v": 1	"t": 1025800	"P": 1489.5	"F": 220}
{"v": 1	"t": 1025820	"P": 1489.0	"F": 168}
{"v": 1	"t": 1025841	"P": 1503.75	"F": 145}
{"v": 1	"t": 1025861	"P": 1497.0	"F": 152}
{"v": 1	"t": 1025881	"P": 1495.5	"F": 174}
{"v": 1	"t": 1025902	"P": 1500.25	"F": 207}
{"v": 1	"t": 1025922	"P": 1506.25	"F": 233}
{"v": 1	"t": 1025942	"P": 1496.0	"F": 259}
{"v": 1	"t": 1025963	"P": 1489.25	"F": 259}
{"v": 1	"t": 1025983	"P": 1495.5	"F": 252}
{"v": 1	"t": 1026003	"P": 1503.0	"F": 248}
{"v": 1	"t": 1026024	"P": 1495.75	"F": 237}
{"v": 1	"t": 1026044	"P": 1489.25	"F": 241}
{"v": 1	"t": 1026064	"P": 1493.0	"F": 242}
{"v": 1	"t": 1026085	"P": 1498.75	"F": 249}
{"v": 1	"t": 1026105	"P": 1493.25	"F": 261}
{"v": 1	"t": 1026125	"P": 1490.75	"F": 262}
{"v": 1	"t": 1026146	"P": 1503.5	"F": 259}
{"v": 1	"t": 1026166	"P": 1496.25	"F": 261}
{"v": 1	"t": 1026186	"P": 1489.25	"F": 259}
{"v": 1	"t": 1026207	"P": 1494.0	"F": 253}
{"v": 1	"t": 1026227	"P": 1501.25	"F": 250}
{"v": 1	"t": 1026247	"P": 1495.25	"F": 249}
{"v": 1	"t": 1026268	"P": 1488.25	"F": 245	"C": 45.19	"D": 3273	"sn": 54091930088003	"file": "/data/device_log/data0000.out"	"CO2": 1006.0294799804688	"Tp": 24.703590393066406	"H": 4.627648048586276e-41}
{"v": 1	"t": 1026289	"P": 1489.25	"F": 244}
{"v": 1	"t": 1026309	"P": 1502.0	"F": 246}
{"v": 1	"t": 1026331	"P": 1499.25	"F": 252}
{"v": 1	"t": 1026351	"P": 1497.75	"F": 261}
{"v": 1	"t": 1026371	"P": 1490.0	"F": 257}
{"v": 1	"t": 1026392	"P": 1494.0	"F": 249}
{"v": 1	"t": 1026412	"P": 1498.25	"F": 251}
{"v": 1	"t": 1026432	"P": 1495.25	"F": 246}
{"v": 1	"t": 1026453	"P": 1491.0	"F": 256}
{"v": 1	"t": 1026473	"P": 1495.75	"F": 265}
{"v": 1	"t": 1026493	"P": 1500.75	"F": 266}
{"v": 1	"t": 1026514	"P": 1494.25	"F": 265}
{"v": 1	"t": 1026534	"P": 1489.25	"F": 263}
{"v": 1	"t": 1026554	"P": 1499.5	"F": 259}
{"v": 1	"t": 1026575	"P": 1501.5	"F": 260}
{"v": 1	"t": 1026595	"P": 1496.0	"F": 268}
{"v": 1	"t": 1026615	"P": 1491.0	"F": 271}
{"v": 1	"t": 1026636	"P": 1501.75	"F": 263}
{"v": 1	"t": 1026656	"P": 1504.0	"F": 258}
{"v": 1	"t": 1026676	"P": 1496.0	"F": 264}
{"v": 1	"t": 1026697	"P": 1493.0	"F": 269}
{"v": 1	"t": 1026717	"P": 1503.5	"F": 268}
{"v": 1	"t": 1026737	"P": 1502.5	"F": 264}
{"v": 1	"t": 1026758	"P": 1495.5	"F": 271}
{"v": 1	"t": 1026778	"P": 1492.0	"F": 272}
{"v": 1	"t": 1026798	"P": 1505.25	"F": 268}
{"v": 1	"t": 1026819	"P": 1498.75	"F": 260}
{"v": 1	"t": 1026839	"P": 1494.75	"F": 273}
{"v": 1	"t": 1026859	"P": 1497.75	"F": 278}
{"v": 1	"t": 1026880	"P": 1503.25	"F": 274}
{"v": 1	"t": 1026900	"P": 1497.25	"F": 274}
{"v": 1	"t": 1026920	"P": 1493.25	"F": 277}
{"v": 1	"t": 1026941	"P": 1503.5	"F": 272}
{"v": 1	"t": 1026961	"P": 1499.75	"F": 266}
{"v": 1	"t": 1026981	"P": 1493.0	"F": 277}
{"v": 1	"t": 1027002	"P": 1494.75	"F": 271}
{"v": 1	"t": 1027022	"P": 1506.75	"F": 262}
{"v": 1	"t": 1027042	"P": 1498.75	"F": 256}
{"v": 1	"t": 1027063	"P": 1491.25	"F": 262}
{"v": 1	"t": 1027083	"P": 1498.0	"F": 266}
{"v": 1	"t": 1027103	"P": 1504.75	"F": 271}
{"v": 1	"t": 1027124	"P": 1498.5	"F": 260}
{"v": 1	"t": 1027144	"P": 1493.75	"F": 255}
{"v": 1	"t": 1027164	"P": 1499.5	"F": 269}
{"v": 1	"t": 1027185	"P": 1505.5	"F": 277}
{"v": 1	"t": 1027205	"P": 1498.25	"F": 277}
{"v": 1	"t": 1027225	"P": 1491.75	"F": 273}
{"v": 1	"t": 1027246	"P": 1502.25	"F": 261}
{"v": 1	"t": 1027266	"P": 1503.25	"F": 267}
{"v": 1	"t": 1027286	"P": 1496.0	"F": 277	"C": 45.165	"D": 3273	"sn": 54091930088003	"file": "/data/device_log/data0000.out"}
{"v": 1	"t": 1027307	"P": 1498.25	"F": 279}
{"v": 1	"t": 1027327	"P": 1500.75	"F": 277}
{"v": 1	"t": 1027349	"P": 1502.25	"F": 273}
{"v": 1	"t": 1027370	"P": 1500.0	"F": 266}
{"v": 1	"t": 1027390	"P": 1492.0	"F": 266}
{"v": 1	"t": 1027410	"P": 1491.25	"F": 264}
{"v": 1	"t": 1027431	"P": 1503.5	"F": 269}
{"v": 1	"t": 1027451	"P": 1496.0	"F": 274}
{"v": 1	"t": 1027471	"P": 1490.0	"F": 262}
{"v": 1	"t": 1027492	"P": 1493.5	"F": 264}
{"v": 1	"t": 1027512	"P": 1504.0	"F": 273}
{"v": 1	"t": 1027532	"P": 1496.0	"F": 273}
{"v": 1	"t": 1027553	"P": 1488.75	"F": 272}
{"v": 1	"t": 1027573	"P": 1502.75	"F": 268}
{"v": 1	"t": 1027593	"P": 1500.75	"F": 265}
{"v": 1	"t": 1027614	"P": 1495.0	"F": 259}
{"v": 1	"t": 1027634	"P": 1493.25	"F": 255}
{"v": 1	"t": 1027654	"P": 1500.25	"F": 257}
{"v": 1	"t": 1027675	"P": 1497.5	"F": 252}
{"v": 1	"t": 1027695	"P": 1491.75	"F": 261}
{"v": 1	"t": 1027715	"P": 1493.0	"F": 271}
{"v": 1	"t": 1027736	"P": 1504.75	"F": 281}
{"v": 1	"t": 1027756	"P": 1500.0	"F": 280}
{"v": 1	"t": 1027776	"P": 1494.5	"F": 274}
{"v": 1	"t": 1027797	"P": 1493.5	"F": 276}
{"v": 1	"t": 1027817	"P": 1506.0	"F": 276}
{"v": 1	"t": 1027837	"P": 1501.25	"F": 266}
{"v": 1	"t": 1027858	"P": 1493.5	"F": 258}
{"v": 1	"t": 1027878	"P": 1495.25	"F": 261}
{"v": 1	"t": 1027898	"P": 1506.0	"F": 270}
{"v": 1	"t": 1027919	"P": 1500.0	"F": 269}
{"v": 1	"t": 1027939	"P": 1491.75	"F": 272}
{"v": 1	"t": 1027959	"P": 1498.75	"F": 277}
{"v": 1	"t": 1027980	"P": 1508.0	"F": 275}
{"v": 1	"t": 1028000	"P": 1499.75	"F": 273}
{"v": 1	"t": 1028020	"P": 1494.25	"F": 282}
{"v": 1	"t": 1028041	"P": 1502.75	"F": 276}
{"v": 1	"t": 1028061	"P": 1506.75	"F": 286}
{"v": 1	"t": 1028081	"P": 1495.5	"F": 334}
{"v": 1	"t": 1028102	"P": 1493.5	"F": 379}
{"v": 1	"t": 1028122	"P": 1503.25	"F": 384}
{"v": 1	"t": 1028142	"P": 1496.25	"F": 360}
{"v": 1	"t": 1028163	"P": 1488.5	"F": 346}
{"v": 1	"t": 1028183	"P": 1488.0	"F": 345}
{"v": 1	"t": 1028203	"P": 1498.0	"F": 343}
{"v": 1	"t": 1028224	"P": 1492.5	"F": 359}
{"v": 1	"t": 1028244	"P": 1484.75	"F": 317}
{"v": 1	"t": 1028264	"P": 1494.0	"F": 278}
{"v": 1	"t": 1028285	"P": 1499.25	"F": 256}
{"v": 1	"t": 1028305	"P": 1492.5	"F": 243	"C": 45.14	"D": 3273	"sn": 54091930088003	"file": "/data/device_log/data0000.out"	"CO2": 949.045654296875	"Tp": 24.69023895263672	"H": 4.627648048586276e-41}
{"v": 1	"t": 1028326	"P": 1492.75	"F": 237}
{"v": 1	"t": 1028347	"P": 1493.5	"F": 243}
{"v": 1	"t": 1028368	"P": 1496.75	"F": 267}
{"v": 1	"t": 1028388	"P": 1506.5	"F": 277}
{"v": 1	"t": 1028409	"P": 1498.5	"F": 281}
{"v": 1	"t": 1028429	"P": 1491.5	"F": 305}
{"v": 1	"t": 1028449	"P": 1504.0	"F": 351}
{"v": 1	"t": 1028470	"P": 1498.25	"F": 385}
{"v": 1	"t": 1028490	"P": 1491.5	"F": 379}
{"v": 1	"t": 1028510	"P": 1493.75	"F": 360}
{"v": 1	"t": 1028531	"P": 1500.0	"F": 361}
{"v": 1	"t": 1028551	"P": 1494.0	"F": 352}
{"v": 1	"t": 1028571	"P": 1486.5	"F": 324}
{"v": 1	"t": 1028592	"P": 1491.5	"F": 309}
{"v": 1	"t": 1028612	"P": 1500.5	"F": 255}
{"v": 1	"t": 1028632	"P": 1492.0	"F": 231}
{"v": 1	"t": 1028653	"P": 1488.75	"F": 241}
{"v": 1	"t": 1028673	"P": 1499.75	"F": 246}
{"v": 1	"t": 1028693	"P": 1503.0	"F": 255}
{"v": 1	"t": 1028714	"P": 1497.75	"F": 259}
{"v": 1	"t": 1028734	"P": 1495.5	"F": 266}
{"v": 1	"t": 1028754	"P": 1503.5	"F": 285}
{"v": 1	"t": 1028775	"P": 1502.5	"F": 318}
{"v": 1	"t": 1028795	"P": 1493.0	"F": 349}
{"v": 1	"t": 1028815	"P": 1491.25	"F": 382}
{"v": 1	"t": 1028836	"P": 1504.5	"F": 370}
{"v": 1	"t": 1028856	"P": 1497.0	"F": 363}
{"v": 1	"t": 1028876	"P": 1490.25	"F": 358}
{"v": 1	"t": 1028897	"P": 1493.75	"F": 367}
{"v": 1	"t": 1028917	"P": 1500.5	"F": 369}
{"v": 1	"t": 1028937	"P": 1492.75	"F": 364}
{"v": 1	"t": 1028958	"P": 1488.0	"F": 368}
{"v": 1	"t": 1028978	"P": 1498.0	"F": 369}
{"v": 1	"t": 1028998	"P": 1498.0	"F": 369}
{"v": 1	"t": 1029019	"P": 1491.75	"F": 359}
{"v": 1	"t": 1029039	"P": 1493.5	"F": 361}
{"v": 1	"t": 1029060	"P": 1499.5	"F": 358}
{"v": 1	"t": 1029080	"P": 1490.0	"F": 366}
{"v": 1	"t": 1029100	"P": 1490.25	"F": 362}
{"v": 1	"t": 1029121	"P": 1499.75	"F": 363}
{"v": 1	"t": 1029141	"P": 1494.25	"F": 349}
{"v": 1	"t": 1029161	"P": 1488.25	"F": 357}
{"v": 1	"t": 1029182	"P": 1493.75	"F": 368}
{"v": 1	"t": 1029202	"P": 1496.75	"F": 359}
{"v": 1	"t": 1029223	"P": 1487.25	"F": 340}
{"v": 1	"t": 1029243	"P": 1492.0	"F": 353}
{"v": 1	"t": 1029263	"P": 1498.5	"F": 375}
{"v": 1	"t": 1029284	"P": 1490.5	"F": 355}
{"v": 1	"t": 1029304	"P": 1486.0	"F": 338}
{"v": 1	"t": 1029324	"P": 1497.25	"F": 345	"C": 45.125	"D": 3273	"sn": 54091930088003	"file": "/data/device_log/data0000.out"}
{"v": 1	"t": 1029345	"P": 1488.75	"F": 356}
{"v": 1	"t": 1029365	"P": 1488.25	"F": 352}
{"v": 1	"t": 1029388	"P": 1487.75	"F": 364}
{"v": 1	"t": 1029408	"P": 1497.0	"F": 364}
{"v": 1	"t": 1029428	"P": 1494.25	"F": 373}
{"v": 1	"t": 1029449	"P": 1487.75	"F": 360}
{"v": 1	"t": 1029469	"P": 1485.25	"F": 351}
{"v": 1	"t": 1029490	"P": 1497.25	"F": 336}
{"v": 1	"t": 1029510	"P": 1492.25	"F": 336}
{"v": 1	"t": 1029530	"P": 1483.75	"F": 339}
{"v": 1	"t": 1029551	"P": 1492.5	"F": 359}
{"v": 1	"t": 1029571	"P": 1497.0	"F": 375}
{"v": 1	"t": 1029591	"P": 1490.5	"F": 375}
{"v": 1	"t": 1029612	"P": 1485.5	"F": 360}
{"v": 1	"t": 1029632	"P": 1495.25	"F": 369}
{"v": 1	"t": 1029652	"P": 1497.25	"F": 373}
{"v": 1	"t": 1029672	"P": 1490.75	"F": 354}
{"v": 1	"t": 1029693	"P": 1486.75	"F": 338}
{"v": 1	"t": 1029713	"P": 1496.5	"F": 336}
{"v": 1	"t": 1029733	"P": 1495.0	"F": 364}
{"v": 1	"t": 1029754	"P": 1491.0	"F": 375}
{"v": 1	"t": 1029774	"P": 1487.5	"F": 342}
{"v": 1	"t": 1029794	"P": 1498.0	"F": 341}
{"v": 1	"t": 1029815	"P": 1496.25	"F": 354}
{"v": 1	"t": 1029835	"P": 1488.75	"F": 355}
{"v": 1	"t": 1029855	"P": 1485.0	"F": 343}
{"v": 1	"t": 1029876	"P": 1498.0	"F": 336}
{"v": 1	"t": 1029896	"P": 1497.25	"F": 343}
{"v": 1	"t": 1029916	"P": 1491.5	"F": 364}
{"v": 1	"t": 1029937	"P": 1489.25	"F": 372}
{"v": 1	"t": 1029957	"P": 1498.75	"F": 372}
{"v": 1	"t": 1029977	"P": 1495.5	"F": 378}
{"v": 1	"t": 1029998	"P": 1490.25	"F": 363}
{"v": 1	"t": 1030018	"P": 1494.5	"F": 370}
{"v": 1	"t": 1030038	"P": 1503.25	"F": 362}
{"v": 1	"t": 1030059	"P": 1495.25	"F": 351}
{"v": 1	"t": 1030079	"P": 1491.25	"F": 362}
{"v": 1	"t": 1030099	"P": 1498.5	"F": 371}
{"v": 1	"t": 1030120	"P": 1500.25	"F": 369}
{"v": 1	"t": 1030140	"P": 1493.25	"F": 387}
{"v": 1	"t": 1030160	"P": 1493.5	"F": 386}
{"v": 1	"t": 1030181	"P": 1504.5	"F": 384}
{"v": 1	"t": 1030201	"P": 1497.75	"F": 369}
{"v": 1	"t": 1030221	"P": 1493.75	"F": 383}
{"v": 1	"t": 1030242	"P": 1495.25	"F": 377}
{"v": 1	"t": 1030262	"P": 1505.5	"F": 378}
{"v": 1	"t": 1030282	"P": 1495.5	"F": 396}
{"v": 1	"t": 1030303	"P": 1490.25	"F": 383}
{"v": 1	"t": 1030323	"P": 1502.25	"F": 373}
{"v": 1	"t": 1030343	"P": 1501.75	"F": 373	"C": 45.12	"D": 3273	"sn": 54091930088003	"file": "/data/device_log/data0000.out"	"CO2": 897.998046875	"Tp": 24.69023895263672	"H": 4.627648048586276e-41}
{"v": 1	"t": 1030365	"P": 1502.75	"F": 393}
{"v": 1	"t": 1030385	"P": 1494.0	"F": 384}
{"v": 1	"t": 1030408	"P": 1495.25	"F": 387}
{"v": 1	"t": 1030428	"P": 1491.5	"F": 389}
{"v": 1	"t": 1030448	"P": 1500.25	"F": 377}
{"v": 1	"t": 1030468	"P": 1502.25	"F": 397}
{"v": 1	"t": 1030489	"P": 1495.5	"F": 400}
{"v": 1	"t": 1030509	"P": 1493.25	"F": 398}
{"v": 1	"t": 1030529	"P": 1503.5	"F": 385}
{"v": 1	"t": 1030550	"P": 1498.75	"F": 376}
{"v": 1	"t": 1030570	"P": 1494.75	"F": 394}
{"v": 1	"t": 1030590	"P": 1495.25	"F": 390}
{"v": 1	"t": 1030611	"P": 1505.25	"F": 377}
{"v": 1	"t": 1030631	"P": 1497.5	"F": 376}
{"v": 1	"t": 1030651	"P": 1491.75	"F": 378}
{"v": 1	"t": 1030672	"P": 1497.0	"F": 373}
{"v": 1	"t": 1030692	"P": 1505.5	"F": 389}
{"v": 1	"t": 1030712	"P": 1498.25	"F": 385}
{"v": 1	"t": 1030733	"P": 1492.75	"F": 367}
{"v": 1	"t": 1030753	"P": 1498.25	"F": 369}
{"v": 1	"t": 1030773	"P": 1503.25	"F": 375}
{"v": 1	"t": 1030794	"P": 1495.25	"F": 381}
{"v": 1	"t": 1030814	"P": 1492.25	"F": 403}
{"v": 1	"t": 1030834	"P": 1503.0	"F": 397}
{"v": 1	"t": 1030855	"P": 1498.5	"F": 363}
{"v": 1	"t": 1030875	"P": 1493.75	"F": 386}
{"v": 1	"t": 1030896	"P": 1497.75	"F": 394}
{"v": 1	"t": 1030916	"P": 1502.75	"F": 379}
{"v": 1	"t": 1030936	"P": 1498.75	"F": 388}
{"v": 1	"t": 1030957	"P": 1493.25	"F": 371}
{"v": 1	"t": 1030977	"P": 1502.25	"F": 375}
{"v": 1	"t": 1030997	"P": 1500.0	"F": 397}
{"v": 1	"t": 1031017	"P": 1494.75	"F": 392}
{"v": 1	"t": 1031038	"P": 1491.5	"F": 409}
{"v": 1	"t": 1031058	"P": 1501.25	"F": 403}
{"v": 1	"t": 1031078	"P": 1502.5	"F": 402}
{"v": 1	"t": 1031099	"P": 1494.0	"F": 406}
{"v": 1	"t": 1031119	"P": 1492.0	"F": 410}
{"v": 1	"t": 1031139	"P": 1502.75	"F": 378}
{"v": 1	"t": 1031160	"P": 1500.5	"F": 376}
{"v": 1	"t": 1031180	"P": 1495.0	"F": 379}
{"v": 1	"t": 1031200	"P": 1491.0	"F": 379}
{"v": 1	"t": 1031221	"P": 1505.5	"F": 403}
{"v": 1	"t": 1031241	"P": 1501.25	"F": 407}
{"v": 1	"t": 1031261	"P": 1492.5	"F": 401}
{"v": 1	"t": 1031282	"P": 1492.5	"F": 380}
{"v": 1	"t": 1031302	"P": 1502.75	"F": 396}
{"v": 1	"t": 1031322	"P": 1497.25	"F": 397}
{"v": 1	"t": 1031343	"P": 1494.5	"F": 371}
{"v": 1	"t": 1031363	"P": 1494.5	"F": 348	"C": 45.14	"D": 3273	"sn": 54091930088003	"file": "/data/device_log/data0000.out"}
{"v": 1	"t": 1031384	"P": 1499.5	"F": 357}
{"v": 1	"t": 1031404	"P": 1493.75	"F": 371}
{"v": 1	"t": 1031426	"P": 1501.25	"F": 396}
{"v": 1	"t": 1031446	"P": 1493.25	"F": 397}
{"v": 1	"t": 1031467	"P": 1496.75	"F": 410}
{"v": 1	"t": 1031487	"P": 1504.75	"F": 458}
{"v": 1	"t": 1031507	"P": 1494.25	"F": 458}
{"v": 1	"t": 1031528	"P": 1489.0	"F": 471}
{"v": 1	"t": 1031548	"P": 1498.0	"F": 451}
{"v": 1	"t": 1031569	"P": 1494.5	"F": 426}
{"v": 1	"t": 1031589	"P": 1490.25	"F": 425}
{"v": 1	"t": 1031609	"P": 1492.5	"F": 454}
{"v": 1	"t": 1031630	"P": 1500.75	"F": 455}
{"v": 1	"t": 1031650	"P": 1492.75	"F": 458}
{"v": 1	"t": 1031670	"P": 1485.5	"F": 442}
{"v": 1	"t": 1031691	"P": 1489.75	"F": 442}
{"v": 1	"t": 1031711	"P": 1496.75	"F": 453}
{"v": 1	"t": 1031731	"P": 1491.5	"F": 419}
{"v": 1	"t": 1031751	"P": 1482.75	"F": 436}
{"v": 1	"t": 1031772	"P": 1492.5	"F": 457}
{"v": 1	"t": 1031792	"P": 1498.25	"F": 437}
{"v": 1	"t": 1031812	"P": 1491.75	"F": 453}
{"v": 1	"t": 1031833	"P": 1485.25	"F": 452}
{"v": 1	"t": 1031853	"P": 1493.75	"F": 430}
{"v": 1	"t": 1031873	"P": 1497.5	"F": 457}
{"v": 1	"t": 1031894	"P": 1490.75	"F": 442}
{"v": 1	"t": 1031914	"P": 1484.5	"F": 415}
{"v": 1	"t": 1031934	"P": 1493.0	"F": 430}
{"v": 1	"t": 1031955	"P": 1492.25	"F": 463}
{"v": 1	"t": 1031975	"P": 1487.5	"F": 464}
{"v": 1	"t": 1031995	"P": 1486.0	"F": 440}
{"v": 1	"t": 1032016	"P": 1499.5	"F": 429}
{"v": 1	"t": 1032036	"P": 1493.25	"F": 470}
{"v": 1	"t": 1032056	"P": 1486.0	"F": 404}
{"v": 1	"t": 1032077	"P": 1488.75	"F": 409}
{"v": 1	"t": 1032097	"P": 1497.75	"F": 448}
{"v": 1	"t": 1032117	"P": 1490.0	"F": 449}
{"v": 1	"t": 1032138	"P": 1484.75	"F": 417}
{"v": 1	"t": 1032158	"P": 1492.25	"F": 424}
{"v": 1	"t": 1032178	"P": 1495.0	"F": 436}
{"v": 1	"t": 1032199	"P": 1486.75	"F": 421}
{"v": 1	"t": 1032219	"P": 1484.0	"F": 459}
{"v": 1	"t": 1032239	"P": 1496.5	"F": 480}
{"v": 1	"t": 1032260	"P": 1492.0	"F": 439}
{"v": 1	"t": 1032280	"P": 1485.25	"F": 421}
{"v": 1	"t": 1032300	"P": 1488.5	"F": 445}
{"v": 1	"t": 1032321	"P": 1498.75	"F": 448}
{"v": 1	"t": 1032341	"P": 1488.75	"F": 443}
{"v": 1	"t": 1032361	"P": 1483.5	"F": 451}
{"v": 1	"t": 1032382	"P": 1489.0	"F": 440	"C": 45.14	"D": 3273	"sn": 54091930088003	"file": "/data/device_log/data0000.out"	"CO2": 835.5445556640625	"Tp": 24.703590393066406	"H": 4.627648048586276e-41}
{"v": 1	"t": 1032403	"P": 1491.75	"F": 459}
{"v": 1	"t": 1032424	"P": 1493.25	"F": 440}
{"v": 1	"t": 1032445	"P": 1495.0	"F": 428}
{"v": 1	"t": 1032465	"P": 1488.25	"F": 453}
{"v": 1	"t": 1032485	"P": 1490.5	"F": 447}
{"v": 1	"t": 1032506	"P": 1499.25	"F": 439}
{"v": 1	"t": 1032526	"P": 1491.75	"F": 429}
{"v": 1	"t": 1032547	"P": 1485.5	"F": 459}
{"v": 1	"t": 1032567	"P": 1496.5	"F": 455}
{"v": 1	"t": 1032587	"P": 1494.75	"F": 421}
{"v": 1	"t": 1032608	"P": 1488.25	"F": 445}
{"v": 1	"t": 1032628	"P": 1487.75	"F": 439}
{"v": 1	"t": 1032648	"P": 1500.25	"F": 426}
{"v": 1	"t": 1032669	"P": 1495.5	"F": 426}
{"v": 1	"t": 1032689	"P": 1488.75	"F": 422}
{"v": 1	"t": 1032709	"P": 1490.75	"F": 459}
{"v": 1	"t": 1032729	"P": 1499.5	"F": 496}
{"v": 1	"t": 1032750	"P": 1495.75	"F": 465}
{"v": 1	"t": 1032770	"P": 1488.5	"F": 446}
{"v": 1	"t": 1032790	"P": 1493.5	"F": 455}
{"v": 1	"t": 1032811	"P": 1501.0	"F": 475}
{"v": 1	"t": 1032831	"P": 1495.75	"F": 486}
{"v": 1	"t": 1032851	"P": 1489.5	"F": 443}
{"v": 1	"t": 1032872	"P": 1498.5	"F": 433}
{"v": 1	"t": 1032892	"P": 1498.5	"F": 468}
{"v": 1	"t": 1032913	"P": 1492.25	"F": 466}
{"v": 1	"t": 1032933	"P": 1490.25	"F": 445}
{"v": 1	"t": 1032953	"P": 1501.25	"F": 453}
{"v": 1	"t": 1032974	"P": 1495.5	"F": 469}
{"v": 1	"t": 1032994	"P": 1489.0	"F": 456}
{"v": 1	"t": 1033014	"P": 1493.25	"F": 447}
{"v": 1	"t": 1033035	"P": 1501.5	"F": 477}
{"v": 1	"t": 1033055	"P": 1492.25	"F": 472}
{"v": 1	"t": 1033075	"P": 1485.25	"F": 451}
{"v": 1	"t": 1033096	"P": 1499.75	"F": 475}
{"v": 1	"t": 1033116	"P": 1496.25	"F": 454}
{"v": 1	"t": 1033137	"P": 1491.0	"F": 488}
{"v": 1	"t": 1033157	"P": 1500.25	"F": 462}
{"v": 1	"t": 1033177	"P": 1496.5	"F": 465}
{"v": 1	"t": 1033198	"P": 1488.5	"F": 444}
{"v": 1	"t": 1033218	"P": 1493.0	"F": 476}
{"v": 1	"t": 1033238	"P": 1500.0	"F": 454}
{"v": 1	"t": 1033259	"P": 1495.75	"F": 447}
{"v": 1	"t": 1033279	"P": 1487.5	"F": 466}
{"v": 1	"t": 1033299	"P": 1498.0	"F": 471}
{"v": 1	"t": 1033320	"P": 1496.75	"F": 457}
{"v": 1	"t": 1033340	"P": 1487.75	"F": 475}
{"v": 1	"t": 1033361	"P": 1495.5	"F": 439}
{"v": 1	"t": 1033381	"P": 1498.25	"F": 485}
{"v": 1	"t": 1033401	"P": 1489.75	"F": 477	"C": 45.135	"D": 3273	"sn": 54091930088003	"file": "/data/device_log/data0000.out"}
{"v": 1	"t": 1033422	"P": 1491.25	"F": 474}
{"v": 1	"t": 1033442	"P": 1501.0	"F": 496}
{"v": 1	"t": 1033467	"P": 1495.25	"F": 474}
{"v": 1	"t": 1033487	"P": 1502.75	"F": 491}
{"v": 1	"t": 1033507	"P": 1497.75	"F": 467}
{"v": 1	"t": 1033528	"P": 1491.0	"F": 461}
{"v": 1	"t": 1033548	"P": 1501.75	"F": 472}
{"v": 1	"t": 1033568	"P": 1500.5	"F": 486}
{"v": 1	"t": 1033589	"P": 1498.25	"F": 494}
{"v": 1	"t": 1033609	"P": 1494.0	"F": 457}
{"v": 1	"t": 1033629	"P": 1502.0	"F": 551}
{"v": 1	"t": 1033650	"P": 1497.5	"F": 622}
{"v": 1	"t": 1033670	"P": 1489.5	"F": 673}
{"v": 1	"t": 1033690	"P": 1486.0	"F": 644}
{"v": 1	"t": 1033711	"P": 1494.75	"F": 670}
{"v": 1	"t": 1033731	"P": 1492.75	"F": 655}
{"v": 1	"t": 1033751	"P": 1485.25	"F": 570}
{"v": 1	"t": 1033772	"P": 1487.25	"F": 556}
{"v": 1	"t": 1033792	"P": 1497.75	"F": 454}
{"v": 1	"t": 1033812	"P": 1493.5	"F": 450}
{"v": 1	"t": 1033833	"P": 1487.5	"F": 492}
{"v": 1	"t": 1033853	"P": 1492.0	"F": 475}
{"v": 1	"t": 1033873	"P": 1501.25	"F": 507}
{"v": 1	"t": 1033894	"P": 1494.25	"F": 494}
{"v": 1	"t": 1033914	"P": 1490.5	"F": 496}
{"v": 1	"t": 1033934	"P": 1494.25	"F": 470}
{"v": 1	"t": 1033955	"P": 1501.75	"F": 485}
{"v": 1	"t": 1033975	"P": 1495.75	"F": 482}
{"v": 1	"t": 1033995	"P": 1488.25	"F": 488}
{"v": 1	"t": 1034016	"P": 1497.5	"F": 485}
{"v": 1	"t": 1034036	"P": 1501.0	"F": 509}
{"v": 1	"t": 1034056	"P": 1493.75	"F": 548}
{"v": 1	"t": 1034077	"P": 1490.0	"F": 519}
{"v": 1	"t": 1034097	"P": 1500.0	"F": 461}
{"v": 1	"t": 1034117	"P": 1498.5	"F": 475}
{"v": 1	"t": 1034138	"P": 1494.0	"F": 473}
{"v": 1	"t": 1034158	"P": 1491.5	"F": 457}
{"v": 1	"t": 1034178	"P": 1504.5	"F": 486}
{"v": 1	"t": 1034199	"P": 1497.0	"F": 525}
{"v": 1	"t": 1034219	"P": 1489.5	"F": 478}
{"v": 1	"t": 1034239	"P": 1495.75	"F": 458}
{"v": 1	"t": 1034260	"P": 1500.25	"F": 489}
{"v": 1	"t": 1034280	"P": 1495.25	"F": 525}
{"v": 1	"t": 1034300	"P": 1489.25	"F": 511}
{"v": 1	"t": 1034321	"P": 1500.5	"F": 498}
{"v": 1	"t": 1034341	"P": 1499.75	"F": 537}
{"v": 1	"t": 1034361	"P": 1492.75	"F": 493}
{"v": 1	"t": 1034382	"P": 1488.25	"F": 526}
{"v": 1	"t": 1034402	"P": 1503.0	"F": 506}
{"v": 1	"t": 1034422	"P": 1498.5	"F": 516	"C": 45.09	"D": 3273	"sn": 54091930088003	"file": "/data/device_log/data0000.out"	"CO2": 792.5828247070312	"Tp": 24.69023895263672	"H": 4.627648048586276e-41}
{"v": 1	"t": 1034444	"P": 1498.75	"F": 550}
{"v": 1	"t": 1034464	"P": 1489.75	"F": 518}
{"v": 1	"t": 1034485	"P": 1490.5	"F": 512}
{"v": 1	"t": 1034506	"P": 1500.75	"F": 486}
{"v": 1	"t": 1034526	"P": 1498.5	"F": 529}
{"v": 1	"t": 1034546	"P": 1491.0	"F": 539}
{"v": 1	"t": 1034567	"P": 1495.0	"F": 546}
{"v": 1	"t": 1034587	"P": 1504.0	"F": 531}
{"v": 1	"t": 1034607	"P": 1498.0	"F": 559}
{"v": 1	"t": 1034628	"P": 1490.0	"F": 515}
{"v": 1	"t": 1034648	"P": 1494.75	"F": 498}
{"v": 1	"t": 1034668	"P": 1503.75	"F": 523}
{"v": 1	"t": 1034689	"P": 1495.25	"F": 512}
{"v": 1	"t": 1034709	"P": 1489.25	"F": 527}
{"v": 1	"t": 1034729	"P": 1496.75	"F": 529}
{"v": 1	"t": 1034750	"P": 1503.75	"F": 522}
{"v": 1	"t": 1034770	"P": 1496.25	"F": 513}
{"v": 1	"t": 1034790	"P": 1489.75	"F": 484}
{"v": 1	"t": 1034811	"P": 1500.25	"F": 480}
{"v": 1	"t": 1034831	"P": 1500.5	"F": 530}
{"v": 1	"t": 1034851	"P": 1491.75	"F": 510}
{"v": 1	"t": 1034872	"P": 1491.75	"F": 482}
{"v": 1	"t": 1034892	"P": 1501.5	"F": 495}
{"v": 1	"t": 1034912	"P": 1498.75	"F": 504}
{"v": 1	"t": 1034933	"P": 1488.75	"F": 486}
{"v": 1	"t": 1034953	"P": 1497.75	"F": 512}
{"v": 1	"t": 1034973	"P": 1500.5	"F": 524}
{"v": 1	"t": 1034994	"P": 1493.0	"F": 532}
{"v": 1	"t": 1035014	"P": 1490.0	"F": 516}
{"v": 1	"t": 1035034	"P": 1500.25	"F": 503}
{"v": 1	"t": 1035055	"P": 1499.5	"F": 503}
{"v": 1	"t": 1035075	"P": 1493.25	"F": 519}
{"v": 1	"t": 1035095	"P": 1490.75	"F": 516}
{"v": 1	"t": 1035116	"P": 1499.75	"F": 534}
{"v": 1	"t": 1035136	"P": 1495.75	"F": 480}
{"v": 1	"t": 1035156	"P": 1492.25	"F": 500}
{"v": 1	"t": 1035177	"P": 1490.25	"F": 543}
{"v": 1	"t": 1035197	"P": 1499.75	"F": 521}
{"v": 1	"t": 1035217	"P": 1495.75	"F": 491}
{"v": 1	"t": 1035238	"P": 1490.75	"F": 501}
{"v": 1	"t": 1035258	"P": 1491.0	"F": 506}
{"v": 1	"t": 1035278	"P": 1502.5	"F": 479}
{"v": 1	"t": 1035299	"P": 1495.25	"F": 484}
{"v": 1	"t": 1035319	"P": 1489.0	"F": 490}
{"v": 1	"t": 1035339	"P": 1495.25	"F": 503}
{"v": 1	"t": 1035360	"P": 1499.75	"F": 518}
{"v": 1	"t": 1035380	"P": 1493.5	"F": 512}
{"v": 1	"t": 1035400	"P": 1487.75	"F": 488}
{"v": 1	"t": 1035421	"P": 1499.0	"F": 504}
{"v": 1	"t": 1035441	"P": 1499.5	"F": 539	"C": 45.105	"D": 3273	"sn": 54091930088003	"file": "/data/device_log/data0000.out"}
{"v": 1	"t": 1035461	"P": 1492.5	"F": 492}
{"v": 1	"t": 1035482	"P": 1495.0	"F": 479}
{"v": 1	"t": 1035504	"P": 1491.25	"F": 510}
{"v": 1	"t": 1035524	"P": 1504.5	"F": 490}
{"v": 1	"t": 1035545	"P": 1499.5	"F": 495}
{"v": 1	"t": 1035565	"P": 1491.75	"F": 502}
{"v": 1	"t": 1035586	"P": 1497.0	"F": 504}
{"v": 1	"t": 1035606	"P": 1501.5	"F": 537}
{"v": 1	"t": 1035626	"P": 1494.75	"F": 522}
{"v": 1	"t": 1035647	"P": 1489.5	"F": 519}
{"v": 1	"t": 1035667	"P": 1502.75	"F": 519}
{"v": 1	"t": 1035687	"P": 1502.0	"F": 507}
{"v": 1	"t": 1035708	"P": 1491.5	"F": 497}
{"v": 1	"t": 1035728	"P": 1494.75	"F": 504}
{"v": 1	"t": 1035748	"P": 1504.25	"F": 500}
{"v": 1	"t": 1035769	"P": 1499.0	"F": 526}
{"v": 1	"t": 1035789	"P": 1490.5	"F": 488}
{"v": 1	"t": 1035809	"P": 1495.0	"F": 500}
{"v": 1	"t": 1035830	"P": 1503.75	"F": 512}
{"v": 1	"t": 1035850	"P": 1494.5	"F": 488}
{"v": 1	"t": 1035870	"P": 1490.0	"F": 504}
{"v": 1	"t": 1035891	"P": 1497.5	"F": 497}
{"v": 1	"t": 1035911	"P": 1501.25	"F": 491}
{"v": 1	"t": 1035931	"P": 1495.25	"F": 503}
{"v": 1	"t": 1035952	"P": 1489.5	"F": 509}
{"v": 1	"t": 1035972	"P": 1500.0	"F": 501}
{"v": 1	"t": 1035992	"P": 1500.25	"F": 503}
{"v": 1	"t": 1036013	"P": 1492.5	"F": 518}
{"v": 1	"t": 1036033	"P": 1490.5	"F": 554}
{"v": 1	"t": 1036053	"P": 1501.0	"F": 514}
{"v": 1	"t": 1036074	"P": 1500.0	"F": 501}
{"v": 1	"t": 1036094	"P": 1493.0	"F": 506}
{"v": 1	"t": 1036114	"P": 1493.0	"F": 541}
{"v": 1	"t": 1036135	"P": 1502.5	"F": 479}
{"v": 1	"t": 1036155	"P": 1496.0	"F": 494}
{"v": 1	"t": 1036175	"P": 1489.25	"F": 491}
{"v": 1	"t": 1036196	"P": 1496.5	"F": 533}
{"v": 1	"t": 1036216	"P": 1502.75	"F": 514}
{"v": 1	"t": 1036236	"P": 1493.0	"F": 508}
{"v": 1	"t": 1036257	"P": 1492.25	"F": 515}
{"v": 1	"t": 1036277	"P": 1502.5	"F": 510}
{"v": 1	"t": 1036297	"P": 1498.75	"F": 493}
{"v": 1	"t": 1036318	"P": 1494.0	"F": 506}
{"v": 1	"t": 1036338	"P": 1495.25	"F": 493}
{"v": 1	"t": 1036358	"P": 1504.25	"F": 500}
{"v": 1	"t": 1036379	"P": 1496.5	"F": 512}
{"v": 1	"t": 1036399	"P": 1489.25	"F": 523}
{"v": 1	"t": 1036419	"P": 1497.0	"F": 496}
{"v": 1	"t": 1036440	"P": 1500.25	"F": 526}
{"v": 1	"t": 1036460	"P": 1495.5	"F": 482	"C": 45.12	"D": 3273	"sn": 54091930088003	"file": "/data/device_log/data0000.out"	"CO2": 718.0523071289062	"Tp": 24.663536071777344	"H": 4.627648048586276e-41}
{"v": 1	"t": 1036481	"P": 1492.0	"F": 487}
{"v": 1	"t": 1036502	"P": 1494.25	"F": 516}
{"v": 1	"t": 1036524	"P": 1497.0	"F": 485}
{"v": 1	"t": 1036544	"P": 1490.25	"F": 513}
{"v": 1	"t": 1036564	"P": 1497.0	"F": 524}
{"v": 1	"t": 1036585	"P": 1500.75	"F": 499}
{"v": 1	"t": 1036605	"P": 1498.75	"F": 506}
{"v": 1	"t": 1036625	"P": 1492.25	"F": 524}
{"v": 1	"t": 1036646	"P": 1500.25	"F": 507}
{"v": 1	"t": 1036666	"P": 1498.25	"F": 502}
{"v": 1	"t": 1036686	"P": 1492.0	"F": 499}
{"v": 1	"t": 1036707	"P": 1493.0	"F": 524}
{"v": 1	"t": 1036727	"P": 1502.75	"F": 524}
{"v": 1	"t": 1036747	"P": 1496.0	"F": 509}
{"v": 1	"t": 1036768	"P": 1489.0	"F": 525}
{"v": 1	"t": 1036788	"P": 1496.0	"F": 536}
{"v": 1	"t": 1036808	"P": 1500.0	"F": 547}
{"v": 1	"t": 1036829	"P": 1494.75	"F": 534}
{"v": 1	"t": 1036849	"P": 1488.5	"F": 506}
{"v": 1	"t": 1036869	"P": 1500.25	"F": 506}
{"v": 1	"t": 1036890	"P": 1499.25	"F": 493}
{"v": 1	"t": 1036910	"P": 1491.75	"F": 475}
{"v": 1	"t": 1036930	"P": 1491.75	"F": 534}
{"v": 1	"t": 1036951	"P": 1503.5	"F": 531}
{"v": 1	"t": 1036971	"P": 1497.75	"F": 484}
{"v": 1	"t": 1036991	"P": 1490.5	"F": 511}
{"v": 1	"t": 1037012	"P": 1498.5	"F": 523}
{"v": 1	"t": 1037032	"P": 1500.0	"F": 508}
{"v": 1	"t": 1037053	"P": 1492.5	"F": 532}
{"v": 1	"t": 1037073	"P": 1493.25	"F": 501}
{"v": 1	"t": 1037093	"P": 1500.25	"F": 525}
{"v": 1	"t": 1037114	"P": 1494.25	"F": 508}
{"v": 1	"t": 1037134	"P": 1487.5	"F": 480}
{"v": 1	"t": 1037154	"P": 1501.0	"F": 506}
{"v": 1	"t": 1037175	"P": 1496.0	"F": 512}
{"v": 1	"t": 1037195	"P": 1489.75	"F": 528}
{"v": 1	"t": 1037216	"P": 1495.5	"F": 530}
{"v": 1	"t": 1037236	"P": 1497.5	"F": 517}
{"v": 1	"t": 1037256	"P": 1490.5	"F": 540}
{"v": 1	"t": 1037277	"P": 1491.75	"F": 505}
{"v": 1	"t": 1037297	"P": 1499.25	"F": 526}
{"v": 1	"t": 1037317	"P": 1495.25	"F": 534}
{"v": 1	"t": 1037338	"P": 1489.25	"F": 520}
{"v": 1	"t": 1037358	"P": 1498.0	"F": 496}
{"v": 1	"t": 1037378	"P": 1499.75	"F": 489}
{"v": 1	"t": 1037399	"P": 1492.5	"F": 475}
{"v": 1	"t": 1037419	"P": 1490.5	"F": 492}
{"v": 1	"t": 1037439	"P": 1501.0	"F": 516}
{"v": 1	"t": 1037460	"P": 1497.75	"F": 542}
{"v": 1	"t": 1037480	"P": 1491.0	"F": 534	"C": 45.12	"D": 3273	"sn": 54091930088003	"file": "/data/device_log/data0000.out"}
{"v": 1	"t": 1037501	"P": 1496.25	"F": 523}
{"v": 1	"t": 1037521	"P": 1499.25	"F": 488}
{"v": 1	"t": 1037543	"P": 1503.25	"F": 497}
{"v": 1	"t": 1037564	"P": 1494.25	"F": 530}
{"v": 1	"t": 1037584	"P": 1490.0	"F": 519}
{"v": 1	"t": 1037604	"P": 1499.25	"F": 503}
{"v": 1	"t": 1037625	"P": 1500.25	"F": 512}
{"v": 1	"t": 1037645	"P": 1494.25	"F": 510}
{"v": 1	"t": 1037665	"P": 1490.5	"F": 497}
{"v": 1	"t": 1037686	"P": 1502.5	"F": 474}
{"v": 1	"t": 1037706	"P": 1499.25	"F": 516}
{"v": 1	"t": 1037726	"P": 1491.75	"F": 498}
{"v": 1	"t": 1037747	"P": 1491.0	"F": 502}
{"v": 1	"t": 1037767	"P": 1502.5	"F": 522}
{"v": 1	"t": 1037787	"P": 1497.0	"F": 494}
{"v": 1	"t": 1037808	"P": 1492.25	"F": 514}
{"v": 1	"t": 1037828	"P": 1494.5	"F": 524}
{"v": 1	"t": 1037848	"P": 1502.0	"F": 494}
{"v": 1	"t": 1037869	"P": 1498.5	"F": 497}
{"v": 1	"t": 1037889	"P": 1488.75	"F": 529}
{"v": 1	"t": 1037909	"P": 1493.75	"F": 481}
{"v": 1	"t": 1037930	"P": 1502.75	"F": 544}
{"v": 1	"t": 1037950	"P": 1496.0	"F": 507}
{"v": 1	"t": 1037970	"P": 1489.5	"F": 504}
{"v": 1	"t": 1037991	"P": 1495.0	"F": 520}
{"v": 1	"t": 1038011	"P": 1501.0	"F": 478}
{"v": 1	"t": 1038031	"P": 1494.75	"F": 482}
{"v": 1	"t": 1038051	"P": 1490.25	"F": 541}
{"v": 1	"t": 1038072	"P": 1498.75	"F": 499}
{"v": 1	"t": 1038092	"P": 1501.5	"F": 504}
{"v": 1	"t": 1038113	"P": 1492.0	"F": 487}
{"v": 1	"t": 1038133	"P": 1491.25	"F": 510}
{"v": 1	"t": 1038153	"P": 1503.75	"F": 530}
{"v": 1	"t": 1038174	"P": 1497.25	"F": 529}
{"v": 1	"t": 1038194	"P": 1490.0	"F": 512}
{"v": 1	"t": 1038214	"P": 1501.25	"F": 493}
{"v": 1	"t": 1038235	"P": 1502.25	"F": 530}
{"v": 1	"t": 1038255	"P": 1494.25	"F": 510}
{"v": 1	"t": 1038275	"P": 1489.25	"F": 523}
{"v": 1	"t": 1038296	"P": 1500.0	"F": 540}
{"v": 1	"t": 1038316	"P": 1501.25	"F": 545}
{"v": 1	"t": 1038336	"P": 1493.5	"F": 522}
{"v": 1	"t": 1038357	"P": 1490.75	"F": 549}
{"v": 1	"t": 1038377	"P": 1501.75	"F": 489}
{"v": 1	"t": 1038397	"P": 1498.5	"F": 470}
{"v": 1	"t": 1038418	"P": 1491.5	"F": 509}
{"v": 1	"t": 1038438	"P": 1494.5	"F": 550}
{"v": 1	"t": 1038458	"P": 1503.75	"F": 517}
{"v": 1	"t": 1038479	"P": 1497.75	"F": 537}
{"v": 1	"t": 1038499	"P": 1492.0	"F": 535	"C": 45.12	"D": 3273	"sn": 54091930088003	"file": "/data/device_log/data0000.out"	"CO2": 634.0404052734375	"Tp": 24.67688751220703	"H": 4.627648048586276e-41}
{"v": 1	"t": 1038520	"P": 1491.75	"F": 523}
{"v": 1	"t": 1038541	"P": 1500.5	"F": 494}
{"v": 1	"t": 1038562	"P": 1500.0	"F": 523}
{"v": 1	"t": 1038582	"P": 1499.0	"F": 496}
{"v": 1	"t": 1038603	"P": 1494.0	"F": 518}
{"v": 1	"t": 1038623	"P": 1490.5	"F": 487}
{"v": 1	"t": 1038643	"P": 1502.0	"F": 504}
{"v": 1	"t": 1038664	"P": 1499.0	"F": 499}
{"v": 1	"t": 1038684	"P": 1492.75	"F": 510}
{"v": 1	"t": 1038704	"P": 1490.5	"F": 529}
{"v": 1	"t": 1038725	"P": 1503.25	"F": 528}
{"v": 1	"t": 1038745	"P": 1497.0	"F": 487}
{"v": 1	"t": 1038765	"P": 1489.0	"F": 501}
{"v": 1	"t": 1038786	"P": 1499.0	"F": 546}
{"v": 1	"t": 1038806	"P": 1500.0	"F": 524}
{"v": 1	"t": 1038826	"P": 1491.5	"F": 523}
{"v": 1	"t": 1038847	"P": 1491.25	"F": 488}
{"v": 1	"t": 1038867	"P": 1503.25	"F": 468}
{"v": 1	"t": 1038887	"P": 1497.5	"F": 495}
{"v": 1	"t": 1038908	"P": 1490.5	"F": 544}
{"v": 1	"t": 1038928	"P": 1497.0	"F": 522}
{"v": 1	"t": 1038948	"P": 1501.75	"F": 517}
{"v": 1	"t": 1038969	"P": 1494.75	"F": 496}
{"v": 1	"t": 1038989	"P": 1490.0	"F": 524}
{"v": 1	"t": 1039009	"P": 1498.5	"F": 516}
{"v": 1	"t": 1039030	"P": 1500.75	"F": 515}
{"v": 1	"t": 1039050	"P": 1490.75	"F": 517}
{"v": 1	"t": 1039070	"P": 1488.5	"F": 521}
{"v": 1	"t": 1039091	"P": 1502.0	"F": 484}
{"v": 1	"t": 1039111	"P": 1498.75	"F": 504}
{"v": 1	"t": 1039131	"P": 1492.5	"F": 484}
{"v": 1	"t": 1039152	"P": 1490.0	"F": 515}
{"v": 1	"t": 1039172	"P": 1500.75	"F": 509}
{"v": 1	"t": 1039192	"P": 1498.5	"F": 471}
{"v": 1	"t": 1039213	"P": 1489.75	"F": 501}
{"v": 1	"t": 1039233	"P": 1490.25	"F": 501}
{"v": 1	"t": 1039253	"P": 1502.0	"F": 485}
{"v": 1	"t": 1039274	"P": 1497.5	"F": 489}
{"v": 1	"t": 1039294	"P": 1489.25	"F": 496}
{"v": 1	"t": 1039314	"P": 1491.0	"F": 493}
{"v": 1	"t": 1039335	"P": 1503.5	"F": 491}
{"v": 1	"t": 1039355	"P": 1495.75	"F": 525}
{"v": 1	"t": 1039375	"P": 1489.25	"F": 512}
{"v": 1	"t": 1039395	"P": 1493.25	"F": 513}
{"v": 1	"t": 1039416	"P": 1503.0	"F": 509}
{"v": 1	"t": 1039436	"P": 1496.75	"F": 519}
{"v": 1	"t": 1039456	"P": 1490.25	"F": 530}
{"v": 1	"t": 1039477	"P": 1498.5	"F": 504}
{"v": 1	"t": 1039497	"P": 1502.5	"F": 513}
{"v": 1	"t": 1039518	"P": 1495.0	"F": 536	"C": 45.115	"D": 3273	"sn": 54091930088003	"file": "/data/device_log/data0000.out"}
{"v": 1	"t": 1039538	"P": 1493.75	"F": 525}
{"v": 1	"t": 1039558	"P": 1499.0	"F": 494}
{"v": 1	"t": 1039582	"P": 1499.5	"F": 529}
{"v": 1	"t": 1039603	"P": 1492.75	"F": 513}
{"v": 1	"t": 1039623	"P": 1493.25	"F": 530}
{"v": 1	"t": 1039643	"P": 1502.75	"F": 520}
{"v": 1	"t": 1039664	"P": 1498.75	"F": 522}
{"v": 1	"t": 1039684	"P": 1491.5	"F": 537}
{"v": 1	"t": 1039704	"P": 1493.5	"F": 484}
{"v": 1	"t": 1039725	"P": 1503.25	"F": 526}
{"v": 1	"t": 1039745	"P": 1496.75	"F": 541}
{"v": 1	"t": 1039765	"P": 1488.75	"F": 530}
{"v": 1	"t": 1039786	"P": 1496.25	"F": 530}
{"v": 1	"t": 1039806	"P": 1504.25	"F": 502}
{"v": 1	"t": 1039826	"P": 1495.0	"F": 477}
{"v": 1	"t": 1039846	"P": 1488.75	"F": 505}
{"v": 1	"t": 1039867	"P": 1498.5	"F": 533}
{"v": 1	"t": 1039887	"P": 1499.75	"F": 518}
{"v": 1	"t": 1039907	"P": 1493.25	"F": 516}
{"v": 1	"t": 1039928	"P": 1488.0	"F": 490}
{"v": 1	"t": 1039948	"P": 1500.75	"F": 511}
{"v": 1	"t": 1039968	"P": 1503.0	"F": 485}
{"v": 1	"t": 1039989	"P": 1494.5	"F": 504}
{"v": 1	"t": 1040009	"P": 1489.0	"F": 494}
{"v": 1	"t": 1040029	"P": 1502.0	"F": 500}
{"v": 1	"t": 1040050	"P": 1500.5	"F": 522}
{"v": 1	"t": 1040070	"P": 1494.25	"F": 507}
{"v": 1	"t": 1040090	"P": 1492.25	"F": 489}
{"v": 1	"t": 1040111	"P": 1501.0	"F": 546}
{"v": 1	"t": 1040131	"P": 1497.0	"F": 516}
{"v": 1	"t": 1040151	"P": 1487.5	"F": 504}
{"v": 1	"t": 1040172	"P": 1492.75	"F": 494}
{"v": 1	"t": 1040192	"P": 1503.25	"F": 501}
{"v": 1	"t": 1040212	"P": 1495.75	"F": 522}
{"v": 1	"t": 1040233	"P": 1490.25	"F": 508}
{"v": 1	"t": 1040253	"P": 1498.5	"F": 538}
{"v": 1	"t": 1040273	"P": 1500.0	"F": 528}
{"v": 1	"t": 1040294	"P": 1492.75	"F": 498}
{"v": 1	"t": 1040314	"P": 1491.0	"F": 488}
{"v": 1	"t": 1040334	"P": 1505.75	"F": 513}
{"v": 1	"t": 1040355	"P": 1497.25	"F": 492}
{"v": 1	"t": 1040375	"P": 1491.5	"F": 505}
{"v": 1	"t": 1040395	"P": 1491.5	"F": 487}
{"v": 1	"t": 1040416	"P": 1502.5	"F": 490}
{"v": 1	"t": 1040436	"P": 1496.75	"F": 562}
{"v": 1	"t": 1040456	"P": 1490.0	"F": 539}
{"v": 1	"t": 1040477	"P": 1495.25	"F": 492}
{"v": 1	"t": 1040497	"P": 1503.0	"F": 525}
{"v": 1	"t": 1040517	"P": 1495.5	"F": 518}
{"v": 1	"t": 1040538	"P": 1490.75	"F": 525	"C": 45.12	"D": 3273	"sn": 54091930088003	"file": "/data/device_log/data0000.out"	"CO2": 596.8461303710938	"Tp": 24.663536071777344	"H": 4.627648048586276e-41}
{"v": 1	"t": 1040558	"P": 1497.0	"F": 501}
{"v": 1	"t": 1040579	"P": 1493.0	"F": 527}
{"v": 1	"t": 1040602	"P": 1499.0	"F": 523}
{"v": 1	"t": 1040622	"P": 1501.25	"F": 476}
{"v": 1	"t": 1040643	"P": 1493.5	"F": 497}
{"v": 1	"t": 1040663	"P": 1492.5	"F": 518}
{"v": 1	"t": 1040683	"P": 1502.25	"F": 496}
{"v": 1	"t": 1040704	"P": 1496.25	"F": 491}
{"v": 1	"t": 1040724	"P": 1489.0	"F": 504}
{"v": 1	"t": 1040744	"P": 1494.5	"F": 489}
{"v": 1	"t": 1040765	"P": 1501.75	"F": 535}
{"v": 1	"t": 1040785	"P": 1495.75	"F": 511}
{"v": 1	"t": 1040805	"P": 1491.0	"F": 524}
{"v": 1	"t": 1040826	"P": 1500.25	"F": 535}
{"v": 1	"t": 1040846	"P": 1498.5	"F": 519}
{"v": 1	"t": 1040866	"P": 1491.25	"F": 508}
{"v": 1	"t": 1040887	"P": 1491.25	"F": 514}
{"v": 1	"t": 1040907	"P": 1501.5	"F": 470}
{"v": 1	"t": 1040927	"P": 1497.25	"F": 532}
{"v": 1	"t": 1040948	"P": 1488.5	"F": 526}
{"v": 1	"t": 1040968	"P": 1494.0	"F": 516}
{"v": 1	"t": 1040988	"P": 1499.25	"F": 543}
{"v": 1	"t": 1041009	"P": 1494.25	"F": 535}
{"v": 1	"t": 1041029	"P": 1490.25	"F": 518}
{"v": 1	"t": 1041049	"P": 1496.25	"F": 503}
{"v": 1	"t": 1041070	"P": 1498.0	"F": 506}
{"v": 1	"t": 1041090	"P": 1491.0	"F": 501}
{"v": 1	"t": 1041110	"P": 1491.75	"F": 505}
{"v": 1	"t": 1041131	"P": 1501.0	"F": 495}
{"v": 1	"t": 1041151	"P": 1493.5	"F": 518}
{"v": 1	"t": 1041172	"P": 1489.0	"F": 507}
{"v": 1	"t": 1041192	"P": 1501.0	"F": 480}
{"v": 1	"t": 1041212	"P": 1495.75	"F": 479}
{"v": 1	"t": 1041233	"P": 1491.0	"F": 516}
{"v": 1	"t": 1041253	"P": 1492.75	"F": 491}
{"v": 1	"t": 1041273	"P": 1502.75	"F": 492}
{"v": 1	"t": 1041294	"P": 1493.5	"F": 487}
{"v": 1	"t": 1041314	"P": 1490.25	"F": 519}
{"v": 1	"t": 1041334	"P": 1499.75	"F": 543}
{"v": 1	"t": 1041355	"P": 1499.25	"F": 544}
{"v": 1	"t": 1041375	"P": 1490.5	"F": 516}
{"v": 1	"t": 1041396	"P": 1497.25	"F": 504}
{"v": 1	"t": 1041416	"P": 1501.75	"F": 492}
{"v": 1	"t": 1041436	"P": 1495.5	"F": 526}
{"v": 1	"t": 1041457	"P": 1488.5	"F": 504}
{"v": 1	"t": 1041477	"P": 1501.75	"F": 497}
{"v": 1	"t": 1041497	"P": 1501.0	"F": 512}
{"v": 1	"t": 1041518	"P": 1491.0	"F": 507}
{"v": 1	"t": 1041538	"P": 1495.25	"F": 490}
{"v": 1	"t": 1041558	"P": 1504.0	"F": 488	"C": 45.08	"D": 3273	"sn": 54091930088003	"file": "/data/device_log/data0000.out"}
{"v": 1	"t": 1041579	"P": 1493.25	"F": 463}
{"v": 1	"t": 1041599	"P": 1496.5	"F": 506}
{"v": 1	"t": 1041622	"P": 1490.5	"F": 529}
{"v": 1	"t": 1041642	"P": 1503.0	"F": 528}
{"v": 1	"t": 1041662	"P": 1498.0	"F": 515}
{"v": 1	"t": 1041683	"P": 1489.5	"F": 509}
{"v": 1	"t": 1041703	"P": 1497.25	"F": 533}
{"v": 1	"t": 1041723	"P": 1503.0	"F": 529}
{"v": 1	"t": 1041744	"P": 1494.5	"F": 501}
{"v": 1	"t": 1041764	"P": 1489.75	"F": 527}
{"v": 1	"t": 1041784	"P": 1499.75	"F": 534}
{"v": 1	"t": 1041805	"P": 1501.25	"F": 509}
{"v": 1	"t": 1041825	"P": 1492.75	"F": 535}
{"v": 1	"t": 1041845	"P": 1492.5	"F": 529}
{"v": 1	"t": 1041866	"P": 1501.75	"F": 511}
{"v": 1	"t": 1041886	"P": 1501.0	"F": 491}
{"v": 1	"t": 1041906	"P": 1494.25	"F": 524}
{"v": 1	"t": 1041927	"P": 1491.75	"F": 529}
{"v": 1	"t": 1041947	"P": 1503.5	"F": 511}
{"v": 1	"t": 1041967	"P": 1498.75	"F": 471}
{"v": 1	"t": 1041988	"P": 1491.25	"F": 474}
{"v": 1	"t": 1042008	"P": 1495.0	"F": 476}
{"v": 1	"t": 1042028	"P": 1505.0	"F": 483}
{"v": 1	"t": 1042049	"P": 1496.75	"F": 522}
{"v": 1	"t": 1042069	"P": 1492.0	"F": 530}
{"v": 1	"t": 1042089	"P": 1497.5	"F": 506}
{"v": 1	"t": 1042110	"P": 1501.5	"F": 522}
{"v": 1	"t": 1042130	"P": 1497.0	"F": 510}
{"v": 1	"t": 1042150	"P": 1490.0	"F": 485}
{"v": 1	"t": 1042171	"P": 1500.0	"F": 501}
{"v": 1	"t": 1042191	"P": 1498.25	"F": 494}
{"v": 1	"t": 1042211	"P": 1493.5	"F": 534}
{"v": 1	"t": 1042232	"P": 1494.75	"F": 495}
{"v": 1	"t": 1042252	"P": 1503.75	"F": 500}
{"v": 1	"t": 1042272	"P": 1495.25	"F": 488}
{"v": 1	"t": 1042293	"P": 1490.0	"F": 494}
{"v": 1	"t": 1042313	"P": 1501.5	"F": 519}
{"v": 1	"t": 1042333	"P": 1501.0	"F": 492}
{"v": 1	"t": 1042354	"P": 1494.5	"F": 534}
{"v": 1	"t": 1042374	"P": 1492.25	"F": 515}
{"v": 1	"t": 1042394	"P": 1501.75	"F": 525}
{"v": 1	"t": 1042415	"P": 1501.5	"F": 482}
{"v": 1	"t": 1042435	"P": 1493.75	"F": 469}
{"v": 1	"t": 1042455	"P": 1491.75	"F": 510}
{"v": 1	"t": 1042476	"P": 1503.5	"F": 510}
{"v": 1	"t": 1042496	"P": 1498.25	"F": 525}
{"v": 1	"t": 1042516	"P": 1495.0	"F": 496}
{"v": 1	"t": 1042537	"P": 1491.75	"F": 477}
{"v": 1	"t": 1042557	"P": 1501.25	"F": 501}
{"v": 1	"t": 1042577	"P": 1499.5	"F": 513	"C": 45.145	"D": 3272	"sn": 54091930088003	"file": "/data/device_log/data0000.out"	"CO2": 585.4690551757812	"Tp": 24.64751434326172	"H": 4.627648048586276e-41}
{"v": 1	"t": 1042599	"P": 1496.25	"F": 472}
{"v": 1	"t": 1042619	"P": 1492.5	"F": 489}
{"v": 1	"t": 1042640	"P": 1498.25	"F": 528}
{"v": 1	"t": 1042660	"P": 1490.25	"F": 506}
{"v": 1	"t": 1042681	"P": 1496.75	"F": 495}
{"v": 1	"t": 1042701	"P": 1503.25	"F": 508}
{"v": 1	"t": 1042721	"P": 1497.0	"F": 514}
{"v": 1	"t": 1042741	"P": 1491.0	"F": 510}
{"v": 1	"t": 1042762	"P": 1498.25	"F": 515}
{"v": 1	"t": 1042782	"P": 1501.75	"F": 484}
{"v": 1	"t": 1042802	"P": 1494.25	"F": 465}
{"v": 1	"t": 1042823	"P": 1490.75	"F": 494}
{"v": 1	"t": 1042843	"P": 1497.5	"F": 499}
{"v": 1	"t": 1042863	"P": 1500.5	"F": 532}
{"v": 1	"t": 1042884	"P": 1494.25	"F": 499}
{"v": 1	"t": 1042904	"P": 1489.5	"F": 510}
{"v": 1	"t": 1042924	"P": 1502.25	"F": 505}
{"v": 1	"t": 1042945	"P": 1498.5	"F": 538}
{"v": 1	"t": 1042965	"P": 1492.0	"F": 515}
{"v": 1	"t": 1042985	"P": 1493.0	"F": 501}
{"v": 1	"t": 1043006	"P": 1501.75	"F": 508}
{"v": 1	"t": 1043026	"P": 1492.25	"F": 508}
{"v": 1	"t": 1043046	"P": 1488.75	"F": 474}
{"v": 1	"t": 1043067	"P": 1497.75	"F": 529}
{"v": 1	"t": 1043087	"P": 1500.25	"F": 544}
{"v": 1	"t": 1043107	"P": 1491.25	"F": 508}
{"v": 1	"t": 1043128	"P": 1487.25	"F": 530}
{"v": 1	"t": 1043148	"P": 1499.5	"F": 471}
{"v": 1	"t": 1043168	"P": 1498.75	"F": 507}
{"v": 1	"t": 1043189	"P": 1493.0	"F": 511}
{"v": 1	"t": 1043209	"P": 1490.25	"F": 525}
{"v": 1	"t": 1043229	"P": 1497.5	"F": 516}
{"v": 1	"t": 1043250	"P": 1500.5	"F": 499}
{"v": 1	"t": 1043270	"P": 1493.0	"F": 504}
{"v": 1	"t": 1043290	"P": 1490.0	"F": 518}
{"v": 1	"t": 1043311	"P": 1502.25	"F": 486}
{"v": 1	"t": 1043331	"P": 1499.25	"F": 505}
{"v": 1	"t": 1043351	"P": 1493.75	"F": 505}
{"v": 1	"t": 1043372	"P": 1491.25	"F": 505}
{"v": 1	"t": 1043392	"P": 1503.5	"F": 507}
{"v": 1	"t": 1043412	"P": 1500.75	"F": 510}
{"v": 1	"t": 1043433	"P": 1492.75	"F": 482}
{"v": 1	"t": 1043453	"P": 1492.5	"F": 515}
{"v": 1	"t": 1043473	"P": 1502.75	"F": 515}
{"v": 1	"t": 1043494	"P": 1498.25	"F": 506}
{"v": 1	"t": 1043514	"P": 1491.5	"F": 510}
{"v": 1	"t": 1043534	"P": 1493.75	"F": 502}
{"v": 1	"t": 1043555	"P": 1503.5	"F": 485}
{"v": 1	"t": 1043575	"P": 1494.5	"F": 485}
{"v": 1	"t": 1043595	"P": 1491.75	"F": 473	"C": 45.085	"D": 3272	"sn": 54091930088003	"file": "/data/device_log/data0000.out"	"CO2": 590.4468383789062	"Tp": 24.64751434326172	"H": 4.627648048586276e-41}
{"v": 1	"t": 1043617	"P": 1493.25	"F": 484}
{"v": 1	"t": 1043637	"P": 1503.25	"F": 508}
{"v": 1	"t": 1043659	"P": 1495.5	"F": 506}
{"v": 1	"t": 1043679	"P": 1491.75	"F": 492}
{"v": 1	"t": 1043699	"P": 1501.75	"F": 491}
{"v": 1	"t": 1043720	"P": 1503.25	"F": 491}
{"v": 1	"t": 1043740	"P": 1493.5	"F": 512}
{"v": 1	"t": 1043760	"P": 1492.25	"F": 526}
{"v": 1	"t": 1043781	"P": 1503.5	"F": 523}
{"v": 1	"t": 1043801	"P": 1500.0	"F": 541}
{"v": 1	"t": 1043821	"P": 1492.25	"F": 504}
{"v": 1	"t": 1043842	"P": 1497.5	"F": 505}
{"v": 1	"t": 1043862	"P": 1501.25	"F": 531}
{"v": 1	"t": 1043882	"P": 1496.25	"F": 522}
{"v": 1	"t": 1043903	"P": 1489.25	"F": 495}
{"v": 1	"t": 1043923	"P": 1499.5	"F": 509}
{"v": 1	"t": 1043943	"P": 1502.5	"F": 460}
{"v": 1	"t": 1043964	"P": 1491.0	"F": 499}
{"v": 1	"t": 1043984	"P": 1492.25	"F": 515}
{"v": 1	"t": 1044004	"P": 1504.75	"F": 519}
{"v": 1	"t": 1044025	"P": 1499.75	"F": 514}
{"v": 1	"t": 1044045	"P": 1493.25	"F": 534}
{"v": 1	"t": 1044065	"P": 1491.25	"F": 535}
{"v": 1	"t": 1044086	"P": 1501.5	"F": 523}
{"v": 1	"t": 1044106	"P": 1499.0	"F": 532}
{"v": 1	"t": 1044126	"P": 1491.5	"F": 506}
{"v": 1	"t": 1044147	"P": 1495.0	"F": 501}
{"v": 1	"t": 1044167	"P": 1503.5	"F": 502}
{"v": 1	"t": 1044187	"P": 1496.0	"F": 522}
{"v": 1	"t": 1044208	"P": 1490.0	"F": 522}
{"v": 1	"t": 1044228	"P": 1498.75	"F": 522}
{"v": 1	"t": 1044248	"P": 1502.0	"F": 541}
{"v": 1	"t": 1044269	"P": 1495.5	"F": 465}
{"v": 1	"t": 1044289	"P": 1488.75	"F": 494}
{"v": 1	"t": 1044309	"P": 1504.0	"F": 495}
{"v": 1	"t": 1044330	"P": 1497.75	"F": 515}
{"v": 1	"t": 1044350	"P": 1493.0	"F": 508}
{"v": 1	"t": 1044370	"P": 1494.5	"F": 520}
{"v": 1	"t": 1044391	"P": 1504.5	"F": 521}
{"v": 1	"t": 1044411	"P": 1496.0	"F": 519}
{"v": 1	"t": 1044431	"P": 1493.0	"F": 488}
{"v": 1	"t": 1044452	"P": 1495.75	"F": 555}
{"v": 1	"t": 1044472	"P": 1502.75	"F": 542}
{"v": 1	"t": 1044492	"P": 1495.0	"F": 514}
{"v": 1	"t": 1044513	"P": 1488.5	"F": 491}
{"v": 1	"t": 1044533	"P": 1496.75	"F": 496}
{"v": 1	"t": 1044553	"P": 1502.5	"F": 519}
{"v": 1	"t": 1044574	"P": 1496.0	"F": 493}
{"v": 1	"t": 1044594	"P": 1492.5	"F": 500}
{"v": 1	"t": 1044614	"P": 1499.0	"F": 521	"C": 45.12	"D": 3272	"sn": 54091930088003	"file": "/data/device_log/data0000.out"}
{"v": 1	"t": 1044635	"P": 1499.75	"F": 506}
{"v": 1	"t": 1044655	"P": 1490.0	"F": 481}
{"v": 1	"t": 1044678	"P": 1489.5	"F": 508}
{"v": 1	"t": 1044698	"P": 1496.75	"F": 518}
{"v": 1	"t": 1044718	"P": 1501.75	"F": 505}
{"v": 1	"t": 1044739	"P": 1494.25	"F": 473}
{"v": 1	"t": 1044759	"P": 1492.75	"F": 481}
{"v": 1	"t": 1044779	"P": 1500.25	"F": 489}
{"v": 1	"t": 1044800	"P": 1501.5	"F": 532}
{"v": 1	"t": 1044820	"P": 1493.75	"F": 508}
{"v": 1	"t": 1044840	"P": 1490.5	"F": 521}
{"v": 1	"t": 1044861	"P": 1503.75	"F": 538}
{"v": 1	"t": 1044881	"P": 1499.5	"F": 519}
{"v": 1	"t": 1044901	"P": 1490.75	"F": 529}
{"v": 1	"t": 1044922	"P": 1492.0	"F": 505}
{"v": 1	"t": 1044942	"P": 1501.25	"F": 482}
{"v": 1	"t": 1044962	"P": 1493.75	"F": 496}
{"v": 1	"t": 1044983	"P": 1491.75	"F": 504}
{"v": 1	"t": 1045003	"P": 1498.5	"F": 525}
{"v": 1	"t": 1045023	"P": 1500.5	"F": 485}
{"v": 1	"t": 1045044	"P": 1494.0	"F": 507}
{"v": 1	"t": 1045064	"P": 1490.0	"F": 526}
{"v": 1	"t": 1045084	"P": 1502.75	"F": 499}
{"v": 1	"t": 1045105	"P": 1494.25	"F": 507}
{"v": 1	"t": 1045125	"P": 1489.0	"F": 525}
{"v": 1	"t": 1045146	"P": 1500.25	"F": 504}
{"v": 1	"t": 1045166	"P": 1496.0	"F": 530}
{"v": 1	"t": 1045186	"P": 1490.0	"F": 519}
{"v": 1	"t": 1045207	"P": 1491.5	"F": 507}
{"v": 1	"t": 1045227	"P": 1500.5	"F": 500}
{"v": 1	"t": 1045247	"P": 1495.5	"F": 513}
{"v": 1	"t": 1045268	"P": 1489.0	"F": 510}
{"v": 1	"t": 1045288	"P": 1500.25	"F": 492}
{"v": 1	"t": 1045308	"P": 1499.5	"F": 499}
{"v": 1	"t": 1045329	"P": 1494.25	"F": 513}
{"v": 1	"t": 1045349	"P": 1494.25	"F": 528}
{"v": 1	"t": 1045370	"P": 1502.25	"F": 512}
{"v": 1	"t": 1045390	"P": 1492.75	"F": 534}
{"v": 1	"t": 1045410	"P": 1492.5	"F": 502}
{"v": 1	"t": 1045431	"P": 1504.25	"F": 499}
{"v": 1	"t": 1045451	"P": 1496.0	"F": 533}
{"v": 1	"t": 1045471	"P": 1491.25	"F": 527}
{"v": 1	"t": 1045492	"P": 1496.75	"F": 521}
{"v": 1	"t": 1045512	"P": 1503.75	"F": 507}
{"v": 1	"t": 1045532	"P": 1493.0	"F": 525}
{"v": 1	"t": 1045553	"P": 1492.0	"F": 495}
{"v": 1	"t": 1045573	"P": 1501.0	"F": 487}
{"v": 1	"t": 1045594	"P": 1500.0	"F": 498}
{"v": 1	"t": 1045614	"P": 1491.75	"F": 489}
{"v": 1	"t": 1045634	"P": 1492.75	"F": 532	"C": 45.08	"D": 3272	"sn": 54091930088003	"file": "/data/device_log/data0000.out"	"CO2": 574.8171997070312	"Tp": 24.63416290283203	"H": 4.627648048586276e-41}
{"v": 1	"t": 1045656	"P": 1494.75	"F": 517}
{"v": 1	"t": 1045676	"P": 1503.25	"F": 534}
{"v": 1	"t": 1045698	"P": 1495.5	"F": 505}
{"v": 1	"t": 1045718	"P": 1491.25	"F": 495}
{"v": 1	"t": 1045738	"P": 1503.25	"F": 491}
{"v": 1	"t": 1045759	"P": 1500.0	"F": 528}
{"v": 1	"t": 1045779	"P": 1491.25	"F": 504}
{"v": 1	"t": 1045799	"P": 1491.75	"F": 560}
{"v": 1	"t": 1045820	"P": 1506.0	"F": 490}
{"v": 1	"t": 1045840	"P": 1496.5	"F": 467}
{"v": 1	"t": 1045860	"P": 1493.25	"F": 509}
{"v": 1	"t": 1045880	"P": 1496.0	"F": 537}
{"v": 1	"t": 1045901	"P": 1503.5	"F": 495}
{"v": 1	"t": 1045921	"P": 1498.5	"F": 476}
{"v": 1	"t": 1045941	"P": 1490.5	"F": 497}
{"v": 1	"t": 1045962	"P": 1495.25	"F": 517}
{"v": 1	"t": 1045982	"P": 1502.75	"F": 497}
{"v": 1	"t": 1046002	"P": 1497.75	"F": 475}
{"v": 1	"t": 1046023	"P": 1492.0	"F": 506}
{"v": 1	"t": 1046043	"P": 1497.75	"F": 535}
{"v": 1	"t": 1046063	"P": 1502.5	"F": 505}
{"v": 1	"t": 1046084	"P": 1495.75	"F": 525}
{"v": 1	"t": 1046104	"P": 1491.0	"F": 521}
{"v": 1	"t": 1046124	"P": 1498.5	"F": 486}
{"v": 1	"t": 1046145	"P": 1503.5	"F": 483}
{"v": 1	"t": 1046165	"P": 1493.0	"F": 515}
{"v": 1	"t": 1046185	"P": 1491.25	"F": 532}
{"v": 1	"t": 1046206	"P": 1502.0	"F": 490}
{"v": 1	"t": 1046226	"P": 1498.5	"F": 523}
{"v": 1	"t": 1046246	"P": 1490.0	"F": 528}
{"v": 1	"t": 1046267	"P": 1497.75	"F": 522}
{"v": 1	"t": 1046287	"P": 1503.0	"F": 517}
{"v": 1	"t": 1046307	"P": 1495.5	"F": 507}
{"v": 1	"t": 1046328	"P": 1488.5	"F": 472}
{"v": 1	"t": 1046348	"P": 1499.75	"F": 484}
{"v": 1	"t": 1046368	"P": 1503.5	"F": 532}
{"v": 1	"t": 1046389	"P": 1496.25	"F": 530}
{"v": 1	"t": 1046409	"P": 1488.25	"F": 546}
{"v": 1	"t": 1046429	"P": 1500.75	"F": 513}
{"v": 1	"t": 1046450	"P": 1499.75	"F": 471}
{"v": 1	"t": 1046470	"P": 1493.0	"F": 510}
{"v": 1	"t": 1046490	"P": 1489.5	"F": 512}
{"v": 1	"t": 1046511	"P": 1501.25	"F": 511}
{"v": 1	"t": 1046531	"P": 1498.25	"F": 488}
{"v": 1	"t": 1046551	"P": 1490.75	"F": 480}
{"v": 1	"t": 1046572	"P": 1491.0	"F": 521}
{"v": 1	"t": 1046592	"P": 1503.25	"F": 542}
{"v": 1	"t": 1046612	"P": 1498.0	"F": 519}
{"v": 1	"t": 1046633	"P": 1490.0	"F": 513}
{"v": 1	"t": 1046653	"P": 1490.5	"F": 501	"C": 45.085	"D": 3272	"sn": 54091930088003	"file": "/data/device_log/data0000.out"}
{"v": 1	"t": 1046673	"P": 1503.0	"F": 496}
{"v": 1	"t": 1046694	"P": 1496.0	"F": 512}
{"v": 1	"t": 1046716	"P": 1496.5	"F": 514}
{"v": 1	"t": 1046737	"P": 1490.0	"F": 516}
{"v": 1	"t": 1046757	"P": 1501.5	"F": 509}
{"v": 1	"t": 1046777	"P": 1501.25	"F": 500}
{"v": 1	"t": 1046798	"P": 1493.75	"F": 489}
{"v": 1	"t": 1046818	"P": 1491.25	"F": 510}
{"v": 1	"t": 1046838	"P": 1502.0	"F": 493}
{"v": 1	"t": 1046858	"P": 1498.0	"F": 505}
{"v": 1	"t": 1046879	"P": 1490.75	"F": 535}
{"v": 1	"t": 1046899	"P": 1489.5	"F": 471}
{"v": 1	"t": 1046920	"P": 1502.0	"F": 488}
{"v": 1	"t": 1046940	"P": 1495.0	"F": 506}
{"v": 1	"t": 1046960	"P": 1489.25	"F": 506}
{"v": 1	"t": 1046981	"P": 1496.75	"F": 514}
{"v": 1	"t": 1047001	"P": 1499.25	"F": 521}
{"v": 1	"t": 1047021	"P": 1493.5	"F": 529}
{"v": 1	"t": 1047042	"P": 1491.25	"F": 503}
{"v": 1	"t": 1047062	"P": 1503.0	"F": 485}
{"v": 1	"t": 1047082	"P": 1498.0	"F": 509}
{"v": 1	"t": 1047103	"P": 1491.0	"F": 527}
{"v": 1	"t": 1047123	"P": 1494.0	"F": 519}
{"v": 1	"t": 1047143	"P": 1501.0	"F": 484}
{"v": 1	"t": 1047164	"P": 1495.5	"F": 504}
{"v": 1	"t": 1047184	"P": 1491.5	"F": 545}
{"v": 1	"t": 1047204	"P": 1495.25	"F": 518}
{"v": 1	"t": 1047225	"P": 1505.0	"F": 524}
{"v": 1	"t": 1047245	"P": 1499.0	"F": 505}
{"v": 1	"t": 1047265	"P": 1491.75	"F": 515}
{"v": 1	"t": 1047285	"P": 1494.5	"F": 523}
{"v": 1	"t": 1047306	"P": 1506.0	"F": 489}
{"v": 1	"t": 1047326	"P": 1499.0	"F": 528}
{"v": 1	"t": 1047346	"P": 1490.5	"F": 536}
{"v": 1	"t": 1047367	"P": 1495.75	"F": 545}
{"v": 1	"t": 1047387	"P": 1504.75	"F": 507}
{"v": 1	"t": 1047407	"P": 1496.25	"F": 517}
{"v": 1	"t": 1047428	"P": 1492.0	"F": 510}
{"v": 1	"t": 1047448	"P": 1496.75	"F": 519}
{"v": 1	"t": 1047468	"P": 1504.0	"F": 527}
{"v": 1	"t": 1047489	"P": 1496.25	"F": 502}
{"v": 1	"t": 1047509	"P": 1491.25	"F": 511}
{"v": 1	"t": 1047529	"P": 1498.25	"F": 507}
{"v": 1	"t": 1047550	"P": 1499.75	"F": 493}
{"v": 1	"t": 1047570	"P": 1493.0	"F": 538}
{"v": 1	"t": 1047590	"P": 1493.25	"F": 539}
{"v": 1	"t": 1047611	"P": 1504.25	"F": 527}
{"v": 1	"t": 1047631	"P": 1495.25	"F": 495}
{"v": 1	"t": 1047652	"P": 1491.0	"F": 515}
{"v": 1	"t": 1047672	"P": 1500.0	"F": 514	"C": 45.06	"D": 3272	"sn": 54091930088003	"file": "/data/device_log/data0000.out"	"CO2": 568.4392700195312	"Tp": 24.64751434326172	"H": 4.627648048586276e-41}
{"v": 1	"t": 1047693	"P": 1501.25	"F": 488}
{"v": 1	"t": 1047714	"P": 1499.0	"F": 517}
{"v": 1	"t": 1047735	"P": 1492.5	"F": 501}
{"v": 1	"t": 1047755	"P": 1495.25	"F": 508}
{"v": 1	"t": 1047776	"P": 1503.25	"F": 550}
{"v": 1	"t": 1047796	"P": 1497.25	"F": 538}
{"v": 1	"t": 1047816	"P": 1490.75	"F": 492}
{"v": 1	"t": 1047837	"P": 1498.0	"F": 506}
{"v": 1	"t": 1047857	"P": 1504.75	"F": 491}
{"v": 1	"t": 1047877	"P": 1493.5	"F": 509}
{"v": 1	"t": 1047898	"P": 1489.75	"F": 515}
{"v": 1	"t": 1047918	"P": 1497.75	"F": 515}
{"v": 1	"t": 1047938	"P": 1501.75	"F": 503}
{"v": 1	"t": 1047959	"P": 1496.75	"F": 517}
{"v": 1	"t": 1047979	"P": 1489.5	"F": 506}
{"v": 1	"t": 1047999	"P": 1499.25	"F": 511}
{"v": 1	"t": 1048020	"P": 1499.75	"F": 510}
{"v": 1	"t": 1048040	"P": 1494.5	"F": 515}
{"v": 1	"t": 1048060	"P": 1491.5	"F": 530}
{"v": 1	"t": 1048081	"P": 1503.0	"F": 532}
{"v": 1	"t": 1048101	"P": 1498.75	"F": 504}
{"v": 1	"t": 1048121	"P": 1491.25	"F": 498}
{"v": 1	"t": 1048142	"P": 1493.25	"F": 503}
{"v": 1	"t": 1048162	"P": 1502.5	"F": 540}
{"v": 1	"t": 1048182	"P": 1498.25	"F": 484}
{"v": 1	"t": 1048203	"P": 1490.0	"F": 513}
{"v": 1	"t": 1048223	"P": 1501.75	"F": 514}
{"v": 1	"t": 1048243	"P": 1501.0	"F": 546}
{"v": 1	"t": 1048264	"P": 1494.5	"F": 509}
{"v": 1	"t": 1048284	"P": 1493.0	"F": 506}
{"v": 1	"t": 1048304	"P": 1503.25	"F": 536}
{"v": 1	"t": 1048325	"P": 1497.5	"F": 518}
{"v": 1	"t": 1048345	"P": 1492.25	"F": 502}
{"v": 1	"t": 1048365	"P": 1493.25	"F": 487}
{"v": 1	"t": 1048386	"P": 1506.25	"F": 495}
{"v": 1	"t": 1048406	"P": 1497.75	"F": 499}
{"v": 1	"t": 1048426	"P": 1493.0	"F": 493}
{"v": 1	"t": 1048447	"P": 1493.25	"F": 468}
{"v": 1	"t": 1048467	"P": 1503.5	"F": 487}
{"v": 1	"t": 1048487	"P": 1498.75	"F": 528}
{"v": 1	"t": 1048508	"P": 1493.0	"F": 519}
{"v": 1	"t": 1048528	"P": 1494.25	"F": 530}
{"v": 1	"t": 1048548	"P": 1506.0	"F": 515}
{"v": 1	"t": 1048569	"P": 1498.0	"F": 527}
{"v": 1	"t": 1048589	"P": 1493.0	"F": 540}
{"v": 1	"t": 1048609	"P": 1496.0	"F": 509}
{"v": 1	"t": 1048630	"P": 1503.0	"F": 505}
{"v": 1	"t": 1048650	"P": 1493.75	"F": 485}
{"v": 1	"t": 1048670	"P": 1490.75	"F": 493}
{"v": 1	"t": 1048691	"P": 1500.25	"F": 516	"C": 45.065	"D": 3272	"sn": 54091930088003	"file": "/data/device_log/data0000.out"}
{"v": 1	"t": 1048711	"P": 1500.0	"F": 486}
{"v": 1	"t": 1048731	"P": 1490.75	"F": 517}
{"v": 1	"t": 1048755	"P": 1491.0	"F": 539}
{"v": 1	"t": 1048776	"P": 1498.25	"F": 528}
{"v": 1	"t": 1048796	"P": 1499.75	"F": 492}
{"v": 1	"t": 1048816	"P": 1492.25	"F": 504}
{"v": 1	"t": 1048837	"P": 1490.0	"F": 533}
{"v": 1	"t": 1048857	"P": 1499.75	"F": 495}
{"v": 1	"t": 1048877	"P": 1496.25	"F": 525}
{"v": 1	"t": 1048898	"P": 1490.5	"F": 506}
{"v": 1	"t": 1048918	"P": 1495.5	"F": 526}
{"v": 1	"t": 1048938	"P": 1498.5	"F": 546}
{"v": 1	"t": 1048959	"P": 1492.0	"F": 516}
{"v": 1	"t": 1048979	"P": 1497.0	"F": 541}
{"v": 1	"t": 1049000	"P": 1499.75	"F": 531}
{"v": 1	"t": 1049020	"P": 1492.0	"F": 532}
{"v": 1	"t": 1049040	"P": 1489.75	"F": 516}
{"v": 1	"t": 1049061	"P": 1502.5	"F": 509}
{"v": 1	"t": 1049081	"P": 1493.25	"F": 521}
{"v": 1	"t": 1049102	"P": 1486.5	"F": 497}
{"v": 1	"t": 1049122	"P": 1494.75	"F": 468}
{"v": 1	"t": 1049142	"P": 1495.25	"F": 470}
{"v": 1	"t": 1049163	"P": 1489.75	"F": 512}
{"v": 1	"t": 1049183	"P": 1489.5	"F": 481}
{"v": 1	"t": 1049203	"P": 1500.0	"F": 476}
{"v": 1	"t": 1049224	"P": 1492.0	"F": 470}
{"v": 1	"t": 1049244	"P": 1487.5	"F": 483}
{"v": 1	"t": 1049264	"P": 1492.25	"F": 456}
{"v": 1	"t": 1049285	"P": 1498.25	"F": 452}
{"v": 1	"t": 1049305	"P": 1489.25	"F": 457}
{"v": 1	"t": 1049325	"P": 1485.25	"F": 450}
{"v": 1	"t": 1049346	"P": 1498.0	"F": 505}
{"v": 1	"t": 1049366	"P": 1497.75	"F": 483}
{"v": 1	"t": 1049386	"P": 1489.0	"F": 457}
{"v": 1	"t": 1049407	"P": 1489.25	"F": 479}
{"v": 1	"t": 1049427	"P": 1500.75	"F": 460}
{"v": 1	"t": 1049447	"P": 1496.25	"F": 487}
{"v": 1	"t": 1049468	"P": 1489.75	"F": 530}
{"v": 1	"t": 1049488	"P": 1491.25	"F": 472}
{"v": 1	"t": 1049508	"P": 1502.25	"F": 533}
{"v": 1	"t": 1049529	"P": 1496.25	"F": 484}
{"v": 1	"t": 1049549	"P": 1488.75	"F": 473}
{"v": 1	"t": 1049569	"P": 1492.0	"F": 474}
{"v": 1	"t": 1049590	"P": 1500.0	"F": 509}
{"v": 1	"t": 1049610	"P": 1494.0	"F": 466}
{"v": 1	"t": 1049630	"P": 1487.75	"F": 509}
{"v": 1	"t": 1049651	"P": 1495.5	"F": 498}
{"v": 1	"t": 1049671	"P": 1500.0	"F": 477}
{"v": 1	"t": 1049691	"P": 1492.25	"F": 527}
{"v": 1	"t": 1049712	"P": 1486.25	"F": 492	"C": 45.08	"D": 3272	"sn": 54091930088003	"file": "/data/device_log/data0000.out"	"CO2": 552.4471435546875	"Tp": 24.64751434326172	"H": 4.627648048586276e-41}
{"v": 1	"t": 1049733	"P": 1486.25	"F": 479}
{"v": 1	"t": 1049753	"P": 1500.5	"F": 500}
{"v": 1	"t": 1049775	"P": 1496.75	"F": 513}
{"v": 1	"t": 1049795	"P": 1491.75	"F": 508}
{"v": 1	"t": 1049815	"P": 1494.75	"F": 506}
{"v": 1	"t": 1049836	"P": 1503.75	"F": 489}
{"v": 1	"t": 1049856	"P": 1493.25	"F": 487}
{"v": 1	"t": 1049877	"P": 1489.0	"F": 513}
{"v": 1	"t": 1049897	"P": 1499.5	"F": 500}
{"v": 1	"t": 1049917	"P": 1497.75	"F": 489}
{"v": 1	"t": 1049938	"P": 1491.25	"F": 491}
{"v": 1	"t": 1049958	"P": 1489.25	"F": 512}
{"v": 1	"t": 1049978	"P": 1501.0	"F": 494}
{"v": 1	"t": 1049999	"P": 1498.0	"F": 469}
{"v": 1	"t": 1050019	"P": 1490.0	"F": 470}
{"v": 1	"t": 1050039	"P": 1494.0	"F": 469}
{"v": 1	"t": 1050060	"P": 1501.0	"F": 520}
{"v": 1	"t": 1050080	"P": 1496.25	"F": 491}
{"v": 1	"t": 1050100	"P": 1489.25	"F": 520}
{"v": 1	"t": 1050120	"P": 1493.0	"F": 478}
{"v": 1	"t": 1050141	"P": 1502.75	"F": 527}
{"v": 1	"t": 1050161	"P": 1496.0	"F": 495}
{"v": 1	"t": 1050181	"P": 1490.0	"F": 474}
{"v": 1	"t": 1050202	"P": 1495.5	"F": 478}
{"v": 1	"t": 1050222	"P": 1502.5	"F": 480}
{"v": 1	"t": 1050242	"P": 1494.25	"F": 499}
{"v": 1	"t": 1050263	"P": 1491.0	"F": 544}
{"v": 1	"t": 1050283	"P": 1496.75	"F": 513}
{"v": 1	"t": 1050303	"P": 1501.75	"F": 501}
{"v": 1	"t": 1050324	"P": 1494.75	"F": 488}
{"v": 1	"t": 1050344	"P": 1491.25	"F": 511}
{"v": 1	"t": 1050364	"P": 1502.25	"F": 578}
{"v": 1	"t": 1050385	"P": 1501.5	"F": 639}
{"v": 1	"t": 1050405	"P": 1490.75	"F": 808}
{"v": 1	"t": 1050425	"P": 1482.25	"F": 839}
{"v": 1	"t": 1050446	"P": 1492.75	"F": 800}
{"v": 1	"t": 1050466	"P": 1492.5	"F": 604}
{"v": 1	"t": 1050486	"P": 1486.0	"F": 490}
{"v": 1	"t": 1050507	"P": 1488.0	"F": 455}
{"v": 1	"t": 1050527	"P": 1500.5	"F": 424}
{"v": 1	"t": 1050547	"P": 1496.5	"F": 457}
{"v": 1	"t": 1050568	"P": 1492.75	"F": 457}
{"v": 1	"t": 1050588	"P": 1499.0	"F": 455}
{"v": 1	"t": 1050609	"P": 1502.5	"F": 438}
{"v": 1	"t": 1050629	"P": 1491.25	"F": 524}
{"v": 1	"t": 1050649	"P": 1493.25	"F": 582}
{"v": 1	"t": 1050670	"P": 1499.0	"F": 623}
{"v": 1	"t": 1050690	"P": 1491.25	"F": 613}
{"v": 1	"t": 1050710	"P": 1486.5	"F": 598}
{"v": 1	"t": 1050730	"P": 1490.25	"F": 582	"C": 45.095	"D": 3272	"sn": 54091930088003	"file": "/data/device_log/data0000.out"}
{"v": 1	"t": 1050751	"P": 1491.5	"F": 625}
{"v": 1	"t": 1050771	"P": 1482.25	"F": 612}
{"v": 1	"t": 1050794	"P": 1486.25	"F": 532}
{"v": 1	"t": 1050814	"P": 1481.25	"F": 489}
{"v": 1	"t": 1050834	"P": 1496.5	"F": 520}
{"v": 1	"t": 1050855	"P": 1491.5	"F": 476}
{"v": 1	"t": 1050875	"P": 1488.25	"F": 489}
{"v": 1	"t": 1050895	"P": 1486.25	"F": 530}
{"v": 1	"t": 1050916	"P": 1498.0	"F": 527}
{"v": 1	"t": 1050936	"P": 1493.0	"F": 512}
{"v": 1	"t": 1050956	"P": 1486.75	"F": 516}
{"v": 1	"t": 1050977	"P": 1492.5	"F": 509}
{"v": 1	"t": 1050997	"P": 1498.25	"F": 488}
{"v": 1	"t": 1051017	"P": 1491.25	"F": 479}
{"v": 1	"t": 1051038	"P": 1489.75	"F": 526}
{"v": 1	"t": 1051058	"P": 1497.75	"F": 544}
{"v": 1	"t": 1051078	"P": 1500.0	"F": 477}
{"v": 1	"t": 1051099	"P": 1495.0	"F": 501}
{"v": 1	"t": 1051119	"P": 1490.25	"F": 531}
{"v": 1	"t": 1051139	"P": 1501.75	"F": 546}
{"v": 1	"t": 1051160	"P": 1497.25	"F": 471}
{"v": 1	"t": 1051180	"P": 1489.75	"F": 481}
{"v": 1	"t": 1051200	"P": 1489.25	"F": 528}
{"v": 1	"t": 1051221	"P": 1503.25	"F": 525}
{"v": 1	"t": 1051241	"P": 1495.25	"F": 517}
{"v": 1	"t": 1051261	"P": 1490.25	"F": 511}
{"v": 1	"t": 1051282	"P": 1495.0	"F": 505}
{"v": 1	"t": 1051302	"P": 1501.0	"F": 492}
{"v": 1	"t": 1051322	"P": 1494.25	"F": 510}
{"v": 1	"t": 1051343	"P": 1489.25	"F": 538}
{"v": 1	"t": 1051363	"P": 1497.25	"F": 530}
{"v": 1	"t": 1051383	"P": 1499.0	"F": 527}
{"v": 1	"t": 1051404	"P": 1489.25	"F": 544}
{"v": 1	"t": 1051424	"P": 1490.25	"F": 516}
{"v": 1	"t": 1051444	"P": 1500.75	"F": 506}
{"v": 1	"t": 1051465	"P": 1497.0	"F": 476}
{"v": 1	"t": 1051485	"P": 1490.75	"F": 481}
{"v": 1	"t": 1051505	"P": 1492.5	"F": 515}
{"v": 1	"t": 1051526	"P": 1501.75	"F": 499}
{"v": 1	"t": 1051546	"P": 1498.25	"F": 533}
{"v": 1	"t": 1051566	"P": 1490.0	"F": 498}
{"v": 1	"t": 1051587	"P": 1492.0	"F": 475}
{"v": 1	"t": 1051607	"P": 1502.25	"F": 508}
{"v": 1	"t": 1051627	"P": 1496.75	"F": 502}
{"v": 1	"t": 1051648	"P": 1489.5	"F": 534}
{"v": 1	"t": 1051668	"P": 1493.0	"F": 524}
{"v": 1	"t": 1051688	"P": 1504.0	"F": 456}
{"v": 1	"t": 1051709	"P": 1498.0	"F": 479}
{"v": 1	"t": 1051729	"P": 1491.25	"F": 526}
{"v": 1	"t": 1051749	"P": 1497.5	"F": 537	"C": 45.115	"D": 3272	"sn": 54091930088003	"file": "/data/device_log/data0000.out"	"CO2": 546.0952758789062	"Tp": 24.63416290283203	"H": 4.627648048586276e-41}
{"v": 1	"t": 1051771	"P": 1499.75	"F": 531}
{"v": 1	"t": 1051791	"P": 1496.5	"F": 520}
{"v": 1	"t": 1051812	"P": 1496.25	"F": 490}
{"v": 1	"t": 1051833	"P": 1490.75	"F": 533}
{"v": 1	"t": 1051853	"P": 1501.25	"F": 538}
{"v": 1	"t": 1051873	"P": 1499.5	"F": 500}
{"v": 1	"t": 1051894	"P": 1491.0	"F": 504}
{"v": 1	"t": 1051914	"P": 1491.75	"F": 499}
{"v": 1	"t": 1051934	"P": 1503.5	"F": 533}
{"v": 1	"t": 1051955	"P": 1496.25	"F": 517}
{"v": 1	"t": 1051975	"P": 1490.0	"F": 505}
{"v": 1	"t": 1051996	"P": 1496.75	"F": 494}
{"v": 1	"t": 1052016	"P": 1501.25	"F": 529}
{"v": 1	"t": 1052036	"P": 1493.0	"F": 552}
{"v": 1	"t": 1052057	"P": 1489.5	"F": 496}
{"v": 1	"t": 1052077	"P": 1499.25	"F": 474}
{"v": 1	"t": 1052097	"P": 1499.25	"F": 509}
{"v": 1	"t": 1052118	"P": 1489.5	"F": 500}
{"v": 1	"t": 1052138	"P": 1490.75	"F": 519}
{"v": 1	"t": 1052158	"P": 1500.25	"F": 543}
{"v": 1	"t": 1052179	"P": 1497.25	"F": 524}
{"v": 1	"t": 1052199	"P": 1491.0	"F": 513}
{"v": 1	"t": 1052219	"P": 1492.5	"F": 474}
{"v": 1	"t": 1052239	"P": 1502.0	"F": 496}
{"v": 1	"t": 1052260	"P": 1496.75	"F": 484}
{"v": 1	"t": 1052280	"P": 1489.25	"F": 464}
{"v": 1	"t": 1052300	"P": 1492.5	"F": 515}
{"v": 1	"t": 1052321	"P": 1502.25	"F": 513}
{"v": 1	"t": 1052341	"P": 1494.25	"F": 513}
{"v": 1	"t": 1052361	"P": 1489.0	"F": 519}
{"v": 1	"t": 1052382	"P": 1491.5	"F": 499}
{"v": 1	"t": 1052402	"P": 1502.25	"F": 518}
{"v": 1	"t": 1052422	"P": 1496.25	"F": 537}
{"v": 1	"t": 1052443	"P": 1490.5	"F": 547}
{"v": 1	"t": 1052463	"P": 1496.0	"F": 542}
{"v": 1	"t": 1052483	"P": 1501.75	"F": 530}
{"v": 1	"t": 1052504	"P": 1495.75	"F": 516}
{"v": 1	"t": 1052524	"P": 1488.75	"F": 526}
{"v": 1	"t": 1052544	"P": 1495.25	"F": 492}
{"v": 1	"t": 1052565	"P": 1501.5	"F": 485}
{"v": 1	"t": 1052585	"P": 1494.5	"F": 509}
{"v": 1	"t": 1052605	"P": 1487.75	"F": 498}
{"v": 1	"t": 1052626	"P": 1497.5	"F": 527}
{"v": 1	"t": 1052646	"P": 1496.5	"F": 515}
{"v": 1	"t": 1052666	"P": 1490.25	"F": 497}
{"v": 1	"t": 1052687	"P": 1490.5	"F": 501}
{"v": 1	"t": 1052707	"P": 1498.0	"F": 493}
{"v": 1	"t": 1052727	"P": 1494.25	"F": 504}
{"v": 1	"t": 1052748	"P": 1489.75	"F": 541}
{"v": 1	"t": 1052768	"P": 1493.25	"F": 512	"C": 45.065	"D": 3272	"sn": 54091930088003	"file": "/data/device_log/data0000.out"}
{"v": 1	"t": 1052789	"P": 1498.5	"F": 535}
{"v": 1	"t": 1052809	"P": 1486.0	"F": 487}
{"v": 1	"t": 1052832	"P": 1487.5	"F": 495}
{"v": 1	"t": 1052852	"P": 1496.0	"F": 466}
{"v": 1	"t": 1052872	"P": 1496.75	"F": 539}
{"v": 1	"t": 1052893	"P": 1489.75	"F": 531}
{"v": 1	"t": 1052913	"P": 1491.75	"F": 509}
{"v": 1	"t": 1052933	"P": 1473.75	"F": 486}
{"v": 1	"t": 1052954	"P": 1494.0	"F": 518}
{"v": 1	"t": 1052974	"P": 1487.25	"F": 542}
{"v": 1	"t": 1052994	"P": 1495.75	"F": 527}
{"v": 1	"t": 1053015	"P": 1498.25	"F": 506}
{"v": 1	"t": 1053035	"P": 1489.0	"F": 513}
{"v": 1	"t": 1053056	"P": 1499.25	"F": 490}
{"v": 1	"t": 1053076	"P": 1499.25	"F": 524}
{"v": 1	"t": 1053096	"P": 1491.0	"F": 502}
{"v": 1	"t": 1053117	"P": 1492.5	"F": 508}
{"v": 1	"t": 1053137	"P": 1502.25	"F": 534}
{"v": 1	"t": 1053157	"P": 1497.5	"F": 506}
{"v": 1	"t": 1053178	"P": 1490.5	"F": 479}
{"v": 1	"t": 1053198	"P": 1496.5	"F": 525}
{"v": 1	"t": 1053218	"P": 1501.5	"F": 523}
{"v": 1	"t": 1053239	"P": 1494.0	"F": 515}
{"v": 1	"t": 1053259	"P": 1488.25	"F": 493}
{"v": 1	"t": 1053279	"P": 1501.0	"F": 517}
{"v": 1	"t": 1053300	"P": 1499.75	"F": 521}
{"v": 1	"t": 1053320	"P": 1492.25	"F": 523}
{"v": 1	"t": 1053340	"P": 1492.5	"F": 559}
{"v": 1	"t": 1053361	"P": 1502.5	"F": 520}
{"v": 1	"t": 1053381	"P": 1497.5	"F": 530}
{"v": 1	"t": 1053401	"P": 1492.0	"F": 499}
{"v": 1	"t": 1053422	"P": 1492.75	"F": 502}
{"v": 1	"t": 1053442	"P": 1503.25	"F": 520}
{"v": 1	"t": 1053462	"P": 1497.5	"F": 535}
{"v": 1	"t": 1053483	"P": 1489.0	"F": 512}
{"v": 1	"t": 1053503	"P": 1492.75	"F": 493}
{"v": 1	"t": 1053523	"P": 1503.0	"F": 491}
{"v": 1	"t": 1053544	"P": 1496.25	"F": 500}
{"v": 1	"t": 1053564	"P": 1489.0	"F": 474}
{"v": 1	"t": 1053584	"P": 1493.75	"F": 479}
{"v": 1	"t": 1053605	"P": 1503.75	"F": 486}
{"v": 1	"t": 1053625	"P": 1494.75	"F": 514}
{"v": 1	"t": 1053645	"P": 1491.5	"F": 493}
{"v": 1	"t": 1053666	"P": 1498.5	"F": 499}
{"v": 1	"t": 1053686	"P": 1502.25	"F": 474}
{"v": 1	"t": 1053706	"P": 1495.25	"F": 477}
{"v": 1	"t": 1053727	"P": 1489.75	"F": 517}
{"v": 1	"t": 1053747	"P": 1497.0	"F": 533}
{"v": 1	"t": 1053767	"P": 1502.25	"F": 508}
{"v": 1	"t": 1053787	"P": 1494.75	"F": 507	"C": 45.1	"D": 3272	"sn": 54091930088003	"file": "/data/device_log/data0000.out"	"CO2": 536.9412231445312	"Tp": 24.63416290283203	"H": 4.627648048586276e-41}
{"v": 1	"t": 1053809	"P": 1494.5	"F": 517}
{"v": 1	"t": 1053829	"P": 1490.75	"F": 531}
{"v": 1	"t": 1053851	"P": 1500.25	"F": 532}
{"v": 1	"t": 1053871	"P": 1492.75	"F": 530}
{"v": 1	"t": 1053892	"P": 1490.0	"F": 528}
{"v": 1	"t": 1053912	"P": 1503.25	"F": 518}
{"v": 1	"t": 1053932	"P": 1496.0	"F": 495}
{"v": 1	"t": 1053953	"P": 1492.0	"F": 519}
{"v": 1	"t": 1053973	"P": 1496.25	"F": 510}
{"v": 1	"t": 1053993	"P": 1503.0	"F": 515}
{"v": 1	"t": 1054014	"P": 1496.5	"F": 482}
{"v": 1	"t": 1054034	"P": 1490.0	"F": 486}
{"v": 1	"t": 1054054	"P": 1498.0	"F": 524}
{"v": 1	"t": 1054075	"P": 1503.25	"F": 528}
{"v": 1	"t": 1054095	"P": 1498.5	"F": 482}
{"v": 1	"t": 1054115	"P": 1489.75	"F": 503}
{"v": 1	"t": 1054136	"P": 1499.5	"F": 536}
{"v": 1	"t": 1054156	"P": 1501.25	"F": 515}
{"v": 1	"t": 1054176	"P": 1495.25	"F": 502}
{"v": 1	"t": 1054197	"P": 1489.0	"F": 538}
{"v": 1	"t": 1054217	"P": 1502.25	"F": 489}
{"v": 1	"t": 1054237	"P": 1500.0	"F": 508}
{"v": 1	"t": 1054258	"P": 1495.0	"F": 509}
{"v": 1	"t": 1054278	"P": 1491.25	"F": 485}
{"v": 1	"t": 1054298	"P": 1500.5	"F": 509}
{"v": 1	"t": 1054318	"P": 1497.5	"F": 516}
{"v": 1	"t": 1054339	"P": 1490.75	"F": 515}
{"v": 1	"t": 1054359	"P": 1491.5	"F": 520}
{"v": 1	"t": 1054379	"P": 1502.5	"F": 540}
{"v": 1	"t": 1054400	"P": 1498.75	"F": 552}
{"v": 1	"t": 1054420	"P": 1491.0	"F": 536}
{"v": 1	"t": 1054440	"P": 1492.5	"F": 514}
{"v": 1	"t": 1054461	"P": 1501.75	"F": 497}
{"v": 1	"t": 1054481	"P": 1495.25	"F": 505}
{"v": 1	"t": 1054501	"P": 1490.75	"F": 542}
{"v": 1	"t": 1054522	"P": 1499.0	"F": 553}
{"v": 1	"t": 1054542	"P": 1500.5	"F": 524}
{"v": 1	"t": 1054562	"P": 1493.0	"F": 525}
{"v": 1	"t": 1054583	"P": 1489.5	"F": 492}
{"v": 1	"t": 1054603	"P": 1500.0	"F": 517}
{"v": 1	"t": 1054624	"P": 1495.25	"F": 519}
{"v": 1	"t": 1054644	"P": 1489.5	"F": 525}
{"v": 1	"t": 1054664	"P": 1493.75	"F": 504}
{"v": 1	"t": 1054685	"P": 1500.5	"F": 493}
{"v": 1	"t": 1054705	"P": 1495.0	"F": 501}
{"v": 1	"t": 1054725	"P": 1485.75	"F": 527}
{"v": 1	"t": 1054746	"P": 1495.5	"F": 505}
{"v": 1	"t": 1054766	"P": 1496.75	"F": 471}
{"v": 1	"t": 1054786	"P": 1493.0	"F": 509}
{"v": 1	"t": 1054807	"P": 1488.0	"F": 553	"C": 45.08	"D": 3272	"sn": 54091930088003	"file": "/data/device_log/data0000.out"}
{"v": 1	"t": 1054827	"P": 1499.0	"F": 513}
{"v": 1	"t": 1054847	"P": 1491.5	"F": 520}
{"v": 1	"t": 1054870	"P": 1493.0	"F": 489}
{"v": 1	"t": 1054890	"P": 1492.0	"F": 509}
{"v": 1	"t": 1054911	"P": 1499.25	"F": 532}
{"v": 1	"t": 1054931	"P": 1498.0	"F": 513}
{"v": 1	"t": 1054951	"P": 1493.25	"F": 514}
{"v": 1	"t": 1054972	"P": 1492.0	"F": 523}
{"v": 1	"t": 1054992	"P": 1501.25	"F": 494}
{"v": 1	"t": 1055012	"P": 1495.75	"F": 484}
{"v": 1	"t": 1055033	"P": 1490.25	"F": 491}
{"v": 1	"t": 1055053	"P": 1493.5	"F": 508}
{"v": 1	"t": 1055073	"P": 1501.75	"F": 558}
{"v": 1	"t": 1055094	"P": 1497.25	"F": 529}
{"v": 1	"t": 1055114	"P": 1490.5	"F": 534}
{"v": 1	"t": 1055134	"P": 1495.5	"F": 528}
{"v": 1	"t": 1055155	"P": 1502.5	"F": 494}
{"v": 1	"t": 1055175	"P": 1494.0	"F": 523}
{"v": 1	"t": 1055195	"P": 1490.75	"F": 514}
{"v": 1	"t": 1055216	"P": 1502.25	"F": 497}
{"v": 1	"t": 1055236	"P": 1501.25	"F": 521}
{"v": 1	"t": 1055256	"P": 1488.75	"F": 501}
{"v": 1	"t": 1055277	"P": 1494.25	"F": 520}
{"v": 1	"t": 1055297	"P": 1501.5	"F": 478}
{"v": 1	"t": 1055317	"P": 1493.5	"F": 480}
{"v": 1	"t": 1055338	"P": 1489.25	"F": 478}
{"v": 1	"t": 1055358	"P": 1497.25	"F": 483}
{"v": 1	"t": 1055378	"P": 1499.5	"F": 478}
{"v": 1	"t": 1055399	"P": 1493.0	"F": 515}
{"v": 1	"t": 1055419	"P": 1490.5	"F": 483}
{"v": 1	"t": 1055439	"P": 1499.25	"F": 465}
{"v": 1	"t": 1055460	"P": 1497.75	"F": 503}
{"v": 1	"t": 1055480	"P": 1489.5	"F": 492}
{"v": 1	"t": 1055500	"P": 1489.25	"F": 493}
{"v": 1	"t": 1055521	"P": 1499.5	"F": 509}
{"v": 1	"t": 1055541	"P": 1496.75	"F": 537}
{"v": 1	"t": 1055561	"P": 1488.25	"F": 537}
{"v": 1	"t": 1055582	"P": 1491.0	"F": 525}
{"v": 1	"t": 1055602	"P": 1501.5	"F": 530}
{"v": 1	"t": 1055622	"P": 1495.75	"F": 519}
{"v": 1	"t": 1055643	"P": 1490.25	"F": 498}
{"v": 1	"t": 1055663	"P": 1494.0	"F": 500}
{"v": 1	"t": 1055683	"P": 1500.0	"F": 467}
{"v": 1	"t": 1055704	"P": 1492.75	"F": 513}
{"v": 1	"t": 1055724	"P": 1488.0	"F": 499}
{"v": 1	"t": 1055744	"P": 1495.0	"F": 506}
{"v": 1	"t": 1055765	"P": 1498.5	"F": 488}
{"v": 1	"t": 1055785	"P": 1493.0	"F": 480}
{"v": 1	"t": 1055805	"P": 1496.25	"F": 474}
{"v": 1	"t": 1055826	"P": 1497.25	"F": 484	"C": 45.095	"D": 3272	"sn": 54091930088003	"file": "/data/device_log/data0000.out"	"CO2": 525.8367309570312	"Tp": 24.63416290283203	"H": 4.627648048586276e-41}
{"v": 1	"t": 1055847	"P": 1496.5	"F": 476}
{"v": 1	"t": 1055867	"P": 1493.75	"F": 521}
{"v": 1	"t": 1055889	"P": 1488.0	"F": 524}
{"v": 1	"t": 1055910	"P": 1500.5	"F": 529}
{"v": 1	"t": 1055930	"P": 1493.5	"F": 511}
{"v": 1	"t": 1055950	"P": 1487.5	"F": 506}
{"v": 1	"t": 1055971	"P": 1495.5	"F": 487}
{"v": 1	"t": 1055991	"P": 1497.0	"F": 501}
{"v": 1	"t": 1056011	"P": 1490.0	"F": 486}
{"v": 1	"t": 1056032	"P": 1491.5	"F": 537}
{"v": 1	"t": 1056052	"P": 1499.5	"F": 499}
{"v": 1	"t": 1056072	"P": 1494.5	"F": 482}
{"v": 1	"t": 1056093	"P": 1486.0	"F": 505}
{"v": 1	"t": 1056113	"P": 1496.0	"F": 491}
{"v": 1	"t": 1056133	"P": 1499.25	"F": 497}
{"v": 1	"t": 1056154	"P": 1490.0	"F": 510}
{"v": 1	"t": 1056174	"P": 1487.25	"F": 494}
{"v": 1	"t": 1056194	"P": 1499.25	"F": 504}
{"v": 1	"t": 1056215	"P": 1497.5	"F": 494}
{"v": 1	"t": 1056235	"P": 1489.25	"F": 509}
{"v": 1	"t": 1056255	"P": 1488.5	"F": 527}
{"v": 1	"t": 1056276	"P": 1499.5	"F": 474}
{"v": 1	"t": 1056296	"P": 1499.5	"F": 476}
{"v": 1	"t": 1056316	"P": 1491.75	"F": 523}
{"v": 1	"t": 1056337	"P": 1492.0	"F": 516}
{"v": 1	"t": 1056357	"P": 1503.5	"F": 550}
{"v": 1	"t": 1056377	"P": 1498.5	"F": 513}
{"v": 1	"t": 1056398	"P": 1490.5	"F": 524}
{"v": 1	"t": 1056418	"P": 1494.5	"F": 526}
{"v": 1	"t": 1056438	"P": 1502.5	"F": 531}
{"v": 1	"t": 1056459	"P": 1500.5	"F": 545}
{"v": 1	"t": 1056479	"P": 1490.0	"F": 531}
{"v": 1	"t": 1056499	"P": 1494.0	"F": 520}
{"v": 1	"t": 1056520	"P": 1504.0	"F": 524}
{"v": 1	"t": 1056540	"P": 1495.75	"F": 541}
{"v": 1	"t": 1056560	"P": 1491.25	"F": 505}
{"v": 1	"t": 1056581	"P": 1499.0	"F": 550}
{"v": 1	"t": 1056601	"P": 1502.0	"F": 564}
{"v": 1	"t": 1056621	"P": 1492.0	"F": 518}
{"v": 1	"t": 1056642	"P": 1495.0	"F": 537}
{"v": 1	"t": 1056662	"P": 1497.0	"F": 503}
{"v": 1	"t": 1056683	"P": 1493.75	"F": 533}
{"v": 1	"t": 1056703	"P": 1500.25	"F": 565}
{"v": 1	"t": 1056723	"P": 1502.25	"F": 510}
{"v": 1	"t": 1056744	"P": 1496.5	"F": 538}
{"v": 1	"t": 1056764	"P": 1491.25	"F": 591}
{"v": 1	"t": 1056784	"P": 1498.75	"F": 768}
{"v": 1	"t": 1056805	"P": 1500.0	"F": 922}
{"v": 1	"t": 1056825	"P": 1491.0	"F": 1046}
{"v": 1	"t": 1056845	"P": 1494.5	"F": 1070	"C": 45.05	"D": 3272	"sn": 54091930088003	"file": "/data/device_log/data0000.out"}
{"v": 1	"t": 1056866	"P": 1502.75	"F": 1094}
{"v": 1	"t": 1056886	"P": 1498.75	"F": 1249}
{"v": 1	"t": 1056909	"P": 1496.0	"F": 1283}
{"v": 1	"t": 1056929	"P": 1510.5	"F": 1470}
{"v": 1	"t": 1056950	"P": 1509.25	"F": 1525}
{"v": 1	"t": 1056970	"P": 1507.5	"F": 1743}
{"v": 1	"t": 1056990	"P": 1509.0	"F": 1898}
{"v": 1	"t": 1057011	"P": 1522.75	"F": 2191}
{"v": 1	"t": 1057031	"P": 1525.75	"F": 2562}
{"v": 1	"t": 1057051	"P": 1518.75	"F": 3096}
{"v": 1	"t": 1057072	"P": 1528.25	"F": 3524}
{"v": 1	"t": 1057092	"P": 1549.5	"F": 4004}
{"v": 1	"t": 1057112	"P": 1552.25	"F": 4490}
{"v": 1	"t": 1057133	"P": 1552.5	"F": 5137}
{"v": 1	"t": 1057153	"P": 1563.75	"F": 5447}
{"v": 1	"t": 1057173	"P": 1581.0	"F": 5669}
{"v": 1	"t": 1057194	"P": 1576.75	"F": 6175}
{"v": 1	"t": 1057214	"P": 1582.5	"F": 6517}
{"v": 1	"t": 1057234	"P": 1589.5	"F": 6698}
{"v": 1	"t": 1057255	"P": 1595.75	"F": 7025}
{"v": 1	"t": 1057275	"P": 1594.0	"F": 7433}
{"v": 1	"t": 1057295	"P": 1598.25	"F": 7733}
{"v": 1	"t": 1057316	"P": 1614.25	"F": 7491}
{"v": 1	"t": 1057336	"P": 1606.5	"F": 7880}
{"v": 1	"t": 1057356	"P": 1610.0	"F": 7760}
{"v": 1	"t": 1057377	"P": 1619.5	"F": 8381}
{"v": 1	"t": 1057397	"P": 1630.25	"F": 8191}
{"v": 1	"t": 1057417	"P": 1626.25	"F": 8224}
{"v": 1	"t": 1057438	"P": 1632.0	"F": 8689}
{"v": 1	"t": 1057458	"P": 1640.75	"F": 8814}
{"v": 1	"t": 1057478	"P": 1634.25	"F": 9080}
{"v": 1	"t": 1057499	"P": 1626.0	"F": 8941}
{"v": 1	"t": 1057519	"P": 1632.0	"F": 9365}
{"v": 1	"t": 1057539	"P": 1648.0	"F": 9306}
{"v": 1	"t": 1057560	"P": 1642.0	"F": 9411}
{"v": 1	"t": 1057580	"P": 1628.5	"F": 9153}
{"v": 1	"t": 1057600	"P": 1643.75	"F": 9714}
{"v": 1	"t": 1057621	"P": 1664.75	"F": 9595}
{"v": 1	"t": 1057641	"P": 1658.75	"F": 9874}
{"v": 1	"t": 1057661	"P": 1649.0	"F": 9717}
{"v": 1	"t": 1057682	"P": 1647.75	"F": 10124}
{"v": 1	"t": 1057702	"P": 1663.0	"F": 9960}
{"v": 1	"t": 1057722	"P": 1656.0	"F": 10143}
{"v": 1	"t": 1057743	"P": 1653.5	"F": 10082}
{"v": 1	"t": 1057763	"P": 1656.25	"F": 10751}
{"v": 1	"t": 1057783	"P": 1672.25	"F": 10343}
{"v": 1	"t": 1057804	"P": 1668.0	"F": 10509}
{"v": 1	"t": 1057824	"P": 1651.25	"F": 10367}
{"v": 1	"t": 1057844	"P": 1658.0	"F": 10432}
{"v": 1	"t": 1057865	"P": 1667.0	"F": 10945	"C": 45.07	"D": 3272	"sn": 54091930088003	"file": "/data/device_log/data0000.out"	"CO2": 519.3193359375	"Tp": 24.620811462402344	"H": 4.627648048586276e-41}
{"v": 1	"t": 1057886	"P": 1674.25	"F": 10820}
{"v": 1	"t": 1057906	"P": 1654.75	"F": 10486}
{"v": 1	"t": 1057929	"P": 1685.75	"F": 10645}
{"v": 1	"t": 1057950	"P": 1669.75	"F": 10621}
{"v": 1	"t": 1057970	"P": 1664.5	"F": 10711}
{"v": 1	"t": 1057991	"P": 1664.75	"F": 10583}
{"v": 1	"t": 1058011	"P": 1676.0	"F": 10989}
{"v": 1	"t": 1058031	"P": 1675.25	"F": 10993}
{"v": 1	"t": 1058052	"P": 1665.5	"F": 10980}
{"v": 1	"t": 1058072	"P": 1682.0	"F": 10847}
{"v": 1	"t": 1058092	"P": 1671.0	"F": 11107}
{"v": 1	"t": 1058113	"P": 1668.5	"F": 10921}
{"v": 1	"t": 1058133	"P": 1662.5	"F": 10819}
{"v": 1	"t": 1058153	"P": 1678.0	"F": 11071}
{"v": 1	"t": 1058174	"P": 1664.5	"F": 10851}
{"v": 1	"t": 1058194	"P": 1666.5	"F": 10460}
{"v": 1	"t": 1058214	"P": 1665.75	"F": 10831}
{"v": 1	"t": 1058235	"P": 1673.75	"F": 11232}
{"v": 1	"t": 1058255	"P": 1669.75	"F": 11031}
{"v": 1	"t": 1058275	"P": 1658.25	"F": 10630}
{"v": 1	"t": 1058296	"P": 1672.75	"F": 10531}
{"v": 1	"t": 1058316	"P": 1681.75	"F": 10733}
{"v": 1	"t": 1058336	"P": 1666.25	"F": 10929}
{"v": 1	"t": 1058356	"P": 1674.0	"F": 10879}
{"v": 1	"t": 1058377	"P": 1664.0	"F": 10504}
{"v": 1	"t": 1058397	"P": 1668.5	"F": 10750}
{"v": 1	"t": 1058417	"P": 1660.5	"F": 10525}
{"v": 1	"t": 1058438	"P": 1659.75	"F": 10527}
{"v": 1	"t": 1058458	"P": 1653.25	"F": 9864}
{"v": 1	"t": 1058478	"P": 1656.5	"F": 9767}
{"v": 1	"t": 1058499	"P": 1632.75	"F": 9848}
{"v": 1	"t": 1058519	"P": 1629.5	"F": 9154}
{"v": 1	"t": 1058539	"P": 1641.75	"F": 8925}
{"v": 1	"t": 1058560	"P": 1622.75	"F": 8486}
{"v": 1	"t": 1058580	"P": 1600.75	"F": 8043}
{"v": 1	"t": 1058600	"P": 1588.25	"F": 7581}
{"v": 1	"t": 1058621	"P": 1596.75	"F": 7190}
{"v": 1	"t": 1058641	"P": 1589.25	"F": 6854}
{"v": 1	"t": 1058661	"P": 1574.5	"F": 6660}
{"v": 1	"t": 1058682	"P": 1575.5	"F": 6515}
{"v": 1	"t": 1058702	"P": 1568.0	"F": 6421}
{"v": 1	"t": 1058722	"P": 1568.5	"F": 5939}
{"v": 1	"t": 1058743	"P": 1548.0	"F": 5595}
{"v": 1	"t": 1058763	"P": 1555.0	"F": 5422}
{"v": 1	"t": 1058783	"P": 1547.0	"F": 5281}
{"v": 1	"t": 1058804	"P": 1540.0	"F": 4802}
{"v": 1	"t": 1058824	"P": 1534.75	"F": 4566}
{"v": 1	"t": 1058844	"P": 1538.25	"F": 4340}
{"v": 1	"t": 1058865	"P": 1543.0	"F": 4265}
{"v": 1	"t": 1058885	"P": 1530.75	"F": 4172	"C": 45.015	"D": 3272	"sn": 54091930088003	"file": "/data/device_log/data0000.out"}
{"v": 1	"t": 1058906	"P": 1532.0	"F": 4032}
{"v": 1	"t": 1058926	"P": 1532.5	"F": 3956}
{"v": 1	"t": 1058951	"P": 1529.0	"F": 3654}
{"v": 1	"t": 1058971	"P": 1517.25	"F": 3429}
{"v": 1	"t": 1058992	"P": 1514.25	"F": 3275}
{"v": 1	"t": 1059012	"P": 1524.0	"F": 3217}
{"v": 1	"t": 1059032	"P": 1518.5	"F": 2950}
{"v": 1	"t": 1059053	"P": 1509.5	"F": 2887}
{"v": 1	"t": 1059073	"P": 1513.75	"F": 2828}
{"v": 1	"t": 1059093	"P": 1520.75	"F": 2748}
{"v": 1	"t": 1059114	"P": 1512.25	"F": 2762}
{"v": 1	"t": 1059134	"P": 1504.5	"F": 2576}
{"v": 1	"t": 1059154	"P": 1508.5	"F": 2659}
{"v": 1	"t": 1059175	"P": 1517.5	"F": 2575}
{"v": 1	"t": 1059195	"P": 1514.25	"F": 2672}
{"v": 1	"t": 1059215	"P": 1506.75	"F": 2628}
{"v": 1	"t": 1059236	"P": 1516.75	"F": 2515}
{"v": 1	"t": 1059256	"P": 1516.0	"F": 2573}
{"v": 1	"t": 1059276	"P": 1506.5	"F": 2547}
{"v": 1	"t": 1059297	"P": 1504.0	"F": 2392}
{"v": 1	"t": 1059317	"P": 1516.0	"F": 2275}
{"v": 1	"t": 1059337	"P": 1508.75	"F": 2291}
{"v": 1	"t": 1059358	"P": 1506.25	"F": 2326}
{"v": 1	"t": 1059378	"P": 1507.0	"F": 2303}
{"v": 1	"t": 1059398	"P": 1518.0	"F": 2282}
{"v": 1	"t": 1059419	"P": 1511.0	"F": 2328}
{"v": 1	"t": 1059439	"P": 1507.75	"F": 2185}
{"v": 1	"t": 1059459	"P": 1517.25	"F": 2236}
{"v": 1	"t": 1059480	"P": 1516.75	"F": 2263}
{"v": 1	"t": 1059500	"P": 1511.5	"F": 2343}
{"v": 1	"t": 1059520	"P": 1510.75	"F": 2227}
{"v": 1	"t": 1059541	"P": 1522.75	"F": 2323}
{"v": 1	"t": 1059561	"P": 1520.75	"F": 2423}
{"v": 1	"t": 1059581	"P": 1510.75	"F": 2426}
{"v": 1	"t": 1059602	"P": 1512.5	"F": 2481}
{"v": 1	"t": 1059622	"P": 1527.5	"F": 2541}
{"v": 1	"t": 1059642	"P": 1518.0	"F": 2809}
{"v": 1	"t": 1059663	"P": 1510.5	"F": 2690}
{"v": 1	"t": 1059683	"P": 1518.75	"F": 2865}
{"v": 1	"t": 1059703	"P": 1526.5	"F": 3267}
{"v": 1	"t": 1059724	"P": 1524.25	"F": 3250}
{"v": 1	"t": 1059744	"P": 1524.5	"F": 3403}
{"v": 1	"t": 1059764	"P": 1538.5	"F": 3528}
{"v": 1	"t": 1059785	"P": 1546.5	"F": 4088}
{"v": 1	"t": 1059805	"P": 1551.75	"F": 4344}
{"v": 1	"t": 1059825	"P": 1556.25	"F": 5062}
{"v": 1	"t": 1059846	"P": 1573.5	"F": 5549}
{"v": 1	"t": 1059866	"P": 1579.0	"F": 6121}
{"v": 1	"t": 1059886	"P": 1584.75	"F": 6267}
{"v": 1	"t": 1059907	"P": 1577.5	"F": 6709	"C": 45.025	"D": 3272	"sn": 54091930088003	"file": "/data/device_log/data0000.out"	"CO2": 401.17718505859375	"Tp": 24.564735412597656	"H": 4.627648048586276e-41}
{"v": 1	"t": 1059928	"P": 1587.25	"F": 7051}
{"v": 1	"t": 1059948	"P": 1597.0	"F": 7246}
{"v": 1	"t": 1059970	"P": 1599.75	"F": 7519}
{"v": 1	"t": 1059991	"P": 1620.75	"F": 7646}
{"v": 1	"t": 1060011	"P": 1616.0	"F": 8085}
{"v": 1	"t": 1060031	"P": 1619.25	"F": 8379}
{"v": 1	"t": 1060052	"P": 1620.75	"F": 8387}
{"v": 1	"t": 1060072	"P": 1636.75	"F": 8728}
{"v": 1	"t": 1060092	"P": 1626.5	"F": 8896}
{"v": 1	"t": 1060113	"P": 1625.5	"F": 8940}
{"v": 1	"t": 1060133	"P": 1644.0	"F": 8925}
{"v": 1	"t": 1060154	"P": 1634.0	"F": 9538}
{"v": 1	"t": 1060174	"P": 1632.5	"F": 9393}
{"v": 1	"t": 1060194	"P": 1645.0	"F": 9118}
{"v": 1	"t": 1060215	"P": 1654.0	"F": 9614}
{"v": 1	"t": 1060235	"P": 1642.0	"F": 9934}
{"v": 1	"t": 1060255	"P": 1646.5	"F": 9986}
{"v": 1	"t": 1060276	"P": 1663.25	"F": 10276}
{"v": 1	"t": 1060296	"P": 1661.25	"F": 10108}
{"v": 1	"t": 1060317	"P": 1652.0	"F": 10361}
{"v": 1	"t": 1060337	"P": 1669.0	"F": 10573}
{"v": 1	"t": 1060357	"P": 1665.75	"F": 10467}
{"v": 1	"t": 1060378	"P": 1672.25	"F": 10387}
{"v": 1	"t": 1060398	"P": 1662.25	"F": 10760}
{"v": 1	"t": 1060418	"P": 1677.25	"F": 10800}
{"v": 1	"t": 1060439	"P": 1670.5	"F": 10810}
{"v": 1	"t": 1060459	"P": 1658.75	"F": 10966}
{"v": 1	"t": 1060479	"P": 1678.0	"F": 11089}
{"v": 1	"t": 1060500	"P": 1668.0	"F": 10969}
{"v": 1	"t": 1060520	"P": 1662.0	"F": 10987}
{"v": 1	"t": 1060540	"P": 1663.75	"F": 10930}
{"v": 1	"t": 1060561	"P": 1687.0	"F": 10661}
{"v": 1	"t": 1060581	"P": 1668.0	"F": 11149}
{"v": 1	"t": 1060602	"P": 1669.75	"F": 11415}
{"v": 1	"t": 1060622	"P": 1668.5	"F": 11395}
{"v": 1	"t": 1060642	"P": 1673.5	"F": 11200}
{"v": 1	"t": 1060663	"P": 1662.5	"F": 10923}
{"v": 1	"t": 1060683	"P": 1667.0	"F": 10869}
{"v": 1	"t": 1060703	"P": 1672.25	"F": 10858}
{"v": 1	"t": 1060724	"P": 1667.25	"F": 11872}
{"v": 1	"t": 1060744	"P": 1665.75	"F": 11127}
{"v": 1	"t": 1060764	"P": 1667.5	"F": 10875}
{"v": 1	"t": 1060785	"P": 1677.25	"F": 10825}
{"v": 1	"t": 1060805	"P": 1663.5	"F": 10837}
{"v": 1	"t": 1060825	"P": 1660.75	"F": 11440}
{"v": 1	"t": 1060845	"P": 1679.75	"F": 11566}
{"v": 1	"t": 1060866	"P": 1677.5	"F": 11409}
{"v": 1	"t": 1060886	"P": 1677.5	"F": 10937}
{"v": 1	"t": 1060906	"P": 1666.0	"F": 11366}
{"v": 1	"t": 1060927	"P": 1681.0	"F": 11212	"C": 45.02	"D": 3272	"sn": 54091930088003	"file": "/data/device_log/data0000.out"}
{"v": 1	"t": 1060948	"P": 1665.75	"F": 11373}
{"v": 1	"t": 1060968	"P": 1672.0	"F": 11001}
{"v": 1	"t": 1060990	"P": 1688.5	"F": 11534}
{"v": 1	"t": 1061010	"P": 1680.5	"F": 11675}
{"v": 1	"t": 1061031	"P": 1682.5	"F": 11218}
{"v": 1	"t": 1061051	"P": 1679.75	"F": 11718}
{"v": 1	"t": 1061071	"P": 1673.25	"F": 11080}
{"v": 1	"t": 1061092	"P": 1675.75	"F": 11106}
{"v": 1	"t": 1061112	"P": 1694.25	"F": 11742}
{"v": 1	"t": 1061132	"P": 1680.5	"F": 11894}
{"v": 1	"t": 1061153	"P": 1677.5	"F": 11376}
{"v": 1	"t": 1061173	"P": 1679.0	"F": 11357}
{"v": 1	"t": 1061193	"P": 1684.75	"F": 12145}
{"v": 1	"t": 1061214	"P": 1680.25	"F": 11113}
{"v": 1	"t": 1061234	"P": 1677.0	"F": 12030}
{"v": 1	"t": 1061254	"P": 1687.5	"F": 12251}
{"v": 1	"t": 1061275	"P": 1694.0	"F": 11983}
{"v": 1	"t": 1061295	"P": 1679.5	"F": 11839}
{"v": 1	"t": 1061315	"P": 1672.75	"F": 11850}
{"v": 1	"t": 1061336	"P": 1694.5	"F": 11798}
{"v": 1	"t": 1061356	"P": 1685.5	"F": 11395}
{"v": 1	"t": 1061376	"P": 1693.5	"F": 11650}
{"v": 1	"t": 1061397	"P": 1684.25	"F": 11893}
{"v": 1	"t": 1061417	"P": 1677.25	"F": 11800}
{"v": 1	"t": 1061437	"P": 1689.0	"F": 11995}
{"v": 1	"t": 1061458	"P": 1677.0	"F": 11491}
{"v": 1	"t": 1061478	"P": 1665.25	"F": 10872}
{"v": 1	"t": 1061498	"P": 1688.0	"F": 11077}
{"v": 1	"t": 1061519	"P": 1655.25	"F": 10629}
{"v": 1	"t": 1061539	"P": 1656.0	"F": 10326}
{"v": 1	"t": 1061559	"P": 1644.75	"F": 9434}
{"v": 1	"t": 1061580	"P": 1639.5	"F": 8962}
{"v": 1	"t": 1061600	"P": 1620.75	"F": 8261}
{"v": 1	"t": 1061620	"P": 1598.5	"F": 8023}
{"v": 1	"t": 1061641	"P": 1593.75	"F": 7376}
{"v": 1	"t": 1061661	"P": 1599.0	"F": 7257}
{"v": 1	"t": 1061681	"P": 1589.0	"F": 6821}
{"v": 1	"t": 1061702	"P": 1575.25	"F": 6671}
{"v": 1	"t": 1061722	"P": 1579.0	"F": 6556}
{"v": 1	"t": 1061742	"P": 1581.0	"F": 6003}
{"v": 1	"t": 1061763	"P": 1559.25	"F": 5927}
{"v": 1	"t": 1061783	"P": 1558.25	"F": 5665}
{"v": 1	"t": 1061803	"P": 1568.25	"F": 5509}
{"v": 1	"t": 1061824	"P": 1564.5	"F": 5510}
{"v": 1	"t": 1061844	"P": 1557.5	"F": 5444}
{"v": 1	"t": 1061864	"P": 1557.5	"F": 5336}
{"v": 1	"t": 1061884	"P": 1569.75	"F": 5494}
{"v": 1	"t": 1061905	"P": 1568.75	"F": 5916}
{"v": 1	"t": 1061925	"P": 1566.75	"F": 6003}
{"v": 1	"t": 1061946	"P": 1580.75	"F": 6139	"C": 45.025	"D": 3272	"sn": 54091930088003	"file": "/data/device_log/data0000.out"	"CO2": 396.3899230957031	"Tp": 24.535362243652344	"H": 4.627648048586276e-41}
{"v": 1	"t": 1061967	"P": 1575.25	"F": 6123}
{"v": 1	"t": 1061988	"P": 1586.25	"F": 6336}
{"v": 1	"t": 1062009	"P": 1578.0	"F": 6358}
{"v": 1	"t": 1062029	"P": 1582.5	"F": 6544}
{"v": 1	"t": 1062050	"P": 1585.25	"F": 6368}
{"v": 1	"t": 1062070	"P": 1581.25	"F": 6629}
{"v": 1	"t": 1062090	"P": 1582.25	"F": 6587}
{"v": 1	"t": 1062111	"P": 1583.75	"F": 6668}
{"v": 1	"t": 1062131	"P": 1580.75	"F": 6747}
{"v": 1	"t": 1062151	"P": 1580.75	"F": 6565}
{"v": 1	"t": 1062172	"P": 1581.75	"F": 6682}
{"v": 1	"t": 1062192	"P": 1584.25	"F": 6542}
{"v": 1	"t": 1062213	"P": 1575.25	"F": 6691}
{"v": 1	"t": 1062233	"P": 1585.5	"F": 6421}
{"v": 1	"t": 1062253	"P": 1585.5	"F": 6772}
{"v": 1	"t": 1062274	"P": 1587.5	"F": 6692}
{"v": 1	"t": 1062294	"P": 1582.75	"F": 6481}
{"v": 1	"t": 1062314	"P": 1583.0	"F": 6648}
{"v": 1	"t": 1062335	"P": 1598.5	"F": 6824}
{"v": 1	"t": 1062355	"P": 1583.0	"F": 6872}
{"v": 1	"t": 1062375	"P": 1585.5	"F": 7122}
{"v": 1	"t": 1062395	"P": 1598.75	"F": 7124}
{"v": 1	"t": 1062416	"P": 1606.5	"F": 7190}
{"v": 1	"t": 1062436	"P": 1601.75	"F": 7790}
{"v": 1	"t": 1062456	"P": 1595.25	"F": 7842}
{"v": 1	"t": 1062477	"P": 1614.75	"F": 7928}
{"v": 1	"t": 1062497	"P": 1617.75	"F": 7977}
{"v": 1	"t": 1062517	"P": 1627.0	"F": 8241}
{"v": 1	"t": 1062538	"P": 1622.25	"F": 8517}
{"v": 1	"t": 1062558	"P": 1631.25	"F": 8844}
{"v": 1	"t": 1062578	"P": 1633.25	"F": 8837}
{"v": 1	"t": 1062599	"P": 1628.25	"F": 8722}
{"v": 1	"t": 1062619	"P": 1633.0	"F": 8985}
{"v": 1	"t": 1062639	"P": 1646.25	"F": 8874}
{"v": 1	"t": 1062660	"P": 1644.75	"F": 9275}
{"v": 1	"t": 1062680	"P": 1631.25	"F": 9239}
{"v": 1	"t": 1062701	"P": 1638.75	"F": 9539}
{"v": 1	"t": 1062721	"P": 1648.25	"F": 9647}
{"v": 1	"t": 1062741	"P": 1643.25	"F": 9638}
{"v": 1	"t": 1062762	"P": 1649.0	"F": 10005}
{"v": 1	"t": 1062782	"P": 1666.0	"F": 10316}
{"v": 1	"t": 1062802	"P": 1658.0	"F": 10456}
{"v": 1	"t": 1062823	"P": 1651.0	"F": 10804}
{"v": 1	"t": 1062843	"P": 1659.5	"F": 10475}
{"v": 1	"t": 1062863	"P": 1664.75	"F": 10293}
{"v": 1	"t": 1062884	"P": 1665.75	"F": 10756}
{"v": 1	"t": 1062904	"P": 1667.0	"F": 10650}
{"v": 1	"t": 1062924	"P": 1670.0	"F": 10976}
{"v": 1	"t": 1062945	"P": 1677.75	"F": 11127}
{"v": 1	"t": 1062965	"P": 1672.0	"F": 11290	"C": 44.995	"D": 3272	"sn": 54091930088003	"file": "/data/device_log/data0000.out"}
{"v": 1	"t": 1062985	"P": 1665.25	"F": 10941}
{"v": 1	"t": 1063006	"P": 1689.75	"F": 11224}
{"v": 1	"t": 1063028	"P": 1688.5	"F": 11204}
{"v": 1	"t": 1063049	"P": 1684.25	"F": 11708}
{"v": 1	"t": 1063069	"P": 1671.75	"F": 11037}
{"v": 1	"t": 1063089	"P": 1694.25	"F": 11435}
{"v": 1	"t": 1063110	"P": 1689.5	"F": 11290}
{"v": 1	"t": 1063130	"P": 1680.75	"F": 12456}
{"v": 1	"t": 1063150	"P": 1687.25	"F": 12101}
{"v": 1	"t": 1063171	"P": 1691.0	"F": 11663}
{"v": 1	"t": 1063191	"P": 1686.75	"F": 11961}
{"v": 1	"t": 1063211	"P": 1678.0	"F": 12429}
{"v": 1	"t": 1063232	"P": 1686.25	"F": 12198}
{"v": 1	"t": 1063252	"P": 1683.75	"F": 12376}
{"v": 1	"t": 1063272	"P": 1682.5	"F": 11737}
{"v": 1	"t": 1063293	"P": 1687.25	"F": 11932}
{"v": 1	"t": 1063313	"P": 1691.0	"F": 11806}
{"v": 1	"t": 1063333	"P": 1701.75	"F": 12189}
{"v": 1	"t": 1063354	"P": 1685.25	"F": 11999}
{"v": 1	"t": 1063374	"P": 1679.75	"F": 11920}
{"v": 1	"t": 1063394	"P": 1691.0	"F": 12397}
{"v": 1	"t": 1063415	"P": 1682.5	"F": 11657}
{"v": 1	"t": 1063435	"P": 1669.5	"F": 11596}
{"v": 1	"t": 1063455	"P": 1682.0	"F": 12079}
{"v": 1	"t": 1063476	"P": 1692.75	"F": 12235}
{"v": 1	"t": 1063496	"P": 1698.5	"F": 12611}
{"v": 1	"t": 1063516	"P": 1676.25	"F": 11617}
{"v": 1	"t": 1063537	"P": 1694.75	"F": 12389}
{"v": 1	"t": 1063557	"P": 1697.75	"F": 12108}
{"v": 1	"t": 1063577	"P": 1693.0	"F": 11404}
{"v": 1	"t": 1063598	"P": 1688.0	"F": 11880}
{"v": 1	"t": 1063618	"P": 1702.25	"F": 12153}
{"v": 1	"t": 1063638	"P": 1689.25	"F": 11641}
{"v": 1	"t": 1063659	"P": 1686.75	"F": 12144}
{"v": 1	"t": 1063679	"P": 1684.0	"F": 11931}
{"v": 1	"t": 1063699	"P": 1698.25	"F": 12110}
{"v": 1	"t": 1063720	"P": 1695.0	"F": 12176}
{"v": 1	"t": 1063740	"P": 1686.5	"F": 12114}
{"v": 1	"t": 1063760	"P": 1673.25	"F": 11933}
{"v": 1	"t": 1063781	"P": 1687.0	"F": 11867}
{"v": 1	"t": 1063801	"P": 1688.25	"F": 11905}
{"v": 1	"t": 1063821	"P": 1685.25	"F": 11893}
{"v": 1	"t": 1063842	"P": 1683.75	"F": 11913}
{"v": 1	"t": 1063862	"P": 1694.5	"F": 11896}
{"v": 1	"t": 1063882	"P": 1688.25	"F": 11664}
{"v": 1	"t": 1063903	"P": 1675.5	"F": 10883}
{"v": 1	"t": 1063923	"P": 1677.5	"F": 11855}
{"v": 1	"t": 1063943	"P": 1677.25	"F": 11385}
{"v": 1	"t": 1063964	"P": 1670.75	"F": 11355}
{"v": 1	"t": 1063984	"P": 1673.25	"F": 11259	"C": 45.0	"D": 3351	"sn": 54091930088003	"file": "/data/device_log/data0000.out"	"CO2": 543.4678344726562	"Tp": 24.479286193847656	"H": 4.627648048586276e-41}
{"v": 1	"t": 1064005	"P": 1678.25	"F": 11018}
{"v": 1	"t": 1064025	"P": 1653.5	"F": 10579}
{"v": 1	"t": 1064048	"P": 1670.25	"F": 10592}
{"v": 1	"t": 1064068	"P": 1672.5	"F": 10773}
{"v": 1	"t": 1064089	"P": 1671.25	"F": 10582}
{"v": 1	"t": 1064109	"P": 1658.0	"F": 10365}
{"v": 1	"t": 1064129	"P": 1688.25	"F": 10623}
{"v": 1	"t": 1064150	"P": 1665.0	"F": 10274}
{"v": 1	"t": 1064170	"P": 1649.5	"F": 10522}
{"v": 1	"t": 1064191	"P": 1652.25	"F": 10053}
{"v": 1	"t": 1064211	"P": 1668.5	"F": 9920}
{"v": 1	"t": 1064231	"P": 1661.0	"F": 10582}
{"v": 1	"t": 1064252	"P": 1650.0	"F": 10331}
{"v": 1	"t": 1064272	"P": 1661.0	"F": 10231}
{"v": 1	"t": 1064292	"P": 1655.25	"F": 10002}
{"v": 1	"t": 1064313	"P": 1635.5	"F": 9941}
{"v": 1	"t": 1064333	"P": 1648.0	"F": 9316}
{"v": 1	"t": 1064353	"P": 1644.75	"F": 8836}
{"v": 1	"t": 1064374	"P": 1613.25	"F": 8612}
{"v": 1	"t": 1064394	"P": 1604.0	"F": 7854}
{"v": 1	"t": 1064415	"P": 1603.0	"F": 7678}
{"v": 1	"t": 1064435	"P": 1599.75	"F": 7381}
{"v": 1	"t": 1064455	"P": 1582.5	"F": 6925}
{"v": 1	"t": 1064476	"P": 1588.5	"F": 6738}
{"v": 1	"t": 1064496	"P": 1582.75	"F": 6426}
{"v": 1	"t": 1064516	"P": 1574.5	"F": 6531}
{"v": 1	"t": 1064537	"P": 1554.0	"F": 6045}
{"v": 1	"t": 1064557	"P": 1570.75	"F": 5832}
{"v": 1	"t": 1064577	"P": 1551.75	"F": 5437}
{"v": 1	"t": 1064598	"P": 1547.75	"F": 5131}
{"v": 1	"t": 1064618	"P": 1546.75	"F": 4761}
{"v": 1	"t": 1064638	"P": 1557.0	"F": 4836}
{"v": 1	"t": 1064659	"P": 1549.75	"F": 4766}
{"v": 1	"t": 1064679	"P": 1532.25	"F": 4566}
{"v": 1	"t": 1064699	"P": 1542.0	"F": 4532}
{"v": 1	"t": 1064720	"P": 1538.5	"F": 4556}
{"v": 1	"t": 1064740	"P": 1543.25	"F": 4400}
{"v": 1	"t": 1064760	"P": 1535.25	"F": 4530}
{"v": 1	"t": 1064781	"P": 1550.5	"F": 4669}
{"v": 1	"t": 1064801	"P": 1563.5	"F": 4559}
{"v": 1	"t": 1064821	"P": 1560.0	"F": 5132}
{"v": 1	"t": 1064842	"P": 1565.25	"F": 5485}
{"v": 1	"t": 1064862	"P": 1592.25	"F": 6241}
{"v": 1	"t": 1064882	"P": 1597.0	"F": 6510}
{"v": 1	"t": 1064903	"P": 1586.25	"F": 6633}
{"v": 1	"t": 1064923	"P": 1588.0	"F": 7126}
{"v": 1	"t": 1064943	"P": 1618.0	"F": 7148}
{"v": 1	"t": 1064964	"P": 1606.0	"F": 7259}
{"v": 1	"t": 1064984	"P": 1603.5	"F": 7554}
{"v": 1	"t": 1065004	"P": 1608.75	"F": 7691	"C": 45.015	"D": 3351	"sn": 54091930088003	"file": "/data/device_log/data0000.out"	"CO2": 644.3684692382812	"Tp": 24.40985870361328	"H": 4.627648048586276e-41}
{"v": 1	"t": 1065025	"P": 1612.0	"F": 7936}
{"v": 1	"t": 1065046	"P": 1620.5	"F": 7839}
{"v": 1	"t": 1065067	"P": 1617.25	"F": 8273}
{"v": 1	"t": 1065087	"P": 1630.75	"F": 8593}
{"v": 1	"t": 1065107	"P": 1637.5	"F": 8328}
{"v": 1	"t": 1065128	"P": 1624.5	"F": 8638}
{"v": 1	"t": 1065148	"P": 1633.75	"F": 8703}
{"v": 1	"t": 1065168	"P": 1646.75	"F": 8934}
{"v": 1	"t": 1065189	"P": 1645.75	"F": 9131}
{"v": 1	"t": 1065209	"P": 1626.0	"F": 9584}
{"v": 1	"t": 1065229	"P": 1646.25	"F": 9354}
{"v": 1	"t": 1065250	"P": 1656.75	"F": 9256}
{"v": 1	"t": 1065270	"P": 1652.0	"F": 9636}
{"v": 1	"t": 1065290	"P": 1639.25	"F": 9564}
{"v": 1	"t": 1065310	"P": 1649.25	"F": 9521}
{"v": 1	"t": 1065331	"P": 1667.5	"F": 9624}
{"v": 1	"t": 1065351	"P": 1656.25	"F": 9788}
{"v": 1	"t": 1065371	"P": 1653.5	"F": 9830}
{"v": 1	"t": 1065392	"P": 1651.75	"F": 9724}
{"v": 1	"t": 1065412	"P": 1669.0	"F": 10128}
{"v": 1	"t": 1065432	"P": 1669.0	"F": 10072}
{"v": 1	"t": 1065453	"P": 1655.5	"F": 10440}
{"v": 1	"t": 1065473	"P": 1665.25	"F": 10276}
{"v": 1	"t": 1065493	"P": 1670.75	"F": 10271}
{"v": 1	"t": 1065514	"P": 1664.75	"F": 10468}
{"v": 1	"t": 1065534	"P": 1664.0	"F": 10437}
{"v": 1	"t": 1065554	"P": 1656.5	"F": 10311}
{"v": 1	"t": 1065575	"P": 1682.0	"F": 10731}
{"v": 1	"t": 1065595	"P": 1672.75	"F": 10922}
{"v": 1	"t": 1065615	"P": 1664.25	"F": 10292}
{"v": 1	"t": 1065636	"P": 1677.5	"F": 10342}
{"v": 1	"t": 1065656	"P": 1684.5	"F": 10605}
{"v": 1	"t": 1065676	"P": 1669.0	"F": 11236}
{"v": 1	"t": 1065697	"P": 1665.0	"F": 10790}
{"v": 1	"t": 1065717	"P": 1679.25	"F": 10887}
{"v": 1	"t": 1065737	"P": 1681.25	"F": 10808}
{"v": 1	"t": 1065758	"P": 1668.25	"F": 11218}
{"v": 1	"t": 1065778	"P": 1675.5	"F": 11265}
{"v": 1	"t": 1065798	"P": 1677.75	"F": 11463}
{"v": 1	"t": 1065818	"P": 1676.25	"F": 10936}
{"v": 1	"t": 1065839	"P": 1672.75	"F": 10900}
{"v": 1	"t": 1065859	"P": 1670.5	"F": 11338}
{"v": 1	"t": 1065879	"P": 1682.75	"F": 11126}
{"v": 1	"t": 1065900	"P": 1681.0	"F": 10818}
{"v": 1	"t": 1065920	"P": 1675.75	"F": 11272}
{"v": 1	"t": 1065940	"P": 1668.5	"F": 11152}
{"v": 1	"t": 1065961	"P": 1680.0	"F": 11223}
{"v": 1	"t": 1065981	"P": 1685.5	"F": 11652}
{"v": 1	"t": 1066001	"P": 1677.25	"F": 11177}
{"v": 1	"t": 1066022	"P": 1673.0	"F": 10865	"C": 45.07	"D": 3350	"sn": 54091930088003	"file": "/data/device_log/data0000.out"}
{"v": 1	"t": 1066042	"P": 1688.25	"F": 11457}
{"v": 1	"t": 1066062	"P": 1680.5	"F": 10936}
{"v": 1	"t": 1066083	"P": 1678.75	"F": 11550}
{"v": 1	"t": 1066103	"P": 1678.25	"F": 11090}
{"v": 1	"t": 1066123	"P": 1687.5	"F": 10888}
{"v": 1	"t": 1066144	"P": 1675.0	"F": 11028}
{"v": 1	"t": 1066164	"P": 1668.25	"F": 11075}
{"v": 1	"t": 1066184	"P": 1664.0	"F": 11475}
{"v": 1	"t": 1066205	"P": 1681.0	"F": 11074}
{"v": 1	"t": 1066225	"P": 1670.5	"F": 10916}
{"v": 1	"t": 1066245	"P": 1665.75	"F": 10768}
{"v": 1	"t": 1066266	"P": 1666.0	"F": 10428}
{"v": 1	"t": 1066286	"P": 1655.5	"F": 11024}
{"v": 1	"t": 1066306	"P": 1664.75	"F": 10301}
{"v": 1	"t": 1066326	"P": 1643.75	"F": 10268}
{"v": 1	"t": 1066347	"P": 1652.0	"F": 10240}
{"v": 1	"t": 1066367	"P": 1656.0	"F": 10093}
{"v": 1	"t": 1066387	"P": 1634.5	"F": 9895}
{"v": 1	"t": 1066408	"P": 1627.25	"F": 8887}
{"v": 1	"t": 1066428	"P": 1639.5	"F": 8962}
{"v": 1	"t": 1066448	"P": 1620.75	"F": 8528}
{"v": 1	"t": 1066469	"P": 1603.5	"F": 8108}
{"v": 1	"t": 1066489	"P": 1595.25	"F": 7733}
{"v": 1	"t": 1066510	"P": 1596.75	"F": 7145}
{"v": 1	"t": 1066530	"P": 1589.25	"F": 6870}
{"v": 1	"t": 1066550	"P": 1580.75	"F": 6778}
{"v": 1	"t": 1066571	"P": 1579.75	"F": 6314}
{"v": 1	"t": 1066591	"P": 1568.75	"F": 6133}
{"v": 1	"t": 1066611	"P": 1555.5	"F": 5880}
{"v": 1	"t": 1066632	"P": 1558.75	"F": 5520}
{"v": 1	"t": 1066652	"P": 1560.0	"F": 4958}
{"v": 1	"t": 1066673	"P": 1538.25	"F": 4732}
{"v": 1	"t": 1066693	"P": 1540.0	"F": 4656}
{"v": 1	"t": 1066713	"P": 1547.0	"F": 4345}
{"v": 1	"t": 1066734	"P": 1536.75	"F": 4317}
{"v": 1	"t": 1066754	"P": 1524.25	"F": 3999}
{"v": 1	"t": 1066774	"P": 1533.25	"F": 3782}
{"v": 1	"t": 1066795	"P": 1531.5	"F": 3456}
{"v": 1	"t": 1066815	"P": 1520.25	"F": 3241}
{"v": 1	"t": 1066836	"P": 1520.75	"F": 3116}
{"v": 1	"t": 1066856	"P": 1529.0	"F": 3013}
{"v": 1	"t": 1066876	"P": 1519.75	"F": 2729}
{"v": 1	"t": 1066897	"P": 1511.25	"F": 2818}
{"v": 1	"t": 1066917	"P": 1526.0	"F": 2656}
{"v": 1	"t": 1066937	"P": 1515.0	"F": 2678}
{"v": 1	"t": 1066958	"P": 1505.75	"F": 2473}
{"v": 1	"t": 1066978	"P": 1522.75	"F": 2491}
{"v": 1	"t": 1066999	"P": 1518.75	"F": 2489}
{"v": 1	"t": 1067019	"P": 1506.25	"F": 2369}
{"v": 1	"t": 1067039	"P": 1515.5	"F": 2212	"C": 45.11	"D": 3350	"sn": 54091930088003	"file": "/data/device_log/data0000.out"	"CO2": 832.3663330078125	"Tp": 24.38048553466797	"H": 1.0063574314117432}
{"v": 1	"t": 1067061	"P": 1513.0	"F": 1980}
{"v": 1	"t": 1067081	"P": 1516.25	"F": 1871}
{"v": 1	"t": 1067103	"P": 1504.75	"F": 1835}
{"v": 1	"t": 1067123	"P": 1511.25	"F": 1722}
{"v": 1	"t": 1067143	"P": 1512.75	"F": 1689}
{"v": 1	"t": 1067164	"P": 1506.0	"F": 1679}
{"v": 1	"t": 1067184	"P": 1504.75	"F": 1720}
{"v": 1	"t": 1067205	"P": 1517.5	"F": 1711}
{"v": 1	"t": 1067225	"P": 1509.0	"F": 1714}
{"v": 1	"t": 1067245	"P": 1504.0	"F": 1725}
{"v": 1	"t": 1067266	"P": 1515.25	"F": 1681}
{"v": 1	"t": 1067286	"P": 1513.25	"F": 1705}
{"v": 1	"t": 1067306	"P": 1505.0	"F": 1728}
{"v": 1	"t": 1067327	"P": 1514.5	"F": 1735}
{"v": 1	"t": 1067347	"P": 1522.75	"F": 1708}
{"v": 1	"t": 1067368	"P": 1514.0	"F": 1748}
{"v": 1	"t": 1067388	"P": 1514.5	"F": 1952}
{"v": 1	"t": 1067408	"P": 1529.5	"F": 2120}
{"v": 1	"t": 1067429	"P": 1519.25	"F": 2472}
{"v": 1	"t": 1067449	"P": 1517.5	"F": 2651}
{"v": 1	"t": 1067469	"P": 1531.25	"F": 2916}
{"v": 1	"t": 1067490	"P": 1534.25	"F": 3197}
{"v": 1	"t": 1067510	"P": 1534.5	"F": 3641}
{"v": 1	"t": 1067531	"P": 1554.5	"F": 4290}
{"v": 1	"t": 1067551	"P": 1572.25	"F": 4893}
{"v": 1	"t": 1067571	"P": 1574.0	"F": 5897}
{"v": 1	"t": 1067592	"P": 1582.75	"F": 6440}
{"v": 1	"t": 1067612	"P": 1601.75	"F": 6753}
{"v": 1	"t": 1067633	"P": 1604.0	"F": 7005}
{"v": 1	"t": 1067653	"P": 1606.75	"F": 7660}
{"v": 1	"t": 1067673	"P": 1628.25	"F": 8155}
{"v": 1	"t": 1067694	"P": 1634.75	"F": 8311}
{"v": 1	"t": 1067714	"P": 1637.75	"F": 8824}
{"v": 1	"t": 1067735	"P": 1654.5	"F": 9203}
{"v": 1	"t": 1067755	"P": 1649.25	"F": 9519}
{"v": 1	"t": 1067776	"P": 1653.5	"F": 9832}
{"v": 1	"t": 1067796	"P": 1658.75	"F": 10228}
{"v": 1	"t": 1067816	"P": 1667.25	"F": 9913}
{"v": 1	"t": 1067837	"P": 1667.0	"F": 10443}
{"v": 1	"t": 1067857	"P": 1680.5	"F": 10695}
{"v": 1	"t": 1067877	"P": 1671.25	"F": 10808}
{"v": 1	"t": 1067898	"P": 1663.5	"F": 10725}
{"v": 1	"t": 1067918	"P": 1681.0	"F": 10927}
{"v": 1	"t": 1067939	"P": 1684.25	"F": 10711}
{"v": 1	"t": 1067959	"P": 1675.0	"F": 10988}
{"v": 1	"t": 1067979	"P": 1680.25	"F": 11781}
{"v": 1	"t": 1068000	"P": 1701.5	"F": 11461}
{"v": 1	"t": 1068020	"P": 1684.0	"F": 12291}
{"v": 1	"t": 1068040	"P": 1686.0	"F": 11947}
{"v": 1	"t": 1068061	"P": 1697.75	"F": 12344	"C": 45.145	"D": 3350	"sn": 54091930088003	"file": "/data/device_log/data0000.out"}
{"v": 1	"t": 1068082	"P": 1692.5	"F": 12156}
{"v": 1	"t": 1068102	"P": 1697.25	"F": 11986}
{"v": 1	"t": 1068125	"P": 1698.75	"F": 12172}
{"v": 1	"t": 1068145	"P": 1704.25	"F": 12266}
{"v": 1	"t": 1068165	"P": 1678.0	"F": 12435}
{"v": 1	"t": 1068186	"P": 1697.75	"F": 12057}
{"v": 1	"t": 1068206	"P": 1692.5	"F": 11960}
{"v": 1	"t": 1068226	"P": 1679.5	"F": 11854}
{"v": 1	"t": 1068247	"P": 1701.75	"F": 11946}
{"v": 1	"t": 1068267	"P": 1710.75	"F": 12421}
{"v": 1	"t": 1068288	"P": 1704.25	"F": 12074}
{"v": 1	"t": 1068308	"P": 1696.0	"F": 12304}
{"v": 1	"t": 1068328	"P": 1699.5	"F": 12005}
{"v": 1	"t": 1068349	"P": 1697.25	"F": 12237}
{"v": 1	"t": 1068369	"P": 1691.0	"F": 12289}
{"v": 1	"t": 1068390	"P": 1708.5	"F": 12090}
{"v": 1	"t": 1068410	"P": 1689.0	"F": 12087}
{"v": 1	"t": 1068430	"P": 1689.5	"F": 12855}
{"v": 1	"t": 1068451	"P": 1710.5	"F": 12363}
{"v": 1	"t": 1068471	"P": 1697.5	"F": 12398}
{"v": 1	"t": 1068491	"P": 1690.5	"F": 12150}
{"v": 1	"t": 1068512	"P": 1697.25	"F": 12269}
{"v": 1	"t": 1068532	"P": 1697.75	"F": 12640}
{"v": 1	"t": 1068553	"P": 1703.75	"F": 12182}
{"v": 1	"t": 1068573	"P": 1691.5	"F": 12774}
{"v": 1	"t": 1068593	"P": 1710.0	"F": 12651}
{"v": 1	"t": 1068614	"P": 1698.25	"F": 12401}
{"v": 1	"t": 1068634	"P": 1695.5	"F": 12491}
{"v": 1	"t": 1068654	"P": 1715.0	"F": 12368}
{"v": 1	"t": 1068675	"P": 1699.25	"F": 12945}
{"v": 1	"t": 1068695	"P": 1683.5	"F": 12794}
{"v": 1	"t": 1068716	"P": 1703.5	"F": 12700}
{"v": 1	"t": 1068736	"P": 1705.25	"F": 12446}
{"v": 1	"t": 1068756	"P": 1698.0	"F": 12385}
{"v": 1	"t": 1068777	"P": 1697.5	"F": 12797}
{"v": 1	"t": 1068797	"P": 1711.5	"F": 12603}
{"v": 1	"t": 1068818	"P": 1698.0	"F": 12205}
{"v": 1	"t": 1068838	"P": 1704.0	"F": 12432}
{"v": 1	"t": 1068858	"P": 1709.5	"F": 12802}
{"v": 1	"t": 1068879	"P": 1700.0	"F": 12396}
{"v": 1	"t": 1068899	"P": 1693.0	"F": 12117}
{"v": 1	"t": 1068919	"P": 1695.75	"F": 12381}
{"v": 1	"t": 1068940	"P": 1690.75	"F": 11642}
{"v": 1	"t": 1068960	"P": 1685.0	"F": 12228}
{"v": 1	"t": 1068981	"P": 1691.5	"F": 11674}
{"v": 1	"t": 1069001	"P": 1680.5	"F": 12059}
{"v": 1	"t": 1069021	"P": 1667.5	"F": 11059}
{"v": 1	"t": 1069042	"P": 1668.25	"F": 10540}
{"v": 1	"t": 1069062	"P": 1663.5	"F": 10173}
{"v": 1	"t": 1069083	"P": 1646.5	"F": 9870	"C": 45.15	"D": 3350	"sn": 54091930088003	"file": "/data/device_log/data0000.out"	"CO2": 810.1722412109375	"Tp": 24.33776092529297	"H": 2.453589916229248}
{"v": 1	"t": 1069104	"P": 1649.25	"F": 9630}
{"v": 1	"t": 1069124	"P": 1649.25	"F": 9606}
{"v": 1	"t": 1069147	"P": 1635.75	"F": 9325}
{"v": 1	"t": 1069167	"P": 1661.25	"F": 9215}
{"v": 1	"t": 1069187	"P": 1641.5	"F": 9565}
{"v": 1	"t": 1069208	"P": 1647.25	"F": 9751}
{"v": 1	"t": 1069228	"P": 1657.75	"F": 9533}
{"v": 1	"t": 1069249	"P": 1647.25	"F": 9547}
{"v": 1	"t": 1069269	"P": 1630.0	"F": 9063}
{"v": 1	"t": 1069289	"P": 1621.25	"F": 8961}
{"v": 1	"t": 1069310	"P": 1623.5	"F": 8490}
{"v": 1	"t": 1069330	"P": 1608.5	"F": 7878}
{"v": 1	"t": 1069350	"P": 1600.0	"F": 7397}
{"v": 1	"t": 1069371	"P": 1602.25	"F": 7417}
{"v": 1	"t": 1069391	"P": 1582.25	"F": 6908}
{"v": 1	"t": 1069412	"P": 1577.0	"F": 6709}
{"v": 1	"t": 1069432	"P": 1576.0	"F": 6296}
{"v": 1	"t": 1069452	"P": 1578.0	"F": 5918}
{"v": 1	"t": 1069473	"P": 1558.25	"F": 5511}
{"v": 1	"t": 1069493	"P": 1543.5	"F": 4881}
{"v": 1	"t": 1069513	"P": 1551.5	"F": 4685}
{"v": 1	"t": 1069534	"P": 1537.5	"F": 4199}
{"v": 1	"t": 1069554	"P": 1530.25	"F": 4047}
{"v": 1	"t": 1069575	"P": 1537.0	"F": 3615}
{"v": 1	"t": 1069595	"P": 1518.5	"F": 3393}
{"v": 1	"t": 1069615	"P": 1515.5	"F": 3137}
{"v": 1	"t": 1069636	"P": 1530.5	"F": 2969}
{"v": 1	"t": 1069656	"P": 1521.5	"F": 2891}
{"v": 1	"t": 1069676	"P": 1508.5	"F": 2676}
{"v": 1	"t": 1069697	"P": 1516.5	"F": 2364}
{"v": 1	"t": 1069717	"P": 1519.25	"F": 2401}
{"v": 1	"t": 1069738	"P": 1509.0	"F": 2127}
{"v": 1	"t": 1069758	"P": 1511.25	"F": 2013}
{"v": 1	"t": 1069778	"P": 1522.75	"F": 2042}
{"v": 1	"t": 1069799	"P": 1513.0	"F": 1931}
{"v": 1	"t": 1069819	"P": 1501.0	"F": 1891}
{"v": 1	"t": 1069839	"P": 1519.5	"F": 2004}
{"v": 1	"t": 1069860	"P": 1517.25	"F": 1930}
{"v": 1	"t": 1069880	"P": 1506.0	"F": 1894}
{"v": 1	"t": 1069901	"P": 1515.75	"F": 1906}
{"v": 1	"t": 1069921	"P": 1520.5	"F": 1980}
{"v": 1	"t": 1069941	"P": 1511.75	"F": 1937}
{"v": 1	"t": 1069962	"P": 1511.75	"F": 1916}
{"v": 1	"t": 1069982	"P": 1522.25	"F": 1975}
{"v": 1	"t": 1070002	"P": 1515.5	"F": 1970}
{"v": 1	"t": 1070023	"P": 1509.25	"F": 1906}
{"v": 1	"t": 1070043	"P": 1524.25	"F": 1953}
{"v": 1	"t": 1070064	"P": 1520.5	"F": 2059}
{"v": 1	"t": 1070084	"P": 1510.5	"F": 2015}
{"v": 1	"t": 1070104	"P": 1516.0	"F": 1929	"C": 45.25	"D": 3349	"sn": 54091930088003	"file": "/data/device_log/data0000.out"}
{"v": 1	"t": 1070125	"P": 1519.25	"F": 2041}
{"v": 1	"t": 1070146	"P": 1516.0	"F": 1962}
{"v": 1	"t": 1070168	"P": 1519.25	"F": 2010}
{"v": 1	"t": 1070188	"P": 1526.0	"F": 2136}
{"v": 1	"t": 1070209	"P": 1519.75	"F": 2307}
{"v": 1	"t": 1070229	"P": 1522.25	"F": 2672}
{"v": 1	"t": 1070250	"P": 1532.0	"F": 3133}
{"v": 1	"t": 1070270	"P": 1536.75	"F": 3477}
{"v": 1	"t": 1070290	"P": 1539.5	"F": 4135}
{"v": 1	"t": 1070311	"P": 1555.0	"F": 4487}
{"v": 1	"t": 1070331	"P": 1555.0	"F": 4970}
{"v": 1	"t": 1070352	"P": 1558.75	"F": 5450}
{"v": 1	"t": 1070372	"P": 1580.5	"F": 5694}
{"v": 1	"t": 1070393	"P": 1572.25	"F": 6043}
{"v": 1	"t": 1070413	"P": 1578.75	"F": 6311}
{"v": 1	"t": 1070433	"P": 1590.75	"F": 6478}
{"v": 1	"t": 1070454	"P": 1593.5	"F": 6689}
{"v": 1	"t": 1070474	"P": 1588.75	"F": 7038}
{"v": 1	"t": 1070494	"P": 1613.75	"F": 7355}
{"v": 1	"t": 1070515	"P": 1615.25	"F": 7508}
{"v": 1	"t": 1070535	"P": 1612.0	"F": 8106}
{"v": 1	"t": 1070556	"P": 1624.25	"F": 8149}
{"v": 1	"t": 1070576	"P": 1638.5	"F": 8552}
{"v": 1	"t": 1070596	"P": 1629.25	"F": 9124}
{"v": 1	"t": 1070617	"P": 1636.5	"F": 9063}
{"v": 1	"t": 1070637	"P": 1652.75	"F": 9252}
{"v": 1	"t": 1070657	"P": 1641.0	"F": 9238}
{"v": 1	"t": 1070678	"P": 1657.0	"F": 9481}
{"v": 1	"t": 1070698	"P": 1654.0	"F": 10077}
{"v": 1	"t": 1070719	"P": 1667.0	"F": 10372}
{"v": 1	"t": 1070739	"P": 1661.25	"F": 10297}
{"v": 1	"t": 1070759	"P": 1674.25	"F": 10259}
{"v": 1	"t": 1070780	"P": 1685.75	"F": 10174}
{"v": 1	"t": 1070800	"P": 1671.25	"F": 10882}
{"v": 1	"t": 1070820	"P": 1661.75	"F": 10900}
{"v": 1	"t": 1070841	"P": 1685.0	"F": 10950}
{"v": 1	"t": 1070861	"P": 1673.0	"F": 11119}
{"v": 1	"t": 1070882	"P": 1677.0	"F": 11345}
{"v": 1	"t": 1070902	"P": 1699.0	"F": 11604}
{"v": 1	"t": 1070922	"P": 1688.5	"F": 11428}
{"v": 1	"t": 1070943	"P": 1688.5	"F": 11411}
{"v": 1	"t": 1070963	"P": 1694.5	"F": 11525}
{"v": 1	"t": 1070983	"P": 1699.0	"F": 11860}
{"v": 1	"t": 1071004	"P": 1683.75	"F": 11933}
{"v": 1	"t": 1071024	"P": 1692.25	"F": 12025}
{"v": 1	"t": 1071045	"P": 1700.0	"F": 12017}
{"v": 1	"t": 1071065	"P": 1692.0	"F": 12090}
{"v": 1	"t": 1071086	"P": 1691.25	"F": 12489}
{"v": 1	"t": 1071106	"P": 1703.75	"F": 12030}
{"v": 1	"t": 1071126	"P": 1695.75	"F": 12122	"C": 45.245	"D": 3349	"sn": 54091930088003	"file": "/data/device_log/data0000.out"	"CO2": 1343.010986328125	"Tp": 24.311058044433594	"H": 3.5109565258026123}
{"v": 1	"t": 1071148	"P": 1711.25	"F": 12312}
{"v": 1	"t": 1071169	"P": 1697.25	"F": 12511}
{"v": 1	"t": 1071190	"P": 1691.0	"F": 12356}
{"v": 1	"t": 1071211	"P": 1709.5	"F": 12705}
{"v": 1	"t": 1071231	"P": 1700.75	"F": 12369}
{"v": 1	"t": 1071252	"P": 1694.25	"F": 12687}
{"v": 1	"t": 1071272	"P": 1716.0	"F": 12356}
{"v": 1	"t": 1071292	"P": 1704.25	"F": 12581}
{"v": 1	"t": 1071313	"P": 1700.0	"F": 13051}
{"v": 1	"t": 1071333	"P": 1714.5	"F": 12940}
{"v": 1	"t": 1071354	"P": 1704.0	"F": 12330}
{"v": 1	"t": 1071374	"P": 1703.75	"F": 12867}
{"v": 1	"t": 1071394	"P": 1701.5	"F": 12873}
{"v": 1	"t": 1071415	"P": 1708.75	"F": 12887}
{"v": 1	"t": 1071435	"P": 1704.25	"F": 13181}
{"v": 1	"t": 1071456	"P": 1707.25	"F": 13456}
{"v": 1	"t": 1071476	"P": 1720.5	"F": 12660}
{"v": 1	"t": 1071496	"P": 1711.75	"F": 12333}
{"v": 1	"t": 1071517	"P": 1699.25	"F": 12948}
{"v": 1	"t": 1071537	"P": 1721.5	"F": 12922}
{"v": 1	"t": 1071557	"P": 1717.0	"F": 13215}
{"v": 1	"t": 1071578	"P": 1711.25	"F": 12787}
{"v": 1	"t": 1071598	"P": 1707.5	"F": 12912}
{"v": 1	"t": 1071618	"P": 1721.5	"F": 12976}
{"v": 1	"t": 1071639	"P": 1703.25	"F": 13331}
{"v": 1	"t": 1071659	"P": 1712.25	"F": 13175}
{"v": 1	"t": 1071680	"P": 1725.5	"F": 13041}
{"v": 1	"t": 1071700	"P": 1708.0	"F": 12636}
{"v": 1	"t": 1071720	"P": 1711.0	"F": 12972}
{"v": 1	"t": 1071741	"P": 1723.25	"F": 13108}
{"v": 1	"t": 1071761	"P": 1705.5	"F": 13463}
{"v": 1	"t": 1071781	"P": 1698.5	"F": 13338}
{"v": 1	"t": 1071802	"P": 1704.75	"F": 13158}
{"v": 1	"t": 1071822	"P": 1709.25	"F": 12982}
{"v": 1	"t": 1071843	"P": 1699.0	"F": 12906}
{"v": 1	"t": 1071863	"P": 1680.25	"F": 11735}
{"v": 1	"t": 1071883	"P": 1688.5	"F": 11400}
{"v": 1	"t": 1071904	"P": 1654.75	"F": 10558}
{"v": 1	"t": 1071924	"P": 1648.25	"F": 10084}
{"v": 1	"t": 1071945	"P": 1648.0	"F": 9530}
{"v": 1	"t": 1071965	"P": 1632.0	"F": 8845}
{"v": 1	"t": 1071985	"P": 1613.75	"F": 8412}
{"v": 1	"t": 1072006	"P": 1623.5	"F": 8177}
{"v": 1	"t": 1072026	"P": 1607.0	"F": 7712}
{"v": 1	"t": 1072047	"P": 1596.75	"F": 7419}
{"v": 1	"t": 1072067	"P": 1600.5	"F": 7135}
{"v": 1	"t": 1072087	"P": 1593.0	"F": 6743}
{"v": 1	"t": 1072108	"P": 1574.5	"F": 6665}
{"v": 1	"t": 1072129	"P": 1559.25	"F": 6127}
{"v": 1	"t": 1072150	"P": 1568.25	"F": 5711	"C": 45.26	"D": 3349	"sn": 54091930088003	"file": "/data/device_log/data0000.out"}
{"v": 1	"t": 1072170	"P": 1556.25	"F": 5517}
{"v": 1	"t": 1072191	"P": 1551.5	"F": 5111}
{"v": 1	"t": 1072213	"P": 1556.75	"F": 4889}
{"v": 1	"t": 1072234	"P": 1544.75	"F": 4701}
{"v": 1	"t": 1072254	"P": 1529.5	"F": 4437}
{"v": 1	"t": 1072274	"P": 1540.0	"F": 4212}
{"v": 1	"t": 1072295	"P": 1532.75	"F": 4242}
{"v": 1	"t": 1072315	"P": 1532.25	"F": 3974}
{"v": 1	"t": 1072336	"P": 1529.75	"F": 3724}
{"v": 1	"t": 1072356	"P": 1540.0	"F": 3771}
{"v": 1	"t": 1072376	"P": 1527.75	"F": 3663}
{"v": 1	"t": 1072397	"P": 1522.25	"F": 3717}
{"v": 1	"t": 1072417	"P": 1535.0	"F": 3600}
{"v": 1	"t": 1072437	"P": 1527.25	"F": 3574}
{"v": 1	"t": 1072458	"P": 1521.75	"F": 3757}
{"v": 1	"t": 1072478	"P": 1537.5	"F": 3775}
{"v": 1	"t": 1072499	"P": 1532.75	"F": 3634}
{"v": 1	"t": 1072519	"P": 1527.5	"F": 3669}
{"v": 1	"t": 1072539	"P": 1541.0	"F": 3485}
{"v": 1	"t": 1072560	"P": 1535.0	"F": 3727}
{"v": 1	"t": 1072580	"P": 1531.75	"F": 3807}
{"v": 1	"t": 1072601	"P": 1539.5	"F": 3801}
{"v": 1	"t": 1072621	"P": 1540.75	"F": 3677}
{"v": 1	"t": 1072641	"P": 1526.25	"F": 3789}
{"v": 1	"t": 1072662	"P": 1533.5	"F": 3812}
{"v": 1	"t": 1072682	"P": 1551.25	"F": 3770}
{"v": 1	"t": 1072702	"P": 1542.5	"F": 3933}
{"v": 1	"t": 1072723	"P": 1539.25	"F": 4193}
{"v": 1	"t": 1072743	"P": 1557.5	"F": 4438}
{"v": 1	"t": 1072764	"P": 1557.5	"F": 4926}
{"v": 1	"t": 1072784	"P": 1565.0	"F": 5476}
{"v": 1	"t": 1072804	"P": 1583.75	"F": 6031}
{"v": 1	"t": 1072825	"P": 1591.25	"F": 6438}
{"v": 1	"t": 1072845	"P": 1592.25	"F": 6740}
{"v": 1	"t": 1072865	"P": 1602.25	"F": 7235}
{"v": 1	"t": 1072886	"P": 1622.5	"F": 7661}
{"v": 1	"t": 1072906	"P": 1619.5	"F": 7590}
{"v": 1	"t": 1072927	"P": 1613.5	"F": 8147}
{"v": 1	"t": 1072947	"P": 1637.25	"F": 8217}
{"v": 1	"t": 1072967	"P": 1630.25	"F": 8632}
{"v": 1	"t": 1072988	"P": 1632.5	"F": 8707}
{"v": 1	"t": 1073008	"P": 1642.5	"F": 9177}
{"v": 1	"t": 1073028	"P": 1659.0	"F": 9471}
{"v": 1	"t": 1073049	"P": 1640.75	"F": 9597}
{"v": 1	"t": 1073069	"P": 1647.5	"F": 9775}
{"v": 1	"t": 1073090	"P": 1662.0	"F": 10098}
{"v": 1	"t": 1073110	"P": 1661.5	"F": 10099}
{"v": 1	"t": 1073130	"P": 1666.75	"F": 10084}
{"v": 1	"t": 1073151	"P": 1679.5	"F": 10532}
{"v": 1	"t": 1073171	"P": 1678.25	"F": 10602	"C": 45.34	"D": 3348	"sn": 54091930088003	"file": "/data/device_log/data0000.out"	"CO2": 1329.28466796875	"Tp": 24.279014587402344	"H": 4.706009864807129}
{"v": 1	"t": 1073193	"P": 1664.25	"F": 10619}
{"v": 1	"t": 1073213	"P": 1663.75	"F": 10814}
{"v": 1	"t": 1073234	"P": 1683.5	"F": 11009}
{"v": 1	"t": 1073255	"P": 1681.25	"F": 11007}
{"v": 1	"t": 1073275	"P": 1679.25	"F": 11780}
{"v": 1	"t": 1073296	"P": 1677.5	"F": 10684}
{"v": 1	"t": 1073316	"P": 1690.25	"F": 11428}
{"v": 1	"t": 1073336	"P": 1682.75	"F": 11220}
{"v": 1	"t": 1073357	"P": 1691.0	"F": 11390}
{"v": 1	"t": 1073377	"P": 1680.25	"F": 11530}
{"v": 1	"t": 1073397	"P": 1680.0	"F": 11860}
{"v": 1	"t": 1073418	"P": 1679.5	"F": 11585}
{"v": 1	"t": 1073438	"P": 1693.0	"F": 12113}
{"v": 1	"t": 1073459	"P": 1695.75	"F": 11749}
{"v": 1	"t": 1073479	"P": 1678.75	"F": 11982}
{"v": 1	"t": 1073499	"P": 1692.5	"F": 11838}
{"v": 1	"t": 1073520	"P": 1702.0	"F": 12142}
{"v": 1	"t": 1073540	"P": 1694.25	"F": 12452}
{"v": 1	"t": 1073560	"P": 1697.25	"F": 12155}
{"v": 1	"t": 1073581	"P": 1699.75	"F": 12501}
{"v": 1	"t": 1073601	"P": 1702.75	"F": 12289}
{"v": 1	"t": 1073622	"P": 1695.75	"F": 12476}
{"v": 1	"t": 1073642	"P": 1698.0	"F": 12353}
{"v": 1	"t": 1073662	"P": 1688.75	"F": 12214}
{"v": 1	"t": 1073683	"P": 1688.0	"F": 12375}
{"v": 1	"t": 1073703	"P": 1710.0	"F": 12753}
{"v": 1	"t": 1073724	"P": 1703.75	"F": 12418}
{"v": 1	"t": 1073744	"P": 1697.75	"F": 12854}
{"v": 1	"t": 1073764	"P": 1701.5	"F": 12422}
{"v": 1	"t": 1073785	"P": 1701.75	"F": 12873}
{"v": 1	"t": 1073805	"P": 1701.25	"F": 11994}
{"v": 1	"t": 1073825	"P": 1702.25	"F": 12286}
{"v": 1	"t": 1073846	"P": 1707.75	"F": 12745}
{"v": 1	"t": 1073866	"P": 1698.5	"F": 12060}
{"v": 1	"t": 1073887	"P": 1687.75	"F": 12940}
{"v": 1	"t": 1073907	"P": 1702.0	"F": 12784}
{"v": 1	"t": 1073927	"P": 1706.75	"F": 11789}
{"v": 1	"t": 1073948	"P": 1701.75	"F": 13198}
{"v": 1	"t": 1073968	"P": 1701.75	"F": 12500}
{"v": 1	"t": 1073988	"P": 1698.0	"F": 12556}
{"v": 1	"t": 1074009	"P": 1695.0	"F": 12324}
{"v": 1	"t": 1074029	"P": 1696.0	"F": 12401}
{"v": 1	"t": 1074049	"P": 1697.75	"F": 12427}
{"v": 1	"t": 1074070	"P": 1683.75	"F": 12092}
{"v": 1	"t": 1074090	"P": 1678.5	"F": 12456}
{"v": 1	"t": 1074111	"P": 1678.0	"F": 11659}
{"v": 1	"t": 1074131	"P": 1664.0	"F": 11231}
{"v": 1	"t": 1074151	"P": 1652.5	"F": 11076}
{"v": 1	"t": 1074172	"P": 1648.5	"F": 10246}
{"v": 1	"t": 1074192	"P": 1644.5	"F": 9422	"C": 45.325	"D": 3348	"sn": 54091930088003	"file": "/data/device_log/data0000.out"}
{"v": 1	"t": 1074213	"P": 1635.5	"F": 8746}
{"v": 1	"t": 1074233	"P": 1636.0	"F": 8081}
{"v": 1	"t": 1074257	"P": 1631.75	"F": 8128}
{"v": 1	"t": 1074277	"P": 1615.0	"F": 7713}
{"v": 1	"t": 1074298	"P": 1607.0	"F": 7480}
{"v": 1	"t": 1074318	"P": 1613.75	"F": 7694}
{"v": 1	"t": 1074339	"P": 1596.0	"F": 7426}
{"v": 1	"t": 1074359	"P": 1581.5	"F": 6991}
{"v": 1	"t": 1074379	"P": 1592.5	"F": 6555}
{"v": 1	"t": 1074400	"P": 1575.5	"F": 6496}
{"v": 1	"t": 1074420	"P": 1562.5	"F": 6067}
{"v": 1	"t": 1074441	"P": 1574.25	"F": 5684}
{"v": 1	"t": 1074461	"P": 1572.5	"F": 5610}
{"v": 1	"t": 1074482	"P": 1556.5	"F": 5316}
{"v": 1	"t": 1074502	"P": 1562.75	"F": 5338}
{"v": 1	"t": 1074522	"P": 1555.75	"F": 5327}
{"v": 1	"t": 1074543	"P": 1542.75	"F": 4960}
{"v": 1	"t": 1074563	"P": 1554.25	"F": 4543}
{"v": 1	"t": 1074584	"P": 1549.75	"F": 4328}
{"v": 1	"t": 1074604	"P": 1532.75	"F": 4151}
{"v": 1	"t": 1074624	"P": 1541.5	"F": 4223}
{"v": 1	"t": 1074645	"P": 1540.75	"F": 3927}
{"v": 1	"t": 1074665	"P": 1534.25	"F": 3968}
{"v": 1	"t": 1074686	"P": 1543.0	"F": 3857}
{"v": 1	"t": 1074706	"P": 1531.75	"F": 3885}
{"v": 1	"t": 1074726	"P": 1523.5	"F": 3827}
{"v": 1	"t": 1074747	"P": 1536.25	"F": 3833}
{"v": 1	"t": 1074767	"P": 1535.5	"F": 3710}
{"v": 1	"t": 1074788	"P": 1527.25	"F": 3600}
{"v": 1	"t": 1074808	"P": 1531.75	"F": 3873}
{"v": 1	"t": 1074828	"P": 1538.0	"F": 3779}
{"v": 1	"t": 1074849	"P": 1530.0	"F": 3896}
{"v": 1	"t": 1074869	"P": 1531.75	"F": 3781}
{"v": 1	"t": 1074890	"P": 1543.0	"F": 3793}
{"v": 1	"t": 1074910	"P": 1541.0	"F": 3975}
{"v": 1	"t": 1074930	"P": 1535.25	"F": 4231}
{"v": 1	"t": 1074951	"P": 1551.25	"F": 4308}
{"v": 1	"t": 1074971	"P": 1551.25	"F": 4669}
{"v": 1	"t": 1074991	"P": 1550.75	"F": 4845}
{"v": 1	"t": 1075012	"P": 1561.5	"F": 5149}
{"v": 1	"t": 1075032	"P": 1581.25	"F": 5289}
{"v": 1	"t": 1075053	"P": 1580.5	"F": 5902}
{"v": 1	"t": 1075073	"P": 1582.0	"F": 6473}
{"v": 1	"t": 1075093	"P": 1595.75	"F": 6593}
{"v": 1	"t": 1075114	"P": 1592.75	"F": 6842}
{"v": 1	"t": 1075134	"P": 1593.25	"F": 7243}
{"v": 1	"t": 1075154	"P": 1614.25	"F": 7257}
{"v": 1	"t": 1075175	"P": 1614.75	"F": 7605}
{"v": 1	"t": 1075195	"P": 1613.0	"F": 7819}
{"v": 1	"t": 1075216	"P": 1620.5	"F": 8196	"C": 45.375	"D": 3348	"sn": 54091930088003	"file": "/data/device_log/data0000.out"	"CO2": 1374.21044921875	"Tp": 24.25231170654297	"H": 5.639077186584473}
{"v": 1	"t": 1075237	"P": 1627.5	"F": 8393}
{"v": 1	"t": 1075258	"P": 1620.0	"F": 8425}
{"v": 1	"t": 1075280	"P": 1621.5	"F": 8906}
{"v": 1	"t": 1075301	"P": 1649.0	"F": 8993}
{"v": 1	"t": 1075321	"P": 1638.5	"F": 8613}
{"v": 1	"t": 1075342	"P": 1646.75	"F": 9388}
{"v": 1	"t": 1075362	"P": 1652.25	"F": 9407}
{"v": 1	"t": 1075382	"P": 1647.5	"F": 9953}
{"v": 1	"t": 1075403	"P": 1650.75	"F": 10032}
{"v": 1	"t": 1075423	"P": 1663.0	"F": 9864}
{"v": 1	"t": 1075443	"P": 1669.0	"F": 10273}
{"v": 1	"t": 1075464	"P": 1653.75	"F": 10140}
{"v": 1	"t": 1075484	"P": 1655.25	"F": 10220}
{"v": 1	"t": 1075505	"P": 1671.25	"F": 10530}
{"v": 1	"t": 1075525	"P": 1661.75	"F": 10556}
{"v": 1	"t": 1075545	"P": 1661.5	"F": 10640}
{"v": 1	"t": 1075566	"P": 1681.25	"F": 10653}
{"v": 1	"t": 1075586	"P": 1676.25	"F": 10689}
{"v": 1	"t": 1075607	"P": 1651.0	"F": 10969}
{"v": 1	"t": 1075627	"P": 1665.0	"F": 10876}
{"v": 1	"t": 1075647	"P": 1660.25	"F": 10631}
{"v": 1	"t": 1075668	"P": 1671.5	"F": 10840}
{"v": 1	"t": 1075688	"P": 1677.5	"F": 10549}
{"v": 1	"t": 1075708	"P": 1676.75	"F": 11132}
{"v": 1	"t": 1075729	"P": 1664.5	"F": 11116}
{"v": 1	"t": 1075749	"P": 1676.5	"F": 10832}
{"v": 1	"t": 1075769	"P": 1677.25	"F": 11050}
{"v": 1	"t": 1075790	"P": 1672.75	"F": 10979}
{"v": 1	"t": 1075810	"P": 1661.75	"F": 10827}
{"v": 1	"t": 1075831	"P": 1692.0	"F": 10847}
{"v": 1	"t": 1075851	"P": 1679.25	"F": 11165}
{"v": 1	"t": 1075871	"P": 1675.75	"F": 10968}
{"v": 1	"t": 1075892	"P": 1670.25	"F": 11508}
{"v": 1	"t": 1075912	"P": 1683.0	"F": 11100}
{"v": 1	"t": 1075933	"P": 1679.75	"F": 11376}
{"v": 1	"t": 1075953	"P": 1690.0	"F": 11086}
{"v": 1	"t": 1075973	"P": 1685.25	"F": 11236}
{"v": 1	"t": 1075994	"P": 1671.5	"F": 11267}
{"v": 1	"t": 1076014	"P": 1680.75	"F": 11317}
{"v": 1	"t": 1076035	"P": 1682.25	"F": 11589}
{"v": 1	"t": 1076055	"P": 1661.0	"F": 10665}
{"v": 1	"t": 1076075	"P": 1659.5	"F": 11210}
{"v": 1	"t": 1076096	"P": 1691.75	"F": 11293}
{"v": 1	"t": 1076116	"P": 1683.75	"F": 11136}
{"v": 1	"t": 1076137	"P": 1666.5	"F": 11594}
{"v": 1	"t": 1076157	"P": 1672.5	"F": 11201}
{"v": 1	"t": 1076177	"P": 1684.5	"F": 11597}
{"v": 1	"t": 1076198	"P": 1659.75	"F": 11423}
{"v": 1	"t": 1076218	"P": 1669.5	"F": 11429}
{"v": 1	"t": 1076238	"P": 1680.75	"F": 11600	"C": 45.4	"D": 3348	"sn": 54091930088003	"file": "/data/device_log/data0000.out"}
{"v": 1	"t": 1076259	"P": 1683.25	"F": 11630}
{"v": 1	"t": 1076280	"P": 1685.25	"F": 11149}
{"v": 1	"t": 1076302	"P": 1685.0	"F": 11214}
{"v": 1	"t": 1076322	"P": 1679.25	"F": 11275}
{"v": 1	"t": 1076343	"P": 1669.0	"F": 10711}
{"v": 1	"t": 1076363	"P": 1672.25	"F": 10948}
{"v": 1	"t": 1076384	"P": 1680.25	"F": 11153}
{"v": 1	"t": 1076404	"P": 1670.0	"F": 10613}
{"v": 1	"t": 1076424	"P": 1672.25	"F": 11270}
{"v": 1	"t": 1076445	"P": 1673.25	"F": 10540}
{"v": 1	"t": 1076465	"P": 1656.0	"F": 10512}
{"v": 1	"t": 1076485	"P": 1650.75	"F": 10279}
{"v": 1	"t": 1076506	"P": 1651.5	"F": 9845}
{"v": 1	"t": 1076526	"P": 1635.0	"F": 9414}
{"v": 1	"t": 1076547	"P": 1620.25	"F": 8642}
{"v": 1	"t": 1076567	"P": 1622.75	"F": 8079}
{"v": 1	"t": 1076587	"P": 1610.75	"F": 7812}
{"v": 1	"t": 1076608	"P": 1597.75	"F": 7143}
{"v": 1	"t": 1076628	"P": 1588.75	"F": 6585}
{"v": 1	"t": 1076648	"P": 1591.0	"F": 6399}
{"v": 1	"t": 1076669	"P": 1572.25	"F": 6306}
{"v": 1	"t": 1076689	"P": 1577.25	"F": 6216}
{"v": 1	"t": 1076710	"P": 1575.25	"F": 6213}
{"v": 1	"t": 1076730	"P": 1563.0	"F": 5814}
{"v": 1	"t": 1076751	"P": 1557.25	"F": 5628}
{"v": 1	"t": 1076771	"P": 1557.5	"F": 5050}
{"v": 1	"t": 1076791	"P": 1541.75	"F": 5018}
{"v": 1	"t": 1076812	"P": 1539.75	"F": 4703}
{"v": 1	"t": 1076832	"P": 1545.5	"F": 4382}
{"v": 1	"t": 1076852	"P": 1543.5	"F": 4306}
{"v": 1	"t": 1076873	"P": 1536.75	"F": 4076}
{"v": 1	"t": 1076893	"P": 1544.0	"F": 4176}
{"v": 1	"t": 1076914	"P": 1544.75	"F": 4196}
{"v": 1	"t": 1076934	"P": 1539.25	"F": 4265}
{"v": 1	"t": 1076954	"P": 1535.75	"F": 4353}
{"v": 1	"t": 1076975	"P": 1552.5	"F": 4449}
{"v": 1	"t": 1076995	"P": 1548.5	"F": 4462}
{"v": 1	"t": 1077015	"P": 1547.5	"F": 4631}
{"v": 1	"t": 1077036	"P": 1549.25	"F": 4494}
{"v": 1	"t": 1077056	"P": 1555.75	"F": 4480}
{"v": 1	"t": 1077076	"P": 1544.0	"F": 4437}
{"v": 1	"t": 1077097	"P": 1557.75	"F": 4725}
{"v": 1	"t": 1077117	"P": 1559.0	"F": 4637}
{"v": 1	"t": 1077138	"P": 1545.5	"F": 4650}
{"v": 1	"t": 1077158	"P": 1548.25	"F": 4811}
{"v": 1	"t": 1077178	"P": 1560.0	"F": 4806}
{"v": 1	"t": 1077199	"P": 1558.25	"F": 4950}
{"v": 1	"t": 1077219	"P": 1546.0	"F": 4964}
{"v": 1	"t": 1077239	"P": 1561.25	"F": 4935}
{"v": 1	"t": 1077260	"P": 1559.75	"F": 4839	"C": 45.425	"D": 3348	"sn": 54091930088003	"file": "/data/device_log/data0000.out"	"CO2": 1751.677734375	"Tp": 24.236282348632812	"H": 6.708366870880127}
{"v": 1	"t": 1077281	"P": 1552.25	"F": 5124}
{"v": 1	"t": 1077302	"P": 1567.25	"F": 5104}
{"v": 1	"t": 1077324	"P": 1563.75	"F": 5460}
{"v": 1	"t": 1077344	"P": 1563.5	"F": 5720}
{"v": 1	"t": 1077365	"P": 1576.25	"F": 5898}
{"v": 1	"t": 1077385	"P": 1575.0	"F": 6160}
{"v": 1	"t": 1077405	"P": 1583.5	"F": 6514}
{"v": 1	"t": 1077426	"P": 1592.25	"F": 6672}
{"v": 1	"t": 1077446	"P": 1590.0	"F": 6803}
{"v": 1	"t": 1077467	"P": 1585.5	"F": 6708}
{"v": 1	"t": 1077487	"P": 1596.25	"F": 6932}
{"v": 1	"t": 1077507	"P": 1604.75	"F": 7194}
{"v": 1	"t": 1077528	"P": 1601.0	"F": 7460}
{"v": 1	"t": 1077548	"P": 1607.0	"F": 7704}
{"v": 1	"t": 1077568	"P": 1618.75	"F": 7779}
{"v": 1	"t": 1077589	"P": 1608.25	"F": 8159}
{"v": 1	"t": 1077609	"P": 1611.0	"F": 8229}
{"v": 1	"t": 1077630	"P": 1636.5	"F": 8533}
{"v": 1	"t": 1077650	"P": 1630.25	"F": 8911}
{"v": 1	"t": 1077670	"P": 1638.25	"F": 9046}
{"v": 1	"t": 1077691	"P": 1645.25	"F": 8939}
{"v": 1	"t": 1077711	"P": 1644.25	"F": 9432}
{"v": 1	"t": 1077731	"P": 1633.75	"F": 9377}
{"v": 1	"t": 1077752	"P": 1648.75	"F": 9622}
{"v": 1	"t": 1077772	"P": 1654.25	"F": 10058}
{"v": 1	"t": 1077793	"P": 1651.5	"F": 9848}
{"v": 1	"t": 1077813	"P": 1650.5	"F": 9906}
{"v": 1	"t": 1077833	"P": 1666.5	"F": 9760}
{"v": 1	"t": 1077854	"P": 1658.5	"F": 10049}
{"v": 1	"t": 1077874	"P": 1657.5	"F": 10294}
{"v": 1	"t": 1077894	"P": 1659.0	"F": 10249}
{"v": 1	"t": 1077915	"P": 1664.0	"F": 10019}
{"v": 1	"t": 1077935	"P": 1665.25	"F": 10535}
{"v": 1	"t": 1077956	"P": 1670.25	"F": 11230}
{"v": 1	"t": 1077976	"P": 1676.75	"F": 11021}
{"v": 1	"t": 1077996	"P": 1657.5	"F": 10996}
{"v": 1	"t": 1078017	"P": 1668.25	"F": 10516}
{"v": 1	"t": 1078037	"P": 1675.75	"F": 10937}
{"v": 1	"t": 1078058	"P": 1670.25	"F": 11157}
{"v": 1	"t": 1078078	"P": 1674.0	"F": 11080}
{"v": 1	"t": 1078099	"P": 1674.75	"F": 11161}
{"v": 1	"t": 1078119	"P": 1666.0	"F": 10907}
{"v": 1	"t": 1078139	"P": 1677.25	"F": 11239}
{"v": 1	"t": 1078160	"P": 1678.25	"F": 11534}
{"v": 1	"t": 1078180	"P": 1673.0	"F": 11665}
{"v": 1	"t": 1078201	"P": 1684.5	"F": 11492}
{"v": 1	"t": 1078221	"P": 1677.75	"F": 11395}
{"v": 1	"t": 1078242	"P": 1675.75	"F": 11433}
{"v": 1	"t": 1078262	"P": 1684.0	"F": 11618}
{"v": 1	"t": 1078282	"P": 1680.5	"F": 11396	"C": 45.48	"D": 3347	"sn": 54091930088003	"file": "/data/device_log/data0000.out"}
{"v": 1	"t": 1078303	"P": 1672.0	"F": 11701}
{"v": 1	"t": 1078323	"P": 1689.25	"F": 11932}
{"v": 1	"t": 1078346	"P": 1696.5	"F": 12220}
{"v": 1	"t": 1078366	"P": 1680.5	"F": 12040}
{"v": 1	"t": 1078387	"P": 1687.25	"F": 11547}
{"v": 1	"t": 1078407	"P": 1698.25	"F": 11932}
{"v": 1	"t": 1078427	"P": 1685.75	"F": 11945}
{"v": 1	"t": 1078448	"P": 1684.0	"F": 12112}
{"v": 1	"t": 1078468	"P": 1695.0	"F": 12009}
{"v": 1	"t": 1078489	"P": 1684.0	"F": 11495}
{"v": 1	"t": 1078509	"P": 1677.25	"F": 12158}
{"v": 1	"t": 1078529	"P": 1690.0	"F": 12644}
{"v": 1	"t": 1078550	"P": 1693.25	"F": 11646}
{"v": 1	"t": 1078570	"P": 1683.75	"F": 11413}
{"v": 1	"t": 1078590	"P": 1688.25	"F": 11661}
{"v": 1	"t": 1078611	"P": 1691.5	"F": 12073}
{"v": 1	"t": 1078631	"P": 1693.75	"F": 11947}
{"v": 1	"t": 1078652	"P": 1676.75	"F": 12397}
{"v": 1	"t": 1078672	"P": 1697.75	"F": 11775}
{"v": 1	"t": 1078692	"P": 1692.5	"F": 12078}
{"v": 1	"t": 1078713	"P": 1675.5	"F": 11732}
{"v": 1	"t": 1078733	"P": 1681.0	"F": 11855}
{"v": 1	"t": 1078753	"P": 1697.75	"F": 11820}
{"v": 1	"t": 1078774	"P": 1682.75	"F": 11441}
{"v": 1	"t": 1078794	"P": 1677.25	"F": 11952}
{"v": 1	"t": 1078815	"P": 1698.0	"F": 11859}
{"v": 1	"t": 1078835	"P": 1683.5	"F": 11880}
{"v": 1	"t": 1078855	"P": 1683.0	"F": 12405}
{"v": 1	"t": 1078876	"P": 1700.25	"F": 11228}
{"v": 1	"t": 1078896	"P": 1698.75	"F": 12016}
{"v": 1	"t": 1078916	"P": 1689.5	"F": 12210}
{"v": 1	"t": 1078937	"P": 1686.5	"F": 11745}
{"v": 1	"t": 1078957	"P": 1681.5	"F": 11115}
{"v": 1	"t": 1078978	"P": 1656.75	"F": 10867}
{"v": 1	"t": 1078998	"P": 1654.0	"F": 10219}
{"v": 1	"t": 1079019	"P": 1649.0	"F": 9776}
{"v": 1	"t": 1079039	"P": 1622.0	"F": 9046}
{"v": 1	"t": 1079059	"P": 1615.0	"F": 8584}
{"v": 1	"t": 1079080	"P": 1611.25	"F": 7877}
{"v": 1	"t": 1079100	"P": 1604.0	"F": 7393}
{"v": 1	"t": 1079120	"P": 1600.25	"F": 7327}
{"v": 1	"t": 1079141	"P": 1603.5	"F": 7141}
{"v": 1	"t": 1079161	"P": 1582.25	"F": 6792}
{"v": 1	"t": 1079182	"P": 1575.5	"F": 6740}
{"v": 1	"t": 1079202	"P": 1580.5	"F": 6504}
{"v": 1	"t": 1079222	"P": 1572.5	"F": 5925}
{"v": 1	"t": 1079243	"P": 1559.75	"F": 5570}
{"v": 1	"t": 1079263	"P": 1553.75	"F": 5536}
{"v": 1	"t": 1079283	"P": 1556.0	"F": 4927}
{"v": 1	"t": 1079304	"P": 1547.5	"F": 5052	"C": 45.505	"D": 3347	"sn": 54091930088003	"file": "/data/device_log/data0000.out"	"CO2": 1722.8358154296875	"Tp": 24.222930908203125	"H": 7.590932369232178}
{"v": 1	"t": 1079325	"P": 1542.75	"F": 4980}
{"v": 1	"t": 1079346	"P": 1559.25	"F": 4788}
{"v": 1	"t": 1079368	"P": 1556.0	"F": 4728}
{"v": 1	"t": 1079389	"P": 1551.0	"F": 4628}
{"v": 1	"t": 1079409	"P": 1537.5	"F": 4598}
{"v": 1	"t": 1079429	"P": 1548.75	"F": 4627}
{"v": 1	"t": 1079450	"P": 1550.5	"F": 4547}
{"v": 1	"t": 1079470	"P": 1539.0	"F": 4323}
{"v": 1	"t": 1079491	"P": 1545.75	"F": 4703}
{"v": 1	"t": 1079511	"P": 1555.0	"F": 4637}
{"v": 1	"t": 1079531	"P": 1547.75	"F": 4635}
{"v": 1	"t": 1079552	"P": 1552.5	"F": 4687}
{"v": 1	"t": 1079572	"P": 1561.75	"F": 4583}
{"v": 1	"t": 1079592	"P": 1552.25	"F": 4872}
{"v": 1	"t": 1079613	"P": 1556.5	"F": 5030}
{"v": 1	"t": 1079633	"P": 1567.5	"F": 4977}
{"v": 1	"t": 1079654	"P": 1567.25	"F": 5219}
{"v": 1	"t": 1079674	"P": 1557.0	"F": 5334}
{"v": 1	"t": 1079695	"P": 1571.0	"F": 5437}
{"v": 1	"t": 1079715	"P": 1567.75	"F": 5789}
{"v": 1	"t": 1079735	"P": 1563.0	"F": 5983}
{"v": 1	"t": 1079756	"P": 1577.5	"F": 5911}
{"v": 1	"t": 1079776	"P": 1582.5	"F": 6149}
{"v": 1	"t": 1079796	"P": 1580.5	"F": 6482}
{"v": 1	"t": 1079817	"P": 1594.25	"F": 6677}
{"v": 1	"t": 1079837	"P": 1612.25	"F": 7281}
{"v": 1	"t": 1079858	"P": 1604.0	"F": 7311}
{"v": 1	"t": 1079878	"P": 1612.5	"F": 7977}
{"v": 1	"t": 1079898	"P": 1626.0	"F": 8402}
{"v": 1	"t": 1079919	"P": 1613.0	"F": 8247}
{"v": 1	"t": 1079939	"P": 1617.25	"F": 8629}
{"v": 1	"t": 1079959	"P": 1635.0	"F": 8943}
{"v": 1	"t": 1079980	"P": 1637.75	"F": 9071}
{"v": 1	"t": 1080000	"P": 1633.75	"F": 9027}
{"v": 1	"t": 1080021	"P": 1646.5	"F": 9337}
{"v": 1	"t": 1080041	"P": 1648.25	"F": 9439}
{"v": 1	"t": 1080061	"P": 1649.5	"F": 9635}
{"v": 1	"t": 1080082	"P": 1646.5	"F": 10319}
{"v": 1	"t": 1080102	"P": 1668.25	"F": 9736}
{"v": 1	"t": 1080122	"P": 1656.0	"F": 10482}
{"v": 1	"t": 1080143	"P": 1656.75	"F": 10687}
{"v": 1	"t": 1080163	"P": 1667.25	"F": 11101}
{"v": 1	"t": 1080183	"P": 1676.75	"F": 11088}
{"v": 1	"t": 1080204	"P": 1666.25	"F": 11389}
{"v": 1	"t": 1080224	"P": 1670.5	"F": 11393}
{"v": 1	"t": 1080245	"P": 1682.0	"F": 11159}
{"v": 1	"t": 1080265	"P": 1679.75	"F": 11280}
{"v": 1	"t": 1080285	"P": 1675.5	"F": 11715}
{"v": 1	"t": 1080306	"P": 1686.0	"F": 11408}
{"v": 1	"t": 1080326	"P": 1683.25	"F": 11611	"C": 45.475	"D": 3347	"sn": 54091930088003	"file": "/data/device_log/data0000.out"}
{"v": 1	"t": 1080347	"P": 1677.25	"F": 11461}
{"v": 1	"t": 1080367	"P": 1685.75	"F": 11742}
{"v": 1	"t": 1080390	"P": 1690.5	"F": 11621}
{"v": 1	"t": 1080410	"P": 1690.25	"F": 11725}
{"v": 1	"t": 1080430	"P": 1682.0	"F": 11950}
{"v": 1	"t": 1080451	"P": 1688.75	"F": 12249}
{"v": 1	"t": 1080471	"P": 1680.5	"F": 11464}
{"v": 1	"t": 1080492	"P": 1678.5	"F": 12465}
{"v": 1	"t": 1080512	"P": 1692.0	"F": 11802}
{"v": 1	"t": 1080532	"P": 1685.25	"F": 12029}
{"v": 1	"t": 1080553	"P": 1676.75	"F": 11850}
{"v": 1	"t": 1080573	"P": 1688.5	"F": 11962}
{"v": 1	"t": 1080593	"P": 1698.5	"F": 11939}
{"v": 1	"t": 1080614	"P": 1685.25	"F": 12357}
{"v": 1	"t": 1080634	"P": 1696.75	"F": 11864}
{"v": 1	"t": 1080655	"P": 1711.75	"F": 12446}
{"v": 1	"t": 1080675	"P": 1694.25	"F": 12373}
{"v": 1	"t": 1080695	"P": 1697.75	"F": 12612}
{"v": 1	"t": 1080716	"P": 1688.0	"F": 12671}
{"v": 1	"t": 1080736	"P": 1715.75	"F": 12279}
{"v": 1	"t": 1080756	"P": 1698.5	"F": 12796}
{"v": 1	"t": 1080777	"P": 1701.5	"F": 12831}
{"v": 1	"t": 1080797	"P": 1705.25	"F": 12477}
{"v": 1	"t": 1080818	"P": 1701.25	"F": 12881}
{"v": 1	"t": 1080838	"P": 1696.25	"F": 12924}
{"v": 1	"t": 1080858	"P": 1711.75	"F": 12657}
{"v": 1	"t": 1080879	"P": 1710.5	"F": 12947}
{"v": 1	"t": 1080899	"P": 1705.0	"F": 12932}
{"v": 1	"t": 1080920	"P": 1709.0	"F": 13067}
{"v": 1	"t": 1080940	"P": 1698.5	"F": 13350}
{"v": 1	"t": 1080960	"P": 1705.5	"F": 12982}
{"v": 1	"t": 1080981	"P": 1721.5	"F": 13323}
{"v": 1	"t": 1081001	"P": 1718.25	"F": 13929}
{"v": 1	"t": 1081022	"P": 1701.0	"F": 13514}
{"v": 1	"t": 1081042	"P": 1716.25	"F": 12876}
{"v": 1	"t": 1081062	"P": 1714.25	"F": 12621}
{"v": 1	"t": 1081083	"P": 1716.0	"F": 13462}
{"v": 1	"t": 1081103	"P": 1725.5	"F": 13857}
{"v": 1	"t": 1081123	"P": 1717.75	"F": 13709}
{"v": 1	"t": 1081144	"P": 1713.0	"F": 13021}
{"v": 1	"t": 1081164	"P": 1719.5	"F": 13801}
{"v": 1	"t": 1081185	"P": 1721.5	"F": 13458}
{"v": 1	"t": 1081205	"P": 1717.75	"F": 13873}
{"v": 1	"t": 1081225	"P": 1720.75	"F": 13749}
{"v": 1	"t": 1081246	"P": 1725.5	"F": 13858}
{"v": 1	"t": 1081266	"P": 1723.5	"F": 14140}
{"v": 1	"t": 1081286	"P": 1702.0	"F": 14242}
{"v": 1	"t": 1081307	"P": 1719.75	"F": 13910}
{"v": 1	"t": 1081327	"P": 1737.25	"F": 13616}
{"v": 1	"t": 1081347	"P": 1721.0	"F": 13971	"C": 45.53	"D": 3346	"sn": 54091930088003	"file": "/data/device_log/data0000.out"	"CO2": 1846.2130126953125	"Tp": 24.193557739257812	"H": 7.955742359161377}
{"v": 1	"t": 1081369	"P": 1722.0	"F": 13599}
{"v": 1	"t": 1081390	"P": 1724.25	"F": 13543}
{"v": 1	"t": 1081412	"P": 1717.5	"F": 13483}
{"v": 1	"t": 1081432	"P": 1713.0	"F": 13938}
{"v": 1	"t": 1081453	"P": 1707.5	"F": 13211}
{"v": 1	"t": 1081473	"P": 1709.75	"F": 13663}
{"v": 1	"t": 1081494	"P": 1709.25	"F": 13572}
{"v": 1	"t": 1081514	"P": 1675.25	"F": 12906}
{"v": 1	"t": 1081534	"P": 1674.0	"F": 11370}
{"v": 1	"t": 1081555	"P": 1672.0	"F": 10504}
{"v": 1	"t": 1081575	"P": 1642.5	"F": 10083}
{"v": 1	"t": 1081596	"P": 1644.0	"F": 9490}
{"v": 1	"t": 1081616	"P": 1635.0	"F": 8703}
{"v": 1	"t": 1081636	"P": 1617.0	"F": 8511}
{"v": 1	"t": 1081657	"P": 1611.0	"F": 7754}
{"v": 1	"t": 1081677	"P": 1611.75	"F": 7634}
{"v": 1	"t": 1081698	"P": 1591.75	"F": 7377}
{"v": 1	"t": 1081718	"P": 1585.75	"F": 6925}
{"v": 1	"t": 1081739	"P": 1584.0	"F": 6403}
{"v": 1	"t": 1081759	"P": 1559.25	"F": 6129}
{"v": 1	"t": 1081780	"P": 1560.25	"F": 5675}
{"v": 1	"t": 1081800	"P": 1555.75	"F": 5440}
{"v": 1	"t": 1081820	"P": 1540.5	"F": 5007}
{"v": 1	"t": 1081841	"P": 1554.75	"F": 4801}
{"v": 1	"t": 1081861	"P": 1537.25	"F": 4364}
{"v": 1	"t": 1081881	"P": 1533.5	"F": 4280}
{"v": 1	"t": 1081902	"P": 1540.25	"F": 3996}
{"v": 1	"t": 1081922	"P": 1538.5	"F": 3988}
{"v": 1	"t": 1081943	"P": 1534.5	"F": 4087}
{"v": 1	"t": 1081963	"P": 1531.25	"F": 3986}
{"v": 1	"t": 1081983	"P": 1540.25	"F": 3986}
{"v": 1	"t": 1082004	"P": 1533.5	"F": 3875}
{"v": 1	"t": 1082024	"P": 1531.25	"F": 4045}
{"v": 1	"t": 1082044	"P": 1544.75	"F": 3998}
{"v": 1	"t": 1082065	"P": 1539.5	"F": 4134}
{"v": 1	"t": 1082085	"P": 1536.25	"F": 4128}
{"v": 1	"t": 1082106	"P": 1548.0	"F": 4327}
{"v": 1	"t": 1082126	"P": 1556.25	"F": 4637}
{"v": 1	"t": 1082146	"P": 1545.75	"F": 4686}
{"v": 1	"t": 1082167	"P": 1548.75	"F": 5093}
{"v": 1	"t": 1082187	"P": 1574.0	"F": 5329}
{"v": 1	"t": 1082207	"P": 1566.25	"F": 5812}
{"v": 1	"t": 1082228	"P": 1570.5	"F": 5938}
{"v": 1	"t": 1082248	"P": 1585.5	"F": 6180}
{"v": 1	"t": 1082269	"P": 1591.5	"F": 6757}
{"v": 1	"t": 1082289	"P": 1585.5	"F": 6630}
{"v": 1	"t": 1082309	"P": 1601.25	"F": 6866}
{"v": 1	"t": 1082330	"P": 1606.75	"F": 6930}
{"v": 1	"t": 1082350	"P": 1594.75	"F": 7373}
{"v": 1	"t": 1082371	"P": 1613.0	"F": 7544	"C": 45.58	"D": 3346	"sn": 54091930088003	"file": "/data/device_log/data0000.out"}
{"v": 1	"t": 1082391	"P": 1617.0	"F": 7858}
{"v": 1	"t": 1082412	"P": 1607.75	"F": 8033}
{"v": 1	"t": 1082434	"P": 1616.5	"F": 8074}
{"v": 1	"t": 1082454	"P": 1623.25	"F": 8103}
{"v": 1	"t": 1082474	"P": 1636.0	"F": 8572}
{"v": 1	"t": 1082495	"P": 1629.25	"F": 8654}
{"v": 1	"t": 1082515	"P": 1640.0	"F": 8878}
{"v": 1	"t": 1082536	"P": 1641.5	"F": 8882}
{"v": 1	"t": 1082556	"P": 1635.0	"F": 8937}
{"v": 1	"t": 1082576	"P": 1628.5	"F": 9400}
{"v": 1	"t": 1082597	"P": 1643.0	"F": 9297}
{"v": 1	"t": 1082617	"P": 1653.75	"F": 9308}
{"v": 1	"t": 1082637	"P": 1648.0	"F": 9971}
{"v": 1	"t": 1082658	"P": 1646.75	"F": 9649}
{"v": 1	"t": 1082678	"P": 1659.5	"F": 10173}
{"v": 1	"t": 1082699	"P": 1660.5	"F": 10353}
{"v": 1	"t": 1082719	"P": 1642.5	"F": 10176}
{"v": 1	"t": 1082739	"P": 1655.0	"F": 10074}
{"v": 1	"t": 1082760	"P": 1669.25	"F": 10679}
{"v": 1	"t": 1082780	"P": 1651.75	"F": 10503}
{"v": 1	"t": 1082800	"P": 1660.0	"F": 10468}
{"v": 1	"t": 1082821	"P": 1676.5	"F": 10936}
{"v": 1	"t": 1082841	"P": 1670.5	"F": 11174}
{"v": 1	"t": 1082862	"P": 1680.75	"F": 10788}
{"v": 1	"t": 1082882	"P": 1683.75	"F": 11022}
{"v": 1	"t": 1082902	"P": 1684.5	"F": 11141}
{"v": 1	"t": 1082923	"P": 1672.0	"F": 11810}
{"v": 1	"t": 1082943	"P": 1685.0	"F": 11399}
{"v": 1	"t": 1082963	"P": 1685.5	"F": 11878}
{"v": 1	"t": 1082984	"P": 1686.25	"F": 11357}
{"v": 1	"t": 1083004	"P": 1675.75	"F": 11898}
{"v": 1	"t": 1083025	"P": 1688.5	"F": 11838}
{"v": 1	"t": 1083045	"P": 1679.5	"F": 11914}
{"v": 1	"t": 1083065	"P": 1695.75	"F": 11987}
{"v": 1	"t": 1083086	"P": 1699.0	"F": 11967}
{"v": 1	"t": 1083106	"P": 1688.25	"F": 12201}
{"v": 1	"t": 1083127	"P": 1685.5	"F": 11756}
{"v": 1	"t": 1083147	"P": 1690.75	"F": 12549}
{"v": 1	"t": 1083167	"P": 1699.25	"F": 12254}
{"v": 1	"t": 1083188	"P": 1677.0	"F": 12510}
{"v": 1	"t": 1083208	"P": 1686.75	"F": 12284}
{"v": 1	"t": 1083228	"P": 1691.75	"F": 12332}
{"v": 1	"t": 1083249	"P": 1683.75	"F": 12515}
{"v": 1	"t": 1083269	"P": 1688.5	"F": 12677}
{"v": 1	"t": 1083290	"P": 1702.0	"F": 12131}
{"v": 1	"t": 1083310	"P": 1696.0	"F": 12261}
{"v": 1	"t": 1083330	"P": 1686.0	"F": 12371}
{"v": 1	"t": 1083351	"P": 1698.25	"F": 11962}
{"v": 1	"t": 1083371	"P": 1699.75	"F": 11995}
{"v": 1	"t": 1083391	"P": 1688.75	"F": 12908	"C": 45.595	"D": 3346	"sn": 54091930088003	"file": "/data/device_log/data0000.out"	"CO2": 1747.2274169921875	"Tp": 24.166854858398438	"H": 8.163753509521484}
{"v": 1	"t": 1083413	"P": 1686.25	"F": 12570}
{"v": 1	"t": 1083433	"P": 1694.5	"F": 12490}
{"v": 1	"t": 1083458	"P": 1693.5	"F": 12534}
{"v": 1	"t": 1083479	"P": 1689.5	"F": 12030}
{"v": 1	"t": 1083499	"P": 1681.75	"F": 12513}
{"v": 1	"t": 1083519	"P": 1697.0	"F": 11760}
{"v": 1	"t": 1083540	"P": 1685.75	"F": 12086}
{"v": 1	"t": 1083560	"P": 1679.5	"F": 11713}
{"v": 1	"t": 1083580	"P": 1682.25	"F": 11065}
{"v": 1	"t": 1083601	"P": 1686.25	"F": 12138}
{"v": 1	"t": 1083621	"P": 1683.5	"F": 11877}
{"v": 1	"t": 1083642	"P": 1674.75	"F": 11953}
{"v": 1	"t": 1083662	"P": 1688.5	"F": 11669}
{"v": 1	"t": 1083683	"P": 1689.0	"F": 11610}
{"v": 1	"t": 1083703	"P": 1674.5	"F": 11317}
{"v": 1	"t": 1083723	"P": 1692.75	"F": 11460}
{"v": 1	"t": 1083744	"P": 1677.25	"F": 11513}
{"v": 1	"t": 1083764	"P": 1667.25	"F": 10997}
{"v": 1	"t": 1083784	"P": 1684.25	"F": 10912}
{"v": 1	"t": 1083805	"P": 1679.5	"F": 10851}
{"v": 1	"t": 1083825	"P": 1654.25	"F": 10518}
{"v": 1	"t": 1083846	"P": 1644.5	"F": 10274}
{"v": 1	"t": 1083866	"P": 1652.5	"F": 9717}
{"v": 1	"t": 1083886	"P": 1629.5	"F": 9216}
{"v": 1	"t": 1083907	"P": 1608.5	"F": 8384}
{"v": 1	"t": 1083927	"P": 1615.0	"F": 7972}
{"v": 1	"t": 1083947	"P": 1596.5	"F": 7551}
{"v": 1	"t": 1083968	"P": 1584.5	"F": 7161}
{"v": 1	"t": 1083988	"P": 1593.75	"F": 6650}
{"v": 1	"t": 1084008	"P": 1582.5	"F": 6307}
{"v": 1	"t": 1084029	"P": 1566.0	"F": 6397}
{"v": 1	"t": 1084049	"P": 1560.5	"F": 6009}
{"v": 1	"t": 1084070	"P": 1564.75	"F": 5576}
{"v": 1	"t": 1084090	"P": 1546.0	"F": 5383}
{"v": 1	"t": 1084110	"P": 1534.5	"F": 4753}
{"v": 1	"t": 1084131	"P": 1538.75	"F": 4320}
{"v": 1	"t": 1084151	"P": 1538.0	"F": 3964}
{"v": 1	"t": 1084171	"P": 1526.75	"F": 3811}
{"v": 1	"t": 1084192	"P": 1528.25	"F": 3661}
{"v": 1	"t": 1084212	"P": 1530.0	"F": 3458}
{"v": 1	"t": 1084233	"P": 1519.75	"F": 3365}
{"v": 1	"t": 1084253	"P": 1522.0	"F": 2972}
{"v": 1	"t": 1084273	"P": 1525.75	"F": 3064}
{"v": 1	"t": 1084294	"P": 1519.5	"F": 2887}
{"v": 1	"t": 1084314	"P": 1518.5	"F": 2814}
{"v": 1	"t": 1084335	"P": 1527.0	"F": 2763}
{"v": 1	"t": 1084355	"P": 1515.25	"F": 2819}
{"v": 1	"t": 1084375	"P": 1510.0	"F": 2630}
{"v": 1	"t": 1084396	"P": 1520.75	"F": 2703}
{"v": 1	"t": 1084416	"P": 1516.75	"F": 2565	"C": 45.645	"D": 3345	"sn": 54091930088003	"file": "/data/device_log/data0000.out"	"CO2": 1418.402587890625	"Tp": 24.15350341796875	"H": 8.634757041931152}
{"v": 1	"t": 1084437	"P": 1516.5	"F": 2624}
{"v": 1	"t": 1084458	"P": 1511.5	"F": 2612}
{"v": 1	"t": 1084479	"P": 1515.0	"F": 2625}
{"v": 1	"t": 1084499	"P": 1533.0	"F": 2617}
{"v": 1	"t": 1084520	"P": 1531.75	"F": 2831}
{"v": 1	"t": 1084540	"P": 1522.25	"F": 2985}
{"v": 1	"t": 1084561	"P": 1532.0	"F": 3453}
{"v": 1	"t": 1084581	"P": 1546.75	"F": 3649}
{"v": 1	"t": 1084601	"P": 1544.75	"F": 4121}
{"v": 1	"t": 1084622	"P": 1558.0	"F": 4850}
{"v": 1	"t": 1084642	"P": 1576.0	"F": 5295}
{"v": 1	"t": 1084662	"P": 1588.0	"F": 6466}
{"v": 1	"t": 1084683	"P": 1589.5	"F": 6780}
{"v": 1	"t": 1084703	"P": 1609.5	"F": 7142}
{"v": 1	"t": 1084724	"P": 1607.75	"F": 7429}
{"v": 1	"t": 1084744	"P": 1621.5	"F": 8069}
{"v": 1	"t": 1084764	"P": 1619.75	"F": 8365}
{"v": 1	"t": 1084785	"P": 1632.75	"F": 8624}
{"v": 1	"t": 1084805	"P": 1638.25	"F": 9036}
{"v": 1	"t": 1084825	"P": 1634.75	"F": 9290}
{"v": 1	"t": 1084846	"P": 1649.0	"F": 9438}
{"v": 1	"t": 1084866	"P": 1652.75	"F": 9897}
{"v": 1	"t": 1084887	"P": 1654.25	"F": 9714}
{"v": 1	"t": 1084907	"P": 1675.75	"F": 10494}
{"v": 1	"t": 1084927	"P": 1669.5	"F": 10635}
{"v": 1	"t": 1084948	"P": 1666.5	"F": 11047}
{"v": 1	"t": 1084968	"P": 1672.75	"F": 10774}
{"v": 1	"t": 1084989	"P": 1690.5	"F": 11301}
{"v": 1	"t": 1085009	"P": 1684.75	"F": 11487}
{"v": 1	"t": 1085029	"P": 1677.5	"F": 10897}
{"v": 1	"t": 1085050	"P": 1697.0	"F": 12008}
{"v": 1	"t": 1085070	"P": 1701.25	"F": 11996}
{"v": 1	"t": 1085091	"P": 1687.75	"F": 12575}
{"v": 1	"t": 1085111	"P": 1701.25	"F": 12461}
{"v": 1	"t": 1085131	"P": 1692.5	"F": 12327}
{"v": 1	"t": 1085152	"P": 1699.0	"F": 12728}
{"v": 1	"t": 1085172	"P": 1713.0	"F": 12488}
{"v": 1	"t": 1085193	"P": 1689.0	"F": 12564}
{"v": 1	"t": 1085213	"P": 1698.0	"F": 12836}
{"v": 1	"t": 1085233	"P": 1722.0	"F": 13033}
{"v": 1	"t": 1085254	"P": 1707.0	"F": 12439}
{"v": 1	"t": 1085274	"P": 1714.0	"F": 12752}
{"v": 1	"t": 1085295	"P": 1714.25	"F": 13459}
{"v": 1	"t": 1085315	"P": 1717.0	"F": 14039}
{"v": 1	"t": 1085336	"P": 1719.0	"F": 12870}
{"v": 1	"t": 1085356	"P": 1717.75	"F": 13746}
{"v": 1	"t": 1085377	"P": 1717.25	"F": 14410}
{"v": 1	"t": 1085397	"P": 1724.75	"F": 13651}
{"v": 1	"t": 1085417	"P": 1719.25	"F": 14393}
{"v": 1	"t": 1085438	"P": 1715.75	"F": 14033	"C": 45.625	"D": 3345	"sn": 54091930088003	"file": "/data/device_log/data0000.out"}
{"v": 1	"t": 1085458	"P": 1736.75	"F": 14583}
{"v": 1	"t": 1085479	"P": 1729.5	"F": 14109}
{"v": 1	"t": 1085501	"P": 1739.75	"F": 14132}
{"v": 1	"t": 1085521	"P": 1723.0	"F": 14439}
{"v": 1	"t": 1085542	"P": 1716.25	"F": 14382}
{"v": 1	"t": 1085562	"P": 1737.0	"F": 14281}
{"v": 1	"t": 1085582	"P": 1736.0	"F": 14963}
{"v": 1	"t": 1085603	"P": 1722.75	"F": 13982}
{"v": 1	"t": 1085623	"P": 1744.5	"F": 14069}
{"v": 1	"t": 1085644	"P": 1737.75	"F": 14574}
{"v": 1	"t": 1085664	"P": 1736.0	"F": 15016}
{"v": 1	"t": 1085684	"P": 1740.0	"F": 14629}
{"v": 1	"t": 1085705	"P": 1744.75	"F": 14327}
{"v": 1	"t": 1085725	"P": 1729.5	"F": 14413}
{"v": 1	"t": 1085746	"P": 1733.75	"F": 14315}
{"v": 1	"t": 1085766	"P": 1733.0	"F": 14278}
{"v": 1	"t": 1085786	"P": 1730.0	"F": 14353}
{"v": 1	"t": 1085807	"P": 1727.25	"F": 14080}
{"v": 1	"t": 1085827	"P": 1738.5	"F": 14589}
{"v": 1	"t": 1085847	"P": 1719.0	"F": 14878}
{"v": 1	"t": 1085868	"P": 1733.75	"F": 14420}
{"v": 1	"t": 1085888	"P": 1734.0	"F": 14603}
{"v": 1	"t": 1085908	"P": 1743.5	"F": 14424}
{"v": 1	"t": 1085929	"P": 1734.0	"F": 14705}
{"v": 1	"t": 1085949	"P": 1730.25	"F": 14237}
{"v": 1	"t": 1085969	"P": 1735.0	"F": 14698}
{"v": 1	"t": 1085990	"P": 1723.75	"F": 14721}
{"v": 1	"t": 1086010	"P": 1729.25	"F": 13923}
{"v": 1	"t": 1086031	"P": 1732.0	"F": 13750}
{"v": 1	"t": 1086051	"P": 1708.0	"F": 13354}
{"v": 1	"t": 1086072	"P": 1703.5	"F": 13203}
{"v": 1	"t": 1086092	"P": 1688.5	"F": 12419}
{"v": 1	"t": 1086112	"P": 1680.25	"F": 11661}
{"v": 1	"t": 1086133	"P": 1657.0	"F": 10732}
{"v": 1	"t": 1086153	"P": 1649.5	"F": 10317}
{"v": 1	"t": 1086173	"P": 1647.25	"F": 9429}
{"v": 1	"t": 1086194	"P": 1627.75	"F": 9308}
{"v": 1	"t": 1086214	"P": 1623.0	"F": 8387}
{"v": 1	"t": 1086234	"P": 1611.0	"F": 8612}
{"v": 1	"t": 1086254	"P": 1619.25	"F": 7956}
{"v": 1	"t": 1086275	"P": 1595.25	"F": 7452}
{"v": 1	"t": 1086295	"P": 1597.0	"F": 6927}
{"v": 1	"t": 1086315	"P": 1584.0	"F": 7290}
{"v": 1	"t": 1086336	"P": 1595.25	"F": 7039}
{"v": 1	"t": 1086356	"P": 1588.25	"F": 6750}
{"v": 1	"t": 1086376	"P": 1591.5	"F": 7034}
{"v": 1	"t": 1086397	"P": 1602.75	"F": 6977}
{"v": 1	"t": 1086417	"P": 1615.75	"F": 7286}
{"v": 1	"t": 1086437	"P": 1608.25	"F": 7677}
{"v": 1	"t": 1086458	"P": 1614.5	"F": 7761	"C": 45.67	"D": 3345	"sn": 54091930088003	"file": "/data/device_log/data0000.out"	"CO2": 1894.44775390625	"Tp": 24.137481689453125	"H": 9.280177116394043}
{"v": 1	"t": 1086481	"P": 1633.5	"F": 8596}
{"v": 1	"t": 1086501	"P": 1628.0	"F": 8475}
{"v": 1	"t": 1086522	"P": 1635.25	"F": 8851}
{"v": 1	"t": 1086542	"P": 1635.25	"F": 8666}
{"v": 1	"t": 1086563	"P": 1625.25	"F": 8860}
{"v": 1	"t": 1086583	"P": 1645.25	"F": 9153}
{"v": 1	"t": 1086604	"P": 1642.5	"F": 9131}
{"v": 1	"t": 1086624	"P": 1646.5	"F": 9707}
{"v": 1	"t": 1086645	"P": 1653.0	"F": 9433}
{"v": 1	"t": 1086665	"P": 1650.0	"F": 10059}
{"v": 1	"t": 1086685	"P": 1643.0	"F": 10127}
{"v": 1	"t": 1086706	"P": 1660.25	"F": 10202}
{"v": 1	"t": 1086726	"P": 1668.0	"F": 9923}
{"v": 1	"t": 1086746	"P": 1665.75	"F": 10337}
{"v": 1	"t": 1086767	"P": 1647.5	"F": 10373}
{"v": 1	"t": 1086787	"P": 1667.0	"F": 10386}
{"v": 1	"t": 1086807	"P": 1680.25	"F": 10922}
{"v": 1	"t": 1086828	"P": 1671.0	"F": 10718}
{"v": 1	"t": 1086848	"P": 1666.75	"F": 10772}
{"v": 1	"t": 1086868	"P": 1677.5	"F": 11204}
{"v": 1	"t": 1086889	"P": 1669.75	"F": 11281}
{"v": 1	"t": 1086909	"P": 1674.75	"F": 11604}
{"v": 1	"t": 1086929	"P": 1686.75	"F": 11368}
{"v": 1	"t": 1086950	"P": 1701.0	"F": 11992}
{"v": 1	"t": 1086970	"P": 1688.0	"F": 11207}
{"v": 1	"t": 1086990	"P": 1680.0	"F": 11992}
{"v": 1	"t": 1087011	"P": 1695.0	"F": 11724}
{"v": 1	"t": 1087031	"P": 1689.5	"F": 12196}
{"v": 1	"t": 1087051	"P": 1689.5	"F": 11686}
{"v": 1	"t": 1087072	"P": 1679.5	"F": 11868}
{"v": 1	"t": 1087092	"P": 1697.0	"F": 11749}
{"v": 1	"t": 1087112	"P": 1692.25	"F": 12356}
{"v": 1	"t": 1087133	"P": 1687.5	"F": 12132}
{"v": 1	"t": 1087153	"P": 1693.5	"F": 12439}
{"v": 1	"t": 1087174	"P": 1692.25	"F": 11803}
{"v": 1	"t": 1087194	"P": 1686.0	"F": 12121}
{"v": 1	"t": 1087214	"P": 1693.75	"F": 12286}
{"v": 1	"t": 1087235	"P": 1691.0	"F": 12006}
{"v": 1	"t": 1087255	"P": 1684.5	"F": 11743}
{"v": 1	"t": 1087276	"P": 1692.0	"F": 12531}
{"v": 1	"t": 1087296	"P": 1701.0	"F": 12480}
{"v": 1	"t": 1087316	"P": 1695.0	"F": 12791}
{"v": 1	"t": 1087336	"P": 1684.25	"F": 12471}
{"v": 1	"t": 1087357	"P": 1693.75	"F": 12392}
{"v": 1	"t": 1087377	"P": 1700.5	"F": 12622}
{"v": 1	"t": 1087397	"P": 1681.75	"F": 12627}
{"v": 1	"t": 1087418	"P": 1687.25	"F": 12021}
{"v": 1	"t": 1087438	"P": 1694.25	"F": 12483}
{"v": 1	"t": 1087458	"P": 1694.5	"F": 12709}
{"v": 1	"t": 1087479	"P": 1686.5	"F": 12257	"C": 45.675	"D": 3345	"sn": 54091930088003	"file": "/data/device_log/data0000.out"}
{"v": 1	"t": 1087500	"P": 1694.0	"F": 12236}
{"v": 1	"t": 1087520	"P": 1693.0	"F": 12078}
{"v": 1	"t": 1087542	"P": 1685.0	"F": 12443}
{"v": 1	"t": 1087563	"P": 1681.25	"F": 12167}
{"v": 1	"t": 1087583	"P": 1687.5	"F": 12319}
{"v": 1	"t": 1087603	"P": 1695.75	"F": 12131}
{"v": 1	"t": 1087624	"P": 1685.75	"F": 12096}
{"v": 1	"t": 1087644	"P": 1675.75	"F": 12094}
{"v": 1	"t": 1087664	"P": 1691.75	"F": 12004}
{"v": 1	"t": 1087685	"P": 1676.5	"F": 11189}
{"v": 1	"t": 1087705	"P": 1658.25	"F": 11112}
{"v": 1	"t": 1087726	"P": 1648.75	"F": 10404}
{"v": 1	"t": 1087746	"P": 1647.5	"F": 9806}
{"v": 1	"t": 1087767	"P": 1616.25	"F": 8601}
{"v": 1	"t": 1087787	"P": 1619.0	"F": 8195}
{"v": 1	"t": 1087807	"P": 1607.5	"F": 7420}
{"v": 1	"t": 1087828	"P": 1590.25	"F": 7500}
{"v": 1	"t": 1087848	"P": 1579.0	"F": 7207}
{"v": 1	"t": 1087868	"P": 1596.5	"F": 6696}
{"v": 1	"t": 1087889	"P": 1576.25	"F": 6602}
{"v": 1	"t": 1087909	"P": 1567.0	"F": 6405}
{"v": 1	"t": 1087929	"P": 1551.0	"F": 5954}
{"v": 1	"t": 1087950	"P": 1555.25	"F": 5406}
{"v": 1	"t": 1087970	"P": 1535.75	"F": 5095}
{"v": 1	"t": 1087990	"P": 1535.0	"F": 4286}
{"v": 1	"t": 1088011	"P": 1525.25	"F": 3800}
{"v": 1	"t": 1088031	"P": 1534.0	"F": 3525}
{"v": 1	"t": 1088051	"P": 1517.5	"F": 3062}
{"v": 1	"t": 1088072	"P": 1505.25	"F": 2840}
{"v": 1	"t": 1088092	"P": 1515.75	"F": 2459}
{"v": 1	"t": 1088112	"P": 1518.25	"F": 2115}
{"v": 1	"t": 1088132	"P": 1505.5	"F": 1978}
{"v": 1	"t": 1088153	"P": 1500.0	"F": 1724}
{"v": 1	"t": 1088173	"P": 1511.5	"F": 1484}
{"v": 1	"t": 1088193	"P": 1506.25	"F": 1531}
{"v": 1	"t": 1088214	"P": 1496.0	"F": 1350}
{"v": 1	"t": 1088234	"P": 1491.5	"F": 1320}
{"v": 1	"t": 1088255	"P": 1503.75	"F": 1229}
{"v": 1	"t": 1088275	"P": 1495.75	"F": 1217}
{"v": 1	"t": 1088295	"P": 1491.75	"F": 1191}
{"v": 1	"t": 1088316	"P": 1499.25	"F": 1174}
{"v": 1	"t": 1088336	"P": 1490.5	"F": 1095}
{"v": 1	"t": 1088357	"P": 1486.5	"F": 1078}
{"v": 1	"t": 1088377	"P": 1499.75	"F": 1077}
{"v": 1	"t": 1088397	"P": 1503.75	"F": 1093}
{"v": 1	"t": 1088418	"P": 1493.75	"F": 1064}
{"v": 1	"t": 1088438	"P": 1492.25	"F": 1158}
{"v": 1	"t": 1088458	"P": 1506.0	"F": 1045}
{"v": 1	"t": 1088479	"P": 1512.25	"F": 1177}
{"v": 1	"t": 1088499	"P": 1506.0	"F": 1396	"C": 45.725	"D": 3344	"sn": 54091930088003	"file": "/data/device_log/data0000.out"	"CO2": 1969.013427734375	"Tp": 24.124130249023438	"H": 9.914112091064453}
{"v": 1	"t": 1088521	"P": 1518.5	"F": 1721}
{"v": 1	"t": 1088541	"P": 1534.0	"F": 2141}
{"v": 1	"t": 1088563	"P": 1526.25	"F": 2737}
{"v": 1	"t": 1088583	"P": 1545.25	"F": 3640}
{"v": 1	"t": 1088604	"P": 1552.25	"F": 4173}
{"v": 1	"t": 1088624	"P": 1554.75	"F": 4905}
{"v": 1	"t": 1088644	"P": 1570.75	"F": 5310}
{"v": 1	"t": 1088665	"P": 1578.25	"F": 5889}
{"v": 1	"t": 1088685	"P": 1572.25	"F": 6299}
{"v": 1	"t": 1088705	"P": 1583.5	"F": 6569}
{"v": 1	"t": 1088726	"P": 1612.75	"F": 6979}
{"v": 1	"t": 1088746	"P": 1604.0	"F": 7313}
{"v": 1	"t": 1088766	"P": 1603.75	"F": 7359}
{"v": 1	"t": 1088787	"P": 1617.5	"F": 7578}
{"v": 1	"t": 1088807	"P": 1620.5	"F": 8248}
{"v": 1	"t": 1088828	"P": 1618.5	"F": 8735}
{"v": 1	"t": 1088848	"P": 1641.0	"F": 8676}
{"v": 1	"t": 1088869	"P": 1633.25	"F": 9029}
{"v": 1	"t": 1088889	"P": 1641.25	"F": 9346}
{"v": 1	"t": 1088910	"P": 1641.0	"F": 8982}
{"v": 1	"t": 1088930	"P": 1642.5	"F": 9339}
{"v": 1	"t": 1088951	"P": 1641.75	"F": 10006}
{"v": 1	"t": 1088971	"P": 1651.25	"F": 9511}
{"v": 1	"t": 1088992	"P": 1643.5	"F": 10100}
{"v": 1	"t": 1089012	"P": 1666.5	"F": 9908}
{"v": 1	"t": 1089032	"P": 1654.0	"F": 9875}
{"v": 1	"t": 1089053	"P": 1659.75	"F": 10179}
{"v": 1	"t": 1089073	"P": 1666.5	"F": 10228}
{"v": 1	"t": 1089094	"P": 1667.5	"F": 10435}
{"v": 1	"t": 1089114	"P": 1664.5	"F": 10340}
{"v": 1	"t": 1089134	"P": 1683.0	"F": 10508}
{"v": 1	"t": 1089155	"P": 1668.0	"F": 10737}
{"v": 1	"t": 1089175	"P": 1663.0	"F": 10780}
{"v": 1	"t": 1089195	"P": 1673.0	"F": 10812}
{"v": 1	"t": 1089216	"P": 1679.0	"F": 11241}
{"v": 1	"t": 1089236	"P": 1670.0	"F": 11174}
{"v": 1	"t": 1089256	"P": 1671.0	"F": 11532}
{"v": 1	"t": 1089277	"P": 1680.0	"F": 11232}
{"v": 1	"t": 1089297	"P": 1692.5	"F": 11964}
{"v": 1	"t": 1089317	"P": 1686.75	"F": 11566}
{"v": 1	"t": 1089338	"P": 1684.25	"F": 11670}
{"v": 1	"t": 1089358	"P": 1685.5	"F": 11982}
{"v": 1	"t": 1089378	"P": 1694.25	"F": 12384}
{"v": 1	"t": 1089399	"P": 1679.0	"F": 12406}
{"v": 1	"t": 1089419	"P": 1675.25	"F": 12237}
{"v": 1	"t": 1089439	"P": 1699.0	"F": 12162}
{"v": 1	"t": 1089460	"P": 1705.75	"F": 12674}
{"v": 1	"t": 1089480	"P": 1705.5	"F": 12443}
{"v": 1	"t": 1089500	"P": 1684.0	"F": 13239}
{"v": 1	"t": 1089521	"P": 1709.5	"F": 12221	"C": 45.775	"D": 3344	"sn": 54091930088003	"file": "/data/device_log/data0000.out"}
{"v": 1	"t": 1089542	"P": 1699.25	"F": 12589}
{"v": 1	"t": 1089562	"P": 1717.25	"F": 12650}
{"v": 1	"t": 1089584	"P": 1700.25	"F": 13211}
{"v": 1	"t": 1089605	"P": 1702.5	"F": 12890}
{"v": 1	"t": 1089625	"P": 1697.5	"F": 13031}
{"v": 1	"t": 1089646	"P": 1713.5	"F": 12455}
{"v": 1	"t": 1089666	"P": 1702.0	"F": 12942}
{"v": 1	"t": 1089686	"P": 1697.5	"F": 12576}
{"v": 1	"t": 1089707	"P": 1704.5	"F": 12967}
{"v": 1	"t": 1089727	"P": 1699.0	"F": 12904}
{"v": 1	"t": 1089747	"P": 1700.5	"F": 12952}
{"v": 1	"t": 1089768	"P": 1689.5	"F": 12574}
{"v": 1	"t": 1089788	"P": 1703.75	"F": 12638}
{"v": 1	"t": 1089809	"P": 1695.25	"F": 12967}
{"v": 1	"t": 1089829	"P": 1695.75	"F": 13312}
{"v": 1	"t": 1089849	"P": 1691.25	"F": 12931}
{"v": 1	"t": 1089869	"P": 1700.0	"F": 12905}
{"v": 1	"t": 1089890	"P": 1699.75	"F": 13065}
{"v": 1	"t": 1089910	"P": 1686.0	"F": 12655}
{"v": 1	"t": 1089930	"P": 1689.75	"F": 12650}
{"v": 1	"t": 1089951	"P": 1712.25	"F": 12626}
{"v": 1	"t": 1089971	"P": 1689.25	"F": 12371}
{"v": 1	"t": 1089991	"P": 1688.25	"F": 12751}
{"v": 1	"t": 1090012	"P": 1687.5	"F": 12163}
{"v": 1	"t": 1090032	"P": 1702.75	"F": 12693}
{"v": 1	"t": 1090052	"P": 1695.25	"F": 12393}
{"v": 1	"t": 1090073	"P": 1694.5	"F": 12391}
{"v": 1	"t": 1090093	"P": 1701.75	"F": 12572}
{"v": 1	"t": 1090113	"P": 1697.25	"F": 12298}
{"v": 1	"t": 1090134	"P": 1692.0	"F": 11960}
{"v": 1	"t": 1090154	"P": 1687.5	"F": 12701}
{"v": 1	"t": 1090175	"P": 1700.0	"F": 12491}
{"v": 1	"t": 1090195	"P": 1687.75	"F": 11840}
{"v": 1	"t": 1090216	"P": 1697.25	"F": 11754}
{"v": 1	"t": 1090236	"P": 1697.5	"F": 12048}
{"v": 1	"t": 1090256	"P": 1676.5	"F": 11574}
{"v": 1	"t": 1090277	"P": 1672.25	"F": 11693}
{"v": 1	"t": 1090297	"P": 1686.25	"F": 11621}
{"v": 1	"t": 1090317	"P": 1676.25	"F": 10999}
{"v": 1	"t": 1090338	"P": 1663.75	"F": 10427}
{"v": 1	"t": 1090358	"P": 1642.5	"F": 10213}
{"v": 1	"t": 1090378	"P": 1647.25	"F": 9624}
{"v": 1	"t": 1090399	"P": 1632.75	"F": 8916}
{"v": 1	"t": 1090419	"P": 1616.75	"F": 8732}
{"v": 1	"t": 1090439	"P": 1612.5	"F": 7990}
{"v": 1	"t": 1090459	"P": 1628.25	"F": 8322}
{"v": 1	"t": 1090480	"P": 1594.5	"F": 7898}
{"v": 1	"t": 1090500	"P": 1584.0	"F": 7278}
{"v": 1	"t": 1090520	"P": 1581.5	"F": 6889}
{"v": 1	"t": 1090541	"P": 1584.5	"F": 6639	"C": 45.75	"D": 3344	"sn": 54091930088003	"file": "/data/device_log/data0000.out"	"CO2": 2713.49951171875	"Tp": 24.124130249023438	"H": 11.013993263244629}
{"v": 1	"t": 1090562	"P": 1573.5	"F": 6042}
{"v": 1	"t": 1090583	"P": 1554.75	"F": 5781}
{"v": 1	"t": 1090605	"P": 1544.75	"F": 5225}
{"v": 1	"t": 1090625	"P": 1527.75	"F": 4727}
{"v": 1	"t": 1090646	"P": 1539.25	"F": 3920}
{"v": 1	"t": 1090666	"P": 1538.25	"F": 3860}
{"v": 1	"t": 1090686	"P": 1522.5	"F": 3521}
{"v": 1	"t": 1090707	"P": 1514.0	"F": 3096}
{"v": 1	"t": 1090727	"P": 1523.0	"F": 2706}
{"v": 1	"t": 1090748	"P": 1513.0	"F": 2510}
{"v": 1	"t": 1090768	"P": 1507.75	"F": 2123}
{"v": 1	"t": 1090788	"P": 1521.25	"F": 1934}
{"v": 1	"t": 1090809	"P": 1506.5	"F": 1798}
{"v": 1	"t": 1090829	"P": 1499.75	"F": 1613}
{"v": 1	"t": 1090849	"P": 1512.0	"F": 1609}
{"v": 1	"t": 1090870	"P": 1507.5	"F": 1431}
{"v": 1	"t": 1090890	"P": 1496.75	"F": 1435}
{"v": 1	"t": 1090910	"P": 1490.0	"F": 1331}
{"v": 1	"t": 1090931	"P": 1507.0	"F": 1358}
{"v": 1	"t": 1090951	"P": 1504.5	"F": 1323}
{"v": 1	"t": 1090971	"P": 1496.5	"F": 1341}
{"v": 1	"t": 1090992	"P": 1496.5	"F": 1332}
{"v": 1	"t": 1091012	"P": 1513.0	"F": 1300}
{"v": 1	"t": 1091032	"P": 1510.0	"F": 1343}
{"v": 1	"t": 1091053	"P": 1503.5	"F": 1456}
{"v": 1	"t": 1091073	"P": 1516.0	"F": 1692}
{"v": 1	"t": 1091093	"P": 1527.0	"F": 1776}
{"v": 1	"t": 1091114	"P": 1523.5	"F": 2360}
{"v": 1	"t": 1091134	"P": 1522.75	"F": 2815}
{"v": 1	"t": 1091154	"P": 1540.5	"F": 3529}
{"v": 1	"t": 1091175	"P": 1555.0	"F": 4153}
{"v": 1	"t": 1091195	"P": 1558.75	"F": 4910}
{"v": 1	"t": 1091215	"P": 1563.0	"F": 5659}
{"v": 1	"t": 1091236	"P": 1584.5	"F": 6171}
{"v": 1	"t": 1091256	"P": 1591.5	"F": 6574}
{"v": 1	"t": 1091276	"P": 1592.5	"F": 6908}
{"v": 1	"t": 1091297	"P": 1602.25	"F": 7300}
{"v": 1	"t": 1091317	"P": 1605.0	"F": 7898}
{"v": 1	"t": 1091338	"P": 1606.25	"F": 7917}
{"v": 1	"t": 1091358	"P": 1630.75	"F": 8124}
{"v": 1	"t": 1091378	"P": 1643.75	"F": 8619}
{"v": 1	"t": 1091399	"P": 1630.5	"F": 8239}
{"v": 1	"t": 1091419	"P": 1632.0	"F": 8910}
{"v": 1	"t": 1091439	"P": 1654.5	"F": 9723}
{"v": 1	"t": 1091460	"P": 1651.0	"F": 9389}
{"v": 1	"t": 1091480	"P": 1652.25	"F": 10078}
{"v": 1	"t": 1091500	"P": 1657.0	"F": 10047}
{"v": 1	"t": 1091521	"P": 1673.5	"F": 10341}
{"v": 1	"t": 1091541	"P": 1662.5	"F": 10514}
{"v": 1	"t": 1091561	"P": 1660.0	"F": 10861	"C": 45.825	"D": 3343	"sn": 54091930088003	"file": "/data/device_log/data0000.out"}
{"v": 1	"t": 1091582	"P": 1673.75	"F": 10645}
{"v": 1	"t": 1091603	"P": 1662.0	"F": 10891}
{"v": 1	"t": 1091625	"P": 1681.25	"F": 11037}
{"v": 1	"t": 1091645	"P": 1681.75	"F": 11414}
{"v": 1	"t": 1091665	"P": 1668.5	"F": 11502}
{"v": 1	"t": 1091686	"P": 1682.5	"F": 11025}
{"v": 1	"t": 1091706	"P": 1681.5	"F": 11651}
{"v": 1	"t": 1091726	"P": 1683.5	"F": 11621}
{"v": 1	"t": 1091747	"P": 1686.5	"F": 11624}
{"v": 1	"t": 1091767	"P": 1696.75	"F": 12034}
{"v": 1	"t": 1091787	"P": 1683.25	"F": 12162}
{"v": 1	"t": 1091808	"P": 1677.5	"F": 12123}
{"v": 1	"t": 1091828	"P": 1687.25	"F": 12096}
{"v": 1	"t": 1091848	"P": 1694.75	"F": 12261}
{"v": 1	"t": 1091869	"P": 1683.5	"F": 12218}
{"v": 1	"t": 1091889	"P": 1685.5	"F": 12081}
{"v": 1	"t": 1091910	"P": 1692.5	"F": 11919}
{"v": 1	"t": 1091930	"P": 1679.25	"F": 12696}
{"v": 1	"t": 1091951	"P": 1696.5	"F": 12771}
{"v": 1	"t": 1091971	"P": 1696.0	"F": 12199}
{"v": 1	"t": 1091991	"P": 1682.75	"F": 12792}
{"v": 1	"t": 1092012	"P": 1697.0	"F": 12188}
{"v": 1	"t": 1092032	"P": 1717.75	"F": 12478}
{"v": 1	"t": 1092052	"P": 1696.0	"F": 12171}
{"v": 1	"t": 1092073	"P": 1693.75	"F": 12426}
{"v": 1	"t": 1092093	"P": 1698.0	"F": 12928}
{"v": 1	"t": 1092113	"P": 1701.5	"F": 12183}
{"v": 1	"t": 1092134	"P": 1691.25	"F": 12795}
{"v": 1	"t": 1092154	"P": 1686.5	"F": 12542}
{"v": 1	"t": 1092174	"P": 1701.0	"F": 12145}
{"v": 1	"t": 1092195	"P": 1698.5	"F": 12783}
{"v": 1	"t": 1092215	"P": 1679.75	"F": 12216}
{"v": 1	"t": 1092235	"P": 1683.75	"F": 12889}
{"v": 1	"t": 1092256	"P": 1708.25	"F": 12701}
{"v": 1	"t": 1092276	"P": 1703.75	"F": 12337}
{"v": 1	"t": 1092296	"P": 1684.75	"F": 12042}
{"v": 1	"t": 1092317	"P": 1690.25	"F": 11883}
{"v": 1	"t": 1092337	"P": 1707.5	"F": 12281}
{"v": 1	"t": 1092357	"P": 1693.0	"F": 11953}
{"v": 1	"t": 1092378	"P": 1664.0	"F": 11926}
{"v": 1	"t": 1092398	"P": 1675.5	"F": 11191}
{"v": 1	"t": 1092418	"P": 1678.0	"F": 10846}
{"v": 1	"t": 1092439	"P": 1643.5	"F": 10477}
{"v": 1	"t": 1092459	"P": 1652.5	"F": 9981}
{"v": 1	"t": 1092480	"P": 1636.0	"F": 9474}
{"v": 1	"t": 1092500	"P": 1610.0	"F": 8741}
{"v": 1	"t": 1092521	"P": 1619.25	"F": 8222}
{"v": 1	"t": 1092541	"P": 1608.0	"F": 7930}
{"v": 1	"t": 1092562	"P": 1604.0	"F": 8087}
{"v": 1	"t": 1092582	"P": 1600.25	"F": 7485	"C": 45.815	"D": 3343	"sn": 54091930088003	"file": "/data/device_log/data0000.out"	"CO2": 2484.314453125	"Tp": 24.124130249023438	"H": 11.739224433898926}
{"v": 1	"t": 1092604	"P": 1598.5	"F": 7378}
{"v": 1	"t": 1092624	"P": 1598.25	"F": 7260}
{"v": 1	"t": 1092646	"P": 1594.5	"F": 6999}
{"v": 1	"t": 1092666	"P": 1575.75	"F": 6663}
{"v": 1	"t": 1092687	"P": 1574.5	"F": 6453}
{"v": 1	"t": 1092707	"P": 1582.0	"F": 6186}
{"v": 1	"t": 1092727	"P": 1563.75	"F": 5739}
{"v": 1	"t": 1092748	"P": 1551.0	"F": 5616}
{"v": 1	"t": 1092768	"P": 1558.25	"F": 5201}
{"v": 1	"t": 1092789	"P": 1553.25	"F": 5027}
{"v": 1	"t": 1092809	"P": 1538.0	"F": 4808}
{"v": 1	"t": 1092829	"P": 1534.5	"F": 4385}
{"v": 1	"t": 1092850	"P": 1543.0	"F": 4175}
{"v": 1	"t": 1092870	"P": 1531.25	"F": 3855}
{"v": 1	"t": 1092890	"P": 1523.75	"F": 3625}
{"v": 1	"t": 1092911	"P": 1526.5	"F": 3559}
{"v": 1	"t": 1092931	"P": 1532.0	"F": 3476}
{"v": 1	"t": 1092951	"P": 1524.0	"F": 3394}
{"v": 1	"t": 1092972	"P": 1522.0	"F": 3345}
{"v": 1	"t": 1092992	"P": 1533.75	"F": 3324}
{"v": 1	"t": 1093012	"P": 1530.5	"F": 3483}
{"v": 1	"t": 1093033	"P": 1520.25	"F": 3435}
{"v": 1	"t": 1093053	"P": 1521.0	"F": 3428}
{"v": 1	"t": 1093073	"P": 1538.25	"F": 3457}
{"v": 1	"t": 1093094	"P": 1532.5	"F": 3509}
{"v": 1	"t": 1093114	"P": 1527.25	"F": 3479}
{"v": 1	"t": 1093134	"P": 1532.0	"F": 3622}
{"v": 1	"t": 1093155	"P": 1540.0	"F": 3606}
{"v": 1	"t": 1093175	"P": 1542.75	"F": 3792}
{"v": 1	"t": 1093195	"P": 1535.5	"F": 4160}
{"v": 1	"t": 1093216	"P": 1551.25	"F": 4389}
{"v": 1	"t": 1093236	"P": 1565.5	"F": 4962}
{"v": 1	"t": 1093256	"P": 1565.25	"F": 5490}
{"v": 1	"t": 1093277	"P": 1573.5	"F": 6040}
{"v": 1	"t": 1093297	"P": 1595.75	"F": 6473}
{"v": 1	"t": 1093317	"P": 1597.5	"F": 6683}
{"v": 1	"t": 1093338	"P": 1601.5	"F": 7234}
{"v": 1	"t": 1093358	"P": 1600.75	"F": 7602}
{"v": 1	"t": 1093378	"P": 1613.0	"F": 7929}
{"v": 1	"t": 1093399	"P": 1623.75	"F": 8126}
{"v": 1	"t": 1093419	"P": 1623.5	"F": 8491}
{"v": 1	"t": 1093439	"P": 1628.5	"F": 8662}
{"v": 1	"t": 1093460	"P": 1643.0	"F": 9401}
{"v": 1	"t": 1093480	"P": 1651.0	"F": 9163}
{"v": 1	"t": 1093500	"P": 1635.25	"F": 9371}
{"v": 1	"t": 1093521	"P": 1641.5	"F": 9310}
{"v": 1	"t": 1093541	"P": 1664.25	"F": 10110}
{"v": 1	"t": 1093561	"P": 1659.0	"F": 10277}
{"v": 1	"t": 1093582	"P": 1648.25	"F": 10150}
{"v": 1	"t": 1093602	"P": 1660.75	"F": 10534	"C": 45.86	"D": 3343	"sn": 54091930088003	"file": "/data/device_log/data0000.out"}
{"v": 1	"t": 1093622	"P": 1661.25	"F": 10400}
{"v": 1	"t": 1093643	"P": 1666.25	"F": 10832}
{"v": 1	"t": 1093666	"P": 1663.25	"F": 10593}
{"v": 1	"t": 1093687	"P": 1659.5	"F": 10605}
{"v": 1	"t": 1093707	"P": 1672.75	"F": 10446}
{"v": 1	"t": 1093727	"P": 1669.5	"F": 11207}
{"v": 1	"t": 1093748	"P": 1672.5	"F": 11583}
{"v": 1	"t": 1093768	"P": 1678.75	"F": 11679}
{"v": 1	"t": 1093788	"P": 1679.25	"F": 11452}
{"v": 1	"t": 1093809	"P": 1675.0	"F": 11490}
{"v": 1	"t": 1093829	"P": 1666.5	"F": 11957}
{"v": 1	"t": 1093849	"P": 1690.0	"F": 11504}
{"v": 1	"t": 1093870	"P": 1675.25	"F": 11811}
{"v": 1	"t": 1093890	"P": 1679.75	"F": 11289}
{"v": 1	"t": 1093910	"P": 1675.25	"F": 11659}
{"v": 1	"t": 1093931	"P": 1695.25	"F": 12156}
{"v": 1	"t": 1093951	"P": 1693.5	"F": 11540}
{"v": 1	"t": 1093971	"P": 1678.25	"F": 12116}
{"v": 1	"t": 1093992	"P": 1682.5	"F": 12088}
{"v": 1	"t": 1094012	"P": 1698.0	"F": 11800}
{"v": 1	"t": 1094032	"P": 1685.5	"F": 11932}
{"v": 1	"t": 1094053	"P": 1688.5	"F": 11960}
{"v": 1	"t": 1094073	"P": 1693.25	"F": 12371}
{"v": 1	"t": 1094093	"P": 1704.25	"F": 12264}
{"v": 1	"t": 1094114	"P": 1689.5	"F": 12301}
{"v": 1	"t": 1094134	"P": 1691.0	"F": 12418}
{"v": 1	"t": 1094154	"P": 1705.5	"F": 12367}
{"v": 1	"t": 1094175	"P": 1697.5	"F": 12266}
{"v": 1	"t": 1094195	"P": 1690.75	"F": 12242}
{"v": 1	"t": 1094215	"P": 1677.75	"F": 12489}
{"v": 1	"t": 1094236	"P": 1691.5	"F": 12818}
{"v": 1	"t": 1094256	"P": 1700.5	"F": 12337}
{"v": 1	"t": 1094276	"P": 1687.0	"F": 12573}
{"v": 1	"t": 1094297	"P": 1691.75	"F": 12628}
{"v": 1	"t": 1094317	"P": 1708.5	"F": 12499}
{"v": 1	"t": 1094337	"P": 1693.5	"F": 12326}
{"v": 1	"t": 1094358	"P": 1685.25	"F": 12213}
{"v": 1	"t": 1094378	"P": 1688.5	"F": 12344}
{"v": 1	"t": 1094398	"P": 1704.75	"F": 12418}
{"v": 1	"t": 1094419	"P": 1697.5	"F": 12360}
{"v": 1	"t": 1094439	"P": 1691.0	"F": 12368}
{"v": 1	"t": 1094459	"P": 1686.25	"F": 11919}
{"v": 1	"t": 1094480	"P": 1686.0	"F": 11038}
{"v": 1	"t": 1094500	"P": 1683.5	"F": 11204}
{"v": 1	"t": 1094520	"P": 1664.0	"F": 11203}
{"v": 1	"t": 1094541	"P": 1668.25	"F": 10457}
{"v": 1	"t": 1094561	"P": 1659.0	"F": 10591}
{"v": 1	"t": 1094581	"P": 1631.0	"F": 9734}
{"v": 1	"t": 1094602	"P": 1629.5	"F": 9075}
{"v": 1	"t": 1094622	"P": 1617.25	"F": 8583	"C": 45.86	"D": 3343	"sn": 54091930088003	"file": "/data/device_log/data0000.out"	"CO2": 2935.90966796875	"Tp": 24.06805419921875	"H": 12.22327995300293}
{"v": 1	"t": 1094643	"P": 1619.75	"F": 7678}
{"v": 1	"t": 1094664	"P": 1613.25	"F": 7636}
{"v": 1	"t": 1094685	"P": 1602.75	"F": 7075}
{"v": 1	"t": 1094705	"P": 1585.75	"F": 6839}
{"v": 1	"t": 1094725	"P": 1582.75	"F": 6927}
{"v": 1	"t": 1094746	"P": 1579.5	"F": 6763}
{"v": 1	"t": 1094766	"P": 1581.5	"F": 6026}
{"v": 1	"t": 1094786	"P": 1557.5	"F": 5736}
{"v": 1	"t": 1094807	"P": 1550.25	"F": 5448}
{"v": 1	"t": 1094827	"P": 1560.5	"F": 5199}
{"v": 1	"t": 1094847	"P": 1554.75	"F": 4982}
{"v": 1	"t": 1094868	"P": 1544.5	"F": 4708}
{"v": 1	"t": 1094888	"P": 1538.25	"F": 4513}
{"v": 1	"t": 1094908	"P": 1547.0	"F": 4381}
{"v": 1	"t": 1094929	"P": 1539.0	"F": 4105}
{"v": 1	"t": 1094949	"P": 1535.5	"F": 4055}
{"v": 1	"t": 1094969	"P": 1534.5	"F": 4019}
{"v": 1	"t": 1094990	"P": 1541.5	"F": 4068}
{"v": 1	"t": 1095010	"P": 1531.0	"F": 3908}
{"v": 1	"t": 1095030	"P": 1525.75	"F": 3868}
{"v": 1	"t": 1095051	"P": 1536.25	"F": 3832}
{"v": 1	"t": 1095071	"P": 1543.25	"F": 3887}
{"v": 1	"t": 1095091	"P": 1531.5	"F": 3879}
{"v": 1	"t": 1095112	"P": 1524.0	"F": 3895}
{"v": 1	"t": 1095132	"P": 1543.25	"F": 3954}
{"v": 1	"t": 1095152	"P": 1541.5	"F": 4010}
{"v": 1	"t": 1095173	"P": 1538.0	"F": 3969}
{"v": 1	"t": 1095193	"P": 1535.5	"F": 4011}
{"v": 1	"t": 1095213	"P": 1550.5	"F": 4144}
{"v": 1	"t": 1095234	"P": 1547.75	"F": 4229}
{"v": 1	"t": 1095254	"P": 1542.75	"F": 4365}
{"v": 1	"t": 1095274	"P": 1541.25	"F": 4599}
{"v": 1	"t": 1095294	"P": 1557.25	"F": 4748}
{"v": 1	"t": 1095315	"P": 1551.75	"F": 4803}
{"v": 1	"t": 1095335	"P": 1550.75	"F": 4939}
{"v": 1	"t": 1095356	"P": 1569.5	"F": 5129}
{"v": 1	"t": 1095376	"P": 1563.25	"F": 5266}
{"v": 1	"t": 1095397	"P": 1562.5	"F": 5396}
{"v": 1	"t": 1095417	"P": 1577.25	"F": 5931}
{"v": 1	"t": 1095437	"P": 1579.75	"F": 6131}
{"v": 1	"t": 1095458	"P": 1578.5	"F": 6527}
{"v": 1	"t": 1095478	"P": 1584.25	"F": 6564}
{"v": 1	"t": 1095498	"P": 1592.75	"F": 6880}
{"v": 1	"t": 1095519	"P": 1595.75	"F": 6906}
{"v": 1	"t": 1095539	"P": 1598.5	"F": 7011}
{"v": 1	"t": 1095559	"P": 1607.0	"F": 7466}
{"v": 1	"t": 1095580	"P": 1615.0	"F": 7679}
{"v": 1	"t": 1095600	"P": 1614.25	"F": 7677}
{"v": 1	"t": 1095620	"P": 1601.0	"F": 7975}
{"v": 1	"t": 1095641	"P": 1618.25	"F": 8331	"C": 45.91	"D": 3343	"sn": 54091930088003	"file": "/data/device_log/data0000.out"}
{"v": 1	"t": 1095661	"P": 1622.5	"F": 8386}
{"v": 1	"t": 1095682	"P": 1621.75	"F": 8349}
{"v": 1	"t": 1095704	"P": 1625.0	"F": 8522}
{"v": 1	"t": 1095724	"P": 1625.5	"F": 8683}
{"v": 1	"t": 1095744	"P": 1633.25	"F": 8467}
{"v": 1	"t": 1095765	"P": 1646.75	"F": 9103}
{"v": 1	"t": 1095785	"P": 1635.75	"F": 9481}
{"v": 1	"t": 1095805	"P": 1631.5	"F": 9264}
{"v": 1	"t": 1095826	"P": 1650.25	"F": 9692}
{"v": 1	"t": 1095846	"P": 1648.75	"F": 9455}
{"v": 1	"t": 1095867	"P": 1639.0	"F": 10035}
{"v": 1	"t": 1095887	"P": 1646.75	"F": 9712}
{"v": 1	"t": 1095907	"P": 1656.0	"F": 10529}
{"v": 1	"t": 1095928	"P": 1660.5	"F": 10546}
{"v": 1	"t": 1095948	"P": 1670.5	"F": 10578}
{"v": 1	"t": 1095969	"P": 1664.25	"F": 10421}
{"v": 1	"t": 1095989	"P": 1653.75	"F": 10638}
{"v": 1	"t": 1096009	"P": 1674.75	"F": 10472}
{"v": 1	"t": 1096030	"P": 1664.5	"F": 10192}
{"v": 1	"t": 1096050	"P": 1653.0	"F": 10663}
{"v": 1	"t": 1096071	"P": 1671.25	"F": 11300}
{"v": 1	"t": 1096091	"P": 1665.75	"F": 11186}
{"v": 1	"t": 1096111	"P": 1670.5	"F": 10736}
{"v": 1	"t": 1096132	"P": 1672.25	"F": 11219}
{"v": 1	"t": 1096152	"P": 1680.0	"F": 11369}
{"v": 1	"t": 1096172	"P": 1676.5	"F": 11178}
{"v": 1	"t": 1096193	"P": 1669.0	"F": 11445}
{"v": 1	"t": 1096213	"P": 1676.75	"F": 11320}
{"v": 1	"t": 1096233	"P": 1675.0	"F": 10974}
{"v": 1	"t": 1096254	"P": 1679.0	"F": 11000}
{"v": 1	"t": 1096274	"P": 1675.0	"F": 11213}
{"v": 1	"t": 1096295	"P": 1686.5	"F": 11414}
{"v": 1	"t": 1096315	"P": 1683.5	"F": 11201}
{"v": 1	"t": 1096335	"P": 1682.25	"F": 11490}
{"v": 1	"t": 1096356	"P": 1691.25	"F": 11570}
{"v": 1	"t": 1096376	"P": 1683.75	"F": 11454}
{"v": 1	"t": 1096396	"P": 1688.0	"F": 11721}
{"v": 1	"t": 1096417	"P": 1682.0	"F": 11895}
{"v": 1	"t": 1096437	"P": 1700.0	"F": 12037}
{"v": 1	"t": 1096457	"P": 1680.25	"F": 12134}
{"v": 1	"t": 1096478	"P": 1675.0	"F": 11729}
{"v": 1	"t": 1096498	"P": 1696.5	"F": 11907}
{"v": 1	"t": 1096519	"P": 1692.0	"F": 11766}
{"v": 1	"t": 1096539	"P": 1688.25	"F": 11775}
{"v": 1	"t": 1096559	"P": 1682.0	"F": 12090}
{"v": 1	"t": 1096580	"P": 1688.5	"F": 11732}
{"v": 1	"t": 1096600	"P": 1692.75	"F": 12025}
{"v": 1	"t": 1096620	"P": 1680.5	"F": 11695}
{"v": 1	"t": 1096641	"P": 1685.25	"F": 12071}
{"v": 1	"t": 1096661	"P": 1691.25	"F": 11767	"C": 45.895	"D": 3343	"sn": 54091930088003	"file": "/data/device_log/data0000.out"	"CO2": 2945.98876953125	"Tp": 24.097427368164062	"H": 12.325331687927246}
{"v": 1	"t": 1096682	"P": 1691.0	"F": 12300}
{"v": 1	"t": 1096703	"P": 1681.75	"F": 11821}
{"v": 1	"t": 1096724	"P": 1690.75	"F": 11845}
{"v": 1	"t": 1096745	"P": 1695.5	"F": 11884}
{"v": 1	"t": 1096765	"P": 1679.5	"F": 11495}
{"v": 1	"t": 1096785	"P": 1675.5	"F": 11234}
{"v": 1	"t": 1096806	"P": 1682.0	"F": 11036}
{"v": 1	"t": 1096826	"P": 1676.25	"F": 11185}
{"v": 1	"t": 1096846	"P": 1651.75	"F": 11040}
{"v": 1	"t": 1096867	"P": 1646.0	"F": 10319}
{"v": 1	"t": 1096887	"P": 1648.5	"F": 9384}
{"v": 1	"t": 1096907	"P": 1628.75	"F": 9038}
{"v": 1	"t": 1096928	"P": 1611.75	"F": 8858}
{"v": 1	"t": 1096948	"P": 1623.0	"F": 8264}
{"v": 1	"t": 1096968	"P": 1620.75	"F": 7577}
{"v": 1	"t": 1096989	"P": 1604.75	"F": 7532}
{"v": 1	"t": 1097009	"P": 1587.5	"F": 7341}
{"v": 1	"t": 1097029	"P": 1598.0	"F": 7202}
{"v": 1	"t": 1097050	"P": 1606.25	"F": 7098}
{"v": 1	"t": 1097070	"P": 1585.75	"F": 6603}
{"v": 1	"t": 1097090	"P": 1568.25	"F": 6564}
{"v": 1	"t": 1097111	"P": 1576.25	"F": 6123}
{"v": 1	"t": 1097131	"P": 1573.5	"F": 5894}
{"v": 1	"t": 1097151	"P": 1550.0	"F": 5616}
{"v": 1	"t": 1097172	"P": 1551.75	"F": 5037}
{"v": 1	"t": 1097192	"P": 1555.0	"F": 5125}
{"v": 1	"t": 1097212	"P": 1556.25	"F": 4922}
{"v": 1	"t": 1097233	"P": 1539.5	"F": 4506}
{"v": 1	"t": 1097253	"P": 1543.75	"F": 4391}
{"v": 1	"t": 1097273	"P": 1551.25	"F": 4182}
{"v": 1	"t": 1097294	"P": 1536.5	"F": 3991}
{"v": 1	"t": 1097314	"P": 1532.5	"F": 3919}
{"v": 1	"t": 1097334	"P": 1533.5	"F": 3968}
{"v": 1	"t": 1097355	"P": 1529.5	"F": 3844}
{"v": 1	"t": 1097375	"P": 1528.0	"F": 3764}
{"v": 1	"t": 1097395	"P": 1520.5	"F": 3527}
{"v": 1	"t": 1097416	"P": 1537.5	"F": 3613}
{"v": 1	"t": 1097436	"P": 1529.0	"F": 3606}
{"v": 1	"t": 1097456	"P": 1524.75	"F": 3496}
{"v": 1	"t": 1097477	"P": 1523.75	"F": 3617}
{"v": 1	"t": 1097497	"P": 1535.25	"F": 3645}
{"v": 1	"t": 1097517	"P": 1537.25	"F": 3674}
{"v": 1	"t": 1097538	"P": 1526.25	"F": 3721}
{"v": 1	"t": 1097558	"P": 1531.5	"F": 3775}
{"v": 1	"t": 1097578	"P": 1540.0	"F": 3684}
{"v": 1	"t": 1097599	"P": 1538.5	"F": 3654}
{"v": 1	"t": 1097619	"P": 1526.25	"F": 3683}
{"v": 1	"t": 1097639	"P": 1533.75	"F": 3650}
{"v": 1	"t": 1097660	"P": 1537.5	"F": 3635}
{"v": 1	"t": 1097680	"P": 1527.75	"F": 3703	"C": 45.955	"D": 3342	"sn": 54091930088003	"file": "/data/device_log/data0000.out"}
{"v": 1	"t": 1097701	"P": 1528.75	"F": 3711}
{"v": 1	"t": 1097721	"P": 1532.25	"F": 3711}
{"v": 1	"t": 1097743	"P": 1525.25	"F": 3656}
{"v": 1	"t": 1097763	"P": 1532.0	"F": 3744}
{"v": 1	"t": 1097783	"P": 1530.25	"F": 3717}
{"v": 1	"t": 1097804	"P": 1529.0	"F": 3569}
{"v": 1	"t": 1097824	"P": 1519.75	"F": 3475}
{"v": 1	"t": 1097844	"P": 1532.75	"F": 3289}
{"v": 1	"t": 1097865	"P": 1534.25	"F": 3524}
{"v": 1	"t": 1097885	"P": 1524.75	"F": 3453}
{"v": 1	"t": 1097905	"P": 1524.75	"F": 3511}
{"v": 1	"t": 1097926	"P": 1543.0	"F": 3624}
{"v": 1	"t": 1097946	"P": 1541.75	"F": 3855}
{"v": 1	"t": 1097966	"P": 1540.25	"F": 4189}
{"v": 1	"t": 1097987	"P": 1556.25	"F": 4521}
{"v": 1	"t": 1098007	"P": 1570.25	"F": 5235}
{"v": 1	"t": 1098027	"P": 1576.0	"F": 5774}
{"v": 1	"t": 1098048	"P": 1576.25	"F": 6674}
{"v": 1	"t": 1098068	"P": 1599.0	"F": 6752}
{"v": 1	"t": 1098088	"P": 1611.0	"F": 7331}
{"v": 1	"t": 1098109	"P": 1606.5	"F": 7679}
{"v": 1	"t": 1098129	"P": 1614.25	"F": 8121}
{"v": 1	"t": 1098149	"P": 1631.75	"F": 7861}
{"v": 1	"t": 1098170	"P": 1626.0	"F": 8630}
{"v": 1	"t": 1098190	"P": 1622.5	"F": 8792}
{"v": 1	"t": 1098210	"P": 1629.0	"F": 8850}
{"v": 1	"t": 1098231	"P": 1646.75	"F": 9349}
{"v": 1	"t": 1098251	"P": 1644.75	"F": 9400}
{"v": 1	"t": 1098271	"P": 1633.0	"F": 9366}
{"v": 1	"t": 1098292	"P": 1643.0	"F": 10055}
{"v": 1	"t": 1098312	"P": 1654.25	"F": 10105}
{"v": 1	"t": 1098332	"P": 1662.25	"F": 10043}
{"v": 1	"t": 1098353	"P": 1652.5	"F": 10170}
{"v": 1	"t": 1098373	"P": 1660.5	"F": 10310}
{"v": 1	"t": 1098393	"P": 1679.0	"F": 10492}
{"v": 1	"t": 1098414	"P": 1669.0	"F": 10535}
{"v": 1	"t": 1098434	"P": 1663.25	"F": 10895}
{"v": 1	"t": 1098454	"P": 1684.5	"F": 10304}
{"v": 1	"t": 1098475	"P": 1681.75	"F": 11309}
{"v": 1	"t": 1098495	"P": 1675.25	"F": 11480}
{"v": 1	"t": 1098515	"P": 1668.75	"F": 11465}
{"v": 1	"t": 1098536	"P": 1690.0	"F": 11275}
{"v": 1	"t": 1098556	"P": 1691.25	"F": 11647}
{"v": 1	"t": 1098576	"P": 1683.0	"F": 11535}
{"v": 1	"t": 1098597	"P": 1679.5	"F": 12049}
{"v": 1	"t": 1098617	"P": 1692.5	"F": 11565}
{"v": 1	"t": 1098637	"P": 1695.75	"F": 11941}
{"v": 1	"t": 1098658	"P": 1677.0	"F": 12500}
{"v": 1	"t": 1098678	"P": 1679.5	"F": 12158}
{"v": 1	"t": 1098698	"P": 1688.75	"F": 12553	"C": 45.97	"D": 3342	"sn": 54091930088003	"file": "/data/device_log/data0000.out"	"CO2": 2490.059814453125	"Tp": 24.097427368164062	"H": 12.325277328491211}
{"v": 1	"t": 1098720	"P": 1706.75	"F": 12839}
{"v": 1	"t": 1098740	"P": 1696.75	"F": 12934}
{"v": 1	"t": 1098761	"P": 1681.25	"F": 12500}
{"v": 1	"t": 1098782	"P": 1680.25	"F": 12630}
{"v": 1	"t": 1098802	"P": 1707.25	"F": 12594}
{"v": 1	"t": 1098822	"P": 1697.0	"F": 12140}
{"v": 1	"t": 1098843	"P": 1691.75	"F": 12577}
{"v": 1	"t": 1098863	"P": 1701.75	"F": 12762}
{"v": 1	"t": 1098883	"P": 1698.5	"F": 12476}
{"v": 1	"t": 1098904	"P": 1690.5	"F": 13406}
{"v": 1	"t": 1098924	"P": 1694.0	"F": 12065}
{"v": 1	"t": 1098945	"P": 1713.25	"F": 12756}
{"v": 1	"t": 1098965	"P": 1694.25	"F": 12959}
{"v": 1	"t": 1098985	"P": 1696.0	"F": 12297}
{"v": 1	"t": 1099006	"P": 1709.5	"F": 12916}
{"v": 1	"t": 1099026	"P": 1712.5	"F": 13072}
{"v": 1	"t": 1099046	"P": 1690.25	"F": 12565}
{"v": 1	"t": 1099067	"P": 1708.0	"F": 12862}
{"v": 1	"t": 1099087	"P": 1715.0	"F": 13220}
{"v": 1	"t": 1099108	"P": 1707.75	"F": 13150}
{"v": 1	"t": 1099128	"P": 1696.5	"F": 13364}
{"v": 1	"t": 1099148	"P": 1713.25	"F": 13282}
{"v": 1	"t": 1099169	"P": 1695.0	"F": 12977}
{"v": 1	"t": 1099189	"P": 1693.0	"F": 12813}
{"v": 1	"t": 1099209	"P": 1699.5	"F": 13213}
{"v": 1	"t": 1099230	"P": 1698.5	"F": 13014}
{"v": 1	"t": 1099250	"P": 1676.25	"F": 12281}
{"v": 1	"t": 1099271	"P": 1674.75	"F": 11756}
{"v": 1	"t": 1099291	"P": 1673.0	"F": 11310}
{"v": 1	"t": 1099311	"P": 1659.5	"F": 10798}
{"v": 1	"t": 1099332	"P": 1646.0	"F": 9974}
{"v": 1	"t": 1099352	"P": 1639.25	"F": 9396}
{"v": 1	"t": 1099373	"P": 1622.0	"F": 8972}
{"v": 1	"t": 1099393	"P": 1630.25	"F": 8694}
{"v": 1	"t": 1099413	"P": 1621.25	"F": 8475}
{"v": 1	"t": 1099434	"P": 1614.25	"F": 8210}
{"v": 1	"t": 1099454	"P": 1602.0	"F": 7762}
{"v": 1	"t": 1099475	"P": 1613.0	"F": 7651}
{"v": 1	"t": 1099495	"P": 1601.25	"F": 7320}
{"v": 1	"t": 1099515	"P": 1581.0	"F": 6929}
{"v": 1	"t": 1099536	"P": 1592.0	"F": 6598}
{"v": 1	"t": 1099556	"P": 1582.75	"F": 6418}
{"v": 1	"t": 1099576	"P": 1565.5	"F": 6377}
{"v": 1	"t": 1099597	"P": 1563.25	"F": 5750}
{"v": 1	"t": 1099617	"P": 1568.0	"F": 5738}
{"v": 1	"t": 1099637	"P": 1551.25	"F": 5385}
{"v": 1	"t": 1099658	"P": 1541.0	"F": 5145}
{"v": 1	"t": 1099678	"P": 1555.25	"F": 4989}
{"v": 1	"t": 1099699	"P": 1552.25	"F": 4892}
{"v": 1	"t": 1099719	"P": 1540.5	"F": 4566	"C": 46.015	"D": 3342	"sn": 54091930088003	"file": "/data/device_log/data0000.out"}
{"v": 1	"t": 1099740	"P": 1543.25	"F": 4571}
{"v": 1	"t": 1099760	"P": 1535.5	"F": 4505}
{"v": 1	"t": 1099782	"P": 1548.75	"F": 4273}
{"v": 1	"t": 1099803	"P": 1534.5	"F": 4280}
{"v": 1	"t": 1099823	"P": 1534.75	"F": 4221}
{"v": 1	"t": 1099843	"P": 1548.75	"F": 4318}
{"v": 1	"t": 1099864	"P": 1538.5	"F": 4240}
{"v": 1	"t": 1099884	"P": 1526.25	"F": 4153}
{"v": 1	"t": 1099904	"P": 1544.25	"F": 4236}
{"v": 1	"t": 1099925	"P": 1532.5	"F": 4230}
{"v": 1	"t": 1099945	"P": 1525.25	"F": 3993}
{"v": 1	"t": 1099966	"P": 1540.25	"F": 4034}
{"v": 1	"t": 1099986	"P": 1538.0	"F": 4013}
{"v": 1	"t": 1100007	"P": 1524.5	"F": 3788}
{"v": 1	"t": 1100027	"P": 1537.75	"F": 4100}
{"v": 1	"t": 1100047	"P": 1537.25	"F": 4117}
{"v": 1	"t": 1100068	"P": 1527.0	"F": 3918}
{"v": 1	"t": 1100088	"P": 1540.75	"F": 4048}
{"v": 1	"t": 1100109	"P": 1540.75	"F": 3988}
{"v": 1	"t": 1100129	"P": 1522.75	"F": 3981}
{"v": 1	"t": 1100149	"P": 1542.5	"F": 3785}
{"v": 1	"t": 1100170	"P": 1531.25	"F": 3818}
{"v": 1	"t": 1100190	"P": 1522.0	"F": 3771}
{"v": 1	"t": 1100211	"P": 1539.25	"F": 3675}
{"v": 1	"t": 1100231	"P": 1525.5	"F": 3583}
{"v": 1	"t": 1100252	"P": 1521.5	"F": 3521}
{"v": 1	"t": 1100272	"P": 1536.75	"F": 3618}
{"v": 1	"t": 1100292	"P": 1532.25	"F": 3481}
{"v": 1	"t": 1100313	"P": 1527.75	"F": 3610}
{"v": 1	"t": 1100333	"P": 1542.5	"F": 3667}
{"v": 1	"t": 1100354	"P": 1541.25	"F": 3775}
{"v": 1	"t": 1100374	"P": 1535.25	"F": 4012}
{"v": 1	"t": 1100394	"P": 1558.25	"F": 4554}
{"v": 1	"t": 1100415	"P": 1561.75	"F": 4815}
{"v": 1	"t": 1100435	"P": 1559.25	"F": 5386}
{"v": 1	"t": 1100456	"P": 1581.25	"F": 6191}
{"v": 1	"t": 1100476	"P": 1586.25	"F": 6331}
{"v": 1	"t": 1100496	"P": 1594.25	"F": 6713}
{"v": 1	"t": 1100517	"P": 1591.75	"F": 6857}
{"v": 1	"t": 1100537	"P": 1609.5	"F": 7364}
{"v": 1	"t": 1100557	"P": 1607.75	"F": 7519}
{"v": 1	"t": 1100578	"P": 1606.5	"F": 8085}
{"v": 1	"t": 1100598	"P": 1626.25	"F": 8130}
{"v": 1	"t": 1100619	"P": 1629.0	"F": 8266}
{"v": 1	"t": 1100639	"P": 1619.25	"F": 8654}
{"v": 1	"t": 1100659	"P": 1628.25	"F": 8885}
{"v": 1	"t": 1100680	"P": 1648.5	"F": 8918}
{"v": 1	"t": 1100700	"P": 1642.0	"F": 9175}
{"v": 1	"t": 1100721	"P": 1651.5	"F": 9449}
{"v": 1	"t": 1100741	"P": 1652.5	"F": 9345	"C": 45.985	"D": 3342	"sn": 54091930088003	"file": "/data/device_log/data0000.out"	"CO2": 2091.093505859375	"Tp": 24.081405639648438	"H": 12.047325134277344}
{"v": 1	"t": 1100763	"P": 1646.25	"F": 9669}
{"v": 1	"t": 1100783	"P": 1644.5	"F": 10054}
{"v": 1	"t": 1100805	"P": 1656.5	"F": 10054}
{"v": 1	"t": 1100825	"P": 1648.75	"F": 10076}
{"v": 1	"t": 1100846	"P": 1672.5	"F": 10523}
{"v": 1	"t": 1100866	"P": 1654.5	"F": 10608}
{"v": 1	"t": 1100886	"P": 1652.25	"F": 10393}
{"v": 1	"t": 1100907	"P": 1656.25	"F": 10934}
{"v": 1	"t": 1100927	"P": 1659.75	"F": 10602}
{"v": 1	"t": 1100948	"P": 1656.5	"F": 10728}
{"v": 1	"t": 1100968	"P": 1679.0	"F": 10874}
{"v": 1	"t": 1100989	"P": 1677.75	"F": 10988}
{"v": 1	"t": 1101009	"P": 1677.75	"F": 11246}
{"v": 1	"t": 1101029	"P": 1677.75	"F": 11198}
{"v": 1	"t": 1101050	"P": 1695.0	"F": 11300}
{"v": 1	"t": 1101070	"P": 1671.5	"F": 11802}
{"v": 1	"t": 1101090	"P": 1678.25	"F": 11829}
{"v": 1	"t": 1101111	"P": 1684.0	"F": 11468}
{"v": 1	"t": 1101131	"P": 1690.25	"F": 11585}
{"v": 1	"t": 1101152	"P": 1667.25	"F": 11514}
{"v": 1	"t": 1101172	"P": 1692.75	"F": 11781}
{"v": 1	"t": 1101192	"P": 1698.0	"F": 12007}
{"v": 1	"t": 1101213	"P": 1674.25	"F": 11577}
{"v": 1	"t": 1101233	"P": 1683.5	"F": 12171}
{"v": 1	"t": 1101253	"P": 1696.0	"F": 12180}
{"v": 1	"t": 1101274	"P": 1684.25	"F": 12300}
{"v": 1	"t": 1101294	"P": 1680.0	"F": 12318}
{"v": 1	"t": 1101314	"P": 1695.25	"F": 12216}
{"v": 1	"t": 1101335	"P": 1687.5	"F": 12237}
{"v": 1	"t": 1101355	"P": 1683.5	"F": 11762}
{"v": 1	"t": 1101376	"P": 1686.5	"F": 12214}
{"v": 1	"t": 1101396	"P": 1690.75	"F": 12206}
{"v": 1	"t": 1101416	"P": 1680.0	"F": 12652}
{"v": 1	"t": 1101437	"P": 1696.5	"F": 12145}
{"v": 1	"t": 1101457	"P": 1692.25	"F": 12706}
{"v": 1	"t": 1101477	"P": 1687.75	"F": 12653}
{"v": 1	"t": 1101498	"P": 1682.5	"F": 12054}
{"v": 1	"t": 1101519	"P": 1688.5	"F": 12307}
{"v": 1	"t": 1101539	"P": 1683.25	"F": 12656}
{"v": 1	"t": 1101560	"P": 1702.5	"F": 12354}
{"v": 1	"t": 1101580	"P": 1674.25	"F": 12068}
{"v": 1	"t": 1101600	"P": 1691.75	"F": 12697}
{"v": 1	"t": 1101621	"P": 1702.75	"F": 11824}
{"v": 1	"t": 1101641	"P": 1683.75	"F": 12570}
{"v": 1	"t": 1101661	"P": 1676.5	"F": 12537}
{"v": 1	"t": 1101682	"P": 1687.75	"F": 12593}
{"v": 1	"t": 1101702	"P": 1703.5	"F": 12774}
{"v": 1	"t": 1101723	"P": 1689.75	"F": 12061}
{"v": 1	"t": 1101743	"P": 1689.75	"F": 12456}
{"v": 1	"t": 1101763	"P": 1696.75	"F": 12193	"C": 46.04	"D": 3341	"sn": 54091930088003	"file": "/data/device_log/data0000.out"}
{"v": 1	"t": 1101784	"P": 1696.0	"F": 11677}
{"v": 1	"t": 1101804	"P": 1693.75	"F": 12156}
{"v": 1	"t": 1101827	"P": 1692.5	"F": 12293}
{"v": 1	"t": 1101847	"P": 1704.75	"F": 12299}
{"v": 1	"t": 1101867	"P": 1696.25	"F": 12307}
{"v": 1	"t": 1101888	"P": 1676.5	"F": 11836}
{"v": 1	"t": 1101908	"P": 1673.0	"F": 11572}
{"v": 1	"t": 1101928	"P": 1672.5	"F": 10747}
{"v": 1	"t": 1101949	"P": 1663.25	"F": 10475}
{"v": 1	"t": 1101969	"P": 1636.25	"F": 9930}
{"v": 1	"t": 1101990	"P": 1653.0	"F": 9634}
{"v": 1	"t": 1102010	"P": 1636.25	"F": 9065}
{"v": 1	"t": 1102030	"P": 1624.5	"F": 9056}
{"v": 1	"t": 1102051	"P": 1618.75	"F": 8393}
{"v": 1	"t": 1102071	"P": 1620.0	"F": 8129}
{"v": 1	"t": 1102091	"P": 1602.5	"F": 7689}
{"v": 1	"t": 1102112	"P": 1606.5	"F": 7924}
{"v": 1	"t": 1102132	"P": 1597.75	"F": 7391}
{"v": 1	"t": 1102153	"P": 1588.75	"F": 6899}
{"v": 1	"t": 1102173	"P": 1592.75	"F": 6864}
{"v": 1	"t": 1102194	"P": 1585.0	"F": 6544}
{"v": 1	"t": 1102214	"P": 1571.25	"F": 6259}
{"v": 1	"t": 1102234	"P": 1567.75	"F": 5916}
{"v": 1	"t": 1102255	"P": 1567.75	"F": 5410}
{"v": 1	"t": 1102275	"P": 1550.75	"F": 5195}
{"v": 1	"t": 1102295	"P": 1547.75	"F": 5260}
{"v": 1	"t": 1102316	"P": 1556.5	"F": 4837}
{"v": 1	"t": 1102336	"P": 1544.75	"F": 4663}
{"v": 1	"t": 1102357	"P": 1535.5	"F": 4401}
{"v": 1	"t": 1102377	"P": 1545.0	"F": 4122}
{"v": 1	"t": 1102397	"P": 1540.25	"F": 3993}
{"v": 1	"t": 1102418	"P": 1529.0	"F": 3911}
{"v": 1	"t": 1102438	"P": 1527.0	"F": 3799}
{"v": 1	"t": 1102458	"P": 1535.25	"F": 3812}
{"v": 1	"t": 1102479	"P": 1527.5	"F": 3600}
{"v": 1	"t": 1102499	"P": 1517.0	"F": 3394}
{"v": 1	"t": 1102519	"P": 1532.25	"F": 3435}
{"v": 1	"t": 1102540	"P": 1524.0	"F": 3529}
{"v": 1	"t": 1102560	"P": 1521.25	"F": 3488}
{"v": 1	"t": 1102581	"P": 1528.5	"F": 3427}
{"v": 1	"t": 1102601	"P": 1532.0	"F": 3242}
{"v": 1	"t": 1102621	"P": 1529.5	"F": 3415}
{"v": 1	"t": 1102642	"P": 1529.0	"F": 3561}
{"v": 1	"t": 1102662	"P": 1541.25	"F": 3632}
{"v": 1	"t": 1102682	"P": 1534.75	"F": 3796}
{"v": 1	"t": 1102703	"P": 1530.5	"F": 3884}
{"v": 1	"t": 1102723	"P": 1548.25	"F": 4042}
{"v": 1	"t": 1102744	"P": 1545.0	"F": 4213}
{"v": 1	"t": 1102764	"P": 1541.75	"F": 4293}
{"v": 1	"t": 1102784	"P": 1559.0	"F": 4644	"C": 46.045	"D": 3341	"sn": 54091930088003	"file": "/data/device_log/data0000.out"	"CO2": 2646.934326171875	"Tp": 24.06805419921875	"H": 11.480220794677734}
{"v": 1	"t": 1102806	"P": 1559.75	"F": 4902}
{"v": 1	"t": 1102826	"P": 1551.5	"F": 5272}
{"v": 1	"t": 1102847	"P": 1569.25	"F": 5368}
{"v": 1	"t": 1102868	"P": 1573.25	"F": 6042}
{"v": 1	"t": 1102888	"P": 1600.0	"F": 6475}
{"v": 1	"t": 1102909	"P": 1610.5	"F": 7024}
{"v": 1	"t": 1102929	"P": 1606.25	"F": 7652}
{"v": 1	"t": 1102949	"P": 1621.5	"F": 7893}
{"v": 1	"t": 1102970	"P": 1619.25	"F": 8322}
{"v": 1	"t": 1102990	"P": 1621.5	"F": 8322}
{"v": 1	"t": 1103010	"P": 1628.75	"F": 8889}
{"v": 1	"t": 1103031	"P": 1635.75	"F": 9168}
{"v": 1	"t": 1103051	"P": 1639.0	"F": 9468}
{"v": 1	"t": 1103071	"P": 1640.0	"F": 9618}
{"v": 1	"t": 1103092	"P": 1661.25	"F": 9964}
{"v": 1	"t": 1103112	"P": 1663.25	"F": 10090}
{"v": 1	"t": 1103133	"P": 1659.0	"F": 10058}
{"v": 1	"t": 1103153	"P": 1662.25	"F": 10772}
{"v": 1	"t": 1103173	"P": 1671.75	"F": 10640}
{"v": 1	"t": 1103194	"P": 1669.5	"F": 10872}
{"v": 1	"t": 1103214	"P": 1666.75	"F": 11142}
{"v": 1	"t": 1103234	"P": 1679.5	"F": 11522}
{"v": 1	"t": 1103255	"P": 1676.5	"F": 11408}
{"v": 1	"t": 1103275	"P": 1678.5	"F": 11665}
{"v": 1	"t": 1103295	"P": 1678.5	"F": 11567}
{"v": 1	"t": 1103316	"P": 1695.25	"F": 11795}
{"v": 1	"t": 1103336	"P": 1680.75	"F": 12204}
{"v": 1	"t": 1103357	"P": 1674.0	"F": 11861}
{"v": 1	"t": 1103377	"P": 1691.75	"F": 12082}
{"v": 1	"t": 1103397	"P": 1689.5	"F": 12053}
{"v": 1	"t": 1103418	"P": 1691.5	"F": 12226}
{"v": 1	"t": 1103438	"P": 1702.0	"F": 12250}
{"v": 1	"t": 1103459	"P": 1688.25	"F": 12760}
{"v": 1	"t": 1103479	"P": 1683.25	"F": 12781}
{"v": 1	"t": 1103499	"P": 1699.0	"F": 12521}
{"v": 1	"t": 1103520	"P": 1706.5	"F": 12727}
{"v": 1	"t": 1103540	"P": 1680.0	"F": 12761}
{"v": 1	"t": 1103561	"P": 1709.5	"F": 13081}
{"v": 1	"t": 1103581	"P": 1700.5	"F": 12936}
{"v": 1	"t": 1103602	"P": 1707.0	"F": 12705}
{"v": 1	"t": 1103622	"P": 1706.75	"F": 13088}
{"v": 1	"t": 1103642	"P": 1703.5	"F": 12889}
{"v": 1	"t": 1103663	"P": 1696.5	"F": 13177}
{"v": 1	"t": 1103683	"P": 1717.5	"F": 13819}
{"v": 1	"t": 1103704	"P": 1717.5	"F": 13799}
{"v": 1	"t": 1103724	"P": 1701.75	"F": 13713}
{"v": 1	"t": 1103744	"P": 1721.0	"F": 13691}
{"v": 1	"t": 1103765	"P": 1711.5	"F": 13556}
{"v": 1	"t": 1103785	"P": 1712.0	"F": 13360}
{"v": 1	"t": 1103806	"P": 1717.25	"F": 13898	"C": 46.065	"D": 3341	"sn": 54091930088003	"file": "/data/device_log/data0000.out"}
{"v": 1	"t": 1103826	"P": 1714.0	"F": 13920}
{"v": 1	"t": 1103847	"P": 1706.5	"F": 13866}
{"v": 1	"t": 1103870	"P": 1714.5	"F": 13643}
{"v": 1	"t": 1103890	"P": 1718.0	"F": 14046}
{"v": 1	"t": 1103911	"P": 1725.0	"F": 14299}
{"v": 1	"t": 1103931	"P": 1717.0	"F": 13603}
{"v": 1	"t": 1103951	"P": 1718.75	"F": 13976}
{"v": 1	"t": 1103972	"P": 1718.75	"F": 14179}
{"v": 1	"t": 1103992	"P": 1719.5	"F": 14527}
{"v": 1	"t": 1104013	"P": 1711.75	"F": 13935}
{"v": 1	"t": 1104033	"P": 1721.25	"F": 14297}
{"v": 1	"t": 1104053	"P": 1724.75	"F": 14158}
{"v": 1	"t": 1104074	"P": 1716.75	"F": 13747}
{"v": 1	"t": 1104094	"P": 1718.5	"F": 13332}
{"v": 1	"t": 1104114	"P": 1721.0	"F": 13525}
{"v": 1	"t": 1104135	"P": 1723.0	"F": 13524}
{"v": 1	"t": 1104155	"P": 1729.25	"F": 13528}
{"v": 1	"t": 1104176	"P": 1730.5	"F": 13829}
{"v": 1	"t": 1104196	"P": 1736.0	"F": 14458}
{"v": 1	"t": 1104216	"P": 1718.5	"F": 13967}
{"v": 1	"t": 1104237	"P": 1718.75	"F": 13823}
{"v": 1	"t": 1104257	"P": 1720.0	"F": 14062}
{"v": 1	"t": 1104277	"P": 1709.5	"F": 13851}
{"v": 1	"t": 1104298	"P": 1722.75	"F": 14527}
{"v": 1	"t": 1104318	"P": 1734.25	"F": 14172}
{"v": 1	"t": 1104339	"P": 1717.25	"F": 13793}
{"v": 1	"t": 1104359	"P": 1702.0	"F": 14039}
{"v": 1	"t": 1104379	"P": 1699.0	"F": 12607}
{"v": 1	"t": 1104400	"P": 1683.5	"F": 11904}
{"v": 1	"t": 1104420	"P": 1666.25	"F": 11612}
{"v": 1	"t": 1104441	"P": 1658.5	"F": 10320}
{"v": 1	"t": 1104461	"P": 1649.25	"F": 9671}
{"v": 1	"t": 1104481	"P": 1623.5	"F": 9225}
{"v": 1	"t": 1104502	"P": 1617.0	"F": 8367}
{"v": 1	"t": 1104522	"P": 1619.5	"F": 8283}
{"v": 1	"t": 1104542	"P": 1613.75	"F": 7841}
{"v": 1	"t": 1104563	"P": 1585.5	"F": 7215}
{"v": 1	"t": 1104583	"P": 1585.5	"F": 6761}
{"v": 1	"t": 1104604	"P": 1577.5	"F": 6148}
{"v": 1	"t": 1104624	"P": 1565.0	"F": 5983}
{"v": 1	"t": 1104644	"P": 1559.75	"F": 5637}
{"v": 1	"t": 1104665	"P": 1558.5	"F": 5182}
{"v": 1	"t": 1104685	"P": 1542.0	"F": 4825}
{"v": 1	"t": 1104705	"P": 1531.0	"F": 4612}
{"v": 1	"t": 1104726	"P": 1540.75	"F": 4197}
{"v": 1	"t": 1104746	"P": 1538.25	"F": 4132}
{"v": 1	"t": 1104766	"P": 1530.0	"F": 3905}
{"v": 1	"t": 1104787	"P": 1529.75	"F": 3801}
{"v": 1	"t": 1104807	"P": 1538.0	"F": 3789}
{"v": 1	"t": 1104828	"P": 1531.5	"F": 3742	"C": 46.09	"D": 3341	"sn": 54091930088003	"file": "/data/device_log/data0000.out"	"CO2": 2271.291748046875	"Tp": 24.054702758789062	"H": 11.213385581970215}
{"v": 1	"t": 1104849	"P": 1528.25	"F": 3759}
{"v": 1	"t": 1104869	"P": 1540.25	"F": 3889}
{"v": 1	"t": 1104891	"P": 1545.5	"F": 4221}
{"v": 1	"t": 1104912	"P": 1551.5	"F": 4853}
{"v": 1	"t": 1104932	"P": 1575.5	"F": 5492}
{"v": 1	"t": 1104952	"P": 1572.5	"F": 6072}
{"v": 1	"t": 1104973	"P": 1580.25	"F": 6213}
{"v": 1	"t": 1104993	"P": 1601.0	"F": 6688}
{"v": 1	"t": 1105014	"P": 1602.5	"F": 6933}
{"v": 1	"t": 1105034	"P": 1597.5	"F": 7427}
{"v": 1	"t": 1105054	"P": 1615.75	"F": 7662}
{"v": 1	"t": 1105075	"P": 1613.75	"F": 7913}
{"v": 1	"t": 1105095	"P": 1613.75	"F": 8013}
{"v": 1	"t": 1105115	"P": 1620.5	"F": 8638}
{"v": 1	"t": 1105136	"P": 1643.0	"F": 8557}
{"v": 1	"t": 1105156	"P": 1635.5	"F": 8766}
{"v": 1	"t": 1105176	"P": 1639.0	"F": 9059}
{"v": 1	"t": 1105197	"P": 1631.5	"F": 9537}
{"v": 1	"t": 1105217	"P": 1653.75	"F": 9326}
{"v": 1	"t": 1105237	"P": 1649.75	"F": 9631}
{"v": 1	"t": 1105258	"P": 1649.75	"F": 9886}
{"v": 1	"t": 1105278	"P": 1652.75	"F": 10508}
{"v": 1	"t": 1105298	"P": 1669.25	"F": 10293}
{"v": 1	"t": 1105319	"P": 1666.0	"F": 10343}
{"v": 1	"t": 1105339	"P": 1654.5	"F": 10678}
{"v": 1	"t": 1105359	"P": 1664.25	"F": 10637}
{"v": 1	"t": 1105380	"P": 1663.75	"F": 10732}
{"v": 1	"t": 1105400	"P": 1656.5	"F": 10806}
{"v": 1	"t": 1105420	"P": 1667.25	"F": 10875}
{"v": 1	"t": 1105441	"P": 1674.5	"F": 10765}
{"v": 1	"t": 1105461	"P": 1687.25	"F": 10910}
{"v": 1	"t": 1105481	"P": 1673.0	"F": 11011}
{"v": 1	"t": 1105502	"P": 1675.25	"F": 11716}
{"v": 1	"t": 1105522	"P": 1682.25	"F": 11270}
{"v": 1	"t": 1105542	"P": 1679.0	"F": 11607}
{"v": 1	"t": 1105563	"P": 1672.75	"F": 12174}
{"v": 1	"t": 1105583	"P": 1686.75	"F": 11871}
{"v": 1	"t": 1105604	"P": 1685.25	"F": 12151}
{"v": 1	"t": 1105624	"P": 1678.75	"F": 11731}
{"v": 1	"t": 1105644	"P": 1686.75	"F": 11983}
{"v": 1	"t": 1105665	"P": 1688.5	"F": 12031}
{"v": 1	"t": 1105685	"P": 1682.5	"F": 12025}
{"v": 1	"t": 1105705	"P": 1690.0	"F": 12056}
{"v": 1	"t": 1105726	"P": 1694.0	"F": 12217}
{"v": 1	"t": 1105746	"P": 1690.0	"F": 12517}
{"v": 1	"t": 1105766	"P": 1685.25	"F": 11921}
{"v": 1	"t": 1105787	"P": 1690.75	"F": 11931}
{"v": 1	"t": 1105807	"P": 1698.25	"F": 11647}
{"v": 1	"t": 1105827	"P": 1687.75	"F": 12014}
{"v": 1	"t": 1105848	"P": 1680.25	"F": 11870	"C": 46.09	"D": 3341	"sn": 54091930088003	"file": "/data/device_log/data0000.out"	"CO2": 2505.6904296875	"Tp": 24.054702758789062	"H": 10.95812702178955}
{"v": 1	"t": 1105870	"P": 1686.5	"F": 12540}
{"v": 1	"t": 1105890	"P": 1691.0	"F": 11966}
{"v": 1	"t": 1105912	"P": 1692.5	"F": 12520}
{"v": 1	"t": 1105932	"P": 1700.75	"F": 12508}
{"v": 1	"t": 1105953	"P": 1690.75	"F": 12134}
{"v": 1	"t": 1105973	"P": 1677.5	"F": 12025}
{"v": 1	"t": 1105993	"P": 1703.0	"F": 12045}
{"v": 1	"t": 1106014	"P": 1691.25	"F": 12259}
{"v": 1	"t": 1106034	"P": 1690.75	"F": 11925}
{"v": 1	"t": 1106054	"P": 1687.75	"F": 12483}
{"v": 1	"t": 1106075	"P": 1709.0	"F": 12306}
{"v": 1	"t": 1106095	"P": 1687.25	"F": 12309}
{"v": 1	"t": 1106115	"P": 1694.0	"F": 12017}
{"v": 1	"t": 1106136	"P": 1694.5	"F": 12143}
{"v": 1	"t": 1106156	"P": 1692.0	"F": 12142}
{"v": 1	"t": 1106177	"P": 1689.5	"F": 12251}
{"v": 1	"t": 1106197	"P": 1703.0	"F": 12366}
{"v": 1	"t": 1106217	"P": 1684.0	"F": 12038}
{"v": 1	"t": 1106238	"P": 1671.5	"F": 11973}
{"v": 1	"t": 1106258	"P": 1671.0	"F": 11094}
{"v": 1	"t": 1106278	"P": 1675.25	"F": 10795}
{"v": 1	"t": 1106299	"P": 1645.5	"F": 10555}
{"v": 1	"t": 1106319	"P": 1637.75	"F": 9348}
{"v": 1	"t": 1106339	"P": 1619.75	"F": 8707}
{"v": 1	"t": 1106360	"P": 1627.5	"F": 8528}
{"v": 1	"t": 1106380	"P": 1612.5	"F": 8057}
{"v": 1	"t": 1106400	"P": 1593.25	"F": 7558}
{"v": 1	"t": 1106421	"P": 1591.5	"F": 7170}
{"v": 1	"t": 1106441	"P": 1589.5	"F": 6863}
{"v": 1	"t": 1106461	"P": 1581.75	"F": 6752}
{"v": 1	"t": 1106482	"P": 1574.0	"F": 6605}
{"v": 1	"t": 1106502	"P": 1583.75	"F": 6345}
{"v": 1	"t": 1106522	"P": 1571.25	"F": 6006}
{"v": 1	"t": 1106543	"P": 1555.0	"F": 5841}
{"v": 1	"t": 1106563	"P": 1554.5	"F": 5616}
{"v": 1	"t": 1106583	"P": 1564.25	"F": 5410}
{"v": 1	"t": 1106604	"P": 1555.25	"F": 5186}
{"v": 1	"t": 1106624	"P": 1537.75	"F": 4980}
{"v": 1	"t": 1106644	"P": 1544.75	"F": 5131}
{"v": 1	"t": 1106665	"P": 1560.25	"F": 4962}
{"v": 1	"t": 1106685	"P": 1546.5	"F": 4800}
{"v": 1	"t": 1106706	"P": 1550.5	"F": 4972}
{"v": 1	"t": 1106726	"P": 1568.75	"F": 5108}
{"v": 1	"t": 1106746	"P": 1551.5	"F": 5116}
{"v": 1	"t": 1106767	"P": 1558.5	"F": 5403}
{"v": 1	"t": 1106787	"P": 1577.25	"F": 5544}
{"v": 1	"t": 1106807	"P": 1575.5	"F": 6118}
{"v": 1	"t": 1106828	"P": 1572.0	"F": 6337}
{"v": 1	"t": 1106848	"P": 1588.75	"F": 6637}
{"v": 1	"t": 1106868	"P": 1595.0	"F": 6872	"C": 46.1	"D": 3341	"sn": 54091930088003	"file": "/data/device_log/data0000.out"}
{"v": 1	"t": 1106890	"P": 1603.75	"F": 7063}
{"v": 1	"t": 1106910	"P": 1601.5	"F": 7443}
{"v": 1	"t": 1106932	"P": 1619.25	"F": 7609}
{"v": 1	"t": 1106952	"P": 1613.5	"F": 7847}
{"v": 1	"t": 1106973	"P": 1603.25	"F": 8178}
{"v": 1	"t": 1106993	"P": 1628.0	"F": 8392}
{"v": 1	"t": 1107013	"P": 1631.75	"F": 8398}
{"v": 1	"t": 1107034	"P": 1626.25	"F": 8413}
{"v": 1	"t": 1107054	"P": 1618.25	"F": 8804}
{"v": 1	"t": 1107074	"P": 1636.0	"F": 8837}
{"v": 1	"t": 1107095	"P": 1636.25	"F": 9066}
{"v": 1	"t": 1107115	"P": 1638.0	"F": 9267}
{"v": 1	"t": 1107135	"P": 1633.5	"F": 9189}
{"v": 1	"t": 1107156	"P": 1648.25	"F": 9662}
{"v": 1	"t": 1107176	"P": 1654.0	"F": 9809}
{"v": 1	"t": 1107196	"P": 1644.75	"F": 9785}
{"v": 1	"t": 1107217	"P": 1638.5	"F": 9908}
{"v": 1	"t": 1107237	"P": 1662.5	"F": 9623}
{"v": 1	"t": 1107258	"P": 1642.25	"F": 10200}
{"v": 1	"t": 1107278	"P": 1658.75	"F": 10387}
{"v": 1	"t": 1107298	"P": 1665.0	"F": 10334}
{"v": 1	"t": 1107319	"P": 1654.5	"F": 10266}
{"v": 1	"t": 1107340	"P": 1662.5	"F": 9714}
{"v": 1	"t": 1107360	"P": 1658.5	"F": 10599}
{"v": 1	"t": 1107380	"P": 1656.5	"F": 10565}
{"v": 1	"t": 1107401	"P": 1664.25	"F": 10451}
{"v": 1	"t": 1107421	"P": 1658.25	"F": 10593}
{"v": 1	"t": 1107442	"P": 1666.75	"F": 10530}
{"v": 1	"t": 1107462	"P": 1668.5	"F": 11294}
{"v": 1	"t": 1107483	"P": 1655.75	"F": 10835}
{"v": 1	"t": 1107503	"P": 1667.25	"F": 10633}
{"v": 1	"t": 1107524	"P": 1671.75	"F": 10446}
{"v": 1	"t": 1107544	"P": 1667.0	"F": 10668}
{"v": 1	"t": 1107564	"P": 1679.75	"F": 10889}
{"v": 1	"t": 1107585	"P": 1664.5	"F": 10857}
{"v": 1	"t": 1107605	"P": 1658.0	"F": 11034}
{"v": 1	"t": 1107626	"P": 1674.5	"F": 10512}
{"v": 1	"t": 1107646	"P": 1676.75	"F": 10764}
{"v": 1	"t": 1107666	"P": 1664.25	"F": 11317}
{"v": 1	"t": 1107687	"P": 1670.75	"F": 10767}
{"v": 1	"t": 1107707	"P": 1676.75	"F": 10842}
{"v": 1	"t": 1107727	"P": 1671.0	"F": 11100}
{"v": 1	"t": 1107748	"P": 1671.0	"F": 10976}
{"v": 1	"t": 1107768	"P": 1665.25	"F": 10888}
{"v": 1	"t": 1107788	"P": 1678.75	"F": 11159}
{"v": 1	"t": 1107809	"P": 1683.25	"F": 11358}
{"v": 1	"t": 1107829	"P": 1674.0	"F": 11155}
{"v": 1	"t": 1107849	"P": 1680.75	"F": 11144}
{"v": 1	"t": 1107870	"P": 1685.0	"F": 10698}
{"v": 1	"t": 1107890	"P": 1675.0	"F": 10915	"C": 46.155	"D": 3340	"sn": 54091930088003	"file": "/data/device_log/data0000.out"	"CO2": 2560.639404296875	"Tp": 24.038681030273438	"H": 11.14726448059082}
{"v": 1	"t": 1107912	"P": 1660.5	"F": 11578}
{"v": 1	"t": 1107932	"P": 1674.0	"F": 11811}
{"v": 1	"t": 1107954	"P": 1679.0	"F": 11512}
{"v": 1	"t": 1107974	"P": 1680.0	"F": 11006}
{"v": 1	"t": 1107995	"P": 1685.5	"F": 11440}
{"v": 1	"t": 1108015	"P": 1671.5	"F": 11599}
{"v": 1	"t": 1108035	"P": 1671.0	"F": 11349}
{"v": 1	"t": 1108056	"P": 1688.0	"F": 11198}
{"v": 1	"t": 1108076	"P": 1679.0	"F": 11671}
{"v": 1	"t": 1108097	"P": 1674.0	"F": 11977}
{"v": 1	"t": 1108117	"P": 1690.75	"F": 11461}
{"v": 1	"t": 1108137	"P": 1681.75	"F": 11559}
{"v": 1	"t": 1108158	"P": 1666.5	"F": 11363}
{"v": 1	"t": 1108178	"P": 1670.25	"F": 11085}
{"v": 1	"t": 1108199	"P": 1650.75	"F": 10385}
{"v": 1	"t": 1108219	"P": 1640.75	"F": 10218}
{"v": 1	"t": 1108239	"P": 1649.25	"F": 9718}
{"v": 1	"t": 1108260	"P": 1626.75	"F": 8935}
{"v": 1	"t": 1108280	"P": 1613.25	"F": 8114}
{"v": 1	"t": 1108300	"P": 1603.5	"F": 7633}
{"v": 1	"t": 1108321	"P": 1602.75	"F": 7360}
{"v": 1	"t": 1108341	"P": 1582.75	"F": 6602}
{"v": 1	"t": 1108361	"P": 1577.75	"F": 6377}
{"v": 1	"t": 1108382	"P": 1571.75	"F": 6476}
{"v": 1	"t": 1108402	"P": 1575.25	"F": 6090}
{"v": 1	"t": 1108422	"P": 1562.0	"F": 5945}
{"v": 1	"t": 1108443	"P": 1549.75	"F": 5556}
{"v": 1	"t": 1108463	"P": 1548.0	"F": 5422}
{"v": 1	"t": 1108483	"P": 1557.25	"F": 4886}
{"v": 1	"t": 1108504	"P": 1542.5	"F": 4530}
{"v": 1	"t": 1108524	"P": 1528.5	"F": 4322}
{"v": 1	"t": 1108544	"P": 1540.0	"F": 4106}
{"v": 1	"t": 1108565	"P": 1537.0	"F": 4042}
{"v": 1	"t": 1108585	"P": 1532.0	"F": 4034}
{"v": 1	"t": 1108605	"P": 1530.0	"F": 3905}
{"v": 1	"t": 1108626	"P": 1547.75	"F": 3871}
{"v": 1	"t": 1108646	"P": 1542.0	"F": 4054}
{"v": 1	"t": 1108667	"P": 1540.0	"F": 3981}
{"v": 1	"t": 1108687	"P": 1551.75	"F": 4301}
{"v": 1	"t": 1108707	"P": 1550.25	"F": 4629}
{"v": 1	"t": 1108728	"P": 1554.0	"F": 4813}
{"v": 1	"t": 1108748	"P": 1564.0	"F": 5043}
{"v": 1	"t": 1108769	"P": 1564.25	"F": 5340}
{"v": 1	"t": 1108789	"P": 1557.0	"F": 5482}
{"v": 1	"t": 1108809	"P": 1564.5	"F": 5400}
{"v": 1	"t": 1108830	"P": 1570.25	"F": 5566}
{"v": 1	"t": 1108850	"P": 1570.75	"F": 5690}
{"v": 1	"t": 1108870	"P": 1574.75	"F": 6230}
{"v": 1	"t": 1108891	"P": 1589.25	"F": 6779}
{"v": 1	"t": 1108911	"P": 1607.75	"F": 7085	"C": 46.175	"D": 3340	"sn": 54091930088003	"file": "/data/device_log/data0000.out"}
{"v": 1	"t": 1108932	"P": 1600.25	"F": 7573}
{"v": 1	"t": 1108952	"P": 1620.5	"F": 8017}
{"v": 1	"t": 1108974	"P": 1605.0	"F": 7988}
{"v": 1	"t": 1108994	"P": 1626.25	"F": 8342}
{"v": 1	"t": 1109015	"P": 1625.5	"F": 8557}
{"v": 1	"t": 1109035	"P": 1626.75	"F": 8776}
{"v": 1	"t": 1109055	"P": 1631.25	"F": 9007}
{"v": 1	"t": 1109076	"P": 1647.25	"F": 8911}
{"v": 1	"t": 1109096	"P": 1636.25	"F": 9033}
{"v": 1	"t": 1109117	"P": 1639.5	"F": 9561}
{"v": 1	"t": 1109137	"P": 1654.75	"F": 9678}
{"v": 1	"t": 1109157	"P": 1652.5	"F": 10049}
{"v": 1	"t": 1109178	"P": 1646.5	"F": 10353}
{"v": 1	"t": 1109198	"P": 1654.5	"F": 10160}
{"v": 1	"t": 1109218	"P": 1674.0	"F": 10365}
{"v": 1	"t": 1109239	"P": 1672.25	"F": 10721}
{"v": 1	"t": 1109259	"P": 1650.5	"F": 11019}
{"v": 1	"t": 1109280	"P": 1667.0	"F": 10822}
{"v": 1	"t": 1109300	"P": 1670.5	"F": 11178}
{"v": 1	"t": 1109321	"P": 1690.0	"F": 11605}
{"v": 1	"t": 1109341	"P": 1682.0	"F": 11566}
{"v": 1	"t": 1109361	"P": 1679.0	"F": 11705}
{"v": 1	"t": 1109382	"P": 1675.25	"F": 11790}
{"v": 1	"t": 1109402	"P": 1690.5	"F": 11565}
{"v": 1	"t": 1109422	"P": 1684.25	"F": 11767}
{"v": 1	"t": 1109443	"P": 1674.25	"F": 11767}
{"v": 1	"t": 1109463	"P": 1678.25	"F": 12393}
{"v": 1	"t": 1109483	"P": 1690.25	"F": 11795}
{"v": 1	"t": 1109504	"P": 1682.25	"F": 12133}
{"v": 1	"t": 1109524	"P": 1678.25	"F": 12271}
{"v": 1	"t": 1109544	"P": 1682.0	"F": 11783}
{"v": 1	"t": 1109565	"P": 1697.5	"F": 11892}
{"v": 1	"t": 1109585	"P": 1687.5	"F": 12163}
{"v": 1	"t": 1109605	"P": 1682.75	"F": 12197}
{"v": 1	"t": 1109626	"P": 1687.75	"F": 12243}
{"v": 1	"t": 1109646	"P": 1687.25	"F": 11967}
{"v": 1	"t": 1109666	"P": 1683.5	"F": 11918}
{"v": 1	"t": 1109687	"P": 1685.0	"F": 12115}
{"v": 1	"t": 1109707	"P": 1698.75	"F": 12045}
{"v": 1	"t": 1109727	"P": 1689.5	"F": 11918}
{"v": 1	"t": 1109748	"P": 1691.0	"F": 12099}
{"v": 1	"t": 1109768	"P": 1695.0	"F": 12222}
{"v": 1	"t": 1109788	"P": 1697.25	"F": 12537}
{"v": 1	"t": 1109809	"P": 1689.25	"F": 12259}
{"v": 1	"t": 1109829	"P": 1694.0	"F": 12272}
{"v": 1	"t": 1109850	"P": 1696.75	"F": 12864}
{"v": 1	"t": 1109870	"P": 1683.25	"F": 12598}
{"v": 1	"t": 1109890	"P": 1693.25	"F": 12538}
{"v": 1	"t": 1109911	"P": 1715.25	"F": 12468}
{"v": 1	"t": 1109931	"P": 1697.5	"F": 13308	"C": 46.185	"D": 3340	"sn": 54091930088003	"file": "/data/device_log/data0000.out"	"CO2": 1935.394287109375	"Tp": 24.038681030273438	"H": 11.680219650268555}
{"v": 1	"t": 1109953	"P": 1692.5	"F": 13080}
{"v": 1	"t": 1109973	"P": 1695.0	"F": 11869}
{"v": 1	"t": 1109995	"P": 1700.5	"F": 11707}
{"v": 1	"t": 1110015	"P": 1689.25	"F": 12275}
{"v": 1	"t": 1110036	"P": 1697.5	"F": 12444}
{"v": 1	"t": 1110056	"P": 1688.5	"F": 12242}
{"v": 1	"t": 1110076	"P": 1692.5	"F": 12454}
{"v": 1	"t": 1110097	"P": 1682.5	"F": 12034}
{"v": 1	"t": 1110117	"P": 1691.5	"F": 11996}
{"v": 1	"t": 1110137	"P": 1683.0	"F": 12208}
{"v": 1	"t": 1110158	"P": 1685.5	"F": 12124}
{"v": 1	"t": 1110178	"P": 1683.5	"F": 11290}
{"v": 1	"t": 1110198	"P": 1693.0	"F": 11781}
{"v": 1	"t": 1110219	"P": 1673.25	"F": 11154}
{"v": 1	"t": 1110239	"P": 1661.5	"F": 10973}
{"v": 1	"t": 1110259	"P": 1658.25	"F": 10902}
{"v": 1	"t": 1110280	"P": 1659.25	"F": 10580}
{"v": 1	"t": 1110300	"P": 1648.75	"F": 9501}
{"v": 1	"t": 1110320	"P": 1628.25	"F": 9436}
{"v": 1	"t": 1110341	"P": 1628.75	"F": 8726}
{"v": 1	"t": 1110361	"P": 1612.25	"F": 8301}
{"v": 1	"t": 1110382	"P": 1602.0	"F": 7931}
{"v": 1	"t": 1110402	"P": 1607.75	"F": 7579}
{"v": 1	"t": 1110423	"P": 1590.0	"F": 7122}
{"v": 1	"t": 1110443	"P": 1589.25	"F": 7090}
{"v": 1	"t": 1110463	"P": 1591.0	"F": 7031}
{"v": 1	"t": 1110484	"P": 1574.75	"F": 6646}
{"v": 1	"t": 1110504	"P": 1566.0	"F": 6286}
{"v": 1	"t": 1110524	"P": 1563.0	"F": 6227}
{"v": 1	"t": 1110545	"P": 1575.25	"F": 5704}
{"v": 1	"t": 1110565	"P": 1561.25	"F": 5480}
{"v": 1	"t": 1110585	"P": 1553.5	"F": 5375}
{"v": 1	"t": 1110606	"P": 1560.0	"F": 5394}
{"v": 1	"t": 1110626	"P": 1557.0	"F": 4961}
{"v": 1	"t": 1110646	"P": 1548.75	"F": 5124}
{"v": 1	"t": 1110667	"P": 1546.25	"F": 5071}
{"v": 1	"t": 1110687	"P": 1555.75	"F": 4977}
{"v": 1	"t": 1110707	"P": 1549.25	"F": 4889}
{"v": 1	"t": 1110728	"P": 1545.5	"F": 4891}
{"v": 1	"t": 1110748	"P": 1554.75	"F": 4943}
{"v": 1	"t": 1110768	"P": 1567.25	"F": 5093}
{"v": 1	"t": 1110789	"P": 1561.5	"F": 5310}
{"v": 1	"t": 1110809	"P": 1558.25	"F": 5518}
{"v": 1	"t": 1110829	"P": 1581.75	"F": 5949}
{"v": 1	"t": 1110850	"P": 1590.5	"F": 6568}
{"v": 1	"t": 1110870	"P": 1590.0	"F": 7040}
{"v": 1	"t": 1110890	"P": 1590.25	"F": 7153}
{"v": 1	"t": 1110911	"P": 1613.75	"F": 7683}
{"v": 1	"t": 1110931	"P": 1617.0	"F": 8079}
{"v": 1	"t": 1110951	"P": 1617.0	"F": 8439	"C": 46.235	"D": 3340	"sn": 54091930088003	"file": "/data/device_log/data0000.out"}
{"v": 1	"t": 1110972	"P": 1639.0	"F": 8603}
{"v": 1	"t": 1110993	"P": 1635.75	"F": 8722}
{"v": 1	"t": 1111015	"P": 1642.25	"F": 8915}
{"v": 1	"t": 1111035	"P": 1637.5	"F": 9030}
{"v": 1	"t": 1111056	"P": 1652.25	"F": 9850}
{"v": 1	"t": 1111076	"P": 1634.0	"F": 9887}
{"v": 1	"t": 1111097	"P": 1651.75	"F": 10221}
{"v": 1	"t": 1111117	"P": 1647.5	"F": 10314}
{"v": 1	"t": 1111138	"P": 1644.75	"F": 10112}
{"v": 1	"t": 1111158	"P": 1661.0	"F": 10258}
{"v": 1	"t": 1111179	"P": 1661.0	"F": 10770}
{"v": 1	"t": 1111199	"P": 1661.25	"F": 10732}
{"v": 1	"t": 1111220	"P": 1669.5	"F": 10967}
{"v": 1	"t": 1111240	"P": 1664.5	"F": 10699}
{"v": 1	"t": 1111260	"P": 1664.5	"F": 11206}
{"v": 1	"t": 1111281	"P": 1678.5	"F": 10963}
{"v": 1	"t": 1111301	"P": 1672.5	"F": 11241}
{"v": 1	"t": 1111321	"P": 1666.5	"F": 11290}
{"v": 1	"t": 1111342	"P": 1664.5	"F": 11548}
{"v": 1	"t": 1111362	"P": 1679.0	"F": 11482}
{"v": 1	"t": 1111382	"P": 1688.5	"F": 11716}
{"v": 1	"t": 1111403	"P": 1682.75	"F": 11599}
{"v": 1	"t": 1111423	"P": 1683.5	"F": 11287}
{"v": 1	"t": 1111443	"P": 1691.25	"F": 11403}
{"v": 1	"t": 1111464	"P": 1685.0	"F": 11479}
{"v": 1	"t": 1111484	"P": 1675.5	"F": 11548}
{"v": 1	"t": 1111504	"P": 1685.25	"F": 11927}
{"v": 1	"t": 1111525	"P": 1696.0	"F": 11532}
{"v": 1	"t": 1111545	"P": 1675.75	"F": 11567}
{"v": 1	"t": 1111565	"P": 1673.75	"F": 11890}
{"v": 1	"t": 1111586	"P": 1691.0	"F": 12106}
{"v": 1	"t": 1111606	"P": 1691.25	"F": 11765}
{"v": 1	"t": 1111626	"P": 1671.75	"F": 11678}
{"v": 1	"t": 1111647	"P": 1686.25	"F": 11895}
{"v": 1	"t": 1111667	"P": 1688.25	"F": 11809}
{"v": 1	"t": 1111687	"P": 1680.75	"F": 11950}
{"v": 1	"t": 1111708	"P": 1688.25	"F": 12218}
{"v": 1	"t": 1111728	"P": 1687.5	"F": 12298}
{"v": 1	"t": 1111749	"P": 1687.75	"F": 11894}
{"v": 1	"t": 1111769	"P": 1689.0	"F": 11902}
{"v": 1	"t": 1111789	"P": 1685.25	"F": 11971}
{"v": 1	"t": 1111810	"P": 1703.75	"F": 11988}
{"v": 1	"t": 1111830	"P": 1678.25	"F": 12415}
{"v": 1	"t": 1111850	"P": 1689.25	"F": 12237}
{"v": 1	"t": 1111871	"P": 1699.75	"F": 12264}
{"v": 1	"t": 1111891	"P": 1696.5	"F": 11640}
{"v": 1	"t": 1111911	"P": 1684.5	"F": 12142}
{"v": 1	"t": 1111932	"P": 1688.5	"F": 11994}
{"v": 1	"t": 1111952	"P": 1692.0	"F": 11820}
{"v": 1	"t": 1111972	"P": 1687.5	"F": 11796	"C": 46.2	"D": 3340	"sn": 54091930088003	"file": "/data/device_log/data0000.out"	"CO2": 2654.23046875	"Tp": 24.02532958984375	"H": 11.739141464233398}
{"v": 1	"t": 1111994	"P": 1681.25	"F": 11467}
{"v": 1	"t": 1112015	"P": 1687.5	"F": 11920}
{"v": 1	"t": 1112037	"P": 1669.0	"F": 11090}
{"v": 1	"t": 1112057	"P": 1685.5	"F": 11413}
{"v": 1	"t": 1112077	"P": 1672.5	"F": 11611}
{"v": 1	"t": 1112098	"P": 1669.0	"F": 11483}
{"v": 1	"t": 1112118	"P": 1676.75	"F": 11222}
{"v": 1	"t": 1112138	"P": 1660.25	"F": 10270}
{"v": 1	"t": 1112159	"P": 1645.75	"F": 10012}
{"v": 1	"t": 1112179	"P": 1634.75	"F": 9412}
{"v": 1	"t": 1112199	"P": 1638.0	"F": 8850}
{"v": 1	"t": 1112220	"P": 1623.75	"F": 8773}
{"v": 1	"t": 1112240	"P": 1607.25	"F": 8291}
{"v": 1	"t": 1112260	"P": 1596.25	"F": 7823}
{"v": 1	"t": 1112281	"P": 1605.5	"F": 7552}
{"v": 1	"t": 1112301	"P": 1597.25	"F": 7135}
{"v": 1	"t": 1112322	"P": 1580.75	"F": 7364}
{"v": 1	"t": 1112342	"P": 1592.25	"F": 6930}
{"v": 1	"t": 1112363	"P": 1581.5	"F": 6772}
{"v": 1	"t": 1112383	"P": 1573.75	"F": 6769}
{"v": 1	"t": 1112403	"P": 1584.0	"F": 6276}
{"v": 1	"t": 1112424	"P": 1565.75	"F": 6104}
{"v": 1	"t": 1112444	"P": 1554.0	"F": 5821}
{"v": 1	"t": 1112464	"P": 1553.75	"F": 5577}
{"v": 1	"t": 1112485	"P": 1561.25	"F": 5315}
{"v": 1	"t": 1112505	"P": 1550.0	"F": 5136}
{"v": 1	"t": 1112525	"P": 1548.75	"F": 5090}
{"v": 1	"t": 1112546	"P": 1560.25	"F": 5138}
{"v": 1	"t": 1112566	"P": 1564.5	"F": 5164}
{"v": 1	"t": 1112586	"P": 1562.25	"F": 5204}
{"v": 1	"t": 1112607	"P": 1551.5	"F": 5276}
{"v": 1	"t": 1112627	"P": 1574.5	"F": 5360}
{"v": 1	"t": 1112647	"P": 1571.0	"F": 5521}
{"v": 1	"t": 1112668	"P": 1567.5	"F": 5693}
{"v": 1	"t": 1112688	"P": 1575.0	"F": 6150}
{"v": 1	"t": 1112708	"P": 1595.5	"F": 6694}
{"v": 1	"t": 1112729	"P": 1593.25	"F": 6782}
{"v": 1	"t": 1112749	"P": 1595.75	"F": 7276}
{"v": 1	"t": 1112769	"P": 1600.25	"F": 7423}
{"v": 1	"t": 1112790	"P": 1618.0	"F": 7840}
{"v": 1	"t": 1112810	"P": 1610.75	"F": 7905}
{"v": 1	"t": 1112830	"P": 1618.75	"F": 8209}
{"v": 1	"t": 1112851	"P": 1635.5	"F": 8576}
{"v": 1	"t": 1112871	"P": 1635.25	"F": 8607}
{"v": 1	"t": 1112892	"P": 1631.0	"F": 8959}
{"v": 1	"t": 1112912	"P": 1636.5	"F": 8720}
{"v": 1	"t": 1112932	"P": 1644.5	"F": 9263}
{"v": 1	"t": 1112953	"P": 1636.0	"F": 8972}
{"v": 1	"t": 1112973	"P": 1638.75	"F": 9289}
{"v": 1	"t": 1112993	"P": 1649.0	"F": 9260	"C": 46.24	"D": 3340	"sn": 54091930088003	"file": "/data/device_log/data0000.out"}
{"v": 1	"t": 1113014	"P": 1638.5	"F": 9736}
{"v": 1	"t": 1113034	"P": 1655.25	"F": 9926}
{"v": 1	"t": 1113058	"P": 1650.75	"F": 9919}
{"v": 1	"t": 1113079	"P": 1654.75	"F": 9895}
{"v": 1	"t": 1113099	"P": 1645.5	"F": 10162}
{"v": 1	"t": 1113119	"P": 1659.25	"F": 10314}
{"v": 1	"t": 1113140	"P": 1654.75	"F": 10007}
{"v": 1	"t": 1113160	"P": 1656.5	"F": 10480}
{"v": 1	"t": 1113180	"P": 1647.75	"F": 10739}
{"v": 1	"t": 1113201	"P": 1658.5	"F": 10444}
{"v": 1	"t": 1113221	"P": 1667.25	"F": 11124}
{"v": 1	"t": 1113241	"P": 1660.5	"F": 10584}
{"v": 1	"t": 1113262	"P": 1660.5	"F": 10992}
{"v": 1	"t": 1113282	"P": 1668.25	"F": 11007}
{"v": 1	"t": 1113302	"P": 1673.0	"F": 10852}
{"v": 1	"t": 1113323	"P": 1655.0	"F": 10819}
{"v": 1	"t": 1113343	"P": 1670.0	"F": 10925}
{"v": 1	"t": 1113363	"P": 1671.5	"F": 10920}
{"v": 1	"t": 1113384	"P": 1663.25	"F": 10923}
{"v": 1	"t": 1113404	"P": 1672.25	"F": 10852}
{"v": 1	"t": 1113425	"P": 1690.5	"F": 11080}
{"v": 1	"t": 1113445	"P": 1677.5	"F": 11328}
{"v": 1	"t": 1113465	"P": 1656.75	"F": 10877}
{"v": 1	"t": 1113486	"P": 1673.5	"F": 10664}
{"v": 1	"t": 1113506	"P": 1670.0	"F": 10578}
{"v": 1	"t": 1113526	"P": 1657.5	"F": 10967}
{"v": 1	"t": 1113547	"P": 1668.0	"F": 11241}
{"v": 1	"t": 1113567	"P": 1677.0	"F": 10579}
{"v": 1	"t": 1113587	"P": 1660.25	"F": 10694}
{"v": 1	"t": 1113608	"P": 1659.75	"F": 10560}
{"v": 1	"t": 1113628	"P": 1665.0	"F": 10604}
{"v": 1	"t": 1113648	"P": 1671.75	"F": 10527}
{"v": 1	"t": 1113669	"P": 1654.25	"F": 10590}
{"v": 1	"t": 1113689	"P": 1647.5	"F": 9770}
{"v": 1	"t": 1113709	"P": 1663.25	"F": 10065}
{"v": 1	"t": 1113730	"P": 1650.25	"F": 9342}
{"v": 1	"t": 1113750	"P": 1635.75	"F": 9121}
{"v": 1	"t": 1113770	"P": 1627.0	"F": 8981}
{"v": 1	"t": 1113791	"P": 1629.5	"F": 8562}
{"v": 1	"t": 1113811	"P": 1622.5	"F": 8477}
{"v": 1	"t": 1113831	"P": 1597.75	"F": 8128}
{"v": 1	"t": 1113852	"P": 1604.75	"F": 7539}
{"v": 1	"t": 1113872	"P": 1602.5	"F": 7410}
{"v": 1	"t": 1113892	"P": 1589.5	"F": 6656}
{"v": 1	"t": 1113913	"P": 1577.5	"F": 6490}
{"v": 1	"t": 1113933	"P": 1575.5	"F": 6300}
{"v": 1	"t": 1113953	"P": 1577.5	"F": 5995}
{"v": 1	"t": 1113974	"P": 1559.75	"F": 5954}
{"v": 1	"t": 1113994	"P": 1564.75	"F": 5720}
{"v": 1	"t": 1114015	"P": 1561.0	"F": 5661	"C": 46.26	"D": 3340	"sn": 54091930088003	"file": "/data/device_log/data0000.out"	"CO2": 2436.061767578125	"Tp": 23.998626708984375	"H": 11.680273056030273}
{"v": 1	"t": 1114036	"P": 1559.0	"F": 5509}
{"v": 1	"t": 1114056	"P": 1538.25	"F": 5044}
{"v": 1	"t": 1114078	"P": 1542.0	"F": 4720}
{"v": 1	"t": 1114098	"P": 1544.5	"F": 4386}
{"v": 1	"t": 1114118	"P": 1547.75	"F": 4185}
{"v": 1	"t": 1114139	"P": 1534.25	"F": 4166}
{"v": 1	"t": 1114159	"P": 1533.5	"F": 4042}
{"v": 1	"t": 1114179	"P": 1540.5	"F": 3939}
{"v": 1	"t": 1114200	"P": 1530.5	"F": 3749}
{"v": 1	"t": 1114220	"P": 1525.0	"F": 3700}
{"v": 1	"t": 1114240	"P": 1523.5	"F": 3637}
{"v": 1	"t": 1114261	"P": 1542.5	"F": 3603}
{"v": 1	"t": 1114281	"P": 1536.25	"F": 3812}
{"v": 1	"t": 1114301	"P": 1528.0	"F": 3923}
{"v": 1	"t": 1114322	"P": 1543.0	"F": 4110}
{"v": 1	"t": 1114342	"P": 1550.25	"F": 4154}
{"v": 1	"t": 1114362	"P": 1535.5	"F": 4156}
{"v": 1	"t": 1114383	"P": 1528.0	"F": 3887}
{"v": 1	"t": 1114403	"P": 1540.5	"F": 4016}
{"v": 1	"t": 1114423	"P": 1542.25	"F": 3882}
{"v": 1	"t": 1114444	"P": 1531.0	"F": 3681}
{"v": 1	"t": 1114464	"P": 1529.0	"F": 3870}
{"v": 1	"t": 1114484	"P": 1544.25	"F": 3837}
{"v": 1	"t": 1114505	"P": 1543.25	"F": 3983}
{"v": 1	"t": 1114525	"P": 1534.5	"F": 4310}
{"v": 1	"t": 1114546	"P": 1552.75	"F": 4403}
{"v": 1	"t": 1114566	"P": 1553.5	"F": 4617}
{"v": 1	"t": 1114587	"P": 1550.5	"F": 4708}
{"v": 1	"t": 1114607	"P": 1557.75	"F": 4793}
{"v": 1	"t": 1114628	"P": 1546.5	"F": 4721}
{"v": 1	"t": 1114648	"P": 1549.25	"F": 4745}
{"v": 1	"t": 1114669	"P": 1551.0	"F": 4900}
{"v": 1	"t": 1114689	"P": 1551.5	"F": 4758}
{"v": 1	"t": 1114710	"P": 1570.5	"F": 5192}
{"v": 1	"t": 1114730	"P": 1565.5	"F": 5472}
{"v": 1	"t": 1114750	"P": 1574.75	"F": 5967}
{"v": 1	"t": 1114771	"P": 1587.0	"F": 6439}
{"v": 1	"t": 1114791	"P": 1592.75	"F": 6705}
{"v": 1	"t": 1114812	"P": 1596.75	"F": 6777}
{"v": 1	"t": 1114832	"P": 1612.75	"F": 7108}
{"v": 1	"t": 1114853	"P": 1601.5	"F": 7226}
{"v": 1	"t": 1114873	"P": 1600.5	"F": 7914}
{"v": 1	"t": 1114893	"P": 1627.5	"F": 8300}
{"v": 1	"t": 1114914	"P": 1623.5	"F": 8262}
{"v": 1	"t": 1114934	"P": 1612.0	"F": 8567}
{"v": 1	"t": 1114954	"P": 1624.0	"F": 8738}
{"v": 1	"t": 1114975	"P": 1640.0	"F": 8977}
{"v": 1	"t": 1114995	"P": 1650.75	"F": 8902}
{"v": 1	"t": 1115015	"P": 1630.5	"F": 9795}
{"v": 1	"t": 1115036	"P": 1640.75	"F": 9540	"C": 46.265	"D": 3340	"sn": 54091930088003	"file": "/data/device_log/data0000.out"}
{"v": 1	"t": 1115056	"P": 1649.0	"F": 9649}
{"v": 1	"t": 1115077	"P": 1643.5	"F": 9983}
{"v": 1	"t": 1115100	"P": 1661.5	"F": 10334}
{"v": 1	"t": 1115120	"P": 1636.75	"F": 10283}
{"v": 1	"t": 1115141	"P": 1664.0	"F": 10664}
{"v": 1	"t": 1115161	"P": 1664.25	"F": 10675}
{"v": 1	"t": 1115181	"P": 1658.25	"F": 10401}
{"v": 1	"t": 1115202	"P": 1646.75	"F": 10210}
{"v": 1	"t": 1115222	"P": 1661.5	"F": 10111}
{"v": 1	"t": 1115242	"P": 1668.75	"F": 10417}
{"v": 1	"t": 1115263	"P": 1650.25	"F": 10784}
{"v": 1	"t": 1115283	"P": 1668.25	"F": 10456}
{"v": 1	"t": 1115303	"P": 1667.25	"F": 10868}
{"v": 1	"t": 1115324	"P": 1660.0	"F": 10620}
{"v": 1	"t": 1115344	"P": 1658.25	"F": 10880}
{"v": 1	"t": 1115365	"P": 1676.5	"F": 10833}
{"v": 1	"t": 1115385	"P": 1670.75	"F": 10464}
{"v": 1	"t": 1115405	"P": 1663.25	"F": 10845}
{"v": 1	"t": 1115426	"P": 1675.5	"F": 10740}
{"v": 1	"t": 1115446	"P": 1666.75	"F": 10641}
{"v": 1	"t": 1115466	"P": 1656.5	"F": 10256}
{"v": 1	"t": 1115487	"P": 1649.5	"F": 10514}
{"v": 1	"t": 1115507	"P": 1672.0	"F": 10407}
{"v": 1	"t": 1115527	"P": 1656.25	"F": 10321}
{"v": 1	"t": 1115548	"P": 1648.5	"F": 10187}
{"v": 1	"t": 1115568	"P": 1649.5	"F": 9957}
{"v": 1	"t": 1115588	"P": 1660.75	"F": 9895}
{"v": 1	"t": 1115609	"P": 1656.25	"F": 9892}
{"v": 1	"t": 1115629	"P": 1635.5	"F": 10097}
{"v": 1	"t": 1115649	"P": 1641.5	"F": 9787}
{"v": 1	"t": 1115670	"P": 1646.0	"F": 9727}
{"v": 1	"t": 1115690	"P": 1637.5	"F": 9662}
{"v": 1	"t": 1115710	"P": 1617.75	"F": 9028}
{"v": 1	"t": 1115731	"P": 1615.25	"F": 8979}
{"v": 1	"t": 1115751	"P": 1618.25	"F": 8538}
{"v": 1	"t": 1115771	"P": 1610.0	"F": 8282}
{"v": 1	"t": 1115792	"P": 1600.0	"F": 8036}
{"v": 1	"t": 1115812	"P": 1612.25	"F": 7925}
{"v": 1	"t": 1115832	"P": 1606.0	"F": 7413}
{"v": 1	"t": 1115853	"P": 1588.5	"F": 7176}
{"v": 1	"t": 1115873	"P": 1591.75	"F": 7193}
{"v": 1	"t": 1115893	"P": 1598.0	"F": 6880}
{"v": 1	"t": 1115914	"P": 1574.25	"F": 6776}
{"v": 1	"t": 1115934	"P": 1578.75	"F": 6340}
{"v": 1	"t": 1115955	"P": 1571.75	"F": 6141}
{"v": 1	"t": 1115975	"P": 1568.5	"F": 5977}
{"v": 1	"t": 1115995	"P": 1570.5	"F": 6162}
{"v": 1	"t": 1116016	"P": 1574.0	"F": 5920}
{"v": 1	"t": 1116036	"P": 1568.0	"F": 5907}
{"v": 1	"t": 1116056	"P": 1555.5	"F": 5556	"C": 46.305	"D": 3340	"sn": 54091930088003	"file": "/data/device_log/data0000.out"	"CO2": 2328.75	"Tp": 23.998626708984375	"H": 11.605786323547363}
{"v": 1	"t": 1116079	"P": 1554.75	"F": 5391}
{"v": 1	"t": 1116099	"P": 1556.25	"F": 5235}
{"v": 1	"t": 1116121	"P": 1562.5	"F": 5339}
{"v": 1	"t": 1116141	"P": 1552.5	"F": 5145}
{"v": 1	"t": 1116161	"P": 1542.5	"F": 5052}
{"v": 1	"t": 1116182	"P": 1538.5	"F": 4881}
{"v": 1	"t": 1116202	"P": 1551.0	"F": 4581}
{"v": 1	"t": 1116222	"P": 1541.5	"F": 4211}
{"v": 1	"t": 1116243	"P": 1524.25	"F": 4127}
{"v": 1	"t": 1116263	"P": 1532.25	"F": 3890}
{"v": 1	"t": 1116283	"P": 1537.75	"F": 3727}
{"v": 1	"t": 1116304	"P": 1527.75	"F": 3621}
{"v": 1	"t": 1116324	"P": 1530.25	"F": 3846}
{"v": 1	"t": 1116344	"P": 1545.5	"F": 3819}
{"v": 1	"t": 1116365	"P": 1542.75	"F": 3900}
{"v": 1	"t": 1116385	"P": 1538.75	"F": 4119}
{"v": 1	"t": 1116405	"P": 1531.25	"F": 4110}
{"v": 1	"t": 1116426	"P": 1542.25	"F": 3769}
{"v": 1	"t": 1116446	"P": 1519.5	"F": 3182}
{"v": 1	"t": 1116467	"P": 1517.0	"F": 2759}
{"v": 1	"t": 1116487	"P": 1521.0	"F": 2480}
{"v": 1	"t": 1116508	"P": 1507.25	"F": 2068}
{"v": 1	"t": 1116528	"P": 1510.75	"F": 1888}
{"v": 1	"t": 1116548	"P": 1518.75	"F": 1702}
{"v": 1	"t": 1116569	"P": 1503.5	"F": 1626}
{"v": 1	"t": 1116589	"P": 1493.75	"F": 1328}
{"v": 1	"t": 1116609	"P": 1502.75	"F": 1279}
{"v": 1	"t": 1116630	"P": 1500.5	"F": 1235}
{"v": 1	"t": 1116650	"P": 1494.75	"F": 1119}
{"v": 1	"t": 1116670	"P": 1486.25	"F": 978}
{"v": 1	"t": 1116691	"P": 1499.0	"F": 995}
{"v": 1	"t": 1116711	"P": 1493.5	"F": 960}
{"v": 1	"t": 1116731	"P": 1481.25	"F": 874}
{"v": 1	"t": 1116752	"P": 1485.75	"F": 821}
{"v": 1	"t": 1116772	"P": 1496.0	"F": 826}
{"v": 1	"t": 1116792	"P": 1490.5	"F": 822}
{"v": 1	"t": 1116813	"P": 1483.0	"F": 877}
{"v": 1	"t": 1116833	"P": 1491.5	"F": 821}
{"v": 1	"t": 1116853	"P": 1503.25	"F": 764}
{"v": 1	"t": 1116874	"P": 1490.75	"F": 789}
{"v": 1	"t": 1116894	"P": 1482.5	"F": 806}
{"v": 1	"t": 1116914	"P": 1493.25	"F": 816}
{"v": 1	"t": 1116935	"P": 1492.75	"F": 834}
{"v": 1	"t": 1116955	"P": 1482.0	"F": 848}
{"v": 1	"t": 1116975	"P": 1482.5	"F": 775}
{"v": 1	"t": 1116996	"P": 1495.75	"F": 769}
{"v": 1	"t": 1117016	"P": 1492.25	"F": 850}
{"v": 1	"t": 1117036	"P": 1481.25	"F": 805}
{"v": 1	"t": 1117057	"P": 1492.25	"F": 783}
{"v": 1	"t": 1117077	"P": 1486.75	"F": 773	"C": 46.34	"D": 3340	"sn": 54091930088003	"file": "/data/device_log/data0000.out"}
{"v": 1	"t": 1117098	"P": 1482.0	"F": 903}
{"v": 1	"t": 1117118	"P": 1493.0	"F": 779}
{"v": 1	"t": 1117141	"P": 1493.0	"F": 805}
{"v": 1	"t": 1117161	"P": 1489.5	"F": 763}
{"v": 1	"t": 1117181	"P": 1482.5	"F": 758}
{"v": 1	"t": 1117202	"P": 1477.75	"F": 732}
{"v": 1	"t": 1117222	"P": 1492.75	"F": 669}
{"v": 1	"t": 1117242	"P": 1490.5	"F": 679}
{"v": 1	"t": 1117263	"P": 1480.5	"F": 686}
{"v": 1	"t": 1117283	"P": 1484.0	"F": 692}
{"v": 1	"t": 1117303	"P": 1499.0	"F": 716}
{"v": 1	"t": 1117324	"P": 1490.25	"F": 695}
{"v": 1	"t": 1117344	"P": 1483.25	"F": 702}
{"v": 1	"t": 1117364	"P": 1488.25	"F": 693}
{"v": 1	"t": 1117385	"P": 1499.25	"F": 697}
{"v": 1	"t": 1117405	"P": 1492.0	"F": 694}
{"v": 1	"t": 1117425	"P": 1484.0	"F": 722}
{"v": 1	"t": 1117446	"P": 1496.25	"F": 753}
{"v": 1	"t": 1117466	"P": 1496.75	"F": 726}
{"v": 1	"t": 1117486	"P": 1487.75	"F": 718}
{"v": 1	"t": 1117507	"P": 1486.25	"F": 731}
{"v": 1	"t": 1117527	"P": 1501.25	"F": 726}
{"v": 1	"t": 1117547	"P": 1495.25	"F": 686}
{"v": 1	"t": 1117568	"P": 1484.0	"F": 714}
{"v": 1	"t": 1117588	"P": 1491.25	"F": 679}
{"v": 1	"t": 1117609	"P": 1495.75	"F": 730}
{"v": 1	"t": 1117629	"P": 1489.25	"F": 746}
{"v": 1	"t": 1117649	"P": 1496.25	"F": 704}
{"v": 1	"t": 1117670	"P": 1497.75	"F": 715}
{"v": 1	"t": 1117690	"P": 1488.0	"F": 707}
{"v": 1	"t": 1117710	"P": 1489.5	"F": 738}
{"v": 1	"t": 1117731	"P": 1503.25	"F": 751}
{"v": 1	"t": 1117751	"P": 1494.5	"F": 742}
{"v": 1	"t": 1117771	"P": 1486.0	"F": 689}
{"v": 1	"t": 1117792	"P": 1489.75	"F": 685}
{"v": 1	"t": 1117812	"P": 1501.5	"F": 741}
{"v": 1	"t": 1117832	"P": 1493.75	"F": 685}
{"v": 1	"t": 1117853	"P": 1486.5	"F": 684}
{"v": 1	"t": 1117873	"P": 1494.5	"F": 701}
{"v": 1	"t": 1117893	"P": 1495.75	"F": 710}
{"v": 1	"t": 1117914	"P": 1486.0	"F": 698}
{"v": 1	"t": 1117934	"P": 1480.75	"F": 718}
{"v": 1	"t": 1117954	"P": 1492.5	"F": 666}
{"v": 1	"t": 1117975	"P": 1493.0	"F": 694}
{"v": 1	"t": 1117995	"P": 1485.75	"F": 710}
{"v": 1	"t": 1118015	"P": 1482.75	"F": 683}
{"v": 1	"t": 1118036	"P": 1495.0	"F": 731}
{"v": 1	"t": 1118056	"P": 1489.5	"F": 687}
{"v": 1	"t": 1118076	"P": 1481.5	"F": 726}
{"v": 1	"t": 1118097	"P": 1482.5	"F": 692	"C": 46.385	"D": 3340	"sn": 54091930088003	"file": "/data/device_log/data0000.out"	"CO2": 2178.3828125	"Tp": 24.011978149414062	"H": 11.311917304992676}
{"v": 1	"t": 1118119	"P": 1485.25	"F": 662}
{"v": 1	"t": 1118139	"P": 1479.75	"F": 656}
{"v": 1	"t": 1118161	"P": 1484.25	"F": 646}
{"v": 1	"t": 1118182	"P": 1480.75	"F": 694}
{"v": 1	"t": 1118202	"P": 1494.75	"F": 583}
{"v": 1	"t": 1118223	"P": 1483.0	"F": 525}
{"v": 1	"t": 1118243	"P": 1490.25	"F": 551}
{"v": 1	"t": 1118264	"P": 1490.25	"F": 577}
{"v": 1	"t": 1118284	"P": 1485.25	"F": 581}
{"v": 1	"t": 1118305	"P": 1496.25	"F": 599}
{"v": 1	"t": 1118325	"P": 1486.75	"F": 556}
{"v": 1	"t": 1118345	"P": 1486.0	"F": 594}
{"v": 1	"t": 1118366	"P": 1497.75	"F": 579}
{"v": 1	"t": 1118386	"P": 1487.75	"F": 563}
{"v": 1	"t": 1118407	"P": 1492.25	"F": 546}
{"v": 1	"t": 1118427	"P": 1496.25	"F": 567}
{"v": 1	"t": 1118448	"P": 1487.25	"F": 619}
{"v": 1	"t": 1118468	"P": 1489.25	"F": 604}
{"v": 1	"t": 1118488	"P": 1500.5	"F": 563}
{"v": 1	"t": 1118509	"P": 1492.0	"F": 565}
{"v": 1	"t": 1118529	"P": 1484.5	"F": 589}
{"v": 1	"t": 1118549	"P": 1494.75	"F": 564}
{"v": 1	"t": 1118570	"P": 1499.5	"F": 572}
{"v": 1	"t": 1118590	"P": 1491.5	"F": 564}
{"v": 1	"t": 1118610	"P": 1485.25	"F": 594}
{"v": 1	"t": 1118631	"P": 1498.5	"F": 595}
{"v": 1	"t": 1118651	"P": 1496.0	"F": 603}
{"v": 1	"t": 1118671	"P": 1488.5	"F": 602}
{"v": 1	"t": 1118692	"P": 1486.75	"F": 583}
{"v": 1	"t": 1118712	"P": 1502.25	"F": 559}
{"v": 1	"t": 1118732	"P": 1496.5	"F": 570}
{"v": 1	"t": 1118753	"P": 1487.5	"F": 590}
{"v": 1	"t": 1118773	"P": 1494.5	"F": 585}
{"v": 1	"t": 1118793	"P": 1504.0	"F": 575}
{"v": 1	"t": 1118814	"P": 1492.0	"F": 608}
{"v": 1	"t": 1118834	"P": 1485.0	"F": 622}
{"v": 1	"t": 1118854	"P": 1497.0	"F": 541}
{"v": 1	"t": 1118875	"P": 1498.0	"F": 607}
{"v": 1	"t": 1118895	"P": 1489.75	"F": 563}
{"v": 1	"t": 1118915	"P": 1488.5	"F": 613}
{"v": 1	"t": 1118936	"P": 1498.0	"F": 559}
{"v": 1	"t": 1118956	"P": 1492.25	"F": 613}
{"v": 1	"t": 1118977	"P": 1488.0	"F": 572}
{"v": 1	"t": 1118997	"P": 1498.75	"F": 580}
{"v": 1	"t": 1119017	"P": 1490.25	"F": 601}
{"v": 1	"t": 1119038	"P": 1484.5	"F": 587}
{"v": 1	"t": 1119058	"P": 1495.25	"F": 590}
{"v": 1	"t": 1119078	"P": 1495.25	"F": 600}
{"v": 1	"t": 1119099	"P": 1488.5	"F": 592}
{"v": 1	"t": 1119119	"P": 1484.0	"F": 571	"C": 46.415	"D": 3340	"sn": 54091930088003	"file": "/data/device_log/data0000.out"}
{"v": 1	"t": 1119140	"P": 1495.75	"F": 560}
{"v": 1	"t": 1119160	"P": 1489.0	"F": 611}
{"v": 1	"t": 1119182	"P": 1499.25	"F": 616}
{"v": 1	"t": 1119202	"P": 1488.5	"F": 626}
{"v": 1	"t": 1119223	"P": 1486.5	"F": 631}
{"v": 1	"t": 1119243	"P": 1499.25	"F": 633}
{"v": 1	"t": 1119263	"P": 1497.5	"F": 624}
{"v": 1	"t": 1119284	"P": 1489.25	"F": 634}
{"v": 1	"t": 1119304	"P": 1489.5	"F": 592}
{"v": 1	"t": 1119324	"P": 1502.25	"F": 606}
{"v": 1	"t": 1119345	"P": 1496.25	"F": 570}
{"v": 1	"t": 1119365	"P": 1487.0	"F": 602}
{"v": 1	"t": 1119386	"P": 1493.25	"F": 553}
{"v": 1	"t": 1119406	"P": 1502.5	"F": 576}
{"v": 1	"t": 1119426	"P": 1493.5	"F": 611}
{"v": 1	"t": 1119447	"P": 1486.25	"F": 600}
{"v": 1	"t": 1119467	"P": 1499.5	"F": 611}
{"v": 1	"t": 1119487	"P": 1498.5	"F": 614}
{"v": 1	"t": 1119508	"P": 1488.5	"F": 607}
{"v": 1	"t": 1119528	"P": 1497.0	"F": 582}
{"v": 1	"t": 1119549	"P": 1499.0	"F": 585}
{"v": 1	"t": 1119569	"P": 1489.0	"F": 600}
{"v": 1	"t": 1119589	"P": 1491.5	"F": 558}
{"v": 1	"t": 1119610	"P": 1501.25	"F": 572}
{"v": 1	"t": 1119630	"P": 1494.75	"F": 571}
{"v": 1	"t": 1119650	"P": 1486.5	"F": 623}
{"v": 1	"t": 1119670	"P": 1492.75	"F": 587}
{"v": 1	"t": 1119691	"P": 1504.25	"F": 571}
{"v": 1	"t": 1119711	"P": 1495.0	"F": 560}
{"v": 1	"t": 1119732	"P": 1485.0	"F": 602}
{"v": 1	"t": 1119752	"P": 1494.5	"F": 592}
{"v": 1	"t": 1119772	"P": 1501.75	"F": 580}
{"v": 1	"t": 1119792	"P": 1490.5	"F": 576}
{"v": 1	"t": 1119813	"P": 1485.75	"F": 550}
{"v": 1	"t": 1119833	"P": 1498.0	"F": 581}
{"v": 1	"t": 1119854	"P": 1498.25	"F": 590}
{"v": 1	"t": 1119874	"P": 1488.25	"F": 583}
{"v": 1	"t": 1119894	"P": 1488.75	"F": 612}
{"v": 1	"t": 1119915	"P": 1503.25	"F": 608}
{"v": 1	"t": 1119935	"P": 1496.0	"F": 589}
{"v": 1	"t": 1119955	"P": 1487.75	"F": 602}
{"v": 1	"t": 1119976	"P": 1491.25	"F": 573}
{"v": 1	"t": 1119996	"P": 1502.25	"F": 601}
{"v": 1	"t": 1120016	"P": 1493.75	"F": 567}
{"v": 1	"t": 1120036	"P": 1485.75	"F": 596}
{"v": 1	"t": 1120057	"P": 1497.0	"F": 623}
{"v": 1	"t": 1120077	"P": 1494.25	"F": 600}
{"v": 1	"t": 1120098	"P": 1484.75	"F": 597}
{"v": 1	"t": 1120118	"P": 1496.75	"F": 560}
{"v": 1	"t": 1120138	"P": 1501.25	"F": 566	"C": 46.435	"D": 3340	"sn": 54091930088003	"file": "/data/device_log/data0000.out"	"CO2": 1960.988525390625	"Tp": 24.02532958984375	"H": 10.428810119628906}
{"v": 1	"t": 1120160	"P": 1496.0	"F": 579}
{"v": 1	"t": 1120180	"P": 1483.75	"F": 575}
{"v": 1	"t": 1120201	"P": 1491.75	"F": 581}
{"v": 1	"t": 1120222	"P": 1487.25	"F": 575}
{"v": 1	"t": 1120242	"P": 1496.75	"F": 624}
{"v": 1	"t": 1120262	"P": 1500.75	"F": 603}
{"v": 1	"t": 1120283	"P": 1488.0	"F": 564}
{"v": 1	"t": 1120303	"P": 1485.75	"F": 545}
{"v": 1	"t": 1120323	"P": 1500.5	"F": 559}
{"v": 1	"t": 1120344	"P": 1497.25	"F": 609}
{"v": 1	"t": 1120364	"P": 1489.25	"F": 585}
{"v": 1	"t": 1120384	"P": 1490.0	"F": 587}
{"v": 1	"t": 1120405	"P": 1480.5	"F": 604}
{"v": 1	"t": 1120425	"P": 1491.5	"F": 566}
{"v": 1	"t": 1120445	"P": 1485.0	"F": 615}
{"v": 1	"t": 1120466	"P": 1494.25	"F": 557}
{"v": 1	"t": 1120486	"P": 1500.25	"F": 591}
{"v": 1	"t": 1120506	"P": 1491.25	"F": 560}
{"v": 1	"t": 1120527	"P": 1484.25	"F": 582}
{"v": 1	"t": 1120547	"P": 1500.25	"F": 585}
{"v": 1	"t": 1120567	"P": 1496.25	"F": 543}
{"v": 1	"t": 1120588	"P": 1486.25	"F": 563}
{"v": 1	"t": 1120608	"P": 1492.5	"F": 572}
{"v": 1	"t": 1120629	"P": 1495.75	"F": 611}
{"v": 1	"t": 1120649	"P": 1485.0	"F": 591}
{"v": 1	"t": 1120669	"P": 1499.75	"F": 602}
{"v": 1	"t": 1120690	"P": 1495.75	"F": 571}
{"v": 1	"t": 1120710	"P": 1487.0	"F": 574}
{"v": 1	"t": 1120730	"P": 1487.5	"F": 587}
{"v": 1	"t": 1120751	"P": 1501.0	"F": 559}
{"v": 1	"t": 1120771	"P": 1496.5	"F": 585}
{"v": 1	"t": 1120791	"P": 1487.25	"F": 594}
{"v": 1	"t": 1120812	"P": 1486.25	"F": 604}
{"v": 1	"t": 1120832	"P": 1498.75	"F": 568}
{"v": 1	"t": 1120852	"P": 1492.5	"F": 561}
{"v": 1	"t": 1120873	"P": 1484.0	"F": 593}
{"v": 1	"t": 1120893	"P": 1490.25	"F": 585}
{"v": 1	"t": 1120913	"P": 1499.0	"F": 613}
{"v": 1	"t": 1120934	"P": 1490.25	"F": 641}
{"v": 1	"t": 1120954	"P": 1483.75	"F": 604}
{"v": 1	"t": 1120974	"P": 1493.5	"F": 606}
{"v": 1	"t": 1120995	"P": 1494.75	"F": 573}
{"v": 1	"t": 1121015	"P": 1489.0	"F": 571}
{"v": 1	"t": 1121035	"P": 1484.0	"F": 568}
{"v": 1	"t": 1121056	"P": 1497.0	"F": 595}
{"v": 1	"t": 1121076	"P": 1497.75	"F": 575}
{"v": 1	"t": 1121096	"P": 1485.5	"F": 595}
{"v": 1	"t": 1121117	"P": 1487.5	"F": 584}
{"v": 1	"t": 1121137	"P": 1495.5	"F": 589}
{"v": 1	"t": 1121157	"P": 1490.25	"F": 615	"C": 46.465	"D": 3340	"sn": 54091930088003	"file": "/data/device_log/data0000.out"}
{"v": 1	"t": 1121178	"P": 1486.0	"F": 566}
{"v": 1	"t": 1121198	"P": 1499.0	"F": 586}
{"v": 1	"t": 1121221	"P": 1497.25	"F": 595}
{"v": 1	"t": 1121241	"P": 1495.5	"F": 597}
{"v": 1	"t": 1121261	"P": 1487.25	"F": 516}
{"v": 1	"t": 1121282	"P": 1484.25	"F": 571}
{"v": 1	"t": 1121302	"P": 1496.75	"F": 557}
{"v": 1	"t": 1121322	"P": 1494.75	"F": 562}
{"v": 1	"t": 1121343	"P": 1486.0	"F": 591}
{"v": 1	"t": 1121363	"P": 1486.25	"F": 568}
{"v": 1	"t": 1121383	"P": 1498.25	"F": 537}
{"v": 1	"t": 1121404	"P": 1489.75	"F": 550}
{"v": 1	"t": 1121424	"P": 1482.0	"F": 554}
{"v": 1	"t": 1121444	"P": 1491.0	"F": 606}
{"v": 1	"t": 1121465	"P": 1497.25	"F": 551}
{"v": 1	"t": 1121485	"P": 1489.0	"F": 561}
{"v": 1	"t": 1121505	"P": 1481.5	"F": 577}
{"v": 1	"t": 1121526	"P": 1495.25	"F": 554}
{"v": 1	"t": 1121546	"P": 1497.25	"F": 562}
{"v": 1	"t": 1121566	"P": 1490.25	"F": 572}
{"v": 1	"t": 1121587	"P": 1486.5	"F": 576}
{"v": 1	"t": 1121607	"P": 1500.75	"F": 576}
{"v": 1	"t": 1121627	"P": 1493.75	"F": 567}
{"v": 1	"t": 1121648	"P": 1485.25	"F": 588}
{"v": 1	"t": 1121668	"P": 1487.25	"F": 563}
{"v": 1	"t": 1121688	"P": 1499.75	"F": 572}
{"v": 1	"t": 1121709	"P": 1493.5	"F": 575}
{"v": 1	"t": 1121729	"P": 1484.75	"F": 597}
{"v": 1	"t": 1121750	"P": 1498.75	"F": 559}
{"v": 1	"t": 1121770	"P": 1491.25	"F": 578}
{"v": 1	"t": 1121791	"P": 1489.5	"F": 590}
{"v": 1	"t": 1121811	"P": 1498.25	"F": 579}
{"v": 1	"t": 1121831	"P": 1487.0	"F": 561}
{"v": 1	"t": 1121852	"P": 1498.25	"F": 567}
{"v": 1	"t": 1121872	"P": 1493.25	"F": 594}
{"v": 1	"t": 1121893	"P": 1485.5	"F": 543}
{"v": 1	"t": 1121913	"P": 1500.0	"F": 568}
{"v": 1	"t": 1121934	"P": 1495.25	"F": 599}
{"v": 1	"t": 1121954	"P": 1488.0	"F": 583}
{"v": 1	"t": 1121974	"P": 1487.75	"F": 576}
{"v": 1	"t": 1121995	"P": 1501.75	"F": 554}
{"v": 1	"t": 1122015	"P": 1494.5	"F": 552}
{"v": 1	"t": 1122035	"P": 1487.0	"F": 572}
{"v": 1	"t": 1122056	"P": 1494.25	"F": 593}
{"v": 1	"t": 1122076	"P": 1501.0	"F": 581}
{"v": 1	"t": 1122096	"P": 1491.75	"F": 592}
{"v": 1	"t": 1122117	"P": 1485.5	"F": 561}
{"v": 1	"t": 1122137	"P": 1498.25	"F": 592}
{"v": 1	"t": 1122157	"P": 1497.25	"F": 616}
{"v": 1	"t": 1122178	"P": 1487.75	"F": 573	"C": 46.48	"D": 3340	"sn": 54091930088003	"file": "/data/device_log/data0000.out"	"CO2": 1841.8236083984375	"Tp": 24.02532958984375	"H": 9.330780029296875}
{"v": 1	"t": 1122199	"P": 1490.0	"F": 573}
{"v": 1	"t": 1122220	"P": 1500.5	"F": 579}
{"v": 1	"t": 1122242	"P": 1487.75	"F": 538}
{"v": 1	"t": 1122262	"P": 1500.0	"F": 562}
{"v": 1	"t": 1122282	"P": 1498.0	"F": 603}
{"v": 1	"t": 1122303	"P": 1487.5	"F": 588}
{"v": 1	"t": 1122323	"P": 1490.0	"F": 580}
{"v": 1	"t": 1122343	"P": 1502.5	"F": 566}
{"v": 1	"t": 1122364	"P": 1492.5	"F": 541}
{"v": 1	"t": 1122384	"P": 1486.0	"F": 568}
{"v": 1	"t": 1122405	"P": 1500.0	"F": 618}
{"v": 1	"t": 1122425	"P": 1491.5	"F": 601}
{"v": 1	"t": 1122445	"P": 1485.5	"F": 564}
{"v": 1	"t": 1122466	"P": 1496.5	"F": 579}
{"v": 1	"t": 1122486	"P": 1499.75	"F": 589}
{"v": 1	"t": 1122506	"P": 1490.0	"F": 593}
{"v": 1	"t": 1122527	"P": 1486.0	"F": 604}
{"v": 1	"t": 1122547	"P": 1498.0	"F": 562}
{"v": 1	"t": 1122567	"P": 1496.75	"F": 560}
{"v": 1	"t": 1122588	"P": 1488.25	"F": 582}
{"v": 1	"t": 1122608	"P": 1486.0	"F": 587}
{"v": 1	"t": 1122628	"P": 1502.75	"F": 588}
{"v": 1	"t": 1122649	"P": 1494.5	"F": 593}
{"v": 1	"t": 1122669	"P": 1486.75	"F": 635}
{"v": 1	"t": 1122689	"P": 1490.5	"F": 593}
{"v": 1	"t": 1122710	"P": 1501.0	"F": 542}
{"v": 1	"t": 1122730	"P": 1492.0	"F": 565}
{"v": 1	"t": 1122750	"P": 1485.5	"F": 550}
{"v": 1	"t": 1122771	"P": 1494.25	"F": 580}
{"v": 1	"t": 1122791	"P": 1497.0	"F": 591}
{"v": 1	"t": 1122811	"P": 1491.5	"F": 546}
{"v": 1	"t": 1122832	"P": 1481.25	"F": 570}
{"v": 1	"t": 1122852	"P": 1494.75	"F": 558}
{"v": 1	"t": 1122872	"P": 1494.5	"F": 581}
{"v": 1	"t": 1122893	"P": 1484.0	"F": 542}
{"v": 1	"t": 1122913	"P": 1487.75	"F": 575}
{"v": 1	"t": 1122933	"P": 1496.25	"F": 563}
{"v": 1	"t": 1122954	"P": 1486.25	"F": 574}
{"v": 1	"t": 1122974	"P": 1494.25	"F": 584}
{"v": 1	"t": 1122995	"P": 1497.0	"F": 606}
{"v": 1	"t": 1123015	"P": 1489.5	"F": 622}
{"v": 1	"t": 1123035	"P": 1483.0	"F": 570}
{"v": 1	"t": 1123056	"P": 1497.75	"F": 600}
{"v": 1	"t": 1123076	"P": 1494.0	"F": 584}
{"v": 1	"t": 1123096	"P": 1486.0	"F": 560}
{"v": 1	"t": 1123117	"P": 1487.75	"F": 581}
{"v": 1	"t": 1123137	"P": 1501.25	"F": 576}
{"v": 1	"t": 1123157	"P": 1494.25	"F": 584}
{"v": 1	"t": 1123178	"P": 1488.75	"F": 577}
{"v": 1	"t": 1123198	"P": 1490.0	"F": 548	"C": 46.485	"D": 3340	"sn": 54091930088003	"file": "/data/device_log/data0000.out"}
{"v": 1	"t": 1123219	"P": 1493.25	"F": 572}
{"v": 1	"t": 1123239	"P": 1489.25	"F": 598}
{"v": 1	"t": 1123261	"P": 1490.75	"F": 564}
{"v": 1	"t": 1123282	"P": 1484.25	"F": 564}
{"v": 1	"t": 1123302	"P": 1498.0	"F": 590}
{"v": 1	"t": 1123322	"P": 1498.25	"F": 576}
{"v": 1	"t": 1123343	"P": 1487.5	"F": 591}
{"v": 1	"t": 1123363	"P": 1484.75	"F": 573}
{"v": 1	"t": 1123383	"P": 1502.5	"F": 577}
{"v": 1	"t": 1123404	"P": 1496.0	"F": 567}
{"v": 1	"t": 1123424	"P": 1485.0	"F": 596}
{"v": 1	"t": 1123444	"P": 1491.5	"F": 570}
{"v": 1	"t": 1123465	"P": 1501.25	"F": 574}
{"v": 1	"t": 1123485	"P": 1484.75	"F": 568}
{"v": 1	"t": 1123506	"P": 1500.0	"F": 567}
{"v": 1	"t": 1123526	"P": 1489.5	"F": 560}
{"v": 1	"t": 1123547	"P": 1488.0	"F": 548}
{"v": 1	"t": 1123567	"P": 1499.75	"F": 584}
{"v": 1	"t": 1123587	"P": 1490.75	"F": 598}
{"v": 1	"t": 1123608	"P": 1485.75	"F": 538}
{"v": 1	"t": 1123628	"P": 1492.5	"F": 569}
{"v": 1	"t": 1123648	"P": 1500.5	"F": 541}
{"v": 1	"t": 1123669	"P": 1490.75	"F": 556}
{"v": 1	"t": 1123689	"P": 1480.75	"F": 536}
{"v": 1	"t": 1123709	"P": 1486.0	"F": 526}
{"v": 1	"t": 1123730	"P": 1483.0	"F": 254}
{"v": 1	"t": 1123750	"P": 1457.5	"F": 7}
{"v": 1	"t": 1123770	"P": 1433.0	"F": 4}
{"v": 1	"t": 1123791	"P": 1425.5	"F": 1}
{"v": 1	"t": 1123811	"P": 1412.25	"F": 2}
{"v": 1	"t": 1123831	"P": 1384.25	"F": 2}
{"v": 1	"t": 1123852	"P": 1370.0	"F": 1}
{"v": 1	"t": 1123872	"P": 1352.25	"F": 2}
{"v": 1	"t": 1123892	"P": 1323.5	"F": 1}
{"v": 1	"t": 1123913	"P": 1295.0	"F": 1}
{"v": 1	"t": 1123933	"P": 1285.5	"F": 1}
{"v": 1	"t": 1123953	"P": 1274.5	"F": 1}
{"v": 1	"t": 1123974	"P": 1248.75	"F": 1}
{"v": 1	"t": 1123994	"P": 1225.75	"F": 1}
{"v": 1	"t": 1124014	"P": 1220.5	"F": 1}
{"v": 1	"t": 1124035	"P": 1208.75	"F": 1}
{"v": 1	"t": 1124055	"P": 1185.25	"F": 1}
{"v": 1	"t": 1124076	"P": 1177.0	"F": 1}
{"v": 1	"t": 1124096	"P": 1168.75	"F": 1}
{"v": 1	"t": 1124116	"P": 1145.0	"F": 1}
{"v": 1	"t": 1124137	"P": 1143.75	"F": 1}
{"v": 1	"t": 1124157	"P": 1136.75	"F": 1}
{"v": 1	"t": 1124178	"P": 1118.0	"F": 1}
{"v": 1	"t": 1124198	"P": 1103.75	"F": 1}
{"v": 1	"t": 1124218	"P": 1113.25	"F": 1	"C": 46.555	"D": 3339	"sn": 54091930088003	"file": "/data/device_log/data0000.out"	"CO2": 1754.0142822265625	"Tp": 24.038681030273438	"H": 8.112692832946777}
{"v": 1	"t": 1124240	"P": 1100.75	"F": 1}
{"v": 1	"t": 1124260	"P": 1086.5	"F": 1}
{"v": 1	"t": 1124282	"P": 1090.5	"F": 1}
{"v": 1	"t": 1124302	"P": 1080.5	"F": 1}
{"v": 1	"t": 1124323	"P": 1065.0	"F": 1}
{"v": 1	"t": 1124343	"P": 1063.75	"F": 1}
{"v": 1	"t": 1124363	"P": 1073.25	"F": 1}
{"v": 1	"t": 1124384	"P": 1060.75	"F": 1}
{"v": 1	"t": 1124404	"P": 1048.25	"F": 1}
{"v": 1	"t": 1124424	"P": 1051.5	"F": 1}
{"v": 1	"t": 1124445	"P": 1060.25	"F": 1}
{"v": 1	"t": 1124465	"P": 1045.5	"F": 1}
{"v": 1	"t": 1124485	"P": 1034.75	"F": 1}
{"v": 1	"t": 1124506	"P": 1048.0	"F": 1}
{"v": 1	"t": 1124526	"P": 1042.25	"F": 1}
{"v": 1	"t": 1124546	"P": 1031.0	"F": 1}
{"v": 1	"t": 1124567	"P": 1025.0	"F": 1}
{"v": 1	"t": 1124587	"P": 1042.25	"F": 1}
{"v": 1	"t": 1124607	"P": 1030.75	"F": 1}
{"v": 1	"t": 1124628	"P": 1020.0	"F": 1}
{"v": 1	"t": 1124648	"P": 1026.0	"F": 1}
{"v": 1	"t": 1124669	"P": 1026.5	"F": 1}
{"v": 1	"t": 1124689	"P": 1014.0	"F": 1}
{"v": 1	"t": 1124709	"P": 1023.25	"F": 1}
{"v": 1	"t": 1124730	"P": 1023.0	"F": 1}
{"v": 1	"t": 1124750	"P": 1013.75	"F": 1}
{"v": 1	"t": 1124770	"P": 1009.5	"F": 1}
{"v": 1	"t": 1124791	"P": 1024.0	"F": 1}
{"v": 1	"t": 1124811	"P": 1017.5	"F": 1}
{"v": 1	"t": 1124831	"P": 1005.25	"F": 1}
{"v": 1	"t": 1124852	"P": 1006.75	"F": 1}
{"v": 1	"t": 1124872	"P": 1019.75	"F": 1}
{"v": 1	"t": 1124892	"P": 1006.0	"F": 1}
{"v": 1	"t": 1124913	"P": 998.5	"F": 1}
{"v": 1	"t": 1124933	"P": 1008.0	"F": 1}
{"v": 1	"t": 1124953	"P": 1013.25	"F": 1}
{"v": 1	"t": 1124974	"P": 1000.25	"F": 1}
{"v": 1	"t": 1124994	"P": 994.0	"F": 1}
{"v": 1	"t": 1125014	"P": 1007.75	"F": 1}
{"v": 1	"t": 1125035	"P": 1007.0	"F": 1}
{"v": 1	"t": 1125055	"P": 992.75	"F": 1}
{"v": 1	"t": 1125075	"P": 989.25	"F": 1}
{"v": 1	"t": 1125096	"P": 1005.5	"F": 1}
{"v": 1	"t": 1125116	"P": 999.0	"F": 1}
{"v": 1	"t": 1125136	"P": 988.0	"F": 1}
{"v": 1	"t": 1125157	"P": 993.0	"F": 1}
{"v": 1	"t": 1125177	"P": 1005.0	"F": 1}
{"v": 1	"t": 1125197	"P": 995.0	"F": 1}
{"v": 1	"t": 1125218	"P": 987.5	"F": 1}
{"v": 1	"t": 1125238	"P": 1003.25	"F": 1	"C": 46.545	"D": 3339	"sn": 54091930088003	"file": "/data/device_log/data0000.out"}
{"v": 1	"t": 1125259	"P": 991.75	"F": 1}
{"v": 1	"t": 1125279	"P": 992.75	"F": 1}
{"v": 1	"t": 1125303	"P": 992.5	"F": 1}
{"v": 1	"t": 1125324	"P": 997.5	"F": 1}
{"v": 1	"t": 1125344	"P": 985.5	"F": 1}
{"v": 1	"t": 1125365	"P": 995.0	"F": 1}
{"v": 1	"t": 1125385	"P": 990.75	"F": 1}
{"v": 1	"t": 1125405	"P": 985.25	"F": 1}
{"v": 1	"t": 1125426	"P": 998.5	"F": 1}
{"v": 1	"t": 1125446	"P": 990.5	"F": 1}
{"v": 1	"t": 1125467	"P": 980.0	"F": 1}
{"v": 1	"t": 1125487	"P": 994.5	"F": 1}
{"v": 1	"t": 1125507	"P": 993.5	"F": 1}
{"v": 1	"t": 1125528	"P": 982.25	"F": 1}
{"v": 1	"t": 1125548	"P": 988.25	"F": 1}
{"v": 1	"t": 1125568	"P": 994.25	"F": 1}
{"v": 1	"t": 1125589	"P": 983.5	"F": 1}
{"v": 1	"t": 1125609	"P": 981.0	"F": 1}
{"v": 1	"t": 1125630	"P": 995.75	"F": 1}
{"v": 1	"t": 1125650	"P": 985.5	"F": 1}
{"v": 1	"t": 1125670	"P": 978.25	"F": 1}
{"v": 1	"t": 1125691	"P": 992.0	"F": 1}
{"v": 1	"t": 1125711	"P": 987.75	"F": 1}
{"v": 1	"t": 1125731	"P": 976.25	"F": 1}
{"v": 1	"t": 1125752	"P": 985.75	"F": 1}
{"v": 1	"t": 1125772	"P": 991.0	"F": 1}
{"v": 1	"t": 1125793	"P": 978.5	"F": 1}
{"v": 1	"t": 1125813	"P": 976.5	"F": 1}
{"v": 1	"t": 1125833	"P": 992.75	"F": 1}
{"v": 1	"t": 1125854	"P": 980.75	"F": 1}
{"v": 1	"t": 1125874	"P": 974.75	"F": 1}
{"v": 1	"t": 1125894	"P": 989.0	"F": 1}
{"v": 1	"t": 1125915	"P": 984.5	"F": 1}
{"v": 1	"t": 1125935	"P": 972.0	"F": 1}
{"v": 1	"t": 1125956	"P": 981.5	"F": 1}
{"v": 1	"t": 1125976	"P": 988.25	"F": 1}
{"v": 1	"t": 1125996	"P": 975.25	"F": 1}
{"v": 1	"t": 1126017	"P": 972.0	"F": 1}
{"v": 1	"t": 1126037	"P": 989.75	"F": 1}
{"v": 1	"t": 1126057	"P": 980.75	"F": 1}
{"v": 1	"t": 1126078	"P": 972.25	"F": 1}
{"v": 1	"t": 1126098	"P": 987.5	"F": 1}
{"v": 1	"t": 1126119	"P": 982.75	"F": 1}
{"v": 1	"t": 1126139	"P": 971.75	"F": 1}
{"v": 1	"t": 1126159	"P": 986.0	"F": 1}
{"v": 1	"t": 1126180	"P": 983.25	"F": 1}
{"v": 1	"t": 1126200	"P": 973.5	"F": 1}
{"v": 1	"t": 1126221	"P": 981.25	"F": 1}
{"v": 1	"t": 1126241	"P": 986.0	"F": 1}
{"v": 1	"t": 1126261	"P": 975.5	"F": 1	"C": 46.56	"D": 3339	"sn": 54091930088003	"file": "/data/device_log/data0000.out"	"CO2": 1645.484375	"Tp": 24.06805419921875	"H": 6.871902942657471}
{"v": 1	"t": 1126283	"P": 971.75	"F": 1}
{"v": 1	"t": 1126303	"P": 988.0	"F": 1}
{"v": 1	"t": 1126325	"P": 973.0	"F": 1}
{"v": 1	"t": 1126346	"P": 985.25	"F": 1}
{"v": 1	"t": 1126366	"P": 983.75	"F": 1}
{"v": 1	"t": 1126386	"P": 971.25	"F": 1}
{"v": 1	"t": 1126407	"P": 980.0	"F": 1}
{"v": 1	"t": 1126427	"P": 986.0	"F": 1}
{"v": 1	"t": 1126448	"P": 974.25	"F": 1}
{"v": 1	"t": 1126468	"P": 975.5	"F": 1}
{"v": 1	"t": 1126488	"P": 989.5	"F": 1}
{"v": 1	"t": 1126509	"P": 976.0	"F": 1}
{"v": 1	"t": 1126529	"P": 970.75	"F": 1}
{"v": 1	"t": 1126549	"P": 986.75	"F": 1}
{"v": 1	"t": 1126570	"P": 979.75	"F": 1}
{"v": 1	"t": 1126590	"P": 972.0	"F": 1}
{"v": 1	"t": 1126611	"P": 982.5	"F": 1}
{"v": 1	"t": 1126631	"P": 987.5	"F": 1}
{"v": 1	"t": 1126651	"P": 973.75	"F": 1}
{"v": 1	"t": 1126672	"P": 975.5	"F": 1}
{"v": 1	"t": 1126692	"P": 989.5	"F": 1}
{"v": 1	"t": 1126712	"P": 979.25	"F": 1}
{"v": 1	"t": 1126733	"P": 973.25	"F": 1}
{"v": 1	"t": 1126753	"P": 987.0	"F": 1}
{"v": 1	"t": 1126774	"P": 983.75	"F": 1}
{"v": 1	"t": 1126794	"P": 976.25	"F": 1}
{"v": 1	"t": 1126814	"P": 979.25	"F": 1}
{"v": 1	"t": 1126835	"P": 989.75	"F": 1}
{"v": 1	"t": 1126855	"P": 980.75	"F": 1}
{"v": 1	"t": 1126875	"P": 973.5	"F": 1}
{"v": 1	"t": 1126896	"P": 989.75	"F": 1}
{"v": 1	"t": 1126916	"P": 984.5	"F": 1}
{"v": 1	"t": 1126936	"P": 974.75	"F": 1}
{"v": 1	"t": 1126957	"P": 978.5	"F": 1}
{"v": 1	"t": 1126977	"P": 990.25	"F": 1}
{"v": 1	"t": 1126997	"P": 978.5	"F": 1}
{"v": 1	"t": 1127018	"P": 968.25	"F": 1}
{"v": 1	"t": 1127038	"P": 977.75	"F": 1}
{"v": 1	"t": 1127058	"P": 986.75	"F": 1}
{"v": 1	"t": 1127079	"P": 975.25	"F": 1}
{"v": 1	"t": 1127099	"P": 966.75	"F": 1}
{"v": 1	"t": 1127119	"P": 980.25	"F": 1}
{"v": 1	"t": 1127140	"P": 983.5	"F": 1}
{"v": 1	"t": 1127160	"P": 971.75	"F": 1}
{"v": 1	"t": 1127180	"P": 968.5	"F": 1}
{"v": 1	"t": 1127201	"P": 983.25	"F": 1}
{"v": 1	"t": 1127221	"P": 979.25	"F": 1}
{"v": 1	"t": 1127241	"P": 969.0	"F": 1}
{"v": 1	"t": 1127262	"P": 966.75	"F": 1}
{"v": 1	"t": 1127282	"P": 982.25	"F": 1	"C": 46.575	"D": 3339	"sn": 54091930088003	"file": "/data/device_log/data0000.out"	"CO2": 1471.1278076171875	"Tp": 24.124130249023438	"H": 6.068111419677734}
{"v": 1	"t": 1127303	"P": 980.25	"F": 1}
{"v": 1	"t": 1127324	"P": 975.75	"F": 1}
{"v": 1	"t": 1127345	"P": 979.5	"F": 1}
{"v": 1	"t": 1127365	"P": 974.5	"F": 1}
{"v": 1	"t": 1127385	"P": 964.5	"F": 1}
{"v": 1	"t": 1127406	"P": 975.75	"F": 1}
{"v": 1	"t": 1127426	"P": 982.75	"F": 1}
{"v": 1	"t": 1127446	"P": 971.25	"F": 1}
{"v": 1	"t": 1127467	"P": 966.0	"F": 1}
{"v": 1	"t": 1127487	"P": 980.5	"F": 1}
{"v": 1	"t": 1127507	"P": 979.5	"F": 1}
{"v": 1	"t": 1127528	"P": 969.0	"F": 1}
{"v": 1	"t": 1127548	"P": 968.25	"F": 1}
{"v": 1	"t": 1127568	"P": 982.5	"F": 1}
{"v": 1	"t": 1127589	"P": 972.25	"F": 1}
{"v": 1	"t": 1127609	"P": 963.25	"F": 1}
{"v": 1	"t": 1127629	"P": 977.75	"F": 1}
{"v": 1	"t": 1127650	"P": 978.0	"F": 1}
{"v": 1	"t": 1127670	"P": 966.75	"F": 1}
{"v": 1	"t": 1127690	"P": 962.5	"F": 1}
{"v": 1	"t": 1127711	"P": 980.0	"F": 1}
{"v": 1	"t": 1127731	"P": 976.75	"F": 1}
{"v": 1	"t": 1127751	"P": 965.5	"F": 1}
{"v": 1	"t": 1127772	"P": 964.25	"F": 1}
{"v": 1	"t": 1127792	"P": 980.5	"F": 1}
{"v": 1	"t": 1127812	"P": 977.0	"F": 1}
{"v": 1	"t": 1127833	"P": 968.25	"F": 1}
{"v": 1	"t": 1127853	"P": 963.0	"F": 1}
{"v": 1	"t": 1127873	"P": 980.5	"F": 1}
{"v": 1	"t": 1127894	"P": 972.75	"F": 1}
{"v": 1	"t": 1127914	"P": 964.5	"F": 1}
{"v": 1	"t": 1127934	"P": 968.5	"F": 1}
{"v": 1	"t": 1127955	"P": 980.25	"F": 1}
{"v": 1	"t": 1127975	"P": 970.0	"F": 1}
{"v": 1	"t": 1127995	"P": 961.0	"F": 1}
{"v": 1	"t": 1128016	"P": 973.25	"F": 1}
{"v": 1	"t": 1128036	"P": 979.25	"F": 1}
{"v": 1	"t": 1128056	"P": 970.75	"F": 1}
{"v": 1	"t": 1128076	"P": 961.5	"F": 1}
{"v": 1	"t": 1128097	"P": 973.75	"F": 1}
{"v": 1	"t": 1128117	"P": 978.5	"F": 1}
{"v": 1	"t": 1128138	"P": 967.0	"F": 1}
{"v": 1	"t": 1128158	"P": 960.0	"F": 1}
{"v": 1	"t": 1128178	"P": 977.75	"F": 1}
{"v": 1	"t": 1128199	"P": 974.25	"F": 1}
{"v": 1	"t": 1128219	"P": 964.0	"F": 1}
{"v": 1	"t": 1128239	"P": 966.5	"F": 1}
{"v": 1	"t": 1128260	"P": 981.25	"F": 1}
{"v": 1	"t": 1128280	"P": 969.0	"F": 1}
{"v": 1	"t": 1128300	"P": 961.5	"F": 1	"C": 46.62	"D": 3339	"sn": 54091930088003	"file": "/data/device_log/data0000.out"}
{"v": 1	"t": 1128321	"P": 975.25	"F": 1}
{"v": 1	"t": 1128341	"P": 972.25	"F": 1}
{"v": 1	"t": 1128364	"P": 973.5	"F": 1}
{"v": 1	"t": 1128384	"P": 961.75	"F": 1}
{"v": 1	"t": 1128404	"P": 969.5	"F": 1}
{"v": 1	"t": 1128425	"P": 978.5	"F": 1}
{"v": 1	"t": 1128445	"P": 967.0	"F": 1}
{"v": 1	"t": 1128465	"P": 964.0	"F": 1}
{"v": 1	"t": 1128486	"P": 974.75	"F": 1}
{"v": 1	"t": 1128506	"P": 975.25	"F": 1}
{"v": 1	"t": 1128526	"P": 964.0	"F": 1}
{"v": 1	"t": 1128547	"P": 966.25	"F": 1}
{"v": 1	"t": 1128567	"P": 980.75	"F": 1}
{"v": 1	"t": 1128587	"P": 971.0	"F": 1}
{"v": 1	"t": 1128608	"P": 962.5	"F": 1}
{"v": 1	"t": 1128628	"P": 972.25	"F": 1}
{"v": 1	"t": 1128648	"P": 981.75	"F": 1}
{"v": 1	"t": 1128669	"P": 969.0	"F": 1}
{"v": 1	"t": 1128689	"P": 963.0	"F": 1}
{"v": 1	"t": 1128709	"P": 972.75	"F": 1}
{"v": 1	"t": 1128730	"P": 979.75	"F": 1}
{"v": 1	"t": 1128750	"P": 969.25	"F": 1}
{"v": 1	"t": 1128770	"P": 962.25	"F": 1}
{"v": 1	"t": 1128791	"P": 977.0	"F": 1}
{"v": 1	"t": 1128811	"P": 975.5	"F": 1}
{"v": 1	"t": 1128831	"P": 965.5	"F": 1}
{"v": 1	"t": 1128852	"P": 965.75	"F": 1}
{"v": 1	"t": 1128872	"P": 981.0	"F": 1}
{"v": 1	"t": 1128893	"P": 968.75	"F": 1}
{"v": 1	"t": 1128913	"P": 976.75	"F": 1}
{"v": 1	"t": 1128934	"P": 973.5	"F": 1}
{"v": 1	"t": 1128954	"P": 963.0	"F": 1}
{"v": 1	"t": 1128974	"P": 964.75	"F": 1}
{"v": 1	"t": 1128995	"P": 979.0	"F": 1}
{"v": 1	"t": 1129015	"P": 969.75	"F": 1}
{"v": 1	"t": 1129035	"P": 960.25	"F": 1}
{"v": 1	"t": 1129056	"P": 968.75	"F": 1}
{"v": 1	"t": 1129076	"P": 979.25	"F": 1}
{"v": 1	"t": 1129096	"P": 968.5	"F": 1}
{"v": 1	"t": 1129116	"P": 960.0	"F": 1}
{"v": 1	"t": 1129137	"P": 969.25	"F": 1}
{"v": 1	"t": 1129157	"P": 976.0	"F": 1}
{"v": 1	"t": 1129177	"P": 964.75	"F": 1}
{"v": 1	"t": 1129198	"P": 958.75	"F": 1}
{"v": 1	"t": 1129218	"P": 973.5	"F": 1}
{"v": 1	"t": 1129238	"P": 975.75	"F": 1}
{"v": 1	"t": 1129259	"P": 964.75	"F": 1}
{"v": 1	"t": 1129279	"P": 958.75	"F": 1}
{"v": 1	"t": 1129299	"P": 974.25	"F": 1}
{"v": 1	"t": 1129320	"P": 972.25	"F": 1	"C": 46.63	"D": 3339	"sn": 54091930088003	"file": "/data/device_log/data0000.out"	"CO2": 1383.9964599609375	"Tp": 24.15350341796875	"H": 5.825711727142334}
{"v": 1	"t": 1129341	"P": 973.5	"F": 1}
{"v": 1	"t": 1129361	"P": 961.0	"F": 1}
{"v": 1	"t": 1129383	"P": 961.75	"F": 1}
{"v": 1	"t": 1129403	"P": 962.25	"F": 1}
{"v": 1	"t": 1129423	"P": 977.5	"F": 1}
{"v": 1	"t": 1129444	"P": 968.0	"F": 1}
{"v": 1	"t": 1129464	"P": 958.5	"F": 1}
{"v": 1	"t": 1129484	"P": 965.75	"F": 1}
{"v": 1	"t": 1129505	"P": 977.25	"F": 1}
{"v": 1	"t": 1129525	"P": 965.0	"F": 1}
{"v": 1	"t": 1129545	"P": 957.5	"F": 1}
{"v": 1	"t": 1129566	"P": 972.5	"F": 1}
{"v": 1	"t": 1129586	"P": 969.25	"F": 1}
{"v": 1	"t": 1129606	"P": 957.5	"F": 1}
{"v": 1	"t": 1129627	"P": 960.75	"F": 1}
{"v": 1	"t": 1129647	"P": 977.0	"F": 1}
{"v": 1	"t": 1129667	"P": 968.75	"F": 1}
{"v": 1	"t": 1129688	"P": 957.25	"F": 1}
{"v": 1	"t": 1129708	"P": 964.0	"F": 1}
{"v": 1	"t": 1129728	"P": 975.5	"F": 1}
{"v": 1	"t": 1129749	"P": 965.25	"F": 1}
{"v": 1	"t": 1129769	"P": 956.25	"F": 1}
{"v": 1	"t": 1129789	"P": 965.0	"F": 1}
{"v": 1	"t": 1129810	"P": 977.5	"F": 1}
{"v": 1	"t": 1129830	"P": 964.75	"F": 1}
{"v": 1	"t": 1129850	"P": 958.5	"F": 1}
{"v": 1	"t": 1129871	"P": 966.25	"F": 1}
{"v": 1	"t": 1129891	"P": 975.5	"F": 1}
{"v": 1	"t": 1129911	"P": 964.25	"F": 1}
{"v": 1	"t": 1129932	"P": 956.25	"F": 1}
{"v": 1	"t": 1129952	"P": 973.0	"F": 1}
{"v": 1	"t": 1129972	"P": 973.75	"F": 1}
{"v": 1	"t": 1129993	"P": 963.0	"F": 1}
{"v": 1	"t": 1130013	"P": 959.75	"F": 1}
{"v": 1	"t": 1130033	"P": 973.25	"F": 1}
{"v": 1	"t": 1130054	"P": 969.0	"F": 1}
{"v": 1	"t": 1130074	"P": 962.0	"F": 1}
{"v": 1	"t": 1130094	"P": 966.0	"F": 1}
{"v": 1	"t": 1130115	"P": 971.75	"F": 1}
{"v": 1	"t": 1130135	"P": 958.0	"F": 1}
{"v": 1	"t": 1130156	"P": 969.25	"F": 1}
{"v": 1	"t": 1130176	"P": 973.25	"F": 1}
{"v": 1	"t": 1130196	"P": 962.75	"F": 1}
{"v": 1	"t": 1130217	"P": 957.5	"F": 1}
{"v": 1	"t": 1130237	"P": 974.0	"F": 1}
{"v": 1	"t": 1130257	"P": 973.5	"F": 1}
{"v": 1	"t": 1130278	"P": 962.0	"F": 1}
{"v": 1	"t": 1130298	"P": 959.0	"F": 1}
{"v": 1	"t": 1130318	"P": 977.0	"F": 1}
{"v": 1	"t": 1130339	"P": 969.5	"F": 1	"C": 46.665	"D": 3339	"sn": 54091930088003	"file": "/data/device_log/data0000.out"}
{"v": 1	"t": 1130359	"P": 965.75	"F": 1}
{"v": 1	"t": 1130380	"P": 975.25	"F": 1}
{"v": 1	"t": 1130402	"P": 961.25	"F": 1}
{"v": 1	"t": 1130422	"P": 976.25	"F": 1}
{"v": 1	"t": 1130442	"P": 970.25	"F": 1}
{"v": 1	"t": 1130463	"P": 960.25	"F": 1}
{"v": 1	"t": 1130483	"P": 964.25	"F": 1}
{"v": 1	"t": 1130503	"P": 979.25	"F": 1}
{"v": 1	"t": 1130524	"P": 969.25	"F": 1}
{"v": 1	"t": 1130544	"P": 960.25	"F": 1}
{"v": 1	"t": 1130564	"P": 974.75	"F": 1}
{"v": 1	"t": 1130585	"P": 978.5	"F": 1}
{"v": 1	"t": 1130605	"P": 968.25	"F": 1}
{"v": 1	"t": 1130625	"P": 963.5	"F": 1}
{"v": 1	"t": 1130646	"P": 979.0	"F": 1}
{"v": 1	"t": 1130666	"P": 972.0	"F": 1}
{"v": 1	"t": 1130687	"P": 965.25	"F": 1}
{"v": 1	"t": 1130707	"P": 980.5	"F": 1}
{"v": 1	"t": 1130727	"P": 970.75	"F": 1}
{"v": 1	"t": 1130748	"P": 963.0	"F": 1}
{"v": 1	"t": 1130768	"P": 975.75	"F": 1}
{"v": 1	"t": 1130788	"P": 975.25	"F": 1}
{"v": 1	"t": 1130809	"P": 967.5	"F": 1}
{"v": 1	"t": 1130829	"P": 963.5	"F": 1}
{"v": 1	"t": 1130849	"P": 977.25	"F": 1}
{"v": 1	"t": 1130870	"P": 975.5	"F": 1}
{"v": 1	"t": 1130890	"P": 964.5	"F": 1}
{"v": 1	"t": 1130910	"P": 962.25	"F": 1}
{"v": 1	"t": 1130931	"P": 979.5	"F": 1}
{"v": 1	"t": 1130951	"P": 970.0	"F": 1}
{"v": 1	"t": 1130971	"P": 959.25	"F": 1}
{"v": 1	"t": 1130992	"P": 966.75	"F": 1}
{"v": 1	"t": 1131012	"P": 977.25	"F": 1}
{"v": 1	"t": 1131032	"P": 966.0	"F": 1}
{"v": 1	"t": 1131053	"P": 960.5	"F": 1}
{"v": 1	"t": 1131073	"P": 974.25	"F": 1}
{"v": 1	"t": 1131093	"P": 973.75	"F": 1}
{"v": 1	"t": 1131114	"P": 961.25	"F": 1}
{"v": 1	"t": 1131134	"P": 960.25	"F": 1}
{"v": 1	"t": 1131155	"P": 978.25	"F": 1}
{"v": 1	"t": 1131175	"P": 970.25	"F": 1}
{"v": 1	"t": 1131195	"P": 960.25	"F": 1}
{"v": 1	"t": 1131216	"P": 970.0	"F": 1}
{"v": 1	"t": 1131236	"P": 971.75	"F": 1}
{"v": 1	"t": 1131257	"P": 960.25	"F": 1}
{"v": 1	"t": 1131277	"P": 974.0	"F": 1}
{"v": 1	"t": 1131297	"P": 972.75	"F": 1}
{"v": 1	"t": 1131318	"P": 962.75	"F": 1}
{"v": 1	"t": 1131338	"P": 960.75	"F": 1}
{"v": 1	"t": 1131358	"P": 977.25	"F": 1	"C": 46.665	"D": 3339	"sn": 54091930088003	"file": "/data/device_log/data0000.out"	"CO2": 1367.2093505859375	"Tp": 24.180206298828125	"H": 5.789036750793457}
{"v": 1	"t": 1131380	"P": 973.75	"F": 1}
{"v": 1	"t": 1131400	"P": 967.25	"F": 1}
{"v": 1	"t": 1131422	"P": 975.0	"F": 1}
{"v": 1	"t": 1131443	"P": 962.0	"F": 1}
{"v": 1	"t": 1131463	"P": 959.5	"F": 1}
{"v": 1	"t": 1131483	"P": 976.25	"F": 1}
{"v": 1	"t": 1131504	"P": 971.25	"F": 1}
{"v": 1	"t": 1131524	"P": 959.5	"F": 1}
{"v": 1	"t": 1131544	"P": 965.0	"F": 1}
{"v": 1	"t": 1131565	"P": 976.0	"F": 1}
{"v": 1	"t": 1131585	"P": 965.0	"F": 1}
{"v": 1	"t": 1131605	"P": 957.0	"F": 1}
{"v": 1	"t": 1131626	"P": 970.75	"F": 1}
{"v": 1	"t": 1131646	"P": 973.25	"F": 1}
{"v": 1	"t": 1131666	"P": 962.5	"F": 1}
{"v": 1	"t": 1131687	"P": 956.25	"F": 1}
{"v": 1	"t": 1131707	"P": 974.25	"F": 1}
{"v": 1	"t": 1131727	"P": 970.5	"F": 1}
{"v": 1	"t": 1131748	"P": 961.25	"F": 1}
{"v": 1	"t": 1131768	"P": 964.75	"F": 1}
{"v": 1	"t": 1131789	"P": 972.5	"F": 1}
{"v": 1	"t": 1131809	"P": 958.0	"F": 1}
{"v": 1	"t": 1131829	"P": 971.0	"F": 1}
{"v": 1	"t": 1131850	"P": 969.75	"F": 1}
{"v": 1	"t": 1131870	"P": 960.25	"F": 1}
{"v": 1	"t": 1131890	"P": 961.25	"F": 1}
{"v": 1	"t": 1131911	"P": 975.0	"F": 1}
{"v": 1	"t": 1131931	"P": 968.0	"F": 1}
{"v": 1	"t": 1131951	"P": 958.75	"F": 1}
{"v": 1	"t": 1131972	"P": 963.5	"F": 1}
{"v": 1	"t": 1131992	"P": 975.75	"F": 1}
{"v": 1	"t": 1132012	"P": 963.25	"F": 1}
{"v": 1	"t": 1132033	"P": 956.25	"F": 1}
{"v": 1	"t": 1132053	"P": 967.5	"F": 1}
{"v": 1	"t": 1132073	"P": 972.25	"F": 1}
{"v": 1	"t": 1132094	"P": 961.5	"F": 1}
{"v": 1	"t": 1132114	"P": 957.75	"F": 1}
{"v": 1	"t": 1132135	"P": 974.25	"F": 1}
{"v": 1	"t": 1132155	"P": 966.0	"F": 1}
{"v": 1	"t": 1132175	"P": 956.25	"F": 1}
{"v": 1	"t": 1132196	"P": 965.25	"F": 1}
{"v": 1	"t": 1132216	"P": 974.5	"F": 1}
{"v": 1	"t": 1132236	"P": 962.0	"F": 1}
{"v": 1	"t": 1132257	"P": 955.75	"F": 1}
{"v": 1	"t": 1132277	"P": 969.5	"F": 1}
{"v": 1	"t": 1132297	"P": 970.75	"F": 1}
{"v": 1	"t": 1132318	"P": 960.5	"F": 1}
{"v": 1	"t": 1132338	"P": 958.5	"F": 1}
{"v": 1	"t": 1132358	"P": 973.0	"F": 1}
{"v": 1	"t": 1132379	"P": 958.5	"F": 1	"C": 46.67	"D": 3339	"sn": 54091930088003	"file": "/data/device_log/data0000.out"}
{"v": 1	"t": 1132400	"P": 967.0	"F": 1}
{"v": 1	"t": 1132420	"P": 963.5	"F": 1}
{"v": 1	"t": 1132442	"P": 968.0	"F": 1}
{"v": 1	"t": 1132463	"P": 956.0	"F": 1}
{"v": 1	"t": 1132483	"P": 968.0	"F": 1}
{"v": 1	"t": 1132503	"P": 974.0	"F": 1}
{"v": 1	"t": 1132524	"P": 964.0	"F": 1}
{"v": 1	"t": 1132544	"P": 955.5	"F": 1}
{"v": 1	"t": 1132565	"P": 974.25	"F": 1}
{"v": 1	"t": 1132585	"P": 965.0	"F": 1}
{"v": 1	"t": 1132605	"P": 959.5	"F": 1}
{"v": 1	"t": 1132626	"P": 974.75	"F": 1}
{"v": 1	"t": 1132646	"P": 970.5	"F": 1}
{"v": 1	"t": 1132666	"P": 958.0	"F": 1}
{"v": 1	"t": 1132687	"P": 963.75	"F": 1}
{"v": 1	"t": 1132707	"P": 974.75	"F": 1}
{"v": 1	"t": 1132727	"P": 967.0	"F": 1}
{"v": 1	"t": 1132748	"P": 957.75	"F": 1}
{"v": 1	"t": 1132768	"P": 970.75	"F": 1}
{"v": 1	"t": 1132788	"P": 972.75	"F": 1}
{"v": 1	"t": 1132809	"P": 961.25	"F": 1}
{"v": 1	"t": 1132829	"P": 961.75	"F": 1}
{"v": 1	"t": 1132850	"P": 974.75	"F": 1}
{"v": 1	"t": 1132870	"P": 967.0	"F": 1}
{"v": 1	"t": 1132890	"P": 957.75	"F": 1}
{"v": 1	"t": 1132911	"P": 962.5	"F": 1}
{"v": 1	"t": 1132931	"P": 974.0	"F": 1}
{"v": 1	"t": 1132951	"P": 963.5	"F": 1}
{"v": 1	"t": 1132972	"P": 954.5	"F": 1}
{"v": 1	"t": 1132992	"P": 968.75	"F": 1}
{"v": 1	"t": 1133012	"P": 971.0	"F": 1}
{"v": 1	"t": 1133032	"P": 961.5	"F": 1}
{"v": 1	"t": 1133053	"P": 954.5	"F": 1}
{"v": 1	"t": 1133073	"P": 970.0	"F": 1}
{"v": 1	"t": 1133093	"P": 970.5	"F": 1}
{"v": 1	"t": 1133114	"P": 960.75	"F": 1}
{"v": 1	"t": 1133134	"P": 954.25	"F": 1}
{"v": 1	"t": 1133154	"P": 969.75	"F": 1}
{"v": 1	"t": 1133175	"P": 969.25	"F": 1}
{"v": 1	"t": 1133195	"P": 960.25	"F": 1}
{"v": 1	"t": 1133215	"P": 956.5	"F": 1}
{"v": 1	"t": 1133236	"P": 972.0	"F": 1}
{"v": 1	"t": 1133256	"P": 968.25	"F": 1}
{"v": 1	"t": 1133276	"P": 959.5	"F": 1}
{"v": 1	"t": 1133297	"P": 956.5	"F": 1}
{"v": 1	"t": 1133317	"P": 974.25	"F": 1}
{"v": 1	"t": 1133337	"P": 965.5	"F": 1}
{"v": 1	"t": 1133358	"P": 955.25	"F": 1}
{"v": 1	"t": 1133378	"P": 965.0	"F": 1}
{"v": 1	"t": 1133398	"P": 972.5	"F": 1	"C": 46.695	"D": 3339	"sn": 54091930088003	"file": "/data/device_log/data0000.out"	"CO2": 1345.79833984375	"Tp": 24.222930908203125	"H": 5.9875359535217285}
{"v": 1	"t": 1133420	"P": 970.25	"F": 1}
{"v": 1	"t": 1133440	"P": 956.25	"F": 1}
{"v": 1	"t": 1133461	"P": 963.25	"F": 1}
{"v": 1	"t": 1133482	"P": 954.0	"F": 1}
{"v": 1	"t": 1133502	"P": 971.0	"F": 1}
{"v": 1	"t": 1133522	"P": 970.25	"F": 1}
{"v": 1	"t": 1133543	"P": 960.5	"F": 1}
{"v": 1	"t": 1133563	"P": 956.25	"F": 1}
{"v": 1	"t": 1133583	"P": 973.75	"F": 1}
{"v": 1	"t": 1133604	"P": 966.75	"F": 1}
{"v": 1	"t": 1133624	"P": 958.0	"F": 1}
{"v": 1	"t": 1133644	"P": 958.25	"F": 1}
{"v": 1	"t": 1133664	"P": 973.25	"F": 1}
{"v": 1	"t": 1133685	"P": 967.75	"F": 1}
{"v": 1	"t": 1133705	"P": 957.75	"F": 1}
{"v": 1	"t": 1133725	"P": 957.75	"F": 1}
{"v": 1	"t": 1133746	"P": 974.0	"F": 1}
{"v": 1	"t": 1133766	"P": 965.0	"F": 1}
{"v": 1	"t": 1133786	"P": 955.5	"F": 1}
{"v": 1	"t": 1133807	"P": 957.25	"F": 1}
{"v": 1	"t": 1133827	"P": 973.5	"F": 1}
{"v": 1	"t": 1133847	"P": 967.0	"F": 1}
{"v": 1	"t": 1133868	"P": 957.25	"F": 1}
{"v": 1	"t": 1133888	"P": 959.25	"F": 1}
{"v": 1	"t": 1133908	"P": 972.5	"F": 1}
{"v": 1	"t": 1133929	"P": 964.25	"F": 1}
{"v": 1	"t": 1133949	"P": 956.75	"F": 1}
{"v": 1	"t": 1133969	"P": 970.0	"F": 1}
{"v": 1	"t": 1133990	"P": 965.0	"F": 1}
{"v": 1	"t": 1134010	"P": 956.0	"F": 1}
{"v": 1	"t": 1134031	"P": 973.25	"F": 1}
{"v": 1	"t": 1134051	"P": 965.75	"F": 1}
{"v": 1	"t": 1134071	"P": 955.75	"F": 1}
{"v": 1	"t": 1134092	"P": 962.25	"F": 1}
{"v": 1	"t": 1134112	"P": 972.25	"F": 1}
{"v": 1	"t": 1134132	"P": 963.75	"F": 1}
{"v": 1	"t": 1134153	"P": 954.75	"F": 1}
{"v": 1	"t": 1134173	"P": 968.5	"F": 1}
{"v": 1	"t": 1134193	"P": 973.5	"F": 1}
{"v": 1	"t": 1134214	"P": 963.25	"F": 1}
{"v": 1	"t": 1134234	"P": 954.75	"F": 1}
{"v": 1	"t": 1134254	"P": 968.25	"F": 1}
{"v": 1	"t": 1134275	"P": 971.0	"F": 1}
{"v": 1	"t": 1134295	"P": 959.75	"F": 1}
{"v": 1	"t": 1134315	"P": 957.25	"F": 1}
{"v": 1	"t": 1134336	"P": 972.5	"F": 1}
{"v": 1	"t": 1134356	"P": 967.75	"F": 1}
{"v": 1	"t": 1134376	"P": 958.75	"F": 1}
{"v": 1	"t": 1134397	"P": 961.25	"F": 1}
{"v": 1	"t": 1134417	"P": 975.5	"F": 1	"C": 46.715	"D": 3339	"sn": 54091930088003	"file": "/data/device_log/data0000.out"}
{"v": 1	"t": 1134438	"P": 963.0	"F": 1}
{"v": 1	"t": 1134458	"P": 972.5	"F": 1}
{"v": 1	"t": 1134480	"P": 960.25	"F": 1}
{"v": 1	"t": 1134501	"P": 966.0	"F": 1}
{"v": 1	"t": 1134521	"P": 975.25	"F": 1}
{"v": 1	"t": 1134541	"P": 959.5	"F": 1}
{"v": 1	"t": 1134562	"P": 969.0	"F": 1}
{"v": 1	"t": 1134582	"P": 969.0	"F": 1}
{"v": 1	"t": 1134603	"P": 959.75	"F": 1}
{"v": 1	"t": 1134623	"P": 968.0	"F": 1}
{"v": 1	"t": 1134643	"P": 973.25	"F": 1}
{"v": 1	"t": 1134664	"P": 961.5	"F": 1}
{"v": 1	"t": 1134684	"P": 955.25	"F": 1}
{"v": 1	"t": 1134704	"P": 971.25	"F": 1}
{"v": 1	"t": 1134725	"P": 971.0	"F": 1}
{"v": 1	"t": 1134745	"P": 960.5	"F": 1}
{"v": 1	"t": 1134765	"P": 959.0	"F": 1}
{"v": 1	"t": 1134786	"P": 971.0	"F": 1}
{"v": 1	"t": 1134806	"P": 966.25	"F": 1}
{"v": 1	"t": 1134826	"P": 958.5	"F": 1}
{"v": 1	"t": 1134847	"P": 960.0	"F": 1}
{"v": 1	"t": 1134867	"P": 973.75	"F": 1}
{"v": 1	"t": 1134887	"P": 966.75	"F": 1}
{"v": 1	"t": 1134908	"P": 956.25	"F": 1}
{"v": 1	"t": 1134928	"P": 964.75	"F": 1}
{"v": 1	"t": 1134948	"P": 972.25	"F": 1}
{"v": 1	"t": 1134969	"P": 961.5	"F": 1}
{"v": 1	"t": 1134989	"P": 955.75	"F": 1}
{"v": 1	"t": 1135009	"P": 967.75	"F": 1}
{"v": 1	"t": 1135030	"P": 968.25	"F": 1}
{"v": 1	"t": 1135050	"P": 958.0	"F": 1}
{"v": 1	"t": 1135070	"P": 956.0	"F": 1}
{"v": 1	"t": 1135091	"P": 971.0	"F": 1}
{"v": 1	"t": 1135111	"P": 965.25	"F": 1}
{"v": 1	"t": 1135132	"P": 956.0	"F": 1}
{"v": 1	"t": 1135152	"P": 971.75	"F": 1}
{"v": 1	"t": 1135172	"P": 963.0	"F": 1}
{"v": 1	"t": 1135193	"P": 953.0	"F": 1}
{"v": 1	"t": 1135213	"P": 963.25	"F": 1}
{"v": 1	"t": 1135233	"P": 972.0	"F": 1}
{"v": 1	"t": 1135254	"P": 963.0	"F": 1}
{"v": 1	"t": 1135274	"P": 955.75	"F": 1}
{"v": 1	"t": 1135294	"P": 966.75	"F": 1}
{"v": 1	"t": 1135315	"P": 972.5	"F": 1}
{"v": 1	"t": 1135335	"P": 961.5	"F": 1}
{"v": 1	"t": 1135355	"P": 953.5	"F": 1}
{"v": 1	"t": 1135376	"P": 968.5	"F": 1}
{"v": 1	"t": 1135396	"P": 968.0	"F": 1}
{"v": 1	"t": 1135416	"P": 957.5	"F": 1}
{"v": 1	"t": 1135437	"P": 956.75	"F": 1	"C": 46.705	"D": 3339	"sn": 54091930088003	"file": "/data/device_log/data0000.out"	"CO2": 1319.2852783203125	"Tp": 24.25231170654297	"H": 6.216001510620117}
{"v": 1	"t": 1135459	"P": 963.75	"F": 1}
{"v": 1	"t": 1135479	"P": 955.5	"F": 1}
{"v": 1	"t": 1135501	"P": 966.0	"F": 1}
{"v": 1	"t": 1135521	"P": 956.75	"F": 1}
{"v": 1	"t": 1135542	"P": 958.25	"F": 1}
{"v": 1	"t": 1135562	"P": 972.25	"F": 1}
{"v": 1	"t": 1135582	"P": 962.5	"F": 1}
{"v": 1	"t": 1135603	"P": 954.25	"F": 1}
{"v": 1	"t": 1135623	"P": 961.75	"F": 1}
{"v": 1	"t": 1135643	"P": 972.25	"F": 1}
{"v": 1	"t": 1135664	"P": 959.75	"F": 1}
{"v": 1	"t": 1135684	"P": 958.5	"F": 1}
{"v": 1	"t": 1135705	"P": 968.5	"F": 1}
{"v": 1	"t": 1135725	"P": 957.25	"F": 1}
{"v": 1	"t": 1135745	"P": 958.0	"F": 1}
{"v": 1	"t": 1135766	"P": 973.0	"F": 1}
{"v": 1	"t": 1135786	"P": 963.75	"F": 1}
{"v": 1	"t": 1135806	"P": 954.25	"F": 1}
{"v": 1	"t": 1135827	"P": 961.5	"F": 1}
{"v": 1	"t": 1135847	"P": 972.0	"F": 1}
{"v": 1	"t": 1135867	"P": 964.5	"F": 1}
{"v": 1	"t": 1135888	"P": 953.75	"F": 1}
{"v": 1	"t": 1135908	"P": 962.0	"F": 1}
{"v": 1	"t": 1135928	"P": 968.0	"F": 1}
{"v": 1	"t": 1135949	"P": 959.5	"F": 1}
{"v": 1	"t": 1135969	"P": 953.5	"F": 1}
{"v": 1	"t": 1135989	"P": 969.25	"F": 1}
{"v": 1	"t": 1136010	"P": 966.75	"F": 1}
{"v": 1	"t": 1136030	"P": 957.75	"F": 1}
{"v": 1	"t": 1136050	"P": 955.0	"F": 1}
{"v": 1	"t": 1136071	"P": 970.5	"F": 1}
{"v": 1	"t": 1136091	"P": 966.75	"F": 1}
{"v": 1	"t": 1136111	"P": 956.5	"F": 1}
{"v": 1	"t": 1136132	"P": 959.75	"F": 1}
{"v": 1	"t": 1136152	"P": 972.75	"F": 1}
{"v": 1	"t": 1136172	"P": 961.75	"F": 1}
{"v": 1	"t": 1136193	"P": 953.25	"F": 1}
{"v": 1	"t": 1136213	"P": 963.5	"F": 1}
{"v": 1	"t": 1136233	"P": 970.75	"F": 1}
{"v": 1	"t": 1136254	"P": 958.25	"F": 1}
{"v": 1	"t": 1136274	"P": 966.75	"F": 1}
{"v": 1	"t": 1136295	"P": 964.75	"F": 1}
{"v": 1	"t": 1136315	"P": 955.25	"F": 1}
{"v": 1	"t": 1136336	"P": 971.0	"F": 1}
{"v": 1	"t": 1136356	"P": 959.0	"F": 1}
{"v": 1	"t": 1136377	"P": 965.5	"F": 1}
{"v": 1	"t": 1136397	"P": 969.0	"F": 1}
{"v": 1	"t": 1136418	"P": 955.75	"F": 1}
{"v": 1	"t": 1136438	"P": 965.5	"F": 1}
{"v": 1	"t": 1136458	"P": 971.25	"F": 1	"C": 46.745	"D": 3339	"sn": 54091930088003	"file": "/data/device_log/data0000.out"}
{"v": 1	"t": 1136479	"P": 962.25	"F": 1}
{"v": 1	"t": 1136500	"P": 975.0	"F": 1}
{"v": 1	"t": 1136523	"P": 960.75	"F": 1}
{"v": 1	"t": 1136543	"P": 955.75	"F": 1}
{"v": 1	"t": 1136563	"P": 971.75	"F": 1}
{"v": 1	"t": 1136584	"P": 966.75	"F": 1}
{"v": 1	"t": 1136604	"P": 956.25	"F": 1}
{"v": 1	"t": 1136624	"P": 960.25	"F": 1}
{"v": 1	"t": 1136645	"P": 974.75	"F": 1}
{"v": 1	"t": 1136665	"P": 966.5	"F": 1}
{"v": 1	"t": 1136685	"P": 955.5	"F": 1}
{"v": 1	"t": 1136706	"P": 965.5	"F": 1}
{"v": 1	"t": 1136726	"P": 971.5	"F": 1}
{"v": 1	"t": 1136746	"P": 958.0	"F": 1}
{"v": 1	"t": 1136767	"P": 953.0	"F": 1}
{"v": 1	"t": 1136787	"P": 967.5	"F": 1}
{"v": 1	"t": 1136807	"P": 967.5	"F": 1}
{"v": 1	"t": 1136828	"P": 958.5	"F": 1}
{"v": 1	"t": 1136848	"P": 955.5	"F": 1}
{"v": 1	"t": 1136868	"P": 971.0	"F": 1}
{"v": 1	"t": 1136889	"P": 967.25	"F": 1}
{"v": 1	"t": 1136909	"P": 955.5	"F": 1}
{"v": 1	"t": 1136929	"P": 965.5	"F": 1}
{"v": 1	"t": 1136950	"P": 966.5	"F": 1}
{"v": 1	"t": 1136970	"P": 956.75	"F": 1}
{"v": 1	"t": 1136990	"P": 954.25	"F": 1}
{"v": 1	"t": 1137011	"P": 970.0	"F": 1}
{"v": 1	"t": 1137031	"P": 965.75	"F": 1}
{"v": 1	"t": 1137051	"P": 955.75	"F": 1}
{"v": 1	"t": 1137072	"P": 956.25	"F": 1}
{"v": 1	"t": 1137092	"P": 970.0	"F": 1}
{"v": 1	"t": 1137112	"P": 963.75	"F": 1}
{"v": 1	"t": 1137133	"P": 953.75	"F": 1}
{"v": 1	"t": 1137153	"P": 960.5	"F": 1}
{"v": 1	"t": 1137173	"P": 972.0	"F": 1}
{"v": 1	"t": 1137194	"P": 961.0	"F": 1}
{"v": 1	"t": 1137214	"P": 953.25	"F": 1}
{"v": 1	"t": 1137234	"P": 966.5	"F": 1}
{"v": 1	"t": 1137255	"P": 967.0	"F": 1}
{"v": 1	"t": 1137275	"P": 957.25	"F": 1}
{"v": 1	"t": 1137295	"P": 954.25	"F": 1}
{"v": 1	"t": 1137316	"P": 970.5	"F": 1}
{"v": 1	"t": 1137336	"P": 963.5	"F": 1}
{"v": 1	"t": 1137356	"P": 954.0	"F": 1}
{"v": 1	"t": 1137377	"P": 958.75	"F": 1}
{"v": 1	"t": 1137397	"P": 972.0	"F": 1}
{"v": 1	"t": 1137417	"P": 963.5	"F": 1}
{"v": 1	"t": 1137438	"P": 953.25	"F": 1}
{"v": 1	"t": 1137458	"P": 968.0	"F": 1}
{"v": 1	"t": 1137479	"P": 961.5	"F": 1	"C": 46.765	"D": 3339	"sn": 54091930088003	"file": "/data/device_log/data0000.out"	"CO2": 1301.1917724609375	"Tp": 24.279014587402344	"H": 6.4066972732543945}
{"v": 1	"t": 1137500	"P": 956.0	"F": 1}
{"v": 1	"t": 1137521	"P": 961.0	"F": 1}
{"v": 1	"t": 1137542	"P": 964.75	"F": 1}
{"v": 1	"t": 1137562	"P": 968.5	"F": 1}
{"v": 1	"t": 1137582	"P": 959.5	"F": 1}
{"v": 1	"t": 1137603	"P": 952.25	"F": 1}
{"v": 1	"t": 1137623	"P": 966.25	"F": 1}
{"v": 1	"t": 1137643	"P": 969.0	"F": 1}
{"v": 1	"t": 1137664	"P": 958.0	"F": 1}
{"v": 1	"t": 1137684	"P": 953.75	"F": 1}
{"v": 1	"t": 1137704	"P": 971.0	"F": 1}
{"v": 1	"t": 1137725	"P": 964.0	"F": 1}
{"v": 1	"t": 1137745	"P": 954.5	"F": 1}
{"v": 1	"t": 1137765	"P": 957.25	"F": 1}
{"v": 1	"t": 1137786	"P": 970.75	"F": 1}
{"v": 1	"t": 1137806	"P": 964.0	"F": 1}
{"v": 1	"t": 1137826	"P": 953.0	"F": 1}
{"v": 1	"t": 1137847	"P": 960.75	"F": 1}
{"v": 1	"t": 1137867	"P": 969.75	"F": 1}
{"v": 1	"t": 1137887	"P": 961.5	"F": 1}
{"v": 1	"t": 1137908	"P": 952.75	"F": 1}
{"v": 1	"t": 1137928	"P": 967.25	"F": 1}
{"v": 1	"t": 1137949	"P": 966.75	"F": 1}
{"v": 1	"t": 1137969	"P": 957.25	"F": 1}
{"v": 1	"t": 1137990	"P": 956.0	"F": 1}
{"v": 1	"t": 1138010	"P": 955.25	"F": 1}
{"v": 1	"t": 1138031	"P": 962.0	"F": 1}
{"v": 1	"t": 1138051	"P": 966.0	"F": 1}
{"v": 1	"t": 1138071	"P": 954.25	"F": 1}
{"v": 1	"t": 1138092	"P": 959.25	"F": 1}
{"v": 1	"t": 1138112	"P": 969.5	"F": 1}
{"v": 1	"t": 1138132	"P": 961.75	"F": 1}
{"v": 1	"t": 1138153	"P": 953.25	"F": 1}
{"v": 1	"t": 1138173	"P": 962.0	"F": 1}
{"v": 1	"t": 1138193	"P": 971.75	"F": 1}
{"v": 1	"t": 1138214	"P": 961.5	"F": 1}
{"v": 1	"t": 1138234	"P": 953.5	"F": 1}
{"v": 1	"t": 1138254	"P": 964.75	"F": 1}
{"v": 1	"t": 1138275	"P": 968.75	"F": 1}
{"v": 1	"t": 1138295	"P": 960.25	"F": 1}
{"v": 1	"t": 1138315	"P": 955.25	"F": 1}
{"v": 1	"t": 1138336	"P": 968.0	"F": 1}
{"v": 1	"t": 1138356	"P": 969.25	"F": 1}
{"v": 1	"t": 1138376	"P": 956.5	"F": 1}
{"v": 1	"t": 1138397	"P": 956.75	"F": 1}
{"v": 1	"t": 1138417	"P": 972.25	"F": 1}
{"v": 1	"t": 1138437	"P": 966.5	"F": 1}
{"v": 1	"t": 1138458	"P": 956.5	"F": 1}
{"v": 1	"t": 1138478	"P": 960.25	"F": 1}
{"v": 1	"t": 1138498	"P": 973.0	"F": 1	"C": 46.785	"D": 3339	"sn": 54091930088003	"file": "/data/device_log/data0000.out"}
{"v": 1	"t": 1138519	"P": 960.75	"F": 1}
{"v": 1	"t": 1138539	"P": 967.0	"F": 1}
{"v": 1	"t": 1138561	"P": 956.0	"F": 1}
{"v": 1	"t": 1138582	"P": 964.25	"F": 1}
{"v": 1	"t": 1138602	"P": 967.0	"F": 1}
{"v": 1	"t": 1138623	"P": 956.5	"F": 1}
{"v": 1	"t": 1138643	"P": 969.5	"F": 1}
{"v": 1	"t": 1138663	"P": 968.25	"F": 1}
{"v": 1	"t": 1138684	"P": 956.75	"F": 1}
{"v": 1	"t": 1138704	"P": 954.0	"F": 1}
{"v": 1	"t": 1138724	"P": 969.25	"F": 1}
{"v": 1	"t": 1138745	"P": 964.0	"F": 1}
{"v": 1	"t": 1138765	"P": 955.0	"F": 1}
{"v": 1	"t": 1138785	"P": 957.5	"F": 1}
{"v": 1	"t": 1138806	"P": 970.75	"F": 1}
{"v": 1	"t": 1138826	"P": 964.25	"F": 1}
{"v": 1	"t": 1138846	"P": 952.75	"F": 1}
{"v": 1	"t": 1138867	"P": 959.25	"F": 1}
{"v": 1	"t": 1138887	"P": 970.5	"F": 1}
{"v": 1	"t": 1138907	"P": 961.0	"F": 1}
{"v": 1	"t": 1138928	"P": 954.0	"F": 1}
{"v": 1	"t": 1138948	"P": 965.25	"F": 1}
{"v": 1	"t": 1138968	"P": 969.0	"F": 1}
{"v": 1	"t": 1138989	"P": 958.25	"F": 1}
{"v": 1	"t": 1139009	"P": 953.75	"F": 1}
{"v": 1	"t": 1139029	"P": 970.0	"F": 1}
{"v": 1	"t": 1139050	"P": 966.5	"F": 1}
{"v": 1	"t": 1139070	"P": 956.5	"F": 1}
{"v": 1	"t": 1139090	"P": 953.25	"F": 1}
{"v": 1	"t": 1139111	"P": 970.25	"F": 1}
{"v": 1	"t": 1139131	"P": 964.0	"F": 1}
{"v": 1	"t": 1139151	"P": 953.75	"F": 1}
{"v": 1	"t": 1139172	"P": 966.75	"F": 1}
{"v": 1	"t": 1139192	"P": 964.0	"F": 1}
{"v": 1	"t": 1139213	"P": 952.5	"F": 1}
{"v": 1	"t": 1139233	"P": 967.0	"F": 1}
{"v": 1	"t": 1139253	"P": 968.25	"F": 1}
{"v": 1	"t": 1139274	"P": 959.0	"F": 1}
{"v": 1	"t": 1139294	"P": 951.0	"F": 1}
{"v": 1	"t": 1139314	"P": 970.0	"F": 1}
{"v": 1	"t": 1139335	"P": 967.5	"F": 1}
{"v": 1	"t": 1139355	"P": 955.75	"F": 1}
{"v": 1	"t": 1139375	"P": 956.75	"F": 1}
{"v": 1	"t": 1139396	"P": 970.5	"F": 1}
{"v": 1	"t": 1139416	"P": 961.75	"F": 1}
{"v": 1	"t": 1139436	"P": 953.75	"F": 1}
{"v": 1	"t": 1139457	"P": 958.0	"F": 1}
{"v": 1	"t": 1139477	"P": 972.75	"F": 1}
{"v": 1	"t": 1139497	"P": 961.25	"F": 1}
{"v": 1	"t": 1139518	"P": 951.75	"F": 1	"C": 46.825	"D": 3339	"sn": 54091930088003	"file": "/data/device_log/data0000.out"	"CO2": 1279.1092529296875	"Tp": 24.32440948486328	"H": 6.649516582489014}
{"v": 1	"t": 1139540	"P": 959.5	"F": 1}
{"v": 1	"t": 1139560	"P": 954.25	"F": 1}
{"v": 1	"t": 1139582	"P": 969.0	"F": 1}
{"v": 1	"t": 1139602	"P": 959.0	"F": 1}
{"v": 1	"t": 1139623	"P": 953.0	"F": 1}
{"v": 1	"t": 1139643	"P": 966.5	"F": 1}
{"v": 1	"t": 1139663	"P": 968.75	"F": 1}
{"v": 1	"t": 1139684	"P": 956.5	"F": 1}
{"v": 1	"t": 1139704	"P": 953.0	"F": 1}
{"v": 1	"t": 1139725	"P": 960.75	"F": 1}
{"v": 1	"t": 1139745	"P": 957.0	"F": 1}
{"v": 1	"t": 1139766	"P": 969.25	"F": 1}
{"v": 1	"t": 1139786	"P": 958.0	"F": 1}
{"v": 1	"t": 1139807	"P": 965.0	"F": 1}
{"v": 1	"t": 1139827	"P": 964.5	"F": 1}
{"v": 1	"t": 1139848	"P": 953.75	"F": 1}
{"v": 1	"t": 1139868	"P": 971.25	"F": 1}
{"v": 1	"t": 1139889	"P": 959.0	"F": 1}
{"v": 1	"t": 1139909	"P": 956.25	"F": 1}
{"v": 1	"t": 1139930	"P": 968.25	"F": 1}
{"v": 1	"t": 1139950	"P": 956.75	"F": 1}
{"v": 1	"t": 1139970	"P": 954.5	"F": 1}
{"v": 1	"t": 1139991	"P": 970.75	"F": 1}
{"v": 1	"t": 1140011	"P": 962.5	"F": 1}
{"v": 1	"t": 1140031	"P": 954.75	"F": 1}
{"v": 1	"t": 1140052	"P": 956.75	"F": 1}
{"v": 1	"t": 1140072	"P": 970.75	"F": 1}
{"v": 1	"t": 1140092	"P": 962.0	"F": 1}
{"v": 1	"t": 1140113	"P": 953.25	"F": 1}
{"v": 1	"t": 1140133	"P": 961.5	"F": 1}
{"v": 1	"t": 1140153	"P": 970.0	"F": 1}
{"v": 1	"t": 1140174	"P": 960.25	"F": 1}
{"v": 1	"t": 1140194	"P": 952.0	"F": 1}
{"v": 1	"t": 1140214	"P": 964.25	"F": 1}
{"v": 1	"t": 1140235	"P": 969.5	"F": 1}
{"v": 1	"t": 1140255	"P": 960.0	"F": 1}
{"v": 1	"t": 1140275	"P": 953.0	"F": 1}
{"v": 1	"t": 1140296	"P": 970.75	"F": 1}
{"v": 1	"t": 1140316	"P": 970.0	"F": 1}
{"v": 1	"t": 1140336	"P": 957.75	"F": 1}
{"v": 1	"t": 1140357	"P": 955.75	"F": 1}
{"v": 1	"t": 1140377	"P": 971.75	"F": 1}
{"v": 1	"t": 1140397	"P": 966.0	"F": 1}
{"v": 1	"t": 1140418	"P": 956.0	"F": 1}
{"v": 1	"t": 1140438	"P": 964.5	"F": 1}
{"v": 1	"t": 1140459	"P": 968.25	"F": 1}
{"v": 1	"t": 1140479	"P": 958.25	"F": 1}
{"v": 1	"t": 1140499	"P": 969.75	"F": 1}
{"v": 1	"t": 1140520	"P": 964.75	"F": 1}
{"v": 1	"t": 1140540	"P": 957.75	"F": 1	"C": 46.825	"D": 3339	"sn": 54091930088003	"file": "/data/device_log/data0000.out"}
{"v": 1	"t": 1140561	"P": 966.5	"F": 1}
{"v": 1	"t": 1140581	"P": 965.0	"F": 1}
{"v": 1	"t": 1140603	"P": 972.75	"F": 1}
{"v": 1	"t": 1140624	"P": 963.0	"F": 1}
{"v": 1	"t": 1140644	"P": 953.25	"F": 1}
{"v": 1	"t": 1140664	"P": 963.5	"F": 1}
{"v": 1	"t": 1140685	"P": 969.5	"F": 1}
{"v": 1	"t": 1140705	"P": 963.0	"F": 1}
{"v": 1	"t": 1140725	"P": 954.0	"F": 1}
{"v": 1	"t": 1140746	"P": 969.0	"F": 1}
{"v": 1	"t": 1140766	"P": 965.25	"F": 1}
{"v": 1	"t": 1140786	"P": 955.75	"F": 1}
{"v": 1	"t": 1140807	"P": 959.75	"F": 1}
{"v": 1	"t": 1140827	"P": 973.25	"F": 1}
{"v": 1	"t": 1140847	"P": 960.75	"F": 1}
{"v": 1	"t": 1140868	"P": 952.0	"F": 1}
{"v": 1	"t": 1140888	"P": 963.75	"F": 1}
{"v": 1	"t": 1140908	"P": 971.0	"F": 1}
{"v": 1	"t": 1140929	"P": 960.0	"F": 1}
{"v": 1	"t": 1140949	"P": 953.25	"F": 1}
{"v": 1	"t": 1140969	"P": 969.75	"F": 1}
{"v": 1	"t": 1140990	"P": 965.5	"F": 1}
{"v": 1	"t": 1141010	"P": 954.0	"F": 1}
{"v": 1	"t": 1141031	"P": 964.5	"F": 1}
{"v": 1	"t": 1141051	"P": 964.5	"F": 1}
{"v": 1	"t": 1141071	"P": 953.5	"F": 1}
{"v": 1	"t": 1141092	"P": 964.5	"F": 1}
{"v": 1	"t": 1141112	"P": 967.25	"F": 1}
{"v": 1	"t": 1141132	"P": 960.0	"F": 1}
{"v": 1	"t": 1141153	"P": 952.75	"F": 1}
{"v": 1	"t": 1141173	"P": 966.25	"F": 1}
{"v": 1	"t": 1141193	"P": 966.75	"F": 1}
{"v": 1	"t": 1141214	"P": 958.5	"F": 1}
{"v": 1	"t": 1141234	"P": 956.0	"F": 1}
{"v": 1	"t": 1141254	"P": 969.75	"F": 1}
{"v": 1	"t": 1141275	"P": 965.5	"F": 1}
{"v": 1	"t": 1141295	"P": 956.75	"F": 1}
{"v": 1	"t": 1141315	"P": 955.0	"F": 1}
{"v": 1	"t": 1141336	"P": 970.75	"F": 1}
{"v": 1	"t": 1141356	"P": 965.0	"F": 1}
{"v": 1	"t": 1141376	"P": 953.5	"F": 1}
{"v": 1	"t": 1141397	"P": 959.25	"F": 1}
{"v": 1	"t": 1141417	"P": 972.25	"F": 1}
{"v": 1	"t": 1141437	"P": 959.75	"F": 1}
{"v": 1	"t": 1141458	"P": 951.75	"F": 1}
{"v": 1	"t": 1141478	"P": 963.75	"F": 1}
{"v": 1	"t": 1141498	"P": 969.25	"F": 1}
{"v": 1	"t": 1141519	"P": 958.75	"F": 1}
{"v": 1	"t": 1141539	"P": 952.75	"F": 1}
{"v": 1	"t": 1141559	"P": 968.5	"F": 1	"C": 46.86	"D": 3339	"sn": 54091930088003	"file": "/data/device_log/data0000.out"	"CO2": 1239.9727783203125	"Tp": 24.33776092529297	"H": 6.888855934143066}
{"v": 1	"t": 1141581	"P": 967.25	"F": 1}
{"v": 1	"t": 1141602	"P": 953.75	"F": 1}
{"v": 1	"t": 1141623	"P": 967.25	"F": 1}
{"v": 1	"t": 1141644	"P": 960.5	"F": 1}
{"v": 1	"t": 1141664	"P": 953.0	"F": 1}
{"v": 1	"t": 1141684	"P": 965.75	"F": 1}
{"v": 1	"t": 1141705	"P": 967.75	"F": 1}
{"v": 1	"t": 1141725	"P": 960.0	"F": 1}
{"v": 1	"t": 1141745	"P": 953.5	"F": 1}
{"v": 1	"t": 1141766	"P": 970.75	"F": 1}
{"v": 1	"t": 1141786	"P": 962.5	"F": 1}
{"v": 1	"t": 1141806	"P": 953.0	"F": 1}
{"v": 1	"t": 1141827	"P": 959.25	"F": 1}
{"v": 1	"t": 1141847	"P": 971.0	"F": 1}
{"v": 1	"t": 1141867	"P": 961.5	"F": 1}
{"v": 1	"t": 1141888	"P": 953.75	"F": 1}
{"v": 1	"t": 1141908	"P": 964.0	"F": 1}
{"v": 1	"t": 1141928	"P": 969.5	"F": 1}
{"v": 1	"t": 1141949	"P": 960.5	"F": 1}
{"v": 1	"t": 1141969	"P": 953.0	"F": 1}
{"v": 1	"t": 1141989	"P": 967.0	"F": 1}
{"v": 1	"t": 1142010	"P": 967.0	"F": 1}
{"v": 1	"t": 1142030	"P": 958.25	"F": 1}
{"v": 1	"t": 1142050	"P": 955.25	"F": 1}
{"v": 1	"t": 1142071	"P": 971.25	"F": 1}
{"v": 1	"t": 1142091	"P": 965.25	"F": 1}
{"v": 1	"t": 1142111	"P": 955.5	"F": 1}
{"v": 1	"t": 1142132	"P": 958.25	"F": 1}
{"v": 1	"t": 1142152	"P": 970.25	"F": 1}
{"v": 1	"t": 1142173	"P": 957.5	"F": 1}
{"v": 1	"t": 1142193	"P": 964.5	"F": 1}
{"v": 1	"t": 1142213	"P": 969.75	"F": 1}
{"v": 1	"t": 1142234	"P": 959.5	"F": 1}
{"v": 1	"t": 1142254	"P": 954.25	"F": 1}
{"v": 1	"t": 1142274	"P": 971.5	"F": 1}
{"v": 1	"t": 1142295	"P": 970.5	"F": 1}
{"v": 1	"t": 1142315	"P": 959.5	"F": 1}
{"v": 1	"t": 1142335	"P": 956.75	"F": 1}
{"v": 1	"t": 1142356	"P": 974.0	"F": 1}
{"v": 1	"t": 1142376	"P": 966.25	"F": 1}
{"v": 1	"t": 1142396	"P": 957.5	"F": 1}
{"v": 1	"t": 1142417	"P": 960.5	"F": 1}
{"v": 1	"t": 1142437	"P": 975.0	"F": 1}
{"v": 1	"t": 1142457	"P": 964.5	"F": 1}
{"v": 1	"t": 1142478	"P": 958.0	"F": 1}
{"v": 1	"t": 1142498	"P": 962.25	"F": 1}
{"v": 1	"t": 1142518	"P": 974.25	"F": 1}
{"v": 1	"t": 1142539	"P": 966.0	"F": 1}
{"v": 1	"t": 1142559	"P": 956.25	"F": 1}
{"v": 1	"t": 1142579	"P": 963.75	"F": 1	"C": 46.88	"D": 3339	"sn": 54091930088003	"file": "/data/device_log/data0000.out"}
{"v": 1	"t": 1142600	"P": 965.5	"F": 1}
{"v": 1	"t": 1142620	"P": 954.75	"F": 1}
{"v": 1	"t": 1142643	"P": 958.75	"F": 1}
{"v": 1	"t": 1142663	"P": 954.25	"F": 1}
{"v": 1	"t": 1142683	"P": 969.0	"F": 1}
{"v": 1	"t": 1142703	"P": 968.25	"F": 1}
{"v": 1	"t": 1142724	"P": 956.0	"F": 1}
{"v": 1	"t": 1142744	"P": 964.25	"F": 0}
{"v": 1	"t": 1142765	"P": 967.0	"F": 1}
{"v": 1	"t": 1142785	"P": 955.75	"F": 1}
{"v": 1	"t": 1142806	"P": 966.75	"F": 1}
{"v": 1	"t": 1142826	"P": 965.0	"F": 1}
{"v": 1	"t": 1142846	"P": 953.25	"F": 1}
{"v": 1	"t": 1142867	"P": 960.75	"F": 1}
{"v": 1	"t": 1142887	"P": 972.0	"F": 1}
{"v": 1	"t": 1142907	"P": 960.25	"F": 1}
{"v": 1	"t": 1142928	"P": 950.5	"F": 1}
{"v": 1	"t": 1142948	"P": 961.5	"F": 1}
{"v": 1	"t": 1142968	"P": 972.0	"F": 1}
{"v": 1	"t": 1142989	"P": 958.75	"F": 1}
{"v": 1	"t": 1143009	"P": 951.75	"F": 1}
{"v": 1	"t": 1143029	"P": 964.75	"F": 1}
{"v": 1	"t": 1143050	"P": 968.0	"F": 1}
{"v": 1	"t": 1143070	"P": 957.25	"F": 1}
{"v": 1	"t": 1143090	"P": 954.5	"F": 1}
{"v": 1	"t": 1143111	"P": 970.5	"F": 1}
{"v": 1	"t": 1143131	"P": 964.5	"F": 1}
{"v": 1	"t": 1143151	"P": 955.75	"F": 1}
{"v": 1	"t": 1143172	"P": 955.25	"F": 1}
{"v": 1	"t": 1143192	"P": 971.5	"F": 1}
{"v": 1	"t": 1143212	"P": 964.0	"F": 1}
{"v": 1	"t": 1143233	"P": 953.75	"F": 1}
{"v": 1	"t": 1143253	"P": 962.0	"F": 1}
{"v": 1	"t": 1143273	"P": 970.5	"F": 1}
{"v": 1	"t": 1143294	"P": 959.5	"F": 1}
{"v": 1	"t": 1143314	"P": 953.0	"F": 1}
{"v": 1	"t": 1143335	"P": 970.25	"F": 1}
{"v": 1	"t": 1143355	"P": 960.0	"F": 1}
{"v": 1	"t": 1143375	"P": 954.75	"F": 1}
{"v": 1	"t": 1143396	"P": 969.25	"F": 1}
{"v": 1	"t": 1143416	"P": 951.25	"F": 1}
{"v": 1	"t": 1143437	"P": 965.25	"F": 1}
{"v": 1	"t": 1143457	"P": 965.75	"F": 1}
{"v": 1	"t": 1143478	"P": 954.0	"F": 1}
{"v": 1	"t": 1143498	"P": 968.5	"F": 1}
{"v": 1	"t": 1143519	"P": 958.5	"F": 1}
{"v": 1	"t": 1143539	"P": 958.5	"F": 1}
{"v": 1	"t": 1143560	"P": 970.0	"F": 1}
{"v": 1	"t": 1143580	"P": 958.0	"F": 1}
{"v": 1	"t": 1143600	"P": 951.75	"F": 1	"C": 46.885	"D": 3339	"sn": 54091930088003	"file": "/data/device_log/data0000.out"	"CO2": 1211.5968017578125	"Tp": 24.33776092529297	"H": 7.083436489105225}
{"v": 1	"t": 1143622	"P": 955.0	"F": 1}
{"v": 1	"t": 1143642	"P": 970.5	"F": 1}
{"v": 1	"t": 1143665	"P": 954.0	"F": 1}
{"v": 1	"t": 1143686	"P": 970.25	"F": 1}
{"v": 1	"t": 1143706	"P": 964.0	"F": 1}
{"v": 1	"t": 1143726	"P": 954.0	"F": 1}
{"v": 1	"t": 1143747	"P": 956.0	"F": 1}
{"v": 1	"t": 1143767	"P": 972.0	"F": 1}
{"v": 1	"t": 1143787	"P": 963.0	"F": 1}
{"v": 1	"t": 1143808	"P": 953.75	"F": 1}
{"v": 1	"t": 1143828	"P": 961.75	"F": 1}
{"v": 1	"t": 1143848	"P": 971.25	"F": 1}
{"v": 1	"t": 1143869	"P": 961.25	"F": 1}
{"v": 1	"t": 1143889	"P": 953.75	"F": 1}
{"v": 1	"t": 1143909	"P": 966.25	"F": 1}
{"v": 1	"t": 1143930	"P": 968.75	"F": 1}
{"v": 1	"t": 1143950	"P": 957.5	"F": 1}
{"v": 1	"t": 1143970	"P": 954.5	"F": 1}
{"v": 1	"t": 1143991	"P": 970.0	"F": 1}
{"v": 1	"t": 1144011	"P": 963.5	"F": 1}
{"v": 1	"t": 1144031	"P": 955.75	"F": 1}
{"v": 1	"t": 1144052	"P": 957.5	"F": 1}
{"v": 1	"t": 1144072	"P": 966.75	"F": 1}
{"v": 1	"t": 1144093	"P": 956.0	"F": 1}
{"v": 1	"t": 1144113	"P": 964.25	"F": 1}
{"v": 1	"t": 1144133	"P": 967.75	"F": 1}
{"v": 1	"t": 1144154	"P": 959.75	"F": 1}
{"v": 1	"t": 1144174	"P": 955.5	"F": 1}
{"v": 1	"t": 1144194	"P": 972.75	"F": 1}
{"v": 1	"t": 1144215	"P": 967.75	"F": 1}
{"v": 1	"t": 1144235	"P": 958.0	"F": 1}
{"v": 1	"t": 1144255	"P": 957.75	"F": 1}
{"v": 1	"t": 1144276	"P": 973.25	"F": 1}
{"v": 1	"t": 1144296	"P": 966.75	"F": 1}
{"v": 1	"t": 1144316	"P": 957.0	"F": 1}
{"v": 1	"t": 1144337	"P": 961.75	"F": 1}
{"v": 1	"t": 1144357	"P": 974.25	"F": 1}
{"v": 1	"t": 1144377	"P": 963.75	"F": 1}
{"v": 1	"t": 1144398	"P": 955.75	"F": 1}
{"v": 1	"t": 1144418	"P": 965.25	"F": 1}
{"v": 1	"t": 1144438	"P": 973.5	"F": 1}
{"v": 1	"t": 1144459	"P": 961.75	"F": 1}
{"v": 1	"t": 1144479	"P": 953.75	"F": 1}
{"v": 1	"t": 1144499	"P": 969.0	"F": 1}
{"v": 1	"t": 1144520	"P": 968.0	"F": 1}
{"v": 1	"t": 1144540	"P": 955.75	"F": 1}
{"v": 1	"t": 1144560	"P": 953.75	"F": 1}
{"v": 1	"t": 1144581	"P": 972.25	"F": 1}
{"v": 1	"t": 1144601	"P": 963.25	"F": 1}
{"v": 1	"t": 1144622	"P": 953.75	"F": 1	"C": 46.91	"D": 3339	"sn": 54091930088003	"file": "/data/device_log/data0000.out"}
{"v": 1	"t": 1144642	"P": 968.0	"F": 1}
{"v": 1	"t": 1144662	"P": 961.75	"F": 1}
{"v": 1	"t": 1144685	"P": 963.5	"F": 1}
{"v": 1	"t": 1144705	"P": 954.5	"F": 1}
{"v": 1	"t": 1144725	"P": 957.5	"F": 1}
{"v": 1	"t": 1144746	"P": 972.0	"F": 1}
{"v": 1	"t": 1144766	"P": 963.0	"F": 1}
{"v": 1	"t": 1144786	"P": 953.5	"F": 1}
{"v": 1	"t": 1144807	"P": 961.25	"F": 1}
{"v": 1	"t": 1144827	"P": 971.5	"F": 1}
{"v": 1	"t": 1144847	"P": 958.5	"F": 1}
{"v": 1	"t": 1144868	"P": 952.75	"F": 1}
{"v": 1	"t": 1144888	"P": 967.25	"F": 1}
{"v": 1	"t": 1144908	"P": 968.75	"F": 1}
{"v": 1	"t": 1144929	"P": 957.5	"F": 1}
{"v": 1	"t": 1144949	"P": 953.0	"F": 1}
{"v": 1	"t": 1144969	"P": 971.5	"F": 1}
{"v": 1	"t": 1144990	"P": 965.25	"F": 1}
{"v": 1	"t": 1145010	"P": 956.25	"F": 1}
{"v": 1	"t": 1145030	"P": 957.75	"F": 1}
{"v": 1	"t": 1145051	"P": 971.25	"F": 1}
{"v": 1	"t": 1145071	"P": 962.0	"F": 1}
{"v": 1	"t": 1145091	"P": 954.75	"F": 1}
{"v": 1	"t": 1145112	"P": 960.75	"F": 1}
{"v": 1	"t": 1145132	"P": 972.5	"F": 1}
{"v": 1	"t": 1145152	"P": 962.0	"F": 1}
{"v": 1	"t": 1145173	"P": 952.75	"F": 1}
{"v": 1	"t": 1145193	"P": 963.5	"F": 1}
{"v": 1	"t": 1145213	"P": 969.5	"F": 1}
{"v": 1	"t": 1145234	"P": 961.0	"F": 1}
{"v": 1	"t": 1145254	"P": 952.0	"F": 1}
{"v": 1	"t": 1145274	"P": 970.0	"F": 1}
{"v": 1	"t": 1145295	"P": 965.75	"F": 1}
{"v": 1	"t": 1145315	"P": 955.75	"F": 1}
{"v": 1	"t": 1145335	"P": 956.5	"F": 1}
{"v": 1	"t": 1145356	"P": 970.75	"F": 1}
{"v": 1	"t": 1145376	"P": 962.5	"F": 1}
{"v": 1	"t": 1145396	"P": 952.25	"F": 1}
{"v": 1	"t": 1145417	"P": 964.25	"F": 1}
{"v": 1	"t": 1145437	"P": 968.75	"F": 1}
{"v": 1	"t": 1145457	"P": 958.75	"F": 1}
{"v": 1	"t": 1145478	"P": 954.5	"F": 1}
{"v": 1	"t": 1145498	"P": 967.5	"F": 1}
{"v": 1	"t": 1145518	"P": 968.0	"F": 1}
{"v": 1	"t": 1145539	"P": 959.0	"F": 1}
{"v": 1	"t": 1145559	"P": 951.25	"F": 1}
{"v": 1	"t": 1145579	"P": 970.0	"F": 1}
{"v": 1	"t": 1145600	"P": 967.75	"F": 1}
{"v": 1	"t": 1145620	"P": 959.25	"F": 1}
{"v": 1	"t": 1145640	"P": 952.25	"F": 1	"C": 46.94	"D": 3339	"sn": 54091930088003	"file": "/data/device_log/data0000.out"	"CO2": 1189.213623046875	"Tp": 24.38048553466797	"H": 7.230231285095215}
{"v": 1	"t": 1145662	"P": 955.5	"F": 1}
{"v": 1	"t": 1145682	"P": 970.75	"F": 1}
{"v": 1	"t": 1145703	"P": 970.25	"F": 1}
{"v": 1	"t": 1145723	"P": 968.75	"F": 1}
{"v": 1	"t": 1145744	"P": 959.25	"F": 1}
{"v": 1	"t": 1145764	"P": 954.5	"F": 1}
{"v": 1	"t": 1145784	"P": 970.0	"F": 1}
{"v": 1	"t": 1145805	"P": 967.5	"F": 1}
{"v": 1	"t": 1145825	"P": 959.25	"F": 1}
{"v": 1	"t": 1145845	"P": 957.75	"F": 1}
{"v": 1	"t": 1145866	"P": 972.5	"F": 1}
{"v": 1	"t": 1145886	"P": 961.0	"F": 1}
{"v": 1	"t": 1145907	"P": 953.0	"F": 1}
{"v": 1	"t": 1145927	"P": 963.25	"F": 1}
{"v": 1	"t": 1145947	"P": 967.0	"F": 1}
{"v": 1	"t": 1145968	"P": 955.0	"F": 1}
{"v": 1	"t": 1145988	"P": 960.75	"F": 1}
{"v": 1	"t": 1146008	"P": 971.0	"F": 1}
{"v": 1	"t": 1146029	"P": 958.5	"F": 1}
{"v": 1	"t": 1146049	"P": 955.0	"F": 1}
{"v": 1	"t": 1146070	"P": 974.75	"F": 1}
{"v": 1	"t": 1146090	"P": 963.5	"F": 1}
{"v": 1	"t": 1146110	"P": 953.75	"F": 1}
{"v": 1	"t": 1146131	"P": 969.25	"F": 1}
{"v": 1	"t": 1146151	"P": 968.25	"F": 1}
{"v": 1	"t": 1146171	"P": 957.5	"F": 1}
{"v": 1	"t": 1146192	"P": 960.5	"F": 1}
{"v": 1	"t": 1146212	"P": 973.5	"F": 1}
{"v": 1	"t": 1146233	"P": 961.5	"F": 1}
{"v": 1	"t": 1146253	"P": 958.0	"F": 1}
{"v": 1	"t": 1146273	"P": 973.25	"F": 1}
{"v": 1	"t": 1146294	"P": 966.75	"F": 1}
{"v": 1	"t": 1146314	"P": 957.5	"F": 1}
{"v": 1	"t": 1146334	"P": 966.0	"F": 1}
{"v": 1	"t": 1146355	"P": 967.75	"F": 1}
{"v": 1	"t": 1146375	"P": 958.25	"F": 1}
{"v": 1	"t": 1146396	"P": 959.0	"F": 1}
{"v": 1	"t": 1146416	"P": 973.5	"F": 1}
{"v": 1	"t": 1146436	"P": 963.75	"F": 1}
{"v": 1	"t": 1146457	"P": 957.25	"F": 1}
{"v": 1	"t": 1146477	"P": 970.5	"F": 1}
{"v": 1	"t": 1146497	"P": 961.25	"F": 1}
{"v": 1	"t": 1146518	"P": 952.0	"F": 1}
{"v": 1	"t": 1146538	"P": 969.5	"F": 1}
{"v": 1	"t": 1146559	"P": 963.25	"F": 1}
{"v": 1	"t": 1146579	"P": 952.25	"F": 1}
{"v": 1	"t": 1146599	"P": 967.25	"F": 1}
{"v": 1	"t": 1146620	"P": 965.5	"F": 1}
{"v": 1	"t": 1146640	"P": 954.0	"F": 1}
{"v": 1	"t": 1146661	"P": 969.0	"F": 1	"C": 46.945	"D": 3339	"sn": 54091930088003	"file": "/data/device_log/data0000.out"}
{"v": 1	"t": 1146681	"P": 958.0	"F": 1}
{"v": 1	"t": 1146702	"P": 961.5	"F": 1}
{"v": 1	"t": 1146725	"P": 966.75	"F": 1}
{"v": 1	"t": 1146745	"P": 955.5	"F": 1}
{"v": 1	"t": 1146766	"P": 958.5	"F": 1}
{"v": 1	"t": 1146786	"P": 969.5	"F": 1}
{"v": 1	"t": 1146806	"P": 958.25	"F": 1}
{"v": 1	"t": 1146827	"P": 958.5	"F": 1}
{"v": 1	"t": 1146847	"P": 970.75	"F": 1}
{"v": 1	"t": 1146868	"P": 957.25	"F": 1}
{"v": 1	"t": 1146888	"P": 957.25	"F": 1}
{"v": 1	"t": 1146908	"P": 970.25	"F": 1}
{"v": 1	"t": 1146929	"P": 958.5	"F": 1}
{"v": 1	"t": 1146949	"P": 957.5	"F": 1}
{"v": 1	"t": 1146970	"P": 970.75	"F": 1}
{"v": 1	"t": 1146990	"P": 962.0	"F": 1}
{"v": 1	"t": 1147010	"P": 954.25	"F": 1}
{"v": 1	"t": 1147031	"P": 968.75	"F": 1}
{"v": 1	"t": 1147051	"P": 966.5	"F": 1}
{"v": 1	"t": 1147071	"P": 955.0	"F": 1}
{"v": 1	"t": 1147092	"P": 963.5	"F": 1}
{"v": 1	"t": 1147112	"P": 969.25	"F": 1}
{"v": 1	"t": 1147133	"P": 956.75	"F": 1}
{"v": 1	"t": 1147153	"P": 954.75	"F": 1}
{"v": 1	"t": 1147173	"P": 971.25	"F": 1}
{"v": 1	"t": 1147194	"P": 963.0	"F": 1}
{"v": 1	"t": 1147214	"P": 952.0	"F": 1}
{"v": 1	"t": 1147234	"P": 967.0	"F": 1}
{"v": 1	"t": 1147255	"P": 964.0	"F": 1}
{"v": 1	"t": 1147275	"P": 955.0	"F": 1}
{"v": 1	"t": 1147296	"P": 960.5	"F": 1}
{"v": 1	"t": 1147316	"P": 970.5	"F": 1}
{"v": 1	"t": 1147336	"P": 959.5	"F": 1}
{"v": 1	"t": 1147357	"P": 954.25	"F": 1}
{"v": 1	"t": 1147377	"P": 971.25	"F": 1}
{"v": 1	"t": 1147397	"P": 961.75	"F": 1}
{"v": 1	"t": 1147418	"P": 952.75	"F": 1}
{"v": 1	"t": 1147438	"P": 965.75	"F": 1}
{"v": 1	"t": 1147459	"P": 968.5	"F": 1}
{"v": 1	"t": 1147479	"P": 955.5	"F": 1}
{"v": 1	"t": 1147499	"P": 960.5	"F": 1}
{"v": 1	"t": 1147520	"P": 970.25	"F": 1}
{"v": 1	"t": 1147540	"P": 957.25	"F": 1}
{"v": 1	"t": 1147560	"P": 955.75	"F": 1}
{"v": 1	"t": 1147581	"P": 969.0	"F": 1}
{"v": 1	"t": 1147601	"P": 958.5	"F": 1}
{"v": 1	"t": 1147622	"P": 955.75	"F": 1}
{"v": 1	"t": 1147642	"P": 970.5	"F": 1}
{"v": 1	"t": 1147662	"P": 958.5	"F": 1}
{"v": 1	"t": 1147683	"P": 953.25	"F": 1	"C": 46.945	"D": 3339	"sn": 54091930088003	"file": "/data/device_log/data0000.out"	"CO2": 1182.4573974609375	"Tp": 24.40985870361328	"H": 7.4969916343688965}
{"v": 1	"t": 1147704	"P": 969.5	"F": 1}
{"v": 1	"t": 1147725	"P": 968.0	"F": 1}
{"v": 1	"t": 1147747	"P": 965.75	"F": 1}
{"v": 1	"t": 1147767	"P": 967.25	"F": 1}
{"v": 1	"t": 1147788	"P": 955.25	"F": 1}
{"v": 1	"t": 1147808	"P": 957.0	"F": 1}
{"v": 1	"t": 1147828	"P": 971.75	"F": 1}
{"v": 1	"t": 1147849	"P": 959.75	"F": 1}
{"v": 1	"t": 1147869	"P": 951.75	"F": 1}
{"v": 1	"t": 1147889	"P": 970.0	"F": 1}
{"v": 1	"t": 1147910	"P": 964.0	"F": 1}
{"v": 1	"t": 1147930	"P": 954.0	"F": 1}
{"v": 1	"t": 1147951	"P": 965.0	"F": 1}
{"v": 1	"t": 1147971	"P": 968.0	"F": 1}
{"v": 1	"t": 1147991	"P": 956.75	"F": 1}
{"v": 1	"t": 1148012	"P": 957.5	"F": 1}
{"v": 1	"t": 1148032	"P": 973.5	"F": 1}
{"v": 1	"t": 1148052	"P": 963.25	"F": 1}
{"v": 1	"t": 1148073	"P": 956.75	"F": 1}
{"v": 1	"t": 1148093	"P": 973.75	"F": 1}
{"v": 1	"t": 1148114	"P": 966.0	"F": 1}
{"v": 1	"t": 1148134	"P": 958.0	"F": 1}
{"v": 1	"t": 1148154	"P": 966.75	"F": 1}
{"v": 1	"t": 1148175	"P": 970.25	"F": 1}
{"v": 1	"t": 1148195	"P": 958.0	"F": 1}
{"v": 1	"t": 1148216	"P": 964.25	"F": 1}
{"v": 1	"t": 1148236	"P": 970.5	"F": 1}
{"v": 1	"t": 1148256	"P": 959.0	"F": 1}
{"v": 1	"t": 1148277	"P": 960.25	"F": 1}
{"v": 1	"t": 1148297	"P": 971.0	"F": 1}
{"v": 1	"t": 1148318	"P": 960.75	"F": 1}
{"v": 1	"t": 1148338	"P": 958.0	"F": 1}
{"v": 1	"t": 1148358	"P": 971.75	"F": 1}
{"v": 1	"t": 1148379	"P": 966.0	"F": 1}
{"v": 1	"t": 1148399	"P": 957.25	"F": 1}
{"v": 1	"t": 1148419	"P": 966.5	"F": 1}
{"v": 1	"t": 1148440	"P": 969.0	"F": 1}
{"v": 1	"t": 1148460	"P": 955.25	"F": 1}
{"v": 1	"t": 1148480	"P": 958.0	"F": 1}
{"v": 1	"t": 1148501	"P": 972.25	"F": 1}
{"v": 1	"t": 1148521	"P": 963.25	"F": 1}
{"v": 1	"t": 1148542	"P": 951.75	"F": 1}
{"v": 1	"t": 1148562	"P": 968.25	"F": 1}
{"v": 1	"t": 1148582	"P": 965.5	"F": 1}
{"v": 1	"t": 1148603	"P": 954.75	"F": 1}
{"v": 1	"t": 1148623	"P": 964.25	"F": 1}
{"v": 1	"t": 1148643	"P": 968.75	"F": 1}
{"v": 1	"t": 1148664	"P": 957.75	"F": 1}
{"v": 1	"t": 1148686	"P": 966.25	"F": 1}
{"v": 1	"t": 1148706	"P": 955.25	"F": 1	"C": 46.99	"D": 3339	"sn": 54091930088003	"file": "/data/device_log/data0000.out"	"CO2": 1173.9365234375	"Tp": 24.449913024902344	"H": 7.620265007019043}
{"v": 1	"t": 1148728	"P": 956.0	"F": 1}
{"v": 1	"t": 1148748	"P": 970.0	"F": 1}
{"v": 1	"t": 1148770	"P": 959.75	"F": 1}
{"v": 1	"t": 1148791	"P": 970.25	"F": 1}
{"v": 1	"t": 1148811	"P": 958.75	"F": 1}
{"v": 1	"t": 1148832	"P": 955.75	"F": 1}
{"v": 1	"t": 1148852	"P": 971.0	"F": 1}
{"v": 1	"t": 1148872	"P": 959.75	"F": 1}
{"v": 1	"t": 1148893	"P": 954.0	"F": 1}
{"v": 1	"t": 1148913	"P": 970.75	"F": 1}
{"v": 1	"t": 1148934	"P": 959.75	"F": 1}
{"v": 1	"t": 1148954	"P": 953.5	"F": 1}
{"v": 1	"t": 1148974	"P": 970.0	"F": 1}
{"v": 1	"t": 1148995	"P": 964.75	"F": 1}
{"v": 1	"t": 1149015	"P": 954.75	"F": 1}
{"v": 1	"t": 1149036	"P": 964.25	"F": 1}
{"v": 1	"t": 1149056	"P": 968.25	"F": 1}
{"v": 1	"t": 1149076	"P": 955.75	"F": 1}
{"v": 1	"t": 1149097	"P": 958.25	"F": 1}
{"v": 1	"t": 1149117	"P": 971.0	"F": 1}
{"v": 1	"t": 1149137	"P": 960.75	"F": 1}
{"v": 1	"t": 1149158	"P": 953.25	"F": 1}
{"v": 1	"t": 1149178	"P": 970.75	"F": 1}
{"v": 1	"t": 1149199	"P": 964.5	"F": 1}
{"v": 1	"t": 1149219	"P": 954.5	"F": 1}
{"v": 1	"t": 1149239	"P": 963.25	"F": 1}
{"v": 1	"t": 1149260	"P": 969.25	"F": 1}
{"v": 1	"t": 1149280	"P": 958.75	"F": 1}
{"v": 1	"t": 1149300	"P": 954.75	"F": 1}
{"v": 1	"t": 1149321	"P": 970.75	"F": 1}
{"v": 1	"t": 1149341	"P": 959.75	"F": 1}
{"v": 1	"t": 1149362	"P": 952.5	"F": 1}
{"v": 1	"t": 1149382	"P": 967.5	"F": 1}
{"v": 1	"t": 1149402	"P": 966.0	"F": 1}
{"v": 1	"t": 1149423	"P": 954.0	"F": 1}
{"v": 1	"t": 1149443	"P": 959.75	"F": 1}
{"v": 1	"t": 1149463	"P": 970.0	"F": 1}
{"v": 1	"t": 1149484	"P": 957.0	"F": 1}
{"v": 1	"t": 1149504	"P": 957.75	"F": 1}
{"v": 1	"t": 1149525	"P": 970.5	"F": 1}
{"v": 1	"t": 1149545	"P": 958.0	"F": 1}
{"v": 1	"t": 1149565	"P": 955.5	"F": 1}
{"v": 1	"t": 1149586	"P": 971.0	"F": 1}
{"v": 1	"t": 1149606	"P": 960.25	"F": 1}
{"v": 1	"t": 1149627	"P": 953.5	"F": 1}
{"v": 1	"t": 1149647	"P": 968.0	"F": 1}
{"v": 1	"t": 1149667	"P": 968.0	"F": 1}
{"v": 1	"t": 1149688	"P": 954.5	"F": 1}
{"v": 1	"t": 1149708	"P": 960.25	"F": 1}
{"v": 1	"t": 1149728	"P": 969.75	"F": 1	"C": 46.98	"D": 3339	"sn": 54091930088003	"file": "/data/device_log/data0000.out"}
{"v": 1	"t": 1149750	"P": 964.5	"F": 1}
{"v": 1	"t": 1149770	"P": 959.0	"F": 1}
{"v": 1	"t": 1149792	"P": 970.75	"F": 1}
{"v": 1	"t": 1149813	"P": 960.0	"F": 1}
{"v": 1	"t": 1149833	"P": 954.0	"F": 1}
{"v": 1	"t": 1149853	"P": 969.5	"F": 1}
{"v": 1	"t": 1149874	"P": 965.0	"F": 1}
{"v": 1	"t": 1149894	"P": 955.0	"F": 1}
{"v": 1	"t": 1149914	"P": 964.5	"F": 1}
{"v": 1	"t": 1149935	"P": 969.25	"F": 1}
{"v": 1	"t": 1149955	"P": 956.5	"F": 1}
{"v": 1	"t": 1149975	"P": 960.0	"F": 1}
{"v": 1	"t": 1149996	"P": 973.75	"F": 1}
{"v": 1	"t": 1150016	"P": 960.25	"F": 1}
{"v": 1	"t": 1150037	"P": 957.75	"F": 1}
{"v": 1	"t": 1150057	"P": 971.5	"F": 1}
{"v": 1	"t": 1150077	"P": 965.25	"F": 1}
{"v": 1	"t": 1150098	"P": 956.75	"F": 1}
{"v": 1	"t": 1150118	"P": 970.0	"F": 1}
{"v": 1	"t": 1150139	"P": 965.25	"F": 1}
{"v": 1	"t": 1150159	"P": 955.0	"F": 1}
{"v": 1	"t": 1150180	"P": 969.5	"F": 1}
{"v": 1	"t": 1150200	"P": 960.75	"F": 1}
{"v": 1	"t": 1150220	"P": 958.5	"F": 1}
{"v": 1	"t": 1150241	"P": 973.25	"F": 1}
{"v": 1	"t": 1150261	"P": 963.75	"F": 1}
{"v": 1	"t": 1150282	"P": 958.25	"F": 1}
{"v": 1	"t": 1150302	"P": 975.0	"F": 1}
{"v": 1	"t": 1150322	"P": 963.25	"F": 1}
{"v": 1	"t": 1150343	"P": 956.25	"F": 1}
{"v": 1	"t": 1150363	"P": 969.5	"F": 1}
{"v": 1	"t": 1150384	"P": 962.75	"F": 1}
{"v": 1	"t": 1150404	"P": 954.0	"F": 1}
{"v": 1	"t": 1150425	"P": 969.25	"F": 1}
{"v": 1	"t": 1150445	"P": 960.25	"F": 1}
{"v": 1	"t": 1150465	"P": 953.75	"F": 1}
{"v": 1	"t": 1150486	"P": 969.25	"F": 1}
{"v": 1	"t": 1150506	"P": 962.5	"F": 1}
{"v": 1	"t": 1150526	"P": 954.25	"F": 1}
{"v": 1	"t": 1150547	"P": 965.75	"F": 1}
{"v": 1	"t": 1150567	"P": 966.0	"F": 1}
{"v": 1	"t": 1150588	"P": 956.0	"F": 1}
{"v": 1	"t": 1150608	"P": 958.75	"F": 1}
{"v": 1	"t": 1150628	"P": 969.25	"F": 1}
{"v": 1	"t": 1150649	"P": 959.5	"F": 1}
{"v": 1	"t": 1150669	"P": 953.5	"F": 1}
{"v": 1	"t": 1150690	"P": 971.5	"F": 1}
{"v": 1	"t": 1150710	"P": 962.5	"F": 1}
{"v": 1	"t": 1150730	"P": 952.25	"F": 1}
{"v": 1	"t": 1150751	"P": 967.0	"F": 1	"C": 46.99	"D": 3339	"sn": 54091930088003	"file": "/data/device_log/data0000.out"	"CO2": 1171.7197265625	"Tp": 24.449913024902344	"H": 7.7562432289123535}
{"v": 1	"t": 1150772	"P": 969.75	"F": 1}
{"v": 1	"t": 1150793	"P": 957.75	"F": 1}
{"v": 1	"t": 1150815	"P": 970.75	"F": 1}
{"v": 1	"t": 1150835	"P": 962.5	"F": 1}
{"v": 1	"t": 1150855	"P": 951.5	"F": 1}
{"v": 1	"t": 1150876	"P": 965.75	"F": 1}
{"v": 1	"t": 1150896	"P": 969.0	"F": 1}
{"v": 1	"t": 1150916	"P": 955.0	"F": 1}
{"v": 1	"t": 1150937	"P": 958.0	"F": 1}
{"v": 1	"t": 1150957	"P": 967.75	"F": 1}
{"v": 1	"t": 1150978	"P": 959.25	"F": 1}
{"v": 1	"t": 1150998	"P": 954.0	"F": 1}
{"v": 1	"t": 1151018	"P": 969.75	"F": 1}
{"v": 1	"t": 1151039	"P": 961.25	"F": 1}
{"v": 1	"t": 1151059	"P": 952.0	"F": 1}
{"v": 1	"t": 1151079	"P": 970.75	"F": 1}
{"v": 1	"t": 1151100	"P": 963.0	"F": 1}
{"v": 1	"t": 1151120	"P": 953.25	"F": 1}
{"v": 1	"t": 1151141	"P": 967.5	"F": 1}
{"v": 1	"t": 1151161	"P": 963.0	"F": 1}
{"v": 1	"t": 1151181	"P": 952.25	"F": 1}
{"v": 1	"t": 1151202	"P": 964.75	"F": 1}
{"v": 1	"t": 1151222	"P": 969.0	"F": 1}
{"v": 1	"t": 1151243	"P": 956.25	"F": 1}
{"v": 1	"t": 1151263	"P": 957.5	"F": 1}
{"v": 1	"t": 1151283	"P": 970.25	"F": 1}
{"v": 1	"t": 1151304	"P": 960.75	"F": 1}
{"v": 1	"t": 1151324	"P": 953.0	"F": 1}
{"v": 1	"t": 1151344	"P": 968.25	"F": 1}
{"v": 1	"t": 1151365	"P": 964.75	"F": 1}
{"v": 1	"t": 1151385	"P": 951.25	"F": 1}
{"v": 1	"t": 1151406	"P": 961.5	"F": 1}
{"v": 1	"t": 1151426	"P": 970.0	"F": 1}
{"v": 1	"t": 1151446	"P": 957.5	"F": 1}
{"v": 1	"t": 1151467	"P": 954.5	"F": 1}
{"v": 1	"t": 1151487	"P": 970.25	"F": 1}
{"v": 1	"t": 1151507	"P": 961.5	"F": 1}
{"v": 1	"t": 1151528	"P": 953.25	"F": 1}
{"v": 1	"t": 1151548	"P": 969.75	"F": 1}
{"v": 1	"t": 1151569	"P": 965.25	"F": 1}
{"v": 1	"t": 1151589	"P": 955.25	"F": 1}
{"v": 1	"t": 1151609	"P": 961.0	"F": 1}
{"v": 1	"t": 1151630	"P": 969.75	"F": 1}
{"v": 1	"t": 1151650	"P": 959.25	"F": 1}
{"v": 1	"t": 1151670	"P": 956.0	"F": 1}
{"v": 1	"t": 1151691	"P": 971.5	"F": 1}
{"v": 1	"t": 1151711	"P": 958.75	"F": 1}
{"v": 1	"t": 1151732	"P": 956.25	"F": 1}
{"v": 1	"t": 1151752	"P": 970.0	"F": 1}
{"v": 1	"t": 1151773	"P": 958.75	"F": 1	"C": 47.01	"D": 3339	"sn": 54091930088003	"file": "/data/device_log/data0000.out"}
{"v": 1	"t": 1151793	"P": 960.75	"F": 1}
{"v": 1	"t": 1151814	"P": 967.0	"F": 1}
{"v": 1	"t": 1151836	"P": 960.75	"F": 1}
{"v": 1	"t": 1151856	"P": 968.75	"F": 1}
{"v": 1	"t": 1151876	"P": 956.25	"F": 1}
{"v": 1	"t": 1151897	"P": 954.75	"F": 1}
{"v": 1	"t": 1151917	"P": 971.5	"F": 1}
{"v": 1	"t": 1151937	"P": 962.75	"F": 1}
{"v": 1	"t": 1151958	"P": 956.0	"F": 1}
{"v": 1	"t": 1151978	"P": 971.5	"F": 1}
{"v": 1	"t": 1151999	"P": 967.0	"F": 1}
{"v": 1	"t": 1152019	"P": 957.5	"F": 1}
{"v": 1	"t": 1152039	"P": 967.5	"F": 1}
{"v": 1	"t": 1152060	"P": 968.5	"F": 1}
{"v": 1	"t": 1152080	"P": 958.25	"F": 1}
{"v": 1	"t": 1152101	"P": 962.5	"F": 1}
{"v": 1	"t": 1152121	"P": 972.0	"F": 1}
{"v": 1	"t": 1152141	"P": 963.0	"F": 1}
{"v": 1	"t": 1152162	"P": 955.75	"F": 1}
{"v": 1	"t": 1152182	"P": 970.75	"F": 1}
{"v": 1	"t": 1152202	"P": 965.25	"F": 1}
{"v": 1	"t": 1152223	"P": 953.75	"F": 1}
{"v": 1	"t": 1152243	"P": 964.0	"F": 1}
{"v": 1	"t": 1152263	"P": 971.0	"F": 1}
{"v": 1	"t": 1152284	"P": 960.25	"F": 1}
{"v": 1	"t": 1152304	"P": 958.0	"F": 1}
{"v": 1	"t": 1152325	"P": 970.0	"F": 1}
{"v": 1	"t": 1152345	"P": 960.75	"F": 1}
{"v": 1	"t": 1152365	"P": 954.0	"F": 1}
{"v": 1	"t": 1152386	"P": 971.25	"F": 1}
{"v": 1	"t": 1152406	"P": 962.25	"F": 1}
{"v": 1	"t": 1152427	"P": 953.75	"F": 1}
{"v": 1	"t": 1152447	"P": 971.0	"F": 1}
{"v": 1	"t": 1152467	"P": 964.5	"F": 1}
{"v": 1	"t": 1152488	"P": 953.5	"F": 1}
{"v": 1	"t": 1152508	"P": 966.5	"F": 1}
{"v": 1	"t": 1152529	"P": 965.25	"F": 1}
{"v": 1	"t": 1152549	"P": 956.0	"F": 1}
{"v": 1	"t": 1152569	"P": 960.25	"F": 1}
{"v": 1	"t": 1152590	"P": 968.75	"F": 1}
{"v": 1	"t": 1152610	"P": 957.5	"F": 1}
{"v": 1	"t": 1152630	"P": 954.25	"F": 1}
{"v": 1	"t": 1152651	"P": 970.5	"F": 1}
{"v": 1	"t": 1152671	"P": 964.25	"F": 1}
{"v": 1	"t": 1152692	"P": 951.75	"F": 1}
{"v": 1	"t": 1152712	"P": 964.0	"F": 1}
{"v": 1	"t": 1152732	"P": 969.0	"F": 1}
{"v": 1	"t": 1152753	"P": 955.75	"F": 1}
{"v": 1	"t": 1152773	"P": 957.0	"F": 1}
{"v": 1	"t": 1152793	"P": 972.25	"F": 1	"C": 47.025	"D": 3339	"sn": 54091930088003	"file": "/data/device_log/data0000.out"	"CO2": 1163.6898193359375	"Tp": 24.479286193847656	"H": 7.9304351806640625}
{"v": 1	"t": 1152815	"P": 965.0	"F": 1}
{"v": 1	"t": 1152835	"P": 952.0	"F": 1}
{"v": 1	"t": 1152857	"P": 963.5	"F": 1}
{"v": 1	"t": 1152878	"P": 954.0	"F": 1}
{"v": 1	"t": 1152898	"P": 961.5	"F": 1}
{"v": 1	"t": 1152918	"P": 970.0	"F": 1}
{"v": 1	"t": 1152939	"P": 956.25	"F": 1}
{"v": 1	"t": 1152959	"P": 958.0	"F": 1}
{"v": 1	"t": 1152980	"P": 970.75	"F": 1}
{"v": 1	"t": 1153000	"P": 961.25	"F": 1}
{"v": 1	"t": 1153020	"P": 953.0	"F": 1}
{"v": 1	"t": 1153041	"P": 968.5	"F": 1}
{"v": 1	"t": 1153061	"P": 961.75	"F": 1}
{"v": 1	"t": 1153082	"P": 954.5	"F": 1}
{"v": 1	"t": 1153102	"P": 970.25	"F": 1}
{"v": 1	"t": 1153122	"P": 963.25	"F": 1}
{"v": 1	"t": 1153143	"P": 951.75	"F": 1}
{"v": 1	"t": 1153163	"P": 967.0	"F": 1}
{"v": 1	"t": 1153184	"P": 965.75	"F": 1}
{"v": 1	"t": 1153204	"P": 954.75	"F": 1}
{"v": 1	"t": 1153224	"P": 958.75	"F": 1}
{"v": 1	"t": 1153245	"P": 969.75	"F": 1}
{"v": 1	"t": 1153265	"P": 957.5	"F": 1}
{"v": 1	"t": 1153285	"P": 953.75	"F": 1}
{"v": 1	"t": 1153306	"P": 969.5	"F": 1}
{"v": 1	"t": 1153326	"P": 963.5	"F": 1}
{"v": 1	"t": 1153346	"P": 951.25	"F": 1}
{"v": 1	"t": 1153367	"P": 963.5	"F": 1}
{"v": 1	"t": 1153387	"P": 969.5	"F": 1}
{"v": 1	"t": 1153408	"P": 955.0	"F": 1}
{"v": 1	"t": 1153428	"P": 956.0	"F": 1}
{"v": 1	"t": 1153448	"P": 972.25	"F": 1}
{"v": 1	"t": 1153469	"P": 960.5	"F": 1}
{"v": 1	"t": 1153489	"P": 953.5	"F": 1}
{"v": 1	"t": 1153509	"P": 968.25	"F": 1}
{"v": 1	"t": 1153530	"P": 964.25	"F": 1}
{"v": 1	"t": 1153550	"P": 951.75	"F": 1}
{"v": 1	"t": 1153571	"P": 965.25	"F": 1}
{"v": 1	"t": 1153591	"P": 968.5	"F": 1}
{"v": 1	"t": 1153611	"P": 958.75	"F": 1}
{"v": 1	"t": 1153632	"P": 954.5	"F": 1}
{"v": 1	"t": 1153652	"P": 970.25	"F": 1}
{"v": 1	"t": 1153673	"P": 958.5	"F": 1}
{"v": 1	"t": 1153693	"P": 953.75	"F": 1}
{"v": 1	"t": 1153713	"P": 970.5	"F": 1}
{"v": 1	"t": 1153734	"P": 962.75	"F": 1}
{"v": 1	"t": 1153754	"P": 953.25	"F": 1}
{"v": 1	"t": 1153774	"P": 971.25	"F": 1}
{"v": 1	"t": 1153795	"P": 963.75	"F": 1}
{"v": 1	"t": 1153815	"P": 952.25	"F": 1	"C": 47.045	"D": 3339	"sn": 54091930088003	"file": "/data/device_log/data0000.out"}
{"v": 1	"t": 1153836	"P": 966.25	"F": 1}
{"v": 1	"t": 1153856	"P": 959.5	"F": 1}
{"v": 1	"t": 1153879	"P": 968.5	"F": 1}
{"v": 1	"t": 1153899	"P": 956.75	"F": 1}
{"v": 1	"t": 1153919	"P": 970.5	"F": 1}
{"v": 1	"t": 1153940	"P": 964.0	"F": 1}
{"v": 1	"t": 1153960	"P": 958.25	"F": 1}
{"v": 1	"t": 1153981	"P": 968.75	"F": 1}
{"v": 1	"t": 1154001	"P": 964.0	"F": 1}
{"v": 1	"t": 1154022	"P": 954.25	"F": 1}
{"v": 1	"t": 1154042	"P": 972.0	"F": 1}
{"v": 1	"t": 1154062	"P": 968.75	"F": 1}
{"v": 1	"t": 1154083	"P": 957.0	"F": 1}
{"v": 1	"t": 1154103	"P": 964.25	"F": 1}
{"v": 1	"t": 1154123	"P": 971.25	"F": 1}
{"v": 1	"t": 1154144	"P": 959.75	"F": 1}
{"v": 1	"t": 1154164	"P": 957.5	"F": 1}
{"v": 1	"t": 1154185	"P": 972.5	"F": 1}
{"v": 1	"t": 1154205	"P": 963.25	"F": 1}
{"v": 1	"t": 1154225	"P": 954.25	"F": 1}
{"v": 1	"t": 1154246	"P": 970.75	"F": 1}
{"v": 1	"t": 1154266	"P": 967.0	"F": 1}
{"v": 1	"t": 1154286	"P": 954.75	"F": 1}
{"v": 1	"t": 1154307	"P": 960.25	"F": 1}
{"v": 1	"t": 1154327	"P": 968.75	"F": 1}
{"v": 1	"t": 1154348	"P": 959.0	"F": 1}
{"v": 1	"t": 1154368	"P": 953.25	"F": 1}
{"v": 1	"t": 1154388	"P": 968.75	"F": 1}
{"v": 1	"t": 1154409	"P": 963.5	"F": 1}
{"v": 1	"t": 1154429	"P": 953.75	"F": 1}
{"v": 1	"t": 1154449	"P": 965.75	"F": 1}
{"v": 1	"t": 1154470	"P": 969.25	"F": 1}
{"v": 1	"t": 1154490	"P": 954.25	"F": 1}
{"v": 1	"t": 1154511	"P": 961.0	"F": 1}
{"v": 1	"t": 1154531	"P": 969.25	"F": 1}
{"v": 1	"t": 1154551	"P": 956.75	"F": 1}
{"v": 1	"t": 1154572	"P": 961.5	"F": 1}
{"v": 1	"t": 1154592	"P": 968.0	"F": 1}
{"v": 1	"t": 1154613	"P": 956.0	"F": 1}
{"v": 1	"t": 1154633	"P": 958.75	"F": 1}
{"v": 1	"t": 1154653	"P": 970.0	"F": 1}
{"v": 1	"t": 1154674	"P": 959.5	"F": 1}
{"v": 1	"t": 1154694	"P": 953.25	"F": 1}
{"v": 1	"t": 1154715	"P": 971.25	"F": 1}
{"v": 1	"t": 1154735	"P": 964.75	"F": 1}
{"v": 1	"t": 1154755	"P": 953.5	"F": 1}
{"v": 1	"t": 1154776	"P": 964.75	"F": 1}
{"v": 1	"t": 1154796	"P": 966.5	"F": 1}
{"v": 1	"t": 1154816	"P": 955.0	"F": 1}
{"v": 1	"t": 1154837	"P": 956.75	"F": 1	"C": 47.085	"D": 3339	"sn": 54091930088003	"file": "/data/device_log/data0000.out"	"CO2": 1159.3775634765625	"Tp": 24.492637634277344	"H": 8.112561225891113}
{"v": 1	"t": 1154859	"P": 962.75	"F": 1}
{"v": 1	"t": 1154879	"P": 955.5	"F": 1}
{"v": 1	"t": 1154901	"P": 968.75	"F": 1}
{"v": 1	"t": 1154921	"P": 957.0	"F": 1}
{"v": 1	"t": 1154942	"P": 954.5	"F": 1}
{"v": 1	"t": 1154962	"P": 971.25	"F": 1}
{"v": 1	"t": 1154982	"P": 960.75	"F": 1}
{"v": 1	"t": 1155003	"P": 950.5	"F": 1}
{"v": 1	"t": 1155023	"P": 970.0	"F": 1}
{"v": 1	"t": 1155044	"P": 967.75	"F": 1}
{"v": 1	"t": 1155064	"P": 953.0	"F": 1}
{"v": 1	"t": 1155084	"P": 961.0	"F": 1}
{"v": 1	"t": 1155105	"P": 968.25	"F": 1}
{"v": 1	"t": 1155125	"P": 956.75	"F": 1}
{"v": 1	"t": 1155145	"P": 956.25	"F": 1}
{"v": 1	"t": 1155166	"P": 972.75	"F": 1}
{"v": 1	"t": 1155186	"P": 960.75	"F": 1}
{"v": 1	"t": 1155206	"P": 952.75	"F": 1}
{"v": 1	"t": 1155227	"P": 961.25	"F": 1}
{"v": 1	"t": 1155247	"P": 969.75	"F": 1}
{"v": 1	"t": 1155267	"P": 960.5	"F": 1}
{"v": 1	"t": 1155288	"P": 967.25	"F": 1}
{"v": 1	"t": 1155308	"P": 968.25	"F": 1}
{"v": 1	"t": 1155328	"P": 969.0	"F": 1}
{"v": 1	"t": 1155349	"P": 956.75	"F": 1}
{"v": 1	"t": 1155369	"P": 953.75	"F": 1}
{"v": 1	"t": 1155389	"P": 968.5	"F": 1}
{"v": 1	"t": 1155410	"P": 966.5	"F": 1}
{"v": 1	"t": 1155430	"P": 957.0	"F": 1}
{"v": 1	"t": 1155450	"P": 953.25	"F": 1}
{"v": 1	"t": 1155471	"P": 967.5	"F": 1}
{"v": 1	"t": 1155491	"P": 968.75	"F": 1}
{"v": 1	"t": 1155511	"P": 959.0	"F": 1}
{"v": 1	"t": 1155532	"P": 952.5	"F": 1}
{"v": 1	"t": 1155552	"P": 966.75	"F": 1}
{"v": 1	"t": 1155572	"P": 968.0	"F": 1}
{"v": 1	"t": 1155592	"P": 958.25	"F": 1}
{"v": 1	"t": 1155613	"P": 952.0	"F": 1}
{"v": 1	"t": 1155633	"P": 967.25	"F": 1}
{"v": 1	"t": 1155653	"P": 968.5	"F": 1}
{"v": 1	"t": 1155674	"P": 958.5	"F": 1}
{"v": 1	"t": 1155694	"P": 952.5	"F": 1}
{"v": 1	"t": 1155714	"P": 967.75	"F": 1}
{"v": 1	"t": 1155735	"P": 968.25	"F": 1}
{"v": 1	"t": 1155755	"P": 957.25	"F": 1}
{"v": 1	"t": 1155775	"P": 952.25	"F": 1}
{"v": 1	"t": 1155796	"P": 968.0	"F": 1}
{"v": 1	"t": 1155816	"P": 967.0	"F": 1}
{"v": 1	"t": 1155836	"P": 959.25	"F": 1}
{"v": 1	"t": 1155857	"P": 955.75	"F": 1	"C": 47.1	"D": 3339	"sn": 54091930088003	"file": "/data/device_log/data0000.out"}
{"v": 1	"t": 1155877	"P": 971.75	"F": 1}
{"v": 1	"t": 1155897	"P": 962.75	"F": 1}
{"v": 1	"t": 1155918	"P": 958.0	"F": 1}
{"v": 1	"t": 1155938	"P": 973.25	"F": 1}
{"v": 1	"t": 1155959	"P": 968.25	"F": 1}
{"v": 1	"t": 1155979	"P": 958.5	"F": 1}
{"v": 1	"t": 1155999	"P": 961.5	"F": 1}
{"v": 1	"t": 1156020	"P": 973.5	"F": 1}
{"v": 1	"t": 1156040	"P": 964.5	"F": 1}
{"v": 1	"t": 1156060	"P": 956.0	"F": 1}
{"v": 1	"t": 1156081	"P": 962.0	"F": 1}
{"v": 1	"t": 1156101	"P": 972.0	"F": 1}
{"v": 1	"t": 1156121	"P": 963.75	"F": 1}
{"v": 1	"t": 1156141	"P": 954.25	"F": 1}
{"v": 1	"t": 1156162	"P": 963.5	"F": 1}
{"v": 1	"t": 1156182	"P": 973.25	"F": 1}
{"v": 1	"t": 1156202	"P": 965.25	"F": 1}
{"v": 1	"t": 1156223	"P": 953.25	"F": 1}
{"v": 1	"t": 1156243	"P": 958.25	"F": 1}
{"v": 1	"t": 1156263	"P": 974.0	"F": 1}
{"v": 1	"t": 1156284	"P": 962.0	"F": 1}
{"v": 1	"t": 1156304	"P": 953.75	"F": 1}
{"v": 1	"t": 1156324	"P": 958.25	"F": 1}
{"v": 1	"t": 1156345	"P": 972.0	"F": 1}
{"v": 1	"t": 1156365	"P": 962.5	"F": 1}
{"v": 1	"t": 1156385	"P": 954.75	"F": 1}
{"v": 1	"t": 1156405	"P": 960.0	"F": 1}
{"v": 1	"t": 1156426	"P": 972.0	"F": 1}
{"v": 1	"t": 1156446	"P": 965.25	"F": 1}
{"v": 1	"t": 1156466	"P": 953.5	"F": 1}
{"v": 1	"t": 1156487	"P": 955.75	"F": 1}
{"v": 1	"t": 1156507	"P": 970.75	"F": 1}
{"v": 1	"t": 1156527	"P": 964.75	"F": 1}
{"v": 1	"t": 1156548	"P": 951.5	"F": 1}
{"v": 1	"t": 1156568	"P": 959.75	"F": 1}
{"v": 1	"t": 1156588	"P": 971.0	"F": 1}
{"v": 1	"t": 1156609	"P": 962.0	"F": 1}
{"v": 1	"t": 1156629	"P": 951.75	"F": 1}
{"v": 1	"t": 1156649	"P": 965.0	"F": 1}
{"v": 1	"t": 1156670	"P": 970.0	"F": 1}
{"v": 1	"t": 1156690	"P": 958.0	"F": 1}
{"v": 1	"t": 1156710	"P": 952.5	"F": 1}
{"v": 1	"t": 1156731	"P": 970.25	"F": 1}
{"v": 1	"t": 1156751	"P": 967.75	"F": 1}
{"v": 1	"t": 1156771	"P": 955.75	"F": 1}
{"v": 1	"t": 1156792	"P": 953.25	"F": 1}
{"v": 1	"t": 1156812	"P": 970.75	"F": 1}
{"v": 1	"t": 1156832	"P": 965.25	"F": 1}
{"v": 1	"t": 1156853	"P": 956.75	"F": 1}
{"v": 1	"t": 1156873	"P": 954.25	"F": 1	"C": 47.105	"D": 3339	"sn": 54091930088003	"file": "/data/device_log/data0000.out"	"CO2": 1155.8477783203125	"Tp": 24.522010803222656	"H": 8.163753509521484}
{"v": 1	"t": 1156894	"P": 954.75	"F": 1}
{"v": 1	"t": 1156914	"P": 966.75	"F": 1}
{"v": 1	"t": 1156935	"P": 965.25	"F": 1}
{"v": 1	"t": 1156955	"P": 955.75	"F": 1}
{"v": 1	"t": 1156975	"P": 958.75	"F": 1}
{"v": 1	"t": 1156996	"P": 972.25	"F": 1}
{"v": 1	"t": 1157016	"P": 964.25	"F": 1}
{"v": 1	"t": 1157036	"P": 953.25	"F": 1}
{"v": 1	"t": 1157057	"P": 961.5	"F": 1}
{"v": 1	"t": 1157077	"P": 971.5	"F": 1}
{"v": 1	"t": 1157097	"P": 961.5	"F": 1}
{"v": 1	"t": 1157118	"P": 952.5	"F": 1}
{"v": 1	"t": 1157138	"P": 961.75	"F": 1}
{"v": 1	"t": 1157158	"P": 971.5	"F": 1}
{"v": 1	"t": 1157179	"P": 962.5	"F": 1}
{"v": 1	"t": 1157199	"P": 955.5	"F": 1}
{"v": 1	"t": 1157219	"P": 958.75	"F": 1}
{"v": 1	"t": 1157240	"P": 971.25	"F": 1}
{"v": 1	"t": 1157260	"P": 961.5	"F": 1}
{"v": 1	"t": 1157280	"P": 955.25	"F": 1}
{"v": 1	"t": 1157301	"P": 961.75	"F": 1}
{"v": 1	"t": 1157321	"P": 973.25	"F": 1}
{"v": 1	"t": 1157341	"P": 961.5	"F": 1}
{"v": 1	"t": 1157362	"P": 954.0	"F": 1}
{"v": 1	"t": 1157382	"P": 964.25	"F": 1}
{"v": 1	"t": 1157402	"P": 968.75	"F": 1}
{"v": 1	"t": 1157422	"P": 958.75	"F": 1}
{"v": 1	"t": 1157443	"P": 953.75	"F": 1}
{"v": 1	"t": 1157463	"P": 968.75	"F": 1}
{"v": 1	"t": 1157484	"P": 965.75	"F": 1}
{"v": 1	"t": 1157504	"P": 954.5	"F": 1}
{"v": 1	"t": 1157524	"P": 960.75	"F": 1}
{"v": 1	"t": 1157545	"P": 971.75	"F": 1}
{"v": 1	"t": 1157565	"P": 962.5	"F": 1}
{"v": 1	"t": 1157585	"P": 953.75	"F": 1}
{"v": 1	"t": 1157606	"P": 963.75	"F": 1}
{"v": 1	"t": 1157626	"P": 967.0	"F": 1}
{"v": 1	"t": 1157646	"P": 956.25	"F": 1}
{"v": 1	"t": 1157667	"P": 964.25	"F": 1}
{"v": 1	"t": 1157687	"P": 968.0	"F": 1}
{"v": 1	"t": 1157708	"P": 958.25	"F": 1}
{"v": 1	"t": 1157728	"P": 954.0	"F": 1}
{"v": 1	"t": 1157748	"P": 967.5	"F": 1}
{"v": 1	"t": 1157768	"P": 968.5	"F": 1}
{"v": 1	"t": 1157789	"P": 960.25	"F": 1}
{"v": 1	"t": 1157809	"P": 956.5	"F": 1}
{"v": 1	"t": 1157829	"P": 971.5	"F": 1}
{"v": 1	"t": 1157850	"P": 967.25	"F": 1}
{"v": 1	"t": 1157870	"P": 958.0	"F": 1}
{"v": 1	"t": 1157890	"P": 958.0	"F": 1	"C": 47.15	"D": 3339	"sn": 54091930088003	"file": "/data/device_log/data0000.out"}
{"v": 1	"t": 1157911	"P": 971.5	"F": 1}
{"v": 1	"t": 1157931	"P": 963.25	"F": 1}
{"v": 1	"t": 1157952	"P": 959.25	"F": 1}
{"v": 1	"t": 1157972	"P": 974.0	"F": 1}
{"v": 1	"t": 1157992	"P": 968.5	"F": 1}
{"v": 1	"t": 1158013	"P": 957.75	"F": 1}
{"v": 1	"t": 1158033	"P": 956.75	"F": 1}
{"v": 1	"t": 1158053	"P": 973.0	"F": 1}
{"v": 1	"t": 1158074	"P": 968.5	"F": 1}
{"v": 1	"t": 1158094	"P": 958.75	"F": 1}
{"v": 1	"t": 1158114	"P": 957.0	"F": 1}
{"v": 1	"t": 1158134	"P": 974.0	"F": 1}
{"v": 1	"t": 1158155	"P": 965.25	"F": 1}
{"v": 1	"t": 1158175	"P": 955.5	"F": 1}
{"v": 1	"t": 1158195	"P": 956.25	"F": 1}
{"v": 1	"t": 1158216	"P": 971.25	"F": 1}
{"v": 1	"t": 1158236	"P": 965.25	"F": 1}
{"v": 1	"t": 1158256	"P": 954.75	"F": 1}
{"v": 1	"t": 1158277	"P": 956.75	"F": 1}
{"v": 1	"t": 1158297	"P": 971.75	"F": 1}
{"v": 1	"t": 1158317	"P": 967.0	"F": 1}
{"v": 1	"t": 1158338	"P": 958.5	"F": 1}
{"v": 1	"t": 1158358	"P": 956.75	"F": 1}
{"v": 1	"t": 1158378	"P": 970.75	"F": 1}
{"v": 1	"t": 1158399	"P": 965.25	"F": 1}
{"v": 1	"t": 1158419	"P": 956.75	"F": 1}
{"v": 1	"t": 1158439	"P": 956.0	"F": 1}
{"v": 1	"t": 1158459	"P": 972.75	"F": 1}
{"v": 1	"t": 1158480	"P": 964.25	"F": 1}
{"v": 1	"t": 1158500	"P": 955.25	"F": 1}
{"v": 1	"t": 1158520	"P": 960.0	"F": 1}
{"v": 1	"t": 1158541	"P": 971.75	"F": 1}
{"v": 1	"t": 1158561	"P": 964.75	"F": 1}
{"v": 1	"t": 1158581	"P": 951.5	"F": 1}
{"v": 1	"t": 1158602	"P": 961.5	"F": 1}
{"v": 1	"t": 1158622	"P": 970.25	"F": 1}
{"v": 1	"t": 1158642	"P": 961.25	"F": 1}
{"v": 1	"t": 1158663	"P": 951.25	"F": 1}
{"v": 1	"t": 1158683	"P": 962.75	"F": 1}
{"v": 1	"t": 1158703	"P": 969.75	"F": 1}
{"v": 1	"t": 1158724	"P": 959.5	"F": 1}
{"v": 1	"t": 1158744	"P": 953.0	"F": 1}
{"v": 1	"t": 1158764	"P": 963.0	"F": 1}
{"v": 1	"t": 1158785	"P": 970.25	"F": 1}
{"v": 1	"t": 1158805	"P": 959.75	"F": 1}
{"v": 1	"t": 1158825	"P": 951.0	"F": 1}
{"v": 1	"t": 1158846	"P": 963.5	"F": 1}
{"v": 1	"t": 1158866	"P": 969.25	"F": 1}
{"v": 1	"t": 1158886	"P": 960.5	"F": 1}
{"v": 1	"t": 1158906	"P": 952.25	"F": 1	"C": 47.15	"D": 3339	"sn": 54091930088003	"file": "/data/device_log/data0000.out"	"CO2": 1154.1121826171875	"Tp": 24.564735412597656	"H": 8.263774871826172}
{"v": 1	"t": 1158928	"P": 954.75	"F": 1}
{"v": 1	"t": 1158948	"P": 960.25	"F": 1}
{"v": 1	"t": 1158968	"P": 971.0	"F": 1}
{"v": 1	"t": 1158989	"P": 959.75	"F": 1}
{"v": 1	"t": 1159009	"P": 953.5	"F": 1}
{"v": 1	"t": 1159029	"P": 968.75	"F": 1}
{"v": 1	"t": 1159050	"P": 967.75	"F": 1}
{"v": 1	"t": 1159070	"P": 958.75	"F": 1}
{"v": 1	"t": 1159090	"P": 957.25	"F": 1}
{"v": 1	"t": 1159111	"P": 972.5	"F": 1}
{"v": 1	"t": 1159131	"P": 960.75	"F": 1}
{"v": 1	"t": 1159152	"P": 955.75	"F": 1}
{"v": 1	"t": 1159172	"P": 969.25	"F": 1}
{"v": 1	"t": 1159192	"P": 964.5	"F": 1}
{"v": 1	"t": 1159213	"P": 954.5	"F": 1}
{"v": 1	"t": 1159233	"P": 968.25	"F": 1}
{"v": 1	"t": 1159254	"P": 964.75	"F": 1}
{"v": 1	"t": 1159274	"P": 954.0	"F": 1}
{"v": 1	"t": 1159294	"P": 968.25	"F": 1}
{"v": 1	"t": 1159315	"P": 965.0	"F": 1}
{"v": 1	"t": 1159335	"P": 954.5	"F": 1}
{"v": 1	"t": 1159356	"P": 961.75	"F": 1}
{"v": 1	"t": 1159376	"P": 971.25	"F": 1}
{"v": 1	"t": 1159396	"P": 960.25	"F": 1}
{"v": 1	"t": 1159417	"P": 955.25	"F": 1}
{"v": 1	"t": 1159437	"P": 970.75	"F": 1}
{"v": 1	"t": 1159457	"P": 963.75	"F": 1}
{"v": 1	"t": 1159478	"P": 954.5	"F": 1}
{"v": 1	"t": 1159498	"P": 963.75	"F": 1}
{"v": 1	"t": 1159518	"P": 969.75	"F": 1}
{"v": 1	"t": 1159539	"P": 957.75	"F": 1}
{"v": 1	"t": 1159559	"P": 955.75	"F": 1}
{"v": 1	"t": 1159580	"P": 970.5	"F": 1}
{"v": 1	"t": 1159600	"P": 963.75	"F": 1}
{"v": 1	"t": 1159620	"P": 953.5	"F": 1}
{"v": 1	"t": 1159641	"P": 965.25	"F": 1}
{"v": 1	"t": 1159661	"P": 968.25	"F": 1}
{"v": 1	"t": 1159681	"P": 956.75	"F": 1}
{"v": 1	"t": 1159702	"P": 956.75	"F": 1}
{"v": 1	"t": 1159722	"P": 974.0	"F": 1}
{"v": 1	"t": 1159742	"P": 965.0	"F": 1}
{"v": 1	"t": 1159763	"P": 958.0	"F": 1}
{"v": 1	"t": 1159783	"P": 970.0	"F": 1}
{"v": 1	"t": 1159804	"P": 969.75	"F": 1}
{"v": 1	"t": 1159824	"P": 957.0	"F": 1}
{"v": 1	"t": 1159844	"P": 965.25	"F": 1}
{"v": 1	"t": 1159865	"P": 970.0	"F": 1}
{"v": 1	"t": 1159885	"P": 959.75	"F": 1}
{"v": 1	"t": 1159906	"P": 964.5	"F": 1}
{"v": 1	"t": 1159926	"P": 972.0	"F": 1	"C": 47.125	"D": 3339	"sn": 54091930088003	"file": "/data/device_log/data0000.out"}
{"v": 1	"t": 1159947	"P": 962.5	"F": 1}
{"v": 1	"t": 1159967	"P": 973.75	"F": 1}
{"v": 1	"t": 1159989	"P": 969.5	"F": 1}
{"v": 1	"t": 1160009	"P": 959.0	"F": 1}
{"v": 1	"t": 1160029	"P": 960.5	"F": 1}
{"v": 1	"t": 1160050	"P": 971.0	"F": 1}
{"v": 1	"t": 1160070	"P": 961.5	"F": 1}
{"v": 1	"t": 1160090	"P": 957.75	"F": 1}
{"v": 1	"t": 1160111	"P": 968.0	"F": 1}
{"v": 1	"t": 1160131	"P": 965.25	"F": 1}
{"v": 1	"t": 1160151	"P": 955.5	"F": 1}
{"v": 1	"t": 1160172	"P": 957.5	"F": 1}
{"v": 1	"t": 1160192	"P": 971.5	"F": 1}
{"v": 1	"t": 1160212	"P": 960.0	"F": 1}
{"v": 1	"t": 1160233	"P": 953.75	"F": 1}
{"v": 1	"t": 1160253	"P": 971.75	"F": 1}
{"v": 1	"t": 1160274	"P": 964.5	"F": 1}
{"v": 1	"t": 1160294	"P": 955.0	"F": 1}
{"v": 1	"t": 1160314	"P": 963.0	"F": 1}
{"v": 1	"t": 1160335	"P": 971.0	"F": 1}
{"v": 1	"t": 1160355	"P": 959.5	"F": 1}
{"v": 1	"t": 1160375	"P": 955.25	"F": 1}
{"v": 1	"t": 1160396	"P": 970.0	"F": 1}
{"v": 1	"t": 1160416	"P": 961.25	"F": 1}
{"v": 1	"t": 1160437	"P": 954.5	"F": 1}
{"v": 1	"t": 1160457	"P": 968.25	"F": 1}
{"v": 1	"t": 1160477	"P": 966.0	"F": 1}
{"v": 1	"t": 1160498	"P": 953.5	"F": 1}
{"v": 1	"t": 1160518	"P": 965.25	"F": 1}
{"v": 1	"t": 1160539	"P": 964.75	"F": 1}
{"v": 1	"t": 1160559	"P": 954.0	"F": 1}
{"v": 1	"t": 1160579	"P": 967.0	"F": 1}
{"v": 1	"t": 1160600	"P": 967.25	"F": 1}
{"v": 1	"t": 1160620	"P": 953.5	"F": 1}
{"v": 1	"t": 1160641	"P": 962.0	"F": 1}
{"v": 1	"t": 1160661	"P": 969.25	"F": 1}
{"v": 1	"t": 1160681	"P": 959.5	"F": 1}
{"v": 1	"t": 1160702	"P": 953.25	"F": 1}
{"v": 1	"t": 1160722	"P": 946.25	"F": 1}
{"v": 1	"t": 1160742	"P": 961.25	"F": 1}
{"v": 1	"t": 1160763	"P": 954.5	"F": 1}
{"v": 1	"t": 1160783	"P": 965.5	"F": 1}
{"v": 1	"t": 1160804	"P": 967.25	"F": 1}
{"v": 1	"t": 1160824	"P": 957.5	"F": 1}
{"v": 1	"t": 1160844	"P": 954.75	"F": 1}
{"v": 1	"t": 1160865	"P": 971.5	"F": 1}
{"v": 1	"t": 1160885	"P": 961.75	"F": 1}
{"v": 1	"t": 1160905	"P": 953.75	"F": 1}
{"v": 1	"t": 1160926	"P": 969.25	"F": 1}
{"v": 1	"t": 1160946	"P": 966.0	"F": 1	"C": 47.145	"D": 3339	"sn": 54091930088003	"file": "/data/device_log/data0000.out"	"CO2": 1152.2467041015625	"Tp": 24.564735412597656	"H": 8.397111892700195}
{"v": 1	"t": 1160967	"P": 970.0	"F": 1}
{"v": 1	"t": 1160988	"P": 956.25	"F": 1}
{"v": 1	"t": 1161010	"P": 961.5	"F": 1}
{"v": 1	"t": 1161030	"P": 953.0	"F": 1}
{"v": 1	"t": 1161051	"P": 966.75	"F": 1}
{"v": 1	"t": 1161071	"P": 968.25	"F": 1}
{"v": 1	"t": 1161091	"P": 957.75	"F": 1}
{"v": 1	"t": 1161112	"P": 957.75	"F": 1}
{"v": 1	"t": 1161132	"P": 969.5	"F": 1}
{"v": 1	"t": 1161153	"P": 958.0	"F": 1}
{"v": 1	"t": 1161173	"P": 956.75	"F": 1}
{"v": 1	"t": 1161193	"P": 971.75	"F": 1}
{"v": 1	"t": 1161214	"P": 958.5	"F": 1}
{"v": 1	"t": 1161234	"P": 955.25	"F": 1}
{"v": 1	"t": 1161255	"P": 970.5	"F": 1}
{"v": 1	"t": 1161275	"P": 959.25	"F": 1}
{"v": 1	"t": 1161295	"P": 955.25	"F": 1}
{"v": 1	"t": 1161316	"P": 971.5	"F": 1}
{"v": 1	"t": 1161336	"P": 961.75	"F": 1}
{"v": 1	"t": 1161357	"P": 955.0	"F": 1}
{"v": 1	"t": 1161377	"P": 970.0	"F": 1}
{"v": 1	"t": 1161397	"P": 963.0	"F": 1}
{"v": 1	"t": 1161418	"P": 954.0	"F": 1}
{"v": 1	"t": 1161438	"P": 972.25	"F": 1}
{"v": 1	"t": 1161459	"P": 961.75	"F": 1}
{"v": 1	"t": 1161479	"P": 952.5	"F": 1}
{"v": 1	"t": 1161499	"P": 969.75	"F": 1}
{"v": 1	"t": 1161520	"P": 962.75	"F": 1}
{"v": 1	"t": 1161540	"P": 953.5	"F": 1}
{"v": 1	"t": 1161561	"P": 970.75	"F": 1}
{"v": 1	"t": 1161581	"P": 962.5	"F": 1}
{"v": 1	"t": 1161602	"P": 951.5	"F": 1}
{"v": 1	"t": 1161622	"P": 972.75	"F": 1}
{"v": 1	"t": 1161642	"P": 965.0	"F": 1}
{"v": 1	"t": 1161663	"P": 954.5	"F": 1}
{"v": 1	"t": 1161683	"P": 969.25	"F": 1}
{"v": 1	"t": 1161704	"P": 970.0	"F": 1}
{"v": 1	"t": 1161724	"P": 956.75	"F": 1}
{"v": 1	"t": 1161744	"P": 962.75	"F": 1}
{"v": 1	"t": 1161765	"P": 973.5	"F": 1}
{"v": 1	"t": 1161785	"P": 961.5	"F": 1}
{"v": 1	"t": 1161805	"P": 955.5	"F": 1}
{"v": 1	"t": 1161826	"P": 972.25	"F": 1}
{"v": 1	"t": 1161846	"P": 967.25	"F": 1}
{"v": 1	"t": 1161866	"P": 956.0	"F": 1}
{"v": 1	"t": 1161887	"P": 965.5	"F": 1}
{"v": 1	"t": 1161907	"P": 971.25	"F": 1}
{"v": 1	"t": 1161928	"P": 960.5	"F": 1}
{"v": 1	"t": 1161948	"P": 957.0	"F": 1}
{"v": 1	"t": 1161968	"P": 972.5	"F": 1	"C": 47.22	"D": 3338	"sn": 54091930088003	"file": "/data/device_log/data0000.out"}
{"v": 1	"t": 1161989	"P": 962.25	"F": 1}
{"v": 1	"t": 1162009	"P": 956.5	"F": 1}
{"v": 1	"t": 1162031	"P": 956.0	"F": 1}
{"v": 1	"t": 1162052	"P": 964.5	"F": 1}
{"v": 1	"t": 1162072	"P": 967.75	"F": 1}
{"v": 1	"t": 1162093	"P": 958.25	"F": 1}
{"v": 1	"t": 1162113	"P": 956.0	"F": 1}
{"v": 1	"t": 1162133	"P": 974.0	"F": 1}
{"v": 1	"t": 1162154	"P": 963.75	"F": 1}
{"v": 1	"t": 1162174	"P": 954.0	"F": 1}
{"v": 1	"t": 1162194	"P": 965.25	"F": 1}
{"v": 1	"t": 1162215	"P": 962.0	"F": 1}
{"v": 1	"t": 1162236	"P": 968.75	"F": 1}
{"v": 1	"t": 1162256	"P": 967.5	"F": 1}
{"v": 1	"t": 1162277	"P": 956.0	"F": 1}
{"v": 1	"t": 1162297	"P": 967.5	"F": 1}
{"v": 1	"t": 1162317	"P": 966.5	"F": 1}
{"v": 1	"t": 1162338	"P": 954.75	"F": 1}
{"v": 1	"t": 1162358	"P": 964.0	"F": 1}
{"v": 1	"t": 1162378	"P": 967.25	"F": 1}
{"v": 1	"t": 1162399	"P": 956.75	"F": 1}
{"v": 1	"t": 1162419	"P": 959.0	"F": 1}
{"v": 1	"t": 1162440	"P": 972.5	"F": 1}
{"v": 1	"t": 1162460	"P": 961.0	"F": 1}
{"v": 1	"t": 1162480	"P": 955.0	"F": 1}
{"v": 1	"t": 1162501	"P": 969.5	"F": 1}
{"v": 1	"t": 1162521	"P": 965.25	"F": 1}
{"v": 1	"t": 1162541	"P": 955.25	"F": 1}
{"v": 1	"t": 1162562	"P": 962.0	"F": 1}
{"v": 1	"t": 1162582	"P": 970.25	"F": 1}
{"v": 1	"t": 1162603	"P": 957.75	"F": 1}
{"v": 1	"t": 1162623	"P": 953.25	"F": 1}
{"v": 1	"t": 1162643	"P": 970.5	"F": 1}
{"v": 1	"t": 1162664	"P": 965.25	"F": 1}
{"v": 1	"t": 1162684	"P": 954.0	"F": 1}
{"v": 1	"t": 1162704	"P": 963.75	"F": 1}
{"v": 1	"t": 1162725	"P": 969.75	"F": 1}
{"v": 1	"t": 1162745	"P": 957.0	"F": 1}
{"v": 1	"t": 1162765	"P": 955.5	"F": 1}
{"v": 1	"t": 1162786	"P": 972.25	"F": 1}
{"v": 1	"t": 1162806	"P": 963.0	"F": 1}
{"v": 1	"t": 1162827	"P": 953.75	"F": 1}
{"v": 1	"t": 1162847	"P": 964.0	"F": 1}
{"v": 1	"t": 1162867	"P": 967.0	"F": 1}
{"v": 1	"t": 1162888	"P": 957.0	"F": 1}
{"v": 1	"t": 1162908	"P": 958.5	"F": 1}
{"v": 1	"t": 1162928	"P": 972.25	"F": 1}
{"v": 1	"t": 1162949	"P": 960.25	"F": 1}
{"v": 1	"t": 1162969	"P": 956.0	"F": 1}
{"v": 1	"t": 1162990	"P": 970.75	"F": 1	"C": 47.19	"D": 3338	"sn": 54091930088003	"file": "/data/device_log/data0000.out"	"CO2": 1145.0860595703125	"Tp": 24.59143829345703	"H": 8.463797569274902}
{"v": 1	"t": 1163011	"P": 967.75	"F": 1}
{"v": 1	"t": 1163031	"P": 963.0	"F": 1}
{"v": 1	"t": 1163053	"P": 955.25	"F": 1}
{"v": 1	"t": 1163073	"P": 971.5	"F": 1}
{"v": 1	"t": 1163094	"P": 961.75	"F": 1}
{"v": 1	"t": 1163114	"P": 953.75	"F": 1}
{"v": 1	"t": 1163134	"P": 967.0	"F": 1}
{"v": 1	"t": 1163155	"P": 965.75	"F": 1}
{"v": 1	"t": 1163175	"P": 956.25	"F": 1}
{"v": 1	"t": 1163196	"P": 958.5	"F": 1}
{"v": 1	"t": 1163216	"P": 971.25	"F": 1}
{"v": 1	"t": 1163236	"P": 960.5	"F": 1}
{"v": 1	"t": 1163257	"P": 953.75	"F": 1}
{"v": 1	"t": 1163277	"P": 967.5	"F": 1}
{"v": 1	"t": 1163297	"P": 967.0	"F": 1}
{"v": 1	"t": 1163318	"P": 955.5	"F": 1}
{"v": 1	"t": 1163338	"P": 961.75	"F": 1}
{"v": 1	"t": 1163358	"P": 970.5	"F": 1}
{"v": 1	"t": 1163379	"P": 958.25	"F": 1}
{"v": 1	"t": 1163399	"P": 953.0	"F": 1}
{"v": 1	"t": 1163420	"P": 970.5	"F": 1}
{"v": 1	"t": 1163440	"P": 962.25	"F": 1}
{"v": 1	"t": 1163460	"P": 952.0	"F": 1}
{"v": 1	"t": 1163481	"P": 965.25	"F": 1}
{"v": 1	"t": 1163501	"P": 970.75	"F": 1}
{"v": 1	"t": 1163521	"P": 956.75	"F": 1}
{"v": 1	"t": 1163542	"P": 957.5	"F": 1}
{"v": 1	"t": 1163562	"P": 971.25	"F": 1}
{"v": 1	"t": 1163583	"P": 957.5	"F": 1}
{"v": 1	"t": 1163603	"P": 956.0	"F": 1}
{"v": 1	"t": 1163623	"P": 970.5	"F": 1}
{"v": 1	"t": 1163644	"P": 961.75	"F": 1}
{"v": 1	"t": 1163664	"P": 958.25	"F": 1}
{"v": 1	"t": 1163685	"P": 972.5	"F": 1}
{"v": 1	"t": 1163705	"P": 963.5	"F": 1}
{"v": 1	"t": 1163725	"P": 955.75	"F": 1}
{"v": 1	"t": 1163746	"P": 969.25	"F": 1}
{"v": 1	"t": 1163766	"P": 970.25	"F": 1}
{"v": 1	"t": 1163786	"P": 958.5	"F": 1}
{"v": 1	"t": 1163807	"P": 958.0	"F": 1}
{"v": 1	"t": 1163827	"P": 972.75	"F": 1}
{"v": 1	"t": 1163847	"P": 963.5	"F": 1}
{"v": 1	"t": 1163868	"P": 954.0	"F": 1}
{"v": 1	"t": 1163888	"P": 970.25	"F": 1}
{"v": 1	"t": 1163909	"P": 968.25	"F": 1}
{"v": 1	"t": 1163929	"P": 958.75	"F": 1}
{"v": 1	"t": 1163949	"P": 962.25	"F": 1}
{"v": 1	"t": 1163970	"P": 973.75	"F": 1}
{"v": 1	"t": 1163990	"P": 963.25	"F": 1}
{"v": 1	"t": 1164010	"P": 954.0	"F": 1	"C": 47.24	"D": 3337	"sn": 54091930088003	"file": "/data/device_log/data0000.out"}
{"v": 1	"t": 1164031	"P": 968.75	"F": 1}
{"v": 1	"t": 1164051	"P": 960.5	"F": 1}
{"v": 1	"t": 1164074	"P": 965.5	"F": 1}
{"v": 1	"t": 1164094	"P": 954.25	"F": 1}
{"v": 1	"t": 1164114	"P": 962.0	"F": 1}
{"v": 1	"t": 1164135	"P": 969.75	"F": 1}
{"v": 1	"t": 1164155	"P": 958.0	"F": 1}
{"v": 1	"t": 1164176	"P": 960.0	"F": 1}
{"v": 1	"t": 1164196	"P": 971.0	"F": 1}
{"v": 1	"t": 1164216	"P": 958.0	"F": 1}
{"v": 1	"t": 1164237	"P": 958.25	"F": 1}
{"v": 1	"t": 1164257	"P": 971.5	"F": 1}
{"v": 1	"t": 1164278	"P": 957.5	"F": 1}
{"v": 1	"t": 1164298	"P": 954.25	"F": 1}
{"v": 1	"t": 1164318	"P": 970.5	"F": 1}
{"v": 1	"t": 1164339	"P": 964.25	"F": 1}
{"v": 1	"t": 1164359	"P": 954.5	"F": 1}
{"v": 1	"t": 1164379	"P": 966.0	"F": 1}
{"v": 1	"t": 1164400	"P": 967.75	"F": 1}
{"v": 1	"t": 1164420	"P": 957.0	"F": 1}
{"v": 1	"t": 1164440	"P": 957.5	"F": 1}
{"v": 1	"t": 1164461	"P": 970.25	"F": 1}
{"v": 1	"t": 1164481	"P": 961.0	"F": 1}
{"v": 1	"t": 1164502	"P": 953.25	"F": 1}
{"v": 1	"t": 1164522	"P": 968.25	"F": 1}
{"v": 1	"t": 1164542	"P": 964.5	"F": 1}
{"v": 1	"t": 1164563	"P": 954.0	"F": 1}
{"v": 1	"t": 1164583	"P": 960.5	"F": 1}
{"v": 1	"t": 1164603	"P": 973.5	"F": 1}
{"v": 1	"t": 1164624	"P": 960.5	"F": 1}
{"v": 1	"t": 1164644	"P": 953.75	"F": 1}
{"v": 1	"t": 1164664	"P": 969.25	"F": 1}
{"v": 1	"t": 1164685	"P": 964.75	"F": 1}
{"v": 1	"t": 1164705	"P": 954.5	"F": 1}
{"v": 1	"t": 1164726	"P": 964.5	"F": 1}
{"v": 1	"t": 1164746	"P": 969.5	"F": 1}
{"v": 1	"t": 1164766	"P": 957.75	"F": 1}
{"v": 1	"t": 1164787	"P": 959.0	"F": 1}
{"v": 1	"t": 1164807	"P": 971.5	"F": 1}
{"v": 1	"t": 1164828	"P": 957.0	"F": 1}
{"v": 1	"t": 1164848	"P": 956.25	"F": 1}
{"v": 1	"t": 1164868	"P": 972.0	"F": 1}
{"v": 1	"t": 1164889	"P": 958.25	"F": 1}
{"v": 1	"t": 1164909	"P": 953.75	"F": 1}
{"v": 1	"t": 1164930	"P": 970.5	"F": 1}
{"v": 1	"t": 1164950	"P": 957.0	"F": 1}
{"v": 1	"t": 1164971	"P": 959.5	"F": 1}
{"v": 1	"t": 1164991	"P": 972.25	"F": 1}
{"v": 1	"t": 1165011	"P": 956.0	"F": 1}
{"v": 1	"t": 1165032	"P": 965.75	"F": 1	"C": 47.26	"D": 3337	"sn": 54091930088003	"file": "/data/device_log/data0000.out"	"CO2": 1140.7259521484375	"Tp": 24.620811462402344	"H": 8.517050743103027}
{"v": 1	"t": 1165053	"P": 958.0	"F": 1}
{"v": 1	"t": 1165073	"P": 971.5	"F": 1}
{"v": 1	"t": 1165095	"P": 952.5	"F": 1}
{"v": 1	"t": 1165116	"P": 967.5	"F": 1}
{"v": 1	"t": 1165136	"P": 968.25	"F": 1}
{"v": 1	"t": 1165156	"P": 954.75	"F": 1}
{"v": 1	"t": 1165177	"P": 956.75	"F": 1}
{"v": 1	"t": 1165197	"P": 972.75	"F": 1}
{"v": 1	"t": 1165217	"P": 964.25	"F": 1}
{"v": 1	"t": 1165238	"P": 952.75	"F": 1}
{"v": 1	"t": 1165258	"P": 970.25	"F": 1}
{"v": 1	"t": 1165279	"P": 966.25	"F": 1}
{"v": 1	"t": 1165299	"P": 955.75	"F": 1}
{"v": 1	"t": 1165319	"P": 959.25	"F": 1}
{"v": 1	"t": 1165340	"P": 971.0	"F": 1}
{"v": 1	"t": 1165360	"P": 959.25	"F": 1}
{"v": 1	"t": 1165380	"P": 955.5	"F": 1}
{"v": 1	"t": 1165401	"P": 970.5	"F": 1}
{"v": 1	"t": 1165421	"P": 959.0	"F": 1}
{"v": 1	"t": 1165442	"P": 955.0	"F": 1}
{"v": 1	"t": 1165462	"P": 971.5	"F": 1}
{"v": 1	"t": 1165482	"P": 962.75	"F": 1}
{"v": 1	"t": 1165503	"P": 952.5	"F": 1}
{"v": 1	"t": 1165523	"P": 966.75	"F": 1}
{"v": 1	"t": 1165544	"P": 966.75	"F": 1}
{"v": 1	"t": 1165564	"P": 955.0	"F": 1}
{"v": 1	"t": 1165584	"P": 969.0	"F": 1}
{"v": 1	"t": 1165605	"P": 967.5	"F": 1}
{"v": 1	"t": 1165625	"P": 958.5	"F": 1}
{"v": 1	"t": 1165646	"P": 964.25	"F": 1}
{"v": 1	"t": 1165666	"P": 970.25	"F": 1}
{"v": 1	"t": 1165686	"P": 958.5	"F": 1}
{"v": 1	"t": 1165707	"P": 961.0	"F": 1}
{"v": 1	"t": 1165727	"P": 972.75	"F": 1}
{"v": 1	"t": 1165748	"P": 961.0	"F": 1}
{"v": 1	"t": 1165768	"P": 957.5	"F": 1}
{"v": 1	"t": 1165788	"P": 972.25	"F": 1}
{"v": 1	"t": 1165809	"P": 963.75	"F": 1}
{"v": 1	"t": 1165829	"P": 954.75	"F": 1}
{"v": 1	"t": 1165849	"P": 970.75	"F": 1}
{"v": 1	"t": 1165870	"P": 965.25	"F": 1}
{"v": 1	"t": 1165890	"P": 957.5	"F": 1}
{"v": 1	"t": 1165911	"P": 963.0	"F": 1}
{"v": 1	"t": 1165931	"P": 972.0	"F": 1}
{"v": 1	"t": 1165951	"P": 958.5	"F": 1}
{"v": 1	"t": 1165972	"P": 953.25	"F": 1}
{"v": 1	"t": 1165992	"P": 968.75	"F": 1}
{"v": 1	"t": 1166012	"P": 965.0	"F": 1}
{"v": 1	"t": 1166033	"P": 955.0	"F": 1}
{"v": 1	"t": 1166053	"P": 960.5	"F": 1	"C": 47.27	"D": 3337	"sn": 54091930088003	"file": "/data/device_log/data0000.out"}
{"v": 1	"t": 1166073	"P": 968.0	"F": 1}
{"v": 1	"t": 1166094	"P": 955.25	"F": 1}
{"v": 1	"t": 1166114	"P": 964.5	"F": 1}
{"v": 1	"t": 1166135	"P": 967.5	"F": 1}
{"v": 1	"t": 1166155	"P": 956.0	"F": 1}
{"v": 1	"t": 1166175	"P": 957.5	"F": 1}
{"v": 1	"t": 1166196	"P": 971.5	"F": 1}
{"v": 1	"t": 1166216	"P": 960.75	"F": 1}
{"v": 1	"t": 1166237	"P": 952.25	"F": 1}
{"v": 1	"t": 1166257	"P": 969.0	"F": 1}
{"v": 1	"t": 1166277	"P": 966.0	"F": 1}
{"v": 1	"t": 1166298	"P": 953.5	"F": 1}
{"v": 1	"t": 1166318	"P": 960.0	"F": 1}
{"v": 1	"t": 1166338	"P": 971.5	"F": 1}
{"v": 1	"t": 1166359	"P": 959.75	"F": 1}
{"v": 1	"t": 1166379	"P": 952.25	"F": 1}
{"v": 1	"t": 1166399	"P": 968.75	"F": 1}
{"v": 1	"t": 1166420	"P": 967.0	"F": 1}
{"v": 1	"t": 1166440	"P": 954.75	"F": 1}
{"v": 1	"t": 1166461	"P": 957.0	"F": 1}
{"v": 1	"t": 1166481	"P": 971.25	"F": 1}
{"v": 1	"t": 1166501	"P": 960.5	"F": 1}
{"v": 1	"t": 1166522	"P": 953.5	"F": 1}
{"v": 1	"t": 1166542	"P": 968.0	"F": 1}
{"v": 1	"t": 1166562	"P": 967.5	"F": 1}
{"v": 1	"t": 1166583	"P": 954.75	"F": 1}
{"v": 1	"t": 1166603	"P": 960.0	"F": 1}
{"v": 1	"t": 1166623	"P": 969.5	"F": 1}
{"v": 1	"t": 1166644	"P": 960.25	"F": 1}
{"v": 1	"t": 1166664	"P": 953.75	"F": 1}
{"v": 1	"t": 1166684	"P": 966.0	"F": 1}
{"v": 1	"t": 1166705	"P": 965.5	"F": 1}
{"v": 1	"t": 1166725	"P": 954.25	"F": 1}
{"v": 1	"t": 1166746	"P": 964.0	"F": 1}
{"v": 1	"t": 1166766	"P": 969.5	"F": 1}
{"v": 1	"t": 1166786	"P": 957.75	"F": 1}
{"v": 1	"t": 1166807	"P": 955.0	"F": 1}
{"v": 1	"t": 1166827	"P": 971.25	"F": 1}
{"v": 1	"t": 1166847	"P": 963.0	"F": 1}
{"v": 1	"t": 1166868	"P": 954.25	"F": 1}
{"v": 1	"t": 1166888	"P": 964.0	"F": 1}
{"v": 1	"t": 1166908	"P": 969.0	"F": 1}
{"v": 1	"t": 1166929	"P": 957.5	"F": 1}
{"v": 1	"t": 1166949	"P": 956.5	"F": 1}
{"v": 1	"t": 1166970	"P": 971.5	"F": 1}
{"v": 1	"t": 1166990	"P": 962.25	"F": 1}
{"v": 1	"t": 1167010	"P": 954.0	"F": 1}
{"v": 1	"t": 1167031	"P": 966.5	"F": 1}
{"v": 1	"t": 1167051	"P": 968.25	"F": 1}
{"v": 1	"t": 1167071	"P": 957.5	"F": 1	"C": 47.265	"D": 3337	"sn": 54091930088003	"file": "/data/device_log/data0000.out"	"CO2": 1136.4185791015625	"Tp": 24.63416290283203	"H": 8.692879676818848}
{"v": 1	"t": 1167095	"P": 954.0	"F": 1}
{"v": 1	"t": 1167117	"P": 962.0	"F": 1}
{"v": 1	"t": 1167137	"P": 964.5	"F": 1}
{"v": 1	"t": 1167158	"P": 953.5	"F": 1}
{"v": 1	"t": 1167178	"P": 963.25	"F": 1}
{"v": 1	"t": 1167198	"P": 969.0	"F": 1}
{"v": 1	"t": 1167219	"P": 958.25	"F": 1}
{"v": 1	"t": 1167239	"P": 955.25	"F": 1}
{"v": 1	"t": 1167260	"P": 969.5	"F": 1}
{"v": 1	"t": 1167280	"P": 961.0	"F": 1}
{"v": 1	"t": 1167300	"P": 954.5	"F": 1}
{"v": 1	"t": 1167321	"P": 970.5	"F": 1}
{"v": 1	"t": 1167341	"P": 964.5	"F": 1}
{"v": 1	"t": 1167361	"P": 953.75	"F": 1}
{"v": 1	"t": 1167382	"P": 962.5	"F": 1}
{"v": 1	"t": 1167402	"P": 968.5	"F": 1}
{"v": 1	"t": 1167423	"P": 958.25	"F": 1}
{"v": 1	"t": 1167443	"P": 956.25	"F": 1}
{"v": 1	"t": 1167463	"P": 971.25	"F": 1}
{"v": 1	"t": 1167484	"P": 964.5	"F": 1}
{"v": 1	"t": 1167504	"P": 954.75	"F": 1}
{"v": 1	"t": 1167524	"P": 963.75	"F": 1}
{"v": 1	"t": 1167545	"P": 971.5	"F": 1}
{"v": 1	"t": 1167565	"P": 960.25	"F": 1}
{"v": 1	"t": 1167585	"P": 958.25	"F": 1}
{"v": 1	"t": 1167606	"P": 971.5	"F": 1}
{"v": 1	"t": 1167626	"P": 964.0	"F": 1}
{"v": 1	"t": 1167646	"P": 958.25	"F": 1}
{"v": 1	"t": 1167667	"P": 965.5	"F": 1}
{"v": 1	"t": 1167687	"P": 971.75	"F": 1}
{"v": 1	"t": 1167708	"P": 961.5	"F": 1}
{"v": 1	"t": 1167728	"P": 959.5	"F": 1}
{"v": 1	"t": 1167748	"P": 972.5	"F": 1}
{"v": 1	"t": 1167769	"P": 966.25	"F": 1}
{"v": 1	"t": 1167789	"P": 957.0	"F": 1}
{"v": 1	"t": 1167809	"P": 964.25	"F": 1}
{"v": 1	"t": 1167830	"P": 971.25	"F": 1}
{"v": 1	"t": 1167850	"P": 960.75	"F": 1}
{"v": 1	"t": 1167870	"P": 957.25	"F": 1}
{"v": 1	"t": 1167891	"P": 971.25	"F": 1}
{"v": 1	"t": 1167911	"P": 960.25	"F": 1}
{"v": 1	"t": 1167932	"P": 955.0	"F": 1}
{"v": 1	"t": 1167952	"P": 970.75	"F": 1}
{"v": 1	"t": 1167972	"P": 962.75	"F": 1}
{"v": 1	"t": 1167993	"P": 952.25	"F": 1}
{"v": 1	"t": 1168013	"P": 969.5	"F": 1}
{"v": 1	"t": 1168034	"P": 964.5	"F": 1}
{"v": 1	"t": 1168054	"P": 954.0	"F": 1}
{"v": 1	"t": 1168074	"P": 965.25	"F": 1}
{"v": 1	"t": 1168095	"P": 968.75	"F": 1	"C": 47.32	"D": 3336	"sn": 54091930088003	"file": "/data/device_log/data0000.out"}
{"v": 1	"t": 1168115	"P": 954.25	"F": 1}
{"v": 1	"t": 1168136	"P": 965.5	"F": 1}
{"v": 1	"t": 1168156	"P": 964.25	"F": 1}
{"v": 1	"t": 1168177	"P": 953.25	"F": 1}
{"v": 1	"t": 1168197	"P": 965.0	"F": 1}
{"v": 1	"t": 1168217	"P": 967.5	"F": 1}
{"v": 1	"t": 1168238	"P": 955.5	"F": 1}
{"v": 1	"t": 1168258	"P": 956.75	"F": 1}
{"v": 1	"t": 1168278	"P": 970.0	"F": 1}
{"v": 1	"t": 1168299	"P": 961.75	"F": 1}
{"v": 1	"t": 1168319	"P": 954.5	"F": 1}
{"v": 1	"t": 1168339	"P": 969.75	"F": 1}
{"v": 1	"t": 1168360	"P": 964.0	"F": 1}
{"v": 1	"t": 1168380	"P": 954.0	"F": 1}
{"v": 1	"t": 1168401	"P": 963.75	"F": 1}
{"v": 1	"t": 1168421	"P": 968.5	"F": 1}
{"v": 1	"t": 1168441	"P": 957.75	"F": 1}
{"v": 1	"t": 1168462	"P": 958.0	"F": 1}
{"v": 1	"t": 1168482	"P": 970.0	"F": 1}
{"v": 1	"t": 1168502	"P": 960.25	"F": 1}
{"v": 1	"t": 1168523	"P": 954.0	"F": 1}
{"v": 1	"t": 1168543	"P": 969.5	"F": 1}
{"v": 1	"t": 1168564	"P": 964.75	"F": 1}
{"v": 1	"t": 1168584	"P": 953.25	"F": 1}
{"v": 1	"t": 1168604	"P": 968.0	"F": 1}
{"v": 1	"t": 1168625	"P": 967.75	"F": 1}
{"v": 1	"t": 1168645	"P": 955.5	"F": 1}
{"v": 1	"t": 1168665	"P": 957.25	"F": 1}
{"v": 1	"t": 1168686	"P": 971.75	"F": 1}
{"v": 1	"t": 1168706	"P": 961.75	"F": 1}
{"v": 1	"t": 1168727	"P": 953.25	"F": 1}
{"v": 1	"t": 1168747	"P": 968.75	"F": 1}
{"v": 1	"t": 1168767	"P": 966.25	"F": 1}
{"v": 1	"t": 1168788	"P": 956.75	"F": 1}
{"v": 1	"t": 1168808	"P": 964.0	"F": 1}
{"v": 1	"t": 1168828	"P": 973.25	"F": 1}
{"v": 1	"t": 1168849	"P": 958.25	"F": 1}
{"v": 1	"t": 1168869	"P": 952.75	"F": 1}
{"v": 1	"t": 1168889	"P": 969.5	"F": 1}
{"v": 1	"t": 1168910	"P": 963.0	"F": 1}
{"v": 1	"t": 1168930	"P": 954.0	"F": 1}
{"v": 1	"t": 1168951	"P": 965.5	"F": 1}
{"v": 1	"t": 1168971	"P": 968.25	"F": 1}
{"v": 1	"t": 1168991	"P": 957.0	"F": 1}
{"v": 1	"t": 1169012	"P": 957.25	"F": 1}
{"v": 1	"t": 1169032	"P": 971.25	"F": 1}
{"v": 1	"t": 1169052	"P": 961.25	"F": 1}
{"v": 1	"t": 1169073	"P": 950.5	"F": 1}
{"v": 1	"t": 1169093	"P": 967.75	"F": 1}
{"v": 1	"t": 1169113	"P": 968.25	"F": 1	"C": 47.33	"D": 3336	"sn": 54091930088003	"file": "/data/device_log/data0000.out"	"CO2": 1131.09912109375	"Tp": 24.64751434326172	"H": 8.855525970458984}
{"v": 1	"t": 1169134	"P": 955.75	"F": 1}
{"v": 1	"t": 1169154	"P": 960.0	"F": 1}
{"v": 1	"t": 1169175	"P": 965.25	"F": 1}
{"v": 1	"t": 1169195	"P": 953.0	"F": 1}
{"v": 1	"t": 1169215	"P": 957.0	"F": 1}
{"v": 1	"t": 1169236	"P": 971.25	"F": 1}
{"v": 1	"t": 1169256	"P": 962.5	"F": 1}
{"v": 1	"t": 1169276	"P": 953.5	"F": 1}
{"v": 1	"t": 1169297	"P": 962.0	"F": 1}
{"v": 1	"t": 1169317	"P": 972.25	"F": 1}
{"v": 1	"t": 1169337	"P": 962.75	"F": 1}
{"v": 1	"t": 1169358	"P": 953.0	"F": 1}
{"v": 1	"t": 1169378	"P": 963.25	"F": 1}
{"v": 1	"t": 1169398	"P": 970.0	"F": 1}
{"v": 1	"t": 1169419	"P": 961.25	"F": 1}
{"v": 1	"t": 1169439	"P": 953.75	"F": 1}
{"v": 1	"t": 1169459	"P": 967.25	"F": 1}
{"v": 1	"t": 1169480	"P": 972.0	"F": 1}
{"v": 1	"t": 1169500	"P": 962.25	"F": 1}
{"v": 1	"t": 1169520	"P": 955.0	"F": 1}
{"v": 1	"t": 1169541	"P": 968.0	"F": 1}
{"v": 1	"t": 1169561	"P": 969.0	"F": 1}
{"v": 1	"t": 1169581	"P": 958.0	"F": 1}
{"v": 1	"t": 1169602	"P": 957.75	"F": 1}
{"v": 1	"t": 1169622	"P": 974.0	"F": 1}
{"v": 1	"t": 1169642	"P": 962.75	"F": 1}
{"v": 1	"t": 1169663	"P": 956.25	"F": 1}
{"v": 1	"t": 1169683	"P": 966.25	"F": 1}
{"v": 1	"t": 1169703	"P": 968.25	"F": 1}
{"v": 1	"t": 1169724	"P": 961.25	"F": 1}
{"v": 1	"t": 1169744	"P": 955.5	"F": 1}
{"v": 1	"t": 1169764	"P": 971.0	"F": 1}
{"v": 1	"t": 1169785	"P": 968.75	"F": 1}
{"v": 1	"t": 1169805	"P": 960.25	"F": 1}
{"v": 1	"t": 1169825	"P": 956.0	"F": 1}
{"v": 1	"t": 1169846	"P": 970.0	"F": 1}
{"v": 1	"t": 1169866	"P": 964.0	"F": 1}
{"v": 1	"t": 1169886	"P": 954.0	"F": 1}
{"v": 1	"t": 1169907	"P": 956.0	"F": 1}
{"v": 1	"t": 1169927	"P": 973.0	"F": 1}
{"v": 1	"t": 1169947	"P": 963.75	"F": 1}
{"v": 1	"t": 1169968	"P": 954.5	"F": 1}
{"v": 1	"t": 1169988	"P": 958.25	"F": 1}
{"v": 1	"t": 1170008	"P": 973.0	"F": 1}
{"v": 1	"t": 1170029	"P": 963.5	"F": 1}
{"v": 1	"t": 1170049	"P": 955.25	"F": 1}
{"v": 1	"t": 1170069	"P": 960.5	"F": 1}
{"v": 1	"t": 1170090	"P": 972.5	"F": 1}
{"v": 1	"t": 1170110	"P": 960.0	"F": 1}
{"v": 1	"t": 1170130	"P": 953.25	"F": 1	"C": 47.325	"D": 3336	"sn": 54091930088003	"file": "/data/device_log/data0000.out"	"CO2": 1126.5228271484375	"Tp": 24.67688751220703	"H": 8.855608940124512}
{"v": 1	"t": 1170151	"P": 956.5	"F": 1}
{"v": 1	"t": 1170172	"P": 960.75	"F": 1}
{"v": 1	"t": 1170192	"P": 965.0	"F": 1}
{"v": 1	"t": 1170213	"P": 954.0	"F": 1}
{"v": 1	"t": 1170233	"P": 961.5	"F": 1}
{"v": 1	"t": 1170253	"P": 971.0	"F": 1}
{"v": 1	"t": 1170274	"P": 959.25	"F": 1}
{"v": 1	"t": 1170294	"P": 953.25	"F": 1}
{"v": 1	"t": 1170314	"P": 971.25	"F": 1}
{"v": 1	"t": 1170335	"P": 965.25	"F": 1}
{"v": 1	"t": 1170355	"P": 954.0	"F": 1}
{"v": 1	"t": 1170375	"P": 958.5	"F": 1}
{"v": 1	"t": 1170396	"P": 972.5	"F": 1}
{"v": 1	"t": 1170416	"P": 959.0	"F": 1}
{"v": 1	"t": 1170437	"P": 951.75	"F": 1}
{"v": 1	"t": 1170457	"P": 968.75	"F": 1}
{"v": 1	"t": 1170477	"P": 964.0	"F": 1}
{"v": 1	"t": 1170498	"P": 953.25	"F": 1}
{"v": 1	"t": 1170518	"P": 963.75	"F": 1}
{"v": 1	"t": 1170538	"P": 969.5	"F": 1}
{"v": 1	"t": 1170559	"P": 956.75	"F": 1}
{"v": 1	"t": 1170579	"P": 954.5	"F": 1}
{"v": 1	"t": 1170600	"P": 971.75	"F": 1}
{"v": 1	"t": 1170620	"P": 959.25	"F": 1}
{"v": 1	"t": 1170640	"P": 952.0	"F": 1}
{"v": 1	"t": 1170661	"P": 968.5	"F": 1}
{"v": 1	"t": 1170681	"P": 965.5	"F": 1}
{"v": 1	"t": 1170701	"P": 953.25	"F": 1}
{"v": 1	"t": 1170722	"P": 961.5	"F": 1}
{"v": 1	"t": 1170742	"P": 970.0	"F": 1}
{"v": 1	"t": 1170763	"P": 958.75	"F": 1}
{"v": 1	"t": 1170783	"P": 956.5	"F": 1}
{"v": 1	"t": 1170803	"P": 972.0	"F": 1}
{"v": 1	"t": 1170824	"P": 960.75	"F": 1}
{"v": 1	"t": 1170844	"P": 954.75	"F": 1}
{"v": 1	"t": 1170865	"P": 970.5	"F": 1}
{"v": 1	"t": 1170885	"P": 963.5	"F": 1}
{"v": 1	"t": 1170905	"P": 952.75	"F": 1}
{"v": 1	"t": 1170926	"P": 970.5	"F": 1}
{"v": 1	"t": 1170946	"P": 963.0	"F": 1}
{"v": 1	"t": 1170967	"P": 952.75	"F": 1}
{"v": 1	"t": 1170987	"P": 968.75	"F": 1}
{"v": 1	"t": 1171007	"P": 966.5	"F": 1}
{"v": 1	"t": 1171028	"P": 952.25	"F": 1}
{"v": 1	"t": 1171048	"P": 962.5	"F": 1}
{"v": 1	"t": 1171068	"P": 969.75	"F": 1}
{"v": 1	"t": 1171089	"P": 957.75	"F": 1}
{"v": 1	"t": 1171109	"P": 956.75	"F": 1}
{"v": 1	"t": 1171130	"P": 970.25	"F": 1}
{"v": 1	"t": 1171150	"P": 963.25	"F": 1	"C": 47.39	"D": 3335	"sn": 54091930088003	"file": "/data/device_log/data0000.out"}
{"v": 1	"t": 1171171	"P": 963.75	"F": 1}
{"v": 1	"t": 1171191	"P": 964.0	"F": 1}
{"v": 1	"t": 1171213	"P": 971.5	"F": 1}
{"v": 1	"t": 1171234	"P": 960.75	"F": 1}
{"v": 1	"t": 1171254	"P": 952.25	"F": 1}
{"v": 1	"t": 1171274	"P": 968.0	"F": 1}
{"v": 1	"t": 1171295	"P": 966.5	"F": 1}
{"v": 1	"t": 1171315	"P": 958.0	"F": 1}
{"v": 1	"t": 1171336	"P": 959.25	"F": 1}
{"v": 1	"t": 1171356	"P": 970.5	"F": 1}
{"v": 1	"t": 1171376	"P": 960.25	"F": 1}
{"v": 1	"t": 1171397	"P": 957.25	"F": 1}
{"v": 1	"t": 1171417	"P": 972.25	"F": 1}
{"v": 1	"t": 1171437	"P": 964.75	"F": 1}
{"v": 1	"t": 1171458	"P": 955.5	"F": 1}
{"v": 1	"t": 1171478	"P": 967.25	"F": 1}
{"v": 1	"t": 1171499	"P": 969.75	"F": 1}
{"v": 1	"t": 1171519	"P": 957.75	"F": 1}
{"v": 1	"t": 1171539	"P": 964.0	"F": 1}
{"v": 1	"t": 1171560	"P": 970.5	"F": 1}
{"v": 1	"t": 1171580	"P": 955.75	"F": 1}
{"v": 1	"t": 1171601	"P": 969.75	"F": 1}
{"v": 1	"t": 1171621	"P": 968.0	"F": 1}
{"v": 1	"t": 1171641	"P": 957.25	"F": 1}
{"v": 1	"t": 1171662	"P": 965.25	"F": 1}
{"v": 1	"t": 1171682	"P": 972.75	"F": 1}
{"v": 1	"t": 1171703	"P": 960.0	"F": 1}
{"v": 1	"t": 1171723	"P": 957.5	"F": 1}
{"v": 1	"t": 1171743	"P": 971.0	"F": 1}
{"v": 1	"t": 1171764	"P": 964.5	"F": 1}
{"v": 1	"t": 1171784	"P": 952.75	"F": 1}
{"v": 1	"t": 1171804	"P": 968.25	"F": 1}
{"v": 1	"t": 1171825	"P": 967.75	"F": 1}
{"v": 1	"t": 1171845	"P": 956.25	"F": 1}
{"v": 1	"t": 1171866	"P": 960.5	"F": 1}
{"v": 1	"t": 1171886	"P": 971.5	"F": 1}
{"v": 1	"t": 1171906	"P": 960.5	"F": 1}
{"v": 1	"t": 1171927	"P": 954.0	"F": 1}
{"v": 1	"t": 1171947	"P": 971.25	"F": 1}
{"v": 1	"t": 1171967	"P": 963.25	"F": 1}
{"v": 1	"t": 1171988	"P": 953.75	"F": 1}
{"v": 1	"t": 1172008	"P": 966.5	"F": 1}
{"v": 1	"t": 1172029	"P": 965.25	"F": 1}
{"v": 1	"t": 1172049	"P": 956.0	"F": 1}
{"v": 1	"t": 1172069	"P": 958.25	"F": 1}
{"v": 1	"t": 1172090	"P": 969.0	"F": 1}
{"v": 1	"t": 1172110	"P": 959.0	"F": 1}
{"v": 1	"t": 1172130	"P": 954.5	"F": 1}
{"v": 1	"t": 1172151	"P": 973.5	"F": 1}
{"v": 1	"t": 1172171	"P": 959.5	"F": 1	"C": 47.385	"D": 3335	"sn": 54091930088003	"file": "/data/device_log/data0000.out"	"CO2": 1122.960205078125	"Tp": 24.67688751220703	"H": 8.930644035339355}
{"v": 1	"t": 1172193	"P": 958.5	"F": 1}
{"v": 1	"t": 1172213	"P": 959.5	"F": 1}
{"v": 1	"t": 1172235	"P": 969.5	"F": 1}
{"v": 1	"t": 1172255	"P": 956.0	"F": 1}
{"v": 1	"t": 1172276	"P": 962.5	"F": 1}
{"v": 1	"t": 1172296	"P": 967.0	"F": 1}
{"v": 1	"t": 1172316	"P": 955.0	"F": 1}
{"v": 1	"t": 1172337	"P": 963.25	"F": 1}
{"v": 1	"t": 1172357	"P": 968.0	"F": 1}
{"v": 1	"t": 1172378	"P": 953.75	"F": 1}
{"v": 1	"t": 1172398	"P": 966.5	"F": 1}
{"v": 1	"t": 1172419	"P": 964.25	"F": 1}
{"v": 1	"t": 1172439	"P": 952.75	"F": 1}
{"v": 1	"t": 1172459	"P": 964.25	"F": 1}
{"v": 1	"t": 1172480	"P": 966.5	"F": 1}
{"v": 1	"t": 1172500	"P": 954.5	"F": 1}
{"v": 1	"t": 1172521	"P": 962.5	"F": 1}
{"v": 1	"t": 1172541	"P": 969.25	"F": 1}
{"v": 1	"t": 1172561	"P": 957.0	"F": 1}
{"v": 1	"t": 1172582	"P": 961.75	"F": 1}
{"v": 1	"t": 1172602	"P": 971.0	"F": 1}
{"v": 1	"t": 1172623	"P": 960.5	"F": 1}
{"v": 1	"t": 1172643	"P": 954.25	"F": 1}
{"v": 1	"t": 1172663	"P": 970.0	"F": 1}
{"v": 1	"t": 1172684	"P": 962.25	"F": 1}
{"v": 1	"t": 1172704	"P": 954.25	"F": 1}
{"v": 1	"t": 1172724	"P": 965.0	"F": 1}
{"v": 1	"t": 1172745	"P": 967.25	"F": 1}
{"v": 1	"t": 1172765	"P": 957.0	"F": 1}
{"v": 1	"t": 1172785	"P": 958.0	"F": 1}
{"v": 1	"t": 1172806	"P": 971.0	"F": 1}
{"v": 1	"t": 1172826	"P": 960.0	"F": 1}
{"v": 1	"t": 1172847	"P": 953.25	"F": 1}
{"v": 1	"t": 1172867	"P": 969.25	"F": 1}
{"v": 1	"t": 1172887	"P": 964.25	"F": 1}
{"v": 1	"t": 1172908	"P": 952.75	"F": 1}
{"v": 1	"t": 1172928	"P": 964.5	"F": 1}
{"v": 1	"t": 1172948	"P": 968.5	"F": 1}
{"v": 1	"t": 1172969	"P": 957.25	"F": 1}
{"v": 1	"t": 1172989	"P": 957.0	"F": 1}
{"v": 1	"t": 1173010	"P": 974.5	"F": 1}
{"v": 1	"t": 1173030	"P": 961.5	"F": 1}
{"v": 1	"t": 1173050	"P": 955.25	"F": 1}
{"v": 1	"t": 1173071	"P": 971.0	"F": 1}
{"v": 1	"t": 1173091	"P": 964.25	"F": 1}
{"v": 1	"t": 1173112	"P": 953.75	"F": 1}
{"v": 1	"t": 1173132	"P": 967.0	"F": 1}
{"v": 1	"t": 1173152	"P": 968.75	"F": 1}
{"v": 1	"t": 1173173	"P": 959.0	"F": 1}
{"v": 1	"t": 1173193	"P": 957.25	"F": 1	"C": 47.39	"D": 3335	"sn": 54091930088003	"file": "/data/device_log/data0000.out"}
{"v": 1	"t": 1173213	"P": 970.5	"F": 1}
{"v": 1	"t": 1173234	"P": 959.25	"F": 1}
{"v": 1	"t": 1173254	"P": 955.5	"F": 1}
{"v": 1	"t": 1173275	"P": 972.5	"F": 1}
{"v": 1	"t": 1173295	"P": 962.0	"F": 1}
{"v": 1	"t": 1173315	"P": 951.75	"F": 1}
{"v": 1	"t": 1173336	"P": 962.25	"F": 1}
{"v": 1	"t": 1173356	"P": 972.25	"F": 1}
{"v": 1	"t": 1173376	"P": 962.5	"F": 1}
{"v": 1	"t": 1173397	"P": 955.75	"F": 1}
{"v": 1	"t": 1173417	"P": 972.25	"F": 1}
{"v": 1	"t": 1173437	"P": 968.75	"F": 1}
{"v": 1	"t": 1173458	"P": 960.25	"F": 1}
{"v": 1	"t": 1173478	"P": 955.5	"F": 1}
{"v": 1	"t": 1173498	"P": 971.25	"F": 1}
{"v": 1	"t": 1173519	"P": 968.25	"F": 1}
{"v": 1	"t": 1173539	"P": 958.25	"F": 1}
{"v": 1	"t": 1173559	"P": 959.75	"F": 1}
{"v": 1	"t": 1173579	"P": 972.75	"F": 1}
{"v": 1	"t": 1173600	"P": 968.25	"F": 1}
{"v": 1	"t": 1173620	"P": 958.0	"F": 1}
{"v": 1	"t": 1173640	"P": 957.0	"F": 1}
{"v": 1	"t": 1173661	"P": 971.75	"F": 1}
{"v": 1	"t": 1173681	"P": 967.5	"F": 1}
{"v": 1	"t": 1173701	"P": 957.75	"F": 1}
{"v": 1	"t": 1173722	"P": 956.75	"F": 1}
{"v": 1	"t": 1173742	"P": 970.75	"F": 1}
{"v": 1	"t": 1173762	"P": 964.75	"F": 1}
{"v": 1	"t": 1173783	"P": 953.5	"F": 1}
{"v": 1	"t": 1173803	"P": 961.0	"F": 1}
{"v": 1	"t": 1173823	"P": 971.75	"F": 1}
{"v": 1	"t": 1173844	"P": 959.75	"F": 1}
{"v": 1	"t": 1173864	"P": 952.75	"F": 1}
{"v": 1	"t": 1173884	"P": 969.0	"F": 1}
{"v": 1	"t": 1173905	"P": 967.25	"F": 1}
{"v": 1	"t": 1173925	"P": 956.0	"F": 1}
{"v": 1	"t": 1173945	"P": 954.75	"F": 1}
{"v": 1	"t": 1173966	"P": 970.5	"F": 1}
{"v": 1	"t": 1173986	"P": 965.5	"F": 1}
{"v": 1	"t": 1174006	"P": 955.25	"F": 1}
{"v": 1	"t": 1174027	"P": 957.75	"F": 1}
{"v": 1	"t": 1174047	"P": 971.0	"F": 1}
{"v": 1	"t": 1174067	"P": 962.5	"F": 1}
{"v": 1	"t": 1174088	"P": 954.5	"F": 1}
{"v": 1	"t": 1174108	"P": 960.5	"F": 1}
{"v": 1	"t": 1174128	"P": 973.0	"F": 1}
{"v": 1	"t": 1174149	"P": 962.25	"F": 1}
{"v": 1	"t": 1174169	"P": 951.75	"F": 1}
{"v": 1	"t": 1174189	"P": 962.75	"F": 1}
{"v": 1	"t": 1174210	"P": 971.0	"F": 1	"C": 47.385	"D": 3335	"sn": 54091930088003	"file": "/data/device_log/data0000.out"	"CO2": 1119.361083984375	"Tp": 24.69023895263672	"H": 9.046832084655762}
{"v": 1	"t": 1174231	"P": 968.25	"F": 1}
{"v": 1	"t": 1174251	"P": 958.25	"F": 1}
{"v": 1	"t": 1174272	"P": 957.5	"F": 1}
{"v": 1	"t": 1174292	"P": 971.25	"F": 1}
{"v": 1	"t": 1174312	"P": 960.75	"F": 1}
{"v": 1	"t": 1174333	"P": 953.75	"F": 1}
{"v": 1	"t": 1174353	"P": 961.5	"F": 1}
{"v": 1	"t": 1174373	"P": 972.0	"F": 1}
{"v": 1	"t": 1174394	"P": 960.0	"F": 1}
{"v": 1	"t": 1174414	"P": 952.5	"F": 1}
{"v": 1	"t": 1174434	"P": 966.75	"F": 1}
{"v": 1	"t": 1174455	"P": 969.0	"F": 1}
{"v": 1	"t": 1174475	"P": 957.25	"F": 1}
{"v": 1	"t": 1174495	"P": 953.5	"F": 1}
{"v": 1	"t": 1174516	"P": 969.75	"F": 1}
{"v": 1	"t": 1174536	"P": 961.75	"F": 1}
{"v": 1	"t": 1174556	"P": 957.75	"F": 2}
{"v": 1	"t": 1174577	"P": 974.0	"F": 2}
{"v": 1	"t": 1174597	"P": 987.25	"F": 1}
{"v": 1	"t": 1174617	"P": 983.25	"F": 0}
{"v": 1	"t": 1174638	"P": 978.0	"F": 0}
{"v": 1	"t": 1174658	"P": 993.0	"F": 0}
{"v": 1	"t": 1174678	"P": 988.25	"F": 0}
{"v": 1	"t": 1174699	"P": 971.0	"F": 0}
{"v": 1	"t": 1174719	"P": 968.0	"F": 2}
{"v": 1	"t": 1174739	"P": 977.75	"F": 1}
{"v": 1	"t": 1174760	"P": 976.5	"F": 1}
{"v": 1	"t": 1174780	"P": 970.75	"F": 1}
{"v": 1	"t": 1174800	"P": 964.75	"F": 1}
{"v": 1	"t": 1174821	"P": 984.75	"F": 1}
{"v": 1	"t": 1174841	"P": 979.0	"F": 1}
{"v": 1	"t": 1174861	"P": 968.5	"F": 1}
{"v": 1	"t": 1174882	"P": 965.0	"F": 1}
{"v": 1	"t": 1174902	"P": 982.25	"F": 1}
{"v": 1	"t": 1174922	"P": 978.25	"F": 1}
{"v": 1	"t": 1174943	"P": 966.75	"F": 1}
{"v": 1	"t": 1174963	"P": 966.5	"F": 1}
{"v": 1	"t": 1174983	"P": 983.5	"F": 1}
{"v": 1	"t": 1175004	"P": 974.5	"F": 1}
{"v": 1	"t": 1175024	"P": 962.75	"F": 1}
{"v": 1	"t": 1175044	"P": 974.0	"F": 1}
{"v": 1	"t": 1175065	"P": 980.0	"F": 1}
{"v": 1	"t": 1175085	"P": 969.75	"F": 1}
{"v": 1	"t": 1175105	"P": 962.0	"F": 1}
{"v": 1	"t": 1175126	"P": 976.5	"F": 1}
{"v": 1	"t": 1175146	"P": 978.75	"F": 1}
{"v": 1	"t": 1175166	"P": 966.75	"F": 1}
{"v": 1	"t": 1175187	"P": 963.25	"F": 1}
{"v": 1	"t": 1175207	"P": 980.5	"F": 1}
{"v": 1	"t": 1175227	"P": 975.5	"F": 1	"C": 47.395	"D": 3335	"sn": 54091930088003	"file": "/data/device_log/data0000.out"}
{"v": 1	"t": 1175248	"P": 964.75	"F": 1}
{"v": 1	"t": 1175268	"P": 978.25	"F": 1}
{"v": 1	"t": 1175290	"P": 966.25	"F": 1}
{"v": 1	"t": 1175311	"P": 982.75	"F": 1}
{"v": 1	"t": 1175331	"P": 975.75	"F": 1}
{"v": 1	"t": 1175351	"P": 965.5	"F": 1}
{"v": 1	"t": 1175372	"P": 972.25	"F": 1}
{"v": 1	"t": 1175392	"P": 981.75	"F": 1}
{"v": 1	"t": 1175412	"P": 973.75	"F": 1}
{"v": 1	"t": 1175433	"P": 963.0	"F": 1}
{"v": 1	"t": 1175453	"P": 977.25	"F": 1}
{"v": 1	"t": 1175473	"P": 981.0	"F": 1}
{"v": 1	"t": 1175494	"P": 968.5	"F": 1}
{"v": 1	"t": 1175514	"P": 962.75	"F": 1}
{"v": 1	"t": 1175534	"P": 977.5	"F": 1}
{"v": 1	"t": 1175555	"P": 977.25	"F": 1}
{"v": 1	"t": 1175575	"P": 965.75	"F": 1}
{"v": 1	"t": 1175595	"P": 964.0	"F": 1}
{"v": 1	"t": 1175616	"P": 979.25	"F": 1}
{"v": 1	"t": 1175636	"P": 976.5	"F": 1}
{"v": 1	"t": 1175656	"P": 966.0	"F": 1}
{"v": 1	"t": 1175677	"P": 961.0	"F": 1}
{"v": 1	"t": 1175697	"P": 977.25	"F": 1}
{"v": 1	"t": 1175717	"P": 970.75	"F": 1}
{"v": 1	"t": 1175738	"P": 962.25	"F": 1}
{"v": 1	"t": 1175758	"P": 964.25	"F": 1}
{"v": 1	"t": 1175778	"P": 979.0	"F": 1}
{"v": 1	"t": 1175799	"P": 970.0	"F": 1}
{"v": 1	"t": 1175819	"P": 962.25	"F": 1}
{"v": 1	"t": 1175839	"P": 966.75	"F": 1}
{"v": 1	"t": 1175860	"P": 979.25	"F": 1}
{"v": 1	"t": 1175880	"P": 969.5	"F": 1}
```
