## Supplementary Data Files 1 for "Inexpensive multi-patient respiratory monitoring system for helmet ventilation during COVID-19 pandemic": device_raw_waveforms_expiratory.json (part 3 of 6)

```
{"v": 1	"t": 1175900	"P": 960.25	"F": 1}
{"v": 1	"t": 1175921	"P": 973.5	"F": 1}
{"v": 1	"t": 1175941	"P": 973.0	"F": 1}
{"v": 1	"t": 1175961	"P": 964.25	"F": 1}
{"v": 1	"t": 1175982	"P": 960.25	"F": 1}
{"v": 1	"t": 1176002	"P": 977.25	"F": 1}
{"v": 1	"t": 1176022	"P": 969.25	"F": 1}
{"v": 1	"t": 1176043	"P": 966.0	"F": 1}
{"v": 1	"t": 1176064	"P": 969.5	"F": 1}
{"v": 1	"t": 1176084	"P": 958.5	"F": 1}
{"v": 1	"t": 1176104	"P": 962.75	"F": 1}
{"v": 1	"t": 1176125	"P": 975.75	"F": 1}
{"v": 1	"t": 1176145	"P": 968.0	"F": 1}
{"v": 1	"t": 1176165	"P": 958.25	"F": 1}
{"v": 1	"t": 1176186	"P": 967.25	"F": 1}
{"v": 1	"t": 1176206	"P": 977.25	"F": 1}
{"v": 1	"t": 1176226	"P": 965.5	"F": 1}
{"v": 1	"t": 1176247	"P": 958.0	"F": 1	"C": 47.415	"D": 3335	"sn": 54091930088003	"file": "/data/device_log/data0000.out"	"CO2": 1119.1165771484375	"Tp": 24.703590393066406	"H": 9.1790189743042}
{"v": 1	"t": 1176268	"P": 963.5	"F": 1}
{"v": 1	"t": 1176288	"P": 976.75	"F": 1}
{"v": 1	"t": 1176310	"P": 971.75	"F": 1}
{"v": 1	"t": 1176330	"P": 959.0	"F": 1}
{"v": 1	"t": 1176350	"P": 964.0	"F": 1}
{"v": 1	"t": 1176371	"P": 977.5	"F": 1}
{"v": 1	"t": 1176391	"P": 968.5	"F": 1}
{"v": 1	"t": 1176411	"P": 958.75	"F": 1}
{"v": 1	"t": 1176432	"P": 965.75	"F": 1}
{"v": 1	"t": 1176452	"P": 976.75	"F": 1}
{"v": 1	"t": 1176472	"P": 964.75	"F": 1}
{"v": 1	"t": 1176493	"P": 957.25	"F": 1}
{"v": 1	"t": 1176513	"P": 968.25	"F": 1}
{"v": 1	"t": 1176533	"P": 977.0	"F": 1}
{"v": 1	"t": 1176554	"P": 962.5	"F": 1}
{"v": 1	"t": 1176574	"P": 958.5	"F": 1}
{"v": 1	"t": 1176594	"P": 971.0	"F": 1}
{"v": 1	"t": 1176615	"P": 971.75	"F": 1}
{"v": 1	"t": 1176635	"P": 960.0	"F": 1}
{"v": 1	"t": 1176655	"P": 957.5	"F": 1}
{"v": 1	"t": 1176676	"P": 974.0	"F": 1}
{"v": 1	"t": 1176696	"P": 969.5	"F": 1}
{"v": 1	"t": 1176716	"P": 959.5	"F": 1}
{"v": 1	"t": 1176737	"P": 961.25	"F": 1}
{"v": 1	"t": 1176757	"P": 975.25	"F": 1}
{"v": 1	"t": 1176777	"P": 963.25	"F": 1}
{"v": 1	"t": 1176798	"P": 958.25	"F": 1}
{"v": 1	"t": 1176818	"P": 970.5	"F": 1}
{"v": 1	"t": 1176838	"P": 974.0	"F": 1}
{"v": 1	"t": 1176859	"P": 963.75	"F": 1}
{"v": 1	"t": 1176879	"P": 956.25	"F": 1}
{"v": 1	"t": 1176899	"P": 972.0	"F": 1}
{"v": 1	"t": 1176920	"P": 970.75	"F": 1}
{"v": 1	"t": 1176940	"P": 962.0	"F": 1}
{"v": 1	"t": 1176960	"P": 957.25	"F": 1}
{"v": 1	"t": 1176981	"P": 974.25	"F": 1}
{"v": 1	"t": 1177001	"P": 971.75	"F": 1}
{"v": 1	"t": 1177021	"P": 962.25	"F": 1}
{"v": 1	"t": 1177042	"P": 959.0	"F": 1}
{"v": 1	"t": 1177062	"P": 975.5	"F": 1}
{"v": 1	"t": 1177082	"P": 966.5	"F": 1}
{"v": 1	"t": 1177103	"P": 957.75	"F": 1}
{"v": 1	"t": 1177123	"P": 963.0	"F": 1}
{"v": 1	"t": 1177143	"P": 974.5	"F": 1}
{"v": 1	"t": 1177164	"P": 965.5	"F": 1}
{"v": 1	"t": 1177184	"P": 958.5	"F": 1}
{"v": 1	"t": 1177204	"P": 964.0	"F": 1}
{"v": 1	"t": 1177225	"P": 976.25	"F": 1}
{"v": 1	"t": 1177245	"P": 965.75	"F": 1}
{"v": 1	"t": 1177265	"P": 959.0	"F": 1	"C": 47.425	"D": 3335	"sn": 54091930088003	"file": "/data/device_log/data0000.out"}
{"v": 1	"t": 1177286	"P": 971.5	"F": 1}
{"v": 1	"t": 1177306	"P": 971.5	"F": 1}
{"v": 1	"t": 1177329	"P": 973.25	"F": 1}
{"v": 1	"t": 1177350	"P": 971.75	"F": 1}
{"v": 1	"t": 1177370	"P": 961.25	"F": 1}
{"v": 1	"t": 1177390	"P": 965.5	"F": 1}
{"v": 1	"t": 1177411	"P": 976.25	"F": 1}
{"v": 1	"t": 1177431	"P": 965.25	"F": 1}
{"v": 1	"t": 1177452	"P": 960.5	"F": 1}
{"v": 1	"t": 1177472	"P": 976.25	"F": 1}
{"v": 1	"t": 1177492	"P": 971.0	"F": 1}
{"v": 1	"t": 1177513	"P": 962.5	"F": 1}
{"v": 1	"t": 1177533	"P": 964.75	"F": 1}
{"v": 1	"t": 1177553	"P": 977.5	"F": 1}
{"v": 1	"t": 1177574	"P": 969.0	"F": 1}
{"v": 1	"t": 1177594	"P": 958.75	"F": 1}
{"v": 1	"t": 1177614	"P": 967.75	"F": 1}
{"v": 1	"t": 1177635	"P": 972.75	"F": 1}
{"v": 1	"t": 1177655	"P": 964.0	"F": 1}
{"v": 1	"t": 1177675	"P": 956.25	"F": 1}
{"v": 1	"t": 1177696	"P": 971.75	"F": 1}
{"v": 1	"t": 1177716	"P": 971.25	"F": 1}
{"v": 1	"t": 1177736	"P": 962.0	"F": 1}
{"v": 1	"t": 1177757	"P": 958.25	"F": 1}
{"v": 1	"t": 1177777	"P": 975.25	"F": 1}
{"v": 1	"t": 1177797	"P": 967.0	"F": 1}
{"v": 1	"t": 1177818	"P": 956.75	"F": 1}
{"v": 1	"t": 1177838	"P": 961.0	"F": 1}
{"v": 1	"t": 1177858	"P": 975.75	"F": 1}
{"v": 1	"t": 1177879	"P": 967.25	"F": 1}
{"v": 1	"t": 1177899	"P": 956.0	"F": 1}
{"v": 1	"t": 1177919	"P": 963.25	"F": 1}
{"v": 1	"t": 1177940	"P": 973.75	"F": 1}
{"v": 1	"t": 1177960	"P": 964.0	"F": 1}
{"v": 1	"t": 1177980	"P": 958.25	"F": 1}
{"v": 1	"t": 1178001	"P": 969.25	"F": 1}
{"v": 1	"t": 1178021	"P": 973.0	"F": 1}
{"v": 1	"t": 1178041	"P": 961.0	"F": 1}
{"v": 1	"t": 1178062	"P": 955.5	"F": 1}
{"v": 1	"t": 1178082	"P": 973.5	"F": 1}
{"v": 1	"t": 1178102	"P": 968.75	"F": 1}
{"v": 1	"t": 1178123	"P": 957.75	"F": 1}
{"v": 1	"t": 1178143	"P": 957.5	"F": 1}
{"v": 1	"t": 1178163	"P": 973.0	"F": 1}
{"v": 1	"t": 1178184	"P": 966.25	"F": 1}
{"v": 1	"t": 1178204	"P": 955.75	"F": 1}
{"v": 1	"t": 1178224	"P": 964.75	"F": 1}
{"v": 1	"t": 1178245	"P": 972.0	"F": 1}
{"v": 1	"t": 1178265	"P": 964.25	"F": 1}
{"v": 1	"t": 1178285	"P": 957.0	"F": 1	"C": 47.465	"D": 3335	"sn": 54091930088003	"file": "/data/device_log/data0000.out"	"CO2": 1119.09130859375	"Tp": 24.73296356201172	"H": 9.179144859313965}
{"v": 1	"t": 1178307	"P": 959.0	"F": 1}
{"v": 1	"t": 1178327	"P": 975.75	"F": 1}
{"v": 1	"t": 1178348	"P": 969.25	"F": 1}
{"v": 1	"t": 1178369	"P": 969.25	"F": 1}
{"v": 1	"t": 1178389	"P": 958.75	"F": 1}
{"v": 1	"t": 1178409	"P": 956.0	"F": 1}
{"v": 1	"t": 1178429	"P": 973.5	"F": 1}
{"v": 1	"t": 1178450	"P": 967.5	"F": 1}
{"v": 1	"t": 1178470	"P": 956.5	"F": 1}
{"v": 1	"t": 1178491	"P": 965.5	"F": 1}
{"v": 1	"t": 1178511	"P": 971.0	"F": 1}
{"v": 1	"t": 1178531	"P": 961.75	"F": 1}
{"v": 1	"t": 1178552	"P": 956.75	"F": 1}
{"v": 1	"t": 1178572	"P": 973.0	"F": 1}
{"v": 1	"t": 1178592	"P": 969.0	"F": 1}
{"v": 1	"t": 1178613	"P": 958.0	"F": 1}
{"v": 1	"t": 1178633	"P": 957.5	"F": 1}
{"v": 1	"t": 1178653	"P": 974.5	"F": 1}
{"v": 1	"t": 1178674	"P": 968.0	"F": 1}
{"v": 1	"t": 1178694	"P": 957.5	"F": 1}
{"v": 1	"t": 1178714	"P": 961.25	"F": 1}
{"v": 1	"t": 1178735	"P": 976.75	"F": 1}
{"v": 1	"t": 1178755	"P": 966.5	"F": 1}
{"v": 1	"t": 1178775	"P": 957.5	"F": 1}
{"v": 1	"t": 1178795	"P": 960.0	"F": 1}
{"v": 1	"t": 1178816	"P": 974.5	"F": 1}
{"v": 1	"t": 1178836	"P": 963.75	"F": 1}
{"v": 1	"t": 1178856	"P": 954.0	"F": 1}
{"v": 1	"t": 1178877	"P": 964.75	"F": 1}
{"v": 1	"t": 1178897	"P": 973.5	"F": 1}
{"v": 1	"t": 1178917	"P": 961.0	"F": 1}
{"v": 1	"t": 1178938	"P": 957.25	"F": 1}
{"v": 1	"t": 1178958	"P": 972.25	"F": 1}
{"v": 1	"t": 1178979	"P": 968.75	"F": 1}
{"v": 1	"t": 1178999	"P": 959.75	"F": 1}
{"v": 1	"t": 1179019	"P": 960.5	"F": 1}
{"v": 1	"t": 1179040	"P": 976.0	"F": 1}
{"v": 1	"t": 1179060	"P": 966.75	"F": 1}
{"v": 1	"t": 1179080	"P": 955.25	"F": 1}
{"v": 1	"t": 1179101	"P": 964.25	"F": 1}
{"v": 1	"t": 1179121	"P": 973.25	"F": 1}
{"v": 1	"t": 1179141	"P": 962.5	"F": 1}
{"v": 1	"t": 1179162	"P": 955.25	"F": 1}
{"v": 1	"t": 1179182	"P": 970.5	"F": 1}
{"v": 1	"t": 1179202	"P": 973.25	"F": 1}
{"v": 1	"t": 1179223	"P": 965.0	"F": 1}
{"v": 1	"t": 1179243	"P": 960.5	"F": 1}
{"v": 1	"t": 1179263	"P": 973.0	"F": 1}
{"v": 1	"t": 1179283	"P": 970.25	"F": 1}
{"v": 1	"t": 1179304	"P": 961.5	"F": 1	"C": 47.47	"D": 3335	"sn": 54091930088003	"file": "/data/device_log/data0000.out"}
{"v": 1	"t": 1179324	"P": 963.75	"F": 1}
{"v": 1	"t": 1179345	"P": 970.75	"F": 1}
{"v": 1	"t": 1179366	"P": 961.0	"F": 1}
{"v": 1	"t": 1179387	"P": 966.0	"F": 1}
{"v": 1	"t": 1179407	"P": 974.25	"F": 1}
{"v": 1	"t": 1179427	"P": 965.25	"F": 1}
{"v": 1	"t": 1179448	"P": 958.0	"F": 1}
{"v": 1	"t": 1179468	"P": 971.75	"F": 1}
{"v": 1	"t": 1179488	"P": 973.25	"F": 1}
{"v": 1	"t": 1179509	"P": 961.5	"F": 1}
{"v": 1	"t": 1179529	"P": 960.0	"F": 1}
{"v": 1	"t": 1179549	"P": 975.0	"F": 1}
{"v": 1	"t": 1179570	"P": 966.75	"F": 1}
{"v": 1	"t": 1179590	"P": 956.25	"F": 1}
{"v": 1	"t": 1179611	"P": 964.0	"F": 1}
{"v": 1	"t": 1179631	"P": 974.25	"F": 1}
{"v": 1	"t": 1179651	"P": 962.25	"F": 1}
{"v": 1	"t": 1179672	"P": 955.75	"F": 1}
{"v": 1	"t": 1179692	"P": 970.25	"F": 1}
{"v": 1	"t": 1179712	"P": 970.0	"F": 1}
{"v": 1	"t": 1179733	"P": 959.0	"F": 1}
{"v": 1	"t": 1179753	"P": 959.5	"F": 1}
{"v": 1	"t": 1179773	"P": 974.5	"F": 1}
{"v": 1	"t": 1179794	"P": 966.0	"F": 1}
{"v": 1	"t": 1179814	"P": 956.75	"F": 1}
{"v": 1	"t": 1179835	"P": 973.25	"F": 1}
{"v": 1	"t": 1179855	"P": 954.5	"F": 1}
{"v": 1	"t": 1179876	"P": 972.25	"F": 1}
{"v": 1	"t": 1179896	"P": 970.0	"F": 1}
{"v": 1	"t": 1179916	"P": 959.0	"F": 1}
{"v": 1	"t": 1179937	"P": 957.0	"F": 1}
{"v": 1	"t": 1179957	"P": 971.75	"F": 1}
{"v": 1	"t": 1179977	"P": 965.5	"F": 1}
{"v": 1	"t": 1179998	"P": 955.5	"F": 1}
{"v": 1	"t": 1180018	"P": 971.75	"F": 1}
{"v": 1	"t": 1180038	"P": 969.75	"F": 1}
{"v": 1	"t": 1180059	"P": 958.75	"F": 1}
{"v": 1	"t": 1180079	"P": 964.5	"F": 1}
{"v": 1	"t": 1180100	"P": 972.0	"F": 1}
{"v": 1	"t": 1180120	"P": 960.75	"F": 1}
{"v": 1	"t": 1180140	"P": 955.0	"F": 1}
{"v": 1	"t": 1180161	"P": 968.0	"F": 1}
{"v": 1	"t": 1180181	"P": 971.0	"F": 1}
{"v": 1	"t": 1180201	"P": 961.5	"F": 1}
{"v": 1	"t": 1180222	"P": 956.25	"F": 1}
{"v": 1	"t": 1180242	"P": 972.0	"F": 1}
{"v": 1	"t": 1180262	"P": 969.25	"F": 1}
{"v": 1	"t": 1180283	"P": 960.5	"F": 1}
{"v": 1	"t": 1180303	"P": 957.0	"F": 1}
{"v": 1	"t": 1180323	"P": 973.5	"F": 1	"C": 47.5	"D": 3335	"sn": 54091930088003	"file": "/data/device_log/data0000.out"	"CO2": 1114.78173828125	"Tp": 24.73296356201172	"H": 9.245277404785156}
{"v": 1	"t": 1180345	"P": 969.75	"F": 1}
{"v": 1	"t": 1180365	"P": 965.25	"F": 1}
{"v": 1	"t": 1180386	"P": 958.5	"F": 1}
{"v": 1	"t": 1180407	"P": 960.25	"F": 1}
{"v": 1	"t": 1180427	"P": 972.25	"F": 1}
{"v": 1	"t": 1180447	"P": 963.5	"F": 1}
{"v": 1	"t": 1180468	"P": 955.25	"F": 1}
{"v": 1	"t": 1180488	"P": 965.0	"F": 1}
{"v": 1	"t": 1180508	"P": 971.5	"F": 1}
{"v": 1	"t": 1180529	"P": 962.0	"F": 1}
{"v": 1	"t": 1180549	"P": 955.75	"F": 1}
{"v": 1	"t": 1180569	"P": 968.5	"F": 1}
{"v": 1	"t": 1180590	"P": 970.75	"F": 1}
{"v": 1	"t": 1180610	"P": 958.75	"F": 1}
{"v": 1	"t": 1180630	"P": 958.0	"F": 1}
{"v": 1	"t": 1180651	"P": 973.25	"F": 1}
{"v": 1	"t": 1180671	"P": 968.0	"F": 1}
{"v": 1	"t": 1180691	"P": 956.5	"F": 1}
{"v": 1	"t": 1180712	"P": 964.75	"F": 1}
{"v": 1	"t": 1180732	"P": 974.0	"F": 1}
{"v": 1	"t": 1180752	"P": 962.5	"F": 1}
{"v": 1	"t": 1180773	"P": 956.25	"F": 1}
{"v": 1	"t": 1180793	"P": 970.0	"F": 1}
{"v": 1	"t": 1180813	"P": 969.75	"F": 1}
{"v": 1	"t": 1180834	"P": 960.0	"F": 1}
{"v": 1	"t": 1180854	"P": 955.75	"F": 1}
{"v": 1	"t": 1180874	"P": 971.75	"F": 1}
{"v": 1	"t": 1180895	"P": 969.0	"F": 1}
{"v": 1	"t": 1180915	"P": 957.0	"F": 1}
{"v": 1	"t": 1180935	"P": 958.25	"F": 1}
{"v": 1	"t": 1180956	"P": 972.25	"F": 1}
{"v": 1	"t": 1180976	"P": 967.5	"F": 1}
{"v": 1	"t": 1180996	"P": 958.5	"F": 1}
{"v": 1	"t": 1181017	"P": 959.25	"F": 1}
{"v": 1	"t": 1181037	"P": 975.0	"F": 1}
{"v": 1	"t": 1181057	"P": 966.5	"F": 1}
{"v": 1	"t": 1181078	"P": 958.0	"F": 1}
{"v": 1	"t": 1181098	"P": 964.5	"F": 1}
{"v": 1	"t": 1181118	"P": 973.0	"F": 1}
{"v": 1	"t": 1181139	"P": 965.5	"F": 1}
{"v": 1	"t": 1181159	"P": 957.25	"F": 1}
{"v": 1	"t": 1181179	"P": 968.75	"F": 1}
{"v": 1	"t": 1181200	"P": 972.75	"F": 1}
{"v": 1	"t": 1181220	"P": 962.75	"F": 1}
{"v": 1	"t": 1181240	"P": 958.5	"F": 1}
{"v": 1	"t": 1181261	"P": 972.0	"F": 1}
{"v": 1	"t": 1181281	"P": 973.5	"F": 1}
{"v": 1	"t": 1181301	"P": 962.5	"F": 1}
{"v": 1	"t": 1181322	"P": 960.25	"F": 1}
{"v": 1	"t": 1181342	"P": 975.25	"F": 1	"C": 47.51	"D": 3335	"sn": 54091930088003	"file": "/data/device_log/data0000.out"}
{"v": 1	"t": 1181363	"P": 966.25	"F": 1}
{"v": 1	"t": 1181383	"P": 963.0	"F": 1}
{"v": 1	"t": 1181405	"P": 961.25	"F": 1}
{"v": 1	"t": 1181426	"P": 965.0	"F": 1}
{"v": 1	"t": 1181446	"P": 974.5	"F": 1}
{"v": 1	"t": 1181466	"P": 963.75	"F": 1}
{"v": 1	"t": 1181487	"P": 959.75	"F": 1}
{"v": 1	"t": 1181507	"P": 974.0	"F": 1}
{"v": 1	"t": 1181527	"P": 969.75	"F": 1}
{"v": 1	"t": 1181548	"P": 958.5	"F": 1}
{"v": 1	"t": 1181568	"P": 961.5	"F": 1}
{"v": 1	"t": 1181588	"P": 975.5	"F": 1}
{"v": 1	"t": 1181609	"P": 966.75	"F": 1}
{"v": 1	"t": 1181629	"P": 957.0	"F": 1}
{"v": 1	"t": 1181649	"P": 965.25	"F": 1}
{"v": 1	"t": 1181670	"P": 972.25	"F": 1}
{"v": 1	"t": 1181690	"P": 961.75	"F": 1}
{"v": 1	"t": 1181710	"P": 954.75	"F": 1}
{"v": 1	"t": 1181731	"P": 969.75	"F": 1}
{"v": 1	"t": 1181751	"P": 971.0	"F": 1}
{"v": 1	"t": 1181771	"P": 960.5	"F": 1}
{"v": 1	"t": 1181792	"P": 955.75	"F": 1}
{"v": 1	"t": 1181812	"P": 971.5	"F": 1}
{"v": 1	"t": 1181832	"P": 968.75	"F": 1}
{"v": 1	"t": 1181853	"P": 960.0	"F": 1}
{"v": 1	"t": 1181873	"P": 959.0	"F": 1}
{"v": 1	"t": 1181893	"P": 974.0	"F": 1}
{"v": 1	"t": 1181914	"P": 968.75	"F": 1}
{"v": 1	"t": 1181934	"P": 958.25	"F": 1}
{"v": 1	"t": 1181954	"P": 960.75	"F": 1}
{"v": 1	"t": 1181975	"P": 974.75	"F": 1}
{"v": 1	"t": 1181995	"P": 964.0	"F": 1}
{"v": 1	"t": 1182015	"P": 954.25	"F": 1}
{"v": 1	"t": 1182036	"P": 968.75	"F": 1}
{"v": 1	"t": 1182056	"P": 968.5	"F": 1}
{"v": 1	"t": 1182076	"P": 958.75	"F": 1}
{"v": 1	"t": 1182097	"P": 962.0	"F": 1}
{"v": 1	"t": 1182117	"P": 974.75	"F": 1}
{"v": 1	"t": 1182137	"P": 965.0	"F": 1}
{"v": 1	"t": 1182158	"P": 954.75	"F": 1}
{"v": 1	"t": 1182178	"P": 963.5	"F": 1}
{"v": 1	"t": 1182198	"P": 972.25	"F": 1}
{"v": 1	"t": 1182219	"P": 961.75	"F": 1}
{"v": 1	"t": 1182239	"P": 956.0	"F": 1}
{"v": 1	"t": 1182259	"P": 969.25	"F": 1}
{"v": 1	"t": 1182280	"P": 973.75	"F": 1}
{"v": 1	"t": 1182300	"P": 960.5	"F": 1}
{"v": 1	"t": 1182320	"P": 953.5	"F": 1}
{"v": 1	"t": 1182341	"P": 971.0	"F": 1}
{"v": 1	"t": 1182361	"P": 970.75	"F": 1	"C": 47.515	"D": 3335	"sn": 54091930088003	"file": "/data/device_log/data0000.out"	"CO2": 1117.5350341796875	"Tp": 24.77569580078125	"H": 9.381138801574707}
{"v": 1	"t": 1182382	"P": 970.25	"F": 1}
{"v": 1	"t": 1182403	"P": 956.0	"F": 1}
{"v": 1	"t": 1182424	"P": 962.5	"F": 1}
{"v": 1	"t": 1182444	"P": 954.0	"F": 1}
{"v": 1	"t": 1182464	"P": 966.5	"F": 1}
{"v": 1	"t": 1182485	"P": 973.5	"F": 1}
{"v": 1	"t": 1182505	"P": 961.75	"F": 1}
{"v": 1	"t": 1182525	"P": 960.25	"F": 1}
{"v": 1	"t": 1182546	"P": 970.75	"F": 1}
{"v": 1	"t": 1182566	"P": 966.5	"F": 1}
{"v": 1	"t": 1182586	"P": 955.5	"F": 1}
{"v": 1	"t": 1182607	"P": 964.5	"F": 1}
{"v": 1	"t": 1182627	"P": 972.0	"F": 1}
{"v": 1	"t": 1182647	"P": 960.75	"F": 1}
{"v": 1	"t": 1182668	"P": 956.75	"F": 1}
{"v": 1	"t": 1182688	"P": 971.5	"F": 1}
{"v": 1	"t": 1182709	"P": 968.0	"F": 1}
{"v": 1	"t": 1182729	"P": 957.0	"F": 1}
{"v": 1	"t": 1182749	"P": 960.75	"F": 1}
{"v": 1	"t": 1182770	"P": 975.5	"F": 1}
{"v": 1	"t": 1182790	"P": 963.0	"F": 1}
{"v": 1	"t": 1182810	"P": 954.75	"F": 1}
{"v": 1	"t": 1182831	"P": 968.5	"F": 1}
{"v": 1	"t": 1182851	"P": 972.75	"F": 1}
{"v": 1	"t": 1182871	"P": 961.75	"F": 1}
{"v": 1	"t": 1182892	"P": 957.5	"F": 1}
{"v": 1	"t": 1182912	"P": 972.5	"F": 1}
{"v": 1	"t": 1182932	"P": 971.25	"F": 1}
{"v": 1	"t": 1182953	"P": 959.25	"F": 1}
{"v": 1	"t": 1182973	"P": 957.25	"F": 1}
{"v": 1	"t": 1182993	"P": 972.5	"F": 1}
{"v": 1	"t": 1183014	"P": 969.0	"F": 1}
{"v": 1	"t": 1183034	"P": 957.0	"F": 1}
{"v": 1	"t": 1183054	"P": 962.25	"F": 1}
{"v": 1	"t": 1183075	"P": 975.0	"F": 1}
{"v": 1	"t": 1183095	"P": 969.25	"F": 1}
{"v": 1	"t": 1183115	"P": 959.0	"F": 1}
{"v": 1	"t": 1183136	"P": 965.75	"F": 1}
{"v": 1	"t": 1183156	"P": 975.75	"F": 1}
{"v": 1	"t": 1183176	"P": 967.25	"F": 1}
{"v": 1	"t": 1183196	"P": 956.5	"F": 1}
{"v": 1	"t": 1183217	"P": 971.5	"F": 1}
{"v": 1	"t": 1183237	"P": 974.75	"F": 1}
{"v": 1	"t": 1183257	"P": 967.0	"F": 1}
{"v": 1	"t": 1183278	"P": 959.5	"F": 1}
{"v": 1	"t": 1183298	"P": 974.0	"F": 1}
{"v": 1	"t": 1183318	"P": 973.25	"F": 1}
{"v": 1	"t": 1183339	"P": 960.5	"F": 1}
{"v": 1	"t": 1183359	"P": 957.5	"F": 1}
{"v": 1	"t": 1183380	"P": 976.0	"F": 1	"C": 47.53	"D": 3335	"sn": 54091930088003	"file": "/data/device_log/data0000.out"}
{"v": 1	"t": 1183400	"P": 963.75	"F": 1}
{"v": 1	"t": 1183421	"P": 965.25	"F": 1}
{"v": 1	"t": 1183443	"P": 960.25	"F": 1}
{"v": 1	"t": 1183463	"P": 973.25	"F": 1}
{"v": 1	"t": 1183484	"P": 966.5	"F": 1}
{"v": 1	"t": 1183504	"P": 957.5	"F": 1}
{"v": 1	"t": 1183524	"P": 966.5	"F": 1}
{"v": 1	"t": 1183545	"P": 971.0	"F": 1}
{"v": 1	"t": 1183565	"P": 959.75	"F": 1}
{"v": 1	"t": 1183585	"P": 956.25	"F": 1}
{"v": 1	"t": 1183606	"P": 972.25	"F": 1}
{"v": 1	"t": 1183626	"P": 970.75	"F": 1}
{"v": 1	"t": 1183646	"P": 956.75	"F": 1}
{"v": 1	"t": 1183667	"P": 962.5	"F": 1}
{"v": 1	"t": 1183687	"P": 970.5	"F": 1}
{"v": 1	"t": 1183708	"P": 958.5	"F": 1}
{"v": 1	"t": 1183728	"P": 960.5	"F": 1}
{"v": 1	"t": 1183748	"P": 974.5	"F": 1}
{"v": 1	"t": 1183769	"P": 964.75	"F": 1}
{"v": 1	"t": 1183789	"P": 955.0	"F": 1}
{"v": 1	"t": 1183809	"P": 969.5	"F": 1}
{"v": 1	"t": 1183830	"P": 971.0	"F": 1}
{"v": 1	"t": 1183850	"P": 960.0	"F": 1}
{"v": 1	"t": 1183870	"P": 958.5	"F": 1}
{"v": 1	"t": 1183891	"P": 972.75	"F": 1}
{"v": 1	"t": 1183911	"P": 967.75	"F": 1}
{"v": 1	"t": 1183931	"P": 956.5	"F": 1}
{"v": 1	"t": 1183952	"P": 962.5	"F": 1}
{"v": 1	"t": 1183972	"P": 975.0	"F": 1}
{"v": 1	"t": 1183992	"P": 963.0	"F": 1}
{"v": 1	"t": 1184013	"P": 955.5	"F": 1}
{"v": 1	"t": 1184033	"P": 966.75	"F": 1}
{"v": 1	"t": 1184053	"P": 971.25	"F": 1}
{"v": 1	"t": 1184074	"P": 959.5	"F": 1}
{"v": 1	"t": 1184094	"P": 958.0	"F": 1}
{"v": 1	"t": 1184114	"P": 973.25	"F": 1}
{"v": 1	"t": 1184135	"P": 969.0	"F": 1}
{"v": 1	"t": 1184155	"P": 958.75	"F": 1}
{"v": 1	"t": 1184175	"P": 957.75	"F": 1}
{"v": 1	"t": 1184196	"P": 974.75	"F": 1}
{"v": 1	"t": 1184216	"P": 966.75	"F": 1}
{"v": 1	"t": 1184236	"P": 957.75	"F": 1}
{"v": 1	"t": 1184257	"P": 959.0	"F": 1}
{"v": 1	"t": 1184277	"P": 974.5	"F": 1}
{"v": 1	"t": 1184297	"P": 968.5	"F": 1}
{"v": 1	"t": 1184318	"P": 955.25	"F": 1}
{"v": 1	"t": 1184338	"P": 961.0	"F": 1}
{"v": 1	"t": 1184358	"P": 975.5	"F": 1}
{"v": 1	"t": 1184379	"P": 965.75	"F": 1}
{"v": 1	"t": 1184399	"P": 956.75	"F": 1	"C": 47.57	"D": 3335	"sn": 54091930088003	"file": "/data/device_log/data0000.out"	"CO2": 1112.936767578125	"Tp": 24.77569580078125	"H": 9.330649375915527}
{"v": 1	"t": 1184420	"P": 956.5	"F": 1}
{"v": 1	"t": 1184441	"P": 968.75	"F": 1}
{"v": 1	"t": 1184462	"P": 958.25	"F": 1}
{"v": 1	"t": 1184482	"P": 956.25	"F": 1}
{"v": 1	"t": 1184502	"P": 965.75	"F": 1}
{"v": 1	"t": 1184523	"P": 957.0	"F": 1}
{"v": 1	"t": 1184543	"P": 965.5	"F": 1}
{"v": 1	"t": 1184563	"P": 973.0	"F": 1}
{"v": 1	"t": 1184584	"P": 962.75	"F": 1}
{"v": 1	"t": 1184604	"P": 957.0	"F": 1}
{"v": 1	"t": 1184624	"P": 950.0	"F": 1}
{"v": 1	"t": 1184645	"P": 969.75	"F": 1}
{"v": 1	"t": 1184665	"P": 961.0	"F": 1}
{"v": 1	"t": 1184685	"P": 959.0	"F": 1}
{"v": 1	"t": 1184706	"P": 974.25	"F": 1}
{"v": 1	"t": 1184726	"P": 968.75	"F": 1}
{"v": 1	"t": 1184746	"P": 957.5	"F": 1}
{"v": 1	"t": 1184767	"P": 962.5	"F": 1}
{"v": 1	"t": 1184787	"P": 975.25	"F": 1}
{"v": 1	"t": 1184807	"P": 964.75	"F": 1}
{"v": 1	"t": 1184828	"P": 957.25	"F": 1}
{"v": 1	"t": 1184848	"P": 964.25	"F": 1}
{"v": 1	"t": 1184868	"P": 973.5	"F": 1}
{"v": 1	"t": 1184889	"P": 962.75	"F": 1}
{"v": 1	"t": 1184909	"P": 956.5	"F": 1}
{"v": 1	"t": 1184929	"P": 971.5	"F": 1}
{"v": 1	"t": 1184950	"P": 972.25	"F": 1}
{"v": 1	"t": 1184970	"P": 960.25	"F": 1}
{"v": 1	"t": 1184990	"P": 957.75	"F": 1}
{"v": 1	"t": 1185011	"P": 973.75	"F": 1}
{"v": 1	"t": 1185031	"P": 971.75	"F": 1}
{"v": 1	"t": 1185051	"P": 960.75	"F": 1}
{"v": 1	"t": 1185072	"P": 961.75	"F": 1}
{"v": 1	"t": 1185092	"P": 976.5	"F": 1}
{"v": 1	"t": 1185112	"P": 970.5	"F": 1}
{"v": 1	"t": 1185133	"P": 962.0	"F": 1}
{"v": 1	"t": 1185153	"P": 962.5	"F": 1}
{"v": 1	"t": 1185173	"P": 977.5	"F": 1}
{"v": 1	"t": 1185194	"P": 968.0	"F": 1}
{"v": 1	"t": 1185214	"P": 958.0	"F": 1}
{"v": 1	"t": 1185234	"P": 968.25	"F": 1}
{"v": 1	"t": 1185255	"P": 974.25	"F": 1}
{"v": 1	"t": 1185275	"P": 964.25	"F": 1}
{"v": 1	"t": 1185295	"P": 958.75	"F": 1}
{"v": 1	"t": 1185316	"P": 974.25	"F": 1}
{"v": 1	"t": 1185336	"P": 971.5	"F": 1}
{"v": 1	"t": 1185356	"P": 959.75	"F": 1}
{"v": 1	"t": 1185377	"P": 962.5	"F": 1}
{"v": 1	"t": 1185397	"P": 977.5	"F": 1}
{"v": 1	"t": 1185417	"P": 966.75	"F": 1	"C": 47.55	"D": 3335	"sn": 54091930088003	"file": "/data/device_log/data0000.out"}
{"v": 1	"t": 1185438	"P": 956.75	"F": 1}
{"v": 1	"t": 1185458	"P": 974.5	"F": 1}
{"v": 1	"t": 1185480	"P": 958.25	"F": 1}
{"v": 1	"t": 1185501	"P": 974.75	"F": 1}
{"v": 1	"t": 1185521	"P": 967.5	"F": 1}
{"v": 1	"t": 1185541	"P": 958.0	"F": 1}
{"v": 1	"t": 1185562	"P": 961.0	"F": 1}
{"v": 1	"t": 1185582	"P": 973.75	"F": 1}
{"v": 1	"t": 1185602	"P": 966.75	"F": 1}
{"v": 1	"t": 1185623	"P": 956.75	"F": 1}
{"v": 1	"t": 1185643	"P": 964.25	"F": 1}
{"v": 1	"t": 1185663	"P": 974.0	"F": 1}
{"v": 1	"t": 1185684	"P": 965.25	"F": 1}
{"v": 1	"t": 1185704	"P": 956.75	"F": 1}
{"v": 1	"t": 1185724	"P": 966.75	"F": 1}
{"v": 1	"t": 1185745	"P": 973.25	"F": 1}
{"v": 1	"t": 1185765	"P": 962.75	"F": 1}
{"v": 1	"t": 1185785	"P": 956.0	"F": 1}
{"v": 1	"t": 1185806	"P": 970.5	"F": 1}
{"v": 1	"t": 1185826	"P": 970.25	"F": 1}
{"v": 1	"t": 1185846	"P": 960.75	"F": 1}
{"v": 1	"t": 1185867	"P": 956.75	"F": 1}
{"v": 1	"t": 1185887	"P": 974.5	"F": 1}
{"v": 1	"t": 1185907	"P": 968.5	"F": 1}
{"v": 1	"t": 1185928	"P": 959.75	"F": 1}
{"v": 1	"t": 1185948	"P": 961.25	"F": 1}
{"v": 1	"t": 1185968	"P": 977.0	"F": 1}
{"v": 1	"t": 1185989	"P": 965.75	"F": 1}
{"v": 1	"t": 1186009	"P": 954.5	"F": 1}
{"v": 1	"t": 1186029	"P": 968.75	"F": 1}
{"v": 1	"t": 1186050	"P": 971.75	"F": 1}
{"v": 1	"t": 1186070	"P": 961.25	"F": 1}
{"v": 1	"t": 1186090	"P": 958.5	"F": 1}
{"v": 1	"t": 1186111	"P": 975.5	"F": 1}
{"v": 1	"t": 1186131	"P": 967.75	"F": 1}
{"v": 1	"t": 1186151	"P": 956.75	"F": 1}
{"v": 1	"t": 1186172	"P": 963.0	"F": 1}
{"v": 1	"t": 1186192	"P": 975.25	"F": 1}
{"v": 1	"t": 1186212	"P": 965.75	"F": 1}
{"v": 1	"t": 1186233	"P": 957.25	"F": 1}
{"v": 1	"t": 1186253	"P": 963.25	"F": 1}
{"v": 1	"t": 1186273	"P": 975.0	"F": 1}
{"v": 1	"t": 1186294	"P": 964.25	"F": 1}
{"v": 1	"t": 1186314	"P": 956.25	"F": 1}
{"v": 1	"t": 1186334	"P": 965.0	"F": 1}
{"v": 1	"t": 1186355	"P": 973.5	"F": 1}
{"v": 1	"t": 1186375	"P": 963.25	"F": 1}
{"v": 1	"t": 1186395	"P": 953.75	"F": 1}
{"v": 1	"t": 1186416	"P": 968.0	"F": 1}
{"v": 1	"t": 1186436	"P": 973.5	"F": 1	"C": 47.57	"D": 3335	"sn": 54091930088003	"file": "/data/device_log/data0000.out"	"CO2": 1107.921142578125	"Tp": 24.81842041015625	"H": 9.381210327148438}
{"v": 1	"t": 1186457	"P": 971.5	"F": 1}
{"v": 1	"t": 1186478	"P": 959.5	"F": 1}
{"v": 1	"t": 1186499	"P": 966.5	"F": 1}
{"v": 1	"t": 1186519	"P": 956.5	"F": 1}
{"v": 1	"t": 1186539	"P": 962.25	"F": 1}
{"v": 1	"t": 1186560	"P": 977.5	"F": 1}
{"v": 1	"t": 1186580	"P": 964.5	"F": 1}
{"v": 1	"t": 1186600	"P": 959.0	"F": 1}
{"v": 1	"t": 1186621	"P": 971.5	"F": 1}
{"v": 1	"t": 1186641	"P": 969.0	"F": 1}
{"v": 1	"t": 1186661	"P": 956.0	"F": 1}
{"v": 1	"t": 1186682	"P": 964.25	"F": 1}
{"v": 1	"t": 1186702	"P": 971.0	"F": 1}
{"v": 1	"t": 1186723	"P": 961.75	"F": 1}
{"v": 1	"t": 1186743	"P": 957.5	"F": 1}
{"v": 1	"t": 1186763	"P": 975.75	"F": 1}
{"v": 1	"t": 1186784	"P": 963.5	"F": 1}
{"v": 1	"t": 1186804	"P": 955.5	"F": 1}
{"v": 1	"t": 1186824	"P": 964.5	"F": 1}
{"v": 1	"t": 1186845	"P": 975.0	"F": 1}
{"v": 1	"t": 1186865	"P": 963.75	"F": 1}
{"v": 1	"t": 1186885	"P": 956.5	"F": 1}
{"v": 1	"t": 1186906	"P": 970.75	"F": 1}
{"v": 1	"t": 1186926	"P": 973.25	"F": 1}
{"v": 1	"t": 1186946	"P": 962.5	"F": 1}
{"v": 1	"t": 1186967	"P": 957.5	"F": 1}
{"v": 1	"t": 1186987	"P": 973.75	"F": 1}
{"v": 1	"t": 1187007	"P": 973.0	"F": 1}
{"v": 1	"t": 1187028	"P": 964.5	"F": 1}
{"v": 1	"t": 1187048	"P": 958.5	"F": 1}
{"v": 1	"t": 1187068	"P": 973.25	"F": 1}
{"v": 1	"t": 1187089	"P": 969.0	"F": 1}
{"v": 1	"t": 1187109	"P": 961.0	"F": 1}
{"v": 1	"t": 1187129	"P": 962.25	"F": 1}
{"v": 1	"t": 1187149	"P": 976.5	"F": 1}
{"v": 1	"t": 1187170	"P": 970.75	"F": 1}
{"v": 1	"t": 1187190	"P": 962.5	"F": 1}
{"v": 1	"t": 1187210	"P": 963.25	"F": 1}
{"v": 1	"t": 1187231	"P": 975.25	"F": 1}
{"v": 1	"t": 1187251	"P": 969.25	"F": 1}
{"v": 1	"t": 1187271	"P": 960.5	"F": 1}
{"v": 1	"t": 1187292	"P": 962.75	"F": 1}
{"v": 1	"t": 1187312	"P": 976.0	"F": 1}
{"v": 1	"t": 1187332	"P": 966.0	"F": 1}
{"v": 1	"t": 1187353	"P": 957.5	"F": 0}
{"v": 1	"t": 1187373	"P": 968.0	"F": 1}
{"v": 1	"t": 1187393	"P": 973.75	"F": 1}
{"v": 1	"t": 1187414	"P": 962.75	"F": 1}
{"v": 1	"t": 1187434	"P": 957.75	"F": 1}
{"v": 1	"t": 1187454	"P": 973.25	"F": 1	"C": 47.58	"D": 3335	"sn": 54091930088003	"file": "/data/device_log/data0000.out"}
{"v": 1	"t": 1187475	"P": 967.75	"F": 1}
{"v": 1	"t": 1187495	"P": 957.5	"F": 1}
{"v": 1	"t": 1187516	"P": 971.75	"F": 1}
{"v": 1	"t": 1187536	"P": 961.5	"F": 1}
{"v": 1	"t": 1187557	"P": 961.0	"F": 1}
{"v": 1	"t": 1187577	"P": 974.75	"F": 1}
{"v": 1	"t": 1187598	"P": 962.25	"F": 1}
{"v": 1	"t": 1187618	"P": 957.0	"F": 1}
{"v": 1	"t": 1187638	"P": 975.0	"F": 1}
{"v": 1	"t": 1187659	"P": 965.5	"F": 1}
{"v": 1	"t": 1187679	"P": 956.5	"F": 1}
{"v": 1	"t": 1187699	"P": 971.25	"F": 1}
{"v": 1	"t": 1187720	"P": 967.25	"F": 1}
{"v": 1	"t": 1187740	"P": 957.0	"F": 1}
{"v": 1	"t": 1187761	"P": 975.25	"F": 1}
{"v": 1	"t": 1187781	"P": 967.5	"F": 1}
{"v": 1	"t": 1187801	"P": 956.0	"F": 1}
{"v": 1	"t": 1187822	"P": 966.75	"F": 1}
{"v": 1	"t": 1187842	"P": 970.5	"F": 1}
{"v": 1	"t": 1187863	"P": 958.75	"F": 1}
{"v": 1	"t": 1187883	"P": 960.5	"F": 1}
{"v": 1	"t": 1187903	"P": 976.0	"F": 1}
{"v": 1	"t": 1187924	"P": 963.5	"F": 1}
{"v": 1	"t": 1187944	"P": 958.0	"F": 1}
{"v": 1	"t": 1187965	"P": 975.75	"F": 1}
{"v": 1	"t": 1187985	"P": 966.0	"F": 1}
{"v": 1	"t": 1188005	"P": 958.0	"F": 1}
{"v": 1	"t": 1188026	"P": 971.25	"F": 1}
{"v": 1	"t": 1188046	"P": 971.25	"F": 1}
{"v": 1	"t": 1188066	"P": 959.25	"F": 1}
{"v": 1	"t": 1188087	"P": 963.25	"F": 1}
{"v": 1	"t": 1188107	"P": 975.25	"F": 1}
{"v": 1	"t": 1188128	"P": 963.0	"F": 1}
{"v": 1	"t": 1188148	"P": 955.75	"F": 1}
{"v": 1	"t": 1188168	"P": 972.75	"F": 1}
{"v": 1	"t": 1188189	"P": 966.75	"F": 1}
{"v": 1	"t": 1188209	"P": 956.0	"F": 1}
{"v": 1	"t": 1188229	"P": 967.75	"F": 1}
{"v": 1	"t": 1188250	"P": 971.25	"F": 1}
{"v": 1	"t": 1188270	"P": 960.75	"F": 1}
{"v": 1	"t": 1188290	"P": 961.25	"F": 1}
{"v": 1	"t": 1188311	"P": 976.5	"F": 1}
{"v": 1	"t": 1188331	"P": 964.75	"F": 1}
{"v": 1	"t": 1188352	"P": 958.25	"F": 1}
{"v": 1	"t": 1188372	"P": 973.25	"F": 1}
{"v": 1	"t": 1188392	"P": 969.5	"F": 1}
{"v": 1	"t": 1188413	"P": 958.75	"F": 1}
{"v": 1	"t": 1188433	"P": 964.75	"F": 1}
{"v": 1	"t": 1188453	"P": 975.25	"F": 1}
{"v": 1	"t": 1188474	"P": 963.0	"F": 1	"C": 47.64	"D": 3334	"sn": 54091930088003	"file": "/data/device_log/data0000.out"	"CO2": 1107.731201171875	"Tp": 24.789047241210938	"H": 9.501482963562012}
{"v": 1	"t": 1188495	"P": 959.0	"F": 1}
{"v": 1	"t": 1188516	"P": 974.0	"F": 1}
{"v": 1	"t": 1188538	"P": 959.0	"F": 1}
{"v": 1	"t": 1188558	"P": 974.25	"F": 1}
{"v": 1	"t": 1188579	"P": 970.75	"F": 1}
{"v": 1	"t": 1188599	"P": 959.25	"F": 1}
{"v": 1	"t": 1188619	"P": 969.75	"F": 1}
{"v": 1	"t": 1188640	"P": 970.75	"F": 1}
{"v": 1	"t": 1188660	"P": 960.75	"F": 1}
{"v": 1	"t": 1188681	"P": 965.25	"F": 1}
{"v": 1	"t": 1188701	"P": 973.5	"F": 1}
{"v": 1	"t": 1188721	"P": 962.75	"F": 1}
{"v": 1	"t": 1188742	"P": 960.5	"F": 1}
{"v": 1	"t": 1188762	"P": 974.75	"F": 1}
{"v": 1	"t": 1188782	"P": 968.0	"F": 1}
{"v": 1	"t": 1188803	"P": 957.25	"F": 1}
{"v": 1	"t": 1188823	"P": 969.5	"F": 1}
{"v": 1	"t": 1188844	"P": 972.5	"F": 1}
{"v": 1	"t": 1188864	"P": 960.75	"F": 1}
{"v": 1	"t": 1188884	"P": 961.25	"F": 1}
{"v": 1	"t": 1188905	"P": 977.0	"F": 1}
{"v": 1	"t": 1188925	"P": 967.0	"F": 1}
{"v": 1	"t": 1188945	"P": 958.25	"F": 1}
{"v": 1	"t": 1188966	"P": 976.0	"F": 1}
{"v": 1	"t": 1188986	"P": 973.5	"F": 1}
{"v": 1	"t": 1189006	"P": 960.75	"F": 1}
{"v": 1	"t": 1189027	"P": 967.75	"F": 1}
{"v": 1	"t": 1189047	"P": 977.75	"F": 1}
{"v": 1	"t": 1189068	"P": 966.5	"F": 1}
{"v": 1	"t": 1189088	"P": 963.75	"F": 1}
{"v": 1	"t": 1189108	"P": 978.25	"F": 1}
{"v": 1	"t": 1189129	"P": 971.0	"F": 1}
{"v": 1	"t": 1189149	"P": 962.0	"F": 1}
{"v": 1	"t": 1189169	"P": 975.0	"F": 1}
{"v": 1	"t": 1189190	"P": 975.5	"F": 1}
{"v": 1	"t": 1189210	"P": 963.75	"F": 1}
{"v": 1	"t": 1189231	"P": 970.0	"F": 1}
{"v": 1	"t": 1189251	"P": 977.25	"F": 1}
{"v": 1	"t": 1189271	"P": 965.0	"F": 1}
{"v": 1	"t": 1189292	"P": 965.0	"F": 1}
{"v": 1	"t": 1189312	"P": 974.5	"F": 1}
{"v": 1	"t": 1189332	"P": 967.25	"F": 1}
{"v": 1	"t": 1189353	"P": 961.0	"F": 1}
{"v": 1	"t": 1189373	"P": 976.25	"F": 1}
{"v": 1	"t": 1189394	"P": 969.75	"F": 1}
{"v": 1	"t": 1189414	"P": 961.0	"F": 1}
{"v": 1	"t": 1189434	"P": 972.5	"F": 1}
{"v": 1	"t": 1189455	"P": 972.75	"F": 1}
{"v": 1	"t": 1189475	"P": 961.25	"F": 1}
{"v": 1	"t": 1189496	"P": 964.75	"F": 1	"C": 47.61	"D": 3334	"sn": 54091930088003	"file": "/data/device_log/data0000.out"}
{"v": 1	"t": 1189516	"P": 968.75	"F": 1}
{"v": 1	"t": 1189537	"P": 961.25	"F": 1}
{"v": 1	"t": 1189559	"P": 962.5	"F": 1}
{"v": 1	"t": 1189579	"P": 961.25	"F": 1}
{"v": 1	"t": 1189600	"P": 976.5	"F": 1}
{"v": 1	"t": 1189620	"P": 967.0	"F": 1}
{"v": 1	"t": 1189640	"P": 959.75	"F": 1}
{"v": 1	"t": 1189661	"P": 975.5	"F": 1}
{"v": 1	"t": 1189681	"P": 971.75	"F": 1}
{"v": 1	"t": 1189701	"P": 961.25	"F": 1}
{"v": 1	"t": 1189722	"P": 969.0	"F": 1}
{"v": 1	"t": 1189742	"P": 975.0	"F": 1}
{"v": 1	"t": 1189763	"P": 963.75	"F": 1}
{"v": 1	"t": 1189783	"P": 960.75	"F": 1}
{"v": 1	"t": 1189803	"P": 977.5	"F": 1}
{"v": 1	"t": 1189824	"P": 968.0	"F": 1}
{"v": 1	"t": 1189844	"P": 960.75	"F": 1}
{"v": 1	"t": 1189864	"P": 969.25	"F": 1}
{"v": 1	"t": 1189885	"P": 974.75	"F": 1}
{"v": 1	"t": 1189905	"P": 964.25	"F": 1}
{"v": 1	"t": 1189925	"P": 962.25	"F": 1}
{"v": 1	"t": 1189946	"P": 977.25	"F": 1}
{"v": 1	"t": 1189966	"P": 967.75	"F": 1}
{"v": 1	"t": 1189987	"P": 958.75	"F": 1}
{"v": 1	"t": 1190007	"P": 974.5	"F": 1}
{"v": 1	"t": 1190027	"P": 968.75	"F": 1}
{"v": 1	"t": 1190048	"P": 959.25	"F": 1}
{"v": 1	"t": 1190068	"P": 977.5	"F": 1}
{"v": 1	"t": 1190089	"P": 967.25	"F": 1}
{"v": 1	"t": 1190109	"P": 960.0	"F": 1}
{"v": 1	"t": 1190129	"P": 970.5	"F": 1}
{"v": 1	"t": 1190150	"P": 973.0	"F": 1}
{"v": 1	"t": 1190170	"P": 961.5	"F": 1}
{"v": 1	"t": 1190190	"P": 963.5	"F": 1}
{"v": 1	"t": 1190211	"P": 976.25	"F": 1}
{"v": 1	"t": 1190231	"P": 967.75	"F": 1}
{"v": 1	"t": 1190252	"P": 957.75	"F": 1}
{"v": 1	"t": 1190272	"P": 974.5	"F": 1}
{"v": 1	"t": 1190292	"P": 971.75	"F": 1}
{"v": 1	"t": 1190313	"P": 960.0	"F": 1}
{"v": 1	"t": 1190333	"P": 962.75	"F": 1}
{"v": 1	"t": 1190353	"P": 977.5	"F": 1}
{"v": 1	"t": 1190374	"P": 966.5	"F": 1}
{"v": 1	"t": 1190394	"P": 958.75	"F": 1}
{"v": 1	"t": 1190414	"P": 973.0	"F": 1}
{"v": 1	"t": 1190435	"P": 969.0	"F": 1}
{"v": 1	"t": 1190455	"P": 958.25	"F": 1}
{"v": 1	"t": 1190476	"P": 969.25	"F": 1}
{"v": 1	"t": 1190496	"P": 977.0	"F": 1}
{"v": 1	"t": 1190516	"P": 964.25	"F": 1	"C": 47.65	"D": 3334	"sn": 54091930088003	"file": "/data/device_log/data0000.out"	"CO2": 1106.0108642578125	"Tp": 24.81842041015625	"H": 9.501620292663574}
{"v": 1	"t": 1190537	"P": 962.5	"F": 1}
{"v": 1	"t": 1190557	"P": 976.25	"F": 1}
{"v": 1	"t": 1190578	"P": 963.75	"F": 1}
{"v": 1	"t": 1190598	"P": 963.5	"F": 1}
{"v": 1	"t": 1190618	"P": 975.5	"F": 1}
{"v": 1	"t": 1190639	"P": 964.75	"F": 1}
{"v": 1	"t": 1190659	"P": 962.75	"F": 1}
{"v": 1	"t": 1190680	"P": 977.25	"F": 1}
{"v": 1	"t": 1190700	"P": 963.75	"F": 1}
{"v": 1	"t": 1190720	"P": 960.25	"F": 1}
{"v": 1	"t": 1190741	"P": 977.0	"F": 1}
{"v": 1	"t": 1190761	"P": 968.5	"F": 1}
{"v": 1	"t": 1190782	"P": 958.0	"F": 1}
{"v": 1	"t": 1190802	"P": 972.0	"F": 1}
{"v": 1	"t": 1190822	"P": 970.75	"F": 1}
{"v": 1	"t": 1190843	"P": 958.75	"F": 1}
{"v": 1	"t": 1190863	"P": 963.75	"F": 1}
{"v": 1	"t": 1190883	"P": 979.75	"F": 1}
{"v": 1	"t": 1190904	"P": 967.5	"F": 1}
{"v": 1	"t": 1190924	"P": 960.0	"F": 1}
{"v": 1	"t": 1190944	"P": 969.0	"F": 1}
{"v": 1	"t": 1190965	"P": 978.0	"F": 1}
{"v": 1	"t": 1190985	"P": 968.5	"F": 1}
{"v": 1	"t": 1191005	"P": 959.0	"F": 1}
{"v": 1	"t": 1191026	"P": 971.75	"F": 1}
{"v": 1	"t": 1191046	"P": 973.75	"F": 1}
{"v": 1	"t": 1191066	"P": 964.0	"F": 1}
{"v": 1	"t": 1191087	"P": 963.0	"F": 1}
{"v": 1	"t": 1191107	"P": 979.75	"F": 1}
{"v": 1	"t": 1191127	"P": 969.5	"F": 1}
{"v": 1	"t": 1191148	"P": 963.0	"F": 1}
{"v": 1	"t": 1191168	"P": 965.5	"F": 1}
{"v": 1	"t": 1191188	"P": 979.0	"F": 1}
{"v": 1	"t": 1191209	"P": 967.25	"F": 1}
{"v": 1	"t": 1191229	"P": 964.0	"F": 1}
{"v": 1	"t": 1191250	"P": 974.0	"F": 1}
{"v": 1	"t": 1191270	"P": 958.25	"F": 1}
{"v": 1	"t": 1191291	"P": 968.75	"F": 1}
{"v": 1	"t": 1191311	"P": 965.75	"F": 1}
{"v": 1	"t": 1191332	"P": 961.0	"F": 1}
{"v": 1	"t": 1191352	"P": 974.5	"F": 1}
{"v": 1	"t": 1191373	"P": 958.5	"F": 1}
{"v": 1	"t": 1191393	"P": 967.5	"F": 1}
{"v": 1	"t": 1191414	"P": 969.75	"F": 1}
{"v": 1	"t": 1191434	"P": 957.25	"F": 1}
{"v": 1	"t": 1191454	"P": 967.25	"F": 1}
{"v": 1	"t": 1191475	"P": 974.75	"F": 1}
{"v": 1	"t": 1191495	"P": 963.0	"F": 1}
{"v": 1	"t": 1191515	"P": 956.0	"F": 1}
{"v": 1	"t": 1191536	"P": 971.75	"F": 1	"C": 47.66	"D": 3334	"sn": 54091930088003	"file": "/data/device_log/data0000.out"	"CO2": 1103.14892578125	"Tp": 24.858474731445312	"H": 9.576112747192383}
{"v": 1	"t": 1191557	"P": 960.75	"F": 1}
{"v": 1	"t": 1191577	"P": 975.0	"F": 1}
{"v": 1	"t": 1191597	"P": 965.0	"F": 1}
{"v": 1	"t": 1191618	"P": 955.5	"F": 1}
{"v": 1	"t": 1191638	"P": 970.0	"F": 1}
{"v": 1	"t": 1191658	"P": 974.0	"F": 1}
{"v": 1	"t": 1191679	"P": 960.75	"F": 1}
{"v": 1	"t": 1191699	"P": 956.25	"F": 1}
{"v": 1	"t": 1191719	"P": 969.5	"F": 1}
{"v": 1	"t": 1191740	"P": 969.75	"F": 1}
{"v": 1	"t": 1191760	"P": 962.25	"F": 1}
{"v": 1	"t": 1191780	"P": 958.75	"F": 1}
{"v": 1	"t": 1191801	"P": 974.75	"F": 1}
{"v": 1	"t": 1191821	"P": 969.0	"F": 1}
{"v": 1	"t": 1191841	"P": 957.25	"F": 1}
{"v": 1	"t": 1191862	"P": 961.5	"F": 1}
{"v": 1	"t": 1191882	"P": 975.5	"F": 1}
{"v": 1	"t": 1191902	"P": 967.5	"F": 1}
{"v": 1	"t": 1191923	"P": 959.0	"F": 1}
{"v": 1	"t": 1191943	"P": 966.0	"F": 1}
{"v": 1	"t": 1191964	"P": 971.0	"F": 1}
{"v": 1	"t": 1191984	"P": 957.0	"F": 1}
{"v": 1	"t": 1192004	"P": 969.0	"F": 1}
{"v": 1	"t": 1192025	"P": 968.25	"F": 1}
{"v": 1	"t": 1192045	"P": 958.75	"F": 1}
{"v": 1	"t": 1192065	"P": 960.5	"F": 1}
{"v": 1	"t": 1192086	"P": 972.0	"F": 1}
{"v": 1	"t": 1192106	"P": 965.0	"F": 1}
{"v": 1	"t": 1192127	"P": 956.75	"F": 1}
{"v": 1	"t": 1192147	"P": 971.0	"F": 1}
{"v": 1	"t": 1192167	"P": 971.5	"F": 1}
{"v": 1	"t": 1192188	"P": 961.5	"F": 1}
{"v": 1	"t": 1192208	"P": 957.25	"F": 1}
{"v": 1	"t": 1192228	"P": 974.0	"F": 1}
{"v": 1	"t": 1192249	"P": 971.0	"F": 1}
{"v": 1	"t": 1192269	"P": 958.75	"F": 1}
{"v": 1	"t": 1192289	"P": 961.0	"F": 1}
{"v": 1	"t": 1192310	"P": 972.75	"F": 1}
{"v": 1	"t": 1192330	"P": 965.25	"F": 1}
{"v": 1	"t": 1192350	"P": 955.5	"F": 1}
{"v": 1	"t": 1192371	"P": 965.75	"F": 1}
{"v": 1	"t": 1192391	"P": 973.0	"F": 1}
{"v": 1	"t": 1192411	"P": 962.5	"F": 1}
{"v": 1	"t": 1192432	"P": 956.5	"F": 1}
{"v": 1	"t": 1192452	"P": 970.5	"F": 1}
{"v": 1	"t": 1192472	"P": 971.5	"F": 1}
{"v": 1	"t": 1192493	"P": 960.0	"F": 1}
{"v": 1	"t": 1192513	"P": 962.5	"F": 1}
{"v": 1	"t": 1192534	"P": 971.75	"F": 1}
{"v": 1	"t": 1192554	"P": 957.0	"F": 1	"C": 47.665	"D": 3334	"sn": 54091930088003	"file": "/data/device_log/data0000.out"}
{"v": 1	"t": 1192574	"P": 970.5	"F": 1}
{"v": 1	"t": 1192595	"P": 967.75	"F": 1}
{"v": 1	"t": 1192615	"P": 957.5	"F": 1}
{"v": 1	"t": 1192636	"P": 968.5	"F": 1}
{"v": 1	"t": 1192656	"P": 974.5	"F": 1}
{"v": 1	"t": 1192676	"P": 964.0	"F": 1}
{"v": 1	"t": 1192697	"P": 954.0	"F": 1}
{"v": 1	"t": 1192717	"P": 969.75	"F": 1}
{"v": 1	"t": 1192737	"P": 973.0	"F": 1}
{"v": 1	"t": 1192758	"P": 963.75	"F": 1}
{"v": 1	"t": 1192778	"P": 957.25	"F": 1}
{"v": 1	"t": 1192798	"P": 971.5	"F": 1}
{"v": 1	"t": 1192818	"P": 971.5	"F": 1}
{"v": 1	"t": 1192839	"P": 961.75	"F": 1}
{"v": 1	"t": 1192859	"P": 957.5	"F": 1}
{"v": 1	"t": 1192879	"P": 972.75	"F": 1}
{"v": 1	"t": 1192900	"P": 969.5	"F": 1}
{"v": 1	"t": 1192920	"P": 961.25	"F": 1}
{"v": 1	"t": 1192940	"P": 961.0	"F": 1}
{"v": 1	"t": 1192961	"P": 975.25	"F": 1}
{"v": 1	"t": 1192981	"P": 967.0	"F": 1}
{"v": 1	"t": 1193001	"P": 957.0	"F": 1}
{"v": 1	"t": 1193022	"P": 966.25	"F": 1}
{"v": 1	"t": 1193042	"P": 974.0	"F": 1}
{"v": 1	"t": 1193063	"P": 965.5	"F": 1}
{"v": 1	"t": 1193083	"P": 959.0	"F": 1}
{"v": 1	"t": 1193103	"P": 972.25	"F": 1}
{"v": 1	"t": 1193124	"P": 965.0	"F": 1}
{"v": 1	"t": 1193144	"P": 959.0	"F": 1}
{"v": 1	"t": 1193164	"P": 976.25	"F": 1}
{"v": 1	"t": 1193185	"P": 969.0	"F": 1}
{"v": 1	"t": 1193205	"P": 954.5	"F": 1}
{"v": 1	"t": 1193226	"P": 965.5	"F": 1}
{"v": 1	"t": 1193246	"P": 972.25	"F": 1}
{"v": 1	"t": 1193266	"P": 958.25	"F": 1}
{"v": 1	"t": 1193287	"P": 958.0	"F": 1}
{"v": 1	"t": 1193307	"P": 973.25	"F": 1}
{"v": 1	"t": 1193327	"P": 965.0	"F": 1}
{"v": 1	"t": 1193348	"P": 957.0	"F": 1}
{"v": 1	"t": 1193368	"P": 968.0	"F": 1}
{"v": 1	"t": 1193389	"P": 968.75	"F": 1}
{"v": 1	"t": 1193409	"P": 957.75	"F": 1}
{"v": 1	"t": 1193429	"P": 960.5	"F": 1}
{"v": 1	"t": 1193450	"P": 976.0	"F": 1}
{"v": 1	"t": 1193470	"P": 962.5	"F": 1}
{"v": 1	"t": 1193490	"P": 954.0	"F": 1}
{"v": 1	"t": 1193511	"P": 972.5	"F": 1}
{"v": 1	"t": 1193531	"P": 967.5	"F": 1}
{"v": 1	"t": 1193551	"P": 956.5	"F": 1}
{"v": 1	"t": 1193572	"P": 965.5	"F": 1	"C": 47.67	"D": 3334	"sn": 54091930088003	"file": "/data/device_log/data0000.out"	"CO2": 1101.5069580078125	"Tp": 24.845123291015625	"H": 9.649492263793945}
{"v": 1	"t": 1193593	"P": 956.25	"F": 1}
{"v": 1	"t": 1193613	"P": 975.0	"F": 1}
{"v": 1	"t": 1193634	"P": 959.25	"F": 1}
{"v": 1	"t": 1193654	"P": 955.5	"F": 1}
{"v": 1	"t": 1193675	"P": 973.25	"F": 1}
{"v": 1	"t": 1193695	"P": 962.25	"F": 1}
{"v": 1	"t": 1193715	"P": 955.75	"F": 1}
{"v": 1	"t": 1193736	"P": 972.5	"F": 1}
{"v": 1	"t": 1193756	"P": 963.5	"F": 1}
{"v": 1	"t": 1193777	"P": 953.5	"F": 1}
{"v": 1	"t": 1193797	"P": 970.25	"F": 1}
{"v": 1	"t": 1193817	"P": 969.25	"F": 1}
{"v": 1	"t": 1193838	"P": 955.25	"F": 1}
{"v": 1	"t": 1193858	"P": 962.5	"F": 1}
{"v": 1	"t": 1193878	"P": 971.5	"F": 1}
{"v": 1	"t": 1193899	"P": 960.25	"F": 1}
{"v": 1	"t": 1193919	"P": 955.0	"F": 1}
{"v": 1	"t": 1193940	"P": 971.0	"F": 1}
{"v": 1	"t": 1193960	"P": 966.25	"F": 1}
{"v": 1	"t": 1193980	"P": 956.0	"F": 1}
{"v": 1	"t": 1194001	"P": 967.25	"F": 1}
{"v": 1	"t": 1194021	"P": 969.0	"F": 1}
{"v": 1	"t": 1194041	"P": 957.75	"F": 1}
{"v": 1	"t": 1194062	"P": 959.0	"F": 1}
{"v": 1	"t": 1194082	"P": 973.25	"F": 1}
{"v": 1	"t": 1194102	"P": 963.0	"F": 1}
{"v": 1	"t": 1194123	"P": 956.0	"F": 1}
{"v": 1	"t": 1194143	"P": 972.5	"F": 1}
{"v": 1	"t": 1194164	"P": 967.5	"F": 1}
{"v": 1	"t": 1194184	"P": 957.75	"F": 1}
{"v": 1	"t": 1194204	"P": 966.0	"F": 1}
{"v": 1	"t": 1194225	"P": 972.75	"F": 1}
{"v": 1	"t": 1194245	"P": 959.5	"F": 1}
{"v": 1	"t": 1194265	"P": 958.0	"F": 1}
{"v": 1	"t": 1194286	"P": 972.5	"F": 1}
{"v": 1	"t": 1194306	"P": 961.75	"F": 1}
{"v": 1	"t": 1194327	"P": 955.25	"F": 1}
{"v": 1	"t": 1194347	"P": 972.25	"F": 1}
{"v": 1	"t": 1194367	"P": 964.75	"F": 1}
{"v": 1	"t": 1194388	"P": 956.5	"F": 1}
{"v": 1	"t": 1194408	"P": 973.5	"F": 1}
{"v": 1	"t": 1194429	"P": 966.5	"F": 1}
{"v": 1	"t": 1194449	"P": 957.5	"F": 1}
{"v": 1	"t": 1194469	"P": 971.5	"F": 1}
{"v": 1	"t": 1194490	"P": 965.0	"F": 1}
{"v": 1	"t": 1194510	"P": 958.25	"F": 1}
{"v": 1	"t": 1194531	"P": 973.0	"F": 1}
{"v": 1	"t": 1194551	"P": 964.5	"F": 1}
{"v": 1	"t": 1194572	"P": 954.25	"F": 1}
{"v": 1	"t": 1194592	"P": 971.5	"F": 1	"C": 47.7	"D": 3334	"sn": 54091930088003	"file": "/data/device_log/data0000.out"}
{"v": 1	"t": 1194613	"P": 963.25	"F": 1}
{"v": 1	"t": 1194633	"P": 959.0	"F": 1}
{"v": 1	"t": 1194653	"P": 972.75	"F": 1}
{"v": 1	"t": 1194674	"P": 957.5	"F": 1}
{"v": 1	"t": 1194694	"P": 960.75	"F": 1}
{"v": 1	"t": 1194715	"P": 972.5	"F": 1}
{"v": 1	"t": 1194735	"P": 959.25	"F": 1}
{"v": 1	"t": 1194755	"P": 959.75	"F": 1}
{"v": 1	"t": 1194776	"P": 973.75	"F": 1}
{"v": 1	"t": 1194796	"P": 960.5	"F": 1}
{"v": 1	"t": 1194817	"P": 959.0	"F": 1}
{"v": 1	"t": 1194837	"P": 974.0	"F": 1}
{"v": 1	"t": 1194857	"P": 965.5	"F": 1}
{"v": 1	"t": 1194878	"P": 956.0	"F": 1}
{"v": 1	"t": 1194898	"P": 972.0	"F": 1}
{"v": 1	"t": 1194919	"P": 969.0	"F": 1}
{"v": 1	"t": 1194939	"P": 960.75	"F": 1}
{"v": 1	"t": 1194959	"P": 964.0	"F": 1}
{"v": 1	"t": 1194980	"P": 974.5	"F": 1}
{"v": 1	"t": 1195000	"P": 962.75	"F": 1}
{"v": 1	"t": 1195020	"P": 959.25	"F": 1}
{"v": 1	"t": 1195041	"P": 975.0	"F": 1}
{"v": 1	"t": 1195061	"P": 967.5	"F": 1}
{"v": 1	"t": 1195081	"P": 957.0	"F": 1}
{"v": 1	"t": 1195102	"P": 969.5	"F": 1}
{"v": 1	"t": 1195122	"P": 972.0	"F": 1}
{"v": 1	"t": 1195143	"P": 958.0	"F": 1}
{"v": 1	"t": 1195163	"P": 962.0	"F": 1}
{"v": 1	"t": 1195183	"P": 972.5	"F": 1}
{"v": 1	"t": 1195204	"P": 960.75	"F": 1}
{"v": 1	"t": 1195224	"P": 955.0	"F": 1}
{"v": 1	"t": 1195245	"P": 973.25	"F": 1}
{"v": 1	"t": 1195265	"P": 964.75	"F": 1}
{"v": 1	"t": 1195285	"P": 958.25	"F": 1}
{"v": 1	"t": 1195306	"P": 966.0	"F": 1}
{"v": 1	"t": 1195326	"P": 970.5	"F": 1}
{"v": 1	"t": 1195346	"P": 958.5	"F": 1}
{"v": 1	"t": 1195367	"P": 960.75	"F": 1}
{"v": 1	"t": 1195387	"P": 972.0	"F": 1}
{"v": 1	"t": 1195408	"P": 962.5	"F": 1}
{"v": 1	"t": 1195428	"P": 959.75	"F": 1}
{"v": 1	"t": 1195448	"P": 974.5	"F": 1}
{"v": 1	"t": 1195469	"P": 961.25	"F": 1}
{"v": 1	"t": 1195489	"P": 959.25	"F": 1}
{"v": 1	"t": 1195510	"P": 974.0	"F": 1}
{"v": 1	"t": 1195530	"P": 964.0	"F": 1}
{"v": 1	"t": 1195550	"P": 957.25	"F": 1}
{"v": 1	"t": 1195571	"P": 972.25	"F": 1}
{"v": 1	"t": 1195591	"P": 967.0	"F": 1}
{"v": 1	"t": 1195611	"P": 955.75	"F": 1	"C": 47.71	"D": 3334	"sn": 54091930088003	"file": "/data/device_log/data0000.out"	"CO2": 1100.296875	"Tp": 24.858474731445312	"H": 9.708359718322754}
{"v": 1	"t": 1195633	"P": 958.75	"F": 1}
{"v": 1	"t": 1195653	"P": 966.5	"F": 1}
{"v": 1	"t": 1195674	"P": 971.0	"F": 1}
{"v": 1	"t": 1195694	"P": 957.5	"F": 1}
{"v": 1	"t": 1195714	"P": 964.25	"F": 1}
{"v": 1	"t": 1195735	"P": 973.75	"F": 1}
{"v": 1	"t": 1195755	"P": 961.0	"F": 1}
{"v": 1	"t": 1195775	"P": 962.5	"F": 1}
{"v": 1	"t": 1195796	"P": 974.75	"F": 1}
{"v": 1	"t": 1195816	"P": 965.25	"F": 1}
{"v": 1	"t": 1195837	"P": 957.25	"F": 1}
{"v": 1	"t": 1195857	"P": 973.25	"F": 1}
{"v": 1	"t": 1195877	"P": 970.5	"F": 1}
{"v": 1	"t": 1195898	"P": 959.25	"F": 1}
{"v": 1	"t": 1195918	"P": 965.0	"F": 1}
{"v": 1	"t": 1195938	"P": 973.75	"F": 1}
{"v": 1	"t": 1195959	"P": 960.75	"F": 1}
{"v": 1	"t": 1195979	"P": 960.0	"F": 1}
{"v": 1	"t": 1196000	"P": 976.25	"F": 1}
{"v": 1	"t": 1196020	"P": 964.0	"F": 1}
{"v": 1	"t": 1196040	"P": 957.0	"F": 1}
{"v": 1	"t": 1196061	"P": 974.25	"F": 1}
{"v": 1	"t": 1196081	"P": 966.25	"F": 1}
{"v": 1	"t": 1196102	"P": 958.25	"F": 1}
{"v": 1	"t": 1196122	"P": 972.5	"F": 1}
{"v": 1	"t": 1196142	"P": 967.25	"F": 1}
{"v": 1	"t": 1196163	"P": 957.25	"F": 1}
{"v": 1	"t": 1196183	"P": 970.5	"F": 1}
{"v": 1	"t": 1196203	"P": 971.25	"F": 1}
{"v": 1	"t": 1196224	"P": 959.25	"F": 1}
{"v": 1	"t": 1196244	"P": 960.75	"F": 1}
{"v": 1	"t": 1196265	"P": 976.0	"F": 1}
{"v": 1	"t": 1196285	"P": 967.5	"F": 1}
{"v": 1	"t": 1196305	"P": 958.25	"F": 1}
{"v": 1	"t": 1196326	"P": 972.75	"F": 1}
{"v": 1	"t": 1196346	"P": 967.0	"F": 1}
{"v": 1	"t": 1196366	"P": 955.25	"F": 1}
{"v": 1	"t": 1196387	"P": 965.0	"F": 1}
{"v": 1	"t": 1196407	"P": 970.5	"F": 1}
{"v": 1	"t": 1196428	"P": 960.75	"F": 1}
{"v": 1	"t": 1196448	"P": 959.5	"F": 1}
{"v": 1	"t": 1196468	"P": 974.0	"F": 1}
{"v": 1	"t": 1196489	"P": 965.25	"F": 1}
{"v": 1	"t": 1196509	"P": 955.5	"F": 1}
{"v": 1	"t": 1196529	"P": 970.0	"F": 1}
{"v": 1	"t": 1196550	"P": 965.25	"F": 1}
{"v": 1	"t": 1196570	"P": 956.25	"F": 1}
{"v": 1	"t": 1196591	"P": 965.0	"F": 1}
{"v": 1	"t": 1196611	"P": 969.25	"F": 1}
{"v": 1	"t": 1196631	"P": 958.0	"F": 1	"C": 47.715	"D": 3334	"sn": 54091930088003	"file": "/data/device_log/data0000.out"}
{"v": 1	"t": 1196652	"P": 964.75	"F": 1}
{"v": 1	"t": 1196672	"P": 968.5	"F": 1}
{"v": 1	"t": 1196693	"P": 957.25	"F": 1}
{"v": 1	"t": 1196713	"P": 973.5	"F": 1}
{"v": 1	"t": 1196734	"P": 967.25	"F": 1}
{"v": 1	"t": 1196754	"P": 957.5	"F": 1}
{"v": 1	"t": 1196774	"P": 971.0	"F": 1}
{"v": 1	"t": 1196795	"P": 973.0	"F": 1}
{"v": 1	"t": 1196815	"P": 958.5	"F": 1}
{"v": 1	"t": 1196836	"P": 963.25	"F": 1}
{"v": 1	"t": 1196856	"P": 974.0	"F": 1}
{"v": 1	"t": 1196876	"P": 962.0	"F": 1}
{"v": 1	"t": 1196897	"P": 957.5	"F": 1}
{"v": 1	"t": 1196917	"P": 974.0	"F": 1}
{"v": 1	"t": 1196937	"P": 966.0	"F": 1}
{"v": 1	"t": 1196958	"P": 955.75	"F": 1}
{"v": 1	"t": 1196978	"P": 968.0	"F": 1}
{"v": 1	"t": 1196998	"P": 970.0	"F": 1}
{"v": 1	"t": 1197019	"P": 959.5	"F": 1}
{"v": 1	"t": 1197039	"P": 963.0	"F": 1}
{"v": 1	"t": 1197060	"P": 977.0	"F": 1}
{"v": 1	"t": 1197080	"P": 963.25	"F": 1}
{"v": 1	"t": 1197100	"P": 956.0	"F": 1}
{"v": 1	"t": 1197121	"P": 969.5	"F": 1}
{"v": 1	"t": 1197141	"P": 966.0	"F": 1}
{"v": 1	"t": 1197161	"P": 955.75	"F": 1}
{"v": 1	"t": 1197182	"P": 966.25	"F": 1}
{"v": 1	"t": 1197202	"P": 970.0	"F": 1}
{"v": 1	"t": 1197223	"P": 959.5	"F": 1}
{"v": 1	"t": 1197243	"P": 961.0	"F": 1}
{"v": 1	"t": 1197263	"P": 972.25	"F": 1}
{"v": 1	"t": 1197284	"P": 959.75	"F": 1}
{"v": 1	"t": 1197304	"P": 955.75	"F": 1}
{"v": 1	"t": 1197325	"P": 971.25	"F": 1}
{"v": 1	"t": 1197345	"P": 961.25	"F": 1}
{"v": 1	"t": 1197365	"P": 952.75	"F": 1}
{"v": 1	"t": 1197386	"P": 973.0	"F": 1}
{"v": 1	"t": 1197406	"P": 960.25	"F": 1}
{"v": 1	"t": 1197427	"P": 951.75	"F": 1}
{"v": 1	"t": 1197447	"P": 967.0	"F": 1}
{"v": 1	"t": 1197467	"P": 965.0	"F": 1}
{"v": 1	"t": 1197488	"P": 951.5	"F": 1}
{"v": 1	"t": 1197508	"P": 961.75	"F": 1}
{"v": 1	"t": 1197528	"P": 969.75	"F": 1}
{"v": 1	"t": 1197549	"P": 956.25	"F": 1}
{"v": 1	"t": 1197569	"P": 953.5	"F": 1}
{"v": 1	"t": 1197590	"P": 970.5	"F": 1}
{"v": 1	"t": 1197610	"P": 962.5	"F": 1}
{"v": 1	"t": 1197630	"P": 953.0	"F": 1}
{"v": 1	"t": 1197651	"P": 966.25	"F": 1	"C": 47.77	"D": 3333	"sn": 54091930088003	"file": "/data/device_log/data0000.out"	"CO2": 1100.9195556640625	"Tp": 24.91455078125	"H": 9.797567367553711}
{"v": 1	"t": 1197672	"P": 958.75	"F": 1}
{"v": 1	"t": 1197692	"P": 969.0	"F": 1}
{"v": 1	"t": 1197713	"P": 955.5	"F": 1}
{"v": 1	"t": 1197733	"P": 959.0	"F": 1}
{"v": 1	"t": 1197753	"P": 970.5	"F": 1}
{"v": 1	"t": 1197774	"P": 959.5	"F": 1}
{"v": 1	"t": 1197794	"P": 954.5	"F": 1}
{"v": 1	"t": 1197815	"P": 972.25	"F": 1}
{"v": 1	"t": 1197835	"P": 963.75	"F": 1}
{"v": 1	"t": 1197855	"P": 953.75	"F": 1}
{"v": 1	"t": 1197876	"P": 966.75	"F": 1}
{"v": 1	"t": 1197896	"P": 967.25	"F": 1}
{"v": 1	"t": 1197916	"P": 956.5	"F": 1}
{"v": 1	"t": 1197937	"P": 959.0	"F": 1}
{"v": 1	"t": 1197957	"P": 970.75	"F": 1}
{"v": 1	"t": 1197978	"P": 959.25	"F": 1}
{"v": 1	"t": 1197998	"P": 957.75	"F": 1}
{"v": 1	"t": 1198018	"P": 970.25	"F": 1}
{"v": 1	"t": 1198039	"P": 958.25	"F": 1}
{"v": 1	"t": 1198059	"P": 954.75	"F": 1}
{"v": 1	"t": 1198080	"P": 970.5	"F": 1}
{"v": 1	"t": 1198100	"P": 956.5	"F": 1}
{"v": 1	"t": 1198121	"P": 965.25	"F": 1}
{"v": 1	"t": 1198141	"P": 964.25	"F": 1}
{"v": 1	"t": 1198161	"P": 953.0	"F": 1}
{"v": 1	"t": 1198182	"P": 962.25	"F": 1}
{"v": 1	"t": 1198202	"P": 968.25	"F": 1}
{"v": 1	"t": 1198223	"P": 957.75	"F": 1}
{"v": 1	"t": 1198243	"P": 955.25	"F": 1}
{"v": 1	"t": 1198263	"P": 970.5	"F": 1}
{"v": 1	"t": 1198284	"P": 961.75	"F": 1}
{"v": 1	"t": 1198304	"P": 951.75	"F": 1}
{"v": 1	"t": 1198324	"P": 969.0	"F": 1}
{"v": 1	"t": 1198345	"P": 964.75	"F": 1}
{"v": 1	"t": 1198365	"P": 953.0	"F": 1}
{"v": 1	"t": 1198386	"P": 960.0	"F": 1}
{"v": 1	"t": 1198406	"P": 969.25	"F": 1}
{"v": 1	"t": 1198426	"P": 958.25	"F": 1}
{"v": 1	"t": 1198447	"P": 955.5	"F": 1}
{"v": 1	"t": 1198467	"P": 972.0	"F": 1}
{"v": 1	"t": 1198487	"P": 963.5	"F": 1}
{"v": 1	"t": 1198508	"P": 952.75	"F": 1}
{"v": 1	"t": 1198528	"P": 966.25	"F": 1}
{"v": 1	"t": 1198549	"P": 968.25	"F": 1}
{"v": 1	"t": 1198569	"P": 956.0	"F": 1}
{"v": 1	"t": 1198589	"P": 958.25	"F": 1}
{"v": 1	"t": 1198610	"P": 970.5	"F": 1}
{"v": 1	"t": 1198630	"P": 960.25	"F": 1}
{"v": 1	"t": 1198650	"P": 956.75	"F": 1}
{"v": 1	"t": 1198671	"P": 971.75	"F": 1	"C": 47.785	"D": 3333	"sn": 54091930088003	"file": "/data/device_log/data0000.out"}
{"v": 1	"t": 1198691	"P": 963.25	"F": 1}
{"v": 1	"t": 1198712	"P": 965.5	"F": 1}
{"v": 1	"t": 1198732	"P": 966.75	"F": 1}
{"v": 1	"t": 1198753	"P": 956.0	"F": 1}
{"v": 1	"t": 1198773	"P": 966.0	"F": 1}
{"v": 1	"t": 1198793	"P": 969.5	"F": 1}
{"v": 1	"t": 1198814	"P": 958.25	"F": 1}
{"v": 1	"t": 1198834	"P": 959.0	"F": 1}
{"v": 1	"t": 1198855	"P": 973.0	"F": 1}
{"v": 1	"t": 1198875	"P": 960.75	"F": 1}
{"v": 1	"t": 1198895	"P": 954.75	"F": 1}
{"v": 1	"t": 1198916	"P": 971.5	"F": 1}
{"v": 1	"t": 1198936	"P": 966.0	"F": 1}
{"v": 1	"t": 1198956	"P": 956.0	"F": 1}
{"v": 1	"t": 1198977	"P": 966.25	"F": 1}
{"v": 1	"t": 1198997	"P": 969.75	"F": 1}
{"v": 1	"t": 1199018	"P": 959.25	"F": 1}
{"v": 1	"t": 1199038	"P": 956.75	"F": 1}
{"v": 1	"t": 1199058	"P": 970.75	"F": 1}
{"v": 1	"t": 1199079	"P": 960.5	"F": 1}
{"v": 1	"t": 1199099	"P": 953.75	"F": 1}
{"v": 1	"t": 1199119	"P": 969.75	"F": 1}
{"v": 1	"t": 1199140	"P": 962.25	"F": 1}
{"v": 1	"t": 1199160	"P": 953.5	"F": 1}
{"v": 1	"t": 1199181	"P": 961.5	"F": 1}
{"v": 1	"t": 1199201	"P": 968.5	"F": 1}
{"v": 1	"t": 1199221	"P": 957.5	"F": 1}
{"v": 1	"t": 1199242	"P": 955.25	"F": 1}
{"v": 1	"t": 1199262	"P": 970.25	"F": 1}
{"v": 1	"t": 1199282	"P": 960.25	"F": 1}
{"v": 1	"t": 1199303	"P": 953.25	"F": 1}
{"v": 1	"t": 1199323	"P": 969.25	"F": 1}
{"v": 1	"t": 1199344	"P": 963.5	"F": 1}
{"v": 1	"t": 1199364	"P": 953.5	"F": 1}
{"v": 1	"t": 1199384	"P": 969.0	"F": 1}
{"v": 1	"t": 1199405	"P": 963.0	"F": 1}
{"v": 1	"t": 1199425	"P": 955.25	"F": 1}
{"v": 1	"t": 1199446	"P": 965.5	"F": 1}
{"v": 1	"t": 1199466	"P": 967.75	"F": 1}
{"v": 1	"t": 1199486	"P": 954.75	"F": 1}
{"v": 1	"t": 1199507	"P": 958.75	"F": 1}
{"v": 1	"t": 1199527	"P": 969.75	"F": 1}
{"v": 1	"t": 1199547	"P": 959.0	"F": 1}
{"v": 1	"t": 1199568	"P": 953.0	"F": 1}
{"v": 1	"t": 1199588	"P": 970.75	"F": 1}
{"v": 1	"t": 1199609	"P": 962.5	"F": 1}
{"v": 1	"t": 1199629	"P": 953.0	"F": 1}
{"v": 1	"t": 1199649	"P": 963.75	"F": 1}
{"v": 1	"t": 1199670	"P": 966.75	"F": 1}
{"v": 1	"t": 1199690	"P": 954.75	"F": 1	"C": 47.81	"D": 3333	"sn": 54091930088003	"file": "/data/device_log/data0000.out"	"CO2": 1101.2022705078125	"Tp": 24.91455078125	"H": 9.914112091064453}
{"v": 1	"t": 1199711	"P": 960.25	"F": 1}
{"v": 1	"t": 1199732	"P": 953.0	"F": 1}
{"v": 1	"t": 1199752	"P": 971.5	"F": 1}
{"v": 1	"t": 1199772	"P": 959.75	"F": 1}
{"v": 1	"t": 1199793	"P": 952.5	"F": 1}
{"v": 1	"t": 1199813	"P": 967.5	"F": 1}
{"v": 1	"t": 1199834	"P": 965.5	"F": 1}
{"v": 1	"t": 1199854	"P": 955.0	"F": 1}
{"v": 1	"t": 1199874	"P": 958.75	"F": 1}
{"v": 1	"t": 1199895	"P": 968.25	"F": 1}
{"v": 1	"t": 1199915	"P": 958.0	"F": 1}
{"v": 1	"t": 1199935	"P": 956.75	"F": 1}
{"v": 1	"t": 1199956	"P": 969.75	"F": 1}
{"v": 1	"t": 1199976	"P": 959.75	"F": 1}
{"v": 1	"t": 1199997	"P": 954.5	"F": 1}
{"v": 1	"t": 1200017	"P": 972.5	"F": 1}
{"v": 1	"t": 1200037	"P": 961.25	"F": 1}
{"v": 1	"t": 1200058	"P": 954.0	"F": 1}
{"v": 1	"t": 1200078	"P": 972.25	"F": 1}
{"v": 1	"t": 1200099	"P": 963.0	"F": 1}
{"v": 1	"t": 1200119	"P": 954.0	"F": 1}
{"v": 1	"t": 1200139	"P": 968.75	"F": 1}
{"v": 1	"t": 1200160	"P": 964.5	"F": 1}
{"v": 1	"t": 1200180	"P": 954.5	"F": 1}
{"v": 1	"t": 1200201	"P": 961.0	"F": 1}
{"v": 1	"t": 1200221	"P": 970.5	"F": 1}
{"v": 1	"t": 1200241	"P": 958.25	"F": 1}
{"v": 1	"t": 1200262	"P": 955.0	"F": 1}
{"v": 1	"t": 1200282	"P": 973.75	"F": 1}
{"v": 1	"t": 1200302	"P": 963.25	"F": 1}
{"v": 1	"t": 1200323	"P": 953.5	"F": 1}
{"v": 1	"t": 1200343	"P": 967.75	"F": 1}
{"v": 1	"t": 1200364	"P": 966.25	"F": 1}
{"v": 1	"t": 1200384	"P": 955.75	"F": 1}
{"v": 1	"t": 1200404	"P": 959.0	"F": 1}
{"v": 1	"t": 1200425	"P": 968.25	"F": 1}
{"v": 1	"t": 1200445	"P": 959.75	"F": 1}
{"v": 1	"t": 1200465	"P": 951.75	"F": 1}
{"v": 1	"t": 1200486	"P": 971.5	"F": 1}
{"v": 1	"t": 1200506	"P": 964.0	"F": 1}
{"v": 1	"t": 1200527	"P": 955.0	"F": 1}
{"v": 1	"t": 1200547	"P": 965.25	"F": 1}
{"v": 1	"t": 1200567	"P": 968.25	"F": 1}
{"v": 1	"t": 1200588	"P": 957.75	"F": 1}
{"v": 1	"t": 1200608	"P": 961.5	"F": 1}
{"v": 1	"t": 1200628	"P": 971.25	"F": 1}
{"v": 1	"t": 1200649	"P": 960.75	"F": 1}
{"v": 1	"t": 1200669	"P": 959.5	"F": 1}
{"v": 1	"t": 1200690	"P": 971.0	"F": 1}
{"v": 1	"t": 1200710	"P": 958.5	"F": 1	"C": 47.815	"D": 3333	"sn": 54091930088003	"file": "/data/device_log/data0000.out"}
{"v": 1	"t": 1200731	"P": 960.5	"F": 1}
{"v": 1	"t": 1200751	"P": 971.25	"F": 1}
{"v": 1	"t": 1200771	"P": 956.25	"F": 1}
{"v": 1	"t": 1200792	"P": 963.5	"F": 1}
{"v": 1	"t": 1200812	"P": 970.5	"F": 1}
{"v": 1	"t": 1200833	"P": 960.5	"F": 1}
{"v": 1	"t": 1200853	"P": 959.25	"F": 1}
{"v": 1	"t": 1200873	"P": 974.75	"F": 1}
{"v": 1	"t": 1200894	"P": 966.5	"F": 1}
{"v": 1	"t": 1200914	"P": 954.0	"F": 1}
{"v": 1	"t": 1200934	"P": 968.5	"F": 1}
{"v": 1	"t": 1200955	"P": 969.25	"F": 1}
{"v": 1	"t": 1200975	"P": 956.25	"F": 1}
{"v": 1	"t": 1200996	"P": 959.75	"F": 1}
{"v": 1	"t": 1201016	"P": 970.25	"F": 1}
{"v": 1	"t": 1201036	"P": 958.75	"F": 1}
{"v": 1	"t": 1201057	"P": 953.75	"F": 1}
{"v": 1	"t": 1201077	"P": 969.5	"F": 1}
{"v": 1	"t": 1201097	"P": 964.25	"F": 1}
{"v": 1	"t": 1201118	"P": 954.0	"F": 1}
{"v": 1	"t": 1201138	"P": 965.25	"F": 1}
{"v": 1	"t": 1201159	"P": 966.75	"F": 1}
{"v": 1	"t": 1201179	"P": 956.75	"F": 1}
{"v": 1	"t": 1201199	"P": 956.5	"F": 1}
{"v": 1	"t": 1201220	"P": 971.0	"F": 1}
{"v": 1	"t": 1201240	"P": 961.25	"F": 1}
{"v": 1	"t": 1201260	"P": 954.75	"F": 1}
{"v": 1	"t": 1201281	"P": 970.0	"F": 1}
{"v": 1	"t": 1201301	"P": 961.25	"F": 1}
{"v": 1	"t": 1201322	"P": 952.0	"F": 1}
{"v": 1	"t": 1201342	"P": 972.25	"F": 1}
{"v": 1	"t": 1201362	"P": 960.5	"F": 1}
{"v": 1	"t": 1201383	"P": 952.0	"F": 1}
{"v": 1	"t": 1201403	"P": 968.75	"F": 1}
{"v": 1	"t": 1201424	"P": 964.5	"F": 1}
{"v": 1	"t": 1201444	"P": 952.25	"F": 1}
{"v": 1	"t": 1201465	"P": 969.75	"F": 1}
{"v": 1	"t": 1201485	"P": 960.25	"F": 1}
{"v": 1	"t": 1201505	"P": 952.75	"F": 1}
{"v": 1	"t": 1201526	"P": 970.5	"F": 1}
{"v": 1	"t": 1201546	"P": 963.75	"F": 1}
{"v": 1	"t": 1201566	"P": 952.75	"F": 1}
{"v": 1	"t": 1201587	"P": 967.0	"F": 1}
{"v": 1	"t": 1201607	"P": 965.0	"F": 1}
{"v": 1	"t": 1201628	"P": 952.5	"F": 1}
{"v": 1	"t": 1201648	"P": 966.5	"F": 1}
{"v": 1	"t": 1201669	"P": 962.25	"F": 1}
{"v": 1	"t": 1201689	"P": 952.75	"F": 1}
{"v": 1	"t": 1201709	"P": 965.75	"F": 1}
{"v": 1	"t": 1201730	"P": 965.5	"F": 1	"C": 47.805	"D": 3333	"sn": 54091930088003	"file": "/data/device_log/data0000.out"	"CO2": 1100.1612548828125	"Tp": 24.901199340820312	"H": 9.871922492980957}
{"v": 1	"t": 1201751	"P": 962.75	"F": 1}
{"v": 1	"t": 1201772	"P": 954.0	"F": 1}
{"v": 1	"t": 1201792	"P": 970.75	"F": 1}
{"v": 1	"t": 1201812	"P": 962.25	"F": 1}
{"v": 1	"t": 1201833	"P": 951.5	"F": 1}
{"v": 1	"t": 1201853	"P": 969.5	"F": 1}
{"v": 1	"t": 1201874	"P": 967.0	"F": 1}
{"v": 1	"t": 1201894	"P": 955.25	"F": 1}
{"v": 1	"t": 1201914	"P": 960.25	"F": 1}
{"v": 1	"t": 1201935	"P": 969.0	"F": 1}
{"v": 1	"t": 1201955	"P": 958.0	"F": 1}
{"v": 1	"t": 1201975	"P": 954.75	"F": 1}
{"v": 1	"t": 1201996	"P": 972.75	"F": 1}
{"v": 1	"t": 1202016	"P": 961.75	"F": 1}
{"v": 1	"t": 1202037	"P": 952.75	"F": 1}
{"v": 1	"t": 1202057	"P": 967.75	"F": 1}
{"v": 1	"t": 1202077	"P": 965.5	"F": 1}
{"v": 1	"t": 1202098	"P": 953.75	"F": 1}
{"v": 1	"t": 1202118	"P": 962.0	"F": 1}
{"v": 1	"t": 1202138	"P": 969.5	"F": 1}
{"v": 1	"t": 1202159	"P": 957.5	"F": 1}
{"v": 1	"t": 1202179	"P": 955.75	"F": 1}
{"v": 1	"t": 1202200	"P": 971.0	"F": 1}
{"v": 1	"t": 1202220	"P": 963.0	"F": 1}
{"v": 1	"t": 1202240	"P": 953.75	"F": 1}
{"v": 1	"t": 1202261	"P": 966.75	"F": 1}
{"v": 1	"t": 1202281	"P": 966.0	"F": 1}
{"v": 1	"t": 1202301	"P": 954.0	"F": 1}
{"v": 1	"t": 1202322	"P": 963.0	"F": 1}
{"v": 1	"t": 1202342	"P": 967.25	"F": 1}
{"v": 1	"t": 1202363	"P": 953.75	"F": 1}
{"v": 1	"t": 1202383	"P": 963.5	"F": 1}
{"v": 1	"t": 1202404	"P": 968.5	"F": 1}
{"v": 1	"t": 1202424	"P": 955.25	"F": 1}
{"v": 1	"t": 1202444	"P": 959.25	"F": 1}
{"v": 1	"t": 1202465	"P": 973.5	"F": 1}
{"v": 1	"t": 1202485	"P": 959.25	"F": 1}
{"v": 1	"t": 1202505	"P": 955.0	"F": 1}
{"v": 1	"t": 1202526	"P": 972.0	"F": 1}
{"v": 1	"t": 1202546	"P": 965.75	"F": 1}
{"v": 1	"t": 1202567	"P": 954.5	"F": 1}
{"v": 1	"t": 1202587	"P": 966.75	"F": 1}
{"v": 1	"t": 1202607	"P": 970.5	"F": 1}
{"v": 1	"t": 1202628	"P": 960.25	"F": 1}
{"v": 1	"t": 1202648	"P": 959.5	"F": 1}
{"v": 1	"t": 1202668	"P": 972.5	"F": 1}
{"v": 1	"t": 1202689	"P": 961.5	"F": 1}
{"v": 1	"t": 1202709	"P": 956.0	"F": 1}
{"v": 1	"t": 1202729	"P": 973.25	"F": 1}
{"v": 1	"t": 1202750	"P": 967.0	"F": 1	"C": 47.815	"D": 3333	"sn": 54091930088003	"file": "/data/device_log/data0000.out"}
{"v": 1	"t": 1202770	"P": 956.0	"F": 1}
{"v": 1	"t": 1202791	"P": 968.25	"F": 1}
{"v": 1	"t": 1202811	"P": 967.0	"F": 1}
{"v": 1	"t": 1202831	"P": 955.5	"F": 1}
{"v": 1	"t": 1202852	"P": 965.0	"F": 1}
{"v": 1	"t": 1202872	"P": 970.75	"F": 1}
{"v": 1	"t": 1202893	"P": 959.0	"F": 1}
{"v": 1	"t": 1202913	"P": 957.75	"F": 1}
{"v": 1	"t": 1202933	"P": 969.0	"F": 1}
{"v": 1	"t": 1202954	"P": 959.75	"F": 1}
{"v": 1	"t": 1202974	"P": 954.75	"F": 1}
{"v": 1	"t": 1202995	"P": 968.5	"F": 1}
{"v": 1	"t": 1203015	"P": 961.25	"F": 1}
{"v": 1	"t": 1203035	"P": 953.25	"F": 1}
{"v": 1	"t": 1203056	"P": 970.25	"F": 1}
{"v": 1	"t": 1203076	"P": 961.75	"F": 1}
{"v": 1	"t": 1203097	"P": 955.0	"F": 1}
{"v": 1	"t": 1203117	"P": 969.75	"F": 1}
{"v": 1	"t": 1203137	"P": 964.25	"F": 1}
{"v": 1	"t": 1203158	"P": 953.75	"F": 1}
{"v": 1	"t": 1203178	"P": 962.25	"F": 1}
{"v": 1	"t": 1203198	"P": 969.75	"F": 1}
{"v": 1	"t": 1203219	"P": 956.75	"F": 1}
{"v": 1	"t": 1203239	"P": 957.0	"F": 1}
{"v": 1	"t": 1203260	"P": 970.25	"F": 1}
{"v": 1	"t": 1203280	"P": 960.25	"F": 1}
{"v": 1	"t": 1203300	"P": 954.0	"F": 1}
{"v": 1	"t": 1203321	"P": 969.0	"F": 1}
{"v": 1	"t": 1203341	"P": 967.0	"F": 1}
{"v": 1	"t": 1203361	"P": 954.5	"F": 1}
{"v": 1	"t": 1203382	"P": 961.25	"F": 1}
{"v": 1	"t": 1203402	"P": 970.0	"F": 1}
{"v": 1	"t": 1203423	"P": 957.5	"F": 1}
{"v": 1	"t": 1203443	"P": 954.75	"F": 1}
{"v": 1	"t": 1203463	"P": 970.25	"F": 1}
{"v": 1	"t": 1203484	"P": 961.25	"F": 1}
{"v": 1	"t": 1203504	"P": 955.0	"F": 1}
{"v": 1	"t": 1203524	"P": 967.0	"F": 1}
{"v": 1	"t": 1203545	"P": 965.5	"F": 1}
{"v": 1	"t": 1203565	"P": 953.25	"F": 1}
{"v": 1	"t": 1203586	"P": 959.25	"F": 1}
{"v": 1	"t": 1203606	"P": 970.0	"F": 1}
{"v": 1	"t": 1203626	"P": 959.0	"F": 1}
{"v": 1	"t": 1203647	"P": 955.25	"F": 1}
{"v": 1	"t": 1203667	"P": 969.5	"F": 1}
{"v": 1	"t": 1203688	"P": 956.25	"F": 1}
{"v": 1	"t": 1203708	"P": 955.75	"F": 1}
{"v": 1	"t": 1203728	"P": 973.25	"F": 1}
{"v": 1	"t": 1203749	"P": 961.0	"F": 1}
{"v": 1	"t": 1203769	"P": 953.5	"F": 1	"C": 47.86	"D": 3333	"sn": 54091930088003	"file": "/data/device_log/data0000.out"	"CO2": 1098.738525390625	"Tp": 24.91455078125	"H": 9.972908020019531}
{"v": 1	"t": 1203790	"P": 954.25	"F": 1}
{"v": 1	"t": 1203811	"P": 965.25	"F": 1}
{"v": 1	"t": 1203831	"P": 965.5	"F": 1}
{"v": 1	"t": 1203851	"P": 954.5	"F": 1}
{"v": 1	"t": 1203872	"P": 959.75	"F": 1}
{"v": 1	"t": 1203892	"P": 970.75	"F": 1}
{"v": 1	"t": 1203913	"P": 958.25	"F": 1}
{"v": 1	"t": 1203933	"P": 954.25	"F": 1}
{"v": 1	"t": 1203953	"P": 970.5	"F": 1}
{"v": 1	"t": 1203974	"P": 961.25	"F": 1}
{"v": 1	"t": 1203994	"P": 953.5	"F": 1}
{"v": 1	"t": 1204014	"P": 969.25	"F": 1}
{"v": 1	"t": 1204035	"P": 967.75	"F": 1}
{"v": 1	"t": 1204055	"P": 957.0	"F": 1}
{"v": 1	"t": 1204076	"P": 958.5	"F": 1}
{"v": 1	"t": 1204096	"P": 970.75	"F": 1}
{"v": 1	"t": 1204116	"P": 959.5	"F": 1}
{"v": 1	"t": 1204137	"P": 955.25	"F": 1}
{"v": 1	"t": 1204157	"P": 971.5	"F": 1}
{"v": 1	"t": 1204177	"P": 965.0	"F": 1}
{"v": 1	"t": 1204198	"P": 954.0	"F": 1}
{"v": 1	"t": 1204218	"P": 964.25	"F": 1}
{"v": 1	"t": 1204239	"P": 967.5	"F": 1}
{"v": 1	"t": 1204259	"P": 954.75	"F": 1}
{"v": 1	"t": 1204279	"P": 963.5	"F": 1}
{"v": 1	"t": 1204300	"P": 966.5	"F": 1}
{"v": 1	"t": 1204320	"P": 955.0	"F": 1}
{"v": 1	"t": 1204341	"P": 958.75	"F": 1}
{"v": 1	"t": 1204361	"P": 970.0	"F": 1}
{"v": 1	"t": 1204381	"P": 960.0	"F": 1}
{"v": 1	"t": 1204402	"P": 955.75	"F": 1}
{"v": 1	"t": 1204422	"P": 971.5	"F": 1}
{"v": 1	"t": 1204442	"P": 963.0	"F": 1}
{"v": 1	"t": 1204463	"P": 954.5	"F": 1}
{"v": 1	"t": 1204483	"P": 965.75	"F": 1}
{"v": 1	"t": 1204503	"P": 968.75	"F": 1}
{"v": 1	"t": 1204524	"P": 960.75	"F": 1}
{"v": 1	"t": 1204544	"P": 966.0	"F": 1}
{"v": 1	"t": 1204565	"P": 982.75	"F": 1}
{"v": 1	"t": 1204585	"P": 972.0	"F": 1}
{"v": 1	"t": 1204605	"P": 962.25	"F": 1}
{"v": 1	"t": 1204626	"P": 978.75	"F": 1}
{"v": 1	"t": 1204646	"P": 975.5	"F": 1}
{"v": 1	"t": 1204666	"P": 966.0	"F": 1}
{"v": 1	"t": 1204687	"P": 972.0	"F": 1}
{"v": 1	"t": 1204707	"P": 976.75	"F": 1}
{"v": 1	"t": 1204728	"P": 967.5	"F": 1}
{"v": 1	"t": 1204748	"P": 967.25	"F": 1}
{"v": 1	"t": 1204768	"P": 982.0	"F": 1}
{"v": 1	"t": 1204789	"P": 972.75	"F": 1	"C": 47.855	"D": 3333	"sn": 54091930088003	"file": "/data/device_log/data0000.out"}
{"v": 1	"t": 1204809	"P": 965.75	"F": 1}
{"v": 1	"t": 1204830	"P": 983.0	"F": 1}
{"v": 1	"t": 1204850	"P": 967.5	"F": 1}
{"v": 1	"t": 1204870	"P": 961.75	"F": 1}
{"v": 1	"t": 1204891	"P": 976.5	"F": 1}
{"v": 1	"t": 1204911	"P": 966.25	"F": 1}
{"v": 1	"t": 1204932	"P": 964.75	"F": 1}
{"v": 1	"t": 1204952	"P": 977.5	"F": 1}
{"v": 1	"t": 1204973	"P": 963.75	"F": 1}
{"v": 1	"t": 1204993	"P": 967.75	"F": 1}
{"v": 1	"t": 1205013	"P": 976.0	"F": 1}
{"v": 1	"t": 1205034	"P": 961.75	"F": 1}
{"v": 1	"t": 1205054	"P": 964.5	"F": 1}
{"v": 1	"t": 1205075	"P": 975.5	"F": 1}
{"v": 1	"t": 1205095	"P": 962.25	"F": 1}
{"v": 1	"t": 1205116	"P": 966.25	"F": 1}
{"v": 1	"t": 1205136	"P": 973.25	"F": 1}
{"v": 1	"t": 1205156	"P": 960.75	"F": 1}
{"v": 1	"t": 1205177	"P": 965.25	"F": 1}
{"v": 1	"t": 1205197	"P": 975.75	"F": 1}
{"v": 1	"t": 1205218	"P": 964.0	"F": 1}
{"v": 1	"t": 1205238	"P": 959.0	"F": 1}
{"v": 1	"t": 1205258	"P": 976.0	"F": 1}
{"v": 1	"t": 1205279	"P": 969.5	"F": 1}
{"v": 1	"t": 1205299	"P": 961.0	"F": 1}
{"v": 1	"t": 1205319	"P": 972.25	"F": 1}
{"v": 1	"t": 1205340	"P": 975.0	"F": 1}
{"v": 1	"t": 1205360	"P": 961.5	"F": 1}
{"v": 1	"t": 1205381	"P": 965.0	"F": 1}
{"v": 1	"t": 1205401	"P": 978.75	"F": 1}
{"v": 1	"t": 1205421	"P": 968.75	"F": 1}
{"v": 1	"t": 1205442	"P": 964.75	"F": 1}
{"v": 1	"t": 1205462	"P": 982.0	"F": 1}
{"v": 1	"t": 1205482	"P": 975.5	"F": 1}
{"v": 1	"t": 1205503	"P": 964.0	"F": 1}
{"v": 1	"t": 1205523	"P": 973.25	"F": 1}
{"v": 1	"t": 1205543	"P": 978.25	"F": 1}
{"v": 1	"t": 1205564	"P": 966.5	"F": 1}
{"v": 1	"t": 1205584	"P": 966.5	"F": 1}
{"v": 1	"t": 1205605	"P": 982.0	"F": 1}
{"v": 1	"t": 1205625	"P": 970.75	"F": 1}
{"v": 1	"t": 1205645	"P": 963.25	"F": 1}
{"v": 1	"t": 1205666	"P": 979.75	"F": 1}
{"v": 1	"t": 1205686	"P": 972.25	"F": 1}
{"v": 1	"t": 1205707	"P": 961.0	"F": 1}
{"v": 1	"t": 1205727	"P": 974.0	"F": 1}
{"v": 1	"t": 1205747	"P": 968.0	"F": 1}
{"v": 1	"t": 1205768	"P": 959.0	"F": 1}
{"v": 1	"t": 1205788	"P": 975.5	"F": 1}
{"v": 1	"t": 1205809	"P": 973.25	"F": 1	"C": 47.89	"D": 3333	"sn": 54091930088003	"file": "/data/device_log/data0000.out"	"CO2": 1097.531982421875	"Tp": 24.959945678710938	"H": 10.029900550842285}
{"v": 1	"t": 1205830	"P": 975.75	"F": 1}
{"v": 1	"t": 1205850	"P": 962.75	"F": 1}
{"v": 1	"t": 1205871	"P": 972.5	"F": 1}
{"v": 1	"t": 1205891	"P": 977.0	"F": 1}
{"v": 1	"t": 1205911	"P": 967.5	"F": 1}
{"v": 1	"t": 1205932	"P": 964.25	"F": 1}
{"v": 1	"t": 1205952	"P": 979.0	"F": 1}
{"v": 1	"t": 1205972	"P": 968.5	"F": 1}
{"v": 1	"t": 1205993	"P": 961.75	"F": 1}
{"v": 1	"t": 1206013	"P": 977.25	"F": 1}
{"v": 1	"t": 1206034	"P": 979.5	"F": 1}
{"v": 1	"t": 1206054	"P": 965.25	"F": 1}
{"v": 1	"t": 1206074	"P": 968.0	"F": 1}
{"v": 1	"t": 1206095	"P": 980.0	"F": 1}
{"v": 1	"t": 1206115	"P": 966.5	"F": 1}
{"v": 1	"t": 1206135	"P": 962.25	"F": 1}
{"v": 1	"t": 1206156	"P": 979.5	"F": 1}
{"v": 1	"t": 1206176	"P": 972.0	"F": 1}
{"v": 1	"t": 1206196	"P": 963.25	"F": 1}
{"v": 1	"t": 1206217	"P": 975.25	"F": 1}
{"v": 1	"t": 1206237	"P": 977.75	"F": 1}
{"v": 1	"t": 1206258	"P": 967.0	"F": 1}
{"v": 1	"t": 1206278	"P": 967.0	"F": 1}
{"v": 1	"t": 1206298	"P": 979.75	"F": 1}
{"v": 1	"t": 1206319	"P": 969.25	"F": 1}
{"v": 1	"t": 1206339	"P": 962.75	"F": 1}
{"v": 1	"t": 1206360	"P": 981.5	"F": 1}
{"v": 1	"t": 1206380	"P": 973.0	"F": 1}
{"v": 1	"t": 1206400	"P": 963.75	"F": 1}
{"v": 1	"t": 1206421	"P": 978.75	"F": 1}
{"v": 1	"t": 1206441	"P": 975.75	"F": 1}
{"v": 1	"t": 1206461	"P": 967.75	"F": 1}
{"v": 1	"t": 1206482	"P": 980.0	"F": 1}
{"v": 1	"t": 1206502	"P": 982.75	"F": 1}
{"v": 1	"t": 1206523	"P": 971.25	"F": 1}
{"v": 1	"t": 1206543	"P": 972.25	"F": 1}
{"v": 1	"t": 1206563	"P": 982.75	"F": 1}
{"v": 1	"t": 1206584	"P": 973.75	"F": 1}
{"v": 1	"t": 1206604	"P": 967.75	"F": 1}
{"v": 1	"t": 1206624	"P": 984.0	"F": 1}
{"v": 1	"t": 1206645	"P": 977.75	"F": 1}
{"v": 1	"t": 1206665	"P": 968.25	"F": 1}
{"v": 1	"t": 1206686	"P": 976.5	"F": 1}
{"v": 1	"t": 1206706	"P": 979.25	"F": 1}
{"v": 1	"t": 1206726	"P": 967.75	"F": 1}
{"v": 1	"t": 1206747	"P": 966.25	"F": 1}
{"v": 1	"t": 1206767	"P": 984.0	"F": 1}
{"v": 1	"t": 1206787	"P": 973.25	"F": 1}
{"v": 1	"t": 1206808	"P": 960.75	"F": 1}
{"v": 1	"t": 1206828	"P": 977.0	"F": 1	"C": 47.88	"D": 3333	"sn": 54091930088003	"file": "/data/device_log/data0000.out"}
{"v": 1	"t": 1206849	"P": 974.75	"F": 1}
{"v": 1	"t": 1206869	"P": 965.5	"F": 1}
{"v": 1	"t": 1206889	"P": 979.75	"F": 1}
{"v": 1	"t": 1206910	"P": 977.5	"F": 1}
{"v": 1	"t": 1206930	"P": 965.25	"F": 1}
{"v": 1	"t": 1206950	"P": 966.25	"F": 1}
{"v": 1	"t": 1206971	"P": 975.25	"F": 1}
{"v": 1	"t": 1206991	"P": 968.75	"F": 1}
{"v": 1	"t": 1207012	"P": 964.25	"F": 1}
{"v": 1	"t": 1207032	"P": 980.5	"F": 1}
{"v": 1	"t": 1207052	"P": 970.0	"F": 1}
{"v": 1	"t": 1207073	"P": 964.25	"F": 1}
{"v": 1	"t": 1207093	"P": 979.25	"F": 1}
{"v": 1	"t": 1207114	"P": 970.75	"F": 1}
{"v": 1	"t": 1207134	"P": 965.75	"F": 1}
{"v": 1	"t": 1207154	"P": 985.25	"F": 1}
{"v": 1	"t": 1207175	"P": 977.75	"F": 1}
{"v": 1	"t": 1207195	"P": 967.0	"F": 1}
{"v": 1	"t": 1207216	"P": 976.0	"F": 1}
{"v": 1	"t": 1207236	"P": 981.25	"F": 1}
{"v": 1	"t": 1207256	"P": 968.5	"F": 1}
{"v": 1	"t": 1207277	"P": 968.5	"F": 1}
{"v": 1	"t": 1207297	"P": 983.25	"F": 1}
{"v": 1	"t": 1207317	"P": 974.75	"F": 1}
{"v": 1	"t": 1207338	"P": 968.25	"F": 1}
{"v": 1	"t": 1207358	"P": 983.25	"F": 1}
{"v": 1	"t": 1207379	"P": 980.5	"F": 1}
{"v": 1	"t": 1207399	"P": 967.5	"F": 1}
{"v": 1	"t": 1207419	"P": 973.25	"F": 1}
{"v": 1	"t": 1207440	"P": 985.25	"F": 1}
{"v": 1	"t": 1207460	"P": 974.5	"F": 1}
{"v": 1	"t": 1207480	"P": 967.75	"F": 1}
{"v": 1	"t": 1207501	"P": 984.5	"F": 1}
{"v": 1	"t": 1207521	"P": 979.25	"F": 1}
{"v": 1	"t": 1207541	"P": 967.0	"F": 1}
{"v": 1	"t": 1207562	"P": 975.75	"F": 1}
{"v": 1	"t": 1207582	"P": 980.5	"F": 1}
{"v": 1	"t": 1207603	"P": 973.0	"F": 1}
{"v": 1	"t": 1207623	"P": 969.75	"F": 1}
{"v": 1	"t": 1207643	"P": 984.75	"F": 1}
{"v": 1	"t": 1207664	"P": 976.5	"F": 1}
{"v": 1	"t": 1207684	"P": 967.5	"F": 1}
{"v": 1	"t": 1207705	"P": 983.75	"F": 1}
{"v": 1	"t": 1207725	"P": 976.5	"F": 1}
{"v": 1	"t": 1207745	"P": 966.25	"F": 1}
{"v": 1	"t": 1207766	"P": 980.0	"F": 1}
{"v": 1	"t": 1207786	"P": 981.5	"F": 1}
{"v": 1	"t": 1207806	"P": 969.75	"F": 1}
{"v": 1	"t": 1207827	"P": 970.25	"F": 1}
{"v": 1	"t": 1207847	"P": 986.25	"F": 1	"C": 47.895	"D": 3333	"sn": 54091930088003	"file": "/data/device_log/data0000.out"	"CO2": 1097.3770751953125	"Tp": 24.98931884765625	"H": 10.130950927734375}
{"v": 1	"t": 1207868	"P": 982.75	"F": 1}
{"v": 1	"t": 1207889	"P": 977.0	"F": 1}
{"v": 1	"t": 1207909	"P": 968.5	"F": 1}
{"v": 1	"t": 1207929	"P": 984.25	"F": 1}
{"v": 1	"t": 1207950	"P": 977.25	"F": 1}
{"v": 1	"t": 1207970	"P": 965.75	"F": 1}
{"v": 1	"t": 1207991	"P": 976.75	"F": 1}
{"v": 1	"t": 1208011	"P": 983.0	"F": 1}
{"v": 1	"t": 1208031	"P": 969.0	"F": 1}
{"v": 1	"t": 1208052	"P": 969.25	"F": 1}
{"v": 1	"t": 1208072	"P": 983.0	"F": 1}
{"v": 1	"t": 1208092	"P": 974.25	"F": 1}
{"v": 1	"t": 1208113	"P": 967.0	"F": 1}
{"v": 1	"t": 1208133	"P": 982.5	"F": 1}
{"v": 1	"t": 1208154	"P": 979.75	"F": 1}
{"v": 1	"t": 1208174	"P": 968.5	"F": 1}
{"v": 1	"t": 1208194	"P": 972.0	"F": 1}
{"v": 1	"t": 1208215	"P": 983.5	"F": 1}
{"v": 1	"t": 1208235	"P": 971.5	"F": 1}
{"v": 1	"t": 1208255	"P": 967.0	"F": 1}
{"v": 1	"t": 1208276	"P": 984.5	"F": 1}
{"v": 1	"t": 1208296	"P": 974.25	"F": 1}
{"v": 1	"t": 1208317	"P": 973.25	"F": 1}
{"v": 1	"t": 1208337	"P": 982.5	"F": 1}
{"v": 1	"t": 1208358	"P": 969.25	"F": 1}
{"v": 1	"t": 1208378	"P": 976.75	"F": 1}
{"v": 1	"t": 1208398	"P": 985.0	"F": 1}
{"v": 1	"t": 1208419	"P": 971.5	"F": 1}
{"v": 1	"t": 1208439	"P": 971.75	"F": 1}
{"v": 1	"t": 1208460	"P": 983.0	"F": 1}
{"v": 1	"t": 1208480	"P": 977.75	"F": 1}
{"v": 1	"t": 1208500	"P": 976.25	"F": 1}
{"v": 1	"t": 1208521	"P": 992.5	"F": 1}
{"v": 1	"t": 1208541	"P": 984.0	"F": 1}
{"v": 1	"t": 1208561	"P": 969.25	"F": 1}
{"v": 1	"t": 1208582	"P": 977.75	"F": 1}
{"v": 1	"t": 1208602	"P": 983.5	"F": 1}
{"v": 1	"t": 1208623	"P": 973.75	"F": 1}
{"v": 1	"t": 1208643	"P": 971.75	"F": 1}
{"v": 1	"t": 1208663	"P": 984.75	"F": 1}
{"v": 1	"t": 1208684	"P": 977.75	"F": 1}
{"v": 1	"t": 1208704	"P": 968.75	"F": 1}
{"v": 1	"t": 1208724	"P": 977.5	"F": 1}
{"v": 1	"t": 1208745	"P": 982.75	"F": 1}
{"v": 1	"t": 1208765	"P": 971.25	"F": 1}
{"v": 1	"t": 1208785	"P": 967.75	"F": 1}
{"v": 1	"t": 1208806	"P": 983.25	"F": 1}
{"v": 1	"t": 1208826	"P": 975.0	"F": 1}
{"v": 1	"t": 1208847	"P": 967.25	"F": 1}
{"v": 1	"t": 1208867	"P": 981.5	"F": 1	"C": 47.905	"D": 3333	"sn": 54091930088003	"file": "/data/device_log/data0000.out"}
{"v": 1	"t": 1208887	"P": 977.75	"F": 1}
{"v": 1	"t": 1208908	"P": 967.5	"F": 1}
{"v": 1	"t": 1208928	"P": 978.5	"F": 1}
{"v": 1	"t": 1208949	"P": 978.5	"F": 1}
{"v": 1	"t": 1208969	"P": 969.5	"F": 1}
{"v": 1	"t": 1208989	"P": 974.25	"F": 1}
{"v": 1	"t": 1209010	"P": 983.5	"F": 1}
{"v": 1	"t": 1209030	"P": 974.75	"F": 1}
{"v": 1	"t": 1209050	"P": 970.25	"F": 1}
{"v": 1	"t": 1209071	"P": 982.5	"F": 1}
{"v": 1	"t": 1209091	"P": 969.75	"F": 1}
{"v": 1	"t": 1209112	"P": 966.25	"F": 1}
{"v": 1	"t": 1209132	"P": 983.25	"F": 1}
{"v": 1	"t": 1209152	"P": 977.25	"F": 1}
{"v": 1	"t": 1209173	"P": 966.25	"F": 1}
{"v": 1	"t": 1209193	"P": 979.5	"F": 1}
{"v": 1	"t": 1209214	"P": 979.5	"F": 1}
{"v": 1	"t": 1209234	"P": 968.0	"F": 1}
{"v": 1	"t": 1209254	"P": 971.5	"F": 1}
{"v": 1	"t": 1209275	"P": 985.0	"F": 1}
{"v": 1	"t": 1209295	"P": 972.5	"F": 1}
{"v": 1	"t": 1209315	"P": 965.5	"F": 1}
{"v": 1	"t": 1209336	"P": 981.0	"F": 1}
{"v": 1	"t": 1209356	"P": 976.25	"F": 1}
{"v": 1	"t": 1209376	"P": 966.75	"F": 1}
{"v": 1	"t": 1209397	"P": 975.0	"F": 1}
{"v": 1	"t": 1209417	"P": 982.0	"F": 1}
{"v": 1	"t": 1209438	"P": 969.0	"F": 1}
{"v": 1	"t": 1209458	"P": 969.0	"F": 1}
{"v": 1	"t": 1209478	"P": 984.25	"F": 1}
{"v": 1	"t": 1209499	"P": 974.25	"F": 1}
{"v": 1	"t": 1209519	"P": 967.75	"F": 1}
{"v": 1	"t": 1209539	"P": 982.75	"F": 1}
{"v": 1	"t": 1209560	"P": 980.25	"F": 1}
{"v": 1	"t": 1209580	"P": 967.25	"F": 1}
{"v": 1	"t": 1209601	"P": 973.25	"F": 1}
{"v": 1	"t": 1209621	"P": 984.25	"F": 1}
{"v": 1	"t": 1209641	"P": 975.0	"F": 1}
{"v": 1	"t": 1209662	"P": 967.75	"F": 1}
{"v": 1	"t": 1209682	"P": 983.5	"F": 1}
{"v": 1	"t": 1209702	"P": 975.25	"F": 1}
{"v": 1	"t": 1209723	"P": 965.75	"F": 1}
{"v": 1	"t": 1209743	"P": 981.0	"F": 1}
{"v": 1	"t": 1209764	"P": 979.75	"F": 1}
{"v": 1	"t": 1209784	"P": 966.0	"F": 1}
{"v": 1	"t": 1209804	"P": 977.0	"F": 1}
{"v": 1	"t": 1209825	"P": 979.5	"F": 1}
{"v": 1	"t": 1209845	"P": 967.75	"F": 1}
{"v": 1	"t": 1209866	"P": 972.75	"F": 1}
{"v": 1	"t": 1209886	"P": 984.75	"F": 1	"C": 47.93	"D": 3333	"sn": 54091930088003	"file": "/data/device_log/data0000.out"	"CO2": 1097.575439453125	"Tp": 24.959945678710938	"H": 10.131011009216309}
{"v": 1	"t": 1209907	"P": 977.5	"F": 1}
{"v": 1	"t": 1209928	"P": 967.75	"F": 1}
{"v": 1	"t": 1209948	"P": 986.25	"F": 1}
{"v": 1	"t": 1209969	"P": 975.5	"F": 1}
{"v": 1	"t": 1209989	"P": 965.5	"F": 1}
{"v": 1	"t": 1210009	"P": 979.25	"F": 1}
{"v": 1	"t": 1210030	"P": 979.0	"F": 1}
{"v": 1	"t": 1210050	"P": 970.0	"F": 1}
{"v": 1	"t": 1210071	"P": 969.75	"F": 1}
{"v": 1	"t": 1210091	"P": 983.25	"F": 1}
{"v": 1	"t": 1210111	"P": 971.25	"F": 1}
{"v": 1	"t": 1210132	"P": 963.25	"F": 1}
{"v": 1	"t": 1210152	"P": 980.0	"F": 1}
{"v": 1	"t": 1210172	"P": 972.0	"F": 1}
{"v": 1	"t": 1210193	"P": 962.5	"F": 1}
{"v": 1	"t": 1210213	"P": 975.5	"F": 1}
{"v": 1	"t": 1210233	"P": 979.25	"F": 1}
{"v": 1	"t": 1210254	"P": 965.5	"F": 1}
{"v": 1	"t": 1210274	"P": 966.75	"F": 1}
{"v": 1	"t": 1210295	"P": 980.5	"F": 1}
{"v": 1	"t": 1210315	"P": 972.0	"F": 1}
{"v": 1	"t": 1210335	"P": 965.75	"F": 1}
{"v": 1	"t": 1210356	"P": 980.5	"F": 1}
{"v": 1	"t": 1210376	"P": 977.25	"F": 1}
{"v": 1	"t": 1210396	"P": 965.75	"F": 1}
{"v": 1	"t": 1210417	"P": 977.25	"F": 1}
{"v": 1	"t": 1210437	"P": 981.0	"F": 1}
{"v": 1	"t": 1210458	"P": 967.5	"F": 1}
{"v": 1	"t": 1210478	"P": 977.75	"F": 1}
{"v": 1	"t": 1210498	"P": 982.5	"F": 1}
{"v": 1	"t": 1210519	"P": 971.25	"F": 1}
{"v": 1	"t": 1210539	"P": 973.5	"F": 1}
{"v": 1	"t": 1210560	"P": 985.75	"F": 1}
{"v": 1	"t": 1210580	"P": 976.0	"F": 1}
{"v": 1	"t": 1210600	"P": 970.75	"F": 1}
{"v": 1	"t": 1210621	"P": 987.0	"F": 1}
{"v": 1	"t": 1210641	"P": 979.25	"F": 1}
{"v": 1	"t": 1210662	"P": 968.75	"F": 1}
{"v": 1	"t": 1210682	"P": 977.25	"F": 1}
{"v": 1	"t": 1210702	"P": 979.5	"F": 1}
{"v": 1	"t": 1210723	"P": 965.75	"F": 1}
{"v": 1	"t": 1210743	"P": 967.25	"F": 1}
{"v": 1	"t": 1210763	"P": 982.0	"F": 1}
{"v": 1	"t": 1210784	"P": 970.0	"F": 1}
{"v": 1	"t": 1210804	"P": 964.5	"F": 1}
{"v": 1	"t": 1210824	"P": 978.75	"F": 1}
{"v": 1	"t": 1210845	"P": 973.75	"F": 1}
{"v": 1	"t": 1210865	"P": 962.25	"F": 1}
{"v": 1	"t": 1210886	"P": 970.75	"F": 1}
{"v": 1	"t": 1210906	"P": 978.75	"F": 1	"C": 47.96	"D": 3333	"sn": 54091930088003	"file": "/data/device_log/data0000.out"}
{"v": 1	"t": 1210926	"P": 966.25	"F": 1}
{"v": 1	"t": 1210947	"P": 968.25	"F": 1}
{"v": 1	"t": 1210967	"P": 976.5	"F": 1}
{"v": 1	"t": 1210988	"P": 964.5	"F": 1}
{"v": 1	"t": 1211008	"P": 966.0	"F": 1}
{"v": 1	"t": 1211028	"P": 978.75	"F": 1}
{"v": 1	"t": 1211049	"P": 971.0	"F": 1}
{"v": 1	"t": 1211069	"P": 964.5	"F": 1}
{"v": 1	"t": 1211089	"P": 976.75	"F": 1}
{"v": 1	"t": 1211110	"P": 967.75	"F": 1}
{"v": 1	"t": 1211130	"P": 959.0	"F": 1}
{"v": 1	"t": 1211151	"P": 973.5	"F": 1}
{"v": 1	"t": 1211171	"P": 972.5	"F": 1}
{"v": 1	"t": 1211191	"P": 962.75	"F": 1}
{"v": 1	"t": 1211212	"P": 968.25	"F": 1}
{"v": 1	"t": 1211232	"P": 979.5	"F": 1}
{"v": 1	"t": 1211253	"P": 968.5	"F": 1}
{"v": 1	"t": 1211273	"P": 962.75	"F": 1}
{"v": 1	"t": 1211293	"P": 981.5	"F": 1}
{"v": 1	"t": 1211314	"P": 974.0	"F": 1}
{"v": 1	"t": 1211334	"P": 959.75	"F": 1}
{"v": 1	"t": 1211354	"P": 971.75	"F": 1}
{"v": 1	"t": 1211375	"P": 974.75	"F": 1}
{"v": 1	"t": 1211395	"P": 962.25	"F": 1}
{"v": 1	"t": 1211416	"P": 963.75	"F": 1}
{"v": 1	"t": 1211436	"P": 980.25	"F": 1}
{"v": 1	"t": 1211456	"P": 970.5	"F": 1}
{"v": 1	"t": 1211477	"P": 962.75	"F": 1}
{"v": 1	"t": 1211497	"P": 979.25	"F": 1}
{"v": 1	"t": 1211517	"P": 974.0	"F": 1}
{"v": 1	"t": 1211538	"P": 962.25	"F": 1}
{"v": 1	"t": 1211558	"P": 973.0	"F": 1}
{"v": 1	"t": 1211578	"P": 978.0	"F": 1}
{"v": 1	"t": 1211599	"P": 965.0	"F": 1}
{"v": 1	"t": 1211619	"P": 962.0	"F": 1}
{"v": 1	"t": 1211640	"P": 980.0	"F": 1}
{"v": 1	"t": 1211660	"P": 972.25	"F": 1}
{"v": 1	"t": 1211680	"P": 960.75	"F": 1}
{"v": 1	"t": 1211701	"P": 977.5	"F": 1}
{"v": 1	"t": 1211721	"P": 974.5	"F": 1}
{"v": 1	"t": 1211741	"P": 964.25	"F": 1}
{"v": 1	"t": 1211762	"P": 971.75	"F": 1}
{"v": 1	"t": 1211782	"P": 979.75	"F": 1}
{"v": 1	"t": 1211803	"P": 965.5	"F": 0}
{"v": 1	"t": 1211823	"P": 967.5	"F": 1}
{"v": 1	"t": 1211843	"P": 982.5	"F": 1}
{"v": 1	"t": 1211864	"P": 968.0	"F": 1}
{"v": 1	"t": 1211884	"P": 961.5	"F": 1}
{"v": 1	"t": 1211905	"P": 980.5	"F": 1}
{"v": 1	"t": 1211925	"P": 974.0	"F": 1	"C": 48.0	"D": 3333	"sn": 54091930088003	"file": "/data/device_log/data0000.out"	"CO2": 1096.287109375	"Tp": 24.975967407226562	"H": 10.130950927734375}
{"v": 1	"t": 1211946	"P": 969.25	"F": 1}
{"v": 1	"t": 1211966	"P": 980.0	"F": 1}
{"v": 1	"t": 1211986	"P": 966.75	"F": 1}
{"v": 1	"t": 1212007	"P": 970.0	"F": 1}
{"v": 1	"t": 1212027	"P": 980.25	"F": 1}
{"v": 1	"t": 1212048	"P": 968.75	"F": 1}
{"v": 1	"t": 1212068	"P": 966.5	"F": 1}
{"v": 1	"t": 1212088	"P": 982.0	"F": 1}
{"v": 1	"t": 1212109	"P": 971.5	"F": 1}
{"v": 1	"t": 1212129	"P": 965.0	"F": 1}
{"v": 1	"t": 1212150	"P": 981.75	"F": 1}
{"v": 1	"t": 1212170	"P": 971.5	"F": 1}
{"v": 1	"t": 1212190	"P": 963.75	"F": 1}
{"v": 1	"t": 1212211	"P": 981.5	"F": 1}
{"v": 1	"t": 1212231	"P": 975.5	"F": 1}
{"v": 1	"t": 1212251	"P": 965.0	"F": 1}
{"v": 1	"t": 1212272	"P": 974.75	"F": 1}
{"v": 1	"t": 1212292	"P": 981.0	"F": 1}
{"v": 1	"t": 1212313	"P": 967.75	"F": 1}
{"v": 1	"t": 1212333	"P": 969.0	"F": 1}
{"v": 1	"t": 1212353	"P": 981.0	"F": 1}
{"v": 1	"t": 1212374	"P": 972.75	"F": 1}
{"v": 1	"t": 1212394	"P": 964.5	"F": 1}
{"v": 1	"t": 1212414	"P": 980.0	"F": 1}
{"v": 1	"t": 1212435	"P": 977.75	"F": 1}
{"v": 1	"t": 1212455	"P": 966.5	"F": 1}
{"v": 1	"t": 1212476	"P": 973.0	"F": 1}
{"v": 1	"t": 1212496	"P": 985.0	"F": 1}
{"v": 1	"t": 1212516	"P": 970.75	"F": 1}
{"v": 1	"t": 1212537	"P": 965.25	"F": 1}
{"v": 1	"t": 1212557	"P": 982.5	"F": 1}
{"v": 1	"t": 1212577	"P": 976.5	"F": 1}
{"v": 1	"t": 1212598	"P": 966.5	"F": 1}
{"v": 1	"t": 1212618	"P": 975.25	"F": 1}
{"v": 1	"t": 1212638	"P": 982.0	"F": 1}
{"v": 1	"t": 1212659	"P": 968.0	"F": 1}
{"v": 1	"t": 1212679	"P": 970.0	"F": 1}
{"v": 1	"t": 1212700	"P": 979.75	"F": 1}
{"v": 1	"t": 1212720	"P": 968.25	"F": 1}
{"v": 1	"t": 1212741	"P": 969.75	"F": 1}
{"v": 1	"t": 1212761	"P": 981.0	"F": 1}
{"v": 1	"t": 1212781	"P": 967.5	"F": 1}
{"v": 1	"t": 1212802	"P": 966.25	"F": 1}
{"v": 1	"t": 1212822	"P": 980.75	"F": 1}
{"v": 1	"t": 1212842	"P": 972.25	"F": 1}
{"v": 1	"t": 1212863	"P": 963.5	"F": 1}
{"v": 1	"t": 1212883	"P": 980.0	"F": 1}
{"v": 1	"t": 1212904	"P": 976.0	"F": 1}
{"v": 1	"t": 1212924	"P": 966.0	"F": 1}
{"v": 1	"t": 1212944	"P": 973.5	"F": 1	"C": 47.945	"D": 3333	"sn": 54091930088003	"file": "/data/device_log/data0000.out"	"CO2": 1096.2982177734375	"Tp": 25.002670288085938	"H": 10.131093978881836}
{"v": 1	"t": 1212966	"P": 968.5	"F": 1}
{"v": 1	"t": 1212986	"P": 983.0	"F": 1}
{"v": 1	"t": 1213006	"P": 973.0	"F": 1}
{"v": 1	"t": 1213027	"P": 974.0	"F": 1}
{"v": 1	"t": 1213047	"P": 985.75	"F": 1}
{"v": 1	"t": 1213067	"P": 976.0	"F": 1}
{"v": 1	"t": 1213088	"P": 969.25	"F": 1}
{"v": 1	"t": 1213108	"P": 984.25	"F": 1}
{"v": 1	"t": 1213129	"P": 980.5	"F": 1}
{"v": 1	"t": 1213149	"P": 969.75	"F": 1}
{"v": 1	"t": 1213169	"P": 973.0	"F": 1}
{"v": 1	"t": 1213190	"P": 975.75	"F": 1}
{"v": 1	"t": 1213210	"P": 964.25	"F": 1}
{"v": 1	"t": 1213230	"P": 969.5	"F": 1}
{"v": 1	"t": 1213251	"P": 986.75	"F": 1}
{"v": 1	"t": 1213271	"P": 977.0	"F": 1}
{"v": 1	"t": 1213292	"P": 969.25	"F": 1}
{"v": 1	"t": 1213312	"P": 984.5	"F": 1}
{"v": 1	"t": 1213332	"P": 976.0	"F": 1}
{"v": 1	"t": 1213353	"P": 968.25	"F": 1}
{"v": 1	"t": 1213373	"P": 983.5	"F": 1}
{"v": 1	"t": 1213394	"P": 981.0	"F": 1}
{"v": 1	"t": 1213414	"P": 965.75	"F": 1}
{"v": 1	"t": 1213434	"P": 980.5	"F": 1}
{"v": 1	"t": 1213455	"P": 977.0	"F": 1}
{"v": 1	"t": 1213475	"P": 967.5	"F": 1}
{"v": 1	"t": 1213496	"P": 978.25	"F": 1}
{"v": 1	"t": 1213516	"P": 980.0	"F": 1}
{"v": 1	"t": 1213536	"P": 970.25	"F": 1}
{"v": 1	"t": 1213557	"P": 972.5	"F": 1}
{"v": 1	"t": 1213577	"P": 983.75	"F": 1}
{"v": 1	"t": 1213597	"P": 973.25	"F": 1}
{"v": 1	"t": 1213618	"P": 966.5	"F": 1}
{"v": 1	"t": 1213638	"P": 980.5	"F": 1}
{"v": 1	"t": 1213659	"P": 976.25	"F": 1}
{"v": 1	"t": 1213679	"P": 964.75	"F": 1}
{"v": 1	"t": 1213699	"P": 975.25	"F": 1}
{"v": 1	"t": 1213720	"P": 982.75	"F": 1}
{"v": 1	"t": 1213740	"P": 968.75	"F": 1}
{"v": 1	"t": 1213760	"P": 967.75	"F": 1}
{"v": 1	"t": 1213781	"P": 983.5	"F": 1}
{"v": 1	"t": 1213801	"P": 974.0	"F": 1}
{"v": 1	"t": 1213822	"P": 966.5	"F": 1}
{"v": 1	"t": 1213842	"P": 980.5	"F": 1}
{"v": 1	"t": 1213862	"P": 979.25	"F": 1}
{"v": 1	"t": 1213883	"P": 967.0	"F": 1}
{"v": 1	"t": 1213903	"P": 974.0	"F": 1}
{"v": 1	"t": 1213923	"P": 983.5	"F": 1}
{"v": 1	"t": 1213944	"P": 969.0	"F": 1}
{"v": 1	"t": 1213964	"P": 966.0	"F": 1	"C": 47.98	"D": 3333	"sn": 54091930088003	"file": "/data/device_log/data0000.out"}
{"v": 1	"t": 1213985	"P": 980.75	"F": 1}
{"v": 1	"t": 1214005	"P": 967.75	"F": 1}
{"v": 1	"t": 1214026	"P": 980.75	"F": 1}
{"v": 1	"t": 1214046	"P": 975.0	"F": 1}
{"v": 1	"t": 1214067	"P": 966.25	"F": 1}
{"v": 1	"t": 1214087	"P": 980.0	"F": 1}
{"v": 1	"t": 1214107	"P": 978.75	"F": 1}
{"v": 1	"t": 1214128	"P": 967.5	"F": 1}
{"v": 1	"t": 1214148	"P": 970.75	"F": 1}
{"v": 1	"t": 1214168	"P": 982.0	"F": 1}
{"v": 1	"t": 1214189	"P": 971.25	"F": 1}
{"v": 1	"t": 1214209	"P": 964.25	"F": 1}
{"v": 1	"t": 1214230	"P": 978.75	"F": 1}
{"v": 1	"t": 1214250	"P": 972.0	"F": 1}
{"v": 1	"t": 1214270	"P": 963.75	"F": 1}
{"v": 1	"t": 1214291	"P": 974.5	"F": 1}
{"v": 1	"t": 1214311	"P": 979.25	"F": 1}
{"v": 1	"t": 1214331	"P": 967.75	"F": 1}
{"v": 1	"t": 1214352	"P": 967.25	"F": 1}
{"v": 1	"t": 1214372	"P": 984.25	"F": 1}
{"v": 1	"t": 1214392	"P": 975.0	"F": 1}
{"v": 1	"t": 1214413	"P": 969.75	"F": 1}
{"v": 1	"t": 1214433	"P": 981.25	"F": 1}
{"v": 1	"t": 1214454	"P": 978.75	"F": 1}
{"v": 1	"t": 1214474	"P": 971.25	"F": 1}
{"v": 1	"t": 1214494	"P": 973.75	"F": 1}
{"v": 1	"t": 1214515	"P": 983.0	"F": 1}
{"v": 1	"t": 1214535	"P": 974.5	"F": 1}
{"v": 1	"t": 1214555	"P": 966.75	"F": 1}
{"v": 1	"t": 1214576	"P": 983.25	"F": 1}
{"v": 1	"t": 1214596	"P": 978.75	"F": 1}
{"v": 1	"t": 1214616	"P": 967.0	"F": 1}
{"v": 1	"t": 1214637	"P": 979.0	"F": 1}
{"v": 1	"t": 1214657	"P": 978.0	"F": 1}
{"v": 1	"t": 1214678	"P": 966.25	"F": 1}
{"v": 1	"t": 1214698	"P": 978.25	"F": 1}
{"v": 1	"t": 1214719	"P": 978.5	"F": 1}
{"v": 1	"t": 1214739	"P": 966.5	"F": 1}
{"v": 1	"t": 1214759	"P": 975.75	"F": 1}
{"v": 1	"t": 1214780	"P": 981.5	"F": 1}
{"v": 1	"t": 1214800	"P": 969.75	"F": 1}
{"v": 1	"t": 1214820	"P": 968.75	"F": 1}
{"v": 1	"t": 1214841	"P": 987.5	"F": 1}
{"v": 1	"t": 1214861	"P": 975.0	"F": 1}
{"v": 1	"t": 1214882	"P": 968.25	"F": 1}
{"v": 1	"t": 1214902	"P": 979.25	"F": 1}
{"v": 1	"t": 1214922	"P": 976.75	"F": 1}
{"v": 1	"t": 1214943	"P": 968.75	"F": 1}
{"v": 1	"t": 1214963	"P": 972.25	"F": 1}
{"v": 1	"t": 1214983	"P": 985.5	"F": 1	"C": 47.99	"D": 3333	"sn": 54091930088003	"file": "/data/device_log/data0000.out"	"CO2": 1097.122802734375	"Tp": 24.98931884765625	"H": 10.131093978881836}
{"v": 1	"t": 1215005	"P": 981.75	"F": 1}
{"v": 1	"t": 1215025	"P": 975.5	"F": 1}
{"v": 1	"t": 1215045	"P": 966.75	"F": 1}
{"v": 1	"t": 1215066	"P": 985.5	"F": 1}
{"v": 1	"t": 1215086	"P": 977.0	"F": 1}
{"v": 1	"t": 1215106	"P": 966.5	"F": 1}
{"v": 1	"t": 1215127	"P": 975.75	"F": 1}
{"v": 1	"t": 1215147	"P": 981.75	"F": 1}
{"v": 1	"t": 1215168	"P": 972.5	"F": 1}
{"v": 1	"t": 1215188	"P": 972.0	"F": 1}
{"v": 1	"t": 1215208	"P": 986.5	"F": 1}
{"v": 1	"t": 1215229	"P": 974.75	"F": 1}
{"v": 1	"t": 1215249	"P": 969.75	"F": 1}
{"v": 1	"t": 1215270	"P": 986.0	"F": 1}
{"v": 1	"t": 1215290	"P": 978.0	"F": 1}
{"v": 1	"t": 1215310	"P": 967.75	"F": 1}
{"v": 1	"t": 1215331	"P": 986.0	"F": 1}
{"v": 1	"t": 1215351	"P": 980.25	"F": 1}
{"v": 1	"t": 1215372	"P": 967.0	"F": 1}
{"v": 1	"t": 1215392	"P": 984.75	"F": 1}
{"v": 1	"t": 1215412	"P": 980.0	"F": 1}
{"v": 1	"t": 1215433	"P": 970.75	"F": 1}
{"v": 1	"t": 1215453	"P": 981.0	"F": 1}
{"v": 1	"t": 1215474	"P": 972.5	"F": 1}
{"v": 1	"t": 1215494	"P": 960.5	"F": 1}
{"v": 1	"t": 1215514	"P": 977.5	"F": 1}
{"v": 1	"t": 1215535	"P": 974.25	"F": 1}
{"v": 1	"t": 1215555	"P": 968.75	"F": 1}
{"v": 1	"t": 1215576	"P": 982.25	"F": 1}
{"v": 1	"t": 1215596	"P": 974.25	"F": 1}
{"v": 1	"t": 1215617	"P": 963.0	"F": 1}
{"v": 1	"t": 1215637	"P": 982.25	"F": 1}
{"v": 1	"t": 1215657	"P": 975.25	"F": 1}
{"v": 1	"t": 1215678	"P": 966.25	"F": 1}
{"v": 1	"t": 1215698	"P": 977.5	"F": 1}
{"v": 1	"t": 1215719	"P": 979.0	"F": 1}
{"v": 1	"t": 1215739	"P": 967.75	"F": 1}
{"v": 1	"t": 1215759	"P": 972.75	"F": 1}
{"v": 1	"t": 1215780	"P": 981.25	"F": 1}
{"v": 1	"t": 1215800	"P": 969.5	"F": 1}
{"v": 1	"t": 1215820	"P": 968.0	"F": 1}
{"v": 1	"t": 1215841	"P": 981.75	"F": 1}
{"v": 1	"t": 1215861	"P": 969.75	"F": 1}
{"v": 1	"t": 1215882	"P": 969.25	"F": 1}
{"v": 1	"t": 1215902	"P": 983.75	"F": 1}
{"v": 1	"t": 1215922	"P": 973.5	"F": 1}
{"v": 1	"t": 1215943	"P": 964.75	"F": 1}
{"v": 1	"t": 1215963	"P": 980.75	"F": 1}
{"v": 1	"t": 1215984	"P": 976.75	"F": 1}
{"v": 1	"t": 1216004	"P": 964.5	"F": 1	"C": 48.0	"D": 3333	"sn": 54091930088003	"file": "/data/device_log/data0000.out"}
{"v": 1	"t": 1216024	"P": 978.75	"F": 1}
{"v": 1	"t": 1216045	"P": 979.5	"F": 1}
{"v": 1	"t": 1216065	"P": 967.5	"F": 1}
{"v": 1	"t": 1216086	"P": 975.25	"F": 1}
{"v": 1	"t": 1216106	"P": 982.0	"F": 1}
{"v": 1	"t": 1216126	"P": 969.0	"F": 1}
{"v": 1	"t": 1216147	"P": 966.75	"F": 1}
{"v": 1	"t": 1216167	"P": 985.0	"F": 1}
{"v": 1	"t": 1216187	"P": 977.5	"F": 1}
{"v": 1	"t": 1216208	"P": 968.75	"F": 1}
{"v": 1	"t": 1216228	"P": 980.75	"F": 1}
{"v": 1	"t": 1216248	"P": 980.5	"F": 1}
{"v": 1	"t": 1216269	"P": 971.0	"F": 1}
{"v": 1	"t": 1216289	"P": 971.5	"F": 1}
{"v": 1	"t": 1216310	"P": 984.75	"F": 1}
{"v": 1	"t": 1216330	"P": 974.25	"F": 1}
{"v": 1	"t": 1216350	"P": 966.5	"F": 1}
{"v": 1	"t": 1216371	"P": 981.75	"F": 1}
{"v": 1	"t": 1216391	"P": 979.0	"F": 1}
{"v": 1	"t": 1216411	"P": 971.5	"F": 1}
{"v": 1	"t": 1216432	"P": 976.75	"F": 1}
{"v": 1	"t": 1216452	"P": 981.5	"F": 1}
{"v": 1	"t": 1216473	"P": 971.25	"F": 1}
{"v": 1	"t": 1216493	"P": 974.0	"F": 1}
{"v": 1	"t": 1216513	"P": 981.25	"F": 1}
{"v": 1	"t": 1216534	"P": 971.0	"F": 1}
{"v": 1	"t": 1216554	"P": 971.25	"F": 1}
{"v": 1	"t": 1216575	"P": 982.0	"F": 1}
{"v": 1	"t": 1216595	"P": 971.75	"F": 1}
{"v": 1	"t": 1216615	"P": 966.0	"F": 1}
{"v": 1	"t": 1216636	"P": 982.75	"F": 1}
{"v": 1	"t": 1216656	"P": 975.75	"F": 1}
{"v": 1	"t": 1216676	"P": 965.0	"F": 1}
{"v": 1	"t": 1216697	"P": 976.75	"F": 1}
{"v": 1	"t": 1216717	"P": 981.75	"F": 1}
{"v": 1	"t": 1216738	"P": 970.75	"F": 1}
{"v": 1	"t": 1216758	"P": 966.25	"F": 1}
{"v": 1	"t": 1216778	"P": 984.25	"F": 1}
{"v": 1	"t": 1216799	"P": 977.5	"F": 1}
{"v": 1	"t": 1216819	"P": 965.0	"F": 1}
{"v": 1	"t": 1216839	"P": 978.0	"F": 1}
{"v": 1	"t": 1216860	"P": 980.75	"F": 1}
{"v": 1	"t": 1216880	"P": 968.0	"F": 1}
{"v": 1	"t": 1216900	"P": 970.0	"F": 1}
{"v": 1	"t": 1216921	"P": 983.75	"F": 1}
{"v": 1	"t": 1216941	"P": 974.5	"F": 1}
{"v": 1	"t": 1216962	"P": 966.75	"F": 1}
{"v": 1	"t": 1216982	"P": 982.0	"F": 1}
{"v": 1	"t": 1217002	"P": 977.75	"F": 1}
{"v": 1	"t": 1217023	"P": 967.75	"F": 1	"C": 48.02	"D": 3333	"sn": 54091930088003	"file": "/data/device_log/data0000.out"	"CO2": 1096.702392578125	"Tp": 25.002670288085938	"H": 10.197697639465332}
{"v": 1	"t": 1217044	"P": 970.0	"F": 1}
{"v": 1	"t": 1217064	"P": 970.5	"F": 1}
{"v": 1	"t": 1217085	"P": 979.0	"F": 1}
{"v": 1	"t": 1217105	"P": 968.75	"F": 1}
{"v": 1	"t": 1217126	"P": 973.25	"F": 1}
{"v": 1	"t": 1217146	"P": 981.75	"F": 1}
{"v": 1	"t": 1217166	"P": 969.0	"F": 1}
{"v": 1	"t": 1217187	"P": 970.75	"F": 1}
{"v": 1	"t": 1217207	"P": 982.5	"F": 1}
{"v": 1	"t": 1217227	"P": 973.5	"F": 1}
{"v": 1	"t": 1217248	"P": 964.0	"F": 1}
{"v": 1	"t": 1217268	"P": 980.75	"F": 1}
{"v": 1	"t": 1217289	"P": 977.75	"F": 1}
{"v": 1	"t": 1217309	"P": 965.25	"F": 1}
{"v": 1	"t": 1217329	"P": 972.25	"F": 1}
{"v": 1	"t": 1217350	"P": 983.75	"F": 1}
{"v": 1	"t": 1217370	"P": 971.5	"F": 1}
{"v": 1	"t": 1217390	"P": 965.25	"F": 1}
{"v": 1	"t": 1217411	"P": 981.0	"F": 1}
{"v": 1	"t": 1217431	"P": 976.25	"F": 1}
{"v": 1	"t": 1217451	"P": 963.75	"F": 1}
{"v": 1	"t": 1217472	"P": 976.5	"F": 1}
{"v": 1	"t": 1217492	"P": 982.75	"F": 1}
{"v": 1	"t": 1217513	"P": 969.25	"F": 1}
{"v": 1	"t": 1217533	"P": 966.5	"F": 1}
{"v": 1	"t": 1217553	"P": 983.5	"F": 1}
{"v": 1	"t": 1217574	"P": 974.0	"F": 1}
{"v": 1	"t": 1217594	"P": 966.25	"F": 1}
{"v": 1	"t": 1217614	"P": 980.5	"F": 1}
{"v": 1	"t": 1217635	"P": 978.5	"F": 1}
{"v": 1	"t": 1217655	"P": 968.75	"F": 1}
{"v": 1	"t": 1217676	"P": 972.25	"F": 1}
{"v": 1	"t": 1217696	"P": 983.0	"F": 1}
{"v": 1	"t": 1217716	"P": 970.5	"F": 1}
{"v": 1	"t": 1217737	"P": 970.25	"F": 1}
{"v": 1	"t": 1217757	"P": 984.75	"F": 1}
{"v": 1	"t": 1217778	"P": 971.25	"F": 1}
{"v": 1	"t": 1217798	"P": 969.5	"F": 1}
{"v": 1	"t": 1217818	"P": 982.25	"F": 1}
{"v": 1	"t": 1217839	"P": 973.25	"F": 1}
{"v": 1	"t": 1217859	"P": 965.5	"F": 1}
{"v": 1	"t": 1217879	"P": 981.5	"F": 1}
{"v": 1	"t": 1217900	"P": 978.5	"F": 1}
{"v": 1	"t": 1217920	"P": 966.25	"F": 1}
{"v": 1	"t": 1217941	"P": 975.75	"F": 1}
{"v": 1	"t": 1217961	"P": 982.0	"F": 1}
{"v": 1	"t": 1217981	"P": 969.25	"F": 1}
{"v": 1	"t": 1218002	"P": 967.75	"F": 1}
{"v": 1	"t": 1218022	"P": 982.75	"F": 1}
{"v": 1	"t": 1218042	"P": 976.25	"F": 1	"C": 48.035	"D": 3332	"sn": 54091930088003	"file": "/data/device_log/data0000.out"}
{"v": 1	"t": 1218063	"P": 966.0	"F": 1}
{"v": 1	"t": 1218083	"P": 982.25	"F": 1}
{"v": 1	"t": 1218104	"P": 975.25	"F": 1}
{"v": 1	"t": 1218124	"P": 965.0	"F": 1}
{"v": 1	"t": 1218144	"P": 981.25	"F": 1}
{"v": 1	"t": 1218165	"P": 981.25	"F": 1}
{"v": 1	"t": 1218185	"P": 969.5	"F": 1}
{"v": 1	"t": 1218206	"P": 975.25	"F": 1}
{"v": 1	"t": 1218226	"P": 985.75	"F": 1}
{"v": 1	"t": 1218246	"P": 975.75	"F": 1}
{"v": 1	"t": 1218267	"P": 967.25	"F": 1}
{"v": 1	"t": 1218287	"P": 983.0	"F": 1}
{"v": 1	"t": 1218307	"P": 978.0	"F": 1}
{"v": 1	"t": 1218328	"P": 968.5	"F": 1}
{"v": 1	"t": 1218348	"P": 985.75	"F": 1}
{"v": 1	"t": 1218369	"P": 975.75	"F": 1}
{"v": 1	"t": 1218389	"P": 969.25	"F": 1}
{"v": 1	"t": 1218409	"P": 982.5	"F": 1}
{"v": 1	"t": 1218430	"P": 977.0	"F": 1}
{"v": 1	"t": 1218450	"P": 971.5	"F": 1}
{"v": 1	"t": 1218471	"P": 977.75	"F": 1}
{"v": 1	"t": 1218491	"P": 981.25	"F": 1}
{"v": 1	"t": 1218511	"P": 966.5	"F": 1}
{"v": 1	"t": 1218532	"P": 975.5	"F": 1}
{"v": 1	"t": 1218552	"P": 982.75	"F": 1}
{"v": 1	"t": 1218573	"P": 969.25	"F": 1}
{"v": 1	"t": 1218593	"P": 968.25	"F": 1}
{"v": 1	"t": 1218613	"P": 983.0	"F": 1}
{"v": 1	"t": 1218634	"P": 974.25	"F": 1}
{"v": 1	"t": 1218654	"P": 966.75	"F": 1}
{"v": 1	"t": 1218674	"P": 981.25	"F": 1}
{"v": 1	"t": 1218695	"P": 977.0	"F": 1}
{"v": 1	"t": 1218715	"P": 968.0	"F": 1}
{"v": 1	"t": 1218736	"P": 972.0	"F": 1}
{"v": 1	"t": 1218756	"P": 984.5	"F": 1}
{"v": 1	"t": 1218776	"P": 970.75	"F": 1}
{"v": 1	"t": 1218797	"P": 967.0	"F": 1}
{"v": 1	"t": 1218817	"P": 981.25	"F": 1}
{"v": 1	"t": 1218837	"P": 977.0	"F": 1}
{"v": 1	"t": 1218858	"P": 965.5	"F": 1}
{"v": 1	"t": 1218878	"P": 975.5	"F": 1}
{"v": 1	"t": 1218898	"P": 981.0	"F": 1}
{"v": 1	"t": 1218919	"P": 971.0	"F": 1}
{"v": 1	"t": 1218939	"P": 967.5	"F": 1}
{"v": 1	"t": 1218960	"P": 984.25	"F": 1}
{"v": 1	"t": 1218980	"P": 975.25	"F": 1}
{"v": 1	"t": 1219000	"P": 964.25	"F": 1}
{"v": 1	"t": 1219021	"P": 979.25	"F": 1}
{"v": 1	"t": 1219041	"P": 980.0	"F": 1}
{"v": 1	"t": 1219061	"P": 969.0	"F": 1	"C": 48.04	"D": 3331	"sn": 54091930088003	"file": "/data/device_log/data0000.out"	"CO2": 1095.1036376953125	"Tp": 25.045394897460938	"H": 10.29660415649414}
{"v": 1	"t": 1219083	"P": 967.0	"F": 1}
{"v": 1	"t": 1219103	"P": 974.25	"F": 1}
{"v": 1	"t": 1219124	"P": 975.25	"F": 1}
{"v": 1	"t": 1219144	"P": 964.75	"F": 1}
{"v": 1	"t": 1219164	"P": 978.25	"F": 1}
{"v": 1	"t": 1219185	"P": 971.5	"F": 1}
{"v": 1	"t": 1219206	"P": 972.75	"F": 1}
{"v": 1	"t": 1219226	"P": 982.0	"F": 1}
{"v": 1	"t": 1219246	"P": 971.5	"F": 1}
{"v": 1	"t": 1219267	"P": 965.0	"F": 1}
{"v": 1	"t": 1219287	"P": 983.25	"F": 1}
{"v": 1	"t": 1219307	"P": 975.25	"F": 1}
{"v": 1	"t": 1219328	"P": 965.75	"F": 1}
{"v": 1	"t": 1219348	"P": 978.75	"F": 1}
{"v": 1	"t": 1219368	"P": 981.5	"F": 1}
{"v": 1	"t": 1219389	"P": 968.25	"F": 1}
{"v": 1	"t": 1219409	"P": 969.75	"F": 1}
{"v": 1	"t": 1219430	"P": 984.75	"F": 1}
{"v": 1	"t": 1219450	"P": 975.0	"F": 1}
{"v": 1	"t": 1219470	"P": 965.75	"F": 1}
{"v": 1	"t": 1219491	"P": 982.25	"F": 1}
{"v": 1	"t": 1219511	"P": 977.25	"F": 1}
{"v": 1	"t": 1219531	"P": 966.75	"F": 1}
{"v": 1	"t": 1219552	"P": 971.25	"F": 1}
{"v": 1	"t": 1219572	"P": 981.5	"F": 1}
{"v": 1	"t": 1219593	"P": 971.25	"F": 1}
{"v": 1	"t": 1219613	"P": 967.25	"F": 1}
{"v": 1	"t": 1219633	"P": 983.25	"F": 1}
{"v": 1	"t": 1219654	"P": 975.75	"F": 1}
{"v": 1	"t": 1219674	"P": 967.25	"F": 1}
{"v": 1	"t": 1219694	"P": 976.0	"F": 1}
{"v": 1	"t": 1219715	"P": 979.0	"F": 1}
{"v": 1	"t": 1219735	"P": 967.75	"F": 1}
{"v": 1	"t": 1219756	"P": 973.25	"F": 1}
{"v": 1	"t": 1219776	"P": 980.5	"F": 1}
{"v": 1	"t": 1219796	"P": 967.25	"F": 1}
{"v": 1	"t": 1219817	"P": 970.25	"F": 1}
{"v": 1	"t": 1219837	"P": 981.5	"F": 1}
{"v": 1	"t": 1219858	"P": 970.0	"F": 1}
{"v": 1	"t": 1219878	"P": 967.0	"F": 1}
{"v": 1	"t": 1219898	"P": 985.5	"F": 1}
{"v": 1	"t": 1219919	"P": 974.0	"F": 1}
{"v": 1	"t": 1219939	"P": 965.0	"F": 1}
{"v": 1	"t": 1219959	"P": 982.25	"F": 1}
{"v": 1	"t": 1219980	"P": 975.5	"F": 1}
{"v": 1	"t": 1220000	"P": 965.75	"F": 1}
{"v": 1	"t": 1220021	"P": 974.5	"F": 1}
{"v": 1	"t": 1220041	"P": 982.5	"F": 1}
{"v": 1	"t": 1220061	"P": 971.25	"F": 1}
{"v": 1	"t": 1220082	"P": 970.0	"F": 1	"C": 48.045	"D": 3330	"sn": 54091930088003	"file": "/data/device_log/data0000.out"}
{"v": 1	"t": 1220102	"P": 985.0	"F": 1}
{"v": 1	"t": 1220123	"P": 971.75	"F": 1}
{"v": 1	"t": 1220143	"P": 969.5	"F": 1}
{"v": 1	"t": 1220163	"P": 986.25	"F": 1}
{"v": 1	"t": 1220184	"P": 971.5	"F": 1}
{"v": 1	"t": 1220204	"P": 970.5	"F": 1}
{"v": 1	"t": 1220225	"P": 984.0	"F": 1}
{"v": 1	"t": 1220245	"P": 975.0	"F": 1}
{"v": 1	"t": 1220265	"P": 966.25	"F": 1}
{"v": 1	"t": 1220286	"P": 979.5	"F": 1}
{"v": 1	"t": 1220306	"P": 980.25	"F": 1}
{"v": 1	"t": 1220326	"P": 968.5	"F": 1}
{"v": 1	"t": 1220347	"P": 972.75	"F": 1}
{"v": 1	"t": 1220367	"P": 983.75	"F": 1}
{"v": 1	"t": 1220387	"P": 972.0	"F": 1}
{"v": 1	"t": 1220408	"P": 969.0	"F": 1}
{"v": 1	"t": 1220428	"P": 983.25	"F": 1}
{"v": 1	"t": 1220449	"P": 971.5	"F": 1}
{"v": 1	"t": 1220469	"P": 965.5	"F": 1}
{"v": 1	"t": 1220490	"P": 982.25	"F": 1}
{"v": 1	"t": 1220510	"P": 972.75	"F": 1}
{"v": 1	"t": 1220530	"P": 967.75	"F": 1}
{"v": 1	"t": 1220551	"P": 984.25	"F": 1}
{"v": 1	"t": 1220571	"P": 976.0	"F": 1}
{"v": 1	"t": 1220592	"P": 966.25	"F": 1}
{"v": 1	"t": 1220612	"P": 978.5	"F": 1}
{"v": 1	"t": 1220632	"P": 979.25	"F": 1}
{"v": 1	"t": 1220653	"P": 968.75	"F": 1}
{"v": 1	"t": 1220673	"P": 972.5	"F": 1}
{"v": 1	"t": 1220693	"P": 983.0	"F": 1}
{"v": 1	"t": 1220714	"P": 973.0	"F": 1}
{"v": 1	"t": 1220734	"P": 966.0	"F": 1}
{"v": 1	"t": 1220754	"P": 982.25	"F": 1}
{"v": 1	"t": 1220775	"P": 975.0	"F": 1}
{"v": 1	"t": 1220795	"P": 964.75	"F": 1}
{"v": 1	"t": 1220816	"P": 977.5	"F": 1}
{"v": 1	"t": 1220836	"P": 978.75	"F": 1}
{"v": 1	"t": 1220856	"P": 968.0	"F": 1}
{"v": 1	"t": 1220877	"P": 970.5	"F": 1}
{"v": 1	"t": 1220897	"P": 982.5	"F": 1}
{"v": 1	"t": 1220917	"P": 972.0	"F": 1}
{"v": 1	"t": 1220938	"P": 966.75	"F": 1}
{"v": 1	"t": 1220958	"P": 983.0	"F": 1}
{"v": 1	"t": 1220979	"P": 975.75	"F": 1}
{"v": 1	"t": 1220999	"P": 963.75	"F": 1}
{"v": 1	"t": 1221019	"P": 972.75	"F": 1}
{"v": 1	"t": 1221040	"P": 979.25	"F": 1}
{"v": 1	"t": 1221060	"P": 968.0	"F": 1}
{"v": 1	"t": 1221081	"P": 971.5	"F": 1}
{"v": 1	"t": 1221101	"P": 982.25	"F": 1	"C": 48.045	"D": 3329	"sn": 54091930088003	"file": "/data/device_log/data0000.out"	"CO2": 1095.332763671875	"Tp": 25.03204345703125	"H": 10.29660415649414}
{"v": 1	"t": 1221122	"P": 978.5	"F": 1}
{"v": 1	"t": 1221143	"P": 967.5	"F": 1}
{"v": 1	"t": 1221163	"P": 976.0	"F": 1}
{"v": 1	"t": 1221184	"P": 978.0	"F": 1}
{"v": 1	"t": 1221204	"P": 968.5	"F": 1}
{"v": 1	"t": 1221224	"P": 971.5	"F": 1}
{"v": 1	"t": 1221245	"P": 981.25	"F": 1}
{"v": 1	"t": 1221265	"P": 970.25	"F": 1}
{"v": 1	"t": 1221285	"P": 966.5	"F": 1}
{"v": 1	"t": 1221306	"P": 981.0	"F": 1}
{"v": 1	"t": 1221326	"P": 974.25	"F": 1}
{"v": 1	"t": 1221347	"P": 964.75	"F": 1}
{"v": 1	"t": 1221367	"P": 978.25	"F": 1}
{"v": 1	"t": 1221387	"P": 979.25	"F": 1}
{"v": 1	"t": 1221408	"P": 967.75	"F": 1}
{"v": 1	"t": 1221428	"P": 970.5	"F": 1}
{"v": 1	"t": 1221448	"P": 983.25	"F": 1}
{"v": 1	"t": 1221469	"P": 972.75	"F": 1}
{"v": 1	"t": 1221489	"P": 965.0	"F": 1}
{"v": 1	"t": 1221509	"P": 981.75	"F": 1}
{"v": 1	"t": 1221530	"P": 977.75	"F": 1}
{"v": 1	"t": 1221550	"P": 966.75	"F": 1}
{"v": 1	"t": 1221571	"P": 975.75	"F": 1}
{"v": 1	"t": 1221591	"P": 981.5	"F": 1}
{"v": 1	"t": 1221611	"P": 970.75	"F": 1}
{"v": 1	"t": 1221632	"P": 970.25	"F": 1}
{"v": 1	"t": 1221652	"P": 984.0	"F": 1}
{"v": 1	"t": 1221672	"P": 974.25	"F": 1}
{"v": 1	"t": 1221693	"P": 967.25	"F": 1}
{"v": 1	"t": 1221713	"P": 982.0	"F": 1}
{"v": 1	"t": 1221734	"P": 975.0	"F": 1}
{"v": 1	"t": 1221754	"P": 965.25	"F": 1}
{"v": 1	"t": 1221774	"P": 980.0	"F": 1}
{"v": 1	"t": 1221795	"P": 977.0	"F": 1}
{"v": 1	"t": 1221815	"P": 966.0	"F": 1}
{"v": 1	"t": 1221836	"P": 979.75	"F": 1}
{"v": 1	"t": 1221856	"P": 978.75	"F": 1}
{"v": 1	"t": 1221876	"P": 965.25	"F": 1}
{"v": 1	"t": 1221897	"P": 974.5	"F": 1}
{"v": 1	"t": 1221917	"P": 982.0	"F": 1}
{"v": 1	"t": 1221938	"P": 970.75	"F": 1}
{"v": 1	"t": 1221958	"P": 968.5	"F": 1}
{"v": 1	"t": 1221978	"P": 983.75	"F": 1}
{"v": 1	"t": 1221999	"P": 974.25	"F": 1}
{"v": 1	"t": 1222019	"P": 967.75	"F": 1}
{"v": 1	"t": 1222039	"P": 981.75	"F": 1}
{"v": 1	"t": 1222060	"P": 978.75	"F": 1}
{"v": 1	"t": 1222080	"P": 968.5	"F": 1}
{"v": 1	"t": 1222101	"P": 976.25	"F": 1}
{"v": 1	"t": 1222121	"P": 984.0	"F": 1	"C": 48.045	"D": 3328	"sn": 54091930088003	"file": "/data/device_log/data0000.out"}
{"v": 1	"t": 1222141	"P": 971.25	"F": 1}
{"v": 1	"t": 1222162	"P": 973.25	"F": 1}
{"v": 1	"t": 1222182	"P": 982.5	"F": 1}
{"v": 1	"t": 1222203	"P": 970.75	"F": 1}
{"v": 1	"t": 1222223	"P": 971.25	"F": 1}
{"v": 1	"t": 1222243	"P": 985.0	"F": 1}
{"v": 1	"t": 1222264	"P": 974.0	"F": 1}
{"v": 1	"t": 1222284	"P": 968.75	"F": 1}
{"v": 1	"t": 1222304	"P": 983.25	"F": 1}
{"v": 1	"t": 1222325	"P": 977.5	"F": 1}
{"v": 1	"t": 1222345	"P": 968.75	"F": 1}
{"v": 1	"t": 1222366	"P": 979.5	"F": 1}
{"v": 1	"t": 1222386	"P": 982.0	"F": 1}
{"v": 1	"t": 1222406	"P": 967.5	"F": 1}
{"v": 1	"t": 1222427	"P": 971.25	"F": 1}
{"v": 1	"t": 1222447	"P": 983.75	"F": 1}
{"v": 1	"t": 1222468	"P": 971.0	"F": 1}
{"v": 1	"t": 1222488	"P": 970.25	"F": 1}
{"v": 1	"t": 1222508	"P": 984.5	"F": 1}
{"v": 1	"t": 1222529	"P": 971.5	"F": 1}
{"v": 1	"t": 1222549	"P": 968.0	"F": 1}
{"v": 1	"t": 1222570	"P": 984.0	"F": 1}
{"v": 1	"t": 1222590	"P": 974.0	"F": 1}
{"v": 1	"t": 1222610	"P": 966.75	"F": 1}
{"v": 1	"t": 1222631	"P": 983.0	"F": 1}
{"v": 1	"t": 1222651	"P": 972.5	"F": 1}
{"v": 1	"t": 1222672	"P": 966.75	"F": 1}
{"v": 1	"t": 1222692	"P": 981.5	"F": 1}
{"v": 1	"t": 1222712	"P": 974.25	"F": 1}
{"v": 1	"t": 1222733	"P": 963.75	"F": 1}
{"v": 1	"t": 1222753	"P": 979.25	"F": 1}
{"v": 1	"t": 1222774	"P": 975.0	"F": 1}
{"v": 1	"t": 1222794	"P": 964.5	"F": 1}
{"v": 1	"t": 1222814	"P": 980.0	"F": 1}
{"v": 1	"t": 1222835	"P": 979.0	"F": 1}
{"v": 1	"t": 1222855	"P": 967.75	"F": 1}
{"v": 1	"t": 1222875	"P": 968.25	"F": 1}
{"v": 1	"t": 1222896	"P": 983.0	"F": 1}
{"v": 1	"t": 1222916	"P": 973.25	"F": 1}
{"v": 1	"t": 1222936	"P": 965.0	"F": 1}
{"v": 1	"t": 1222957	"P": 974.25	"F": 1}
{"v": 1	"t": 1222977	"P": 980.25	"F": 1}
{"v": 1	"t": 1222998	"P": 970.0	"F": 1}
{"v": 1	"t": 1223018	"P": 965.0	"F": 1}
{"v": 1	"t": 1223038	"P": 982.0	"F": 1}
{"v": 1	"t": 1223059	"P": 975.0	"F": 1}
{"v": 1	"t": 1223079	"P": 965.75	"F": 1}
{"v": 1	"t": 1223099	"P": 968.5	"F": 1}
{"v": 1	"t": 1223120	"P": 979.5	"F": 1}
{"v": 1	"t": 1223140	"P": 972.0	"F": 1	"C": 48.125	"D": 3327	"sn": 54091930088003	"file": "/data/device_log/data0000.out"	"CO2": 1096.0498046875	"Tp": 25.03204345703125	"H": 10.347522735595703}
{"v": 1	"t": 1223161	"P": 976.75	"F": 1}
{"v": 1	"t": 1223181	"P": 965.75	"F": 1}
{"v": 1	"t": 1223203	"P": 967.5	"F": 1}
{"v": 1	"t": 1223223	"P": 982.75	"F": 1}
{"v": 1	"t": 1223244	"P": 972.25	"F": 1}
{"v": 1	"t": 1223264	"P": 964.75	"F": 1}
{"v": 1	"t": 1223284	"P": 973.75	"F": 1}
{"v": 1	"t": 1223305	"P": 981.0	"F": 1}
{"v": 1	"t": 1223325	"P": 969.75	"F": 1}
{"v": 1	"t": 1223345	"P": 962.25	"F": 1}
{"v": 1	"t": 1223366	"P": 978.5	"F": 1}
{"v": 1	"t": 1223386	"P": 978.5	"F": 1}
{"v": 1	"t": 1223406	"P": 969.0	"F": 1}
{"v": 1	"t": 1223427	"P": 963.5	"F": 1}
{"v": 1	"t": 1223447	"P": 980.5	"F": 1}
{"v": 1	"t": 1223467	"P": 976.75	"F": 1}
{"v": 1	"t": 1223488	"P": 966.0	"F": 1}
{"v": 1	"t": 1223508	"P": 965.75	"F": 1}
{"v": 1	"t": 1223528	"P": 982.25	"F": 1}
{"v": 1	"t": 1223549	"P": 971.75	"F": 1}
{"v": 1	"t": 1223569	"P": 964.5	"F": 1}
{"v": 1	"t": 1223589	"P": 969.0	"F": 1}
{"v": 1	"t": 1223610	"P": 980.25	"F": 1}
{"v": 1	"t": 1223630	"P": 969.5	"F": 1}
{"v": 1	"t": 1223650	"P": 964.75	"F": 1}
{"v": 1	"t": 1223671	"P": 979.0	"F": 1}
{"v": 1	"t": 1223691	"P": 973.5	"F": 1}
{"v": 1	"t": 1223711	"P": 965.5	"F": 1}
{"v": 1	"t": 1223732	"P": 968.75	"F": 1}
{"v": 1	"t": 1223752	"P": 980.75	"F": 1}
{"v": 1	"t": 1223772	"P": 970.75	"F": 1}
{"v": 1	"t": 1223793	"P": 963.25	"F": 1}
{"v": 1	"t": 1223813	"P": 979.75	"F": 1}
{"v": 1	"t": 1223833	"P": 977.5	"F": 1}
{"v": 1	"t": 1223854	"P": 969.25	"F": 1}
{"v": 1	"t": 1223874	"P": 966.25	"F": 1}
{"v": 1	"t": 1223894	"P": 981.75	"F": 1}
{"v": 1	"t": 1223915	"P": 978.0	"F": 1}
{"v": 1	"t": 1223935	"P": 967.25	"F": 1}
{"v": 1	"t": 1223955	"P": 965.5	"F": 1}
{"v": 1	"t": 1223976	"P": 985.25	"F": 1}
{"v": 1	"t": 1223996	"P": 978.5	"F": 1}
{"v": 1	"t": 1224016	"P": 967.25	"F": 1}
{"v": 1	"t": 1224037	"P": 971.25	"F": 1}
{"v": 1	"t": 1224057	"P": 984.5	"F": 1}
{"v": 1	"t": 1224077	"P": 974.75	"F": 1}
{"v": 1	"t": 1224098	"P": 967.75	"F": 1}
{"v": 1	"t": 1224118	"P": 971.0	"F": 1}
{"v": 1	"t": 1224138	"P": 983.5	"F": 1}
{"v": 1	"t": 1224159	"P": 975.0	"F": 1	"C": 48.11	"D": 3326	"sn": 54091930088003	"file": "/data/device_log/data0000.out"}
{"v": 1	"t": 1224179	"P": 968.75	"F": 1}
{"v": 1	"t": 1224199	"P": 981.75	"F": 1}
{"v": 1	"t": 1224221	"P": 975.25	"F": 1}
{"v": 1	"t": 1224242	"P": 966.0	"F": 1}
{"v": 1	"t": 1224262	"P": 980.0	"F": 1}
{"v": 1	"t": 1224282	"P": 986.25	"F": 1}
{"v": 1	"t": 1224302	"P": 974.0	"F": 1}
{"v": 1	"t": 1224323	"P": 967.25	"F": 1}
{"v": 1	"t": 1224343	"P": 981.25	"F": 1}
{"v": 1	"t": 1224364	"P": 979.0	"F": 1}
{"v": 1	"t": 1224384	"P": 967.25	"F": 1}
{"v": 1	"t": 1224404	"P": 969.75	"F": 1}
{"v": 1	"t": 1224425	"P": 984.5	"F": 1}
{"v": 1	"t": 1224445	"P": 971.5	"F": 1}
{"v": 1	"t": 1224465	"P": 964.0	"F": 1}
{"v": 1	"t": 1224486	"P": 980.0	"F": 1}
{"v": 1	"t": 1224506	"P": 979.5	"F": 1}
{"v": 1	"t": 1224526	"P": 969.75	"F": 1}
{"v": 1	"t": 1224547	"P": 967.25	"F": 1}
{"v": 1	"t": 1224567	"P": 984.5	"F": 1}
{"v": 1	"t": 1224587	"P": 979.0	"F": 1}
{"v": 1	"t": 1224608	"P": 968.75	"F": 1}
{"v": 1	"t": 1224628	"P": 969.25	"F": 1}
{"v": 1	"t": 1224648	"P": 982.5	"F": 1}
{"v": 1	"t": 1224669	"P": 976.25	"F": 1}
{"v": 1	"t": 1224689	"P": 967.25	"F": 1}
{"v": 1	"t": 1224709	"P": 973.5	"F": 1}
{"v": 1	"t": 1224730	"P": 990.75	"F": 1}
{"v": 1	"t": 1224750	"P": 973.75	"F": 1}
{"v": 1	"t": 1224770	"P": 967.5	"F": 1}
{"v": 1	"t": 1224791	"P": 975.0	"F": 1}
{"v": 1	"t": 1224811	"P": 981.75	"F": 1}
{"v": 1	"t": 1224831	"P": 972.5	"F": 1}
{"v": 1	"t": 1224852	"P": 966.25	"F": 1}
{"v": 1	"t": 1224872	"P": 982.75	"F": 1}
{"v": 1	"t": 1224892	"P": 982.0	"F": 1}
{"v": 1	"t": 1224913	"P": 969.75	"F": 1}
{"v": 1	"t": 1224933	"P": 967.75	"F": 1}
{"v": 1	"t": 1224953	"P": 982.25	"F": 1}
{"v": 1	"t": 1224974	"P": 976.5	"F": 1}
{"v": 1	"t": 1224994	"P": 966.75	"F": 1}
{"v": 1	"t": 1225014	"P": 965.0	"F": 1}
{"v": 1	"t": 1225034	"P": 980.0	"F": 1}
{"v": 1	"t": 1225055	"P": 974.75	"F": 1}
{"v": 1	"t": 1225075	"P": 963.5	"F": 1}
{"v": 1	"t": 1225096	"P": 970.0	"F": 1}
{"v": 1	"t": 1225116	"P": 981.25	"F": 1}
{"v": 1	"t": 1225136	"P": 971.25	"F": 1}
{"v": 1	"t": 1225157	"P": 961.75	"F": 1}
{"v": 1	"t": 1225177	"P": 973.5	"F": 1	"C": 48.11	"D": 3325	"sn": 54091930088003	"file": "/data/device_log/data0000.out"	"CO2": 1096.302978515625	"Tp": 25.045394897460938	"H": 10.428773880004883}
{"v": 1	"t": 1225198	"P": 978.0	"F": 1}
{"v": 1	"t": 1225219	"P": 974.25	"F": 1}
{"v": 1	"t": 1225240	"P": 978.25	"F": 1}
{"v": 1	"t": 1225260	"P": 965.5	"F": 1}
{"v": 1	"t": 1225280	"P": 963.75	"F": 1}
{"v": 1	"t": 1225301	"P": 979.0	"F": 1}
{"v": 1	"t": 1225321	"P": 973.25	"F": 1}
{"v": 1	"t": 1225341	"P": 964.5	"F": 1}
{"v": 1	"t": 1225362	"P": 966.0	"F": 1}
{"v": 1	"t": 1225382	"P": 980.0	"F": 1}
{"v": 1	"t": 1225402	"P": 973.25	"F": 1}
{"v": 1	"t": 1225423	"P": 961.25	"F": 1}
{"v": 1	"t": 1225443	"P": 965.0	"F": 1}
{"v": 1	"t": 1225463	"P": 978.0	"F": 1}
{"v": 1	"t": 1225484	"P": 970.0	"F": 1}
{"v": 1	"t": 1225504	"P": 960.75	"F": 1}
{"v": 1	"t": 1225524	"P": 969.0	"F": 1}
{"v": 1	"t": 1225545	"P": 979.25	"F": 1}
{"v": 1	"t": 1225565	"P": 968.75	"F": 1}
{"v": 1	"t": 1225585	"P": 960.0	"F": 1}
{"v": 1	"t": 1225606	"P": 971.5	"F": 1}
{"v": 1	"t": 1225626	"P": 979.25	"F": 1}
{"v": 1	"t": 1225646	"P": 968.0	"F": 1}
{"v": 1	"t": 1225667	"P": 962.75	"F": 1}
{"v": 1	"t": 1225687	"P": 976.0	"F": 1}
{"v": 1	"t": 1225707	"P": 975.0	"F": 1}
{"v": 1	"t": 1225728	"P": 966.0	"F": 1}
{"v": 1	"t": 1225748	"P": 962.5	"F": 1}
{"v": 1	"t": 1225768	"P": 977.75	"F": 1}
{"v": 1	"t": 1225789	"P": 971.75	"F": 1}
{"v": 1	"t": 1225809	"P": 960.25	"F": 1}
{"v": 1	"t": 1225829	"P": 970.25	"F": 1}
{"v": 1	"t": 1225850	"P": 980.0	"F": 1}
{"v": 1	"t": 1225870	"P": 968.75	"F": 1}
{"v": 1	"t": 1225890	"P": 962.0	"F": 1}
{"v": 1	"t": 1225911	"P": 978.5	"F": 1}
{"v": 1	"t": 1225931	"P": 978.25	"F": 1}
{"v": 1	"t": 1225951	"P": 970.0	"F": 1}
{"v": 1	"t": 1225972	"P": 964.5	"F": 1}
{"v": 1	"t": 1225992	"P": 979.75	"F": 1}
{"v": 1	"t": 1226012	"P": 976.5	"F": 1}
{"v": 1	"t": 1226033	"P": 966.25	"F": 1}
{"v": 1	"t": 1226053	"P": 965.0	"F": 1}
{"v": 1	"t": 1226073	"P": 981.5	"F": 1}
{"v": 1	"t": 1226094	"P": 975.5	"F": 1}
{"v": 1	"t": 1226114	"P": 965.25	"F": 1}
{"v": 1	"t": 1226134	"P": 969.5	"F": 1}
{"v": 1	"t": 1226155	"P": 982.5	"F": 1}
{"v": 1	"t": 1226175	"P": 973.25	"F": 1}
{"v": 1	"t": 1226195	"P": 964.0	"F": 1	"C": 48.15	"D": 3324	"sn": 54091930088003	"file": "/data/device_log/data0000.out"}
{"v": 1	"t": 1226216	"P": 976.5	"F": 1}
{"v": 1	"t": 1226236	"P": 976.5	"F": 1}
{"v": 1	"t": 1226258	"P": 969.5	"F": 1}
{"v": 1	"t": 1226278	"P": 980.75	"F": 1}
{"v": 1	"t": 1226299	"P": 968.25	"F": 1}
{"v": 1	"t": 1226319	"P": 961.75	"F": 1}
{"v": 1	"t": 1226339	"P": 974.5	"F": 1}
{"v": 1	"t": 1226360	"P": 979.5	"F": 1}
{"v": 1	"t": 1226380	"P": 967.0	"F": 1}
{"v": 1	"t": 1226400	"P": 963.5	"F": 1}
{"v": 1	"t": 1226421	"P": 980.25	"F": 1}
{"v": 1	"t": 1226441	"P": 974.75	"F": 1}
{"v": 1	"t": 1226461	"P": 962.75	"F": 1}
{"v": 1	"t": 1226482	"P": 967.5	"F": 1}
{"v": 1	"t": 1226502	"P": 978.0	"F": 1}
{"v": 1	"t": 1226522	"P": 971.0	"F": 1}
{"v": 1	"t": 1226543	"P": 961.5	"F": 1}
{"v": 1	"t": 1226563	"P": 973.0	"F": 1}
{"v": 1	"t": 1226583	"P": 979.25	"F": 1}
{"v": 1	"t": 1226604	"P": 967.5	"F": 1}
{"v": 1	"t": 1226624	"P": 960.75	"F": 1}
{"v": 1	"t": 1226644	"P": 978.0	"F": 1}
{"v": 1	"t": 1226665	"P": 973.75	"F": 1}
{"v": 1	"t": 1226685	"P": 960.5	"F": 1}
{"v": 1	"t": 1226706	"P": 977.0	"F": 1}
{"v": 1	"t": 1226726	"P": 976.0	"F": 1}
{"v": 1	"t": 1226746	"P": 964.25	"F": 1}
{"v": 1	"t": 1226767	"P": 962.5	"F": 1}
{"v": 1	"t": 1226787	"P": 980.75	"F": 1}
{"v": 1	"t": 1226807	"P": 971.5	"F": 1}
{"v": 1	"t": 1226828	"P": 961.5	"F": 1}
{"v": 1	"t": 1226848	"P": 971.75	"F": 1}
{"v": 1	"t": 1226868	"P": 976.25	"F": 1}
{"v": 1	"t": 1226889	"P": 963.25	"F": 1}
{"v": 1	"t": 1226909	"P": 968.75	"F": 1}
{"v": 1	"t": 1226930	"P": 976.5	"F": 1}
{"v": 1	"t": 1226950	"P": 967.25	"F": 1}
{"v": 1	"t": 1226970	"P": 962.0	"F": 1}
{"v": 1	"t": 1226991	"P": 978.25	"F": 1}
{"v": 1	"t": 1227011	"P": 974.75	"F": 1}
{"v": 1	"t": 1227031	"P": 964.0	"F": 1}
{"v": 1	"t": 1227052	"P": 968.25	"F": 1}
{"v": 1	"t": 1227072	"P": 978.5	"F": 1}
{"v": 1	"t": 1227092	"P": 969.5	"F": 1}
{"v": 1	"t": 1227113	"P": 963.5	"F": 1}
{"v": 1	"t": 1227133	"P": 975.5	"F": 1}
{"v": 1	"t": 1227153	"P": 976.5	"F": 1}
{"v": 1	"t": 1227174	"P": 966.25	"F": 1}
{"v": 1	"t": 1227194	"P": 962.0	"F": 1}
{"v": 1	"t": 1227215	"P": 979.0	"F": 1	"C": 48.145	"D": 3323	"sn": 54091930088003	"file": "/data/device_log/data0000.out"	"CO2": 1094.6856689453125	"Tp": 25.058746337890625	"H": 10.428720474243164}
{"v": 1	"t": 1227236	"P": 979.0	"F": 1}
{"v": 1	"t": 1227256	"P": 968.5	"F": 1}
{"v": 1	"t": 1227277	"P": 978.25	"F": 1}
{"v": 1	"t": 1227298	"P": 964.0	"F": 1}
{"v": 1	"t": 1227318	"P": 963.5	"F": 1}
{"v": 1	"t": 1227338	"P": 978.25	"F": 1}
{"v": 1	"t": 1227359	"P": 973.25	"F": 1}
{"v": 1	"t": 1227379	"P": 963.25	"F": 1}
{"v": 1	"t": 1227399	"P": 964.25	"F": 1}
{"v": 1	"t": 1227420	"P": 980.25	"F": 1}
{"v": 1	"t": 1227440	"P": 973.25	"F": 1}
{"v": 1	"t": 1227460	"P": 962.5	"F": 1}
{"v": 1	"t": 1227480	"P": 968.5	"F": 1}
{"v": 1	"t": 1227501	"P": 980.0	"F": 1}
{"v": 1	"t": 1227521	"P": 970.5	"F": 1}
{"v": 1	"t": 1227541	"P": 960.5	"F": 1}
{"v": 1	"t": 1227562	"P": 970.5	"F": 1}
{"v": 1	"t": 1227582	"P": 978.75	"F": 1}
{"v": 1	"t": 1227602	"P": 970.0	"F": 1}
{"v": 1	"t": 1227623	"P": 963.5	"F": 1}
{"v": 1	"t": 1227643	"P": 972.75	"F": 1}
{"v": 1	"t": 1227663	"P": 980.75	"F": 1}
{"v": 1	"t": 1227684	"P": 970.5	"F": 1}
{"v": 1	"t": 1227704	"P": 961.25	"F": 1}
{"v": 1	"t": 1227724	"P": 975.75	"F": 1}
{"v": 1	"t": 1227745	"P": 976.25	"F": 1}
{"v": 1	"t": 1227765	"P": 964.75	"F": 1}
{"v": 1	"t": 1227785	"P": 963.75	"F": 1}
{"v": 1	"t": 1227806	"P": 979.25	"F": 1}
{"v": 1	"t": 1227826	"P": 972.0	"F": 1}
{"v": 1	"t": 1227846	"P": 964.5	"F": 1}
{"v": 1	"t": 1227867	"P": 969.0	"F": 1}
{"v": 1	"t": 1227887	"P": 980.5	"F": 1}
{"v": 1	"t": 1227907	"P": 971.75	"F": 1}
{"v": 1	"t": 1227928	"P": 967.25	"F": 1}
{"v": 1	"t": 1227948	"P": 973.5	"F": 1}
{"v": 1	"t": 1227968	"P": 980.25	"F": 1}
{"v": 1	"t": 1227989	"P": 972.75	"F": 1}
{"v": 1	"t": 1228009	"P": 966.0	"F": 1}
{"v": 1	"t": 1228029	"P": 976.75	"F": 1}
{"v": 1	"t": 1228050	"P": 980.25	"F": 1}
{"v": 1	"t": 1228070	"P": 969.0	"F": 1}
{"v": 1	"t": 1228090	"P": 964.25	"F": 1}
{"v": 1	"t": 1228111	"P": 957.5	"F": 1}
{"v": 1	"t": 1228131	"P": 979.25	"F": 1}
{"v": 1	"t": 1228151	"P": 969.75	"F": 1}
{"v": 1	"t": 1228172	"P": 965.25	"F": 1}
{"v": 1	"t": 1228192	"P": 981.75	"F": 1}
{"v": 1	"t": 1228212	"P": 976.25	"F": 1}
{"v": 1	"t": 1228233	"P": 964.75	"F": 1	"C": 48.17	"D": 3322	"sn": 54091930088003	"file": "/data/device_log/data0000.out"}
{"v": 1	"t": 1228253	"P": 971.75	"F": 1}
{"v": 1	"t": 1228274	"P": 976.0	"F": 1}
{"v": 1	"t": 1228297	"P": 974.0	"F": 1}
{"v": 1	"t": 1228318	"P": 963.5	"F": 1}
{"v": 1	"t": 1228338	"P": 968.5	"F": 1}
{"v": 1	"t": 1228358	"P": 957.25	"F": 1}
{"v": 1	"t": 1228379	"P": 970.25	"F": 1}
{"v": 1	"t": 1228399	"P": 961.75	"F": 1}
{"v": 1	"t": 1228419	"P": 971.25	"F": 1}
{"v": 1	"t": 1228440	"P": 980.5	"F": 1}
{"v": 1	"t": 1228460	"P": 969.25	"F": 1}
{"v": 1	"t": 1228480	"P": 961.5	"F": 1}
{"v": 1	"t": 1228501	"P": 977.25	"F": 1}
{"v": 1	"t": 1228521	"P": 974.5	"F": 1}
{"v": 1	"t": 1228541	"P": 966.0	"F": 1}
{"v": 1	"t": 1228562	"P": 965.0	"F": 1}
{"v": 1	"t": 1228582	"P": 979.25	"F": 1}
{"v": 1	"t": 1228602	"P": 971.25	"F": 1}
{"v": 1	"t": 1228623	"P": 962.25	"F": 1}
{"v": 1	"t": 1228643	"P": 972.75	"F": 1}
{"v": 1	"t": 1228663	"P": 978.75	"F": 1}
{"v": 1	"t": 1228684	"P": 964.25	"F": 1}
{"v": 1	"t": 1228704	"P": 962.75	"F": 1}
{"v": 1	"t": 1228724	"P": 977.75	"F": 1}
{"v": 1	"t": 1228745	"P": 974.75	"F": 1}
{"v": 1	"t": 1228765	"P": 965.0	"F": 1}
{"v": 1	"t": 1228785	"P": 963.75	"F": 1}
{"v": 1	"t": 1228806	"P": 980.5	"F": 1}
{"v": 1	"t": 1228826	"P": 972.75	"F": 1}
{"v": 1	"t": 1228846	"P": 965.0	"F": 1}
{"v": 1	"t": 1228867	"P": 963.5	"F": 1}
{"v": 1	"t": 1228887	"P": 978.75	"F": 1}
{"v": 1	"t": 1228907	"P": 975.0	"F": 1}
{"v": 1	"t": 1228928	"P": 963.75	"F": 1}
{"v": 1	"t": 1228948	"P": 966.25	"F": 1}
{"v": 1	"t": 1228968	"P": 981.75	"F": 1}
{"v": 1	"t": 1228989	"P": 972.25	"F": 1}
{"v": 1	"t": 1229009	"P": 961.0	"F": 1}
{"v": 1	"t": 1229029	"P": 969.5	"F": 1}
{"v": 1	"t": 1229050	"P": 980.0	"F": 1}
{"v": 1	"t": 1229070	"P": 970.0	"F": 1}
{"v": 1	"t": 1229090	"P": 961.0	"F": 1}
{"v": 1	"t": 1229111	"P": 973.25	"F": 1}
{"v": 1	"t": 1229131	"P": 978.5	"F": 1}
{"v": 1	"t": 1229151	"P": 967.5	"F": 1}
{"v": 1	"t": 1229172	"P": 962.0	"F": 1}
{"v": 1	"t": 1229192	"P": 975.5	"F": 1}
{"v": 1	"t": 1229212	"P": 975.5	"F": 1}
{"v": 1	"t": 1229233	"P": 964.0	"F": 1}
{"v": 1	"t": 1229253	"P": 967.25	"F": 1	"C": 48.18	"D": 3321	"sn": 54091930088003	"file": "/data/device_log/data0000.out"	"CO2": 1093.2197265625	"Tp": 25.058746337890625	"H": 10.428773880004883}
{"v": 1	"t": 1229274	"P": 971.0	"F": 1}
{"v": 1	"t": 1229295	"P": 979.5	"F": 1}
{"v": 1	"t": 1229316	"P": 961.5	"F": 1}
{"v": 1	"t": 1229337	"P": 970.25	"F": 1}
{"v": 1	"t": 1229357	"P": 981.0	"F": 1}
{"v": 1	"t": 1229377	"P": 968.75	"F": 1}
{"v": 1	"t": 1229398	"P": 960.75	"F": 1}
{"v": 1	"t": 1229418	"P": 975.25	"F": 1}
{"v": 1	"t": 1229438	"P": 979.25	"F": 1}
{"v": 1	"t": 1229459	"P": 967.5	"F": 1}
{"v": 1	"t": 1229479	"P": 961.75	"F": 1}
{"v": 1	"t": 1229499	"P": 978.25	"F": 1}
{"v": 1	"t": 1229520	"P": 978.0	"F": 1}
{"v": 1	"t": 1229540	"P": 966.75	"F": 1}
{"v": 1	"t": 1229560	"P": 960.75	"F": 1}
{"v": 1	"t": 1229581	"P": 980.25	"F": 1}
{"v": 1	"t": 1229601	"P": 975.25	"F": 1}
{"v": 1	"t": 1229621	"P": 967.0	"F": 1}
{"v": 1	"t": 1229642	"P": 962.75	"F": 1}
{"v": 1	"t": 1229662	"P": 980.25	"F": 1}
{"v": 1	"t": 1229682	"P": 974.0	"F": 1}
{"v": 1	"t": 1229703	"P": 964.75	"F": 1}
{"v": 1	"t": 1229723	"P": 964.25	"F": 1}
{"v": 1	"t": 1229743	"P": 979.75	"F": 1}
{"v": 1	"t": 1229764	"P": 973.0	"F": 1}
{"v": 1	"t": 1229784	"P": 965.0	"F": 1}
{"v": 1	"t": 1229804	"P": 971.75	"F": 1}
{"v": 1	"t": 1229825	"P": 979.25	"F": 1}
{"v": 1	"t": 1229845	"P": 970.75	"F": 1}
{"v": 1	"t": 1229865	"P": 964.0	"F": 1}
{"v": 1	"t": 1229886	"P": 981.0	"F": 1}
{"v": 1	"t": 1229906	"P": 976.5	"F": 1}
{"v": 1	"t": 1229926	"P": 968.0	"F": 1}
{"v": 1	"t": 1229947	"P": 967.25	"F": 1}
{"v": 1	"t": 1229967	"P": 983.25	"F": 1}
{"v": 1	"t": 1229987	"P": 973.25	"F": 1}
{"v": 1	"t": 1230008	"P": 963.0	"F": 1}
{"v": 1	"t": 1230028	"P": 971.5	"F": 1}
{"v": 1	"t": 1230048	"P": 981.25	"F": 1}
{"v": 1	"t": 1230069	"P": 973.5	"F": 1}
{"v": 1	"t": 1230089	"P": 965.75	"F": 1}
{"v": 1	"t": 1230109	"P": 978.0	"F": 1}
{"v": 1	"t": 1230130	"P": 979.0	"F": 1}
{"v": 1	"t": 1230150	"P": 970.0	"F": 1}
{"v": 1	"t": 1230170	"P": 965.5	"F": 1}
{"v": 1	"t": 1230191	"P": 979.75	"F": 1}
{"v": 1	"t": 1230211	"P": 975.25	"F": 1}
{"v": 1	"t": 1230231	"P": 968.25	"F": 1}
{"v": 1	"t": 1230252	"P": 965.25	"F": 1}
{"v": 1	"t": 1230272	"P": 980.0	"F": 1	"C": 48.2	"D": 3320	"sn": 54091930088003	"file": "/data/device_log/data0000.out"}
{"v": 1	"t": 1230292	"P": 970.5	"F": 1}
{"v": 1	"t": 1230313	"P": 962.75	"F": 1}
{"v": 1	"t": 1230334	"P": 972.5	"F": 1}
{"v": 1	"t": 1230355	"P": 979.5	"F": 1}
{"v": 1	"t": 1230375	"P": 970.0	"F": 1}
{"v": 1	"t": 1230395	"P": 961.75	"F": 1}
{"v": 1	"t": 1230416	"P": 978.25	"F": 1}
{"v": 1	"t": 1230436	"P": 976.25	"F": 1}
{"v": 1	"t": 1230456	"P": 965.25	"F": 1}
{"v": 1	"t": 1230477	"P": 966.25	"F": 1}
{"v": 1	"t": 1230497	"P": 980.75	"F": 1}
{"v": 1	"t": 1230517	"P": 969.75	"F": 1}
{"v": 1	"t": 1230538	"P": 961.25	"F": 1}
{"v": 1	"t": 1230558	"P": 975.75	"F": 1}
{"v": 1	"t": 1230578	"P": 977.5	"F": 1}
{"v": 1	"t": 1230599	"P": 964.5	"F": 1}
{"v": 1	"t": 1230619	"P": 964.75	"F": 1}
{"v": 1	"t": 1230639	"P": 981.75	"F": 1}
{"v": 1	"t": 1230660	"P": 974.75	"F": 1}
{"v": 1	"t": 1230680	"P": 964.0	"F": 1}
{"v": 1	"t": 1230701	"P": 971.0	"F": 1}
{"v": 1	"t": 1230721	"P": 980.75	"F": 1}
{"v": 1	"t": 1230741	"P": 971.0	"F": 1}
{"v": 1	"t": 1230762	"P": 962.5	"F": 1}
{"v": 1	"t": 1230782	"P": 978.25	"F": 1}
{"v": 1	"t": 1230802	"P": 973.75	"F": 1}
{"v": 1	"t": 1230823	"P": 964.0	"F": 1}
{"v": 1	"t": 1230843	"P": 970.5	"F": 1}
{"v": 1	"t": 1230863	"P": 978.25	"F": 1}
{"v": 1	"t": 1230884	"P": 968.5	"F": 1}
{"v": 1	"t": 1230904	"P": 961.75	"F": 1}
{"v": 1	"t": 1230924	"P": 977.75	"F": 1}
{"v": 1	"t": 1230945	"P": 977.0	"F": 1}
{"v": 1	"t": 1230965	"P": 966.75	"F": 1}
{"v": 1	"t": 1230985	"P": 964.5	"F": 1}
{"v": 1	"t": 1231006	"P": 979.75	"F": 1}
{"v": 1	"t": 1231026	"P": 969.0	"F": 1}
{"v": 1	"t": 1231047	"P": 962.0	"F": 1}
{"v": 1	"t": 1231067	"P": 979.5	"F": 1}
{"v": 1	"t": 1231087	"P": 975.75	"F": 1}
{"v": 1	"t": 1231108	"P": 963.25	"F": 1}
{"v": 1	"t": 1231128	"P": 967.25	"F": 1}
{"v": 1	"t": 1231148	"P": 981.5	"F": 1}
{"v": 1	"t": 1231169	"P": 968.75	"F": 1}
{"v": 1	"t": 1231189	"P": 962.25	"F": 1}
{"v": 1	"t": 1231209	"P": 976.0	"F": 1}
{"v": 1	"t": 1231230	"P": 976.75	"F": 1}
{"v": 1	"t": 1231250	"P": 965.25	"F": 1}
{"v": 1	"t": 1231270	"P": 965.25	"F": 1}
{"v": 1	"t": 1231291	"P": 979.5	"F": 1	"C": 48.19	"D": 3319	"sn": 54091930088003	"file": "/data/device_log/data0000.out"	"CO2": 1092.3153076171875	"Tp": 25.088119506835938	"H": 10.495454788208008}
{"v": 1	"t": 1231312	"P": 976.0	"F": 1}
{"v": 1	"t": 1231332	"P": 964.25	"F": 1}
{"v": 1	"t": 1231356	"P": 967.0	"F": 1}
{"v": 1	"t": 1231377	"P": 959.25	"F": 1}
{"v": 1	"t": 1231397	"P": 973.0	"F": 1}
{"v": 1	"t": 1231417	"P": 973.75	"F": 1}
{"v": 1	"t": 1231438	"P": 963.75	"F": 1}
{"v": 1	"t": 1231458	"P": 958.25	"F": 1}
{"v": 1	"t": 1231478	"P": 974.25	"F": 1}
{"v": 1	"t": 1231498	"P": 971.5	"F": 1}
{"v": 1	"t": 1231519	"P": 965.25	"F": 1}
{"v": 1	"t": 1231539	"P": 961.25	"F": 1}
{"v": 1	"t": 1231559	"P": 976.75	"F": 1}
{"v": 1	"t": 1231580	"P": 972.5	"F": 1}
{"v": 1	"t": 1231600	"P": 964.0	"F": 1}
{"v": 1	"t": 1231620	"P": 961.5	"F": 1}
{"v": 1	"t": 1231641	"P": 977.5	"F": 1}
{"v": 1	"t": 1231661	"P": 971.5	"F": 1}
{"v": 1	"t": 1231681	"P": 962.75	"F": 1}
{"v": 1	"t": 1231702	"P": 964.5	"F": 1}
{"v": 1	"t": 1231722	"P": 978.25	"F": 1}
{"v": 1	"t": 1231742	"P": 969.0	"F": 1}
{"v": 1	"t": 1231763	"P": 959.5	"F": 1}
{"v": 1	"t": 1231783	"P": 970.25	"F": 1}
{"v": 1	"t": 1231803	"P": 978.0	"F": 1}
{"v": 1	"t": 1231824	"P": 969.25	"F": 1}
{"v": 1	"t": 1231844	"P": 962.0	"F": 1}
{"v": 1	"t": 1231864	"P": 974.5	"F": 1}
{"v": 1	"t": 1231885	"P": 974.0	"F": 1}
{"v": 1	"t": 1231905	"P": 964.5	"F": 1}
{"v": 1	"t": 1231925	"P": 964.75	"F": 1}
{"v": 1	"t": 1231946	"P": 978.5	"F": 1}
{"v": 1	"t": 1231966	"P": 973.25	"F": 1}
{"v": 1	"t": 1231986	"P": 965.25	"F": 1}
{"v": 1	"t": 1232007	"P": 966.75	"F": 1}
{"v": 1	"t": 1232027	"P": 980.5	"F": 1}
{"v": 1	"t": 1232047	"P": 970.75	"F": 1}
{"v": 1	"t": 1232068	"P": 964.75	"F": 1}
{"v": 1	"t": 1232088	"P": 967.75	"F": 1}
{"v": 1	"t": 1232108	"P": 979.5	"F": 1}
{"v": 1	"t": 1232129	"P": 969.25	"F": 1}
{"v": 1	"t": 1232149	"P": 958.0	"F": 1}
{"v": 1	"t": 1232169	"P": 970.75	"F": 1}
{"v": 1	"t": 1232190	"P": 977.0	"F": 1}
{"v": 1	"t": 1232210	"P": 966.25	"F": 1}
{"v": 1	"t": 1232230	"P": 959.75	"F": 1}
{"v": 1	"t": 1232251	"P": 974.25	"F": 1}
{"v": 1	"t": 1232271	"P": 972.25	"F": 1}
{"v": 1	"t": 1232291	"P": 964.25	"F": 1}
{"v": 1	"t": 1232312	"P": 960.5	"F": 1	"C": 48.205	"D": 3318	"sn": 54091930088003	"file": "/data/device_log/data0000.out"}
{"v": 1	"t": 1232332	"P": 974.25	"F": 1}
{"v": 1	"t": 1232352	"P": 967.0	"F": 1}
{"v": 1	"t": 1232374	"P": 961.25	"F": 1}
{"v": 1	"t": 1232394	"P": 969.5	"F": 1}
{"v": 1	"t": 1232415	"P": 977.0	"F": 1}
{"v": 1	"t": 1232435	"P": 966.5	"F": 1}
{"v": 1	"t": 1232455	"P": 961.0	"F": 1}
{"v": 1	"t": 1232476	"P": 972.75	"F": 1}
{"v": 1	"t": 1232496	"P": 972.25	"F": 1}
{"v": 1	"t": 1232516	"P": 962.75	"F": 1}
{"v": 1	"t": 1232537	"P": 966.25	"F": 1}
{"v": 1	"t": 1232557	"P": 974.5	"F": 1}
{"v": 1	"t": 1232578	"P": 965.0	"F": 1}
{"v": 1	"t": 1232598	"P": 961.75	"F": 1}
{"v": 1	"t": 1232618	"P": 977.25	"F": 1}
{"v": 1	"t": 1232639	"P": 973.25	"F": 1}
{"v": 1	"t": 1232659	"P": 963.0	"F": 1}
{"v": 1	"t": 1232679	"P": 962.5	"F": 1}
{"v": 1	"t": 1232699	"P": 977.25	"F": 1}
{"v": 1	"t": 1232720	"P": 971.25	"F": 1}
{"v": 1	"t": 1232740	"P": 962.0	"F": 1}
{"v": 1	"t": 1232760	"P": 965.0	"F": 1}
{"v": 1	"t": 1232781	"P": 977.25	"F": 1}
{"v": 1	"t": 1232801	"P": 970.5	"F": 1}
{"v": 1	"t": 1232821	"P": 963.0	"F": 1}
{"v": 1	"t": 1232842	"P": 968.75	"F": 1}
{"v": 1	"t": 1232862	"P": 977.0	"F": 1}
{"v": 1	"t": 1232882	"P": 968.5	"F": 1}
{"v": 1	"t": 1232903	"P": 960.25	"F": 1}
{"v": 1	"t": 1232923	"P": 968.0	"F": 1}
{"v": 1	"t": 1232943	"P": 978.0	"F": 1}
{"v": 1	"t": 1232964	"P": 969.5	"F": 1}
{"v": 1	"t": 1232984	"P": 960.75	"F": 1}
{"v": 1	"t": 1233004	"P": 971.5	"F": 1}
{"v": 1	"t": 1233025	"P": 978.5	"F": 1}
{"v": 1	"t": 1233045	"P": 968.0	"F": 1}
{"v": 1	"t": 1233065	"P": 963.0	"F": 1}
{"v": 1	"t": 1233086	"P": 974.75	"F": 1}
{"v": 1	"t": 1233106	"P": 976.0	"F": 1}
{"v": 1	"t": 1233126	"P": 966.75	"F": 1}
{"v": 1	"t": 1233147	"P": 962.75	"F": 1}
{"v": 1	"t": 1233167	"P": 978.25	"F": 1}
{"v": 1	"t": 1233187	"P": 974.0	"F": 1}
{"v": 1	"t": 1233208	"P": 965.25	"F": 1}
{"v": 1	"t": 1233228	"P": 970.25	"F": 1}
{"v": 1	"t": 1233248	"P": 979.75	"F": 1}
{"v": 1	"t": 1233269	"P": 969.75	"F": 1}
{"v": 1	"t": 1233289	"P": 962.25	"F": 1}
{"v": 1	"t": 1233309	"P": 976.75	"F": 1}
{"v": 1	"t": 1233330	"P": 977.25	"F": 1	"C": 48.19	"D": 3317	"sn": 54091930088003	"file": "/data/device_log/data0000.out"	"CO2": 1092.1708984375	"Tp": 25.101470947265625	"H": 10.547736167907715}
{"v": 1	"t": 1233351	"P": 971.0	"F": 1}
{"v": 1	"t": 1233371	"P": 980.5	"F": 1}
{"v": 1	"t": 1233393	"P": 974.25	"F": 1}
{"v": 1	"t": 1233413	"P": 977.5	"F": 1}
{"v": 1	"t": 1233434	"P": 967.25	"F": 1}
{"v": 1	"t": 1233454	"P": 963.5	"F": 1}
{"v": 1	"t": 1233474	"P": 980.75	"F": 1}
{"v": 1	"t": 1233495	"P": 974.5	"F": 1}
{"v": 1	"t": 1233515	"P": 965.5	"F": 1}
{"v": 1	"t": 1233536	"P": 973.75	"F": 1}
{"v": 1	"t": 1233556	"P": 980.0	"F": 1}
{"v": 1	"t": 1233576	"P": 972.75	"F": 1}
{"v": 1	"t": 1233597	"P": 965.0	"F": 1}
{"v": 1	"t": 1233617	"P": 976.5	"F": 1}
{"v": 1	"t": 1233637	"P": 980.0	"F": 1}
{"v": 1	"t": 1233657	"P": 969.75	"F": 1}
{"v": 1	"t": 1233678	"P": 964.75	"F": 1}
{"v": 1	"t": 1233698	"P": 978.25	"F": 1}
{"v": 1	"t": 1233718	"P": 981.0	"F": 1}
{"v": 1	"t": 1233739	"P": 971.75	"F": 1}
{"v": 1	"t": 1233759	"P": 967.0	"F": 1}
{"v": 1	"t": 1233779	"P": 982.75	"F": 1}
{"v": 1	"t": 1233800	"P": 978.0	"F": 1}
{"v": 1	"t": 1233820	"P": 969.0	"F": 1}
{"v": 1	"t": 1233840	"P": 969.5	"F": 1}
{"v": 1	"t": 1233861	"P": 985.0	"F": 1}
{"v": 1	"t": 1233881	"P": 976.5	"F": 1}
{"v": 1	"t": 1233901	"P": 968.0	"F": 1}
{"v": 1	"t": 1233922	"P": 973.25	"F": 1}
{"v": 1	"t": 1233942	"P": 981.5	"F": 1}
{"v": 1	"t": 1233962	"P": 972.75	"F": 1}
{"v": 1	"t": 1233983	"P": 966.75	"F": 1}
{"v": 1	"t": 1234003	"P": 979.75	"F": 1}
{"v": 1	"t": 1234023	"P": 980.0	"F": 1}
{"v": 1	"t": 1234044	"P": 970.75	"F": 1}
{"v": 1	"t": 1234064	"P": 967.75	"F": 1}
{"v": 1	"t": 1234084	"P": 976.75	"F": 1}
{"v": 1	"t": 1234105	"P": 977.75	"F": 1}
{"v": 1	"t": 1234125	"P": 967.5	"F": 1}
{"v": 1	"t": 1234145	"P": 963.0	"F": 1}
{"v": 1	"t": 1234166	"P": 981.75	"F": 1}
{"v": 1	"t": 1234186	"P": 975.25	"F": 1}
{"v": 1	"t": 1234206	"P": 967.0	"F": 1}
{"v": 1	"t": 1234227	"P": 967.0	"F": 1}
{"v": 1	"t": 1234247	"P": 980.75	"F": 1}
{"v": 1	"t": 1234267	"P": 975.0	"F": 1}
{"v": 1	"t": 1234288	"P": 966.0	"F": 1}
{"v": 1	"t": 1234308	"P": 968.0	"F": 1}
{"v": 1	"t": 1234328	"P": 981.5	"F": 1}
{"v": 1	"t": 1234349	"P": 973.25	"F": 1	"C": 48.17	"D": 3316	"sn": 54091930088003	"file": "/data/device_log/data0000.out"	"CO2": 1092.1285400390625	"Tp": 25.088119506835938	"H": 10.495537757873535}
{"v": 1	"t": 1234370	"P": 973.0	"F": 1}
{"v": 1	"t": 1234390	"P": 966.75	"F": 1}
{"v": 1	"t": 1234412	"P": 965.5	"F": 1}
{"v": 1	"t": 1234432	"P": 979.0	"F": 1}
{"v": 1	"t": 1234452	"P": 977.25	"F": 1}
{"v": 1	"t": 1234473	"P": 967.75	"F": 1}
{"v": 1	"t": 1234493	"P": 966.5	"F": 1}
{"v": 1	"t": 1234513	"P": 982.5	"F": 1}
{"v": 1	"t": 1234534	"P": 973.75	"F": 1}
{"v": 1	"t": 1234554	"P": 964.0	"F": 1}
{"v": 1	"t": 1234574	"P": 973.0	"F": 1}
{"v": 1	"t": 1234595	"P": 979.25	"F": 1}
{"v": 1	"t": 1234615	"P": 969.75	"F": 1}
{"v": 1	"t": 1234635	"P": 964.25	"F": 1}
{"v": 1	"t": 1234656	"P": 979.25	"F": 1}
{"v": 1	"t": 1234676	"P": 977.75	"F": 1}
{"v": 1	"t": 1234696	"P": 967.5	"F": 1}
{"v": 1	"t": 1234717	"P": 968.0	"F": 1}
{"v": 1	"t": 1234737	"P": 979.75	"F": 1}
{"v": 1	"t": 1234757	"P": 972.25	"F": 1}
{"v": 1	"t": 1234778	"P": 963.5	"F": 1}
{"v": 1	"t": 1234798	"P": 976.5	"F": 1}
{"v": 1	"t": 1234818	"P": 977.5	"F": 1}
{"v": 1	"t": 1234839	"P": 967.75	"F": 1}
{"v": 1	"t": 1234859	"P": 966.25	"F": 1}
{"v": 1	"t": 1234879	"P": 982.0	"F": 1}
{"v": 1	"t": 1234900	"P": 975.25	"F": 1}
{"v": 1	"t": 1234920	"P": 964.0	"F": 1}
{"v": 1	"t": 1234941	"P": 975.0	"F": 1}
{"v": 1	"t": 1234961	"P": 976.25	"F": 1}
{"v": 1	"t": 1234981	"P": 968.0	"F": 1}
{"v": 1	"t": 1235002	"P": 965.25	"F": 1}
{"v": 1	"t": 1235022	"P": 980.0	"F": 1}
{"v": 1	"t": 1235042	"P": 972.0	"F": 1}
{"v": 1	"t": 1235063	"P": 963.5	"F": 1}
{"v": 1	"t": 1235083	"P": 973.25	"F": 1}
{"v": 1	"t": 1235103	"P": 977.5	"F": 1}
{"v": 1	"t": 1235124	"P": 969.25	"F": 1}
{"v": 1	"t": 1235144	"P": 964.75	"F": 1}
{"v": 1	"t": 1235164	"P": 979.75	"F": 1}
{"v": 1	"t": 1235185	"P": 975.75	"F": 1}
{"v": 1	"t": 1235205	"P": 965.5	"F": 1}
{"v": 1	"t": 1235225	"P": 970.0	"F": 1}
{"v": 1	"t": 1235246	"P": 982.75	"F": 1}
{"v": 1	"t": 1235266	"P": 970.0	"F": 1}
{"v": 1	"t": 1235287	"P": 963.5	"F": 1}
{"v": 1	"t": 1235307	"P": 975.0	"F": 1}
{"v": 1	"t": 1235327	"P": 978.75	"F": 1}
{"v": 1	"t": 1235347	"P": 970.25	"F": 1}
{"v": 1	"t": 1235368	"P": 964.0	"F": 1	"C": 48.17	"D": 3315	"sn": 54091930088003	"file": "/data/device_log/data0000.out"}
{"v": 1	"t": 1235388	"P": 976.0	"F": 1}
{"v": 1	"t": 1235409	"P": 970.5	"F": 1}
{"v": 1	"t": 1235430	"P": 966.5	"F": 1}
{"v": 1	"t": 1235451	"P": 972.5	"F": 1}
{"v": 1	"t": 1235471	"P": 980.75	"F": 1}
{"v": 1	"t": 1235491	"P": 971.5	"F": 1}
{"v": 1	"t": 1235511	"P": 962.25	"F": 1}
{"v": 1	"t": 1235532	"P": 973.5	"F": 1}
{"v": 1	"t": 1235552	"P": 980.5	"F": 1}
{"v": 1	"t": 1235572	"P": 971.5	"F": 1}
{"v": 1	"t": 1235593	"P": 964.0	"F": 1}
{"v": 1	"t": 1235613	"P": 976.75	"F": 1}
{"v": 1	"t": 1235633	"P": 979.5	"F": 1}
{"v": 1	"t": 1235654	"P": 970.5	"F": 1}
{"v": 1	"t": 1235674	"P": 967.0	"F": 1}
{"v": 1	"t": 1235694	"P": 980.5	"F": 1}
{"v": 1	"t": 1235715	"P": 979.5	"F": 1}
{"v": 1	"t": 1235735	"P": 971.75	"F": 1}
{"v": 1	"t": 1235755	"P": 968.25	"F": 1}
{"v": 1	"t": 1235776	"P": 981.5	"F": 1}
{"v": 1	"t": 1235796	"P": 976.0	"F": 1}
{"v": 1	"t": 1235816	"P": 965.75	"F": 1}
{"v": 1	"t": 1235837	"P": 972.5	"F": 1}
{"v": 1	"t": 1235857	"P": 981.5	"F": 1}
{"v": 1	"t": 1235877	"P": 974.0	"F": 1}
{"v": 1	"t": 1235898	"P": 963.5	"F": 1}
{"v": 1	"t": 1235918	"P": 979.0	"F": 1}
{"v": 1	"t": 1235938	"P": 979.5	"F": 1}
{"v": 1	"t": 1235959	"P": 971.5	"F": 1}
{"v": 1	"t": 1235979	"P": 967.5	"F": 1}
{"v": 1	"t": 1235999	"P": 982.25	"F": 1}
{"v": 1	"t": 1236020	"P": 973.25	"F": 1}
{"v": 1	"t": 1236040	"P": 964.0	"F": 1}
{"v": 1	"t": 1236060	"P": 967.75	"F": 1}
{"v": 1	"t": 1236081	"P": 981.75	"F": 1}
{"v": 1	"t": 1236101	"P": 973.5	"F": 1}
{"v": 1	"t": 1236121	"P": 962.0	"F": 1}
{"v": 1	"t": 1236142	"P": 969.25	"F": 1}
{"v": 1	"t": 1236162	"P": 981.0	"F": 1}
{"v": 1	"t": 1236182	"P": 972.5	"F": 1}
{"v": 1	"t": 1236203	"P": 964.0	"F": 1}
{"v": 1	"t": 1236223	"P": 972.5	"F": 1}
{"v": 1	"t": 1236243	"P": 978.25	"F": 1}
{"v": 1	"t": 1236264	"P": 968.75	"F": 1}
{"v": 1	"t": 1236284	"P": 963.75	"F": 1}
{"v": 1	"t": 1236304	"P": 976.25	"F": 1}
{"v": 1	"t": 1236325	"P": 977.0	"F": 1}
{"v": 1	"t": 1236345	"P": 966.5	"F": 1}
{"v": 1	"t": 1236365	"P": 964.25	"F": 1}
{"v": 1	"t": 1236386	"P": 979.25	"F": 1	"C": 48.17	"D": 3314	"sn": 54091930088003	"file": "/data/device_log/data0000.out"	"CO2": 1093.11328125	"Tp": 25.101470947265625	"H": 10.621664047241211}
{"v": 1	"t": 1236407	"P": 976.75	"F": 1}
{"v": 1	"t": 1236427	"P": 973.0	"F": 1}
{"v": 1	"t": 1236448	"P": 978.0	"F": 1}
{"v": 1	"t": 1236469	"P": 972.25	"F": 1}
{"v": 1	"t": 1236489	"P": 964.5	"F": 1}
{"v": 1	"t": 1236509	"P": 968.5	"F": 1}
{"v": 1	"t": 1236530	"P": 978.5	"F": 1}
{"v": 1	"t": 1236550	"P": 968.25	"F": 1}
{"v": 1	"t": 1236570	"P": 962.0	"F": 1}
{"v": 1	"t": 1236591	"P": 976.25	"F": 1}
{"v": 1	"t": 1236611	"P": 974.75	"F": 1}
{"v": 1	"t": 1236631	"P": 964.0	"F": 1}
{"v": 1	"t": 1236652	"P": 966.5	"F": 1}
{"v": 1	"t": 1236672	"P": 981.0	"F": 1}
{"v": 1	"t": 1236692	"P": 971.75	"F": 1}
{"v": 1	"t": 1236713	"P": 963.5	"F": 1}
{"v": 1	"t": 1236733	"P": 968.25	"F": 1}
{"v": 1	"t": 1236753	"P": 979.25	"F": 1}
{"v": 1	"t": 1236774	"P": 970.75	"F": 1}
{"v": 1	"t": 1236794	"P": 962.5	"F": 1}
{"v": 1	"t": 1236814	"P": 970.75	"F": 1}
{"v": 1	"t": 1236835	"P": 978.25	"F": 1}
{"v": 1	"t": 1236855	"P": 969.75	"F": 1}
{"v": 1	"t": 1236875	"P": 963.0	"F": 1}
{"v": 1	"t": 1236896	"P": 975.25	"F": 1}
{"v": 1	"t": 1236916	"P": 976.25	"F": 1}
{"v": 1	"t": 1236936	"P": 966.5	"F": 1}
{"v": 1	"t": 1236957	"P": 962.75	"F": 1}
{"v": 1	"t": 1236977	"P": 977.5	"F": 1}
{"v": 1	"t": 1236997	"P": 975.25	"F": 1}
{"v": 1	"t": 1237018	"P": 964.5	"F": 1}
{"v": 1	"t": 1237038	"P": 964.25	"F": 1}
{"v": 1	"t": 1237058	"P": 979.75	"F": 1}
{"v": 1	"t": 1237079	"P": 975.75	"F": 1}
{"v": 1	"t": 1237099	"P": 967.5	"F": 1}
{"v": 1	"t": 1237119	"P": 965.0	"F": 1}
{"v": 1	"t": 1237139	"P": 979.75	"F": 1}
{"v": 1	"t": 1237160	"P": 973.75	"F": 1}
{"v": 1	"t": 1237180	"P": 962.75	"F": 1}
{"v": 1	"t": 1237201	"P": 968.25	"F": 1}
{"v": 1	"t": 1237221	"P": 979.75	"F": 1}
{"v": 1	"t": 1237241	"P": 969.25	"F": 1}
{"v": 1	"t": 1237262	"P": 962.0	"F": 1}
{"v": 1	"t": 1237282	"P": 978.5	"F": 1}
{"v": 1	"t": 1237302	"P": 975.75	"F": 1}
{"v": 1	"t": 1237323	"P": 967.5	"F": 1}
{"v": 1	"t": 1237343	"P": 964.0	"F": 1}
{"v": 1	"t": 1237363	"P": 980.25	"F": 1}
{"v": 1	"t": 1237384	"P": 976.0	"F": 1}
{"v": 1	"t": 1237404	"P": 964.25	"F": 1	"C": 48.185	"D": 3313	"sn": 54091930088003	"file": "/data/device_log/data0000.out"}
{"v": 1	"t": 1237424	"P": 971.5	"F": 1}
{"v": 1	"t": 1237445	"P": 974.5	"F": 1}
{"v": 1	"t": 1237467	"P": 967.25	"F": 1}
{"v": 1	"t": 1237487	"P": 980.75	"F": 1}
{"v": 1	"t": 1237507	"P": 970.25	"F": 1}
{"v": 1	"t": 1237528	"P": 963.0	"F": 1}
{"v": 1	"t": 1237548	"P": 974.0	"F": 1}
{"v": 1	"t": 1237568	"P": 980.25	"F": 1}
{"v": 1	"t": 1237589	"P": 970.75	"F": 1}
{"v": 1	"t": 1237609	"P": 964.75	"F": 1}
{"v": 1	"t": 1237629	"P": 978.0	"F": 1}
{"v": 1	"t": 1237650	"P": 980.25	"F": 1}
{"v": 1	"t": 1237670	"P": 973.0	"F": 1}
{"v": 1	"t": 1237690	"P": 969.25	"F": 1}
{"v": 1	"t": 1237711	"P": 979.75	"F": 1}
{"v": 1	"t": 1237731	"P": 981.5	"F": 1}
{"v": 1	"t": 1237751	"P": 968.0	"F": 1}
{"v": 1	"t": 1237772	"P": 969.75	"F": 1}
{"v": 1	"t": 1237792	"P": 981.75	"F": 1}
{"v": 1	"t": 1237812	"P": 975.5	"F": 1}
{"v": 1	"t": 1237833	"P": 966.0	"F": 1}
{"v": 1	"t": 1237853	"P": 972.75	"F": 1}
{"v": 1	"t": 1237873	"P": 981.0	"F": 1}
{"v": 1	"t": 1237894	"P": 971.75	"F": 1}
{"v": 1	"t": 1237914	"P": 966.75	"F": 1}
{"v": 1	"t": 1237934	"P": 978.5	"F": 1}
{"v": 1	"t": 1237955	"P": 977.5	"F": 1}
{"v": 1	"t": 1237975	"P": 968.25	"F": 1}
{"v": 1	"t": 1237995	"P": 965.75	"F": 1}
{"v": 1	"t": 1238016	"P": 979.75	"F": 1}
{"v": 1	"t": 1238036	"P": 975.75	"F": 1}
{"v": 1	"t": 1238056	"P": 965.5	"F": 1}
{"v": 1	"t": 1238077	"P": 967.0	"F": 1}
{"v": 1	"t": 1238097	"P": 979.25	"F": 1}
{"v": 1	"t": 1238117	"P": 969.25	"F": 1}
{"v": 1	"t": 1238138	"P": 961.25	"F": 1}
{"v": 1	"t": 1238158	"P": 968.5	"F": 1}
{"v": 1	"t": 1238178	"P": 979.5	"F": 1}
{"v": 1	"t": 1238199	"P": 970.25	"F": 1}
{"v": 1	"t": 1238219	"P": 962.5	"F": 1}
{"v": 1	"t": 1238239	"P": 968.75	"F": 1}
{"v": 1	"t": 1238260	"P": 977.5	"F": 1}
{"v": 1	"t": 1238280	"P": 967.5	"F": 1}
{"v": 1	"t": 1238300	"P": 963.75	"F": 1}
{"v": 1	"t": 1238321	"P": 976.25	"F": 1}
{"v": 1	"t": 1238341	"P": 976.25	"F": 1}
{"v": 1	"t": 1238361	"P": 966.75	"F": 1}
{"v": 1	"t": 1238382	"P": 963.25	"F": 1}
{"v": 1	"t": 1238402	"P": 977.25	"F": 1}
{"v": 1	"t": 1238422	"P": 974.25	"F": 1	"C": 48.13	"D": 3312	"sn": 54091930088003	"file": "/data/device_log/data0000.out"	"CO2": 1092.849853515625	"Tp": 25.114822387695312	"H": 10.664359092712402}
{"v": 1	"t": 1238444	"P": 975.0	"F": 1}
{"v": 1	"t": 1238464	"P": 961.5	"F": 1}
{"v": 1	"t": 1238486	"P": 976.5	"F": 1}
{"v": 1	"t": 1238506	"P": 970.75	"F": 1}
{"v": 1	"t": 1238526	"P": 962.0	"F": 1}
{"v": 1	"t": 1238547	"P": 971.75	"F": 1}
{"v": 1	"t": 1238567	"P": 977.25	"F": 1}
{"v": 1	"t": 1238588	"P": 966.25	"F": 1}
{"v": 1	"t": 1238608	"P": 961.75	"F": 1}
{"v": 1	"t": 1238628	"P": 976.25	"F": 1}
{"v": 1	"t": 1238649	"P": 974.25	"F": 1}
{"v": 1	"t": 1238669	"P": 962.5	"F": 1}
{"v": 1	"t": 1238689	"P": 973.75	"F": 1}
{"v": 1	"t": 1238710	"P": 973.0	"F": 1}
{"v": 1	"t": 1238730	"P": 962.25	"F": 1}
{"v": 1	"t": 1238751	"P": 967.5	"F": 1}
{"v": 1	"t": 1238771	"P": 978.0	"F": 1}
{"v": 1	"t": 1238791	"P": 967.0	"F": 1}
{"v": 1	"t": 1238812	"P": 960.75	"F": 1}
{"v": 1	"t": 1238832	"P": 975.5	"F": 1}
{"v": 1	"t": 1238852	"P": 974.0	"F": 1}
{"v": 1	"t": 1238873	"P": 963.25	"F": 1}
{"v": 1	"t": 1238893	"P": 964.25	"F": 1}
{"v": 1	"t": 1238913	"P": 976.75	"F": 1}
{"v": 1	"t": 1238934	"P": 967.0	"F": 1}
{"v": 1	"t": 1238954	"P": 959.75	"F": 1}
{"v": 1	"t": 1238974	"P": 975.0	"F": 1}
{"v": 1	"t": 1238995	"P": 974.25	"F": 1}
{"v": 1	"t": 1239015	"P": 965.0	"F": 1}
{"v": 1	"t": 1239035	"P": 961.0	"F": 1}
{"v": 1	"t": 1239056	"P": 977.25	"F": 1}
{"v": 1	"t": 1239076	"P": 971.0	"F": 1}
{"v": 1	"t": 1239096	"P": 963.75	"F": 1}
{"v": 1	"t": 1239117	"P": 965.5	"F": 1}
{"v": 1	"t": 1239137	"P": 976.75	"F": 1}
{"v": 1	"t": 1239157	"P": 969.25	"F": 1}
{"v": 1	"t": 1239178	"P": 961.25	"F": 1}
{"v": 1	"t": 1239198	"P": 971.0	"F": 1}
{"v": 1	"t": 1239218	"P": 977.5	"F": 1}
{"v": 1	"t": 1239239	"P": 968.75	"F": 1}
{"v": 1	"t": 1239259	"P": 961.0	"F": 1}
{"v": 1	"t": 1239279	"P": 974.25	"F": 1}
{"v": 1	"t": 1239300	"P": 974.75	"F": 1}
{"v": 1	"t": 1239320	"P": 965.5	"F": 1}
{"v": 1	"t": 1239340	"P": 962.0	"F": 1}
{"v": 1	"t": 1239361	"P": 977.5	"F": 1}
{"v": 1	"t": 1239381	"P": 973.0	"F": 1}
{"v": 1	"t": 1239401	"P": 963.0	"F": 1}
{"v": 1	"t": 1239422	"P": 962.75	"F": 1}
{"v": 1	"t": 1239442	"P": 978.25	"F": 1	"C": 48.145	"D": 3311	"sn": 54091930088003	"file": "/data/device_log/data0000.out"}
{"v": 1	"t": 1239463	"P": 969.25	"F": 1}
{"v": 1	"t": 1239483	"P": 959.75	"F": 1}
{"v": 1	"t": 1239506	"P": 974.5	"F": 1}
{"v": 1	"t": 1239526	"P": 976.5	"F": 1}
{"v": 1	"t": 1239546	"P": 965.5	"F": 1}
{"v": 1	"t": 1239567	"P": 964.5	"F": 1}
{"v": 1	"t": 1239587	"P": 981.0	"F": 1}
{"v": 1	"t": 1239607	"P": 972.75	"F": 1}
{"v": 1	"t": 1239628	"P": 965.5	"F": 1}
{"v": 1	"t": 1239648	"P": 968.25	"F": 1}
{"v": 1	"t": 1239668	"P": 978.25	"F": 1}
{"v": 1	"t": 1239689	"P": 973.0	"F": 1}
{"v": 1	"t": 1239709	"P": 962.75	"F": 1}
{"v": 1	"t": 1239729	"P": 969.75	"F": 1}
{"v": 1	"t": 1239750	"P": 980.0	"F": 1}
{"v": 1	"t": 1239770	"P": 970.0	"F": 1}
{"v": 1	"t": 1239790	"P": 962.75	"F": 1}
{"v": 1	"t": 1239811	"P": 978.0	"F": 1}
{"v": 1	"t": 1239831	"P": 974.0	"F": 1}
{"v": 1	"t": 1239851	"P": 965.5	"F": 1}
{"v": 1	"t": 1239872	"P": 967.0	"F": 1}
{"v": 1	"t": 1239892	"P": 979.5	"F": 1}
{"v": 1	"t": 1239912	"P": 968.5	"F": 1}
{"v": 1	"t": 1239933	"P": 960.25	"F": 1}
{"v": 1	"t": 1239953	"P": 973.25	"F": 1}
{"v": 1	"t": 1239973	"P": 977.0	"F": 1}
{"v": 1	"t": 1239994	"P": 967.0	"F": 1}
{"v": 1	"t": 1240014	"P": 962.0	"F": 1}
{"v": 1	"t": 1240034	"P": 977.5	"F": 1}
{"v": 1	"t": 1240055	"P": 978.25	"F": 1}
{"v": 1	"t": 1240075	"P": 966.25	"F": 1}
{"v": 1	"t": 1240095	"P": 962.0	"F": 1}
{"v": 1	"t": 1240116	"P": 978.0	"F": 1}
{"v": 1	"t": 1240136	"P": 974.25	"F": 1}
{"v": 1	"t": 1240156	"P": 963.75	"F": 1}
{"v": 1	"t": 1240177	"P": 963.75	"F": 1}
{"v": 1	"t": 1240197	"P": 978.25	"F": 1}
{"v": 1	"t": 1240217	"P": 973.25	"F": 1}
{"v": 1	"t": 1240238	"P": 964.0	"F": 1}
{"v": 1	"t": 1240258	"P": 965.0	"F": 1}
{"v": 1	"t": 1240278	"P": 978.25	"F": 1}
{"v": 1	"t": 1240299	"P": 969.0	"F": 1}
{"v": 1	"t": 1240319	"P": 961.0	"F": 1}
{"v": 1	"t": 1240339	"P": 965.5	"F": 1}
{"v": 1	"t": 1240360	"P": 975.75	"F": 1}
{"v": 1	"t": 1240380	"P": 966.5	"F": 1}
{"v": 1	"t": 1240400	"P": 959.75	"F": 1}
{"v": 1	"t": 1240421	"P": 969.0	"F": 1}
{"v": 1	"t": 1240441	"P": 974.5	"F": 1}
{"v": 1	"t": 1240461	"P": 963.5	"F": 1	"C": 48.11	"D": 3310	"sn": 54091930088003	"file": "/data/device_log/data0000.out"	"CO2": 1093.0755615234375	"Tp": 25.130844116210938	"H": 10.621664047241211}
{"v": 1	"t": 1240483	"P": 963.75	"F": 1}
{"v": 1	"t": 1240503	"P": 961.25	"F": 1}
{"v": 1	"t": 1240524	"P": 957.5	"F": 1}
{"v": 1	"t": 1240544	"P": 975.75	"F": 1}
{"v": 1	"t": 1240565	"P": 969.5	"F": 1}
{"v": 1	"t": 1240585	"P": 960.0	"F": 1}
{"v": 1	"t": 1240606	"P": 970.25	"F": 1}
{"v": 1	"t": 1240626	"P": 973.25	"F": 1}
{"v": 1	"t": 1240646	"P": 963.5	"F": 1}
{"v": 1	"t": 1240667	"P": 964.0	"F": 1}
{"v": 1	"t": 1240687	"P": 977.5	"F": 1}
{"v": 1	"t": 1240707	"P": 968.5	"F": 1}
{"v": 1	"t": 1240728	"P": 962.0	"F": 1}
{"v": 1	"t": 1240748	"P": 979.0	"F": 1}
{"v": 1	"t": 1240769	"P": 974.75	"F": 1}
{"v": 1	"t": 1240789	"P": 962.75	"F": 1}
{"v": 1	"t": 1240809	"P": 972.5	"F": 1}
{"v": 1	"t": 1240830	"P": 977.75	"F": 1}
{"v": 1	"t": 1240850	"P": 966.5	"F": 1}
{"v": 1	"t": 1240870	"P": 965.25	"F": 1}
{"v": 1	"t": 1240891	"P": 978.25	"F": 1}
{"v": 1	"t": 1240911	"P": 967.75	"F": 1}
{"v": 1	"t": 1240932	"P": 961.75	"F": 1}
{"v": 1	"t": 1240952	"P": 974.5	"F": 0}
{"v": 1	"t": 1240972	"P": 973.0	"F": 1}
{"v": 1	"t": 1240993	"P": 963.25	"F": 1}
{"v": 1	"t": 1241013	"P": 967.25	"F": 1}
{"v": 1	"t": 1241033	"P": 979.25	"F": 1}
{"v": 1	"t": 1241054	"P": 968.75	"F": 1}
{"v": 1	"t": 1241074	"P": 962.5	"F": 1}
{"v": 1	"t": 1241095	"P": 976.75	"F": 1}
{"v": 1	"t": 1241115	"P": 971.0	"F": 1}
{"v": 1	"t": 1241135	"P": 960.75	"F": 1}
{"v": 1	"t": 1241156	"P": 974.5	"F": 1}
{"v": 1	"t": 1241176	"P": 975.25	"F": 1}
{"v": 1	"t": 1241196	"P": 963.75	"F": 1}
{"v": 1	"t": 1241217	"P": 968.25	"F": 1}
{"v": 1	"t": 1241237	"P": 977.0	"F": 1}
{"v": 1	"t": 1241258	"P": 965.25	"F": 1}
{"v": 1	"t": 1241278	"P": 962.75	"F": 1}
{"v": 1	"t": 1241298	"P": 977.25	"F": 1}
{"v": 1	"t": 1241319	"P": 970.5	"F": 1}
{"v": 1	"t": 1241339	"P": 959.25	"F": 1}
{"v": 1	"t": 1241359	"P": 973.25	"F": 1}
{"v": 1	"t": 1241380	"P": 973.0	"F": 1}
{"v": 1	"t": 1241400	"P": 962.75	"F": 1}
{"v": 1	"t": 1241421	"P": 965.25	"F": 1}
{"v": 1	"t": 1241441	"P": 977.75	"F": 1}
{"v": 1	"t": 1241461	"P": 966.0	"F": 1}
{"v": 1	"t": 1241482	"P": 963.0	"F": 1	"C": 48.19	"D": 3309	"sn": 54091930088003	"file": "/data/device_log/data0000.out"}
{"v": 1	"t": 1241502	"P": 976.75	"F": 1}
{"v": 1	"t": 1241522	"P": 969.0	"F": 1}
{"v": 1	"t": 1241546	"P": 969.5	"F": 1}
{"v": 1	"t": 1241566	"P": 976.25	"F": 1}
{"v": 1	"t": 1241586	"P": 969.5	"F": 1}
{"v": 1	"t": 1241607	"P": 964.5	"F": 1}
{"v": 1	"t": 1241627	"P": 979.25	"F": 1}
{"v": 1	"t": 1241647	"P": 973.25	"F": 1}
{"v": 1	"t": 1241668	"P": 964.25	"F": 1}
{"v": 1	"t": 1241688	"P": 976.0	"F": 1}
{"v": 1	"t": 1241708	"P": 977.5	"F": 1}
{"v": 1	"t": 1241729	"P": 966.25	"F": 1}
{"v": 1	"t": 1241749	"P": 967.5	"F": 1}
{"v": 1	"t": 1241770	"P": 980.5	"F": 1}
{"v": 1	"t": 1241790	"P": 972.75	"F": 1}
{"v": 1	"t": 1241810	"P": 965.75	"F": 1}
{"v": 1	"t": 1241831	"P": 975.75	"F": 1}
{"v": 1	"t": 1241851	"P": 970.5	"F": 1}
{"v": 1	"t": 1241871	"P": 957.0	"F": 1}
{"v": 1	"t": 1241892	"P": 970.75	"F": 1}
{"v": 1	"t": 1241912	"P": 972.25	"F": 1}
{"v": 1	"t": 1241933	"P": 960.0	"F": 1}
{"v": 1	"t": 1241953	"P": 963.5	"F": 1}
{"v": 1	"t": 1241973	"P": 974.75	"F": 1}
{"v": 1	"t": 1241994	"P": 963.25	"F": 1}
{"v": 1	"t": 1242014	"P": 962.25	"F": 1}
{"v": 1	"t": 1242035	"P": 977.0	"F": 1}
{"v": 1	"t": 1242055	"P": 969.75	"F": 1}
{"v": 1	"t": 1242075	"P": 960.0	"F": 1}
{"v": 1	"t": 1242096	"P": 969.0	"F": 1}
{"v": 1	"t": 1242116	"P": 974.5	"F": 1}
{"v": 1	"t": 1242136	"P": 962.75	"F": 1}
{"v": 1	"t": 1242157	"P": 962.0	"F": 1}
{"v": 1	"t": 1242177	"P": 976.0	"F": 1}
{"v": 1	"t": 1242197	"P": 969.5	"F": 1}
{"v": 1	"t": 1242218	"P": 960.75	"F": 1}
{"v": 1	"t": 1242238	"P": 972.75	"F": 1}
{"v": 1	"t": 1242259	"P": 972.25	"F": 1}
{"v": 1	"t": 1242279	"P": 960.5	"F": 1}
{"v": 1	"t": 1242299	"P": 967.75	"F": 1}
{"v": 1	"t": 1242320	"P": 975.5	"F": 1}
{"v": 1	"t": 1242340	"P": 962.75	"F": 1}
{"v": 1	"t": 1242360	"P": 963.25	"F": 1}
{"v": 1	"t": 1242381	"P": 977.0	"F": 1}
{"v": 1	"t": 1242401	"P": 967.0	"F": 1}
{"v": 1	"t": 1242422	"P": 959.25	"F": 1}
{"v": 1	"t": 1242442	"P": 970.75	"F": 1}
{"v": 1	"t": 1242462	"P": 971.75	"F": 1}
{"v": 1	"t": 1242483	"P": 960.25	"F": 1}
{"v": 1	"t": 1242503	"P": 965.75	"F": 1	"C": 48.12	"D": 3308	"sn": 54091930088003	"file": "/data/device_log/data0000.out"	"CO2": 1091.8245849609375	"Tp": 25.130844116210938	"H": 10.621664047241211}
{"v": 1	"t": 1242525	"P": 972.75	"F": 1}
{"v": 1	"t": 1242545	"P": 959.5	"F": 1}
{"v": 1	"t": 1242566	"P": 974.0	"F": 1}
{"v": 1	"t": 1242586	"P": 970.25	"F": 1}
{"v": 1	"t": 1242606	"P": 960.25	"F": 1}
{"v": 1	"t": 1242627	"P": 962.75	"F": 1}
{"v": 1	"t": 1242647	"P": 976.25	"F": 1}
{"v": 1	"t": 1242668	"P": 963.75	"F": 1}
{"v": 1	"t": 1242688	"P": 959.75	"F": 1}
{"v": 1	"t": 1242708	"P": 974.5	"F": 1}
{"v": 1	"t": 1242729	"P": 968.5	"F": 1}
{"v": 1	"t": 1242749	"P": 958.75	"F": 1}
{"v": 1	"t": 1242769	"P": 968.75	"F": 1}
{"v": 1	"t": 1242790	"P": 974.25	"F": 1}
{"v": 1	"t": 1242810	"P": 961.0	"F": 1}
{"v": 1	"t": 1242831	"P": 966.75	"F": 1}
{"v": 1	"t": 1242851	"P": 975.5	"F": 1}
{"v": 1	"t": 1242871	"P": 964.0	"F": 1}
{"v": 1	"t": 1242892	"P": 962.25	"F": 1}
{"v": 1	"t": 1242912	"P": 973.75	"F": 1}
{"v": 1	"t": 1242933	"P": 963.75	"F": 1}
{"v": 1	"t": 1242953	"P": 961.0	"F": 1}
{"v": 1	"t": 1242973	"P": 976.0	"F": 1}
{"v": 1	"t": 1242994	"P": 968.5	"F": 1}
{"v": 1	"t": 1243014	"P": 960.0	"F": 1}
{"v": 1	"t": 1243034	"P": 970.25	"F": 1}
{"v": 1	"t": 1243055	"P": 971.0	"F": 1}
{"v": 1	"t": 1243075	"P": 962.5	"F": 1}
{"v": 1	"t": 1243096	"P": 966.0	"F": 1}
{"v": 1	"t": 1243116	"P": 975.25	"F": 1}
{"v": 1	"t": 1243136	"P": 962.25	"F": 1}
{"v": 1	"t": 1243157	"P": 961.0	"F": 1}
{"v": 1	"t": 1243177	"P": 975.5	"F": 1}
{"v": 1	"t": 1243197	"P": 968.25	"F": 1}
{"v": 1	"t": 1243218	"P": 960.25	"F": 1}
{"v": 1	"t": 1243238	"P": 972.0	"F": 1}
{"v": 1	"t": 1243259	"P": 973.25	"F": 1}
{"v": 1	"t": 1243279	"P": 964.5	"F": 1}
{"v": 1	"t": 1243299	"P": 967.0	"F": 1}
{"v": 1	"t": 1243320	"P": 977.0	"F": 1}
{"v": 1	"t": 1243340	"P": 968.25	"F": 1}
{"v": 1	"t": 1243360	"P": 964.0	"F": 1}
{"v": 1	"t": 1243381	"P": 978.0	"F": 1}
{"v": 1	"t": 1243401	"P": 970.75	"F": 1}
{"v": 1	"t": 1243421	"P": 960.0	"F": 1}
{"v": 1	"t": 1243442	"P": 972.5	"F": 1}
{"v": 1	"t": 1243462	"P": 977.5	"F": 1}
{"v": 1	"t": 1243483	"P": 965.0	"F": 1}
{"v": 1	"t": 1243503	"P": 966.25	"F": 1}
{"v": 1	"t": 1243523	"P": 980.5	"F": 1	"C": 48.15	"D": 3307	"sn": 54091930088003	"file": "/data/device_log/data0000.out"}
{"v": 1	"t": 1243544	"P": 967.75	"F": 1}
{"v": 1	"t": 1243564	"P": 968.5	"F": 1}
{"v": 1	"t": 1243585	"P": 974.0	"F": 1}
{"v": 1	"t": 1243605	"P": 964.5	"F": 1}
{"v": 1	"t": 1243625	"P": 966.5	"F": 1}
{"v": 1	"t": 1243646	"P": 977.25	"F": 1}
{"v": 1	"t": 1243666	"P": 968.5	"F": 1}
{"v": 1	"t": 1243687	"P": 965.75	"F": 1}
{"v": 1	"t": 1243707	"P": 979.25	"F": 1}
{"v": 1	"t": 1243728	"P": 967.75	"F": 1}
{"v": 1	"t": 1243748	"P": 964.5	"F": 1}
{"v": 1	"t": 1243768	"P": 977.25	"F": 1}
{"v": 1	"t": 1243789	"P": 972.25	"F": 1}
{"v": 1	"t": 1243809	"P": 961.0	"F": 1}
{"v": 1	"t": 1243829	"P": 970.75	"F": 1}
{"v": 1	"t": 1243850	"P": 973.5	"F": 1}
{"v": 1	"t": 1243870	"P": 962.25	"F": 1}
{"v": 1	"t": 1243891	"P": 965.25	"F": 1}
{"v": 1	"t": 1243911	"P": 976.5	"F": 1}
{"v": 1	"t": 1243931	"P": 968.25	"F": 1}
{"v": 1	"t": 1243952	"P": 959.25	"F": 1}
{"v": 1	"t": 1243972	"P": 977.5	"F": 1}
{"v": 1	"t": 1243992	"P": 972.25	"F": 1}
{"v": 1	"t": 1244013	"P": 963.25	"F": 1}
{"v": 1	"t": 1244033	"P": 969.0	"F": 1}
{"v": 1	"t": 1244053	"P": 978.25	"F": 1}
{"v": 1	"t": 1244074	"P": 965.75	"F": 1}
{"v": 1	"t": 1244094	"P": 962.5	"F": 1}
{"v": 1	"t": 1244115	"P": 978.0	"F": 1}
{"v": 1	"t": 1244135	"P": 970.5	"F": 1}
{"v": 1	"t": 1244155	"P": 961.0	"F": 1}
{"v": 1	"t": 1244176	"P": 972.0	"F": 1}
{"v": 1	"t": 1244196	"P": 974.25	"F": 1}
{"v": 1	"t": 1244216	"P": 963.25	"F": 1}
{"v": 1	"t": 1244237	"P": 963.75	"F": 1}
{"v": 1	"t": 1244257	"P": 977.25	"F": 1}
{"v": 1	"t": 1244278	"P": 964.0	"F": 1}
{"v": 1	"t": 1244298	"P": 963.0	"F": 1}
{"v": 1	"t": 1244318	"P": 977.0	"F": 1}
{"v": 1	"t": 1244339	"P": 964.0	"F": 1}
{"v": 1	"t": 1244359	"P": 958.25	"F": 1}
{"v": 1	"t": 1244379	"P": 975.75	"F": 1}
{"v": 1	"t": 1244400	"P": 972.0	"F": 1}
{"v": 1	"t": 1244420	"P": 961.75	"F": 1}
{"v": 1	"t": 1244441	"P": 968.25	"F": 1}
{"v": 1	"t": 1244461	"P": 975.0	"F": 1}
{"v": 1	"t": 1244481	"P": 964.5	"F": 1}
{"v": 1	"t": 1244502	"P": 961.25	"F": 1}
{"v": 1	"t": 1244522	"P": 978.0	"F": 1}
{"v": 1	"t": 1244542	"P": 969.5	"F": 1	"C": 48.115	"D": 3306	"sn": 54091930088003	"file": "/data/device_log/data0000.out"	"CO2": 1092.2579345703125	"Tp": 25.144195556640625	"H": 10.66448974609375}
{"v": 1	"t": 1244563	"P": 975.0	"F": 1}
{"v": 1	"t": 1244584	"P": 964.0	"F": 1}
{"v": 1	"t": 1244604	"P": 964.25	"F": 1}
{"v": 1	"t": 1244625	"P": 975.75	"F": 1}
{"v": 1	"t": 1244645	"P": 965.25	"F": 1}
{"v": 1	"t": 1244665	"P": 960.5	"F": 1}
{"v": 1	"t": 1244686	"P": 976.0	"F": 1}
{"v": 1	"t": 1244706	"P": 970.75	"F": 1}
{"v": 1	"t": 1244726	"P": 962.25	"F": 1}
{"v": 1	"t": 1244747	"P": 967.5	"F": 1}
{"v": 1	"t": 1244767	"P": 977.0	"F": 1}
{"v": 1	"t": 1244788	"P": 962.75	"F": 1}
{"v": 1	"t": 1244808	"P": 965.5	"F": 1}
{"v": 1	"t": 1244828	"P": 973.5	"F": 1}
{"v": 1	"t": 1244849	"P": 964.5	"F": 1}
{"v": 1	"t": 1244869	"P": 964.75	"F": 1}
{"v": 1	"t": 1244890	"P": 976.0	"F": 1}
{"v": 1	"t": 1244910	"P": 965.0	"F": 1}
{"v": 1	"t": 1244930	"P": 959.25	"F": 1}
{"v": 1	"t": 1244951	"P": 977.5	"F": 1}
{"v": 1	"t": 1244971	"P": 970.5	"F": 1}
{"v": 1	"t": 1244991	"P": 961.5	"F": 1}
{"v": 1	"t": 1245012	"P": 968.25	"F": 1}
{"v": 1	"t": 1245032	"P": 973.75	"F": 1}
{"v": 1	"t": 1245053	"P": 965.75	"F": 1}
{"v": 1	"t": 1245073	"P": 961.75	"F": 1}
{"v": 1	"t": 1245093	"P": 976.5	"F": 1}
{"v": 1	"t": 1245114	"P": 970.5	"F": 1}
{"v": 1	"t": 1245134	"P": 960.75	"F": 1}
{"v": 1	"t": 1245154	"P": 973.0	"F": 1}
{"v": 1	"t": 1245175	"P": 975.25	"F": 1}
{"v": 1	"t": 1245195	"P": 962.5	"F": 1}
{"v": 1	"t": 1245216	"P": 965.25	"F": 1}
{"v": 1	"t": 1245236	"P": 977.0	"F": 1}
{"v": 1	"t": 1245256	"P": 967.25	"F": 1}
{"v": 1	"t": 1245277	"P": 959.75	"F": 1}
{"v": 1	"t": 1245297	"P": 976.5	"F": 1}
{"v": 1	"t": 1245317	"P": 971.0	"F": 1}
{"v": 1	"t": 1245338	"P": 961.0	"F": 1}
{"v": 1	"t": 1245358	"P": 971.5	"F": 1}
{"v": 1	"t": 1245378	"P": 975.75	"F": 1}
{"v": 1	"t": 1245399	"P": 966.25	"F": 1}
{"v": 1	"t": 1245419	"P": 966.5	"F": 1}
{"v": 1	"t": 1245440	"P": 976.75	"F": 1}
{"v": 1	"t": 1245460	"P": 966.75	"F": 1}
{"v": 1	"t": 1245481	"P": 968.75	"F": 1}
{"v": 1	"t": 1245501	"P": 977.25	"F": 1}
{"v": 1	"t": 1245521	"P": 965.25	"F": 1}
{"v": 1	"t": 1245542	"P": 963.75	"F": 1}
{"v": 1	"t": 1245562	"P": 978.25	"F": 1	"C": 48.085	"D": 3305	"sn": 54091930088003	"file": "/data/device_log/data0000.out"}
{"v": 1	"t": 1245582	"P": 969.0	"F": 1}
{"v": 1	"t": 1245603	"P": 962.5	"F": 1}
{"v": 1	"t": 1245623	"P": 977.0	"F": 1}
{"v": 1	"t": 1245644	"P": 970.0	"F": 1}
{"v": 1	"t": 1245664	"P": 963.0	"F": 1}
{"v": 1	"t": 1245684	"P": 975.25	"F": 1}
{"v": 1	"t": 1245705	"P": 971.0	"F": 1}
{"v": 1	"t": 1245725	"P": 965.5	"F": 1}
{"v": 1	"t": 1245746	"P": 970.5	"F": 1}
{"v": 1	"t": 1245766	"P": 974.25	"F": 1}
{"v": 1	"t": 1245786	"P": 963.25	"F": 1}
{"v": 1	"t": 1245807	"P": 962.0	"F": 1}
{"v": 1	"t": 1245827	"P": 975.0	"F": 1}
{"v": 1	"t": 1245847	"P": 968.5	"F": 1}
{"v": 1	"t": 1245868	"P": 958.75	"F": 1}
{"v": 1	"t": 1245888	"P": 975.0	"F": 1}
{"v": 1	"t": 1245909	"P": 973.75	"F": 1}
{"v": 1	"t": 1245929	"P": 961.5	"F": 1}
{"v": 1	"t": 1245949	"P": 965.75	"F": 1}
{"v": 1	"t": 1245970	"P": 977.0	"F": 1}
{"v": 1	"t": 1245990	"P": 964.75	"F": 1}
{"v": 1	"t": 1246010	"P": 960.75	"F": 1}
{"v": 1	"t": 1246031	"P": 975.25	"F": 1}
{"v": 1	"t": 1246052	"P": 969.75	"F": 1}
{"v": 1	"t": 1246072	"P": 960.0	"F": 1}
{"v": 1	"t": 1246092	"P": 974.25	"F": 1}
{"v": 1	"t": 1246112	"P": 972.5	"F": 1}
{"v": 1	"t": 1246133	"P": 961.5	"F": 1}
{"v": 1	"t": 1246153	"P": 971.0	"F": 1}
{"v": 1	"t": 1246174	"P": 972.25	"F": 1}
{"v": 1	"t": 1246194	"P": 960.75	"F": 1}
{"v": 1	"t": 1246214	"P": 970.75	"F": 1}
{"v": 1	"t": 1246235	"P": 971.0	"F": 1}
{"v": 1	"t": 1246255	"P": 961.5	"F": 1}
{"v": 1	"t": 1246276	"P": 969.25	"F": 1}
{"v": 1	"t": 1246296	"P": 968.75	"F": 1}
{"v": 1	"t": 1246317	"P": 961.25	"F": 1}
{"v": 1	"t": 1246337	"P": 975.25	"F": 1}
{"v": 1	"t": 1246357	"P": 971.0	"F": 1}
{"v": 1	"t": 1246378	"P": 962.0	"F": 1}
{"v": 1	"t": 1246398	"P": 967.5	"F": 1}
{"v": 1	"t": 1246418	"P": 975.5	"F": 1}
{"v": 1	"t": 1246439	"P": 964.0	"F": 1}
{"v": 1	"t": 1246459	"P": 959.5	"F": 1}
{"v": 1	"t": 1246480	"P": 975.75	"F": 1}
{"v": 1	"t": 1246500	"P": 967.75	"F": 1}
{"v": 1	"t": 1246520	"P": 960.5	"F": 1}
{"v": 1	"t": 1246541	"P": 972.5	"F": 1}
{"v": 1	"t": 1246561	"P": 972.5	"F": 1}
{"v": 1	"t": 1246581	"P": 962.75	"F": 1	"C": 48.125	"D": 3304	"sn": 54091930088003	"file": "/data/device_log/data0000.out"	"CO2": 1092.162353515625	"Tp": 25.1708984375	"H": 10.72266674041748}
{"v": 1	"t": 1246602	"P": 968.25	"F": 1}
{"v": 1	"t": 1246623	"P": 959.75	"F": 1}
{"v": 1	"t": 1246643	"P": 974.25	"F": 1}
{"v": 1	"t": 1246664	"P": 969.75	"F": 1}
{"v": 1	"t": 1246684	"P": 958.0	"F": 1}
{"v": 1	"t": 1246704	"P": 967.75	"F": 1}
{"v": 1	"t": 1246725	"P": 974.25	"F": 1}
{"v": 1	"t": 1246745	"P": 965.5	"F": 1}
{"v": 1	"t": 1246765	"P": 961.25	"F": 1}
{"v": 1	"t": 1246786	"P": 974.75	"F": 1}
{"v": 1	"t": 1246806	"P": 966.0	"F": 1}
{"v": 1	"t": 1246827	"P": 960.5	"F": 1}
{"v": 1	"t": 1246847	"P": 975.0	"F": 1}
{"v": 1	"t": 1246867	"P": 965.5	"F": 1}
{"v": 1	"t": 1246888	"P": 959.25	"F": 1}
{"v": 1	"t": 1246908	"P": 976.5	"F": 1}
{"v": 1	"t": 1246929	"P": 970.0	"F": 1}
{"v": 1	"t": 1246949	"P": 961.25	"F": 1}
{"v": 1	"t": 1246969	"P": 970.0	"F": 1}
{"v": 1	"t": 1246990	"P": 972.5	"F": 1}
{"v": 1	"t": 1247010	"P": 960.5	"F": 1}
{"v": 1	"t": 1247031	"P": 962.5	"F": 1}
{"v": 1	"t": 1247051	"P": 975.0	"F": 1}
{"v": 1	"t": 1247071	"P": 964.75	"F": 1}
{"v": 1	"t": 1247092	"P": 960.75	"F": 1}
{"v": 1	"t": 1247112	"P": 974.5	"F": 1}
{"v": 1	"t": 1247132	"P": 971.25	"F": 1}
{"v": 1	"t": 1247153	"P": 959.75	"F": 1}
{"v": 1	"t": 1247173	"P": 970.25	"F": 1}
{"v": 1	"t": 1247193	"P": 975.25	"F": 1}
{"v": 1	"t": 1247214	"P": 963.75	"F": 1}
{"v": 1	"t": 1247234	"P": 962.25	"F": 1}
{"v": 1	"t": 1247255	"P": 976.75	"F": 1}
{"v": 1	"t": 1247275	"P": 967.5	"F": 1}
{"v": 1	"t": 1247295	"P": 960.75	"F": 1}
{"v": 1	"t": 1247316	"P": 975.5	"F": 1}
{"v": 1	"t": 1247336	"P": 973.25	"F": 1}
{"v": 1	"t": 1247356	"P": 963.5	"F": 1}
{"v": 1	"t": 1247377	"P": 967.25	"F": 1}
{"v": 1	"t": 1247397	"P": 978.75	"F": 1}
{"v": 1	"t": 1247418	"P": 967.0	"F": 1}
{"v": 1	"t": 1247438	"P": 966.0	"F": 1}
{"v": 1	"t": 1247458	"P": 979.0	"F": 1}
{"v": 1	"t": 1247479	"P": 967.25	"F": 1}
{"v": 1	"t": 1247499	"P": 965.25	"F": 1}
{"v": 1	"t": 1247520	"P": 978.75	"F": 1}
{"v": 1	"t": 1247540	"P": 968.75	"F": 1}
{"v": 1	"t": 1247560	"P": 961.0	"F": 1}
{"v": 1	"t": 1247581	"P": 976.0	"F": 1}
{"v": 1	"t": 1247601	"P": 971.75	"F": 1	"C": 48.08	"D": 3303	"sn": 54091930088003	"file": "/data/device_log/data0000.out"}
{"v": 1	"t": 1247622	"P": 963.5	"F": 1}
{"v": 1	"t": 1247642	"P": 974.25	"F": 1}
{"v": 1	"t": 1247662	"P": 971.5	"F": 1}
{"v": 1	"t": 1247683	"P": 962.5	"F": 1}
{"v": 1	"t": 1247703	"P": 968.0	"F": 1}
{"v": 1	"t": 1247723	"P": 976.75	"F": 1}
{"v": 1	"t": 1247744	"P": 964.0	"F": 1}
{"v": 1	"t": 1247764	"P": 961.0	"F": 1}
{"v": 1	"t": 1247785	"P": 973.5	"F": 1}
{"v": 1	"t": 1247805	"P": 969.25	"F": 1}
{"v": 1	"t": 1247825	"P": 961.25	"F": 1}
{"v": 1	"t": 1247846	"P": 972.25	"F": 1}
{"v": 1	"t": 1247866	"P": 974.25	"F": 1}
{"v": 1	"t": 1247886	"P": 962.0	"F": 1}
{"v": 1	"t": 1247907	"P": 964.5	"F": 1}
{"v": 1	"t": 1247927	"P": 975.75	"F": 1}
{"v": 1	"t": 1247947	"P": 966.75	"F": 1}
{"v": 1	"t": 1247968	"P": 960.25	"F": 1}
{"v": 1	"t": 1247988	"P": 974.25	"F": 1}
{"v": 1	"t": 1248009	"P": 970.0	"F": 1}
{"v": 1	"t": 1248029	"P": 959.0	"F": 1}
{"v": 1	"t": 1248049	"P": 971.0	"F": 1}
{"v": 1	"t": 1248070	"P": 975.5	"F": 1}
{"v": 1	"t": 1248090	"P": 966.25	"F": 1}
{"v": 1	"t": 1248110	"P": 960.0	"F": 1}
{"v": 1	"t": 1248131	"P": 974.5	"F": 1}
{"v": 1	"t": 1248151	"P": 970.0	"F": 1}
{"v": 1	"t": 1248171	"P": 957.75	"F": 1}
{"v": 1	"t": 1248192	"P": 967.75	"F": 1}
{"v": 1	"t": 1248212	"P": 974.75	"F": 1}
{"v": 1	"t": 1248232	"P": 966.75	"F": 1}
{"v": 1	"t": 1248253	"P": 960.5	"F": 1}
{"v": 1	"t": 1248273	"P": 972.5	"F": 1}
{"v": 1	"t": 1248293	"P": 972.25	"F": 1}
{"v": 1	"t": 1248314	"P": 962.0	"F": 1}
{"v": 1	"t": 1248334	"P": 957.75	"F": 1}
{"v": 1	"t": 1248354	"P": 974.75	"F": 1}
{"v": 1	"t": 1248375	"P": 971.0	"F": 1}
{"v": 1	"t": 1248395	"P": 962.25	"F": 1}
{"v": 1	"t": 1248415	"P": 962.0	"F": 1}
{"v": 1	"t": 1248436	"P": 975.0	"F": 1}
{"v": 1	"t": 1248456	"P": 973.75	"F": 1}
{"v": 1	"t": 1248476	"P": 962.25	"F": 1}
{"v": 1	"t": 1248497	"P": 960.75	"F": 1}
{"v": 1	"t": 1248517	"P": 976.0	"F": 1}
{"v": 1	"t": 1248537	"P": 972.5	"F": 1}
{"v": 1	"t": 1248558	"P": 961.0	"F": 1}
{"v": 1	"t": 1248578	"P": 963.5	"F": 1}
{"v": 1	"t": 1248598	"P": 976.0	"F": 1}
{"v": 1	"t": 1248619	"P": 970.5	"F": 1	"C": 48.105	"D": 3302	"sn": 54091930088003	"file": "/data/device_log/data0000.out"	"CO2": 1091.0279541015625	"Tp": 25.157546997070312	"H": 10.722857475280762}
{"v": 1	"t": 1248640	"P": 975.0	"F": 1}
{"v": 1	"t": 1248660	"P": 963.0	"F": 1}
{"v": 1	"t": 1248680	"P": 962.0	"F": 1}
{"v": 1	"t": 1248701	"P": 975.75	"F": 1}
{"v": 1	"t": 1248721	"P": 967.25	"F": 1}
{"v": 1	"t": 1248741	"P": 960.5	"F": 1}
{"v": 1	"t": 1248762	"P": 966.5	"F": 1}
{"v": 1	"t": 1248782	"P": 974.5	"F": 1}
{"v": 1	"t": 1248802	"P": 964.75	"F": 1}
{"v": 1	"t": 1248823	"P": 959.25	"F": 1}
{"v": 1	"t": 1248843	"P": 975.75	"F": 1}
{"v": 1	"t": 1248864	"P": 971.75	"F": 1}
{"v": 1	"t": 1248884	"P": 961.5	"F": 1}
{"v": 1	"t": 1248904	"P": 962.0	"F": 1}
{"v": 1	"t": 1248925	"P": 976.25	"F": 1}
{"v": 1	"t": 1248945	"P": 967.75	"F": 1}
{"v": 1	"t": 1248965	"P": 960.5	"F": 1}
{"v": 1	"t": 1248985	"P": 964.5	"F": 1}
{"v": 1	"t": 1249006	"P": 976.0	"F": 1}
{"v": 1	"t": 1249026	"P": 968.0	"F": 1}
{"v": 1	"t": 1249046	"P": 959.0	"F": 1}
{"v": 1	"t": 1249067	"P": 966.25	"F": 1}
{"v": 1	"t": 1249087	"P": 978.25	"F": 1}
{"v": 1	"t": 1249107	"P": 966.0	"F": 1}
{"v": 1	"t": 1249128	"P": 958.75	"F": 1}
{"v": 1	"t": 1249148	"P": 968.75	"F": 1}
{"v": 1	"t": 1249168	"P": 978.0	"F": 1}
{"v": 1	"t": 1249189	"P": 966.25	"F": 1}
{"v": 1	"t": 1249209	"P": 958.0	"F": 1}
{"v": 1	"t": 1249229	"P": 968.0	"F": 1}
{"v": 1	"t": 1249250	"P": 975.25	"F": 1}
{"v": 1	"t": 1249270	"P": 967.5	"F": 1}
{"v": 1	"t": 1249290	"P": 960.75	"F": 1}
{"v": 1	"t": 1249311	"P": 973.5	"F": 1}
{"v": 1	"t": 1249331	"P": 974.25	"F": 1}
{"v": 1	"t": 1249351	"P": 968.25	"F": 1}
{"v": 1	"t": 1249372	"P": 962.75	"F": 1}
{"v": 1	"t": 1249392	"P": 979.0	"F": 1}
{"v": 1	"t": 1249412	"P": 973.75	"F": 1}
{"v": 1	"t": 1249433	"P": 964.0	"F": 1}
{"v": 1	"t": 1249453	"P": 967.0	"F": 1}
{"v": 1	"t": 1249473	"P": 977.75	"F": 1}
{"v": 1	"t": 1249494	"P": 970.25	"F": 1}
{"v": 1	"t": 1249514	"P": 962.0	"F": 1}
{"v": 1	"t": 1249534	"P": 971.75	"F": 1}
{"v": 1	"t": 1249555	"P": 978.0	"F": 1}
{"v": 1	"t": 1249575	"P": 966.75	"F": 1}
{"v": 1	"t": 1249595	"P": 961.25	"F": 1}
{"v": 1	"t": 1249616	"P": 975.5	"F": 1}
{"v": 1	"t": 1249636	"P": 971.75	"F": 1	"C": 48.075	"D": 3301	"sn": 54091930088003	"file": "/data/device_log/data0000.out"}
{"v": 1	"t": 1249657	"P": 960.5	"F": 1}
{"v": 1	"t": 1249677	"P": 973.25	"F": 1}
{"v": 1	"t": 1249697	"P": 970.75	"F": 1}
{"v": 1	"t": 1249718	"P": 962.5	"F": 1}
{"v": 1	"t": 1249738	"P": 965.5	"F": 1}
{"v": 1	"t": 1249758	"P": 976.0	"F": 1}
{"v": 1	"t": 1249779	"P": 967.25	"F": 1}
{"v": 1	"t": 1249799	"P": 957.25	"F": 1}
{"v": 1	"t": 1249820	"P": 974.25	"F": 1}
{"v": 1	"t": 1249840	"P": 969.5	"F": 1}
{"v": 1	"t": 1249860	"P": 961.25	"F": 1}
{"v": 1	"t": 1249881	"P": 966.0	"F": 1}
{"v": 1	"t": 1249901	"P": 976.75	"F": 1}
{"v": 1	"t": 1249921	"P": 964.75	"F": 1}
{"v": 1	"t": 1249942	"P": 959.25	"F": 1}
{"v": 1	"t": 1249962	"P": 973.5	"F": 1}
{"v": 1	"t": 1249982	"P": 973.5	"F": 1}
{"v": 1	"t": 1250003	"P": 960.5	"F": 1}
{"v": 1	"t": 1250023	"P": 963.5	"F": 1}
{"v": 1	"t": 1250043	"P": 977.0	"F": 1}
{"v": 1	"t": 1250064	"P": 967.25	"F": 1}
{"v": 1	"t": 1250084	"P": 959.25	"F": 1}
{"v": 1	"t": 1250104	"P": 967.75	"F": 1}
{"v": 1	"t": 1250125	"P": 976.75	"F": 1}
{"v": 1	"t": 1250145	"P": 967.75	"F": 1}
{"v": 1	"t": 1250165	"P": 959.25	"F": 1}
{"v": 1	"t": 1250186	"P": 969.5	"F": 1}
{"v": 1	"t": 1250206	"P": 976.75	"F": 1}
{"v": 1	"t": 1250226	"P": 966.75	"F": 1}
{"v": 1	"t": 1250247	"P": 958.5	"F": 1}
{"v": 1	"t": 1250267	"P": 970.0	"F": 1}
{"v": 1	"t": 1250287	"P": 973.5	"F": 1}
{"v": 1	"t": 1250307	"P": 964.5	"F": 1}
{"v": 1	"t": 1250328	"P": 958.75	"F": 1}
{"v": 1	"t": 1250348	"P": 972.25	"F": 1}
{"v": 1	"t": 1250368	"P": 973.75	"F": 1}
{"v": 1	"t": 1250389	"P": 963.0	"F": 1}
{"v": 1	"t": 1250409	"P": 959.75	"F": 1}
{"v": 1	"t": 1250429	"P": 976.0	"F": 1}
{"v": 1	"t": 1250450	"P": 972.75	"F": 1}
{"v": 1	"t": 1250470	"P": 961.25	"F": 1}
{"v": 1	"t": 1250490	"P": 961.0	"F": 1}
{"v": 1	"t": 1250511	"P": 976.75	"F": 1}
{"v": 1	"t": 1250531	"P": 969.75	"F": 1}
{"v": 1	"t": 1250551	"P": 961.75	"F": 1}
{"v": 1	"t": 1250572	"P": 964.25	"F": 1}
{"v": 1	"t": 1250592	"P": 976.0	"F": 1}
{"v": 1	"t": 1250612	"P": 966.25	"F": 1}
{"v": 1	"t": 1250633	"P": 958.75	"F": 1}
{"v": 1	"t": 1250653	"P": 970.0	"F": 1	"C": 48.09	"D": 3300	"sn": 54091930088003	"file": "/data/device_log/data0000.out"	"CO2": 1090.886962890625	"Tp": 25.157546997070312	"H": 10.75174331665039}
{"v": 1	"t": 1250674	"P": 963.5	"F": 1}
{"v": 1	"t": 1250695	"P": 976.0	"F": 1}
{"v": 1	"t": 1250715	"P": 963.75	"F": 1}
{"v": 1	"t": 1250735	"P": 959.75	"F": 1}
{"v": 1	"t": 1250756	"P": 977.0	"F": 1}
{"v": 1	"t": 1250776	"P": 971.25	"F": 1}
{"v": 1	"t": 1250796	"P": 960.5	"F": 1}
{"v": 1	"t": 1250817	"P": 967.5	"F": 1}
{"v": 1	"t": 1250837	"P": 977.75	"F": 1}
{"v": 1	"t": 1250857	"P": 967.75	"F": 1}
{"v": 1	"t": 1250878	"P": 960.5	"F": 1}
{"v": 1	"t": 1250898	"P": 966.25	"F": 1}
{"v": 1	"t": 1250918	"P": 977.5	"F": 1}
{"v": 1	"t": 1250939	"P": 969.25	"F": 1}
{"v": 1	"t": 1250959	"P": 959.25	"F": 1}
{"v": 1	"t": 1250979	"P": 966.25	"F": 1}
{"v": 1	"t": 1251000	"P": 976.75	"F": 1}
{"v": 1	"t": 1251020	"P": 969.5	"F": 1}
{"v": 1	"t": 1251040	"P": 962.75	"F": 1}
{"v": 1	"t": 1251061	"P": 973.0	"F": 1}
{"v": 1	"t": 1251081	"P": 980.0	"F": 1}
{"v": 1	"t": 1251101	"P": 972.5	"F": 1}
{"v": 1	"t": 1251122	"P": 962.75	"F": 1}
{"v": 1	"t": 1251142	"P": 977.75	"F": 1}
{"v": 1	"t": 1251162	"P": 980.75	"F": 1}
{"v": 1	"t": 1251183	"P": 973.0	"F": 1}
{"v": 1	"t": 1251203	"P": 973.25	"F": 1}
{"v": 1	"t": 1251223	"P": 988.0	"F": 1}
{"v": 1	"t": 1251244	"P": 982.5	"F": 1}
{"v": 1	"t": 1251264	"P": 975.5	"F": 1}
{"v": 1	"t": 1251284	"P": 972.5	"F": 1}
{"v": 1	"t": 1251305	"P": 985.5	"F": 1}
{"v": 1	"t": 1251325	"P": 978.75	"F": 1}
{"v": 1	"t": 1251345	"P": 971.0	"F": 1}
{"v": 1	"t": 1251366	"P": 981.5	"F": 1}
{"v": 1	"t": 1251386	"P": 982.5	"F": 0}
{"v": 1	"t": 1251406	"P": 974.75	"F": 1}
{"v": 1	"t": 1251427	"P": 966.5	"F": 1}
{"v": 1	"t": 1251447	"P": 975.0	"F": 1}
{"v": 1	"t": 1251467	"P": 977.25	"F": 1}
{"v": 1	"t": 1251487	"P": 969.75	"F": 1}
{"v": 1	"t": 1251508	"P": 965.75	"F": 1}
{"v": 1	"t": 1251528	"P": 980.0	"F": 1}
{"v": 1	"t": 1251548	"P": 980.0	"F": 1}
{"v": 1	"t": 1251569	"P": 967.25	"F": 1}
{"v": 1	"t": 1251589	"P": 965.25	"F": 1}
{"v": 1	"t": 1251609	"P": 975.5	"F": 1}
{"v": 1	"t": 1251630	"P": 977.75	"F": 1}
{"v": 1	"t": 1251650	"P": 960.25	"F": 1}
{"v": 1	"t": 1251670	"P": 951.5	"F": 1	"C": 48.09	"D": 3299	"sn": 54091930088003	"file": "/data/device_log/data0000.out"}
{"v": 1	"t": 1251691	"P": 969.5	"F": 1}
{"v": 1	"t": 1251711	"P": 969.75	"F": 1}
{"v": 1	"t": 1251732	"P": 967.5	"F": 1}
{"v": 1	"t": 1251752	"P": 981.0	"F": 0}
{"v": 1	"t": 1251772	"P": 976.25	"F": 1}
{"v": 1	"t": 1251793	"P": 962.0	"F": 1}
{"v": 1	"t": 1251813	"P": 958.25	"F": 1}
{"v": 1	"t": 1251833	"P": 974.5	"F": 1}
{"v": 1	"t": 1251854	"P": 969.75	"F": 1}
{"v": 1	"t": 1251874	"P": 963.0	"F": 1}
{"v": 1	"t": 1251894	"P": 967.0	"F": 1}
{"v": 1	"t": 1251915	"P": 981.75	"F": 1}
{"v": 1	"t": 1251935	"P": 973.0	"F": 1}
{"v": 1	"t": 1251955	"P": 965.5	"F": 1}
{"v": 1	"t": 1251976	"P": 979.25	"F": 1}
{"v": 1	"t": 1251996	"P": 978.25	"F": 1}
{"v": 1	"t": 1252016	"P": 966.5	"F": 1}
{"v": 1	"t": 1252037	"P": 966.5	"F": 1}
{"v": 1	"t": 1252057	"P": 982.75	"F": 1}
{"v": 1	"t": 1252077	"P": 977.25	"F": 1}
{"v": 1	"t": 1252098	"P": 975.0	"F": 1}
{"v": 1	"t": 1252121	"P": 975.75	"F": 1}
{"v": 1	"t": 1252142	"P": 971.0	"F": 1}
{"v": 1	"t": 1252162	"P": 985.0	"F": 1}
{"v": 1	"t": 1252182	"P": 983.0	"F": 1}
{"v": 1	"t": 1252203	"P": 972.25	"F": 1}
{"v": 1	"t": 1252223	"P": 966.25	"F": 1}
{"v": 1	"t": 1252243	"P": 976.75	"F": 1}
{"v": 1	"t": 1252264	"P": 969.25	"F": 1}
{"v": 1	"t": 1252284	"P": 960.0	"F": 1}
{"v": 1	"t": 1252304	"P": 965.75	"F": 1}
{"v": 1	"t": 1252325	"P": 982.25	"F": 1}
{"v": 1	"t": 1252345	"P": 977.25	"F": 1}
{"v": 1	"t": 1252365	"P": 972.75	"F": 1}
{"v": 1	"t": 1252386	"P": 976.75	"F": 1}
{"v": 1	"t": 1252406	"P": 983.0	"F": 1}
{"v": 1	"t": 1252426	"P": 971.0	"F": 1}
{"v": 1	"t": 1252447	"P": 961.5	"F": 1}
{"v": 1	"t": 1252467	"P": 974.0	"F": 1}
{"v": 1	"t": 1252487	"P": 972.25	"F": 1}
{"v": 1	"t": 1252507	"P": 967.0	"F": 1}
{"v": 1	"t": 1252528	"P": 963.5	"F": 1}
{"v": 1	"t": 1252548	"P": 977.75	"F": 1}
{"v": 1	"t": 1252568	"P": 981.25	"F": 1}
{"v": 1	"t": 1252589	"P": 972.0	"F": 1}
{"v": 1	"t": 1252609	"P": 971.5	"F": 1}
{"v": 1	"t": 1252629	"P": 988.25	"F": 1}
{"v": 1	"t": 1252650	"P": 984.0	"F": 1}
{"v": 1	"t": 1252670	"P": 976.25	"F": 1}
{"v": 1	"t": 1252691	"P": 987.25	"F": 1	"C": 48.07	"D": 3298	"sn": 54091930088003	"file": "/data/device_log/data0000.out"	"CO2": 1090.8880615234375	"Tp": 25.1708984375	"H": 10.751880645751953}
{"v": 1	"t": 1252712	"P": 989.25	"F": 1}
{"v": 1	"t": 1252732	"P": 1008.0	"F": 1}
{"v": 1	"t": 1252752	"P": 996.5	"F": 1}
{"v": 1	"t": 1252773	"P": 988.0	"F": 1}
{"v": 1	"t": 1252793	"P": 998.25	"F": 1}
{"v": 1	"t": 1252813	"P": 1002.25	"F": 1}
{"v": 1	"t": 1252834	"P": 990.25	"F": 1}
{"v": 1	"t": 1252854	"P": 982.0	"F": 1}
{"v": 1	"t": 1252874	"P": 986.25	"F": 1}
{"v": 1	"t": 1252895	"P": 981.5	"F": 1}
{"v": 1	"t": 1252915	"P": 963.0	"F": 1}
{"v": 1	"t": 1252935	"P": 949.25	"F": 1}
{"v": 1	"t": 1252956	"P": 963.0	"F": 1}
{"v": 1	"t": 1252976	"P": 970.75	"F": 1}
{"v": 1	"t": 1252996	"P": 967.75	"F": 1}
{"v": 1	"t": 1253017	"P": 969.75	"F": 1}
{"v": 1	"t": 1253037	"P": 986.75	"F": 1}
{"v": 1	"t": 1253057	"P": 980.25	"F": 1}
{"v": 1	"t": 1253078	"P": 975.5	"F": 1}
{"v": 1	"t": 1253098	"P": 981.75	"F": 1}
{"v": 1	"t": 1253118	"P": 995.0	"F": 1}
{"v": 1	"t": 1253139	"P": 990.5	"F": 1}
{"v": 1	"t": 1253159	"P": 983.0	"F": 1}
{"v": 1	"t": 1253179	"P": 986.0	"F": 1}
{"v": 1	"t": 1253200	"P": 992.0	"F": 1}
{"v": 1	"t": 1253220	"P": 976.25	"F": 1}
{"v": 1	"t": 1253240	"P": 963.25	"F": 1}
{"v": 1	"t": 1253261	"P": 967.0	"F": 1}
{"v": 1	"t": 1253281	"P": 969.0	"F": 1}
{"v": 1	"t": 1253301	"P": 954.75	"F": 1}
{"v": 1	"t": 1253322	"P": 955.25	"F": 1}
{"v": 1	"t": 1253342	"P": 967.0	"F": 1}
{"v": 1	"t": 1253363	"P": 949.5	"F": 1}
{"v": 1	"t": 1253383	"P": 966.25	"F": 1}
{"v": 1	"t": 1253403	"P": 970.75	"F": 1}
{"v": 1	"t": 1253424	"P": 963.25	"F": 1}
{"v": 1	"t": 1253444	"P": 955.0	"F": 1}
{"v": 1	"t": 1253464	"P": 959.0	"F": 1}
{"v": 1	"t": 1253485	"P": 972.0	"F": 1}
{"v": 1	"t": 1253505	"P": 961.0	"F": 1}
{"v": 1	"t": 1253525	"P": 950.5	"F": 1}
{"v": 1	"t": 1253546	"P": 960.25	"F": 1}
{"v": 1	"t": 1253566	"P": 964.75	"F": 1}
{"v": 1	"t": 1253586	"P": 954.75	"F": 1}
{"v": 1	"t": 1253607	"P": 950.5	"F": 1}
{"v": 1	"t": 1253627	"P": 961.75	"F": 1}
{"v": 1	"t": 1253647	"P": 962.25	"F": 1}
{"v": 1	"t": 1253668	"P": 957.25	"F": 1}
{"v": 1	"t": 1253688	"P": 951.5	"F": 1}
{"v": 1	"t": 1253708	"P": 966.0	"F": 1	"C": 48.075	"D": 3297	"sn": 54091930088003	"file": "/data/device_log/data0000.out"}
{"v": 1	"t": 1253729	"P": 965.75	"F": 1}
{"v": 1	"t": 1253749	"P": 951.75	"F": 1}
{"v": 1	"t": 1253769	"P": 959.75	"F": 1}
{"v": 1	"t": 1253790	"P": 967.75	"F": 1}
{"v": 1	"t": 1253810	"P": 958.75	"F": 0}
{"v": 1	"t": 1253830	"P": 951.75	"F": 1}
{"v": 1	"t": 1253851	"P": 967.25	"F": 1}
{"v": 1	"t": 1253871	"P": 968.25	"F": 1}
{"v": 1	"t": 1253891	"P": 958.0	"F": 1}
{"v": 1	"t": 1253912	"P": 955.5	"F": 1}
{"v": 1	"t": 1253932	"P": 967.0	"F": 1}
{"v": 1	"t": 1253952	"P": 959.0	"F": 1}
{"v": 1	"t": 1253973	"P": 952.25	"F": 1}
{"v": 1	"t": 1253993	"P": 955.25	"F": 1}
{"v": 1	"t": 1254013	"P": 967.25	"F": 1}
{"v": 1	"t": 1254034	"P": 960.75	"F": 1}
{"v": 1	"t": 1254054	"P": 950.25	"F": 1}
{"v": 1	"t": 1254074	"P": 959.25	"F": 1}
{"v": 1	"t": 1254095	"P": 966.0	"F": 1}
{"v": 1	"t": 1254115	"P": 955.5	"F": 1}
{"v": 1	"t": 1254135	"P": 951.75	"F": 1}
{"v": 1	"t": 1254156	"P": 964.5	"F": 1}
{"v": 1	"t": 1254176	"P": 962.5	"F": 1}
{"v": 1	"t": 1254196	"P": 954.0	"F": 1}
{"v": 1	"t": 1254217	"P": 950.75	"F": 1}
{"v": 1	"t": 1254237	"P": 967.75	"F": 1}
{"v": 1	"t": 1254257	"P": 962.25	"F": 1}
{"v": 1	"t": 1254278	"P": 952.75	"F": 1}
{"v": 1	"t": 1254298	"P": 953.5	"F": 1}
{"v": 1	"t": 1254318	"P": 967.75	"F": 1}
{"v": 1	"t": 1254339	"P": 960.25	"F": 1}
{"v": 1	"t": 1254359	"P": 951.75	"F": 1}
{"v": 1	"t": 1254379	"P": 958.0	"F": 1}
{"v": 1	"t": 1254400	"P": 966.5	"F": 1}
{"v": 1	"t": 1254420	"P": 957.75	"F": 1}
{"v": 1	"t": 1254440	"P": 949.5	"F": 1}
{"v": 1	"t": 1254461	"P": 959.25	"F": 1}
{"v": 1	"t": 1254481	"P": 964.5	"F": 1}
{"v": 1	"t": 1254501	"P": 955.25	"F": 1}
{"v": 1	"t": 1254522	"P": 952.25	"F": 1}
{"v": 1	"t": 1254542	"P": 964.0	"F": 1}
{"v": 1	"t": 1254562	"P": 967.0	"F": 1}
{"v": 1	"t": 1254583	"P": 954.5	"F": 1}
{"v": 1	"t": 1254603	"P": 951.0	"F": 1}
{"v": 1	"t": 1254623	"P": 966.25	"F": 1}
{"v": 1	"t": 1254644	"P": 964.5	"F": 1}
{"v": 1	"t": 1254664	"P": 952.5	"F": 1}
{"v": 1	"t": 1254684	"P": 957.5	"F": 1}
{"v": 1	"t": 1254705	"P": 969.5	"F": 1}
{"v": 1	"t": 1254725	"P": 958.75	"F": 1	"C": 48.07	"D": 3296	"sn": 54091930088003	"file": "/data/device_log/data0000.out"	"CO2": 1089.4486083984375	"Tp": 25.213623046875	"H": 10.825754165649414}
{"v": 1	"t": 1254745	"P": 951.25	"F": 1}
{"v": 1	"t": 1254766	"P": 966.25	"F": 1}
{"v": 1	"t": 1254786	"P": 960.75	"F": 1}
{"v": 1	"t": 1254806	"P": 949.75	"F": 1}
{"v": 1	"t": 1254827	"P": 958.0	"F": 1}
{"v": 1	"t": 1254847	"P": 967.0	"F": 1}
{"v": 1	"t": 1254867	"P": 960.25	"F": 1}
{"v": 1	"t": 1254888	"P": 950.75	"F": 1}
{"v": 1	"t": 1254908	"P": 961.25	"F": 1}
{"v": 1	"t": 1254928	"P": 965.0	"F": 1}
{"v": 1	"t": 1254949	"P": 956.0	"F": 1}
{"v": 1	"t": 1254969	"P": 951.75	"F": 1}
{"v": 1	"t": 1254989	"P": 966.5	"F": 1}
{"v": 1	"t": 1255010	"P": 965.0	"F": 1}
{"v": 1	"t": 1255030	"P": 955.5	"F": 1}
{"v": 1	"t": 1255050	"P": 951.0	"F": 1}
{"v": 1	"t": 1255071	"P": 964.75	"F": 1}
{"v": 1	"t": 1255091	"P": 962.25	"F": 1}
{"v": 1	"t": 1255111	"P": 956.0	"F": 1}
{"v": 1	"t": 1255132	"P": 958.25	"F": 1}
{"v": 1	"t": 1255152	"P": 967.5	"F": 1}
{"v": 1	"t": 1255172	"P": 964.25	"F": 1}
{"v": 1	"t": 1255193	"P": 957.75	"F": 1}
{"v": 1	"t": 1255213	"P": 954.75	"F": 1}
{"v": 1	"t": 1255233	"P": 965.25	"F": 1}
{"v": 1	"t": 1255254	"P": 961.0	"F": 1}
{"v": 1	"t": 1255274	"P": 958.25	"F": 1}
{"v": 1	"t": 1255294	"P": 954.25	"F": 1}
{"v": 1	"t": 1255315	"P": 970.75	"F": 1}
{"v": 1	"t": 1255335	"P": 963.0	"F": 1}
{"v": 1	"t": 1255355	"P": 951.5	"F": 1}
{"v": 1	"t": 1255376	"P": 964.0	"F": 1}
{"v": 1	"t": 1255396	"P": 967.75	"F": 1}
{"v": 1	"t": 1255416	"P": 956.75	"F": 1}
{"v": 1	"t": 1255437	"P": 955.25	"F": 1}
{"v": 1	"t": 1255457	"P": 965.75	"F": 1}
{"v": 1	"t": 1255477	"P": 962.75	"F": 1}
{"v": 1	"t": 1255498	"P": 951.75	"F": 1}
{"v": 1	"t": 1255518	"P": 956.0	"F": 1}
{"v": 1	"t": 1255538	"P": 969.75	"F": 1}
{"v": 1	"t": 1255559	"P": 962.0	"F": 1}
{"v": 1	"t": 1255579	"P": 954.5	"F": 1}
{"v": 1	"t": 1255599	"P": 961.25	"F": 1}
{"v": 1	"t": 1255620	"P": 971.5	"F": 1}
{"v": 1	"t": 1255640	"P": 956.5	"F": 1}
{"v": 1	"t": 1255660	"P": 949.75	"F": 1}
{"v": 1	"t": 1255681	"P": 960.5	"F": 1}
{"v": 1	"t": 1255701	"P": 966.75	"F": 1}
{"v": 1	"t": 1255721	"P": 957.0	"F": 1}
{"v": 1	"t": 1255742	"P": 951.25	"F": 1	"C": 48.04	"D": 3295	"sn": 54091930088003	"file": "/data/device_log/data0000.out"	"CO2": 1089.28271484375	"Tp": 25.200271606445312	"H": 10.825885772705078}
{"v": 1	"t": 1255763	"P": 956.0	"F": 1}
{"v": 1	"t": 1255783	"P": 954.5	"F": 1}
{"v": 1	"t": 1255803	"P": 967.0	"F": 1}
{"v": 1	"t": 1255824	"P": 955.5	"F": 1}
{"v": 1	"t": 1255844	"P": 949.75	"F": 1}
{"v": 1	"t": 1255865	"P": 968.0	"F": 1}
{"v": 1	"t": 1255885	"P": 960.25	"F": 1}
{"v": 1	"t": 1255905	"P": 944.25	"F": 1}
{"v": 1	"t": 1255926	"P": 962.25	"F": 1}
{"v": 1	"t": 1255946	"P": 960.5	"F": 1}
{"v": 1	"t": 1255966	"P": 950.75	"F": 1}
{"v": 1	"t": 1255987	"P": 961.5	"F": 1}
{"v": 1	"t": 1256007	"P": 964.25	"F": 1}
{"v": 1	"t": 1256028	"P": 951.75	"F": 1}
{"v": 1	"t": 1256048	"P": 957.5	"F": 1}
{"v": 1	"t": 1256068	"P": 967.5	"F": 1}
{"v": 1	"t": 1256089	"P": 955.25	"F": 1}
{"v": 1	"t": 1256109	"P": 951.25	"F": 1}
{"v": 1	"t": 1256130	"P": 969.25	"F": 1}
{"v": 1	"t": 1256150	"P": 961.75	"F": 1}
{"v": 1	"t": 1256170	"P": 951.5	"F": 1}
{"v": 1	"t": 1256191	"P": 961.75	"F": 1}
{"v": 1	"t": 1256211	"P": 964.75	"F": 1}
{"v": 1	"t": 1256231	"P": 954.25	"F": 1}
{"v": 1	"t": 1256252	"P": 954.75	"F": 1}
{"v": 1	"t": 1256272	"P": 968.25	"F": 1}
{"v": 1	"t": 1256292	"P": 957.0	"F": 1}
{"v": 1	"t": 1256313	"P": 951.25	"F": 1}
{"v": 1	"t": 1256333	"P": 965.0	"F": 1}
{"v": 1	"t": 1256354	"P": 962.0	"F": 1}
{"v": 1	"t": 1256374	"P": 953.25	"F": 1}
{"v": 1	"t": 1256394	"P": 957.75	"F": 1}
{"v": 1	"t": 1256415	"P": 965.75	"F": 1}
{"v": 1	"t": 1256435	"P": 956.0	"F": 1}
{"v": 1	"t": 1256455	"P": 951.75	"F": 1}
{"v": 1	"t": 1256476	"P": 968.5	"F": 1}
{"v": 1	"t": 1256496	"P": 960.5	"F": 1}
{"v": 1	"t": 1256517	"P": 951.25	"F": 1}
{"v": 1	"t": 1256537	"P": 963.75	"F": 1}
{"v": 1	"t": 1256557	"P": 964.75	"F": 1}
{"v": 1	"t": 1256578	"P": 953.25	"F": 1}
{"v": 1	"t": 1256598	"P": 960.0	"F": 1}
{"v": 1	"t": 1256618	"P": 966.0	"F": 1}
{"v": 1	"t": 1256639	"P": 957.0	"F": 1}
{"v": 1	"t": 1256659	"P": 951.25	"F": 1}
{"v": 1	"t": 1256680	"P": 968.25	"F": 1}
{"v": 1	"t": 1256700	"P": 960.25	"F": 1}
{"v": 1	"t": 1256720	"P": 950.25	"F": 1}
{"v": 1	"t": 1256741	"P": 963.75	"F": 1}
{"v": 1	"t": 1256761	"P": 962.75	"F": 1	"C": 48.09	"D": 3294	"sn": 54091930088003	"file": "/data/device_log/data0000.out"}
{"v": 1	"t": 1256782	"P": 952.5	"F": 1}
{"v": 1	"t": 1256802	"P": 965.25	"F": 1}
{"v": 1	"t": 1256823	"P": 959.5	"F": 1}
{"v": 1	"t": 1256843	"P": 953.25	"F": 1}
{"v": 1	"t": 1256863	"P": 968.5	"F": 1}
{"v": 1	"t": 1256884	"P": 959.25	"F": 1}
{"v": 1	"t": 1256904	"P": 951.0	"F": 1}
{"v": 1	"t": 1256924	"P": 967.75	"F": 1}
{"v": 1	"t": 1256945	"P": 962.5	"F": 1}
{"v": 1	"t": 1256965	"P": 951.5	"F": 1}
{"v": 1	"t": 1256986	"P": 964.5	"F": 1}
{"v": 1	"t": 1257006	"P": 963.0	"F": 1}
{"v": 1	"t": 1257026	"P": 951.25	"F": 1}
{"v": 1	"t": 1257047	"P": 961.25	"F": 1}
{"v": 1	"t": 1257067	"P": 968.25	"F": 1}
{"v": 1	"t": 1257088	"P": 955.0	"F": 1}
{"v": 1	"t": 1257108	"P": 954.25	"F": 1}
{"v": 1	"t": 1257128	"P": 970.5	"F": 1}
{"v": 1	"t": 1257149	"P": 959.25	"F": 1}
{"v": 1	"t": 1257169	"P": 954.0	"F": 1}
{"v": 1	"t": 1257190	"P": 970.0	"F": 1}
{"v": 1	"t": 1257210	"P": 962.25	"F": 1}
{"v": 1	"t": 1257230	"P": 953.0	"F": 1}
{"v": 1	"t": 1257251	"P": 966.0	"F": 1}
{"v": 1	"t": 1257271	"P": 964.25	"F": 1}
{"v": 1	"t": 1257291	"P": 954.5	"F": 1}
{"v": 1	"t": 1257312	"P": 960.5	"F": 1}
{"v": 1	"t": 1257332	"P": 969.25	"F": 1}
{"v": 1	"t": 1257353	"P": 958.0	"F": 1}
{"v": 1	"t": 1257373	"P": 956.25	"F": 1}
{"v": 1	"t": 1257393	"P": 969.0	"F": 1}
{"v": 1	"t": 1257414	"P": 960.75	"F": 1}
{"v": 1	"t": 1257434	"P": 952.75	"F": 1}
{"v": 1	"t": 1257454	"P": 964.5	"F": 1}
{"v": 1	"t": 1257475	"P": 964.25	"F": 1}
{"v": 1	"t": 1257495	"P": 954.25	"F": 1}
{"v": 1	"t": 1257516	"P": 956.75	"F": 1}
{"v": 1	"t": 1257536	"P": 967.25	"F": 1}
{"v": 1	"t": 1257556	"P": 955.75	"F": 1}
{"v": 1	"t": 1257577	"P": 951.5	"F": 1}
{"v": 1	"t": 1257597	"P": 966.0	"F": 1}
{"v": 1	"t": 1257617	"P": 963.0	"F": 1}
{"v": 1	"t": 1257638	"P": 952.0	"F": 1}
{"v": 1	"t": 1257658	"P": 959.0	"F": 1}
{"v": 1	"t": 1257678	"P": 967.0	"F": 1}
{"v": 1	"t": 1257699	"P": 956.5	"F": 1}
{"v": 1	"t": 1257719	"P": 951.25	"F": 1}
{"v": 1	"t": 1257739	"P": 967.75	"F": 1}
{"v": 1	"t": 1257760	"P": 963.0	"F": 1}
{"v": 1	"t": 1257780	"P": 951.0	"F": 1	"C": 48.065	"D": 3293	"sn": 54091930088003	"file": "/data/device_log/data0000.out"	"CO2": 1088.7550048828125	"Tp": 25.226974487304688	"H": 10.899759292602539}
{"v": 1	"t": 1257802	"P": 959.75	"F": 1}
{"v": 1	"t": 1257822	"P": 964.0	"F": 1}
{"v": 1	"t": 1257843	"P": 952.25	"F": 1}
{"v": 1	"t": 1257863	"P": 966.25	"F": 1}
{"v": 1	"t": 1257884	"P": 960.75	"F": 1}
{"v": 1	"t": 1257904	"P": 951.75	"F": 1}
{"v": 1	"t": 1257924	"P": 962.0	"F": 1}
{"v": 1	"t": 1257945	"P": 963.25	"F": 1}
{"v": 1	"t": 1257965	"P": 953.5	"F": 1}
{"v": 1	"t": 1257985	"P": 956.5	"F": 1}
{"v": 1	"t": 1258006	"P": 967.0	"F": 1}
{"v": 1	"t": 1258026	"P": 959.75	"F": 1}
{"v": 1	"t": 1258047	"P": 950.75	"F": 1}
{"v": 1	"t": 1258067	"P": 964.25	"F": 1}
{"v": 1	"t": 1258087	"P": 963.5	"F": 1}
{"v": 1	"t": 1258108	"P": 953.25	"F": 1}
{"v": 1	"t": 1258128	"P": 956.75	"F": 1}
{"v": 1	"t": 1258148	"P": 967.75	"F": 1}
{"v": 1	"t": 1258169	"P": 959.25	"F": 1}
{"v": 1	"t": 1258189	"P": 952.25	"F": 1}
{"v": 1	"t": 1258209	"P": 964.25	"F": 1}
{"v": 1	"t": 1258230	"P": 962.75	"F": 1}
{"v": 1	"t": 1258250	"P": 952.0	"F": 1}
{"v": 1	"t": 1258271	"P": 955.5	"F": 1}
{"v": 1	"t": 1258291	"P": 966.0	"F": 1}
{"v": 1	"t": 1258311	"P": 953.75	"F": 1}
{"v": 1	"t": 1258332	"P": 950.75	"F": 0}
{"v": 1	"t": 1258352	"P": 967.0	"F": 1}
{"v": 1	"t": 1258372	"P": 961.0	"F": 1}
{"v": 1	"t": 1258393	"P": 950.5	"F": 1}
{"v": 1	"t": 1258413	"P": 959.75	"F": 1}
{"v": 1	"t": 1258434	"P": 963.75	"F": 1}
{"v": 1	"t": 1258454	"P": 952.0	"F": 1}
{"v": 1	"t": 1258474	"P": 962.25	"F": 1}
{"v": 1	"t": 1258495	"P": 963.25	"F": 1}
{"v": 1	"t": 1258515	"P": 953.5	"F": 1}
{"v": 1	"t": 1258536	"P": 959.0	"F": 1}
{"v": 1	"t": 1258556	"P": 965.25	"F": 1}
{"v": 1	"t": 1258576	"P": 955.75	"F": 1}
{"v": 1	"t": 1258597	"P": 953.25	"F": 1}
{"v": 1	"t": 1258617	"P": 969.25	"F": 1}
{"v": 1	"t": 1258637	"P": 957.75	"F": 1}
{"v": 1	"t": 1258658	"P": 951.75	"F": 1}
{"v": 1	"t": 1258678	"P": 961.25	"F": 1}
{"v": 1	"t": 1258698	"P": 966.5	"F": 1}
{"v": 1	"t": 1258719	"P": 955.0	"F": 1}
{"v": 1	"t": 1258739	"P": 954.75	"F": 1}
{"v": 1	"t": 1258760	"P": 968.0	"F": 1}
{"v": 1	"t": 1258780	"P": 958.75	"F": 1}
{"v": 1	"t": 1258800	"P": 950.75	"F": 1	"C": 48.06	"D": 3292	"sn": 54091930088003	"file": "/data/device_log/data0000.out"}
{"v": 1	"t": 1258821	"P": 963.5	"F": 1}
{"v": 1	"t": 1258841	"P": 960.0	"F": 1}
{"v": 1	"t": 1258862	"P": 950.0	"F": 1}
{"v": 1	"t": 1258882	"P": 967.25	"F": 1}
{"v": 1	"t": 1258902	"P": 963.25	"F": 1}
{"v": 1	"t": 1258923	"P": 950.25	"F": 1}
{"v": 1	"t": 1258943	"P": 957.0	"F": 0}
{"v": 1	"t": 1258963	"P": 965.0	"F": 1}
{"v": 1	"t": 1258984	"P": 957.25	"F": 1}
{"v": 1	"t": 1259004	"P": 951.25	"F": 1}
{"v": 1	"t": 1259024	"P": 966.5	"F": 1}
{"v": 1	"t": 1259045	"P": 960.75	"F": 1}
{"v": 1	"t": 1259065	"P": 952.25	"F": 1}
{"v": 1	"t": 1259086	"P": 964.5	"F": 1}
{"v": 1	"t": 1259106	"P": 966.25	"F": 1}
{"v": 1	"t": 1259126	"P": 958.5	"F": 2}
{"v": 1	"t": 1259147	"P": 967.5	"F": 2}
{"v": 1	"t": 1259167	"P": 967.75	"F": 0}
{"v": 1	"t": 1259188	"P": 955.5	"F": -1}
{"v": 1	"t": 1259208	"P": 960.25	"F": 0}
{"v": 1	"t": 1259228	"P": 964.0	"F": -1}
{"v": 1	"t": 1259249	"P": 960.5	"F": 1}
{"v": 1	"t": 1259269	"P": 955.75	"F": 2}
{"v": 1	"t": 1259290	"P": 969.25	"F": 1}
{"v": 1	"t": 1259310	"P": 961.0	"F": 0}
{"v": 1	"t": 1259330	"P": 952.75	"F": 1}
{"v": 1	"t": 1259351	"P": 962.5	"F": 1}
{"v": 1	"t": 1259371	"P": 967.5	"F": 1}
{"v": 1	"t": 1259391	"P": 951.75	"F": 1}
{"v": 1	"t": 1259412	"P": 955.5	"F": 1}
{"v": 1	"t": 1259432	"P": 968.0	"F": 1}
{"v": 1	"t": 1259452	"P": 957.5	"F": 1}
{"v": 1	"t": 1259473	"P": 951.25	"F": 1}
{"v": 1	"t": 1259493	"P": 962.75	"F": 1}
{"v": 1	"t": 1259514	"P": 962.5	"F": 1}
{"v": 1	"t": 1259534	"P": 954.75	"F": 1}
{"v": 1	"t": 1259554	"P": 955.0	"F": 1}
{"v": 1	"t": 1259575	"P": 964.75	"F": 1}
{"v": 1	"t": 1259595	"P": 958.75	"F": 1}
{"v": 1	"t": 1259615	"P": 950.0	"F": 1}
{"v": 1	"t": 1259636	"P": 965.5	"F": 1}
{"v": 1	"t": 1259656	"P": 963.25	"F": 1}
{"v": 1	"t": 1259676	"P": 952.75	"F": 1}
{"v": 1	"t": 1259697	"P": 957.25	"F": 1}
{"v": 1	"t": 1259717	"P": 967.25	"F": 1}
{"v": 1	"t": 1259738	"P": 953.75	"F": 1}
{"v": 1	"t": 1259758	"P": 954.75	"F": 1}
{"v": 1	"t": 1259778	"P": 967.5	"F": 1}
{"v": 1	"t": 1259799	"P": 956.0	"F": 1}
{"v": 1	"t": 1259819	"P": 950.75	"F": 1	"C": 48.045	"D": 3291	"sn": 54091930088003	"file": "/data/device_log/data0000.out"	"CO2": 1088.6044921875	"Tp": 25.213623046875	"H": 10.899681091308594}
{"v": 1	"t": 1259840	"P": 954.5	"F": 1}
{"v": 1	"t": 1259861	"P": 968.5	"F": 1}
{"v": 1	"t": 1259881	"P": 955.0	"F": 1}
{"v": 1	"t": 1259902	"P": 951.75	"F": 1}
{"v": 1	"t": 1259922	"P": 967.25	"F": 1}
{"v": 1	"t": 1259942	"P": 960.5	"F": 1}
{"v": 1	"t": 1259963	"P": 952.25	"F": 1}
{"v": 1	"t": 1259983	"P": 959.0	"F": 1}
{"v": 1	"t": 1260003	"P": 964.25	"F": 1}
{"v": 1	"t": 1260024	"P": 954.0	"F": 1}
{"v": 1	"t": 1260044	"P": 952.0	"F": 1}
{"v": 1	"t": 1260065	"P": 966.5	"F": 0}
{"v": 1	"t": 1260085	"P": 958.75	"F": 1}
{"v": 1	"t": 1260105	"P": 950.0	"F": 1}
{"v": 1	"t": 1260126	"P": 963.25	"F": 1}
{"v": 1	"t": 1260146	"P": 963.25	"F": 1}
{"v": 1	"t": 1260166	"P": 954.75	"F": 1}
{"v": 1	"t": 1260187	"P": 952.5	"F": 1}
{"v": 1	"t": 1260207	"P": 968.0	"F": 1}
{"v": 1	"t": 1260227	"P": 958.5	"F": 1}
{"v": 1	"t": 1260248	"P": 951.5	"F": 1}
{"v": 1	"t": 1260268	"P": 964.5	"F": 1}
{"v": 1	"t": 1260289	"P": 962.25	"F": 1}
{"v": 1	"t": 1260309	"P": 952.0	"F": 1}
{"v": 1	"t": 1260329	"P": 956.5	"F": 1}
{"v": 1	"t": 1260350	"P": 967.5	"F": 1}
{"v": 1	"t": 1260371	"P": 956.0	"F": 1}
{"v": 1	"t": 1260391	"P": 956.25	"F": 1}
{"v": 1	"t": 1260412	"P": 956.25	"F": 1}
{"v": 1	"t": 1260432	"P": 967.0	"F": 1}
{"v": 1	"t": 1260452	"P": 959.25	"F": 1}
{"v": 1	"t": 1260473	"P": 951.5	"F": 1}
{"v": 1	"t": 1260493	"P": 957.25	"F": 1}
{"v": 1	"t": 1260513	"P": 965.75	"F": 1}
{"v": 1	"t": 1260534	"P": 957.75	"F": 1}
{"v": 1	"t": 1260554	"P": 951.0	"F": 1}
{"v": 1	"t": 1260574	"P": 956.0	"F": 1}
{"v": 1	"t": 1260595	"P": 970.0	"F": 1}
{"v": 1	"t": 1260615	"P": 960.25	"F": 1}
{"v": 1	"t": 1260635	"P": 952.5	"F": 1}
{"v": 1	"t": 1260655	"P": 956.25	"F": 1}
{"v": 1	"t": 1260676	"P": 966.5	"F": 1}
{"v": 1	"t": 1260696	"P": 959.75	"F": 1}
{"v": 1	"t": 1260716	"P": 952.75	"F": 1}
{"v": 1	"t": 1260737	"P": 953.25	"F": 1}
{"v": 1	"t": 1260757	"P": 967.5	"F": 1}
{"v": 1	"t": 1260777	"P": 961.25	"F": 1}
{"v": 1	"t": 1260798	"P": 951.75	"F": 1}
{"v": 1	"t": 1260818	"P": 955.0	"F": 1}
{"v": 1	"t": 1260838	"P": 968.0	"F": 1	"C": 48.03	"D": 3290	"sn": 54091930088003	"file": "/data/device_log/data0000.out"}
{"v": 1	"t": 1260859	"P": 960.25	"F": 1}
{"v": 1	"t": 1260879	"P": 950.5	"F": 1}
{"v": 1	"t": 1260901	"P": 968.25	"F": 1}
{"v": 1	"t": 1260921	"P": 958.25	"F": 1}
{"v": 1	"t": 1260941	"P": 949.75	"F": 1}
{"v": 1	"t": 1260962	"P": 958.0	"F": 1}
{"v": 1	"t": 1260982	"P": 969.75	"F": 1}
{"v": 1	"t": 1261002	"P": 960.75	"F": 1}
{"v": 1	"t": 1261023	"P": 953.0	"F": 1}
{"v": 1	"t": 1261043	"P": 964.75	"F": 1}
{"v": 1	"t": 1261063	"P": 965.75	"F": 1}
{"v": 1	"t": 1261084	"P": 958.75	"F": 1}
{"v": 1	"t": 1261104	"P": 953.5	"F": 1}
{"v": 1	"t": 1261124	"P": 966.0	"F": 1}
{"v": 1	"t": 1261145	"P": 967.25	"F": 1}
{"v": 1	"t": 1261165	"P": 959.25	"F": 1}
{"v": 1	"t": 1261185	"P": 952.0	"F": 1}
{"v": 1	"t": 1261206	"P": 964.5	"F": 1}
{"v": 1	"t": 1261226	"P": 966.5	"F": 1}
{"v": 1	"t": 1261246	"P": 959.0	"F": 1}
{"v": 1	"t": 1261267	"P": 952.25	"F": 1}
{"v": 1	"t": 1261287	"P": 965.25	"F": 1}
{"v": 1	"t": 1261307	"P": 967.25	"F": 1}
{"v": 1	"t": 1261327	"P": 956.25	"F": 1}
{"v": 1	"t": 1261348	"P": 947.0	"F": 1}
{"v": 1	"t": 1261368	"P": 959.25	"F": 1}
{"v": 1	"t": 1261388	"P": 966.0	"F": 1}
{"v": 1	"t": 1261409	"P": 957.75	"F": 1}
{"v": 1	"t": 1261429	"P": 949.0	"F": 1}
{"v": 1	"t": 1261449	"P": 961.25	"F": 1}
{"v": 1	"t": 1261470	"P": 963.25	"F": 1}
{"v": 1	"t": 1261490	"P": 956.25	"F": 1}
{"v": 1	"t": 1261510	"P": 948.25	"F": 1}
{"v": 1	"t": 1261531	"P": 962.5	"F": 1}
{"v": 1	"t": 1261551	"P": 966.25	"F": 1}
{"v": 1	"t": 1261571	"P": 957.5	"F": 1}
{"v": 1	"t": 1261591	"P": 952.25	"F": 1}
{"v": 1	"t": 1261612	"P": 962.25	"F": 1}
{"v": 1	"t": 1261632	"P": 966.25	"F": 1}
{"v": 1	"t": 1261652	"P": 954.25	"F": 1}
{"v": 1	"t": 1261673	"P": 949.25	"F": 1}
{"v": 1	"t": 1261693	"P": 966.0	"F": 1}
{"v": 1	"t": 1261713	"P": 961.5	"F": 1}
{"v": 1	"t": 1261734	"P": 953.0	"F": 1}
{"v": 1	"t": 1261754	"P": 959.25	"F": 2}
{"v": 1	"t": 1261774	"P": 968.75	"F": 2}
{"v": 1	"t": 1261795	"P": 959.5	"F": -1}
{"v": 1	"t": 1261815	"P": 951.25	"F": -1}
{"v": 1	"t": 1261835	"P": 954.5	"F": 1}
{"v": 1	"t": 1261856	"P": 967.75	"F": 1	"C": 48.045	"D": 3289	"sn": 54091930088003	"file": "/data/device_log/data0000.out"	"CO2": 1088.5511474609375	"Tp": 25.226974487304688	"H": 10.958198547363281}
{"v": 1	"t": 1261877	"P": 961.0	"F": 1}
{"v": 1	"t": 1261897	"P": 961.5	"F": 2}
{"v": 1	"t": 1261920	"P": 951.0	"F": 1}
{"v": 1	"t": 1261941	"P": 963.75	"F": 1}
{"v": 1	"t": 1261961	"P": 964.0	"F": 1}
{"v": 1	"t": 1261981	"P": 956.5	"F": 1}
{"v": 1	"t": 1262002	"P": 951.25	"F": 1}
{"v": 1	"t": 1262022	"P": 966.0	"F": 1}
{"v": 1	"t": 1262042	"P": 963.5	"F": 1}
{"v": 1	"t": 1262063	"P": 954.5	"F": 1}
{"v": 1	"t": 1262083	"P": 952.5	"F": 1}
{"v": 1	"t": 1262103	"P": 962.75	"F": 1}
{"v": 1	"t": 1262123	"P": 965.0	"F": 1}
{"v": 1	"t": 1262144	"P": 957.0	"F": 1}
{"v": 1	"t": 1262164	"P": 949.25	"F": 1}
{"v": 1	"t": 1262184	"P": 961.5	"F": 1}
{"v": 1	"t": 1262205	"P": 965.75	"F": 1}
{"v": 1	"t": 1262225	"P": 955.75	"F": 1}
{"v": 1	"t": 1262245	"P": 950.5	"F": 1}
{"v": 1	"t": 1262266	"P": 961.0	"F": 1}
{"v": 1	"t": 1262286	"P": 965.25	"F": 0}
{"v": 1	"t": 1262306	"P": 957.5	"F": 1}
{"v": 1	"t": 1262327	"P": 950.25	"F": 1}
{"v": 1	"t": 1262347	"P": 963.25	"F": 1}
{"v": 1	"t": 1262367	"P": 961.75	"F": 1}
{"v": 1	"t": 1262388	"P": 952.25	"F": 1}
{"v": 1	"t": 1262408	"P": 951.75	"F": 1}
{"v": 1	"t": 1262428	"P": 967.0	"F": 1}
{"v": 1	"t": 1262449	"P": 958.0	"F": 1}
{"v": 1	"t": 1262469	"P": 950.25	"F": 1}
{"v": 1	"t": 1262489	"P": 963.5	"F": 1}
{"v": 1	"t": 1262510	"P": 967.5	"F": 1}
{"v": 1	"t": 1262530	"P": 953.5	"F": 1}
{"v": 1	"t": 1262550	"P": 953.75	"F": 1}
{"v": 1	"t": 1262571	"P": 967.5	"F": 1}
{"v": 1	"t": 1262591	"P": 958.5	"F": 1}
{"v": 1	"t": 1262612	"P": 949.5	"F": 1}
{"v": 1	"t": 1262632	"P": 964.0	"F": 1}
{"v": 1	"t": 1262652	"P": 960.25	"F": 1}
{"v": 1	"t": 1262673	"P": 952.25	"F": 1}
{"v": 1	"t": 1262693	"P": 959.25	"F": 1}
{"v": 1	"t": 1262713	"P": 967.5	"F": 1}
{"v": 1	"t": 1262734	"P": 955.75	"F": 1}
{"v": 1	"t": 1262754	"P": 952.25	"F": 1}
{"v": 1	"t": 1262775	"P": 967.5	"F": 1}
{"v": 1	"t": 1262795	"P": 960.5	"F": 1}
{"v": 1	"t": 1262815	"P": 952.0	"F": 1}
{"v": 1	"t": 1262836	"P": 961.0	"F": 1}
{"v": 1	"t": 1262856	"P": 965.5	"F": 1}
{"v": 1	"t": 1262876	"P": 953.25	"F": 1	"C": 48.04	"D": 3288	"sn": 54091930088003	"file": "/data/device_log/data0000.out"}
{"v": 1	"t": 1262897	"P": 958.25	"F": 1}
{"v": 1	"t": 1262917	"P": 965.75	"F": 1}
{"v": 1	"t": 1262942	"P": 965.5	"F": 1}
{"v": 1	"t": 1262963	"P": 958.0	"F": 1}
{"v": 1	"t": 1262983	"P": 956.75	"F": 1}
{"v": 1	"t": 1263003	"P": 968.75	"F": 1}
{"v": 1	"t": 1263024	"P": 960.75	"F": 1}
{"v": 1	"t": 1263044	"P": 954.0	"F": 1}
{"v": 1	"t": 1263064	"P": 968.25	"F": 1}
{"v": 1	"t": 1263085	"P": 963.75	"F": 1}
{"v": 1	"t": 1263105	"P": 950.5	"F": 1}
{"v": 1	"t": 1263126	"P": 963.0	"F": 1}
{"v": 1	"t": 1263146	"P": 968.5	"F": 1}
{"v": 1	"t": 1263166	"P": 956.0	"F": 1}
{"v": 1	"t": 1263187	"P": 957.5	"F": 1}
{"v": 1	"t": 1263207	"P": 967.5	"F": 1}
{"v": 1	"t": 1263227	"P": 960.75	"F": 1}
{"v": 1	"t": 1263248	"P": 954.25	"F": 1}
{"v": 1	"t": 1263268	"P": 965.75	"F": 1}
{"v": 1	"t": 1263289	"P": 962.0	"F": 1}
{"v": 1	"t": 1263309	"P": 951.0	"F": 1}
{"v": 1	"t": 1263329	"P": 956.5	"F": 1}
{"v": 1	"t": 1263350	"P": 964.25	"F": 1}
{"v": 1	"t": 1263370	"P": 954.0	"F": 1}
{"v": 1	"t": 1263390	"P": 951.0	"F": 1}
{"v": 1	"t": 1263411	"P": 966.25	"F": 1}
{"v": 1	"t": 1263431	"P": 963.5	"F": 1}
{"v": 1	"t": 1263451	"P": 952.75	"F": 1}
{"v": 1	"t": 1263472	"P": 958.0	"F": 1}
{"v": 1	"t": 1263492	"P": 967.0	"F": 1}
{"v": 1	"t": 1263512	"P": 955.5	"F": 1}
{"v": 1	"t": 1263533	"P": 951.5	"F": 1}
{"v": 1	"t": 1263553	"P": 965.5	"F": 1}
{"v": 1	"t": 1263574	"P": 962.25	"F": 1}
{"v": 1	"t": 1263594	"P": 950.5	"F": 1}
{"v": 1	"t": 1263614	"P": 957.25	"F": 1}
{"v": 1	"t": 1263635	"P": 965.5	"F": 1}
{"v": 1	"t": 1263655	"P": 951.5	"F": 1}
{"v": 1	"t": 1263676	"P": 958.0	"F": 1}
{"v": 1	"t": 1263696	"P": 965.25	"F": 1}
{"v": 1	"t": 1263716	"P": 955.25	"F": 1}
{"v": 1	"t": 1263737	"P": 957.0	"F": 1}
{"v": 1	"t": 1263757	"P": 965.0	"F": 1}
{"v": 1	"t": 1263778	"P": 952.0	"F": 1}
{"v": 1	"t": 1263798	"P": 956.5	"F": 1}
{"v": 1	"t": 1263819	"P": 958.75	"F": 1}
{"v": 1	"t": 1263839	"P": 949.25	"F": 1}
{"v": 1	"t": 1263859	"P": 958.0	"F": 1}
{"v": 1	"t": 1263880	"P": 960.5	"F": 1}
{"v": 1	"t": 1263900	"P": 949.25	"F": 1	"C": 48.01	"D": 3287	"sn": 54091930088003	"file": "/data/device_log/data0000.out"	"CO2": 1088.5914306640625	"Tp": 25.213623046875	"H": 11.014130592346191}
{"v": 1	"t": 1263922	"P": 954.25	"F": 1}
{"v": 1	"t": 1263942	"P": 966.25	"F": 1}
{"v": 1	"t": 1263963	"P": 954.75	"F": 1}
{"v": 1	"t": 1263983	"P": 953.25	"F": 1}
{"v": 1	"t": 1264003	"P": 967.5	"F": 1}
{"v": 1	"t": 1264024	"P": 958.75	"F": 1}
{"v": 1	"t": 1264044	"P": 954.0	"F": 1}
{"v": 1	"t": 1264065	"P": 965.0	"F": 1}
{"v": 1	"t": 1264085	"P": 956.25	"F": 1}
{"v": 1	"t": 1264105	"P": 951.25	"F": 1}
{"v": 1	"t": 1264126	"P": 965.25	"F": 1}
{"v": 1	"t": 1264146	"P": 960.25	"F": 1}
{"v": 1	"t": 1264166	"P": 949.0	"F": 1}
{"v": 1	"t": 1264187	"P": 956.0	"F": 1}
{"v": 1	"t": 1264207	"P": 964.75	"F": 1}
{"v": 1	"t": 1264228	"P": 956.25	"F": 1}
{"v": 1	"t": 1264248	"P": 951.0	"F": 1}
{"v": 1	"t": 1264268	"P": 966.0	"F": 1}
{"v": 1	"t": 1264289	"P": 960.0	"F": 1}
{"v": 1	"t": 1264309	"P": 949.0	"F": 1}
{"v": 1	"t": 1264329	"P": 957.75	"F": 1}
{"v": 1	"t": 1264350	"P": 963.5	"F": 1}
{"v": 1	"t": 1264370	"P": 953.0	"F": 1}
{"v": 1	"t": 1264390	"P": 952.75	"F": 1}
{"v": 1	"t": 1264411	"P": 965.5	"F": 1}
{"v": 1	"t": 1264431	"P": 958.0	"F": 1}
{"v": 1	"t": 1264452	"P": 946.0	"F": 1}
{"v": 1	"t": 1264472	"P": 958.25	"F": 1}
{"v": 1	"t": 1264492	"P": 961.75	"F": 1}
{"v": 1	"t": 1264513	"P": 941.25	"F": 0}
{"v": 1	"t": 1264533	"P": 944.0	"F": 1}
{"v": 1	"t": 1264553	"P": 960.0	"F": 1}
{"v": 1	"t": 1264574	"P": 957.25	"F": 1}
{"v": 1	"t": 1264594	"P": 949.5	"F": 1}
{"v": 1	"t": 1264614	"P": 963.25	"F": 1}
{"v": 1	"t": 1264635	"P": 958.75	"F": 1}
{"v": 1	"t": 1264655	"P": 947.5	"F": 1}
{"v": 1	"t": 1264676	"P": 959.25	"F": 1}
{"v": 1	"t": 1264696	"P": 960.75	"F": 1}
{"v": 1	"t": 1264716	"P": 948.25	"F": 1}
{"v": 1	"t": 1264737	"P": 956.0	"F": 1}
{"v": 1	"t": 1264757	"P": 962.75	"F": 0}
{"v": 1	"t": 1264778	"P": 951.0	"F": 0}
{"v": 1	"t": 1264798	"P": 953.0	"F": 1}
{"v": 1	"t": 1264818	"P": 973.0	"F": 2}
{"v": 1	"t": 1264839	"P": 964.5	"F": 1}
{"v": 1	"t": 1264859	"P": 956.25	"F": 1}
{"v": 1	"t": 1264879	"P": 968.25	"F": 1}
{"v": 1	"t": 1264900	"P": 970.0	"F": 1}
{"v": 1	"t": 1264920	"P": 960.25	"F": 1	"C": 48.035	"D": 3286	"sn": 54091930088003	"file": "/data/device_log/data0000.out"}
{"v": 1	"t": 1264941	"P": 957.25	"F": 1}
{"v": 1	"t": 1264961	"P": 967.75	"F": 1}
{"v": 1	"t": 1264981	"P": 956.25	"F": 1}
{"v": 1	"t": 1265002	"P": 957.5	"F": 1}
{"v": 1	"t": 1265022	"P": 968.0	"F": 1}
{"v": 1	"t": 1265042	"P": 959.75	"F": 1}
{"v": 1	"t": 1265063	"P": 954.0	"F": 1}
{"v": 1	"t": 1265083	"P": 967.25	"F": 1}
{"v": 1	"t": 1265104	"P": 962.75	"F": 1}
{"v": 1	"t": 1265124	"P": 955.0	"F": 0}
{"v": 1	"t": 1265144	"P": 962.0	"F": 1}
{"v": 1	"t": 1265165	"P": 968.75	"F": 1}
{"v": 1	"t": 1265185	"P": 959.0	"F": 1}
{"v": 1	"t": 1265205	"P": 957.25	"F": 1}
{"v": 1	"t": 1265226	"P": 967.25	"F": 1}
{"v": 1	"t": 1265246	"P": 959.0	"F": 1}
{"v": 1	"t": 1265267	"P": 951.5	"F": 1}
{"v": 1	"t": 1265287	"P": 968.0	"F": 1}
{"v": 1	"t": 1265307	"P": 961.25	"F": 1}
{"v": 1	"t": 1265328	"P": 950.25	"F": 1}
{"v": 1	"t": 1265348	"P": 966.5	"F": 1}
{"v": 1	"t": 1265369	"P": 963.25	"F": 1}
{"v": 1	"t": 1265389	"P": 951.5	"F": 1}
{"v": 1	"t": 1265409	"P": 964.25	"F": 1}
{"v": 1	"t": 1265430	"P": 963.0	"F": 0}
{"v": 1	"t": 1265450	"P": 952.25	"F": 1}
{"v": 1	"t": 1265471	"P": 957.75	"F": 1}
{"v": 1	"t": 1265491	"P": 969.0	"F": 1}
{"v": 1	"t": 1265511	"P": 957.5	"F": 1}
{"v": 1	"t": 1265532	"P": 951.25	"F": 1}
{"v": 1	"t": 1265552	"P": 969.0	"F": 1}
{"v": 1	"t": 1265572	"P": 960.75	"F": 1}
{"v": 1	"t": 1265593	"P": 950.5	"F": 1}
{"v": 1	"t": 1265613	"P": 961.75	"F": 1}
{"v": 1	"t": 1265634	"P": 963.5	"F": 1}
{"v": 1	"t": 1265654	"P": 953.5	"F": 1}
{"v": 1	"t": 1265674	"P": 957.0	"F": 1}
{"v": 1	"t": 1265695	"P": 966.5	"F": 1}
{"v": 1	"t": 1265715	"P": 958.25	"F": 1}
{"v": 1	"t": 1265735	"P": 951.25	"F": 1}
{"v": 1	"t": 1265756	"P": 967.5	"F": 1}
{"v": 1	"t": 1265776	"P": 963.75	"F": 1}
{"v": 1	"t": 1265796	"P": 951.0	"F": 1}
{"v": 1	"t": 1265817	"P": 960.25	"F": 1}
{"v": 1	"t": 1265837	"P": 967.5	"F": 1}
{"v": 1	"t": 1265858	"P": 956.5	"F": 1}
{"v": 1	"t": 1265878	"P": 954.75	"F": 1}
{"v": 1	"t": 1265898	"P": 967.5	"F": 1}
{"v": 1	"t": 1265919	"P": 959.25	"F": 1}
{"v": 1	"t": 1265939	"P": 954.0	"F": 1	"C": 48.02	"D": 3285	"sn": 54091930088003	"file": "/data/device_log/data0000.out"	"CO2": 1087.2818603515625	"Tp": 25.242996215820312	"H": 11.014130592346191}
{"v": 1	"t": 1265960	"P": 954.75	"F": 1}
{"v": 1	"t": 1265981	"P": 969.5	"F": 1}
{"v": 1	"t": 1266001	"P": 957.5	"F": 1}
{"v": 1	"t": 1266022	"P": 954.5	"F": 1}
{"v": 1	"t": 1266042	"P": 969.5	"F": 1}
{"v": 1	"t": 1266062	"P": 960.0	"F": 1}
{"v": 1	"t": 1266083	"P": 951.0	"F": 1}
{"v": 1	"t": 1266103	"P": 966.0	"F": 1}
{"v": 1	"t": 1266124	"P": 963.5	"F": 1}
{"v": 1	"t": 1266144	"P": 954.25	"F": 1}
{"v": 1	"t": 1266164	"P": 957.75	"F": 1}
{"v": 1	"t": 1266185	"P": 969.5	"F": 1}
{"v": 1	"t": 1266205	"P": 957.5	"F": 1}
{"v": 1	"t": 1266225	"P": 951.0	"F": 1}
{"v": 1	"t": 1266246	"P": 965.75	"F": 0}
{"v": 1	"t": 1266266	"P": 961.0	"F": 1}
{"v": 1	"t": 1266286	"P": 952.0	"F": 1}
{"v": 1	"t": 1266307	"P": 961.25	"F": 1}
{"v": 1	"t": 1266327	"P": 965.25	"F": 1}
{"v": 1	"t": 1266348	"P": 955.0	"F": 1}
{"v": 1	"t": 1266368	"P": 953.0	"F": 1}
{"v": 1	"t": 1266388	"P": 968.25	"F": 1}
{"v": 1	"t": 1266409	"P": 959.5	"F": 1}
{"v": 1	"t": 1266429	"P": 951.25	"F": 1}
{"v": 1	"t": 1266449	"P": 967.25	"F": 1}
{"v": 1	"t": 1266470	"P": 962.25	"F": 1}
{"v": 1	"t": 1266490	"P": 950.75	"F": 1}
{"v": 1	"t": 1266511	"P": 957.75	"F": 1}
{"v": 1	"t": 1266531	"P": 965.75	"F": 1}
{"v": 1	"t": 1266551	"P": 955.25	"F": 1}
{"v": 1	"t": 1266572	"P": 955.75	"F": 1}
{"v": 1	"t": 1266592	"P": 969.0	"F": 1}
{"v": 1	"t": 1266613	"P": 956.25	"F": 1}
{"v": 1	"t": 1266633	"P": 954.0	"F": 1}
{"v": 1	"t": 1266653	"P": 969.25	"F": 1}
{"v": 1	"t": 1266674	"P": 958.5	"F": 1}
{"v": 1	"t": 1266694	"P": 950.5	"F": 1}
{"v": 1	"t": 1266714	"P": 967.0	"F": 1}
{"v": 1	"t": 1266735	"P": 962.25	"F": 1}
{"v": 1	"t": 1266755	"P": 953.75	"F": 1}
{"v": 1	"t": 1266776	"P": 962.25	"F": 1}
{"v": 1	"t": 1266796	"P": 967.75	"F": 1}
{"v": 1	"t": 1266816	"P": 957.0	"F": 0}
{"v": 1	"t": 1266837	"P": 956.75	"F": 1}
{"v": 1	"t": 1266857	"P": 970.0	"F": 1}
{"v": 1	"t": 1266877	"P": 960.75	"F": 1}
{"v": 1	"t": 1266898	"P": 954.75	"F": 1}
{"v": 1	"t": 1266918	"P": 966.5	"F": 1}
{"v": 1	"t": 1266939	"P": 965.75	"F": 1}
{"v": 1	"t": 1266959	"P": 957.25	"F": 1	"C": 48.015	"D": 3284	"sn": 54091930088003	"file": "/data/device_log/data0000.out"}
{"v": 1	"t": 1266979	"P": 962.75	"F": 1}
{"v": 1	"t": 1267000	"P": 969.25	"F": 1}
{"v": 1	"t": 1267020	"P": 957.5	"F": 1}
{"v": 1	"t": 1267040	"P": 957.25	"F": 1}
{"v": 1	"t": 1267061	"P": 970.75	"F": 1}
{"v": 1	"t": 1267081	"P": 960.5	"F": 1}
{"v": 1	"t": 1267102	"P": 952.75	"F": 1}
{"v": 1	"t": 1267122	"P": 967.0	"F": 1}
{"v": 1	"t": 1267142	"P": 966.0	"F": 1}
{"v": 1	"t": 1267163	"P": 955.5	"F": 1}
{"v": 1	"t": 1267183	"P": 962.25	"F": 1}
{"v": 1	"t": 1267204	"P": 965.5	"F": 1}
{"v": 1	"t": 1267224	"P": 954.0	"F": 1}
{"v": 1	"t": 1267244	"P": 962.0	"F": 1}
{"v": 1	"t": 1267265	"P": 962.5	"F": 1}
{"v": 1	"t": 1267285	"P": 950.75	"F": 1}
{"v": 1	"t": 1267306	"P": 956.25	"F": 1}
{"v": 1	"t": 1267326	"P": 965.25	"F": 1}
{"v": 1	"t": 1267346	"P": 954.25	"F": 1}
{"v": 1	"t": 1267367	"P": 959.0	"F": 1}
{"v": 1	"t": 1267387	"P": 965.75	"F": 1}
{"v": 1	"t": 1267408	"P": 953.75	"F": 1}
{"v": 1	"t": 1267428	"P": 964.5	"F": 1}
{"v": 1	"t": 1267449	"P": 960.0	"F": 1}
{"v": 1	"t": 1267469	"P": 952.25	"F": 1}
{"v": 1	"t": 1267489	"P": 965.0	"F": 1}
{"v": 1	"t": 1267510	"P": 965.0	"F": 1}
{"v": 1	"t": 1267530	"P": 953.75	"F": 1}
{"v": 1	"t": 1267550	"P": 955.75	"F": 1}
{"v": 1	"t": 1267571	"P": 968.5	"F": 1}
{"v": 1	"t": 1267591	"P": 957.25	"F": 1}
{"v": 1	"t": 1267612	"P": 952.5	"F": 1}
{"v": 1	"t": 1267632	"P": 968.5	"F": 1}
{"v": 1	"t": 1267652	"P": 966.5	"F": 1}
{"v": 1	"t": 1267673	"P": 953.0	"F": 1}
{"v": 1	"t": 1267693	"P": 960.5	"F": 1}
{"v": 1	"t": 1267713	"P": 966.0	"F": 1}
{"v": 1	"t": 1267734	"P": 958.0	"F": 1}
{"v": 1	"t": 1267754	"P": 953.5	"F": 1}
{"v": 1	"t": 1267775	"P": 968.5	"F": 1}
{"v": 1	"t": 1267795	"P": 961.0	"F": 1}
{"v": 1	"t": 1267815	"P": 953.5	"F": 1}
{"v": 1	"t": 1267836	"P": 963.0	"F": 1}
{"v": 1	"t": 1267856	"P": 965.75	"F": 1}
{"v": 1	"t": 1267876	"P": 956.0	"F": 1}
{"v": 1	"t": 1267897	"P": 953.5	"F": 1}
{"v": 1	"t": 1267917	"P": 966.5	"F": 1}
{"v": 1	"t": 1267938	"P": 956.75	"F": 1}
{"v": 1	"t": 1267958	"P": 949.25	"F": 1}
{"v": 1	"t": 1267978	"P": 969.0	"F": 1	"C": 48.015	"D": 3283	"sn": 54091930088003	"file": "/data/device_log/data0000.out"	"CO2": 1086.224853515625	"Tp": 25.213623046875	"H": 11.147407531738281}
{"v": 1	"t": 1268000	"P": 966.0	"F": 1}
{"v": 1	"t": 1268020	"P": 957.0	"F": 1}
{"v": 1	"t": 1268041	"P": 956.5	"F": 1}
{"v": 1	"t": 1268061	"P": 969.0	"F": 1}
{"v": 1	"t": 1268081	"P": 958.0	"F": 1}
{"v": 1	"t": 1268102	"P": 952.0	"F": 1}
{"v": 1	"t": 1268122	"P": 968.0	"F": 1}
{"v": 1	"t": 1268142	"P": 962.0	"F": 1}
{"v": 1	"t": 1268163	"P": 952.25	"F": 1}
{"v": 1	"t": 1268183	"P": 961.0	"F": 1}
{"v": 1	"t": 1268203	"P": 966.75	"F": 1}
{"v": 1	"t": 1268224	"P": 954.25	"F": 1}
{"v": 1	"t": 1268244	"P": 953.75	"F": 1}
{"v": 1	"t": 1268265	"P": 967.5	"F": 1}
{"v": 1	"t": 1268285	"P": 961.0	"F": 1}
{"v": 1	"t": 1268305	"P": 951.75	"F": 1}
{"v": 1	"t": 1268326	"P": 966.75	"F": 1}
{"v": 1	"t": 1268346	"P": 964.5	"F": 1}
{"v": 1	"t": 1268366	"P": 954.5	"F": 1}
{"v": 1	"t": 1268387	"P": 957.25	"F": 1}
{"v": 1	"t": 1268407	"P": 967.0	"F": 1}
{"v": 1	"t": 1268427	"P": 958.0	"F": 1}
{"v": 1	"t": 1268448	"P": 954.25	"F": 1}
{"v": 1	"t": 1268468	"P": 966.75	"F": 1}
{"v": 1	"t": 1268489	"P": 962.5	"F": 1}
{"v": 1	"t": 1268509	"P": 951.75	"F": 1}
{"v": 1	"t": 1268529	"P": 959.75	"F": 1}
{"v": 1	"t": 1268550	"P": 964.0	"F": 1}
{"v": 1	"t": 1268570	"P": 953.5	"F": 1}
{"v": 1	"t": 1268591	"P": 961.5	"F": 1}
{"v": 1	"t": 1268611	"P": 964.25	"F": 1}
{"v": 1	"t": 1268631	"P": 954.5	"F": 1}
{"v": 1	"t": 1268652	"P": 962.0	"F": 1}
{"v": 1	"t": 1268672	"P": 964.5	"F": 1}
{"v": 1	"t": 1268693	"P": 954.75	"F": 1}
{"v": 1	"t": 1268713	"P": 955.25	"F": 1}
{"v": 1	"t": 1268733	"P": 969.0	"F": 1}
{"v": 1	"t": 1268754	"P": 961.25	"F": 1}
{"v": 1	"t": 1268774	"P": 952.5	"F": 1}
{"v": 1	"t": 1268794	"P": 966.25	"F": 1}
{"v": 1	"t": 1268815	"P": 965.75	"F": 1}
{"v": 1	"t": 1268835	"P": 956.75	"F": 1}
{"v": 1	"t": 1268856	"P": 961.5	"F": 1}
{"v": 1	"t": 1268876	"P": 970.0	"F": 1}
{"v": 1	"t": 1268896	"P": 960.5	"F": 1}
{"v": 1	"t": 1268917	"P": 955.25	"F": 1}
{"v": 1	"t": 1268937	"P": 969.5	"F": 1}
{"v": 1	"t": 1268957	"P": 965.25	"F": 1}
{"v": 1	"t": 1268978	"P": 957.25	"F": 1}
{"v": 1	"t": 1268998	"P": 962.5	"F": 1	"C": 48.005	"D": 3282	"sn": 54091930088003	"file": "/data/device_log/data0000.out"}
{"v": 1	"t": 1269019	"P": 966.25	"F": 1}
{"v": 1	"t": 1269039	"P": 956.75	"F": 1}
{"v": 1	"t": 1269059	"P": 965.0	"F": 1}
{"v": 1	"t": 1269080	"P": 966.75	"F": 1}
{"v": 1	"t": 1269100	"P": 958.0	"F": 1}
{"v": 1	"t": 1269120	"P": 957.5	"F": 1}
{"v": 1	"t": 1269141	"P": 966.5	"F": 1}
{"v": 1	"t": 1269161	"P": 957.75	"F": 1}
{"v": 1	"t": 1269182	"P": 954.75	"F": 1}
{"v": 1	"t": 1269202	"P": 967.75	"F": 1}
{"v": 1	"t": 1269223	"P": 957.25	"F": 1}
{"v": 1	"t": 1269243	"P": 954.0	"F": 1}
{"v": 1	"t": 1269263	"P": 969.5	"F": 1}
{"v": 1	"t": 1269284	"P": 960.25	"F": 1}
{"v": 1	"t": 1269304	"P": 952.25	"F": 1}
{"v": 1	"t": 1269324	"P": 967.25	"F": 1}
{"v": 1	"t": 1269345	"P": 961.0	"F": 1}
{"v": 1	"t": 1269365	"P": 951.75	"F": 1}
{"v": 1	"t": 1269386	"P": 961.75	"F": 1}
{"v": 1	"t": 1269406	"P": 968.0	"F": 1}
{"v": 1	"t": 1269426	"P": 954.75	"F": 1}
{"v": 1	"t": 1269447	"P": 953.5	"F": 1}
{"v": 1	"t": 1269467	"P": 967.5	"F": 1}
{"v": 1	"t": 1269487	"P": 959.0	"F": 1}
{"v": 1	"t": 1269508	"P": 952.0	"F": 1}
{"v": 1	"t": 1269528	"P": 964.5	"F": 1}
{"v": 1	"t": 1269549	"P": 964.75	"F": 1}
{"v": 1	"t": 1269569	"P": 952.75	"F": 1}
{"v": 1	"t": 1269589	"P": 957.0	"F": 1}
{"v": 1	"t": 1269610	"P": 967.5	"F": 1}
{"v": 1	"t": 1269630	"P": 958.75	"F": 1}
{"v": 1	"t": 1269650	"P": 952.5	"F": 1}
{"v": 1	"t": 1269671	"P": 967.5	"F": 1}
{"v": 1	"t": 1269691	"P": 961.75	"F": 1}
{"v": 1	"t": 1269711	"P": 953.0	"F": 1}
{"v": 1	"t": 1269732	"P": 958.75	"F": 1}
{"v": 1	"t": 1269752	"P": 966.0	"F": 1}
{"v": 1	"t": 1269773	"P": 960.5	"F": 1}
{"v": 1	"t": 1269793	"P": 966.5	"F": 1}
{"v": 1	"t": 1269814	"P": 954.75	"F": 1}
{"v": 1	"t": 1269834	"P": 957.75	"F": 1}
{"v": 1	"t": 1269855	"P": 966.5	"F": 1}
{"v": 1	"t": 1269875	"P": 956.5	"F": 1}
{"v": 1	"t": 1269895	"P": 952.75	"F": 1}
{"v": 1	"t": 1269916	"P": 967.75	"F": 1}
{"v": 1	"t": 1269936	"P": 958.0	"F": 1}
{"v": 1	"t": 1269957	"P": 950.75	"F": 1}
{"v": 1	"t": 1269977	"P": 964.5	"F": 1}
{"v": 1	"t": 1269997	"P": 963.5	"F": 1}
{"v": 1	"t": 1270018	"P": 952.25	"F": 1	"C": 48.005	"D": 3281	"sn": 54091930088003	"file": "/data/device_log/data0000.out"	"CO2": 1085.9111328125	"Tp": 25.242996215820312	"H": 11.213397026062012}
{"v": 1	"t": 1270039	"P": 958.0	"F": 1}
{"v": 1	"t": 1270059	"P": 952.25	"F": 1}
{"v": 1	"t": 1270080	"P": 966.5	"F": 1}
{"v": 1	"t": 1270100	"P": 955.75	"F": 1}
{"v": 1	"t": 1270120	"P": 951.25	"F": 1}
{"v": 1	"t": 1270141	"P": 966.0	"F": 1}
{"v": 1	"t": 1270161	"P": 961.0	"F": 1}
{"v": 1	"t": 1270182	"P": 951.25	"F": 1}
{"v": 1	"t": 1270202	"P": 963.0	"F": 1}
{"v": 1	"t": 1270222	"P": 964.5	"F": 1}
{"v": 1	"t": 1270243	"P": 955.0	"F": 1}
{"v": 1	"t": 1270263	"P": 952.75	"F": 1}
{"v": 1	"t": 1270283	"P": 966.75	"F": 1}
{"v": 1	"t": 1270304	"P": 959.5	"F": 1}
{"v": 1	"t": 1270324	"P": 951.75	"F": 1}
{"v": 1	"t": 1270344	"P": 968.25	"F": 1}
{"v": 1	"t": 1270365	"P": 963.25	"F": 1}
{"v": 1	"t": 1270385	"P": 954.25	"F": 1}
{"v": 1	"t": 1270406	"P": 959.5	"F": 1}
{"v": 1	"t": 1270426	"P": 966.25	"F": 1}
{"v": 1	"t": 1270447	"P": 953.0	"F": 1}
{"v": 1	"t": 1270467	"P": 965.0	"F": 1}
{"v": 1	"t": 1270488	"P": 954.25	"F": 1}
{"v": 1	"t": 1270508	"P": 959.0	"F": 1}
{"v": 1	"t": 1270528	"P": 968.0	"F": 1}
{"v": 1	"t": 1270549	"P": 957.5	"F": 1}
{"v": 1	"t": 1270569	"P": 953.0	"F": 1}
{"v": 1	"t": 1270590	"P": 968.75	"F": 1}
{"v": 1	"t": 1270610	"P": 960.5	"F": 1}
{"v": 1	"t": 1270630	"P": 951.25	"F": 1}
{"v": 1	"t": 1270651	"P": 964.25	"F": 1}
{"v": 1	"t": 1270671	"P": 964.0	"F": 1}
{"v": 1	"t": 1270691	"P": 954.75	"F": 1}
{"v": 1	"t": 1270712	"P": 958.25	"F": 1}
{"v": 1	"t": 1270732	"P": 969.25	"F": 1}
{"v": 1	"t": 1270753	"P": 960.0	"F": 1}
{"v": 1	"t": 1270773	"P": 953.75	"F": 1}
{"v": 1	"t": 1270793	"P": 969.75	"F": 1}
{"v": 1	"t": 1270814	"P": 964.0	"F": 1}
{"v": 1	"t": 1270834	"P": 953.75	"F": 1}
{"v": 1	"t": 1270854	"P": 963.75	"F": 1}
{"v": 1	"t": 1270875	"P": 968.5	"F": 1}
{"v": 1	"t": 1270895	"P": 957.75	"F": 1}
{"v": 1	"t": 1270915	"P": 957.75	"F": 1}
{"v": 1	"t": 1270936	"P": 970.5	"F": 1}
{"v": 1	"t": 1270956	"P": 962.0	"F": 1}
{"v": 1	"t": 1270977	"P": 954.0	"F": 1}
{"v": 1	"t": 1270997	"P": 968.25	"F": 1}
{"v": 1	"t": 1271017	"P": 962.25	"F": 1}
{"v": 1	"t": 1271038	"P": 955.25	"F": 1	"C": 48.01	"D": 3280	"sn": 54091930088003	"file": "/data/device_log/data0000.out"}
{"v": 1	"t": 1271058	"P": 970.25	"F": 1}
{"v": 1	"t": 1271079	"P": 957.5	"F": 1}
{"v": 1	"t": 1271099	"P": 955.0	"F": 1}
{"v": 1	"t": 1271119	"P": 969.0	"F": 1}
{"v": 1	"t": 1271140	"P": 963.25	"F": 1}
{"v": 1	"t": 1271160	"P": 952.0	"F": 1}
{"v": 1	"t": 1271181	"P": 957.25	"F": 1}
{"v": 1	"t": 1271201	"P": 967.75	"F": 1}
{"v": 1	"t": 1271221	"P": 960.0	"F": 1}
{"v": 1	"t": 1271242	"P": 951.0	"F": 1}
{"v": 1	"t": 1271262	"P": 965.5	"F": 1}
{"v": 1	"t": 1271282	"P": 966.25	"F": 1}
{"v": 1	"t": 1271303	"P": 954.25	"F": 1}
{"v": 1	"t": 1271323	"P": 952.5	"F": 1}
{"v": 1	"t": 1271343	"P": 969.5	"F": 1}
{"v": 1	"t": 1271364	"P": 962.75	"F": 1}
{"v": 1	"t": 1271384	"P": 952.25	"F": 1}
{"v": 1	"t": 1271404	"P": 956.5	"F": 1}
{"v": 1	"t": 1271425	"P": 968.75	"F": 1}
{"v": 1	"t": 1271445	"P": 958.0	"F": 1}
{"v": 1	"t": 1271465	"P": 950.75	"F": 1}
{"v": 1	"t": 1271486	"P": 964.25	"F": 1}
{"v": 1	"t": 1271506	"P": 963.25	"F": 1}
{"v": 1	"t": 1271526	"P": 956.5	"F": 1}
{"v": 1	"t": 1271547	"P": 951.75	"F": 1}
{"v": 1	"t": 1271567	"P": 967.75	"F": 1}
{"v": 1	"t": 1271588	"P": 957.5	"F": 1}
{"v": 1	"t": 1271608	"P": 955.5	"F": 1}
{"v": 1	"t": 1271628	"P": 968.0	"F": 1}
{"v": 1	"t": 1271649	"P": 960.75	"F": 1}
{"v": 1	"t": 1271669	"P": 951.0	"F": 1}
{"v": 1	"t": 1271689	"P": 961.25	"F": 1}
{"v": 1	"t": 1271710	"P": 966.5	"F": 1}
{"v": 1	"t": 1271730	"P": 956.5	"F": 1}
{"v": 1	"t": 1271750	"P": 951.5	"F": 1}
{"v": 1	"t": 1271771	"P": 966.25	"F": 1}
{"v": 1	"t": 1271791	"P": 962.25	"F": 1}
{"v": 1	"t": 1271811	"P": 955.25	"F": 1}
{"v": 1	"t": 1271832	"P": 954.25	"F": 1}
{"v": 1	"t": 1271852	"P": 967.75	"F": 1}
{"v": 1	"t": 1271872	"P": 963.0	"F": 1}
{"v": 1	"t": 1271893	"P": 955.0	"F": 1}
{"v": 1	"t": 1271913	"P": 954.75	"F": 1}
{"v": 1	"t": 1271933	"P": 969.75	"F": 1}
{"v": 1	"t": 1271954	"P": 961.5	"F": 1}
{"v": 1	"t": 1271974	"P": 950.75	"F": 1}
{"v": 1	"t": 1271994	"P": 960.25	"F": 1}
{"v": 1	"t": 1272015	"P": 965.25	"F": 1}
{"v": 1	"t": 1272035	"P": 958.25	"F": 1}
{"v": 1	"t": 1272055	"P": 950.25	"F": 1	"C": 48.01	"D": 3279	"sn": 54091930088003	"file": "/data/device_log/data0000.out"	"CO2": 1085.7730712890625	"Tp": 25.25635528564453	"H": 11.311810493469238}
{"v": 1	"t": 1272077	"P": 950.0	"F": 1}
{"v": 1	"t": 1272097	"P": 959.25	"F": 1}
{"v": 1	"t": 1272117	"P": 957.75	"F": 1}
{"v": 1	"t": 1272138	"P": 952.0	"F": 1}
{"v": 1	"t": 1272158	"P": 964.0	"F": 1}
{"v": 1	"t": 1272179	"P": 954.0	"F": 1}
{"v": 1	"t": 1272199	"P": 949.0	"F": 1}
{"v": 1	"t": 1272219	"P": 958.5	"F": 1}
{"v": 1	"t": 1272240	"P": 961.75	"F": 1}
{"v": 1	"t": 1272260	"P": 954.25	"F": 1}
{"v": 1	"t": 1272280	"P": 947.25	"F": 1}
{"v": 1	"t": 1272301	"P": 962.5	"F": 1}
{"v": 1	"t": 1272321	"P": 960.75	"F": 1}
{"v": 1	"t": 1272341	"P": 952.5	"F": 1}
{"v": 1	"t": 1272362	"P": 951.0	"F": 1}
{"v": 1	"t": 1272382	"P": 964.25	"F": 1}
{"v": 1	"t": 1272402	"P": 957.0	"F": 1}
{"v": 1	"t": 1272423	"P": 948.5	"F": 1}
{"v": 1	"t": 1272443	"P": 953.5	"F": 1}
{"v": 1	"t": 1272463	"P": 963.0	"F": 1}
{"v": 1	"t": 1272484	"P": 956.5	"F": 1}
{"v": 1	"t": 1272504	"P": 946.75	"F": 1}
{"v": 1	"t": 1272524	"P": 957.25	"F": 1}
{"v": 1	"t": 1272545	"P": 964.25	"F": 1}
{"v": 1	"t": 1272565	"P": 956.5	"F": 1}
{"v": 1	"t": 1272585	"P": 948.75	"F": 1}
{"v": 1	"t": 1272606	"P": 961.5	"F": 1}
{"v": 1	"t": 1272626	"P": 962.5	"F": 1}
{"v": 1	"t": 1272646	"P": 953.0	"F": 1}
{"v": 1	"t": 1272667	"P": 953.25	"F": 1}
{"v": 1	"t": 1272687	"P": 966.0	"F": 1}
{"v": 1	"t": 1272708	"P": 956.25	"F": 1}
{"v": 1	"t": 1272728	"P": 953.0	"F": 1}
{"v": 1	"t": 1272748	"P": 968.25	"F": 1}
{"v": 1	"t": 1272769	"P": 961.25	"F": 1}
{"v": 1	"t": 1272789	"P": 951.25	"F": 1}
{"v": 1	"t": 1272809	"P": 957.5	"F": 1}
{"v": 1	"t": 1272830	"P": 967.5	"F": 1}
{"v": 1	"t": 1272850	"P": 958.5	"F": 1}
{"v": 1	"t": 1272870	"P": 951.75	"F": 1}
{"v": 1	"t": 1272891	"P": 960.25	"F": 1}
{"v": 1	"t": 1272911	"P": 965.25	"F": 1}
{"v": 1	"t": 1272931	"P": 955.5	"F": 1}
{"v": 1	"t": 1272952	"P": 954.0	"F": 1}
{"v": 1	"t": 1272972	"P": 964.0	"F": 1}
{"v": 1	"t": 1272992	"P": 963.0	"F": 1}
{"v": 1	"t": 1273013	"P": 953.0	"F": 1}
{"v": 1	"t": 1273033	"P": 949.5	"F": 1}
{"v": 1	"t": 1273053	"P": 964.25	"F": 1}
{"v": 1	"t": 1273074	"P": 958.75	"F": 1	"C": 47.99	"D": 3278	"sn": 54091930088003	"file": "/data/device_log/data0000.out"}
{"v": 1	"t": 1273094	"P": 954.0	"F": 1}
{"v": 1	"t": 1273114	"P": 962.5	"F": 1}
{"v": 1	"t": 1273135	"P": 956.0	"F": 1}
{"v": 1	"t": 1273155	"P": 949.0	"F": 1}
{"v": 1	"t": 1273176	"P": 960.75	"F": 1}
{"v": 1	"t": 1273196	"P": 964.5	"F": 1}
{"v": 1	"t": 1273216	"P": 954.5	"F": 1}
{"v": 1	"t": 1273237	"P": 950.75	"F": 1}
{"v": 1	"t": 1273257	"P": 964.5	"F": 1}
{"v": 1	"t": 1273278	"P": 952.5	"F": 1}
{"v": 1	"t": 1273298	"P": 952.75	"F": 1}
{"v": 1	"t": 1273318	"P": 967.0	"F": 1}
{"v": 1	"t": 1273339	"P": 956.0	"F": 1}
{"v": 1	"t": 1273359	"P": 948.25	"F": 1}
{"v": 1	"t": 1273379	"P": 957.5	"F": 1}
{"v": 1	"t": 1273400	"P": 963.0	"F": 1}
{"v": 1	"t": 1273420	"P": 952.75	"F": 1}
{"v": 1	"t": 1273440	"P": 949.25	"F": 1}
{"v": 1	"t": 1273461	"P": 963.75	"F": 1}
{"v": 1	"t": 1273481	"P": 959.25	"F": 1}
{"v": 1	"t": 1273501	"P": 951.75	"F": 1}
{"v": 1	"t": 1273522	"P": 951.75	"F": 1}
{"v": 1	"t": 1273542	"P": 964.75	"F": 1}
{"v": 1	"t": 1273562	"P": 959.25	"F": 1}
{"v": 1	"t": 1273583	"P": 948.75	"F": 1}
{"v": 1	"t": 1273603	"P": 955.5	"F": 1}
{"v": 1	"t": 1273623	"P": 963.0	"F": 1}
{"v": 1	"t": 1273644	"P": 954.0	"F": 1}
{"v": 1	"t": 1273664	"P": 947.25	"F": 1}
{"v": 1	"t": 1273684	"P": 958.25	"F": 1}
{"v": 1	"t": 1273705	"P": 961.25	"F": 1}
{"v": 1	"t": 1273725	"P": 954.0	"F": 1}
{"v": 1	"t": 1273745	"P": 949.5	"F": 1}
{"v": 1	"t": 1273766	"P": 960.25	"F": 1}
{"v": 1	"t": 1273786	"P": 961.0	"F": 1}
{"v": 1	"t": 1273807	"P": 950.75	"F": 1}
{"v": 1	"t": 1273827	"P": 962.75	"F": 1}
{"v": 1	"t": 1273847	"P": 957.25	"F": 1}
{"v": 1	"t": 1273868	"P": 952.0	"F": 1}
{"v": 1	"t": 1273888	"P": 963.75	"F": 1}
{"v": 1	"t": 1273909	"P": 952.0	"F": 1}
{"v": 1	"t": 1273930	"P": 963.0	"F": 1}
{"v": 1	"t": 1273950	"P": 957.0	"F": 1}
{"v": 1	"t": 1273970	"P": 951.0	"F": 1}
{"v": 1	"t": 1273991	"P": 964.5	"F": 1}
{"v": 1	"t": 1274011	"P": 955.75	"F": 1}
{"v": 1	"t": 1274032	"P": 947.5	"F": 1}
{"v": 1	"t": 1274052	"P": 958.0	"F": 1}
{"v": 1	"t": 1274072	"P": 963.5	"F": 1}
{"v": 1	"t": 1274092	"P": 953.25	"F": 1	"C": 47.995	"D": 3278	"sn": 54091930088003	"file": "/data/device_log/data0000.out"	"CO2": 1085.7869873046875	"Tp": 25.26970672607422	"H": 11.3119535446167}
{"v": 1	"t": 1274114	"P": 958.0	"F": 1}
{"v": 1	"t": 1274134	"P": 952.25	"F": 1}
{"v": 1	"t": 1274154	"P": 960.75	"F": 1}
{"v": 1	"t": 1274175	"P": 959.75	"F": 1}
{"v": 1	"t": 1274195	"P": 950.75	"F": 1}
{"v": 1	"t": 1274215	"P": 950.75	"F": 1}
{"v": 1	"t": 1274236	"P": 965.0	"F": 1}
{"v": 1	"t": 1274256	"P": 958.25	"F": 1}
{"v": 1	"t": 1274276	"P": 949.0	"F": 1}
{"v": 1	"t": 1274297	"P": 953.0	"F": 1}
{"v": 1	"t": 1274317	"P": 964.5	"F": 1}
{"v": 1	"t": 1274337	"P": 956.25	"F": 1}
{"v": 1	"t": 1274358	"P": 948.0	"F": 1}
{"v": 1	"t": 1274378	"P": 958.0	"F": 1}
{"v": 1	"t": 1274398	"P": 963.5	"F": 1}
{"v": 1	"t": 1274419	"P": 955.25	"F": 1}
{"v": 1	"t": 1274439	"P": 949.0	"F": 1}
{"v": 1	"t": 1274459	"P": 961.25	"F": 1}
{"v": 1	"t": 1274480	"P": 959.75	"F": 1}
{"v": 1	"t": 1274500	"P": 950.0	"F": 1}
{"v": 1	"t": 1274521	"P": 959.25	"F": 1}
{"v": 1	"t": 1274541	"P": 963.0	"F": 1}
{"v": 1	"t": 1274561	"P": 955.25	"F": 1}
{"v": 1	"t": 1274582	"P": 949.75	"F": 1}
{"v": 1	"t": 1274602	"P": 963.75	"F": 1}
{"v": 1	"t": 1274622	"P": 965.0	"F": 1}
{"v": 1	"t": 1274643	"P": 955.0	"F": 1}
{"v": 1	"t": 1274663	"P": 953.75	"F": 1}
{"v": 1	"t": 1274683	"P": 967.75	"F": 1}
{"v": 1	"t": 1274704	"P": 961.75	"F": 1}
{"v": 1	"t": 1274724	"P": 954.25	"F": 1}
{"v": 1	"t": 1274744	"P": 955.75	"F": 1}
{"v": 1	"t": 1274764	"P": 967.5	"F": 1}
{"v": 1	"t": 1274785	"P": 959.25	"F": 1}
{"v": 1	"t": 1274805	"P": 952.75	"F": 1}
{"v": 1	"t": 1274825	"P": 956.25	"F": 1}
{"v": 1	"t": 1274846	"P": 966.25	"F": 1}
{"v": 1	"t": 1274866	"P": 959.75	"F": 1}
{"v": 1	"t": 1274886	"P": 951.25	"F": 1}
{"v": 1	"t": 1274907	"P": 957.25	"F": 1}
{"v": 1	"t": 1274927	"P": 968.25	"F": 1}
{"v": 1	"t": 1274947	"P": 962.25	"F": 1}
{"v": 1	"t": 1274968	"P": 949.25	"F": 1}
{"v": 1	"t": 1274988	"P": 954.75	"F": 1}
{"v": 1	"t": 1275008	"P": 963.75	"F": 1}
{"v": 1	"t": 1275029	"P": 955.0	"F": 1}
{"v": 1	"t": 1275049	"P": 958.0	"F": 1}
{"v": 1	"t": 1275070	"P": 961.0	"F": 1}
{"v": 1	"t": 1275090	"P": 953.75	"F": 1}
{"v": 1	"t": 1275110	"P": 950.25	"F": 1	"C": 47.915	"D": 3278	"sn": 54091930088003	"file": "/data/device_log/data0000.out"}
{"v": 1	"t": 1275131	"P": 962.25	"F": 1}
{"v": 1	"t": 1275151	"P": 953.25	"F": 1}
{"v": 1	"t": 1275172	"P": 950.25	"F": 1}
{"v": 1	"t": 1275192	"P": 963.0	"F": 1}
{"v": 1	"t": 1275212	"P": 959.0	"F": 1}
{"v": 1	"t": 1275233	"P": 951.0	"F": 1}
{"v": 1	"t": 1275253	"P": 952.25	"F": 1}
{"v": 1	"t": 1275273	"P": 963.5	"F": 1}
{"v": 1	"t": 1275294	"P": 958.0	"F": 1}
{"v": 1	"t": 1275314	"P": 948.75	"F": 1}
{"v": 1	"t": 1275334	"P": 955.5	"F": 1}
{"v": 1	"t": 1275355	"P": 964.0	"F": 1}
{"v": 1	"t": 1275375	"P": 956.25	"F": 1}
{"v": 1	"t": 1275395	"P": 949.5	"F": 1}
{"v": 1	"t": 1275416	"P": 962.0	"F": 1}
{"v": 1	"t": 1275436	"P": 960.75	"F": 1}
{"v": 1	"t": 1275456	"P": 953.25	"F": 0}
{"v": 1	"t": 1275477	"P": 949.0	"F": 1}
{"v": 1	"t": 1275497	"P": 964.75	"F": 1}
{"v": 1	"t": 1275517	"P": 958.25	"F": 1}
{"v": 1	"t": 1275538	"P": 952.0	"F": 1}
{"v": 1	"t": 1275558	"P": 955.25	"F": 1}
{"v": 1	"t": 1275578	"P": 964.5	"F": 0}
{"v": 1	"t": 1275599	"P": 953.25	"F": 1}
{"v": 1	"t": 1275619	"P": 959.75	"F": 0}
{"v": 1	"t": 1275640	"P": 962.0	"F": 1}
{"v": 1	"t": 1275660	"P": 953.0	"F": 1}
{"v": 1	"t": 1275680	"P": 951.25	"F": 1}
{"v": 1	"t": 1275701	"P": 964.25	"F": 1}
{"v": 1	"t": 1275721	"P": 960.75	"F": 1}
{"v": 1	"t": 1275741	"P": 950.25	"F": 1}
{"v": 1	"t": 1275762	"P": 951.25	"F": 1}
{"v": 1	"t": 1275782	"P": 964.25	"F": 1}
{"v": 1	"t": 1275802	"P": 958.25	"F": 1}
{"v": 1	"t": 1275823	"P": 950.25	"F": 1}
{"v": 1	"t": 1275843	"P": 956.25	"F": 1}
{"v": 1	"t": 1275863	"P": 964.25	"F": 1}
{"v": 1	"t": 1275884	"P": 955.25	"F": 1}
{"v": 1	"t": 1275904	"P": 948.75	"F": 1}
{"v": 1	"t": 1275924	"P": 958.0	"F": 1}
{"v": 1	"t": 1275945	"P": 963.25	"F": 1}
{"v": 1	"t": 1275965	"P": 954.5	"F": 1}
{"v": 1	"t": 1275985	"P": 950.25	"F": 1}
{"v": 1	"t": 1276006	"P": 964.0	"F": 1}
{"v": 1	"t": 1276026	"P": 960.75	"F": 1}
{"v": 1	"t": 1276046	"P": 953.5	"F": 1}
{"v": 1	"t": 1276067	"P": 951.5	"F": 1}
{"v": 1	"t": 1276087	"P": 964.5	"F": 1}
{"v": 1	"t": 1276107	"P": 961.25	"F": 1}
{"v": 1	"t": 1276128	"P": 952.0	"F": 1	"C": 47.95	"D": 3278	"sn": 54091930088003	"file": "/data/device_log/data0000.out"	"CO2": 1085.580810546875	"Tp": 25.285728454589844	"H": 11.41392707824707}
{"v": 1	"t": 1276149	"P": 962.75	"F": 1}
{"v": 1	"t": 1276169	"P": 948.75	"F": 1}
{"v": 1	"t": 1276189	"P": 962.25	"F": 1}
{"v": 1	"t": 1276210	"P": 961.75	"F": 1}
{"v": 1	"t": 1276230	"P": 953.5	"F": 1}
{"v": 1	"t": 1276250	"P": 950.5	"F": 1}
{"v": 1	"t": 1276271	"P": 963.5	"F": 1}
{"v": 1	"t": 1276291	"P": 959.5	"F": 1}
{"v": 1	"t": 1276311	"P": 951.0	"F": 1}
{"v": 1	"t": 1276332	"P": 955.0	"F": 1}
{"v": 1	"t": 1276352	"P": 964.0	"F": 1}
{"v": 1	"t": 1276372	"P": 955.0	"F": 1}
{"v": 1	"t": 1276393	"P": 947.75	"F": 1}
{"v": 1	"t": 1276413	"P": 958.0	"F": 1}
{"v": 1	"t": 1276433	"P": 963.5	"F": 1}
{"v": 1	"t": 1276454	"P": 953.0	"F": 1}
{"v": 1	"t": 1276474	"P": 951.25	"F": 1}
{"v": 1	"t": 1276494	"P": 961.75	"F": 1}
{"v": 1	"t": 1276515	"P": 962.5	"F": 1}
{"v": 1	"t": 1276535	"P": 955.75	"F": 1}
{"v": 1	"t": 1276555	"P": 953.25	"F": 1}
{"v": 1	"t": 1276576	"P": 966.75	"F": 1}
{"v": 1	"t": 1276596	"P": 959.5	"F": 1}
{"v": 1	"t": 1276616	"P": 953.25	"F": 1}
{"v": 1	"t": 1276637	"P": 955.25	"F": 1}
{"v": 1	"t": 1276657	"P": 967.5	"F": 1}
{"v": 1	"t": 1276678	"P": 959.5	"F": 1}
{"v": 1	"t": 1276698	"P": 966.75	"F": 1}
{"v": 1	"t": 1276719	"P": 956.0	"F": 1}
{"v": 1	"t": 1276739	"P": 952.25	"F": 1}
{"v": 1	"t": 1276759	"P": 968.5	"F": 1}
{"v": 1	"t": 1276780	"P": 960.25	"F": 1}
{"v": 1	"t": 1276800	"P": 951.25	"F": 1}
{"v": 1	"t": 1276820	"P": 954.25	"F": 1}
{"v": 1	"t": 1276841	"P": 966.75	"F": 1}
{"v": 1	"t": 1276861	"P": 961.25	"F": 1}
{"v": 1	"t": 1276881	"P": 951.75	"F": 1}
{"v": 1	"t": 1276902	"P": 957.0	"F": 1}
{"v": 1	"t": 1276922	"P": 964.0	"F": 1}
{"v": 1	"t": 1276942	"P": 957.5	"F": 1}
{"v": 1	"t": 1276963	"P": 949.0	"F": 1}
{"v": 1	"t": 1276983	"P": 958.75	"F": 1}
{"v": 1	"t": 1277003	"P": 963.25	"F": 1}
{"v": 1	"t": 1277024	"P": 954.25	"F": 1}
{"v": 1	"t": 1277044	"P": 948.75	"F": 1}
{"v": 1	"t": 1277064	"P": 964.0	"F": 1}
{"v": 1	"t": 1277085	"P": 960.0	"F": 1}
{"v": 1	"t": 1277105	"P": 952.0	"F": 1}
{"v": 1	"t": 1277125	"P": 952.25	"F": 1}
{"v": 1	"t": 1277146	"P": 964.75	"F": 1	"C": 47.9	"D": 3278	"sn": 54091930088003	"file": "/data/device_log/data0000.out"}
{"v": 1	"t": 1277166	"P": 956.25	"F": 1}
{"v": 1	"t": 1277187	"P": 949.5	"F": 1}
{"v": 1	"t": 1277207	"P": 963.25	"F": 1}
{"v": 1	"t": 1277227	"P": 958.25	"F": 1}
{"v": 1	"t": 1277248	"P": 951.0	"F": 1}
{"v": 1	"t": 1277268	"P": 961.0	"F": 1}
{"v": 1	"t": 1277289	"P": 959.5	"F": 1}
{"v": 1	"t": 1277309	"P": 950.0	"F": 1}
{"v": 1	"t": 1277329	"P": 960.25	"F": 1}
{"v": 1	"t": 1277350	"P": 961.25	"F": 1}
{"v": 1	"t": 1277370	"P": 950.25	"F": 1}
{"v": 1	"t": 1277391	"P": 960.75	"F": 1}
{"v": 1	"t": 1277411	"P": 957.5	"F": 1}
{"v": 1	"t": 1277432	"P": 948.5	"F": 1}
{"v": 1	"t": 1277452	"P": 963.5	"F": 1}
{"v": 1	"t": 1277472	"P": 959.25	"F": 1}
{"v": 1	"t": 1277493	"P": 949.5	"F": 1}
{"v": 1	"t": 1277513	"P": 961.25	"F": 1}
{"v": 1	"t": 1277534	"P": 956.75	"F": 1}
{"v": 1	"t": 1277554	"P": 947.25	"F": 1}
{"v": 1	"t": 1277574	"P": 960.5	"F": 1}
{"v": 1	"t": 1277595	"P": 960.25	"F": 1}
{"v": 1	"t": 1277615	"P": 951.75	"F": 1}
{"v": 1	"t": 1277636	"P": 954.75	"F": 1}
{"v": 1	"t": 1277656	"P": 963.0	"F": 1}
{"v": 1	"t": 1277676	"P": 954.75	"F": 1}
{"v": 1	"t": 1277697	"P": 949.25	"F": 1}
{"v": 1	"t": 1277717	"P": 963.75	"F": 1}
{"v": 1	"t": 1277737	"P": 958.5	"F": 1}
{"v": 1	"t": 1277758	"P": 951.5	"F": 1}
{"v": 1	"t": 1277778	"P": 956.5	"F": 1}
{"v": 1	"t": 1277798	"P": 962.5	"F": 1}
{"v": 1	"t": 1277819	"P": 952.5	"F": 1}
{"v": 1	"t": 1277839	"P": 951.5	"F": 1}
{"v": 1	"t": 1277860	"P": 965.75	"F": 1}
{"v": 1	"t": 1277880	"P": 956.75	"F": 1}
{"v": 1	"t": 1277900	"P": 948.75	"F": 1}
{"v": 1	"t": 1277921	"P": 963.25	"F": 1}
{"v": 1	"t": 1277941	"P": 960.5	"F": 1}
{"v": 1	"t": 1277961	"P": 950.0	"F": 1}
{"v": 1	"t": 1277982	"P": 957.25	"F": 1}
{"v": 1	"t": 1278002	"P": 963.25	"F": 1}
{"v": 1	"t": 1278023	"P": 953.25	"F": 1}
{"v": 1	"t": 1278043	"P": 953.5	"F": 1}
{"v": 1	"t": 1278063	"P": 962.25	"F": 1}
{"v": 1	"t": 1278084	"P": 951.75	"F": 1}
{"v": 1	"t": 1278104	"P": 953.25	"F": 1}
{"v": 1	"t": 1278125	"P": 963.75	"F": 1}
{"v": 1	"t": 1278145	"P": 952.75	"F": 1}
{"v": 1	"t": 1278165	"P": 953.75	"F": 1	"C": 47.89	"D": 3278	"sn": 54091930088003	"file": "/data/device_log/data0000.out"	"CO2": 1084.7333984375	"Tp": 25.26970672607422	"H": 11.413914680480957}
{"v": 1	"t": 1278186	"P": 962.5	"F": 1}
{"v": 1	"t": 1278206	"P": 952.75	"F": 1}
{"v": 1	"t": 1278227	"P": 954.0	"F": 1}
{"v": 1	"t": 1278247	"P": 963.75	"F": 1}
{"v": 1	"t": 1278268	"P": 954.0	"F": 1}
{"v": 1	"t": 1278288	"P": 949.75	"F": 1}
{"v": 1	"t": 1278308	"P": 963.75	"F": 1}
{"v": 1	"t": 1278329	"P": 957.5	"F": 1}
{"v": 1	"t": 1278349	"P": 950.75	"F": 1}
{"v": 1	"t": 1278369	"P": 958.5	"F": 1}
{"v": 1	"t": 1278390	"P": 961.75	"F": 1}
{"v": 1	"t": 1278410	"P": 951.5	"F": 1}
{"v": 1	"t": 1278431	"P": 954.25	"F": 1}
{"v": 1	"t": 1278451	"P": 966.5	"F": 1}
{"v": 1	"t": 1278471	"P": 956.5	"F": 1}
{"v": 1	"t": 1278492	"P": 951.75	"F": 1}
{"v": 1	"t": 1278512	"P": 965.75	"F": 1}
{"v": 1	"t": 1278532	"P": 959.75	"F": 1}
{"v": 1	"t": 1278553	"P": 953.75	"F": 1}
{"v": 1	"t": 1278573	"P": 961.5	"F": 1}
{"v": 1	"t": 1278593	"P": 964.0	"F": 1}
{"v": 1	"t": 1278614	"P": 953.75	"F": 1}
{"v": 1	"t": 1278634	"P": 955.25	"F": 1}
{"v": 1	"t": 1278655	"P": 965.0	"F": 1}
{"v": 1	"t": 1278675	"P": 956.75	"F": 1}
{"v": 1	"t": 1278695	"P": 952.75	"F": 1}
{"v": 1	"t": 1278716	"P": 966.75	"F": 1}
{"v": 1	"t": 1278736	"P": 957.75	"F": 1}
{"v": 1	"t": 1278757	"P": 951.75	"F": 1}
{"v": 1	"t": 1278777	"P": 964.75	"F": 1}
{"v": 1	"t": 1278797	"P": 960.75	"F": 1}
{"v": 1	"t": 1278818	"P": 952.0	"F": 1}
{"v": 1	"t": 1278838	"P": 962.0	"F": 1}
{"v": 1	"t": 1278859	"P": 960.5	"F": 1}
{"v": 1	"t": 1278879	"P": 949.5	"F": 1}
{"v": 1	"t": 1278899	"P": 955.5	"F": 1}
{"v": 1	"t": 1278920	"P": 962.5	"F": 1}
{"v": 1	"t": 1278940	"P": 952.5	"F": 1}
{"v": 1	"t": 1278960	"P": 952.75	"F": 1}
{"v": 1	"t": 1278981	"P": 965.5	"F": 1}
{"v": 1	"t": 1279001	"P": 956.25	"F": 1}
{"v": 1	"t": 1279022	"P": 949.5	"F": 1}
{"v": 1	"t": 1279042	"P": 960.75	"F": 1}
{"v": 1	"t": 1279062	"P": 961.5	"F": 1}
{"v": 1	"t": 1279083	"P": 950.75	"F": 1}
{"v": 1	"t": 1279103	"P": 956.0	"F": 1}
{"v": 1	"t": 1279123	"P": 965.0	"F": 1}
{"v": 1	"t": 1279144	"P": 955.0	"F": 1}
{"v": 1	"t": 1279164	"P": 949.5	"F": 1}
{"v": 1	"t": 1279185	"P": 965.75	"F": 1	"C": 47.88	"D": 3278	"sn": 54091930088003	"file": "/data/device_log/data0000.out"	"CO2": 1083.63818359375	"Tp": 25.285728454589844	"H": 11.531270027160645}
{"v": 1	"t": 1279206	"P": 959.75	"F": 1}
{"v": 1	"t": 1279226	"P": 958.25	"F": 1}
{"v": 1	"t": 1279247	"P": 949.5	"F": 1}
{"v": 1	"t": 1279267	"P": 950.75	"F": 1}
{"v": 1	"t": 1279287	"P": 959.25	"F": 1}
{"v": 1	"t": 1279308	"P": 950.75	"F": 1}
{"v": 1	"t": 1279328	"P": 956.0	"F": 1}
{"v": 1	"t": 1279348	"P": 963.75	"F": 1}
{"v": 1	"t": 1279369	"P": 953.25	"F": 1}
{"v": 1	"t": 1279389	"P": 950.5	"F": 1}
{"v": 1	"t": 1279410	"P": 964.75	"F": 1}
{"v": 1	"t": 1279430	"P": 954.25	"F": 1}
{"v": 1	"t": 1279450	"P": 949.5	"F": 1}
{"v": 1	"t": 1279471	"P": 963.75	"F": 1}
{"v": 1	"t": 1279491	"P": 955.25	"F": 1}
{"v": 1	"t": 1279512	"P": 949.75	"F": 1}
{"v": 1	"t": 1279532	"P": 963.0	"F": 1}
{"v": 1	"t": 1279552	"P": 957.25	"F": 1}
{"v": 1	"t": 1279573	"P": 948.25	"F": 1}
{"v": 1	"t": 1279593	"P": 957.25	"F": 1}
{"v": 1	"t": 1279613	"P": 960.75	"F": 1}
{"v": 1	"t": 1279634	"P": 951.5	"F": 1}
{"v": 1	"t": 1279654	"P": 950.75	"F": 1}
{"v": 1	"t": 1279675	"P": 965.0	"F": 1}
{"v": 1	"t": 1279695	"P": 956.0	"F": 1}
{"v": 1	"t": 1279715	"P": 947.0	"F": 1}
{"v": 1	"t": 1279736	"P": 960.75	"F": 1}
{"v": 1	"t": 1279756	"P": 960.25	"F": 1}
{"v": 1	"t": 1279776	"P": 948.5	"F": 1}
{"v": 1	"t": 1279797	"P": 953.75	"F": 1}
{"v": 1	"t": 1279817	"P": 964.25	"F": 1}
{"v": 1	"t": 1279837	"P": 955.5	"F": 1}
{"v": 1	"t": 1279858	"P": 948.5	"F": 1}
{"v": 1	"t": 1279878	"P": 962.25	"F": 1}
{"v": 1	"t": 1279899	"P": 957.5	"F": 1}
{"v": 1	"t": 1279919	"P": 951.0	"F": 1}
{"v": 1	"t": 1279939	"P": 956.5	"F": 1}
{"v": 1	"t": 1279960	"P": 963.5	"F": 1}
{"v": 1	"t": 1279980	"P": 953.5	"F": 1}
{"v": 1	"t": 1280000	"P": 950.25	"F": 1}
{"v": 1	"t": 1280021	"P": 964.25	"F": 1}
{"v": 1	"t": 1280041	"P": 953.0	"F": 1}
{"v": 1	"t": 1280062	"P": 951.5	"F": 1}
{"v": 1	"t": 1280082	"P": 963.25	"F": 1}
{"v": 1	"t": 1280103	"P": 954.75	"F": 1}
{"v": 1	"t": 1280123	"P": 950.25	"F": 1}
{"v": 1	"t": 1280143	"P": 963.0	"F": 1}
{"v": 1	"t": 1280164	"P": 957.75	"F": 1}
{"v": 1	"t": 1280184	"P": 949.25	"F": 1}
{"v": 1	"t": 1280204	"P": 957.25	"F": 1	"C": 47.815	"D": 3278	"sn": 54091930088003	"file": "/data/device_log/data0000.out"}
{"v": 1	"t": 1280225	"P": 957.0	"F": 1}
{"v": 1	"t": 1280245	"P": 947.0	"F": 1}
{"v": 1	"t": 1280266	"P": 961.25	"F": 1}
{"v": 1	"t": 1280286	"P": 961.25	"F": 1}
{"v": 1	"t": 1280306	"P": 950.0	"F": 1}
{"v": 1	"t": 1280327	"P": 952.75	"F": 1}
{"v": 1	"t": 1280347	"P": 963.5	"F": 1}
{"v": 1	"t": 1280367	"P": 955.0	"F": 1}
{"v": 1	"t": 1280388	"P": 949.5	"F": 1}
{"v": 1	"t": 1280408	"P": 962.5	"F": 1}
{"v": 1	"t": 1280429	"P": 961.75	"F": 1}
{"v": 1	"t": 1280449	"P": 953.5	"F": 1}
{"v": 1	"t": 1280469	"P": 957.25	"F": 1}
{"v": 1	"t": 1280490	"P": 966.0	"F": 1}
{"v": 1	"t": 1280510	"P": 956.25	"F": 1}
{"v": 1	"t": 1280530	"P": 951.5	"F": 1}
{"v": 1	"t": 1280551	"P": 963.25	"F": 1}
{"v": 1	"t": 1280571	"P": 959.0	"F": 1}
{"v": 1	"t": 1280592	"P": 950.0	"F": 1}
{"v": 1	"t": 1280612	"P": 963.25	"F": 1}
{"v": 1	"t": 1280632	"P": 962.5	"F": 1}
{"v": 1	"t": 1280653	"P": 952.75	"F": 1}
{"v": 1	"t": 1280673	"P": 965.0	"F": 1}
{"v": 1	"t": 1280694	"P": 960.25	"F": 1}
{"v": 1	"t": 1280714	"P": 951.75	"F": 1}
{"v": 1	"t": 1280734	"P": 963.0	"F": 1}
{"v": 1	"t": 1280755	"P": 961.25	"F": 1}
{"v": 1	"t": 1280775	"P": 955.0	"F": 1}
{"v": 1	"t": 1280796	"P": 960.75	"F": 1}
{"v": 1	"t": 1280817	"P": 963.0	"F": 1}
{"v": 1	"t": 1280838	"P": 954.0	"F": 1}
{"v": 1	"t": 1280858	"P": 951.25	"F": 1}
{"v": 1	"t": 1280878	"P": 964.5	"F": 1}
{"v": 1	"t": 1280899	"P": 957.5	"F": 1}
{"v": 1	"t": 1280919	"P": 950.25	"F": 1}
{"v": 1	"t": 1280939	"P": 956.75	"F": 1}
{"v": 1	"t": 1280960	"P": 961.0	"F": 1}
{"v": 1	"t": 1280980	"P": 950.5	"F": 1}
{"v": 1	"t": 1281001	"P": 955.0	"F": 1}
{"v": 1	"t": 1281021	"P": 963.25	"F": 1}
{"v": 1	"t": 1281041	"P": 952.5	"F": 1}
{"v": 1	"t": 1281062	"P": 947.25	"F": 1}
{"v": 1	"t": 1281082	"P": 961.0	"F": 1}
{"v": 1	"t": 1281102	"P": 960.0	"F": 1}
{"v": 1	"t": 1281123	"P": 950.25	"F": 1}
{"v": 1	"t": 1281143	"P": 950.75	"F": 1}
{"v": 1	"t": 1281163	"P": 964.75	"F": 1}
{"v": 1	"t": 1281184	"P": 958.25	"F": 1}
{"v": 1	"t": 1281204	"P": 949.0	"F": 1}
{"v": 1	"t": 1281224	"P": 953.0	"F": 1	"C": 47.81	"D": 3278	"sn": 54091930088003	"file": "/data/device_log/data0000.out"	"CO2": 1083.7156982421875	"Tp": 25.31243133544922	"H": 11.48004150390625}
{"v": 1	"t": 1281245	"P": 952.0	"F": 1}
{"v": 1	"t": 1281266	"P": 965.25	"F": 1}
{"v": 1	"t": 1281286	"P": 953.0	"F": 1}
{"v": 1	"t": 1281307	"P": 949.0	"F": 1}
{"v": 1	"t": 1281327	"P": 963.75	"F": 1}
{"v": 1	"t": 1281347	"P": 959.5	"F": 1}
{"v": 1	"t": 1281368	"P": 951.0	"F": 1}
{"v": 1	"t": 1281388	"P": 950.25	"F": 1}
{"v": 1	"t": 1281408	"P": 963.5	"F": 1}
{"v": 1	"t": 1281429	"P": 958.25	"F": 1}
{"v": 1	"t": 1281449	"P": 950.25	"F": 1}
{"v": 1	"t": 1281469	"P": 955.25	"F": 1}
{"v": 1	"t": 1281490	"P": 964.5	"F": 1}
{"v": 1	"t": 1281510	"P": 956.25	"F": 1}
{"v": 1	"t": 1281530	"P": 947.5	"F": 1}
{"v": 1	"t": 1281551	"P": 959.25	"F": 1}
{"v": 1	"t": 1281571	"P": 962.75	"F": 1}
{"v": 1	"t": 1281591	"P": 954.5	"F": 1}
{"v": 1	"t": 1281612	"P": 949.25	"F": 1}
{"v": 1	"t": 1281632	"P": 961.0	"F": 1}
{"v": 1	"t": 1281652	"P": 963.0	"F": 1}
{"v": 1	"t": 1281673	"P": 953.25	"F": 1}
{"v": 1	"t": 1281693	"P": 949.25	"F": 1}
{"v": 1	"t": 1281713	"P": 960.75	"F": 1}
{"v": 1	"t": 1281733	"P": 961.5	"F": 1}
{"v": 1	"t": 1281754	"P": 952.5	"F": 1}
{"v": 1	"t": 1281774	"P": 951.5	"F": 1}
{"v": 1	"t": 1281795	"P": 962.5	"F": 1}
{"v": 1	"t": 1281815	"P": 957.0	"F": 1}
{"v": 1	"t": 1281835	"P": 947.75	"F": 1}
{"v": 1	"t": 1281856	"P": 957.5	"F": 1}
{"v": 1	"t": 1281876	"P": 963.75	"F": 1}
{"v": 1	"t": 1281896	"P": 953.75	"F": 1}
{"v": 1	"t": 1281917	"P": 948.75	"F": 1}
{"v": 1	"t": 1281937	"P": 962.25	"F": 1}
{"v": 1	"t": 1281957	"P": 961.25	"F": 1}
{"v": 1	"t": 1281978	"P": 952.0	"F": 1}
{"v": 1	"t": 1281998	"P": 950.0	"F": 1}
{"v": 1	"t": 1282018	"P": 964.5	"F": 1}
{"v": 1	"t": 1282039	"P": 959.25	"F": 1}
{"v": 1	"t": 1282059	"P": 950.0	"F": 1}
{"v": 1	"t": 1282079	"P": 951.25	"F": 1}
{"v": 1	"t": 1282099	"P": 964.0	"F": 1}
{"v": 1	"t": 1282120	"P": 960.0	"F": 1}
{"v": 1	"t": 1282140	"P": 951.25	"F": 1}
{"v": 1	"t": 1282160	"P": 953.5	"F": 1}
{"v": 1	"t": 1282181	"P": 964.75	"F": 1}
{"v": 1	"t": 1282201	"P": 957.25	"F": 1}
{"v": 1	"t": 1282221	"P": 949.5	"F": 1}
{"v": 1	"t": 1282242	"P": 954.25	"F": 1	"C": 47.79	"D": 3278	"sn": 54091930088003	"file": "/data/device_log/data0000.out"}
{"v": 1	"t": 1282262	"P": 965.0	"F": 1}
{"v": 1	"t": 1282283	"P": 955.5	"F": 1}
{"v": 1	"t": 1282303	"P": 953.5	"F": 1}
{"v": 1	"t": 1282323	"P": 964.25	"F": 1}
{"v": 1	"t": 1282344	"P": 956.75	"F": 1}
{"v": 1	"t": 1282364	"P": 949.25	"F": 1}
{"v": 1	"t": 1282384	"P": 957.25	"F": 1}
{"v": 1	"t": 1282405	"P": 965.5	"F": 1}
{"v": 1	"t": 1282425	"P": 955.0	"F": 1}
{"v": 1	"t": 1282445	"P": 951.25	"F": 1}
{"v": 1	"t": 1282466	"P": 961.25	"F": 1}
{"v": 1	"t": 1282486	"P": 965.5	"F": 1}
{"v": 1	"t": 1282506	"P": 954.5	"F": 1}
{"v": 1	"t": 1282527	"P": 955.75	"F": 1}
{"v": 1	"t": 1282547	"P": 966.75	"F": 1}
{"v": 1	"t": 1282567	"P": 956.75	"F": 1}
{"v": 1	"t": 1282588	"P": 952.75	"F": 1}
{"v": 1	"t": 1282608	"P": 959.25	"F": 1}
{"v": 1	"t": 1282628	"P": 968.25	"F": 1}
{"v": 1	"t": 1282649	"P": 957.75	"F": 1}
{"v": 1	"t": 1282669	"P": 951.75	"F": 1}
{"v": 1	"t": 1282689	"P": 962.0	"F": 1}
{"v": 1	"t": 1282710	"P": 964.0	"F": 1}
{"v": 1	"t": 1282730	"P": 955.25	"F": 1}
{"v": 1	"t": 1282750	"P": 948.25	"F": 1}
{"v": 1	"t": 1282771	"P": 961.25	"F": 1}
{"v": 1	"t": 1282791	"P": 961.75	"F": 1}
{"v": 1	"t": 1282811	"P": 954.5	"F": 1}
{"v": 1	"t": 1282832	"P": 949.0	"F": 1}
{"v": 1	"t": 1282852	"P": 963.0	"F": 1}
{"v": 1	"t": 1282872	"P": 959.25	"F": 1}
{"v": 1	"t": 1282893	"P": 952.5	"F": 1}
{"v": 1	"t": 1282913	"P": 950.25	"F": 1}
{"v": 1	"t": 1282933	"P": 962.5	"F": 1}
{"v": 1	"t": 1282954	"P": 959.75	"F": 1}
{"v": 1	"t": 1282974	"P": 952.25	"F": 1}
{"v": 1	"t": 1282994	"P": 950.25	"F": 1}
{"v": 1	"t": 1283014	"P": 962.75	"F": 1}
{"v": 1	"t": 1283035	"P": 957.25	"F": 1}
{"v": 1	"t": 1283055	"P": 948.5	"F": 1}
{"v": 1	"t": 1283076	"P": 955.0	"F": 1}
{"v": 1	"t": 1283096	"P": 962.75	"F": 1}
{"v": 1	"t": 1283116	"P": 954.0	"F": 1}
{"v": 1	"t": 1283137	"P": 946.5	"F": 1}
{"v": 1	"t": 1283157	"P": 963.0	"F": 1}
{"v": 1	"t": 1283177	"P": 961.5	"F": 1}
{"v": 1	"t": 1283198	"P": 950.75	"F": 1}
{"v": 1	"t": 1283218	"P": 952.0	"F": 1}
{"v": 1	"t": 1283238	"P": 964.75	"F": 1}
{"v": 1	"t": 1283259	"P": 955.25	"F": 1	"C": 47.775	"D": 3278	"sn": 54091930088003	"file": "/data/device_log/data0000.out"	"CO2": 1083.2215576171875	"Tp": 25.31243133544922	"H": 11.605751037597656}
{"v": 1	"t": 1283280	"P": 954.25	"F": 1}
{"v": 1	"t": 1283300	"P": 951.5	"F": 1}
{"v": 1	"t": 1283321	"P": 964.0	"F": 1}
{"v": 1	"t": 1283341	"P": 957.0	"F": 1}
{"v": 1	"t": 1283361	"P": 948.0	"F": 1}
{"v": 1	"t": 1283382	"P": 955.25	"F": 1}
{"v": 1	"t": 1283402	"P": 963.5	"F": 1}
{"v": 1	"t": 1283422	"P": 955.25	"F": 1}
{"v": 1	"t": 1283443	"P": 948.75	"F": 1}
{"v": 1	"t": 1283463	"P": 957.75	"F": 1}
{"v": 1	"t": 1283483	"P": 963.5	"F": 1}
{"v": 1	"t": 1283504	"P": 953.25	"F": 1}
{"v": 1	"t": 1283524	"P": 947.25	"F": 1}
{"v": 1	"t": 1283544	"P": 959.25	"F": 1}
{"v": 1	"t": 1283565	"P": 961.5	"F": 1}
{"v": 1	"t": 1283585	"P": 952.75	"F": 1}
{"v": 1	"t": 1283605	"P": 947.75	"F": 1}
{"v": 1	"t": 1283626	"P": 961.5	"F": 1}
{"v": 1	"t": 1283646	"P": 961.0	"F": 1}
{"v": 1	"t": 1283666	"P": 950.25	"F": 1}
{"v": 1	"t": 1283687	"P": 950.25	"F": 1}
{"v": 1	"t": 1283707	"P": 963.25	"F": 1}
{"v": 1	"t": 1283727	"P": 958.75	"F": 1}
{"v": 1	"t": 1283748	"P": 949.75	"F": 1}
{"v": 1	"t": 1283768	"P": 952.0	"F": 1}
{"v": 1	"t": 1283788	"P": 967.5	"F": 1}
{"v": 1	"t": 1283809	"P": 955.75	"F": 1}
{"v": 1	"t": 1283829	"P": 947.75	"F": 1}
{"v": 1	"t": 1283849	"P": 958.0	"F": 1}
{"v": 1	"t": 1283870	"P": 960.75	"F": 1}
{"v": 1	"t": 1283890	"P": 951.5	"F": 1}
{"v": 1	"t": 1283910	"P": 947.0	"F": 1}
{"v": 1	"t": 1283931	"P": 962.25	"F": 1}
{"v": 1	"t": 1283951	"P": 956.5	"F": 1}
{"v": 1	"t": 1283971	"P": 949.0	"F": 1}
{"v": 1	"t": 1283992	"P": 956.25	"F": 1}
{"v": 1	"t": 1284012	"P": 965.25	"F": 1}
{"v": 1	"t": 1284032	"P": 956.25	"F": 1}
{"v": 1	"t": 1284053	"P": 949.0	"F": 1}
{"v": 1	"t": 1284073	"P": 956.0	"F": 1}
{"v": 1	"t": 1284093	"P": 964.25	"F": 1}
{"v": 1	"t": 1284114	"P": 954.0	"F": 1}
{"v": 1	"t": 1284134	"P": 948.25	"F": 1}
{"v": 1	"t": 1284154	"P": 957.5	"F": 1}
{"v": 1	"t": 1284175	"P": 962.25	"F": 1}
{"v": 1	"t": 1284195	"P": 953.75	"F": 1}
{"v": 1	"t": 1284215	"P": 947.5	"F": 1}
{"v": 1	"t": 1284236	"P": 961.0	"F": 1}
{"v": 1	"t": 1284256	"P": 961.5	"F": 1}
{"v": 1	"t": 1284276	"P": 952.5	"F": 1	"C": 47.745	"D": 3278	"sn": 54091930088003	"file": "/data/device_log/data0000.out"}
{"v": 1	"t": 1284297	"P": 952.0	"F": 1}
{"v": 1	"t": 1284317	"P": 966.0	"F": 1}
{"v": 1	"t": 1284338	"P": 954.25	"F": 1}
{"v": 1	"t": 1284358	"P": 953.25	"F": 1}
{"v": 1	"t": 1284378	"P": 964.75	"F": 1}
{"v": 1	"t": 1284399	"P": 959.5	"F": 1}
{"v": 1	"t": 1284419	"P": 954.75	"F": 1}
{"v": 1	"t": 1284439	"P": 956.0	"F": 1}
{"v": 1	"t": 1284460	"P": 964.5	"F": 1}
{"v": 1	"t": 1284480	"P": 959.5	"F": 1}
{"v": 1	"t": 1284500	"P": 952.25	"F": 1}
{"v": 1	"t": 1284521	"P": 958.75	"F": 1}
{"v": 1	"t": 1284541	"P": 962.0	"F": 1}
{"v": 1	"t": 1284562	"P": 955.5	"F": 1}
{"v": 1	"t": 1284582	"P": 965.25	"F": 1}
{"v": 1	"t": 1284602	"P": 956.5	"F": 1}
{"v": 1	"t": 1284623	"P": 952.75	"F": 1}
{"v": 1	"t": 1284643	"P": 942.5	"F": 1}
{"v": 1	"t": 1284663	"P": 963.5	"F": 1}
{"v": 1	"t": 1284684	"P": 956.5	"F": 1}
{"v": 1	"t": 1284704	"P": 948.0	"F": 1}
{"v": 1	"t": 1284724	"P": 959.5	"F": 1}
{"v": 1	"t": 1284745	"P": 959.75	"F": 1}
{"v": 1	"t": 1284765	"P": 952.0	"F": 1}
{"v": 1	"t": 1284785	"P": 948.75	"F": 1}
{"v": 1	"t": 1284806	"P": 963.25	"F": 1}
{"v": 1	"t": 1284826	"P": 960.75	"F": 1}
{"v": 1	"t": 1284846	"P": 951.75	"F": 1}
{"v": 1	"t": 1284867	"P": 949.75	"F": 1}
{"v": 1	"t": 1284887	"P": 964.75	"F": 1}
{"v": 1	"t": 1284907	"P": 956.75	"F": 1}
{"v": 1	"t": 1284928	"P": 949.75	"F": 1}
{"v": 1	"t": 1284948	"P": 953.5	"F": 1}
{"v": 1	"t": 1284968	"P": 963.5	"F": 1}
{"v": 1	"t": 1284989	"P": 957.0	"F": 1}
{"v": 1	"t": 1285009	"P": 949.25	"F": 1}
{"v": 1	"t": 1285029	"P": 954.75	"F": 1}
{"v": 1	"t": 1285050	"P": 963.5	"F": 1}
{"v": 1	"t": 1285070	"P": 955.75	"F": 1}
{"v": 1	"t": 1285090	"P": 950.5	"F": 1}
{"v": 1	"t": 1285111	"P": 962.25	"F": 1}
{"v": 1	"t": 1285131	"P": 958.25	"F": 1}
{"v": 1	"t": 1285151	"P": 948.5	"F": 1}
{"v": 1	"t": 1285172	"P": 957.75	"F": 1}
{"v": 1	"t": 1285192	"P": 959.75	"F": 1}
{"v": 1	"t": 1285213	"P": 951.25	"F": 1}
{"v": 1	"t": 1285233	"P": 954.25	"F": 1}
{"v": 1	"t": 1285253	"P": 963.75	"F": 1}
{"v": 1	"t": 1285274	"P": 956.0	"F": 1}
{"v": 1	"t": 1285294	"P": 948.75	"F": 1	"C": 47.775	"D": 3278	"sn": 54091930088003	"file": "/data/device_log/data0000.out"	"CO2": 1083.4541015625	"Tp": 25.285728454589844	"H": 11.531394958496094}
{"v": 1	"t": 1285315	"P": 949.75	"F": 1}
{"v": 1	"t": 1285336	"P": 962.75	"F": 1}
{"v": 1	"t": 1285356	"P": 955.0	"F": 1}
{"v": 1	"t": 1285377	"P": 947.0	"F": 1}
{"v": 1	"t": 1285397	"P": 962.5	"F": 1}
{"v": 1	"t": 1285417	"P": 959.75	"F": 1}
{"v": 1	"t": 1285438	"P": 949.25	"F": 1}
{"v": 1	"t": 1285458	"P": 957.5	"F": 1}
{"v": 1	"t": 1285478	"P": 962.0	"F": 1}
{"v": 1	"t": 1285499	"P": 951.0	"F": 1}
{"v": 1	"t": 1285519	"P": 952.25	"F": 1}
{"v": 1	"t": 1285540	"P": 967.5	"F": 1}
{"v": 1	"t": 1285560	"P": 957.25	"F": 1}
{"v": 1	"t": 1285580	"P": 953.5	"F": 1}
{"v": 1	"t": 1285601	"P": 964.75	"F": 1}
{"v": 1	"t": 1285621	"P": 954.75	"F": 1}
{"v": 1	"t": 1285642	"P": 949.0	"F": 1}
{"v": 1	"t": 1285662	"P": 962.75	"F": 1}
{"v": 1	"t": 1285682	"P": 957.0	"F": 1}
{"v": 1	"t": 1285703	"P": 950.5	"F": 1}
{"v": 1	"t": 1285723	"P": 963.25	"F": 1}
{"v": 1	"t": 1285744	"P": 958.0	"F": 1}
{"v": 1	"t": 1285764	"P": 949.5	"F": 1}
{"v": 1	"t": 1285784	"P": 960.25	"F": 1}
{"v": 1	"t": 1285805	"P": 959.5	"F": 1}
{"v": 1	"t": 1285825	"P": 949.75	"F": 1}
{"v": 1	"t": 1285846	"P": 958.25	"F": 1}
{"v": 1	"t": 1285866	"P": 962.0	"F": 1}
{"v": 1	"t": 1285886	"P": 952.5	"F": 1}
{"v": 1	"t": 1285907	"P": 950.75	"F": 1}
{"v": 1	"t": 1285927	"P": 966.0	"F": 1}
{"v": 1	"t": 1285947	"P": 954.25	"F": 1}
{"v": 1	"t": 1285968	"P": 949.5	"F": 1}
{"v": 1	"t": 1285988	"P": 959.75	"F": 1}
{"v": 1	"t": 1286008	"P": 962.25	"F": 1}
{"v": 1	"t": 1286029	"P": 951.5	"F": 1}
{"v": 1	"t": 1286049	"P": 952.0	"F": 1}
{"v": 1	"t": 1286070	"P": 965.0	"F": 1}
{"v": 1	"t": 1286090	"P": 955.5	"F": 1}
{"v": 1	"t": 1286110	"P": 949.0	"F": 1}
{"v": 1	"t": 1286131	"P": 961.0	"F": 1}
{"v": 1	"t": 1286151	"P": 958.5	"F": 1}
{"v": 1	"t": 1286171	"P": 949.0	"F": 1}
{"v": 1	"t": 1286192	"P": 956.5	"F": 1}
{"v": 1	"t": 1286212	"P": 963.75	"F": 1}
{"v": 1	"t": 1286233	"P": 954.0	"F": 1}
{"v": 1	"t": 1286253	"P": 950.5	"F": 1}
{"v": 1	"t": 1286273	"P": 967.0	"F": 1}
{"v": 1	"t": 1286294	"P": 961.5	"F": 1}
{"v": 1	"t": 1286314	"P": 952.75	"F": 1	"C": 47.71	"D": 3278	"sn": 54091930088003	"file": "/data/device_log/data0000.out"}
{"v": 1	"t": 1286335	"P": 961.0	"F": 1}
{"v": 1	"t": 1286355	"P": 958.5	"F": 1}
{"v": 1	"t": 1286375	"P": 953.25	"F": 1}
{"v": 1	"t": 1286396	"P": 966.0	"F": 1}
{"v": 1	"t": 1286416	"P": 956.75	"F": 1}
{"v": 1	"t": 1286437	"P": 950.5	"F": 1}
{"v": 1	"t": 1286457	"P": 964.5	"F": 1}
{"v": 1	"t": 1286477	"P": 960.5	"F": 1}
{"v": 1	"t": 1286498	"P": 951.0	"F": 1}
{"v": 1	"t": 1286518	"P": 958.0	"F": 1}
{"v": 1	"t": 1286538	"P": 968.0	"F": 1}
{"v": 1	"t": 1286559	"P": 956.75	"F": 1}
{"v": 1	"t": 1286579	"P": 953.75	"F": 1}
{"v": 1	"t": 1286600	"P": 965.75	"F": 1}
{"v": 1	"t": 1286620	"P": 956.25	"F": 1}
{"v": 1	"t": 1286640	"P": 948.0	"F": 1}
{"v": 1	"t": 1286661	"P": 960.25	"F": 1}
{"v": 1	"t": 1286681	"P": 960.0	"F": 1}
{"v": 1	"t": 1286701	"P": 949.5	"F": 1}
{"v": 1	"t": 1286722	"P": 954.5	"F": 1}
{"v": 1	"t": 1286742	"P": 964.25	"F": 1}
{"v": 1	"t": 1286763	"P": 955.0	"F": 1}
{"v": 1	"t": 1286783	"P": 948.0	"F": 1}
{"v": 1	"t": 1286803	"P": 960.0	"F": 1}
{"v": 1	"t": 1286824	"P": 957.5	"F": 1}
{"v": 1	"t": 1286844	"P": 948.0	"F": 1}
{"v": 1	"t": 1286864	"P": 959.0	"F": 1}
{"v": 1	"t": 1286885	"P": 960.0	"F": 1}
{"v": 1	"t": 1286905	"P": 950.5	"F": 1}
{"v": 1	"t": 1286925	"P": 952.5	"F": 1}
{"v": 1	"t": 1286946	"P": 964.0	"F": 1}
{"v": 1	"t": 1286966	"P": 951.25	"F": 1}
{"v": 1	"t": 1286987	"P": 954.75	"F": 1}
{"v": 1	"t": 1287007	"P": 963.5	"F": 1}
{"v": 1	"t": 1287028	"P": 951.75	"F": 1}
{"v": 1	"t": 1287048	"P": 949.25	"F": 1}
{"v": 1	"t": 1287068	"P": 963.25	"F": 1}
{"v": 1	"t": 1287089	"P": 954.5	"F": 1}
{"v": 1	"t": 1287109	"P": 948.75	"F": 1}
{"v": 1	"t": 1287129	"P": 961.25	"F": 1}
{"v": 1	"t": 1287150	"P": 959.75	"F": 1}
{"v": 1	"t": 1287170	"P": 950.0	"F": 1}
{"v": 1	"t": 1287191	"P": 952.5	"F": 1}
{"v": 1	"t": 1287211	"P": 962.75	"F": 1}
{"v": 1	"t": 1287231	"P": 954.75	"F": 1}
{"v": 1	"t": 1287252	"P": 948.5	"F": 1}
{"v": 1	"t": 1287272	"P": 963.0	"F": 1}
{"v": 1	"t": 1287292	"P": 958.25	"F": 1}
{"v": 1	"t": 1287313	"P": 950.25	"F": 1}
{"v": 1	"t": 1287333	"P": 955.25	"F": 1	"C": 47.725	"D": 3278	"sn": 54091930088003	"file": "/data/device_log/data0000.out"	"CO2": 1083.84814453125	"Tp": 25.31243133544922	"H": 11.680243492126465}
{"v": 1	"t": 1287354	"P": 951.25	"F": 1}
{"v": 1	"t": 1287375	"P": 963.75	"F": 1}
{"v": 1	"t": 1287395	"P": 954.5	"F": 1}
{"v": 1	"t": 1287415	"P": 950.0	"F": 1}
{"v": 1	"t": 1287436	"P": 962.5	"F": 1}
{"v": 1	"t": 1287456	"P": 956.5	"F": 1}
{"v": 1	"t": 1287476	"P": 950.25	"F": 1}
{"v": 1	"t": 1287497	"P": 957.25	"F": 1}
{"v": 1	"t": 1287517	"P": 962.0	"F": 1}
{"v": 1	"t": 1287538	"P": 953.0	"F": 1}
{"v": 1	"t": 1287558	"P": 951.25	"F": 1}
{"v": 1	"t": 1287578	"P": 961.75	"F": 1}
{"v": 1	"t": 1287599	"P": 950.0	"F": 1}
{"v": 1	"t": 1287620	"P": 961.75	"F": 1}
{"v": 1	"t": 1287640	"P": 951.75	"F": 1}
{"v": 1	"t": 1287660	"P": 949.25	"F": 1}
{"v": 1	"t": 1287681	"P": 964.5	"F": 1}
{"v": 1	"t": 1287701	"P": 956.25	"F": 1}
{"v": 1	"t": 1287722	"P": 948.0	"F": 1}
{"v": 1	"t": 1287742	"P": 958.5	"F": 1}
{"v": 1	"t": 1287762	"P": 962.0	"F": 1}
{"v": 1	"t": 1287783	"P": 951.5	"F": 1}
{"v": 1	"t": 1287803	"P": 952.0	"F": 1}
{"v": 1	"t": 1287823	"P": 965.25	"F": 1}
{"v": 1	"t": 1287844	"P": 953.5	"F": 1}
{"v": 1	"t": 1287864	"P": 949.75	"F": 1}
{"v": 1	"t": 1287884	"P": 961.0	"F": 1}
{"v": 1	"t": 1287905	"P": 959.25	"F": 1}
{"v": 1	"t": 1287925	"P": 950.25	"F": 1}
{"v": 1	"t": 1287946	"P": 953.25	"F": 1}
{"v": 1	"t": 1287966	"P": 964.25	"F": 1}
{"v": 1	"t": 1287986	"P": 953.5	"F": 1}
{"v": 1	"t": 1288007	"P": 949.0	"F": 1}
{"v": 1	"t": 1288027	"P": 962.75	"F": 1}
{"v": 1	"t": 1288047	"P": 957.5	"F": 1}
{"v": 1	"t": 1288068	"P": 949.5	"F": 1}
{"v": 1	"t": 1288088	"P": 957.25	"F": 1}
{"v": 1	"t": 1288108	"P": 964.75	"F": 1}
{"v": 1	"t": 1288129	"P": 951.75	"F": 1}
{"v": 1	"t": 1288149	"P": 954.75	"F": 1}
{"v": 1	"t": 1288170	"P": 963.25	"F": 1}
{"v": 1	"t": 1288190	"P": 954.5	"F": 1}
{"v": 1	"t": 1288210	"P": 954.5	"F": 1}
{"v": 1	"t": 1288231	"P": 965.5	"F": 1}
{"v": 1	"t": 1288251	"P": 955.75	"F": 1}
{"v": 1	"t": 1288272	"P": 951.25	"F": 1}
{"v": 1	"t": 1288292	"P": 964.25	"F": 1}
{"v": 1	"t": 1288312	"P": 956.5	"F": 1}
{"v": 1	"t": 1288333	"P": 950.0	"F": 1}
{"v": 1	"t": 1288353	"P": 966.0	"F": 1	"C": 47.685	"D": 3278	"sn": 54091930088003	"file": "/data/device_log/data0000.out"}
{"v": 1	"t": 1288374	"P": 962.0	"F": 1}
{"v": 1	"t": 1288394	"P": 951.0	"F": 1}
{"v": 1	"t": 1288414	"P": 963.75	"F": 1}
{"v": 1	"t": 1288435	"P": 960.75	"F": 1}
{"v": 1	"t": 1288455	"P": 952.0	"F": 1}
{"v": 1	"t": 1288476	"P": 957.25	"F": 1}
{"v": 1	"t": 1288496	"P": 964.75	"F": 1}
{"v": 1	"t": 1288516	"P": 956.75	"F": 1}
{"v": 1	"t": 1288537	"P": 952.5	"F": 1}
{"v": 1	"t": 1288557	"P": 965.0	"F": 1}
{"v": 1	"t": 1288577	"P": 960.0	"F": 1}
{"v": 1	"t": 1288598	"P": 949.75	"F": 1}
{"v": 1	"t": 1288618	"P": 958.0	"F": 1}
{"v": 1	"t": 1288638	"P": 962.25	"F": 1}
{"v": 1	"t": 1288659	"P": 952.75	"F": 1}
{"v": 1	"t": 1288679	"P": 951.5	"F": 1}
{"v": 1	"t": 1288700	"P": 964.75	"F": 1}
{"v": 1	"t": 1288720	"P": 955.25	"F": 1}
{"v": 1	"t": 1288740	"P": 949.25	"F": 1}
{"v": 1	"t": 1288761	"P": 962.25	"F": 1}
{"v": 1	"t": 1288782	"P": 958.5	"F": 1}
{"v": 1	"t": 1288801	"P": 948.5	"F": 1}
{"v": 1	"t": 1288822	"P": 960.0	"F": 1}
{"v": 1	"t": 1288842	"P": 960.0	"F": 1}
{"v": 1	"t": 1288863	"P": 949.25	"F": 1}
{"v": 1	"t": 1288883	"P": 958.75	"F": 1}
{"v": 1	"t": 1288903	"P": 961.5	"F": 1}
{"v": 1	"t": 1288924	"P": 952.75	"F": 1}
{"v": 1	"t": 1288944	"P": 951.0	"F": 1}
{"v": 1	"t": 1288965	"P": 965.5	"F": 1}
{"v": 1	"t": 1288985	"P": 954.5	"F": 1}
{"v": 1	"t": 1289005	"P": 947.5	"F": 1}
{"v": 1	"t": 1289026	"P": 961.5	"F": 1}
{"v": 1	"t": 1289046	"P": 960.25	"F": 1}
{"v": 1	"t": 1289066	"P": 950.0	"F": 1}
{"v": 1	"t": 1289087	"P": 953.75	"F": 1}
{"v": 1	"t": 1289107	"P": 963.25	"F": 1}
{"v": 1	"t": 1289128	"P": 954.25	"F": 1}
{"v": 1	"t": 1289148	"P": 951.25	"F": 1}
{"v": 1	"t": 1289168	"P": 963.5	"F": 1}
{"v": 1	"t": 1289189	"P": 960.5	"F": 1}
{"v": 1	"t": 1289209	"P": 948.0	"F": 1}
{"v": 1	"t": 1289229	"P": 957.75	"F": 1}
{"v": 1	"t": 1289250	"P": 961.5	"F": 1}
{"v": 1	"t": 1289270	"P": 952.75	"F": 1}
{"v": 1	"t": 1289290	"P": 949.0	"F": 1}
{"v": 1	"t": 1289311	"P": 965.75	"F": 1}
{"v": 1	"t": 1289331	"P": 956.75	"F": 1}
{"v": 1	"t": 1289352	"P": 947.5	"F": 1}
{"v": 1	"t": 1289372	"P": 960.5	"F": 1	"C": 47.7	"D": 3278	"sn": 54091930088003	"file": "/data/device_log/data0000.out"	"CO2": 1083.541015625	"Tp": 25.325782775878906	"H": 11.680243492126465}
{"v": 1	"t": 1289393	"P": 951.25	"F": 1}
{"v": 1	"t": 1289413	"P": 961.75	"F": 1}
{"v": 1	"t": 1289434	"P": 951.25	"F": 1}
{"v": 1	"t": 1289454	"P": 956.0	"F": 1}
{"v": 1	"t": 1289475	"P": 961.5	"F": 1}
{"v": 1	"t": 1289495	"P": 952.25	"F": 1}
{"v": 1	"t": 1289515	"P": 951.0	"F": 1}
{"v": 1	"t": 1289536	"P": 962.5	"F": 1}
{"v": 1	"t": 1289556	"P": 955.25	"F": 1}
{"v": 1	"t": 1289577	"P": 949.25	"F": 1}
{"v": 1	"t": 1289597	"P": 961.5	"F": 1}
{"v": 1	"t": 1289617	"P": 960.5	"F": 1}
{"v": 1	"t": 1289638	"P": 950.25	"F": 1}
{"v": 1	"t": 1289658	"P": 953.25	"F": 1}
{"v": 1	"t": 1289678	"P": 964.0	"F": 1}
{"v": 1	"t": 1289699	"P": 952.75	"F": 1}
{"v": 1	"t": 1289719	"P": 949.75	"F": 1}
{"v": 1	"t": 1289739	"P": 961.75	"F": 1}
{"v": 1	"t": 1289760	"P": 957.75	"F": 1}
{"v": 1	"t": 1289780	"P": 948.0	"F": 1}
{"v": 1	"t": 1289801	"P": 958.25	"F": 1}
{"v": 1	"t": 1289821	"P": 962.75	"F": 1}
{"v": 1	"t": 1289841	"P": 953.0	"F": 1}
{"v": 1	"t": 1289862	"P": 950.75	"F": 1}
{"v": 1	"t": 1289882	"P": 963.75	"F": 1}
{"v": 1	"t": 1289902	"P": 955.25	"F": 1}
{"v": 1	"t": 1289923	"P": 949.25	"F": 1}
{"v": 1	"t": 1289943	"P": 961.25	"F": 1}
{"v": 1	"t": 1289964	"P": 960.5	"F": 1}
{"v": 1	"t": 1289984	"P": 952.25	"F": 1}
{"v": 1	"t": 1290004	"P": 952.75	"F": 1}
{"v": 1	"t": 1290025	"P": 964.0	"F": 1}
{"v": 1	"t": 1290045	"P": 952.25	"F": 1}
{"v": 1	"t": 1290065	"P": 953.0	"F": 1}
{"v": 1	"t": 1290086	"P": 962.75	"F": 1}
{"v": 1	"t": 1290106	"P": 953.25	"F": 1}
{"v": 1	"t": 1290127	"P": 952.0	"F": 1}
{"v": 1	"t": 1290147	"P": 966.0	"F": 1}
{"v": 1	"t": 1290167	"P": 957.0	"F": 0}
{"v": 1	"t": 1290188	"P": 952.5	"F": 1}
{"v": 1	"t": 1290208	"P": 963.75	"F": 1}
{"v": 1	"t": 1290229	"P": 963.25	"F": 1}
{"v": 1	"t": 1290249	"P": 955.25	"F": 1}
{"v": 1	"t": 1290269	"P": 959.0	"F": 1}
{"v": 1	"t": 1290290	"P": 966.5	"F": 1}
{"v": 1	"t": 1290310	"P": 956.5	"F": 1}
{"v": 1	"t": 1290330	"P": 951.5	"F": 1}
{"v": 1	"t": 1290351	"P": 965.0	"F": 1}
{"v": 1	"t": 1290371	"P": 960.5	"F": 1}
{"v": 1	"t": 1290391	"P": 952.0	"F": 1	"C": 47.675	"D": 3278	"sn": 54091930088003	"file": "/data/device_log/data0000.out"}
{"v": 1	"t": 1290412	"P": 960.75	"F": 1}
{"v": 1	"t": 1290432	"P": 961.0	"F": 1}
{"v": 1	"t": 1290453	"P": 951.5	"F": 1}
{"v": 1	"t": 1290473	"P": 961.5	"F": 1}
{"v": 1	"t": 1290494	"P": 963.5	"F": 1}
{"v": 1	"t": 1290514	"P": 953.5	"F": 1}
{"v": 1	"t": 1290534	"P": 953.5	"F": 1}
{"v": 1	"t": 1290555	"P": 963.5	"F": 1}
{"v": 1	"t": 1290575	"P": 955.0	"F": 1}
{"v": 1	"t": 1290595	"P": 950.0	"F": 1}
{"v": 1	"t": 1290616	"P": 964.25	"F": 1}
{"v": 1	"t": 1290636	"P": 955.0	"F": 1}
{"v": 1	"t": 1290657	"P": 947.5	"F": 1}
{"v": 1	"t": 1290677	"P": 964.0	"F": 1}
{"v": 1	"t": 1290697	"P": 958.5	"F": 1}
{"v": 1	"t": 1290718	"P": 948.25	"F": 1}
{"v": 1	"t": 1290738	"P": 962.5	"F": 1}
{"v": 1	"t": 1290759	"P": 956.75	"F": 1}
{"v": 1	"t": 1290779	"P": 949.75	"F": 1}
{"v": 1	"t": 1290799	"P": 960.5	"F": 1}
{"v": 1	"t": 1290820	"P": 956.5	"F": 1}
{"v": 1	"t": 1290840	"P": 950.5	"F": 1}
{"v": 1	"t": 1290861	"P": 965.25	"F": 1}
{"v": 1	"t": 1290881	"P": 956.75	"F": 1}
{"v": 1	"t": 1290902	"P": 948.5	"F": 1}
{"v": 1	"t": 1290922	"P": 963.0	"F": 1}
{"v": 1	"t": 1290942	"P": 955.75	"F": 1}
{"v": 1	"t": 1290963	"P": 950.0	"F": 1}
{"v": 1	"t": 1290983	"P": 962.25	"F": 1}
{"v": 1	"t": 1291004	"P": 953.75	"F": 1}
{"v": 1	"t": 1291024	"P": 950.0	"F": 1}
{"v": 1	"t": 1291045	"P": 962.25	"F": 1}
{"v": 1	"t": 1291065	"P": 954.5	"F": 1}
{"v": 1	"t": 1291085	"P": 949.5	"F": 1}
{"v": 1	"t": 1291106	"P": 963.5	"F": 1}
{"v": 1	"t": 1291126	"P": 959.25	"F": 1}
{"v": 1	"t": 1291147	"P": 948.5	"F": 1}
{"v": 1	"t": 1291167	"P": 961.5	"F": 1}
{"v": 1	"t": 1291187	"P": 957.75	"F": 1}
{"v": 1	"t": 1291208	"P": 951.25	"F": 1}
{"v": 1	"t": 1291228	"P": 953.5	"F": 1}
{"v": 1	"t": 1291248	"P": 963.75	"F": 1}
{"v": 1	"t": 1291269	"P": 954.0	"F": 1}
{"v": 1	"t": 1291289	"P": 948.5	"F": 1}
{"v": 1	"t": 1291309	"P": 961.25	"F": 1}
{"v": 1	"t": 1291330	"P": 958.25	"F": 1}
{"v": 1	"t": 1291350	"P": 949.75	"F": 1}
{"v": 1	"t": 1291371	"P": 954.5	"F": 1}
{"v": 1	"t": 1291391	"P": 962.0	"F": 1}
{"v": 1	"t": 1291411	"P": 954.0	"F": 1	"C": 47.61	"D": 3278	"sn": 54091930088003	"file": "/data/device_log/data0000.out"	"CO2": 1083.1339111328125	"Tp": 25.35515594482422	"H": 11.680386543273926}
{"v": 1	"t": 1291432	"P": 958.0	"F": 1}
{"v": 1	"t": 1291453	"P": 951.25	"F": 1}
{"v": 1	"t": 1291473	"P": 965.75	"F": 1}
{"v": 1	"t": 1291494	"P": 956.75	"F": 1}
{"v": 1	"t": 1291514	"P": 948.25	"F": 1}
{"v": 1	"t": 1291534	"P": 957.5	"F": 1}
{"v": 1	"t": 1291555	"P": 963.0	"F": 1}
{"v": 1	"t": 1291575	"P": 955.75	"F": 1}
{"v": 1	"t": 1291595	"P": 950.25	"F": 1}
{"v": 1	"t": 1291616	"P": 941.25	"F": 1}
{"v": 1	"t": 1291636	"P": 954.5	"F": 1}
{"v": 1	"t": 1291657	"P": 949.25	"F": 1}
{"v": 1	"t": 1291677	"P": 965.5	"F": 1}
{"v": 1	"t": 1291697	"P": 955.75	"F": 1}
{"v": 1	"t": 1291718	"P": 949.5	"F": 1}
{"v": 1	"t": 1291738	"P": 963.75	"F": 1}
{"v": 1	"t": 1291759	"P": 957.0	"F": 1}
{"v": 1	"t": 1291779	"P": 948.5	"F": 1}
{"v": 1	"t": 1291799	"P": 958.0	"F": 1}
{"v": 1	"t": 1291820	"P": 961.5	"F": 1}
{"v": 1	"t": 1291840	"P": 951.5	"F": 1}
{"v": 1	"t": 1291860	"P": 952.75	"F": 1}
{"v": 1	"t": 1291881	"P": 964.5	"F": 1}
{"v": 1	"t": 1291901	"P": 956.0	"F": 1}
{"v": 1	"t": 1291922	"P": 949.5	"F": 1}
{"v": 1	"t": 1291942	"P": 960.5	"F": 1}
{"v": 1	"t": 1291962	"P": 960.5	"F": 1}
{"v": 1	"t": 1291983	"P": 951.0	"F": 1}
{"v": 1	"t": 1292003	"P": 954.0	"F": 1}
{"v": 1	"t": 1292023	"P": 965.25	"F": 1}
{"v": 1	"t": 1292044	"P": 954.75	"F": 1}
{"v": 1	"t": 1292064	"P": 949.25	"F": 1}
{"v": 1	"t": 1292085	"P": 965.75	"F": 1}
{"v": 1	"t": 1292105	"P": 960.25	"F": 1}
{"v": 1	"t": 1292125	"P": 950.5	"F": 1}
{"v": 1	"t": 1292146	"P": 961.5	"F": 1}
{"v": 1	"t": 1292166	"P": 965.0	"F": 1}
{"v": 1	"t": 1292186	"P": 952.5	"F": 1}
{"v": 1	"t": 1292207	"P": 955.5	"F": 1}
{"v": 1	"t": 1292227	"P": 967.5	"F": 1}
{"v": 1	"t": 1292247	"P": 957.0	"F": 1}
{"v": 1	"t": 1292268	"P": 951.75	"F": 1}
{"v": 1	"t": 1292288	"P": 962.75	"F": 1}
{"v": 1	"t": 1292309	"P": 959.25	"F": 1}
{"v": 1	"t": 1292329	"P": 951.25	"F": 1}
{"v": 1	"t": 1292350	"P": 963.5	"F": 1}
{"v": 1	"t": 1292370	"P": 960.5	"F": 1}
{"v": 1	"t": 1292390	"P": 951.5	"F": 1}
{"v": 1	"t": 1292411	"P": 965.0	"F": 1}
{"v": 1	"t": 1292431	"P": 960.5	"F": 1	"C": 47.625	"D": 3278	"sn": 54091930088003	"file": "/data/device_log/data0000.out"}
{"v": 1	"t": 1292452	"P": 951.75	"F": 1}
{"v": 1	"t": 1292472	"P": 966.5	"F": 1}
{"v": 1	"t": 1292492	"P": 955.25	"F": 1}
{"v": 1	"t": 1292513	"P": 949.25	"F": 1}
{"v": 1	"t": 1292533	"P": 961.75	"F": 1}
{"v": 1	"t": 1292554	"P": 960.75	"F": 1}
{"v": 1	"t": 1292574	"P": 950.75	"F": 1}
{"v": 1	"t": 1292594	"P": 952.25	"F": 1}
{"v": 1	"t": 1292615	"P": 963.0	"F": 1}
{"v": 1	"t": 1292635	"P": 956.0	"F": 1}
{"v": 1	"t": 1292655	"P": 950.5	"F": 1}
{"v": 1	"t": 1292676	"P": 962.75	"F": 1}
{"v": 1	"t": 1292696	"P": 958.75	"F": 1}
{"v": 1	"t": 1292716	"P": 950.5	"F": 1}
{"v": 1	"t": 1292737	"P": 959.25	"F": 1}
{"v": 1	"t": 1292757	"P": 963.5	"F": 1}
{"v": 1	"t": 1292778	"P": 953.0	"F": 1}
{"v": 1	"t": 1292798	"P": 949.75	"F": 1}
{"v": 1	"t": 1292818	"P": 965.5	"F": 1}
{"v": 1	"t": 1292839	"P": 957.5	"F": 1}
{"v": 1	"t": 1292859	"P": 949.25	"F": 1}
{"v": 1	"t": 1292879	"P": 961.5	"F": 1}
{"v": 1	"t": 1292900	"P": 961.0	"F": 1}
{"v": 1	"t": 1292921	"P": 950.25	"F": 1}
{"v": 1	"t": 1292941	"P": 958.0	"F": 1}
{"v": 1	"t": 1292961	"P": 963.5	"F": 1}
{"v": 1	"t": 1292981	"P": 950.0	"F": 1}
{"v": 1	"t": 1293002	"P": 954.5	"F": 1}
{"v": 1	"t": 1293022	"P": 962.0	"F": 1}
{"v": 1	"t": 1293043	"P": 952.25	"F": 1}
{"v": 1	"t": 1293063	"P": 950.75	"F": 1}
{"v": 1	"t": 1293083	"P": 965.5	"F": 1}
{"v": 1	"t": 1293104	"P": 955.75	"F": 1}
{"v": 1	"t": 1293124	"P": 948.5	"F": 1}
{"v": 1	"t": 1293144	"P": 962.25	"F": 1}
{"v": 1	"t": 1293165	"P": 959.5	"F": 1}
{"v": 1	"t": 1293185	"P": 950.5	"F": 1}
{"v": 1	"t": 1293206	"P": 954.75	"F": 1}
{"v": 1	"t": 1293226	"P": 963.0	"F": 1}
{"v": 1	"t": 1293246	"P": 954.25	"F": 1}
{"v": 1	"t": 1293267	"P": 951.0	"F": 1}
{"v": 1	"t": 1293287	"P": 963.75	"F": 1}
{"v": 1	"t": 1293307	"P": 958.25	"F": 1}
{"v": 1	"t": 1293328	"P": 950.25	"F": 1}
{"v": 1	"t": 1293348	"P": 957.0	"F": 1}
{"v": 1	"t": 1293368	"P": 959.75	"F": 1}
{"v": 1	"t": 1293389	"P": 952.75	"F": 1}
{"v": 1	"t": 1293409	"P": 952.0	"F": 1}
{"v": 1	"t": 1293430	"P": 965.25	"F": 1}
{"v": 1	"t": 1293450	"P": 954.5	"F": 1	"C": 47.61	"D": 3278	"sn": 54091930088003	"file": "/data/device_log/data0000.out"	"CO2": 1083.3572998046875	"Tp": 25.35515594482422	"H": 11.739117622375488}
{"v": 1	"t": 1293471	"P": 962.0	"F": 1}
{"v": 1	"t": 1293491	"P": 951.5	"F": 1}
{"v": 1	"t": 1293512	"P": 955.25	"F": 1}
{"v": 1	"t": 1293532	"P": 963.5	"F": 1}
{"v": 1	"t": 1293553	"P": 955.5	"F": 1}
{"v": 1	"t": 1293573	"P": 949.0	"F": 1}
{"v": 1	"t": 1293593	"P": 963.0	"F": 1}
{"v": 1	"t": 1293614	"P": 955.5	"F": 1}
{"v": 1	"t": 1293634	"P": 950.5	"F": 1}
{"v": 1	"t": 1293655	"P": 963.75	"F": 1}
{"v": 1	"t": 1293675	"P": 955.0	"F": 1}
{"v": 1	"t": 1293695	"P": 949.75	"F": 1}
{"v": 1	"t": 1293716	"P": 962.25	"F": 1}
{"v": 1	"t": 1293736	"P": 960.75	"F": 1}
{"v": 1	"t": 1293756	"P": 949.75	"F": 1}
{"v": 1	"t": 1293777	"P": 954.0	"F": 1}
{"v": 1	"t": 1293797	"P": 964.75	"F": 1}
{"v": 1	"t": 1293817	"P": 954.0	"F": 1}
{"v": 1	"t": 1293838	"P": 951.75	"F": 1}
{"v": 1	"t": 1293858	"P": 965.25	"F": 1}
{"v": 1	"t": 1293879	"P": 959.75	"F": 1}
{"v": 1	"t": 1293899	"P": 949.5	"F": 1}
{"v": 1	"t": 1293919	"P": 957.5	"F": 1}
{"v": 1	"t": 1293940	"P": 962.5	"F": 1}
{"v": 1	"t": 1293960	"P": 954.75	"F": 1}
{"v": 1	"t": 1293980	"P": 950.0	"F": 1}
{"v": 1	"t": 1294001	"P": 963.25	"F": 1}
{"v": 1	"t": 1294021	"P": 957.25	"F": 1}
{"v": 1	"t": 1294042	"P": 951.0	"F": 1}
{"v": 1	"t": 1294062	"P": 959.25	"F": 1}
{"v": 1	"t": 1294082	"P": 959.5	"F": 1}
{"v": 1	"t": 1294103	"P": 952.75	"F": 1}
{"v": 1	"t": 1294123	"P": 954.25	"F": 1}
{"v": 1	"t": 1294143	"P": 968.25	"F": 1}
{"v": 1	"t": 1294164	"P": 955.75	"F": 1}
{"v": 1	"t": 1294184	"P": 953.0	"F": 1}
{"v": 1	"t": 1294205	"P": 965.25	"F": 1}
{"v": 1	"t": 1294225	"P": 957.5	"F": 1}
{"v": 1	"t": 1294245	"P": 952.25	"F": 1}
{"v": 1	"t": 1294266	"P": 966.5	"F": 1}
{"v": 1	"t": 1294286	"P": 959.75	"F": 1}
{"v": 1	"t": 1294307	"P": 951.75	"F": 1}
{"v": 1	"t": 1294327	"P": 962.5	"F": 1}
{"v": 1	"t": 1294347	"P": 957.0	"F": 1}
{"v": 1	"t": 1294368	"P": 950.75	"F": 1}
{"v": 1	"t": 1294388	"P": 964.5	"F": 1}
{"v": 1	"t": 1294409	"P": 957.75	"F": 1}
{"v": 1	"t": 1294429	"P": 951.25	"F": 1}
{"v": 1	"t": 1294450	"P": 962.75	"F": 1}
{"v": 1	"t": 1294470	"P": 958.0	"F": 1	"C": 47.575	"D": 3278	"sn": 54091930088003	"file": "/data/device_log/data0000.out"}
{"v": 1	"t": 1294490	"P": 952.25	"F": 1}
{"v": 1	"t": 1294511	"P": 964.25	"F": 1}
{"v": 1	"t": 1294531	"P": 952.25	"F": 1}
{"v": 1	"t": 1294552	"P": 957.25	"F": 1}
{"v": 1	"t": 1294572	"P": 961.75	"F": 1}
{"v": 1	"t": 1294593	"P": 951.5	"F": 1}
{"v": 1	"t": 1294613	"P": 953.0	"F": 1}
{"v": 1	"t": 1294633	"P": 963.25	"F": 1}
{"v": 1	"t": 1294654	"P": 952.75	"F": 1}
{"v": 1	"t": 1294674	"P": 951.0	"F": 1}
{"v": 1	"t": 1294695	"P": 963.5	"F": 1}
{"v": 1	"t": 1294715	"P": 955.25	"F": 1}
{"v": 1	"t": 1294735	"P": 949.75	"F": 1}
{"v": 1	"t": 1294756	"P": 961.75	"F": 1}
{"v": 1	"t": 1294776	"P": 960.25	"F": 1}
{"v": 1	"t": 1294796	"P": 952.0	"F": 1}
{"v": 1	"t": 1294817	"P": 952.5	"F": 1}
{"v": 1	"t": 1294837	"P": 963.0	"F": 1}
{"v": 1	"t": 1294857	"P": 954.0	"F": 1}
{"v": 1	"t": 1294878	"P": 950.75	"F": 1}
{"v": 1	"t": 1294898	"P": 962.25	"F": 1}
{"v": 1	"t": 1294919	"P": 958.5	"F": 1}
{"v": 1	"t": 1294939	"P": 949.75	"F": 1}
{"v": 1	"t": 1294959	"P": 956.75	"F": 1}
{"v": 1	"t": 1294980	"P": 961.0	"F": 1}
{"v": 1	"t": 1295000	"P": 952.0	"F": 1}
{"v": 1	"t": 1295020	"P": 949.25	"F": 1}
{"v": 1	"t": 1295041	"P": 964.0	"F": 1}
{"v": 1	"t": 1295061	"P": 957.75	"F": 1}
{"v": 1	"t": 1295082	"P": 947.75	"F": 1}
{"v": 1	"t": 1295102	"P": 960.25	"F": 1}
{"v": 1	"t": 1295122	"P": 959.75	"F": 1}
{"v": 1	"t": 1295143	"P": 951.25	"F": 1}
{"v": 1	"t": 1295163	"P": 957.25	"F": 1}
{"v": 1	"t": 1295184	"P": 960.75	"F": 1}
{"v": 1	"t": 1295204	"P": 950.5	"F": 1}
{"v": 1	"t": 1295224	"P": 957.0	"F": 1}
{"v": 1	"t": 1295245	"P": 962.25	"F": 1}
{"v": 1	"t": 1295265	"P": 952.25	"F": 1}
{"v": 1	"t": 1295285	"P": 953.5	"F": 1}
{"v": 1	"t": 1295306	"P": 963.25	"F": 1}
{"v": 1	"t": 1295326	"P": 954.0	"F": 1}
{"v": 1	"t": 1295347	"P": 948.25	"F": 1}
{"v": 1	"t": 1295367	"P": 963.0	"F": 1}
{"v": 1	"t": 1295387	"P": 959.25	"F": 1}
{"v": 1	"t": 1295408	"P": 950.5	"F": 1}
{"v": 1	"t": 1295428	"P": 958.75	"F": 1}
{"v": 1	"t": 1295448	"P": 963.25	"F": 1}
{"v": 1	"t": 1295469	"P": 953.0	"F": 1}
{"v": 1	"t": 1295489	"P": 951.0	"F": 1	"C": 47.555	"D": 3278	"sn": 54091930088003	"file": "/data/device_log/data0000.out"	"CO2": 1082.851806640625	"Tp": 25.325782775878906	"H": 11.739171028137207}
{"v": 1	"t": 1295510	"P": 952.0	"F": 1}
{"v": 1	"t": 1295531	"P": 962.75	"F": 1}
{"v": 1	"t": 1295551	"P": 957.25	"F": 1}
{"v": 1	"t": 1295571	"P": 950.0	"F": 1}
{"v": 1	"t": 1295592	"P": 960.0	"F": 1}
{"v": 1	"t": 1295612	"P": 960.75	"F": 1}
{"v": 1	"t": 1295633	"P": 953.75	"F": 1}
{"v": 1	"t": 1295653	"P": 953.5	"F": 1}
{"v": 1	"t": 1295673	"P": 964.0	"F": 1}
{"v": 1	"t": 1295694	"P": 955.5	"F": 1}
{"v": 1	"t": 1295714	"P": 949.0	"F": 1}
{"v": 1	"t": 1295734	"P": 965.0	"F": 1}
{"v": 1	"t": 1295755	"P": 956.75	"F": 1}
{"v": 1	"t": 1295775	"P": 947.25	"F": 1}
{"v": 1	"t": 1295796	"P": 958.0	"F": 1}
{"v": 1	"t": 1295816	"P": 959.75	"F": 1}
{"v": 1	"t": 1295836	"P": 949.25	"F": 1}
{"v": 1	"t": 1295857	"P": 958.0	"F": 1}
{"v": 1	"t": 1295877	"P": 960.25	"F": 1}
{"v": 1	"t": 1295898	"P": 947.25	"F": 1}
{"v": 1	"t": 1295918	"P": 958.25	"F": 1}
{"v": 1	"t": 1295938	"P": 959.75	"F": 1}
{"v": 1	"t": 1295959	"P": 954.25	"F": 1}
{"v": 1	"t": 1295979	"P": 953.5	"F": 1}
{"v": 1	"t": 1296000	"P": 965.25	"F": 1}
{"v": 1	"t": 1296020	"P": 955.25	"F": 1}
{"v": 1	"t": 1296040	"P": 951.0	"F": 1}
{"v": 1	"t": 1296061	"P": 965.25	"F": 1}
{"v": 1	"t": 1296081	"P": 960.5	"F": 1}
{"v": 1	"t": 1296101	"P": 955.5	"F": 1}
{"v": 1	"t": 1296122	"P": 961.0	"F": 1}
{"v": 1	"t": 1296142	"P": 967.5	"F": 1}
{"v": 1	"t": 1296163	"P": 955.25	"F": 1}
{"v": 1	"t": 1296183	"P": 953.5	"F": 1}
{"v": 1	"t": 1296203	"P": 967.25	"F": 1}
{"v": 1	"t": 1296224	"P": 961.0	"F": 1}
{"v": 1	"t": 1296244	"P": 951.0	"F": 1}
{"v": 1	"t": 1296264	"P": 961.5	"F": 1}
{"v": 1	"t": 1296285	"P": 962.75	"F": 1}
{"v": 1	"t": 1296305	"P": 952.25	"F": 1}
{"v": 1	"t": 1296325	"P": 955.25	"F": 1}
{"v": 1	"t": 1296346	"P": 967.25	"F": 1}
{"v": 1	"t": 1296366	"P": 957.25	"F": 1}
{"v": 1	"t": 1296387	"P": 949.5	"F": 1}
{"v": 1	"t": 1296407	"P": 963.25	"F": 1}
{"v": 1	"t": 1296427	"P": 960.75	"F": 1}
{"v": 1	"t": 1296448	"P": 951.25	"F": 1}
{"v": 1	"t": 1296468	"P": 957.25	"F": 1}
{"v": 1	"t": 1296488	"P": 961.75	"F": 1}
{"v": 1	"t": 1296509	"P": 948.5	"F": 1	"C": 47.565	"D": 3278	"sn": 54091930088003	"file": "/data/device_log/data0000.out"}
{"v": 1	"t": 1296529	"P": 956.75	"F": 1}
{"v": 1	"t": 1296550	"P": 960.0	"F": 1}
{"v": 1	"t": 1296570	"P": 950.5	"F": 1}
{"v": 1	"t": 1296591	"P": 959.0	"F": 1}
{"v": 1	"t": 1296611	"P": 962.0	"F": 1}
{"v": 1	"t": 1296631	"P": 951.25	"F": 1}
{"v": 1	"t": 1296652	"P": 951.0	"F": 1}
{"v": 1	"t": 1296672	"P": 964.75	"F": 1}
{"v": 1	"t": 1296692	"P": 956.0	"F": 1}
{"v": 1	"t": 1296713	"P": 949.0	"F": 1}
{"v": 1	"t": 1296733	"P": 964.0	"F": 1}
{"v": 1	"t": 1296754	"P": 960.25	"F": 1}
{"v": 1	"t": 1296774	"P": 952.0	"F": 1}
{"v": 1	"t": 1296794	"P": 957.5	"F": 1}
{"v": 1	"t": 1296815	"P": 962.5	"F": 1}
{"v": 1	"t": 1296835	"P": 954.0	"F": 1}
{"v": 1	"t": 1296855	"P": 949.25	"F": 1}
{"v": 1	"t": 1296876	"P": 964.25	"F": 1}
{"v": 1	"t": 1296896	"P": 956.25	"F": 1}
{"v": 1	"t": 1296917	"P": 948.5	"F": 1}
{"v": 1	"t": 1296937	"P": 958.75	"F": 1}
{"v": 1	"t": 1296957	"P": 960.5	"F": 1}
{"v": 1	"t": 1296978	"P": 952.25	"F": 1}
{"v": 1	"t": 1296998	"P": 948.5	"F": 1}
{"v": 1	"t": 1297018	"P": 964.75	"F": 1}
{"v": 1	"t": 1297039	"P": 954.75	"F": 1}
{"v": 1	"t": 1297059	"P": 951.0	"F": 1}
{"v": 1	"t": 1297080	"P": 964.25	"F": 1}
{"v": 1	"t": 1297100	"P": 956.75	"F": 1}
{"v": 1	"t": 1297120	"P": 949.75	"F": 1}
{"v": 1	"t": 1297141	"P": 966.25	"F": 1}
{"v": 1	"t": 1297161	"P": 960.25	"F": 1}
{"v": 1	"t": 1297182	"P": 951.0	"F": 1}
{"v": 1	"t": 1297202	"P": 960.25	"F": 1}
{"v": 1	"t": 1297222	"P": 962.0	"F": 1}
{"v": 1	"t": 1297243	"P": 952.0	"F": 1}
{"v": 1	"t": 1297263	"P": 954.75	"F": 1}
{"v": 1	"t": 1297283	"P": 966.0	"F": 1}
{"v": 1	"t": 1297304	"P": 953.75	"F": 1}
{"v": 1	"t": 1297324	"P": 949.25	"F": 1}
{"v": 1	"t": 1297344	"P": 963.75	"F": 1}
{"v": 1	"t": 1297365	"P": 957.75	"F": 1}
{"v": 1	"t": 1297385	"P": 948.5	"F": 1}
{"v": 1	"t": 1297406	"P": 956.5	"F": 1}
{"v": 1	"t": 1297426	"P": 960.75	"F": 1}
{"v": 1	"t": 1297446	"P": 951.75	"F": 1}
{"v": 1	"t": 1297467	"P": 951.5	"F": 1}
{"v": 1	"t": 1297487	"P": 964.5	"F": 1}
{"v": 1	"t": 1297507	"P": 956.25	"F": 1}
{"v": 1	"t": 1297528	"P": 947.5	"F": 1	"C": 47.53	"D": 3278	"sn": 54091930088003	"file": "/data/device_log/data0000.out"	"CO2": 1082.89990234375	"Tp": 25.35515594482422	"H": 11.766657829284668}
{"v": 1	"t": 1297549	"P": 954.0	"F": 1}
{"v": 1	"t": 1297569	"P": 954.25	"F": 1}
{"v": 1	"t": 1297590	"P": 962.5	"F": 1}
{"v": 1	"t": 1297610	"P": 952.25	"F": 1}
{"v": 1	"t": 1297630	"P": 949.25	"F": 1}
{"v": 1	"t": 1297651	"P": 963.25	"F": 1}
{"v": 1	"t": 1297671	"P": 958.25	"F": 1}
{"v": 1	"t": 1297692	"P": 947.75	"F": 1}
{"v": 1	"t": 1297712	"P": 961.25	"F": 1}
{"v": 1	"t": 1297732	"P": 956.0	"F": 1}
{"v": 1	"t": 1297753	"P": 950.75	"F": 1}
{"v": 1	"t": 1297773	"P": 961.5	"F": 1}
{"v": 1	"t": 1297794	"P": 961.0	"F": 1}
{"v": 1	"t": 1297814	"P": 949.5	"F": 1}
{"v": 1	"t": 1297834	"P": 960.5	"F": 1}
{"v": 1	"t": 1297855	"P": 958.75	"F": 1}
{"v": 1	"t": 1297875	"P": 950.75	"F": 1}
{"v": 1	"t": 1297896	"P": 963.0	"F": 1}
{"v": 1	"t": 1297916	"P": 955.75	"F": 1}
{"v": 1	"t": 1297937	"P": 948.75	"F": 1}
{"v": 1	"t": 1297957	"P": 964.75	"F": 1}
{"v": 1	"t": 1297977	"P": 958.0	"F": 1}
{"v": 1	"t": 1297998	"P": 952.0	"F": 1}
{"v": 1	"t": 1298018	"P": 962.75	"F": 1}
{"v": 1	"t": 1298039	"P": 956.75	"F": 1}
{"v": 1	"t": 1298059	"P": 953.25	"F": 1}
{"v": 1	"t": 1298080	"P": 967.25	"F": 1}
{"v": 1	"t": 1298100	"P": 954.75	"F": 1}
{"v": 1	"t": 1298120	"P": 953.25	"F": 1}
{"v": 1	"t": 1298141	"P": 965.0	"F": 1}
{"v": 1	"t": 1298161	"P": 956.5	"F": 1}
{"v": 1	"t": 1298182	"P": 951.25	"F": 1}
{"v": 1	"t": 1298202	"P": 964.75	"F": 1}
{"v": 1	"t": 1298222	"P": 957.25	"F": 1}
{"v": 1	"t": 1298243	"P": 951.5	"F": 1}
{"v": 1	"t": 1298263	"P": 960.0	"F": 1}
{"v": 1	"t": 1298283	"P": 964.0	"F": 1}
{"v": 1	"t": 1298304	"P": 953.5	"F": 1}
{"v": 1	"t": 1298324	"P": 954.25	"F": 1}
{"v": 1	"t": 1298345	"P": 965.75	"F": 1}
{"v": 1	"t": 1298365	"P": 958.5	"F": 1}
{"v": 1	"t": 1298385	"P": 949.25	"F": 1}
{"v": 1	"t": 1298406	"P": 961.5	"F": 1}
{"v": 1	"t": 1298426	"P": 960.5	"F": 1}
{"v": 1	"t": 1298446	"P": 951.0	"F": 1}
{"v": 1	"t": 1298467	"P": 955.75	"F": 1}
{"v": 1	"t": 1298487	"P": 964.5	"F": 1}
{"v": 1	"t": 1298508	"P": 954.0	"F": 1}
{"v": 1	"t": 1298528	"P": 948.5	"F": 1}
{"v": 1	"t": 1298548	"P": 964.25	"F": 1	"C": 47.55	"D": 3278	"sn": 54091930088003	"file": "/data/device_log/data0000.out"}
{"v": 1	"t": 1298569	"P": 956.75	"F": 1}
{"v": 1	"t": 1298589	"P": 949.5	"F": 1}
{"v": 1	"t": 1298610	"P": 963.5	"F": 1}
{"v": 1	"t": 1298630	"P": 955.75	"F": 1}
{"v": 1	"t": 1298650	"P": 947.0	"F": 1}
{"v": 1	"t": 1298671	"P": 956.75	"F": 1}
{"v": 1	"t": 1298692	"P": 948.0	"F": 1}
{"v": 1	"t": 1298712	"P": 962.25	"F": 1}
{"v": 1	"t": 1298732	"P": 955.25	"F": 1}
{"v": 1	"t": 1298753	"P": 950.25	"F": 1}
{"v": 1	"t": 1298773	"P": 963.0	"F": 1}
{"v": 1	"t": 1298794	"P": 959.5	"F": 1}
{"v": 1	"t": 1298814	"P": 948.5	"F": 1}
{"v": 1	"t": 1298834	"P": 960.25	"F": 1}
{"v": 1	"t": 1298855	"P": 960.5	"F": 1}
{"v": 1	"t": 1298875	"P": 951.75	"F": 1}
{"v": 1	"t": 1298895	"P": 949.75	"F": 1}
{"v": 1	"t": 1298916	"P": 966.25	"F": 1}
{"v": 1	"t": 1298936	"P": 955.75	"F": 1}
{"v": 1	"t": 1298957	"P": 948.75	"F": 1}
{"v": 1	"t": 1298977	"P": 962.75	"F": 1}
{"v": 1	"t": 1298997	"P": 960.5	"F": 1}
{"v": 1	"t": 1299018	"P": 951.25	"F": 1}
{"v": 1	"t": 1299038	"P": 953.25	"F": 1}
{"v": 1	"t": 1299058	"P": 964.5	"F": 1}
{"v": 1	"t": 1299079	"P": 953.75	"F": 1}
{"v": 1	"t": 1299099	"P": 948.5	"F": 1}
{"v": 1	"t": 1299119	"P": 965.0	"F": 1}
{"v": 1	"t": 1299140	"P": 959.75	"F": 1}
{"v": 1	"t": 1299160	"P": 949.75	"F": 1}
{"v": 1	"t": 1299181	"P": 956.75	"F": 1}
{"v": 1	"t": 1299201	"P": 960.5	"F": 1}
{"v": 1	"t": 1299221	"P": 952.0	"F": 1}
{"v": 1	"t": 1299242	"P": 951.5	"F": 1}
{"v": 1	"t": 1299262	"P": 963.75	"F": 1}
{"v": 1	"t": 1299282	"P": 954.75	"F": 1}
{"v": 1	"t": 1299303	"P": 949.5	"F": 1}
{"v": 1	"t": 1299323	"P": 962.5	"F": 1}
{"v": 1	"t": 1299344	"P": 958.0	"F": 1}
{"v": 1	"t": 1299364	"P": 949.25	"F": 1}
{"v": 1	"t": 1299384	"P": 962.0	"F": 1}
{"v": 1	"t": 1299405	"P": 958.0	"F": 1}
{"v": 1	"t": 1299425	"P": 949.25	"F": 1}
{"v": 1	"t": 1299446	"P": 963.25	"F": 1}
{"v": 1	"t": 1299466	"P": 962.0	"F": 1}
{"v": 1	"t": 1299486	"P": 951.0	"F": 1}
{"v": 1	"t": 1299507	"P": 954.75	"F": 1}
{"v": 1	"t": 1299527	"P": 965.75	"F": 1}
{"v": 1	"t": 1299547	"P": 956.0	"F": 1}
{"v": 1	"t": 1299568	"P": 951.5	"F": 1	"C": 47.51	"D": 3278	"sn": 54091930088003	"file": "/data/device_log/data0000.out"	"CO2": 1082.982177734375	"Tp": 25.35515594482422	"H": 11.841079711914062}
{"v": 1	"t": 1299588	"P": 961.0	"F": 1}
{"v": 1	"t": 1299609	"P": 956.25	"F": 0}
{"v": 1	"t": 1299629	"P": 950.75	"F": 1}
{"v": 1	"t": 1299650	"P": 963.75	"F": 1}
{"v": 1	"t": 1299670	"P": 957.5	"F": 1}
{"v": 1	"t": 1299690	"P": 949.0	"F": 1}
{"v": 1	"t": 1299711	"P": 959.0	"F": 1}
{"v": 1	"t": 1299731	"P": 962.0	"F": 1}
{"v": 1	"t": 1299751	"P": 951.75	"F": 1}
{"v": 1	"t": 1299772	"P": 951.5	"F": 1}
{"v": 1	"t": 1299792	"P": 964.0	"F": 1}
{"v": 1	"t": 1299812	"P": 952.75	"F": 1}
{"v": 1	"t": 1299833	"P": 950.75	"F": 1}
{"v": 1	"t": 1299853	"P": 963.0	"F": 1}
{"v": 1	"t": 1299874	"P": 959.0	"F": 1}
{"v": 1	"t": 1299894	"P": 951.75	"F": 1}
{"v": 1	"t": 1299914	"P": 957.5	"F": 1}
{"v": 1	"t": 1299935	"P": 964.75	"F": 1}
{"v": 1	"t": 1299955	"P": 956.5	"F": 1}
{"v": 1	"t": 1299975	"P": 955.5	"F": 1}
{"v": 1	"t": 1299996	"P": 964.75	"F": 1}
{"v": 1	"t": 1300016	"P": 955.75	"F": 1}
{"v": 1	"t": 1300037	"P": 955.75	"F": 1}
{"v": 1	"t": 1300057	"P": 967.75	"F": 1}
{"v": 1	"t": 1300077	"P": 957.0	"F": 1}
{"v": 1	"t": 1300098	"P": 953.5	"F": 1}
{"v": 1	"t": 1300118	"P": 964.0	"F": 1}
{"v": 1	"t": 1300139	"P": 960.0	"F": 1}
{"v": 1	"t": 1300159	"P": 954.0	"F": 1}
{"v": 1	"t": 1300179	"P": 961.5	"F": 1}
{"v": 1	"t": 1300200	"P": 962.25	"F": 1}
{"v": 1	"t": 1300220	"P": 955.25	"F": 1}
{"v": 1	"t": 1300240	"P": 955.0	"F": 1}
{"v": 1	"t": 1300261	"P": 964.25	"F": 1}
{"v": 1	"t": 1300281	"P": 955.0	"F": 1}
{"v": 1	"t": 1300302	"P": 948.5	"F": 1}
{"v": 1	"t": 1300322	"P": 959.25	"F": 1}
{"v": 1	"t": 1300342	"P": 960.5	"F": 1}
{"v": 1	"t": 1300363	"P": 951.5	"F": 1}
{"v": 1	"t": 1300383	"P": 954.75	"F": 1}
{"v": 1	"t": 1300403	"P": 964.25	"F": 1}
{"v": 1	"t": 1300424	"P": 953.0	"F": 1}
{"v": 1	"t": 1300444	"P": 948.0	"F": 1}
{"v": 1	"t": 1300464	"P": 962.75	"F": 1}
{"v": 1	"t": 1300485	"P": 958.25	"F": 1}
{"v": 1	"t": 1300505	"P": 950.25	"F": 1}
{"v": 1	"t": 1300526	"P": 957.25	"F": 1}
{"v": 1	"t": 1300546	"P": 962.5	"F": 1}
{"v": 1	"t": 1300566	"P": 951.75	"F": 1}
{"v": 1	"t": 1300587	"P": 949.5	"F": 1	"C": 47.5	"D": 3278	"sn": 54091930088003	"file": "/data/device_log/data0000.out"	"CO2": 1082.438720703125	"Tp": 25.368507385253906	"H": 11.884369850158691}
{"v": 1	"t": 1300608	"P": 956.25	"F": 1}
{"v": 1	"t": 1300628	"P": 962.25	"F": 1}
{"v": 1	"t": 1300649	"P": 952.5	"F": 1}
{"v": 1	"t": 1300669	"P": 952.0	"F": 1}
{"v": 1	"t": 1300690	"P": 965.0	"F": 1}
{"v": 1	"t": 1300710	"P": 956.5	"F": 1}
{"v": 1	"t": 1300730	"P": 954.5	"F": 1}
{"v": 1	"t": 1300751	"P": 959.75	"F": 1}
{"v": 1	"t": 1300771	"P": 959.25	"F": 1}
{"v": 1	"t": 1300791	"P": 953.75	"F": 1}
{"v": 1	"t": 1300812	"P": 952.5	"F": 1}
{"v": 1	"t": 1300832	"P": 964.25	"F": 1}
{"v": 1	"t": 1300852	"P": 953.75	"F": 1}
{"v": 1	"t": 1300873	"P": 948.0	"F": 1}
{"v": 1	"t": 1300893	"P": 961.75	"F": 1}
{"v": 1	"t": 1300914	"P": 959.0	"F": 1}
{"v": 1	"t": 1300934	"P": 949.25	"F": 1}
{"v": 1	"t": 1300954	"P": 954.75	"F": 1}
{"v": 1	"t": 1300975	"P": 961.5	"F": 1}
{"v": 1	"t": 1300995	"P": 952.0	"F": 1}
{"v": 1	"t": 1301015	"P": 949.0	"F": 1}
{"v": 1	"t": 1301036	"P": 964.0	"F": 1}
{"v": 1	"t": 1301056	"P": 956.0	"F": 1}
{"v": 1	"t": 1301076	"P": 950.25	"F": 1}
{"v": 1	"t": 1301097	"P": 958.75	"F": 1}
{"v": 1	"t": 1301117	"P": 961.75	"F": 1}
{"v": 1	"t": 1301138	"P": 950.75	"F": 1}
{"v": 1	"t": 1301158	"P": 952.5	"F": 1}
{"v": 1	"t": 1301178	"P": 962.75	"F": 1}
{"v": 1	"t": 1301199	"P": 951.25	"F": 1}
{"v": 1	"t": 1301219	"P": 954.25	"F": 1}
{"v": 1	"t": 1301240	"P": 959.25	"F": 1}
{"v": 1	"t": 1301260	"P": 948.75	"F": 1}
{"v": 1	"t": 1301281	"P": 961.75	"F": 1}
{"v": 1	"t": 1301301	"P": 956.5	"F": 1}
{"v": 1	"t": 1301322	"P": 949.25	"F": 1}
{"v": 1	"t": 1301342	"P": 963.0	"F": 1}
{"v": 1	"t": 1301363	"P": 952.75	"F": 1}
{"v": 1	"t": 1301383	"P": 951.5	"F": 1}
{"v": 1	"t": 1301403	"P": 964.5	"F": 1}
{"v": 1	"t": 1301424	"P": 956.5	"F": 1}
{"v": 1	"t": 1301444	"P": 949.0	"F": 1}
{"v": 1	"t": 1301464	"P": 964.5	"F": 1}
{"v": 1	"t": 1301485	"P": 957.75	"F": 1}
{"v": 1	"t": 1301505	"P": 949.0	"F": 1}
{"v": 1	"t": 1301526	"P": 957.5	"F": 1}
{"v": 1	"t": 1301546	"P": 963.0	"F": 1}
{"v": 1	"t": 1301566	"P": 952.0	"F": 1}
{"v": 1	"t": 1301587	"P": 948.5	"F": 1}
{"v": 1	"t": 1301607	"P": 962.75	"F": 1	"C": 47.47	"D": 3278	"sn": 54091930088003	"file": "/data/device_log/data0000.out"}
{"v": 1	"t": 1301628	"P": 954.0	"F": 1}
{"v": 1	"t": 1301648	"P": 950.25	"F": 1}
{"v": 1	"t": 1301668	"P": 964.25	"F": 1}
{"v": 1	"t": 1301689	"P": 955.75	"F": 1}
{"v": 1	"t": 1301709	"P": 949.5	"F": 1}
{"v": 1	"t": 1301729	"P": 959.0	"F": 1}
{"v": 1	"t": 1301750	"P": 960.5	"F": 1}
{"v": 1	"t": 1301770	"P": 952.75	"F": 1}
{"v": 1	"t": 1301790	"P": 952.5	"F": 1}
{"v": 1	"t": 1301811	"P": 963.5	"F": 1}
{"v": 1	"t": 1301831	"P": 956.25	"F": 1}
{"v": 1	"t": 1301852	"P": 950.5	"F": 1}
{"v": 1	"t": 1301872	"P": 963.75	"F": 1}
{"v": 1	"t": 1301892	"P": 961.75	"F": 1}
{"v": 1	"t": 1301913	"P": 952.5	"F": 1}
{"v": 1	"t": 1301933	"P": 959.75	"F": 1}
{"v": 1	"t": 1301954	"P": 963.5	"F": 1}
{"v": 1	"t": 1301974	"P": 954.0	"F": 1}
{"v": 1	"t": 1301994	"P": 956.5	"F": 1}
{"v": 1	"t": 1302015	"P": 963.0	"F": 1}
{"v": 1	"t": 1302035	"P": 953.75	"F": 1}
{"v": 1	"t": 1302055	"P": 953.0	"F": 1}
{"v": 1	"t": 1302076	"P": 966.0	"F": 1}
{"v": 1	"t": 1302096	"P": 956.75	"F": 1}
{"v": 1	"t": 1302117	"P": 951.25	"F": 1}
{"v": 1	"t": 1302137	"P": 963.0	"F": 1}
{"v": 1	"t": 1302157	"P": 960.5	"F": 1}
{"v": 1	"t": 1302178	"P": 952.5	"F": 1}
{"v": 1	"t": 1302198	"P": 955.0	"F": 1}
{"v": 1	"t": 1302218	"P": 963.0	"F": 1}
{"v": 1	"t": 1302239	"P": 955.5	"F": 1}
{"v": 1	"t": 1302259	"P": 950.75	"F": 1}
{"v": 1	"t": 1302279	"P": 962.0	"F": 1}
{"v": 1	"t": 1302300	"P": 959.0	"F": 1}
{"v": 1	"t": 1302320	"P": 950.25	"F": 1}
{"v": 1	"t": 1302341	"P": 955.25	"F": 1}
{"v": 1	"t": 1302361	"P": 964.0	"F": 1}
{"v": 1	"t": 1302381	"P": 953.25	"F": 1}
{"v": 1	"t": 1302402	"P": 948.5	"F": 1}
{"v": 1	"t": 1302422	"P": 962.25	"F": 1}
{"v": 1	"t": 1302442	"P": 962.0	"F": 1}
{"v": 1	"t": 1302463	"P": 951.0	"F": 1}
{"v": 1	"t": 1302483	"P": 956.5	"F": 1}
{"v": 1	"t": 1302503	"P": 961.25	"F": 1}
{"v": 1	"t": 1302524	"P": 952.75	"F": 1}
{"v": 1	"t": 1302544	"P": 951.0	"F": 1}
{"v": 1	"t": 1302564	"P": 962.5	"F": 1}
{"v": 1	"t": 1302585	"P": 956.5	"F": 1}
{"v": 1	"t": 1302605	"P": 947.75	"F": 1}
{"v": 1	"t": 1302626	"P": 962.5	"F": 1	"C": 47.475	"D": 3278	"sn": 54091930088003	"file": "/data/device_log/data0000.out"	"CO2": 1082.2542724609375	"Tp": 25.38452911376953	"H": 11.841222763061523}
{"v": 1	"t": 1302647	"P": 960.25	"F": 1}
{"v": 1	"t": 1302667	"P": 955.25	"F": 1}
{"v": 1	"t": 1302688	"P": 949.75	"F": 1}
{"v": 1	"t": 1302708	"P": 962.75	"F": 1}
{"v": 1	"t": 1302729	"P": 956.75	"F": 1}
{"v": 1	"t": 1302749	"P": 949.0	"F": 1}
{"v": 1	"t": 1302769	"P": 956.25	"F": 1}
{"v": 1	"t": 1302790	"P": 960.5	"F": 1}
{"v": 1	"t": 1302810	"P": 951.0	"F": 1}
{"v": 1	"t": 1302830	"P": 952.5	"F": 1}
{"v": 1	"t": 1302851	"P": 964.5	"F": 1}
{"v": 1	"t": 1302871	"P": 956.25	"F": 1}
{"v": 1	"t": 1302892	"P": 948.5	"F": 1}
{"v": 1	"t": 1302912	"P": 961.5	"F": 1}
{"v": 1	"t": 1302932	"P": 958.5	"F": 1}
{"v": 1	"t": 1302953	"P": 950.25	"F": 1}
{"v": 1	"t": 1302973	"P": 954.5	"F": 1}
{"v": 1	"t": 1302993	"P": 963.25	"F": 1}
{"v": 1	"t": 1303014	"P": 953.75	"F": 1}
{"v": 1	"t": 1303034	"P": 948.75	"F": 1}
{"v": 1	"t": 1303054	"P": 962.5	"F": 1}
{"v": 1	"t": 1303075	"P": 957.25	"F": 1}
{"v": 1	"t": 1303095	"P": 947.0	"F": 1}
{"v": 1	"t": 1303116	"P": 958.5	"F": 1}
{"v": 1	"t": 1303136	"P": 960.75	"F": 1}
{"v": 1	"t": 1303157	"P": 955.0	"F": 1}
{"v": 1	"t": 1303177	"P": 965.25	"F": 1}
{"v": 1	"t": 1303197	"P": 956.75	"F": 1}
{"v": 1	"t": 1303218	"P": 948.5	"F": 1}
{"v": 1	"t": 1303238	"P": 960.0	"F": 1}
{"v": 1	"t": 1303258	"P": 962.5	"F": 1}
{"v": 1	"t": 1303279	"P": 953.75	"F": 1}
{"v": 1	"t": 1303299	"P": 949.25	"F": 1}
{"v": 1	"t": 1303319	"P": 964.0	"F": 1}
{"v": 1	"t": 1303340	"P": 960.5	"F": 1}
{"v": 1	"t": 1303360	"P": 951.75	"F": 1}
{"v": 1	"t": 1303380	"P": 952.5	"F": 1}
{"v": 1	"t": 1303401	"P": 964.75	"F": 1}
{"v": 1	"t": 1303421	"P": 961.25	"F": 1}
{"v": 1	"t": 1303441	"P": 951.25	"F": 1}
{"v": 1	"t": 1303462	"P": 951.0	"F": 1}
{"v": 1	"t": 1303482	"P": 965.25	"F": 1}
{"v": 1	"t": 1303502	"P": 961.75	"F": 1}
{"v": 1	"t": 1303523	"P": 953.75	"F": 1}
{"v": 1	"t": 1303543	"P": 950.5	"F": 1}
{"v": 1	"t": 1303563	"P": 964.25	"F": 1}
{"v": 1	"t": 1303583	"P": 962.0	"F": 1}
{"v": 1	"t": 1303604	"P": 952.75	"F": 1}
{"v": 1	"t": 1303624	"P": 949.5	"F": 1}
{"v": 1	"t": 1303644	"P": 962.0	"F": 1	"C": 47.47	"D": 3278	"sn": 54091930088003	"file": "/data/device_log/data0000.out"}
{"v": 1	"t": 1303665	"P": 961.0	"F": 1}
{"v": 1	"t": 1303685	"P": 950.25	"F": 1}
{"v": 1	"t": 1303708	"P": 952.0	"F": 1}
{"v": 1	"t": 1303728	"P": 952.5	"F": 1}
{"v": 1	"t": 1303748	"P": 965.75	"F": 1}
{"v": 1	"t": 1303769	"P": 958.75	"F": 1}
{"v": 1	"t": 1303789	"P": 953.25	"F": 1}
{"v": 1	"t": 1303809	"P": 955.25	"F": 1}
{"v": 1	"t": 1303830	"P": 969.0	"F": 1}
{"v": 1	"t": 1303850	"P": 961.25	"F": 1}
{"v": 1	"t": 1303870	"P": 954.25	"F": 1}
{"v": 1	"t": 1303890	"P": 956.5	"F": 1}
{"v": 1	"t": 1303911	"P": 966.0	"F": 1}
{"v": 1	"t": 1303931	"P": 958.0	"F": 1}
{"v": 1	"t": 1303951	"P": 951.75	"F": 1}
{"v": 1	"t": 1303972	"P": 960.0	"F": 1}
{"v": 1	"t": 1303992	"P": 965.75	"F": 1}
{"v": 1	"t": 1304012	"P": 958.25	"F": 1}
{"v": 1	"t": 1304033	"P": 951.75	"F": 1}
{"v": 1	"t": 1304053	"P": 962.5	"F": 1}
{"v": 1	"t": 1304073	"P": 963.25	"F": 1}
{"v": 1	"t": 1304094	"P": 957.5	"F": 1}
{"v": 1	"t": 1304114	"P": 954.0	"F": 1}
{"v": 1	"t": 1304134	"P": 965.75	"F": 1}
{"v": 1	"t": 1304155	"P": 961.25	"F": 1}
{"v": 1	"t": 1304175	"P": 952.75	"F": 1}
{"v": 1	"t": 1304195	"P": 951.5	"F": 1}
{"v": 1	"t": 1304216	"P": 963.25	"F": 1}
{"v": 1	"t": 1304236	"P": 963.0	"F": 1}
{"v": 1	"t": 1304256	"P": 954.5	"F": 1}
{"v": 1	"t": 1304277	"P": 948.75	"F": 1}
{"v": 1	"t": 1304297	"P": 961.5	"F": 1}
{"v": 1	"t": 1304317	"P": 963.0	"F": 1}
{"v": 1	"t": 1304337	"P": 954.5	"F": 1}
{"v": 1	"t": 1304358	"P": 949.0	"F": 1}
{"v": 1	"t": 1304378	"P": 958.5	"F": 1}
{"v": 1	"t": 1304398	"P": 964.75	"F": 1}
{"v": 1	"t": 1304419	"P": 954.25	"F": 1}
{"v": 1	"t": 1304439	"P": 949.25	"F": 1}
{"v": 1	"t": 1304459	"P": 960.25	"F": 1}
{"v": 1	"t": 1304480	"P": 963.5	"F": 1}
{"v": 1	"t": 1304500	"P": 955.0	"F": 1}
{"v": 1	"t": 1304520	"P": 949.75	"F": 1}
{"v": 1	"t": 1304541	"P": 958.25	"F": 1}
{"v": 1	"t": 1304561	"P": 964.25	"F": 1}
{"v": 1	"t": 1304581	"P": 954.25	"F": 1}
{"v": 1	"t": 1304601	"P": 949.5	"F": 1}
{"v": 1	"t": 1304622	"P": 957.0	"F": 1}
{"v": 1	"t": 1304642	"P": 964.0	"F": 1}
{"v": 1	"t": 1304663	"P": 956.75	"F": 1	"C": 47.43	"D": 3278	"sn": 54091930088003	"file": "/data/device_log/data0000.out"	"CO2": 1081.6868896484375	"Tp": 25.368507385253906	"H": 11.943207740783691}
{"v": 1	"t": 1304684	"P": 953.0	"F": 1}
{"v": 1	"t": 1304705	"P": 961.5	"F": 1}
{"v": 1	"t": 1304727	"P": 954.75	"F": 1}
{"v": 1	"t": 1304747	"P": 965.75	"F": 1}
{"v": 1	"t": 1304767	"P": 953.25	"F": 1}
{"v": 1	"t": 1304788	"P": 949.5	"F": 1}
{"v": 1	"t": 1304808	"P": 964.75	"F": 1}
{"v": 1	"t": 1304829	"P": 960.0	"F": 1}
{"v": 1	"t": 1304849	"P": 949.5	"F": 1}
{"v": 1	"t": 1304869	"P": 955.5	"F": 1}
{"v": 1	"t": 1304890	"P": 963.5	"F": 1}
{"v": 1	"t": 1304910	"P": 954.0	"F": 1}
{"v": 1	"t": 1304930	"P": 950.5	"F": 1}
{"v": 1	"t": 1304951	"P": 965.25	"F": 1}
{"v": 1	"t": 1304971	"P": 957.75	"F": 1}
{"v": 1	"t": 1304991	"P": 948.25	"F": 1}
{"v": 1	"t": 1305012	"P": 958.25	"F": 1}
{"v": 1	"t": 1305032	"P": 961.25	"F": 1}
{"v": 1	"t": 1305053	"P": 953.0	"F": 1}
{"v": 1	"t": 1305073	"P": 953.25	"F": 1}
{"v": 1	"t": 1305093	"P": 964.0	"F": 1}
{"v": 1	"t": 1305114	"P": 957.75	"F": 1}
{"v": 1	"t": 1305134	"P": 950.75	"F": 1}
{"v": 1	"t": 1305154	"P": 963.25	"F": 1}
{"v": 1	"t": 1305175	"P": 961.0	"F": 1}
{"v": 1	"t": 1305195	"P": 951.5	"F": 1}
{"v": 1	"t": 1305216	"P": 955.75	"F": 1}
{"v": 1	"t": 1305236	"P": 965.75	"F": 1}
{"v": 1	"t": 1305256	"P": 955.25	"F": 1}
{"v": 1	"t": 1305277	"P": 952.5	"F": 1}
{"v": 1	"t": 1305297	"P": 964.75	"F": 1}
{"v": 1	"t": 1305317	"P": 956.75	"F": 1}
{"v": 1	"t": 1305338	"P": 951.0	"F": 1}
{"v": 1	"t": 1305358	"P": 964.75	"F": 1}
{"v": 1	"t": 1305379	"P": 956.5	"F": 1}
{"v": 1	"t": 1305399	"P": 950.5	"F": 1}
{"v": 1	"t": 1305419	"P": 962.5	"F": 1}
{"v": 1	"t": 1305440	"P": 959.25	"F": 1}
{"v": 1	"t": 1305460	"P": 950.5	"F": 1}
{"v": 1	"t": 1305481	"P": 956.25	"F": 1}
{"v": 1	"t": 1305501	"P": 963.0	"F": 1}
{"v": 1	"t": 1305521	"P": 955.0	"F": 1}
{"v": 1	"t": 1305542	"P": 952.5	"F": 1}
{"v": 1	"t": 1305562	"P": 966.25	"F": 1}
{"v": 1	"t": 1305582	"P": 960.5	"F": 1}
{"v": 1	"t": 1305603	"P": 949.5	"F": 1}
{"v": 1	"t": 1305623	"P": 956.25	"F": 1}
{"v": 1	"t": 1305643	"P": 964.75	"F": 1}
{"v": 1	"t": 1305664	"P": 953.25	"F": 1}
{"v": 1	"t": 1305684	"P": 950.5	"F": 1	"C": 47.41	"D": 3278	"sn": 54091930088003	"file": "/data/device_log/data0000.out"}
{"v": 1	"t": 1305705	"P": 963.25	"F": 1}
{"v": 1	"t": 1305725	"P": 955.5	"F": 1}
{"v": 1	"t": 1305745	"P": 955.0	"F": 1}
{"v": 1	"t": 1305766	"P": 966.25	"F": 1}
{"v": 1	"t": 1305786	"P": 959.0	"F": 1}
{"v": 1	"t": 1305806	"P": 952.75	"F": 1}
{"v": 1	"t": 1305827	"P": 961.0	"F": 1}
{"v": 1	"t": 1305847	"P": 963.25	"F": 1}
{"v": 1	"t": 1305868	"P": 953.75	"F": 1}
{"v": 1	"t": 1305888	"P": 957.75	"F": 1}
{"v": 1	"t": 1305908	"P": 967.0	"F": 1}
{"v": 1	"t": 1305929	"P": 959.25	"F": 1}
{"v": 1	"t": 1305949	"P": 954.5	"F": 1}
{"v": 1	"t": 1305970	"P": 966.25	"F": 1}
{"v": 1	"t": 1305990	"P": 956.25	"F": 1}
{"v": 1	"t": 1306010	"P": 954.75	"F": 1}
{"v": 1	"t": 1306031	"P": 966.25	"F": 1}
{"v": 1	"t": 1306051	"P": 957.75	"F": 1}
{"v": 1	"t": 1306072	"P": 951.5	"F": 1}
{"v": 1	"t": 1306092	"P": 966.5	"F": 1}
{"v": 1	"t": 1306112	"P": 957.25	"F": 1}
{"v": 1	"t": 1306133	"P": 950.0	"F": 1}
{"v": 1	"t": 1306153	"P": 960.5	"F": 1}
{"v": 1	"t": 1306173	"P": 960.75	"F": 1}
{"v": 1	"t": 1306194	"P": 953.5	"F": 1}
{"v": 1	"t": 1306214	"P": 952.25	"F": 1}
{"v": 1	"t": 1306235	"P": 965.25	"F": 1}
{"v": 1	"t": 1306255	"P": 957.5	"F": 1}
{"v": 1	"t": 1306275	"P": 949.0	"F": 1}
{"v": 1	"t": 1306296	"P": 962.25	"F": 1}
{"v": 1	"t": 1306316	"P": 961.75	"F": 1}
{"v": 1	"t": 1306336	"P": 952.5	"F": 1}
{"v": 1	"t": 1306357	"P": 953.5	"F": 1}
{"v": 1	"t": 1306377	"P": 966.5	"F": 1}
{"v": 1	"t": 1306397	"P": 957.5	"F": 1}
{"v": 1	"t": 1306418	"P": 951.0	"F": 1}
{"v": 1	"t": 1306438	"P": 962.0	"F": 1}
{"v": 1	"t": 1306459	"P": 960.5	"F": 1}
{"v": 1	"t": 1306479	"P": 952.0	"F": 1}
{"v": 1	"t": 1306499	"P": 954.75	"F": 1}
{"v": 1	"t": 1306520	"P": 965.5	"F": 1}
{"v": 1	"t": 1306540	"P": 954.25	"F": 1}
{"v": 1	"t": 1306560	"P": 951.0	"F": 1}
{"v": 1	"t": 1306581	"P": 962.75	"F": 1}
{"v": 1	"t": 1306601	"P": 956.5	"F": 1}
{"v": 1	"t": 1306622	"P": 949.0	"F": 1}
{"v": 1	"t": 1306642	"P": 962.5	"F": 1}
{"v": 1	"t": 1306662	"P": 958.0	"F": 1}
{"v": 1	"t": 1306683	"P": 950.25	"F": 1}
{"v": 1	"t": 1306703	"P": 961.75	"F": 1	"C": 47.36	"D": 3278	"sn": 54091930088003	"file": "/data/device_log/data0000.out"	"CO2": 1080.801025390625	"Tp": 25.39788055419922	"H": 11.943267822265625}
{"v": 1	"t": 1306724	"P": 958.25	"F": 1}
{"v": 1	"t": 1306745	"P": 960.0	"F": 1}
{"v": 1	"t": 1306765	"P": 952.5	"F": 1}
{"v": 1	"t": 1306786	"P": 957.0	"F": 1}
{"v": 1	"t": 1306806	"P": 964.25	"F": 1}
{"v": 1	"t": 1306826	"P": 956.5	"F": 1}
{"v": 1	"t": 1306847	"P": 951.0	"F": 1}
{"v": 1	"t": 1306867	"P": 964.25	"F": 1}
{"v": 1	"t": 1306887	"P": 959.5	"F": 1}
{"v": 1	"t": 1306908	"P": 946.5	"F": 1}
{"v": 1	"t": 1306928	"P": 956.5	"F": 1}
{"v": 1	"t": 1306948	"P": 963.25	"F": 1}
{"v": 1	"t": 1306969	"P": 953.0	"F": 1}
{"v": 1	"t": 1306989	"P": 950.75	"F": 1}
{"v": 1	"t": 1307010	"P": 966.0	"F": 1}
{"v": 1	"t": 1307030	"P": 958.0	"F": 1}
{"v": 1	"t": 1307050	"P": 949.25	"F": 1}
{"v": 1	"t": 1307071	"P": 961.25	"F": 1}
{"v": 1	"t": 1307091	"P": 962.0	"F": 1}
{"v": 1	"t": 1307111	"P": 952.25	"F": 1}
{"v": 1	"t": 1307132	"P": 952.5	"F": 1}
{"v": 1	"t": 1307152	"P": 965.25	"F": 1}
{"v": 1	"t": 1307172	"P": 957.25	"F": 1}
{"v": 1	"t": 1307193	"P": 951.25	"F": 1}
{"v": 1	"t": 1307213	"P": 962.5	"F": 1}
{"v": 1	"t": 1307234	"P": 962.0	"F": 1}
{"v": 1	"t": 1307254	"P": 953.75	"F": 1}
{"v": 1	"t": 1307274	"P": 960.25	"F": 1}
{"v": 1	"t": 1307295	"P": 963.0	"F": 1}
{"v": 1	"t": 1307315	"P": 953.5	"F": 1}
{"v": 1	"t": 1307336	"P": 956.5	"F": 1}
{"v": 1	"t": 1307356	"P": 964.5	"F": 1}
{"v": 1	"t": 1307376	"P": 953.75	"F": 1}
{"v": 1	"t": 1307397	"P": 952.0	"F": 1}
{"v": 1	"t": 1307417	"P": 965.75	"F": 1}
{"v": 1	"t": 1307437	"P": 955.75	"F": 1}
{"v": 1	"t": 1307458	"P": 950.0	"F": 1}
{"v": 1	"t": 1307478	"P": 962.0	"F": 1}
{"v": 1	"t": 1307499	"P": 961.25	"F": 1}
{"v": 1	"t": 1307519	"P": 952.25	"F": 1}
{"v": 1	"t": 1307539	"P": 955.0	"F": 1}
{"v": 1	"t": 1307560	"P": 965.25	"F": 1}
{"v": 1	"t": 1307580	"P": 954.5	"F": 1}
{"v": 1	"t": 1307600	"P": 950.5	"F": 1}
{"v": 1	"t": 1307621	"P": 965.0	"F": 1}
{"v": 1	"t": 1307641	"P": 964.0	"F": 1}
{"v": 1	"t": 1307661	"P": 951.75	"F": 1}
{"v": 1	"t": 1307682	"P": 956.25	"F": 1}
{"v": 1	"t": 1307702	"P": 967.75	"F": 1}
{"v": 1	"t": 1307723	"P": 960.25	"F": 1	"C": 47.395	"D": 3278	"sn": 54091930088003	"file": "/data/device_log/data0000.out"}
{"v": 1	"t": 1307743	"P": 960.25	"F": 1}
{"v": 1	"t": 1307763	"P": 968.0	"F": 1}
{"v": 1	"t": 1307784	"P": 953.25	"F": 1}
{"v": 1	"t": 1307804	"P": 957.25	"F": 1}
{"v": 1	"t": 1307825	"P": 967.75	"F": 1}
{"v": 1	"t": 1307845	"P": 959.0	"F": 1}
{"v": 1	"t": 1307865	"P": 954.5	"F": 1}
{"v": 1	"t": 1307886	"P": 961.25	"F": 1}
{"v": 1	"t": 1307906	"P": 961.75	"F": 1}
{"v": 1	"t": 1307927	"P": 954.25	"F": 1}
{"v": 1	"t": 1307947	"P": 966.25	"F": 1}
{"v": 1	"t": 1307967	"P": 964.75	"F": 1}
{"v": 1	"t": 1307988	"P": 954.25	"F": 1}
{"v": 1	"t": 1308008	"P": 965.0	"F": 1}
{"v": 1	"t": 1308029	"P": 961.5	"F": 1}
{"v": 1	"t": 1308049	"P": 951.0	"F": 1}
{"v": 1	"t": 1308070	"P": 964.5	"F": 1}
{"v": 1	"t": 1308090	"P": 955.75	"F": 1}
{"v": 1	"t": 1308110	"P": 949.75	"F": 1}
{"v": 1	"t": 1308131	"P": 963.0	"F": 1}
{"v": 1	"t": 1308151	"P": 960.0	"F": 1}
{"v": 1	"t": 1308172	"P": 951.5	"F": 1}
{"v": 1	"t": 1308192	"P": 963.25	"F": 1}
{"v": 1	"t": 1308212	"P": 960.5	"F": 1}
{"v": 1	"t": 1308233	"P": 951.5	"F": 1}
{"v": 1	"t": 1308253	"P": 960.75	"F": 1}
{"v": 1	"t": 1308274	"P": 960.25	"F": 1}
{"v": 1	"t": 1308294	"P": 951.75	"F": 1}
{"v": 1	"t": 1308314	"P": 963.75	"F": 1}
{"v": 1	"t": 1308335	"P": 958.75	"F": 1}
{"v": 1	"t": 1308355	"P": 951.75	"F": 1}
{"v": 1	"t": 1308376	"P": 960.25	"F": 1}
{"v": 1	"t": 1308396	"P": 963.75	"F": 1}
{"v": 1	"t": 1308416	"P": 953.0	"F": 1}
{"v": 1	"t": 1308437	"P": 956.5	"F": 1}
{"v": 1	"t": 1308457	"P": 962.75	"F": 1}
{"v": 1	"t": 1308478	"P": 954.0	"F": 1}
{"v": 1	"t": 1308498	"P": 950.0	"F": 1}
{"v": 1	"t": 1308518	"P": 963.75	"F": 1}
{"v": 1	"t": 1308539	"P": 960.75	"F": 1}
{"v": 1	"t": 1308559	"P": 949.5	"F": 1}
{"v": 1	"t": 1308579	"P": 959.25	"F": 1}
{"v": 1	"t": 1308600	"P": 961.75	"F": 1}
{"v": 1	"t": 1308620	"P": 953.75	"F": 1}
{"v": 1	"t": 1308640	"P": 951.0	"F": 1}
{"v": 1	"t": 1308661	"P": 965.5	"F": 1}
{"v": 1	"t": 1308681	"P": 956.25	"F": 1}
{"v": 1	"t": 1308702	"P": 951.25	"F": 1}
{"v": 1	"t": 1308722	"P": 960.0	"F": 1}
{"v": 1	"t": 1308742	"P": 963.75	"F": 1	"C": 47.38	"D": 3278	"sn": 54091930088003	"file": "/data/device_log/data0000.out"	"CO2": 1079.9935302734375	"Tp": 25.411231994628906	"H": 11.943333625793457}
{"v": 1	"t": 1308764	"P": 961.5	"F": 1}
{"v": 1	"t": 1308784	"P": 951.0	"F": 1}
{"v": 1	"t": 1308804	"P": 962.0	"F": 1}
{"v": 1	"t": 1308825	"P": 961.0	"F": 1}
{"v": 1	"t": 1308845	"P": 951.5	"F": 1}
{"v": 1	"t": 1308866	"P": 953.25	"F": 1}
{"v": 1	"t": 1308886	"P": 964.75	"F": 1}
{"v": 1	"t": 1308906	"P": 955.5	"F": 1}
{"v": 1	"t": 1308927	"P": 950.25	"F": 1}
{"v": 1	"t": 1308947	"P": 965.5	"F": 1}
{"v": 1	"t": 1308968	"P": 959.75	"F": 1}
{"v": 1	"t": 1308988	"P": 950.0	"F": 1}
{"v": 1	"t": 1309008	"P": 961.5	"F": 1}
{"v": 1	"t": 1309029	"P": 959.5	"F": 1}
{"v": 1	"t": 1309049	"P": 950.75	"F": 1}
{"v": 1	"t": 1309069	"P": 963.0	"F": 1}
{"v": 1	"t": 1309090	"P": 957.75	"F": 1}
{"v": 1	"t": 1309110	"P": 949.75	"F": 1}
{"v": 1	"t": 1309131	"P": 958.75	"F": 1}
{"v": 1	"t": 1309151	"P": 961.75	"F": 1}
{"v": 1	"t": 1309171	"P": 954.5	"F": 1}
{"v": 1	"t": 1309192	"P": 952.75	"F": 1}
{"v": 1	"t": 1309212	"P": 964.75	"F": 1}
{"v": 1	"t": 1309232	"P": 956.5	"F": 1}
{"v": 1	"t": 1309253	"P": 950.25	"F": 1}
{"v": 1	"t": 1309273	"P": 964.0	"F": 1}
{"v": 1	"t": 1309294	"P": 960.5	"F": 1}
{"v": 1	"t": 1309314	"P": 951.0	"F": 1}
{"v": 1	"t": 1309334	"P": 955.25	"F": 1}
{"v": 1	"t": 1309355	"P": 964.5	"F": 1}
{"v": 1	"t": 1309375	"P": 953.75	"F": 1}
{"v": 1	"t": 1309395	"P": 951.0	"F": 1}
{"v": 1	"t": 1309416	"P": 966.25	"F": 1}
{"v": 1	"t": 1309436	"P": 960.0	"F": 1}
{"v": 1	"t": 1309457	"P": 952.25	"F": 1}
{"v": 1	"t": 1309477	"P": 962.5	"F": 1}
{"v": 1	"t": 1309497	"P": 963.0	"F": 1}
{"v": 1	"t": 1309518	"P": 953.5	"F": 1}
{"v": 1	"t": 1309538	"P": 954.75	"F": 1}
{"v": 1	"t": 1309558	"P": 964.25	"F": 1}
{"v": 1	"t": 1309579	"P": 958.5	"F": 1}
{"v": 1	"t": 1309599	"P": 951.25	"F": 1}
{"v": 1	"t": 1309620	"P": 965.75	"F": 1}
{"v": 1	"t": 1309640	"P": 959.25	"F": 1}
{"v": 1	"t": 1309660	"P": 954.25	"F": 1}
{"v": 1	"t": 1309681	"P": 968.5	"F": 1}
{"v": 1	"t": 1309701	"P": 957.75	"F": 1}
{"v": 1	"t": 1309722	"P": 953.5	"F": 1}
{"v": 1	"t": 1309742	"P": 965.25	"F": 1}
{"v": 1	"t": 1309762	"P": 963.75	"F": 1	"C": 47.36	"D": 3278	"sn": 54091930088003	"file": "/data/device_log/data0000.out"}
{"v": 1	"t": 1309783	"P": 955.0	"F": 1}
{"v": 1	"t": 1309803	"P": 968.5	"F": 1}
{"v": 1	"t": 1309824	"P": 957.75	"F": 1}
{"v": 1	"t": 1309844	"P": 954.0	"F": 1}
{"v": 1	"t": 1309864	"P": 965.0	"F": 1}
{"v": 1	"t": 1309885	"P": 961.0	"F": 1}
{"v": 1	"t": 1309905	"P": 953.5	"F": 1}
{"v": 1	"t": 1309926	"P": 961.0	"F": 1}
{"v": 1	"t": 1309946	"P": 967.75	"F": 1}
{"v": 1	"t": 1309966	"P": 956.0	"F": 1}
{"v": 1	"t": 1309987	"P": 955.0	"F": 1}
{"v": 1	"t": 1310007	"P": 963.75	"F": 1}
{"v": 1	"t": 1310027	"P": 959.75	"F": 1}
{"v": 1	"t": 1310048	"P": 952.0	"F": 1}
{"v": 1	"t": 1310068	"P": 958.5	"F": 1}
{"v": 1	"t": 1310088	"P": 963.25	"F": 1}
{"v": 1	"t": 1310109	"P": 956.0	"F": 1}
{"v": 1	"t": 1310129	"P": 950.25	"F": 1}
{"v": 1	"t": 1310150	"P": 965.0	"F": 1}
{"v": 1	"t": 1310170	"P": 956.75	"F": 1}
{"v": 1	"t": 1310190	"P": 949.0	"F": 1}
{"v": 1	"t": 1310211	"P": 966.75	"F": 1}
{"v": 1	"t": 1310231	"P": 961.0	"F": 1}
{"v": 1	"t": 1310251	"P": 950.25	"F": 1}
{"v": 1	"t": 1310272	"P": 962.25	"F": 1}
{"v": 1	"t": 1310292	"P": 958.75	"F": 1}
{"v": 1	"t": 1310313	"P": 949.5	"F": 1}
{"v": 1	"t": 1310333	"P": 960.5	"F": 1}
{"v": 1	"t": 1310354	"P": 962.75	"F": 1}
{"v": 1	"t": 1310374	"P": 949.5	"F": 1}
{"v": 1	"t": 1310394	"P": 954.5	"F": 1}
{"v": 1	"t": 1310415	"P": 963.5	"F": 1}
{"v": 1	"t": 1310435	"P": 954.5	"F": 1}
{"v": 1	"t": 1310455	"P": 951.25	"F": 1}
{"v": 1	"t": 1310476	"P": 964.0	"F": 1}
{"v": 1	"t": 1310496	"P": 959.75	"F": 1}
{"v": 1	"t": 1310516	"P": 950.25	"F": 1}
{"v": 1	"t": 1310537	"P": 963.5	"F": 1}
{"v": 1	"t": 1310557	"P": 962.75	"F": 1}
{"v": 1	"t": 1310578	"P": 953.0	"F": 1}
{"v": 1	"t": 1310598	"P": 946.75	"F": 1}
{"v": 1	"t": 1310618	"P": 965.0	"F": 1}
{"v": 1	"t": 1310639	"P": 956.75	"F": 1}
{"v": 1	"t": 1310659	"P": 950.25	"F": 1}
{"v": 1	"t": 1310679	"P": 964.0	"F": 1}
{"v": 1	"t": 1310700	"P": 959.5	"F": 1}
{"v": 1	"t": 1310720	"P": 950.75	"F": 1}
{"v": 1	"t": 1310741	"P": 957.5	"F": 1}
{"v": 1	"t": 1310761	"P": 964.25	"F": 1}
{"v": 1	"t": 1310781	"P": 953.5	"F": 1	"C": 47.355	"D": 3278	"sn": 54091930088003	"file": "/data/device_log/data0000.out"	"CO2": 1079.311279296875	"Tp": 25.411231994628906	"H": 12.121127128601074}
{"v": 1	"t": 1310802	"P": 957.25	"F": 1}
{"v": 1	"t": 1310823	"P": 948.75	"F": 1}
{"v": 1	"t": 1310843	"P": 965.25	"F": 1}
{"v": 1	"t": 1310864	"P": 959.75	"F": 1}
{"v": 1	"t": 1310884	"P": 950.75	"F": 1}
{"v": 1	"t": 1310904	"P": 961.75	"F": 1}
{"v": 1	"t": 1310925	"P": 957.75	"F": 1}
{"v": 1	"t": 1310945	"P": 953.25	"F": 1}
{"v": 1	"t": 1310966	"P": 963.0	"F": 1}
{"v": 1	"t": 1310986	"P": 954.75	"F": 1}
{"v": 1	"t": 1311007	"P": 948.75	"F": 1}
{"v": 1	"t": 1311027	"P": 961.5	"F": 1}
{"v": 1	"t": 1311047	"P": 962.0	"F": 1}
{"v": 1	"t": 1311068	"P": 953.0	"F": 1}
{"v": 1	"t": 1311088	"P": 954.5	"F": 1}
{"v": 1	"t": 1311108	"P": 965.25	"F": 1}
{"v": 1	"t": 1311129	"P": 955.25	"F": 1}
{"v": 1	"t": 1311149	"P": 950.0	"F": 1}
{"v": 1	"t": 1311169	"P": 965.5	"F": 1}
{"v": 1	"t": 1311190	"P": 962.0	"F": 1}
{"v": 1	"t": 1311210	"P": 950.75	"F": 1}
{"v": 1	"t": 1311231	"P": 958.25	"F": 1}
{"v": 1	"t": 1311251	"P": 966.5	"F": 1}
{"v": 1	"t": 1311271	"P": 954.75	"F": 1}
{"v": 1	"t": 1311292	"P": 951.0	"F": 1}
{"v": 1	"t": 1311312	"P": 965.0	"F": 1}
{"v": 1	"t": 1311332	"P": 959.0	"F": 1}
{"v": 1	"t": 1311353	"P": 949.0	"F": 1}
{"v": 1	"t": 1311373	"P": 960.25	"F": 1}
{"v": 1	"t": 1311394	"P": 961.75	"F": 1}
{"v": 1	"t": 1311414	"P": 951.25	"F": 1}
{"v": 1	"t": 1311434	"P": 953.25	"F": 1}
{"v": 1	"t": 1311455	"P": 966.0	"F": 1}
{"v": 1	"t": 1311475	"P": 955.25	"F": 1}
{"v": 1	"t": 1311496	"P": 952.5	"F": 1}
{"v": 1	"t": 1311516	"P": 966.25	"F": 1}
{"v": 1	"t": 1311536	"P": 957.0	"F": 1}
{"v": 1	"t": 1311557	"P": 953.75	"F": 1}
{"v": 1	"t": 1311577	"P": 966.75	"F": 1}
{"v": 1	"t": 1311597	"P": 957.0	"F": 1}
{"v": 1	"t": 1311618	"P": 953.25	"F": 1}
{"v": 1	"t": 1311638	"P": 964.5	"F": 1}
{"v": 1	"t": 1311659	"P": 961.5	"F": 1}
{"v": 1	"t": 1311679	"P": 953.75	"F": 1}
{"v": 1	"t": 1311700	"P": 964.5	"F": 1}
{"v": 1	"t": 1311720	"P": 956.25	"F": 1}
{"v": 1	"t": 1311741	"P": 961.75	"F": 1}
{"v": 1	"t": 1311761	"P": 962.75	"F": 1}
{"v": 1	"t": 1311781	"P": 954.0	"F": 1}
{"v": 1	"t": 1311802	"P": 958.5	"F": 1	"C": 47.33	"D": 3278	"sn": 54091930088003	"file": "/data/device_log/data0000.out"}
{"v": 1	"t": 1311822	"P": 967.75	"F": 1}
{"v": 1	"t": 1311843	"P": 958.5	"F": 1}
{"v": 1	"t": 1311863	"P": 957.75	"F": 1}
{"v": 1	"t": 1311883	"P": 967.0	"F": 1}
{"v": 1	"t": 1311904	"P": 959.25	"F": 1}
{"v": 1	"t": 1311924	"P": 952.5	"F": 1}
{"v": 1	"t": 1311944	"P": 959.5	"F": 1}
{"v": 1	"t": 1311965	"P": 963.5	"F": 1}
{"v": 1	"t": 1311985	"P": 953.75	"F": 1}
{"v": 1	"t": 1312005	"P": 950.25	"F": 1}
{"v": 1	"t": 1312026	"P": 961.0	"F": 1}
{"v": 1	"t": 1312046	"P": 961.25	"F": 1}
{"v": 1	"t": 1312066	"P": 953.0	"F": 1}
{"v": 1	"t": 1312087	"P": 950.0	"F": 1}
{"v": 1	"t": 1312107	"P": 964.25	"F": 1}
{"v": 1	"t": 1312132	"P": 953.75	"F": 1}
{"v": 1	"t": 1312152	"P": 964.0	"F": 1}
{"v": 1	"t": 1312172	"P": 959.25	"F": 1}
{"v": 1	"t": 1312193	"P": 952.75	"F": 1}
{"v": 1	"t": 1312213	"P": 951.5	"F": 1}
{"v": 1	"t": 1312233	"P": 966.75	"F": 1}
{"v": 1	"t": 1312254	"P": 959.0	"F": 1}
{"v": 1	"t": 1312274	"P": 950.75	"F": 1}
{"v": 1	"t": 1312294	"P": 955.75	"F": 1}
{"v": 1	"t": 1312315	"P": 966.0	"F": 1}
{"v": 1	"t": 1312335	"P": 957.25	"F": 1}
{"v": 1	"t": 1312355	"P": 950.0	"F": 1}
{"v": 1	"t": 1312376	"P": 962.75	"F": 1}
{"v": 1	"t": 1312396	"P": 961.5	"F": 1}
{"v": 1	"t": 1312416	"P": 954.75	"F": 1}
{"v": 1	"t": 1312437	"P": 952.5	"F": 1}
{"v": 1	"t": 1312457	"P": 965.0	"F": 1}
{"v": 1	"t": 1312477	"P": 957.25	"F": 1}
{"v": 1	"t": 1312498	"P": 950.75	"F": 1}
{"v": 1	"t": 1312518	"P": 956.25	"F": 1}
{"v": 1	"t": 1312538	"P": 965.0	"F": 1}
{"v": 1	"t": 1312559	"P": 957.0	"F": 1}
{"v": 1	"t": 1312579	"P": 950.25	"F": 1}
{"v": 1	"t": 1312599	"P": 956.0	"F": 1}
{"v": 1	"t": 1312620	"P": 964.75	"F": 1}
{"v": 1	"t": 1312640	"P": 954.25	"F": 1}
{"v": 1	"t": 1312660	"P": 949.75	"F": 1}
{"v": 1	"t": 1312681	"P": 958.75	"F": 1}
{"v": 1	"t": 1312701	"P": 964.0	"F": 1}
{"v": 1	"t": 1312721	"P": 954.25	"F": 1}
{"v": 1	"t": 1312742	"P": 949.75	"F": 1}
{"v": 1	"t": 1312762	"P": 963.0	"F": 1}
{"v": 1	"t": 1312782	"P": 962.0	"F": 1}
{"v": 1	"t": 1312803	"P": 952.5	"F": 1}
{"v": 1	"t": 1312823	"P": 950.0	"F": 1	"C": 47.33	"D": 3278	"sn": 54091930088003	"file": "/data/device_log/data0000.out"	"CO2": 1078.8182373046875	"Tp": 25.424583435058594	"H": 12.12125301361084}
{"v": 1	"t": 1312844	"P": 950.0	"F": 1}
{"v": 1	"t": 1312864	"P": 959.0	"F": 1}
{"v": 1	"t": 1312885	"P": 959.25	"F": 1}
{"v": 1	"t": 1312905	"P": 949.75	"F": 1}
{"v": 1	"t": 1312925	"P": 952.5	"F": 1}
{"v": 1	"t": 1312946	"P": 967.25	"F": 1}
{"v": 1	"t": 1312966	"P": 959.0	"F": 1}
{"v": 1	"t": 1312986	"P": 951.25	"F": 1}
{"v": 1	"t": 1313007	"P": 958.75	"F": 1}
{"v": 1	"t": 1313027	"P": 965.25	"F": 1}
{"v": 1	"t": 1313047	"P": 955.0	"F": 1}
{"v": 1	"t": 1313068	"P": 947.5	"F": 1}
{"v": 1	"t": 1313088	"P": 962.75	"F": 1}
{"v": 1	"t": 1313108	"P": 960.0	"F": 1}
{"v": 1	"t": 1313129	"P": 952.75	"F": 1}
{"v": 1	"t": 1313149	"P": 951.25	"F": 1}
{"v": 1	"t": 1313169	"P": 966.75	"F": 1}
{"v": 1	"t": 1313190	"P": 959.0	"F": 1}
{"v": 1	"t": 1313210	"P": 951.25	"F": 1}
{"v": 1	"t": 1313230	"P": 952.75	"F": 1}
{"v": 1	"t": 1313251	"P": 963.0	"F": 1}
{"v": 1	"t": 1313271	"P": 957.75	"F": 1}
{"v": 1	"t": 1313291	"P": 948.75	"F": 1}
{"v": 1	"t": 1313312	"P": 955.0	"F": 1}
{"v": 1	"t": 1313332	"P": 965.0	"F": 1}
{"v": 1	"t": 1313352	"P": 956.5	"F": 1}
{"v": 1	"t": 1313373	"P": 950.75	"F": 1}
{"v": 1	"t": 1313393	"P": 955.25	"F": 1}
{"v": 1	"t": 1313413	"P": 965.5	"F": 1}
{"v": 1	"t": 1313434	"P": 958.25	"F": 1}
{"v": 1	"t": 1313454	"P": 946.0	"F": 1}
{"v": 1	"t": 1313474	"P": 956.75	"F": 1}
{"v": 1	"t": 1313495	"P": 964.25	"F": 1}
{"v": 1	"t": 1313515	"P": 956.5	"F": 1}
{"v": 1	"t": 1313535	"P": 951.0	"F": 1}
{"v": 1	"t": 1313556	"P": 963.0	"F": 1}
{"v": 1	"t": 1313576	"P": 964.5	"F": 1}
{"v": 1	"t": 1313596	"P": 955.25	"F": 1}
{"v": 1	"t": 1313617	"P": 953.75	"F": 1}
{"v": 1	"t": 1313637	"P": 965.0	"F": 1}
{"v": 1	"t": 1313657	"P": 962.25	"F": 1}
{"v": 1	"t": 1313678	"P": 952.25	"F": 1}
{"v": 1	"t": 1313698	"P": 954.75	"F": 1}
{"v": 1	"t": 1313718	"P": 967.0	"F": 1}
{"v": 1	"t": 1313739	"P": 959.0	"F": 1}
{"v": 1	"t": 1313759	"P": 954.25	"F": 1}
{"v": 1	"t": 1313779	"P": 964.0	"F": 1}
{"v": 1	"t": 1313800	"P": 964.25	"F": 1}
{"v": 1	"t": 1313820	"P": 956.75	"F": 1}
{"v": 1	"t": 1313840	"P": 950.5	"F": 1	"C": 47.32	"D": 3278	"sn": 54091930088003	"file": "/data/device_log/data0000.out"}
{"v": 1	"t": 1313861	"P": 964.75	"F": 1}
{"v": 1	"t": 1313881	"P": 960.5	"F": 1}
{"v": 1	"t": 1313902	"P": 948.0	"F": 1}
{"v": 1	"t": 1313922	"P": 960.25	"F": 1}
{"v": 1	"t": 1313942	"P": 960.5	"F": 1}
{"v": 1	"t": 1313963	"P": 953.0	"F": 1}
{"v": 1	"t": 1313983	"P": 952.0	"F": 1}
{"v": 1	"t": 1314003	"P": 965.0	"F": 1}
{"v": 1	"t": 1314024	"P": 959.75	"F": 1}
{"v": 1	"t": 1314044	"P": 951.75	"F": 1}
{"v": 1	"t": 1314064	"P": 953.0	"F": 1}
{"v": 1	"t": 1314085	"P": 965.5	"F": 1}
{"v": 1	"t": 1314105	"P": 958.5	"F": 1}
{"v": 1	"t": 1314125	"P": 948.75	"F": 1}
{"v": 1	"t": 1314145	"P": 957.25	"F": 1}
{"v": 1	"t": 1314166	"P": 965.75	"F": 1}
{"v": 1	"t": 1314186	"P": 957.5	"F": 1}
{"v": 1	"t": 1314206	"P": 950.75	"F": 1}
{"v": 1	"t": 1314227	"P": 956.25	"F": 1}
{"v": 1	"t": 1314247	"P": 965.5	"F": 1}
{"v": 1	"t": 1314267	"P": 956.5	"F": 1}
{"v": 1	"t": 1314288	"P": 948.75	"F": 1}
{"v": 1	"t": 1314308	"P": 962.75	"F": 1}
{"v": 1	"t": 1314328	"P": 963.0	"F": 1}
{"v": 1	"t": 1314349	"P": 952.75	"F": 1}
{"v": 1	"t": 1314369	"P": 949.75	"F": 1}
{"v": 1	"t": 1314390	"P": 964.0	"F": 1}
{"v": 1	"t": 1314410	"P": 958.25	"F": 1}
{"v": 1	"t": 1314430	"P": 951.0	"F": 1}
{"v": 1	"t": 1314451	"P": 957.25	"F": 1}
{"v": 1	"t": 1314471	"P": 961.75	"F": 1}
{"v": 1	"t": 1314491	"P": 955.5	"F": 1}
{"v": 1	"t": 1314512	"P": 951.25	"F": 1}
{"v": 1	"t": 1314532	"P": 963.0	"F": 1}
{"v": 1	"t": 1314552	"P": 961.5	"F": 1}
{"v": 1	"t": 1314573	"P": 953.25	"F": 1}
{"v": 1	"t": 1314593	"P": 952.25	"F": 1}
{"v": 1	"t": 1314613	"P": 965.0	"F": 1}
{"v": 1	"t": 1314634	"P": 959.5	"F": 1}
{"v": 1	"t": 1314654	"P": 951.0	"F": 1}
{"v": 1	"t": 1314674	"P": 951.5	"F": 1}
{"v": 1	"t": 1314695	"P": 965.5	"F": 1}
{"v": 1	"t": 1314715	"P": 958.75	"F": 1}
{"v": 1	"t": 1314735	"P": 949.75	"F": 1}
{"v": 1	"t": 1314755	"P": 952.75	"F": 1}
{"v": 1	"t": 1314776	"P": 963.5	"F": 1}
{"v": 1	"t": 1314796	"P": 956.0	"F": 1}
{"v": 1	"t": 1314816	"P": 950.0	"F": 1}
{"v": 1	"t": 1314837	"P": 955.75	"F": 1}
{"v": 1	"t": 1314857	"P": 962.75	"F": 1	"C": 47.285	"D": 3278	"sn": 54091930088003	"file": "/data/device_log/data0000.out"	"CO2": 1078.4307861328125	"Tp": 25.424583435058594	"H": 12.12118148803711}
{"v": 1	"t": 1314878	"P": 961.0	"F": 1}
{"v": 1	"t": 1314899	"P": 958.0	"F": 1}
{"v": 1	"t": 1314919	"P": 949.5	"F": 1}
{"v": 1	"t": 1314939	"P": 961.75	"F": 1}
{"v": 1	"t": 1314960	"P": 961.25	"F": 1}
{"v": 1	"t": 1314980	"P": 952.25	"F": 1}
{"v": 1	"t": 1315000	"P": 951.5	"F": 1}
{"v": 1	"t": 1315021	"P": 962.75	"F": 1}
{"v": 1	"t": 1315041	"P": 959.5	"F": 1}
{"v": 1	"t": 1315061	"P": 952.0	"F": 1}
{"v": 1	"t": 1315082	"P": 955.75	"F": 1}
{"v": 1	"t": 1315102	"P": 969.5	"F": 1}
{"v": 1	"t": 1315122	"P": 959.75	"F": 1}
{"v": 1	"t": 1315143	"P": 954.5	"F": 1}
{"v": 1	"t": 1315163	"P": 962.75	"F": 1}
{"v": 1	"t": 1315183	"P": 964.5	"F": 1}
{"v": 1	"t": 1315204	"P": 955.5	"F": 1}
{"v": 1	"t": 1315224	"P": 952.5	"F": 0}
{"v": 1	"t": 1315244	"P": 964.75	"F": 0}
{"v": 1	"t": 1315265	"P": 963.0	"F": 1}
{"v": 1	"t": 1315285	"P": 953.25	"F": 1}
{"v": 1	"t": 1315306	"P": 958.25	"F": 1}
{"v": 1	"t": 1315326	"P": 968.25	"F": 1}
{"v": 1	"t": 1315346	"P": 957.5	"F": 1}
{"v": 1	"t": 1315367	"P": 950.5	"F": 1}
{"v": 1	"t": 1315387	"P": 961.75	"F": 1}
{"v": 1	"t": 1315407	"P": 962.25	"F": 1}
{"v": 1	"t": 1315428	"P": 952.5	"F": 1}
{"v": 1	"t": 1315448	"P": 952.0	"F": 1}
{"v": 1	"t": 1315468	"P": 966.75	"F": 1}
{"v": 1	"t": 1315489	"P": 959.25	"F": 1}
{"v": 1	"t": 1315509	"P": 952.25	"F": 1}
{"v": 1	"t": 1315529	"P": 964.25	"F": 1}
{"v": 1	"t": 1315550	"P": 962.5	"F": 1}
{"v": 1	"t": 1315570	"P": 954.5	"F": 1}
{"v": 1	"t": 1315591	"P": 958.75	"F": 1}
{"v": 1	"t": 1315611	"P": 965.25	"F": 1}
{"v": 1	"t": 1315631	"P": 956.75	"F": 1}
{"v": 1	"t": 1315652	"P": 955.25	"F": 1}
{"v": 1	"t": 1315672	"P": 966.5	"F": 1}
{"v": 1	"t": 1315692	"P": 960.5	"F": 1}
{"v": 1	"t": 1315713	"P": 953.5	"F": 1}
{"v": 1	"t": 1315733	"P": 959.0	"F": 1}
{"v": 1	"t": 1315753	"P": 966.0	"F": 1}
{"v": 1	"t": 1315774	"P": 960.5	"F": 1}
{"v": 1	"t": 1315794	"P": 953.0	"F": 0}
{"v": 1	"t": 1315814	"P": 963.75	"F": 1}
{"v": 1	"t": 1315835	"P": 964.75	"F": 1}
{"v": 1	"t": 1315855	"P": 952.25	"F": 1}
{"v": 1	"t": 1315876	"P": 957.0	"F": 1	"C": 47.295	"D": 3278	"sn": 54091930088003	"file": "/data/device_log/data0000.out"}
{"v": 1	"t": 1315896	"P": 966.0	"F": 1}
{"v": 1	"t": 1315916	"P": 952.25	"F": 1}
{"v": 1	"t": 1315937	"P": 956.0	"F": 1}
{"v": 1	"t": 1315957	"P": 965.25	"F": 1}
{"v": 1	"t": 1315977	"P": 955.75	"F": 1}
{"v": 1	"t": 1315998	"P": 950.0	"F": 1}
{"v": 1	"t": 1316018	"P": 960.5	"F": 1}
{"v": 1	"t": 1316038	"P": 964.5	"F": 1}
{"v": 1	"t": 1316059	"P": 956.75	"F": 1}
{"v": 1	"t": 1316079	"P": 950.0	"F": 1}
{"v": 1	"t": 1316099	"P": 961.0	"F": 1}
{"v": 1	"t": 1316120	"P": 962.75	"F": 1}
{"v": 1	"t": 1316140	"P": 952.25	"F": 1}
{"v": 1	"t": 1316160	"P": 950.5	"F": 1}
{"v": 1	"t": 1316181	"P": 964.25	"F": 1}
{"v": 1	"t": 1316201	"P": 961.75	"F": 1}
{"v": 1	"t": 1316221	"P": 954.0	"F": 1}
{"v": 1	"t": 1316242	"P": 951.25	"F": 1}
{"v": 1	"t": 1316262	"P": 966.75	"F": 1}
{"v": 1	"t": 1316282	"P": 959.75	"F": 1}
{"v": 1	"t": 1316303	"P": 951.5	"F": 1}
{"v": 1	"t": 1316323	"P": 953.25	"F": 1}
{"v": 1	"t": 1316343	"P": 965.25	"F": 1}
{"v": 1	"t": 1316364	"P": 956.0	"F": 1}
{"v": 1	"t": 1316384	"P": 951.75	"F": 1}
{"v": 1	"t": 1316404	"P": 959.5	"F": 1}
{"v": 1	"t": 1316425	"P": 961.0	"F": 1}
{"v": 1	"t": 1316445	"P": 953.5	"F": 1}
{"v": 1	"t": 1316465	"P": 952.5	"F": 1}
{"v": 1	"t": 1316486	"P": 965.5	"F": 1}
{"v": 1	"t": 1316506	"P": 959.5	"F": 1}
{"v": 1	"t": 1316526	"P": 951.0	"F": 1}
{"v": 1	"t": 1316547	"P": 952.5	"F": 1}
{"v": 1	"t": 1316567	"P": 967.0	"F": 1}
{"v": 1	"t": 1316587	"P": 959.5	"F": 1}
{"v": 1	"t": 1316608	"P": 951.0	"F": 1}
{"v": 1	"t": 1316628	"P": 954.5	"F": 1}
{"v": 1	"t": 1316648	"P": 965.5	"F": 1}
{"v": 1	"t": 1316669	"P": 956.5	"F": 1}
{"v": 1	"t": 1316689	"P": 949.75	"F": 1}
{"v": 1	"t": 1316709	"P": 959.25	"F": 1}
{"v": 1	"t": 1316730	"P": 965.25	"F": 1}
{"v": 1	"t": 1316750	"P": 955.0	"F": 1}
{"v": 1	"t": 1316770	"P": 951.0	"F": 1}
{"v": 1	"t": 1316791	"P": 960.75	"F": 1}
{"v": 1	"t": 1316811	"P": 965.5	"F": 1}
{"v": 1	"t": 1316831	"P": 954.25	"F": 1}
{"v": 1	"t": 1316852	"P": 950.0	"F": 1}
{"v": 1	"t": 1316872	"P": 963.25	"F": 1}
{"v": 1	"t": 1316892	"P": 963.5	"F": 1	"C": 47.295	"D": 3278	"sn": 54091930088003	"file": "/data/device_log/data0000.out"	"CO2": 1079.2003173828125	"Tp": 25.39788055419922	"H": 12.164876937866211}
{"v": 1	"t": 1316913	"P": 964.25	"F": 1}
{"v": 1	"t": 1316934	"P": 956.0	"F": 1}
{"v": 1	"t": 1316954	"P": 951.0	"F": 1}
{"v": 1	"t": 1316974	"P": 967.0	"F": 1}
{"v": 1	"t": 1316995	"P": 958.25	"F": 1}
{"v": 1	"t": 1317015	"P": 951.25	"F": 1}
{"v": 1	"t": 1317036	"P": 955.5	"F": 1}
{"v": 1	"t": 1317056	"P": 963.5	"F": 1}
{"v": 1	"t": 1317076	"P": 954.5	"F": 1}
{"v": 1	"t": 1317097	"P": 951.75	"F": 1}
{"v": 1	"t": 1317117	"P": 965.0	"F": 1}
{"v": 1	"t": 1317137	"P": 959.5	"F": 1}
{"v": 1	"t": 1317158	"P": 952.5	"F": 1}
{"v": 1	"t": 1317178	"P": 955.25	"F": 1}
{"v": 1	"t": 1317198	"P": 967.75	"F": 1}
{"v": 1	"t": 1317219	"P": 957.5	"F": 1}
{"v": 1	"t": 1317239	"P": 949.5	"F": 1}
{"v": 1	"t": 1317259	"P": 958.0	"F": 1}
{"v": 1	"t": 1317280	"P": 964.75	"F": 1}
{"v": 1	"t": 1317300	"P": 957.25	"F": 1}
{"v": 1	"t": 1317320	"P": 949.75	"F": 1}
{"v": 1	"t": 1317341	"P": 961.5	"F": 1}
{"v": 1	"t": 1317361	"P": 963.0	"F": 1}
{"v": 1	"t": 1317381	"P": 957.0	"F": 1}
{"v": 1	"t": 1317402	"P": 950.75	"F": 1}
{"v": 1	"t": 1317422	"P": 963.5	"F": 1}
{"v": 1	"t": 1317442	"P": 966.75	"F": 1}
{"v": 1	"t": 1317463	"P": 958.25	"F": 1}
{"v": 1	"t": 1317483	"P": 954.0	"F": 1}
{"v": 1	"t": 1317503	"P": 967.75	"F": 1}
{"v": 1	"t": 1317523	"P": 965.0	"F": 1}
{"v": 1	"t": 1317544	"P": 956.0	"F": 1}
{"v": 1	"t": 1317564	"P": 953.75	"F": 1}
{"v": 1	"t": 1317584	"P": 966.5	"F": 1}
{"v": 1	"t": 1317605	"P": 961.75	"F": 1}
{"v": 1	"t": 1317625	"P": 955.0	"F": 1}
{"v": 1	"t": 1317645	"P": 956.5	"F": 1}
{"v": 1	"t": 1317666	"P": 968.75	"F": 1}
{"v": 1	"t": 1317686	"P": 961.0	"F": 1}
{"v": 1	"t": 1317706	"P": 954.0	"F": 1}
{"v": 1	"t": 1317727	"P": 958.25	"F": 1}
{"v": 1	"t": 1317747	"P": 967.5	"F": 1}
{"v": 1	"t": 1317767	"P": 961.0	"F": 1}
{"v": 1	"t": 1317788	"P": 951.0	"F": 1}
{"v": 1	"t": 1317808	"P": 961.5	"F": 1}
{"v": 1	"t": 1317828	"P": 962.25	"F": 1}
{"v": 1	"t": 1317849	"P": 954.0	"F": 1}
{"v": 1	"t": 1317869	"P": 949.5	"F": 1}
{"v": 1	"t": 1317889	"P": 964.25	"F": 1}
{"v": 1	"t": 1317910	"P": 960.75	"F": 1	"C": 47.29	"D": 3278	"sn": 54091930088003	"file": "/data/device_log/data0000.out"}
{"v": 1	"t": 1317930	"P": 951.5	"F": 1}
{"v": 1	"t": 1317951	"P": 958.25	"F": 1}
{"v": 1	"t": 1317971	"P": 962.0	"F": 1}
{"v": 1	"t": 1317991	"P": 953.25	"F": 1}
{"v": 1	"t": 1318012	"P": 951.25	"F": 1}
{"v": 1	"t": 1318032	"P": 966.0	"F": 1}
{"v": 1	"t": 1318052	"P": 958.5	"F": 1}
{"v": 1	"t": 1318073	"P": 953.0	"F": 1}
{"v": 1	"t": 1318093	"P": 952.75	"F": 1}
{"v": 1	"t": 1318113	"P": 965.25	"F": 1}
{"v": 1	"t": 1318134	"P": 958.75	"F": 1}
{"v": 1	"t": 1318154	"P": 950.75	"F": 1}
{"v": 1	"t": 1318174	"P": 953.75	"F": 1}
{"v": 1	"t": 1318195	"P": 966.5	"F": 1}
{"v": 1	"t": 1318215	"P": 959.25	"F": 1}
{"v": 1	"t": 1318235	"P": 950.5	"F": 1}
{"v": 1	"t": 1318255	"P": 955.25	"F": 1}
{"v": 1	"t": 1318276	"P": 964.75	"F": 1}
{"v": 1	"t": 1318296	"P": 956.75	"F": 1}
{"v": 1	"t": 1318316	"P": 950.5	"F": 1}
{"v": 1	"t": 1318337	"P": 959.0	"F": 1}
{"v": 1	"t": 1318357	"P": 963.0	"F": 1}
{"v": 1	"t": 1318378	"P": 953.25	"F": 1}
{"v": 1	"t": 1318398	"P": 951.5	"F": 1}
{"v": 1	"t": 1318418	"P": 964.25	"F": 1}
{"v": 1	"t": 1318439	"P": 961.25	"F": 1}
{"v": 1	"t": 1318459	"P": 951.25	"F": 1}
{"v": 1	"t": 1318479	"P": 952.25	"F": 1}
{"v": 1	"t": 1318500	"P": 965.0	"F": 1}
{"v": 1	"t": 1318520	"P": 958.75	"F": 1}
{"v": 1	"t": 1318540	"P": 949.25	"F": 1}
{"v": 1	"t": 1318560	"P": 954.0	"F": 1}
{"v": 1	"t": 1318581	"P": 966.5	"F": 1}
{"v": 1	"t": 1318601	"P": 957.25	"F": 1}
{"v": 1	"t": 1318621	"P": 950.25	"F": 1}
{"v": 1	"t": 1318642	"P": 956.0	"F": 1}
{"v": 1	"t": 1318662	"P": 964.75	"F": 1}
{"v": 1	"t": 1318682	"P": 956.75	"F": 1}
{"v": 1	"t": 1318703	"P": 947.25	"F": 1}
{"v": 1	"t": 1318723	"P": 959.25	"F": 1}
{"v": 1	"t": 1318743	"P": 963.5	"F": 1}
{"v": 1	"t": 1318764	"P": 957.25	"F": 1}
{"v": 1	"t": 1318784	"P": 950.75	"F": 1}
{"v": 1	"t": 1318804	"P": 961.0	"F": 1}
{"v": 1	"t": 1318825	"P": 964.25	"F": 1}
{"v": 1	"t": 1318845	"P": 955.0	"F": 1}
{"v": 1	"t": 1318865	"P": 951.0	"F": 1}
{"v": 1	"t": 1318886	"P": 960.25	"F": 1}
{"v": 1	"t": 1318906	"P": 961.75	"F": 1}
{"v": 1	"t": 1318926	"P": 954.25	"F": 1	"C": 47.255	"D": 3278	"sn": 54091930088003	"file": "/data/device_log/data0000.out"	"CO2": 1079.1865234375	"Tp": 25.424583435058594	"H": 12.16500186920166}
{"v": 1	"t": 1318947	"P": 963.0	"F": 1}
{"v": 1	"t": 1318968	"P": 952.25	"F": 1}
{"v": 1	"t": 1318988	"P": 958.25	"F": 1}
{"v": 1	"t": 1319008	"P": 961.75	"F": 1}
{"v": 1	"t": 1319029	"P": 955.75	"F": 1}
{"v": 1	"t": 1319049	"P": 950.75	"F": 1}
{"v": 1	"t": 1319069	"P": 962.5	"F": 1}
{"v": 1	"t": 1319090	"P": 958.75	"F": 1}
{"v": 1	"t": 1319110	"P": 949.75	"F": 1}
{"v": 1	"t": 1319131	"P": 958.25	"F": 1}
{"v": 1	"t": 1319151	"P": 962.25	"F": 1}
{"v": 1	"t": 1319171	"P": 955.0	"F": 1}
{"v": 1	"t": 1319192	"P": 950.5	"F": 1}
{"v": 1	"t": 1319212	"P": 965.75	"F": 1}
{"v": 1	"t": 1319232	"P": 957.75	"F": 1}
{"v": 1	"t": 1319253	"P": 950.0	"F": 1}
{"v": 1	"t": 1319273	"P": 963.25	"F": 1}
{"v": 1	"t": 1319294	"P": 958.0	"F": 1}
{"v": 1	"t": 1319314	"P": 948.5	"F": 1}
{"v": 1	"t": 1319334	"P": 957.25	"F": 1}
{"v": 1	"t": 1319355	"P": 965.75	"F": 1}
{"v": 1	"t": 1319375	"P": 957.25	"F": 1}
{"v": 1	"t": 1319395	"P": 951.25	"F": 1}
{"v": 1	"t": 1319416	"P": 964.5	"F": 1}
{"v": 1	"t": 1319436	"P": 961.25	"F": 1}
{"v": 1	"t": 1319456	"P": 952.25	"F": 1}
{"v": 1	"t": 1319477	"P": 957.25	"F": 1}
{"v": 1	"t": 1319497	"P": 967.25	"F": 1}
{"v": 1	"t": 1319517	"P": 958.5	"F": 1}
{"v": 1	"t": 1319538	"P": 952.25	"F": 1}
{"v": 1	"t": 1319558	"P": 962.25	"F": 1}
{"v": 1	"t": 1319578	"P": 963.0	"F": 1}
{"v": 1	"t": 1319599	"P": 955.5	"F": 1}
{"v": 1	"t": 1319619	"P": 953.25	"F": 1}
{"v": 1	"t": 1319639	"P": 964.75	"F": 1}
{"v": 1	"t": 1319660	"P": 960.0	"F": 1}
{"v": 1	"t": 1319680	"P": 955.25	"F": 1}
{"v": 1	"t": 1319700	"P": 957.75	"F": 1}
{"v": 1	"t": 1319721	"P": 966.0	"F": 1}
{"v": 1	"t": 1319741	"P": 956.5	"F": 1}
{"v": 1	"t": 1319762	"P": 950.5	"F": 1}
{"v": 1	"t": 1319782	"P": 961.5	"F": 1}
{"v": 1	"t": 1319802	"P": 962.0	"F": 1}
{"v": 1	"t": 1319823	"P": 954.5	"F": 1}
{"v": 1	"t": 1319843	"P": 950.25	"F": 1}
{"v": 1	"t": 1319863	"P": 963.0	"F": 1}
{"v": 1	"t": 1319883	"P": 963.0	"F": 1}
{"v": 1	"t": 1319904	"P": 953.75	"F": 1}
{"v": 1	"t": 1319924	"P": 950.0	"F": 1}
{"v": 1	"t": 1319944	"P": 963.25	"F": 1	"C": 47.265	"D": 3278	"sn": 54091930088003	"file": "/data/device_log/data0000.out"}
{"v": 1	"t": 1319965	"P": 957.0	"F": 1}
{"v": 1	"t": 1319985	"P": 949.25	"F": 1}
{"v": 1	"t": 1320006	"P": 961.5	"F": 1}
{"v": 1	"t": 1320026	"P": 959.25	"F": 1}
{"v": 1	"t": 1320046	"P": 951.75	"F": 1}
{"v": 1	"t": 1320067	"P": 950.5	"F": 1}
{"v": 1	"t": 1320087	"P": 964.5	"F": 1}
{"v": 1	"t": 1320107	"P": 960.0	"F": 1}
{"v": 1	"t": 1320128	"P": 953.75	"F": 1}
{"v": 1	"t": 1320148	"P": 953.0	"F": 1}
{"v": 1	"t": 1320168	"P": 965.0	"F": 1}
{"v": 1	"t": 1320189	"P": 958.0	"F": 1}
{"v": 1	"t": 1320209	"P": 948.75	"F": 1}
{"v": 1	"t": 1320229	"P": 957.25	"F": 1}
{"v": 1	"t": 1320250	"P": 965.25	"F": 1}
{"v": 1	"t": 1320270	"P": 956.5	"F": 1}
{"v": 1	"t": 1320290	"P": 951.75	"F": 1}
{"v": 1	"t": 1320311	"P": 961.25	"F": 1}
{"v": 1	"t": 1320331	"P": 961.5	"F": 1}
{"v": 1	"t": 1320351	"P": 953.25	"F": 1}
{"v": 1	"t": 1320372	"P": 952.75	"F": 1}
{"v": 1	"t": 1320392	"P": 965.5	"F": 1}
{"v": 1	"t": 1320412	"P": 957.5	"F": 1}
{"v": 1	"t": 1320433	"P": 951.0	"F": 1}
{"v": 1	"t": 1320453	"P": 956.75	"F": 1}
{"v": 1	"t": 1320473	"P": 965.5	"F": 1}
{"v": 1	"t": 1320494	"P": 956.5	"F": 1}
{"v": 1	"t": 1320514	"P": 947.5	"F": 1}
{"v": 1	"t": 1320534	"P": 960.0	"F": 1}
{"v": 1	"t": 1320555	"P": 963.5	"F": 1}
{"v": 1	"t": 1320575	"P": 954.75	"F": 1}
{"v": 1	"t": 1320595	"P": 949.25	"F": 1}
{"v": 1	"t": 1320616	"P": 961.5	"F": 1}
{"v": 1	"t": 1320636	"P": 962.5	"F": 1}
{"v": 1	"t": 1320656	"P": 953.25	"F": 1}
{"v": 1	"t": 1320677	"P": 951.0	"F": 1}
{"v": 1	"t": 1320697	"P": 964.0	"F": 1}
{"v": 1	"t": 1320717	"P": 957.25	"F": 1}
{"v": 1	"t": 1320738	"P": 951.5	"F": 1}
{"v": 1	"t": 1320758	"P": 952.0	"F": 1}
{"v": 1	"t": 1320778	"P": 965.0	"F": 1}
{"v": 1	"t": 1320799	"P": 959.25	"F": 1}
{"v": 1	"t": 1320819	"P": 951.5	"F": 1}
{"v": 1	"t": 1320839	"P": 956.5	"F": 1}
{"v": 1	"t": 1320860	"P": 965.25	"F": 1}
{"v": 1	"t": 1320880	"P": 954.0	"F": 1}
{"v": 1	"t": 1320900	"P": 951.0	"F": 1}
{"v": 1	"t": 1320921	"P": 965.75	"F": 1}
{"v": 1	"t": 1320941	"P": 959.75	"F": 1}
{"v": 1	"t": 1320961	"P": 952.5	"F": 1	"C": 47.24	"D": 3278	"sn": 54091930088003	"file": "/data/device_log/data0000.out"	"CO2": 1078.8096923828125	"Tp": 25.424583435058594	"H": 12.22330379486084}
{"v": 1	"t": 1320982	"P": 954.0	"F": 1}
{"v": 1	"t": 1321002	"P": 963.75	"F": 1}
{"v": 1	"t": 1321023	"P": 963.5	"F": 1}
{"v": 1	"t": 1321044	"P": 957.0	"F": 1}
{"v": 1	"t": 1321064	"P": 950.75	"F": 1}
{"v": 1	"t": 1321084	"P": 954.25	"F": 1}
{"v": 1	"t": 1321105	"P": 965.75	"F": 1}
{"v": 1	"t": 1321125	"P": 955.5	"F": 1}
{"v": 1	"t": 1321145	"P": 952.5	"F": 1}
{"v": 1	"t": 1321166	"P": 964.75	"F": 1}
{"v": 1	"t": 1321186	"P": 960.25	"F": 1}
{"v": 1	"t": 1321206	"P": 951.25	"F": 1}
{"v": 1	"t": 1321227	"P": 953.75	"F": 1}
{"v": 1	"t": 1321247	"P": 965.75	"F": 1}
{"v": 1	"t": 1321267	"P": 959.0	"F": 1}
{"v": 1	"t": 1321288	"P": 952.75	"F": 1}
{"v": 1	"t": 1321308	"P": 954.25	"F": 1}
{"v": 1	"t": 1321328	"P": 967.0	"F": 1}
{"v": 1	"t": 1321349	"P": 959.75	"F": 1}
{"v": 1	"t": 1321369	"P": 955.0	"F": 1}
{"v": 1	"t": 1321389	"P": 959.0	"F": 1}
{"v": 1	"t": 1321410	"P": 967.5	"F": 1}
{"v": 1	"t": 1321430	"P": 961.5	"F": 1}
{"v": 1	"t": 1321450	"P": 950.25	"F": 1}
{"v": 1	"t": 1321471	"P": 965.0	"F": 1}
{"v": 1	"t": 1321491	"P": 965.5	"F": 1}
{"v": 1	"t": 1321511	"P": 957.75	"F": 1}
{"v": 1	"t": 1321532	"P": 954.25	"F": 1}
{"v": 1	"t": 1321552	"P": 963.75	"F": 1}
{"v": 1	"t": 1321572	"P": 964.0	"F": 1}
{"v": 1	"t": 1321593	"P": 956.5	"F": 1}
{"v": 1	"t": 1321613	"P": 953.75	"F": 1}
{"v": 1	"t": 1321633	"P": 964.75	"F": 1}
{"v": 1	"t": 1321653	"P": 963.0	"F": 1}
{"v": 1	"t": 1321674	"P": 954.0	"F": 1}
{"v": 1	"t": 1321694	"P": 950.0	"F": 1}
{"v": 1	"t": 1321714	"P": 965.5	"F": 1}
{"v": 1	"t": 1321735	"P": 958.75	"F": 1}
{"v": 1	"t": 1321755	"P": 948.25	"F": 1}
{"v": 1	"t": 1321776	"P": 954.25	"F": 1}
{"v": 1	"t": 1321796	"P": 963.5	"F": 1}
{"v": 1	"t": 1321816	"P": 954.0	"F": 1}
{"v": 1	"t": 1321837	"P": 949.0	"F": 1}
{"v": 1	"t": 1321857	"P": 961.25	"F": 1}
{"v": 1	"t": 1321877	"P": 960.0	"F": 1}
{"v": 1	"t": 1321898	"P": 953.5	"F": 1}
{"v": 1	"t": 1321918	"P": 950.25	"F": 1}
{"v": 1	"t": 1321938	"P": 963.0	"F": 1}
{"v": 1	"t": 1321958	"P": 960.75	"F": 1}
{"v": 1	"t": 1321979	"P": 954.25	"F": 1	"C": 47.22	"D": 3278	"sn": 54091930088003	"file": "/data/device_log/data0000.out"	"CO2": 1078.4739990234375	"Tp": 25.453956604003906	"H": 12.223190307617188}
{"v": 1	"t": 1322000	"P": 955.75	"F": 1}
{"v": 1	"t": 1322020	"P": 951.5	"F": 1}
{"v": 1	"t": 1322041	"P": 964.75	"F": 1}
{"v": 1	"t": 1322061	"P": 958.25	"F": 1}
{"v": 1	"t": 1322082	"P": 951.25	"F": 1}
{"v": 1	"t": 1322102	"P": 959.25	"F": 1}
{"v": 1	"t": 1322122	"P": 963.0	"F": 1}
{"v": 1	"t": 1322142	"P": 954.5	"F": 1}
{"v": 1	"t": 1322163	"P": 950.5	"F": 1}
{"v": 1	"t": 1322183	"P": 963.0	"F": 1}
{"v": 1	"t": 1322203	"P": 963.5	"F": 1}
{"v": 1	"t": 1322224	"P": 954.5	"F": 1}
{"v": 1	"t": 1322244	"P": 951.25	"F": 1}
{"v": 1	"t": 1322264	"P": 960.75	"F": 1}
{"v": 1	"t": 1322285	"P": 963.75	"F": 1}
{"v": 1	"t": 1322305	"P": 956.0	"F": 1}
{"v": 1	"t": 1322325	"P": 951.25	"F": 1}
{"v": 1	"t": 1322346	"P": 965.25	"F": 1}
{"v": 1	"t": 1322366	"P": 960.75	"F": 1}
{"v": 1	"t": 1322386	"P": 951.5	"F": 1}
{"v": 1	"t": 1322407	"P": 955.0	"F": 1}
{"v": 1	"t": 1322427	"P": 966.0	"F": 1}
{"v": 1	"t": 1322447	"P": 956.25	"F": 1}
{"v": 1	"t": 1322468	"P": 950.0	"F": 1}
{"v": 1	"t": 1322488	"P": 956.0	"F": 1}
{"v": 1	"t": 1322508	"P": 966.25	"F": 1}
{"v": 1	"t": 1322529	"P": 956.5	"F": 1}
{"v": 1	"t": 1322549	"P": 949.75	"F": 1}
{"v": 1	"t": 1322569	"P": 957.25	"F": 1}
{"v": 1	"t": 1322590	"P": 963.5	"F": 1}
{"v": 1	"t": 1322610	"P": 956.0	"F": 1}
{"v": 1	"t": 1322630	"P": 948.25	"F": 1}
{"v": 1	"t": 1322651	"P": 960.25	"F": 1}
{"v": 1	"t": 1322671	"P": 963.5	"F": 1}
{"v": 1	"t": 1322691	"P": 954.5	"F": 1}
{"v": 1	"t": 1322712	"P": 951.25	"F": 1}
{"v": 1	"t": 1322732	"P": 961.5	"F": 1}
{"v": 1	"t": 1322752	"P": 961.75	"F": 1}
{"v": 1	"t": 1322773	"P": 953.25	"F": 1}
{"v": 1	"t": 1322793	"P": 950.5	"F": 1}
{"v": 1	"t": 1322813	"P": 964.5	"F": 1}
{"v": 1	"t": 1322834	"P": 960.5	"F": 1}
{"v": 1	"t": 1322854	"P": 951.5	"F": 1}
{"v": 1	"t": 1322874	"P": 952.25	"F": 1}
{"v": 1	"t": 1322894	"P": 965.75	"F": 1}
{"v": 1	"t": 1322915	"P": 958.75	"F": 1}
{"v": 1	"t": 1322935	"P": 948.5	"F": 1}
{"v": 1	"t": 1322955	"P": 952.75	"F": 1}
{"v": 1	"t": 1322976	"P": 965.0	"F": 1}
{"v": 1	"t": 1322996	"P": 957.5	"F": 1	"C": 47.22	"D": 3278	"sn": 54091930088003	"file": "/data/device_log/data0000.out"}
{"v": 1	"t": 1323017	"P": 951.0	"F": 1}
{"v": 1	"t": 1323037	"P": 963.0	"F": 1}
{"v": 1	"t": 1323057	"P": 960.0	"F": 1}
{"v": 1	"t": 1323078	"P": 948.75	"F": 1}
{"v": 1	"t": 1323098	"P": 956.25	"F": 1}
{"v": 1	"t": 1323118	"P": 964.5	"F": 1}
{"v": 1	"t": 1323139	"P": 955.5	"F": 1}
{"v": 1	"t": 1323159	"P": 952.5	"F": 1}
{"v": 1	"t": 1323180	"P": 964.75	"F": 1}
{"v": 1	"t": 1323200	"P": 956.75	"F": 1}
{"v": 1	"t": 1323220	"P": 949.5	"F": 1}
{"v": 1	"t": 1323241	"P": 962.5	"F": 1}
{"v": 1	"t": 1323261	"P": 963.0	"F": 1}
{"v": 1	"t": 1323281	"P": 955.0	"F": 1}
{"v": 1	"t": 1323302	"P": 954.25	"F": 1}
{"v": 1	"t": 1323322	"P": 965.75	"F": 1}
{"v": 1	"t": 1323342	"P": 958.25	"F": 1}
{"v": 1	"t": 1323363	"P": 954.0	"F": 1}
{"v": 1	"t": 1323383	"P": 967.25	"F": 1}
{"v": 1	"t": 1323404	"P": 960.5	"F": 1}
{"v": 1	"t": 1323424	"P": 953.5	"F": 1}
{"v": 1	"t": 1323444	"P": 959.25	"F": 1}
{"v": 1	"t": 1323465	"P": 966.75	"F": 1}
{"v": 1	"t": 1323485	"P": 960.5	"F": 1}
{"v": 1	"t": 1323505	"P": 952.75	"F": 1}
{"v": 1	"t": 1323526	"P": 962.75	"F": 1}
{"v": 1	"t": 1323546	"P": 962.25	"F": 1}
{"v": 1	"t": 1323566	"P": 955.25	"F": 1}
{"v": 1	"t": 1323587	"P": 952.0	"F": 1}
{"v": 1	"t": 1323607	"P": 966.0	"F": 1}
{"v": 1	"t": 1323627	"P": 958.25	"F": 1}
{"v": 1	"t": 1323648	"P": 949.5	"F": 1}
{"v": 1	"t": 1323668	"P": 954.75	"F": 1}
{"v": 1	"t": 1323688	"P": 965.25	"F": 1}
{"v": 1	"t": 1323709	"P": 958.5	"F": 1}
{"v": 1	"t": 1323729	"P": 950.75	"F": 1}
{"v": 1	"t": 1323749	"P": 954.75	"F": 1}
{"v": 1	"t": 1323770	"P": 965.5	"F": 1}
{"v": 1	"t": 1323790	"P": 957.5	"F": 1}
{"v": 1	"t": 1323810	"P": 948.75	"F": 1}
{"v": 1	"t": 1323831	"P": 958.5	"F": 1}
{"v": 1	"t": 1323851	"P": 962.5	"F": 1}
{"v": 1	"t": 1323871	"P": 954.0	"F": 1}
{"v": 1	"t": 1323892	"P": 949.5	"F": 1}
{"v": 1	"t": 1323912	"P": 961.75	"F": 1}
{"v": 1	"t": 1323932	"P": 962.25	"F": 1}
{"v": 1	"t": 1323953	"P": 954.75	"F": 1}
{"v": 1	"t": 1323973	"P": 948.5	"F": 1}
{"v": 1	"t": 1323993	"P": 964.5	"F": 1}
{"v": 1	"t": 1324013	"P": 961.25	"F": 1	"C": 47.185	"D": 3278	"sn": 54091930088003	"file": "/data/device_log/data0000.out"	"CO2": 1078.2806396484375	"Tp": 25.44060516357422	"H": 12.251315116882324}
{"v": 1	"t": 1324035	"P": 964.0	"F": 1}
{"v": 1	"t": 1324055	"P": 956.75	"F": 1}
{"v": 1	"t": 1324075	"P": 952.0	"F": 1}
{"v": 1	"t": 1324096	"P": 963.75	"F": 1}
{"v": 1	"t": 1324116	"P": 960.5	"F": 1}
{"v": 1	"t": 1324136	"P": 949.75	"F": 1}
{"v": 1	"t": 1324157	"P": 953.0	"F": 1}
{"v": 1	"t": 1324177	"P": 965.75	"F": 1}
{"v": 1	"t": 1324197	"P": 958.5	"F": 1}
{"v": 1	"t": 1324218	"P": 949.0	"F": 1}
{"v": 1	"t": 1324238	"P": 956.75	"F": 1}
{"v": 1	"t": 1324258	"P": 964.0	"F": 1}
{"v": 1	"t": 1324279	"P": 954.0	"F": 1}
{"v": 1	"t": 1324299	"P": 948.0	"F": 1}
{"v": 1	"t": 1324319	"P": 961.75	"F": 1}
{"v": 1	"t": 1324340	"P": 961.75	"F": 1}
{"v": 1	"t": 1324360	"P": 951.75	"F": 1}
{"v": 1	"t": 1324380	"P": 951.5	"F": 1}
{"v": 1	"t": 1324401	"P": 964.5	"F": 1}
{"v": 1	"t": 1324421	"P": 957.75	"F": 1}
{"v": 1	"t": 1324441	"P": 950.0	"F": 1}
{"v": 1	"t": 1324462	"P": 953.5	"F": 1}
{"v": 1	"t": 1324482	"P": 965.25	"F": 1}
{"v": 1	"t": 1324502	"P": 959.25	"F": 1}
{"v": 1	"t": 1324523	"P": 949.5	"F": 1}
{"v": 1	"t": 1324543	"P": 956.75	"F": 1}
{"v": 1	"t": 1324563	"P": 965.0	"F": 1}
{"v": 1	"t": 1324584	"P": 956.75	"F": 1}
{"v": 1	"t": 1324604	"P": 949.5	"F": 1}
{"v": 1	"t": 1324624	"P": 959.5	"F": 1}
{"v": 1	"t": 1324645	"P": 964.75	"F": 1}
{"v": 1	"t": 1324665	"P": 955.5	"F": 1}
{"v": 1	"t": 1324685	"P": 949.75	"F": 1}
{"v": 1	"t": 1324706	"P": 961.75	"F": 1}
{"v": 1	"t": 1324726	"P": 962.75	"F": 1}
{"v": 1	"t": 1324746	"P": 954.0	"F": 1}
{"v": 1	"t": 1324767	"P": 950.0	"F": 1}
{"v": 1	"t": 1324787	"P": 964.0	"F": 1}
{"v": 1	"t": 1324807	"P": 961.75	"F": 1}
{"v": 1	"t": 1324828	"P": 956.25	"F": 1}
{"v": 1	"t": 1324848	"P": 950.0	"F": 1}
{"v": 1	"t": 1324868	"P": 962.5	"F": 1}
{"v": 1	"t": 1324888	"P": 960.75	"F": 1}
{"v": 1	"t": 1324909	"P": 952.5	"F": 1}
{"v": 1	"t": 1324929	"P": 952.0	"F": 1}
{"v": 1	"t": 1324950	"P": 965.0	"F": 1}
{"v": 1	"t": 1324970	"P": 958.5	"F": 1}
{"v": 1	"t": 1324990	"P": 949.25	"F": 1}
{"v": 1	"t": 1325011	"P": 959.0	"F": 1}
{"v": 1	"t": 1325031	"P": 963.75	"F": 1	"C": 47.195	"D": 3278	"sn": 54091930088003	"file": "/data/device_log/data0000.out"}
{"v": 1	"t": 1325051	"P": 952.5	"F": 1}
{"v": 1	"t": 1325072	"P": 953.75	"F": 1}
{"v": 1	"t": 1325092	"P": 964.75	"F": 1}
{"v": 1	"t": 1325112	"P": 954.75	"F": 1}
{"v": 1	"t": 1325133	"P": 950.75	"F": 1}
{"v": 1	"t": 1325153	"P": 963.25	"F": 1}
{"v": 1	"t": 1325173	"P": 962.75	"F": 1}
{"v": 1	"t": 1325194	"P": 953.5	"F": 1}
{"v": 1	"t": 1325214	"P": 951.5	"F": 1}
{"v": 1	"t": 1325234	"P": 964.75	"F": 1}
{"v": 1	"t": 1325255	"P": 961.5	"F": 1}
{"v": 1	"t": 1325275	"P": 957.0	"F": 1}
{"v": 1	"t": 1325295	"P": 953.75	"F": 1}
{"v": 1	"t": 1325316	"P": 965.5	"F": 1}
{"v": 1	"t": 1325336	"P": 960.0	"F": 1}
{"v": 1	"t": 1325356	"P": 955.0	"F": 1}
{"v": 1	"t": 1325377	"P": 955.25	"F": 1}
{"v": 1	"t": 1325397	"P": 966.75	"F": 1}
{"v": 1	"t": 1325417	"P": 961.75	"F": 1}
{"v": 1	"t": 1325438	"P": 955.0	"F": 1}
{"v": 1	"t": 1325458	"P": 957.25	"F": 1}
{"v": 1	"t": 1325478	"P": 966.75	"F": 1}
{"v": 1	"t": 1325499	"P": 958.5	"F": 1}
{"v": 1	"t": 1325519	"P": 953.0	"F": 1}
{"v": 1	"t": 1325539	"P": 956.0	"F": 1}
{"v": 1	"t": 1325560	"P": 967.0	"F": 1}
{"v": 1	"t": 1325580	"P": 957.5	"F": 1}
{"v": 1	"t": 1325600	"P": 951.25	"F": 1}
{"v": 1	"t": 1325621	"P": 957.25	"F": 1}
{"v": 1	"t": 1325641	"P": 962.25	"F": 1}
{"v": 1	"t": 1325661	"P": 954.5	"F": 1}
{"v": 1	"t": 1325682	"P": 949.75	"F": 1}
{"v": 1	"t": 1325702	"P": 966.5	"F": 1}
{"v": 1	"t": 1325722	"P": 959.75	"F": 1}
{"v": 1	"t": 1325743	"P": 950.75	"F": 1}
{"v": 1	"t": 1325763	"P": 954.0	"F": 1}
{"v": 1	"t": 1325783	"P": 952.25	"F": 1}
{"v": 1	"t": 1325804	"P": 956.75	"F": 1}
{"v": 1	"t": 1325824	"P": 951.75	"F": 1}
{"v": 1	"t": 1325844	"P": 961.25	"F": 1}
{"v": 1	"t": 1325865	"P": 961.0	"F": 1}
{"v": 1	"t": 1325885	"P": 950.25	"F": 1}
{"v": 1	"t": 1325906	"P": 954.5	"F": 1}
{"v": 1	"t": 1325926	"P": 964.75	"F": 1}
{"v": 1	"t": 1325946	"P": 954.75	"F": 1}
{"v": 1	"t": 1325967	"P": 950.5	"F": 1}
{"v": 1	"t": 1325987	"P": 962.75	"F": 1}
{"v": 1	"t": 1326007	"P": 957.5	"F": 1}
{"v": 1	"t": 1326028	"P": 950.0	"F": 1}
{"v": 1	"t": 1326048	"P": 958.75	"F": 1	"C": 47.19	"D": 3278	"sn": 54091930088003	"file": "/data/device_log/data0000.out"	"CO2": 1078.2900390625	"Tp": 25.424583435058594	"H": 12.251368522644043}
{"v": 1	"t": 1326069	"P": 952.75	"F": 1}
{"v": 1	"t": 1326090	"P": 968.75	"F": 1}
{"v": 1	"t": 1326110	"P": 953.0	"F": 1}
{"v": 1	"t": 1326130	"P": 950.75	"F": 1}
{"v": 1	"t": 1326151	"P": 964.25	"F": 1}
{"v": 1	"t": 1326171	"P": 956.25	"F": 1}
{"v": 1	"t": 1326192	"P": 950.0	"F": 1}
{"v": 1	"t": 1326212	"P": 962.25	"F": 1}
{"v": 1	"t": 1326232	"P": 960.0	"F": 1}
{"v": 1	"t": 1326253	"P": 953.5	"F": 1}
{"v": 1	"t": 1326273	"P": 952.75	"F": 1}
{"v": 1	"t": 1326293	"P": 964.25	"F": 1}
{"v": 1	"t": 1326314	"P": 956.0	"F": 1}
{"v": 1	"t": 1326334	"P": 952.75	"F": 1}
{"v": 1	"t": 1326355	"P": 963.5	"F": 1}
{"v": 1	"t": 1326375	"P": 954.5	"F": 1}
{"v": 1	"t": 1326395	"P": 951.5	"F": 1}
{"v": 1	"t": 1326416	"P": 965.25	"F": 1}
{"v": 1	"t": 1326436	"P": 961.0	"F": 1}
{"v": 1	"t": 1326456	"P": 955.25	"F": 1}
{"v": 1	"t": 1326477	"P": 950.0	"F": 1}
{"v": 1	"t": 1326497	"P": 962.25	"F": 1}
{"v": 1	"t": 1326517	"P": 962.0	"F": 1}
{"v": 1	"t": 1326537	"P": 954.75	"F": 1}
{"v": 1	"t": 1326558	"P": 949.5	"F": 1}
{"v": 1	"t": 1326578	"P": 960.5	"F": 1}
{"v": 1	"t": 1326598	"P": 964.75	"F": 1}
{"v": 1	"t": 1326619	"P": 953.25	"F": 1}
{"v": 1	"t": 1326639	"P": 948.75	"F": 1}
{"v": 1	"t": 1326659	"P": 959.25	"F": 1}
{"v": 1	"t": 1326680	"P": 965.0	"F": 1}
{"v": 1	"t": 1326700	"P": 954.0	"F": 1}
{"v": 1	"t": 1326720	"P": 948.5	"F": 1}
{"v": 1	"t": 1326741	"P": 960.5	"F": 1}
{"v": 1	"t": 1326761	"P": 963.75	"F": 1}
{"v": 1	"t": 1326781	"P": 954.25	"F": 1}
{"v": 1	"t": 1326802	"P": 949.5	"F": 1}
{"v": 1	"t": 1326822	"P": 960.5	"F": 1}
{"v": 1	"t": 1326842	"P": 964.0	"F": 1}
{"v": 1	"t": 1326863	"P": 953.5	"F": 1}
{"v": 1	"t": 1326883	"P": 956.75	"F": 1}
{"v": 1	"t": 1326904	"P": 960.75	"F": 1}
{"v": 1	"t": 1326924	"P": 952.0	"F": 1}
{"v": 1	"t": 1326945	"P": 962.0	"F": 1}
{"v": 1	"t": 1326965	"P": 956.5	"F": 1}
{"v": 1	"t": 1326986	"P": 955.75	"F": 1}
{"v": 1	"t": 1327006	"P": 962.0	"F": 1}
{"v": 1	"t": 1327027	"P": 949.75	"F": 1}
{"v": 1	"t": 1327047	"P": 961.0	"F": 1}
{"v": 1	"t": 1327067	"P": 956.75	"F": 1	"C": 47.19	"D": 3278	"sn": 54091930088003	"file": "/data/device_log/data0000.out"}
{"v": 1	"t": 1327088	"P": 950.25	"F": 1}
{"v": 1	"t": 1327108	"P": 964.25	"F": 1}
{"v": 1	"t": 1327129	"P": 958.25	"F": 1}
{"v": 1	"t": 1327149	"P": 950.5	"F": 1}
{"v": 1	"t": 1327169	"P": 957.0	"F": 1}
{"v": 1	"t": 1327190	"P": 967.25	"F": 1}
{"v": 1	"t": 1327210	"P": 960.5	"F": 1}
{"v": 1	"t": 1327231	"P": 956.5	"F": 1}
{"v": 1	"t": 1327250	"P": 954.0	"F": 1}
{"v": 1	"t": 1327271	"P": 965.75	"F": 0}
{"v": 1	"t": 1327291	"P": 964.25	"F": 1}
{"v": 1	"t": 1327311	"P": 955.25	"F": 1}
{"v": 1	"t": 1327332	"P": 952.0	"F": 1}
{"v": 1	"t": 1327352	"P": 963.75	"F": 1}
{"v": 1	"t": 1327372	"P": 963.25	"F": 1}
{"v": 1	"t": 1327392	"P": 956.0	"F": 1}
{"v": 1	"t": 1327413	"P": 950.75	"F": 1}
{"v": 1	"t": 1327433	"P": 961.75	"F": 1}
{"v": 1	"t": 1327453	"P": 963.75	"F": 1}
{"v": 1	"t": 1327474	"P": 955.5	"F": 1}
{"v": 1	"t": 1327494	"P": 951.75	"F": 1}
{"v": 1	"t": 1327514	"P": 962.25	"F": 1}
{"v": 1	"t": 1327535	"P": 962.0	"F": 1}
{"v": 1	"t": 1327555	"P": 953.5	"F": 1}
{"v": 1	"t": 1327575	"P": 951.25	"F": 1}
{"v": 1	"t": 1327596	"P": 961.75	"F": 1}
{"v": 1	"t": 1327616	"P": 954.75	"F": 1}
{"v": 1	"t": 1327637	"P": 953.25	"F": 1}
{"v": 1	"t": 1327657	"P": 965.25	"F": 1}
{"v": 1	"t": 1327677	"P": 957.5	"F": 1}
{"v": 1	"t": 1327698	"P": 950.0	"F": 1}
{"v": 1	"t": 1327718	"P": 953.0	"F": 1}
{"v": 1	"t": 1327738	"P": 965.75	"F": 1}
{"v": 1	"t": 1327759	"P": 957.75	"F": 1}
{"v": 1	"t": 1327779	"P": 951.0	"F": 1}
{"v": 1	"t": 1327799	"P": 953.25	"F": 1}
{"v": 1	"t": 1327820	"P": 964.75	"F": 1}
{"v": 1	"t": 1327840	"P": 957.75	"F": 1}
{"v": 1	"t": 1327860	"P": 952.25	"F": 1}
{"v": 1	"t": 1327880	"P": 955.0	"F": 1}
{"v": 1	"t": 1327901	"P": 966.5	"F": 1}
{"v": 1	"t": 1327921	"P": 956.0	"F": 1}
{"v": 1	"t": 1327941	"P": 950.5	"F": 1}
{"v": 1	"t": 1327962	"P": 955.5	"F": 1}
{"v": 1	"t": 1327982	"P": 966.25	"F": 1}
{"v": 1	"t": 1328002	"P": 957.0	"F": 1}
{"v": 1	"t": 1328023	"P": 950.25	"F": 1}
{"v": 1	"t": 1328043	"P": 953.75	"F": 1}
{"v": 1	"t": 1328063	"P": 964.5	"F": 1}
{"v": 1	"t": 1328084	"P": 957.0	"F": 1	"C": 47.165	"D": 3278	"sn": 54091930088003	"file": "/data/device_log/data0000.out"	"CO2": 1078.378173828125	"Tp": 25.44060516357422	"H": 12.325223922729492}
{"v": 1	"t": 1328105	"P": 963.5	"F": 1}
{"v": 1	"t": 1328125	"P": 952.0	"F": 1}
{"v": 1	"t": 1328146	"P": 963.0	"F": 1}
{"v": 1	"t": 1328166	"P": 957.5	"F": 1}
{"v": 1	"t": 1328187	"P": 948.5	"F": 1}
{"v": 1	"t": 1328207	"P": 962.25	"F": 1}
{"v": 1	"t": 1328227	"P": 958.75	"F": 1}
{"v": 1	"t": 1328248	"P": 950.5	"F": 1}
{"v": 1	"t": 1328268	"P": 949.5	"F": 1}
{"v": 1	"t": 1328288	"P": 960.25	"F": 1}
{"v": 1	"t": 1328308	"P": 961.0	"F": 1}
{"v": 1	"t": 1328329	"P": 953.75	"F": 1}
{"v": 1	"t": 1328349	"P": 950.0	"F": 1}
{"v": 1	"t": 1328369	"P": 962.0	"F": 1}
{"v": 1	"t": 1328390	"P": 962.5	"F": 1}
{"v": 1	"t": 1328410	"P": 955.0	"F": 1}
{"v": 1	"t": 1328430	"P": 951.5	"F": 1}
{"v": 1	"t": 1328451	"P": 964.0	"F": 1}
{"v": 1	"t": 1328471	"P": 961.5	"F": 1}
{"v": 1	"t": 1328491	"P": 954.75	"F": 1}
{"v": 1	"t": 1328512	"P": 949.75	"F": 1}
{"v": 1	"t": 1328532	"P": 963.5	"F": 1}
{"v": 1	"t": 1328552	"P": 963.75	"F": 1}
{"v": 1	"t": 1328572	"P": 953.0	"F": 1}
{"v": 1	"t": 1328593	"P": 949.25	"F": 1}
{"v": 1	"t": 1328613	"P": 962.0	"F": 1}
{"v": 1	"t": 1328633	"P": 964.5	"F": 1}
{"v": 1	"t": 1328654	"P": 957.0	"F": 1}
{"v": 1	"t": 1328674	"P": 949.25	"F": 1}
{"v": 1	"t": 1328695	"P": 964.5	"F": 0}
{"v": 1	"t": 1328715	"P": 958.25	"F": 1}
{"v": 1	"t": 1328735	"P": 949.25	"F": 1}
{"v": 1	"t": 1328756	"P": 962.75	"F": 1}
{"v": 1	"t": 1328776	"P": 959.5	"F": 1}
{"v": 1	"t": 1328796	"P": 953.5	"F": 1}
{"v": 1	"t": 1328817	"P": 961.0	"F": 1}
{"v": 1	"t": 1328837	"P": 961.75	"F": 1}
{"v": 1	"t": 1328858	"P": 951.75	"F": 1}
{"v": 1	"t": 1328878	"P": 953.75	"F": 1}
{"v": 1	"t": 1328898	"P": 965.5	"F": 1}
{"v": 1	"t": 1328919	"P": 955.75	"F": 1}
{"v": 1	"t": 1328939	"P": 949.0	"F": 1}
{"v": 1	"t": 1328959	"P": 962.5	"F": 1}
{"v": 1	"t": 1328980	"P": 960.75	"F": 1}
{"v": 1	"t": 1329000	"P": 952.75	"F": 1}
{"v": 1	"t": 1329020	"P": 954.25	"F": 1}
{"v": 1	"t": 1329041	"P": 965.5	"F": 1}
{"v": 1	"t": 1329061	"P": 956.0	"F": 1}
{"v": 1	"t": 1329082	"P": 948.5	"F": 1}
{"v": 1	"t": 1329102	"P": 965.75	"F": 1	"C": 47.13	"D": 3278	"sn": 54091930088003	"file": "/data/device_log/data0000.out"}
{"v": 1	"t": 1329122	"P": 960.5	"F": 1}
{"v": 1	"t": 1329143	"P": 950.5	"F": 1}
{"v": 1	"t": 1329163	"P": 964.25	"F": 1}
{"v": 1	"t": 1329184	"P": 960.25	"F": 1}
{"v": 1	"t": 1329204	"P": 953.25	"F": 1}
{"v": 1	"t": 1329224	"P": 959.75	"F": 1}
{"v": 1	"t": 1329245	"P": 963.5	"F": 1}
{"v": 1	"t": 1329265	"P": 956.75	"F": 1}
{"v": 1	"t": 1329285	"P": 951.75	"F": 1}
{"v": 1	"t": 1329306	"P": 964.25	"F": 1}
{"v": 1	"t": 1329326	"P": 958.25	"F": 1}
{"v": 1	"t": 1329347	"P": 952.5	"F": 1}
{"v": 1	"t": 1329367	"P": 964.75	"F": 1}
{"v": 1	"t": 1329387	"P": 962.25	"F": 1}
{"v": 1	"t": 1329408	"P": 952.25	"F": 1}
{"v": 1	"t": 1329428	"P": 964.5	"F": 1}
{"v": 1	"t": 1329449	"P": 964.0	"F": 1}
{"v": 1	"t": 1329469	"P": 950.0	"F": 1}
{"v": 1	"t": 1329489	"P": 957.75	"F": 1}
{"v": 1	"t": 1329510	"P": 964.25	"F": 1}
{"v": 1	"t": 1329530	"P": 955.75	"F": 1}
{"v": 1	"t": 1329550	"P": 954.0	"F": 1}
{"v": 1	"t": 1329571	"P": 965.75	"F": 1}
{"v": 1	"t": 1329591	"P": 958.5	"F": 1}
{"v": 1	"t": 1329612	"P": 949.75	"F": 1}
{"v": 1	"t": 1329632	"P": 963.5	"F": 1}
{"v": 1	"t": 1329652	"P": 963.25	"F": 1}
{"v": 1	"t": 1329673	"P": 950.5	"F": 1}
{"v": 1	"t": 1329693	"P": 956.25	"F": 1}
{"v": 1	"t": 1329713	"P": 967.0	"F": 1}
{"v": 1	"t": 1329734	"P": 954.0	"F": 1}
{"v": 1	"t": 1329754	"P": 949.75	"F": 1}
{"v": 1	"t": 1329774	"P": 963.25	"F": 1}
{"v": 1	"t": 1329795	"P": 958.25	"F": 1}
{"v": 1	"t": 1329815	"P": 950.5	"F": 1}
{"v": 1	"t": 1329836	"P": 959.75	"F": 1}
{"v": 1	"t": 1329856	"P": 961.0	"F": 1}
{"v": 1	"t": 1329876	"P": 952.5	"F": 1}
{"v": 1	"t": 1329897	"P": 950.25	"F": 1}
{"v": 1	"t": 1329917	"P": 964.0	"F": 1}
{"v": 1	"t": 1329937	"P": 955.75	"F": 1}
{"v": 1	"t": 1329958	"P": 949.0	"F": 1}
{"v": 1	"t": 1329978	"P": 961.25	"F": 1}
{"v": 1	"t": 1329999	"P": 959.75	"F": 1}
{"v": 1	"t": 1330019	"P": 951.75	"F": 1}
{"v": 1	"t": 1330039	"P": 956.5	"F": 1}
{"v": 1	"t": 1330060	"P": 964.25	"F": 1}
{"v": 1	"t": 1330080	"P": 952.75	"F": 1}
{"v": 1	"t": 1330101	"P": 953.0	"F": 1}
{"v": 1	"t": 1330121	"P": 964.0	"F": 1	"C": 47.14	"D": 3278	"sn": 54091930088003	"file": "/data/device_log/data0000.out"	"CO2": 1078.57861328125	"Tp": 25.467308044433594	"H": 12.325348854064941}
{"v": 1	"t": 1330142	"P": 963.0	"F": 1}
{"v": 1	"t": 1330163	"P": 952.5	"F": 1}
{"v": 1	"t": 1330183	"P": 964.75	"F": 1}
{"v": 1	"t": 1330204	"P": 958.5	"F": 1}
{"v": 1	"t": 1330224	"P": 951.0	"F": 0}
{"v": 1	"t": 1330245	"P": 961.5	"F": 1}
{"v": 1	"t": 1330265	"P": 953.25	"F": 1}
{"v": 1	"t": 1330285	"P": 955.25	"F": 1}
{"v": 1	"t": 1330306	"P": 964.0	"F": 1}
{"v": 1	"t": 1330326	"P": 953.75	"F": 1}
{"v": 1	"t": 1330347	"P": 955.5	"F": 1}
{"v": 1	"t": 1330367	"P": 962.0	"F": 1}
{"v": 1	"t": 1330388	"P": 945.0	"F": 1}
{"v": 1	"t": 1330408	"P": 960.75	"F": 1}
{"v": 1	"t": 1330429	"P": 961.5	"F": 1}
{"v": 1	"t": 1330449	"P": 951.75	"F": 1}
{"v": 1	"t": 1330469	"P": 956.75	"F": 1}
{"v": 1	"t": 1330490	"P": 962.0	"F": 1}
{"v": 1	"t": 1330510	"P": 951.0	"F": 1}
{"v": 1	"t": 1330531	"P": 955.25	"F": 1}
{"v": 1	"t": 1330551	"P": 963.75	"F": 1}
{"v": 1	"t": 1330571	"P": 952.75	"F": 1}
{"v": 1	"t": 1330592	"P": 953.25	"F": 1}
{"v": 1	"t": 1330612	"P": 967.0	"F": 1}
{"v": 1	"t": 1330632	"P": 955.25	"F": 1}
{"v": 1	"t": 1330653	"P": 949.75	"F": 1}
{"v": 1	"t": 1330673	"P": 963.5	"F": 1}
{"v": 1	"t": 1330694	"P": 960.0	"F": 1}
{"v": 1	"t": 1330714	"P": 949.5	"F": 1}
{"v": 1	"t": 1330734	"P": 957.25	"F": 1}
{"v": 1	"t": 1330755	"P": 964.5	"F": 1}
{"v": 1	"t": 1330775	"P": 954.25	"F": 1}
{"v": 1	"t": 1330795	"P": 951.25	"F": 1}
{"v": 1	"t": 1330816	"P": 965.5	"F": 1}
{"v": 1	"t": 1330836	"P": 958.75	"F": 1}
{"v": 1	"t": 1330856	"P": 949.25	"F": 1}
{"v": 1	"t": 1330877	"P": 960.5	"F": 1}
{"v": 1	"t": 1330897	"P": 962.0	"F": 1}
{"v": 1	"t": 1330918	"P": 952.75	"F": 1}
{"v": 1	"t": 1330938	"P": 953.5	"F": 1}
{"v": 1	"t": 1330958	"P": 965.5	"F": 1}
{"v": 1	"t": 1330979	"P": 956.25	"F": 1}
{"v": 1	"t": 1330999	"P": 949.75	"F": 1}
{"v": 1	"t": 1331019	"P": 964.0	"F": 1}
{"v": 1	"t": 1331040	"P": 962.0	"F": 1}
{"v": 1	"t": 1331060	"P": 952.0	"F": 1}
{"v": 1	"t": 1331081	"P": 961.25	"F": 1}
{"v": 1	"t": 1331101	"P": 962.5	"F": 1}
{"v": 1	"t": 1331121	"P": 953.5	"F": 0}
{"v": 1	"t": 1331142	"P": 960.25	"F": 1	"C": 47.13	"D": 3278	"sn": 54091930088003	"file": "/data/device_log/data0000.out"}
{"v": 1	"t": 1331162	"P": 964.5	"F": 1}
{"v": 1	"t": 1331183	"P": 953.5	"F": 1}
{"v": 1	"t": 1331203	"P": 964.5	"F": 1}
{"v": 1	"t": 1331224	"P": 961.5	"F": 1}
{"v": 1	"t": 1331244	"P": 954.5	"F": 1}
{"v": 1	"t": 1331264	"P": 960.25	"F": 1}
{"v": 1	"t": 1331285	"P": 966.25	"F": 1}
{"v": 1	"t": 1331305	"P": 959.5	"F": 1}
{"v": 1	"t": 1331325	"P": 953.25	"F": 1}
{"v": 1	"t": 1331346	"P": 968.25	"F": 1}
{"v": 1	"t": 1331366	"P": 959.75	"F": 1}
{"v": 1	"t": 1331386	"P": 952.0	"F": 1}
{"v": 1	"t": 1331407	"P": 961.0	"F": 1}
{"v": 1	"t": 1331427	"P": 960.75	"F": 1}
{"v": 1	"t": 1331448	"P": 953.0	"F": 1}
{"v": 1	"t": 1331468	"P": 954.0	"F": 1}
{"v": 1	"t": 1331488	"P": 964.5	"F": 1}
{"v": 1	"t": 1331509	"P": 955.5	"F": 1}
{"v": 1	"t": 1331529	"P": 948.75	"F": 1}
{"v": 1	"t": 1331549	"P": 964.25	"F": 1}
{"v": 1	"t": 1331570	"P": 959.0	"F": 1}
{"v": 1	"t": 1331590	"P": 952.25	"F": 1}
{"v": 1	"t": 1331611	"P": 958.0	"F": 1}
{"v": 1	"t": 1331631	"P": 963.25	"F": 1}
{"v": 1	"t": 1331651	"P": 956.25	"F": 1}
{"v": 1	"t": 1331672	"P": 953.75	"F": 1}
{"v": 1	"t": 1331692	"P": 965.25	"F": 1}
{"v": 1	"t": 1331712	"P": 959.25	"F": 1}
{"v": 1	"t": 1331733	"P": 951.25	"F": 1}
{"v": 1	"t": 1331753	"P": 965.5	"F": 1}
{"v": 1	"t": 1331774	"P": 957.5	"F": 1}
{"v": 1	"t": 1331794	"P": 952.0	"F": 1}
{"v": 1	"t": 1331815	"P": 964.5	"F": 1}
{"v": 1	"t": 1331835	"P": 959.75	"F": 1}
{"v": 1	"t": 1331855	"P": 950.0	"F": 1}
{"v": 1	"t": 1331876	"P": 961.75	"F": 1}
{"v": 1	"t": 1331896	"P": 963.5	"F": 1}
{"v": 1	"t": 1331916	"P": 953.25	"F": 1}
{"v": 1	"t": 1331937	"P": 954.75	"F": 1}
{"v": 1	"t": 1331957	"P": 965.5	"F": 1}
{"v": 1	"t": 1331977	"P": 956.75	"F": 1}
{"v": 1	"t": 1331998	"P": 949.25	"F": 1}
{"v": 1	"t": 1332018	"P": 963.25	"F": 1}
{"v": 1	"t": 1332039	"P": 959.5	"F": 1}
{"v": 1	"t": 1332059	"P": 949.75	"F": 1}
{"v": 1	"t": 1332079	"P": 954.75	"F": 1}
{"v": 1	"t": 1332100	"P": 964.0	"F": 1}
{"v": 1	"t": 1332120	"P": 952.75	"F": 1}
{"v": 1	"t": 1332140	"P": 953.0	"F": 1}
{"v": 1	"t": 1332161	"P": 964.75	"F": 1	"C": 47.11	"D": 3278	"sn": 54091930088003	"file": "/data/device_log/data0000.out"	"CO2": 1077.8704833984375	"Tp": 25.467308044433594	"H": 12.458531379699707}
{"v": 1	"t": 1332182	"P": 960.25	"F": 1}
{"v": 1	"t": 1332202	"P": 961.75	"F": 1}
{"v": 1	"t": 1332223	"P": 949.5	"F": 1}
{"v": 1	"t": 1332243	"P": 957.5	"F": 1}
{"v": 1	"t": 1332263	"P": 962.5	"F": 1}
{"v": 1	"t": 1332284	"P": 952.75	"F": 1}
{"v": 1	"t": 1332304	"P": 953.0	"F": 1}
{"v": 1	"t": 1332325	"P": 963.0	"F": 1}
{"v": 1	"t": 1332345	"P": 953.25	"F": 1}
{"v": 1	"t": 1332366	"P": 953.0	"F": 1}
{"v": 1	"t": 1332386	"P": 964.5	"F": 1}
{"v": 1	"t": 1332406	"P": 954.25	"F": 1}
{"v": 1	"t": 1332427	"P": 952.0	"F": 1}
{"v": 1	"t": 1332447	"P": 962.75	"F": 1}
{"v": 1	"t": 1332467	"P": 955.25	"F": 1}
{"v": 1	"t": 1332488	"P": 949.75	"F": 1}
{"v": 1	"t": 1332508	"P": 962.75	"F": 0}
{"v": 1	"t": 1332529	"P": 960.25	"F": 1}
{"v": 1	"t": 1332549	"P": 952.25	"F": 1}
{"v": 1	"t": 1332569	"P": 957.5	"F": 1}
{"v": 1	"t": 1332590	"P": 966.75	"F": 1}
{"v": 1	"t": 1332610	"P": 954.25	"F": 1}
{"v": 1	"t": 1332630	"P": 950.0	"F": 1}
{"v": 1	"t": 1332651	"P": 965.75	"F": 1}
{"v": 1	"t": 1332671	"P": 958.5	"F": 1}
{"v": 1	"t": 1332691	"P": 949.5	"F": 1}
{"v": 1	"t": 1332712	"P": 958.0	"F": 1}
{"v": 1	"t": 1332732	"P": 964.0	"F": 1}
{"v": 1	"t": 1332753	"P": 953.5	"F": 1}
{"v": 1	"t": 1332773	"P": 951.0	"F": 1}
{"v": 1	"t": 1332793	"P": 967.0	"F": 1}
{"v": 1	"t": 1332814	"P": 957.5	"F": 1}
{"v": 1	"t": 1332834	"P": 951.0	"F": 1}
{"v": 1	"t": 1332854	"P": 963.5	"F": 0}
{"v": 1	"t": 1332875	"P": 960.75	"F": 1}
{"v": 1	"t": 1332895	"P": 952.0	"F": 1}
{"v": 1	"t": 1332915	"P": 956.0	"F": 1}
{"v": 1	"t": 1332936	"P": 965.75	"F": 1}
{"v": 1	"t": 1332956	"P": 956.0	"F": 1}
{"v": 1	"t": 1332977	"P": 951.0	"F": 1}
{"v": 1	"t": 1332997	"P": 964.5	"F": 1}
{"v": 1	"t": 1333017	"P": 959.25	"F": 1}
{"v": 1	"t": 1333038	"P": 952.5	"F": 1}
{"v": 1	"t": 1333058	"P": 961.5	"F": 0}
{"v": 1	"t": 1333078	"P": 964.25	"F": 1}
{"v": 1	"t": 1333099	"P": 950.5	"F": 1}
{"v": 1	"t": 1333119	"P": 957.0	"F": 1}
{"v": 1	"t": 1333140	"P": 967.25	"F": 1}
{"v": 1	"t": 1333160	"P": 956.5	"F": 1}
{"v": 1	"t": 1333180	"P": 953.25	"F": 1	"C": 47.125	"D": 3278	"sn": 54091930088003	"file": "/data/device_log/data0000.out"}
{"v": 1	"t": 1333201	"P": 965.75	"F": 1}
{"v": 1	"t": 1333221	"P": 955.5	"F": 1}
{"v": 1	"t": 1333242	"P": 951.5	"F": 1}
{"v": 1	"t": 1333262	"P": 967.0	"F": 1}
{"v": 1	"t": 1333282	"P": 957.25	"F": 1}
{"v": 1	"t": 1333303	"P": 950.75	"F": 1}
{"v": 1	"t": 1333323	"P": 963.25	"F": 1}
{"v": 1	"t": 1333344	"P": 962.0	"F": 1}
{"v": 1	"t": 1333364	"P": 951.5	"F": 1}
{"v": 1	"t": 1333384	"P": 954.5	"F": 1}
{"v": 1	"t": 1333405	"P": 963.5	"F": 1}
{"v": 1	"t": 1333425	"P": 953.75	"F": 1}
{"v": 1	"t": 1333445	"P": 949.0	"F": 1}
{"v": 1	"t": 1333466	"P": 962.75	"F": 1}
{"v": 1	"t": 1333486	"P": 957.75	"F": 1}
{"v": 1	"t": 1333507	"P": 948.0	"F": 1}
{"v": 1	"t": 1333527	"P": 960.0	"F": 1}
{"v": 1	"t": 1333547	"P": 961.25	"F": 1}
{"v": 1	"t": 1333568	"P": 952.5	"F": 1}
{"v": 1	"t": 1333588	"P": 955.25	"F": 1}
{"v": 1	"t": 1333609	"P": 963.25	"F": 1}
{"v": 1	"t": 1333629	"P": 952.0	"F": 1}
{"v": 1	"t": 1333649	"P": 955.25	"F": 1}
{"v": 1	"t": 1333670	"P": 963.5	"F": 1}
{"v": 1	"t": 1333690	"P": 950.75	"F": 1}
{"v": 1	"t": 1333711	"P": 955.75	"F": 1}
{"v": 1	"t": 1333731	"P": 964.25	"F": 1}
{"v": 1	"t": 1333751	"P": 953.25	"F": 1}
{"v": 1	"t": 1333772	"P": 956.5	"F": 0}
{"v": 1	"t": 1333792	"P": 962.75	"F": 1}
{"v": 1	"t": 1333813	"P": 953.25	"F": 1}
{"v": 1	"t": 1333833	"P": 962.25	"F": 1}
{"v": 1	"t": 1333854	"P": 952.25	"F": 1}
{"v": 1	"t": 1333874	"P": 955.0	"F": 1}
{"v": 1	"t": 1333895	"P": 964.25	"F": 1}
{"v": 1	"t": 1333915	"P": 956.25	"F": 1}
{"v": 1	"t": 1333935	"P": 950.5	"F": 1}
{"v": 1	"t": 1333956	"P": 963.75	"F": 1}
{"v": 1	"t": 1333976	"P": 959.0	"F": 1}
{"v": 1	"t": 1333996	"P": 949.25	"F": 1}
{"v": 1	"t": 1334017	"P": 961.0	"F": 1}
{"v": 1	"t": 1334037	"P": 964.25	"F": 1}
{"v": 1	"t": 1334058	"P": 953.75	"F": 1}
{"v": 1	"t": 1334078	"P": 953.75	"F": 1}
{"v": 1	"t": 1334098	"P": 967.0	"F": 1}
{"v": 1	"t": 1334119	"P": 957.25	"F": 1}
{"v": 1	"t": 1334139	"P": 949.5	"F": 1}
{"v": 1	"t": 1334159	"P": 962.75	"F": 1}
{"v": 1	"t": 1334180	"P": 958.75	"F": 1}
{"v": 1	"t": 1334200	"P": 950.0	"F": 1	"C": 47.055	"D": 3278	"sn": 54091930088003	"file": "/data/device_log/data0000.out"	"CO2": 1077.9658203125	"Tp": 25.467308044433594	"H": 12.400181770324707}
{"v": 1	"t": 1334222	"P": 949.25	"F": 1}
{"v": 1	"t": 1334242	"P": 961.5	"F": 1}
{"v": 1	"t": 1334262	"P": 957.75	"F": 1}
{"v": 1	"t": 1334283	"P": 950.75	"F": 1}
{"v": 1	"t": 1334303	"P": 958.75	"F": 1}
{"v": 1	"t": 1334323	"P": 963.5	"F": 1}
{"v": 1	"t": 1334344	"P": 953.0	"F": 1}
{"v": 1	"t": 1334364	"P": 953.5	"F": 1}
{"v": 1	"t": 1334385	"P": 964.75	"F": 1}
{"v": 1	"t": 1334405	"P": 954.0	"F": 1}
{"v": 1	"t": 1334425	"P": 954.0	"F": 1}
{"v": 1	"t": 1334446	"P": 964.5	"F": 1}
{"v": 1	"t": 1334466	"P": 955.75	"F": 1}
{"v": 1	"t": 1334487	"P": 951.25	"F": 1}
{"v": 1	"t": 1334507	"P": 966.75	"F": 1}
{"v": 1	"t": 1334527	"P": 960.0	"F": 1}
{"v": 1	"t": 1334548	"P": 950.75	"F": 1}
{"v": 1	"t": 1334568	"P": 963.5	"F": 1}
{"v": 1	"t": 1334589	"P": 963.25	"F": 1}
{"v": 1	"t": 1334609	"P": 953.25	"F": 1}
{"v": 1	"t": 1334629	"P": 954.75	"F": 1}
{"v": 1	"t": 1334650	"P": 963.0	"F": 1}
{"v": 1	"t": 1334670	"P": 956.5	"F": 1}
{"v": 1	"t": 1334690	"P": 950.75	"F": 1}
{"v": 1	"t": 1334711	"P": 966.0	"F": 1}
{"v": 1	"t": 1334731	"P": 958.25	"F": 1}
{"v": 1	"t": 1334751	"P": 949.5	"F": 1}
{"v": 1	"t": 1334772	"P": 959.25	"F": 1}
{"v": 1	"t": 1334792	"P": 962.25	"F": 1}
{"v": 1	"t": 1334813	"P": 952.75	"F": 1}
{"v": 1	"t": 1334833	"P": 951.0	"F": 1}
{"v": 1	"t": 1334853	"P": 963.5	"F": 1}
{"v": 1	"t": 1334874	"P": 956.5	"F": 1}
{"v": 1	"t": 1334894	"P": 949.75	"F": 1}
{"v": 1	"t": 1334914	"P": 963.0	"F": 1}
{"v": 1	"t": 1334935	"P": 959.75	"F": 1}
{"v": 1	"t": 1334955	"P": 951.0	"F": 1}
{"v": 1	"t": 1334976	"P": 962.0	"F": 1}
{"v": 1	"t": 1334996	"P": 963.0	"F": 1}
{"v": 1	"t": 1335016	"P": 955.5	"F": 1}
{"v": 1	"t": 1335037	"P": 955.5	"F": 1}
{"v": 1	"t": 1335057	"P": 968.25	"F": 1}
{"v": 1	"t": 1335077	"P": 960.5	"F": 1}
{"v": 1	"t": 1335098	"P": 951.75	"F": 1}
{"v": 1	"t": 1335118	"P": 967.75	"F": 1}
{"v": 1	"t": 1335139	"P": 958.0	"F": 1}
{"v": 1	"t": 1335159	"P": 955.0	"F": 1}
{"v": 1	"t": 1335180	"P": 966.75	"F": 1}
{"v": 1	"t": 1335200	"P": 960.0	"F": 1}
{"v": 1	"t": 1335220	"P": 955.0	"F": 1	"C": 47.065	"D": 3278	"sn": 54091930088003	"file": "/data/device_log/data0000.out"}
{"v": 1	"t": 1335241	"P": 963.75	"F": 1}
{"v": 1	"t": 1335261	"P": 961.5	"F": 1}
{"v": 1	"t": 1335282	"P": 952.75	"F": 1}
{"v": 1	"t": 1335302	"P": 963.75	"F": 0}
{"v": 1	"t": 1335322	"P": 958.5	"F": 0}
{"v": 1	"t": 1335343	"P": 951.75	"F": 1}
{"v": 1	"t": 1335363	"P": 957.5	"F": 1}
{"v": 1	"t": 1335383	"P": 964.75	"F": 1}
{"v": 1	"t": 1335404	"P": 951.75	"F": 1}
{"v": 1	"t": 1335424	"P": 951.75	"F": 1}
{"v": 1	"t": 1335445	"P": 963.75	"F": 1}
{"v": 1	"t": 1335465	"P": 957.0	"F": 1}
{"v": 1	"t": 1335485	"P": 949.0	"F": 1}
{"v": 1	"t": 1335506	"P": 962.25	"F": 1}
{"v": 1	"t": 1335526	"P": 959.75	"F": 1}
{"v": 1	"t": 1335546	"P": 950.25	"F": 1}
{"v": 1	"t": 1335567	"P": 953.25	"F": 1}
{"v": 1	"t": 1335587	"P": 963.5	"F": 1}
{"v": 1	"t": 1335608	"P": 953.75	"F": 1}
{"v": 1	"t": 1335628	"P": 950.0	"F": 1}
{"v": 1	"t": 1335648	"P": 966.0	"F": 1}
{"v": 1	"t": 1335669	"P": 956.0	"F": 1}
{"v": 1	"t": 1335689	"P": 949.0	"F": 1}
{"v": 1	"t": 1335709	"P": 962.5	"F": 1}
{"v": 1	"t": 1335730	"P": 957.25	"F": 1}
{"v": 1	"t": 1335750	"P": 948.5	"F": 1}
{"v": 1	"t": 1335771	"P": 961.0	"F": 1}
{"v": 1	"t": 1335791	"P": 957.5	"F": 1}
{"v": 1	"t": 1335812	"P": 950.75	"F": 1}
{"v": 1	"t": 1335832	"P": 960.75	"F": 1}
{"v": 1	"t": 1335852	"P": 960.25	"F": 1}
{"v": 1	"t": 1335873	"P": 950.25	"F": 1}
{"v": 1	"t": 1335893	"P": 956.5	"F": 1}
{"v": 1	"t": 1335913	"P": 963.0	"F": 1}
{"v": 1	"t": 1335934	"P": 952.75	"F": 1}
{"v": 1	"t": 1335954	"P": 952.0	"F": 1}
{"v": 1	"t": 1335975	"P": 964.75	"F": 1}
{"v": 1	"t": 1335995	"P": 956.75	"F": 1}
{"v": 1	"t": 1336015	"P": 949.5	"F": 1}
{"v": 1	"t": 1336036	"P": 962.75	"F": 1}
{"v": 1	"t": 1336056	"P": 961.75	"F": 1}
{"v": 1	"t": 1336076	"P": 951.5	"F": 1}
{"v": 1	"t": 1336097	"P": 956.5	"F": 1}
{"v": 1	"t": 1336117	"P": 963.25	"F": 1}
{"v": 1	"t": 1336138	"P": 955.0	"F": 1}
{"v": 1	"t": 1336158	"P": 951.0	"F": 1}
{"v": 1	"t": 1336178	"P": 965.0	"F": 1}
{"v": 1	"t": 1336199	"P": 954.25	"F": 1}
{"v": 1	"t": 1336219	"P": 949.75	"F": 1}
{"v": 1	"t": 1336240	"P": 964.5	"F": 0	"C": 47.08	"D": 3278	"sn": 54091930088003	"file": "/data/device_log/data0000.out"	"CO2": 1077.7340087890625	"Tp": 25.467308044433594	"H": 12.45864486694336}
{"v": 1	"t": 1336261	"P": 959.75	"F": 1}
{"v": 1	"t": 1336281	"P": 959.25	"F": 1}
{"v": 1	"t": 1336302	"P": 950.25	"F": 1}
{"v": 1	"t": 1336322	"P": 960.5	"F": 1}
{"v": 1	"t": 1336342	"P": 958.5	"F": 1}
{"v": 1	"t": 1336363	"P": 948.25	"F": 1}
{"v": 1	"t": 1336383	"P": 962.5	"F": 1}
{"v": 1	"t": 1336404	"P": 959.25	"F": 1}
{"v": 1	"t": 1336424	"P": 949.75	"F": 1}
{"v": 1	"t": 1336444	"P": 960.0	"F": 1}
{"v": 1	"t": 1336465	"P": 961.0	"F": 1}
{"v": 1	"t": 1336485	"P": 951.0	"F": 1}
{"v": 1	"t": 1336506	"P": 956.25	"F": 1}
{"v": 1	"t": 1336526	"P": 964.0	"F": 1}
{"v": 1	"t": 1336546	"P": 951.75	"F": 1}
{"v": 1	"t": 1336567	"P": 949.5	"F": 1}
{"v": 1	"t": 1336587	"P": 964.0	"F": 1}
{"v": 1	"t": 1336607	"P": 957.5	"F": 1}
{"v": 1	"t": 1336628	"P": 950.25	"F": 1}
{"v": 1	"t": 1336648	"P": 962.25	"F": 1}
{"v": 1	"t": 1336668	"P": 962.5	"F": 1}
{"v": 1	"t": 1336689	"P": 952.5	"F": 1}
{"v": 1	"t": 1336709	"P": 953.25	"F": 1}
{"v": 1	"t": 1336730	"P": 964.25	"F": 1}
{"v": 1	"t": 1336750	"P": 957.5	"F": 1}
{"v": 1	"t": 1336770	"P": 950.75	"F": 1}
{"v": 1	"t": 1336791	"P": 962.0	"F": 1}
{"v": 1	"t": 1336811	"P": 959.5	"F": 1}
{"v": 1	"t": 1336831	"P": 950.75	"F": 1}
{"v": 1	"t": 1336852	"P": 961.5	"F": 1}
{"v": 1	"t": 1336872	"P": 965.25	"F": 1}
{"v": 1	"t": 1336893	"P": 954.25	"F": 1}
{"v": 1	"t": 1336913	"P": 956.5	"F": 1}
{"v": 1	"t": 1336933	"P": 968.5	"F": 1}
{"v": 1	"t": 1336954	"P": 958.0	"F": 1}
{"v": 1	"t": 1336974	"P": 953.75	"F": 1}
{"v": 1	"t": 1336995	"P": 964.0	"F": 1}
{"v": 1	"t": 1337015	"P": 956.25	"F": 1}
{"v": 1	"t": 1337035	"P": 952.25	"F": 1}
{"v": 1	"t": 1337056	"P": 965.5	"F": 1}
{"v": 1	"t": 1337076	"P": 958.5	"F": 1}
{"v": 1	"t": 1337097	"P": 952.5	"F": 1}
{"v": 1	"t": 1337117	"P": 963.25	"F": 1}
{"v": 1	"t": 1337138	"P": 956.5	"F": 1}
{"v": 1	"t": 1337158	"P": 953.0	"F": 1}
{"v": 1	"t": 1337178	"P": 965.25	"F": 1}
{"v": 1	"t": 1337199	"P": 955.75	"F": 1}
{"v": 1	"t": 1337219	"P": 953.0	"F": 1}
{"v": 1	"t": 1337240	"P": 966.75	"F": 1}
{"v": 1	"t": 1337260	"P": 955.0	"F": 1	"C": 47.065	"D": 3278	"sn": 54091930088003	"file": "/data/device_log/data0000.out"}
{"v": 1	"t": 1337281	"P": 955.75	"F": 1}
{"v": 1	"t": 1337301	"P": 960.5	"F": 1}
{"v": 1	"t": 1337322	"P": 951.0	"F": 1}
{"v": 1	"t": 1337342	"P": 960.75	"F": 1}
{"v": 1	"t": 1337362	"P": 959.0	"F": 1}
{"v": 1	"t": 1337383	"P": 950.75	"F": 1}
{"v": 1	"t": 1337403	"P": 957.5	"F": 1}
{"v": 1	"t": 1337423	"P": 962.5	"F": 1}
{"v": 1	"t": 1337444	"P": 953.0	"F": 1}
{"v": 1	"t": 1337464	"P": 952.5	"F": 1}
{"v": 1	"t": 1337485	"P": 965.5	"F": 1}
{"v": 1	"t": 1337505	"P": 954.5	"F": 1}
{"v": 1	"t": 1337525	"P": 948.75	"F": 1}
{"v": 1	"t": 1337546	"P": 963.0	"F": 1}
{"v": 1	"t": 1337566	"P": 956.75	"F": 1}
{"v": 1	"t": 1337586	"P": 951.25	"F": 1}
{"v": 1	"t": 1337607	"P": 955.75	"F": 1}
{"v": 1	"t": 1337627	"P": 964.5	"F": 1}
{"v": 1	"t": 1337648	"P": 954.5	"F": 1}
{"v": 1	"t": 1337668	"P": 951.5	"F": 1}
{"v": 1	"t": 1337688	"P": 965.5	"F": 1}
{"v": 1	"t": 1337709	"P": 955.75	"F": 1}
{"v": 1	"t": 1337729	"P": 949.25	"F": 1}
{"v": 1	"t": 1337749	"P": 962.75	"F": 1}
{"v": 1	"t": 1337770	"P": 960.75	"F": 1}
{"v": 1	"t": 1337790	"P": 950.25	"F": 1}
{"v": 1	"t": 1337811	"P": 957.5	"F": 1}
{"v": 1	"t": 1337831	"P": 964.75	"F": 1}
{"v": 1	"t": 1337851	"P": 954.25	"F": 1}
{"v": 1	"t": 1337872	"P": 951.0	"F": 1}
{"v": 1	"t": 1337892	"P": 964.25	"F": 1}
{"v": 1	"t": 1337912	"P": 953.25	"F": 1}
{"v": 1	"t": 1337933	"P": 950.0	"F": 1}
{"v": 1	"t": 1337953	"P": 962.5	"F": 1}
{"v": 1	"t": 1337974	"P": 957.5	"F": 1}
{"v": 1	"t": 1337994	"P": 948.5	"F": 1}
{"v": 1	"t": 1338014	"P": 960.25	"F": 1}
{"v": 1	"t": 1338035	"P": 957.0	"F": 1}
{"v": 1	"t": 1338055	"P": 950.25	"F": 1}
{"v": 1	"t": 1338076	"P": 964.75	"F": 1}
{"v": 1	"t": 1338096	"P": 959.25	"F": 1}
{"v": 1	"t": 1338116	"P": 952.75	"F": 1}
{"v": 1	"t": 1338137	"P": 959.0	"F": 1}
{"v": 1	"t": 1338157	"P": 963.0	"F": 1}
{"v": 1	"t": 1338178	"P": 953.75	"F": 1}
{"v": 1	"t": 1338198	"P": 951.25	"F": 1}
{"v": 1	"t": 1338218	"P": 963.0	"F": 1}
{"v": 1	"t": 1338239	"P": 957.5	"F": 1}
{"v": 1	"t": 1338259	"P": 949.5	"F": 1}
{"v": 1	"t": 1338279	"P": 962.25	"F": 1	"C": 47.07	"D": 3278	"sn": 54091930088003	"file": "/data/device_log/data0000.out"	"CO2": 1077.836181640625	"Tp": 25.48065948486328	"H": 12.458584785461426}
{"v": 1	"t": 1338301	"P": 958.25	"F": 1}
{"v": 1	"t": 1338321	"P": 962.75	"F": 1}
{"v": 1	"t": 1338341	"P": 950.75	"F": 1}
{"v": 1	"t": 1338362	"P": 958.75	"F": 1}
{"v": 1	"t": 1338382	"P": 963.25	"F": 1}
{"v": 1	"t": 1338403	"P": 955.25	"F": 1}
{"v": 1	"t": 1338423	"P": 953.0	"F": 1}
{"v": 1	"t": 1338443	"P": 965.25	"F": 1}
{"v": 1	"t": 1338464	"P": 957.75	"F": 1}
{"v": 1	"t": 1338484	"P": 950.25	"F": 1}
{"v": 1	"t": 1338504	"P": 963.0	"F": 1}
{"v": 1	"t": 1338525	"P": 958.5	"F": 1}
{"v": 1	"t": 1338545	"P": 951.0	"F": 1}
{"v": 1	"t": 1338566	"P": 958.25	"F": 1}
{"v": 1	"t": 1338586	"P": 964.5	"F": 1}
{"v": 1	"t": 1338606	"P": 954.25	"F": 1}
{"v": 1	"t": 1338627	"P": 954.75	"F": 1}
{"v": 1	"t": 1338647	"P": 964.5	"F": 1}
{"v": 1	"t": 1338668	"P": 954.0	"F": 1}
{"v": 1	"t": 1338688	"P": 954.0	"F": 1}
{"v": 1	"t": 1338708	"P": 966.0	"F": 1}
{"v": 1	"t": 1338729	"P": 954.25	"F": 1}
{"v": 1	"t": 1338749	"P": 953.75	"F": 1}
{"v": 1	"t": 1338770	"P": 964.5	"F": 1}
{"v": 1	"t": 1338790	"P": 955.75	"F": 1}
{"v": 1	"t": 1338810	"P": 952.5	"F": 1}
{"v": 1	"t": 1338831	"P": 968.25	"F": 1}
{"v": 1	"t": 1338851	"P": 961.5	"F": 1}
{"v": 1	"t": 1338872	"P": 954.5	"F": 1}
{"v": 1	"t": 1338892	"P": 964.25	"F": 1}
{"v": 1	"t": 1338912	"P": 964.0	"F": 1}
{"v": 1	"t": 1338933	"P": 955.0	"F": 1}
{"v": 1	"t": 1338953	"P": 956.25	"F": 1}
{"v": 1	"t": 1338973	"P": 964.75	"F": 1}
{"v": 1	"t": 1338994	"P": 955.0	"F": 1}
{"v": 1	"t": 1339014	"P": 952.75	"F": 1}
{"v": 1	"t": 1339034	"P": 965.75	"F": 1}
{"v": 1	"t": 1339055	"P": 959.5	"F": 1}
{"v": 1	"t": 1339075	"P": 953.25	"F": 1}
{"v": 1	"t": 1339096	"P": 962.25	"F": 1}
{"v": 1	"t": 1339116	"P": 965.0	"F": 1}
{"v": 1	"t": 1339136	"P": 953.25	"F": 1}
{"v": 1	"t": 1339157	"P": 957.25	"F": 1}
{"v": 1	"t": 1339177	"P": 966.25	"F": 1}
{"v": 1	"t": 1339197	"P": 958.5	"F": 1}
{"v": 1	"t": 1339218	"P": 949.75	"F": 1}
{"v": 1	"t": 1339238	"P": 965.5	"F": 1}
{"v": 1	"t": 1339259	"P": 960.0	"F": 1}
{"v": 1	"t": 1339279	"P": 951.75	"F": 1}
{"v": 1	"t": 1339299	"P": 958.0	"F": 1	"C": 47.0	"D": 3278	"sn": 54091930088003	"file": "/data/device_log/data0000.out"}
{"v": 1	"t": 1339320	"P": 960.5	"F": 1}
{"v": 1	"t": 1339340	"P": 950.0	"F": 1}
{"v": 1	"t": 1339361	"P": 959.5	"F": 1}
{"v": 1	"t": 1339381	"P": 961.25	"F": 1}
{"v": 1	"t": 1339401	"P": 953.0	"F": 1}
{"v": 1	"t": 1339422	"P": 950.75	"F": 1}
{"v": 1	"t": 1339442	"P": 963.25	"F": 1}
{"v": 1	"t": 1339462	"P": 958.75	"F": 1}
{"v": 1	"t": 1339483	"P": 951.0	"F": 1}
{"v": 1	"t": 1339503	"P": 953.0	"F": 1}
{"v": 1	"t": 1339523	"P": 965.25	"F": 1}
{"v": 1	"t": 1339544	"P": 956.25	"F": 1}
{"v": 1	"t": 1339564	"P": 950.25	"F": 1}
{"v": 1	"t": 1339584	"P": 955.5	"F": 1}
{"v": 1	"t": 1339605	"P": 963.75	"F": 1}
{"v": 1	"t": 1339625	"P": 955.5	"F": 1}
{"v": 1	"t": 1339645	"P": 946.75	"F": 1}
{"v": 1	"t": 1339666	"P": 957.0	"F": 1}
{"v": 1	"t": 1339686	"P": 962.75	"F": 1}
{"v": 1	"t": 1339706	"P": 953.25	"F": 1}
{"v": 1	"t": 1339727	"P": 948.75	"F": 1}
{"v": 1	"t": 1339747	"P": 958.5	"F": 1}
{"v": 1	"t": 1339767	"P": 960.5	"F": 1}
{"v": 1	"t": 1339787	"P": 953.0	"F": 1}
{"v": 1	"t": 1339808	"P": 950.5	"F": 1}
{"v": 1	"t": 1339828	"P": 961.25	"F": 1}
{"v": 1	"t": 1339848	"P": 963.5	"F": 1}
{"v": 1	"t": 1339869	"P": 951.75	"F": 1}
{"v": 1	"t": 1339889	"P": 950.5	"F": 1}
{"v": 1	"t": 1339909	"P": 962.75	"F": 1}
{"v": 1	"t": 1339930	"P": 963.0	"F": 1}
{"v": 1	"t": 1339950	"P": 955.25	"F": 1}
{"v": 1	"t": 1339970	"P": 950.5	"F": 1}
{"v": 1	"t": 1339991	"P": 964.5	"F": 1}
{"v": 1	"t": 1340011	"P": 958.25	"F": 1}
{"v": 1	"t": 1340031	"P": 949.75	"F": 1}
{"v": 1	"t": 1340052	"P": 957.0	"F": 1}
{"v": 1	"t": 1340072	"P": 964.5	"F": 1}
{"v": 1	"t": 1340093	"P": 955.5	"F": 1}
{"v": 1	"t": 1340113	"P": 948.5	"F": 1}
{"v": 1	"t": 1340133	"P": 964.0	"F": 1}
{"v": 1	"t": 1340153	"P": 961.0	"F": 1}
{"v": 1	"t": 1340174	"P": 954.5	"F": 1}
{"v": 1	"t": 1340194	"P": 950.75	"F": 1}
{"v": 1	"t": 1340214	"P": 965.25	"F": 1}
{"v": 1	"t": 1340235	"P": 960.25	"F": 0}
{"v": 1	"t": 1340255	"P": 954.0	"F": 1}
{"v": 1	"t": 1340275	"P": 951.75	"F": 1}
{"v": 1	"t": 1340296	"P": 965.0	"F": 1}
{"v": 1	"t": 1340316	"P": 959.5	"F": 1	"C": 47.045	"D": 3278	"sn": 54091930088003	"file": "/data/device_log/data0000.out"	"CO2": 1077.7318115234375	"Tp": 25.467308044433594	"H": 12.529326438903809}
{"v": 1	"t": 1340337	"P": 961.5	"F": 1}
{"v": 1	"t": 1340358	"P": 950.25	"F": 1}
{"v": 1	"t": 1340378	"P": 958.25	"F": 1}
{"v": 1	"t": 1340398	"P": 963.25	"F": 1}
{"v": 1	"t": 1340419	"P": 955.25	"F": 1}
{"v": 1	"t": 1340439	"P": 950.75	"F": 1}
{"v": 1	"t": 1340459	"P": 963.5	"F": 1}
{"v": 1	"t": 1340480	"P": 961.5	"F": 1}
{"v": 1	"t": 1340500	"P": 952.5	"F": 1}
{"v": 1	"t": 1340520	"P": 949.25	"F": 1}
{"v": 1	"t": 1340541	"P": 961.5	"F": 1}
{"v": 1	"t": 1340561	"P": 960.75	"F": 1}
{"v": 1	"t": 1340581	"P": 954.0	"F": 1}
{"v": 1	"t": 1340602	"P": 949.25	"F": 1}
{"v": 1	"t": 1340622	"P": 963.25	"F": 1}
{"v": 1	"t": 1340642	"P": 960.5	"F": 1}
{"v": 1	"t": 1340663	"P": 952.75	"F": 1}
{"v": 1	"t": 1340683	"P": 953.75	"F": 1}
{"v": 1	"t": 1340703	"P": 966.0	"F": 1}
{"v": 1	"t": 1340724	"P": 956.0	"F": 1}
{"v": 1	"t": 1340744	"P": 950.5	"F": 1}
{"v": 1	"t": 1340764	"P": 960.25	"F": 1}
{"v": 1	"t": 1340785	"P": 963.75	"F": 1}
{"v": 1	"t": 1340805	"P": 957.5	"F": 1}
{"v": 1	"t": 1340825	"P": 953.0	"F": 1}
{"v": 1	"t": 1340847	"P": 966.0	"F": 1}
{"v": 1	"t": 1340868	"P": 958.5	"F": 1}
{"v": 1	"t": 1340888	"P": 958.75	"F": 1}
{"v": 1	"t": 1340909	"P": 966.25	"F": 1}
{"v": 1	"t": 1340929	"P": 957.0	"F": 1}
{"v": 1	"t": 1340949	"P": 954.25	"F": 1}
{"v": 1	"t": 1340969	"P": 969.25	"F": 1}
{"v": 1	"t": 1340990	"P": 961.75	"F": 1}
{"v": 1	"t": 1341010	"P": 955.25	"F": 1}
{"v": 1	"t": 1341030	"P": 955.5	"F": 1}
{"v": 1	"t": 1341051	"P": 967.25	"F": 1}
{"v": 1	"t": 1341071	"P": 960.0	"F": 1}
{"v": 1	"t": 1341091	"P": 952.5	"F": 1}
{"v": 1	"t": 1341112	"P": 957.75	"F": 1}
{"v": 1	"t": 1341132	"P": 965.5	"F": 1}
{"v": 1	"t": 1341152	"P": 956.5	"F": 1}
{"v": 1	"t": 1341173	"P": 949.0	"F": 1}
{"v": 1	"t": 1341193	"P": 955.0	"F": 1}
{"v": 1	"t": 1341213	"P": 964.5	"F": 1}
{"v": 1	"t": 1341234	"P": 955.0	"F": 1}
{"v": 1	"t": 1341254	"P": 948.5	"F": 1}
{"v": 1	"t": 1341274	"P": 957.25	"F": 1}
{"v": 1	"t": 1341295	"P": 965.5	"F": 1}
{"v": 1	"t": 1341315	"P": 955.25	"F": 1}
{"v": 1	"t": 1341335	"P": 952.0	"F": 1	"C": 47.005	"D": 3278	"sn": 54091930088003	"file": "/data/device_log/data0000.out"}
{"v": 1	"t": 1341356	"P": 961.0	"F": 1}
{"v": 1	"t": 1341376	"P": 958.5	"F": 1}
{"v": 1	"t": 1341397	"P": 949.75	"F": 1}
{"v": 1	"t": 1341417	"P": 958.5	"F": 1}
{"v": 1	"t": 1341437	"P": 962.75	"F": 1}
{"v": 1	"t": 1341457	"P": 954.75	"F": 1}
{"v": 1	"t": 1341478	"P": 948.75	"F": 1}
{"v": 1	"t": 1341498	"P": 964.0	"F": 1}
{"v": 1	"t": 1341519	"P": 960.0	"F": 1}
{"v": 1	"t": 1341539	"P": 952.75	"F": 1}
{"v": 1	"t": 1341559	"P": 954.0	"F": 1}
{"v": 1	"t": 1341580	"P": 964.75	"F": 1}
{"v": 1	"t": 1341600	"P": 958.0	"F": 1}
{"v": 1	"t": 1341620	"P": 948.0	"F": 1}
{"v": 1	"t": 1341641	"P": 960.25	"F": 1}
{"v": 1	"t": 1341661	"P": 964.5	"F": 1}
{"v": 1	"t": 1341681	"P": 955.0	"F": 1}
{"v": 1	"t": 1341702	"P": 948.5	"F": 1}
{"v": 1	"t": 1341722	"P": 960.5	"F": 1}
{"v": 1	"t": 1341742	"P": 961.25	"F": 1}
{"v": 1	"t": 1341763	"P": 954.75	"F": 1}
{"v": 1	"t": 1341783	"P": 948.5	"F": 1}
{"v": 1	"t": 1341803	"P": 963.75	"F": 1}
{"v": 1	"t": 1341823	"P": 960.75	"F": 1}
{"v": 1	"t": 1341844	"P": 951.75	"F": 1}
{"v": 1	"t": 1341864	"P": 950.75	"F": 1}
{"v": 1	"t": 1341884	"P": 964.25	"F": 1}
{"v": 1	"t": 1341905	"P": 958.25	"F": 1}
{"v": 1	"t": 1341925	"P": 950.5	"F": 1}
{"v": 1	"t": 1341945	"P": 954.0	"F": 1}
{"v": 1	"t": 1341966	"P": 965.0	"F": 1}
{"v": 1	"t": 1341986	"P": 958.25	"F": 1}
{"v": 1	"t": 1342006	"P": 950.0	"F": 1}
{"v": 1	"t": 1342027	"P": 953.5	"F": 1}
{"v": 1	"t": 1342047	"P": 964.25	"F": 1}
{"v": 1	"t": 1342067	"P": 956.5	"F": 1}
{"v": 1	"t": 1342088	"P": 948.75	"F": 1}
{"v": 1	"t": 1342108	"P": 953.75	"F": 1}
{"v": 1	"t": 1342128	"P": 965.5	"F": 1}
{"v": 1	"t": 1342149	"P": 956.25	"F": 1}
{"v": 1	"t": 1342169	"P": 949.25	"F": 1}
{"v": 1	"t": 1342189	"P": 961.5	"F": 1}
{"v": 1	"t": 1342210	"P": 961.75	"F": 1}
{"v": 1	"t": 1342230	"P": 953.5	"F": 1}
{"v": 1	"t": 1342250	"P": 951.75	"F": 1}
{"v": 1	"t": 1342271	"P": 964.25	"F": 1}
{"v": 1	"t": 1342291	"P": 956.0	"F": 1}
{"v": 1	"t": 1342311	"P": 950.0	"F": 1}
{"v": 1	"t": 1342332	"P": 957.75	"F": 1}
{"v": 1	"t": 1342352	"P": 963.25	"F": 1	"C": 47.07	"D": 3277	"sn": 54091930088003	"file": "/data/device_log/data0000.out"	"CO2": 1077.36376953125	"Tp": 25.496681213378906	"H": 12.529451370239258}
{"v": 1	"t": 1342373	"P": 953.5	"F": 1}
{"v": 1	"t": 1342393	"P": 952.5	"F": 1}
{"v": 1	"t": 1342413	"P": 962.5	"F": 1}
{"v": 1	"t": 1342434	"P": 956.5	"F": 1}
{"v": 1	"t": 1342454	"P": 948.0	"F": 1}
{"v": 1	"t": 1342474	"P": 958.5	"F": 1}
{"v": 1	"t": 1342495	"P": 963.25	"F": 1}
{"v": 1	"t": 1342515	"P": 953.25	"F": 1}
{"v": 1	"t": 1342535	"P": 951.25	"F": 1}
{"v": 1	"t": 1342556	"P": 962.5	"F": 1}
{"v": 1	"t": 1342576	"P": 962.25	"F": 1}
{"v": 1	"t": 1342596	"P": 954.0	"F": 1}
{"v": 1	"t": 1342617	"P": 949.75	"F": 1}
{"v": 1	"t": 1342637	"P": 962.5	"F": 1}
{"v": 1	"t": 1342657	"P": 959.75	"F": 1}
{"v": 1	"t": 1342678	"P": 949.5	"F": 1}
{"v": 1	"t": 1342698	"P": 954.25	"F": 1}
{"v": 1	"t": 1342718	"P": 965.75	"F": 1}
{"v": 1	"t": 1342739	"P": 961.25	"F": 1}
{"v": 1	"t": 1342759	"P": 952.75	"F": 1}
{"v": 1	"t": 1342779	"P": 956.5	"F": 1}
{"v": 1	"t": 1342800	"P": 965.0	"F": 1}
{"v": 1	"t": 1342820	"P": 960.25	"F": 1}
{"v": 1	"t": 1342840	"P": 950.75	"F": 1}
{"v": 1	"t": 1342861	"P": 961.5	"F": 1}
{"v": 1	"t": 1342881	"P": 964.0	"F": 1}
{"v": 1	"t": 1342901	"P": 956.0	"F": 1}
{"v": 1	"t": 1342922	"P": 956.0	"F": 1}
{"v": 1	"t": 1342942	"P": 966.0	"F": 1}
{"v": 1	"t": 1342962	"P": 960.0	"F": 1}
{"v": 1	"t": 1342983	"P": 953.5	"F": 1}
{"v": 1	"t": 1343003	"P": 956.75	"F": 1}
{"v": 1	"t": 1343023	"P": 967.5	"F": 1}
{"v": 1	"t": 1343044	"P": 960.25	"F": 1}
{"v": 1	"t": 1343064	"P": 954.0	"F": 1}
{"v": 1	"t": 1343084	"P": 961.5	"F": 1}
{"v": 1	"t": 1343105	"P": 965.0	"F": 1}
{"v": 1	"t": 1343125	"P": 954.75	"F": 1}
{"v": 1	"t": 1343145	"P": 949.25	"F": 1}
{"v": 1	"t": 1343166	"P": 960.5	"F": 1}
{"v": 1	"t": 1343186	"P": 963.75	"F": 1}
{"v": 1	"t": 1343206	"P": 953.5	"F": 1}
{"v": 1	"t": 1343227	"P": 950.5	"F": 1}
{"v": 1	"t": 1343247	"P": 964.5	"F": 1}
{"v": 1	"t": 1343267	"P": 960.75	"F": 1}
{"v": 1	"t": 1343288	"P": 952.75	"F": 1}
{"v": 1	"t": 1343308	"P": 948.75	"F": 1}
{"v": 1	"t": 1343328	"P": 963.5	"F": 1}
{"v": 1	"t": 1343349	"P": 960.25	"F": 1}
{"v": 1	"t": 1343369	"P": 951.0	"F": 1	"C": 47.025	"D": 3277	"sn": 54091930088003	"file": "/data/device_log/data0000.out"	"CO2": 1076.9415283203125	"Tp": 25.496681213378906	"H": 12.580411911010742}
{"v": 1	"t": 1343390	"P": 955.5	"F": 1}
{"v": 1	"t": 1343410	"P": 952.25	"F": 1}
{"v": 1	"t": 1343431	"P": 963.0	"F": 1}
{"v": 1	"t": 1343451	"P": 956.5	"F": 1}
{"v": 1	"t": 1343472	"P": 950.0	"F": 1}
{"v": 1	"t": 1343492	"P": 963.0	"F": 1}
{"v": 1	"t": 1343512	"P": 960.0	"F": 1}
{"v": 1	"t": 1343533	"P": 953.5	"F": 1}
{"v": 1	"t": 1343553	"P": 954.0	"F": 1}
{"v": 1	"t": 1343573	"P": 967.25	"F": 1}
{"v": 1	"t": 1343594	"P": 957.0	"F": 1}
{"v": 1	"t": 1343614	"P": 949.0	"F": 1}
{"v": 1	"t": 1343634	"P": 957.5	"F": 1}
{"v": 1	"t": 1343655	"P": 965.25	"F": 1}
{"v": 1	"t": 1343675	"P": 954.25	"F": 1}
{"v": 1	"t": 1343695	"P": 949.5	"F": 1}
{"v": 1	"t": 1343716	"P": 960.0	"F": 1}
{"v": 1	"t": 1343736	"P": 961.25	"F": 1}
{"v": 1	"t": 1343756	"P": 952.25	"F": 1}
{"v": 1	"t": 1343777	"P": 950.0	"F": 1}
{"v": 1	"t": 1343797	"P": 964.25	"F": 1}
{"v": 1	"t": 1343817	"P": 961.25	"F": 1}
{"v": 1	"t": 1343838	"P": 951.75	"F": 1}
{"v": 1	"t": 1343858	"P": 951.25	"F": 1}
{"v": 1	"t": 1343878	"P": 963.75	"F": 1}
{"v": 1	"t": 1343899	"P": 959.75	"F": 1}
{"v": 1	"t": 1343919	"P": 950.25	"F": 1}
{"v": 1	"t": 1343939	"P": 953.75	"F": 1}
{"v": 1	"t": 1343960	"P": 965.0	"F": 1}
{"v": 1	"t": 1343980	"P": 958.75	"F": 1}
{"v": 1	"t": 1344000	"P": 948.75	"F": 1}
{"v": 1	"t": 1344020	"P": 953.0	"F": 1}
{"v": 1	"t": 1344041	"P": 964.5	"F": 1}
{"v": 1	"t": 1344061	"P": 958.25	"F": 1}
{"v": 1	"t": 1344081	"P": 948.75	"F": 1}
{"v": 1	"t": 1344102	"P": 956.25	"F": 1}
{"v": 1	"t": 1344122	"P": 964.5	"F": 1}
{"v": 1	"t": 1344142	"P": 955.25	"F": 1}
{"v": 1	"t": 1344163	"P": 949.25	"F": 1}
{"v": 1	"t": 1344183	"P": 960.25	"F": 1}
{"v": 1	"t": 1344203	"P": 960.5	"F": 1}
{"v": 1	"t": 1344224	"P": 953.0	"F": 1}
{"v": 1	"t": 1344244	"P": 949.25	"F": 1}
{"v": 1	"t": 1344264	"P": 965.25	"F": 1}
{"v": 1	"t": 1344285	"P": 958.0	"F": 1}
{"v": 1	"t": 1344305	"P": 952.0	"F": 1}
{"v": 1	"t": 1344326	"P": 957.0	"F": 1}
{"v": 1	"t": 1344346	"P": 962.25	"F": 1}
{"v": 1	"t": 1344366	"P": 954.25	"F": 1}
{"v": 1	"t": 1344387	"P": 952.25	"F": 1	"C": 46.98	"D": 3277	"sn": 54091930088003	"file": "/data/device_log/data0000.out"}
{"v": 1	"t": 1344407	"P": 962.25	"F": 1}
{"v": 1	"t": 1344428	"P": 951.75	"F": 1}
{"v": 1	"t": 1344448	"P": 955.5	"F": 1}
{"v": 1	"t": 1344468	"P": 964.25	"F": 1}
{"v": 1	"t": 1344489	"P": 954.5	"F": 1}
{"v": 1	"t": 1344509	"P": 950.0	"F": 1}
{"v": 1	"t": 1344529	"P": 963.25	"F": 1}
{"v": 1	"t": 1344550	"P": 958.75	"F": 1}
{"v": 1	"t": 1344570	"P": 951.75	"F": 1}
{"v": 1	"t": 1344591	"P": 960.0	"F": 1}
{"v": 1	"t": 1344611	"P": 962.25	"F": 1}
{"v": 1	"t": 1344631	"P": 954.25	"F": 1}
{"v": 1	"t": 1344652	"P": 954.25	"F": 1}
{"v": 1	"t": 1344672	"P": 967.0	"F": 1}
{"v": 1	"t": 1344692	"P": 959.0	"F": 1}
{"v": 1	"t": 1344713	"P": 953.5	"F": 1}
{"v": 1	"t": 1344733	"P": 959.0	"F": 1}
{"v": 1	"t": 1344753	"P": 966.0	"F": 1}
{"v": 1	"t": 1344774	"P": 957.25	"F": 1}
{"v": 1	"t": 1344794	"P": 955.25	"F": 1}
{"v": 1	"t": 1344814	"P": 965.25	"F": 1}
{"v": 1	"t": 1344835	"P": 964.25	"F": 1}
{"v": 1	"t": 1344855	"P": 955.5	"F": 1}
{"v": 1	"t": 1344875	"P": 950.75	"F": 1}
{"v": 1	"t": 1344896	"P": 965.5	"F": 1}
{"v": 1	"t": 1344916	"P": 961.0	"F": 1}
{"v": 1	"t": 1344936	"P": 952.0	"F": 1}
{"v": 1	"t": 1344957	"P": 958.5	"F": 1}
{"v": 1	"t": 1344977	"P": 966.75	"F": 1}
{"v": 1	"t": 1344997	"P": 958.75	"F": 1}
{"v": 1	"t": 1345018	"P": 953.75	"F": 1}
{"v": 1	"t": 1345038	"P": 955.25	"F": 1}
{"v": 1	"t": 1345058	"P": 964.5	"F": 1}
{"v": 1	"t": 1345079	"P": 957.0	"F": 1}
{"v": 1	"t": 1345099	"P": 950.0	"F": 1}
{"v": 1	"t": 1345119	"P": 954.5	"F": 1}
{"v": 1	"t": 1345140	"P": 966.5	"F": 1}
{"v": 1	"t": 1345160	"P": 956.0	"F": 1}
{"v": 1	"t": 1345180	"P": 949.75	"F": 1}
{"v": 1	"t": 1345201	"P": 961.75	"F": 1}
{"v": 1	"t": 1345221	"P": 965.5	"F": 1}
{"v": 1	"t": 1345241	"P": 956.5	"F": 1}
{"v": 1	"t": 1345262	"P": 947.75	"F": 1}
{"v": 1	"t": 1345282	"P": 961.5	"F": 1}
{"v": 1	"t": 1345302	"P": 962.25	"F": 1}
{"v": 1	"t": 1345322	"P": 954.0	"F": 1}
{"v": 1	"t": 1345343	"P": 949.5	"F": 1}
{"v": 1	"t": 1345363	"P": 962.75	"F": 1}
{"v": 1	"t": 1345383	"P": 961.75	"F": 1}
{"v": 1	"t": 1345404	"P": 954.0	"F": 1	"C": 47.005	"D": 3277	"sn": 54091930088003	"file": "/data/device_log/data0000.out"	"CO2": 1077.2447509765625	"Tp": 25.496681213378906	"H": 12.580411911010742}
{"v": 1	"t": 1345425	"P": 953.0	"F": 1}
{"v": 1	"t": 1345445	"P": 952.0	"F": 1}
{"v": 1	"t": 1345466	"P": 967.0	"F": 1}
{"v": 1	"t": 1345486	"P": 954.25	"F": 1}
{"v": 1	"t": 1345507	"P": 948.5	"F": 1}
{"v": 1	"t": 1345527	"P": 965.0	"F": 1}
{"v": 1	"t": 1345547	"P": 960.25	"F": 1}
{"v": 1	"t": 1345568	"P": 953.75	"F": 1}
{"v": 1	"t": 1345588	"P": 950.5	"F": 1}
{"v": 1	"t": 1345608	"P": 964.0	"F": 1}
{"v": 1	"t": 1345629	"P": 959.75	"F": 1}
{"v": 1	"t": 1345649	"P": 951.5	"F": 1}
{"v": 1	"t": 1345669	"P": 953.0	"F": 0}
{"v": 1	"t": 1345690	"P": 964.25	"F": 1}
{"v": 1	"t": 1345710	"P": 957.25	"F": 1}
{"v": 1	"t": 1345730	"P": 950.25	"F": 1}
{"v": 1	"t": 1345750	"P": 954.25	"F": 1}
{"v": 1	"t": 1345771	"P": 965.5	"F": 1}
{"v": 1	"t": 1345791	"P": 956.75	"F": 1}
{"v": 1	"t": 1345811	"P": 950.25	"F": 1}
{"v": 1	"t": 1345832	"P": 956.0	"F": 1}
{"v": 1	"t": 1345852	"P": 963.0	"F": 1}
{"v": 1	"t": 1345872	"P": 954.25	"F": 1}
{"v": 1	"t": 1345893	"P": 950.25	"F": 1}
{"v": 1	"t": 1345913	"P": 963.25	"F": 1}
{"v": 1	"t": 1345933	"P": 962.75	"F": 1}
{"v": 1	"t": 1345954	"P": 953.25	"F": 1}
{"v": 1	"t": 1345974	"P": 949.25	"F": 1}
{"v": 1	"t": 1345994	"P": 964.75	"F": 1}
{"v": 1	"t": 1346015	"P": 959.25	"F": 1}
{"v": 1	"t": 1346035	"P": 950.25	"F": 1}
{"v": 1	"t": 1346055	"P": 951.75	"F": 1}
{"v": 1	"t": 1346076	"P": 965.25	"F": 1}
{"v": 1	"t": 1346096	"P": 957.5	"F": 1}
{"v": 1	"t": 1346116	"P": 949.0	"F": 1}
{"v": 1	"t": 1346137	"P": 958.75	"F": 1}
{"v": 1	"t": 1346157	"P": 961.75	"F": 1}
{"v": 1	"t": 1346178	"P": 956.25	"F": 1}
{"v": 1	"t": 1346198	"P": 950.75	"F": 1}
{"v": 1	"t": 1346218	"P": 962.0	"F": 1}
{"v": 1	"t": 1346238	"P": 961.75	"F": 1}
{"v": 1	"t": 1346259	"P": 953.75	"F": 1}
{"v": 1	"t": 1346279	"P": 950.75	"F": 1}
{"v": 1	"t": 1346299	"P": 964.25	"F": 1}
{"v": 1	"t": 1346320	"P": 960.5	"F": 1}
{"v": 1	"t": 1346340	"P": 953.0	"F": 1}
{"v": 1	"t": 1346360	"P": 952.25	"F": 1}
{"v": 1	"t": 1346381	"P": 965.25	"F": 1}
{"v": 1	"t": 1346401	"P": 960.25	"F": 1}
{"v": 1	"t": 1346421	"P": 951.25	"F": 1	"C": 46.985	"D": 3277	"sn": 54091930088003	"file": "/data/device_log/data0000.out"}
{"v": 1	"t": 1346442	"P": 958.0	"F": 1}
{"v": 1	"t": 1346462	"P": 963.75	"F": 1}
{"v": 1	"t": 1346483	"P": 951.75	"F": 1}
{"v": 1	"t": 1346503	"P": 952.0	"F": 1}
{"v": 1	"t": 1346523	"P": 968.0	"F": 1}
{"v": 1	"t": 1346544	"P": 959.25	"F": 1}
{"v": 1	"t": 1346564	"P": 952.5	"F": 1}
{"v": 1	"t": 1346584	"P": 956.25	"F": 1}
{"v": 1	"t": 1346605	"P": 966.75	"F": 1}
{"v": 1	"t": 1346625	"P": 959.75	"F": 1}
{"v": 1	"t": 1346645	"P": 950.0	"F": 1}
{"v": 1	"t": 1346666	"P": 958.75	"F": 1}
{"v": 1	"t": 1346686	"P": 964.25	"F": 1}
{"v": 1	"t": 1346706	"P": 955.75	"F": 1}
{"v": 1	"t": 1346727	"P": 951.75	"F": 1}
{"v": 1	"t": 1346747	"P": 963.0	"F": 1}
{"v": 1	"t": 1346767	"P": 962.5	"F": 1}
{"v": 1	"t": 1346788	"P": 954.75	"F": 1}
{"v": 1	"t": 1346808	"P": 953.75	"F": 1}
{"v": 1	"t": 1346828	"P": 967.0	"F": 1}
{"v": 1	"t": 1346849	"P": 959.5	"F": 1}
{"v": 1	"t": 1346869	"P": 951.75	"F": 1}
{"v": 1	"t": 1346889	"P": 960.5	"F": 1}
{"v": 1	"t": 1346910	"P": 966.25	"F": 1}
{"v": 1	"t": 1346930	"P": 955.5	"F": 1}
{"v": 1	"t": 1346950	"P": 952.25	"F": 1}
{"v": 1	"t": 1346971	"P": 964.25	"F": 1}
{"v": 1	"t": 1346991	"P": 960.75	"F": 1}
{"v": 1	"t": 1347011	"P": 951.0	"F": 1}
{"v": 1	"t": 1347032	"P": 950.75	"F": 1}
{"v": 1	"t": 1347052	"P": 965.25	"F": 1}
{"v": 1	"t": 1347072	"P": 959.75	"F": 1}
{"v": 1	"t": 1347093	"P": 951.25	"F": 1}
{"v": 1	"t": 1347113	"P": 949.75	"F": 1}
{"v": 1	"t": 1347133	"P": 965.0	"F": 1}
{"v": 1	"t": 1347154	"P": 960.25	"F": 1}
{"v": 1	"t": 1347174	"P": 951.75	"F": 1}
{"v": 1	"t": 1347194	"P": 954.5	"F": 1}
{"v": 1	"t": 1347215	"P": 965.0	"F": 1}
{"v": 1	"t": 1347235	"P": 959.0	"F": 1}
{"v": 1	"t": 1347255	"P": 948.0	"F": 1}
{"v": 1	"t": 1347275	"P": 955.25	"F": 1}
{"v": 1	"t": 1347296	"P": 965.25	"F": 1}
{"v": 1	"t": 1347316	"P": 956.0	"F": 1}
{"v": 1	"t": 1347336	"P": 947.25	"F": 1}
{"v": 1	"t": 1347357	"P": 955.25	"F": 1}
{"v": 1	"t": 1347377	"P": 965.5	"F": 1}
{"v": 1	"t": 1347397	"P": 955.0	"F": 1}
{"v": 1	"t": 1347418	"P": 949.75	"F": 1}
{"v": 1	"t": 1347438	"P": 958.25	"F": 1	"C": 46.945	"D": 3277	"sn": 54091930088003	"file": "/data/device_log/data0000.out"	"CO2": 1076.885986328125	"Tp": 25.48065948486328	"H": 12.580411911010742}
{"v": 1	"t": 1347459	"P": 954.0	"F": 1}
{"v": 1	"t": 1347480	"P": 960.75	"F": 1}
{"v": 1	"t": 1347500	"P": 951.75	"F": 1}
{"v": 1	"t": 1347520	"P": 954.0	"F": 1}
{"v": 1	"t": 1347541	"P": 964.25	"F": 1}
{"v": 1	"t": 1347561	"P": 955.25	"F": 1}
{"v": 1	"t": 1347581	"P": 949.0	"F": 1}
{"v": 1	"t": 1347602	"P": 959.75	"F": 1}
{"v": 1	"t": 1347622	"P": 961.5	"F": 1}
{"v": 1	"t": 1347642	"P": 953.25	"F": 1}
{"v": 1	"t": 1347663	"P": 949.75	"F": 1}
{"v": 1	"t": 1347683	"P": 961.0	"F": 1}
{"v": 1	"t": 1347703	"P": 962.25	"F": 1}
{"v": 1	"t": 1347724	"P": 954.0	"F": 1}
{"v": 1	"t": 1347744	"P": 950.25	"F": 1}
{"v": 1	"t": 1347764	"P": 960.25	"F": 1}
{"v": 1	"t": 1347785	"P": 960.5	"F": 1}
{"v": 1	"t": 1347805	"P": 953.75	"F": 1}
{"v": 1	"t": 1347825	"P": 950.25	"F": 1}
{"v": 1	"t": 1347846	"P": 963.75	"F": 1}
{"v": 1	"t": 1347866	"P": 962.25	"F": 1}
{"v": 1	"t": 1347886	"P": 953.75	"F": 1}
{"v": 1	"t": 1347907	"P": 951.25	"F": 1}
{"v": 1	"t": 1347927	"P": 965.0	"F": 1}
{"v": 1	"t": 1347947	"P": 958.75	"F": 1}
{"v": 1	"t": 1347968	"P": 951.25	"F": 1}
{"v": 1	"t": 1347988	"P": 952.5	"F": 1}
{"v": 1	"t": 1348008	"P": 965.25	"F": 1}
{"v": 1	"t": 1348029	"P": 959.0	"F": 1}
{"v": 1	"t": 1348049	"P": 950.25	"F": 1}
{"v": 1	"t": 1348069	"P": 955.0	"F": 1}
{"v": 1	"t": 1348090	"P": 963.25	"F": 1}
{"v": 1	"t": 1348110	"P": 954.5	"F": 1}
{"v": 1	"t": 1348130	"P": 949.25	"F": 1}
{"v": 1	"t": 1348151	"P": 959.25	"F": 1}
{"v": 1	"t": 1348171	"P": 962.0	"F": 1}
{"v": 1	"t": 1348191	"P": 954.25	"F": 1}
{"v": 1	"t": 1348212	"P": 951.5	"F": 0}
{"v": 1	"t": 1348232	"P": 968.25	"F": 1}
{"v": 1	"t": 1348252	"P": 959.75	"F": 1}
{"v": 1	"t": 1348273	"P": 950.0	"F": 1}
{"v": 1	"t": 1348293	"P": 955.5	"F": 1}
{"v": 1	"t": 1348313	"P": 965.25	"F": 1}
{"v": 1	"t": 1348334	"P": 955.25	"F": 1}
{"v": 1	"t": 1348354	"P": 950.25	"F": 1}
{"v": 1	"t": 1348374	"P": 963.0	"F": 1}
{"v": 1	"t": 1348395	"P": 957.0	"F": 1}
{"v": 1	"t": 1348415	"P": 950.0	"F": 1}
{"v": 1	"t": 1348436	"P": 962.75	"F": 1}
{"v": 1	"t": 1348456	"P": 960.0	"F": 1	"C": 47.0	"D": 3276	"sn": 54091930088003	"file": "/data/device_log/data0000.out"}
{"v": 1	"t": 1348477	"P": 952.0	"F": 1}
{"v": 1	"t": 1348497	"P": 960.75	"F": 1}
{"v": 1	"t": 1348517	"P": 958.5	"F": 1}
{"v": 1	"t": 1348538	"P": 949.25	"F": 1}
{"v": 1	"t": 1348558	"P": 959.25	"F": 1}
{"v": 1	"t": 1348578	"P": 964.25	"F": 1}
{"v": 1	"t": 1348599	"P": 958.0	"F": 1}
{"v": 1	"t": 1348619	"P": 951.25	"F": 1}
{"v": 1	"t": 1348639	"P": 964.25	"F": 1}
{"v": 1	"t": 1348660	"P": 962.75	"F": 1}
{"v": 1	"t": 1348680	"P": 954.5	"F": 1}
{"v": 1	"t": 1348700	"P": 955.75	"F": 1}
{"v": 1	"t": 1348721	"P": 966.75	"F": 1}
{"v": 1	"t": 1348741	"P": 959.0	"F": 1}
{"v": 1	"t": 1348761	"P": 953.25	"F": 1}
{"v": 1	"t": 1348782	"P": 959.25	"F": 1}
{"v": 1	"t": 1348802	"P": 965.25	"F": 1}
{"v": 1	"t": 1348822	"P": 956.5	"F": 1}
{"v": 1	"t": 1348843	"P": 950.75	"F": 1}
{"v": 1	"t": 1348863	"P": 963.25	"F": 1}
{"v": 1	"t": 1348883	"P": 963.25	"F": 1}
{"v": 1	"t": 1348904	"P": 957.5	"F": 1}
{"v": 1	"t": 1348924	"P": 954.25	"F": 1}
{"v": 1	"t": 1348944	"P": 963.75	"F": 1}
{"v": 1	"t": 1348965	"P": 962.75	"F": 1}
{"v": 1	"t": 1348985	"P": 953.0	"F": 1}
{"v": 1	"t": 1349005	"P": 952.0	"F": 1}
{"v": 1	"t": 1349026	"P": 964.0	"F": 1}
{"v": 1	"t": 1349046	"P": 959.5	"F": 1}
{"v": 1	"t": 1349066	"P": 953.5	"F": 1}
{"v": 1	"t": 1349087	"P": 954.25	"F": 1}
{"v": 1	"t": 1349107	"P": 965.25	"F": 1}
{"v": 1	"t": 1349127	"P": 959.5	"F": 1}
{"v": 1	"t": 1349148	"P": 948.75	"F": 1}
{"v": 1	"t": 1349168	"P": 955.5	"F": 1}
{"v": 1	"t": 1349188	"P": 964.5	"F": 1}
{"v": 1	"t": 1349209	"P": 955.75	"F": 1}
{"v": 1	"t": 1349229	"P": 949.25	"F": 1}
{"v": 1	"t": 1349249	"P": 958.0	"F": 1}
{"v": 1	"t": 1349270	"P": 964.75	"F": 0}
{"v": 1	"t": 1349290	"P": 956.75	"F": 0}
{"v": 1	"t": 1349310	"P": 951.75	"F": 0}
{"v": 1	"t": 1349331	"P": 963.5	"F": 1}
{"v": 1	"t": 1349351	"P": 964.75	"F": 1}
{"v": 1	"t": 1349371	"P": 955.5	"F": 1}
{"v": 1	"t": 1349392	"P": 951.75	"F": 1}
{"v": 1	"t": 1349412	"P": 966.25	"F": 1}
{"v": 1	"t": 1349432	"P": 960.0	"F": 0}
{"v": 1	"t": 1349453	"P": 951.75	"F": 1}
{"v": 1	"t": 1349473	"P": 958.75	"F": 1	"C": 46.945	"D": 3276	"sn": 54091930088003	"file": "/data/device_log/data0000.out"	"CO2": 1076.42431640625	"Tp": 25.496681213378906	"H": 12.580411911010742}
{"v": 1	"t": 1349494	"P": 956.25	"F": 1}
{"v": 1	"t": 1349515	"P": 964.5	"F": 1}
{"v": 1	"t": 1349535	"P": 954.5	"F": 1}
{"v": 1	"t": 1349555	"P": 953.0	"F": 1}
{"v": 1	"t": 1349576	"P": 965.75	"F": 1}
{"v": 1	"t": 1349596	"P": 960.5	"F": 1}
{"v": 1	"t": 1349616	"P": 952.25	"F": 1}
{"v": 1	"t": 1349637	"P": 956.25	"F": 1}
{"v": 1	"t": 1349657	"P": 965.5	"F": 1}
{"v": 1	"t": 1349677	"P": 961.5	"F": 1}
{"v": 1	"t": 1349698	"P": 952.25	"F": 1}
{"v": 1	"t": 1349718	"P": 958.5	"F": 1}
{"v": 1	"t": 1349738	"P": 964.75	"F": 1}
{"v": 1	"t": 1349759	"P": 958.25	"F": 1}
{"v": 1	"t": 1349779	"P": 951.25	"F": 1}
{"v": 1	"t": 1349799	"P": 963.5	"F": 1}
{"v": 1	"t": 1349820	"P": 963.0	"F": 1}
{"v": 1	"t": 1349840	"P": 955.25	"F": 1}
{"v": 1	"t": 1349860	"P": 949.25	"F": 1}
{"v": 1	"t": 1349881	"P": 962.5	"F": 1}
{"v": 1	"t": 1349901	"P": 962.75	"F": 1}
{"v": 1	"t": 1349921	"P": 952.75	"F": 1}
{"v": 1	"t": 1349942	"P": 954.75	"F": 1}
{"v": 1	"t": 1349962	"P": 966.25	"F": 1}
{"v": 1	"t": 1349982	"P": 962.5	"F": 1}
{"v": 1	"t": 1350003	"P": 953.0	"F": 1}
{"v": 1	"t": 1350023	"P": 953.5	"F": 1}
{"v": 1	"t": 1350043	"P": 966.25	"F": 1}
{"v": 1	"t": 1350064	"P": 960.25	"F": 1}
{"v": 1	"t": 1350084	"P": 951.5	"F": 1}
{"v": 1	"t": 1350104	"P": 957.25	"F": 1}
{"v": 1	"t": 1350125	"P": 967.25	"F": 1}
{"v": 1	"t": 1350145	"P": 955.5	"F": 1}
{"v": 1	"t": 1350165	"P": 949.5	"F": 1}
{"v": 1	"t": 1350186	"P": 963.25	"F": 1}
{"v": 1	"t": 1350206	"P": 964.25	"F": 1}
{"v": 1	"t": 1350226	"P": 954.5	"F": 1}
{"v": 1	"t": 1350247	"P": 954.0	"F": 1}
{"v": 1	"t": 1350267	"P": 967.25	"F": 1}
{"v": 1	"t": 1350287	"P": 959.5	"F": 1}
{"v": 1	"t": 1350308	"P": 952.0	"F": 1}
{"v": 1	"t": 1350328	"P": 957.25	"F": 1}
{"v": 1	"t": 1350348	"P": 966.5	"F": 1}
{"v": 1	"t": 1350369	"P": 960.5	"F": 1}
{"v": 1	"t": 1350389	"P": 950.5	"F": 1}
{"v": 1	"t": 1350409	"P": 958.75	"F": 1}
{"v": 1	"t": 1350430	"P": 965.5	"F": 1}
{"v": 1	"t": 1350450	"P": 955.25	"F": 1}
{"v": 1	"t": 1350470	"P": 951.75	"F": 1}
{"v": 1	"t": 1350491	"P": 962.0	"F": 1	"C": 46.94	"D": 3276	"sn": 54091930088003	"file": "/data/device_log/data0000.out"}
{"v": 1	"t": 1350511	"P": 964.0	"F": 1}
{"v": 1	"t": 1350531	"P": 954.0	"F": 1}
{"v": 1	"t": 1350552	"P": 958.5	"F": 1}
{"v": 1	"t": 1350572	"P": 967.5	"F": 1}
{"v": 1	"t": 1350592	"P": 956.75	"F": 1}
{"v": 1	"t": 1350613	"P": 950.0	"F": 1}
{"v": 1	"t": 1350633	"P": 961.0	"F": 1}
{"v": 1	"t": 1350653	"P": 965.5	"F": 1}
{"v": 1	"t": 1350674	"P": 958.25	"F": 1}
{"v": 1	"t": 1350694	"P": 950.5	"F": 1}
{"v": 1	"t": 1350714	"P": 961.5	"F": 1}
{"v": 1	"t": 1350735	"P": 961.5	"F": 1}
{"v": 1	"t": 1350755	"P": 952.75	"F": 1}
{"v": 1	"t": 1350775	"P": 951.5	"F": 1}
{"v": 1	"t": 1350796	"P": 964.5	"F": 1}
{"v": 1	"t": 1350816	"P": 959.25	"F": 1}
{"v": 1	"t": 1350836	"P": 953.5	"F": 1}
{"v": 1	"t": 1350857	"P": 960.0	"F": 1}
{"v": 1	"t": 1350877	"P": 964.25	"F": 1}
{"v": 1	"t": 1350897	"P": 956.5	"F": 1}
{"v": 1	"t": 1350918	"P": 950.5	"F": 1}
{"v": 1	"t": 1350938	"P": 960.75	"F": 1}
{"v": 1	"t": 1350958	"P": 958.75	"F": 1}
{"v": 1	"t": 1350979	"P": 951.75	"F": 1}
{"v": 1	"t": 1350999	"P": 951.0	"F": 1}
{"v": 1	"t": 1351019	"P": 965.25	"F": 1}
{"v": 1	"t": 1351040	"P": 960.25	"F": 1}
{"v": 1	"t": 1351060	"P": 951.0	"F": 1}
{"v": 1	"t": 1351080	"P": 953.0	"F": 1}
{"v": 1	"t": 1351101	"P": 966.0	"F": 1}
{"v": 1	"t": 1351121	"P": 958.5	"F": 1}
{"v": 1	"t": 1351141	"P": 951.25	"F": 1}
{"v": 1	"t": 1351162	"P": 954.75	"F": 1}
{"v": 1	"t": 1351182	"P": 965.5	"F": 1}
{"v": 1	"t": 1351202	"P": 956.5	"F": 1}
{"v": 1	"t": 1351223	"P": 950.0	"F": 1}
{"v": 1	"t": 1351243	"P": 954.5	"F": 1}
{"v": 1	"t": 1351263	"P": 965.75	"F": 1}
{"v": 1	"t": 1351284	"P": 959.0	"F": 1}
{"v": 1	"t": 1351304	"P": 948.75	"F": 1}
{"v": 1	"t": 1351324	"P": 954.25	"F": 1}
{"v": 1	"t": 1351345	"P": 962.75	"F": 1}
{"v": 1	"t": 1351365	"P": 954.75	"F": 1}
{"v": 1	"t": 1351385	"P": 950.5	"F": 1}
{"v": 1	"t": 1351406	"P": 956.75	"F": 1}
{"v": 1	"t": 1351426	"P": 962.5	"F": 1}
{"v": 1	"t": 1351446	"P": 953.75	"F": 1}
{"v": 1	"t": 1351467	"P": 948.25	"F": 1}
{"v": 1	"t": 1351487	"P": 962.0	"F": 1}
{"v": 1	"t": 1351507	"P": 962.75	"F": 1	"C": 46.955	"D": 3276	"sn": 54091930088003	"file": "/data/device_log/data0000.out"	"CO2": 1076.1541748046875	"Tp": 25.510032653808594	"H": 12.580536842346191}
{"v": 1	"t": 1351529	"P": 961.75	"F": 1}
{"v": 1	"t": 1351549	"P": 951.0	"F": 1}
{"v": 1	"t": 1351569	"P": 956.25	"F": 1}
{"v": 1	"t": 1351590	"P": 964.0	"F": 1}
{"v": 1	"t": 1351610	"P": 952.5	"F": 1}
{"v": 1	"t": 1351630	"P": 948.75	"F": 1}
{"v": 1	"t": 1351651	"P": 959.5	"F": 1}
{"v": 1	"t": 1351671	"P": 962.75	"F": 1}
{"v": 1	"t": 1351691	"P": 952.5	"F": 1}
{"v": 1	"t": 1351712	"P": 949.5	"F": 1}
{"v": 1	"t": 1351732	"P": 961.75	"F": 1}
{"v": 1	"t": 1351752	"P": 955.5	"F": 1}
{"v": 1	"t": 1351773	"P": 948.0	"F": 1}
{"v": 1	"t": 1351793	"P": 960.0	"F": 1}
{"v": 1	"t": 1351814	"P": 961.5	"F": 1}
{"v": 1	"t": 1351834	"P": 951.25	"F": 1}
{"v": 1	"t": 1351854	"P": 952.25	"F": 1}
{"v": 1	"t": 1351875	"P": 964.0	"F": 1}
{"v": 1	"t": 1351895	"P": 955.0	"F": 1}
{"v": 1	"t": 1351915	"P": 950.75	"F": 1}
{"v": 1	"t": 1351936	"P": 964.5	"F": 1}
{"v": 1	"t": 1351956	"P": 958.25	"F": 1}
{"v": 1	"t": 1351976	"P": 951.25	"F": 1}
{"v": 1	"t": 1351997	"P": 959.5	"F": 1}
{"v": 1	"t": 1352017	"P": 961.5	"F": 1}
{"v": 1	"t": 1352038	"P": 951.75	"F": 1}
{"v": 1	"t": 1352058	"P": 954.0	"F": 1}
{"v": 1	"t": 1352078	"P": 965.5	"F": 1}
{"v": 1	"t": 1352099	"P": 956.25	"F": 1}
{"v": 1	"t": 1352119	"P": 950.5	"F": 1}
{"v": 1	"t": 1352140	"P": 963.5	"F": 1}
{"v": 1	"t": 1352160	"P": 954.25	"F": 1}
{"v": 1	"t": 1352180	"P": 953.0	"F": 1}
{"v": 1	"t": 1352201	"P": 964.5	"F": 1}
{"v": 1	"t": 1352221	"P": 953.5	"F": 1}
{"v": 1	"t": 1352242	"P": 952.25	"F": 1}
{"v": 1	"t": 1352262	"P": 961.25	"F": 1}
{"v": 1	"t": 1352283	"P": 954.25	"F": 1}
{"v": 1	"t": 1352303	"P": 956.75	"F": 1}
{"v": 1	"t": 1352323	"P": 962.5	"F": 1}
{"v": 1	"t": 1352344	"P": 951.25	"F": 1}
{"v": 1	"t": 1352364	"P": 952.75	"F": 1}
{"v": 1	"t": 1352385	"P": 964.5	"F": 1}
{"v": 1	"t": 1352405	"P": 953.0	"F": 1}
{"v": 1	"t": 1352425	"P": 954.5	"F": 1}
{"v": 1	"t": 1352446	"P": 963.25	"F": 1}
{"v": 1	"t": 1352466	"P": 955.0	"F": 1}
{"v": 1	"t": 1352487	"P": 959.5	"F": 1}
{"v": 1	"t": 1352507	"P": 964.5	"F": 1}
{"v": 1	"t": 1352528	"P": 955.75	"F": 1	"C": 46.92	"D": 3276	"sn": 54091930088003	"file": "/data/device_log/data0000.out"}
{"v": 1	"t": 1352548	"P": 958.25	"F": 1}
{"v": 1	"t": 1352568	"P": 966.75	"F": 1}
{"v": 1	"t": 1352589	"P": 953.25	"F": 1}
{"v": 1	"t": 1352609	"P": 961.75	"F": 1}
{"v": 1	"t": 1352630	"P": 963.5	"F": 1}
{"v": 1	"t": 1352650	"P": 955.0	"F": 1}
{"v": 1	"t": 1352671	"P": 958.0	"F": 1}
{"v": 1	"t": 1352691	"P": 965.0	"F": 1}
{"v": 1	"t": 1352711	"P": 957.75	"F": 1}
{"v": 1	"t": 1352732	"P": 953.25	"F": 1}
{"v": 1	"t": 1352752	"P": 964.75	"F": 1}
{"v": 1	"t": 1352772	"P": 961.25	"F": 1}
{"v": 1	"t": 1352793	"P": 950.0	"F": 1}
{"v": 1	"t": 1352813	"P": 962.0	"F": 1}
{"v": 1	"t": 1352834	"P": 960.0	"F": 1}
{"v": 1	"t": 1352854	"P": 952.0	"F": 1}
{"v": 1	"t": 1352874	"P": 954.5	"F": 1}
{"v": 1	"t": 1352895	"P": 964.75	"F": 1}
{"v": 1	"t": 1352915	"P": 954.25	"F": 1}
{"v": 1	"t": 1352935	"P": 951.25	"F": 1}
{"v": 1	"t": 1352956	"P": 964.25	"F": 1}
{"v": 1	"t": 1352976	"P": 958.75	"F": 1}
{"v": 1	"t": 1352996	"P": 949.25	"F": 1}
{"v": 1	"t": 1353017	"P": 961.25	"F": 1}
{"v": 1	"t": 1353037	"P": 961.0	"F": 1}
{"v": 1	"t": 1353058	"P": 952.0	"F": 1}
{"v": 1	"t": 1353078	"P": 950.25	"F": 1}
{"v": 1	"t": 1353098	"P": 967.0	"F": 1}
{"v": 1	"t": 1353119	"P": 955.5	"F": 1}
{"v": 1	"t": 1353139	"P": 949.25	"F": 1}
{"v": 1	"t": 1353160	"P": 962.0	"F": 1}
{"v": 1	"t": 1353180	"P": 957.5	"F": 1}
{"v": 1	"t": 1353200	"P": 948.5	"F": 1}
{"v": 1	"t": 1353221	"P": 964.25	"F": 1}
{"v": 1	"t": 1353241	"P": 957.75	"F": 1}
{"v": 1	"t": 1353262	"P": 950.0	"F": 1}
{"v": 1	"t": 1353282	"P": 962.5	"F": 1}
{"v": 1	"t": 1353302	"P": 958.0	"F": 1}
{"v": 1	"t": 1353323	"P": 949.5	"F": 1}
{"v": 1	"t": 1353343	"P": 958.0	"F": 1}
{"v": 1	"t": 1353363	"P": 961.0	"F": 1}
{"v": 1	"t": 1353384	"P": 952.75	"F": 1}
{"v": 1	"t": 1353404	"P": 952.5	"F": 1}
{"v": 1	"t": 1353425	"P": 965.0	"F": 1}
{"v": 1	"t": 1353445	"P": 954.5	"F": 1}
{"v": 1	"t": 1353465	"P": 948.75	"F": 1}
{"v": 1	"t": 1353486	"P": 962.5	"F": 1}
{"v": 1	"t": 1353506	"P": 958.75	"F": 1}
{"v": 1	"t": 1353526	"P": 948.5	"F": 1}
{"v": 1	"t": 1353547	"P": 955.25	"F": 1	"C": 46.89	"D": 3276	"sn": 54091930088003	"file": "/data/device_log/data0000.out"	"CO2": 1076.0482177734375	"Tp": 25.510032653808594	"H": 12.63149642944336}
{"v": 1	"t": 1353568	"P": 949.5	"F": 1}
{"v": 1	"t": 1353588	"P": 965.25	"F": 1}
{"v": 1	"t": 1353609	"P": 953.5	"F": 1}
{"v": 1	"t": 1353629	"P": 949.0	"F": 1}
{"v": 1	"t": 1353649	"P": 963.5	"F": 1}
{"v": 1	"t": 1353670	"P": 958.0	"F": 1}
{"v": 1	"t": 1353690	"P": 949.75	"F": 1}
{"v": 1	"t": 1353711	"P": 958.5	"F": 1}
{"v": 1	"t": 1353731	"P": 961.5	"F": 1}
{"v": 1	"t": 1353751	"P": 951.5	"F": 1}
{"v": 1	"t": 1353772	"P": 955.25	"F": 1}
{"v": 1	"t": 1353792	"P": 966.0	"F": 1}
{"v": 1	"t": 1353813	"P": 955.25	"F": 1}
{"v": 1	"t": 1353833	"P": 952.0	"F": 1}
{"v": 1	"t": 1353853	"P": 963.25	"F": 1}
{"v": 1	"t": 1353874	"P": 954.0	"F": 1}
{"v": 1	"t": 1353894	"P": 950.5	"F": 1}
{"v": 1	"t": 1353915	"P": 963.75	"F": 1}
{"v": 1	"t": 1353935	"P": 953.0	"F": 1}
{"v": 1	"t": 1353955	"P": 950.25	"F": 1}
{"v": 1	"t": 1353976	"P": 963.0	"F": 1}
{"v": 1	"t": 1353996	"P": 958.0	"F": 1}
{"v": 1	"t": 1354016	"P": 950.75	"F": 1}
{"v": 1	"t": 1354037	"P": 960.0	"F": 1}
{"v": 1	"t": 1354057	"P": 962.75	"F": 1}
{"v": 1	"t": 1354078	"P": 949.75	"F": 1}
{"v": 1	"t": 1354098	"P": 952.75	"F": 1}
{"v": 1	"t": 1354118	"P": 965.75	"F": 1}
{"v": 1	"t": 1354139	"P": 957.0	"F": 1}
{"v": 1	"t": 1354159	"P": 949.75	"F": 1}
{"v": 1	"t": 1354179	"P": 962.5	"F": 1}
{"v": 1	"t": 1354200	"P": 960.25	"F": 1}
{"v": 1	"t": 1354220	"P": 949.5	"F": 1}
{"v": 1	"t": 1354241	"P": 954.25	"F": 1}
{"v": 1	"t": 1354261	"P": 962.25	"F": 1}
{"v": 1	"t": 1354281	"P": 953.75	"F": 1}
{"v": 1	"t": 1354302	"P": 951.75	"F": 1}
{"v": 1	"t": 1354322	"P": 965.0	"F": 1}
{"v": 1	"t": 1354342	"P": 956.25	"F": 1}
{"v": 1	"t": 1354363	"P": 950.25	"F": 1}
{"v": 1	"t": 1354383	"P": 962.75	"F": 1}
{"v": 1	"t": 1354404	"P": 961.75	"F": 1}
{"v": 1	"t": 1354424	"P": 954.25	"F": 1}
{"v": 1	"t": 1354444	"P": 959.0	"F": 1}
{"v": 1	"t": 1354465	"P": 965.5	"F": 1}
{"v": 1	"t": 1354485	"P": 954.0	"F": 1}
{"v": 1	"t": 1354506	"P": 956.25	"F": 1}
{"v": 1	"t": 1354526	"P": 968.0	"F": 1}
{"v": 1	"t": 1354546	"P": 958.0	"F": 1}
{"v": 1	"t": 1354567	"P": 952.0	"F": 1	"C": 46.88	"D": 3276	"sn": 54091930088003	"file": "/data/device_log/data0000.out"}
{"v": 1	"t": 1354587	"P": 963.75	"F": 1}
{"v": 1	"t": 1354608	"P": 955.75	"F": 1}
{"v": 1	"t": 1354628	"P": 955.75	"F": 1}
{"v": 1	"t": 1354648	"P": 965.5	"F": 1}
{"v": 1	"t": 1354669	"P": 956.5	"F": 1}
{"v": 1	"t": 1354689	"P": 953.25	"F": 1}
{"v": 1	"t": 1354709	"P": 963.0	"F": 1}
{"v": 1	"t": 1354730	"P": 960.75	"F": 1}
{"v": 1	"t": 1354750	"P": 953.75	"F": 1}
{"v": 1	"t": 1354771	"P": 954.75	"F": 1}
{"v": 1	"t": 1354791	"P": 963.0	"F": 1}
{"v": 1	"t": 1354811	"P": 955.75	"F": 1}
{"v": 1	"t": 1354832	"P": 948.25	"F": 1}
{"v": 1	"t": 1354852	"P": 964.5	"F": 1}
{"v": 1	"t": 1354872	"P": 958.25	"F": 1}
{"v": 1	"t": 1354893	"P": 948.75	"F": 1}
{"v": 1	"t": 1354913	"P": 959.25	"F": 1}
{"v": 1	"t": 1354933	"P": 961.5	"F": 1}
{"v": 1	"t": 1354954	"P": 952.5	"F": 1}
{"v": 1	"t": 1354974	"P": 954.25	"F": 1}
{"v": 1	"t": 1354995	"P": 964.75	"F": 1}
{"v": 1	"t": 1355015	"P": 954.5	"F": 1}
{"v": 1	"t": 1355035	"P": 952.0	"F": 1}
{"v": 1	"t": 1355056	"P": 965.25	"F": 1}
{"v": 1	"t": 1355076	"P": 954.5	"F": 1}
{"v": 1	"t": 1355097	"P": 948.0	"F": 1}
{"v": 1	"t": 1355117	"P": 964.0	"F": 1}
{"v": 1	"t": 1355137	"P": 959.25	"F": 1}
{"v": 1	"t": 1355158	"P": 947.5	"F": 1}
{"v": 1	"t": 1355178	"P": 955.5	"F": 1}
{"v": 1	"t": 1355198	"P": 960.75	"F": 1}
{"v": 1	"t": 1355219	"P": 953.0	"F": 1}
{"v": 1	"t": 1355239	"P": 949.75	"F": 1}
{"v": 1	"t": 1355260	"P": 964.25	"F": 1}
{"v": 1	"t": 1355280	"P": 956.75	"F": 1}
{"v": 1	"t": 1355300	"P": 948.5	"F": 1}
{"v": 1	"t": 1355321	"P": 959.75	"F": 1}
{"v": 1	"t": 1355341	"P": 962.25	"F": 1}
{"v": 1	"t": 1355361	"P": 950.5	"F": 1}
{"v": 1	"t": 1355382	"P": 951.0	"F": 1}
{"v": 1	"t": 1355402	"P": 965.75	"F": 1}
{"v": 1	"t": 1355422	"P": 957.25	"F": 1}
{"v": 1	"t": 1355443	"P": 950.75	"F": 1}
{"v": 1	"t": 1355463	"P": 963.25	"F": 1}
{"v": 1	"t": 1355484	"P": 959.25	"F": 1}
{"v": 1	"t": 1355504	"P": 950.5	"F": 1}
{"v": 1	"t": 1355524	"P": 957.0	"F": 1}
{"v": 1	"t": 1355545	"P": 963.25	"F": 1}
{"v": 1	"t": 1355565	"P": 953.0	"F": 1}
{"v": 1	"t": 1355586	"P": 953.25	"F": 1	"C": 46.885	"D": 3276	"sn": 54091930088003	"file": "/data/device_log/data0000.out"	"CO2": 1075.2540283203125	"Tp": 25.510032653808594	"H": 12.63149642944336}
{"v": 1	"t": 1355607	"P": 959.5	"F": 1}
{"v": 1	"t": 1355627	"P": 960.75	"F": 1}
{"v": 1	"t": 1355648	"P": 950.25	"F": 1}
{"v": 1	"t": 1355668	"P": 957.0	"F": 1}
{"v": 1	"t": 1355688	"P": 963.0	"F": 1}
{"v": 1	"t": 1355709	"P": 953.25	"F": 1}
{"v": 1	"t": 1355729	"P": 952.5	"F": 1}
{"v": 1	"t": 1355750	"P": 965.0	"F": 1}
{"v": 1	"t": 1355770	"P": 955.0	"F": 1}
{"v": 1	"t": 1355790	"P": 950.5	"F": 1}
{"v": 1	"t": 1355811	"P": 960.25	"F": 1}
{"v": 1	"t": 1355831	"P": 960.0	"F": 1}
{"v": 1	"t": 1355851	"P": 953.25	"F": 1}
{"v": 1	"t": 1355872	"P": 953.75	"F": 1}
{"v": 1	"t": 1355892	"P": 964.25	"F": 1}
{"v": 1	"t": 1355913	"P": 953.5	"F": 1}
{"v": 1	"t": 1355933	"P": 953.0	"F": 1}
{"v": 1	"t": 1355953	"P": 965.5	"F": 1}
{"v": 1	"t": 1355974	"P": 955.25	"F": 1}
{"v": 1	"t": 1355994	"P": 948.0	"F": 1}
{"v": 1	"t": 1356015	"P": 966.25	"F": 1}
{"v": 1	"t": 1356035	"P": 958.0	"F": 1}
{"v": 1	"t": 1356055	"P": 950.25	"F": 1}
{"v": 1	"t": 1356076	"P": 960.0	"F": 1}
{"v": 1	"t": 1356096	"P": 962.0	"F": 1}
{"v": 1	"t": 1356116	"P": 952.0	"F": 1}
{"v": 1	"t": 1356137	"P": 954.25	"F": 1}
{"v": 1	"t": 1356157	"P": 961.75	"F": 1}
{"v": 1	"t": 1356178	"P": 950.75	"F": 1}
{"v": 1	"t": 1356198	"P": 957.25	"F": 1}
{"v": 1	"t": 1356218	"P": 962.75	"F": 1}
{"v": 1	"t": 1356239	"P": 952.75	"F": 1}
{"v": 1	"t": 1356259	"P": 954.25	"F": 1}
{"v": 1	"t": 1356280	"P": 964.0	"F": 1}
{"v": 1	"t": 1356300	"P": 956.5	"F": 1}
{"v": 1	"t": 1356320	"P": 950.75	"F": 1}
{"v": 1	"t": 1356341	"P": 964.75	"F": 1}
{"v": 1	"t": 1356361	"P": 959.5	"F": 1}
{"v": 1	"t": 1356382	"P": 955.0	"F": 1}
{"v": 1	"t": 1356402	"P": 968.5	"F": 1}
{"v": 1	"t": 1356423	"P": 956.5	"F": 1}
{"v": 1	"t": 1356443	"P": 952.25	"F": 1}
{"v": 1	"t": 1356463	"P": 967.25	"F": 1}
{"v": 1	"t": 1356484	"P": 957.75	"F": 1}
{"v": 1	"t": 1356504	"P": 956.0	"F": 1}
{"v": 1	"t": 1356525	"P": 966.25	"F": 1}
{"v": 1	"t": 1356545	"P": 957.75	"F": 1}
{"v": 1	"t": 1356565	"P": 956.0	"F": 1}
{"v": 1	"t": 1356586	"P": 965.75	"F": 1}
{"v": 1	"t": 1356606	"P": 955.0	"F": 1	"C": 46.915	"D": 3276	"sn": 54091930088003	"file": "/data/device_log/data0000.out"}
{"v": 1	"t": 1356627	"P": 955.5	"F": 1}
{"v": 1	"t": 1356647	"P": 963.25	"F": 1}
{"v": 1	"t": 1356668	"P": 954.5	"F": 1}
{"v": 1	"t": 1356688	"P": 955.25	"F": 1}
{"v": 1	"t": 1356708	"P": 964.5	"F": 1}
{"v": 1	"t": 1356729	"P": 953.0	"F": 1}
{"v": 1	"t": 1356749	"P": 952.25	"F": 1}
{"v": 1	"t": 1356770	"P": 963.25	"F": 1}
{"v": 1	"t": 1356790	"P": 956.0	"F": 1}
{"v": 1	"t": 1356810	"P": 952.5	"F": 1}
{"v": 1	"t": 1356831	"P": 964.25	"F": 1}
{"v": 1	"t": 1356851	"P": 957.75	"F": 1}
{"v": 1	"t": 1356872	"P": 951.75	"F": 1}
{"v": 1	"t": 1356892	"P": 961.0	"F": 1}
{"v": 1	"t": 1356912	"P": 961.25	"F": 1}
{"v": 1	"t": 1356933	"P": 952.0	"F": 1}
{"v": 1	"t": 1356953	"P": 955.5	"F": 1}
{"v": 1	"t": 1356973	"P": 963.5	"F": 1}
{"v": 1	"t": 1356994	"P": 954.5	"F": 1}
{"v": 1	"t": 1357014	"P": 949.0	"F": 1}
{"v": 1	"t": 1357035	"P": 962.75	"F": 1}
{"v": 1	"t": 1357055	"P": 957.5	"F": 1}
{"v": 1	"t": 1357075	"P": 948.75	"F": 1}
{"v": 1	"t": 1357096	"P": 960.5	"F": 1}
{"v": 1	"t": 1357116	"P": 962.75	"F": 1}
{"v": 1	"t": 1357136	"P": 949.75	"F": 1}
{"v": 1	"t": 1357157	"P": 952.25	"F": 1}
{"v": 1	"t": 1357177	"P": 964.5	"F": 1}
{"v": 1	"t": 1357197	"P": 956.75	"F": 1}
{"v": 1	"t": 1357218	"P": 949.5	"F": 1}
{"v": 1	"t": 1357238	"P": 962.0	"F": 1}
{"v": 1	"t": 1357259	"P": 961.5	"F": 1}
{"v": 1	"t": 1357279	"P": 951.75	"F": 1}
{"v": 1	"t": 1357299	"P": 949.25	"F": 1}
{"v": 1	"t": 1357320	"P": 964.5	"F": 1}
{"v": 1	"t": 1357340	"P": 955.75	"F": 1}
{"v": 1	"t": 1357360	"P": 948.75	"F": 1}
{"v": 1	"t": 1357381	"P": 959.25	"F": 1}
{"v": 1	"t": 1357401	"P": 962.0	"F": 1}
{"v": 1	"t": 1357421	"P": 952.0	"F": 1}
{"v": 1	"t": 1357442	"P": 951.5	"F": 1}
{"v": 1	"t": 1357462	"P": 964.5	"F": 1}
{"v": 1	"t": 1357482	"P": 960.0	"F": 1}
{"v": 1	"t": 1357503	"P": 952.75	"F": 1}
{"v": 1	"t": 1357523	"P": 950.75	"F": 1}
{"v": 1	"t": 1357543	"P": 965.25	"F": 1}
{"v": 1	"t": 1357564	"P": 956.75	"F": 1}
{"v": 1	"t": 1357584	"P": 948.75	"F": 1}
{"v": 1	"t": 1357604	"P": 954.5	"F": 1}
{"v": 1	"t": 1357625	"P": 961.25	"F": 1	"C": 46.865	"D": 3276	"sn": 54091930088003	"file": "/data/device_log/data0000.out"	"CO2": 1075.0594482421875	"Tp": 25.52338409423828	"H": 12.698100090026855}
{"v": 1	"t": 1357646	"P": 960.0	"F": 1}
{"v": 1	"t": 1357666	"P": 953.0	"F": 1}
{"v": 1	"t": 1357687	"P": 949.25	"F": 1}
{"v": 1	"t": 1357707	"P": 964.75	"F": 1}
{"v": 1	"t": 1357727	"P": 958.5	"F": 1}
{"v": 1	"t": 1357748	"P": 951.25	"F": 1}
{"v": 1	"t": 1357768	"P": 954.75	"F": 1}
{"v": 1	"t": 1357788	"P": 967.0	"F": 1}
{"v": 1	"t": 1357809	"P": 957.25	"F": 1}
{"v": 1	"t": 1357829	"P": 951.0	"F": 1}
{"v": 1	"t": 1357849	"P": 958.75	"F": 1}
{"v": 1	"t": 1357870	"P": 961.75	"F": 1}
{"v": 1	"t": 1357890	"P": 954.5	"F": 1}
{"v": 1	"t": 1357910	"P": 950.5	"F": 1}
{"v": 1	"t": 1357931	"P": 964.5	"F": 1}
{"v": 1	"t": 1357951	"P": 959.25	"F": 1}
{"v": 1	"t": 1357971	"P": 951.25	"F": 1}
{"v": 1	"t": 1357992	"P": 955.0	"F": 1}
{"v": 1	"t": 1358012	"P": 966.25	"F": 1}
{"v": 1	"t": 1358032	"P": 957.0	"F": 1}
{"v": 1	"t": 1358053	"P": 949.5	"F": 1}
{"v": 1	"t": 1358073	"P": 960.5	"F": 1}
{"v": 1	"t": 1358094	"P": 960.25	"F": 1}
{"v": 1	"t": 1358114	"P": 952.0	"F": 1}
{"v": 1	"t": 1358134	"P": 953.25	"F": 1}
{"v": 1	"t": 1358155	"P": 966.5	"F": 1}
{"v": 1	"t": 1358175	"P": 955.75	"F": 1}
{"v": 1	"t": 1358195	"P": 949.0	"F": 1}
{"v": 1	"t": 1358216	"P": 955.5	"F": 1}
{"v": 1	"t": 1358236	"P": 963.75	"F": 1}
{"v": 1	"t": 1358256	"P": 955.75	"F": 1}
{"v": 1	"t": 1358276	"P": 954.5	"F": 1}
{"v": 1	"t": 1358297	"P": 960.0	"F": 1}
{"v": 1	"t": 1358317	"P": 962.0	"F": 1}
{"v": 1	"t": 1358337	"P": 958.25	"F": 1}
{"v": 1	"t": 1358358	"P": 949.25	"F": 1}
{"v": 1	"t": 1358378	"P": 960.5	"F": 1}
{"v": 1	"t": 1358398	"P": 964.5	"F": 1}
{"v": 1	"t": 1358419	"P": 955.75	"F": 1}
{"v": 1	"t": 1358439	"P": 952.0	"F": 1}
{"v": 1	"t": 1358459	"P": 961.75	"F": 1}
{"v": 1	"t": 1358480	"P": 962.75	"F": 1}
{"v": 1	"t": 1358500	"P": 954.0	"F": 1}
{"v": 1	"t": 1358520	"P": 954.0	"F": 1}
{"v": 1	"t": 1358541	"P": 965.0	"F": 1}
{"v": 1	"t": 1358561	"P": 964.5	"F": 1}
{"v": 1	"t": 1358581	"P": 956.0	"F": 1}
{"v": 1	"t": 1358602	"P": 956.75	"F": 1}
{"v": 1	"t": 1358622	"P": 967.0	"F": 1}
{"v": 1	"t": 1358642	"P": 962.75	"F": 1	"C": 46.855	"D": 3276	"sn": 54091930088003	"file": "/data/device_log/data0000.out"}
{"v": 1	"t": 1358663	"P": 951.75	"F": 1}
{"v": 1	"t": 1358683	"P": 962.25	"F": 1}
{"v": 1	"t": 1358704	"P": 960.25	"F": 1}
{"v": 1	"t": 1358724	"P": 950.75	"F": 1}
{"v": 1	"t": 1358744	"P": 955.5	"F": 1}
{"v": 1	"t": 1358765	"P": 965.5	"F": 1}
{"v": 1	"t": 1358785	"P": 952.5	"F": 1}
{"v": 1	"t": 1358805	"P": 952.0	"F": 1}
{"v": 1	"t": 1358826	"P": 961.25	"F": 1}
{"v": 1	"t": 1358846	"P": 960.5	"F": 1}
{"v": 1	"t": 1358866	"P": 951.5	"F": 1}
{"v": 1	"t": 1358887	"P": 952.25	"F": 1}
{"v": 1	"t": 1358907	"P": 965.75	"F": 1}
{"v": 1	"t": 1358927	"P": 956.25	"F": 1}
{"v": 1	"t": 1358948	"P": 951.25	"F": 1}
{"v": 1	"t": 1358968	"P": 962.75	"F": 1}
{"v": 1	"t": 1358989	"P": 959.75	"F": 1}
{"v": 1	"t": 1359009	"P": 951.5	"F": 1}
{"v": 1	"t": 1359029	"P": 948.5	"F": 1}
{"v": 1	"t": 1359049	"P": 964.25	"F": 1}
{"v": 1	"t": 1359070	"P": 961.25	"F": 1}
{"v": 1	"t": 1359090	"P": 953.75	"F": 1}
{"v": 1	"t": 1359110	"P": 950.75	"F": 1}
{"v": 1	"t": 1359131	"P": 964.5	"F": 1}
{"v": 1	"t": 1359151	"P": 958.75	"F": 1}
{"v": 1	"t": 1359171	"P": 953.0	"F": 1}
{"v": 1	"t": 1359192	"P": 949.25	"F": 1}
{"v": 1	"t": 1359212	"P": 965.5	"F": 1}
{"v": 1	"t": 1359232	"P": 960.5	"F": 1}
{"v": 1	"t": 1359253	"P": 951.75	"F": 1}
{"v": 1	"t": 1359273	"P": 950.5	"F": 1}
{"v": 1	"t": 1359293	"P": 964.5	"F": 1}
{"v": 1	"t": 1359314	"P": 960.75	"F": 1}
{"v": 1	"t": 1359334	"P": 952.0	"F": 1}
{"v": 1	"t": 1359354	"P": 951.0	"F": 1}
{"v": 1	"t": 1359375	"P": 963.75	"F": 1}
{"v": 1	"t": 1359395	"P": 958.0	"F": 1}
{"v": 1	"t": 1359415	"P": 952.0	"F": 1}
{"v": 1	"t": 1359436	"P": 956.0	"F": 1}
{"v": 1	"t": 1359456	"P": 965.0	"F": 1}
{"v": 1	"t": 1359476	"P": 954.5	"F": 1}
{"v": 1	"t": 1359497	"P": 949.0	"F": 1}
{"v": 1	"t": 1359517	"P": 962.5	"F": 1}
{"v": 1	"t": 1359537	"P": 964.0	"F": 1}
{"v": 1	"t": 1359558	"P": 952.0	"F": 1}
{"v": 1	"t": 1359578	"P": 950.25	"F": 1}
{"v": 1	"t": 1359598	"P": 965.25	"F": 1}
{"v": 1	"t": 1359619	"P": 959.75	"F": 1}
{"v": 1	"t": 1359639	"P": 952.0	"F": 1}
{"v": 1	"t": 1359659	"P": 952.25	"F": 1	"C": 46.865	"D": 3276	"sn": 54091930088003	"file": "/data/device_log/data0000.out"	"CO2": 1074.7198486328125	"Tp": 25.52338409423828	"H": 12.795928955078125}
{"v": 1	"t": 1359681	"P": 955.75	"F": 1}
{"v": 1	"t": 1359701	"P": 962.75	"F": 1}
{"v": 1	"t": 1359721	"P": 954.0	"F": 1}
{"v": 1	"t": 1359742	"P": 950.0	"F": 1}
{"v": 1	"t": 1359762	"P": 965.5	"F": 1}
{"v": 1	"t": 1359782	"P": 960.5	"F": 1}
{"v": 1	"t": 1359803	"P": 951.75	"F": 1}
{"v": 1	"t": 1359823	"P": 951.75	"F": 1}
{"v": 1	"t": 1359843	"P": 966.75	"F": 1}
{"v": 1	"t": 1359864	"P": 960.75	"F": 1}
{"v": 1	"t": 1359884	"P": 951.75	"F": 1}
{"v": 1	"t": 1359904	"P": 955.0	"F": 1}
{"v": 1	"t": 1359925	"P": 965.25	"F": 1}
{"v": 1	"t": 1359945	"P": 955.5	"F": 1}
{"v": 1	"t": 1359965	"P": 950.5	"F": 1}
{"v": 1	"t": 1359986	"P": 959.25	"F": 1}
{"v": 1	"t": 1360006	"P": 962.5	"F": 1}
{"v": 1	"t": 1360026	"P": 957.25	"F": 1}
{"v": 1	"t": 1360047	"P": 951.0	"F": 1}
{"v": 1	"t": 1360067	"P": 962.75	"F": 1}
{"v": 1	"t": 1360088	"P": 952.25	"F": 1}
{"v": 1	"t": 1360108	"P": 959.25	"F": 1}
{"v": 1	"t": 1360129	"P": 956.25	"F": 1}
{"v": 1	"t": 1360149	"P": 952.75	"F": 1}
{"v": 1	"t": 1360170	"P": 960.5	"F": 1}
{"v": 1	"t": 1360190	"P": 951.0	"F": 1}
{"v": 1	"t": 1360211	"P": 961.25	"F": 1}
{"v": 1	"t": 1360231	"P": 960.25	"F": 1}
{"v": 1	"t": 1360252	"P": 952.0	"F": 1}
{"v": 1	"t": 1360272	"P": 963.25	"F": 1}
{"v": 1	"t": 1360292	"P": 957.0	"F": 1}
{"v": 1	"t": 1360313	"P": 950.5	"F": 1}
{"v": 1	"t": 1360333	"P": 961.0	"F": 1}
{"v": 1	"t": 1360353	"P": 965.75	"F": 1}
{"v": 1	"t": 1360374	"P": 958.5	"F": 1}
{"v": 1	"t": 1360394	"P": 952.25	"F": 1}
{"v": 1	"t": 1360414	"P": 963.0	"F": 1}
{"v": 1	"t": 1360435	"P": 963.5	"F": 1}
{"v": 1	"t": 1360455	"P": 956.5	"F": 1}
{"v": 1	"t": 1360475	"P": 952.25	"F": 1}
{"v": 1	"t": 1360496	"P": 965.75	"F": 1}
{"v": 1	"t": 1360516	"P": 961.0	"F": 1}
{"v": 1	"t": 1360536	"P": 953.75	"F": 1}
{"v": 1	"t": 1360557	"P": 957.5	"F": 1}
{"v": 1	"t": 1360577	"P": 965.75	"F": 1}
{"v": 1	"t": 1360597	"P": 958.0	"F": 1}
{"v": 1	"t": 1360618	"P": 949.75	"F": 1}
{"v": 1	"t": 1360638	"P": 957.75	"F": 1}
{"v": 1	"t": 1360658	"P": 964.75	"F": 1}
{"v": 1	"t": 1360679	"P": 955.25	"F": 1	"C": 46.875	"D": 3276	"sn": 54091930088003	"file": "/data/device_log/data0000.out"}
{"v": 1	"t": 1360699	"P": 954.0	"F": 1}
{"v": 1	"t": 1360720	"P": 966.0	"F": 1}
{"v": 1	"t": 1360740	"P": 954.5	"F": 1}
{"v": 1	"t": 1360760	"P": 945.25	"F": 1}
{"v": 1	"t": 1360781	"P": 962.5	"F": 1}
{"v": 1	"t": 1360801	"P": 957.75	"F": 1}
{"v": 1	"t": 1360822	"P": 951.25	"F": 1}
{"v": 1	"t": 1360842	"P": 965.75	"F": 1}
{"v": 1	"t": 1360862	"P": 956.25	"F": 1}
{"v": 1	"t": 1360883	"P": 949.25	"F": 1}
{"v": 1	"t": 1360903	"P": 964.75	"F": 1}
{"v": 1	"t": 1360924	"P": 958.25	"F": 1}
{"v": 1	"t": 1360944	"P": 951.25	"F": 1}
{"v": 1	"t": 1360964	"P": 952.0	"F": 1}
{"v": 1	"t": 1360985	"P": 964.25	"F": 1}
{"v": 1	"t": 1361005	"P": 955.75	"F": 1}
{"v": 1	"t": 1361025	"P": 949.75	"F": 1}
{"v": 1	"t": 1361046	"P": 958.25	"F": 1}
{"v": 1	"t": 1361066	"P": 965.25	"F": 1}
{"v": 1	"t": 1361086	"P": 956.0	"F": 1}
{"v": 1	"t": 1361107	"P": 950.5	"F": 1}
{"v": 1	"t": 1361127	"P": 960.5	"F": 1}
{"v": 1	"t": 1361147	"P": 961.25	"F": 1}
{"v": 1	"t": 1361168	"P": 953.5	"F": 1}
{"v": 1	"t": 1361188	"P": 949.75	"F": 1}
{"v": 1	"t": 1361208	"P": 962.75	"F": 1}
{"v": 1	"t": 1361229	"P": 959.75	"F": 1}
{"v": 1	"t": 1361249	"P": 951.75	"F": 1}
{"v": 1	"t": 1361269	"P": 953.5	"F": 1}
{"v": 1	"t": 1361290	"P": 964.25	"F": 1}
{"v": 1	"t": 1361310	"P": 957.0	"F": 1}
{"v": 1	"t": 1361330	"P": 948.0	"F": 1}
{"v": 1	"t": 1361351	"P": 957.75	"F": 1}
{"v": 1	"t": 1361371	"P": 963.0	"F": 1}
{"v": 1	"t": 1361391	"P": 951.75	"F": 1}
{"v": 1	"t": 1361412	"P": 957.5	"F": 1}
{"v": 1	"t": 1361432	"P": 959.75	"F": 1}
{"v": 1	"t": 1361453	"P": 953.0	"F": 1}
{"v": 1	"t": 1361473	"P": 952.0	"F": 1}
{"v": 1	"t": 1361493	"P": 964.5	"F": 1}
{"v": 1	"t": 1361514	"P": 960.75	"F": 1}
{"v": 1	"t": 1361534	"P": 951.5	"F": 1}
{"v": 1	"t": 1361554	"P": 953.75	"F": 1}
{"v": 1	"t": 1361575	"P": 964.5	"F": 1}
{"v": 1	"t": 1361595	"P": 958.25	"F": 1}
{"v": 1	"t": 1361615	"P": 948.75	"F": 1}
{"v": 1	"t": 1361636	"P": 955.5	"F": 1}
{"v": 1	"t": 1361656	"P": 965.25	"F": 1}
{"v": 1	"t": 1361676	"P": 957.5	"F": 1}
{"v": 1	"t": 1361697	"P": 948.25	"F": 1	"C": 46.88	"D": 3276	"sn": 54091930088003	"file": "/data/device_log/data0000.out"	"CO2": 1073.98486328125	"Tp": 25.55542755126953	"H": 12.698225021362305}
{"v": 1	"t": 1361718	"P": 950.25	"F": 1}
{"v": 1	"t": 1361738	"P": 962.0	"F": 1}
{"v": 1	"t": 1361759	"P": 961.75	"F": 1}
{"v": 1	"t": 1361779	"P": 952.25	"F": 1}
{"v": 1	"t": 1361799	"P": 952.5	"F": 1}
{"v": 1	"t": 1361820	"P": 965.5	"F": 1}
{"v": 1	"t": 1361840	"P": 959.75	"F": 1}
{"v": 1	"t": 1361861	"P": 954.0	"F": 1}
{"v": 1	"t": 1361881	"P": 955.25	"F": 1}
{"v": 1	"t": 1361901	"P": 965.5	"F": 1}
{"v": 1	"t": 1361921	"P": 955.5	"F": 1}
{"v": 1	"t": 1361942	"P": 951.75	"F": 1}
{"v": 1	"t": 1361962	"P": 961.25	"F": 1}
{"v": 1	"t": 1361983	"P": 953.75	"F": 1}
{"v": 1	"t": 1362003	"P": 952.0	"F": 1}
{"v": 1	"t": 1362023	"P": 965.0	"F": 1}
{"v": 1	"t": 1362044	"P": 957.0	"F": 1}
{"v": 1	"t": 1362064	"P": 950.25	"F": 1}
{"v": 1	"t": 1362084	"P": 954.5	"F": 1}
{"v": 1	"t": 1362105	"P": 965.0	"F": 1}
{"v": 1	"t": 1362125	"P": 958.0	"F": 1}
{"v": 1	"t": 1362145	"P": 950.75	"F": 1}
{"v": 1	"t": 1362166	"P": 964.5	"F": 1}
{"v": 1	"t": 1362186	"P": 963.75	"F": 1}
{"v": 1	"t": 1362206	"P": 955.25	"F": 1}
{"v": 1	"t": 1362227	"P": 954.25	"F": 1}
{"v": 1	"t": 1362247	"P": 967.25	"F": 1}
{"v": 1	"t": 1362267	"P": 960.25	"F": 1}
{"v": 1	"t": 1362288	"P": 954.5	"F": 1}
{"v": 1	"t": 1362308	"P": 957.5	"F": 1}
{"v": 1	"t": 1362328	"P": 966.25	"F": 1}
{"v": 1	"t": 1362349	"P": 959.5	"F": 1}
{"v": 1	"t": 1362369	"P": 953.5	"F": 1}
{"v": 1	"t": 1362389	"P": 960.25	"F": 1}
{"v": 1	"t": 1362410	"P": 966.5	"F": 1}
{"v": 1	"t": 1362430	"P": 956.75	"F": 1}
{"v": 1	"t": 1362450	"P": 953.0	"F": 1}
{"v": 1	"t": 1362471	"P": 963.75	"F": 1}
{"v": 1	"t": 1362491	"P": 963.75	"F": 1}
{"v": 1	"t": 1362511	"P": 956.25	"F": 1}
{"v": 1	"t": 1362532	"P": 961.25	"F": 1}
{"v": 1	"t": 1362552	"P": 960.5	"F": 1}
{"v": 1	"t": 1362573	"P": 949.5	"F": 1}
{"v": 1	"t": 1362593	"P": 955.25	"F": 1}
{"v": 1	"t": 1362613	"P": 963.75	"F": 1}
{"v": 1	"t": 1362634	"P": 958.25	"F": 1}
{"v": 1	"t": 1362654	"P": 950.75	"F": 1}
{"v": 1	"t": 1362674	"P": 958.5	"F": 1}
{"v": 1	"t": 1362695	"P": 964.25	"F": 1}
{"v": 1	"t": 1362715	"P": 956.5	"F": 1	"C": 46.865	"D": 3276	"sn": 54091930088003	"file": "/data/device_log/data0000.out"}
{"v": 1	"t": 1362735	"P": 952.5	"F": 1}
{"v": 1	"t": 1362756	"P": 967.5	"F": 1}
{"v": 1	"t": 1362776	"P": 956.25	"F": 1}
{"v": 1	"t": 1362797	"P": 950.75	"F": 1}
{"v": 1	"t": 1362817	"P": 962.0	"F": 1}
{"v": 1	"t": 1362837	"P": 962.75	"F": 1}
{"v": 1	"t": 1362858	"P": 953.5	"F": 1}
{"v": 1	"t": 1362878	"P": 950.75	"F": 1}
{"v": 1	"t": 1362898	"P": 965.25	"F": 1}
{"v": 1	"t": 1362919	"P": 957.75	"F": 1}
{"v": 1	"t": 1362939	"P": 950.0	"F": 1}
{"v": 1	"t": 1362959	"P": 955.0	"F": 1}
{"v": 1	"t": 1362980	"P": 965.5	"F": 1}
{"v": 1	"t": 1363000	"P": 957.25	"F": 1}
{"v": 1	"t": 1363020	"P": 951.75	"F": 1}
{"v": 1	"t": 1363041	"P": 960.0	"F": 1}
{"v": 1	"t": 1363061	"P": 962.0	"F": 1}
{"v": 1	"t": 1363081	"P": 951.0	"F": 1}
{"v": 1	"t": 1363102	"P": 960.0	"F": 1}
{"v": 1	"t": 1363122	"P": 960.25	"F": 1}
{"v": 1	"t": 1363143	"P": 949.25	"F": 1}
{"v": 1	"t": 1363163	"P": 956.0	"F": 1}
{"v": 1	"t": 1363183	"P": 965.25	"F": 1}
{"v": 1	"t": 1363204	"P": 957.5	"F": 1}
{"v": 1	"t": 1363224	"P": 951.0	"F": 1}
{"v": 1	"t": 1363244	"P": 959.75	"F": 1}
{"v": 1	"t": 1363265	"P": 963.0	"F": 1}
{"v": 1	"t": 1363285	"P": 953.25	"F": 1}
{"v": 1	"t": 1363305	"P": 950.5	"F": 1}
{"v": 1	"t": 1363326	"P": 961.75	"F": 1}
{"v": 1	"t": 1363346	"P": 962.75	"F": 1}
{"v": 1	"t": 1363366	"P": 953.5	"F": 1}
{"v": 1	"t": 1363387	"P": 949.75	"F": 1}
{"v": 1	"t": 1363407	"P": 966.25	"F": 1}
{"v": 1	"t": 1363427	"P": 960.25	"F": 1}
{"v": 1	"t": 1363448	"P": 950.25	"F": 1}
{"v": 1	"t": 1363468	"P": 953.75	"F": 1}
{"v": 1	"t": 1363488	"P": 964.75	"F": 1}
{"v": 1	"t": 1363509	"P": 958.25	"F": 1}
{"v": 1	"t": 1363529	"P": 950.0	"F": 1}
{"v": 1	"t": 1363549	"P": 956.0	"F": 1}
{"v": 1	"t": 1363570	"P": 962.0	"F": 1}
{"v": 1	"t": 1363590	"P": 955.0	"F": 1}
{"v": 1	"t": 1363610	"P": 949.0	"F": 1}
{"v": 1	"t": 1363631	"P": 962.75	"F": 1}
{"v": 1	"t": 1363651	"P": 957.0	"F": 1}
{"v": 1	"t": 1363672	"P": 951.0	"F": 1}
{"v": 1	"t": 1363692	"P": 963.25	"F": 1}
{"v": 1	"t": 1363713	"P": 952.0	"F": 1}
{"v": 1	"t": 1363733	"P": 962.0	"F": 1	"C": 46.86	"D": 3276	"sn": 54091930088003	"file": "/data/device_log/data0000.out"	"CO2": 1073.4696044921875	"Tp": 25.542076110839844	"H": 12.795988082885742}
{"v": 1	"t": 1363754	"P": 957.75	"F": 1}
{"v": 1	"t": 1363774	"P": 953.25	"F": 1}
{"v": 1	"t": 1363795	"P": 961.5	"F": 1}
{"v": 1	"t": 1363815	"P": 950.5	"F": 1}
{"v": 1	"t": 1363836	"P": 961.5	"F": 1}
{"v": 1	"t": 1363856	"P": 959.75	"F": 1}
{"v": 1	"t": 1363876	"P": 951.0	"F": 1}
{"v": 1	"t": 1363897	"P": 954.75	"F": 1}
{"v": 1	"t": 1363917	"P": 963.25	"F": 1}
{"v": 1	"t": 1363937	"P": 955.25	"F": 1}
{"v": 1	"t": 1363958	"P": 951.0	"F": 1}
{"v": 1	"t": 1363978	"P": 963.25	"F": 1}
{"v": 1	"t": 1363999	"P": 961.75	"F": 1}
{"v": 1	"t": 1364019	"P": 952.5	"F": 1}
{"v": 1	"t": 1364039	"P": 950.5	"F": 1}
{"v": 1	"t": 1364059	"P": 964.25	"F": 1}
{"v": 1	"t": 1364080	"P": 961.0	"F": 1}
{"v": 1	"t": 1364100	"P": 951.75	"F": 1}
{"v": 1	"t": 1364120	"P": 954.25	"F": 1}
{"v": 1	"t": 1364141	"P": 967.75	"F": 1}
{"v": 1	"t": 1364161	"P": 961.0	"F": 1}
{"v": 1	"t": 1364181	"P": 952.25	"F": 1}
{"v": 1	"t": 1364202	"P": 958.5	"F": 1}
{"v": 1	"t": 1364222	"P": 966.25	"F": 1}
{"v": 1	"t": 1364242	"P": 958.25	"F": 1}
{"v": 1	"t": 1364263	"P": 952.75	"F": 1}
{"v": 1	"t": 1364283	"P": 964.25	"F": 1}
{"v": 1	"t": 1364303	"P": 964.25	"F": 1}
{"v": 1	"t": 1364324	"P": 954.5	"F": 1}
{"v": 1	"t": 1364344	"P": 954.5	"F": 1}
{"v": 1	"t": 1364365	"P": 962.5	"F": 1}
{"v": 1	"t": 1364385	"P": 954.0	"F": 1}
{"v": 1	"t": 1364405	"P": 957.0	"F": 1}
{"v": 1	"t": 1364426	"P": 964.25	"F": 1}
{"v": 1	"t": 1364446	"P": 960.0	"F": 1}
{"v": 1	"t": 1364466	"P": 953.75	"F": 1}
{"v": 1	"t": 1364487	"P": 958.75	"F": 1}
{"v": 1	"t": 1364507	"P": 965.25	"F": 1}
{"v": 1	"t": 1364527	"P": 954.75	"F": 1}
{"v": 1	"t": 1364548	"P": 949.25	"F": 1}
{"v": 1	"t": 1364568	"P": 960.25	"F": 1}
{"v": 1	"t": 1364588	"P": 963.0	"F": 1}
{"v": 1	"t": 1364609	"P": 953.5	"F": 1}
{"v": 1	"t": 1364629	"P": 951.25	"F": 1}
{"v": 1	"t": 1364649	"P": 961.0	"F": 1}
{"v": 1	"t": 1364670	"P": 963.75	"F": 1}
{"v": 1	"t": 1364690	"P": 954.5	"F": 1}
{"v": 1	"t": 1364710	"P": 950.0	"F": 1}
{"v": 1	"t": 1364731	"P": 963.25	"F": 1}
{"v": 1	"t": 1364751	"P": 959.0	"F": 1	"C": 46.85	"D": 3276	"sn": 54091930088003	"file": "/data/device_log/data0000.out"	"CO2": 1072.548583984375	"Tp": 25.55542755126953	"H": 12.846960067749023}
{"v": 1	"t": 1364772	"P": 960.5	"F": 1}
{"v": 1	"t": 1364793	"P": 952.0	"F": 1}
{"v": 1	"t": 1364813	"P": 953.75	"F": 1}
{"v": 1	"t": 1364833	"P": 964.5	"F": 1}
{"v": 1	"t": 1364854	"P": 957.25	"F": 1}
{"v": 1	"t": 1364874	"P": 950.25	"F": 1}
{"v": 1	"t": 1364894	"P": 960.0	"F": 1}
{"v": 1	"t": 1364915	"P": 960.75	"F": 1}
{"v": 1	"t": 1364935	"P": 948.0	"F": 1}
{"v": 1	"t": 1364956	"P": 961.25	"F": 1}
{"v": 1	"t": 1364976	"P": 959.75	"F": 1}
{"v": 1	"t": 1364996	"P": 951.75	"F": 1}
{"v": 1	"t": 1365017	"P": 951.25	"F": 1}
{"v": 1	"t": 1365037	"P": 964.25	"F": 1}
{"v": 1	"t": 1365057	"P": 960.0	"F": 1}
{"v": 1	"t": 1365078	"P": 949.5	"F": 1}
{"v": 1	"t": 1365098	"P": 953.25	"F": 1}
{"v": 1	"t": 1365118	"P": 965.5	"F": 1}
{"v": 1	"t": 1365139	"P": 958.25	"F": 1}
{"v": 1	"t": 1365159	"P": 950.25	"F": 1}
{"v": 1	"t": 1365179	"P": 956.5	"F": 1}
{"v": 1	"t": 1365200	"P": 964.5	"F": 1}
{"v": 1	"t": 1365220	"P": 957.25	"F": 1}
{"v": 1	"t": 1365240	"P": 946.25	"F": 1}
{"v": 1	"t": 1365261	"P": 959.75	"F": 1}
{"v": 1	"t": 1365281	"P": 960.5	"F": 1}
{"v": 1	"t": 1365301	"P": 954.0	"F": 1}
{"v": 1	"t": 1365322	"P": 950.75	"F": 1}
{"v": 1	"t": 1365342	"P": 963.75	"F": 1}
{"v": 1	"t": 1365362	"P": 959.0	"F": 1}
{"v": 1	"t": 1365383	"P": 952.5	"F": 1}
{"v": 1	"t": 1365403	"P": 953.5	"F": 1}
{"v": 1	"t": 1365423	"P": 966.0	"F": 1}
{"v": 1	"t": 1365444	"P": 957.25	"F": 1}
{"v": 1	"t": 1365464	"P": 951.0	"F": 1}
{"v": 1	"t": 1365485	"P": 964.75	"F": 1}
{"v": 1	"t": 1365505	"P": 953.75	"F": 1}
{"v": 1	"t": 1365525	"P": 949.25	"F": 1}
{"v": 1	"t": 1365546	"P": 962.0	"F": 1}
{"v": 1	"t": 1365566	"P": 963.75	"F": 1}
{"v": 1	"t": 1365586	"P": 951.0	"F": 1}
{"v": 1	"t": 1365607	"P": 950.75	"F": 1}
{"v": 1	"t": 1365627	"P": 964.25	"F": 1}
{"v": 1	"t": 1365647	"P": 959.0	"F": 1}
{"v": 1	"t": 1365668	"P": 949.75	"F": 1}
{"v": 1	"t": 1365688	"P": 956.25	"F": 1}
{"v": 1	"t": 1365708	"P": 964.75	"F": 1}
{"v": 1	"t": 1365729	"P": 955.25	"F": 1}
{"v": 1	"t": 1365749	"P": 948.0	"F": 1}
{"v": 1	"t": 1365769	"P": 962.25	"F": 1	"C": 46.815	"D": 3276	"sn": 54091930088003	"file": "/data/device_log/data0000.out"}
{"v": 1	"t": 1365790	"P": 961.5	"F": 1}
{"v": 1	"t": 1365810	"P": 950.25	"F": 1}
{"v": 1	"t": 1365831	"P": 961.75	"F": 1}
{"v": 1	"t": 1365851	"P": 959.25	"F": 1}
{"v": 1	"t": 1365871	"P": 951.25	"F": 1}
{"v": 1	"t": 1365892	"P": 951.5	"F": 1}
{"v": 1	"t": 1365912	"P": 964.5	"F": 1}
{"v": 1	"t": 1365932	"P": 958.25	"F": 1}
{"v": 1	"t": 1365953	"P": 949.75	"F": 1}
{"v": 1	"t": 1365973	"P": 958.75	"F": 1}
{"v": 1	"t": 1365993	"P": 961.25	"F": 1}
{"v": 1	"t": 1366014	"P": 953.5	"F": 1}
{"v": 1	"t": 1366034	"P": 955.25	"F": 1}
{"v": 1	"t": 1366055	"P": 964.5	"F": 1}
{"v": 1	"t": 1366075	"P": 953.25	"F": 1}
{"v": 1	"t": 1366096	"P": 957.0	"F": 1}
{"v": 1	"t": 1366116	"P": 966.25	"F": 1}
{"v": 1	"t": 1366136	"P": 960.0	"F": 1}
{"v": 1	"t": 1366156	"P": 951.75	"F": 1}
{"v": 1	"t": 1366177	"P": 959.0	"F": 1}
{"v": 1	"t": 1366197	"P": 966.25	"F": 1}
{"v": 1	"t": 1366217	"P": 954.75	"F": 1}
{"v": 1	"t": 1366238	"P": 950.75	"F": 1}
{"v": 1	"t": 1366258	"P": 962.25	"F": 1}
{"v": 1	"t": 1366278	"P": 966.5	"F": 1}
{"v": 1	"t": 1366299	"P": 957.75	"F": 1}
{"v": 1	"t": 1366319	"P": 951.5	"F": 1}
{"v": 1	"t": 1366339	"P": 963.0	"F": 1}
{"v": 1	"t": 1366360	"P": 963.0	"F": 1}
{"v": 1	"t": 1366380	"P": 954.0	"F": 1}
{"v": 1	"t": 1366400	"P": 953.75	"F": 1}
{"v": 1	"t": 1366421	"P": 965.5	"F": 1}
{"v": 1	"t": 1366441	"P": 959.5	"F": 1}
{"v": 1	"t": 1366461	"P": 950.25	"F": 1}
{"v": 1	"t": 1366482	"P": 953.75	"F": 1}
{"v": 1	"t": 1366502	"P": 964.75	"F": 1}
{"v": 1	"t": 1366522	"P": 958.5	"F": 1}
{"v": 1	"t": 1366543	"P": 949.5	"F": 1}
{"v": 1	"t": 1366563	"P": 957.25	"F": 1}
{"v": 1	"t": 1366583	"P": 963.5	"F": 1}
{"v": 1	"t": 1366604	"P": 952.25	"F": 1}
{"v": 1	"t": 1366624	"P": 958.5	"F": 1}
{"v": 1	"t": 1366645	"P": 961.25	"F": 1}
{"v": 1	"t": 1366665	"P": 949.75	"F": 1}
{"v": 1	"t": 1366685	"P": 951.5	"F": 1}
{"v": 1	"t": 1366706	"P": 965.5	"F": 1}
{"v": 1	"t": 1366726	"P": 958.5	"F": 1}
{"v": 1	"t": 1366746	"P": 950.25	"F": 1}
{"v": 1	"t": 1366767	"P": 954.5	"F": 1}
{"v": 1	"t": 1366787	"P": 964.0	"F": 1	"C": 46.805	"D": 3276	"sn": 54091930088003	"file": "/data/device_log/data0000.out"	"CO2": 1072.30859375	"Tp": 25.55542755126953	"H": 12.846960067749023}
{"v": 1	"t": 1366808	"P": 962.5	"F": 1}
{"v": 1	"t": 1366829	"P": 956.25	"F": 1}
{"v": 1	"t": 1366849	"P": 948.0	"F": 1}
{"v": 1	"t": 1366869	"P": 964.0	"F": 1}
{"v": 1	"t": 1366890	"P": 961.25	"F": 1}
{"v": 1	"t": 1366910	"P": 953.25	"F": 1}
{"v": 1	"t": 1366930	"P": 950.75	"F": 1}
{"v": 1	"t": 1366951	"P": 965.0	"F": 1}
{"v": 1	"t": 1366971	"P": 958.0	"F": 1}
{"v": 1	"t": 1366991	"P": 950.75	"F": 1}
{"v": 1	"t": 1367012	"P": 954.0	"F": 1}
{"v": 1	"t": 1367032	"P": 966.25	"F": 1}
{"v": 1	"t": 1367052	"P": 956.5	"F": 1}
{"v": 1	"t": 1367073	"P": 949.75	"F": 1}
{"v": 1	"t": 1367093	"P": 959.0	"F": 1}
{"v": 1	"t": 1367113	"P": 962.25	"F": 1}
{"v": 1	"t": 1367134	"P": 953.25	"F": 1}
{"v": 1	"t": 1367154	"P": 951.75	"F": 1}
{"v": 1	"t": 1367175	"P": 963.5	"F": 1}
{"v": 1	"t": 1367195	"P": 951.75	"F": 1}
{"v": 1	"t": 1367216	"P": 958.0	"F": 1}
{"v": 1	"t": 1367236	"P": 957.25	"F": 1}
{"v": 1	"t": 1367257	"P": 950.75	"F": 1}
{"v": 1	"t": 1367277	"P": 963.25	"F": 1}
{"v": 1	"t": 1367298	"P": 951.75	"F": 1}
{"v": 1	"t": 1367318	"P": 954.0	"F": 1}
{"v": 1	"t": 1367338	"P": 963.0	"F": 1}
{"v": 1	"t": 1367359	"P": 950.75	"F": 1}
{"v": 1	"t": 1367379	"P": 955.0	"F": 1}
{"v": 1	"t": 1367400	"P": 965.5	"F": 1}
{"v": 1	"t": 1367420	"P": 955.0	"F": 1}
{"v": 1	"t": 1367440	"P": 949.5	"F": 1}
{"v": 1	"t": 1367461	"P": 963.0	"F": 1}
{"v": 1	"t": 1367481	"P": 961.5	"F": 1}
{"v": 1	"t": 1367501	"P": 954.5	"F": 1}
{"v": 1	"t": 1367522	"P": 949.0	"F": 1}
{"v": 1	"t": 1367542	"P": 962.75	"F": 1}
{"v": 1	"t": 1367562	"P": 960.0	"F": 1}
{"v": 1	"t": 1367583	"P": 952.25	"F": 1}
{"v": 1	"t": 1367603	"P": 951.75	"F": 1}
{"v": 1	"t": 1367623	"P": 965.75	"F": 1}
{"v": 1	"t": 1367644	"P": 957.75	"F": 1}
{"v": 1	"t": 1367664	"P": 952.5	"F": 1}
{"v": 1	"t": 1367684	"P": 955.5	"F": 1}
{"v": 1	"t": 1367705	"P": 965.5	"F": 1}
{"v": 1	"t": 1367725	"P": 954.5	"F": 1}
{"v": 1	"t": 1367745	"P": 950.0	"F": 1}
{"v": 1	"t": 1367766	"P": 961.5	"F": 1}
{"v": 1	"t": 1367786	"P": 962.75	"F": 1}
{"v": 1	"t": 1367806	"P": 953.0	"F": 1	"C": 46.815	"D": 3276	"sn": 54091930088003	"file": "/data/device_log/data0000.out"}
{"v": 1	"t": 1367827	"P": 955.25	"F": 1}
{"v": 1	"t": 1367848	"P": 961.0	"F": 1}
{"v": 1	"t": 1367869	"P": 960.0	"F": 1}
{"v": 1	"t": 1367889	"P": 949.5	"F": 1}
{"v": 1	"t": 1367909	"P": 961.25	"F": 1}
{"v": 1	"t": 1367930	"P": 959.5	"F": 1}
{"v": 1	"t": 1367950	"P": 949.25	"F": 1}
{"v": 1	"t": 1367971	"P": 961.0	"F": 1}
{"v": 1	"t": 1367991	"P": 962.5	"F": 1}
{"v": 1	"t": 1368011	"P": 955.25	"F": 1}
{"v": 1	"t": 1368032	"P": 955.25	"F": 1}
{"v": 1	"t": 1368052	"P": 966.5	"F": 1}
{"v": 1	"t": 1368072	"P": 957.25	"F": 1}
{"v": 1	"t": 1368093	"P": 952.25	"F": 1}
{"v": 1	"t": 1368113	"P": 966.0	"F": 1}
{"v": 1	"t": 1368134	"P": 960.75	"F": 1}
{"v": 1	"t": 1368154	"P": 952.75	"F": 1}
{"v": 1	"t": 1368174	"P": 960.5	"F": 1}
{"v": 1	"t": 1368195	"P": 963.0	"F": 1}
{"v": 1	"t": 1368215	"P": 953.0	"F": 1}
{"v": 1	"t": 1368235	"P": 954.5	"F": 1}
{"v": 1	"t": 1368256	"P": 966.75	"F": 1}
{"v": 1	"t": 1368276	"P": 959.0	"F": 1}
{"v": 1	"t": 1368297	"P": 952.25	"F": 1}
{"v": 1	"t": 1368317	"P": 965.5	"F": 1}
{"v": 1	"t": 1368337	"P": 962.0	"F": 1}
{"v": 1	"t": 1368358	"P": 953.25	"F": 1}
{"v": 1	"t": 1368378	"P": 958.5	"F": 1}
{"v": 1	"t": 1368398	"P": 963.25	"F": 1}
{"v": 1	"t": 1368419	"P": 955.75	"F": 1}
{"v": 1	"t": 1368439	"P": 951.0	"F": 1}
{"v": 1	"t": 1368460	"P": 965.25	"F": 1}
{"v": 1	"t": 1368480	"P": 957.25	"F": 1}
{"v": 1	"t": 1368500	"P": 950.75	"F": 1}
{"v": 1	"t": 1368521	"P": 964.75	"F": 1}
{"v": 1	"t": 1368541	"P": 956.75	"F": 1}
{"v": 1	"t": 1368562	"P": 949.25	"F": 1}
{"v": 1	"t": 1368582	"P": 962.5	"F": 1}
{"v": 1	"t": 1368602	"P": 959.0	"F": 1}
{"v": 1	"t": 1368623	"P": 950.75	"F": 1}
{"v": 1	"t": 1368643	"P": 958.0	"F": 1}
{"v": 1	"t": 1368663	"P": 961.5	"F": 1}
{"v": 1	"t": 1368684	"P": 952.75	"F": 1}
{"v": 1	"t": 1368704	"P": 951.0	"F": 1}
{"v": 1	"t": 1368725	"P": 966.0	"F": 1}
{"v": 1	"t": 1368745	"P": 956.75	"F": 1}
{"v": 1	"t": 1368765	"P": 947.75	"F": 1}
{"v": 1	"t": 1368786	"P": 961.0	"F": 1}
{"v": 1	"t": 1368806	"P": 960.0	"F": 1}
{"v": 1	"t": 1368826	"P": 952.0	"F": 1	"C": 46.785	"D": 3276	"sn": 54091930088003	"file": "/data/device_log/data0000.out"	"CO2": 1072.1968994140625	"Tp": 25.582130432128906	"H": 12.846966743469238}
{"v": 1	"t": 1368848	"P": 954.5	"F": 1}
{"v": 1	"t": 1368868	"P": 953.25	"F": 1}
{"v": 1	"t": 1368888	"P": 963.25	"F": 1}
{"v": 1	"t": 1368909	"P": 954.75	"F": 1}
{"v": 1	"t": 1368929	"P": 949.5	"F": 1}
{"v": 1	"t": 1368950	"P": 964.75	"F": 1}
{"v": 1	"t": 1368970	"P": 957.0	"F": 1}
{"v": 1	"t": 1368990	"P": 952.0	"F": 1}
{"v": 1	"t": 1369011	"P": 965.0	"F": 1}
{"v": 1	"t": 1369031	"P": 960.75	"F": 1}
{"v": 1	"t": 1369051	"P": 951.25	"F": 1}
{"v": 1	"t": 1369072	"P": 961.25	"F": 1}
{"v": 1	"t": 1369092	"P": 959.75	"F": 1}
{"v": 1	"t": 1369113	"P": 953.25	"F": 1}
{"v": 1	"t": 1369133	"P": 957.75	"F": 1}
{"v": 1	"t": 1369153	"P": 963.75	"F": 1}
{"v": 1	"t": 1369174	"P": 952.0	"F": 1}
{"v": 1	"t": 1369194	"P": 952.75	"F": 1}
{"v": 1	"t": 1369215	"P": 965.25	"F": 1}
{"v": 1	"t": 1369235	"P": 959.0	"F": 1}
{"v": 1	"t": 1369255	"P": 951.5	"F": 1}
{"v": 1	"t": 1369276	"P": 963.5	"F": 1}
{"v": 1	"t": 1369296	"P": 960.75	"F": 1}
{"v": 1	"t": 1369316	"P": 952.5	"F": 1}
{"v": 1	"t": 1369337	"P": 955.75	"F": 1}
{"v": 1	"t": 1369357	"P": 964.25	"F": 1}
{"v": 1	"t": 1369378	"P": 953.25	"F": 1}
{"v": 1	"t": 1369398	"P": 949.75	"F": 1}
{"v": 1	"t": 1369418	"P": 962.75	"F": 1}
{"v": 1	"t": 1369439	"P": 956.75	"F": 1}
{"v": 1	"t": 1369459	"P": 950.25	"F": 1}
{"v": 1	"t": 1369479	"P": 957.0	"F": 1}
{"v": 1	"t": 1369500	"P": 961.25	"F": 1}
{"v": 1	"t": 1369520	"P": 951.75	"F": 1}
{"v": 1	"t": 1369540	"P": 952.0	"F": 1}
{"v": 1	"t": 1369561	"P": 964.5	"F": 1}
{"v": 1	"t": 1369581	"P": 958.25	"F": 1}
{"v": 1	"t": 1369602	"P": 951.0	"F": 1}
{"v": 1	"t": 1369622	"P": 962.5	"F": 1}
{"v": 1	"t": 1369642	"P": 959.25	"F": 1}
{"v": 1	"t": 1369663	"P": 949.75	"F": 1}
{"v": 1	"t": 1369683	"P": 961.25	"F": 1}
{"v": 1	"t": 1369704	"P": 958.75	"F": 1}
{"v": 1	"t": 1369724	"P": 953.0	"F": 1}
{"v": 1	"t": 1369744	"P": 955.75	"F": 1}
{"v": 1	"t": 1369765	"P": 964.5	"F": 1}
{"v": 1	"t": 1369785	"P": 954.5	"F": 1}
{"v": 1	"t": 1369805	"P": 950.0	"F": 1}
{"v": 1	"t": 1369826	"P": 964.5	"F": 1}
{"v": 1	"t": 1369846	"P": 959.5	"F": 1	"C": 46.8	"D": 3276	"sn": 54091930088003	"file": "/data/device_log/data0000.out"}
{"v": 1	"t": 1369867	"P": 951.5	"F": 1}
{"v": 1	"t": 1369887	"P": 963.75	"F": 1}
{"v": 1	"t": 1369907	"P": 956.25	"F": 1}
{"v": 1	"t": 1369928	"P": 951.0	"F": 1}
{"v": 1	"t": 1369948	"P": 964.75	"F": 1}
{"v": 1	"t": 1369969	"P": 962.0	"F": 1}
{"v": 1	"t": 1369989	"P": 953.5	"F": 1}
{"v": 1	"t": 1370009	"P": 958.25	"F": 1}
{"v": 1	"t": 1370030	"P": 965.5	"F": 1}
{"v": 1	"t": 1370050	"P": 956.5	"F": 1}
{"v": 1	"t": 1370070	"P": 952.25	"F": 1}
{"v": 1	"t": 1370091	"P": 965.0	"F": 1}
{"v": 1	"t": 1370111	"P": 958.5	"F": 1}
{"v": 1	"t": 1370132	"P": 950.5	"F": 1}
{"v": 1	"t": 1370152	"P": 962.0	"F": 1}
{"v": 1	"t": 1370172	"P": 962.5	"F": 1}
{"v": 1	"t": 1370193	"P": 956.25	"F": 1}
{"v": 1	"t": 1370213	"P": 957.25	"F": 1}
{"v": 1	"t": 1370233	"P": 964.0	"F": 1}
{"v": 1	"t": 1370254	"P": 955.25	"F": 1}
{"v": 1	"t": 1370274	"P": 957.0	"F": 1}
{"v": 1	"t": 1370295	"P": 967.0	"F": 1}
{"v": 1	"t": 1370315	"P": 956.25	"F": 1}
{"v": 1	"t": 1370335	"P": 948.5	"F": 1}
{"v": 1	"t": 1370356	"P": 963.25	"F": 1}
{"v": 1	"t": 1370376	"P": 958.5	"F": 1}
{"v": 1	"t": 1370396	"P": 951.0	"F": 1}
{"v": 1	"t": 1370417	"P": 957.5	"F": 1}
{"v": 1	"t": 1370437	"P": 962.25	"F": 1}
{"v": 1	"t": 1370458	"P": 953.75	"F": 1}
{"v": 1	"t": 1370478	"P": 951.5	"F": 1}
{"v": 1	"t": 1370498	"P": 964.25	"F": 1}
{"v": 1	"t": 1370519	"P": 958.0	"F": 1}
{"v": 1	"t": 1370539	"P": 947.5	"F": 1}
{"v": 1	"t": 1370559	"P": 962.0	"F": 1}
{"v": 1	"t": 1370580	"P": 961.0	"F": 1}
{"v": 1	"t": 1370600	"P": 952.25	"F": 1}
{"v": 1	"t": 1370621	"P": 956.0	"F": 1}
{"v": 1	"t": 1370641	"P": 963.0	"F": 1}
{"v": 1	"t": 1370661	"P": 955.5	"F": 1}
{"v": 1	"t": 1370682	"P": 952.5	"F": 1}
{"v": 1	"t": 1370702	"P": 965.5	"F": 1}
{"v": 1	"t": 1370722	"P": 958.25	"F": 1}
{"v": 1	"t": 1370743	"P": 949.0	"F": 1}
{"v": 1	"t": 1370763	"P": 961.5	"F": 1}
{"v": 1	"t": 1370784	"P": 961.5	"F": 1}
{"v": 1	"t": 1370804	"P": 951.0	"F": 1}
{"v": 1	"t": 1370824	"P": 956.25	"F": 1}
{"v": 1	"t": 1370845	"P": 960.75	"F": 1}
{"v": 1	"t": 1370865	"P": 951.5	"F": 1	"C": 46.8	"D": 3276	"sn": 54091930088003	"file": "/data/device_log/data0000.out"	"CO2": 1071.666259765625	"Tp": 25.55542755126953	"H": 12.846960067749023}
{"v": 1	"t": 1370887	"P": 953.25	"F": 1}
{"v": 1	"t": 1370908	"P": 956.75	"F": 1}
{"v": 1	"t": 1370928	"P": 955.0	"F": 1}
{"v": 1	"t": 1370949	"P": 959.5	"F": 1}
{"v": 1	"t": 1370969	"P": 949.75	"F": 1}
{"v": 1	"t": 1370989	"P": 961.25	"F": 1}
{"v": 1	"t": 1371010	"P": 960.75	"F": 1}
{"v": 1	"t": 1371031	"P": 954.5	"F": 1}
{"v": 1	"t": 1371050	"P": 954.5	"F": 1}
{"v": 1	"t": 1371071	"P": 964.75	"F": 1}
{"v": 1	"t": 1371091	"P": 955.5	"F": 1}
{"v": 1	"t": 1371112	"P": 948.0	"F": 1}
{"v": 1	"t": 1371132	"P": 961.25	"F": 1}
{"v": 1	"t": 1371152	"P": 962.0	"F": 1}
{"v": 1	"t": 1371173	"P": 952.5	"F": 1}
{"v": 1	"t": 1371193	"P": 950.5	"F": 1}
{"v": 1	"t": 1371213	"P": 963.25	"F": 1}
{"v": 1	"t": 1371234	"P": 960.0	"F": 1}
{"v": 1	"t": 1371254	"P": 951.0	"F": 1}
{"v": 1	"t": 1371274	"P": 954.5	"F": 1}
{"v": 1	"t": 1371295	"P": 963.25	"F": 1}
{"v": 1	"t": 1371315	"P": 957.75	"F": 1}
{"v": 1	"t": 1371335	"P": 949.25	"F": 1}
{"v": 1	"t": 1371356	"P": 957.5	"F": 1}
{"v": 1	"t": 1371376	"P": 963.0	"F": 1}
{"v": 1	"t": 1371396	"P": 954.25	"F": 1}
{"v": 1	"t": 1371417	"P": 947.75	"F": 1}
{"v": 1	"t": 1371437	"P": 964.25	"F": 1}
{"v": 1	"t": 1371457	"P": 961.75	"F": 1}
{"v": 1	"t": 1371478	"P": 950.5	"F": 1}
{"v": 1	"t": 1371498	"P": 959.5	"F": 1}
{"v": 1	"t": 1371519	"P": 960.0	"F": 1}
{"v": 1	"t": 1371539	"P": 949.75	"F": 1}
{"v": 1	"t": 1371559	"P": 960.75	"F": 1}
{"v": 1	"t": 1371580	"P": 964.25	"F": 1}
{"v": 1	"t": 1371600	"P": 955.25	"F": 1}
{"v": 1	"t": 1371620	"P": 949.75	"F": 1}
{"v": 1	"t": 1371641	"P": 960.25	"F": 1}
{"v": 1	"t": 1371661	"P": 961.5	"F": 1}
{"v": 1	"t": 1371681	"P": 951.75	"F": 1}
{"v": 1	"t": 1371702	"P": 949.75	"F": 1}
{"v": 1	"t": 1371722	"P": 965.5	"F": 1}
{"v": 1	"t": 1371742	"P": 961.25	"F": 1}
{"v": 1	"t": 1371763	"P": 952.5	"F": 1}
{"v": 1	"t": 1371783	"P": 952.25	"F": 1}
{"v": 1	"t": 1371803	"P": 964.75	"F": 1}
{"v": 1	"t": 1371824	"P": 959.25	"F": 1}
{"v": 1	"t": 1371844	"P": 950.75	"F": 1}
{"v": 1	"t": 1371864	"P": 955.5	"F": 1}
{"v": 1	"t": 1371885	"P": 964.5	"F": 1	"C": 46.775	"D": 3276	"sn": 54091930088003	"file": "/data/device_log/data0000.out"}
{"v": 1	"t": 1371905	"P": 955.0	"F": 1}
{"v": 1	"t": 1371925	"P": 954.75	"F": 1}
{"v": 1	"t": 1371946	"P": 966.5	"F": 1}
{"v": 1	"t": 1371966	"P": 957.25	"F": 1}
{"v": 1	"t": 1371987	"P": 950.75	"F": 1}
{"v": 1	"t": 1372007	"P": 964.5	"F": 1}
{"v": 1	"t": 1372027	"P": 965.5	"F": 1}
{"v": 1	"t": 1372048	"P": 954.75	"F": 1}
{"v": 1	"t": 1372068	"P": 960.5	"F": 1}
{"v": 1	"t": 1372089	"P": 962.25	"F": 1}
{"v": 1	"t": 1372109	"P": 954.0	"F": 1}
{"v": 1	"t": 1372129	"P": 961.0	"F": 1}
{"v": 1	"t": 1372150	"P": 961.25	"F": 1}
{"v": 1	"t": 1372170	"P": 954.25	"F": 1}
{"v": 1	"t": 1372190	"P": 955.0	"F": 1}
{"v": 1	"t": 1372211	"P": 963.75	"F": 1}
{"v": 1	"t": 1372231	"P": 960.0	"F": 1}
{"v": 1	"t": 1372251	"P": 956.0	"F": 1}
{"v": 1	"t": 1372272	"P": 953.5	"F": 1}
{"v": 1	"t": 1372292	"P": 964.75	"F": 1}
{"v": 1	"t": 1372312	"P": 958.0	"F": 1}
{"v": 1	"t": 1372333	"P": 951.0	"F": 1}
{"v": 1	"t": 1372353	"P": 955.75	"F": 1}
{"v": 1	"t": 1372373	"P": 965.0	"F": 1}
{"v": 1	"t": 1372394	"P": 956.25	"F": 1}
{"v": 1	"t": 1372414	"P": 949.5	"F": 1}
{"v": 1	"t": 1372434	"P": 959.75	"F": 1}
{"v": 1	"t": 1372455	"P": 962.75	"F": 1}
{"v": 1	"t": 1372475	"P": 954.25	"F": 1}
{"v": 1	"t": 1372495	"P": 949.5	"F": 1}
{"v": 1	"t": 1372516	"P": 963.75	"F": 1}
{"v": 1	"t": 1372536	"P": 961.0	"F": 1}
{"v": 1	"t": 1372556	"P": 951.0	"F": 1}
{"v": 1	"t": 1372577	"P": 951.5	"F": 1}
{"v": 1	"t": 1372597	"P": 966.0	"F": 1}
{"v": 1	"t": 1372617	"P": 958.0	"F": 1}
{"v": 1	"t": 1372638	"P": 954.25	"F": 1}
{"v": 1	"t": 1372658	"P": 962.75	"F": 1}
{"v": 1	"t": 1372679	"P": 954.75	"F": 1}
{"v": 1	"t": 1372699	"P": 949.25	"F": 1}
{"v": 1	"t": 1372719	"P": 962.75	"F": 1}
{"v": 1	"t": 1372740	"P": 960.5	"F": 1}
{"v": 1	"t": 1372760	"P": 953.5	"F": 1}
{"v": 1	"t": 1372780	"P": 950.25	"F": 1}
{"v": 1	"t": 1372801	"P": 961.5	"F": 1}
{"v": 1	"t": 1372821	"P": 959.75	"F": 1}
{"v": 1	"t": 1372841	"P": 952.0	"F": 1}
{"v": 1	"t": 1372862	"P": 950.5	"F": 1}
{"v": 1	"t": 1372882	"P": 964.25	"F": 1}
{"v": 1	"t": 1372902	"P": 959.5	"F": 1	"C": 46.795	"D": 3276	"sn": 54091930088003	"file": "/data/device_log/data0000.out"	"CO2": 1070.46875	"Tp": 25.55542755126953	"H": 12.846960067749023}
{"v": 1	"t": 1372924	"P": 961.75	"F": 1}
{"v": 1	"t": 1372944	"P": 948.5	"F": 1}
{"v": 1	"t": 1372964	"P": 958.0	"F": 1}
{"v": 1	"t": 1372985	"P": 961.25	"F": 1}
{"v": 1	"t": 1373005	"P": 952.75	"F": 1}
{"v": 1	"t": 1373025	"P": 951.75	"F": 1}
{"v": 1	"t": 1373046	"P": 966.25	"F": 1}
{"v": 1	"t": 1373066	"P": 958.25	"F": 1}
{"v": 1	"t": 1373086	"P": 951.0	"F": 1}
{"v": 1	"t": 1373107	"P": 959.0	"F": 1}
{"v": 1	"t": 1373127	"P": 961.25	"F": 1}
{"v": 1	"t": 1373148	"P": 953.0	"F": 1}
{"v": 1	"t": 1373168	"P": 952.75	"F": 1}
{"v": 1	"t": 1373188	"P": 962.5	"F": 1}
{"v": 1	"t": 1373209	"P": 950.25	"F": 1}
{"v": 1	"t": 1373229	"P": 957.5	"F": 1}
{"v": 1	"t": 1373250	"P": 961.25	"F": 1}
{"v": 1	"t": 1373270	"P": 951.75	"F": 1}
{"v": 1	"t": 1373290	"P": 951.5	"F": 1}
{"v": 1	"t": 1373311	"P": 964.0	"F": 1}
{"v": 1	"t": 1373331	"P": 960.25	"F": 1}
{"v": 1	"t": 1373351	"P": 952.0	"F": 1}
{"v": 1	"t": 1373372	"P": 955.25	"F": 1}
{"v": 1	"t": 1373392	"P": 967.25	"F": 1}
{"v": 1	"t": 1373412	"P": 958.5	"F": 0}
{"v": 1	"t": 1373433	"P": 954.0	"F": 1}
{"v": 1	"t": 1373453	"P": 959.5	"F": 1}
{"v": 1	"t": 1373473	"P": 967.0	"F": 1}
{"v": 1	"t": 1373494	"P": 957.0	"F": 1}
{"v": 1	"t": 1373514	"P": 950.75	"F": 1}
{"v": 1	"t": 1373534	"P": 961.0	"F": 1}
{"v": 1	"t": 1373555	"P": 963.25	"F": 1}
{"v": 1	"t": 1373575	"P": 953.5	"F": 1}
{"v": 1	"t": 1373595	"P": 952.25	"F": 1}
{"v": 1	"t": 1373616	"P": 966.5	"F": 1}
{"v": 1	"t": 1373636	"P": 964.25	"F": 1}
{"v": 1	"t": 1373656	"P": 956.5	"F": 1}
{"v": 1	"t": 1373677	"P": 954.0	"F": 1}
{"v": 1	"t": 1373697	"P": 965.25	"F": 1}
{"v": 1	"t": 1373717	"P": 960.75	"F": 1}
{"v": 1	"t": 1373738	"P": 953.5	"F": 1}
{"v": 1	"t": 1373758	"P": 962.5	"F": 1}
{"v": 1	"t": 1373779	"P": 957.25	"F": 1}
{"v": 1	"t": 1373799	"P": 952.25	"F": 1}
{"v": 1	"t": 1373819	"P": 967.5	"F": 1}
{"v": 1	"t": 1373840	"P": 962.0	"F": 1}
{"v": 1	"t": 1373860	"P": 954.5	"F": 1}
{"v": 1	"t": 1373880	"P": 955.75	"F": 1}
{"v": 1	"t": 1373901	"P": 968.5	"F": 1}
{"v": 1	"t": 1373921	"P": 961.25	"F": 1	"C": 46.79	"D": 3276	"sn": 54091930088003	"file": "/data/device_log/data0000.out"}
{"v": 1	"t": 1373942	"P": 954.0	"F": 1}
{"v": 1	"t": 1373962	"P": 963.5	"F": 1}
{"v": 1	"t": 1373982	"P": 958.75	"F": 1}
{"v": 1	"t": 1374003	"P": 952.75	"F": 1}
{"v": 1	"t": 1374023	"P": 958.0	"F": 1}
{"v": 1	"t": 1374043	"P": 964.75	"F": 1}
{"v": 1	"t": 1374064	"P": 956.75	"F": 1}
{"v": 1	"t": 1374084	"P": 953.0	"F": 1}
{"v": 1	"t": 1374104	"P": 962.5	"F": 1}
{"v": 1	"t": 1374125	"P": 966.0	"F": 1}
{"v": 1	"t": 1374145	"P": 957.0	"F": 1}
{"v": 1	"t": 1374165	"P": 954.25	"F": 1}
{"v": 1	"t": 1374186	"P": 966.25	"F": 1}
{"v": 1	"t": 1374206	"P": 961.25	"F": 1}
{"v": 1	"t": 1374226	"P": 949.5	"F": 1}
{"v": 1	"t": 1374247	"P": 952.5	"F": 1}
{"v": 1	"t": 1374267	"P": 965.25	"F": 1}
{"v": 1	"t": 1374287	"P": 956.0	"F": 1}
{"v": 1	"t": 1374308	"P": 948.5	"F": 1}
{"v": 1	"t": 1374328	"P": 962.0	"F": 1}
{"v": 1	"t": 1374349	"P": 953.75	"F": 1}
{"v": 1	"t": 1374369	"P": 949.75	"F": 1}
{"v": 1	"t": 1374390	"P": 963.75	"F": 1}
{"v": 1	"t": 1374410	"P": 950.0	"F": 1}
{"v": 1	"t": 1374431	"P": 961.0	"F": 1}
{"v": 1	"t": 1374451	"P": 956.5	"F": 1}
{"v": 1	"t": 1374472	"P": 952.5	"F": 1}
{"v": 1	"t": 1374492	"P": 960.5	"F": 1}
{"v": 1	"t": 1374513	"P": 951.75	"F": 1}
{"v": 1	"t": 1374533	"P": 959.25	"F": 1}
{"v": 1	"t": 1374554	"P": 957.5	"F": 1}
{"v": 1	"t": 1374574	"P": 950.25	"F": 1}
{"v": 1	"t": 1374594	"P": 956.25	"F": 1}
{"v": 1	"t": 1374615	"P": 964.25	"F": 1}
{"v": 1	"t": 1374635	"P": 956.0	"F": 1}
{"v": 1	"t": 1374655	"P": 947.5	"F": 1}
{"v": 1	"t": 1374676	"P": 960.0	"F": 1}
{"v": 1	"t": 1374696	"P": 962.5	"F": 1}
{"v": 1	"t": 1374716	"P": 952.5	"F": 1}
{"v": 1	"t": 1374737	"P": 949.75	"F": 1}
{"v": 1	"t": 1374757	"P": 964.5	"F": 1}
{"v": 1	"t": 1374777	"P": 959.75	"F": 1}
{"v": 1	"t": 1374798	"P": 951.5	"F": 1}
{"v": 1	"t": 1374818	"P": 951.5	"F": 1}
{"v": 1	"t": 1374838	"P": 965.5	"F": 1}
{"v": 1	"t": 1374859	"P": 957.5	"F": 1}
{"v": 1	"t": 1374879	"P": 951.75	"F": 1}
{"v": 1	"t": 1374899	"P": 957.25	"F": 1}
{"v": 1	"t": 1374920	"P": 962.0	"F": 1}
{"v": 1	"t": 1374940	"P": 955.25	"F": 1	"C": 46.78	"D": 3276	"sn": 54091930088003	"file": "/data/device_log/data0000.out"	"CO2": 1070.2919921875	"Tp": 25.582130432128906	"H": 12.847091674804688}
{"v": 1	"t": 1374961	"P": 955.0	"F": 1}
{"v": 1	"t": 1374982	"P": 956.0	"F": 1}
{"v": 1	"t": 1375002	"P": 962.0	"F": 1}
{"v": 1	"t": 1375022	"P": 954.0	"F": 1}
{"v": 1	"t": 1375043	"P": 949.75	"F": 1}
{"v": 1	"t": 1375063	"P": 963.75	"F": 1}
{"v": 1	"t": 1375084	"P": 956.0	"F": 1}
{"v": 1	"t": 1375104	"P": 951.75	"F": 1}
{"v": 1	"t": 1375125	"P": 966.0	"F": 1}
{"v": 1	"t": 1375145	"P": 957.0	"F": 1}
{"v": 1	"t": 1375165	"P": 950.0	"F": 1}
{"v": 1	"t": 1375186	"P": 962.75	"F": 1}
{"v": 1	"t": 1375206	"P": 962.25	"F": 1}
{"v": 1	"t": 1375226	"P": 956.0	"F": 1}
{"v": 1	"t": 1375247	"P": 949.25	"F": 1}
{"v": 1	"t": 1375267	"P": 966.0	"F": 1}
{"v": 1	"t": 1375287	"P": 958.0	"F": 1}
{"v": 1	"t": 1375308	"P": 952.75	"F": 1}
{"v": 1	"t": 1375328	"P": 952.75	"F": 1}
{"v": 1	"t": 1375348	"P": 966.0	"F": 1}
{"v": 1	"t": 1375369	"P": 958.75	"F": 1}
{"v": 1	"t": 1375389	"P": 950.75	"F": 1}
{"v": 1	"t": 1375409	"P": 957.75	"F": 1}
{"v": 1	"t": 1375430	"P": 965.5	"F": 1}
{"v": 1	"t": 1375450	"P": 956.0	"F": 1}
{"v": 1	"t": 1375470	"P": 948.75	"F": 1}
{"v": 1	"t": 1375491	"P": 962.25	"F": 1}
{"v": 1	"t": 1375511	"P": 964.0	"F": 1}
{"v": 1	"t": 1375531	"P": 952.0	"F": 1}
{"v": 1	"t": 1375552	"P": 950.5	"F": 1}
{"v": 1	"t": 1375572	"P": 965.75	"F": 1}
{"v": 1	"t": 1375592	"P": 959.5	"F": 1}
{"v": 1	"t": 1375613	"P": 950.5	"F": 1}
{"v": 1	"t": 1375633	"P": 959.25	"F": 1}
{"v": 1	"t": 1375654	"P": 960.25	"F": 1}
{"v": 1	"t": 1375674	"P": 950.75	"F": 1}
{"v": 1	"t": 1375694	"P": 963.25	"F": 1}
{"v": 1	"t": 1375715	"P": 961.5	"F": 1}
{"v": 1	"t": 1375735	"P": 953.75	"F": 1}
{"v": 1	"t": 1375755	"P": 953.25	"F": 1}
{"v": 1	"t": 1375776	"P": 966.5	"F": 0}
{"v": 1	"t": 1375796	"P": 963.0	"F": 1}
{"v": 1	"t": 1375816	"P": 954.25	"F": 1}
{"v": 1	"t": 1375837	"P": 957.25	"F": 1}
{"v": 1	"t": 1375857	"P": 969.75	"F": 1}
{"v": 1	"t": 1375877	"P": 959.0	"F": 0}
{"v": 1	"t": 1375898	"P": 951.5	"F": 1}
{"v": 1	"t": 1375918	"P": 957.5	"F": 1}
{"v": 1	"t": 1375938	"P": 967.5	"F": 1}
{"v": 1	"t": 1375959	"P": 957.5	"F": 1	"C": 46.76	"D": 3276	"sn": 54091930088003	"file": "/data/device_log/data0000.out"}
{"v": 1	"t": 1375979	"P": 954.25	"F": 1}
{"v": 1	"t": 1376000	"P": 967.5	"F": 1}
{"v": 1	"t": 1376020	"P": 954.75	"F": 1}
{"v": 1	"t": 1376040	"P": 954.25	"F": 1}
{"v": 1	"t": 1376061	"P": 966.75	"F": 1}
{"v": 1	"t": 1376081	"P": 962.75	"F": 1}
{"v": 1	"t": 1376101	"P": 954.75	"F": 1}
{"v": 1	"t": 1376122	"P": 955.25	"F": 1}
{"v": 1	"t": 1376142	"P": 968.25	"F": 1}
{"v": 1	"t": 1376162	"P": 958.25	"F": 1}
{"v": 1	"t": 1376183	"P": 951.75	"F": 1}
{"v": 1	"t": 1376203	"P": 960.5	"F": 1}
{"v": 1	"t": 1376224	"P": 958.5	"F": 1}
{"v": 1	"t": 1376244	"P": 949.0	"F": 1}
{"v": 1	"t": 1376264	"P": 966.0	"F": 1}
{"v": 1	"t": 1376285	"P": 959.0	"F": 1}
{"v": 1	"t": 1376305	"P": 950.5	"F": 1}
{"v": 1	"t": 1376325	"P": 955.25	"F": 1}
{"v": 1	"t": 1376346	"P": 966.0	"F": 1}
{"v": 1	"t": 1376366	"P": 957.5	"F": 1}
{"v": 1	"t": 1376386	"P": 950.25	"F": 1}
{"v": 1	"t": 1376407	"P": 958.5	"F": 1}
{"v": 1	"t": 1376427	"P": 964.0	"F": 1}
{"v": 1	"t": 1376447	"P": 956.0	"F": 1}
{"v": 1	"t": 1376468	"P": 950.25	"F": 1}
{"v": 1	"t": 1376488	"P": 961.0	"F": 1}
{"v": 1	"t": 1376508	"P": 963.5	"F": 1}
{"v": 1	"t": 1376529	"P": 954.5	"F": 1}
{"v": 1	"t": 1376549	"P": 950.25	"F": 0}
{"v": 1	"t": 1376569	"P": 964.5	"F": 1}
{"v": 1	"t": 1376590	"P": 960.75	"F": 0}
{"v": 1	"t": 1376610	"P": 952.5	"F": 0}
{"v": 1	"t": 1376630	"P": 955.75	"F": 1}
{"v": 1	"t": 1376651	"P": 965.75	"F": 1}
{"v": 1	"t": 1376671	"P": 957.25	"F": 1}
{"v": 1	"t": 1376691	"P": 949.25	"F": 1}
{"v": 1	"t": 1376712	"P": 957.0	"F": 1}
{"v": 1	"t": 1376732	"P": 964.5	"F": 1}
{"v": 1	"t": 1376753	"P": 953.25	"F": 1}
{"v": 1	"t": 1376773	"P": 953.75	"F": 1}
{"v": 1	"t": 1376794	"P": 961.5	"F": 1}
{"v": 1	"t": 1376814	"P": 949.75	"F": 1}
{"v": 1	"t": 1376834	"P": 951.75	"F": 1}
{"v": 1	"t": 1376855	"P": 965.0	"F": 1}
{"v": 1	"t": 1376875	"P": 954.75	"F": 1}
{"v": 1	"t": 1376895	"P": 949.5	"F": 1}
{"v": 1	"t": 1376916	"P": 958.0	"F": 1}
{"v": 1	"t": 1376936	"P": 964.5	"F": 1}
{"v": 1	"t": 1376956	"P": 954.75	"F": 1}
{"v": 1	"t": 1376977	"P": 949.5	"F": 1	"C": 46.75	"D": 3276	"sn": 54091930088003	"file": "/data/device_log/data0000.out"	"CO2": 1069.615478515625	"Tp": 25.582130432128906	"H": 12.847020149230957}
{"v": 1	"t": 1376998	"P": 951.25	"F": 1}
{"v": 1	"t": 1377018	"P": 963.25	"F": 1}
{"v": 1	"t": 1377039	"P": 955.5	"F": 1}
{"v": 1	"t": 1377059	"P": 949.75	"F": 1}
{"v": 1	"t": 1377079	"P": 958.75	"F": 1}
{"v": 1	"t": 1377100	"P": 960.75	"F": 1}
{"v": 1	"t": 1377120	"P": 952.25	"F": 1}
{"v": 1	"t": 1377141	"P": 951.5	"F": 1}
{"v": 1	"t": 1377161	"P": 963.5	"F": 1}
{"v": 1	"t": 1377181	"P": 958.25	"F": 1}
{"v": 1	"t": 1377201	"P": 947.75	"F": 1}
{"v": 1	"t": 1377222	"P": 957.25	"F": 1}
{"v": 1	"t": 1377242	"P": 962.25	"F": 1}
{"v": 1	"t": 1377263	"P": 953.0	"F": 1}
{"v": 1	"t": 1377283	"P": 949.75	"F": 1}
{"v": 1	"t": 1377303	"P": 962.75	"F": 1}
{"v": 1	"t": 1377324	"P": 955.0	"F": 1}
{"v": 1	"t": 1377344	"P": 952.25	"F": 1}
{"v": 1	"t": 1377365	"P": 961.75	"F": 1}
{"v": 1	"t": 1377385	"P": 950.75	"F": 1}
{"v": 1	"t": 1377406	"P": 952.0	"F": 1}
{"v": 1	"t": 1377426	"P": 965.75	"F": 1}
{"v": 1	"t": 1377446	"P": 957.0	"F": 1}
{"v": 1	"t": 1377466	"P": 950.0	"F": 1}
{"v": 1	"t": 1377487	"P": 956.75	"F": 1}
{"v": 1	"t": 1377507	"P": 964.0	"F": 1}
{"v": 1	"t": 1377527	"P": 954.25	"F": 1}
{"v": 1	"t": 1377548	"P": 947.75	"F": 1}
{"v": 1	"t": 1377568	"P": 958.75	"F": 1}
{"v": 1	"t": 1377588	"P": 963.0	"F": 1}
{"v": 1	"t": 1377609	"P": 954.0	"F": 1}
{"v": 1	"t": 1377629	"P": 948.75	"F": 1}
{"v": 1	"t": 1377649	"P": 962.0	"F": 1}
{"v": 1	"t": 1377670	"P": 960.25	"F": 1}
{"v": 1	"t": 1377690	"P": 952.0	"F": 1}
{"v": 1	"t": 1377710	"P": 950.5	"F": 1}
{"v": 1	"t": 1377731	"P": 966.0	"F": 1}
{"v": 1	"t": 1377751	"P": 961.5	"F": 1}
{"v": 1	"t": 1377771	"P": 950.75	"F": 1}
{"v": 1	"t": 1377792	"P": 955.75	"F": 1}
{"v": 1	"t": 1377812	"P": 965.0	"F": 1}
{"v": 1	"t": 1377832	"P": 957.5	"F": 1}
{"v": 1	"t": 1377853	"P": 952.75	"F": 1}
{"v": 1	"t": 1377873	"P": 961.0	"F": 1}
{"v": 1	"t": 1377894	"P": 962.25	"F": 1}
{"v": 1	"t": 1377914	"P": 953.5	"F": 1}
{"v": 1	"t": 1377934	"P": 964.0	"F": 1}
{"v": 1	"t": 1377955	"P": 962.5	"F": 1}
{"v": 1	"t": 1377976	"P": 957.25	"F": 1}
{"v": 1	"t": 1377996	"P": 964.0	"F": 1	"C": 46.76	"D": 3276	"sn": 54091930088003	"file": "/data/device_log/data0000.out"}
{"v": 1	"t": 1378017	"P": 955.75	"F": 1}
{"v": 1	"t": 1378037	"P": 966.75	"F": 1}
{"v": 1	"t": 1378057	"P": 957.0	"F": 1}
{"v": 1	"t": 1378078	"P": 952.5	"F": 1}
{"v": 1	"t": 1378098	"P": 963.25	"F": 1}
{"v": 1	"t": 1378118	"P": 961.5	"F": 1}
{"v": 1	"t": 1378139	"P": 954.0	"F": 1}
{"v": 1	"t": 1378159	"P": 951.25	"F": 1}
{"v": 1	"t": 1378179	"P": 961.5	"F": 1}
{"v": 1	"t": 1378200	"P": 962.0	"F": 1}
{"v": 1	"t": 1378220	"P": 953.25	"F": 1}
{"v": 1	"t": 1378240	"P": 951.75	"F": 1}
{"v": 1	"t": 1378261	"P": 964.75	"F": 1}
{"v": 1	"t": 1378281	"P": 960.25	"F": 1}
{"v": 1	"t": 1378301	"P": 951.0	"F": 1}
{"v": 1	"t": 1378322	"P": 952.0	"F": 1}
{"v": 1	"t": 1378342	"P": 964.25	"F": 1}
{"v": 1	"t": 1378362	"P": 957.5	"F": 1}
{"v": 1	"t": 1378383	"P": 949.25	"F": 1}
{"v": 1	"t": 1378403	"P": 956.25	"F": 1}
{"v": 1	"t": 1378423	"P": 963.5	"F": 1}
{"v": 1	"t": 1378444	"P": 954.75	"F": 1}
{"v": 1	"t": 1378464	"P": 947.25	"F": 1}
{"v": 1	"t": 1378484	"P": 958.75	"F": 1}
{"v": 1	"t": 1378505	"P": 962.25	"F": 1}
{"v": 1	"t": 1378525	"P": 953.25	"F": 1}
{"v": 1	"t": 1378545	"P": 952.25	"F": 1}
{"v": 1	"t": 1378566	"P": 963.5	"F": 1}
{"v": 1	"t": 1378586	"P": 952.5	"F": 1}
{"v": 1	"t": 1378607	"P": 955.0	"F": 1}
{"v": 1	"t": 1378627	"P": 965.5	"F": 0}
{"v": 1	"t": 1378648	"P": 955.75	"F": 1}
{"v": 1	"t": 1378668	"P": 950.25	"F": 1}
{"v": 1	"t": 1378688	"P": 963.25	"F": 1}
{"v": 1	"t": 1378708	"P": 960.5	"F": 1}
{"v": 1	"t": 1378729	"P": 953.75	"F": 1}
{"v": 1	"t": 1378749	"P": 950.25	"F": 1}
{"v": 1	"t": 1378769	"P": 963.0	"F": 1}
{"v": 1	"t": 1378790	"P": 959.25	"F": 1}
{"v": 1	"t": 1378810	"P": 951.5	"F": 1}
{"v": 1	"t": 1378830	"P": 953.25	"F": 1}
{"v": 1	"t": 1378851	"P": 966.75	"F": 1}
{"v": 1	"t": 1378871	"P": 957.25	"F": 1}
{"v": 1	"t": 1378891	"P": 950.0	"F": 1}
{"v": 1	"t": 1378912	"P": 956.0	"F": 1}
{"v": 1	"t": 1378932	"P": 965.0	"F": 1}
{"v": 1	"t": 1378952	"P": 955.25	"F": 1}
{"v": 1	"t": 1378973	"P": 948.25	"F": 1}
{"v": 1	"t": 1378993	"P": 957.75	"F": 1}
{"v": 1	"t": 1379013	"P": 961.25	"F": 1	"C": 46.735	"D": 3276	"sn": 54091930088003	"file": "/data/device_log/data0000.out"	"CO2": 1069.263427734375	"Tp": 25.582130432128906	"H": 12.929301261901855}
{"v": 1	"t": 1379035	"P": 962.75	"F": 1}
{"v": 1	"t": 1379055	"P": 948.75	"F": 1}
{"v": 1	"t": 1379076	"P": 956.25	"F": 1}
{"v": 1	"t": 1379096	"P": 963.75	"F": 1}
{"v": 1	"t": 1379116	"P": 951.75	"F": 1}
{"v": 1	"t": 1379137	"P": 955.0	"F": 1}
{"v": 1	"t": 1379157	"P": 961.0	"F": 1}
{"v": 1	"t": 1379178	"P": 953.25	"F": 1}
{"v": 1	"t": 1379198	"P": 958.25	"F": 1}
{"v": 1	"t": 1379218	"P": 965.25	"F": 1}
{"v": 1	"t": 1379239	"P": 954.75	"F": 1}
{"v": 1	"t": 1379259	"P": 950.75	"F": 1}
{"v": 1	"t": 1379279	"P": 959.25	"F": 1}
{"v": 1	"t": 1379300	"P": 963.75	"F": 1}
{"v": 1	"t": 1379320	"P": 955.25	"F": 1}
{"v": 1	"t": 1379340	"P": 951.5	"F": 1}
{"v": 1	"t": 1379361	"P": 964.5	"F": 1}
{"v": 1	"t": 1379381	"P": 964.5	"F": 1}
{"v": 1	"t": 1379401	"P": 952.25	"F": 1}
{"v": 1	"t": 1379422	"P": 949.0	"F": 1}
{"v": 1	"t": 1379442	"P": 964.0	"F": 1}
{"v": 1	"t": 1379462	"P": 960.25	"F": 1}
{"v": 1	"t": 1379483	"P": 952.5	"F": 1}
{"v": 1	"t": 1379503	"P": 954.0	"F": 1}
{"v": 1	"t": 1379523	"P": 966.25	"F": 1}
{"v": 1	"t": 1379544	"P": 959.5	"F": 1}
{"v": 1	"t": 1379564	"P": 951.75	"F": 1}
{"v": 1	"t": 1379584	"P": 953.0	"F": 1}
{"v": 1	"t": 1379605	"P": 964.25	"F": 1}
{"v": 1	"t": 1379625	"P": 957.25	"F": 1}
{"v": 1	"t": 1379645	"P": 951.0	"F": 1}
{"v": 1	"t": 1379666	"P": 959.0	"F": 1}
{"v": 1	"t": 1379686	"P": 960.5	"F": 1}
{"v": 1	"t": 1379707	"P": 952.25	"F": 1}
{"v": 1	"t": 1379727	"P": 964.75	"F": 1}
{"v": 1	"t": 1379747	"P": 961.0	"F": 1}
{"v": 1	"t": 1379768	"P": 956.25	"F": 1}
{"v": 1	"t": 1379788	"P": 958.25	"F": 1}
{"v": 1	"t": 1379808	"P": 966.25	"F": 1}
{"v": 1	"t": 1379829	"P": 961.75	"F": 1}
{"v": 1	"t": 1379849	"P": 951.25	"F": 1}
{"v": 1	"t": 1379869	"P": 959.75	"F": 1}
{"v": 1	"t": 1379890	"P": 967.0	"F": 1}
{"v": 1	"t": 1379910	"P": 958.0	"F": 1}
{"v": 1	"t": 1379930	"P": 952.0	"F": 1}
{"v": 1	"t": 1379951	"P": 965.0	"F": 1}
{"v": 1	"t": 1379971	"P": 964.25	"F": 1}
{"v": 1	"t": 1379991	"P": 957.25	"F": 1}
{"v": 1	"t": 1380012	"P": 952.75	"F": 1}
{"v": 1	"t": 1380032	"P": 963.5	"F": 1	"C": 46.735	"D": 3276	"sn": 54091930088003	"file": "/data/device_log/data0000.out"}
{"v": 1	"t": 1380053	"P": 958.75	"F": 1}
{"v": 1	"t": 1380073	"P": 948.75	"F": 1}
{"v": 1	"t": 1380093	"P": 964.0	"F": 1}
{"v": 1	"t": 1380114	"P": 959.75	"F": 1}
{"v": 1	"t": 1380134	"P": 952.0	"F": 1}
{"v": 1	"t": 1380154	"P": 953.25	"F": 1}
{"v": 1	"t": 1380175	"P": 964.0	"F": 1}
{"v": 1	"t": 1380195	"P": 958.75	"F": 1}
{"v": 1	"t": 1380215	"P": 950.0	"F": 1}
{"v": 1	"t": 1380236	"P": 958.75	"F": 1}
{"v": 1	"t": 1380257	"P": 950.75	"F": 1}
{"v": 1	"t": 1380277	"P": 963.5	"F": 1}
{"v": 1	"t": 1380297	"P": 959.75	"F": 1}
{"v": 1	"t": 1380318	"P": 950.25	"F": 1}
{"v": 1	"t": 1380338	"P": 961.75	"F": 1}
{"v": 1	"t": 1380358	"P": 962.0	"F": 1}
{"v": 1	"t": 1380379	"P": 952.0	"F": 1}
{"v": 1	"t": 1380399	"P": 951.0	"F": 1}
{"v": 1	"t": 1380419	"P": 964.25	"F": 1}
{"v": 1	"t": 1380440	"P": 960.5	"F": 1}
{"v": 1	"t": 1380460	"P": 951.75	"F": 1}
{"v": 1	"t": 1380480	"P": 954.0	"F": 1}
{"v": 1	"t": 1380501	"P": 965.0	"F": 1}
{"v": 1	"t": 1380521	"P": 957.75	"F": 1}
{"v": 1	"t": 1380541	"P": 950.5	"F": 1}
{"v": 1	"t": 1380562	"P": 954.5	"F": 1}
{"v": 1	"t": 1380582	"P": 961.75	"F": 1}
{"v": 1	"t": 1380602	"P": 957.75	"F": 1}
{"v": 1	"t": 1380623	"P": 948.0	"F": 1}
{"v": 1	"t": 1380643	"P": 957.75	"F": 1}
{"v": 1	"t": 1380663	"P": 963.0	"F": 1}
{"v": 1	"t": 1380684	"P": 954.0	"F": 1}
{"v": 1	"t": 1380704	"P": 949.25	"F": 1}
{"v": 1	"t": 1380724	"P": 960.75	"F": 1}
{"v": 1	"t": 1380745	"P": 961.0	"F": 1}
{"v": 1	"t": 1380765	"P": 952.25	"F": 1}
{"v": 1	"t": 1380785	"P": 950.25	"F": 1}
{"v": 1	"t": 1380806	"P": 965.0	"F": 1}
{"v": 1	"t": 1380826	"P": 953.25	"F": 1}
{"v": 1	"t": 1380847	"P": 956.75	"F": 1}
{"v": 1	"t": 1380867	"P": 963.25	"F": 1}
{"v": 1	"t": 1380888	"P": 953.5	"F": 1}
{"v": 1	"t": 1380908	"P": 949.75	"F": 1}
{"v": 1	"t": 1380928	"P": 963.0	"F": 1}
{"v": 1	"t": 1380948	"P": 960.5	"F": 1}
{"v": 1	"t": 1380969	"P": 953.0	"F": 1}
{"v": 1	"t": 1380989	"P": 953.0	"F": 1}
{"v": 1	"t": 1381009	"P": 964.0	"F": 1}
{"v": 1	"t": 1381030	"P": 958.0	"F": 1}
{"v": 1	"t": 1381050	"P": 948.75	"F": 1	"C": 46.715	"D": 3276	"sn": 54091930088003	"file": "/data/device_log/data0000.out"	"CO2": 1068.420166015625	"Tp": 25.55542755126953	"H": 12.929420471191406}
{"v": 1	"t": 1381071	"P": 951.25	"F": 1}
{"v": 1	"t": 1381092	"P": 958.75	"F": 1}
{"v": 1	"t": 1381112	"P": 963.5	"F": 1}
{"v": 1	"t": 1381133	"P": 954.0	"F": 1}
{"v": 1	"t": 1381153	"P": 949.75	"F": 1}
{"v": 1	"t": 1381173	"P": 965.0	"F": 1}
{"v": 1	"t": 1381194	"P": 959.25	"F": 1}
{"v": 1	"t": 1381214	"P": 952.25	"F": 1}
{"v": 1	"t": 1381234	"P": 954.25	"F": 1}
{"v": 1	"t": 1381255	"P": 964.25	"F": 1}
{"v": 1	"t": 1381275	"P": 956.75	"F": 1}
{"v": 1	"t": 1381295	"P": 949.75	"F": 1}
{"v": 1	"t": 1381316	"P": 961.0	"F": 1}
{"v": 1	"t": 1381336	"P": 962.5	"F": 1}
{"v": 1	"t": 1381356	"P": 953.25	"F": 1}
{"v": 1	"t": 1381377	"P": 956.75	"F": 1}
{"v": 1	"t": 1381397	"P": 962.0	"F": 1}
{"v": 1	"t": 1381418	"P": 951.25	"F": 1}
{"v": 1	"t": 1381438	"P": 961.0	"F": 1}
{"v": 1	"t": 1381459	"P": 956.0	"F": 1}
{"v": 1	"t": 1381479	"P": 952.75	"F": 1}
{"v": 1	"t": 1381500	"P": 964.0	"F": 1}
{"v": 1	"t": 1381520	"P": 951.0	"F": 1}
{"v": 1	"t": 1381541	"P": 961.0	"F": 1}
{"v": 1	"t": 1381561	"P": 956.25	"F": 1}
{"v": 1	"t": 1381582	"P": 951.0	"F": 1}
{"v": 1	"t": 1381602	"P": 963.75	"F": 1}
{"v": 1	"t": 1381623	"P": 958.0	"F": 1}
{"v": 1	"t": 1381643	"P": 954.75	"F": 1}
{"v": 1	"t": 1381663	"P": 968.25	"F": 1}
{"v": 1	"t": 1381684	"P": 960.75	"F": 1}
{"v": 1	"t": 1381704	"P": 953.5	"F": 1}
{"v": 1	"t": 1381724	"P": 959.25	"F": 1}
{"v": 1	"t": 1381745	"P": 966.5	"F": 1}
{"v": 1	"t": 1381765	"P": 957.75	"F": 1}
{"v": 1	"t": 1381785	"P": 953.5	"F": 1}
{"v": 1	"t": 1381806	"P": 960.75	"F": 1}
{"v": 1	"t": 1381826	"P": 965.25	"F": 1}
{"v": 1	"t": 1381846	"P": 958.0	"F": 1}
{"v": 1	"t": 1381867	"P": 952.5	"F": 1}
{"v": 1	"t": 1381887	"P": 963.25	"F": 1}
{"v": 1	"t": 1381907	"P": 964.0	"F": 1}
{"v": 1	"t": 1381928	"P": 956.5	"F": 1}
{"v": 1	"t": 1381948	"P": 955.75	"F": 1}
{"v": 1	"t": 1381968	"P": 967.0	"F": 1}
{"v": 1	"t": 1381989	"P": 963.25	"F": 1}
{"v": 1	"t": 1382009	"P": 950.75	"F": 1}
{"v": 1	"t": 1382029	"P": 954.5	"F": 1}
{"v": 1	"t": 1382050	"P": 964.25	"F": 1}
{"v": 1	"t": 1382070	"P": 956.0	"F": 1	"C": 46.74	"D": 3276	"sn": 54091930088003	"file": "/data/device_log/data0000.out"}
{"v": 1	"t": 1382090	"P": 953.0	"F": 1}
{"v": 1	"t": 1382111	"P": 965.25	"F": 1}
{"v": 1	"t": 1382131	"P": 956.0	"F": 1}
{"v": 1	"t": 1382152	"P": 963.0	"F": 1}
{"v": 1	"t": 1382173	"P": 950.75	"F": 1}
{"v": 1	"t": 1382193	"P": 959.75	"F": 1}
{"v": 1	"t": 1382214	"P": 961.25	"F": 1}
{"v": 1	"t": 1382234	"P": 952.0	"F": 1}
{"v": 1	"t": 1382254	"P": 952.0	"F": 1}
{"v": 1	"t": 1382274	"P": 964.75	"F": 1}
{"v": 1	"t": 1382295	"P": 957.0	"F": 1}
{"v": 1	"t": 1382315	"P": 950.0	"F": 1}
{"v": 1	"t": 1382335	"P": 952.75	"F": 1}
{"v": 1	"t": 1382356	"P": 965.0	"F": 1}
{"v": 1	"t": 1382376	"P": 954.25	"F": 1}
{"v": 1	"t": 1382396	"P": 950.75	"F": 1}
{"v": 1	"t": 1382417	"P": 957.5	"F": 1}
{"v": 1	"t": 1382437	"P": 964.75	"F": 1}
{"v": 1	"t": 1382457	"P": 956.75	"F": 1}
{"v": 1	"t": 1382478	"P": 949.25	"F": 1}
{"v": 1	"t": 1382498	"P": 957.75	"F": 1}
{"v": 1	"t": 1382518	"P": 962.5	"F": 1}
{"v": 1	"t": 1382539	"P": 953.25	"F": 1}
{"v": 1	"t": 1382559	"P": 948.25	"F": 1}
{"v": 1	"t": 1382579	"P": 962.25	"F": 1}
{"v": 1	"t": 1382600	"P": 962.0	"F": 1}
{"v": 1	"t": 1382620	"P": 952.25	"F": 1}
{"v": 1	"t": 1382640	"P": 951.25	"F": 1}
{"v": 1	"t": 1382661	"P": 964.5	"F": 1}
{"v": 1	"t": 1382681	"P": 958.5	"F": 1}
{"v": 1	"t": 1382701	"P": 950.0	"F": 1}
{"v": 1	"t": 1382722	"P": 955.5	"F": 1}
{"v": 1	"t": 1382742	"P": 959.75	"F": 1}
{"v": 1	"t": 1382763	"P": 949.0	"F": 1}
{"v": 1	"t": 1382783	"P": 959.5	"F": 1}
{"v": 1	"t": 1382803	"P": 962.75	"F": 1}
{"v": 1	"t": 1382824	"P": 953.5	"F": 1}
{"v": 1	"t": 1382844	"P": 949.25	"F": 1}
{"v": 1	"t": 1382864	"P": 963.5	"F": 1}
{"v": 1	"t": 1382885	"P": 960.0	"F": 1}
{"v": 1	"t": 1382905	"P": 952.25	"F": 1}
{"v": 1	"t": 1382925	"P": 951.0	"F": 1}
{"v": 1	"t": 1382946	"P": 963.75	"F": 1}
{"v": 1	"t": 1382966	"P": 958.75	"F": 1}
{"v": 1	"t": 1382986	"P": 950.25	"F": 1}
{"v": 1	"t": 1383007	"P": 951.25	"F": 1}
{"v": 1	"t": 1383027	"P": 964.0	"F": 1}
{"v": 1	"t": 1383047	"P": 954.75	"F": 1}
{"v": 1	"t": 1383068	"P": 947.75	"F": 1}
{"v": 1	"t": 1383088	"P": 957.0	"F": 1	"C": 46.715	"D": 3276	"sn": 54091930088003	"file": "/data/device_log/data0000.out"	"CO2": 1067.6396484375	"Tp": 25.59815216064453	"H": 12.929367065429688}
{"v": 1	"t": 1383109	"P": 958.5	"F": 1}
{"v": 1	"t": 1383130	"P": 958.0	"F": 1}
{"v": 1	"t": 1383150	"P": 948.75	"F": 1}
{"v": 1	"t": 1383171	"P": 957.25	"F": 1}
{"v": 1	"t": 1383191	"P": 964.25	"F": 1}
{"v": 1	"t": 1383211	"P": 955.75	"F": 1}
{"v": 1	"t": 1383232	"P": 949.25	"F": 1}
{"v": 1	"t": 1383252	"P": 960.25	"F": 1}
{"v": 1	"t": 1383272	"P": 960.25	"F": 1}
{"v": 1	"t": 1383293	"P": 950.5	"F": 1}
{"v": 1	"t": 1383313	"P": 964.5	"F": 1}
{"v": 1	"t": 1383334	"P": 954.75	"F": 0}
{"v": 1	"t": 1383354	"P": 949.5	"F": 1}
{"v": 1	"t": 1383374	"P": 960.75	"F": 1}
{"v": 1	"t": 1383395	"P": 963.75	"F": 1}
{"v": 1	"t": 1383415	"P": 954.25	"F": 1}
{"v": 1	"t": 1383435	"P": 951.0	"F": 1}
{"v": 1	"t": 1383456	"P": 962.0	"F": 1}
{"v": 1	"t": 1383476	"P": 960.75	"F": 1}
{"v": 1	"t": 1383496	"P": 953.5	"F": 1}
{"v": 1	"t": 1383517	"P": 951.0	"F": 1}
{"v": 1	"t": 1383537	"P": 965.25	"F": 1}
{"v": 1	"t": 1383557	"P": 961.25	"F": 1}
{"v": 1	"t": 1383578	"P": 954.5	"F": 1}
{"v": 1	"t": 1383598	"P": 956.5	"F": 1}
{"v": 1	"t": 1383618	"P": 965.5	"F": 1}
{"v": 1	"t": 1383639	"P": 958.75	"F": 1}
{"v": 1	"t": 1383659	"P": 952.5	"F": 1}
{"v": 1	"t": 1383679	"P": 959.0	"F": 1}
{"v": 1	"t": 1383700	"P": 964.0	"F": 1}
{"v": 1	"t": 1383720	"P": 956.0	"F": 1}
{"v": 1	"t": 1383740	"P": 949.75	"F": 1}
{"v": 1	"t": 1383761	"P": 962.25	"F": 1}
{"v": 1	"t": 1383781	"P": 962.75	"F": 1}
{"v": 1	"t": 1383801	"P": 953.5	"F": 1}
{"v": 1	"t": 1383822	"P": 954.5	"F": 1}
{"v": 1	"t": 1383842	"P": 965.25	"F": 1}
{"v": 1	"t": 1383863	"P": 955.5	"F": 1}
{"v": 1	"t": 1383883	"P": 957.25	"F": 1}
{"v": 1	"t": 1383903	"P": 964.0	"F": 1}
{"v": 1	"t": 1383924	"P": 956.25	"F": 1}
{"v": 1	"t": 1383944	"P": 950.5	"F": 1}
{"v": 1	"t": 1383964	"P": 964.0	"F": 1}
{"v": 1	"t": 1383985	"P": 960.5	"F": 1}
{"v": 1	"t": 1384005	"P": 951.5	"F": 1}
{"v": 1	"t": 1384025	"P": 951.25	"F": 1}
{"v": 1	"t": 1384046	"P": 965.5	"F": 1}
{"v": 1	"t": 1384066	"P": 959.25	"F": 1}
{"v": 1	"t": 1384086	"P": 948.25	"F": 1}
{"v": 1	"t": 1384107	"P": 953.0	"F": 1	"C": 46.7	"D": 3276	"sn": 54091930088003	"file": "/data/device_log/data0000.out"}
{"v": 1	"t": 1384127	"P": 964.25	"F": 1}
{"v": 1	"t": 1384148	"P": 952.75	"F": 1}
{"v": 1	"t": 1384168	"P": 954.0	"F": 1}
{"v": 1	"t": 1384188	"P": 965.75	"F": 1}
{"v": 1	"t": 1384209	"P": 955.75	"F": 1}
{"v": 1	"t": 1384229	"P": 946.0	"F": 1}
{"v": 1	"t": 1384249	"P": 958.75	"F": 1}
{"v": 1	"t": 1384270	"P": 961.0	"F": 1}
{"v": 1	"t": 1384290	"P": 953.0	"F": 1}
{"v": 1	"t": 1384310	"P": 950.5	"F": 1}
{"v": 1	"t": 1384331	"P": 962.75	"F": 1}
{"v": 1	"t": 1384351	"P": 958.5	"F": 1}
{"v": 1	"t": 1384371	"P": 949.75	"F": 1}
{"v": 1	"t": 1384392	"P": 951.75	"F": 1}
{"v": 1	"t": 1384412	"P": 962.75	"F": 1}
{"v": 1	"t": 1384433	"P": 954.5	"F": 1}
{"v": 1	"t": 1384453	"P": 957.25	"F": 1}
{"v": 1	"t": 1384473	"P": 962.0	"F": 1}
{"v": 1	"t": 1384494	"P": 952.0	"F": 1}
{"v": 1	"t": 1384514	"P": 949.25	"F": 1}
{"v": 1	"t": 1384534	"P": 963.25	"F": 1}
{"v": 1	"t": 1384555	"P": 960.5	"F": 1}
{"v": 1	"t": 1384575	"P": 952.5	"F": 1}
{"v": 1	"t": 1384595	"P": 952.0	"F": 1}
{"v": 1	"t": 1384616	"P": 965.75	"F": 1}
{"v": 1	"t": 1384636	"P": 959.25	"F": 1}
{"v": 1	"t": 1384656	"P": 949.5	"F": 1}
{"v": 1	"t": 1384677	"P": 952.75	"F": 1}
{"v": 1	"t": 1384697	"P": 964.75	"F": 1}
{"v": 1	"t": 1384717	"P": 959.0	"F": 1}
{"v": 1	"t": 1384738	"P": 949.5	"F": 1}
{"v": 1	"t": 1384758	"P": 955.25	"F": 1}
{"v": 1	"t": 1384778	"P": 964.75	"F": 1}
{"v": 1	"t": 1384799	"P": 955.25	"F": 1}
{"v": 1	"t": 1384819	"P": 948.5	"F": 1}
{"v": 1	"t": 1384839	"P": 959.25	"F": 1}
{"v": 1	"t": 1384860	"P": 962.5	"F": 1}
{"v": 1	"t": 1384880	"P": 952.25	"F": 1}
{"v": 1	"t": 1384900	"P": 950.0	"F": 1}
{"v": 1	"t": 1384921	"P": 964.0	"F": 1}
{"v": 1	"t": 1384941	"P": 961.0	"F": 1}
{"v": 1	"t": 1384961	"P": 950.75	"F": 1}
{"v": 1	"t": 1384982	"P": 954.25	"F": 1}
{"v": 1	"t": 1385002	"P": 964.0	"F": 1}
{"v": 1	"t": 1385023	"P": 950.75	"F": 1}
{"v": 1	"t": 1385043	"P": 960.75	"F": 1}
{"v": 1	"t": 1385064	"P": 955.75	"F": 1}
{"v": 1	"t": 1385084	"P": 958.75	"F": 1}
{"v": 1	"t": 1385105	"P": 959.5	"F": 1}
{"v": 1	"t": 1385125	"P": 950.0	"F": 1	"C": 46.71	"D": 3276	"sn": 54091930088003	"file": "/data/device_log/data0000.out"	"CO2": 1066.8870849609375	"Tp": 25.56877899169922	"H": 12.929295539855957}
{"v": 1	"t": 1385146	"P": 962.75	"F": 1}
{"v": 1	"t": 1385166	"P": 956.75	"F": 1}
{"v": 1	"t": 1385187	"P": 949.75	"F": 1}
{"v": 1	"t": 1385207	"P": 963.75	"F": 1}
{"v": 1	"t": 1385227	"P": 962.0	"F": 1}
{"v": 1	"t": 1385248	"P": 953.5	"F": 1}
{"v": 1	"t": 1385268	"P": 951.0	"F": 1}
{"v": 1	"t": 1385288	"P": 962.75	"F": 1}
{"v": 1	"t": 1385309	"P": 959.75	"F": 1}
{"v": 1	"t": 1385329	"P": 951.75	"F": 1}
{"v": 1	"t": 1385349	"P": 952.25	"F": 1}
{"v": 1	"t": 1385370	"P": 965.0	"F": 1}
{"v": 1	"t": 1385390	"P": 959.25	"F": 1}
{"v": 1	"t": 1385410	"P": 949.75	"F": 1}
{"v": 1	"t": 1385431	"P": 955.5	"F": 1}
{"v": 1	"t": 1385451	"P": 964.75	"F": 1}
{"v": 1	"t": 1385471	"P": 955.0	"F": 1}
{"v": 1	"t": 1385492	"P": 948.5	"F": 1}
{"v": 1	"t": 1385512	"P": 963.75	"F": 1}
{"v": 1	"t": 1385532	"P": 963.0	"F": 1}
{"v": 1	"t": 1385553	"P": 953.5	"F": 1}
{"v": 1	"t": 1385573	"P": 951.5	"F": 1}
{"v": 1	"t": 1385593	"P": 964.25	"F": 1}
{"v": 1	"t": 1385614	"P": 957.75	"F": 1}
{"v": 1	"t": 1385634	"P": 956.25	"F": 1}
{"v": 1	"t": 1385655	"P": 964.25	"F": 1}
{"v": 1	"t": 1385675	"P": 958.0	"F": 1}
{"v": 1	"t": 1385695	"P": 954.5	"F": 1}
{"v": 1	"t": 1385716	"P": 966.0	"F": 1}
{"v": 1	"t": 1385736	"P": 958.25	"F": 1}
{"v": 1	"t": 1385757	"P": 951.25	"F": 1}
{"v": 1	"t": 1385777	"P": 965.75	"F": 1}
{"v": 1	"t": 1385797	"P": 962.5	"F": 1}
{"v": 1	"t": 1385818	"P": 952.5	"F": 1}
{"v": 1	"t": 1385838	"P": 960.5	"F": 1}
{"v": 1	"t": 1385858	"P": 964.75	"F": 1}
{"v": 1	"t": 1385879	"P": 955.5	"F": 1}
{"v": 1	"t": 1385899	"P": 951.5	"F": 1}
{"v": 1	"t": 1385920	"P": 964.25	"F": 1}
{"v": 1	"t": 1385940	"P": 958.25	"F": 1}
{"v": 1	"t": 1385960	"P": 951.0	"F": 1}
{"v": 1	"t": 1385981	"P": 962.5	"F": 1}
{"v": 1	"t": 1386001	"P": 960.25	"F": 1}
{"v": 1	"t": 1386021	"P": 950.0	"F": 1}
{"v": 1	"t": 1386042	"P": 955.25	"F": 1}
{"v": 1	"t": 1386062	"P": 963.75	"F": 1}
{"v": 1	"t": 1386083	"P": 953.25	"F": 1}
{"v": 1	"t": 1386103	"P": 951.0	"F": 1}
{"v": 1	"t": 1386123	"P": 963.75	"F": 1}
{"v": 1	"t": 1386144	"P": 957.75	"F": 1	"C": 46.705	"D": 3276	"sn": 54091930088003	"file": "/data/device_log/data0000.out"	"CO2": 1066.0028076171875	"Tp": 25.59815216064453	"H": 12.995898246765137}
{"v": 1	"t": 1386165	"P": 956.0	"F": 1}
{"v": 1	"t": 1386186	"P": 955.75	"F": 1}
{"v": 1	"t": 1386206	"P": 962.25	"F": 1}
{"v": 1	"t": 1386226	"P": 953.5	"F": 1}
{"v": 1	"t": 1386247	"P": 953.75	"F": 1}
{"v": 1	"t": 1386267	"P": 963.5	"F": 1}
{"v": 1	"t": 1386287	"P": 956.0	"F": 1}
{"v": 1	"t": 1386308	"P": 949.5	"F": 1}
{"v": 1	"t": 1386328	"P": 963.0	"F": 1}
{"v": 1	"t": 1386349	"P": 958.75	"F": 1}
{"v": 1	"t": 1386369	"P": 950.0	"F": 1}
{"v": 1	"t": 1386389	"P": 959.0	"F": 1}
{"v": 1	"t": 1386410	"P": 961.0	"F": 1}
{"v": 1	"t": 1386430	"P": 951.25	"F": 1}
{"v": 1	"t": 1386451	"P": 953.75	"F": 1}
{"v": 1	"t": 1386471	"P": 963.25	"F": 1}
{"v": 1	"t": 1386491	"P": 954.25	"F": 1}
{"v": 1	"t": 1386512	"P": 950.25	"F": 1}
{"v": 1	"t": 1386532	"P": 963.5	"F": 1}
{"v": 1	"t": 1386552	"P": 958.5	"F": 1}
{"v": 1	"t": 1386573	"P": 949.75	"F": 1}
{"v": 1	"t": 1386593	"P": 958.75	"F": 1}
{"v": 1	"t": 1386613	"P": 963.0	"F": 1}
{"v": 1	"t": 1386634	"P": 951.0	"F": 1}
{"v": 1	"t": 1386654	"P": 950.0	"F": 1}
{"v": 1	"t": 1386675	"P": 963.25	"F": 1}
{"v": 1	"t": 1386695	"P": 956.75	"F": 1}
{"v": 1	"t": 1386715	"P": 949.25	"F": 1}
{"v": 1	"t": 1386736	"P": 965.0	"F": 1}
{"v": 1	"t": 1386756	"P": 957.25	"F": 1}
{"v": 1	"t": 1386777	"P": 948.5	"F": 1}
{"v": 1	"t": 1386797	"P": 961.75	"F": 1}
{"v": 1	"t": 1386817	"P": 959.75	"F": 1}
{"v": 1	"t": 1386838	"P": 950.25	"F": 1}
{"v": 1	"t": 1386858	"P": 958.0	"F": 1}
{"v": 1	"t": 1386879	"P": 961.5	"F": 1}
{"v": 1	"t": 1386899	"P": 951.0	"F": 1}
{"v": 1	"t": 1386919	"P": 953.0	"F": 1}
{"v": 1	"t": 1386940	"P": 962.75	"F": 1}
{"v": 1	"t": 1386960	"P": 954.75	"F": 1}
{"v": 1	"t": 1386980	"P": 948.75	"F": 1}
{"v": 1	"t": 1387001	"P": 961.5	"F": 1}
{"v": 1	"t": 1387021	"P": 958.75	"F": 1}
{"v": 1	"t": 1387041	"P": 949.25	"F": 1}
{"v": 1	"t": 1387062	"P": 956.75	"F": 1}
{"v": 1	"t": 1387082	"P": 963.25	"F": 1}
{"v": 1	"t": 1387103	"P": 953.5	"F": 1}
{"v": 1	"t": 1387123	"P": 953.75	"F": 1}
{"v": 1	"t": 1387143	"P": 963.25	"F": 1}
{"v": 1	"t": 1387164	"P": 955.25	"F": 1	"C": 46.705	"D": 3276	"sn": 54091930088003	"file": "/data/device_log/data0000.out"}
{"v": 1	"t": 1387184	"P": 953.25	"F": 1}
{"v": 1	"t": 1387205	"P": 962.25	"F": 1}
{"v": 1	"t": 1387225	"P": 952.5	"F": 1}
{"v": 1	"t": 1387245	"P": 954.25	"F": 1}
{"v": 1	"t": 1387266	"P": 954.75	"F": 1}
{"v": 1	"t": 1387286	"P": 955.5	"F": 1}
{"v": 1	"t": 1387307	"P": 948.5	"F": 1}
{"v": 1	"t": 1387327	"P": 960.5	"F": 1}
{"v": 1	"t": 1387347	"P": 958.5	"F": 1}
{"v": 1	"t": 1387368	"P": 950.5	"F": 1}
{"v": 1	"t": 1387388	"P": 961.5	"F": 1}
{"v": 1	"t": 1387409	"P": 960.0	"F": 1}
{"v": 1	"t": 1387429	"P": 950.25	"F": 1}
{"v": 1	"t": 1387449	"P": 959.25	"F": 1}
{"v": 1	"t": 1387470	"P": 962.5	"F": 1}
{"v": 1	"t": 1387490	"P": 953.0	"F": 1}
{"v": 1	"t": 1387511	"P": 959.25	"F": 1}
{"v": 1	"t": 1387531	"P": 964.0	"F": 1}
{"v": 1	"t": 1387551	"P": 954.25	"F": 1}
{"v": 1	"t": 1387572	"P": 955.75	"F": 1}
{"v": 1	"t": 1387592	"P": 964.0	"F": 1}
{"v": 1	"t": 1387612	"P": 958.5	"F": 1}
{"v": 1	"t": 1387633	"P": 950.25	"F": 1}
{"v": 1	"t": 1387653	"P": 965.5	"F": 1}
{"v": 1	"t": 1387674	"P": 961.25	"F": 1}
{"v": 1	"t": 1387694	"P": 952.25	"F": 1}
{"v": 1	"t": 1387714	"P": 959.5	"F": 1}
{"v": 1	"t": 1387735	"P": 964.75	"F": 1}
{"v": 1	"t": 1387755	"P": 955.5	"F": 1}
{"v": 1	"t": 1387775	"P": 953.25	"F": 1}
{"v": 1	"t": 1387796	"P": 968.5	"F": 1}
{"v": 1	"t": 1387816	"P": 959.25	"F": 1}
{"v": 1	"t": 1387837	"P": 951.5	"F": 1}
{"v": 1	"t": 1387857	"P": 962.25	"F": 1}
{"v": 1	"t": 1387877	"P": 961.0	"F": 1}
{"v": 1	"t": 1387898	"P": 949.5	"F": 1}
{"v": 1	"t": 1387918	"P": 955.5	"F": 1}
{"v": 1	"t": 1387938	"P": 963.75	"F": 1}
{"v": 1	"t": 1387959	"P": 954.5	"F": 1}
{"v": 1	"t": 1387979	"P": 950.75	"F": 1}
{"v": 1	"t": 1388000	"P": 963.75	"F": 1}
{"v": 1	"t": 1388020	"P": 958.0	"F": 1}
{"v": 1	"t": 1388040	"P": 950.5	"F": 1}
{"v": 1	"t": 1388061	"P": 962.25	"F": 1}
{"v": 1	"t": 1388081	"P": 959.75	"F": 1}
{"v": 1	"t": 1388102	"P": 951.25	"F": 1}
{"v": 1	"t": 1388122	"P": 961.0	"F": 1}
{"v": 1	"t": 1388143	"P": 952.25	"F": 1}
{"v": 1	"t": 1388163	"P": 963.75	"F": 1}
{"v": 1	"t": 1388184	"P": 956.25	"F": 1	"C": 46.66	"D": 3276	"sn": 54091930088003	"file": "/data/device_log/data0000.out"	"CO2": 1065.0001220703125	"Tp": 25.582130432128906	"H": 12.99600601196289}
{"v": 1	"t": 1388205	"P": 958.5	"F": 1}
{"v": 1	"t": 1388225	"P": 949.0	"F": 1}
{"v": 1	"t": 1388246	"P": 963.5	"F": 1}
{"v": 1	"t": 1388266	"P": 958.25	"F": 1}
{"v": 1	"t": 1388286	"P": 950.25	"F": 1}
{"v": 1	"t": 1388307	"P": 955.75	"F": 1}
{"v": 1	"t": 1388327	"P": 963.75	"F": 1}
{"v": 1	"t": 1388348	"P": 954.75	"F": 1}
{"v": 1	"t": 1388368	"P": 950.25	"F": 1}
{"v": 1	"t": 1388388	"P": 965.75	"F": 1}
{"v": 1	"t": 1388409	"P": 958.0	"F": 1}
{"v": 1	"t": 1388429	"P": 950.25	"F": 1}
{"v": 1	"t": 1388449	"P": 958.25	"F": 1}
{"v": 1	"t": 1388470	"P": 960.25	"F": 1}
{"v": 1	"t": 1388490	"P": 952.75	"F": 1}
{"v": 1	"t": 1388510	"P": 953.5	"F": 1}
{"v": 1	"t": 1388531	"P": 963.75	"F": 1}
{"v": 1	"t": 1388551	"P": 954.75	"F": 1}
{"v": 1	"t": 1388572	"P": 948.75	"F": 1}
{"v": 1	"t": 1388592	"P": 961.25	"F": 1}
{"v": 1	"t": 1388612	"P": 960.5	"F": 1}
{"v": 1	"t": 1388633	"P": 950.5	"F": 1}
{"v": 1	"t": 1388653	"P": 957.0	"F": 1}
{"v": 1	"t": 1388674	"P": 960.75	"F": 1}
{"v": 1	"t": 1388694	"P": 951.75	"F": 1}
{"v": 1	"t": 1388714	"P": 957.5	"F": 1}
{"v": 1	"t": 1388735	"P": 960.0	"F": 1}
{"v": 1	"t": 1388755	"P": 949.5	"F": 1}
{"v": 1	"t": 1388776	"P": 959.25	"F": 1}
{"v": 1	"t": 1388796	"P": 962.5	"F": 1}
{"v": 1	"t": 1388816	"P": 950.5	"F": 1}
{"v": 1	"t": 1388837	"P": 953.25	"F": 1}
{"v": 1	"t": 1388857	"P": 964.5	"F": 1}
{"v": 1	"t": 1388877	"P": 955.75	"F": 1}
{"v": 1	"t": 1388898	"P": 948.75	"F": 1}
{"v": 1	"t": 1388918	"P": 961.75	"F": 1}
{"v": 1	"t": 1388939	"P": 960.25	"F": 1}
{"v": 1	"t": 1388959	"P": 950.75	"F": 1}
{"v": 1	"t": 1388979	"P": 955.25	"F": 1}
{"v": 1	"t": 1389000	"P": 964.75	"F": 1}
{"v": 1	"t": 1389020	"P": 954.5	"F": 1}
{"v": 1	"t": 1389040	"P": 950.0	"F": 1}
{"v": 1	"t": 1389061	"P": 964.25	"F": 1}
{"v": 1	"t": 1389081	"P": 957.75	"F": 1}
{"v": 1	"t": 1389101	"P": 950.25	"F": 1}
{"v": 1	"t": 1389122	"P": 956.75	"F": 1}
{"v": 1	"t": 1389142	"P": 961.75	"F": 1}
{"v": 1	"t": 1389163	"P": 952.75	"F": 1}
{"v": 1	"t": 1389183	"P": 954.0	"F": 1}
{"v": 1	"t": 1389203	"P": 965.0	"F": 1	"C": 46.685	"D": 3276	"sn": 54091930088003	"file": "/data/device_log/data0000.out"}
{"v": 1	"t": 1389224	"P": 954.0	"F": 1}
{"v": 1	"t": 1389244	"P": 955.25	"F": 1}
{"v": 1	"t": 1389265	"P": 962.5	"F": 1}
{"v": 1	"t": 1389285	"P": 952.5	"F": 1}
{"v": 1	"t": 1389305	"P": 953.5	"F": 1}
{"v": 1	"t": 1389326	"P": 965.0	"F": 1}
{"v": 1	"t": 1389346	"P": 955.0	"F": 1}
{"v": 1	"t": 1389367	"P": 949.5	"F": 1}
{"v": 1	"t": 1389387	"P": 965.75	"F": 1}
{"v": 1	"t": 1389407	"P": 957.5	"F": 1}
{"v": 1	"t": 1389428	"P": 954.25	"F": 1}
{"v": 1	"t": 1389448	"P": 966.75	"F": 1}
{"v": 1	"t": 1389469	"P": 957.5	"F": 1}
{"v": 1	"t": 1389489	"P": 951.25	"F": 1}
{"v": 1	"t": 1389509	"P": 966.5	"F": 1}
{"v": 1	"t": 1389530	"P": 962.0	"F": 1}
{"v": 1	"t": 1389550	"P": 954.0	"F": 1}
{"v": 1	"t": 1389571	"P": 960.0	"F": 1}
{"v": 1	"t": 1389591	"P": 961.75	"F": 1}
{"v": 1	"t": 1389611	"P": 954.25	"F": 1}
{"v": 1	"t": 1389632	"P": 954.25	"F": 1}
{"v": 1	"t": 1389652	"P": 965.75	"F": 1}
{"v": 1	"t": 1389672	"P": 958.25	"F": 1}
{"v": 1	"t": 1389693	"P": 952.5	"F": 1}
{"v": 1	"t": 1389713	"P": 963.5	"F": 1}
{"v": 1	"t": 1389734	"P": 963.0	"F": 1}
{"v": 1	"t": 1389754	"P": 952.5	"F": 1}
{"v": 1	"t": 1389774	"P": 958.25	"F": 1}
{"v": 1	"t": 1389795	"P": 961.75	"F": 1}
{"v": 1	"t": 1389815	"P": 954.0	"F": 1}
{"v": 1	"t": 1389835	"P": 952.0	"F": 1}
{"v": 1	"t": 1389856	"P": 969.5	"F": 1}
{"v": 1	"t": 1389876	"P": 959.0	"F": 1}
{"v": 1	"t": 1389897	"P": 950.75	"F": 1}
{"v": 1	"t": 1389917	"P": 960.5	"F": 1}
{"v": 1	"t": 1389937	"P": 962.0	"F": 1}
{"v": 1	"t": 1389958	"P": 953.5	"F": 1}
{"v": 1	"t": 1389978	"P": 954.75	"F": 1}
{"v": 1	"t": 1389998	"P": 964.75	"F": 1}
{"v": 1	"t": 1390019	"P": 955.0	"F": 1}
{"v": 1	"t": 1390039	"P": 950.25	"F": 1}
{"v": 1	"t": 1390060	"P": 964.0	"F": 1}
{"v": 1	"t": 1390080	"P": 957.25	"F": 1}
{"v": 1	"t": 1390100	"P": 949.25	"F": 1}
{"v": 1	"t": 1390121	"P": 965.5	"F": 1}
{"v": 1	"t": 1390141	"P": 956.5	"F": 1}
{"v": 1	"t": 1390162	"P": 952.0	"F": 1}
{"v": 1	"t": 1390182	"P": 963.25	"F": 1}
{"v": 1	"t": 1390202	"P": 959.0	"F": 1}
{"v": 1	"t": 1390223	"P": 948.5	"F": 1	"C": 46.645	"D": 3276	"sn": 54091930088003	"file": "/data/device_log/data0000.out"	"CO2": 1064.3353271484375	"Tp": 25.582130432128906	"H": 12.995898246765137}
{"v": 1	"t": 1390244	"P": 952.0	"F": 1}
{"v": 1	"t": 1390264	"P": 959.75	"F": 1}
{"v": 1	"t": 1390285	"P": 959.75	"F": 1}
{"v": 1	"t": 1390305	"P": 950.5	"F": 1}
{"v": 1	"t": 1390326	"P": 956.75	"F": 1}
{"v": 1	"t": 1390346	"P": 963.0	"F": 1}
{"v": 1	"t": 1390366	"P": 954.75	"F": 1}
{"v": 1	"t": 1390387	"P": 949.25	"F": 1}
{"v": 1	"t": 1390407	"P": 964.75	"F": 1}
{"v": 1	"t": 1390427	"P": 956.25	"F": 1}
{"v": 1	"t": 1390448	"P": 948.5	"F": 1}
{"v": 1	"t": 1390468	"P": 959.25	"F": 1}
{"v": 1	"t": 1390489	"P": 960.75	"F": 1}
{"v": 1	"t": 1390509	"P": 951.0	"F": 1}
{"v": 1	"t": 1390529	"P": 955.25	"F": 1}
{"v": 1	"t": 1390550	"P": 963.5	"F": 1}
{"v": 1	"t": 1390570	"P": 954.0	"F": 1}
{"v": 1	"t": 1390590	"P": 949.25	"F": 1}
{"v": 1	"t": 1390611	"P": 966.5	"F": 1}
{"v": 1	"t": 1390631	"P": 957.0	"F": 1}
{"v": 1	"t": 1390652	"P": 947.25	"F": 1}
{"v": 1	"t": 1390672	"P": 961.75	"F": 1}
{"v": 1	"t": 1390692	"P": 959.25	"F": 1}
{"v": 1	"t": 1390713	"P": 950.0	"F": 1}
{"v": 1	"t": 1390733	"P": 963.5	"F": 1}
{"v": 1	"t": 1390754	"P": 956.5	"F": 1}
{"v": 1	"t": 1390774	"P": 949.75	"F": 1}
{"v": 1	"t": 1390794	"P": 961.25	"F": 1}
{"v": 1	"t": 1390815	"P": 959.25	"F": 1}
{"v": 1	"t": 1390835	"P": 951.0	"F": 1}
{"v": 1	"t": 1390856	"P": 956.0	"F": 1}
{"v": 1	"t": 1390876	"P": 965.0	"F": 1}
{"v": 1	"t": 1390896	"P": 954.75	"F": 1}
{"v": 1	"t": 1390917	"P": 950.25	"F": 1}
{"v": 1	"t": 1390937	"P": 963.5	"F": 1}
{"v": 1	"t": 1390957	"P": 958.5	"F": 1}
{"v": 1	"t": 1390978	"P": 951.75	"F": 1}
{"v": 1	"t": 1390998	"P": 960.25	"F": 1}
{"v": 1	"t": 1391018	"P": 960.5	"F": 1}
{"v": 1	"t": 1391039	"P": 952.5	"F": 1}
{"v": 1	"t": 1391059	"P": 951.25	"F": 1}
{"v": 1	"t": 1391080	"P": 967.0	"F": 1}
{"v": 1	"t": 1391100	"P": 955.75	"F": 1}
{"v": 1	"t": 1391120	"P": 949.75	"F": 1}
{"v": 1	"t": 1391141	"P": 962.75	"F": 1}
{"v": 1	"t": 1391161	"P": 958.75	"F": 1}
{"v": 1	"t": 1391181	"P": 950.75	"F": 1}
{"v": 1	"t": 1391202	"P": 957.75	"F": 1}
{"v": 1	"t": 1391222	"P": 963.0	"F": 1}
{"v": 1	"t": 1391243	"P": 954.0	"F": 1	"C": 46.665	"D": 3276	"sn": 54091930088003	"file": "/data/device_log/data0000.out"}
{"v": 1	"t": 1391263	"P": 954.5	"F": 1}
{"v": 1	"t": 1391284	"P": 960.75	"F": 1}
{"v": 1	"t": 1391304	"P": 950.0	"F": 1}
{"v": 1	"t": 1391324	"P": 960.0	"F": 1}
{"v": 1	"t": 1391345	"P": 962.25	"F": 1}
{"v": 1	"t": 1391365	"P": 954.0	"F": 1}
{"v": 1	"t": 1391386	"P": 961.0	"F": 1}
{"v": 1	"t": 1391406	"P": 963.75	"F": 1}
{"v": 1	"t": 1391426	"P": 955.25	"F": 1}
{"v": 1	"t": 1391447	"P": 956.5	"F": 1}
{"v": 1	"t": 1391467	"P": 964.5	"F": 1}
{"v": 1	"t": 1391488	"P": 955.5	"F": 1}
{"v": 1	"t": 1391508	"P": 955.5	"F": 1}
{"v": 1	"t": 1391529	"P": 960.0	"F": 1}
{"v": 1	"t": 1391549	"P": 951.25	"F": 1}
{"v": 1	"t": 1391569	"P": 960.25	"F": 1}
{"v": 1	"t": 1391590	"P": 964.0	"F": 1}
{"v": 1	"t": 1391610	"P": 954.0	"F": 1}
{"v": 1	"t": 1391631	"P": 961.0	"F": 1}
{"v": 1	"t": 1391651	"P": 961.0	"F": 1}
{"v": 1	"t": 1391672	"P": 951.75	"F": 1}
{"v": 1	"t": 1391692	"P": 963.25	"F": 1}
{"v": 1	"t": 1391712	"P": 958.75	"F": 1}
{"v": 1	"t": 1391733	"P": 951.25	"F": 1}
{"v": 1	"t": 1391753	"P": 965.0	"F": 1}
{"v": 1	"t": 1391774	"P": 956.0	"F": 1}
{"v": 1	"t": 1391794	"P": 948.25	"F": 1}
{"v": 1	"t": 1391814	"P": 963.5	"F": 1}
{"v": 1	"t": 1391835	"P": 956.75	"F": 1}
{"v": 1	"t": 1391855	"P": 948.75	"F": 1}
{"v": 1	"t": 1391876	"P": 960.25	"F": 1}
{"v": 1	"t": 1391896	"P": 960.25	"F": 1}
{"v": 1	"t": 1391916	"P": 951.0	"F": 1}
{"v": 1	"t": 1391937	"P": 954.0	"F": 1}
{"v": 1	"t": 1391957	"P": 965.25	"F": 1}
{"v": 1	"t": 1391978	"P": 954.25	"F": 1}
{"v": 1	"t": 1391998	"P": 950.75	"F": 1}
{"v": 1	"t": 1392018	"P": 965.0	"F": 1}
{"v": 1	"t": 1392039	"P": 957.5	"F": 1}
{"v": 1	"t": 1392059	"P": 950.0	"F": 1}
{"v": 1	"t": 1392079	"P": 958.75	"F": 1}
{"v": 1	"t": 1392100	"P": 959.25	"F": 1}
{"v": 1	"t": 1392120	"P": 951.0	"F": 1}
{"v": 1	"t": 1392141	"P": 954.25	"F": 1}
{"v": 1	"t": 1392161	"P": 962.5	"F": 1}
{"v": 1	"t": 1392181	"P": 952.75	"F": 1}
{"v": 1	"t": 1392202	"P": 954.0	"F": 1}
{"v": 1	"t": 1392222	"P": 964.0	"F": 1}
{"v": 1	"t": 1392242	"P": 956.5	"F": 1}
{"v": 1	"t": 1392263	"P": 949.0	"F": 1	"C": 46.665	"D": 3276	"sn": 54091930088003	"file": "/data/device_log/data0000.out"	"CO2": 1063.615478515625	"Tp": 25.59815216064453	"H": 13.03177547454834}
{"v": 1	"t": 1392284	"P": 949.25	"F": 1}
{"v": 1	"t": 1392304	"P": 962.5	"F": 1}
{"v": 1	"t": 1392325	"P": 958.5	"F": 1}
{"v": 1	"t": 1392345	"P": 949.0	"F": 1}
{"v": 1	"t": 1392366	"P": 959.0	"F": 1}
{"v": 1	"t": 1392386	"P": 962.25	"F": 1}
{"v": 1	"t": 1392406	"P": 950.0	"F": 1}
{"v": 1	"t": 1392427	"P": 956.75	"F": 1}
{"v": 1	"t": 1392447	"P": 961.0	"F": 1}
{"v": 1	"t": 1392468	"P": 951.5	"F": 1}
{"v": 1	"t": 1392488	"P": 958.5	"F": 1}
{"v": 1	"t": 1392508	"P": 960.0	"F": 1}
{"v": 1	"t": 1392529	"P": 952.75	"F": 1}
{"v": 1	"t": 1392549	"P": 952.5	"F": 1}
{"v": 1	"t": 1392570	"P": 962.75	"F": 1}
{"v": 1	"t": 1392590	"P": 952.25	"F": 1}
{"v": 1	"t": 1392610	"P": 950.0	"F": 1}
{"v": 1	"t": 1392631	"P": 965.25	"F": 1}
{"v": 1	"t": 1392651	"P": 957.75	"F": 1}
{"v": 1	"t": 1392672	"P": 949.5	"F": 1}
{"v": 1	"t": 1392692	"P": 960.0	"F": 1}
{"v": 1	"t": 1392712	"P": 961.25	"F": 1}
{"v": 1	"t": 1392733	"P": 952.0	"F": 1}
{"v": 1	"t": 1392753	"P": 954.25	"F": 1}
{"v": 1	"t": 1392773	"P": 964.0	"F": 1}
{"v": 1	"t": 1392794	"P": 955.0	"F": 1}
{"v": 1	"t": 1392814	"P": 950.75	"F": 1}
{"v": 1	"t": 1392834	"P": 962.0	"F": 1}
{"v": 1	"t": 1392855	"P": 957.25	"F": 1}
{"v": 1	"t": 1392875	"P": 950.25	"F": 1}
{"v": 1	"t": 1392896	"P": 958.5	"F": 1}
{"v": 1	"t": 1392916	"P": 962.0	"F": 1}
{"v": 1	"t": 1392936	"P": 953.5	"F": 1}
{"v": 1	"t": 1392957	"P": 952.5	"F": 1}
{"v": 1	"t": 1392977	"P": 965.75	"F": 1}
{"v": 1	"t": 1392997	"P": 956.5	"F": 1}
{"v": 1	"t": 1393018	"P": 948.5	"F": 1}
{"v": 1	"t": 1393038	"P": 963.25	"F": 1}
{"v": 1	"t": 1393059	"P": 958.75	"F": 1}
{"v": 1	"t": 1393079	"P": 951.5	"F": 1}
{"v": 1	"t": 1393099	"P": 963.75	"F": 1}
{"v": 1	"t": 1393120	"P": 957.75	"F": 1}
{"v": 1	"t": 1393140	"P": 948.0	"F": 1}
{"v": 1	"t": 1393161	"P": 962.25	"F": 1}
{"v": 1	"t": 1393181	"P": 959.5	"F": 1}
{"v": 1	"t": 1393201	"P": 950.0	"F": 1}
{"v": 1	"t": 1393222	"P": 958.75	"F": 1}
{"v": 1	"t": 1393242	"P": 963.25	"F": 1}
{"v": 1	"t": 1393263	"P": 952.25	"F": 1}
{"v": 1	"t": 1393283	"P": 951.25	"F": 1	"C": 46.685	"D": 3276	"sn": 54091930088003	"file": "/data/device_log/data0000.out"}
{"v": 1	"t": 1393303	"P": 964.25	"F": 1}
{"v": 1	"t": 1393324	"P": 952.75	"F": 1}
{"v": 1	"t": 1393344	"P": 958.0	"F": 1}
{"v": 1	"t": 1393365	"P": 964.75	"F": 1}
{"v": 1	"t": 1393385	"P": 956.75	"F": 1}
{"v": 1	"t": 1393405	"P": 954.0	"F": 1}
{"v": 1	"t": 1393426	"P": 965.25	"F": 1}
{"v": 1	"t": 1393446	"P": 959.25	"F": 1}
{"v": 1	"t": 1393467	"P": 952.5	"F": 1}
{"v": 1	"t": 1393487	"P": 964.0	"F": 1}
{"v": 1	"t": 1393507	"P": 962.75	"F": 1}
{"v": 1	"t": 1393528	"P": 954.25	"F": 1}
{"v": 1	"t": 1393548	"P": 958.25	"F": 1}
{"v": 1	"t": 1393568	"P": 967.25	"F": 1}
{"v": 1	"t": 1393589	"P": 955.25	"F": 1}
{"v": 1	"t": 1393609	"P": 952.75	"F": 1}
{"v": 1	"t": 1393630	"P": 967.0	"F": 1}
{"v": 1	"t": 1393650	"P": 960.5	"F": 1}
{"v": 1	"t": 1393670	"P": 950.0	"F": 1}
{"v": 1	"t": 1393691	"P": 960.75	"F": 1}
{"v": 1	"t": 1393711	"P": 959.75	"F": 1}
{"v": 1	"t": 1393731	"P": 950.5	"F": 1}
{"v": 1	"t": 1393752	"P": 960.0	"F": 1}
{"v": 1	"t": 1393772	"P": 960.75	"F": 1}
{"v": 1	"t": 1393793	"P": 949.25	"F": 1}
{"v": 1	"t": 1393813	"P": 958.5	"F": 1}
{"v": 1	"t": 1393833	"P": 962.0	"F": 1}
{"v": 1	"t": 1393854	"P": 952.0	"F": 1}
{"v": 1	"t": 1393874	"P": 952.75	"F": 1}
{"v": 1	"t": 1393895	"P": 962.5	"F": 1}
{"v": 1	"t": 1393915	"P": 954.0	"F": 1}
{"v": 1	"t": 1393935	"P": 950.0	"F": 1}
{"v": 1	"t": 1393956	"P": 963.0	"F": 1}
{"v": 1	"t": 1393976	"P": 956.75	"F": 1}
{"v": 1	"t": 1393996	"P": 948.5	"F": 1}
{"v": 1	"t": 1394017	"P": 959.25	"F": 1}
{"v": 1	"t": 1394037	"P": 961.75	"F": 1}
{"v": 1	"t": 1394058	"P": 951.5	"F": 1}
{"v": 1	"t": 1394078	"P": 951.5	"F": 1}
{"v": 1	"t": 1394098	"P": 965.25	"F": 1}
{"v": 1	"t": 1394119	"P": 955.5	"F": 1}
{"v": 1	"t": 1394139	"P": 950.25	"F": 1}
{"v": 1	"t": 1394160	"P": 962.75	"F": 1}
{"v": 1	"t": 1394180	"P": 957.5	"F": 1}
{"v": 1	"t": 1394200	"P": 950.75	"F": 1}
{"v": 1	"t": 1394221	"P": 958.5	"F": 1}
{"v": 1	"t": 1394241	"P": 962.5	"F": 1}
{"v": 1	"t": 1394261	"P": 953.5	"F": 1}
{"v": 1	"t": 1394282	"P": 952.5	"F": 1}
{"v": 1	"t": 1394302	"P": 964.25	"F": 1	"C": 46.645	"D": 3276	"sn": 54091930088003	"file": "/data/device_log/data0000.out"	"CO2": 1063.0545654296875	"Tp": 25.59815216064453	"H": 13.03177547454834}
{"v": 1	"t": 1394323	"P": 962.75	"F": 1}
{"v": 1	"t": 1394344	"P": 955.0	"F": 1}
{"v": 1	"t": 1394364	"P": 953.0	"F": 1}
{"v": 1	"t": 1394385	"P": 962.75	"F": 1}
{"v": 1	"t": 1394405	"P": 954.0	"F": 1}
{"v": 1	"t": 1394425	"P": 951.0	"F": 1}
{"v": 1	"t": 1394446	"P": 965.5	"F": 1}
{"v": 1	"t": 1394466	"P": 953.5	"F": 1}
{"v": 1	"t": 1394487	"P": 949.75	"F": 1}
{"v": 1	"t": 1394507	"P": 962.75	"F": 1}
{"v": 1	"t": 1394527	"P": 958.5	"F": 1}
{"v": 1	"t": 1394548	"P": 949.25	"F": 1}
{"v": 1	"t": 1394568	"P": 956.25	"F": 1}
{"v": 1	"t": 1394588	"P": 963.0	"F": 1}
{"v": 1	"t": 1394609	"P": 955.25	"F": 1}
{"v": 1	"t": 1394629	"P": 950.75	"F": 1}
{"v": 1	"t": 1394650	"P": 963.5	"F": 1}
{"v": 1	"t": 1394670	"P": 958.5	"F": 1}
{"v": 1	"t": 1394690	"P": 948.25	"F": 1}
{"v": 1	"t": 1394711	"P": 961.0	"F": 1}
{"v": 1	"t": 1394731	"P": 960.5	"F": 1}
{"v": 1	"t": 1394751	"P": 950.75	"F": 1}
{"v": 1	"t": 1394772	"P": 954.75	"F": 1}
{"v": 1	"t": 1394792	"P": 964.0	"F": 1}
{"v": 1	"t": 1394813	"P": 953.25	"F": 1}
{"v": 1	"t": 1394833	"P": 949.25	"F": 1}
{"v": 1	"t": 1394853	"P": 964.25	"F": 1}
{"v": 1	"t": 1394874	"P": 958.0	"F": 1}
{"v": 1	"t": 1394894	"P": 948.25	"F": 1}
{"v": 1	"t": 1394914	"P": 958.25	"F": 1}
{"v": 1	"t": 1394935	"P": 960.5	"F": 1}
{"v": 1	"t": 1394955	"P": 950.75	"F": 1}
{"v": 1	"t": 1394976	"P": 954.75	"F": 1}
{"v": 1	"t": 1394996	"P": 963.0	"F": 1}
{"v": 1	"t": 1395016	"P": 951.75	"F": 1}
{"v": 1	"t": 1395037	"P": 953.0	"F": 1}
{"v": 1	"t": 1395057	"P": 964.5	"F": 1}
{"v": 1	"t": 1395078	"P": 953.0	"F": 1}
{"v": 1	"t": 1395098	"P": 949.75	"F": 1}
{"v": 1	"t": 1395118	"P": 963.75	"F": 1}
{"v": 1	"t": 1395139	"P": 955.0	"F": 1}
{"v": 1	"t": 1395159	"P": 952.25	"F": 1}
{"v": 1	"t": 1395180	"P": 962.25	"F": 1}
{"v": 1	"t": 1395200	"P": 951.75	"F": 1}
{"v": 1	"t": 1395221	"P": 963.0	"F": 1}
{"v": 1	"t": 1395241	"P": 955.0	"F": 1}
{"v": 1	"t": 1395262	"P": 950.5	"F": 1}
{"v": 1	"t": 1395282	"P": 963.75	"F": 1}
{"v": 1	"t": 1395302	"P": 962.0	"F": 1}
{"v": 1	"t": 1395323	"P": 955.5	"F": 1	"C": 46.665	"D": 3276	"sn": 54091930088003	"file": "/data/device_log/data0000.out"}
{"v": 1	"t": 1395343	"P": 960.5	"F": 1}
{"v": 1	"t": 1395364	"P": 964.0	"F": 1}
{"v": 1	"t": 1395384	"P": 952.75	"F": 1}
{"v": 1	"t": 1395404	"P": 960.5	"F": 1}
{"v": 1	"t": 1395425	"P": 964.25	"F": 1}
{"v": 1	"t": 1395445	"P": 953.25	"F": 1}
{"v": 1	"t": 1395466	"P": 955.75	"F": 1}
{"v": 1	"t": 1395486	"P": 963.5	"F": 1}
{"v": 1	"t": 1395506	"P": 956.5	"F": 1}
{"v": 1	"t": 1395527	"P": 950.5	"F": 1}
{"v": 1	"t": 1395547	"P": 965.0	"F": 1}
{"v": 1	"t": 1395567	"P": 960.5	"F": 1}
{"v": 1	"t": 1395588	"P": 950.0	"F": 1}
{"v": 1	"t": 1395608	"P": 959.25	"F": 1}
{"v": 1	"t": 1395628	"P": 960.25	"F": 1}
{"v": 1	"t": 1395649	"P": 952.0	"F": 1}
{"v": 1	"t": 1395669	"P": 950.5	"F": 1}
{"v": 1	"t": 1395690	"P": 962.75	"F": 1}
{"v": 1	"t": 1395710	"P": 956.0	"F": 1}
{"v": 1	"t": 1395730	"P": 953.5	"F": 1}
{"v": 1	"t": 1395751	"P": 963.5	"F": 1}
{"v": 1	"t": 1395771	"P": 952.25	"F": 1}
{"v": 1	"t": 1395792	"P": 951.0	"F": 1}
{"v": 1	"t": 1395812	"P": 964.75	"F": 1}
{"v": 1	"t": 1395833	"P": 953.5	"F": 1}
{"v": 1	"t": 1395853	"P": 952.5	"F": 1}
{"v": 1	"t": 1395873	"P": 964.25	"F": 1}
{"v": 1	"t": 1395894	"P": 956.25	"F": 1}
{"v": 1	"t": 1395914	"P": 947.75	"F": 1}
{"v": 1	"t": 1395934	"P": 962.75	"F": 1}
{"v": 1	"t": 1395955	"P": 958.75	"F": 1}
{"v": 1	"t": 1395975	"P": 948.25	"F": 1}
{"v": 1	"t": 1395996	"P": 959.5	"F": 1}
{"v": 1	"t": 1396016	"P": 960.25	"F": 1}
{"v": 1	"t": 1396036	"P": 951.5	"F": 1}
{"v": 1	"t": 1396057	"P": 950.0	"F": 1}
{"v": 1	"t": 1396077	"P": 964.0	"F": 1}
{"v": 1	"t": 1396097	"P": 960.0	"F": 1}
{"v": 1	"t": 1396118	"P": 950.0	"F": 1}
{"v": 1	"t": 1396138	"P": 954.5	"F": 1}
{"v": 1	"t": 1396158	"P": 966.25	"F": 1}
{"v": 1	"t": 1396179	"P": 955.25	"F": 1}
{"v": 1	"t": 1396199	"P": 948.5	"F": 1}
{"v": 1	"t": 1396219	"P": 960.75	"F": 1}
{"v": 1	"t": 1396240	"P": 961.0	"F": 1}
{"v": 1	"t": 1396260	"P": 952.75	"F": 1}
{"v": 1	"t": 1396280	"P": 951.25	"F": 1}
{"v": 1	"t": 1396301	"P": 964.75	"F": 1}
{"v": 1	"t": 1396321	"P": 958.5	"F": 1}
{"v": 1	"t": 1396341	"P": 951.25	"F": 1	"C": 46.605	"D": 3276	"sn": 54091930088003	"file": "/data/device_log/data0000.out"	"CO2": 1062.3233642578125	"Tp": 25.61150360107422	"H": 13.031900405883789}
{"v": 1	"t": 1396363	"P": 958.75	"F": 1}
{"v": 1	"t": 1396384	"P": 960.75	"F": 1}
{"v": 1	"t": 1396404	"P": 949.0	"F": 1}
{"v": 1	"t": 1396424	"P": 960.25	"F": 1}
{"v": 1	"t": 1396445	"P": 957.0	"F": 1}
{"v": 1	"t": 1396465	"P": 950.25	"F": 1}
{"v": 1	"t": 1396486	"P": 954.75	"F": 1}
{"v": 1	"t": 1396506	"P": 962.75	"F": 1}
{"v": 1	"t": 1396526	"P": 954.25	"F": 1}
{"v": 1	"t": 1396547	"P": 948.75	"F": 1}
{"v": 1	"t": 1396567	"P": 961.0	"F": 1}
{"v": 1	"t": 1396587	"P": 958.0	"F": 1}
{"v": 1	"t": 1396608	"P": 947.0	"F": 1}
{"v": 1	"t": 1396628	"P": 954.75	"F": 1}
{"v": 1	"t": 1396648	"P": 965.5	"F": 1}
{"v": 1	"t": 1396669	"P": 954.75	"F": 1}
{"v": 1	"t": 1396689	"P": 950.25	"F": 1}
{"v": 1	"t": 1396709	"P": 959.5	"F": 1}
{"v": 1	"t": 1396730	"P": 961.25	"F": 1}
{"v": 1	"t": 1396750	"P": 954.0	"F": 1}
{"v": 1	"t": 1396770	"P": 950.0	"F": 1}
{"v": 1	"t": 1396791	"P": 963.25	"F": 1}
{"v": 1	"t": 1396811	"P": 961.25	"F": 1}
{"v": 1	"t": 1396831	"P": 953.0	"F": 1}
{"v": 1	"t": 1396852	"P": 953.75	"F": 1}
{"v": 1	"t": 1396872	"P": 963.75	"F": 1}
{"v": 1	"t": 1396892	"P": 958.0	"F": 1}
{"v": 1	"t": 1396913	"P": 948.25	"F": 1}
{"v": 1	"t": 1396933	"P": 960.25	"F": 1}
{"v": 1	"t": 1396954	"P": 958.0	"F": 1}
{"v": 1	"t": 1396974	"P": 951.5	"F": 1}
{"v": 1	"t": 1396995	"P": 964.5	"F": 1}
{"v": 1	"t": 1397015	"P": 957.5	"F": 1}
{"v": 1	"t": 1397035	"P": 949.75	"F": 1}
{"v": 1	"t": 1397056	"P": 956.0	"F": 1}
{"v": 1	"t": 1397076	"P": 964.25	"F": 1}
{"v": 1	"t": 1397096	"P": 955.5	"F": 1}
{"v": 1	"t": 1397116	"P": 949.25	"F": 1}
{"v": 1	"t": 1397137	"P": 957.5	"F": 1}
{"v": 1	"t": 1397157	"P": 965.75	"F": 1}
{"v": 1	"t": 1397177	"P": 956.75	"F": 1}
{"v": 1	"t": 1397198	"P": 951.75	"F": 1}
{"v": 1	"t": 1397218	"P": 965.25	"F": 1}
{"v": 1	"t": 1397239	"P": 961.75	"F": 1}
{"v": 1	"t": 1397259	"P": 953.5	"F": 1}
{"v": 1	"t": 1397279	"P": 954.5	"F": 1}
{"v": 1	"t": 1397300	"P": 967.0	"F": 1}
{"v": 1	"t": 1397320	"P": 961.5	"F": 1}
{"v": 1	"t": 1397340	"P": 953.5	"F": 1}
{"v": 1	"t": 1397361	"P": 958.5	"F": 1	"C": 46.66	"D": 3275	"sn": 54091930088003	"file": "/data/device_log/data0000.out"}
{"v": 1	"t": 1397381	"P": 963.5	"F": 1}
{"v": 1	"t": 1397401	"P": 954.0	"F": 1}
{"v": 1	"t": 1397422	"P": 960.25	"F": 1}
{"v": 1	"t": 1397442	"P": 965.5	"F": 1}
{"v": 1	"t": 1397462	"P": 958.0	"F": 1}
{"v": 1	"t": 1397483	"P": 953.5	"F": 1}
{"v": 1	"t": 1397503	"P": 965.0	"F": 1}
{"v": 1	"t": 1397524	"P": 958.5	"F": 1}
{"v": 1	"t": 1397544	"P": 954.75	"F": 1}
{"v": 1	"t": 1397565	"P": 966.25	"F": 1}
{"v": 1	"t": 1397585	"P": 956.75	"F": 1}
{"v": 1	"t": 1397605	"P": 949.25	"F": 1}
{"v": 1	"t": 1397626	"P": 959.75	"F": 1}
{"v": 1	"t": 1397646	"P": 962.0	"F": 1}
{"v": 1	"t": 1397666	"P": 953.5	"F": 1}
{"v": 1	"t": 1397687	"P": 950.25	"F": 1}
{"v": 1	"t": 1397707	"P": 965.25	"F": 1}
{"v": 1	"t": 1397727	"P": 959.75	"F": 1}
{"v": 1	"t": 1397748	"P": 949.75	"F": 1}
{"v": 1	"t": 1397768	"P": 952.5	"F": 1}
{"v": 1	"t": 1397788	"P": 965.25	"F": 1}
{"v": 1	"t": 1397809	"P": 957.0	"F": 1}
{"v": 1	"t": 1397829	"P": 949.75	"F": 1}
{"v": 1	"t": 1397849	"P": 957.0	"F": 1}
{"v": 1	"t": 1397870	"P": 966.25	"F": 1}
{"v": 1	"t": 1397890	"P": 954.75	"F": 1}
{"v": 1	"t": 1397910	"P": 948.75	"F": 1}
{"v": 1	"t": 1397931	"P": 961.75	"F": 1}
{"v": 1	"t": 1397951	"P": 963.0	"F": 1}
{"v": 1	"t": 1397971	"P": 953.25	"F": 1}
{"v": 1	"t": 1397992	"P": 949.5	"F": 1}
{"v": 1	"t": 1398012	"P": 964.25	"F": 1}
{"v": 1	"t": 1398032	"P": 961.25	"F": 1}
{"v": 1	"t": 1398053	"P": 950.0	"F": 1}
{"v": 1	"t": 1398073	"P": 953.25	"F": 1}
{"v": 1	"t": 1398094	"P": 962.0	"F": 1}
{"v": 1	"t": 1398114	"P": 942.5	"F": 1}
{"v": 1	"t": 1398134	"P": 958.75	"F": 1}
{"v": 1	"t": 1398155	"P": 960.25	"F": 1}
{"v": 1	"t": 1398175	"P": 951.75	"F": 1}
{"v": 1	"t": 1398195	"P": 950.75	"F": 1}
{"v": 1	"t": 1398216	"P": 962.75	"F": 1}
{"v": 1	"t": 1398236	"P": 959.75	"F": 1}
{"v": 1	"t": 1398256	"P": 952.25	"F": 1}
{"v": 1	"t": 1398277	"P": 954.0	"F": 1}
{"v": 1	"t": 1398297	"P": 965.75	"F": 1}
{"v": 1	"t": 1398317	"P": 959.0	"F": 1}
{"v": 1	"t": 1398338	"P": 951.25	"F": 1}
{"v": 1	"t": 1398358	"P": 958.5	"F": 1}
{"v": 1	"t": 1398378	"P": 964.5	"F": 1	"C": 46.615	"D": 3275	"sn": 54091930088003	"file": "/data/device_log/data0000.out"	"CO2": 1061.568359375	"Tp": 25.624855041503906	"H": 13.031781196594238}
{"v": 1	"t": 1398400	"P": 962.75	"F": 1}
{"v": 1	"t": 1398420	"P": 953.75	"F": 1}
{"v": 1	"t": 1398440	"P": 951.5	"F": 1}
{"v": 1	"t": 1398461	"P": 965.25	"F": 1}
{"v": 1	"t": 1398481	"P": 959.25	"F": 1}
{"v": 1	"t": 1398501	"P": 949.75	"F": 1}
{"v": 1	"t": 1398522	"P": 954.75	"F": 1}
{"v": 1	"t": 1398542	"P": 965.0	"F": 1}
{"v": 1	"t": 1398562	"P": 954.75	"F": 1}
{"v": 1	"t": 1398583	"P": 947.5	"F": 1}
{"v": 1	"t": 1398603	"P": 961.25	"F": 1}
{"v": 1	"t": 1398623	"P": 963.0	"F": 1}
{"v": 1	"t": 1398644	"P": 954.0	"F": 1}
{"v": 1	"t": 1398664	"P": 953.25	"F": 1}
{"v": 1	"t": 1398685	"P": 962.75	"F": 1}
{"v": 1	"t": 1398705	"P": 954.0	"F": 1}
{"v": 1	"t": 1398726	"P": 959.25	"F": 1}
{"v": 1	"t": 1398746	"P": 959.5	"F": 1}
{"v": 1	"t": 1398767	"P": 954.0	"F": 0}
{"v": 1	"t": 1398787	"P": 965.25	"F": 1}
{"v": 1	"t": 1398808	"P": 950.75	"F": 1}
{"v": 1	"t": 1398828	"P": 961.75	"F": 1}
{"v": 1	"t": 1398849	"P": 958.75	"F": 1}
{"v": 1	"t": 1398869	"P": 948.0	"F": 1}
{"v": 1	"t": 1398890	"P": 961.75	"F": 1}
{"v": 1	"t": 1398910	"P": 956.5	"F": 1}
{"v": 1	"t": 1398930	"P": 950.0	"F": 1}
{"v": 1	"t": 1398951	"P": 954.25	"F": 1}
{"v": 1	"t": 1398971	"P": 964.25	"F": 1}
{"v": 1	"t": 1398991	"P": 955.5	"F": 1}
{"v": 1	"t": 1399011	"P": 949.75	"F": 1}
{"v": 1	"t": 1399032	"P": 956.75	"F": 1}
{"v": 1	"t": 1399052	"P": 965.0	"F": 1}
{"v": 1	"t": 1399072	"P": 955.75	"F": 1}
{"v": 1	"t": 1399093	"P": 950.0	"F": 1}
{"v": 1	"t": 1399113	"P": 958.0	"F": 1}
{"v": 1	"t": 1399133	"P": 964.0	"F": 1}
{"v": 1	"t": 1399154	"P": 954.75	"F": 1}
{"v": 1	"t": 1399174	"P": 949.25	"F": 1}
{"v": 1	"t": 1399194	"P": 962.5	"F": 1}
{"v": 1	"t": 1399215	"P": 964.75	"F": 1}
{"v": 1	"t": 1399235	"P": 958.25	"F": 1}
{"v": 1	"t": 1399255	"P": 953.5	"F": 1}
{"v": 1	"t": 1399276	"P": 966.0	"F": 1}
{"v": 1	"t": 1399296	"P": 959.5	"F": 1}
{"v": 1	"t": 1399316	"P": 953.5	"F": 1}
{"v": 1	"t": 1399337	"P": 957.0	"F": 1}
{"v": 1	"t": 1399357	"P": 967.0	"F": 1}
{"v": 1	"t": 1399377	"P": 958.5	"F": 1}
{"v": 1	"t": 1399398	"P": 953.0	"F": 1	"C": 46.625	"D": 3275	"sn": 54091930088003	"file": "/data/device_log/data0000.out"}
{"v": 1	"t": 1399418	"P": 966.0	"F": 1}
{"v": 1	"t": 1399439	"P": 956.25	"F": 1}
{"v": 1	"t": 1399459	"P": 956.25	"F": 1}
{"v": 1	"t": 1399480	"P": 963.75	"F": 1}
{"v": 1	"t": 1399500	"P": 957.0	"F": 1}
{"v": 1	"t": 1399520	"P": 949.25	"F": 1}
{"v": 1	"t": 1399541	"P": 959.5	"F": 1}
{"v": 1	"t": 1399561	"P": 960.0	"F": 1}
{"v": 1	"t": 1399581	"P": 952.5	"F": 1}
{"v": 1	"t": 1399602	"P": 950.25	"F": 1}
{"v": 1	"t": 1399622	"P": 965.0	"F": 1}
{"v": 1	"t": 1399642	"P": 959.5	"F": 1}
{"v": 1	"t": 1399663	"P": 951.25	"F": 1}
{"v": 1	"t": 1399683	"P": 952.5	"F": 1}
{"v": 1	"t": 1399703	"P": 967.25	"F": 1}
{"v": 1	"t": 1399724	"P": 959.0	"F": 1}
{"v": 1	"t": 1399744	"P": 949.0	"F": 1}
{"v": 1	"t": 1399764	"P": 955.75	"F": 1}
{"v": 1	"t": 1399785	"P": 965.25	"F": 1}
{"v": 1	"t": 1399805	"P": 955.0	"F": 1}
{"v": 1	"t": 1399825	"P": 948.75	"F": 1}
{"v": 1	"t": 1399846	"P": 961.25	"F": 1}
{"v": 1	"t": 1399866	"P": 960.5	"F": 1}
{"v": 1	"t": 1399886	"P": 954.25	"F": 1}
{"v": 1	"t": 1399907	"P": 951.25	"F": 1}
{"v": 1	"t": 1399927	"P": 964.25	"F": 1}
{"v": 1	"t": 1399947	"P": 958.5	"F": 1}
{"v": 1	"t": 1399968	"P": 950.75	"F": 1}
{"v": 1	"t": 1399988	"P": 962.75	"F": 1}
{"v": 1	"t": 1400009	"P": 956.75	"F": 1}
{"v": 1	"t": 1400029	"P": 948.25	"F": 1}
{"v": 1	"t": 1400049	"P": 960.5	"F": 1}
{"v": 1	"t": 1400070	"P": 961.5	"F": 1}
{"v": 1	"t": 1400090	"P": 954.25	"F": 1}
{"v": 1	"t": 1400110	"P": 949.25	"F": 1}
{"v": 1	"t": 1400131	"P": 961.75	"F": 1}
{"v": 1	"t": 1400151	"P": 962.25	"F": 1}
{"v": 1	"t": 1400171	"P": 951.5	"F": 1}
{"v": 1	"t": 1400192	"P": 952.0	"F": 1}
{"v": 1	"t": 1400212	"P": 963.0	"F": 1}
{"v": 1	"t": 1400232	"P": 960.0	"F": 1}
{"v": 1	"t": 1400253	"P": 950.0	"F": 1}
{"v": 1	"t": 1400273	"P": 952.75	"F": 1}
{"v": 1	"t": 1400293	"P": 965.25	"F": 1}
{"v": 1	"t": 1400314	"P": 957.0	"F": 1}
{"v": 1	"t": 1400334	"P": 947.75	"F": 1}
{"v": 1	"t": 1400354	"P": 957.5	"F": 1}
{"v": 1	"t": 1400375	"P": 962.25	"F": 1}
{"v": 1	"t": 1400395	"P": 953.5	"F": 1}
{"v": 1	"t": 1400415	"P": 949.0	"F": 1	"C": 46.61	"D": 3275	"sn": 54091930088003	"file": "/data/device_log/data0000.out"	"CO2": 1061.2642822265625	"Tp": 25.61150360107422	"H": 13.03177547454834}
{"v": 1	"t": 1400437	"P": 950.5	"F": 1}
{"v": 1	"t": 1400457	"P": 962.75	"F": 1}
{"v": 1	"t": 1400477	"P": 957.5	"F": 1}
{"v": 1	"t": 1400498	"P": 947.5	"F": 1}
{"v": 1	"t": 1400518	"P": 958.75	"F": 1}
{"v": 1	"t": 1400539	"P": 959.5	"F": 1}
{"v": 1	"t": 1400559	"P": 949.75	"F": 1}
{"v": 1	"t": 1400579	"P": 962.75	"F": 1}
{"v": 1	"t": 1400600	"P": 957.0	"F": 1}
{"v": 1	"t": 1400620	"P": 950.5	"F": 1}
{"v": 1	"t": 1400640	"P": 953.25	"F": 1}
{"v": 1	"t": 1400661	"P": 965.25	"F": 1}
{"v": 1	"t": 1400681	"P": 957.5	"F": 1}
{"v": 1	"t": 1400701	"P": 949.75	"F": 1}
{"v": 1	"t": 1400722	"P": 956.25	"F": 1}
{"v": 1	"t": 1400742	"P": 965.75	"F": 1}
{"v": 1	"t": 1400762	"P": 954.75	"F": 1}
{"v": 1	"t": 1400783	"P": 947.5	"F": 1}
{"v": 1	"t": 1400803	"P": 959.75	"F": 1}
{"v": 1	"t": 1400823	"P": 963.0	"F": 1}
{"v": 1	"t": 1400844	"P": 954.25	"F": 1}
{"v": 1	"t": 1400864	"P": 951.5	"F": 1}
{"v": 1	"t": 1400884	"P": 960.75	"F": 1}
{"v": 1	"t": 1400905	"P": 960.0	"F": 0}
{"v": 1	"t": 1400925	"P": 951.75	"F": 1}
{"v": 1	"t": 1400945	"P": 951.75	"F": 1}
{"v": 1	"t": 1400966	"P": 963.75	"F": 1}
{"v": 1	"t": 1400986	"P": 957.75	"F": 1}
{"v": 1	"t": 1401006	"P": 951.75	"F": 1}
{"v": 1	"t": 1401027	"P": 954.75	"F": 1}
{"v": 1	"t": 1401047	"P": 964.5	"F": 1}
{"v": 1	"t": 1401067	"P": 959.0	"F": 1}
{"v": 1	"t": 1401088	"P": 951.75	"F": 1}
{"v": 1	"t": 1401108	"P": 963.25	"F": 1}
{"v": 1	"t": 1401129	"P": 958.5	"F": 1}
{"v": 1	"t": 1401149	"P": 950.75	"F": 1}
{"v": 1	"t": 1401170	"P": 965.75	"F": 1}
{"v": 1	"t": 1401190	"P": 957.75	"F": 1}
{"v": 1	"t": 1401210	"P": 950.25	"F": 1}
{"v": 1	"t": 1401231	"P": 962.5	"F": 1}
{"v": 1	"t": 1401251	"P": 963.5	"F": 1}
{"v": 1	"t": 1401271	"P": 954.5	"F": 1}
{"v": 1	"t": 1401292	"P": 952.0	"F": 1}
{"v": 1	"t": 1401312	"P": 963.25	"F": 1}
{"v": 1	"t": 1401332	"P": 962.25	"F": 1}
{"v": 1	"t": 1401353	"P": 955.0	"F": 1}
{"v": 1	"t": 1401373	"P": 953.75	"F": 1}
{"v": 1	"t": 1401393	"P": 966.75	"F": 1}
{"v": 1	"t": 1401414	"P": 962.25	"F": 1}
{"v": 1	"t": 1401434	"P": 956.0	"F": 1	"C": 46.62	"D": 3275	"sn": 54091930088003	"file": "/data/device_log/data0000.out"}
{"v": 1	"t": 1401454	"P": 957.5	"F": 1}
{"v": 1	"t": 1401475	"P": 963.0	"F": 1}
{"v": 1	"t": 1401495	"P": 952.0	"F": 1}
{"v": 1	"t": 1401515	"P": 951.0	"F": 1}
{"v": 1	"t": 1401536	"P": 966.25	"F": 1}
{"v": 1	"t": 1401556	"P": 957.5	"F": 1}
{"v": 1	"t": 1401576	"P": 950.5	"F": 1}
{"v": 1	"t": 1401597	"P": 956.25	"F": 1}
{"v": 1	"t": 1401617	"P": 964.0	"F": 1}
{"v": 1	"t": 1401637	"P": 956.25	"F": 1}
{"v": 1	"t": 1401658	"P": 948.25	"F": 1}
{"v": 1	"t": 1401678	"P": 959.25	"F": 1}
{"v": 1	"t": 1401699	"P": 957.75	"F": 1}
{"v": 1	"t": 1401719	"P": 948.5	"F": 1}
{"v": 1	"t": 1401739	"P": 963.0	"F": 1}
{"v": 1	"t": 1401760	"P": 957.0	"F": 1}
{"v": 1	"t": 1401780	"P": 949.75	"F": 1}
{"v": 1	"t": 1401800	"P": 952.5	"F": 1}
{"v": 1	"t": 1401821	"P": 965.75	"F": 1}
{"v": 1	"t": 1401841	"P": 957.5	"F": 1}
{"v": 1	"t": 1401861	"P": 950.5	"F": 1}
{"v": 1	"t": 1401882	"P": 953.0	"F": 1}
{"v": 1	"t": 1401902	"P": 963.0	"F": 1}
{"v": 1	"t": 1401922	"P": 955.75	"F": 1}
{"v": 1	"t": 1401943	"P": 948.25	"F": 1}
{"v": 1	"t": 1401963	"P": 958.0	"F": 1}
{"v": 1	"t": 1401983	"P": 963.75	"F": 1}
{"v": 1	"t": 1402004	"P": 955.0	"F": 1}
{"v": 1	"t": 1402024	"P": 947.5	"F": 1}
{"v": 1	"t": 1402044	"P": 961.25	"F": 1}
{"v": 1	"t": 1402065	"P": 962.5	"F": 1}
{"v": 1	"t": 1402085	"P": 951.75	"F": 1}
{"v": 1	"t": 1402105	"P": 950.75	"F": 1}
{"v": 1	"t": 1402126	"P": 963.0	"F": 1}
{"v": 1	"t": 1402146	"P": 958.5	"F": 1}
{"v": 1	"t": 1402166	"P": 948.25	"F": 1}
{"v": 1	"t": 1402187	"P": 953.75	"F": 1}
{"v": 1	"t": 1402207	"P": 964.5	"F": 1}
{"v": 1	"t": 1402228	"P": 955.75	"F": 1}
{"v": 1	"t": 1402248	"P": 952.5	"F": 1}
{"v": 1	"t": 1402268	"P": 963.0	"F": 1}
{"v": 1	"t": 1402289	"P": 952.5	"F": 1}
{"v": 1	"t": 1402309	"P": 959.25	"F": 1}
{"v": 1	"t": 1402330	"P": 955.5	"F": 1}
{"v": 1	"t": 1402350	"P": 951.75	"F": 1}
{"v": 1	"t": 1402371	"P": 962.0	"F": 1}
{"v": 1	"t": 1402392	"P": 950.75	"F": 1}
{"v": 1	"t": 1402412	"P": 962.75	"F": 1}
{"v": 1	"t": 1402432	"P": 957.75	"F": 1}
{"v": 1	"t": 1402453	"P": 949.75	"F": 1	"C": 46.605	"D": 3275	"sn": 54091930088003	"file": "/data/device_log/data0000.out"	"CO2": 1060.8243408203125	"Tp": 25.59815216064453	"H": 13.031900405883789}
{"v": 1	"t": 1402474	"P": 953.25	"F": 1}
{"v": 1	"t": 1402495	"P": 961.5	"F": 1}
{"v": 1	"t": 1402515	"P": 952.25	"F": 1}
{"v": 1	"t": 1402535	"P": 949.25	"F": 1}
{"v": 1	"t": 1402556	"P": 964.0	"F": 1}
{"v": 1	"t": 1402576	"P": 960.25	"F": 1}
{"v": 1	"t": 1402596	"P": 951.0	"F": 1}
{"v": 1	"t": 1402617	"P": 953.25	"F": 1}
{"v": 1	"t": 1402637	"P": 964.25	"F": 1}
{"v": 1	"t": 1402657	"P": 957.5	"F": 1}
{"v": 1	"t": 1402678	"P": 949.25	"F": 1}
{"v": 1	"t": 1402698	"P": 954.75	"F": 1}
{"v": 1	"t": 1402718	"P": 965.25	"F": 1}
{"v": 1	"t": 1402739	"P": 956.0	"F": 1}
{"v": 1	"t": 1402759	"P": 949.25	"F": 1}
{"v": 1	"t": 1402779	"P": 958.75	"F": 1}
{"v": 1	"t": 1402800	"P": 964.0	"F": 1}
{"v": 1	"t": 1402820	"P": 953.0	"F": 1}
{"v": 1	"t": 1402840	"P": 949.75	"F": 1}
{"v": 1	"t": 1402861	"P": 966.0	"F": 1}
{"v": 1	"t": 1402881	"P": 958.75	"F": 1}
{"v": 1	"t": 1402901	"P": 953.0	"F": 1}
{"v": 1	"t": 1402922	"P": 953.0	"F": 1}
{"v": 1	"t": 1402942	"P": 966.0	"F": 1}
{"v": 1	"t": 1402962	"P": 958.75	"F": 1}
{"v": 1	"t": 1402983	"P": 953.25	"F": 1}
{"v": 1	"t": 1403003	"P": 959.5	"F": 1}
{"v": 1	"t": 1403024	"P": 957.75	"F": 1}
{"v": 1	"t": 1403044	"P": 949.0	"F": 1}
{"v": 1	"t": 1403064	"P": 964.0	"F": 1}
{"v": 1	"t": 1403085	"P": 961.5	"F": 1}
{"v": 1	"t": 1403105	"P": 955.0	"F": 1}
{"v": 1	"t": 1403125	"P": 954.75	"F": 1}
{"v": 1	"t": 1403146	"P": 966.25	"F": 1}
{"v": 1	"t": 1403166	"P": 960.25	"F": 1}
{"v": 1	"t": 1403186	"P": 954.0	"F": 1}
{"v": 1	"t": 1403207	"P": 953.75	"F": 1}
{"v": 1	"t": 1403227	"P": 966.0	"F": 1}
{"v": 1	"t": 1403247	"P": 959.25	"F": 1}
{"v": 1	"t": 1403268	"P": 952.25	"F": 1}
{"v": 1	"t": 1403288	"P": 959.25	"F": 1}
{"v": 1	"t": 1403308	"P": 963.25	"F": 1}
{"v": 1	"t": 1403329	"P": 957.5	"F": 1}
{"v": 1	"t": 1403349	"P": 952.0	"F": 1}
{"v": 1	"t": 1403369	"P": 962.0	"F": 1}
{"v": 1	"t": 1403390	"P": 965.75	"F": 1}
{"v": 1	"t": 1403410	"P": 952.25	"F": 1}
{"v": 1	"t": 1403430	"P": 947.75	"F": 1}
{"v": 1	"t": 1403451	"P": 963.5	"F": 1}
{"v": 1	"t": 1403471	"P": 959.5	"F": 1	"C": 46.665	"D": 3274	"sn": 54091930088003	"file": "/data/device_log/data0000.out"}
{"v": 1	"t": 1403491	"P": 949.75	"F": 1}
{"v": 1	"t": 1403512	"P": 957.75	"F": 1}
{"v": 1	"t": 1403532	"P": 960.5	"F": 1}
{"v": 1	"t": 1403553	"P": 949.0	"F": 1}
{"v": 1	"t": 1403573	"P": 962.75	"F": 1}
{"v": 1	"t": 1403594	"P": 958.0	"F": 1}
{"v": 1	"t": 1403614	"P": 948.25	"F": 1}
{"v": 1	"t": 1403634	"P": 956.25	"F": 1}
{"v": 1	"t": 1403655	"P": 965.25	"F": 1}
{"v": 1	"t": 1403675	"P": 956.75	"F": 1}
{"v": 1	"t": 1403695	"P": 948.25	"F": 1}
{"v": 1	"t": 1403716	"P": 960.75	"F": 1}
{"v": 1	"t": 1403736	"P": 962.0	"F": 1}
{"v": 1	"t": 1403756	"P": 954.25	"F": 1}
{"v": 1	"t": 1403777	"P": 952.25	"F": 1}
{"v": 1	"t": 1403797	"P": 963.0	"F": 1}
{"v": 1	"t": 1403817	"P": 959.75	"F": 1}
{"v": 1	"t": 1403838	"P": 949.75	"F": 0}
{"v": 1	"t": 1403858	"P": 952.5	"F": 1}
{"v": 1	"t": 1403878	"P": 965.5	"F": 1}
{"v": 1	"t": 1403899	"P": 956.5	"F": 1}
{"v": 1	"t": 1403919	"P": 950.0	"F": 1}
{"v": 1	"t": 1403939	"P": 957.0	"F": 1}
{"v": 1	"t": 1403960	"P": 963.75	"F": 1}
{"v": 1	"t": 1403980	"P": 953.0	"F": 1}
{"v": 1	"t": 1404000	"P": 950.75	"F": 1}
{"v": 1	"t": 1404021	"P": 962.25	"F": 1}
{"v": 1	"t": 1404041	"P": 960.25	"F": 1}
{"v": 1	"t": 1404061	"P": 952.0	"F": 1}
{"v": 1	"t": 1404082	"P": 951.0	"F": 1}
{"v": 1	"t": 1404102	"P": 965.0	"F": 1}
{"v": 1	"t": 1404123	"P": 952.0	"F": 1}
{"v": 1	"t": 1404143	"P": 956.5	"F": 1}
{"v": 1	"t": 1404163	"P": 961.5	"F": 1}
{"v": 1	"t": 1404184	"P": 951.75	"F": 1}
{"v": 1	"t": 1404204	"P": 950.0	"F": 1}
{"v": 1	"t": 1404224	"P": 965.5	"F": 1}
{"v": 1	"t": 1404245	"P": 960.75	"F": 1}
{"v": 1	"t": 1404265	"P": 950.5	"F": 1}
{"v": 1	"t": 1404285	"P": 954.75	"F": 1}
{"v": 1	"t": 1404306	"P": 965.75	"F": 1}
{"v": 1	"t": 1404326	"P": 958.25	"F": 1}
{"v": 1	"t": 1404346	"P": 947.25	"F": 1}
{"v": 1	"t": 1404367	"P": 956.75	"F": 1}
{"v": 1	"t": 1404387	"P": 964.5	"F": 1}
{"v": 1	"t": 1404407	"P": 955.5	"F": 1}
{"v": 1	"t": 1404428	"P": 949.0	"F": 1}
{"v": 1	"t": 1404448	"P": 960.5	"F": 1}
{"v": 1	"t": 1404468	"P": 962.0	"F": 1}
{"v": 1	"t": 1404489	"P": 953.5	"F": 1	"C": 46.585	"D": 3274	"sn": 54091930088003	"file": "/data/device_log/data0000.out"	"CO2": 1060.81787109375	"Tp": 25.61150360107422	"H": 13.031960487365723}
{"v": 1	"t": 1404510	"P": 953.0	"F": 1}
{"v": 1	"t": 1404530	"P": 949.0	"F": 1}
{"v": 1	"t": 1404551	"P": 964.75	"F": 1}
{"v": 1	"t": 1404571	"P": 957.25	"F": 1}
{"v": 1	"t": 1404591	"P": 949.5	"F": 1}
{"v": 1	"t": 1404612	"P": 958.25	"F": 1}
{"v": 1	"t": 1404632	"P": 963.5	"F": 1}
{"v": 1	"t": 1404653	"P": 956.0	"F": 1}
{"v": 1	"t": 1404673	"P": 952.75	"F": 1}
{"v": 1	"t": 1404693	"P": 961.75	"F": 1}
{"v": 1	"t": 1404714	"P": 951.5	"F": 1}
{"v": 1	"t": 1404734	"P": 953.0	"F": 1}
{"v": 1	"t": 1404755	"P": 965.0	"F": 1}
{"v": 1	"t": 1404775	"P": 954.25	"F": 1}
{"v": 1	"t": 1404795	"P": 949.5	"F": 1}
{"v": 1	"t": 1404816	"P": 963.0	"F": 1}
{"v": 1	"t": 1404836	"P": 961.75	"F": 1}
{"v": 1	"t": 1404856	"P": 953.25	"F": 1}
{"v": 1	"t": 1404877	"P": 951.0	"F": 1}
{"v": 1	"t": 1404897	"P": 965.0	"F": 1}
{"v": 1	"t": 1404917	"P": 959.5	"F": 1}
{"v": 1	"t": 1404938	"P": 951.0	"F": 1}
{"v": 1	"t": 1404958	"P": 954.5	"F": 1}
{"v": 1	"t": 1404978	"P": 966.0	"F": 1}
{"v": 1	"t": 1404999	"P": 960.25	"F": 1}
{"v": 1	"t": 1405019	"P": 952.5	"F": 1}
{"v": 1	"t": 1405039	"P": 956.5	"F": 1}
{"v": 1	"t": 1405060	"P": 964.5	"F": 1}
{"v": 1	"t": 1405080	"P": 956.0	"F": 1}
{"v": 1	"t": 1405100	"P": 953.5	"F": 1}
{"v": 1	"t": 1405121	"P": 963.75	"F": 1}
{"v": 1	"t": 1405141	"P": 961.75	"F": 1}
{"v": 1	"t": 1405161	"P": 953.5	"F": 1}
{"v": 1	"t": 1405182	"P": 956.0	"F": 1}
{"v": 1	"t": 1405202	"P": 968.5	"F": 1}
{"v": 1	"t": 1405223	"P": 957.5	"F": 1}
{"v": 1	"t": 1405243	"P": 952.75	"F": 1}
{"v": 1	"t": 1405263	"P": 966.5	"F": 1}
{"v": 1	"t": 1405284	"P": 960.5	"F": 1}
{"v": 1	"t": 1405304	"P": 954.0	"F": 1}
{"v": 1	"t": 1405324	"P": 957.5	"F": 1}
{"v": 1	"t": 1405345	"P": 967.25	"F": 1}
{"v": 1	"t": 1405365	"P": 956.5	"F": 1}
{"v": 1	"t": 1405385	"P": 948.25	"F": 1}
{"v": 1	"t": 1405406	"P": 958.25	"F": 1}
{"v": 1	"t": 1405426	"P": 963.25	"F": 1}
{"v": 1	"t": 1405446	"P": 954.5	"F": 1}
{"v": 1	"t": 1405467	"P": 948.25	"F": 1}
{"v": 1	"t": 1405487	"P": 960.0	"F": 1}
{"v": 1	"t": 1405507	"P": 964.5	"F": 1	"C": 46.605	"D": 3274	"sn": 54091930088003	"file": "/data/device_log/data0000.out"}
{"v": 1	"t": 1405528	"P": 951.0	"F": 1}
{"v": 1	"t": 1405548	"P": 957.25	"F": 1}
{"v": 1	"t": 1405569	"P": 960.75	"F": 1}
{"v": 1	"t": 1405589	"P": 952.25	"F": 1}
{"v": 1	"t": 1405609	"P": 951.75	"F": 1}
{"v": 1	"t": 1405629	"P": 965.25	"F": 1}
{"v": 1	"t": 1405650	"P": 957.0	"F": 1}
{"v": 1	"t": 1405670	"P": 952.25	"F": 1}
{"v": 1	"t": 1405691	"P": 956.0	"F": 1}
{"v": 1	"t": 1405711	"P": 963.75	"F": 1}
{"v": 1	"t": 1405731	"P": 952.5	"F": 1}
{"v": 1	"t": 1405752	"P": 957.0	"F": 1}
{"v": 1	"t": 1405772	"P": 960.0	"F": 1}
{"v": 1	"t": 1405793	"P": 949.5	"F": 1}
{"v": 1	"t": 1405813	"P": 962.25	"F": 1}
{"v": 1	"t": 1405834	"P": 954.75	"F": 1}
{"v": 1	"t": 1405854	"P": 953.5	"F": 1}
{"v": 1	"t": 1405875	"P": 958.75	"F": 1}
{"v": 1	"t": 1405895	"P": 948.5	"F": 1}
{"v": 1	"t": 1405916	"P": 960.0	"F": 1}
{"v": 1	"t": 1405936	"P": 959.75	"F": 1}
{"v": 1	"t": 1405957	"P": 950.0	"F": 1}
{"v": 1	"t": 1405977	"P": 959.75	"F": 1}
{"v": 1	"t": 1405997	"P": 963.5	"F": 1}
{"v": 1	"t": 1406017	"P": 955.75	"F": 1}
{"v": 1	"t": 1406038	"P": 948.75	"F": 1}
{"v": 1	"t": 1406058	"P": 961.75	"F": 1}
{"v": 1	"t": 1406078	"P": 961.25	"F": 1}
{"v": 1	"t": 1406099	"P": 952.25	"F": 1}
{"v": 1	"t": 1406119	"P": 950.0	"F": 1}
{"v": 1	"t": 1406139	"P": 964.5	"F": 1}
{"v": 1	"t": 1406160	"P": 959.75	"F": 1}
{"v": 1	"t": 1406180	"P": 950.5	"F": 1}
{"v": 1	"t": 1406200	"P": 953.25	"F": 1}
{"v": 1	"t": 1406221	"P": 964.75	"F": 1}
{"v": 1	"t": 1406241	"P": 955.5	"F": 1}
{"v": 1	"t": 1406261	"P": 947.75	"F": 1}
{"v": 1	"t": 1406282	"P": 955.75	"F": 1}
{"v": 1	"t": 1406302	"P": 963.75	"F": 1}
{"v": 1	"t": 1406322	"P": 953.0	"F": 1}
{"v": 1	"t": 1406343	"P": 948.5	"F": 1}
{"v": 1	"t": 1406363	"P": 962.25	"F": 1}
{"v": 1	"t": 1406383	"P": 960.5	"F": 1}
{"v": 1	"t": 1406404	"P": 952.75	"F": 1}
{"v": 1	"t": 1406424	"P": 949.5	"F": 1}
{"v": 1	"t": 1406445	"P": 961.5	"F": 1}
{"v": 1	"t": 1406465	"P": 956.0	"F": 1}
{"v": 1	"t": 1406485	"P": 951.25	"F": 1}
{"v": 1	"t": 1406506	"P": 963.75	"F": 1}
{"v": 1	"t": 1406526	"P": 952.5	"F": 1	"C": 46.585	"D": 3274	"sn": 54091930088003	"file": "/data/device_log/data0000.out"	"CO2": 1060.022216796875	"Tp": 25.624855041503906	"H": 13.03197193145752}
{"v": 1	"t": 1406547	"P": 950.5	"F": 1}
{"v": 1	"t": 1406567	"P": 965.25	"F": 1}
{"v": 1	"t": 1406588	"P": 953.75	"F": 1}
{"v": 1	"t": 1406608	"P": 949.0	"F": 1}
{"v": 1	"t": 1406628	"P": 961.75	"F": 1}
{"v": 1	"t": 1406649	"P": 960.75	"F": 1}
{"v": 1	"t": 1406669	"P": 953.25	"F": 1}
{"v": 1	"t": 1406689	"P": 950.25	"F": 1}
{"v": 1	"t": 1406710	"P": 963.0	"F": 1}
{"v": 1	"t": 1406730	"P": 959.75	"F": 1}
{"v": 1	"t": 1406750	"P": 952.5	"F": 1}
{"v": 1	"t": 1406771	"P": 956.5	"F": 1}
{"v": 1	"t": 1406791	"P": 965.25	"F": 1}
{"v": 1	"t": 1406811	"P": 956.0	"F": 1}
{"v": 1	"t": 1406832	"P": 947.0	"F": 1}
{"v": 1	"t": 1406852	"P": 959.5	"F": 1}
{"v": 1	"t": 1406872	"P": 962.0	"F": 1}
{"v": 1	"t": 1406893	"P": 954.5	"F": 1}
{"v": 1	"t": 1406913	"P": 950.75	"F": 1}
{"v": 1	"t": 1406933	"P": 965.0	"F": 1}
{"v": 1	"t": 1406954	"P": 963.0	"F": 1}
{"v": 1	"t": 1406974	"P": 954.0	"F": 1}
{"v": 1	"t": 1406994	"P": 953.75	"F": 1}
{"v": 1	"t": 1407015	"P": 967.75	"F": 1}
{"v": 1	"t": 1407035	"P": 957.75	"F": 1}
{"v": 1	"t": 1407055	"P": 955.5	"F": 1}
{"v": 1	"t": 1407076	"P": 968.0	"F": 1}
{"v": 1	"t": 1407096	"P": 959.25	"F": 1}
{"v": 1	"t": 1407117	"P": 951.75	"F": 1}
{"v": 1	"t": 1407137	"P": 964.5	"F": 1}
{"v": 1	"t": 1407157	"P": 964.5	"F": 1}
{"v": 1	"t": 1407177	"P": 957.25	"F": 1}
{"v": 1	"t": 1407198	"P": 953.0	"F": 1}
{"v": 1	"t": 1407218	"P": 968.0	"F": 1}
{"v": 1	"t": 1407239	"P": 962.25	"F": 1}
{"v": 1	"t": 1407259	"P": 953.5	"F": 1}
{"v": 1	"t": 1407279	"P": 954.0	"F": 1}
{"v": 1	"t": 1407300	"P": 968.5	"F": 1}
{"v": 1	"t": 1407320	"P": 960.5	"F": 1}
{"v": 1	"t": 1407340	"P": 952.25	"F": 1}
{"v": 1	"t": 1407361	"P": 954.5	"F": 1}
{"v": 1	"t": 1407381	"P": 964.75	"F": 1}
{"v": 1	"t": 1407401	"P": 956.75	"F": 1}
{"v": 1	"t": 1407422	"P": 949.5	"F": 1}
{"v": 1	"t": 1407442	"P": 960.0	"F": 1}
{"v": 1	"t": 1407462	"P": 964.25	"F": 1}
{"v": 1	"t": 1407482	"P": 955.25	"F": 1}
{"v": 1	"t": 1407503	"P": 949.25	"F": 1}
{"v": 1	"t": 1407523	"P": 963.5	"F": 1}
{"v": 1	"t": 1407543	"P": 964.25	"F": 1	"C": 46.585	"D": 3274	"sn": 54091930088003	"file": "/data/device_log/data0000.out"}
{"v": 1	"t": 1407564	"P": 952.0	"F": 1}
{"v": 1	"t": 1407584	"P": 959.25	"F": 1}
{"v": 1	"t": 1407605	"P": 960.75	"F": 1}
{"v": 1	"t": 1407625	"P": 950.75	"F": 1}
{"v": 1	"t": 1407646	"P": 964.0	"F": 1}
{"v": 1	"t": 1407666	"P": 959.0	"F": 1}
{"v": 1	"t": 1407686	"P": 949.75	"F": 1}
{"v": 1	"t": 1407707	"P": 956.25	"F": 1}
{"v": 1	"t": 1407727	"P": 964.0	"F": 1}
{"v": 1	"t": 1407747	"P": 955.5	"F": 1}
{"v": 1	"t": 1407768	"P": 949.0	"F": 1}
{"v": 1	"t": 1407788	"P": 959.25	"F": 1}
{"v": 1	"t": 1407808	"P": 961.0	"F": 1}
{"v": 1	"t": 1407829	"P": 952.75	"F": 1}
{"v": 1	"t": 1407849	"P": 949.5	"F": 1}
{"v": 1	"t": 1407869	"P": 962.5	"F": 1}
{"v": 1	"t": 1407890	"P": 960.0	"F": 1}
{"v": 1	"t": 1407910	"P": 952.75	"F": 1}
{"v": 1	"t": 1407930	"P": 953.75	"F": 1}
{"v": 1	"t": 1407951	"P": 966.5	"F": 1}
{"v": 1	"t": 1407971	"P": 957.5	"F": 1}
{"v": 1	"t": 1407991	"P": 948.75	"F": 1}
{"v": 1	"t": 1408012	"P": 958.25	"F": 1}
{"v": 1	"t": 1408032	"P": 964.5	"F": 1}
{"v": 1	"t": 1408052	"P": 954.0	"F": 1}
{"v": 1	"t": 1408073	"P": 948.75	"F": 1}
{"v": 1	"t": 1408093	"P": 959.5	"F": 1}
{"v": 1	"t": 1408113	"P": 963.25	"F": 1}
{"v": 1	"t": 1408134	"P": 953.0	"F": 1}
{"v": 1	"t": 1408154	"P": 956.75	"F": 1}
{"v": 1	"t": 1408175	"P": 962.5	"F": 1}
{"v": 1	"t": 1408195	"P": 952.0	"F": 1}
{"v": 1	"t": 1408216	"P": 955.75	"F": 1}
{"v": 1	"t": 1408236	"P": 963.75	"F": 1}
{"v": 1	"t": 1408256	"P": 955.25	"F": 1}
{"v": 1	"t": 1408277	"P": 950.0	"F": 1}
{"v": 1	"t": 1408297	"P": 960.25	"F": 1}
{"v": 1	"t": 1408317	"P": 963.5	"F": 1}
{"v": 1	"t": 1408338	"P": 954.0	"F": 1}
{"v": 1	"t": 1408358	"P": 944.5	"F": 1}
{"v": 1	"t": 1408378	"P": 964.0	"F": 1}
{"v": 1	"t": 1408398	"P": 961.75	"F": 1}
{"v": 1	"t": 1408419	"P": 952.75	"F": 1}
{"v": 1	"t": 1408439	"P": 949.5	"F": 1}
{"v": 1	"t": 1408459	"P": 963.25	"F": 1}
{"v": 1	"t": 1408480	"P": 959.75	"F": 1}
{"v": 1	"t": 1408500	"P": 949.75	"F": 1}
{"v": 1	"t": 1408520	"P": 953.25	"F": 1}
{"v": 1	"t": 1408541	"P": 964.75	"F": 1}
{"v": 1	"t": 1408561	"P": 957.75	"F": 1	"C": 46.6	"D": 3274	"sn": 54091930088003	"file": "/data/device_log/data0000.out"	"CO2": 1058.6556396484375	"Tp": 25.624855041503906	"H": 13.03197193145752}
{"v": 1	"t": 1408582	"P": 950.75	"F": 1}
{"v": 1	"t": 1408602	"P": 963.25	"F": 1}
{"v": 1	"t": 1408622	"P": 958.5	"F": 1}
{"v": 1	"t": 1408643	"P": 951.25	"F": 1}
{"v": 1	"t": 1408663	"P": 957.75	"F": 1}
{"v": 1	"t": 1408683	"P": 963.25	"F": 1}
{"v": 1	"t": 1408704	"P": 955.0	"F": 1}
{"v": 1	"t": 1408724	"P": 957.5	"F": 1}
{"v": 1	"t": 1408745	"P": 959.5	"F": 1}
{"v": 1	"t": 1408765	"P": 950.25	"F": 1}
{"v": 1	"t": 1408786	"P": 954.0	"F": 1}
{"v": 1	"t": 1408806	"P": 965.75	"F": 1}
{"v": 1	"t": 1408826	"P": 957.25	"F": 1}
{"v": 1	"t": 1408846	"P": 949.0	"F": 1}
{"v": 1	"t": 1408867	"P": 958.5	"F": 1}
{"v": 1	"t": 1408887	"P": 966.75	"F": 1}
{"v": 1	"t": 1408907	"P": 956.0	"F": 1}
{"v": 1	"t": 1408928	"P": 949.75	"F": 1}
{"v": 1	"t": 1408948	"P": 963.5	"F": 1}
{"v": 1	"t": 1408968	"P": 964.5	"F": 1}
{"v": 1	"t": 1408989	"P": 957.0	"F": 1}
{"v": 1	"t": 1409009	"P": 951.75	"F": 1}
{"v": 1	"t": 1409029	"P": 964.5	"F": 1}
{"v": 1	"t": 1409050	"P": 962.0	"F": 1}
{"v": 1	"t": 1409070	"P": 952.5	"F": 1}
{"v": 1	"t": 1409090	"P": 955.75	"F": 1}
{"v": 1	"t": 1409111	"P": 967.75	"F": 1}
{"v": 1	"t": 1409131	"P": 960.0	"F": 1}
{"v": 1	"t": 1409151	"P": 951.5	"F": 1}
{"v": 1	"t": 1409172	"P": 960.75	"F": 1}
{"v": 1	"t": 1409192	"P": 966.25	"F": 1}
{"v": 1	"t": 1409212	"P": 958.25	"F": 1}
{"v": 1	"t": 1409233	"P": 950.0	"F": 1}
{"v": 1	"t": 1409253	"P": 961.5	"F": 1}
{"v": 1	"t": 1409274	"P": 958.0	"F": 1}
{"v": 1	"t": 1409294	"P": 949.5	"F": 1}
{"v": 1	"t": 1409315	"P": 964.25	"F": 1}
{"v": 1	"t": 1409335	"P": 953.5	"F": 1}
{"v": 1	"t": 1409356	"P": 959.75	"F": 1}
{"v": 1	"t": 1409376	"P": 960.0	"F": 1}
{"v": 1	"t": 1409397	"P": 951.0	"F": 1}
{"v": 1	"t": 1409417	"P": 964.5	"F": 1}
{"v": 1	"t": 1409438	"P": 955.25	"F": 1}
{"v": 1	"t": 1409458	"P": 953.75	"F": 1}
{"v": 1	"t": 1409478	"P": 964.25	"F": 1}
{"v": 1	"t": 1409499	"P": 952.75	"F": 1}
{"v": 1	"t": 1409519	"P": 948.0	"F": 1}
{"v": 1	"t": 1409539	"P": 963.25	"F": 1}
{"v": 1	"t": 1409560	"P": 961.75	"F": 1}
{"v": 1	"t": 1409580	"P": 952.5	"F": 1	"C": 46.61	"D": 3274	"sn": 54091930088003	"file": "/data/device_log/data0000.out"	"CO2": 1057.529052734375	"Tp": 25.65422821044922	"H": 13.106441497802734}
{"v": 1	"t": 1409601	"P": 955.0	"F": 1}
{"v": 1	"t": 1409622	"P": 951.5	"F": 1}
{"v": 1	"t": 1409642	"P": 964.25	"F": 1}
{"v": 1	"t": 1409662	"P": 956.0	"F": 1}
{"v": 1	"t": 1409683	"P": 947.75	"F": 1}
{"v": 1	"t": 1409703	"P": 957.75	"F": 1}
{"v": 1	"t": 1409723	"P": 964.0	"F": 1}
{"v": 1	"t": 1409744	"P": 954.75	"F": 1}
{"v": 1	"t": 1409764	"P": 949.0	"F": 1}
{"v": 1	"t": 1409784	"P": 963.75	"F": 1}
{"v": 1	"t": 1409805	"P": 960.75	"F": 1}
{"v": 1	"t": 1409825	"P": 950.25	"F": 1}
{"v": 1	"t": 1409845	"P": 950.75	"F": 1}
{"v": 1	"t": 1409866	"P": 965.0	"F": 1}
{"v": 1	"t": 1409886	"P": 959.0	"F": 1}
{"v": 1	"t": 1409906	"P": 949.5	"F": 1}
{"v": 1	"t": 1409927	"P": 953.25	"F": 1}
{"v": 1	"t": 1409947	"P": 967.0	"F": 1}
{"v": 1	"t": 1409967	"P": 957.25	"F": 1}
{"v": 1	"t": 1409988	"P": 950.0	"F": 1}
{"v": 1	"t": 1410008	"P": 959.5	"F": 1}
{"v": 1	"t": 1410029	"P": 957.25	"F": 1}
{"v": 1	"t": 1410049	"P": 950.0	"F": 1}
{"v": 1	"t": 1410070	"P": 963.5	"F": 1}
{"v": 1	"t": 1410090	"P": 957.5	"F": 1}
{"v": 1	"t": 1410110	"P": 950.5	"F": 1}
{"v": 1	"t": 1410130	"P": 955.5	"F": 1}
{"v": 1	"t": 1410151	"P": 965.0	"F": 1}
{"v": 1	"t": 1410171	"P": 957.0	"F": 1}
{"v": 1	"t": 1410191	"P": 948.75	"F": 1}
{"v": 1	"t": 1410212	"P": 956.25	"F": 1}
{"v": 1	"t": 1410232	"P": 964.0	"F": 1}
{"v": 1	"t": 1410252	"P": 954.5	"F": 1}
{"v": 1	"t": 1410273	"P": 948.25	"F": 1}
{"v": 1	"t": 1410293	"P": 962.5	"F": 1}
{"v": 1	"t": 1410313	"P": 963.25	"F": 1}
{"v": 1	"t": 1410334	"P": 952.25	"F": 1}
{"v": 1	"t": 1410354	"P": 948.75	"F": 1}
{"v": 1	"t": 1410374	"P": 963.75	"F": 1}
{"v": 1	"t": 1410395	"P": 959.75	"F": 1}
{"v": 1	"t": 1410415	"P": 952.5	"F": 1}
{"v": 1	"t": 1410435	"P": 957.5	"F": 1}
{"v": 1	"t": 1410456	"P": 965.25	"F": 1}
{"v": 1	"t": 1410476	"P": 957.75	"F": 1}
{"v": 1	"t": 1410496	"P": 948.75	"F": 1}
{"v": 1	"t": 1410517	"P": 957.5	"F": 1}
{"v": 1	"t": 1410537	"P": 964.25	"F": 1}
{"v": 1	"t": 1410558	"P": 954.5	"F": 1}
{"v": 1	"t": 1410578	"P": 954.25	"F": 1}
{"v": 1	"t": 1410598	"P": 962.25	"F": 1	"C": 46.585	"D": 3274	"sn": 54091930088003	"file": "/data/device_log/data0000.out"}
{"v": 1	"t": 1410619	"P": 951.25	"F": 1}
{"v": 1	"t": 1410639	"P": 960.25	"F": 1}
{"v": 1	"t": 1410660	"P": 960.25	"F": 1}
{"v": 1	"t": 1410680	"P": 952.0	"F": 1}
{"v": 1	"t": 1410700	"P": 953.75	"F": 1}
{"v": 1	"t": 1410721	"P": 963.5	"F": 1}
{"v": 1	"t": 1410741	"P": 955.75	"F": 1}
{"v": 1	"t": 1410761	"P": 948.5	"F": 1}
{"v": 1	"t": 1410782	"P": 957.0	"F": 1}
{"v": 1	"t": 1410802	"P": 964.25	"F": 1}
{"v": 1	"t": 1410822	"P": 955.0	"F": 1}
{"v": 1	"t": 1410843	"P": 950.5	"F": 1}
{"v": 1	"t": 1410863	"P": 963.25	"F": 1}
{"v": 1	"t": 1410883	"P": 964.5	"F": 1}
{"v": 1	"t": 1410904	"P": 955.75	"F": 1}
{"v": 1	"t": 1410924	"P": 952.0	"F": 1}
{"v": 1	"t": 1410944	"P": 966.25	"F": 1}
{"v": 1	"t": 1410965	"P": 961.0	"F": 1}
{"v": 1	"t": 1410985	"P": 952.25	"F": 1}
{"v": 1	"t": 1411005	"P": 956.0	"F": 1}
{"v": 1	"t": 1411026	"P": 967.75	"F": 1}
{"v": 1	"t": 1411046	"P": 960.25	"F": 1}
{"v": 1	"t": 1411067	"P": 951.75	"F": 1}
{"v": 1	"t": 1411087	"P": 960.0	"F": 1}
{"v": 1	"t": 1411107	"P": 965.0	"F": 1}
{"v": 1	"t": 1411128	"P": 957.25	"F": 1}
{"v": 1	"t": 1411148	"P": 958.5	"F": 1}
{"v": 1	"t": 1411169	"P": 964.0	"F": 1}
{"v": 1	"t": 1411189	"P": 951.25	"F": 1}
{"v": 1	"t": 1411209	"P": 953.0	"F": 1}
{"v": 1	"t": 1411230	"P": 963.75	"F": 1}
{"v": 1	"t": 1411250	"P": 954.75	"F": 1}
{"v": 1	"t": 1411270	"P": 949.0	"F": 1}
{"v": 1	"t": 1411291	"P": 963.25	"F": 1}
{"v": 1	"t": 1411311	"P": 962.75	"F": 1}
{"v": 1	"t": 1411331	"P": 951.5	"F": 1}
{"v": 1	"t": 1411352	"P": 950.75	"F": 1}
{"v": 1	"t": 1411372	"P": 963.25	"F": 1}
{"v": 1	"t": 1411392	"P": 961.25	"F": 1}
{"v": 1	"t": 1411413	"P": 951.5	"F": 1}
{"v": 1	"t": 1411433	"P": 952.5	"F": 1}
{"v": 1	"t": 1411453	"P": 965.5	"F": 1}
{"v": 1	"t": 1411474	"P": 961.0	"F": 1}
{"v": 1	"t": 1411494	"P": 951.0	"F": 1}
{"v": 1	"t": 1411514	"P": 955.5	"F": 1}
{"v": 1	"t": 1411535	"P": 966.0	"F": 1}
{"v": 1	"t": 1411555	"P": 957.25	"F": 1}
{"v": 1	"t": 1411575	"P": 950.75	"F": 1}
{"v": 1	"t": 1411596	"P": 958.25	"F": 1}
{"v": 1	"t": 1411616	"P": 964.0	"F": 1	"C": 46.57	"D": 3274	"sn": 54091930088003	"file": "/data/device_log/data0000.out"	"CO2": 1057.1795654296875	"Tp": 25.624855041503906	"H": 13.106369972229004}
{"v": 1	"t": 1411637	"P": 963.0	"F": 1}
{"v": 1	"t": 1411658	"P": 954.25	"F": 1}
{"v": 1	"t": 1411678	"P": 953.0	"F": 1}
{"v": 1	"t": 1411698	"P": 962.75	"F": 1}
{"v": 1	"t": 1411719	"P": 952.25	"F": 1}
{"v": 1	"t": 1411739	"P": 957.75	"F": 1}
{"v": 1	"t": 1411760	"P": 961.25	"F": 1}
{"v": 1	"t": 1411780	"P": 953.0	"F": 1}
{"v": 1	"t": 1411800	"P": 952.0	"F": 1}
{"v": 1	"t": 1411821	"P": 964.25	"F": 1}
{"v": 1	"t": 1411841	"P": 959.75	"F": 1}
{"v": 1	"t": 1411861	"P": 951.0	"F": 1}
{"v": 1	"t": 1411882	"P": 953.5	"F": 1}
{"v": 1	"t": 1411902	"P": 964.75	"F": 1}
{"v": 1	"t": 1411922	"P": 957.0	"F": 1}
{"v": 1	"t": 1411943	"P": 949.0	"F": 1}
{"v": 1	"t": 1411963	"P": 954.5	"F": 1}
{"v": 1	"t": 1411983	"P": 966.5	"F": 1}
{"v": 1	"t": 1412004	"P": 957.5	"F": 1}
{"v": 1	"t": 1412024	"P": 949.75	"F": 1}
{"v": 1	"t": 1412044	"P": 958.0	"F": 1}
{"v": 1	"t": 1412065	"P": 962.25	"F": 1}
{"v": 1	"t": 1412085	"P": 953.75	"F": 1}
{"v": 1	"t": 1412105	"P": 949.25	"F": 1}
{"v": 1	"t": 1412126	"P": 962.75	"F": 1}
{"v": 1	"t": 1412146	"P": 962.75	"F": 1}
{"v": 1	"t": 1412166	"P": 951.0	"F": 1}
{"v": 1	"t": 1412187	"P": 951.25	"F": 1}
{"v": 1	"t": 1412207	"P": 966.0	"F": 1}
{"v": 1	"t": 1412227	"P": 958.0	"F": 1}
{"v": 1	"t": 1412248	"P": 950.5	"F": 1}
{"v": 1	"t": 1412268	"P": 963.25	"F": 1}
{"v": 1	"t": 1412289	"P": 958.25	"F": 1}
{"v": 1	"t": 1412309	"P": 951.0	"F": 1}
{"v": 1	"t": 1412329	"P": 963.25	"F": 1}
{"v": 1	"t": 1412350	"P": 961.5	"F": 1}
{"v": 1	"t": 1412370	"P": 953.0	"F": 1}
{"v": 1	"t": 1412390	"P": 952.75	"F": 1}
{"v": 1	"t": 1412411	"P": 966.5	"F": 0}
{"v": 1	"t": 1412431	"P": 960.25	"F": 1}
{"v": 1	"t": 1412451	"P": 951.25	"F": 1}
{"v": 1	"t": 1412472	"P": 955.75	"F": 1}
{"v": 1	"t": 1412492	"P": 965.0	"F": 1}
{"v": 1	"t": 1412512	"P": 958.5	"F": 1}
{"v": 1	"t": 1412533	"P": 951.5	"F": 1}
{"v": 1	"t": 1412553	"P": 956.5	"F": 1}
{"v": 1	"t": 1412573	"P": 966.75	"F": 1}
{"v": 1	"t": 1412594	"P": 955.75	"F": 1}
{"v": 1	"t": 1412614	"P": 949.5	"F": 1}
{"v": 1	"t": 1412634	"P": 958.5	"F": 1	"C": 46.57	"D": 3274	"sn": 54091930088003	"file": "/data/device_log/data0000.out"}
{"v": 1	"t": 1412655	"P": 962.25	"F": 1}
{"v": 1	"t": 1412675	"P": 950.75	"F": 1}
{"v": 1	"t": 1412696	"P": 957.5	"F": 1}
{"v": 1	"t": 1412716	"P": 964.5	"F": 1}
{"v": 1	"t": 1412736	"P": 954.5	"F": 1}
{"v": 1	"t": 1412757	"P": 948.75	"F": 1}
{"v": 1	"t": 1412777	"P": 961.75	"F": 1}
{"v": 1	"t": 1412797	"P": 964.25	"F": 1}
{"v": 1	"t": 1412818	"P": 954.5	"F": 1}
{"v": 1	"t": 1412838	"P": 962.75	"F": 1}
{"v": 1	"t": 1412859	"P": 959.75	"F": 1}
{"v": 1	"t": 1412879	"P": 953.0	"F": 1}
{"v": 1	"t": 1412900	"P": 965.5	"F": 1}
{"v": 1	"t": 1412920	"P": 955.0	"F": 1}
{"v": 1	"t": 1412941	"P": 958.75	"F": 1}
{"v": 1	"t": 1412961	"P": 959.75	"F": 1}
{"v": 1	"t": 1412982	"P": 954.5	"F": 1}
{"v": 1	"t": 1413002	"P": 965.25	"F": 1}
{"v": 1	"t": 1413022	"P": 957.0	"F": 1}
{"v": 1	"t": 1413043	"P": 953.75	"F": 1}
{"v": 1	"t": 1413063	"P": 966.0	"F": 1}
{"v": 1	"t": 1413083	"P": 963.75	"F": 1}
{"v": 1	"t": 1413104	"P": 957.25	"F": 1}
{"v": 1	"t": 1413124	"P": 954.0	"F": 1}
{"v": 1	"t": 1413144	"P": 962.75	"F": 1}
{"v": 1	"t": 1413165	"P": 960.25	"F": 1}
{"v": 1	"t": 1413185	"P": 952.75	"F": 1}
{"v": 1	"t": 1413205	"P": 950.75	"F": 1}
{"v": 1	"t": 1413226	"P": 965.75	"F": 1}
{"v": 1	"t": 1413246	"P": 961.75	"F": 1}
{"v": 1	"t": 1413266	"P": 954.75	"F": 1}
{"v": 1	"t": 1413287	"P": 950.75	"F": 1}
{"v": 1	"t": 1413307	"P": 964.0	"F": 1}
{"v": 1	"t": 1413327	"P": 961.5	"F": 1}
{"v": 1	"t": 1413348	"P": 952.75	"F": 1}
{"v": 1	"t": 1413368	"P": 949.25	"F": 1}
{"v": 1	"t": 1413388	"P": 964.5	"F": 1}
{"v": 1	"t": 1413409	"P": 962.25	"F": 1}
{"v": 1	"t": 1413429	"P": 950.25	"F": 1}
{"v": 1	"t": 1413449	"P": 950.0	"F": 1}
{"v": 1	"t": 1413469	"P": 962.25	"F": 1}
{"v": 1	"t": 1413490	"P": 961.0	"F": 1}
{"v": 1	"t": 1413510	"P": 952.5	"F": 1}
{"v": 1	"t": 1413530	"P": 954.75	"F": 1}
{"v": 1	"t": 1413551	"P": 965.5	"F": 1}
{"v": 1	"t": 1413571	"P": 952.5	"F": 1}
{"v": 1	"t": 1413592	"P": 959.5	"F": 1}
{"v": 1	"t": 1413612	"P": 964.75	"F": 1}
{"v": 1	"t": 1413633	"P": 953.25	"F": 1}
{"v": 1	"t": 1413653	"P": 951.5	"F": 1	"C": 46.595	"D": 3274	"sn": 54091930088003	"file": "/data/device_log/data0000.out"	"CO2": 1056.36376953125	"Tp": 25.65422821044922	"H": 13.106250762939453}
{"v": 1	"t": 1413674	"P": 952.5	"F": 1}
{"v": 1	"t": 1413694	"P": 963.25	"F": 1}
{"v": 1	"t": 1413715	"P": 958.5	"F": 1}
{"v": 1	"t": 1413735	"P": 951.5	"F": 1}
{"v": 1	"t": 1413755	"P": 953.0	"F": 1}
{"v": 1	"t": 1413776	"P": 965.0	"F": 1}
{"v": 1	"t": 1413796	"P": 959.25	"F": 1}
{"v": 1	"t": 1413816	"P": 952.0	"F": 1}
{"v": 1	"t": 1413837	"P": 952.25	"F": 1}
{"v": 1	"t": 1413857	"P": 964.25	"F": 1}
{"v": 1	"t": 1413877	"P": 960.25	"F": 1}
{"v": 1	"t": 1413898	"P": 951.5	"F": 1}
{"v": 1	"t": 1413918	"P": 953.75	"F": 1}
{"v": 1	"t": 1413938	"P": 965.5	"F": 1}
{"v": 1	"t": 1413959	"P": 960.75	"F": 1}
{"v": 1	"t": 1413979	"P": 951.25	"F": 1}
{"v": 1	"t": 1413999	"P": 953.25	"F": 1}
{"v": 1	"t": 1414020	"P": 965.25	"F": 1}
{"v": 1	"t": 1414040	"P": 958.25	"F": 1}
{"v": 1	"t": 1414060	"P": 949.75	"F": 1}
{"v": 1	"t": 1414081	"P": 955.25	"F": 1}
{"v": 1	"t": 1414101	"P": 964.0	"F": 1}
{"v": 1	"t": 1414121	"P": 951.25	"F": 1}
{"v": 1	"t": 1414142	"P": 957.0	"F": 1}
{"v": 1	"t": 1414162	"P": 962.0	"F": 1}
{"v": 1	"t": 1414183	"P": 951.25	"F": 1}
{"v": 1	"t": 1414203	"P": 951.0	"F": 1}
{"v": 1	"t": 1414223	"P": 963.75	"F": 1}
{"v": 1	"t": 1414244	"P": 959.75	"F": 1}
{"v": 1	"t": 1414264	"P": 950.5	"F": 1}
{"v": 1	"t": 1414284	"P": 954.0	"F": 1}
{"v": 1	"t": 1414305	"P": 966.25	"F": 1}
{"v": 1	"t": 1414325	"P": 955.75	"F": 1}
{"v": 1	"t": 1414345	"P": 949.0	"F": 1}
{"v": 1	"t": 1414365	"P": 956.75	"F": 1}
{"v": 1	"t": 1414386	"P": 967.75	"F": 1}
{"v": 1	"t": 1414406	"P": 957.75	"F": 1}
{"v": 1	"t": 1414426	"P": 951.25	"F": 1}
{"v": 1	"t": 1414447	"P": 956.5	"F": 1}
{"v": 1	"t": 1414467	"P": 966.25	"F": 1}
{"v": 1	"t": 1414487	"P": 957.75	"F": 1}
{"v": 1	"t": 1414508	"P": 949.75	"F": 1}
{"v": 1	"t": 1414528	"P": 954.0	"F": 1}
{"v": 1	"t": 1414548	"P": 965.0	"F": 1}
{"v": 1	"t": 1414569	"P": 955.25	"F": 1}
{"v": 1	"t": 1414589	"P": 951.75	"F": 1}
{"v": 1	"t": 1414609	"P": 959.75	"F": 1}
{"v": 1	"t": 1414630	"P": 963.25	"F": 1}
{"v": 1	"t": 1414650	"P": 954.5	"F": 1}
{"v": 1	"t": 1414670	"P": 951.0	"F": 1	"C": 46.545	"D": 3274	"sn": 54091930088003	"file": "/data/device_log/data0000.out"}
{"v": 1	"t": 1414691	"P": 962.75	"F": 1}
{"v": 1	"t": 1414711	"P": 952.5	"F": 1}
{"v": 1	"t": 1414732	"P": 962.75	"F": 1}
{"v": 1	"t": 1414752	"P": 959.5	"F": 1}
{"v": 1	"t": 1414773	"P": 953.25	"F": 1}
{"v": 1	"t": 1414793	"P": 959.75	"F": 1}
{"v": 1	"t": 1414813	"P": 965.5	"F": 1}
{"v": 1	"t": 1414834	"P": 956.25	"F": 1}
{"v": 1	"t": 1414854	"P": 953.75	"F": 1}
{"v": 1	"t": 1414875	"P": 966.0	"F": 1}
{"v": 1	"t": 1414895	"P": 961.0	"F": 1}
{"v": 1	"t": 1414915	"P": 953.0	"F": 1}
{"v": 1	"t": 1414936	"P": 965.75	"F": 1}
{"v": 1	"t": 1414956	"P": 964.5	"F": 1}
{"v": 1	"t": 1414976	"P": 954.75	"F": 1}
{"v": 1	"t": 1414997	"P": 956.5	"F": 1}
{"v": 1	"t": 1415017	"P": 964.0	"F": 1}
{"v": 1	"t": 1415038	"P": 956.25	"F": 1}
{"v": 1	"t": 1415058	"P": 953.75	"F": 1}
{"v": 1	"t": 1415078	"P": 966.0	"F": 1}
{"v": 1	"t": 1415099	"P": 957.75	"F": 1}
{"v": 1	"t": 1415119	"P": 951.0	"F": 1}
{"v": 1	"t": 1415139	"P": 958.75	"F": 1}
{"v": 1	"t": 1415160	"P": 961.75	"F": 1}
{"v": 1	"t": 1415180	"P": 952.0	"F": 1}
{"v": 1	"t": 1415200	"P": 953.25	"F": 1}
{"v": 1	"t": 1415221	"P": 964.25	"F": 1}
{"v": 1	"t": 1415241	"P": 956.75	"F": 1}
{"v": 1	"t": 1415262	"P": 949.25	"F": 1}
{"v": 1	"t": 1415282	"P": 963.5	"F": 1}
{"v": 1	"t": 1415302	"P": 961.25	"F": 1}
{"v": 1	"t": 1415323	"P": 951.75	"F": 1}
{"v": 1	"t": 1415343	"P": 963.5	"F": 1}
{"v": 1	"t": 1415364	"P": 960.0	"F": 1}
{"v": 1	"t": 1415384	"P": 949.0	"F": 1}
{"v": 1	"t": 1415404	"P": 961.5	"F": 1}
{"v": 1	"t": 1415425	"P": 959.0	"F": 1}
{"v": 1	"t": 1415445	"P": 948.75	"F": 1}
{"v": 1	"t": 1415466	"P": 955.25	"F": 1}
{"v": 1	"t": 1415486	"P": 964.5	"F": 1}
{"v": 1	"t": 1415506	"P": 953.0	"F": 1}
{"v": 1	"t": 1415527	"P": 952.0	"F": 1}
{"v": 1	"t": 1415547	"P": 964.0	"F": 1}
{"v": 1	"t": 1415567	"P": 956.5	"F": 1}
{"v": 1	"t": 1415588	"P": 949.75	"F": 1}
{"v": 1	"t": 1415608	"P": 962.25	"F": 1}
{"v": 1	"t": 1415628	"P": 960.5	"F": 1}
{"v": 1	"t": 1415649	"P": 953.0	"F": 1}
{"v": 1	"t": 1415669	"P": 952.25	"F": 1}
{"v": 1	"t": 1415690	"P": 967.0	"F": 1	"C": 46.6	"D": 3273	"sn": 54091930088003	"file": "/data/device_log/data0000.out"	"CO2": 1055.9544677734375	"Tp": 25.65422821044922	"H": 13.179737091064453}
{"v": 1	"t": 1415711	"P": 964.5	"F": 1}
{"v": 1	"t": 1415731	"P": 956.25	"F": 1}
{"v": 1	"t": 1415752	"P": 952.0	"F": 1}
{"v": 1	"t": 1415772	"P": 963.5	"F": 1}
{"v": 1	"t": 1415792	"P": 957.75	"F": 1}
{"v": 1	"t": 1415813	"P": 950.5	"F": 1}
{"v": 1	"t": 1415833	"P": 958.5	"F": 1}
{"v": 1	"t": 1415853	"P": 962.25	"F": 1}
{"v": 1	"t": 1415874	"P": 953.25	"F": 1}
{"v": 1	"t": 1415894	"P": 952.5	"F": 1}
{"v": 1	"t": 1415915	"P": 965.25	"F": 1}
{"v": 1	"t": 1415935	"P": 957.5	"F": 1}
{"v": 1	"t": 1415955	"P": 951.75	"F": 1}
{"v": 1	"t": 1415976	"P": 965.0	"F": 1}
{"v": 1	"t": 1415996	"P": 955.25	"F": 1}
{"v": 1	"t": 1416017	"P": 951.75	"F": 1}
{"v": 1	"t": 1416037	"P": 965.5	"F": 1}
{"v": 1	"t": 1416057	"P": 956.5	"F": 1}
{"v": 1	"t": 1416078	"P": 952.25	"F": 1}
{"v": 1	"t": 1416098	"P": 963.75	"F": 1}
{"v": 1	"t": 1416119	"P": 953.5	"F": 1}
{"v": 1	"t": 1416139	"P": 953.0	"F": 1}
{"v": 1	"t": 1416160	"P": 964.0	"F": 1}
{"v": 1	"t": 1416180	"P": 955.75	"F": 1}
{"v": 1	"t": 1416200	"P": 949.25	"F": 1}
{"v": 1	"t": 1416221	"P": 965.5	"F": 1}
{"v": 1	"t": 1416241	"P": 955.5	"F": 1}
{"v": 1	"t": 1416262	"P": 953.0	"F": 1}
{"v": 1	"t": 1416282	"P": 966.75	"F": 1}
{"v": 1	"t": 1416302	"P": 954.75	"F": 1}
{"v": 1	"t": 1416323	"P": 949.25	"F": 1}
{"v": 1	"t": 1416343	"P": 961.5	"F": 1}
{"v": 1	"t": 1416363	"P": 961.75	"F": 1}
{"v": 1	"t": 1416384	"P": 951.0	"F": 1}
{"v": 1	"t": 1416404	"P": 952.25	"F": 1}
{"v": 1	"t": 1416425	"P": 967.25	"F": 1}
{"v": 1	"t": 1416445	"P": 956.25	"F": 1}
{"v": 1	"t": 1416465	"P": 951.25	"F": 1}
{"v": 1	"t": 1416486	"P": 961.0	"F": 1}
{"v": 1	"t": 1416506	"P": 961.25	"F": 1}
{"v": 1	"t": 1416526	"P": 952.5	"F": 1}
{"v": 1	"t": 1416547	"P": 952.25	"F": 1}
{"v": 1	"t": 1416567	"P": 965.5	"F": 1}
{"v": 1	"t": 1416587	"P": 956.75	"F": 1}
{"v": 1	"t": 1416608	"P": 948.25	"F": 1}
{"v": 1	"t": 1416628	"P": 961.5	"F": 1}
{"v": 1	"t": 1416648	"P": 964.75	"F": 1}
{"v": 1	"t": 1416669	"P": 952.75	"F": 1}
{"v": 1	"t": 1416689	"P": 956.75	"F": 1}
{"v": 1	"t": 1416710	"P": 966.0	"F": 1	"C": 46.53	"D": 3273	"sn": 54091930088003	"file": "/data/device_log/data0000.out"}
{"v": 1	"t": 1416730	"P": 958.0	"F": 1}
{"v": 1	"t": 1416750	"P": 955.0	"F": 1}
{"v": 1	"t": 1416771	"P": 965.75	"F": 1}
{"v": 1	"t": 1416791	"P": 956.25	"F": 1}
{"v": 1	"t": 1416812	"P": 957.25	"F": 1}
{"v": 1	"t": 1416832	"P": 964.0	"F": 1}
{"v": 1	"t": 1416853	"P": 957.25	"F": 1}
{"v": 1	"t": 1416873	"P": 955.5	"F": 1}
{"v": 1	"t": 1416893	"P": 967.0	"F": 1}
{"v": 1	"t": 1416914	"P": 959.5	"F": 1}
{"v": 1	"t": 1416934	"P": 951.0	"F": 1}
{"v": 1	"t": 1416954	"P": 963.0	"F": 1}
{"v": 1	"t": 1416975	"P": 965.75	"F": 1}
{"v": 1	"t": 1416995	"P": 957.25	"F": 1}
{"v": 1	"t": 1417015	"P": 957.25	"F": 1}
{"v": 1	"t": 1417036	"P": 966.0	"F": 1}
{"v": 1	"t": 1417056	"P": 957.25	"F": 1}
{"v": 1	"t": 1417077	"P": 952.5	"F": 1}
{"v": 1	"t": 1417097	"P": 963.25	"F": 1}
{"v": 1	"t": 1417117	"P": 963.75	"F": 1}
{"v": 1	"t": 1417138	"P": 953.75	"F": 1}
{"v": 1	"t": 1417158	"P": 953.75	"F": 1}
{"v": 1	"t": 1417178	"P": 967.25	"F": 1}
{"v": 1	"t": 1417199	"P": 956.0	"F": 1}
{"v": 1	"t": 1417219	"P": 950.25	"F": 1}
{"v": 1	"t": 1417239	"P": 963.5	"F": 1}
{"v": 1	"t": 1417260	"P": 958.25	"F": 1}
{"v": 1	"t": 1417280	"P": 950.0	"F": 1}
{"v": 1	"t": 1417301	"P": 959.0	"F": 1}
{"v": 1	"t": 1417321	"P": 962.25	"F": 1}
{"v": 1	"t": 1417341	"P": 954.5	"F": 1}
{"v": 1	"t": 1417362	"P": 953.5	"F": 1}
{"v": 1	"t": 1417382	"P": 964.25	"F": 1}
{"v": 1	"t": 1417403	"P": 955.75	"F": 1}
{"v": 1	"t": 1417423	"P": 954.25	"F": 1}
{"v": 1	"t": 1417443	"P": 964.0	"F": 1}
{"v": 1	"t": 1417464	"P": 954.5	"F": 1}
{"v": 1	"t": 1417484	"P": 951.25	"F": 1}
{"v": 1	"t": 1417505	"P": 962.75	"F": 1}
{"v": 1	"t": 1417525	"P": 955.0	"F": 1}
{"v": 1	"t": 1417545	"P": 951.25	"F": 1}
{"v": 1	"t": 1417566	"P": 964.25	"F": 1}
{"v": 1	"t": 1417586	"P": 959.0	"F": 1}
{"v": 1	"t": 1417606	"P": 951.0	"F": 1}
{"v": 1	"t": 1417627	"P": 957.25	"F": 1}
{"v": 1	"t": 1417647	"P": 966.5	"F": 1}
{"v": 1	"t": 1417667	"P": 956.75	"F": 1}
{"v": 1	"t": 1417688	"P": 950.25	"F": 1}
{"v": 1	"t": 1417708	"P": 963.75	"F": 1}
{"v": 1	"t": 1417729	"P": 959.5	"F": 1	"C": 46.535	"D": 3273	"sn": 54091930088003	"file": "/data/device_log/data0000.out"	"CO2": 1055.5340576171875	"Tp": 25.638206481933594	"H": 13.179737091064453}
{"v": 1	"t": 1417750	"P": 961.5	"F": 1}
{"v": 1	"t": 1417770	"P": 949.25	"F": 1}
{"v": 1	"t": 1417791	"P": 962.75	"F": 1}
{"v": 1	"t": 1417811	"P": 960.0	"F": 1}
{"v": 1	"t": 1417831	"P": 950.5	"F": 1}
{"v": 1	"t": 1417852	"P": 953.5	"F": 1}
{"v": 1	"t": 1417872	"P": 964.5	"F": 1}
{"v": 1	"t": 1417893	"P": 953.5	"F": 1}
{"v": 1	"t": 1417913	"P": 949.5	"F": 1}
{"v": 1	"t": 1417933	"P": 964.25	"F": 1}
{"v": 1	"t": 1417954	"P": 957.0	"F": 1}
{"v": 1	"t": 1417974	"P": 949.75	"F": 1}
{"v": 1	"t": 1417994	"P": 961.0	"F": 1}
{"v": 1	"t": 1418015	"P": 961.75	"F": 1}
{"v": 1	"t": 1418035	"P": 950.25	"F": 1}
{"v": 1	"t": 1418056	"P": 954.25	"F": 1}
{"v": 1	"t": 1418076	"P": 963.0	"F": 1}
{"v": 1	"t": 1418096	"P": 952.5	"F": 1}
{"v": 1	"t": 1418117	"P": 954.5	"F": 1}
{"v": 1	"t": 1418137	"P": 963.5	"F": 1}
{"v": 1	"t": 1418158	"P": 953.25	"F": 0}
{"v": 1	"t": 1418178	"P": 951.75	"F": 0}
{"v": 1	"t": 1418198	"P": 964.75	"F": 1}
{"v": 1	"t": 1418219	"P": 958.75	"F": 1}
{"v": 1	"t": 1418239	"P": 950.25	"F": 1}
{"v": 1	"t": 1418259	"P": 960.25	"F": 1}
{"v": 1	"t": 1418280	"P": 961.0	"F": 1}
{"v": 1	"t": 1418300	"P": 951.25	"F": 1}
{"v": 1	"t": 1418320	"P": 953.0	"F": 1}
{"v": 1	"t": 1418341	"P": 964.25	"F": 1}
{"v": 1	"t": 1418361	"P": 956.5	"F": 1}
{"v": 1	"t": 1418382	"P": 950.25	"F": 1}
{"v": 1	"t": 1418402	"P": 963.75	"F": 1}
{"v": 1	"t": 1418422	"P": 958.25	"F": 1}
{"v": 1	"t": 1418443	"P": 952.0	"F": 1}
{"v": 1	"t": 1418463	"P": 954.5	"F": 1}
{"v": 1	"t": 1418483	"P": 964.0	"F": 1}
{"v": 1	"t": 1418504	"P": 953.25	"F": 1}
{"v": 1	"t": 1418524	"P": 950.0	"F": 1}
{"v": 1	"t": 1418545	"P": 965.25	"F": 1}
{"v": 1	"t": 1418565	"P": 956.5	"F": 1}
{"v": 1	"t": 1418585	"P": 951.25	"F": 1}
{"v": 1	"t": 1418606	"P": 960.25	"F": 1}
{"v": 1	"t": 1418626	"P": 964.5	"F": 1}
{"v": 1	"t": 1418646	"P": 957.0	"F": 1}
{"v": 1	"t": 1418667	"P": 956.5	"F": 1}
{"v": 1	"t": 1418687	"P": 965.75	"F": 1}
{"v": 1	"t": 1418707	"P": 959.0	"F": 1}
{"v": 1	"t": 1418728	"P": 954.0	"F": 1}
{"v": 1	"t": 1418748	"P": 967.75	"F": 1	"C": 46.52	"D": 3273	"sn": 54091930088003	"file": "/data/device_log/data0000.out"}
{"v": 1	"t": 1418769	"P": 955.0	"F": 1}
{"v": 1	"t": 1418789	"P": 959.25	"F": 1}
{"v": 1	"t": 1418810	"P": 959.75	"F": 1}
{"v": 1	"t": 1418830	"P": 950.5	"F": 1}
{"v": 1	"t": 1418851	"P": 960.0	"F": 1}
{"v": 1	"t": 1418871	"P": 965.75	"F": 1}
{"v": 1	"t": 1418891	"P": 958.75	"F": 1}
{"v": 1	"t": 1418912	"P": 953.75	"F": 1}
{"v": 1	"t": 1418932	"P": 966.25	"F": 1}
{"v": 1	"t": 1418952	"P": 961.5	"F": 1}
{"v": 1	"t": 1418973	"P": 954.75	"F": 1}
{"v": 1	"t": 1418993	"P": 956.0	"F": 1}
{"v": 1	"t": 1419013	"P": 964.25	"F": 1}
{"v": 1	"t": 1419034	"P": 955.0	"F": 1}
{"v": 1	"t": 1419054	"P": 950.0	"F": 1}
{"v": 1	"t": 1419074	"P": 964.5	"F": 1}
{"v": 1	"t": 1419095	"P": 959.5	"F": 1}
{"v": 1	"t": 1419115	"P": 948.25	"F": 1}
{"v": 1	"t": 1419136	"P": 958.25	"F": 1}
{"v": 1	"t": 1419156	"P": 961.75	"F": 1}
{"v": 1	"t": 1419176	"P": 954.75	"F": 1}
{"v": 1	"t": 1419197	"P": 952.5	"F": 1}
{"v": 1	"t": 1419217	"P": 964.0	"F": 1}
{"v": 1	"t": 1419237	"P": 954.5	"F": 1}
{"v": 1	"t": 1419258	"P": 950.0	"F": 1}
{"v": 1	"t": 1419278	"P": 962.0	"F": 1}
{"v": 1	"t": 1419299	"P": 960.5	"F": 1}
{"v": 1	"t": 1419319	"P": 950.5	"F": 1}
{"v": 1	"t": 1419340	"P": 964.75	"F": 1}
{"v": 1	"t": 1419360	"P": 961.5	"F": 1}
{"v": 1	"t": 1419380	"P": 950.75	"F": 1}
{"v": 1	"t": 1419401	"P": 955.75	"F": 1}
{"v": 1	"t": 1419421	"P": 965.0	"F": 1}
{"v": 1	"t": 1419441	"P": 956.0	"F": 1}
{"v": 1	"t": 1419462	"P": 951.75	"F": 1}
{"v": 1	"t": 1419482	"P": 964.0	"F": 1}
{"v": 1	"t": 1419502	"P": 962.25	"F": 1}
{"v": 1	"t": 1419523	"P": 952.0	"F": 1}
{"v": 1	"t": 1419543	"P": 951.75	"F": 1}
{"v": 1	"t": 1419563	"P": 964.5	"F": 1}
{"v": 1	"t": 1419584	"P": 956.25	"F": 1}
{"v": 1	"t": 1419604	"P": 951.0	"F": 1}
{"v": 1	"t": 1419624	"P": 963.25	"F": 1}
{"v": 1	"t": 1419645	"P": 960.0	"F": 1}
{"v": 1	"t": 1419665	"P": 952.5	"F": 1}
{"v": 1	"t": 1419685	"P": 956.0	"F": 1}
{"v": 1	"t": 1419706	"P": 968.25	"F": 1}
{"v": 1	"t": 1419726	"P": 962.25	"F": 1}
{"v": 1	"t": 1419746	"P": 953.0	"F": 1}
{"v": 1	"t": 1419767	"P": 960.25	"F": 1	"C": 46.525	"D": 3273	"sn": 54091930088003	"file": "/data/device_log/data0000.out"	"CO2": 1054.6104736328125	"Tp": 25.667579650878906	"H": 13.179916381835938}
{"v": 1	"t": 1419789	"P": 962.25	"F": 1}
{"v": 1	"t": 1419809	"P": 952.5	"F": 1}
{"v": 1	"t": 1419831	"P": 958.5	"F": 1}
{"v": 1	"t": 1419851	"P": 967.75	"F": 1}
{"v": 1	"t": 1419871	"P": 959.75	"F": 1}
{"v": 1	"t": 1419892	"P": 954.75	"F": 1}
{"v": 1	"t": 1419912	"P": 970.0	"F": 1}
{"v": 1	"t": 1419932	"P": 961.25	"F": 1}
{"v": 1	"t": 1419953	"P": 954.5	"F": 1}
{"v": 1	"t": 1419973	"P": 967.0	"F": 1}
{"v": 1	"t": 1419994	"P": 964.25	"F": 1}
{"v": 1	"t": 1420014	"P": 954.0	"F": 1}
{"v": 1	"t": 1420034	"P": 963.0	"F": 1}
{"v": 1	"t": 1420055	"P": 967.75	"F": 1}
{"v": 1	"t": 1420075	"P": 958.5	"F": 1}
{"v": 1	"t": 1420095	"P": 958.25	"F": 1}
{"v": 1	"t": 1420116	"P": 971.5	"F": 1}
{"v": 1	"t": 1420136	"P": 965.5	"F": 1}
{"v": 1	"t": 1420157	"P": 958.5	"F": 1}
{"v": 1	"t": 1420177	"P": 969.75	"F": 1}
{"v": 1	"t": 1420197	"P": 967.75	"F": 1}
{"v": 1	"t": 1420218	"P": 958.75	"F": 1}
{"v": 1	"t": 1420238	"P": 964.0	"F": 1}
{"v": 1	"t": 1420258	"P": 974.5	"F": 1}
{"v": 1	"t": 1420279	"P": 963.5	"F": 1}
{"v": 1	"t": 1420299	"P": 961.5	"F": 1}
{"v": 1	"t": 1420320	"P": 977.75	"F": 1}
{"v": 1	"t": 1420340	"P": 971.0	"F": 1}
{"v": 1	"t": 1420360	"P": 961.5	"F": 1}
{"v": 1	"t": 1420381	"P": 971.75	"F": 0}
{"v": 1	"t": 1420401	"P": 974.0	"F": 1}
{"v": 1	"t": 1420421	"P": 964.0	"F": 1}
{"v": 1	"t": 1420442	"P": 963.25	"F": 1}
{"v": 1	"t": 1420462	"P": 976.25	"F": 1}
{"v": 1	"t": 1420482	"P": 964.25	"F": 1}
{"v": 1	"t": 1420503	"P": 956.5	"F": 1}
{"v": 1	"t": 1420523	"P": 971.25	"F": 1}
{"v": 1	"t": 1420544	"P": 969.25	"F": 1}
{"v": 1	"t": 1420564	"P": 960.25	"F": 1}
{"v": 1	"t": 1420584	"P": 972.25	"F": 1}
{"v": 1	"t": 1420605	"P": 967.75	"F": 1}
{"v": 1	"t": 1420625	"P": 960.5	"F": 1}
{"v": 1	"t": 1420646	"P": 965.75	"F": 1}
{"v": 1	"t": 1420666	"P": 971.5	"F": 1}
{"v": 1	"t": 1420686	"P": 966.25	"F": 1}
{"v": 1	"t": 1420707	"P": 959.75	"F": 1}
{"v": 1	"t": 1420727	"P": 972.25	"F": 1}
{"v": 1	"t": 1420747	"P": 966.5	"F": 1}
{"v": 1	"t": 1420768	"P": 957.0	"F": 1}
{"v": 1	"t": 1420788	"P": 966.5	"F": 1	"C": 46.545	"D": 3273	"sn": 54091930088003	"file": "/data/device_log/data0000.out"}
{"v": 1	"t": 1420809	"P": 969.0	"F": 1}
{"v": 1	"t": 1420830	"P": 971.0	"F": 1}
{"v": 1	"t": 1420851	"P": 971.25	"F": 1}
{"v": 1	"t": 1420871	"P": 960.25	"F": 1}
{"v": 1	"t": 1420892	"P": 955.25	"F": 0}
{"v": 1	"t": 1420912	"P": 969.75	"F": 1}
{"v": 1	"t": 1420932	"P": 962.0	"F": 1}
{"v": 1	"t": 1420953	"P": 953.5	"F": 1}
{"v": 1	"t": 1420973	"P": 964.25	"F": 1}
{"v": 1	"t": 1420994	"P": 966.0	"F": 1}
{"v": 1	"t": 1421014	"P": 956.0	"F": 1}
{"v": 1	"t": 1421034	"P": 960.75	"F": 1}
{"v": 1	"t": 1421055	"P": 971.5	"F": 1}
{"v": 1	"t": 1421075	"P": 959.25	"F": 1}
{"v": 1	"t": 1421095	"P": 954.0	"F": 1}
{"v": 1	"t": 1421116	"P": 967.75	"F": 1}
{"v": 1	"t": 1421136	"P": 961.5	"F": 1}
{"v": 1	"t": 1421157	"P": 954.25	"F": 1}
{"v": 1	"t": 1421177	"P": 967.0	"F": 1}
{"v": 1	"t": 1421197	"P": 967.75	"F": 1}
{"v": 1	"t": 1421218	"P": 955.5	"F": 1}
{"v": 1	"t": 1421238	"P": 959.0	"F": 1}
{"v": 1	"t": 1421258	"P": 965.0	"F": 1}
{"v": 1	"t": 1421279	"P": 958.5	"F": 1}
{"v": 1	"t": 1421299	"P": 954.0	"F": 1}
{"v": 1	"t": 1421320	"P": 967.25	"F": 1}
{"v": 1	"t": 1421340	"P": 962.0	"F": 1}
{"v": 1	"t": 1421360	"P": 953.5	"F": 1}
{"v": 1	"t": 1421381	"P": 967.25	"F": 1}
{"v": 1	"t": 1421401	"P": 966.0	"F": 1}
{"v": 1	"t": 1421421	"P": 956.75	"F": 1}
{"v": 1	"t": 1421442	"P": 959.75	"F": 1}
{"v": 1	"t": 1421462	"P": 970.25	"F": 1}
{"v": 1	"t": 1421482	"P": 964.25	"F": 1}
{"v": 1	"t": 1421503	"P": 959.25	"F": 1}
{"v": 1	"t": 1421523	"P": 970.25	"F": 1}
{"v": 1	"t": 1421544	"P": 965.0	"F": 1}
{"v": 1	"t": 1421564	"P": 953.75	"F": 0}
{"v": 1	"t": 1421584	"P": 966.25	"F": 1}
{"v": 1	"t": 1421605	"P": 968.0	"F": 1}
{"v": 1	"t": 1421625	"P": 957.25	"F": 1}
{"v": 1	"t": 1421645	"P": 951.5	"F": 1}
{"v": 1	"t": 1421666	"P": 967.75	"F": 1}
{"v": 1	"t": 1421686	"P": 961.5	"F": 1}
{"v": 1	"t": 1421706	"P": 950.0	"F": 1}
{"v": 1	"t": 1421727	"P": 959.5	"F": 1}
{"v": 1	"t": 1421747	"P": 965.25	"F": 1}
{"v": 1	"t": 1421768	"P": 956.5	"F": 1}
{"v": 1	"t": 1421788	"P": 958.5	"F": 1}
{"v": 1	"t": 1421808	"P": 965.5	"F": 1	"C": 46.5	"D": 3273	"sn": 54091930088003	"file": "/data/device_log/data0000.out"	"CO2": 1052.98779296875	"Tp": 25.65422821044922	"H": 13.179916381835938}
{"v": 1	"t": 1421830	"P": 962.75	"F": 1}
{"v": 1	"t": 1421850	"P": 949.75	"F": 1}
{"v": 1	"t": 1421871	"P": 962.5	"F": 1}
{"v": 1	"t": 1421891	"P": 962.75	"F": 1}
{"v": 1	"t": 1421911	"P": 952.25	"F": 1}
{"v": 1	"t": 1421932	"P": 960.5	"F": 1}
{"v": 1	"t": 1421952	"P": 965.75	"F": 1}
{"v": 1	"t": 1421973	"P": 955.5	"F": 1}
{"v": 1	"t": 1421993	"P": 954.25	"F": 1}
{"v": 1	"t": 1422013	"P": 967.5	"F": 1}
{"v": 1	"t": 1422034	"P": 958.5	"F": 1}
{"v": 1	"t": 1422054	"P": 952.5	"F": 1}
{"v": 1	"t": 1422074	"P": 966.25	"F": 1}
{"v": 1	"t": 1422095	"P": 962.5	"F": 1}
{"v": 1	"t": 1422115	"P": 953.25	"F": 1}
{"v": 1	"t": 1422136	"P": 959.5	"F": 0}
{"v": 1	"t": 1422156	"P": 962.25	"F": 1}
{"v": 1	"t": 1422176	"P": 952.75	"F": 1}
{"v": 1	"t": 1422197	"P": 954.75	"F": 1}
{"v": 1	"t": 1422217	"P": 966.5	"F": 1}
{"v": 1	"t": 1422238	"P": 957.0	"F": 1}
{"v": 1	"t": 1422258	"P": 950.75	"F": 1}
{"v": 1	"t": 1422278	"P": 964.75	"F": 1}
{"v": 1	"t": 1422299	"P": 959.75	"F": 1}
{"v": 1	"t": 1422319	"P": 950.75	"F": 1}
{"v": 1	"t": 1422339	"P": 959.75	"F": 1}
{"v": 1	"t": 1422360	"P": 964.25	"F": 1}
{"v": 1	"t": 1422380	"P": 954.75	"F": 1}
{"v": 1	"t": 1422400	"P": 952.0	"F": 1}
{"v": 1	"t": 1422421	"P": 966.5	"F": 1}
{"v": 1	"t": 1422441	"P": 958.0	"F": 1}
{"v": 1	"t": 1422462	"P": 949.25	"F": 1}
{"v": 1	"t": 1422482	"P": 963.0	"F": 1}
{"v": 1	"t": 1422502	"P": 964.0	"F": 1}
{"v": 1	"t": 1422523	"P": 956.0	"F": 1}
{"v": 1	"t": 1422543	"P": 960.25	"F": 1}
{"v": 1	"t": 1422563	"P": 968.5	"F": 1}
{"v": 1	"t": 1422584	"P": 959.25	"F": 1}
{"v": 1	"t": 1422604	"P": 957.5	"F": 1}
{"v": 1	"t": 1422625	"P": 970.0	"F": 1}
{"v": 1	"t": 1422645	"P": 962.75	"F": 1}
{"v": 1	"t": 1422665	"P": 955.0	"F": 1}
{"v": 1	"t": 1422686	"P": 965.75	"F": 1}
{"v": 1	"t": 1422706	"P": 966.75	"F": 1}
{"v": 1	"t": 1422726	"P": 957.75	"F": 1}
{"v": 1	"t": 1422747	"P": 959.75	"F": 1}
{"v": 1	"t": 1422767	"P": 971.75	"F": 1}
{"v": 1	"t": 1422787	"P": 964.5	"F": 1}
{"v": 1	"t": 1422808	"P": 956.0	"F": 1}
{"v": 1	"t": 1422828	"P": 968.75	"F": 1	"C": 46.54	"D": 3273	"sn": 54091930088003	"file": "/data/device_log/data0000.out"}
{"v": 1	"t": 1422849	"P": 963.25	"F": 1}
{"v": 1	"t": 1422869	"P": 956.5	"F": 1}
{"v": 1	"t": 1422890	"P": 968.0	"F": 1}
{"v": 1	"t": 1422910	"P": 961.5	"F": 1}
{"v": 1	"t": 1422930	"P": 954.75	"F": 1}
{"v": 1	"t": 1422951	"P": 969.0	"F": 1}
{"v": 1	"t": 1422971	"P": 965.5	"F": 1}
{"v": 1	"t": 1422991	"P": 957.75	"F": 1}
{"v": 1	"t": 1423012	"P": 963.5	"F": 1}
{"v": 1	"t": 1423032	"P": 971.75	"F": 1}
{"v": 1	"t": 1423053	"P": 961.5	"F": 1}
{"v": 1	"t": 1423073	"P": 959.25	"F": 1}
{"v": 1	"t": 1423093	"P": 971.5	"F": 1}
{"v": 1	"t": 1423114	"P": 965.0	"F": 1}
{"v": 1	"t": 1423134	"P": 957.0	"F": 1}
{"v": 1	"t": 1423154	"P": 968.0	"F": 1}
{"v": 1	"t": 1423175	"P": 967.75	"F": 1}
{"v": 1	"t": 1423195	"P": 958.5	"F": 1}
{"v": 1	"t": 1423215	"P": 958.25	"F": 1}
{"v": 1	"t": 1423236	"P": 972.25	"F": 1}
{"v": 1	"t": 1423256	"P": 964.0	"F": 1}
{"v": 1	"t": 1423277	"P": 961.0	"F": 1}
{"v": 1	"t": 1423297	"P": 968.25	"F": 1}
{"v": 1	"t": 1423318	"P": 958.25	"F": 1}
{"v": 1	"t": 1423338	"P": 968.0	"F": 1}
{"v": 1	"t": 1423358	"P": 967.75	"F": 1}
{"v": 1	"t": 1423379	"P": 958.25	"F": 1}
{"v": 1	"t": 1423399	"P": 959.5	"F": 1}
{"v": 1	"t": 1423420	"P": 969.5	"F": 1}
{"v": 1	"t": 1423440	"P": 958.5	"F": 1}
{"v": 1	"t": 1423460	"P": 955.25	"F": 1}
{"v": 1	"t": 1423481	"P": 967.25	"F": 1}
{"v": 1	"t": 1423501	"P": 965.5	"F": 1}
{"v": 1	"t": 1423521	"P": 957.0	"F": 1}
{"v": 1	"t": 1423542	"P": 963.0	"F": 1}
{"v": 1	"t": 1423562	"P": 966.75	"F": 1}
{"v": 1	"t": 1423583	"P": 959.0	"F": 1}
{"v": 1	"t": 1423603	"P": 955.75	"F": 1}
{"v": 1	"t": 1423623	"P": 968.0	"F": 1}
{"v": 1	"t": 1423644	"P": 958.25	"F": 1}
{"v": 1	"t": 1423664	"P": 951.0	"F": 1}
{"v": 1	"t": 1423684	"P": 964.25	"F": 1}
{"v": 1	"t": 1423705	"P": 960.25	"F": 1}
{"v": 1	"t": 1423725	"P": 951.75	"F": 1}
{"v": 1	"t": 1423746	"P": 960.25	"F": 1}
{"v": 1	"t": 1423766	"P": 966.25	"F": 1}
{"v": 1	"t": 1423786	"P": 956.0	"F": 1}
{"v": 1	"t": 1423807	"P": 954.75	"F": 1}
{"v": 1	"t": 1423827	"P": 966.75	"F": 1}
{"v": 1	"t": 1423847	"P": 960.5	"F": 1	"C": 46.545	"D": 3273	"sn": 54091930088003	"file": "/data/device_log/data0000.out"	"CO2": 1051.9437255859375	"Tp": 25.667579650878906	"H": 13.179916381835938}
{"v": 1	"t": 1423869	"P": 962.5	"F": 1}
{"v": 1	"t": 1423889	"P": 955.25	"F": 1}
{"v": 1	"t": 1423910	"P": 970.0	"F": 1}
{"v": 1	"t": 1423930	"P": 962.0	"F": 1}
{"v": 1	"t": 1423950	"P": 954.75	"F": 1}
{"v": 1	"t": 1423971	"P": 969.25	"F": 1}
{"v": 1	"t": 1423991	"P": 964.25	"F": 1}
{"v": 1	"t": 1424011	"P": 955.0	"F": 1}
{"v": 1	"t": 1424032	"P": 966.75	"F": 1}
{"v": 1	"t": 1424052	"P": 969.25	"F": 1}
{"v": 1	"t": 1424073	"P": 957.75	"F": 1}
{"v": 1	"t": 1424093	"P": 958.75	"F": 1}
{"v": 1	"t": 1424113	"P": 968.5	"F": 1}
{"v": 1	"t": 1424134	"P": 961.25	"F": 1}
{"v": 1	"t": 1424154	"P": 954.0	"F": 1}
{"v": 1	"t": 1424174	"P": 972.0	"F": 1}
{"v": 1	"t": 1424195	"P": 963.75	"F": 1}
{"v": 1	"t": 1424215	"P": 957.25	"F": 1}
{"v": 1	"t": 1424236	"P": 960.5	"F": 1}
{"v": 1	"t": 1424256	"P": 967.75	"F": 1}
{"v": 1	"t": 1424276	"P": 959.75	"F": 1}
{"v": 1	"t": 1424297	"P": 954.75	"F": 1}
{"v": 1	"t": 1424317	"P": 970.5	"F": 1}
{"v": 1	"t": 1424337	"P": 962.0	"F": 1}
{"v": 1	"t": 1424358	"P": 955.25	"F": 1}
{"v": 1	"t": 1424378	"P": 962.5	"F": 1}
{"v": 1	"t": 1424398	"P": 967.0	"F": 1}
{"v": 1	"t": 1424419	"P": 956.0	"F": 1}
{"v": 1	"t": 1424439	"P": 957.5	"F": 1}
{"v": 1	"t": 1424460	"P": 969.5	"F": 1}
{"v": 1	"t": 1424480	"P": 962.0	"F": 1}
{"v": 1	"t": 1424500	"P": 954.0	"F": 1}
{"v": 1	"t": 1424521	"P": 967.5	"F": 1}
{"v": 1	"t": 1424541	"P": 964.0	"F": 1}
{"v": 1	"t": 1424561	"P": 956.75	"F": 1}
{"v": 1	"t": 1424582	"P": 960.5	"F": 1}
{"v": 1	"t": 1424602	"P": 969.25	"F": 1}
{"v": 1	"t": 1424623	"P": 958.5	"F": 1}
{"v": 1	"t": 1424643	"P": 955.0	"F": 1}
{"v": 1	"t": 1424663	"P": 969.0	"F": 1}
{"v": 1	"t": 1424684	"P": 960.5	"F": 1}
{"v": 1	"t": 1424704	"P": 957.5	"F": 1}
{"v": 1	"t": 1424725	"P": 965.5	"F": 1}
{"v": 1	"t": 1424745	"P": 961.75	"F": 1}
{"v": 1	"t": 1424765	"P": 952.75	"F": 1}
{"v": 1	"t": 1424786	"P": 964.75	"F": 1}
{"v": 1	"t": 1424806	"P": 965.75	"F": 1}
{"v": 1	"t": 1424826	"P": 953.5	"F": 1}
{"v": 1	"t": 1424847	"P": 954.75	"F": 1}
{"v": 1	"t": 1424867	"P": 967.75	"F": 1	"C": 46.53	"D": 3273	"sn": 54091930088003	"file": "/data/device_log/data0000.out"}
{"v": 1	"t": 1424888	"P": 956.5	"F": 1}
{"v": 1	"t": 1424908	"P": 952.5	"F": 1}
{"v": 1	"t": 1424928	"P": 964.0	"F": 1}
{"v": 1	"t": 1424949	"P": 956.5	"F": 1}
{"v": 1	"t": 1424969	"P": 951.75	"F": 1}
{"v": 1	"t": 1424989	"P": 963.0	"F": 1}
{"v": 1	"t": 1425010	"P": 961.25	"F": 1}
{"v": 1	"t": 1425030	"P": 954.0	"F": 1}
{"v": 1	"t": 1425051	"P": 957.0	"F": 1}
{"v": 1	"t": 1425071	"P": 963.75	"F": 1}
{"v": 1	"t": 1425091	"P": 955.0	"F": 1}
{"v": 1	"t": 1425112	"P": 953.0	"F": 1}
{"v": 1	"t": 1425132	"P": 965.25	"F": 1}
{"v": 1	"t": 1425152	"P": 959.5	"F": 1}
{"v": 1	"t": 1425173	"P": 952.75	"F": 1}
{"v": 1	"t": 1425193	"P": 961.5	"F": 1}
{"v": 1	"t": 1425213	"P": 965.5	"F": 1}
{"v": 1	"t": 1425234	"P": 955.25	"F": 1}
{"v": 1	"t": 1425254	"P": 951.25	"F": 1}
{"v": 1	"t": 1425275	"P": 969.0	"F": 1}
{"v": 1	"t": 1425295	"P": 961.0	"F": 1}
{"v": 1	"t": 1425315	"P": 954.25	"F": 1}
{"v": 1	"t": 1425336	"P": 965.0	"F": 1}
{"v": 1	"t": 1425356	"P": 958.75	"F": 1}
{"v": 1	"t": 1425377	"P": 954.75	"F": 1}
{"v": 1	"t": 1425397	"P": 966.0	"F": 1}
{"v": 1	"t": 1425417	"P": 964.5	"F": 1}
{"v": 1	"t": 1425438	"P": 955.25	"F": 1}
{"v": 1	"t": 1425458	"P": 959.25	"F": 1}
{"v": 1	"t": 1425478	"P": 970.0	"F": 1}
{"v": 1	"t": 1425499	"P": 958.25	"F": 1}
{"v": 1	"t": 1425519	"P": 953.25	"F": 1}
{"v": 1	"t": 1425539	"P": 968.5	"F": 1}
{"v": 1	"t": 1425560	"P": 961.25	"F": 1}
{"v": 1	"t": 1425580	"P": 952.75	"F": 1}
{"v": 1	"t": 1425601	"P": 962.75	"F": 1}
{"v": 1	"t": 1425621	"P": 968.5	"F": 1}
{"v": 1	"t": 1425641	"P": 957.25	"F": 1}
{"v": 1	"t": 1425662	"P": 955.75	"F": 0}
{"v": 1	"t": 1425682	"P": 970.5	"F": 1}
{"v": 1	"t": 1425702	"P": 964.75	"F": 1}
{"v": 1	"t": 1425723	"P": 956.25	"F": 1}
{"v": 1	"t": 1425743	"P": 964.75	"F": 1}
{"v": 1	"t": 1425764	"P": 964.25	"F": 1}
{"v": 1	"t": 1425784	"P": 954.25	"F": 1}
{"v": 1	"t": 1425804	"P": 958.75	"F": 1}
{"v": 1	"t": 1425825	"P": 965.75	"F": 1}
{"v": 1	"t": 1425845	"P": 958.25	"F": 1}
{"v": 1	"t": 1425865	"P": 958.75	"F": 1}
{"v": 1	"t": 1425886	"P": 971.5	"F": 1	"C": 46.54	"D": 3273	"sn": 54091930088003	"file": "/data/device_log/data0000.out"	"CO2": 1051.380126953125	"Tp": 25.667579650878906	"H": 13.179790496826172}
{"v": 1	"t": 1425907	"P": 968.5	"F": 1}
{"v": 1	"t": 1425927	"P": 962.0	"F": 1}
{"v": 1	"t": 1425948	"P": 960.75	"F": 1}
{"v": 1	"t": 1425968	"P": 969.25	"F": 1}
{"v": 1	"t": 1425989	"P": 959.25	"F": 1}
{"v": 1	"t": 1426009	"P": 956.5	"F": 1}
{"v": 1	"t": 1426030	"P": 970.75	"F": 1}
{"v": 1	"t": 1426051	"P": 965.75	"F": 1}
{"v": 1	"t": 1426070	"P": 957.25	"F": 1}
{"v": 1	"t": 1426091	"P": 971.75	"F": 1}
{"v": 1	"t": 1426111	"P": 975.0	"F": 1}
{"v": 1	"t": 1426131	"P": 964.0	"F": 1}
{"v": 1	"t": 1426152	"P": 967.0	"F": 1}
{"v": 1	"t": 1426172	"P": 978.75	"F": 1}
{"v": 1	"t": 1426192	"P": 967.0	"F": 1}
{"v": 1	"t": 1426213	"P": 960.25	"F": 1}
{"v": 1	"t": 1426233	"P": 970.75	"F": 0}
{"v": 1	"t": 1426254	"P": 967.25	"F": 1}
{"v": 1	"t": 1426274	"P": 954.0	"F": 1}
{"v": 1	"t": 1426294	"P": 959.75	"F": 1}
{"v": 1	"t": 1426315	"P": 965.75	"F": 1}
{"v": 1	"t": 1426335	"P": 955.25	"F": 1}
{"v": 1	"t": 1426355	"P": 953.0	"F": 1}
{"v": 1	"t": 1426376	"P": 966.75	"F": 1}
{"v": 1	"t": 1426396	"P": 961.5	"F": 1}
{"v": 1	"t": 1426417	"P": 953.75	"F": 1}
{"v": 1	"t": 1426437	"P": 964.75	"F": 1}
{"v": 1	"t": 1426457	"P": 965.25	"F": 1}
{"v": 1	"t": 1426478	"P": 955.25	"F": 1}
{"v": 1	"t": 1426498	"P": 958.25	"F": 1}
{"v": 1	"t": 1426518	"P": 967.25	"F": 1}
{"v": 1	"t": 1426539	"P": 961.0	"F": 1}
{"v": 1	"t": 1426559	"P": 955.0	"F": 1}
{"v": 1	"t": 1426579	"P": 967.25	"F": 1}
{"v": 1	"t": 1426600	"P": 960.75	"F": 1}
{"v": 1	"t": 1426620	"P": 954.75	"F": 1}
{"v": 1	"t": 1426640	"P": 955.0	"F": 1}
{"v": 1	"t": 1426661	"P": 968.75	"F": 1}
{"v": 1	"t": 1426681	"P": 963.0	"F": 1}
{"v": 1	"t": 1426702	"P": 957.0	"F": 1}
{"v": 1	"t": 1426722	"P": 970.25	"F": 1}
{"v": 1	"t": 1426742	"P": 960.25	"F": 1}
{"v": 1	"t": 1426763	"P": 954.25	"F": 1}
{"v": 1	"t": 1426783	"P": 962.75	"F": 1}
{"v": 1	"t": 1426803	"P": 964.75	"F": 1}
{"v": 1	"t": 1426824	"P": 955.75	"F": 1}
{"v": 1	"t": 1426844	"P": 954.25	"F": 1}
{"v": 1	"t": 1426865	"P": 965.75	"F": 1}
{"v": 1	"t": 1426885	"P": 956.25	"F": 1}
{"v": 1	"t": 1426905	"P": 950.75	"F": 1	"C": 46.505	"D": 3273	"sn": 54091930088003	"file": "/data/device_log/data0000.out"}
{"v": 1	"t": 1426926	"P": 959.5	"F": 1}
{"v": 1	"t": 1426946	"P": 952.25	"F": 1}
{"v": 1	"t": 1426969	"P": 956.25	"F": 1}
{"v": 1	"t": 1426989	"P": 950.5	"F": 1}
{"v": 1	"t": 1427009	"P": 961.75	"F": 1}
{"v": 1	"t": 1427030	"P": 959.25	"F": 1}
{"v": 1	"t": 1427050	"P": 951.75	"F": 1}
{"v": 1	"t": 1427071	"P": 961.5	"F": 1}
{"v": 1	"t": 1427091	"P": 963.5	"F": 1}
{"v": 1	"t": 1427111	"P": 953.75	"F": 1}
{"v": 1	"t": 1427132	"P": 952.25	"F": 1}
{"v": 1	"t": 1427152	"P": 966.0	"F": 1}
{"v": 1	"t": 1427172	"P": 958.25	"F": 1}
{"v": 1	"t": 1427193	"P": 951.0	"F": 1}
{"v": 1	"t": 1427213	"P": 960.0	"F": 1}
{"v": 1	"t": 1427233	"P": 964.25	"F": 1}
{"v": 1	"t": 1427254	"P": 954.75	"F": 1}
{"v": 1	"t": 1427274	"P": 950.75	"F": 1}
{"v": 1	"t": 1427294	"P": 962.0	"F": 1}
{"v": 1	"t": 1427315	"P": 962.75	"F": 1}
{"v": 1	"t": 1427335	"P": 952.5	"F": 1}
{"v": 1	"t": 1427355	"P": 950.0	"F": 1}
{"v": 1	"t": 1427376	"P": 964.25	"F": 1}
{"v": 1	"t": 1427396	"P": 959.5	"F": 1}
{"v": 1	"t": 1427416	"P": 949.0	"F": 1}
{"v": 1	"t": 1427437	"P": 952.75	"F": 1}
{"v": 1	"t": 1427457	"P": 963.75	"F": 1}
{"v": 1	"t": 1427477	"P": 957.25	"F": 1}
{"v": 1	"t": 1427498	"P": 949.0	"F": 1}
{"v": 1	"t": 1427518	"P": 953.75	"F": 1}
{"v": 1	"t": 1427538	"P": 966.25	"F": 1}
{"v": 1	"t": 1427559	"P": 955.25	"F": 1}
{"v": 1	"t": 1427579	"P": 949.0	"F": 1}
{"v": 1	"t": 1427599	"P": 957.25	"F": 1}
{"v": 1	"t": 1427620	"P": 964.0	"F": 1}
{"v": 1	"t": 1427640	"P": 953.5	"F": 1}
{"v": 1	"t": 1427660	"P": 948.5	"F": 1}
{"v": 1	"t": 1427681	"P": 960.25	"F": 1}
{"v": 1	"t": 1427701	"P": 961.75	"F": 1}
{"v": 1	"t": 1427721	"P": 953.5	"F": 1}
{"v": 1	"t": 1427742	"P": 951.25	"F": 1}
{"v": 1	"t": 1427762	"P": 964.0	"F": 1}
{"v": 1	"t": 1427782	"P": 959.75	"F": 1}
{"v": 1	"t": 1427803	"P": 949.0	"F": 1}
{"v": 1	"t": 1427823	"P": 956.5	"F": 1}
{"v": 1	"t": 1427843	"P": 962.5	"F": 1}
{"v": 1	"t": 1427864	"P": 953.75	"F": 1}
{"v": 1	"t": 1427884	"P": 949.0	"F": 1}
{"v": 1	"t": 1427904	"P": 965.0	"F": 1}
{"v": 1	"t": 1427925	"P": 961.75	"F": 1	"C": 46.525	"D": 3273	"sn": 54091930088003	"file": "/data/device_log/data0000.out"	"CO2": 1050.6834716796875	"Tp": 25.65422821044922	"H": 13.179862022399902}
{"v": 1	"t": 1427946	"P": 959.75	"F": 1}
{"v": 1	"t": 1427966	"P": 950.0	"F": 1}
{"v": 1	"t": 1427987	"P": 958.25	"F": 1}
{"v": 1	"t": 1428008	"P": 950.25	"F": 1}
{"v": 1	"t": 1428028	"P": 957.5	"F": 1}
{"v": 1	"t": 1428048	"P": 964.0	"F": 1}
{"v": 1	"t": 1428069	"P": 954.5	"F": 1}
{"v": 1	"t": 1428089	"P": 950.5	"F": 1}
{"v": 1	"t": 1428109	"P": 959.5	"F": 1}
{"v": 1	"t": 1428130	"P": 961.5	"F": 1}
{"v": 1	"t": 1428150	"P": 952.25	"F": 1}
{"v": 1	"t": 1428170	"P": 948.0	"F": 1}
{"v": 1	"t": 1428191	"P": 963.0	"F": 1}
{"v": 1	"t": 1428211	"P": 959.25	"F": 1}
{"v": 1	"t": 1428231	"P": 952.75	"F": 1}
{"v": 1	"t": 1428252	"P": 951.0	"F": 1}
{"v": 1	"t": 1428272	"P": 964.75	"F": 1}
{"v": 1	"t": 1428292	"P": 960.25	"F": 1}
{"v": 1	"t": 1428313	"P": 951.25	"F": 1}
{"v": 1	"t": 1428333	"P": 955.5	"F": 1}
{"v": 1	"t": 1428353	"P": 968.25	"F": 1}
{"v": 1	"t": 1428374	"P": 959.25	"F": 1}
{"v": 1	"t": 1428394	"P": 953.75	"F": 1}
{"v": 1	"t": 1428414	"P": 957.0	"F": 1}
{"v": 1	"t": 1428435	"P": 966.25	"F": 1}
{"v": 1	"t": 1428455	"P": 959.0	"F": 1}
{"v": 1	"t": 1428475	"P": 951.0	"F": 1}
{"v": 1	"t": 1428496	"P": 962.0	"F": 1}
{"v": 1	"t": 1428516	"P": 963.25	"F": 1}
{"v": 1	"t": 1428536	"P": 955.5	"F": 1}
{"v": 1	"t": 1428557	"P": 954.0	"F": 1}
{"v": 1	"t": 1428577	"P": 967.0	"F": 1}
{"v": 1	"t": 1428597	"P": 959.5	"F": 1}
{"v": 1	"t": 1428618	"P": 951.25	"F": 1}
{"v": 1	"t": 1428638	"P": 958.75	"F": 1}
{"v": 1	"t": 1428658	"P": 965.5	"F": 1}
{"v": 1	"t": 1428679	"P": 957.25	"F": 1}
{"v": 1	"t": 1428699	"P": 951.5	"F": 1}
{"v": 1	"t": 1428719	"P": 959.5	"F": 1}
{"v": 1	"t": 1428740	"P": 962.75	"F": 1}
{"v": 1	"t": 1428760	"P": 956.5	"F": 1}
{"v": 1	"t": 1428780	"P": 949.75	"F": 1}
{"v": 1	"t": 1428801	"P": 961.5	"F": 1}
{"v": 1	"t": 1428821	"P": 961.25	"F": 1}
{"v": 1	"t": 1428841	"P": 951.0	"F": 1}
{"v": 1	"t": 1428862	"P": 950.0	"F": 1}
{"v": 1	"t": 1428882	"P": 960.75	"F": 0}
{"v": 1	"t": 1428902	"P": 960.5	"F": 1}
{"v": 1	"t": 1428923	"P": 951.25	"F": 1}
{"v": 1	"t": 1428943	"P": 952.5	"F": 1	"C": 46.485	"D": 3273	"sn": 54091930088003	"file": "/data/device_log/data0000.out"}
{"v": 1	"t": 1428964	"P": 965.0	"F": 1}
{"v": 1	"t": 1428984	"P": 949.75	"F": 0}
{"v": 1	"t": 1429006	"P": 960.5	"F": 1}
{"v": 1	"t": 1429026	"P": 950.5	"F": 1}
{"v": 1	"t": 1429047	"P": 957.0	"F": 1}
{"v": 1	"t": 1429067	"P": 965.5	"F": 1}
{"v": 1	"t": 1429087	"P": 959.75	"F": 1}
{"v": 1	"t": 1429108	"P": 949.25	"F": 1}
{"v": 1	"t": 1429128	"P": 956.5	"F": 1}
{"v": 1	"t": 1429148	"P": 963.5	"F": 1}
{"v": 1	"t": 1429169	"P": 956.0	"F": 1}
{"v": 1	"t": 1429189	"P": 951.5	"F": 1}
{"v": 1	"t": 1429209	"P": 962.0	"F": 1}
{"v": 1	"t": 1429230	"P": 962.25	"F": 1}
{"v": 1	"t": 1429250	"P": 952.0	"F": 1}
{"v": 1	"t": 1429270	"P": 954.0	"F": 1}
{"v": 1	"t": 1429291	"P": 966.25	"F": 1}
{"v": 1	"t": 1429311	"P": 956.75	"F": 1}
{"v": 1	"t": 1429332	"P": 949.5	"F": 1}
{"v": 1	"t": 1429352	"P": 962.25	"F": 1}
{"v": 1	"t": 1429372	"P": 964.5	"F": 1}
{"v": 1	"t": 1429392	"P": 956.75	"F": 1}
{"v": 1	"t": 1429413	"P": 953.25	"F": 0}
{"v": 1	"t": 1429433	"P": 965.25	"F": 1}
{"v": 1	"t": 1429453	"P": 965.5	"F": 1}
{"v": 1	"t": 1429474	"P": 959.5	"F": 1}
{"v": 1	"t": 1429494	"P": 954.75	"F": 1}
{"v": 1	"t": 1429514	"P": 968.25	"F": 1}
{"v": 1	"t": 1429535	"P": 967.0	"F": 1}
{"v": 1	"t": 1429555	"P": 958.0	"F": 1}
{"v": 1	"t": 1429575	"P": 955.75	"F": 1}
{"v": 1	"t": 1429596	"P": 974.5	"F": 1}
{"v": 1	"t": 1429616	"P": 970.25	"F": 1}
{"v": 1	"t": 1429636	"P": 964.0	"F": 1}
{"v": 1	"t": 1429657	"P": 967.0	"F": 1}
{"v": 1	"t": 1429677	"P": 979.75	"F": 1}
{"v": 1	"t": 1429697	"P": 975.0	"F": 1}
{"v": 1	"t": 1429718	"P": 967.5	"F": 1}
{"v": 1	"t": 1429738	"P": 972.75	"F": 1}
{"v": 1	"t": 1429758	"P": 984.0	"F": 1}
{"v": 1	"t": 1429779	"P": 980.25	"F": 1}
{"v": 1	"t": 1429799	"P": 975.25	"F": 1}
{"v": 1	"t": 1429819	"P": 985.25	"F": 1}
{"v": 1	"t": 1429840	"P": 996.0	"F": 1}
{"v": 1	"t": 1429860	"P": 987.0	"F": 1}
{"v": 1	"t": 1429880	"P": 982.25	"F": 1}
{"v": 1	"t": 1429901	"P": 997.25	"F": 1}
{"v": 1	"t": 1429921	"P": 1002.75	"F": 1}
{"v": 1	"t": 1429941	"P": 1001.25	"F": 1}
{"v": 1	"t": 1429962	"P": 1013.5	"F": 1	"C": 46.52	"D": 3273	"sn": 54091930088003	"file": "/data/device_log/data0000.out"	"CO2": 1049.2315673828125	"Tp": 25.667579650878906	"H": 13.179916381835938}
{"v": 1	"t": 1429982	"P": 1027.0	"F": 1}
{"v": 1	"t": 1430003	"P": 1016.0	"F": 1}
{"v": 1	"t": 1430026	"P": 1028.75	"F": 1}
{"v": 1	"t": 1430046	"P": 1020.0	"F": 1}
{"v": 1	"t": 1430066	"P": 1008.0	"F": 1}
{"v": 1	"t": 1430087	"P": 1012.0	"F": 1}
{"v": 1	"t": 1430107	"P": 1024.25	"F": 1}
{"v": 1	"t": 1430127	"P": 1017.5	"F": 1}
{"v": 1	"t": 1430148	"P": 1008.5	"F": 1}
{"v": 1	"t": 1430168	"P": 1013.5	"F": 1}
{"v": 1	"t": 1430188	"P": 1019.25	"F": 1}
{"v": 1	"t": 1430209	"P": 1009.5	"F": 1}
{"v": 1	"t": 1430229	"P": 1000.5	"F": 1}
{"v": 1	"t": 1430249	"P": 1009.25	"F": 1}
{"v": 1	"t": 1430270	"P": 1009.5	"F": 1}
{"v": 1	"t": 1430290	"P": 1002.5	"F": 1}
{"v": 1	"t": 1430310	"P": 998.0	"F": 1}
{"v": 1	"t": 1430331	"P": 1011.25	"F": 1}
{"v": 1	"t": 1430351	"P": 1012.0	"F": 1}
{"v": 1	"t": 1430371	"P": 1006.25	"F": 1}
{"v": 1	"t": 1430392	"P": 1007.25	"F": 1}
{"v": 1	"t": 1430412	"P": 1022.25	"F": 1}
{"v": 1	"t": 1430432	"P": 1017.25	"F": 1}
{"v": 1	"t": 1430453	"P": 1011.25	"F": 1}
{"v": 1	"t": 1430473	"P": 1010.75	"F": 1}
{"v": 1	"t": 1430493	"P": 1029.0	"F": 1}
{"v": 1	"t": 1430514	"P": 1024.0	"F": 1}
{"v": 1	"t": 1430534	"P": 1018.0	"F": 1}
{"v": 1	"t": 1430554	"P": 1021.75	"F": 1}
{"v": 1	"t": 1430575	"P": 1027.0	"F": 1}
{"v": 1	"t": 1430595	"P": 1017.5	"F": 1}
{"v": 1	"t": 1430615	"P": 1012.25	"F": 1}
{"v": 1	"t": 1430636	"P": 1026.5	"F": 1}
{"v": 1	"t": 1430656	"P": 1021.5	"F": 1}
{"v": 1	"t": 1430676	"P": 1014.5	"F": 1}
{"v": 1	"t": 1430697	"P": 1021.5	"F": 1}
{"v": 1	"t": 1430717	"P": 1033.0	"F": 1}
{"v": 1	"t": 1430738	"P": 1022.0	"F": 1}
{"v": 1	"t": 1430758	"P": 1020.75	"F": 1}
{"v": 1	"t": 1430778	"P": 1035.75	"F": 1}
{"v": 1	"t": 1430799	"P": 1031.75	"F": 1}
{"v": 1	"t": 1430819	"P": 1027.0	"F": 1}
{"v": 1	"t": 1430839	"P": 1041.0	"F": 1}
{"v": 1	"t": 1430860	"P": 1042.75	"F": 1}
{"v": 1	"t": 1430880	"P": 1035.75	"F": 1}
{"v": 1	"t": 1430900	"P": 1038.25	"F": 1}
{"v": 1	"t": 1430921	"P": 1057.5	"F": 1}
{"v": 1	"t": 1430941	"P": 1048.25	"F": 1}
{"v": 1	"t": 1430962	"P": 1045.25	"F": 1}
{"v": 1	"t": 1430982	"P": 1059.0	"F": 1	"C": 46.495	"D": 3273	"sn": 54091930088003	"file": "/data/device_log/data0000.out"	"CO2": 1048.68115234375	"Tp": 25.667579650878906	"H": 13.179862022399902}
{"v": 1	"t": 1431003	"P": 1054.5	"F": 1}
{"v": 1	"t": 1431024	"P": 1046.0	"F": 1}
{"v": 1	"t": 1431045	"P": 1050.25	"F": 1}
{"v": 1	"t": 1431065	"P": 1046.75	"F": 1}
{"v": 1	"t": 1431086	"P": 1053.75	"F": 1}
{"v": 1	"t": 1431106	"P": 1052.0	"F": 1}
{"v": 1	"t": 1431126	"P": 1045.75	"F": 1}
{"v": 1	"t": 1431147	"P": 1048.75	"F": 1}
{"v": 1	"t": 1431167	"P": 1066.25	"F": 1}
{"v": 1	"t": 1431187	"P": 1054.25	"F": 1}
{"v": 1	"t": 1431208	"P": 1049.75	"F": 1}
{"v": 1	"t": 1431228	"P": 1054.0	"F": 1}
{"v": 1	"t": 1431248	"P": 1064.5	"F": 1}
{"v": 1	"t": 1431269	"P": 1057.75	"F": 1}
{"v": 1	"t": 1431289	"P": 1049.25	"F": 1}
{"v": 1	"t": 1431309	"P": 1057.5	"F": 1}
{"v": 1	"t": 1431330	"P": 1070.25	"F": 1}
{"v": 1	"t": 1431350	"P": 1062.25	"F": 1}
{"v": 1	"t": 1431370	"P": 1057.75	"F": 1}
{"v": 1	"t": 1431391	"P": 1070.25	"F": 1}
{"v": 1	"t": 1431411	"P": 1069.0	"F": 1}
{"v": 1	"t": 1431431	"P": 1062.25	"F": 1}
{"v": 1	"t": 1431452	"P": 1062.75	"F": 1}
{"v": 1	"t": 1431472	"P": 1082.5	"F": 1}
{"v": 1	"t": 1431492	"P": 1080.75	"F": 1}
{"v": 1	"t": 1431513	"P": 1062.0	"F": 1}
{"v": 1	"t": 1431533	"P": 1064.75	"F": 1}
{"v": 1	"t": 1431553	"P": 1080.75	"F": 1}
{"v": 1	"t": 1431574	"P": 1076.25	"F": 1}
{"v": 1	"t": 1431594	"P": 1071.75	"F": 1}
{"v": 1	"t": 1431614	"P": 1074.75	"F": 1}
{"v": 1	"t": 1431634	"P": 1092.5	"F": 1}
{"v": 1	"t": 1431655	"P": 1084.5	"F": 1}
{"v": 1	"t": 1431675	"P": 1082.5	"F": 1}
{"v": 1	"t": 1431696	"P": 1091.25	"F": 1}
{"v": 1	"t": 1431716	"P": 1097.0	"F": 1}
{"v": 1	"t": 1431736	"P": 1087.0	"F": 1}
{"v": 1	"t": 1431757	"P": 1080.0	"F": 1}
{"v": 1	"t": 1431777	"P": 1092.25	"F": 1}
{"v": 1	"t": 1431797	"P": 1092.75	"F": 1}
{"v": 1	"t": 1431818	"P": 1087.5	"F": 1}
{"v": 1	"t": 1431838	"P": 1088.0	"F": 1}
{"v": 1	"t": 1431858	"P": 1101.75	"F": 1}
{"v": 1	"t": 1431879	"P": 1092.5	"F": 1}
{"v": 1	"t": 1431899	"P": 1094.25	"F": 1}
{"v": 1	"t": 1431919	"P": 1101.75	"F": 1}
{"v": 1	"t": 1431940	"P": 1108.75	"F": 1}
{"v": 1	"t": 1431960	"P": 1094.0	"F": 1}
{"v": 1	"t": 1431980	"P": 1087.75	"F": 1}
{"v": 1	"t": 1432001	"P": 1097.0	"F": 1	"C": 46.485	"D": 3273	"sn": 54091930088003	"file": "/data/device_log/data0000.out"}
{"v": 1	"t": 1432021	"P": 1093.5	"F": 1}
{"v": 1	"t": 1432041	"P": 1078.5	"F": 1}
{"v": 1	"t": 1432064	"P": 1079.0	"F": 1}
{"v": 1	"t": 1432084	"P": 1088.0	"F": 1}
{"v": 1	"t": 1432105	"P": 1094.5	"F": 1}
{"v": 1	"t": 1432125	"P": 1085.0	"F": 1}
{"v": 1	"t": 1432145	"P": 1084.5	"F": 1}
{"v": 1	"t": 1432166	"P": 1105.0	"F": 1}
{"v": 1	"t": 1432186	"P": 1097.5	"F": 1}
{"v": 1	"t": 1432206	"P": 1082.75	"F": 1}
{"v": 1	"t": 1432227	"P": 1087.5	"F": 1}
{"v": 1	"t": 1432247	"P": 1092.0	"F": 1}
{"v": 1	"t": 1432267	"P": 1078.0	"F": 1}
{"v": 1	"t": 1432288	"P": 1062.5	"F": 1}
{"v": 1	"t": 1432308	"P": 1072.5	"F": 1}
{"v": 1	"t": 1432328	"P": 1082.75	"F": 1}
{"v": 1	"t": 1432349	"P": 1074.25	"F": 1}
{"v": 1	"t": 1432369	"P": 1072.75	"F": 1}
{"v": 1	"t": 1432389	"P": 1093.5	"F": 1}
{"v": 1	"t": 1432410	"P": 1095.25	"F": 1}
{"v": 1	"t": 1432430	"P": 1083.75	"F": 1}
{"v": 1	"t": 1432450	"P": 1087.25	"F": 1}
{"v": 1	"t": 1432471	"P": 1097.5	"F": 1}
{"v": 1	"t": 1432491	"P": 1089.75	"F": 1}
{"v": 1	"t": 1432511	"P": 1077.75	"F": 1}
{"v": 1	"t": 1432532	"P": 1074.75	"F": 1}
{"v": 1	"t": 1432552	"P": 1076.0	"F": 1}
{"v": 1	"t": 1432572	"P": 1060.75	"F": 1}
{"v": 1	"t": 1432593	"P": 1042.0	"F": 1}
{"v": 1	"t": 1432613	"P": 1040.0	"F": 1}
{"v": 1	"t": 1432633	"P": 1045.0	"F": 1}
{"v": 1	"t": 1432654	"P": 1034.0	"F": 1}
{"v": 1	"t": 1432674	"P": 1020.25	"F": 1}
{"v": 1	"t": 1432694	"P": 1024.0	"F": 1}
{"v": 1	"t": 1432715	"P": 1030.75	"F": 1}
{"v": 1	"t": 1432735	"P": 1022.75	"F": 1}
{"v": 1	"t": 1432755	"P": 1023.25	"F": 1}
{"v": 1	"t": 1432776	"P": 1038.5	"F": 1}
{"v": 1	"t": 1432796	"P": 1044.5	"F": 1}
{"v": 1	"t": 1432816	"P": 1037.25	"F": 1}
{"v": 1	"t": 1432837	"P": 1032.25	"F": 1}
{"v": 1	"t": 1432857	"P": 1047.25	"F": 1}
{"v": 1	"t": 1432877	"P": 1048.75	"F": 1}
{"v": 1	"t": 1432898	"P": 1047.0	"F": 1}
{"v": 1	"t": 1432918	"P": 1061.25	"F": 1}
{"v": 1	"t": 1432938	"P": 1077.75	"F": 1}
{"v": 1	"t": 1432959	"P": 1070.75	"F": 1}
{"v": 1	"t": 1432979	"P": 1066.25	"F": 1}
{"v": 1	"t": 1432999	"P": 1079.25	"F": 1}
{"v": 1	"t": 1433020	"P": 1080.75	"F": 1	"C": 46.525	"D": 3273	"sn": 54091930088003	"file": "/data/device_log/data0000.out"	"CO2": 1045.94091796875	"Tp": 25.680931091308594	"H": 13.106375694274902}
{"v": 1	"t": 1433041	"P": 1081.75	"F": 1}
{"v": 1	"t": 1433061	"P": 1077.25	"F": 1}
{"v": 1	"t": 1433082	"P": 1085.25	"F": 1}
{"v": 1	"t": 1433103	"P": 1079.25	"F": 1}
{"v": 1	"t": 1433123	"P": 1092.25	"F": 1}
{"v": 1	"t": 1433143	"P": 1092.25	"F": 1}
{"v": 1	"t": 1433164	"P": 1084.25	"F": 1}
{"v": 1	"t": 1433184	"P": 1082.0	"F": 1}
{"v": 1	"t": 1433204	"P": 1092.25	"F": 1}
{"v": 1	"t": 1433225	"P": 1089.25	"F": 1}
{"v": 1	"t": 1433245	"P": 1078.75	"F": 1}
{"v": 1	"t": 1433265	"P": 1078.75	"F": 1}
{"v": 1	"t": 1433286	"P": 1091.75	"F": 1}
{"v": 1	"t": 1433306	"P": 1084.0	"F": 1}
{"v": 1	"t": 1433326	"P": 1075.0	"F": 1}
{"v": 1	"t": 1433347	"P": 1077.5	"F": 1}
{"v": 1	"t": 1433367	"P": 1088.5	"F": 1}
{"v": 1	"t": 1433387	"P": 1084.5	"F": 1}
{"v": 1	"t": 1433408	"P": 1078.25	"F": 1}
{"v": 1	"t": 1433428	"P": 1085.75	"F": 1}
{"v": 1	"t": 1433448	"P": 1097.0	"F": 1}
{"v": 1	"t": 1433469	"P": 1090.75	"F": 1}
{"v": 1	"t": 1433489	"P": 1088.0	"F": 1}
{"v": 1	"t": 1433509	"P": 1101.0	"F": 1}
{"v": 1	"t": 1433530	"P": 1104.25	"F": 1}
{"v": 1	"t": 1433550	"P": 1094.25	"F": 1}
{"v": 1	"t": 1433570	"P": 1090.5	"F": 1}
{"v": 1	"t": 1433591	"P": 1106.5	"F": 1}
{"v": 1	"t": 1433611	"P": 1105.25	"F": 1}
{"v": 1	"t": 1433631	"P": 1102.0	"F": 1}
{"v": 1	"t": 1433652	"P": 1098.0	"F": 1}
{"v": 1	"t": 1433672	"P": 1106.5	"F": 0}
{"v": 1	"t": 1433692	"P": 1081.75	"F": 0}
{"v": 1	"t": 1433713	"P": 1049.75	"F": 1}
{"v": 1	"t": 1433733	"P": 1039.0	"F": 1}
{"v": 1	"t": 1433753	"P": 1033.25	"F": 1}
{"v": 1	"t": 1433774	"P": 1036.5	"F": 2}
{"v": 1	"t": 1433794	"P": 1052.0	"F": 1}
{"v": 1	"t": 1433814	"P": 1077.75	"F": 1}
{"v": 1	"t": 1433835	"P": 1072.25	"F": 1}
{"v": 1	"t": 1433855	"P": 1065.0	"F": 1}
{"v": 1	"t": 1433875	"P": 1070.5	"F": 1}
{"v": 1	"t": 1433896	"P": 1085.25	"F": 1}
{"v": 1	"t": 1433916	"P": 1081.5	"F": 1}
{"v": 1	"t": 1433936	"P": 1076.0	"F": 1}
{"v": 1	"t": 1433957	"P": 1079.75	"F": 1}
{"v": 1	"t": 1433977	"P": 1095.0	"F": 1}
{"v": 1	"t": 1433997	"P": 1089.0	"F": 1}
{"v": 1	"t": 1434018	"P": 1084.5	"F": 1}
{"v": 1	"t": 1434038	"P": 1088.25	"F": 1	"C": 46.49	"D": 3273	"sn": 54091930088003	"file": "/data/device_log/data0000.out"}
{"v": 1	"t": 1434058	"P": 1099.5	"F": 1}
{"v": 1	"t": 1434079	"P": 1086.25	"F": 1}
{"v": 1	"t": 1434100	"P": 1078.75	"F": 1}
{"v": 1	"t": 1434121	"P": 1094.5	"F": 1}
{"v": 1	"t": 1434141	"P": 1086.25	"F": 1}
{"v": 1	"t": 1434161	"P": 1074.5	"F": 1}
{"v": 1	"t": 1434182	"P": 1081.5	"F": 1}
{"v": 1	"t": 1434202	"P": 1097.0	"F": 1}
{"v": 1	"t": 1434222	"P": 1080.25	"F": 1}
{"v": 1	"t": 1434243	"P": 1069.0	"F": 1}
{"v": 1	"t": 1434263	"P": 1080.75	"F": 1}
{"v": 1	"t": 1434283	"P": 1108.25	"F": 1}
{"v": 1	"t": 1434304	"P": 1106.25	"F": 1}
{"v": 1	"t": 1434324	"P": 1108.0	"F": 2}
{"v": 1	"t": 1434344	"P": 1122.0	"F": 1}
{"v": 1	"t": 1434365	"P": 1110.75	"F": 0}
{"v": 1	"t": 1434386	"P": 1107.75	"F": 0}
{"v": 1	"t": 1434406	"P": 1115.25	"F": 0}
{"v": 1	"t": 1434427	"P": 1114.25	"F": 1}
{"v": 1	"t": 1434447	"P": 1132.5	"F": 2}
{"v": 1	"t": 1434467	"P": 1123.5	"F": 2}
{"v": 1	"t": 1434488	"P": 1108.0	"F": 1}
{"v": 1	"t": 1434508	"P": 1092.5	"F": 1}
{"v": 1	"t": 1434528	"P": 1100.0	"F": 1}
{"v": 1	"t": 1434548	"P": 1099.75	"F": 1}
{"v": 1	"t": 1434569	"P": 1093.75	"F": 1}
{"v": 1	"t": 1434589	"P": 1100.25	"F": 1}
{"v": 1	"t": 1434609	"P": 1123.75	"F": 1}
{"v": 1	"t": 1434630	"P": 1125.5	"F": 1}
{"v": 1	"t": 1434650	"P": 1121.5	"F": 1}
{"v": 1	"t": 1434670	"P": 1127.75	"F": 1}
{"v": 1	"t": 1434691	"P": 1143.75	"F": 1}
{"v": 1	"t": 1434711	"P": 1146.25	"F": 1}
{"v": 1	"t": 1434731	"P": 1142.5	"F": 1}
{"v": 1	"t": 1434752	"P": 1145.75	"F": 1}
{"v": 1	"t": 1434772	"P": 1158.0	"F": 2}
{"v": 1	"t": 1434792	"P": 1165.25	"F": 1}
{"v": 1	"t": 1434813	"P": 1168.0	"F": 1}
{"v": 1	"t": 1434833	"P": 1174.5	"F": 0}
{"v": 1	"t": 1434853	"P": 1189.25	"F": 1}
{"v": 1	"t": 1434874	"P": 1189.5	"F": 2}
{"v": 1	"t": 1434894	"P": 1186.0	"F": 2}
{"v": 1	"t": 1434914	"P": 1194.5	"F": 2}
{"v": 1	"t": 1434935	"P": 1207.0	"F": 1}
{"v": 1	"t": 1434955	"P": 1196.0	"F": 1}
{"v": 1	"t": 1434975	"P": 1188.0	"F": 1}
{"v": 1	"t": 1434996	"P": 1193.0	"F": 2}
{"v": 1	"t": 1435016	"P": 1189.5	"F": 1}
{"v": 1	"t": 1435036	"P": 1166.0	"F": 1}
{"v": 1	"t": 1435057	"P": 1155.75	"F": 1	"C": 46.495	"D": 3273	"sn": 54091930088003	"file": "/data/device_log/data0000.out"	"CO2": 1045.0858154296875	"Tp": 25.680931091308594	"H": 12.929319381713867}
{"v": 1	"t": 1435078	"P": 1160.5	"F": 1}
{"v": 1	"t": 1435098	"P": 1165.0	"F": 1}
{"v": 1	"t": 1435119	"P": 1160.5	"F": 1}
{"v": 1	"t": 1435140	"P": 1147.75	"F": 1}
{"v": 1	"t": 1435160	"P": 1131.25	"F": 1}
{"v": 1	"t": 1435181	"P": 1133.5	"F": 1}
{"v": 1	"t": 1435201	"P": 1151.0	"F": 1}
{"v": 1	"t": 1435221	"P": 1143.5	"F": 1}
{"v": 1	"t": 1435241	"P": 1131.75	"F": 1}
{"v": 1	"t": 1435262	"P": 1134.75	"F": 1}
{"v": 1	"t": 1435282	"P": 1141.75	"F": 1}
{"v": 1	"t": 1435302	"P": 1128.75	"F": 1}
{"v": 1	"t": 1435323	"P": 1120.0	"F": 1}
{"v": 1	"t": 1435343	"P": 1126.5	"F": 1}
{"v": 1	"t": 1435363	"P": 1128.0	"F": 1}
{"v": 1	"t": 1435384	"P": 1115.75	"F": 1}
{"v": 1	"t": 1435404	"P": 1105.25	"F": 1}
{"v": 1	"t": 1435424	"P": 1117.0	"F": 1}
{"v": 1	"t": 1435445	"P": 1114.5	"F": 1}
{"v": 1	"t": 1435465	"P": 1105.0	"F": 1}
{"v": 1	"t": 1435485	"P": 1098.75	"F": 1}
{"v": 1	"t": 1435506	"P": 1107.25	"F": 1}
{"v": 1	"t": 1435526	"P": 1103.25	"F": 1}
{"v": 1	"t": 1435546	"P": 1093.25	"F": 1}
{"v": 1	"t": 1435567	"P": 1088.75	"F": 1}
{"v": 1	"t": 1435587	"P": 1097.0	"F": 1}
{"v": 1	"t": 1435607	"P": 1085.25	"F": 1}
{"v": 1	"t": 1435628	"P": 1078.25	"F": 1}
{"v": 1	"t": 1435648	"P": 1077.75	"F": 1}
{"v": 1	"t": 1435668	"P": 1085.0	"F": 1}
{"v": 1	"t": 1435689	"P": 1075.0	"F": 1}
{"v": 1	"t": 1435709	"P": 1067.0	"F": 1}
{"v": 1	"t": 1435729	"P": 1075.25	"F": 1}
{"v": 1	"t": 1435750	"P": 1081.5	"F": 1}
{"v": 1	"t": 1435770	"P": 1074.5	"F": 1}
{"v": 1	"t": 1435790	"P": 1077.5	"F": 1}
{"v": 1	"t": 1435811	"P": 1092.75	"F": 1}
{"v": 1	"t": 1435831	"P": 1092.25	"F": 1}
{"v": 1	"t": 1435851	"P": 1091.25	"F": 1}
{"v": 1	"t": 1435872	"P": 1104.0	"F": 1}
{"v": 1	"t": 1435892	"P": 1117.5	"F": 1}
{"v": 1	"t": 1435912	"P": 1114.0	"F": 1}
{"v": 1	"t": 1435933	"P": 1114.25	"F": 1}
{"v": 1	"t": 1435953	"P": 1130.25	"F": 1}
{"v": 1	"t": 1435973	"P": 1136.25	"F": 1}
{"v": 1	"t": 1435994	"P": 1125.75	"F": 2}
{"v": 1	"t": 1436014	"P": 1115.75	"F": 1}
{"v": 1	"t": 1436034	"P": 1130.5	"F": 1}
{"v": 1	"t": 1436055	"P": 1128.75	"F": 1}
{"v": 1	"t": 1436075	"P": 1124.0	"F": 1	"C": 46.525	"D": 3273	"sn": 54091930088003	"file": "/data/device_log/data0000.out"}
{"v": 1	"t": 1436096	"P": 1125.5	"F": 1}
{"v": 1	"t": 1436116	"P": 1132.75	"F": 1}
{"v": 1	"t": 1436138	"P": 1121.25	"F": 1}
{"v": 1	"t": 1436158	"P": 1131.5	"F": 1}
{"v": 1	"t": 1436179	"P": 1119.5	"F": 1}
{"v": 1	"t": 1436199	"P": 1108.5	"F": 1}
{"v": 1	"t": 1436219	"P": 1114.5	"F": 1}
{"v": 1	"t": 1436240	"P": 1106.5	"F": 1}
{"v": 1	"t": 1436260	"P": 1094.0	"F": 1}
{"v": 1	"t": 1436280	"P": 1085.75	"F": 1}
{"v": 1	"t": 1436301	"P": 1095.25	"F": 1}
{"v": 1	"t": 1436321	"P": 1090.5	"F": 1}
{"v": 1	"t": 1436341	"P": 1083.0	"F": 1}
{"v": 1	"t": 1436362	"P": 1090.5	"F": 1}
{"v": 1	"t": 1436382	"P": 1102.5	"F": 1}
{"v": 1	"t": 1436403	"P": 1098.5	"F": 1}
{"v": 1	"t": 1436423	"P": 1098.0	"F": 1}
{"v": 1	"t": 1436443	"P": 1111.5	"F": 1}
{"v": 1	"t": 1436464	"P": 1100.75	"F": 1}
{"v": 1	"t": 1436484	"P": 1091.25	"F": 1}
{"v": 1	"t": 1436504	"P": 1098.25	"F": 1}
{"v": 1	"t": 1436525	"P": 1116.5	"F": 1}
{"v": 1	"t": 1436545	"P": 1115.25	"F": 1}
{"v": 1	"t": 1436565	"P": 1110.75	"F": 1}
{"v": 1	"t": 1436586	"P": 1113.0	"F": 1}
{"v": 1	"t": 1436606	"P": 1118.5	"F": 1}
{"v": 1	"t": 1436626	"P": 1102.5	"F": 1}
{"v": 1	"t": 1436646	"P": 1091.5	"F": 1}
{"v": 1	"t": 1436667	"P": 1097.5	"F": 1}
{"v": 1	"t": 1436687	"P": 1105.25	"F": 1}
{"v": 1	"t": 1436707	"P": 1101.25	"F": 1}
{"v": 1	"t": 1436728	"P": 1095.25	"F": 1}
{"v": 1	"t": 1436748	"P": 1103.0	"F": 1}
{"v": 1	"t": 1436768	"P": 1110.75	"F": 1}
{"v": 1	"t": 1436789	"P": 1100.5	"F": 1}
{"v": 1	"t": 1436809	"P": 1092.25	"F": 1}
{"v": 1	"t": 1436829	"P": 1095.25	"F": 1}
{"v": 1	"t": 1436850	"P": 1086.75	"F": 1}
{"v": 1	"t": 1436870	"P": 1075.5	"F": 1}
{"v": 1	"t": 1436890	"P": 1071.0	"F": 1}
{"v": 1	"t": 1436911	"P": 1085.25	"F": 1}
{"v": 1	"t": 1436931	"P": 1089.75	"F": 1}
{"v": 1	"t": 1436951	"P": 1083.25	"F": 1}
{"v": 1	"t": 1436972	"P": 1087.25	"F": 1}
{"v": 1	"t": 1436992	"P": 1104.25	"F": 1}
{"v": 1	"t": 1437012	"P": 1098.0	"F": 1}
{"v": 1	"t": 1437033	"P": 1079.5	"F": 1}
{"v": 1	"t": 1437053	"P": 1082.75	"F": 1}
{"v": 1	"t": 1437073	"P": 1084.0	"F": 1}
{"v": 1	"t": 1437094	"P": 1066.5	"F": 1	"C": 46.465	"D": 3273	"sn": 54091930088003	"file": "/data/device_log/data0000.out"	"CO2": 1043.749755859375	"Tp": 25.710304260253906	"H": 12.458626747131348}
{"v": 1	"t": 1437115	"P": 1060.0	"F": 1}
{"v": 1	"t": 1437136	"P": 1053.75	"F": 1}
{"v": 1	"t": 1437158	"P": 1042.5	"F": 1}
{"v": 1	"t": 1437178	"P": 1042.75	"F": 1}
{"v": 1	"t": 1437198	"P": 1041.5	"F": 1}
{"v": 1	"t": 1437219	"P": 1027.75	"F": 1}
{"v": 1	"t": 1437239	"P": 1014.5	"F": 1}
{"v": 1	"t": 1437259	"P": 1020.75	"F": 1}
{"v": 1	"t": 1437280	"P": 1012.5	"F": 1}
{"v": 1	"t": 1437300	"P": 998.75	"F": 1}
{"v": 1	"t": 1437320	"P": 992.25	"F": 1}
{"v": 1	"t": 1437341	"P": 1002.75	"F": 1}
{"v": 1	"t": 1437361	"P": 995.75	"F": 1}
{"v": 1	"t": 1437381	"P": 985.0	"F": 1}
{"v": 1	"t": 1437402	"P": 982.0	"F": 1}
{"v": 1	"t": 1437422	"P": 995.25	"F": 1}
{"v": 1	"t": 1437442	"P": 984.5	"F": 1}
{"v": 1	"t": 1437463	"P": 972.5	"F": 1}
{"v": 1	"t": 1437483	"P": 975.0	"F": 1}
{"v": 1	"t": 1437503	"P": 985.0	"F": 1}
{"v": 1	"t": 1437524	"P": 975.75	"F": 1}
{"v": 1	"t": 1437544	"P": 966.0	"F": 1}
{"v": 1	"t": 1437564	"P": 968.25	"F": 1}
{"v": 1	"t": 1437585	"P": 976.0	"F": 1}
{"v": 1	"t": 1437605	"P": 966.75	"F": 1}
{"v": 1	"t": 1437625	"P": 961.75	"F": 1}
{"v": 1	"t": 1437646	"P": 971.5	"F": 1}
{"v": 1	"t": 1437666	"P": 978.75	"F": 1}
{"v": 1	"t": 1437686	"P": 968.5	"F": 1}
{"v": 1	"t": 1437707	"P": 965.25	"F": 1}
{"v": 1	"t": 1437727	"P": 980.25	"F": 1}
{"v": 1	"t": 1437747	"P": 974.25	"F": 1}
{"v": 1	"t": 1437768	"P": 963.5	"F": 1}
{"v": 1	"t": 1437788	"P": 970.25	"F": 1}
{"v": 1	"t": 1437808	"P": 977.5	"F": 1}
{"v": 1	"t": 1437829	"P": 966.25	"F": 1}
{"v": 1	"t": 1437849	"P": 960.25	"F": 1}
{"v": 1	"t": 1437869	"P": 975.25	"F": 1}
{"v": 1	"t": 1437890	"P": 977.75	"F": 1}
{"v": 1	"t": 1437910	"P": 971.75	"F": 1}
{"v": 1	"t": 1437931	"P": 978.25	"F": 1}
{"v": 1	"t": 1437951	"P": 990.5	"F": 1}
{"v": 1	"t": 1437971	"P": 983.0	"F": 1}
{"v": 1	"t": 1437992	"P": 980.25	"F": 1}
{"v": 1	"t": 1438012	"P": 995.5	"F": 1}
{"v": 1	"t": 1438032	"P": 987.25	"F": 1}
{"v": 1	"t": 1438053	"P": 980.25	"F": 1}
{"v": 1	"t": 1438073	"P": 982.5	"F": 1}
{"v": 1	"t": 1438093	"P": 994.25	"F": 1}
{"v": 1	"t": 1438114	"P": 988.0	"F": 1	"C": 46.45	"D": 3273	"sn": 54091930088003	"file": "/data/device_log/data0000.out"}
{"v": 1	"t": 1438134	"P": 986.25	"F": 1}
{"v": 1	"t": 1438155	"P": 999.25	"F": 1}
{"v": 1	"t": 1438177	"P": 1001.0	"F": 1}
{"v": 1	"t": 1438197	"P": 1002.75	"F": 1}
{"v": 1	"t": 1438218	"P": 999.25	"F": 1}
{"v": 1	"t": 1438238	"P": 1007.0	"F": 1}
{"v": 1	"t": 1438258	"P": 1015.5	"F": 1}
{"v": 1	"t": 1438279	"P": 1005.75	"F": 1}
{"v": 1	"t": 1438299	"P": 1001.5	"F": 1}
{"v": 1	"t": 1438319	"P": 1012.0	"F": 1}
{"v": 1	"t": 1438340	"P": 1009.5	"F": 1}
{"v": 1	"t": 1438360	"P": 996.75	"F": 1}
{"v": 1	"t": 1438380	"P": 991.25	"F": 1}
{"v": 1	"t": 1438401	"P": 1002.5	"F": 1}
{"v": 1	"t": 1438421	"P": 1002.5	"F": 1}
{"v": 1	"t": 1438442	"P": 995.25	"F": 1}
{"v": 1	"t": 1438462	"P": 997.5	"F": 1}
{"v": 1	"t": 1438482	"P": 1000.25	"F": 1}
{"v": 1	"t": 1438502	"P": 995.25	"F": 0}
{"v": 1	"t": 1438523	"P": 991.5	"F": 1}
{"v": 1	"t": 1438543	"P": 1008.75	"F": 1}
{"v": 1	"t": 1438563	"P": 1008.0	"F": 1}
{"v": 1	"t": 1438584	"P": 999.75	"F": 1}
{"v": 1	"t": 1438604	"P": 994.75	"F": 1}
{"v": 1	"t": 1438624	"P": 1010.5	"F": 1}
{"v": 1	"t": 1438645	"P": 1011.5	"F": 1}
{"v": 1	"t": 1438665	"P": 1007.25	"F": 1}
{"v": 1	"t": 1438685	"P": 1011.5	"F": 1}
{"v": 1	"t": 1438706	"P": 1024.75	"F": 1}
{"v": 1	"t": 1438726	"P": 1013.5	"F": 1}
{"v": 1	"t": 1438746	"P": 1007.25	"F": 1}
{"v": 1	"t": 1438767	"P": 1008.25	"F": 0}
{"v": 1	"t": 1438787	"P": 1026.75	"F": 1}
{"v": 1	"t": 1438807	"P": 1027.0	"F": 1}
{"v": 1	"t": 1438828	"P": 1023.0	"F": 1}
{"v": 1	"t": 1438848	"P": 1026.25	"F": 1}
{"v": 1	"t": 1438868	"P": 1040.0	"F": 1}
{"v": 1	"t": 1438889	"P": 1035.25	"F": 1}
{"v": 1	"t": 1438909	"P": 1031.5	"F": 1}
{"v": 1	"t": 1438929	"P": 1041.25	"F": 1}
{"v": 1	"t": 1438950	"P": 1052.5	"F": 1}
{"v": 1	"t": 1438970	"P": 1046.75	"F": 1}
{"v": 1	"t": 1438990	"P": 1050.5	"F": 1}
{"v": 1	"t": 1439011	"P": 1068.75	"F": 1}
{"v": 1	"t": 1439031	"P": 1065.75	"F": 1}
{"v": 1	"t": 1439051	"P": 1052.75	"F": 1}
{"v": 1	"t": 1439072	"P": 1048.75	"F": 1}
{"v": 1	"t": 1439092	"P": 1052.75	"F": 1}
{"v": 1	"t": 1439112	"P": 1038.75	"F": 1}
{"v": 1	"t": 1439133	"P": 1025.75	"F": 1	"C": 46.48	"D": 3273	"sn": 54091930088003	"file": "/data/device_log/data0000.out"	"CO2": 1041.329345703125	"Tp": 25.69695281982422	"H": 11.841073036193848}
{"v": 1	"t": 1439154	"P": 1025.5	"F": 1}
{"v": 1	"t": 1439174	"P": 1033.5	"F": 1}
{"v": 1	"t": 1439196	"P": 1020.5	"F": 1}
{"v": 1	"t": 1439217	"P": 1011.5	"F": 1}
{"v": 1	"t": 1439237	"P": 1023.25	"F": 1}
{"v": 1	"t": 1439257	"P": 1024.5	"F": 1}
{"v": 1	"t": 1439278	"P": 1020.75	"F": 1}
{"v": 1	"t": 1439298	"P": 1021.25	"F": 1}
{"v": 1	"t": 1439318	"P": 1036.0	"F": 1}
{"v": 1	"t": 1439339	"P": 1028.25	"F": 1}
{"v": 1	"t": 1439359	"P": 1022.0	"F": 1}
{"v": 1	"t": 1439379	"P": 1031.0	"F": 1}
{"v": 1	"t": 1439400	"P": 1037.5	"F": 1}
{"v": 1	"t": 1439420	"P": 1028.0	"F": 1}
{"v": 1	"t": 1439440	"P": 1018.75	"F": 1}
{"v": 1	"t": 1439461	"P": 1028.5	"F": 1}
{"v": 1	"t": 1439481	"P": 1034.5	"F": 1}
{"v": 1	"t": 1439501	"P": 1027.5	"F": 1}
{"v": 1	"t": 1439522	"P": 1025.25	"F": 1}
{"v": 1	"t": 1439542	"P": 1035.75	"F": 1}
{"v": 1	"t": 1439562	"P": 1035.25	"F": 1}
{"v": 1	"t": 1439583	"P": 1027.0	"F": 1}
{"v": 1	"t": 1439603	"P": 1027.25	"F": 1}
{"v": 1	"t": 1439623	"P": 1039.0	"F": 1}
{"v": 1	"t": 1439644	"P": 1031.5	"F": 1}
{"v": 1	"t": 1439664	"P": 1023.5	"F": 1}
{"v": 1	"t": 1439684	"P": 1030.0	"F": 1}
{"v": 1	"t": 1439705	"P": 1047.5	"F": 1}
{"v": 1	"t": 1439725	"P": 1046.5	"F": 1}
{"v": 1	"t": 1439745	"P": 1045.5	"F": 1}
{"v": 1	"t": 1439766	"P": 1058.75	"F": 1}
{"v": 1	"t": 1439786	"P": 1060.75	"F": 1}
{"v": 1	"t": 1439806	"P": 1055.75	"F": 1}
{"v": 1	"t": 1439827	"P": 1060.5	"F": 1}
{"v": 1	"t": 1439847	"P": 1083.0	"F": 1}
{"v": 1	"t": 1439867	"P": 1085.5	"F": 1}
{"v": 1	"t": 1439888	"P": 1083.5	"F": 1}
{"v": 1	"t": 1439908	"P": 1094.0	"F": 1}
{"v": 1	"t": 1439928	"P": 1113.0	"F": 1}
{"v": 1	"t": 1439949	"P": 1113.5	"F": 1}
{"v": 1	"t": 1439969	"P": 1108.5	"F": 1}
{"v": 1	"t": 1439989	"P": 1114.0	"F": 1}
{"v": 1	"t": 1440010	"P": 1122.0	"F": 1}
{"v": 1	"t": 1440030	"P": 1113.5	"F": 1}
{"v": 1	"t": 1440050	"P": 1106.5	"F": 1}
{"v": 1	"t": 1440071	"P": 1113.5	"F": 1}
{"v": 1	"t": 1440091	"P": 1117.0	"F": 1}
{"v": 1	"t": 1440111	"P": 1106.5	"F": 1}
{"v": 1	"t": 1440132	"P": 1105.5	"F": 1}
{"v": 1	"t": 1440152	"P": 1116.5	"F": 1	"C": 46.48	"D": 3273	"sn": 54091930088003	"file": "/data/device_log/data0000.out"}
{"v": 1	"t": 1440173	"P": 1116.0	"F": 1}
{"v": 1	"t": 1440193	"P": 1111.75	"F": 1}
{"v": 1	"t": 1440215	"P": 1120.0	"F": 1}
{"v": 1	"t": 1440235	"P": 1119.75	"F": 1}
{"v": 1	"t": 1440256	"P": 1135.25	"F": 1}
{"v": 1	"t": 1440276	"P": 1129.75	"F": 1}
{"v": 1	"t": 1440296	"P": 1122.5	"F": 1}
{"v": 1	"t": 1440317	"P": 1124.25	"F": 1}
{"v": 1	"t": 1440337	"P": 1126.0	"F": 1}
{"v": 1	"t": 1440357	"P": 1114.25	"F": 1}
{"v": 1	"t": 1440378	"P": 1106.0	"F": 1}
{"v": 1	"t": 1440398	"P": 1121.0	"F": 1}
{"v": 1	"t": 1440419	"P": 1128.25	"F": 1}
{"v": 1	"t": 1440439	"P": 1131.75	"F": 1}
{"v": 1	"t": 1440459	"P": 1148.25	"F": 1}
{"v": 1	"t": 1440480	"P": 1167.0	"F": 1}
{"v": 1	"t": 1440500	"P": 1162.5	"F": 1}
{"v": 1	"t": 1440520	"P": 1166.0	"F": 1}
{"v": 1	"t": 1440541	"P": 1178.25	"F": 1}
{"v": 1	"t": 1440561	"P": 1169.75	"F": 1}
{"v": 1	"t": 1440582	"P": 1154.25	"F": 1}
{"v": 1	"t": 1440602	"P": 1160.0	"F": 1}
{"v": 1	"t": 1440622	"P": 1153.25	"F": 1}
{"v": 1	"t": 1440643	"P": 1143.5	"F": 1}
{"v": 1	"t": 1440663	"P": 1146.75	"F": 1}
{"v": 1	"t": 1440683	"P": 1158.5	"F": 1}
{"v": 1	"t": 1440704	"P": 1153.25	"F": 1}
{"v": 1	"t": 1440724	"P": 1152.25	"F": 1}
{"v": 1	"t": 1440744	"P": 1168.5	"F": 1}
{"v": 1	"t": 1440765	"P": 1165.75	"F": 1}
{"v": 1	"t": 1440785	"P": 1162.75	"F": 1}
{"v": 1	"t": 1440806	"P": 1175.25	"F": 1}
{"v": 1	"t": 1440826	"P": 1183.25	"F": 1}
{"v": 1	"t": 1440846	"P": 1174.5	"F": 1}
{"v": 1	"t": 1440867	"P": 1173.75	"F": 1}
{"v": 1	"t": 1440887	"P": 1186.0	"F": 1}
{"v": 1	"t": 1440907	"P": 1178.75	"F": 1}
{"v": 1	"t": 1440928	"P": 1177.75	"F": 1}
{"v": 1	"t": 1440948	"P": 1197.5	"F": 1}
{"v": 1	"t": 1440969	"P": 1198.75	"F": 1}
{"v": 1	"t": 1440989	"P": 1189.75	"F": 1}
{"v": 1	"t": 1441009	"P": 1197.75	"F": 1}
{"v": 1	"t": 1441030	"P": 1189.75	"F": 1}
{"v": 1	"t": 1441050	"P": 1179.75	"F": 1}
{"v": 1	"t": 1441071	"P": 1182.5	"F": 1}
{"v": 1	"t": 1441091	"P": 1191.0	"F": 1}
{"v": 1	"t": 1441111	"P": 1187.75	"F": 1}
{"v": 1	"t": 1441132	"P": 1189.75	"F": 1}
{"v": 1	"t": 1441152	"P": 1212.25	"F": 1}
{"v": 1	"t": 1441172	"P": 1209.25	"F": 1	"C": 46.465	"D": 3273	"sn": 54091930088003	"file": "/data/device_log/data0000.out"	"CO2": 1037.703369140625	"Tp": 25.667579650878906	"H": 11.311827659606934}
{"v": 1	"t": 1441194	"P": 1208.25	"F": 1}
{"v": 1	"t": 1441214	"P": 1214.25	"F": 1}
{"v": 1	"t": 1441236	"P": 1216.75	"F": 1}
{"v": 1	"t": 1441257	"P": 1211.75	"F": 1}
{"v": 1	"t": 1441277	"P": 1220.25	"F": 1}
{"v": 1	"t": 1441297	"P": 1211.25	"F": 1}
{"v": 1	"t": 1441318	"P": 1201.5	"F": 1}
{"v": 1	"t": 1441338	"P": 1207.75	"F": 1}
{"v": 1	"t": 1441358	"P": 1217.5	"F": 2}
{"v": 1	"t": 1441379	"P": 1210.25	"F": 1}
{"v": 1	"t": 1441399	"P": 1203.75	"F": 1}
{"v": 1	"t": 1441420	"P": 1203.0	"F": 1}
{"v": 1	"t": 1441440	"P": 1182.25	"F": 1}
{"v": 1	"t": 1441460	"P": 1163.0	"F": 1}
{"v": 1	"t": 1441481	"P": 1166.75	"F": 1}
{"v": 1	"t": 1441501	"P": 1167.25	"F": 1}
{"v": 1	"t": 1441521	"P": 1158.25	"F": 1}
{"v": 1	"t": 1441542	"P": 1167.75	"F": 1}
{"v": 1	"t": 1441562	"P": 1185.75	"F": 1}
{"v": 1	"t": 1441583	"P": 1190.5	"F": 1}
{"v": 1	"t": 1441603	"P": 1214.0	"F": 1}
{"v": 1	"t": 1441624	"P": 1224.5	"F": 1}
{"v": 1	"t": 1441644	"P": 1232.5	"F": 1}
{"v": 1	"t": 1441665	"P": 1255.25	"F": 1}
{"v": 1	"t": 1441685	"P": 1252.75	"F": 1}
{"v": 1	"t": 1441705	"P": 1250.5	"F": 1}
{"v": 1	"t": 1441726	"P": 1262.0	"F": 1}
{"v": 1	"t": 1441746	"P": 1252.75	"F": 1}
{"v": 1	"t": 1441767	"P": 1249.25	"F": 1}
{"v": 1	"t": 1441787	"P": 1264.25	"F": 1}
{"v": 1	"t": 1441807	"P": 1265.25	"F": 1}
{"v": 1	"t": 1441828	"P": 1265.0	"F": 1}
{"v": 1	"t": 1441848	"P": 1279.5	"F": 2}
{"v": 1	"t": 1441868	"P": 1286.0	"F": 2}
{"v": 1	"t": 1441889	"P": 1312.0	"F": 2}
{"v": 1	"t": 1441909	"P": 1325.5	"F": 2}
{"v": 1	"t": 1441929	"P": 1350.75	"F": 2}
{"v": 1	"t": 1441950	"P": 1372.5	"F": 2}
{"v": 1	"t": 1441970	"P": 1375.25	"F": 2}
{"v": 1	"t": 1441990	"P": 1371.75	"F": 2}
{"v": 1	"t": 1442010	"P": 1373.75	"F": 2}
{"v": 1	"t": 1442031	"P": 1381.75	"F": 2}
{"v": 1	"t": 1442051	"P": 1380.5	"F": 2}
{"v": 1	"t": 1442071	"P": 1390.5	"F": 3}
{"v": 1	"t": 1442092	"P": 1407.25	"F": 4}
{"v": 1	"t": 1442112	"P": 1428.25	"F": 4}
{"v": 1	"t": 1442132	"P": 1438.0	"F": 4}
{"v": 1	"t": 1442153	"P": 1438.25	"F": 5}
{"v": 1	"t": 1442173	"P": 1438.75	"F": 5}
{"v": 1	"t": 1442193	"P": 1443.0	"F": 5	"C": 46.48	"D": 3273	"sn": 54091930088003	"file": "/data/device_log/data0000.out"}
{"v": 1	"t": 1442214	"P": 1432.75	"F": 4}
{"v": 1	"t": 1442234	"P": 1418.5	"F": 4}
{"v": 1	"t": 1442254	"P": 1431.0	"F": 5}
{"v": 1	"t": 1442275	"P": 1456.0	"F": 7}
{"v": 1	"t": 1442295	"P": 1393.25	"F": 6}
{"v": 1	"t": 1442316	"P": 1457.0	"F": 13}
{"v": 1	"t": 1442336	"P": 1345.5	"F": 28}
{"v": 1	"t": 1442356	"P": 1516.75	"F": 47}
{"v": 1	"t": 1442377	"P": 1483.25	"F": 48}
{"v": 1	"t": 1442397	"P": 1355.75	"F": 56}
{"v": 1	"t": 1442417	"P": 1664.5	"F": 67}
{"v": 1	"t": 1442438	"P": 1232.5	"F": 60}
{"v": 1	"t": 1442458	"P": 1610.0	"F": 100}
{"v": 1	"t": 1442478	"P": 1424.25	"F": 57}
{"v": 1	"t": 1442499	"P": 1498.5	"F": 66}
{"v": 1	"t": 1442519	"P": 1459.25	"F": 13}
{"v": 1	"t": 1442539	"P": 1401.5	"F": 63}
{"v": 1	"t": 1442559	"P": 1583.25	"F": 70}
{"v": 1	"t": 1442580	"P": 1324.75	"F": 68}
{"v": 1	"t": 1442600	"P": 1648.25	"F": 102}
{"v": 1	"t": 1442620	"P": 1374.25	"F": 71}
{"v": 1	"t": 1442641	"P": 1576.5	"F": 99}
{"v": 1	"t": 1442661	"P": 1553.0	"F": 117}
{"v": 1	"t": 1442681	"P": 1399.75	"F": 138}
{"v": 1	"t": 1442702	"P": 1548.25	"F": 154}
{"v": 1	"t": 1442722	"P": 1502.75	"F": 215}
{"v": 1	"t": 1442742	"P": 1503.75	"F": 339}
{"v": 1	"t": 1442763	"P": 1501.25	"F": 784}
{"v": 1	"t": 1442783	"P": 1501.25	"F": 1512}
{"v": 1	"t": 1442803	"P": 1515.5	"F": 1785}
{"v": 1	"t": 1442823	"P": 1506.25	"F": 1871}
{"v": 1	"t": 1442844	"P": 1493.75	"F": 1661}
{"v": 1	"t": 1442864	"P": 1497.5	"F": 1265}
{"v": 1	"t": 1442885	"P": 1491.0	"F": 974}
{"v": 1	"t": 1442905	"P": 1481.0	"F": 578}
{"v": 1	"t": 1442926	"P": 1479.0	"F": 116}
{"v": 1	"t": 1442946	"P": 1468.5	"F": 20}
{"v": 1	"t": 1442966	"P": 1492.5	"F": 22}
{"v": 1	"t": 1442986	"P": 1407.5	"F": 38}
{"v": 1	"t": 1443007	"P": 1472.25	"F": 31}
{"v": 1	"t": 1443027	"P": 1623.0	"F": 61}
{"v": 1	"t": 1443047	"P": 1335.5	"F": 94}
{"v": 1	"t": 1443068	"P": 1683.25	"F": 92}
{"v": 1	"t": 1443088	"P": 1373.5	"F": 117}
{"v": 1	"t": 1443108	"P": 1523.25	"F": 103}
{"v": 1	"t": 1443129	"P": 1629.5	"F": 119}
{"v": 1	"t": 1443149	"P": 1341.5	"F": 97}
{"v": 1	"t": 1443169	"P": 1592.75	"F": 105}
{"v": 1	"t": 1443190	"P": 1481.0	"F": 158}
{"v": 1	"t": 1443210	"P": 1479.25	"F": 364	"C": 46.44	"D": 3273	"sn": 54091930088003	"file": "/data/device_log/data0000.out"	"CO2": 1061.9842529296875	"Tp": 25.69695281982422	"H": 10.751898765563965}
{"v": 1	"t": 1443231	"P": 1517.5	"F": 973}
{"v": 1	"t": 1443251	"P": 1516.75	"F": 2017}
{"v": 1	"t": 1443272	"P": 1518.75	"F": 2551}
{"v": 1	"t": 1443292	"P": 1540.0	"F": 3337}
{"v": 1	"t": 1443312	"P": 1542.25	"F": 3871}
{"v": 1	"t": 1443333	"P": 1539.0	"F": 4052}
{"v": 1	"t": 1443353	"P": 1545.75	"F": 4479}
{"v": 1	"t": 1443373	"P": 1561.0	"F": 4954}
{"v": 1	"t": 1443394	"P": 1574.5	"F": 5462}
{"v": 1	"t": 1443414	"P": 1573.25	"F": 6065}
{"v": 1	"t": 1443435	"P": 1595.25	"F": 7079}
{"v": 1	"t": 1443455	"P": 1599.0	"F": 7273}
{"v": 1	"t": 1443475	"P": 1598.5	"F": 7511}
{"v": 1	"t": 1443495	"P": 1617.75	"F": 7864}
{"v": 1	"t": 1443516	"P": 1621.25	"F": 8037}
{"v": 1	"t": 1443536	"P": 1614.5	"F": 8306}
{"v": 1	"t": 1443556	"P": 1624.5	"F": 8945}
{"v": 1	"t": 1443577	"P": 1628.75	"F": 8613}
{"v": 1	"t": 1443597	"P": 1648.25	"F": 9116}
{"v": 1	"t": 1443617	"P": 1641.25	"F": 9265}
{"v": 1	"t": 1443638	"P": 1656.75	"F": 10069}
{"v": 1	"t": 1443658	"P": 1662.25	"F": 10350}
{"v": 1	"t": 1443678	"P": 1666.0	"F": 10698}
{"v": 1	"t": 1443698	"P": 1680.25	"F": 11410}
{"v": 1	"t": 1443719	"P": 1676.25	"F": 11845}
{"v": 1	"t": 1443739	"P": 1699.25	"F": 12448}
{"v": 1	"t": 1443759	"P": 1714.25	"F": 13731}
{"v": 1	"t": 1443780	"P": 1723.5	"F": 13571}
{"v": 1	"t": 1443800	"P": 1745.0	"F": 14450}
{"v": 1	"t": 1443820	"P": 1759.75	"F": 14664}
{"v": 1	"t": 1443841	"P": 1781.25	"F": 16297}
{"v": 1	"t": 1443861	"P": 1790.0	"F": 16713}
{"v": 1	"t": 1443881	"P": 1802.75	"F": 16996}
{"v": 1	"t": 1443902	"P": 1784.25	"F": 17397}
{"v": 1	"t": 1443922	"P": 1796.75	"F": 16397}
{"v": 1	"t": 1443942	"P": 1788.25	"F": 15924}
{"v": 1	"t": 1443963	"P": 1800.0	"F": 17771}
{"v": 1	"t": 1443983	"P": 1811.75	"F": 17494}
{"v": 1	"t": 1444004	"P": 1816.25	"F": 17453}
{"v": 1	"t": 1444024	"P": 1804.5	"F": 17747}
{"v": 1	"t": 1444044	"P": 1795.75	"F": 18270}
{"v": 1	"t": 1444065	"P": 1822.0	"F": 17445}
{"v": 1	"t": 1444085	"P": 1820.25	"F": 18410}
{"v": 1	"t": 1444105	"P": 1820.25	"F": 19662}
{"v": 1	"t": 1444126	"P": 1814.0	"F": 19268}
{"v": 1	"t": 1444146	"P": 1825.75	"F": 18655}
{"v": 1	"t": 1444166	"P": 1822.5	"F": 19018}
{"v": 1	"t": 1444186	"P": 1804.5	"F": 19140}
{"v": 1	"t": 1444207	"P": 1799.75	"F": 19702}
{"v": 1	"t": 1444227	"P": 1792.5	"F": 19442	"C": 46.405	"D": 3273	"sn": 54091930088003	"file": "/data/device_log/data0000.out"}
{"v": 1	"t": 1444248	"P": 1786.25	"F": 17995}
{"v": 1	"t": 1444268	"P": 1760.5	"F": 16058}
{"v": 1	"t": 1444288	"P": 1773.75	"F": 15914}
{"v": 1	"t": 1444309	"P": 1765.0	"F": 15325}
{"v": 1	"t": 1444329	"P": 1750.25	"F": 14832}
{"v": 1	"t": 1444349	"P": 1758.0	"F": 15508}
{"v": 1	"t": 1444369	"P": 1770.0	"F": 15864}
{"v": 1	"t": 1444391	"P": 1768.25	"F": 16137}
{"v": 1	"t": 1444410	"P": 1757.75	"F": 16005}
{"v": 1	"t": 1444431	"P": 1766.0	"F": 15436}
{"v": 1	"t": 1444451	"P": 1775.0	"F": 15305}
{"v": 1	"t": 1444471	"P": 1786.75	"F": 16549}
{"v": 1	"t": 1444492	"P": 1801.5	"F": 16343}
{"v": 1	"t": 1444512	"P": 1805.5	"F": 16875}
{"v": 1	"t": 1444532	"P": 1797.75	"F": 17487}
{"v": 1	"t": 1444553	"P": 1789.75	"F": 17105}
{"v": 1	"t": 1444573	"P": 1803.0	"F": 16873}
{"v": 1	"t": 1444594	"P": 1796.75	"F": 16167}
{"v": 1	"t": 1444614	"P": 1773.25	"F": 16614}
{"v": 1	"t": 1444634	"P": 1769.5	"F": 16187}
{"v": 1	"t": 1444655	"P": 1781.5	"F": 15889}
{"v": 1	"t": 1444675	"P": 1769.5	"F": 15435}
{"v": 1	"t": 1444695	"P": 1774.75	"F": 16148}
{"v": 1	"t": 1444715	"P": 1787.75	"F": 16249}
{"v": 1	"t": 1444736	"P": 1810.5	"F": 17038}
{"v": 1	"t": 1444756	"P": 1802.0	"F": 17554}
{"v": 1	"t": 1444776	"P": 1795.5	"F": 18053}
{"v": 1	"t": 1444797	"P": 1787.25	"F": 17522}
{"v": 1	"t": 1444817	"P": 1793.75	"F": 16533}
{"v": 1	"t": 1444837	"P": 1784.75	"F": 16253}
{"v": 1	"t": 1444858	"P": 1769.25	"F": 16317}
{"v": 1	"t": 1444878	"P": 1776.25	"F": 17242}
{"v": 1	"t": 1444898	"P": 1764.0	"F": 15768}
{"v": 1	"t": 1444919	"P": 1742.5	"F": 15367}
{"v": 1	"t": 1444939	"P": 1717.75	"F": 14739}
{"v": 1	"t": 1444959	"P": 1713.5	"F": 13171}
{"v": 1	"t": 1444979	"P": 1709.5	"F": 12572}
{"v": 1	"t": 1445000	"P": 1689.75	"F": 12267}
{"v": 1	"t": 1445020	"P": 1677.5	"F": 11888}
{"v": 1	"t": 1445040	"P": 1675.25	"F": 11266}
{"v": 1	"t": 1445061	"P": 1683.25	"F": 11276}
{"v": 1	"t": 1445081	"P": 1656.5	"F": 11161}
{"v": 1	"t": 1445102	"P": 1647.25	"F": 9996}
{"v": 1	"t": 1445122	"P": 1631.25	"F": 9534}
{"v": 1	"t": 1445143	"P": 1614.75	"F": 8669}
{"v": 1	"t": 1445163	"P": 1612.25	"F": 7939}
{"v": 1	"t": 1445184	"P": 1591.75	"F": 7576}
{"v": 1	"t": 1445204	"P": 1587.5	"F": 7121}
{"v": 1	"t": 1445224	"P": 1595.0	"F": 6761}
{"v": 1	"t": 1445245	"P": 1579.5	"F": 6436	"C": 46.41	"D": 3273	"sn": 54091930088003	"file": "/data/device_log/data0000.out"	"CO2": 1906.0709228515625	"Tp": 25.65422821044922	"H": 10.495490074157715}
{"v": 1	"t": 1445266	"P": 1572.75	"F": 6324}
{"v": 1	"t": 1445287	"P": 1555.75	"F": 6029}
{"v": 1	"t": 1445307	"P": 1555.25	"F": 5667}
{"v": 1	"t": 1445328	"P": 1552.25	"F": 5562}
{"v": 1	"t": 1445348	"P": 1548.75	"F": 5573}
{"v": 1	"t": 1445368	"P": 1557.25	"F": 5162}
{"v": 1	"t": 1445389	"P": 1547.5	"F": 5114}
{"v": 1	"t": 1445409	"P": 1545.0	"F": 5134}
{"v": 1	"t": 1445430	"P": 1548.5	"F": 4973}
{"v": 1	"t": 1445450	"P": 1543.75	"F": 5015}
{"v": 1	"t": 1445470	"P": 1539.75	"F": 5148}
{"v": 1	"t": 1445491	"P": 1555.75	"F": 5191}
{"v": 1	"t": 1445511	"P": 1552.75	"F": 5229}
{"v": 1	"t": 1445531	"P": 1547.5	"F": 5293}
{"v": 1	"t": 1445552	"P": 1557.5	"F": 5402}
{"v": 1	"t": 1445572	"P": 1566.0	"F": 5313}
{"v": 1	"t": 1445593	"P": 1552.75	"F": 5480}
{"v": 1	"t": 1445613	"P": 1555.25	"F": 5616}
{"v": 1	"t": 1445633	"P": 1573.25	"F": 5635}
{"v": 1	"t": 1445654	"P": 1571.5	"F": 5865}
{"v": 1	"t": 1445674	"P": 1573.5	"F": 6226}
{"v": 1	"t": 1445694	"P": 1590.5	"F": 6469}
{"v": 1	"t": 1445715	"P": 1597.0	"F": 6748}
{"v": 1	"t": 1445735	"P": 1588.5	"F": 7036}
{"v": 1	"t": 1445756	"P": 1597.25	"F": 7494}
{"v": 1	"t": 1445776	"P": 1607.5	"F": 7560}
{"v": 1	"t": 1445796	"P": 1602.25	"F": 7779}
{"v": 1	"t": 1445817	"P": 1613.25	"F": 7995}
{"v": 1	"t": 1445837	"P": 1621.75	"F": 7775}
{"v": 1	"t": 1445857	"P": 1622.75	"F": 8106}
{"v": 1	"t": 1445878	"P": 1615.5	"F": 8507}
{"v": 1	"t": 1445898	"P": 1617.5	"F": 8124}
{"v": 1	"t": 1445918	"P": 1621.25	"F": 7668}
{"v": 1	"t": 1445939	"P": 1611.0	"F": 8587}
{"v": 1	"t": 1445959	"P": 1630.25	"F": 8509}
{"v": 1	"t": 1445980	"P": 1634.25	"F": 8796}
{"v": 1	"t": 1446000	"P": 1647.5	"F": 9810}
{"v": 1	"t": 1446021	"P": 1652.5	"F": 9735}
{"v": 1	"t": 1446041	"P": 1649.25	"F": 10001}
{"v": 1	"t": 1446061	"P": 1632.0	"F": 9604}
{"v": 1	"t": 1446082	"P": 1632.25	"F": 9344}
{"v": 1	"t": 1446102	"P": 1648.0	"F": 9413}
{"v": 1	"t": 1446122	"P": 1631.25	"F": 8929}
{"v": 1	"t": 1446143	"P": 1626.25	"F": 9322}
{"v": 1	"t": 1446163	"P": 1645.75	"F": 9297}
{"v": 1	"t": 1446184	"P": 1632.25	"F": 9352}
{"v": 1	"t": 1446204	"P": 1627.75	"F": 8690}
{"v": 1	"t": 1446224	"P": 1632.25	"F": 9079}
{"v": 1	"t": 1446245	"P": 1638.75	"F": 8907}
{"v": 1	"t": 1446265	"P": 1640.25	"F": 9358	"C": 46.42	"D": 3273	"sn": 54091930088003	"file": "/data/device_log/data0000.out"}
{"v": 1	"t": 1446286	"P": 1651.25	"F": 9524}
{"v": 1	"t": 1446306	"P": 1645.25	"F": 9764}
{"v": 1	"t": 1446326	"P": 1644.5	"F": 9867}
{"v": 1	"t": 1446347	"P": 1644.25	"F": 9140}
{"v": 1	"t": 1446367	"P": 1651.75	"F": 8919}
{"v": 1	"t": 1446387	"P": 1635.75	"F": 9820}
{"v": 1	"t": 1446408	"P": 1636.0	"F": 9724}
{"v": 1	"t": 1446428	"P": 1641.75	"F": 9089}
{"v": 1	"t": 1446449	"P": 1640.75	"F": 9320}
{"v": 1	"t": 1446469	"P": 1643.25	"F": 9506}
{"v": 1	"t": 1446489	"P": 1662.25	"F": 10594}
{"v": 1	"t": 1446510	"P": 1660.5	"F": 10020}
{"v": 1	"t": 1446530	"P": 1656.25	"F": 10018}
{"v": 1	"t": 1446550	"P": 1660.0	"F": 10396}
{"v": 1	"t": 1446571	"P": 1656.25	"F": 10355}
{"v": 1	"t": 1446591	"P": 1666.0	"F": 10521}
{"v": 1	"t": 1446612	"P": 1658.0	"F": 10601}
{"v": 1	"t": 1446632	"P": 1665.5	"F": 10288}
{"v": 1	"t": 1446653	"P": 1652.25	"F": 10484}
{"v": 1	"t": 1446673	"P": 1647.75	"F": 10210}
{"v": 1	"t": 1446693	"P": 1665.5	"F": 10231}
{"v": 1	"t": 1446714	"P": 1656.0	"F": 9808}
{"v": 1	"t": 1446734	"P": 1654.0	"F": 10147}
{"v": 1	"t": 1446754	"P": 1665.5	"F": 10583}
{"v": 1	"t": 1446775	"P": 1667.5	"F": 11124}
{"v": 1	"t": 1446795	"P": 1660.75	"F": 10796}
{"v": 1	"t": 1446816	"P": 1671.75	"F": 11046}
{"v": 1	"t": 1446836	"P": 1670.25	"F": 10746}
{"v": 1	"t": 1446856	"P": 1651.0	"F": 10824}
{"v": 1	"t": 1446877	"P": 1645.25	"F": 10518}
{"v": 1	"t": 1446897	"P": 1648.5	"F": 10374}
{"v": 1	"t": 1446918	"P": 1637.75	"F": 9725}
{"v": 1	"t": 1446938	"P": 1635.25	"F": 9846}
{"v": 1	"t": 1446958	"P": 1651.75	"F": 9550}
{"v": 1	"t": 1446979	"P": 1644.75	"F": 9322}
{"v": 1	"t": 1446999	"P": 1645.5	"F": 9622}
{"v": 1	"t": 1447019	"P": 1646.5	"F": 9283}
{"v": 1	"t": 1447040	"P": 1653.75	"F": 9404}
{"v": 1	"t": 1447060	"P": 1645.25	"F": 9748}
{"v": 1	"t": 1447081	"P": 1650.5	"F": 9445}
{"v": 1	"t": 1447101	"P": 1665.75	"F": 9937}
{"v": 1	"t": 1447121	"P": 1654.75	"F": 9740}
{"v": 1	"t": 1447142	"P": 1660.75	"F": 10092}
{"v": 1	"t": 1447162	"P": 1670.5	"F": 10491}
{"v": 1	"t": 1447182	"P": 1663.5	"F": 10726}
{"v": 1	"t": 1447203	"P": 1668.0	"F": 10973}
{"v": 1	"t": 1447223	"P": 1668.75	"F": 10774}
{"v": 1	"t": 1447244	"P": 1674.25	"F": 11162}
{"v": 1	"t": 1447264	"P": 1659.75	"F": 10723}
{"v": 1	"t": 1447284	"P": 1653.0	"F": 10542	"C": 46.395	"D": 3273	"sn": 54091930088003	"file": "/data/device_log/data0000.out"	"CO2": 2993.72265625	"Tp": 25.48065948486328	"H": 15.745790481567383}
{"v": 1	"t": 1447306	"P": 1665.5	"F": 10669}
{"v": 1	"t": 1447326	"P": 1666.0	"F": 10625}
{"v": 1	"t": 1447347	"P": 1664.25	"F": 10300}
{"v": 1	"t": 1447367	"P": 1655.25	"F": 10476}
{"v": 1	"t": 1447387	"P": 1652.75	"F": 9717}
{"v": 1	"t": 1447408	"P": 1642.5	"F": 9745}
{"v": 1	"t": 1447428	"P": 1638.5	"F": 9117}
{"v": 1	"t": 1447448	"P": 1647.5	"F": 8850}
{"v": 1	"t": 1447469	"P": 1628.25	"F": 8636}
{"v": 1	"t": 1447489	"P": 1605.5	"F": 8535}
{"v": 1	"t": 1447509	"P": 1606.25	"F": 8014}
{"v": 1	"t": 1447530	"P": 1613.25	"F": 7443}
{"v": 1	"t": 1447550	"P": 1601.75	"F": 7834}
{"v": 1	"t": 1447570	"P": 1593.75	"F": 7557}
{"v": 1	"t": 1447591	"P": 1602.25	"F": 7693}
{"v": 1	"t": 1447611	"P": 1596.5	"F": 7188}
{"v": 1	"t": 1447632	"P": 1582.0	"F": 7340}
{"v": 1	"t": 1447652	"P": 1594.75	"F": 6874}
{"v": 1	"t": 1447672	"P": 1587.0	"F": 6921}
{"v": 1	"t": 1447693	"P": 1579.0	"F": 6806}
{"v": 1	"t": 1447713	"P": 1571.25	"F": 6533}
{"v": 1	"t": 1447733	"P": 1576.75	"F": 6359}
{"v": 1	"t": 1447754	"P": 1565.25	"F": 6292}
{"v": 1	"t": 1447774	"P": 1552.0	"F": 5877}
{"v": 1	"t": 1447794	"P": 1553.5	"F": 5520}
{"v": 1	"t": 1447815	"P": 1554.5	"F": 5523}
{"v": 1	"t": 1447835	"P": 1546.25	"F": 5504}
{"v": 1	"t": 1447856	"P": 1548.75	"F": 5251}
{"v": 1	"t": 1447876	"P": 1553.5	"F": 5108}
{"v": 1	"t": 1447896	"P": 1544.5	"F": 5174}
{"v": 1	"t": 1447917	"P": 1542.25	"F": 5191}
{"v": 1	"t": 1447937	"P": 1554.0	"F": 5128}
{"v": 1	"t": 1447957	"P": 1549.25	"F": 5088}
{"v": 1	"t": 1447978	"P": 1539.5	"F": 5135}
{"v": 1	"t": 1447998	"P": 1550.25	"F": 5128}
{"v": 1	"t": 1448019	"P": 1543.0	"F": 4863}
{"v": 1	"t": 1448039	"P": 1530.75	"F": 4811}
{"v": 1	"t": 1448059	"P": 1541.75	"F": 4866}
{"v": 1	"t": 1448080	"P": 1545.25	"F": 4797}
{"v": 1	"t": 1448100	"P": 1531.0	"F": 4713}
{"v": 1	"t": 1448121	"P": 1538.5	"F": 4646}
{"v": 1	"t": 1448141	"P": 1542.25	"F": 4768}
{"v": 1	"t": 1448161	"P": 1540.0	"F": 4916}
{"v": 1	"t": 1448182	"P": 1544.75	"F": 4880}
{"v": 1	"t": 1448202	"P": 1559.25	"F": 5063}
{"v": 1	"t": 1448222	"P": 1553.25	"F": 5141}
{"v": 1	"t": 1448243	"P": 1553.0	"F": 5184}
{"v": 1	"t": 1448263	"P": 1565.0	"F": 5622}
{"v": 1	"t": 1448284	"P": 1563.0	"F": 5683}
{"v": 1	"t": 1448304	"P": 1564.5	"F": 6077	"C": 46.385	"D": 3273	"sn": 54091930088003	"file": "/data/device_log/data0000.out"}
{"v": 1	"t": 1448324	"P": 1567.0	"F": 6101}
{"v": 1	"t": 1448345	"P": 1574.5	"F": 6413}
{"v": 1	"t": 1448365	"P": 1573.5	"F": 6530}
{"v": 1	"t": 1448386	"P": 1576.0	"F": 6831}
{"v": 1	"t": 1448406	"P": 1588.0	"F": 6616}
{"v": 1	"t": 1448426	"P": 1588.75	"F": 6955}
{"v": 1	"t": 1448447	"P": 1594.5	"F": 7234}
{"v": 1	"t": 1448467	"P": 1604.0	"F": 7366}
{"v": 1	"t": 1448487	"P": 1609.0	"F": 7935}
{"v": 1	"t": 1448508	"P": 1610.25	"F": 7919}
{"v": 1	"t": 1448528	"P": 1621.75	"F": 8236}
{"v": 1	"t": 1448549	"P": 1618.25	"F": 8526}
{"v": 1	"t": 1448569	"P": 1611.25	"F": 8763}
{"v": 1	"t": 1448589	"P": 1631.0	"F": 8691}
{"v": 1	"t": 1448610	"P": 1638.5	"F": 8806}
{"v": 1	"t": 1448630	"P": 1625.0	"F": 9156}
{"v": 1	"t": 1448651	"P": 1640.5	"F": 9202}
{"v": 1	"t": 1448671	"P": 1645.25	"F": 9075}
{"v": 1	"t": 1448691	"P": 1636.0	"F": 9331}
{"v": 1	"t": 1448712	"P": 1634.75	"F": 9430}
{"v": 1	"t": 1448732	"P": 1652.5	"F": 9651}
{"v": 1	"t": 1448753	"P": 1647.75	"F": 9875}
{"v": 1	"t": 1448773	"P": 1652.25	"F": 9749}
{"v": 1	"t": 1448793	"P": 1652.0	"F": 9559}
{"v": 1	"t": 1448814	"P": 1651.5	"F": 9816}
{"v": 1	"t": 1448834	"P": 1647.75	"F": 9954}
{"v": 1	"t": 1448855	"P": 1654.25	"F": 10361}
{"v": 1	"t": 1448875	"P": 1664.25	"F": 10638}
{"v": 1	"t": 1448895	"P": 1662.5	"F": 10525}
{"v": 1	"t": 1448916	"P": 1666.5	"F": 10655}
{"v": 1	"t": 1448936	"P": 1660.25	"F": 10628}
{"v": 1	"t": 1448956	"P": 1663.5	"F": 10514}
{"v": 1	"t": 1448977	"P": 1667.5	"F": 11320}
{"v": 1	"t": 1448997	"P": 1674.25	"F": 11130}
{"v": 1	"t": 1449018	"P": 1678.25	"F": 11261}
{"v": 1	"t": 1449038	"P": 1690.0	"F": 11398}
{"v": 1	"t": 1449058	"P": 1695.75	"F": 11635}
{"v": 1	"t": 1449079	"P": 1687.75	"F": 12313}
{"v": 1	"t": 1449099	"P": 1698.0	"F": 12725}
{"v": 1	"t": 1449119	"P": 1712.0	"F": 12481}
{"v": 1	"t": 1449140	"P": 1712.0	"F": 12803}
{"v": 1	"t": 1449160	"P": 1706.25	"F": 13300}
{"v": 1	"t": 1449180	"P": 1707.25	"F": 13165}
{"v": 1	"t": 1449201	"P": 1716.5	"F": 13707}
{"v": 1	"t": 1449221	"P": 1727.75	"F": 13583}
{"v": 1	"t": 1449241	"P": 1715.5	"F": 13977}
{"v": 1	"t": 1449262	"P": 1720.5	"F": 14165}
{"v": 1	"t": 1449282	"P": 1735.5	"F": 13810}
{"v": 1	"t": 1449303	"P": 1716.75	"F": 13520}
{"v": 1	"t": 1449323	"P": 1717.75	"F": 13687	"C": 46.365	"D": 3273	"sn": 54091930088003	"file": "/data/device_log/data0000.out"	"CO2": 3191.820556640625	"Tp": 25.39788055419922	"H": 19.16290855407715}
{"v": 1	"t": 1449344	"P": 1710.5	"F": 13905}
{"v": 1	"t": 1449364	"P": 1723.5	"F": 13385}
{"v": 1	"t": 1449385	"P": 1728.5	"F": 13772}
{"v": 1	"t": 1449405	"P": 1726.0	"F": 13762}
{"v": 1	"t": 1449425	"P": 1717.0	"F": 13799}
{"v": 1	"t": 1449446	"P": 1722.75	"F": 14062}
{"v": 1	"t": 1449466	"P": 1709.5	"F": 13411}
{"v": 1	"t": 1449486	"P": 1699.75	"F": 12767}
{"v": 1	"t": 1449507	"P": 1707.0	"F": 13407}
{"v": 1	"t": 1449527	"P": 1719.0	"F": 12066}
{"v": 1	"t": 1449547	"P": 1705.25	"F": 12449}
{"v": 1	"t": 1449568	"P": 1684.75	"F": 12232}
{"v": 1	"t": 1449588	"P": 1691.75	"F": 12571}
{"v": 1	"t": 1449608	"P": 1676.0	"F": 11939}
{"v": 1	"t": 1449629	"P": 1666.75	"F": 12034}
{"v": 1	"t": 1449649	"P": 1653.0	"F": 11893}
{"v": 1	"t": 1449669	"P": 1662.5	"F": 11932}
{"v": 1	"t": 1449690	"P": 1659.75	"F": 10684}
{"v": 1	"t": 1449710	"P": 1652.5	"F": 10682}
{"v": 1	"t": 1449730	"P": 1638.0	"F": 9976}
{"v": 1	"t": 1449751	"P": 1645.5	"F": 9556}
{"v": 1	"t": 1449771	"P": 1630.75	"F": 9091}
{"v": 1	"t": 1449791	"P": 1617.5	"F": 9338}
{"v": 1	"t": 1449812	"P": 1616.0	"F": 8403}
{"v": 1	"t": 1449832	"P": 1618.0	"F": 8373}
{"v": 1	"t": 1449852	"P": 1609.25	"F": 8010}
{"v": 1	"t": 1449873	"P": 1591.5	"F": 7490}
{"v": 1	"t": 1449893	"P": 1596.75	"F": 7437}
{"v": 1	"t": 1449913	"P": 1599.0	"F": 7036}
{"v": 1	"t": 1449934	"P": 1588.75	"F": 6975}
{"v": 1	"t": 1449954	"P": 1576.5	"F": 6827}
{"v": 1	"t": 1449974	"P": 1582.5	"F": 6661}
{"v": 1	"t": 1449995	"P": 1578.5	"F": 6532}
{"v": 1	"t": 1450015	"P": 1568.25	"F": 6480}
{"v": 1	"t": 1450035	"P": 1569.5	"F": 6352}
{"v": 1	"t": 1450056	"P": 1570.0	"F": 6253}
{"v": 1	"t": 1450076	"P": 1559.75	"F": 6259}
{"v": 1	"t": 1450096	"P": 1557.0	"F": 6120}
{"v": 1	"t": 1450117	"P": 1566.0	"F": 5744}
{"v": 1	"t": 1450137	"P": 1565.0	"F": 5736}
{"v": 1	"t": 1450157	"P": 1564.25	"F": 5874}
{"v": 1	"t": 1450178	"P": 1558.25	"F": 5656}
{"v": 1	"t": 1450198	"P": 1559.0	"F": 5810}
{"v": 1	"t": 1450218	"P": 1565.75	"F": 5556}
{"v": 1	"t": 1450239	"P": 1560.25	"F": 5510}
{"v": 1	"t": 1450259	"P": 1548.25	"F": 5582}
{"v": 1	"t": 1450279	"P": 1558.0	"F": 5513}
{"v": 1	"t": 1450300	"P": 1570.0	"F": 5717}
{"v": 1	"t": 1450320	"P": 1564.75	"F": 5959}
{"v": 1	"t": 1450340	"P": 1554.5	"F": 5896	"C": 46.38	"D": 3273	"sn": 54091930088003	"file": "/data/device_log/data0000.out"}
{"v": 1	"t": 1450361	"P": 1578.0	"F": 5961}
{"v": 1	"t": 1450381	"P": 1571.0	"F": 5917}
{"v": 1	"t": 1450401	"P": 1568.5	"F": 6322}
{"v": 1	"t": 1450422	"P": 1585.75	"F": 6590}
{"v": 1	"t": 1450442	"P": 1598.0	"F": 7028}
{"v": 1	"t": 1450463	"P": 1593.0	"F": 7057}
{"v": 1	"t": 1450483	"P": 1592.75	"F": 7433}
{"v": 1	"t": 1450503	"P": 1608.0	"F": 7731}
{"v": 1	"t": 1450523	"P": 1622.0	"F": 8123}
{"v": 1	"t": 1450544	"P": 1617.0	"F": 8093}
{"v": 1	"t": 1450564	"P": 1618.5	"F": 8683}
{"v": 1	"t": 1450585	"P": 1639.25	"F": 8587}
{"v": 1	"t": 1450605	"P": 1631.25	"F": 8604}
{"v": 1	"t": 1450625	"P": 1627.25	"F": 8906}
{"v": 1	"t": 1450646	"P": 1651.0	"F": 9334}
{"v": 1	"t": 1450666	"P": 1640.75	"F": 9555}
{"v": 1	"t": 1450686	"P": 1645.0	"F": 9664}
{"v": 1	"t": 1450707	"P": 1642.75	"F": 10353}
{"v": 1	"t": 1450727	"P": 1659.5	"F": 10547}
{"v": 1	"t": 1450747	"P": 1660.25	"F": 10240}
{"v": 1	"t": 1450768	"P": 1661.75	"F": 10116}
{"v": 1	"t": 1450788	"P": 1650.0	"F": 10818}
{"v": 1	"t": 1450808	"P": 1680.75	"F": 10352}
{"v": 1	"t": 1450829	"P": 1690.25	"F": 11259}
{"v": 1	"t": 1450849	"P": 1698.0	"F": 12248}
{"v": 1	"t": 1450869	"P": 1714.0	"F": 12721}
{"v": 1	"t": 1450890	"P": 1727.75	"F": 13140}
{"v": 1	"t": 1450910	"P": 1710.5	"F": 13823}
{"v": 1	"t": 1450930	"P": 1710.5	"F": 14575}
{"v": 1	"t": 1450951	"P": 1724.75	"F": 14735}
{"v": 1	"t": 1450971	"P": 1759.75	"F": 14761}
{"v": 1	"t": 1450991	"P": 1742.75	"F": 14844}
{"v": 1	"t": 1451012	"P": 1752.75	"F": 15582}
{"v": 1	"t": 1451032	"P": 1771.5	"F": 16266}
{"v": 1	"t": 1451052	"P": 1779.25	"F": 15919}
{"v": 1	"t": 1451073	"P": 1782.25	"F": 16261}
{"v": 1	"t": 1451093	"P": 1786.5	"F": 16913}
{"v": 1	"t": 1451113	"P": 1805.25	"F": 16546}
{"v": 1	"t": 1451134	"P": 1804.75	"F": 16895}
{"v": 1	"t": 1451154	"P": 1804.0	"F": 17059}
{"v": 1	"t": 1451174	"P": 1792.75	"F": 17547}
{"v": 1	"t": 1451195	"P": 1814.0	"F": 17833}
{"v": 1	"t": 1451215	"P": 1814.0	"F": 18570}
{"v": 1	"t": 1451235	"P": 1797.0	"F": 18231}
{"v": 1	"t": 1451256	"P": 1796.0	"F": 18870}
{"v": 1	"t": 1451276	"P": 1795.5	"F": 18000}
{"v": 1	"t": 1451296	"P": 1787.25	"F": 16981}
{"v": 1	"t": 1451317	"P": 1785.25	"F": 16674}
{"v": 1	"t": 1451337	"P": 1781.5	"F": 16565}
{"v": 1	"t": 1451357	"P": 1782.25	"F": 15353	"C": 46.37	"D": 3273	"sn": 54091930088003	"file": "/data/device_log/data0000.out"	"CO2": 3000.951904296875	"Tp": 25.325782775878906	"H": 21.662202835083008}
{"v": 1	"t": 1451378	"P": 1778.25	"F": 15594}
{"v": 1	"t": 1451398	"P": 1770.25	"F": 16765}
{"v": 1	"t": 1451419	"P": 1746.0	"F": 16266}
{"v": 1	"t": 1451439	"P": 1737.0	"F": 14293}
{"v": 1	"t": 1451459	"P": 1728.0	"F": 14407}
{"v": 1	"t": 1451480	"P": 1723.75	"F": 14298}
{"v": 1	"t": 1451500	"P": 1718.75	"F": 13636}
{"v": 1	"t": 1451521	"P": 1731.5	"F": 14222}
{"v": 1	"t": 1451541	"P": 1742.5	"F": 13940}
{"v": 1	"t": 1451561	"P": 1741.75	"F": 15085}
{"v": 1	"t": 1451581	"P": 1742.25	"F": 15135}
{"v": 1	"t": 1451602	"P": 1727.0	"F": 15449}
{"v": 1	"t": 1451622	"P": 1744.75	"F": 14388}
{"v": 1	"t": 1451642	"P": 1728.25	"F": 14677}
{"v": 1	"t": 1451663	"P": 1706.75	"F": 14021}
{"v": 1	"t": 1451683	"P": 1700.0	"F": 13605}
{"v": 1	"t": 1451703	"P": 1698.25	"F": 12397}
{"v": 1	"t": 1451724	"P": 1660.5	"F": 11712}
{"v": 1	"t": 1451744	"P": 1657.25	"F": 10230}
{"v": 1	"t": 1451764	"P": 1641.0	"F": 9727}
{"v": 1	"t": 1451785	"P": 1645.75	"F": 9401}
{"v": 1	"t": 1451805	"P": 1626.5	"F": 8617}
{"v": 1	"t": 1451825	"P": 1612.5	"F": 8092}
{"v": 1	"t": 1451846	"P": 1616.25	"F": 7851}
{"v": 1	"t": 1451866	"P": 1606.0	"F": 7812}
{"v": 1	"t": 1451886	"P": 1610.0	"F": 7894}
{"v": 1	"t": 1451907	"P": 1607.0	"F": 8110}
{"v": 1	"t": 1451927	"P": 1606.0	"F": 7943}
{"v": 1	"t": 1451947	"P": 1600.75	"F": 7788}
{"v": 1	"t": 1451968	"P": 1593.25	"F": 7440}
{"v": 1	"t": 1451988	"P": 1594.25	"F": 7254}
{"v": 1	"t": 1452008	"P": 1593.25	"F": 7366}
{"v": 1	"t": 1452029	"P": 1594.5	"F": 7477}
{"v": 1	"t": 1452049	"P": 1593.0	"F": 7577}
{"v": 1	"t": 1452069	"P": 1606.5	"F": 7587}
{"v": 1	"t": 1452090	"P": 1606.75	"F": 7784}
{"v": 1	"t": 1452110	"P": 1608.0	"F": 7833}
{"v": 1	"t": 1452130	"P": 1600.5	"F": 8074}
{"v": 1	"t": 1452151	"P": 1626.5	"F": 8224}
{"v": 1	"t": 1452171	"P": 1632.5	"F": 8824}
{"v": 1	"t": 1452191	"P": 1614.5	"F": 8827}
{"v": 1	"t": 1452212	"P": 1624.5	"F": 8320}
{"v": 1	"t": 1452232	"P": 1630.75	"F": 8980}
{"v": 1	"t": 1452252	"P": 1622.5	"F": 8708}
{"v": 1	"t": 1452273	"P": 1622.0	"F": 8458}
{"v": 1	"t": 1452293	"P": 1622.25	"F": 8557}
{"v": 1	"t": 1452313	"P": 1616.25	"F": 8296}
{"v": 1	"t": 1452334	"P": 1610.5	"F": 8258}
{"v": 1	"t": 1452354	"P": 1604.25	"F": 7307}
{"v": 1	"t": 1452374	"P": 1605.0	"F": 7713	"C": 46.365	"D": 3273	"sn": 54091930088003	"file": "/data/device_log/data0000.out"	"CO2": 3725.766357421875	"Tp": 25.25635528564453	"H": 23.22445297241211}
{"v": 1	"t": 1452395	"P": 1600.0	"F": 7643}
{"v": 1	"t": 1452416	"P": 1614.25	"F": 8007}
{"v": 1	"t": 1452436	"P": 1611.0	"F": 7944}
{"v": 1	"t": 1452457	"P": 1606.25	"F": 8063}
{"v": 1	"t": 1452477	"P": 1614.75	"F": 7996}
{"v": 1	"t": 1452497	"P": 1633.5	"F": 8510}
{"v": 1	"t": 1452518	"P": 1623.0	"F": 9238}
{"v": 1	"t": 1452538	"P": 1636.75	"F": 9305}
{"v": 1	"t": 1452558	"P": 1658.5	"F": 9580}
{"v": 1	"t": 1452579	"P": 1651.5	"F": 10317}
{"v": 1	"t": 1452599	"P": 1669.5	"F": 10791}
{"v": 1	"t": 1452619	"P": 1687.75	"F": 11431}
{"v": 1	"t": 1452640	"P": 1687.75	"F": 11625}
{"v": 1	"t": 1452660	"P": 1673.0	"F": 11118}
{"v": 1	"t": 1452680	"P": 1670.25	"F": 11187}
{"v": 1	"t": 1452701	"P": 1679.25	"F": 11504}
{"v": 1	"t": 1452721	"P": 1670.25	"F": 11190}
{"v": 1	"t": 1452741	"P": 1659.75	"F": 11073}
{"v": 1	"t": 1452762	"P": 1656.25	"F": 10381}
{"v": 1	"t": 1452782	"P": 1663.5	"F": 10327}
{"v": 1	"t": 1452802	"P": 1657.25	"F": 10296}
{"v": 1	"t": 1452823	"P": 1648.25	"F": 9729}
{"v": 1	"t": 1452843	"P": 1651.25	"F": 9556}
{"v": 1	"t": 1452864	"P": 1658.75	"F": 9805}
{"v": 1	"t": 1452884	"P": 1656.0	"F": 10235}
{"v": 1	"t": 1452904	"P": 1655.5	"F": 10461}
{"v": 1	"t": 1452925	"P": 1675.25	"F": 10351}
{"v": 1	"t": 1452945	"P": 1676.0	"F": 11039}
{"v": 1	"t": 1452965	"P": 1677.75	"F": 11467}
{"v": 1	"t": 1452986	"P": 1688.5	"F": 11618}
{"v": 1	"t": 1453006	"P": 1674.75	"F": 11674}
{"v": 1	"t": 1453027	"P": 1675.5	"F": 12125}
{"v": 1	"t": 1453047	"P": 1707.0	"F": 11777}
{"v": 1	"t": 1453067	"P": 1698.75	"F": 12146}
{"v": 1	"t": 1453088	"P": 1689.0	"F": 12238}
{"v": 1	"t": 1453108	"P": 1698.25	"F": 12121}
{"v": 1	"t": 1453128	"P": 1708.5	"F": 12105}
{"v": 1	"t": 1453149	"P": 1703.5	"F": 12236}
{"v": 1	"t": 1453169	"P": 1693.5	"F": 12581}
{"v": 1	"t": 1453189	"P": 1690.5	"F": 12182}
{"v": 1	"t": 1453210	"P": 1710.5	"F": 11967}
{"v": 1	"t": 1453230	"P": 1697.25	"F": 12198}
{"v": 1	"t": 1453250	"P": 1698.25	"F": 13011}
{"v": 1	"t": 1453271	"P": 1703.25	"F": 12875}
{"v": 1	"t": 1453291	"P": 1731.5	"F": 13523}
{"v": 1	"t": 1453311	"P": 1703.75	"F": 13260}
{"v": 1	"t": 1453332	"P": 1720.25	"F": 13368}
{"v": 1	"t": 1453352	"P": 1735.0	"F": 13844}
{"v": 1	"t": 1453372	"P": 1726.0	"F": 13592}
{"v": 1	"t": 1453393	"P": 1725.75	"F": 14632	"C": 46.3	"D": 3273	"sn": 54091930088003	"file": "/data/device_log/data0000.out"}
{"v": 1	"t": 1453413	"P": 1730.0	"F": 14393}
{"v": 1	"t": 1453433	"P": 1730.25	"F": 13648}
{"v": 1	"t": 1453454	"P": 1714.25	"F": 14049}
{"v": 1	"t": 1453474	"P": 1717.25	"F": 13237}
{"v": 1	"t": 1453494	"P": 1732.0	"F": 14225}
{"v": 1	"t": 1453515	"P": 1731.0	"F": 14796}
{"v": 1	"t": 1453535	"P": 1722.5	"F": 14212}
{"v": 1	"t": 1453555	"P": 1712.75	"F": 13873}
{"v": 1	"t": 1453576	"P": 1737.0	"F": 13880}
{"v": 1	"t": 1453596	"P": 1720.5	"F": 14159}
{"v": 1	"t": 1453616	"P": 1725.5	"F": 13839}
{"v": 1	"t": 1453637	"P": 1716.5	"F": 14244}
{"v": 1	"t": 1453657	"P": 1744.5	"F": 14308}
{"v": 1	"t": 1453677	"P": 1760.25	"F": 15273}
{"v": 1	"t": 1453698	"P": 1732.75	"F": 14920}
{"v": 1	"t": 1453718	"P": 1699.75	"F": 13902}
{"v": 1	"t": 1453738	"P": 1699.0	"F": 12029}
{"v": 1	"t": 1453759	"P": 1709.25	"F": 12286}
{"v": 1	"t": 1453779	"P": 1685.75	"F": 12806}
{"v": 1	"t": 1453799	"P": 1668.5	"F": 11350}
{"v": 1	"t": 1453820	"P": 1679.75	"F": 10720}
{"v": 1	"t": 1453840	"P": 1663.25	"F": 11148}
{"v": 1	"t": 1453860	"P": 1670.5	"F": 11342}
{"v": 1	"t": 1453881	"P": 1687.25	"F": 10920}
{"v": 1	"t": 1453901	"P": 1674.5	"F": 11141}
{"v": 1	"t": 1453921	"P": 1666.0	"F": 10615}
{"v": 1	"t": 1453942	"P": 1648.25	"F": 10389}
{"v": 1	"t": 1453962	"P": 1659.5	"F": 9112}
{"v": 1	"t": 1453982	"P": 1650.0	"F": 9336}
{"v": 1	"t": 1454003	"P": 1637.5	"F": 9155}
{"v": 1	"t": 1454023	"P": 1623.25	"F": 8666}
{"v": 1	"t": 1454043	"P": 1602.0	"F": 7637}
{"v": 1	"t": 1454064	"P": 1582.0	"F": 6797}
{"v": 1	"t": 1454084	"P": 1596.75	"F": 7054}
{"v": 1	"t": 1454104	"P": 1589.5	"F": 7088}
{"v": 1	"t": 1454125	"P": 1561.25	"F": 6001}
{"v": 1	"t": 1454145	"P": 1544.75	"F": 5016}
{"v": 1	"t": 1454165	"P": 1549.25	"F": 5144}
{"v": 1	"t": 1454186	"P": 1544.25	"F": 5168}
{"v": 1	"t": 1454206	"P": 1517.75	"F": 4310}
{"v": 1	"t": 1454226	"P": 1498.75	"F": 2993}
{"v": 1	"t": 1454247	"P": 1496.25	"F": 1810}
{"v": 1	"t": 1454267	"P": 1508.5	"F": 1517}
{"v": 1	"t": 1454287	"P": 1518.0	"F": 1542}
{"v": 1	"t": 1454308	"P": 1533.75	"F": 2358}
{"v": 1	"t": 1454328	"P": 1537.25	"F": 3910}
{"v": 1	"t": 1454348	"P": 1541.0	"F": 4415}
{"v": 1	"t": 1454369	"P": 1531.25	"F": 4317}
{"v": 1	"t": 1454389	"P": 1531.75	"F": 4278}
{"v": 1	"t": 1454409	"P": 1542.0	"F": 4777	"C": 46.35	"D": 3272	"sn": 54091930088003	"file": "/data/device_log/data0000.out"	"CO2": 4835.697265625	"Tp": 25.186920166015625	"H": 23.928550720214844}
{"v": 1	"t": 1454430	"P": 1545.25	"F": 5001}
{"v": 1	"t": 1454451	"P": 1547.25	"F": 5138}
{"v": 1	"t": 1454471	"P": 1542.5	"F": 4965}
{"v": 1	"t": 1454492	"P": 1536.75	"F": 4596}
{"v": 1	"t": 1454512	"P": 1558.0	"F": 4628}
{"v": 1	"t": 1454532	"P": 1552.0	"F": 5083}
{"v": 1	"t": 1454553	"P": 1561.0	"F": 5737}
{"v": 1	"t": 1454573	"P": 1558.25	"F": 5767}
{"v": 1	"t": 1454593	"P": 1569.75	"F": 5744}
{"v": 1	"t": 1454614	"P": 1531.5	"F": 4811}
{"v": 1	"t": 1454634	"P": 1517.0	"F": 3593}
{"v": 1	"t": 1454654	"P": 1537.5	"F": 3026}
{"v": 1	"t": 1454675	"P": 1576.5	"F": 4710}
{"v": 1	"t": 1454695	"P": 1607.25	"F": 7762}
{"v": 1	"t": 1454715	"P": 1607.0	"F": 8504}
{"v": 1	"t": 1454736	"P": 1616.5	"F": 7855}
{"v": 1	"t": 1454756	"P": 1621.25	"F": 7922}
{"v": 1	"t": 1454776	"P": 1629.0	"F": 8449}
{"v": 1	"t": 1454797	"P": 1636.5	"F": 9520}
{"v": 1	"t": 1454817	"P": 1626.0	"F": 9571}
{"v": 1	"t": 1454837	"P": 1619.25	"F": 8640}
{"v": 1	"t": 1454858	"P": 1611.25	"F": 8418}
{"v": 1	"t": 1454878	"P": 1616.0	"F": 8614}
{"v": 1	"t": 1454898	"P": 1622.5	"F": 8517}
{"v": 1	"t": 1454919	"P": 1610.75	"F": 8174}
{"v": 1	"t": 1454939	"P": 1588.75	"F": 7235}
{"v": 1	"t": 1454959	"P": 1577.5	"F": 6695}
{"v": 1	"t": 1454980	"P": 1598.0	"F": 6964}
{"v": 1	"t": 1455000	"P": 1605.25	"F": 7439}
{"v": 1	"t": 1455020	"P": 1608.75	"F": 8017}
{"v": 1	"t": 1455041	"P": 1614.75	"F": 7973}
{"v": 1	"t": 1455061	"P": 1618.0	"F": 7781}
{"v": 1	"t": 1455081	"P": 1614.75	"F": 8115}
{"v": 1	"t": 1455102	"P": 1610.5	"F": 7811}
{"v": 1	"t": 1455122	"P": 1623.0	"F": 7656}
{"v": 1	"t": 1455142	"P": 1618.25	"F": 7995}
{"v": 1	"t": 1455163	"P": 1643.75	"F": 8944}
{"v": 1	"t": 1455183	"P": 1634.0	"F": 9948}
{"v": 1	"t": 1455203	"P": 1654.25	"F": 9753}
{"v": 1	"t": 1455223	"P": 1651.25	"F": 9439}
{"v": 1	"t": 1455244	"P": 1628.25	"F": 9491}
{"v": 1	"t": 1455264	"P": 1631.5	"F": 9507}
{"v": 1	"t": 1455284	"P": 1642.75	"F": 9566}
{"v": 1	"t": 1455305	"P": 1631.75	"F": 9229}
{"v": 1	"t": 1455325	"P": 1634.0	"F": 8427}
{"v": 1	"t": 1455346	"P": 1631.25	"F": 8497}
{"v": 1	"t": 1455366	"P": 1626.0	"F": 8223}
{"v": 1	"t": 1455386	"P": 1622.25	"F": 8366}
{"v": 1	"t": 1455407	"P": 1617.5	"F": 8298}
{"v": 1	"t": 1455427	"P": 1619.25	"F": 8885	"C": 46.345	"D": 3272	"sn": 54091930088003	"file": "/data/device_log/data0000.out"}
{"v": 1	"t": 1455447	"P": 1630.0	"F": 9178}
{"v": 1	"t": 1455468	"P": 1617.5	"F": 8508}
{"v": 1	"t": 1455488	"P": 1631.25	"F": 8855}
{"v": 1	"t": 1455508	"P": 1639.75	"F": 9973}
{"v": 1	"t": 1455529	"P": 1617.75	"F": 8817}
{"v": 1	"t": 1455549	"P": 1617.25	"F": 8827}
{"v": 1	"t": 1455569	"P": 1620.25	"F": 8343}
{"v": 1	"t": 1455590	"P": 1607.5	"F": 8068}
{"v": 1	"t": 1455610	"P": 1587.5	"F": 7511}
{"v": 1	"t": 1455631	"P": 1580.5	"F": 6915}
{"v": 1	"t": 1455651	"P": 1590.0	"F": 6852}
{"v": 1	"t": 1455671	"P": 1593.25	"F": 7222}
{"v": 1	"t": 1455692	"P": 1597.25	"F": 7618}
{"v": 1	"t": 1455712	"P": 1619.25	"F": 8013}
{"v": 1	"t": 1455732	"P": 1616.25	"F": 7951}
{"v": 1	"t": 1455753	"P": 1602.5	"F": 7837}
{"v": 1	"t": 1455773	"P": 1600.5	"F": 8056}
{"v": 1	"t": 1455793	"P": 1619.25	"F": 7835}
{"v": 1	"t": 1455814	"P": 1601.75	"F": 7719}
{"v": 1	"t": 1455834	"P": 1595.25	"F": 7827}
{"v": 1	"t": 1455854	"P": 1587.0	"F": 7940}
{"v": 1	"t": 1455874	"P": 1590.25	"F": 7485}
{"v": 1	"t": 1455895	"P": 1575.5	"F": 6333}
{"v": 1	"t": 1455915	"P": 1552.75	"F": 4480}
{"v": 1	"t": 1455935	"P": 1543.75	"F": 4008}
{"v": 1	"t": 1455956	"P": 1546.0	"F": 3615}
{"v": 1	"t": 1455976	"P": 1534.25	"F": 3828}
{"v": 1	"t": 1455996	"P": 1536.25	"F": 4087}
{"v": 1	"t": 1456017	"P": 1550.0	"F": 4487}
{"v": 1	"t": 1456037	"P": 1551.25	"F": 4693}
{"v": 1	"t": 1456058	"P": 1544.5	"F": 4975}
{"v": 1	"t": 1456078	"P": 1542.25	"F": 5072}
{"v": 1	"t": 1456098	"P": 1545.0	"F": 4878}
{"v": 1	"t": 1456119	"P": 1542.0	"F": 4872}
{"v": 1	"t": 1456139	"P": 1527.5	"F": 4329}
{"v": 1	"t": 1456159	"P": 1528.75	"F": 3830}
{"v": 1	"t": 1456179	"P": 1538.5	"F": 3751}
{"v": 1	"t": 1456200	"P": 1528.5	"F": 3620}
{"v": 1	"t": 1456220	"P": 1528.25	"F": 3587}
{"v": 1	"t": 1456240	"P": 1522.75	"F": 3885}
{"v": 1	"t": 1456261	"P": 1540.5	"F": 4258}
{"v": 1	"t": 1456281	"P": 1530.0	"F": 4254}
{"v": 1	"t": 1456301	"P": 1527.25	"F": 4162}
{"v": 1	"t": 1456322	"P": 1533.0	"F": 4057}
{"v": 1	"t": 1456342	"P": 1548.0	"F": 4040}
{"v": 1	"t": 1456362	"P": 1554.5	"F": 4164}
{"v": 1	"t": 1456383	"P": 1554.75	"F": 4938}
{"v": 1	"t": 1456403	"P": 1570.25	"F": 5698}
{"v": 1	"t": 1456423	"P": 1582.5	"F": 6008}
{"v": 1	"t": 1456444	"P": 1575.25	"F": 5714	"C": 46.36	"D": 3272	"sn": 54091930088003	"file": "/data/device_log/data0000.out"	"CO2": 5548.71484375	"Tp": 25.1708984375	"H": 24.56208038330078}
{"v": 1	"t": 1456465	"P": 1570.75	"F": 5720}
{"v": 1	"t": 1456485	"P": 1585.75	"F": 6303}
{"v": 1	"t": 1456506	"P": 1622.25	"F": 7135}
{"v": 1	"t": 1456526	"P": 1642.25	"F": 8878}
{"v": 1	"t": 1456546	"P": 1647.75	"F": 8997}
{"v": 1	"t": 1456567	"P": 1658.0	"F": 10184}
{"v": 1	"t": 1456587	"P": 1647.25	"F": 10451}
{"v": 1	"t": 1456607	"P": 1638.0	"F": 10156}
{"v": 1	"t": 1456628	"P": 1620.75	"F": 9549}
{"v": 1	"t": 1456648	"P": 1633.25	"F": 9541}
{"v": 1	"t": 1456668	"P": 1652.25	"F": 10112}
{"v": 1	"t": 1456689	"P": 1658.25	"F": 9921}
{"v": 1	"t": 1456709	"P": 1636.0	"F": 9873}
{"v": 1	"t": 1456729	"P": 1643.75	"F": 9136}
{"v": 1	"t": 1456750	"P": 1635.0	"F": 8826}
{"v": 1	"t": 1456770	"P": 1618.0	"F": 8308}
{"v": 1	"t": 1456790	"P": 1621.5	"F": 8354}
{"v": 1	"t": 1456811	"P": 1645.5	"F": 8682}
{"v": 1	"t": 1456831	"P": 1667.25	"F": 9839}
{"v": 1	"t": 1456851	"P": 1678.25	"F": 11008}
{"v": 1	"t": 1456872	"P": 1678.5	"F": 11011}
{"v": 1	"t": 1456892	"P": 1683.0	"F": 11595}
{"v": 1	"t": 1456912	"P": 1673.75	"F": 11433}
{"v": 1	"t": 1456933	"P": 1642.25	"F": 10296}
{"v": 1	"t": 1456953	"P": 1653.0	"F": 9275}
{"v": 1	"t": 1456974	"P": 1633.0	"F": 8925}
{"v": 1	"t": 1456994	"P": 1633.0	"F": 9039}
{"v": 1	"t": 1457014	"P": 1635.5	"F": 9017}
{"v": 1	"t": 1457035	"P": 1639.5	"F": 9233}
{"v": 1	"t": 1457055	"P": 1633.25	"F": 8888}
{"v": 1	"t": 1457075	"P": 1623.75	"F": 8758}
{"v": 1	"t": 1457096	"P": 1631.0	"F": 8665}
{"v": 1	"t": 1457116	"P": 1617.75	"F": 8971}
{"v": 1	"t": 1457137	"P": 1626.0	"F": 9002}
{"v": 1	"t": 1457157	"P": 1646.0	"F": 9066}
{"v": 1	"t": 1457177	"P": 1647.75	"F": 9688}
{"v": 1	"t": 1457198	"P": 1632.0	"F": 9279}
{"v": 1	"t": 1457218	"P": 1643.25	"F": 9319}
{"v": 1	"t": 1457238	"P": 1646.5	"F": 9214}
{"v": 1	"t": 1457259	"P": 1639.5	"F": 9623}
{"v": 1	"t": 1457279	"P": 1664.5	"F": 9956}
{"v": 1	"t": 1457299	"P": 1669.0	"F": 10412}
{"v": 1	"t": 1457320	"P": 1654.5	"F": 10340}
{"v": 1	"t": 1457340	"P": 1640.75	"F": 10641}
{"v": 1	"t": 1457360	"P": 1648.25	"F": 10002}
{"v": 1	"t": 1457381	"P": 1653.25	"F": 10256}
{"v": 1	"t": 1457401	"P": 1655.25	"F": 10136}
{"v": 1	"t": 1457421	"P": 1640.75	"F": 10332}
{"v": 1	"t": 1457442	"P": 1658.5	"F": 10264}
{"v": 1	"t": 1457462	"P": 1660.75	"F": 10417	"C": 46.37	"D": 3272	"sn": 54091930088003	"file": "/data/device_log/data0000.out"}
{"v": 1	"t": 1457483	"P": 1649.25	"F": 10098}
{"v": 1	"t": 1457503	"P": 1650.0	"F": 9808}
{"v": 1	"t": 1457523	"P": 1674.5	"F": 10698}
{"v": 1	"t": 1457544	"P": 1661.0	"F": 10857}
{"v": 1	"t": 1457564	"P": 1648.25	"F": 10641}
{"v": 1	"t": 1457584	"P": 1666.0	"F": 10698}
{"v": 1	"t": 1457605	"P": 1661.25	"F": 10398}
{"v": 1	"t": 1457625	"P": 1655.0	"F": 10180}
{"v": 1	"t": 1457645	"P": 1647.25	"F": 10014}
{"v": 1	"t": 1457666	"P": 1659.0	"F": 9893}
{"v": 1	"t": 1457686	"P": 1665.75	"F": 10457}
{"v": 1	"t": 1457706	"P": 1636.75	"F": 10273}
{"v": 1	"t": 1457727	"P": 1646.25	"F": 10401}
{"v": 1	"t": 1457747	"P": 1666.75	"F": 10379}
{"v": 1	"t": 1457767	"P": 1668.0	"F": 10328}
{"v": 1	"t": 1457788	"P": 1653.75	"F": 10588}
{"v": 1	"t": 1457808	"P": 1659.5	"F": 10974}
{"v": 1	"t": 1457828	"P": 1674.25	"F": 10881}
{"v": 1	"t": 1457849	"P": 1668.0	"F": 10822}
{"v": 1	"t": 1457869	"P": 1648.25	"F": 11227}
{"v": 1	"t": 1457889	"P": 1662.75	"F": 10413}
{"v": 1	"t": 1457910	"P": 1657.0	"F": 10506}
{"v": 1	"t": 1457930	"P": 1660.0	"F": 10515}
{"v": 1	"t": 1457950	"P": 1664.5	"F": 10946}
{"v": 1	"t": 1457971	"P": 1686.25	"F": 11034}
{"v": 1	"t": 1457991	"P": 1678.0	"F": 10800}
{"v": 1	"t": 1458011	"P": 1666.5	"F": 10738}
{"v": 1	"t": 1458032	"P": 1678.25	"F": 11626}
{"v": 1	"t": 1458052	"P": 1695.5	"F": 10955}
{"v": 1	"t": 1458072	"P": 1676.5	"F": 11527}
{"v": 1	"t": 1458093	"P": 1677.5	"F": 11401}
{"v": 1	"t": 1458113	"P": 1664.5	"F": 11151}
{"v": 1	"t": 1458133	"P": 1688.75	"F": 11074}
{"v": 1	"t": 1458154	"P": 1683.75	"F": 11877}
{"v": 1	"t": 1458174	"P": 1673.0	"F": 11759}
{"v": 1	"t": 1458194	"P": 1685.5	"F": 11435}
{"v": 1	"t": 1458215	"P": 1677.75	"F": 11253}
{"v": 1	"t": 1458235	"P": 1678.0	"F": 10863}
{"v": 1	"t": 1458255	"P": 1665.25	"F": 10538}
{"v": 1	"t": 1458276	"P": 1679.5	"F": 10626}
{"v": 1	"t": 1458296	"P": 1679.0	"F": 10665}
{"v": 1	"t": 1458316	"P": 1670.5	"F": 10993}
{"v": 1	"t": 1458337	"P": 1676.75	"F": 11115}
{"v": 1	"t": 1458357	"P": 1672.5	"F": 11588}
{"v": 1	"t": 1458377	"P": 1665.5	"F": 11167}
{"v": 1	"t": 1458398	"P": 1667.5	"F": 10756}
{"v": 1	"t": 1458418	"P": 1661.75	"F": 11103}
{"v": 1	"t": 1458438	"P": 1673.25	"F": 11150}
{"v": 1	"t": 1458459	"P": 1655.25	"F": 10502}
{"v": 1	"t": 1458479	"P": 1642.25	"F": 10092	"C": 46.325	"D": 3272	"sn": 54091930088003	"file": "/data/device_log/data0000.out"	"CO2": 4641.90234375	"Tp": 25.144195556640625	"H": 25.597158432006836}
{"v": 1	"t": 1458500	"P": 1627.0	"F": 9082}
{"v": 1	"t": 1458521	"P": 1629.0	"F": 8994}
{"v": 1	"t": 1458541	"P": 1630.5	"F": 8721}
{"v": 1	"t": 1458561	"P": 1616.0	"F": 8630}
{"v": 1	"t": 1458582	"P": 1605.75	"F": 8194}
{"v": 1	"t": 1458602	"P": 1615.75	"F": 8076}
{"v": 1	"t": 1458622	"P": 1589.25	"F": 7463}
{"v": 1	"t": 1458643	"P": 1572.0	"F": 6783}
{"v": 1	"t": 1458663	"P": 1574.0	"F": 6325}
{"v": 1	"t": 1458683	"P": 1585.0	"F": 6207}
{"v": 1	"t": 1458704	"P": 1577.0	"F": 6224}
{"v": 1	"t": 1458724	"P": 1563.75	"F": 6393}
{"v": 1	"t": 1458744	"P": 1584.0	"F": 6186}
{"v": 1	"t": 1458765	"P": 1586.25	"F": 6541}
{"v": 1	"t": 1458785	"P": 1578.5	"F": 6653}
{"v": 1	"t": 1458805	"P": 1576.5	"F": 6723}
{"v": 1	"t": 1458826	"P": 1592.25	"F": 7087}
{"v": 1	"t": 1458846	"P": 1571.0	"F": 6358}
{"v": 1	"t": 1458866	"P": 1564.5	"F": 5891}
{"v": 1	"t": 1458887	"P": 1565.75	"F": 5784}
{"v": 1	"t": 1458907	"P": 1568.75	"F": 5762}
{"v": 1	"t": 1458927	"P": 1546.5	"F": 5333}
{"v": 1	"t": 1458948	"P": 1529.75	"F": 4734}
{"v": 1	"t": 1458968	"P": 1524.25	"F": 4048}
{"v": 1	"t": 1458988	"P": 1520.0	"F": 3204}
{"v": 1	"t": 1459009	"P": 1509.75	"F": 2572}
{"v": 1	"t": 1459029	"P": 1499.75	"F": 2483}
{"v": 1	"t": 1459049	"P": 1492.25	"F": 2049}
{"v": 1	"t": 1459070	"P": 1479.25	"F": 821}
{"v": 1	"t": 1459090	"P": 1428.25	"F": -10}
{"v": 1	"t": 1459110	"P": 1429.25	"F": 4}
{"v": 1	"t": 1459131	"P": 1433.5	"F": 9}
{"v": 1	"t": 1459151	"P": 1437.0	"F": 15}
{"v": 1	"t": 1459171	"P": 1499.75	"F": 25}
{"v": 1	"t": 1459192	"P": 1314.5	"F": 10}
{"v": 1	"t": 1459212	"P": 1488.75	"F": 17}
{"v": 1	"t": 1459232	"P": 1319.25	"F": 1}
{"v": 1	"t": 1459252	"P": 1326.5	"F": -2}
{"v": 1	"t": 1459273	"P": 1309.75	"F": 1}
{"v": 1	"t": 1459293	"P": 1306.5	"F": 1}
{"v": 1	"t": 1459313	"P": 1296.0	"F": 1}
{"v": 1	"t": 1459334	"P": 1294.25	"F": 1}
{"v": 1	"t": 1459354	"P": 1313.5	"F": 2}
{"v": 1	"t": 1459374	"P": 1347.25	"F": 2}
{"v": 1	"t": 1459395	"P": 1353.5	"F": 3}
{"v": 1	"t": 1459415	"P": 1349.0	"F": 3}
{"v": 1	"t": 1459436	"P": 1356.5	"F": 2}
{"v": 1	"t": 1459456	"P": 1358.25	"F": 3}
{"v": 1	"t": 1459476	"P": 1349.0	"F": 3}
{"v": 1	"t": 1459497	"P": 1357.75	"F": 3	"C": 46.33	"D": 3272	"sn": 54091930088003	"file": "/data/device_log/data0000.out"}
{"v": 1	"t": 1459517	"P": 1380.25	"F": 3}
{"v": 1	"t": 1459537	"P": 1392.5	"F": 4}
{"v": 1	"t": 1459558	"P": 1426.25	"F": 7}
{"v": 1	"t": 1459578	"P": 1487.5	"F": 33}
{"v": 1	"t": 1459598	"P": 1502.25	"F": 125}
{"v": 1	"t": 1459619	"P": 1499.75	"F": 443}
{"v": 1	"t": 1459639	"P": 1504.25	"F": 1337}
{"v": 1	"t": 1459659	"P": 1528.75	"F": 2684}
{"v": 1	"t": 1459680	"P": 1542.5	"F": 4119}
{"v": 1	"t": 1459700	"P": 1552.25	"F": 5423}
{"v": 1	"t": 1459720	"P": 1563.75	"F": 5775}
{"v": 1	"t": 1459741	"P": 1574.75	"F": 6084}
{"v": 1	"t": 1459761	"P": 1583.5	"F": 6401}
{"v": 1	"t": 1459781	"P": 1579.75	"F": 6548}
{"v": 1	"t": 1459802	"P": 1589.75	"F": 6940}
{"v": 1	"t": 1459822	"P": 1605.5	"F": 7164}
{"v": 1	"t": 1459842	"P": 1599.5	"F": 7508}
{"v": 1	"t": 1459863	"P": 1601.5	"F": 7408}
{"v": 1	"t": 1459883	"P": 1614.0	"F": 7439}
{"v": 1	"t": 1459903	"P": 1613.0	"F": 7274}
{"v": 1	"t": 1459924	"P": 1600.0	"F": 7285}
{"v": 1	"t": 1459944	"P": 1594.25	"F": 7626}
{"v": 1	"t": 1459964	"P": 1599.0	"F": 7450}
{"v": 1	"t": 1459985	"P": 1600.5	"F": 7094}
{"v": 1	"t": 1460005	"P": 1574.0	"F": 6695}
{"v": 1	"t": 1460025	"P": 1573.5	"F": 6655}
{"v": 1	"t": 1460046	"P": 1574.5	"F": 6361}
{"v": 1	"t": 1460066	"P": 1570.25	"F": 5807}
{"v": 1	"t": 1460086	"P": 1562.5	"F": 5794}
{"v": 1	"t": 1460107	"P": 1570.25	"F": 6026}
{"v": 1	"t": 1460127	"P": 1586.5	"F": 6410}
{"v": 1	"t": 1460147	"P": 1593.5	"F": 6924}
{"v": 1	"t": 1460168	"P": 1575.75	"F": 7242}
{"v": 1	"t": 1460188	"P": 1582.0	"F": 6678}
{"v": 1	"t": 1460208	"P": 1593.75	"F": 6860}
{"v": 1	"t": 1460229	"P": 1584.75	"F": 6784}
{"v": 1	"t": 1460249	"P": 1587.25	"F": 6926}
{"v": 1	"t": 1460269	"P": 1589.75	"F": 6641}
{"v": 1	"t": 1460290	"P": 1581.75	"F": 6485}
{"v": 1	"t": 1460310	"P": 1575.0	"F": 6341}
{"v": 1	"t": 1460330	"P": 1561.25	"F": 6430}
{"v": 1	"t": 1460351	"P": 1576.5	"F": 6355}
{"v": 1	"t": 1460371	"P": 1574.0	"F": 6223}
{"v": 1	"t": 1460391	"P": 1568.25	"F": 5992}
{"v": 1	"t": 1460412	"P": 1560.0	"F": 5927}
{"v": 1	"t": 1460432	"P": 1570.25	"F": 5702}
{"v": 1	"t": 1460452	"P": 1553.25	"F": 4945}
{"v": 1	"t": 1460473	"P": 1544.25	"F": 4662}
{"v": 1	"t": 1460493	"P": 1546.75	"F": 4938}
{"v": 1	"t": 1460513	"P": 1558.0	"F": 5052	"C": 46.345	"D": 3272	"sn": 54091930088003	"file": "/data/device_log/data0000.out"	"CO2": 4980.2275390625	"Tp": 25.130844116210938	"H": 25.83034896850586}
{"v": 1	"t": 1460534	"P": 1542.0	"F": 4840}
{"v": 1	"t": 1460555	"P": 1539.25	"F": 4776}
{"v": 1	"t": 1460575	"P": 1530.5	"F": 4424}
{"v": 1	"t": 1460596	"P": 1533.25	"F": 4159}
{"v": 1	"t": 1460616	"P": 1540.25	"F": 4189}
{"v": 1	"t": 1460636	"P": 1532.25	"F": 4329}
{"v": 1	"t": 1460656	"P": 1530.5	"F": 4317}
{"v": 1	"t": 1460677	"P": 1540.25	"F": 4470}
{"v": 1	"t": 1460697	"P": 1558.75	"F": 4663}
{"v": 1	"t": 1460718	"P": 1544.25	"F": 5092}
{"v": 1	"t": 1460738	"P": 1539.75	"F": 4871}
{"v": 1	"t": 1460758	"P": 1542.75	"F": 4258}
{"v": 1	"t": 1460779	"P": 1536.0	"F": 4041}
{"v": 1	"t": 1460799	"P": 1537.25	"F": 4454}
{"v": 1	"t": 1460819	"P": 1551.0	"F": 4876}
{"v": 1	"t": 1460840	"P": 1552.0	"F": 5401}
{"v": 1	"t": 1460860	"P": 1546.75	"F": 5284}
{"v": 1	"t": 1460880	"P": 1540.75	"F": 5216}
{"v": 1	"t": 1460901	"P": 1557.5	"F": 5135}
{"v": 1	"t": 1460921	"P": 1559.25	"F": 5541}
{"v": 1	"t": 1460941	"P": 1552.75	"F": 5301}
{"v": 1	"t": 1460962	"P": 1563.5	"F": 5621}
{"v": 1	"t": 1460982	"P": 1554.0	"F": 5671}
{"v": 1	"t": 1461003	"P": 1559.0	"F": 5605}
{"v": 1	"t": 1461023	"P": 1564.25	"F": 5984}
{"v": 1	"t": 1461043	"P": 1574.75	"F": 5948}
{"v": 1	"t": 1461064	"P": 1575.75	"F": 6169}
{"v": 1	"t": 1461084	"P": 1571.25	"F": 6253}
{"v": 1	"t": 1461104	"P": 1585.5	"F": 6328}
{"v": 1	"t": 1461125	"P": 1600.0	"F": 6551}
{"v": 1	"t": 1461145	"P": 1595.0	"F": 6972}
{"v": 1	"t": 1461166	"P": 1593.5	"F": 7095}
{"v": 1	"t": 1461186	"P": 1591.75	"F": 7132}
{"v": 1	"t": 1461206	"P": 1586.5	"F": 6845}
{"v": 1	"t": 1461227	"P": 1587.5	"F": 7020}
{"v": 1	"t": 1461247	"P": 1603.0	"F": 7192}
{"v": 1	"t": 1461267	"P": 1602.75	"F": 7577}
{"v": 1	"t": 1461288	"P": 1592.75	"F": 7773}
{"v": 1	"t": 1461308	"P": 1608.0	"F": 8144}
{"v": 1	"t": 1461328	"P": 1615.75	"F": 8138}
{"v": 1	"t": 1461349	"P": 1608.25	"F": 8181}
{"v": 1	"t": 1461369	"P": 1613.0	"F": 8136}
{"v": 1	"t": 1461389	"P": 1630.75	"F": 8723}
{"v": 1	"t": 1461410	"P": 1633.75	"F": 8842}
{"v": 1	"t": 1461430	"P": 1616.0	"F": 9051}
{"v": 1	"t": 1461450	"P": 1623.0	"F": 8691}
{"v": 1	"t": 1461471	"P": 1633.5	"F": 8591}
{"v": 1	"t": 1461491	"P": 1619.0	"F": 8801}
{"v": 1	"t": 1461511	"P": 1616.25	"F": 8378}
{"v": 1	"t": 1461532	"P": 1622.0	"F": 8315	"C": 46.34	"D": 3272	"sn": 54091930088003	"file": "/data/device_log/data0000.out"}
{"v": 1	"t": 1461552	"P": 1608.25	"F": 8217}
{"v": 1	"t": 1461573	"P": 1615.0	"F": 7886}
{"v": 1	"t": 1461593	"P": 1602.0	"F": 7291}
{"v": 1	"t": 1461613	"P": 1600.5	"F": 7267}
{"v": 1	"t": 1461634	"P": 1607.5	"F": 8839}
{"v": 1	"t": 1461654	"P": 1611.5	"F": 9280}
{"v": 1	"t": 1461674	"P": 1616.5	"F": 9114}
{"v": 1	"t": 1461695	"P": 1627.0	"F": 8559}
{"v": 1	"t": 1461715	"P": 1612.0	"F": 8371}
{"v": 1	"t": 1461735	"P": 1619.0	"F": 8710}
{"v": 1	"t": 1461756	"P": 1625.5	"F": 8256}
{"v": 1	"t": 1461776	"P": 1626.75	"F": 8163}
{"v": 1	"t": 1461796	"P": 1630.75	"F": 8890}
{"v": 1	"t": 1461817	"P": 1650.0	"F": 9359}
{"v": 1	"t": 1461837	"P": 1702.75	"F": 11040}
{"v": 1	"t": 1461857	"P": 1687.75	"F": 11906}
{"v": 1	"t": 1461878	"P": 1682.75	"F": 12507}
{"v": 1	"t": 1461898	"P": 1681.25	"F": 12260}
{"v": 1	"t": 1461918	"P": 1713.75	"F": 12298}
{"v": 1	"t": 1461939	"P": 1700.25	"F": 12848}
{"v": 1	"t": 1461959	"P": 1702.75	"F": 12883}
{"v": 1	"t": 1461979	"P": 1714.0	"F": 13004}
{"v": 1	"t": 1462000	"P": 1736.25	"F": 13107}
{"v": 1	"t": 1462020	"P": 1749.5	"F": 13369}
{"v": 1	"t": 1462040	"P": 1749.5	"F": 14556}
{"v": 1	"t": 1462061	"P": 1768.5	"F": 14814}
{"v": 1	"t": 1462081	"P": 1731.25	"F": 14555}
{"v": 1	"t": 1462101	"P": 1710.0	"F": 13173}
{"v": 1	"t": 1462122	"P": 1680.75	"F": 13091}
{"v": 1	"t": 1462142	"P": 1682.25	"F": 11523}
{"v": 1	"t": 1462162	"P": 1671.0	"F": 11211}
{"v": 1	"t": 1462183	"P": 1662.25	"F": 11468}
{"v": 1	"t": 1462203	"P": 1654.25	"F": 10776}
{"v": 1	"t": 1462223	"P": 1639.5	"F": 9505}
{"v": 1	"t": 1462244	"P": 1620.0	"F": 8577}
{"v": 1	"t": 1462264	"P": 1589.5	"F": 7555}
{"v": 1	"t": 1462284	"P": 1583.75	"F": 6601}
{"v": 1	"t": 1462305	"P": 1563.75	"F": 5541}
{"v": 1	"t": 1462325	"P": 1566.0	"F": 5056}
{"v": 1	"t": 1462345	"P": 1562.5	"F": 4915}
{"v": 1	"t": 1462366	"P": 1581.5	"F": 5421}
{"v": 1	"t": 1462386	"P": 1572.5	"F": 6262}
{"v": 1	"t": 1462406	"P": 1574.0	"F": 6696}
{"v": 1	"t": 1462427	"P": 1585.0	"F": 6903}
{"v": 1	"t": 1462447	"P": 1590.0	"F": 7000}
{"v": 1	"t": 1462467	"P": 1587.25	"F": 6542}
{"v": 1	"t": 1462488	"P": 1591.25	"F": 6996}
{"v": 1	"t": 1462508	"P": 1604.5	"F": 7326}
{"v": 1	"t": 1462528	"P": 1625.5	"F": 8209}
{"v": 1	"t": 1462549	"P": 1626.25	"F": 9161	"C": 46.28	"D": 3272	"sn": 54091930088003	"file": "/data/device_log/data0000.out"	"CO2": 4956.89306640625	"Tp": 25.114822387695312	"H": 25.596776962280273}
{"v": 1	"t": 1462570	"P": 1632.75	"F": 8902}
{"v": 1	"t": 1462590	"P": 1627.5	"F": 8453}
{"v": 1	"t": 1462611	"P": 1639.75	"F": 8952}
{"v": 1	"t": 1462631	"P": 1631.0	"F": 9075}
{"v": 1	"t": 1462651	"P": 1639.75	"F": 9060}
{"v": 1	"t": 1462672	"P": 1643.25	"F": 9604}
{"v": 1	"t": 1462692	"P": 1672.75	"F": 9896}
{"v": 1	"t": 1462712	"P": 1644.0	"F": 10053}
{"v": 1	"t": 1462733	"P": 1632.0	"F": 9652}
{"v": 1	"t": 1462753	"P": 1644.0	"F": 9270}
{"v": 1	"t": 1462773	"P": 1654.0	"F": 9394}
{"v": 1	"t": 1462794	"P": 1634.0	"F": 8772}
{"v": 1	"t": 1462814	"P": 1621.75	"F": 8782}
{"v": 1	"t": 1462834	"P": 1619.5	"F": 8318}
{"v": 1	"t": 1462855	"P": 1606.0	"F": 7814}
{"v": 1	"t": 1462875	"P": 1587.75	"F": 6940}
{"v": 1	"t": 1462895	"P": 1567.5	"F": 6227}
{"v": 1	"t": 1462916	"P": 1572.75	"F": 5760}
{"v": 1	"t": 1462936	"P": 1567.0	"F": 5509}
{"v": 1	"t": 1462956	"P": 1543.75	"F": 5269}
{"v": 1	"t": 1462977	"P": 1531.75	"F": 4518}
{"v": 1	"t": 1462997	"P": 1537.75	"F": 4001}
{"v": 1	"t": 1463017	"P": 1530.5	"F": 3755}
{"v": 1	"t": 1463038	"P": 1521.25	"F": 3592}
{"v": 1	"t": 1463058	"P": 1518.75	"F": 3509}
{"v": 1	"t": 1463078	"P": 1532.5	"F": 3526}
{"v": 1	"t": 1463099	"P": 1524.25	"F": 3152}
{"v": 1	"t": 1463119	"P": 1519.5	"F": 2999}
{"v": 1	"t": 1463139	"P": 1520.75	"F": 3192}
{"v": 1	"t": 1463159	"P": 1532.25	"F": 3747}
{"v": 1	"t": 1463180	"P": 1521.25	"F": 4012}
{"v": 1	"t": 1463200	"P": 1516.5	"F": 3913}
{"v": 1	"t": 1463220	"P": 1513.75	"F": 3082}
{"v": 1	"t": 1463241	"P": 1518.0	"F": 2448}
{"v": 1	"t": 1463261	"P": 1506.5	"F": 2130}
{"v": 1	"t": 1463281	"P": 1495.25	"F": 1700}
{"v": 1	"t": 1463302	"P": 1502.5	"F": 1364}
{"v": 1	"t": 1463322	"P": 1516.5	"F": 1437}
{"v": 1	"t": 1463342	"P": 1503.0	"F": 1859}
{"v": 1	"t": 1463363	"P": 1496.75	"F": 2028}
{"v": 1	"t": 1463383	"P": 1507.25	"F": 2009}
{"v": 1	"t": 1463403	"P": 1510.5	"F": 1973}
{"v": 1	"t": 1463424	"P": 1503.75	"F": 2054}
{"v": 1	"t": 1463444	"P": 1508.25	"F": 2159}
{"v": 1	"t": 1463464	"P": 1518.25	"F": 2393}
{"v": 1	"t": 1463485	"P": 1524.75	"F": 3002}
{"v": 1	"t": 1463505	"P": 1516.0	"F": 3536}
{"v": 1	"t": 1463525	"P": 1529.0	"F": 3749}
{"v": 1	"t": 1463546	"P": 1547.75	"F": 4528}
{"v": 1	"t": 1463566	"P": 1548.5	"F": 4855	"C": 46.31	"D": 3272	"sn": 54091930088003	"file": "/data/device_log/data0000.out"}
{"v": 1	"t": 1463587	"P": 1551.25	"F": 5049}
{"v": 1	"t": 1463607	"P": 1566.5	"F": 5471}
{"v": 1	"t": 1463627	"P": 1576.75	"F": 5998}
{"v": 1	"t": 1463648	"P": 1575.5	"F": 6741}
{"v": 1	"t": 1463668	"P": 1601.0	"F": 7071}
{"v": 1	"t": 1463688	"P": 1603.5	"F": 7120}
{"v": 1	"t": 1463709	"P": 1604.5	"F": 7610}
{"v": 1	"t": 1463729	"P": 1608.75	"F": 8250}
{"v": 1	"t": 1463749	"P": 1625.75	"F": 8592}
{"v": 1	"t": 1463770	"P": 1640.25	"F": 8828}
{"v": 1	"t": 1463790	"P": 1630.0	"F": 9303}
{"v": 1	"t": 1463810	"P": 1634.0	"F": 9274}
{"v": 1	"t": 1463831	"P": 1651.75	"F": 9566}
{"v": 1	"t": 1463851	"P": 1651.5	"F": 9739}
{"v": 1	"t": 1463871	"P": 1651.25	"F": 10215}
{"v": 1	"t": 1463892	"P": 1654.25	"F": 10742}
{"v": 1	"t": 1463912	"P": 1677.5	"F": 11180}
{"v": 1	"t": 1463932	"P": 1670.0	"F": 11148}
{"v": 1	"t": 1463953	"P": 1677.0	"F": 11753}
{"v": 1	"t": 1463973	"P": 1692.5	"F": 11650}
{"v": 1	"t": 1463993	"P": 1685.75	"F": 12137}
{"v": 1	"t": 1464014	"P": 1683.75	"F": 12064}
{"v": 1	"t": 1464034	"P": 1682.0	"F": 11692}
{"v": 1	"t": 1464054	"P": 1697.75	"F": 12900}
{"v": 1	"t": 1464075	"P": 1704.5	"F": 13122}
{"v": 1	"t": 1464095	"P": 1683.25	"F": 12480}
{"v": 1	"t": 1464115	"P": 1697.75	"F": 12481}
{"v": 1	"t": 1464136	"P": 1717.5	"F": 12888}
{"v": 1	"t": 1464156	"P": 1712.5	"F": 12721}
{"v": 1	"t": 1464176	"P": 1704.5	"F": 13352}
{"v": 1	"t": 1464197	"P": 1695.75	"F": 13009}
{"v": 1	"t": 1464217	"P": 1703.25	"F": 12572}
{"v": 1	"t": 1464237	"P": 1687.0	"F": 12453}
{"v": 1	"t": 1464258	"P": 1682.25	"F": 12304}
{"v": 1	"t": 1464278	"P": 1675.5	"F": 11183}
{"v": 1	"t": 1464298	"P": 1684.0	"F": 12282}
{"v": 1	"t": 1464319	"P": 1680.5	"F": 12379}
{"v": 1	"t": 1464339	"P": 1678.0	"F": 12306}
{"v": 1	"t": 1464359	"P": 1690.25	"F": 12200}
{"v": 1	"t": 1464380	"P": 1692.5	"F": 12134}
{"v": 1	"t": 1464400	"P": 1680.75	"F": 11478}
{"v": 1	"t": 1464420	"P": 1681.0	"F": 11908}
{"v": 1	"t": 1464441	"P": 1695.0	"F": 11212}
{"v": 1	"t": 1464461	"P": 1697.0	"F": 12203}
{"v": 1	"t": 1464481	"P": 1707.0	"F": 12758}
{"v": 1	"t": 1464502	"P": 1725.5	"F": 13511}
{"v": 1	"t": 1464522	"P": 1728.75	"F": 12770}
{"v": 1	"t": 1464542	"P": 1731.0	"F": 13003}
{"v": 1	"t": 1464563	"P": 1714.75	"F": 13978}
{"v": 1	"t": 1464583	"P": 1732.5	"F": 13755	"C": 46.26	"D": 3272	"sn": 54091930088003	"file": "/data/device_log/data0000.out"	"CO2": 4974.27294921875	"Tp": 25.144195556640625	"H": 25.414920806884766}
{"v": 1	"t": 1464604	"P": 1722.25	"F": 14006}
{"v": 1	"t": 1464625	"P": 1738.5	"F": 14731}
{"v": 1	"t": 1464645	"P": 1736.25	"F": 14020}
{"v": 1	"t": 1464665	"P": 1735.0	"F": 14340}
{"v": 1	"t": 1464686	"P": 1733.75	"F": 13730}
{"v": 1	"t": 1464706	"P": 1713.5	"F": 13738}
{"v": 1	"t": 1464726	"P": 1708.0	"F": 13517}
{"v": 1	"t": 1464747	"P": 1707.0	"F": 13481}
{"v": 1	"t": 1464767	"P": 1708.25	"F": 13178}
{"v": 1	"t": 1464788	"P": 1679.75	"F": 11491}
{"v": 1	"t": 1464808	"P": 1677.25	"F": 11251}
{"v": 1	"t": 1464828	"P": 1674.0	"F": 10825}
{"v": 1	"t": 1464849	"P": 1637.0	"F": 10035}
{"v": 1	"t": 1464869	"P": 1627.25	"F": 9782}
{"v": 1	"t": 1464889	"P": 1630.25	"F": 8603}
{"v": 1	"t": 1464910	"P": 1619.75	"F": 8162}
{"v": 1	"t": 1464930	"P": 1598.5	"F": 7994}
{"v": 1	"t": 1464950	"P": 1591.75	"F": 7477}
{"v": 1	"t": 1464971	"P": 1589.75	"F": 6967}
{"v": 1	"t": 1464991	"P": 1575.5	"F": 6385}
{"v": 1	"t": 1465012	"P": 1568.25	"F": 6277}
{"v": 1	"t": 1465032	"P": 1568.5	"F": 6107}
{"v": 1	"t": 1465052	"P": 1564.25	"F": 5805}
{"v": 1	"t": 1465073	"P": 1551.0	"F": 5967}
{"v": 1	"t": 1465093	"P": 1561.5	"F": 5485}
{"v": 1	"t": 1465113	"P": 1556.0	"F": 5179}
{"v": 1	"t": 1465134	"P": 1532.75	"F": 4930}
{"v": 1	"t": 1465154	"P": 1527.75	"F": 4383}
{"v": 1	"t": 1465174	"P": 1528.75	"F": 3894}
{"v": 1	"t": 1465195	"P": 1524.0	"F": 3574}
{"v": 1	"t": 1465215	"P": 1508.0	"F": 3453}
{"v": 1	"t": 1465235	"P": 1502.25	"F": 3083}
{"v": 1	"t": 1465256	"P": 1527.5	"F": 2491}
{"v": 1	"t": 1465276	"P": 1528.75	"F": 2475}
{"v": 1	"t": 1465296	"P": 1521.0	"F": 2889}
{"v": 1	"t": 1465317	"P": 1525.0	"F": 3221}
{"v": 1	"t": 1465337	"P": 1531.5	"F": 3336}
{"v": 1	"t": 1465357	"P": 1521.5	"F": 3267}
{"v": 1	"t": 1465378	"P": 1515.0	"F": 3153}
{"v": 1	"t": 1465398	"P": 1524.75	"F": 3260}
{"v": 1	"t": 1465418	"P": 1529.75	"F": 3690}
{"v": 1	"t": 1465439	"P": 1529.25	"F": 4047}
{"v": 1	"t": 1465459	"P": 1532.0	"F": 4557}
{"v": 1	"t": 1465479	"P": 1562.75	"F": 5405}
{"v": 1	"t": 1465500	"P": 1562.75	"F": 6099}
{"v": 1	"t": 1465520	"P": 1561.5	"F": 6393}
{"v": 1	"t": 1465540	"P": 1560.0	"F": 6073}
{"v": 1	"t": 1465561	"P": 1567.75	"F": 6124}
{"v": 1	"t": 1465581	"P": 1567.0	"F": 5992}
{"v": 1	"t": 1465601	"P": 1558.0	"F": 5683	"C": 46.305	"D": 3272	"sn": 54091930088003	"file": "/data/device_log/data0000.out"}
{"v": 1	"t": 1465622	"P": 1566.75	"F": 5621}
{"v": 1	"t": 1465642	"P": 1586.0	"F": 6353}
{"v": 1	"t": 1465663	"P": 1590.5	"F": 6565}
{"v": 1	"t": 1465683	"P": 1592.25	"F": 7057}
{"v": 1	"t": 1465703	"P": 1615.0	"F": 7040}
{"v": 1	"t": 1465724	"P": 1611.25	"F": 7521}
{"v": 1	"t": 1465744	"P": 1616.25	"F": 7792}
{"v": 1	"t": 1465764	"P": 1613.5	"F": 8083}
{"v": 1	"t": 1465785	"P": 1631.0	"F": 8695}
{"v": 1	"t": 1465805	"P": 1627.25	"F": 9105}
{"v": 1	"t": 1465825	"P": 1625.25	"F": 9313}
{"v": 1	"t": 1465846	"P": 1633.0	"F": 8975}
{"v": 1	"t": 1465866	"P": 1625.5	"F": 8500}
{"v": 1	"t": 1465886	"P": 1633.5	"F": 9033}
{"v": 1	"t": 1465907	"P": 1621.25	"F": 9498}
{"v": 1	"t": 1465927	"P": 1645.0	"F": 9187}
{"v": 1	"t": 1465947	"P": 1626.5	"F": 8327}
{"v": 1	"t": 1465968	"P": 1621.25	"F": 8442}
{"v": 1	"t": 1465988	"P": 1617.0	"F": 8286}
{"v": 1	"t": 1466008	"P": 1633.0	"F": 8166}
{"v": 1	"t": 1466029	"P": 1639.5	"F": 8358}
{"v": 1	"t": 1466049	"P": 1663.75	"F": 10182}
{"v": 1	"t": 1466069	"P": 1699.25	"F": 11718}
{"v": 1	"t": 1466090	"P": 1694.25	"F": 12574}
{"v": 1	"t": 1466110	"P": 1692.25	"F": 12387}
{"v": 1	"t": 1466130	"P": 1692.5	"F": 12476}
{"v": 1	"t": 1466151	"P": 1686.25	"F": 12042}
{"v": 1	"t": 1466171	"P": 1715.0	"F": 12274}
{"v": 1	"t": 1466191	"P": 1682.5	"F": 12655}
{"v": 1	"t": 1466212	"P": 1689.25	"F": 12137}
{"v": 1	"t": 1466232	"P": 1702.25	"F": 11705}
{"v": 1	"t": 1466252	"P": 1699.0	"F": 12179}
{"v": 1	"t": 1466273	"P": 1695.0	"F": 13046}
{"v": 1	"t": 1466293	"P": 1710.5	"F": 12488}
{"v": 1	"t": 1466313	"P": 1709.5	"F": 12873}
{"v": 1	"t": 1466334	"P": 1704.75	"F": 12658}
{"v": 1	"t": 1466354	"P": 1701.75	"F": 12544}
{"v": 1	"t": 1466374	"P": 1694.25	"F": 12500}
{"v": 1	"t": 1466395	"P": 1702.5	"F": 12251}
{"v": 1	"t": 1466415	"P": 1693.0	"F": 12465}
{"v": 1	"t": 1466435	"P": 1697.0	"F": 12608}
{"v": 1	"t": 1466456	"P": 1695.25	"F": 12330}
{"v": 1	"t": 1466476	"P": 1705.5	"F": 12962}
{"v": 1	"t": 1466496	"P": 1702.25	"F": 12825}
{"v": 1	"t": 1466517	"P": 1703.0	"F": 13458}
{"v": 1	"t": 1466537	"P": 1730.25	"F": 13520}
{"v": 1	"t": 1466557	"P": 1724.75	"F": 13495}
{"v": 1	"t": 1466578	"P": 1723.5	"F": 13820}
{"v": 1	"t": 1466598	"P": 1695.75	"F": 14034}
{"v": 1	"t": 1466618	"P": 1708.5	"F": 12696	"C": 46.275	"D": 3272	"sn": 54091930088003	"file": "/data/device_log/data0000.out"	"CO2": 5196.46142578125	"Tp": 25.144195556640625	"H": 25.74571418762207}
{"v": 1	"t": 1466639	"P": 1721.0	"F": 13546}
{"v": 1	"t": 1466660	"P": 1760.75	"F": 14868}
{"v": 1	"t": 1466680	"P": 1744.0	"F": 15479}
{"v": 1	"t": 1466701	"P": 1732.5	"F": 14495}
{"v": 1	"t": 1466721	"P": 1722.25	"F": 13630}
{"v": 1	"t": 1466741	"P": 1711.75	"F": 13379}
{"v": 1	"t": 1466761	"P": 1724.0	"F": 14631}
{"v": 1	"t": 1466782	"P": 1760.0	"F": 15044}
{"v": 1	"t": 1466802	"P": 1767.5	"F": 15074}
{"v": 1	"t": 1466823	"P": 1774.75	"F": 16117}
{"v": 1	"t": 1466843	"P": 1757.5	"F": 15820}
{"v": 1	"t": 1466863	"P": 1800.5	"F": 15643}
{"v": 1	"t": 1466884	"P": 1779.0	"F": 16270}
{"v": 1	"t": 1466904	"P": 1761.25	"F": 15168}
{"v": 1	"t": 1466924	"P": 1720.5	"F": 14208}
{"v": 1	"t": 1466945	"P": 1719.0	"F": 13175}
{"v": 1	"t": 1466965	"P": 1713.25	"F": 12302}
{"v": 1	"t": 1466985	"P": 1700.75	"F": 12556}
{"v": 1	"t": 1467006	"P": 1712.75	"F": 12292}
{"v": 1	"t": 1467026	"P": 1716.0	"F": 13566}
{"v": 1	"t": 1467046	"P": 1703.75	"F": 13723}
{"v": 1	"t": 1467067	"P": 1704.75	"F": 13901}
{"v": 1	"t": 1467087	"P": 1715.0	"F": 13864}
{"v": 1	"t": 1467107	"P": 1720.0	"F": 13700}
{"v": 1	"t": 1467128	"P": 1701.25	"F": 13816}
{"v": 1	"t": 1467148	"P": 1691.25	"F": 13414}
{"v": 1	"t": 1467168	"P": 1705.25	"F": 13280}
{"v": 1	"t": 1467189	"P": 1706.25	"F": 12772}
{"v": 1	"t": 1467209	"P": 1704.0	"F": 13539}
{"v": 1	"t": 1467229	"P": 1718.25	"F": 13575}
{"v": 1	"t": 1467250	"P": 1721.5	"F": 13533}
{"v": 1	"t": 1467270	"P": 1718.75	"F": 13662}
{"v": 1	"t": 1467290	"P": 1716.5	"F": 14074}
{"v": 1	"t": 1467311	"P": 1726.5	"F": 14088}
{"v": 1	"t": 1467331	"P": 1734.0	"F": 14074}
{"v": 1	"t": 1467351	"P": 1729.25	"F": 13862}
{"v": 1	"t": 1467371	"P": 1720.5	"F": 14842}
{"v": 1	"t": 1467392	"P": 1725.5	"F": 14487}
{"v": 1	"t": 1467412	"P": 1747.0	"F": 14383}
{"v": 1	"t": 1467432	"P": 1737.0	"F": 15083}
{"v": 1	"t": 1467453	"P": 1734.75	"F": 14960}
{"v": 1	"t": 1467473	"P": 1760.25	"F": 15379}
{"v": 1	"t": 1467493	"P": 1743.75	"F": 14972}
{"v": 1	"t": 1467514	"P": 1737.5	"F": 14811}
{"v": 1	"t": 1467534	"P": 1722.5	"F": 14844}
{"v": 1	"t": 1467554	"P": 1740.0	"F": 14397}
{"v": 1	"t": 1467575	"P": 1752.25	"F": 15020}
{"v": 1	"t": 1467595	"P": 1721.0	"F": 14489}
{"v": 1	"t": 1467615	"P": 1714.5	"F": 14043}
{"v": 1	"t": 1467636	"P": 1703.0	"F": 14401	"C": 46.235	"D": 3272	"sn": 54091930088003	"file": "/data/device_log/data0000.out"}
{"v": 1	"t": 1467656	"P": 1695.5	"F": 12840}
{"v": 1	"t": 1467677	"P": 1677.0	"F": 12864}
{"v": 1	"t": 1467697	"P": 1688.0	"F": 11589}
{"v": 1	"t": 1467717	"P": 1674.25	"F": 10837}
{"v": 1	"t": 1467738	"P": 1639.75	"F": 9918}
{"v": 1	"t": 1467758	"P": 1652.5	"F": 9321}
{"v": 1	"t": 1467778	"P": 1635.5	"F": 8815}
{"v": 1	"t": 1467799	"P": 1630.5	"F": 8401}
{"v": 1	"t": 1467819	"P": 1609.5	"F": 8185}
{"v": 1	"t": 1467839	"P": 1613.5	"F": 7505}
{"v": 1	"t": 1467860	"P": 1603.0	"F": 7631}
{"v": 1	"t": 1467880	"P": 1586.0	"F": 7410}
{"v": 1	"t": 1467900	"P": 1577.75	"F": 6807}
{"v": 1	"t": 1467921	"P": 1595.75	"F": 6722}
{"v": 1	"t": 1467941	"P": 1589.0	"F": 6988}
{"v": 1	"t": 1467961	"P": 1571.0	"F": 6704}
{"v": 1	"t": 1467982	"P": 1555.25	"F": 5705}
{"v": 1	"t": 1468002	"P": 1544.5	"F": 4953}
{"v": 1	"t": 1468022	"P": 1548.5	"F": 4636}
{"v": 1	"t": 1468043	"P": 1542.75	"F": 5099}
{"v": 1	"t": 1468063	"P": 1550.0	"F": 5444}
{"v": 1	"t": 1468083	"P": 1560.5	"F": 5456}
{"v": 1	"t": 1468104	"P": 1546.75	"F": 5345}
{"v": 1	"t": 1468124	"P": 1535.5	"F": 4941}
{"v": 1	"t": 1468144	"P": 1546.75	"F": 4778}
{"v": 1	"t": 1468165	"P": 1556.0	"F": 4940}
{"v": 1	"t": 1468185	"P": 1559.25	"F": 5273}
{"v": 1	"t": 1468205	"P": 1556.25	"F": 5570}
{"v": 1	"t": 1468226	"P": 1566.5	"F": 5633}
{"v": 1	"t": 1468246	"P": 1575.25	"F": 5724}
{"v": 1	"t": 1468266	"P": 1553.0	"F": 5700}
{"v": 1	"t": 1468287	"P": 1538.5	"F": 5283}
{"v": 1	"t": 1468307	"P": 1541.75	"F": 4517}
{"v": 1	"t": 1468327	"P": 1540.25	"F": 4326}
{"v": 1	"t": 1468348	"P": 1528.5	"F": 4079}
{"v": 1	"t": 1468368	"P": 1520.25	"F": 3687}
{"v": 1	"t": 1468388	"P": 1530.25	"F": 3607}
{"v": 1	"t": 1468409	"P": 1527.0	"F": 3603}
{"v": 1	"t": 1468429	"P": 1521.5	"F": 3803}
{"v": 1	"t": 1468449	"P": 1522.75	"F": 3995}
{"v": 1	"t": 1468470	"P": 1526.0	"F": 3771}
{"v": 1	"t": 1468490	"P": 1514.75	"F": 3321}
{"v": 1	"t": 1468511	"P": 1525.75	"F": 3048}
{"v": 1	"t": 1468531	"P": 1524.75	"F": 3165}
{"v": 1	"t": 1468552	"P": 1523.5	"F": 3530}
{"v": 1	"t": 1468572	"P": 1543.75	"F": 4095}
{"v": 1	"t": 1468592	"P": 1542.25	"F": 4226}
{"v": 1	"t": 1468613	"P": 1527.25	"F": 4177}
{"v": 1	"t": 1468633	"P": 1533.0	"F": 4039}
{"v": 1	"t": 1468653	"P": 1549.75	"F": 4472	"C": 46.25	"D": 3272	"sn": 54091930088003	"file": "/data/device_log/data0000.out"	"CO2": 5368.5947265625	"Tp": 25.114822387695312	"H": 26.223201751708984}
{"v": 1	"t": 1468674	"P": 1556.25	"F": 4799}
{"v": 1	"t": 1468695	"P": 1552.0	"F": 5438}
{"v": 1	"t": 1468715	"P": 1546.75	"F": 5650}
{"v": 1	"t": 1468736	"P": 1542.5	"F": 5186}
{"v": 1	"t": 1468756	"P": 1539.75	"F": 4491}
{"v": 1	"t": 1468776	"P": 1533.75	"F": 3935}
{"v": 1	"t": 1468797	"P": 1534.5	"F": 3795}
{"v": 1	"t": 1468817	"P": 1559.5	"F": 4610}
{"v": 1	"t": 1468837	"P": 1563.5	"F": 5557}
{"v": 1	"t": 1468858	"P": 1559.5	"F": 6047}
{"v": 1	"t": 1468878	"P": 1554.5	"F": 6118}
{"v": 1	"t": 1468898	"P": 1559.75	"F": 5366}
{"v": 1	"t": 1468919	"P": 1556.5	"F": 5040}
{"v": 1	"t": 1468939	"P": 1567.5	"F": 5667}
{"v": 1	"t": 1468959	"P": 1574.25	"F": 6720}
{"v": 1	"t": 1468979	"P": 1576.5	"F": 6842}
{"v": 1	"t": 1469000	"P": 1576.0	"F": 6708}
{"v": 1	"t": 1469020	"P": 1571.5	"F": 6397}
{"v": 1	"t": 1469040	"P": 1580.25	"F": 6664}
{"v": 1	"t": 1469061	"P": 1616.25	"F": 7238}
{"v": 1	"t": 1469081	"P": 1611.25	"F": 7842}
{"v": 1	"t": 1469102	"P": 1610.5	"F": 8002}
{"v": 1	"t": 1469122	"P": 1632.75	"F": 8573}
{"v": 1	"t": 1469142	"P": 1643.25	"F": 9279}
{"v": 1	"t": 1469163	"P": 1653.0	"F": 10083}
{"v": 1	"t": 1469183	"P": 1654.25	"F": 10068}
{"v": 1	"t": 1469203	"P": 1662.0	"F": 9791}
{"v": 1	"t": 1469224	"P": 1671.75	"F": 10509}
{"v": 1	"t": 1469244	"P": 1658.5	"F": 11051}
{"v": 1	"t": 1469264	"P": 1673.25	"F": 11221}
{"v": 1	"t": 1469285	"P": 1682.25	"F": 11642}
{"v": 1	"t": 1469305	"P": 1680.0	"F": 11317}
{"v": 1	"t": 1469325	"P": 1653.5	"F": 10726}
{"v": 1	"t": 1469345	"P": 1645.5	"F": 10049}
{"v": 1	"t": 1469366	"P": 1648.25	"F": 9824}
{"v": 1	"t": 1469386	"P": 1640.0	"F": 9311}
{"v": 1	"t": 1469406	"P": 1624.25	"F": 8973}
{"v": 1	"t": 1469427	"P": 1624.5	"F": 9086}
{"v": 1	"t": 1469447	"P": 1654.0	"F": 9141}
{"v": 1	"t": 1469467	"P": 1673.5	"F": 11060}
{"v": 1	"t": 1469488	"P": 1679.75	"F": 11890}
{"v": 1	"t": 1469508	"P": 1671.0	"F": 12553}
{"v": 1	"t": 1469528	"P": 1688.25	"F": 11754}
{"v": 1	"t": 1469549	"P": 1681.75	"F": 11070}
{"v": 1	"t": 1469569	"P": 1680.75	"F": 12396}
{"v": 1	"t": 1469589	"P": 1720.0	"F": 13445}
{"v": 1	"t": 1469610	"P": 1723.0	"F": 13087}
{"v": 1	"t": 1469630	"P": 1690.75	"F": 12620}
{"v": 1	"t": 1469650	"P": 1686.75	"F": 12714}
{"v": 1	"t": 1469671	"P": 1696.5	"F": 11801	"C": 46.26	"D": 3272	"sn": 54091930088003	"file": "/data/device_log/data0000.out"}
{"v": 1	"t": 1469691	"P": 1693.75	"F": 12884}
{"v": 1	"t": 1469712	"P": 1685.0	"F": 11742}
{"v": 1	"t": 1469732	"P": 1711.5	"F": 12754}
{"v": 1	"t": 1469752	"P": 1693.75	"F": 13038}
{"v": 1	"t": 1469773	"P": 1689.5	"F": 12683}
{"v": 1	"t": 1469793	"P": 1689.0	"F": 11455}
{"v": 1	"t": 1469814	"P": 1678.0	"F": 10812}
{"v": 1	"t": 1469834	"P": 1667.5	"F": 10957}
{"v": 1	"t": 1469854	"P": 1675.25	"F": 11017}
{"v": 1	"t": 1469875	"P": 1673.75	"F": 10982}
{"v": 1	"t": 1469895	"P": 1663.5	"F": 10836}
{"v": 1	"t": 1469915	"P": 1664.0	"F": 11102}
{"v": 1	"t": 1469936	"P": 1674.5	"F": 11395}
{"v": 1	"t": 1469956	"P": 1675.0	"F": 11166}
{"v": 1	"t": 1469977	"P": 1678.75	"F": 11702}
{"v": 1	"t": 1469997	"P": 1704.0	"F": 12863}
{"v": 1	"t": 1470017	"P": 1690.75	"F": 12363}
{"v": 1	"t": 1470038	"P": 1680.75	"F": 12086}
{"v": 1	"t": 1470058	"P": 1678.5	"F": 11511}
{"v": 1	"t": 1470078	"P": 1683.25	"F": 11227}
{"v": 1	"t": 1470099	"P": 1681.75	"F": 11187}
{"v": 1	"t": 1470119	"P": 1675.5	"F": 11013}
{"v": 1	"t": 1470140	"P": 1676.25	"F": 11217}
{"v": 1	"t": 1470160	"P": 1687.75	"F": 10645}
{"v": 1	"t": 1470180	"P": 1663.0	"F": 10968}
{"v": 1	"t": 1470201	"P": 1678.0	"F": 11717}
{"v": 1	"t": 1470221	"P": 1692.75	"F": 11847}
{"v": 1	"t": 1470241	"P": 1689.75	"F": 12068}
{"v": 1	"t": 1470262	"P": 1687.5	"F": 12510}
{"v": 1	"t": 1470282	"P": 1695.75	"F": 12245}
{"v": 1	"t": 1470302	"P": 1697.0	"F": 11968}
{"v": 1	"t": 1470323	"P": 1684.0	"F": 11897}
{"v": 1	"t": 1470343	"P": 1699.75	"F": 11724}
{"v": 1	"t": 1470364	"P": 1693.5	"F": 11592}
{"v": 1	"t": 1470384	"P": 1677.75	"F": 11721}
{"v": 1	"t": 1470404	"P": 1691.5	"F": 12185}
{"v": 1	"t": 1470425	"P": 1691.75	"F": 12144}
{"v": 1	"t": 1470445	"P": 1696.75	"F": 12789}
{"v": 1	"t": 1470465	"P": 1688.25	"F": 12123}
{"v": 1	"t": 1470486	"P": 1681.75	"F": 11257}
{"v": 1	"t": 1470506	"P": 1659.75	"F": 10314}
{"v": 1	"t": 1470527	"P": 1663.75	"F": 11147}
{"v": 1	"t": 1470547	"P": 1700.25	"F": 12481}
{"v": 1	"t": 1470567	"P": 1706.25	"F": 13754}
{"v": 1	"t": 1470588	"P": 1712.5	"F": 13734}
{"v": 1	"t": 1470608	"P": 1729.0	"F": 14461}
{"v": 1	"t": 1470628	"P": 1705.75	"F": 13623}
{"v": 1	"t": 1470649	"P": 1655.25	"F": 11762}
{"v": 1	"t": 1470669	"P": 1637.0	"F": 9106}
{"v": 1	"t": 1470690	"P": 1648.75	"F": 8675	"C": 46.245	"D": 3272	"sn": 54091930088003	"file": "/data/device_log/data0000.out"	"CO2": 4629.69970703125	"Tp": 25.144195556640625	"H": 26.223434448242188}
{"v": 1	"t": 1470711	"P": 1648.25	"F": 9083}
{"v": 1	"t": 1470731	"P": 1654.0	"F": 9290}
{"v": 1	"t": 1470752	"P": 1657.5	"F": 10084}
{"v": 1	"t": 1470772	"P": 1685.25	"F": 11318}
{"v": 1	"t": 1470792	"P": 1685.5	"F": 11142}
{"v": 1	"t": 1470813	"P": 1685.5	"F": 12394}
{"v": 1	"t": 1470833	"P": 1685.25	"F": 12711}
{"v": 1	"t": 1470853	"P": 1692.5	"F": 12525}
{"v": 1	"t": 1470874	"P": 1691.5	"F": 12453}
{"v": 1	"t": 1470894	"P": 1712.75	"F": 11975}
{"v": 1	"t": 1470915	"P": 1701.75	"F": 12926}
{"v": 1	"t": 1470935	"P": 1724.5	"F": 13150}
{"v": 1	"t": 1470955	"P": 1716.25	"F": 13875}
{"v": 1	"t": 1470976	"P": 1714.75	"F": 13766}
{"v": 1	"t": 1470996	"P": 1701.75	"F": 12426}
{"v": 1	"t": 1471016	"P": 1683.5	"F": 12815}
{"v": 1	"t": 1471037	"P": 1695.75	"F": 12500}
{"v": 1	"t": 1471057	"P": 1700.25	"F": 12012}
{"v": 1	"t": 1471078	"P": 1682.5	"F": 11937}
{"v": 1	"t": 1471098	"P": 1678.5	"F": 12412}
{"v": 1	"t": 1471118	"P": 1691.75	"F": 12376}
{"v": 1	"t": 1471139	"P": 1697.5	"F": 12398}
{"v": 1	"t": 1471159	"P": 1690.0	"F": 12909}
{"v": 1	"t": 1471180	"P": 1700.25	"F": 12125}
{"v": 1	"t": 1471200	"P": 1680.5	"F": 12094}
{"v": 1	"t": 1471220	"P": 1676.5	"F": 12235}
{"v": 1	"t": 1471241	"P": 1668.5	"F": 11548}
{"v": 1	"t": 1471261	"P": 1656.75	"F": 10576}
{"v": 1	"t": 1471281	"P": 1647.5	"F": 10659}
{"v": 1	"t": 1471302	"P": 1640.75	"F": 10298}
{"v": 1	"t": 1471322	"P": 1644.25	"F": 9595}
{"v": 1	"t": 1471343	"P": 1632.5	"F": 9184}
{"v": 1	"t": 1471363	"P": 1626.75	"F": 9359}
{"v": 1	"t": 1471383	"P": 1633.0	"F": 8965}
{"v": 1	"t": 1471404	"P": 1621.5	"F": 8873}
{"v": 1	"t": 1471424	"P": 1600.25	"F": 8171}
{"v": 1	"t": 1471444	"P": 1611.5	"F": 8491}
{"v": 1	"t": 1471465	"P": 1614.0	"F": 8592}
{"v": 1	"t": 1471485	"P": 1612.0	"F": 8208}
{"v": 1	"t": 1471505	"P": 1597.75	"F": 7971}
{"v": 1	"t": 1471526	"P": 1611.25	"F": 7691}
{"v": 1	"t": 1471546	"P": 1599.25	"F": 7761}
{"v": 1	"t": 1471567	"P": 1589.5	"F": 7609}
{"v": 1	"t": 1471587	"P": 1596.0	"F": 7143}
{"v": 1	"t": 1471607	"P": 1592.5	"F": 6940}
{"v": 1	"t": 1471628	"P": 1580.75	"F": 6872}
{"v": 1	"t": 1471648	"P": 1585.5	"F": 6669}
{"v": 1	"t": 1471668	"P": 1582.0	"F": 6348}
{"v": 1	"t": 1471689	"P": 1571.0	"F": 6292}
{"v": 1	"t": 1471709	"P": 1558.0	"F": 6083	"C": 46.21	"D": 3272	"sn": 54091930088003	"file": "/data/device_log/data0000.out"}
{"v": 1	"t": 1471730	"P": 1571.25	"F": 5705}
{"v": 1	"t": 1471750	"P": 1565.0	"F": 5552}
{"v": 1	"t": 1471770	"P": 1554.75	"F": 5673}
{"v": 1	"t": 1471791	"P": 1571.0	"F": 5607}
{"v": 1	"t": 1471811	"P": 1561.0	"F": 5649}
{"v": 1	"t": 1471832	"P": 1553.75	"F": 5661}
{"v": 1	"t": 1471852	"P": 1568.25	"F": 5842}
{"v": 1	"t": 1471872	"P": 1553.25	"F": 5656}
{"v": 1	"t": 1471893	"P": 1542.25	"F": 5506}
{"v": 1	"t": 1471913	"P": 1555.0	"F": 5310}
{"v": 1	"t": 1471934	"P": 1543.25	"F": 5060}
{"v": 1	"t": 1471954	"P": 1527.5	"F": 4789}
{"v": 1	"t": 1471975	"P": 1545.0	"F": 4544}
{"v": 1	"t": 1471995	"P": 1535.5	"F": 4408}
{"v": 1	"t": 1472015	"P": 1528.75	"F": 4195}
{"v": 1	"t": 1472036	"P": 1546.75	"F": 4483}
{"v": 1	"t": 1472056	"P": 1544.75	"F": 4401}
{"v": 1	"t": 1472077	"P": 1544.5	"F": 4994}
{"v": 1	"t": 1472097	"P": 1558.75	"F": 5123}
{"v": 1	"t": 1472117	"P": 1553.0	"F": 5365}
{"v": 1	"t": 1472138	"P": 1557.25	"F": 5754}
{"v": 1	"t": 1472158	"P": 1579.25	"F": 6160}
{"v": 1	"t": 1472179	"P": 1572.0	"F": 6332}
{"v": 1	"t": 1472199	"P": 1588.75	"F": 6514}
{"v": 1	"t": 1472220	"P": 1593.0	"F": 6816}
{"v": 1	"t": 1472240	"P": 1592.5	"F": 7067}
{"v": 1	"t": 1472260	"P": 1595.75	"F": 7480}
{"v": 1	"t": 1472281	"P": 1612.75	"F": 7919}
{"v": 1	"t": 1472301	"P": 1612.0	"F": 8007}
{"v": 1	"t": 1472322	"P": 1619.0	"F": 8083}
{"v": 1	"t": 1472342	"P": 1632.0	"F": 8302}
{"v": 1	"t": 1472362	"P": 1625.25	"F": 8895}
{"v": 1	"t": 1472383	"P": 1611.75	"F": 8679}
{"v": 1	"t": 1472403	"P": 1636.75	"F": 9086}
{"v": 1	"t": 1472424	"P": 1634.5	"F": 9330}
{"v": 1	"t": 1472444	"P": 1639.0	"F": 9481}
{"v": 1	"t": 1472464	"P": 1635.0	"F": 9322}
{"v": 1	"t": 1472485	"P": 1637.0	"F": 9489}
{"v": 1	"t": 1472505	"P": 1636.75	"F": 9337}
{"v": 1	"t": 1472526	"P": 1654.0	"F": 9830}
{"v": 1	"t": 1472546	"P": 1647.75	"F": 9754}
{"v": 1	"t": 1472566	"P": 1640.75	"F": 9545}
{"v": 1	"t": 1472587	"P": 1640.25	"F": 9668}
{"v": 1	"t": 1472607	"P": 1658.0	"F": 10088}
{"v": 1	"t": 1472627	"P": 1654.75	"F": 9926}
{"v": 1	"t": 1472648	"P": 1641.75	"F": 9929}
{"v": 1	"t": 1472668	"P": 1651.25	"F": 9822}
{"v": 1	"t": 1472689	"P": 1663.5	"F": 9831}
{"v": 1	"t": 1472709	"P": 1647.0	"F": 10284}
{"v": 1	"t": 1472729	"P": 1656.0	"F": 10256	"C": 46.205	"D": 3272	"sn": 54091930088003	"file": "/data/device_log/data0000.out"	"CO2": 4858.8662109375	"Tp": 25.157546997070312	"H": 25.948198318481445}
{"v": 1	"t": 1472750	"P": 1655.0	"F": 10598}
{"v": 1	"t": 1472770	"P": 1660.75	"F": 9787}
{"v": 1	"t": 1472790	"P": 1654.75	"F": 10704}
{"v": 1	"t": 1472811	"P": 1658.75	"F": 10122}
{"v": 1	"t": 1472831	"P": 1655.25	"F": 10517}
{"v": 1	"t": 1472852	"P": 1656.25	"F": 10059}
{"v": 1	"t": 1472872	"P": 1669.25	"F": 10379}
{"v": 1	"t": 1472892	"P": 1660.75	"F": 10200}
{"v": 1	"t": 1472913	"P": 1658.75	"F": 10501}
{"v": 1	"t": 1472933	"P": 1674.0	"F": 10475}
{"v": 1	"t": 1472953	"P": 1677.25	"F": 10672}
{"v": 1	"t": 1472974	"P": 1666.0	"F": 10685}
{"v": 1	"t": 1472994	"P": 1665.5	"F": 10658}
{"v": 1	"t": 1473015	"P": 1676.5	"F": 10450}
{"v": 1	"t": 1473035	"P": 1672.5	"F": 10816}
{"v": 1	"t": 1473056	"P": 1660.25	"F": 11144}
{"v": 1	"t": 1473076	"P": 1666.75	"F": 10819}
{"v": 1	"t": 1473096	"P": 1668.0	"F": 10755}
{"v": 1	"t": 1473117	"P": 1668.0	"F": 10808}
{"v": 1	"t": 1473137	"P": 1673.75	"F": 10869}
{"v": 1	"t": 1473157	"P": 1667.0	"F": 10791}
{"v": 1	"t": 1473178	"P": 1668.25	"F": 11273}
{"v": 1	"t": 1473198	"P": 1675.0	"F": 10987}
{"v": 1	"t": 1473218	"P": 1678.75	"F": 11454}
{"v": 1	"t": 1473239	"P": 1662.0	"F": 11310}
{"v": 1	"t": 1473259	"P": 1672.25	"F": 11531}
{"v": 1	"t": 1473280	"P": 1689.5	"F": 11110}
{"v": 1	"t": 1473300	"P": 1683.0	"F": 11526}
{"v": 1	"t": 1473320	"P": 1679.25	"F": 11490}
{"v": 1	"t": 1473341	"P": 1690.75	"F": 11546}
{"v": 1	"t": 1473361	"P": 1691.5	"F": 11796}
{"v": 1	"t": 1473381	"P": 1677.5	"F": 11581}
{"v": 1	"t": 1473402	"P": 1675.5	"F": 11727}
{"v": 1	"t": 1473422	"P": 1680.5	"F": 11729}
{"v": 1	"t": 1473442	"P": 1677.75	"F": 11655}
{"v": 1	"t": 1473463	"P": 1675.5	"F": 11396}
{"v": 1	"t": 1473483	"P": 1681.5	"F": 11869}
{"v": 1	"t": 1473504	"P": 1683.25	"F": 11578}
{"v": 1	"t": 1473524	"P": 1669.75	"F": 11783}
{"v": 1	"t": 1473544	"P": 1683.5	"F": 11777}
{"v": 1	"t": 1473565	"P": 1680.75	"F": 11535}
{"v": 1	"t": 1473585	"P": 1687.75	"F": 11141}
{"v": 1	"t": 1473605	"P": 1672.0	"F": 10979}
{"v": 1	"t": 1473626	"P": 1680.75	"F": 11762}
{"v": 1	"t": 1473646	"P": 1681.75	"F": 11519}
{"v": 1	"t": 1473667	"P": 1671.5	"F": 11452}
{"v": 1	"t": 1473687	"P": 1663.75	"F": 10947}
{"v": 1	"t": 1473707	"P": 1669.5	"F": 10189}
{"v": 1	"t": 1473728	"P": 1657.5	"F": 10297}
{"v": 1	"t": 1473748	"P": 1662.5	"F": 10661	"C": 46.19	"D": 3272	"sn": 54091930088003	"file": "/data/device_log/data0000.out"	"CO2": 4603.4296875	"Tp": 25.1708984375	"H": 25.948209762573242}
{"v": 1	"t": 1473769	"P": 1636.0	"F": 10203}
{"v": 1	"t": 1473789	"P": 1643.75	"F": 10363}
{"v": 1	"t": 1473810	"P": 1651.75	"F": 9960}
{"v": 1	"t": 1473830	"P": 1631.75	"F": 9285}
{"v": 1	"t": 1473851	"P": 1634.0	"F": 9212}
{"v": 1	"t": 1473871	"P": 1624.0	"F": 8637}
{"v": 1	"t": 1473891	"P": 1617.75	"F": 8506}
{"v": 1	"t": 1473912	"P": 1619.0	"F": 8116}
{"v": 1	"t": 1473932	"P": 1624.25	"F": 8086}
{"v": 1	"t": 1473952	"P": 1605.25	"F": 7794}
{"v": 1	"t": 1473973	"P": 1594.75	"F": 7616}
{"v": 1	"t": 1473993	"P": 1603.0	"F": 7545}
{"v": 1	"t": 1474014	"P": 1599.75	"F": 7268}
{"v": 1	"t": 1474034	"P": 1582.0	"F": 7170}
{"v": 1	"t": 1474054	"P": 1585.0	"F": 7093}
{"v": 1	"t": 1474075	"P": 1587.5	"F": 6910}
{"v": 1	"t": 1474095	"P": 1579.25	"F": 6985}
{"v": 1	"t": 1474115	"P": 1581.0	"F": 6500}
{"v": 1	"t": 1474136	"P": 1582.0	"F": 6649}
{"v": 1	"t": 1474156	"P": 1583.25	"F": 6519}
{"v": 1	"t": 1474176	"P": 1573.0	"F": 6489}
{"v": 1	"t": 1474197	"P": 1567.0	"F": 6308}
{"v": 1	"t": 1474217	"P": 1581.25	"F": 6408}
{"v": 1	"t": 1474238	"P": 1572.5	"F": 6070}
{"v": 1	"t": 1474258	"P": 1574.25	"F": 6011}
{"v": 1	"t": 1474278	"P": 1574.5	"F": 6241}
{"v": 1	"t": 1474299	"P": 1570.25	"F": 6144}
{"v": 1	"t": 1474319	"P": 1562.5	"F": 6063}
{"v": 1	"t": 1474339	"P": 1581.75	"F": 6304}
{"v": 1	"t": 1474360	"P": 1583.25	"F": 6425}
{"v": 1	"t": 1474380	"P": 1578.5	"F": 6483}
{"v": 1	"t": 1474401	"P": 1585.0	"F": 6693}
{"v": 1	"t": 1474421	"P": 1591.5	"F": 6852}
{"v": 1	"t": 1474441	"P": 1592.5	"F": 7007}
{"v": 1	"t": 1474462	"P": 1590.5	"F": 7221}
{"v": 1	"t": 1474482	"P": 1601.5	"F": 7374}
{"v": 1	"t": 1474502	"P": 1600.5	"F": 7064}
{"v": 1	"t": 1474523	"P": 1599.5	"F": 7352}
{"v": 1	"t": 1474543	"P": 1609.75	"F": 7686}
{"v": 1	"t": 1474564	"P": 1610.5	"F": 7753}
{"v": 1	"t": 1474584	"P": 1609.25	"F": 8033}
{"v": 1	"t": 1474604	"P": 1623.75	"F": 7642}
{"v": 1	"t": 1474625	"P": 1633.25	"F": 8204}
{"v": 1	"t": 1474645	"P": 1628.25	"F": 8451}
{"v": 1	"t": 1474665	"P": 1615.25	"F": 8560}
{"v": 1	"t": 1474686	"P": 1629.0	"F": 8783}
{"v": 1	"t": 1474706	"P": 1634.75	"F": 8943}
{"v": 1	"t": 1474727	"P": 1632.25	"F": 9278}
{"v": 1	"t": 1474747	"P": 1642.5	"F": 9382}
{"v": 1	"t": 1474767	"P": 1638.75	"F": 9058	"C": 46.23	"D": 3272	"sn": 54091930088003	"file": "/data/device_log/data0000.out"}
{"v": 1	"t": 1474788	"P": 1637.0	"F": 9337}
{"v": 1	"t": 1474808	"P": 1634.5	"F": 8848}
{"v": 1	"t": 1474829	"P": 1642.75	"F": 8884}
{"v": 1	"t": 1474849	"P": 1633.25	"F": 9324}
{"v": 1	"t": 1474869	"P": 1632.5	"F": 9294}
{"v": 1	"t": 1474890	"P": 1646.5	"F": 9680}
{"v": 1	"t": 1474910	"P": 1646.5	"F": 9282}
{"v": 1	"t": 1474931	"P": 1646.0	"F": 9750}
{"v": 1	"t": 1474951	"P": 1659.75	"F": 9577}
{"v": 1	"t": 1474971	"P": 1652.5	"F": 9415}
{"v": 1	"t": 1474992	"P": 1642.0	"F": 9959}
{"v": 1	"t": 1475012	"P": 1662.5	"F": 9886}
{"v": 1	"t": 1475032	"P": 1660.25	"F": 9846}
{"v": 1	"t": 1475053	"P": 1643.0	"F": 9470}
{"v": 1	"t": 1475073	"P": 1652.25	"F": 9810}
{"v": 1	"t": 1475093	"P": 1647.75	"F": 9972}
{"v": 1	"t": 1475114	"P": 1645.0	"F": 10260}
{"v": 1	"t": 1475134	"P": 1642.5	"F": 9801}
{"v": 1	"t": 1475155	"P": 1660.25	"F": 9790}
{"v": 1	"t": 1475175	"P": 1661.5	"F": 9408}
{"v": 1	"t": 1475195	"P": 1651.25	"F": 10342}
{"v": 1	"t": 1475216	"P": 1667.25	"F": 10416}
{"v": 1	"t": 1475236	"P": 1662.25	"F": 10109}
{"v": 1	"t": 1475256	"P": 1647.25	"F": 10210}
{"v": 1	"t": 1475277	"P": 1652.0	"F": 10522}
{"v": 1	"t": 1475297	"P": 1662.0	"F": 10222}
{"v": 1	"t": 1475318	"P": 1643.5	"F": 10342}
{"v": 1	"t": 1475338	"P": 1641.5	"F": 10145}
{"v": 1	"t": 1475358	"P": 1662.5	"F": 10559}
{"v": 1	"t": 1475379	"P": 1652.25	"F": 10028}
{"v": 1	"t": 1475399	"P": 1647.5	"F": 9869}
{"v": 1	"t": 1475419	"P": 1650.25	"F": 10104}
{"v": 1	"t": 1475440	"P": 1653.75	"F": 9697}
{"v": 1	"t": 1475460	"P": 1651.5	"F": 9986}
{"v": 1	"t": 1475480	"P": 1638.25	"F": 9865}
{"v": 1	"t": 1475501	"P": 1649.5	"F": 9761}
{"v": 1	"t": 1475521	"P": 1652.5	"F": 9931}
{"v": 1	"t": 1475542	"P": 1641.25	"F": 9712}
{"v": 1	"t": 1475562	"P": 1646.0	"F": 9609}
{"v": 1	"t": 1475582	"P": 1641.5	"F": 9707}
{"v": 1	"t": 1475603	"P": 1641.75	"F": 9512}
{"v": 1	"t": 1475623	"P": 1639.75	"F": 9589}
{"v": 1	"t": 1475643	"P": 1642.0	"F": 9087}
{"v": 1	"t": 1475664	"P": 1636.25	"F": 9319}
{"v": 1	"t": 1475684	"P": 1639.0	"F": 9336}
{"v": 1	"t": 1475704	"P": 1651.25	"F": 9091}
{"v": 1	"t": 1475725	"P": 1638.0	"F": 9380}
{"v": 1	"t": 1475745	"P": 1637.75	"F": 9043}
{"v": 1	"t": 1475766	"P": 1648.25	"F": 9172}
{"v": 1	"t": 1475786	"P": 1639.0	"F": 9443	"C": 46.215	"D": 3272	"sn": 54091930088003	"file": "/data/device_log/data0000.out"	"CO2": 6390.42333984375	"Tp": 25.186920166015625	"H": 25.150230407714844}
{"v": 1	"t": 1475807	"P": 1643.0	"F": 9351}
{"v": 1	"t": 1475828	"P": 1633.75	"F": 9244}
{"v": 1	"t": 1475848	"P": 1651.5	"F": 9441}
{"v": 1	"t": 1475869	"P": 1642.0	"F": 9297}
{"v": 1	"t": 1475889	"P": 1634.5	"F": 9468}
{"v": 1	"t": 1475909	"P": 1636.5	"F": 9668}
{"v": 1	"t": 1475930	"P": 1643.5	"F": 9378}
{"v": 1	"t": 1475950	"P": 1640.25	"F": 9616}
{"v": 1	"t": 1475971	"P": 1650.25	"F": 9493}
{"v": 1	"t": 1475991	"P": 1634.75	"F": 9480}
{"v": 1	"t": 1476012	"P": 1647.75	"F": 9718}
{"v": 1	"t": 1476032	"P": 1659.25	"F": 9705}
{"v": 1	"t": 1476052	"P": 1643.5	"F": 9992}
{"v": 1	"t": 1476073	"P": 1641.25	"F": 9805}
{"v": 1	"t": 1476093	"P": 1654.5	"F": 9918}
{"v": 1	"t": 1476114	"P": 1643.75	"F": 9959}
{"v": 1	"t": 1476134	"P": 1659.5	"F": 9683}
{"v": 1	"t": 1476154	"P": 1660.25	"F": 10066}
{"v": 1	"t": 1476175	"P": 1651.0	"F": 10072}
{"v": 1	"t": 1476195	"P": 1646.25	"F": 9801}
{"v": 1	"t": 1476216	"P": 1665.0	"F": 10396}
{"v": 1	"t": 1476236	"P": 1649.75	"F": 10137}
{"v": 1	"t": 1476256	"P": 1647.25	"F": 10014}
{"v": 1	"t": 1476277	"P": 1664.25	"F": 10187}
{"v": 1	"t": 1476297	"P": 1666.75	"F": 10497}
{"v": 1	"t": 1476318	"P": 1650.5	"F": 10432}
{"v": 1	"t": 1476338	"P": 1659.75	"F": 10372}
{"v": 1	"t": 1476358	"P": 1673.75	"F": 10169}
{"v": 1	"t": 1476379	"P": 1657.75	"F": 10445}
{"v": 1	"t": 1476399	"P": 1657.75	"F": 10371}
{"v": 1	"t": 1476420	"P": 1659.0	"F": 10208}
{"v": 1	"t": 1476440	"P": 1664.0	"F": 10246}
{"v": 1	"t": 1476460	"P": 1647.0	"F": 10390}
{"v": 1	"t": 1476481	"P": 1659.75	"F": 10435}
{"v": 1	"t": 1476501	"P": 1653.25	"F": 10218}
{"v": 1	"t": 1476521	"P": 1644.75	"F": 9924}
{"v": 1	"t": 1476542	"P": 1652.25	"F": 9919}
{"v": 1	"t": 1476562	"P": 1648.5	"F": 9175}
{"v": 1	"t": 1476582	"P": 1636.5	"F": 9505}
{"v": 1	"t": 1476603	"P": 1635.0	"F": 9656}
{"v": 1	"t": 1476623	"P": 1640.5	"F": 9096}
{"v": 1	"t": 1476644	"P": 1627.5	"F": 9318}
{"v": 1	"t": 1476664	"P": 1623.75	"F": 8863}
{"v": 1	"t": 1476684	"P": 1625.0	"F": 8399}
{"v": 1	"t": 1476705	"P": 1633.0	"F": 8975}
{"v": 1	"t": 1476725	"P": 1619.5	"F": 8945}
{"v": 1	"t": 1476745	"P": 1620.25	"F": 9146}
{"v": 1	"t": 1476766	"P": 1631.25	"F": 8858}
{"v": 1	"t": 1476786	"P": 1622.0	"F": 8895}
{"v": 1	"t": 1476806	"P": 1621.25	"F": 8802	"C": 46.165	"D": 3272	"sn": 54091930088003	"file": "/data/device_log/data0000.out"}
{"v": 1	"t": 1476827	"P": 1631.0	"F": 8923}
{"v": 1	"t": 1476847	"P": 1626.75	"F": 8576}
{"v": 1	"t": 1476868	"P": 1618.25	"F": 8701}
{"v": 1	"t": 1476888	"P": 1618.0	"F": 8490}
{"v": 1	"t": 1476908	"P": 1633.75	"F": 8421}
{"v": 1	"t": 1476929	"P": 1619.5	"F": 7974}
{"v": 1	"t": 1476949	"P": 1607.75	"F": 8335}
{"v": 1	"t": 1476969	"P": 1620.75	"F": 8476}
{"v": 1	"t": 1476990	"P": 1623.0	"F": 8225}
{"v": 1	"t": 1477010	"P": 1609.25	"F": 8028}
{"v": 1	"t": 1477030	"P": 1606.25	"F": 8296}
{"v": 1	"t": 1477051	"P": 1614.0	"F": 8173}
{"v": 1	"t": 1477071	"P": 1623.0	"F": 8246}
{"v": 1	"t": 1477091	"P": 1609.0	"F": 8112}
{"v": 1	"t": 1477112	"P": 1609.25	"F": 7979}
{"v": 1	"t": 1477132	"P": 1616.0	"F": 7908}
{"v": 1	"t": 1477152	"P": 1615.75	"F": 7869}
{"v": 1	"t": 1477173	"P": 1597.25	"F": 7724}
{"v": 1	"t": 1477193	"P": 1589.75	"F": 8140}
{"v": 1	"t": 1477213	"P": 1619.0	"F": 7897}
{"v": 1	"t": 1477233	"P": 1617.25	"F": 8256}
{"v": 1	"t": 1477254	"P": 1611.0	"F": 7778}
{"v": 1	"t": 1477274	"P": 1613.75	"F": 8303}
{"v": 1	"t": 1477294	"P": 1627.0	"F": 8059}
{"v": 1	"t": 1477315	"P": 1621.5	"F": 8445}
{"v": 1	"t": 1477335	"P": 1619.5	"F": 8588}
{"v": 1	"t": 1477355	"P": 1617.0	"F": 8623}
{"v": 1	"t": 1477376	"P": 1629.5	"F": 9087}
{"v": 1	"t": 1477396	"P": 1627.25	"F": 8925}
{"v": 1	"t": 1477416	"P": 1632.0	"F": 9036}
{"v": 1	"t": 1477436	"P": 1633.25	"F": 8873}
{"v": 1	"t": 1477457	"P": 1629.5	"F": 8734}
{"v": 1	"t": 1477477	"P": 1638.25	"F": 9152}
{"v": 1	"t": 1477497	"P": 1628.75	"F": 9290}
{"v": 1	"t": 1477518	"P": 1626.75	"F": 9099}
{"v": 1	"t": 1477538	"P": 1633.0	"F": 9091}
{"v": 1	"t": 1477558	"P": 1641.0	"F": 9125}
{"v": 1	"t": 1477578	"P": 1647.0	"F": 9520}
{"v": 1	"t": 1477599	"P": 1640.0	"F": 9675}
{"v": 1	"t": 1477619	"P": 1632.75	"F": 9200}
{"v": 1	"t": 1477639	"P": 1648.0	"F": 9443}
{"v": 1	"t": 1477660	"P": 1647.5	"F": 9513}
{"v": 1	"t": 1477680	"P": 1644.5	"F": 9818}
{"v": 1	"t": 1477700	"P": 1638.0	"F": 9691}
{"v": 1	"t": 1477721	"P": 1668.25	"F": 10072}
{"v": 1	"t": 1477741	"P": 1655.25	"F": 9655}
{"v": 1	"t": 1477761	"P": 1647.75	"F": 10089}
{"v": 1	"t": 1477782	"P": 1649.75	"F": 10149}
{"v": 1	"t": 1477802	"P": 1667.5	"F": 10259}
{"v": 1	"t": 1477822	"P": 1655.75	"F": 9851	"C": 46.165	"D": 3272	"sn": 54091930088003	"file": "/data/device_log/data0000.out"	"CO2": 4572.3388671875	"Tp": 25.226974487304688	"H": 24.356203079223633}
{"v": 1	"t": 1477843	"P": 1658.25	"F": 9998}
{"v": 1	"t": 1477864	"P": 1658.25	"F": 9914}
{"v": 1	"t": 1477884	"P": 1651.25	"F": 10146}
{"v": 1	"t": 1477904	"P": 1658.25	"F": 9891}
{"v": 1	"t": 1477925	"P": 1652.5	"F": 10005}
{"v": 1	"t": 1477945	"P": 1645.75	"F": 9797}
{"v": 1	"t": 1477965	"P": 1650.5	"F": 9628}
{"v": 1	"t": 1477986	"P": 1652.75	"F": 9915}
{"v": 1	"t": 1478006	"P": 1655.75	"F": 10004}
{"v": 1	"t": 1478026	"P": 1635.25	"F": 9943}
{"v": 1	"t": 1478047	"P": 1639.5	"F": 9601}
{"v": 1	"t": 1478067	"P": 1651.0	"F": 9615}
{"v": 1	"t": 1478087	"P": 1637.0	"F": 9466}
{"v": 1	"t": 1478108	"P": 1635.0	"F": 9289}
{"v": 1	"t": 1478128	"P": 1629.0	"F": 9157}
{"v": 1	"t": 1478148	"P": 1637.25	"F": 8968}
{"v": 1	"t": 1478169	"P": 1636.0	"F": 9072}
{"v": 1	"t": 1478189	"P": 1615.5	"F": 8554}
{"v": 1	"t": 1478209	"P": 1610.25	"F": 8581}
{"v": 1	"t": 1478229	"P": 1623.0	"F": 8164}
{"v": 1	"t": 1478250	"P": 1612.25	"F": 7957}
{"v": 1	"t": 1478270	"P": 1606.0	"F": 7757}
{"v": 1	"t": 1478290	"P": 1588.25	"F": 7421}
{"v": 1	"t": 1478311	"P": 1593.75	"F": 7324}
{"v": 1	"t": 1478331	"P": 1595.75	"F": 7032}
{"v": 1	"t": 1478351	"P": 1582.75	"F": 6752}
{"v": 1	"t": 1478372	"P": 1572.0	"F": 6785}
{"v": 1	"t": 1478392	"P": 1584.0	"F": 6535}
{"v": 1	"t": 1478412	"P": 1579.5	"F": 6052}
{"v": 1	"t": 1478433	"P": 1558.5	"F": 6101}
{"v": 1	"t": 1478453	"P": 1564.25	"F": 6030}
{"v": 1	"t": 1478473	"P": 1572.25	"F": 5790}
{"v": 1	"t": 1478493	"P": 1552.5	"F": 5461}
{"v": 1	"t": 1478514	"P": 1549.0	"F": 5243}
{"v": 1	"t": 1478534	"P": 1538.25	"F": 4922}
{"v": 1	"t": 1478554	"P": 1556.0	"F": 4751}
{"v": 1	"t": 1478575	"P": 1553.0	"F": 5000}
{"v": 1	"t": 1478595	"P": 1548.0	"F": 4926}
{"v": 1	"t": 1478615	"P": 1531.0	"F": 4763}
{"v": 1	"t": 1478636	"P": 1544.5	"F": 4605}
{"v": 1	"t": 1478656	"P": 1542.5	"F": 4518}
{"v": 1	"t": 1478676	"P": 1536.75	"F": 4353}
{"v": 1	"t": 1478697	"P": 1534.0	"F": 4314}
{"v": 1	"t": 1478717	"P": 1535.75	"F": 4350}
{"v": 1	"t": 1478737	"P": 1543.25	"F": 4277}
{"v": 1	"t": 1478757	"P": 1532.0	"F": 4127}
{"v": 1	"t": 1478778	"P": 1522.0	"F": 3973}
{"v": 1	"t": 1478798	"P": 1527.5	"F": 3899}
{"v": 1	"t": 1478818	"P": 1537.25	"F": 3816}
{"v": 1	"t": 1478839	"P": 1530.75	"F": 3851	"C": 46.185	"D": 3272	"sn": 54091930088003	"file": "/data/device_log/data0000.out"}
{"v": 1	"t": 1478859	"P": 1519.75	"F": 3898}
{"v": 1	"t": 1478879	"P": 1531.0	"F": 3710}
{"v": 1	"t": 1478900	"P": 1530.75	"F": 3697}
{"v": 1	"t": 1478920	"P": 1524.0	"F": 3896}
{"v": 1	"t": 1478940	"P": 1516.25	"F": 3643}
{"v": 1	"t": 1478961	"P": 1526.75	"F": 3768}
{"v": 1	"t": 1478981	"P": 1523.75	"F": 3617}
{"v": 1	"t": 1479001	"P": 1515.25	"F": 3699}
{"v": 1	"t": 1479022	"P": 1509.5	"F": 3452}
{"v": 1	"t": 1479042	"P": 1517.75	"F": 3417}
{"v": 1	"t": 1479062	"P": 1527.0	"F": 3151}
{"v": 1	"t": 1479083	"P": 1510.75	"F": 3002}
{"v": 1	"t": 1479103	"P": 1522.75	"F": 3224}
{"v": 1	"t": 1479123	"P": 1537.5	"F": 3539}
{"v": 1	"t": 1479144	"P": 1529.5	"F": 3677}
{"v": 1	"t": 1479164	"P": 1538.25	"F": 3968}
{"v": 1	"t": 1479184	"P": 1533.75	"F": 4335}
{"v": 1	"t": 1479204	"P": 1549.75	"F": 4559}
{"v": 1	"t": 1479225	"P": 1541.5	"F": 4483}
{"v": 1	"t": 1479245	"P": 1538.25	"F": 4525}
{"v": 1	"t": 1479265	"P": 1535.75	"F": 4932}
{"v": 1	"t": 1479286	"P": 1556.0	"F": 5238}
{"v": 1	"t": 1479306	"P": 1555.0	"F": 5184}
{"v": 1	"t": 1479326	"P": 1548.25	"F": 5297}
{"v": 1	"t": 1479347	"P": 1548.5	"F": 5088}
{"v": 1	"t": 1479367	"P": 1554.75	"F": 5207}
{"v": 1	"t": 1479387	"P": 1561.0	"F": 5430}
{"v": 1	"t": 1479407	"P": 1556.0	"F": 5295}
{"v": 1	"t": 1479428	"P": 1548.75	"F": 5348}
{"v": 1	"t": 1479448	"P": 1557.75	"F": 5347}
{"v": 1	"t": 1479468	"P": 1559.75	"F": 5539}
{"v": 1	"t": 1479489	"P": 1556.5	"F": 5494}
{"v": 1	"t": 1479509	"P": 1557.75	"F": 5645}
{"v": 1	"t": 1479529	"P": 1561.75	"F": 5604}
{"v": 1	"t": 1479550	"P": 1568.25	"F": 5724}
{"v": 1	"t": 1479570	"P": 1564.5	"F": 5662}
{"v": 1	"t": 1479590	"P": 1561.5	"F": 5767}
{"v": 1	"t": 1479610	"P": 1564.25	"F": 5919}
{"v": 1	"t": 1479631	"P": 1578.5	"F": 5940}
{"v": 1	"t": 1479651	"P": 1569.75	"F": 6124}
{"v": 1	"t": 1479671	"P": 1572.25	"F": 6212}
{"v": 1	"t": 1479692	"P": 1567.5	"F": 6006}
{"v": 1	"t": 1479712	"P": 1589.0	"F": 5945}
{"v": 1	"t": 1479732	"P": 1572.0	"F": 5943}
{"v": 1	"t": 1479753	"P": 1574.75	"F": 6145}
{"v": 1	"t": 1479773	"P": 1566.5	"F": 6231}
{"v": 1	"t": 1479793	"P": 1574.75	"F": 6171}
{"v": 1	"t": 1479814	"P": 1572.0	"F": 6069}
{"v": 1	"t": 1479834	"P": 1571.5	"F": 6071}
{"v": 1	"t": 1479854	"P": 1572.25	"F": 6205	"C": 46.2	"D": 3272	"sn": 54091930088003	"file": "/data/device_log/data0000.out"	"CO2": 4310.62939453125	"Tp": 25.213623046875	"H": 23.45794677734375}
{"v": 1	"t": 1479875	"P": 1563.0	"F": 6221}
{"v": 1	"t": 1479896	"P": 1577.5	"F": 6202}
{"v": 1	"t": 1479916	"P": 1569.75	"F": 6065}
{"v": 1	"t": 1479937	"P": 1554.25	"F": 5843}
{"v": 1	"t": 1479957	"P": 1571.5	"F": 5853}
{"v": 1	"t": 1479977	"P": 1569.5	"F": 5835}
{"v": 1	"t": 1479998	"P": 1568.25	"F": 5868}
{"v": 1	"t": 1480018	"P": 1566.0	"F": 6012}
{"v": 1	"t": 1480038	"P": 1580.5	"F": 5978}
{"v": 1	"t": 1480059	"P": 1569.25	"F": 5938}
{"v": 1	"t": 1480079	"P": 1563.25	"F": 6219}
{"v": 1	"t": 1480099	"P": 1579.0	"F": 5989}
{"v": 1	"t": 1480120	"P": 1571.25	"F": 5951}
{"v": 1	"t": 1480140	"P": 1559.25	"F": 6084}
{"v": 1	"t": 1480160	"P": 1562.0	"F": 6049}
{"v": 1	"t": 1480181	"P": 1580.0	"F": 6187}
{"v": 1	"t": 1480201	"P": 1574.25	"F": 6215}
{"v": 1	"t": 1480221	"P": 1567.5	"F": 6130}
{"v": 1	"t": 1480242	"P": 1569.5	"F": 6195}
{"v": 1	"t": 1480262	"P": 1582.5	"F": 6154}
{"v": 1	"t": 1480282	"P": 1571.25	"F": 6294}
{"v": 1	"t": 1480303	"P": 1565.75	"F": 6389}
{"v": 1	"t": 1480323	"P": 1572.0	"F": 6407}
{"v": 1	"t": 1480343	"P": 1583.5	"F": 6406}
{"v": 1	"t": 1480363	"P": 1577.0	"F": 6293}
{"v": 1	"t": 1480384	"P": 1576.25	"F": 6517}
{"v": 1	"t": 1480404	"P": 1557.75	"F": 6596}
{"v": 1	"t": 1480424	"P": 1578.0	"F": 6399}
{"v": 1	"t": 1480445	"P": 1575.75	"F": 6223}
{"v": 1	"t": 1480465	"P": 1567.75	"F": 5964}
{"v": 1	"t": 1480485	"P": 1560.75	"F": 6133}
{"v": 1	"t": 1480506	"P": 1572.75	"F": 5771}
{"v": 1	"t": 1480526	"P": 1570.5	"F": 5852}
{"v": 1	"t": 1480546	"P": 1569.0	"F": 5991}
{"v": 1	"t": 1480567	"P": 1563.75	"F": 5932}
{"v": 1	"t": 1480587	"P": 1580.0	"F": 5998}
{"v": 1	"t": 1480607	"P": 1576.25	"F": 5783}
{"v": 1	"t": 1480627	"P": 1562.25	"F": 6189}
{"v": 1	"t": 1480648	"P": 1553.0	"F": 5898}
{"v": 1	"t": 1480668	"P": 1567.75	"F": 5826}
{"v": 1	"t": 1480688	"P": 1565.25	"F": 5755}
{"v": 1	"t": 1480709	"P": 1560.75	"F": 5768}
{"v": 1	"t": 1480729	"P": 1552.0	"F": 5716}
{"v": 1	"t": 1480749	"P": 1559.0	"F": 5799}
{"v": 1	"t": 1480770	"P": 1563.75	"F": 5747}
{"v": 1	"t": 1480790	"P": 1564.5	"F": 5604}
{"v": 1	"t": 1480810	"P": 1554.0	"F": 5822}
{"v": 1	"t": 1480830	"P": 1555.5	"F": 5612}
{"v": 1	"t": 1480851	"P": 1570.25	"F": 5647}
{"v": 1	"t": 1480871	"P": 1561.5	"F": 5588	"C": 46.18	"D": 3272	"sn": 54091930088003	"file": "/data/device_log/data0000.out"}
{"v": 1	"t": 1480891	"P": 1547.75	"F": 5352}
{"v": 1	"t": 1480912	"P": 1549.5	"F": 5347}
{"v": 1	"t": 1480932	"P": 1558.5	"F": 5179}
{"v": 1	"t": 1480952	"P": 1551.5	"F": 5172}
{"v": 1	"t": 1480973	"P": 1544.75	"F": 5398}
{"v": 1	"t": 1480994	"P": 1544.5	"F": 5021}
{"v": 1	"t": 1481014	"P": 1539.5	"F": 4982}
{"v": 1	"t": 1481034	"P": 1546.75	"F": 5272}
{"v": 1	"t": 1481055	"P": 1546.5	"F": 4904}
{"v": 1	"t": 1481075	"P": 1545.75	"F": 4807}
{"v": 1	"t": 1481095	"P": 1535.25	"F": 4658}
{"v": 1	"t": 1481115	"P": 1534.0	"F": 4673}
{"v": 1	"t": 1481136	"P": 1545.75	"F": 4616}
{"v": 1	"t": 1481156	"P": 1537.0	"F": 4572}
{"v": 1	"t": 1481176	"P": 1528.0	"F": 4509}
{"v": 1	"t": 1481197	"P": 1534.25	"F": 4413}
{"v": 1	"t": 1481217	"P": 1537.25	"F": 4330}
{"v": 1	"t": 1481237	"P": 1532.75	"F": 4425}
{"v": 1	"t": 1481258	"P": 1529.5	"F": 4288}
{"v": 1	"t": 1481278	"P": 1536.75	"F": 4312}
{"v": 1	"t": 1481298	"P": 1542.25	"F": 4272}
{"v": 1	"t": 1481319	"P": 1525.5	"F": 4158}
{"v": 1	"t": 1481339	"P": 1526.25	"F": 4206}
{"v": 1	"t": 1481359	"P": 1530.5	"F": 4037}
{"v": 1	"t": 1481379	"P": 1534.25	"F": 3862}
{"v": 1	"t": 1481400	"P": 1528.0	"F": 3767}
{"v": 1	"t": 1481420	"P": 1517.25	"F": 3589}
{"v": 1	"t": 1481440	"P": 1515.25	"F": 3652}
{"v": 1	"t": 1481461	"P": 1530.5	"F": 3405}
{"v": 1	"t": 1481481	"P": 1519.0	"F": 3445}
{"v": 1	"t": 1481501	"P": 1514.0	"F": 3208}
{"v": 1	"t": 1481522	"P": 1507.25	"F": 3080}
{"v": 1	"t": 1481542	"P": 1515.5	"F": 3059}
{"v": 1	"t": 1481562	"P": 1514.0	"F": 2857}
{"v": 1	"t": 1481582	"P": 1510.75	"F": 2830}
{"v": 1	"t": 1481603	"P": 1503.75	"F": 2762}
{"v": 1	"t": 1481623	"P": 1510.5	"F": 2687}
{"v": 1	"t": 1481643	"P": 1514.5	"F": 2512}
{"v": 1	"t": 1481664	"P": 1505.0	"F": 2410}
{"v": 1	"t": 1481684	"P": 1498.25	"F": 2403}
{"v": 1	"t": 1481704	"P": 1504.25	"F": 2313}
{"v": 1	"t": 1481724	"P": 1509.75	"F": 2238}
{"v": 1	"t": 1481745	"P": 1506.0	"F": 2006}
{"v": 1	"t": 1481765	"P": 1501.5	"F": 1911}
{"v": 1	"t": 1481785	"P": 1499.25	"F": 1779}
{"v": 1	"t": 1481806	"P": 1507.75	"F": 1742}
{"v": 1	"t": 1481826	"P": 1503.25	"F": 1736}
{"v": 1	"t": 1481846	"P": 1497.75	"F": 1725}
{"v": 1	"t": 1481867	"P": 1497.25	"F": 1620}
{"v": 1	"t": 1481887	"P": 1510.0	"F": 1643	"C": 46.2	"D": 3272	"sn": 54091930088003	"file": "/data/device_log/data0000.out"	"CO2": 3233.461669921875	"Tp": 25.213623046875	"H": 22.97859001159668}
{"v": 1	"t": 1481908	"P": 1507.25	"F": 1597}
{"v": 1	"t": 1481929	"P": 1503.5	"F": 1681}
{"v": 1	"t": 1481949	"P": 1497.5	"F": 1718}
{"v": 1	"t": 1481969	"P": 1505.5	"F": 1753}
{"v": 1	"t": 1481990	"P": 1517.75	"F": 1768}
{"v": 1	"t": 1482010	"P": 1513.0	"F": 1873}
{"v": 1	"t": 1482030	"P": 1507.25	"F": 2034}
{"v": 1	"t": 1482051	"P": 1512.5	"F": 2427}
{"v": 1	"t": 1482071	"P": 1527.75	"F": 2799}
{"v": 1	"t": 1482091	"P": 1523.25	"F": 3244}
{"v": 1	"t": 1482111	"P": 1522.75	"F": 3558}
{"v": 1	"t": 1482132	"P": 1530.75	"F": 3837}
{"v": 1	"t": 1482152	"P": 1537.0	"F": 3920}
{"v": 1	"t": 1482172	"P": 1531.5	"F": 4119}
{"v": 1	"t": 1482193	"P": 1533.25	"F": 4222}
{"v": 1	"t": 1482213	"P": 1540.0	"F": 4306}
{"v": 1	"t": 1482233	"P": 1549.25	"F": 4459}
{"v": 1	"t": 1482254	"P": 1553.0	"F": 4808}
{"v": 1	"t": 1482274	"P": 1551.0	"F": 5114}
{"v": 1	"t": 1482294	"P": 1558.0	"F": 5482}
{"v": 1	"t": 1482314	"P": 1576.75	"F": 6077}
{"v": 1	"t": 1482335	"P": 1582.0	"F": 6410}
{"v": 1	"t": 1482355	"P": 1592.75	"F": 7160}
{"v": 1	"t": 1482375	"P": 1595.5	"F": 7287}
{"v": 1	"t": 1482396	"P": 1616.0	"F": 7610}
{"v": 1	"t": 1482416	"P": 1604.5	"F": 7665}
{"v": 1	"t": 1482436	"P": 1607.25	"F": 7864}
{"v": 1	"t": 1482457	"P": 1613.5	"F": 7822}
{"v": 1	"t": 1482477	"P": 1631.0	"F": 7893}
{"v": 1	"t": 1482497	"P": 1615.0	"F": 7774}
{"v": 1	"t": 1482518	"P": 1615.75	"F": 8023}
{"v": 1	"t": 1482538	"P": 1611.75	"F": 8060}
{"v": 1	"t": 1482558	"P": 1622.0	"F": 8083}
{"v": 1	"t": 1482579	"P": 1623.75	"F": 8146}
{"v": 1	"t": 1482599	"P": 1618.0	"F": 8078}
{"v": 1	"t": 1482619	"P": 1611.25	"F": 8236}
{"v": 1	"t": 1482639	"P": 1632.25	"F": 7941}
{"v": 1	"t": 1482660	"P": 1609.0	"F": 8461}
{"v": 1	"t": 1482680	"P": 1604.0	"F": 8105}
{"v": 1	"t": 1482700	"P": 1605.0	"F": 8065}
{"v": 1	"t": 1482721	"P": 1609.25	"F": 7639}
{"v": 1	"t": 1482741	"P": 1595.75	"F": 7171}
{"v": 1	"t": 1482761	"P": 1588.75	"F": 7301}
{"v": 1	"t": 1482782	"P": 1591.5	"F": 7378}
{"v": 1	"t": 1482802	"P": 1601.5	"F": 7154}
{"v": 1	"t": 1482822	"P": 1594.5	"F": 6851}
{"v": 1	"t": 1482842	"P": 1578.25	"F": 6916}
{"v": 1	"t": 1482863	"P": 1576.5	"F": 6818}
{"v": 1	"t": 1482883	"P": 1576.25	"F": 6461}
{"v": 1	"t": 1482903	"P": 1572.75	"F": 6316	"C": 46.17	"D": 3272	"sn": 54091930088003	"file": "/data/device_log/data0000.out"}
{"v": 1	"t": 1482924	"P": 1563.25	"F": 6212}
{"v": 1	"t": 1482944	"P": 1554.25	"F": 6261}
{"v": 1	"t": 1482964	"P": 1567.5	"F": 6003}
{"v": 1	"t": 1482985	"P": 1560.0	"F": 5943}
{"v": 1	"t": 1483005	"P": 1552.0	"F": 5799}
{"v": 1	"t": 1483025	"P": 1548.0	"F": 5305}
{"v": 1	"t": 1483046	"P": 1551.0	"F": 5100}
{"v": 1	"t": 1483066	"P": 1545.25	"F": 5099}
{"v": 1	"t": 1483086	"P": 1541.0	"F": 4820}
{"v": 1	"t": 1483107	"P": 1533.5	"F": 4810}
{"v": 1	"t": 1483127	"P": 1547.0	"F": 4648}
{"v": 1	"t": 1483147	"P": 1539.0	"F": 4640}
{"v": 1	"t": 1483168	"P": 1530.25	"F": 4462}
{"v": 1	"t": 1483188	"P": 1530.5	"F": 4386}
{"v": 1	"t": 1483208	"P": 1537.5	"F": 4133}
{"v": 1	"t": 1483229	"P": 1536.5	"F": 4015}
{"v": 1	"t": 1483249	"P": 1521.5	"F": 3996}
{"v": 1	"t": 1483269	"P": 1527.5	"F": 3961}
{"v": 1	"t": 1483289	"P": 1539.25	"F": 4019}
{"v": 1	"t": 1483310	"P": 1536.0	"F": 4023}
{"v": 1	"t": 1483330	"P": 1527.5	"F": 3940}
{"v": 1	"t": 1483350	"P": 1522.25	"F": 3884}
{"v": 1	"t": 1483371	"P": 1534.25	"F": 3910}
{"v": 1	"t": 1483391	"P": 1540.25	"F": 4114}
{"v": 1	"t": 1483411	"P": 1535.75	"F": 4111}
{"v": 1	"t": 1483431	"P": 1533.0	"F": 4307}
{"v": 1	"t": 1483452	"P": 1532.25	"F": 4551}
{"v": 1	"t": 1483472	"P": 1547.25	"F": 4289}
{"v": 1	"t": 1483492	"P": 1538.75	"F": 4508}
{"v": 1	"t": 1483513	"P": 1530.5	"F": 4344}
{"v": 1	"t": 1483533	"P": 1532.5	"F": 4329}
{"v": 1	"t": 1483553	"P": 1544.25	"F": 4170}
{"v": 1	"t": 1483574	"P": 1531.25	"F": 4122}
{"v": 1	"t": 1483594	"P": 1525.75	"F": 3967}
{"v": 1	"t": 1483614	"P": 1525.0	"F": 4010}
{"v": 1	"t": 1483634	"P": 1530.5	"F": 3660}
{"v": 1	"t": 1483655	"P": 1524.75	"F": 3636}
{"v": 1	"t": 1483675	"P": 1519.25	"F": 3604}
{"v": 1	"t": 1483695	"P": 1509.25	"F": 3631}
{"v": 1	"t": 1483716	"P": 1525.25	"F": 3506}
{"v": 1	"t": 1483736	"P": 1522.5	"F": 3415}
{"v": 1	"t": 1483756	"P": 1510.75	"F": 3037}
{"v": 1	"t": 1483777	"P": 1507.5	"F": 3052}
{"v": 1	"t": 1483797	"P": 1515.25	"F": 2807}
{"v": 1	"t": 1483817	"P": 1517.0	"F": 2670}
{"v": 1	"t": 1483837	"P": 1504.75	"F": 2358}
{"v": 1	"t": 1483858	"P": 1500.75	"F": 2168}
{"v": 1	"t": 1483878	"P": 1506.75	"F": 2120}
{"v": 1	"t": 1483898	"P": 1509.0	"F": 2046}
{"v": 1	"t": 1483919	"P": 1503.0	"F": 1847	"C": 46.18	"D": 3272	"sn": 54091930088003	"file": "/data/device_log/data0000.out"	"CO2": 2625.282958984375	"Tp": 25.226974487304688	"H": 22.383159637451172}
{"v": 1	"t": 1483940	"P": 1499.75	"F": 1661}
{"v": 1	"t": 1483960	"P": 1493.25	"F": 1483}
{"v": 1	"t": 1483981	"P": 1504.5	"F": 1336}
{"v": 1	"t": 1484001	"P": 1493.5	"F": 1293}
{"v": 1	"t": 1484022	"P": 1491.75	"F": 1322}
{"v": 1	"t": 1484042	"P": 1498.75	"F": 1314}
{"v": 1	"t": 1484062	"P": 1497.0	"F": 1291}
{"v": 1	"t": 1484083	"P": 1492.75	"F": 1258}
{"v": 1	"t": 1484103	"P": 1486.75	"F": 1243}
{"v": 1	"t": 1484123	"P": 1499.0	"F": 1230}
{"v": 1	"t": 1484144	"P": 1494.25	"F": 1150}
{"v": 1	"t": 1484164	"P": 1485.5	"F": 1168}
{"v": 1	"t": 1484184	"P": 1491.0	"F": 1156}
{"v": 1	"t": 1484205	"P": 1499.5	"F": 1164}
{"v": 1	"t": 1484225	"P": 1491.25	"F": 1139}
{"v": 1	"t": 1484245	"P": 1487.25	"F": 1219}
{"v": 1	"t": 1484266	"P": 1496.0	"F": 1223}
{"v": 1	"t": 1484286	"P": 1500.25	"F": 1138}
{"v": 1	"t": 1484306	"P": 1497.25	"F": 1220}
{"v": 1	"t": 1484326	"P": 1487.0	"F": 1191}
{"v": 1	"t": 1484347	"P": 1499.25	"F": 1208}
{"v": 1	"t": 1484367	"P": 1505.5	"F": 1222}
{"v": 1	"t": 1484387	"P": 1498.25	"F": 1299}
{"v": 1	"t": 1484408	"P": 1498.5	"F": 1447}
{"v": 1	"t": 1484428	"P": 1504.75	"F": 1551}
{"v": 1	"t": 1484448	"P": 1515.25	"F": 1557}
{"v": 1	"t": 1484469	"P": 1507.75	"F": 1566}
{"v": 1	"t": 1484489	"P": 1503.75	"F": 1669}
{"v": 1	"t": 1484509	"P": 1509.5	"F": 1838}
{"v": 1	"t": 1484529	"P": 1520.75	"F": 1918}
{"v": 1	"t": 1484550	"P": 1512.75	"F": 2018}
{"v": 1	"t": 1484570	"P": 1505.25	"F": 2192}
{"v": 1	"t": 1484590	"P": 1511.25	"F": 2203}
{"v": 1	"t": 1484611	"P": 1520.5	"F": 2288}
{"v": 1	"t": 1484631	"P": 1517.0	"F": 2324}
{"v": 1	"t": 1484651	"P": 1511.5	"F": 2464}
{"v": 1	"t": 1484672	"P": 1506.5	"F": 2554}
{"v": 1	"t": 1484692	"P": 1521.25	"F": 2837}
{"v": 1	"t": 1484712	"P": 1523.25	"F": 2759}
{"v": 1	"t": 1484732	"P": 1513.75	"F": 2857}
{"v": 1	"t": 1484753	"P": 1510.75	"F": 2841}
{"v": 1	"t": 1484773	"P": 1517.25	"F": 2872}
{"v": 1	"t": 1484793	"P": 1524.5	"F": 2913}
{"v": 1	"t": 1484814	"P": 1521.75	"F": 2869}
{"v": 1	"t": 1484834	"P": 1511.25	"F": 2986}
{"v": 1	"t": 1484854	"P": 1513.25	"F": 2908}
{"v": 1	"t": 1484874	"P": 1527.0	"F": 3023}
{"v": 1	"t": 1484895	"P": 1518.0	"F": 3148}
{"v": 1	"t": 1484915	"P": 1513.0	"F": 2986}
{"v": 1	"t": 1484935	"P": 1513.5	"F": 3072	"C": 46.18	"D": 3272	"sn": 54091930088003	"file": "/data/device_log/data0000.out"}
{"v": 1	"t": 1484956	"P": 1523.75	"F": 2932}
{"v": 1	"t": 1484976	"P": 1521.5	"F": 3138}
{"v": 1	"t": 1484997	"P": 1515.5	"F": 3094}
{"v": 1	"t": 1485017	"P": 1524.25	"F": 3367}
{"v": 1	"t": 1485037	"P": 1519.25	"F": 3354}
{"v": 1	"t": 1485058	"P": 1515.75	"F": 3299}
{"v": 1	"t": 1485078	"P": 1519.75	"F": 3439}
{"v": 1	"t": 1485098	"P": 1523.75	"F": 3245}
{"v": 1	"t": 1485119	"P": 1515.75	"F": 3336}
{"v": 1	"t": 1485139	"P": 1515.25	"F": 3344}
{"v": 1	"t": 1485160	"P": 1523.75	"F": 3335}
{"v": 1	"t": 1485180	"P": 1517.5	"F": 3329}
{"v": 1	"t": 1485200	"P": 1517.75	"F": 3120}
{"v": 1	"t": 1485221	"P": 1523.75	"F": 3359}
{"v": 1	"t": 1485241	"P": 1522.25	"F": 3167}
{"v": 1	"t": 1485261	"P": 1514.0	"F": 3216}
{"v": 1	"t": 1485282	"P": 1517.0	"F": 3217}
{"v": 1	"t": 1485302	"P": 1529.5	"F": 3338}
{"v": 1	"t": 1485323	"P": 1515.0	"F": 3325}
{"v": 1	"t": 1485343	"P": 1515.75	"F": 3312}
{"v": 1	"t": 1485363	"P": 1523.0	"F": 3286}
{"v": 1	"t": 1485384	"P": 1524.0	"F": 3203}
{"v": 1	"t": 1485404	"P": 1515.25	"F": 3249}
{"v": 1	"t": 1485424	"P": 1519.5	"F": 3135}
{"v": 1	"t": 1485445	"P": 1528.25	"F": 3288}
{"v": 1	"t": 1485465	"P": 1524.0	"F": 3513}
{"v": 1	"t": 1485485	"P": 1520.75	"F": 3479}
{"v": 1	"t": 1485506	"P": 1532.25	"F": 3461}
{"v": 1	"t": 1485526	"P": 1522.0	"F": 3424}
{"v": 1	"t": 1485547	"P": 1519.5	"F": 3448}
{"v": 1	"t": 1485567	"P": 1531.0	"F": 3564}
{"v": 1	"t": 1485587	"P": 1533.0	"F": 3726}
{"v": 1	"t": 1485608	"P": 1523.75	"F": 3697}
{"v": 1	"t": 1485628	"P": 1526.0	"F": 3792}
{"v": 1	"t": 1485648	"P": 1526.25	"F": 3501}
{"v": 1	"t": 1485669	"P": 1520.5	"F": 3556}
{"v": 1	"t": 1485689	"P": 1518.5	"F": 3647}
{"v": 1	"t": 1485710	"P": 1530.75	"F": 3655}
{"v": 1	"t": 1485730	"P": 1534.0	"F": 3749}
{"v": 1	"t": 1485750	"P": 1523.5	"F": 3755}
{"v": 1	"t": 1485771	"P": 1532.5	"F": 3723}
{"v": 1	"t": 1485791	"P": 1533.5	"F": 3858}
{"v": 1	"t": 1485811	"P": 1528.0	"F": 4048}
{"v": 1	"t": 1485832	"P": 1530.0	"F": 3976}
{"v": 1	"t": 1485852	"P": 1540.5	"F": 4218}
{"v": 1	"t": 1485872	"P": 1534.75	"F": 4072}
{"v": 1	"t": 1485893	"P": 1530.0	"F": 4106}
{"v": 1	"t": 1485913	"P": 1535.0	"F": 4087}
{"v": 1	"t": 1485934	"P": 1534.75	"F": 4077}
{"v": 1	"t": 1485954	"P": 1521.75	"F": 3964	"C": 46.165	"D": 3272	"sn": 54091930088003	"file": "/data/device_log/data0000.out"	"CO2": 4124.20947265625	"Tp": 25.26970672607422	"H": 22.2663516998291}
{"v": 1	"t": 1485975	"P": 1523.25	"F": 3933}
{"v": 1	"t": 1485996	"P": 1528.5	"F": 4052}
{"v": 1	"t": 1486016	"P": 1535.5	"F": 3900}
{"v": 1	"t": 1486036	"P": 1526.25	"F": 3918}
{"v": 1	"t": 1486057	"P": 1527.5	"F": 4018}
{"v": 1	"t": 1486077	"P": 1537.75	"F": 3894}
{"v": 1	"t": 1486097	"P": 1531.5	"F": 3903}
{"v": 1	"t": 1486118	"P": 1525.0	"F": 3922}
{"v": 1	"t": 1486138	"P": 1529.5	"F": 3912}
{"v": 1	"t": 1486159	"P": 1533.75	"F": 3908}
{"v": 1	"t": 1486179	"P": 1521.25	"F": 3731}
{"v": 1	"t": 1486199	"P": 1526.25	"F": 3824}
{"v": 1	"t": 1486220	"P": 1528.25	"F": 3662}
{"v": 1	"t": 1486240	"P": 1528.75	"F": 3739}
{"v": 1	"t": 1486260	"P": 1518.75	"F": 3832}
{"v": 1	"t": 1486281	"P": 1534.75	"F": 3951}
{"v": 1	"t": 1486301	"P": 1530.0	"F": 3912}
{"v": 1	"t": 1486322	"P": 1523.0	"F": 3876}
{"v": 1	"t": 1486342	"P": 1521.75	"F": 3727}
{"v": 1	"t": 1486362	"P": 1524.75	"F": 3369}
{"v": 1	"t": 1486383	"P": 1505.75	"F": 2890}
{"v": 1	"t": 1486403	"P": 1502.25	"F": 2609}
{"v": 1	"t": 1486423	"P": 1512.75	"F": 2124}
{"v": 1	"t": 1486444	"P": 1500.75	"F": 1680}
{"v": 1	"t": 1486464	"P": 1491.75	"F": 1506}
{"v": 1	"t": 1486484	"P": 1499.25	"F": 1266}
{"v": 1	"t": 1486505	"P": 1492.0	"F": 1186}
{"v": 1	"t": 1486525	"P": 1483.25	"F": 1045}
{"v": 1	"t": 1486546	"P": 1485.75	"F": 908}
{"v": 1	"t": 1486566	"P": 1490.25	"F": 876}
{"v": 1	"t": 1486586	"P": 1481.0	"F": 756}
{"v": 1	"t": 1486607	"P": 1479.5	"F": 711}
{"v": 1	"t": 1486627	"P": 1490.5	"F": 660}
{"v": 1	"t": 1486647	"P": 1486.25	"F": 599}
{"v": 1	"t": 1486668	"P": 1477.25	"F": 574}
{"v": 1	"t": 1486688	"P": 1488.0	"F": 519}
{"v": 1	"t": 1486708	"P": 1492.25	"F": 562}
{"v": 1	"t": 1486729	"P": 1484.0	"F": 602}
{"v": 1	"t": 1486749	"P": 1480.5	"F": 575}
{"v": 1	"t": 1486769	"P": 1490.0	"F": 533}
{"v": 1	"t": 1486790	"P": 1483.25	"F": 519}
{"v": 1	"t": 1486810	"P": 1479.75	"F": 513}
{"v": 1	"t": 1486831	"P": 1484.5	"F": 533}
{"v": 1	"t": 1486851	"P": 1494.0	"F": 548}
{"v": 1	"t": 1486871	"P": 1487.75	"F": 524}
{"v": 1	"t": 1486892	"P": 1483.75	"F": 632}
{"v": 1	"t": 1486912	"P": 1497.5	"F": 776}
{"v": 1	"t": 1486932	"P": 1498.0	"F": 1073}
{"v": 1	"t": 1486953	"P": 1498.5	"F": 1364}
{"v": 1	"t": 1486973	"P": 1516.25	"F": 1683	"C": 46.2	"D": 3272	"sn": 54091930088003	"file": "/data/device_log/data0000.out"}
{"v": 1	"t": 1486994	"P": 1516.0	"F": 2149}
{"v": 1	"t": 1487014	"P": 1511.5	"F": 2794}
{"v": 1	"t": 1487034	"P": 1526.75	"F": 3133}
{"v": 1	"t": 1487055	"P": 1530.0	"F": 3567}
{"v": 1	"t": 1487075	"P": 1525.25	"F": 3875}
{"v": 1	"t": 1487096	"P": 1539.5	"F": 4222}
{"v": 1	"t": 1487116	"P": 1546.75	"F": 4337}
{"v": 1	"t": 1487136	"P": 1543.75	"F": 4545}
{"v": 1	"t": 1487157	"P": 1548.75	"F": 4889}
{"v": 1	"t": 1487177	"P": 1561.5	"F": 5127}
{"v": 1	"t": 1487197	"P": 1560.0	"F": 5178}
{"v": 1	"t": 1487218	"P": 1557.75	"F": 5419}
{"v": 1	"t": 1487238	"P": 1569.25	"F": 5525}
{"v": 1	"t": 1487258	"P": 1569.75	"F": 5737}
{"v": 1	"t": 1487279	"P": 1569.0	"F": 5807}
{"v": 1	"t": 1487299	"P": 1557.5	"F": 5716}
{"v": 1	"t": 1487320	"P": 1580.25	"F": 5796}
{"v": 1	"t": 1487340	"P": 1563.75	"F": 6038}
{"v": 1	"t": 1487360	"P": 1567.0	"F": 6160}
{"v": 1	"t": 1487381	"P": 1579.25	"F": 6265}
{"v": 1	"t": 1487401	"P": 1579.5	"F": 6557}
{"v": 1	"t": 1487421	"P": 1568.5	"F": 6786}
{"v": 1	"t": 1487442	"P": 1587.0	"F": 6562}
{"v": 1	"t": 1487462	"P": 1584.75	"F": 6519}
{"v": 1	"t": 1487483	"P": 1581.25	"F": 6628}
{"v": 1	"t": 1487503	"P": 1577.5	"F": 6605}
{"v": 1	"t": 1487523	"P": 1588.75	"F": 6657}
{"v": 1	"t": 1487544	"P": 1582.75	"F": 6579}
{"v": 1	"t": 1487565	"P": 1580.5	"F": 6671}
{"v": 1	"t": 1487585	"P": 1579.0	"F": 6514}
{"v": 1	"t": 1487605	"P": 1576.5	"F": 6546}
{"v": 1	"t": 1487626	"P": 1589.25	"F": 6588}
{"v": 1	"t": 1487646	"P": 1585.0	"F": 6465}
{"v": 1	"t": 1487666	"P": 1573.25	"F": 6408}
{"v": 1	"t": 1487687	"P": 1576.0	"F": 6407}
{"v": 1	"t": 1487707	"P": 1590.75	"F": 6667}
{"v": 1	"t": 1487727	"P": 1576.5	"F": 6637}
{"v": 1	"t": 1487748	"P": 1582.5	"F": 6738}
{"v": 1	"t": 1487768	"P": 1601.0	"F": 6905}
{"v": 1	"t": 1487789	"P": 1594.0	"F": 6873}
{"v": 1	"t": 1487809	"P": 1586.0	"F": 6906}
{"v": 1	"t": 1487829	"P": 1583.25	"F": 6909}
{"v": 1	"t": 1487850	"P": 1589.0	"F": 6930}
{"v": 1	"t": 1487870	"P": 1595.0	"F": 6927}
{"v": 1	"t": 1487890	"P": 1580.75	"F": 7021}
{"v": 1	"t": 1487911	"P": 1586.25	"F": 6830}
{"v": 1	"t": 1487931	"P": 1599.0	"F": 6716}
{"v": 1	"t": 1487951	"P": 1584.5	"F": 7185}
{"v": 1	"t": 1487972	"P": 1587.25	"F": 6831}
{"v": 1	"t": 1487992	"P": 1599.25	"F": 6888	"C": 46.155	"D": 3272	"sn": 54091930088003	"file": "/data/device_log/data0000.out"	"CO2": 4094.715576171875	"Tp": 25.285728454589844	"H": 22.71422004699707}
{"v": 1	"t": 1488013	"P": 1585.5	"F": 6998}
{"v": 1	"t": 1488033	"P": 1592.75	"F": 6784}
{"v": 1	"t": 1488054	"P": 1584.5	"F": 6883}
{"v": 1	"t": 1488074	"P": 1589.75	"F": 6785}
{"v": 1	"t": 1488095	"P": 1595.25	"F": 6799}
{"v": 1	"t": 1488115	"P": 1583.0	"F": 6620}
{"v": 1	"t": 1488136	"P": 1582.0	"F": 6737}
{"v": 1	"t": 1488156	"P": 1586.0	"F": 6784}
{"v": 1	"t": 1488176	"P": 1576.5	"F": 6595}
{"v": 1	"t": 1488197	"P": 1580.5	"F": 6603}
{"v": 1	"t": 1488217	"P": 1588.5	"F": 6472}
{"v": 1	"t": 1488237	"P": 1584.25	"F": 6578}
{"v": 1	"t": 1488258	"P": 1575.75	"F": 6569}
{"v": 1	"t": 1488278	"P": 1583.25	"F": 6512}
{"v": 1	"t": 1488299	"P": 1573.0	"F": 6176}
{"v": 1	"t": 1488319	"P": 1564.0	"F": 6043}
{"v": 1	"t": 1488339	"P": 1559.25	"F": 6087}
{"v": 1	"t": 1488360	"P": 1564.75	"F": 5709}
{"v": 1	"t": 1488380	"P": 1558.25	"F": 5642}
{"v": 1	"t": 1488400	"P": 1547.75	"F": 5281}
{"v": 1	"t": 1488421	"P": 1560.0	"F": 5136}
{"v": 1	"t": 1488441	"P": 1547.75	"F": 5223}
{"v": 1	"t": 1488461	"P": 1536.25	"F": 4843}
{"v": 1	"t": 1488482	"P": 1535.5	"F": 4427}
{"v": 1	"t": 1488502	"P": 1541.0	"F": 4260}
{"v": 1	"t": 1488522	"P": 1531.75	"F": 4119}
{"v": 1	"t": 1488543	"P": 1522.25	"F": 3905}
{"v": 1	"t": 1488563	"P": 1534.0	"F": 3749}
{"v": 1	"t": 1488584	"P": 1528.25	"F": 3675}
{"v": 1	"t": 1488604	"P": 1513.0	"F": 3589}
{"v": 1	"t": 1488624	"P": 1513.75	"F": 3381}
{"v": 1	"t": 1488645	"P": 1521.75	"F": 3192}
{"v": 1	"t": 1488665	"P": 1514.5	"F": 3155}
{"v": 1	"t": 1488685	"P": 1511.5	"F": 3121}
{"v": 1	"t": 1488706	"P": 1520.25	"F": 2867}
{"v": 1	"t": 1488726	"P": 1510.5	"F": 2943}
{"v": 1	"t": 1488747	"P": 1508.5	"F": 2915}
{"v": 1	"t": 1488767	"P": 1514.25	"F": 2717}
{"v": 1	"t": 1488787	"P": 1507.75	"F": 2742}
{"v": 1	"t": 1488808	"P": 1502.0	"F": 2546}
{"v": 1	"t": 1488828	"P": 1506.5	"F": 2448}
{"v": 1	"t": 1488848	"P": 1510.25	"F": 2261}
{"v": 1	"t": 1488869	"P": 1503.0	"F": 2188}
{"v": 1	"t": 1488889	"P": 1502.5	"F": 2026}
{"v": 1	"t": 1488910	"P": 1514.75	"F": 1950}
{"v": 1	"t": 1488930	"P": 1502.75	"F": 1916}
{"v": 1	"t": 1488950	"P": 1497.75	"F": 1710}
{"v": 1	"t": 1488971	"P": 1502.75	"F": 1649}
{"v": 1	"t": 1488991	"P": 1509.0	"F": 1626}
{"v": 1	"t": 1489011	"P": 1500.5	"F": 1604	"C": 46.11	"D": 3272	"sn": 54091930088003	"file": "/data/device_log/data0000.out"}
{"v": 1	"t": 1489032	"P": 1497.25	"F": 1579}
{"v": 1	"t": 1489052	"P": 1510.0	"F": 1629}
{"v": 1	"t": 1489072	"P": 1502.25	"F": 1658}
{"v": 1	"t": 1489093	"P": 1498.5	"F": 1619}
{"v": 1	"t": 1489113	"P": 1508.75	"F": 1665}
{"v": 1	"t": 1489134	"P": 1503.75	"F": 1678}
{"v": 1	"t": 1489154	"P": 1494.75	"F": 1634}
{"v": 1	"t": 1489174	"P": 1501.75	"F": 1554}
{"v": 1	"t": 1489195	"P": 1509.5	"F": 1558}
{"v": 1	"t": 1489215	"P": 1502.0	"F": 1517}
{"v": 1	"t": 1489235	"P": 1495.75	"F": 1495}
{"v": 1	"t": 1489256	"P": 1505.25	"F": 1458}
{"v": 1	"t": 1489276	"P": 1494.0	"F": 1394}
{"v": 1	"t": 1489296	"P": 1490.25	"F": 1302}
{"v": 1	"t": 1489317	"P": 1496.75	"F": 1276}
{"v": 1	"t": 1489337	"P": 1500.0	"F": 1299}
{"v": 1	"t": 1489358	"P": 1493.5	"F": 1268}
{"v": 1	"t": 1489378	"P": 1495.0	"F": 1274}
{"v": 1	"t": 1489398	"P": 1505.0	"F": 1315}
{"v": 1	"t": 1489419	"P": 1497.75	"F": 1275}
{"v": 1	"t": 1489439	"P": 1497.25	"F": 1298}
{"v": 1	"t": 1489460	"P": 1504.0	"F": 1323}
{"v": 1	"t": 1489480	"P": 1502.5	"F": 1323}
{"v": 1	"t": 1489500	"P": 1499.5	"F": 1392}
{"v": 1	"t": 1489521	"P": 1505.75	"F": 1445}
{"v": 1	"t": 1489541	"P": 1508.0	"F": 1480}
{"v": 1	"t": 1489561	"P": 1497.5	"F": 1613}
{"v": 1	"t": 1489582	"P": 1503.5	"F": 1690}
{"v": 1	"t": 1489602	"P": 1518.75	"F": 1894}
{"v": 1	"t": 1489622	"P": 1515.75	"F": 2069}
{"v": 1	"t": 1489643	"P": 1513.25	"F": 2284}
{"v": 1	"t": 1489663	"P": 1521.25	"F": 2730}
{"v": 1	"t": 1489683	"P": 1524.5	"F": 3081}
{"v": 1	"t": 1489704	"P": 1521.0	"F": 3510}
{"v": 1	"t": 1489724	"P": 1520.0	"F": 3704}
{"v": 1	"t": 1489745	"P": 1538.75	"F": 3884}
{"v": 1	"t": 1489765	"P": 1538.75	"F": 4011}
{"v": 1	"t": 1489785	"P": 1537.5	"F": 4243}
{"v": 1	"t": 1489806	"P": 1547.25	"F": 4563}
{"v": 1	"t": 1489826	"P": 1558.5	"F": 4745}
{"v": 1	"t": 1489846	"P": 1549.5	"F": 4876}
{"v": 1	"t": 1489867	"P": 1552.5	"F": 5155}
{"v": 1	"t": 1489887	"P": 1565.25	"F": 5219}
{"v": 1	"t": 1489907	"P": 1560.0	"F": 5390}
{"v": 1	"t": 1489928	"P": 1556.25	"F": 5606}
{"v": 1	"t": 1489948	"P": 1570.75	"F": 5642}
{"v": 1	"t": 1489969	"P": 1569.25	"F": 5928}
{"v": 1	"t": 1489989	"P": 1558.0	"F": 6103}
{"v": 1	"t": 1490009	"P": 1574.0	"F": 5977}
{"v": 1	"t": 1490030	"P": 1574.25	"F": 5917	"C": 46.165	"D": 3271	"sn": 54091930088003	"file": "/data/device_log/data0000.out"	"CO2": 3669.494384765625	"Tp": 25.29907989501953	"H": 22.180728912353516}
{"v": 1	"t": 1490051	"P": 1585.0	"F": 6144}
{"v": 1	"t": 1490071	"P": 1578.0	"F": 6367}
{"v": 1	"t": 1490092	"P": 1582.25	"F": 6481}
{"v": 1	"t": 1490112	"P": 1580.5	"F": 6270}
{"v": 1	"t": 1490132	"P": 1570.5	"F": 6309}
{"v": 1	"t": 1490153	"P": 1572.25	"F": 6379}
{"v": 1	"t": 1490173	"P": 1582.5	"F": 6404}
{"v": 1	"t": 1490194	"P": 1579.75	"F": 6215}
{"v": 1	"t": 1490214	"P": 1567.5	"F": 6408}
{"v": 1	"t": 1490234	"P": 1578.75	"F": 6337}
{"v": 1	"t": 1490255	"P": 1582.75	"F": 6204}
{"v": 1	"t": 1490275	"P": 1570.75	"F": 6293}
{"v": 1	"t": 1490295	"P": 1570.5	"F": 6376}
{"v": 1	"t": 1490316	"P": 1579.0	"F": 6229}
{"v": 1	"t": 1490336	"P": 1569.75	"F": 6160}
{"v": 1	"t": 1490356	"P": 1568.75	"F": 6109}
{"v": 1	"t": 1490377	"P": 1565.25	"F": 6236}
{"v": 1	"t": 1490397	"P": 1589.75	"F": 6267}
{"v": 1	"t": 1490417	"P": 1578.0	"F": 6380}
{"v": 1	"t": 1490438	"P": 1565.5	"F": 6200}
{"v": 1	"t": 1490458	"P": 1577.75	"F": 6344}
{"v": 1	"t": 1490479	"P": 1574.75	"F": 6325}
{"v": 1	"t": 1490499	"P": 1574.75	"F": 6313}
{"v": 1	"t": 1490519	"P": 1568.75	"F": 6133}
{"v": 1	"t": 1490540	"P": 1580.25	"F": 6293}
{"v": 1	"t": 1490560	"P": 1575.0	"F": 6316}
{"v": 1	"t": 1490580	"P": 1573.25	"F": 6252}
{"v": 1	"t": 1490601	"P": 1577.75	"F": 6256}
{"v": 1	"t": 1490622	"P": 1562.0	"F": 6157}
{"v": 1	"t": 1490642	"P": 1577.25	"F": 6290}
{"v": 1	"t": 1490662	"P": 1569.0	"F": 6027}
{"v": 1	"t": 1490683	"P": 1565.75	"F": 6120}
{"v": 1	"t": 1490703	"P": 1570.0	"F": 6308}
{"v": 1	"t": 1490723	"P": 1578.25	"F": 5936}
{"v": 1	"t": 1490744	"P": 1564.75	"F": 6017}
{"v": 1	"t": 1490764	"P": 1560.0	"F": 6015}
{"v": 1	"t": 1490785	"P": 1574.75	"F": 5939}
{"v": 1	"t": 1490805	"P": 1562.0	"F": 6031}
{"v": 1	"t": 1490825	"P": 1546.25	"F": 5668}
{"v": 1	"t": 1490846	"P": 1564.5	"F": 5767}
{"v": 1	"t": 1490866	"P": 1555.0	"F": 5543}
{"v": 1	"t": 1490886	"P": 1548.25	"F": 5434}
{"v": 1	"t": 1490907	"P": 1546.0	"F": 5225}
{"v": 1	"t": 1490927	"P": 1554.0	"F": 5041}
{"v": 1	"t": 1490947	"P": 1546.0	"F": 5125}
{"v": 1	"t": 1490968	"P": 1542.0	"F": 5104}
{"v": 1	"t": 1490988	"P": 1547.75	"F": 5044}
{"v": 1	"t": 1491008	"P": 1538.5	"F": 4837}
{"v": 1	"t": 1491029	"P": 1541.0	"F": 4907}
{"v": 1	"t": 1491049	"P": 1539.5	"F": 4534	"C": 46.105	"D": 3271	"sn": 54091930088003	"file": "/data/device_log/data0000.out"}
{"v": 1	"t": 1491070	"P": 1546.25	"F": 4664}
{"v": 1	"t": 1491090	"P": 1540.0	"F": 4563}
{"v": 1	"t": 1491110	"P": 1532.25	"F": 4429}
{"v": 1	"t": 1491131	"P": 1538.5	"F": 4358}
{"v": 1	"t": 1491151	"P": 1530.75	"F": 4170}
{"v": 1	"t": 1491172	"P": 1525.25	"F": 3927}
{"v": 1	"t": 1491192	"P": 1531.75	"F": 3837}
{"v": 1	"t": 1491212	"P": 1520.25	"F": 3593}
{"v": 1	"t": 1491233	"P": 1513.5	"F": 3478}
{"v": 1	"t": 1491253	"P": 1523.75	"F": 3283}
{"v": 1	"t": 1491274	"P": 1513.5	"F": 3209}
{"v": 1	"t": 1491294	"P": 1506.5	"F": 2971}
{"v": 1	"t": 1491314	"P": 1511.25	"F": 2799}
{"v": 1	"t": 1491335	"P": 1510.0	"F": 2507}
{"v": 1	"t": 1491355	"P": 1503.5	"F": 2368}
{"v": 1	"t": 1491375	"P": 1498.0	"F": 2065}
{"v": 1	"t": 1491396	"P": 1509.25	"F": 1842}
{"v": 1	"t": 1491416	"P": 1504.0	"F": 1656}
{"v": 1	"t": 1491436	"P": 1495.75	"F": 1538}
{"v": 1	"t": 1491457	"P": 1499.0	"F": 1490}
{"v": 1	"t": 1491477	"P": 1505.5	"F": 1421}
{"v": 1	"t": 1491498	"P": 1494.25	"F": 1428}
{"v": 1	"t": 1491518	"P": 1490.0	"F": 1387}
{"v": 1	"t": 1491538	"P": 1503.75	"F": 1347}
{"v": 1	"t": 1491559	"P": 1495.25	"F": 1267}
{"v": 1	"t": 1491579	"P": 1487.0	"F": 1194}
{"v": 1	"t": 1491599	"P": 1495.75	"F": 1219}
{"v": 1	"t": 1491620	"P": 1500.25	"F": 1192}
{"v": 1	"t": 1491640	"P": 1488.5	"F": 1276}
{"v": 1	"t": 1491660	"P": 1488.0	"F": 1182}
{"v": 1	"t": 1491681	"P": 1500.5	"F": 1179}
{"v": 1	"t": 1491701	"P": 1495.0	"F": 1157}
{"v": 1	"t": 1491722	"P": 1489.75	"F": 1146}
{"v": 1	"t": 1491742	"P": 1502.25	"F": 1158}
{"v": 1	"t": 1491762	"P": 1501.25	"F": 1195}
{"v": 1	"t": 1491783	"P": 1493.0	"F": 1227}
{"v": 1	"t": 1491803	"P": 1508.5	"F": 1328}
{"v": 1	"t": 1491824	"P": 1512.75	"F": 1558}
{"v": 1	"t": 1491844	"P": 1508.75	"F": 1815}
{"v": 1	"t": 1491864	"P": 1510.5	"F": 1950}
{"v": 1	"t": 1491885	"P": 1522.5	"F": 2233}
{"v": 1	"t": 1491905	"P": 1518.25	"F": 2786}
{"v": 1	"t": 1491925	"P": 1515.5	"F": 3101}
{"v": 1	"t": 1491946	"P": 1530.5	"F": 3414}
{"v": 1	"t": 1491966	"P": 1529.0	"F": 3847}
{"v": 1	"t": 1491986	"P": 1532.75	"F": 4170}
{"v": 1	"t": 1492007	"P": 1543.75	"F": 4169}
{"v": 1	"t": 1492027	"P": 1549.75	"F": 4657}
{"v": 1	"t": 1492047	"P": 1546.5	"F": 4712}
{"v": 1	"t": 1492068	"P": 1543.0	"F": 4988	"C": 46.13	"D": 3271	"sn": 54091930088003	"file": "/data/device_log/data0000.out"	"CO2": 3740.7255859375	"Tp": 25.31243133544922	"H": 22.565919876098633}
{"v": 1	"t": 1492089	"P": 1552.75	"F": 5323}
{"v": 1	"t": 1492109	"P": 1556.0	"F": 5565}
{"v": 1	"t": 1492130	"P": 1569.25	"F": 5646}
{"v": 1	"t": 1492150	"P": 1563.75	"F": 5979}
{"v": 1	"t": 1492170	"P": 1573.5	"F": 6083}
{"v": 1	"t": 1492191	"P": 1583.25	"F": 6410}
{"v": 1	"t": 1492211	"P": 1575.75	"F": 6487}
{"v": 1	"t": 1492232	"P": 1572.5	"F": 6387}
{"v": 1	"t": 1492252	"P": 1583.75	"F": 6500}
{"v": 1	"t": 1492272	"P": 1582.75	"F": 6637}
{"v": 1	"t": 1492293	"P": 1579.75	"F": 6790}
{"v": 1	"t": 1492313	"P": 1587.75	"F": 6708}
{"v": 1	"t": 1492334	"P": 1584.5	"F": 6555}
{"v": 1	"t": 1492354	"P": 1580.0	"F": 7048}
{"v": 1	"t": 1492374	"P": 1597.0	"F": 6979}
{"v": 1	"t": 1492395	"P": 1594.25	"F": 6844}
{"v": 1	"t": 1492415	"P": 1577.0	"F": 7003}
{"v": 1	"t": 1492435	"P": 1584.0	"F": 7021}
{"v": 1	"t": 1492456	"P": 1592.5	"F": 7140}
{"v": 1	"t": 1492476	"P": 1598.25	"F": 7096}
{"v": 1	"t": 1492496	"P": 1590.25	"F": 7170}
{"v": 1	"t": 1492516	"P": 1588.0	"F": 7055}
{"v": 1	"t": 1492537	"P": 1590.25	"F": 7226}
{"v": 1	"t": 1492557	"P": 1601.75	"F": 7168}
{"v": 1	"t": 1492577	"P": 1590.5	"F": 7187}
{"v": 1	"t": 1492598	"P": 1585.75	"F": 7184}
{"v": 1	"t": 1492618	"P": 1586.75	"F": 6900}
{"v": 1	"t": 1492638	"P": 1590.75	"F": 7109}
{"v": 1	"t": 1492659	"P": 1587.0	"F": 6883}
{"v": 1	"t": 1492679	"P": 1583.75	"F": 6936}
{"v": 1	"t": 1492699	"P": 1576.25	"F": 6786}
{"v": 1	"t": 1492719	"P": 1586.25	"F": 6795}
{"v": 1	"t": 1492740	"P": 1589.0	"F": 7032}
{"v": 1	"t": 1492760	"P": 1580.5	"F": 6827}
{"v": 1	"t": 1492780	"P": 1581.75	"F": 7017}
{"v": 1	"t": 1492801	"P": 1599.0	"F": 7090}
{"v": 1	"t": 1492821	"P": 1592.75	"F": 6864}
{"v": 1	"t": 1492841	"P": 1579.0	"F": 6997}
{"v": 1	"t": 1492861	"P": 1575.25	"F": 7042}
{"v": 1	"t": 1492882	"P": 1581.5	"F": 6988}
{"v": 1	"t": 1492902	"P": 1592.0	"F": 6931}
{"v": 1	"t": 1492922	"P": 1584.5	"F": 6780}
{"v": 1	"t": 1492943	"P": 1576.5	"F": 6557}
{"v": 1	"t": 1492963	"P": 1578.0	"F": 6743}
{"v": 1	"t": 1492983	"P": 1593.0	"F": 6705}
{"v": 1	"t": 1493003	"P": 1585.25	"F": 6754}
{"v": 1	"t": 1493024	"P": 1585.75	"F": 6743}
{"v": 1	"t": 1493044	"P": 1573.5	"F": 6714}
{"v": 1	"t": 1493064	"P": 1590.0	"F": 6536}
{"v": 1	"t": 1493085	"P": 1588.0	"F": 6788	"C": 46.1	"D": 3271	"sn": 54091930088003	"file": "/data/device_log/data0000.out"}
{"v": 1	"t": 1493105	"P": 1571.0	"F": 6747}
{"v": 1	"t": 1493126	"P": 1586.25	"F": 7015}
{"v": 1	"t": 1493147	"P": 1585.5	"F": 6782}
{"v": 1	"t": 1493168	"P": 1575.5	"F": 6762}
{"v": 1	"t": 1493188	"P": 1576.5	"F": 6532}
{"v": 1	"t": 1493208	"P": 1580.75	"F": 6543}
{"v": 1	"t": 1493228	"P": 1578.5	"F": 6576}
{"v": 1	"t": 1493249	"P": 1575.75	"F": 6733}
{"v": 1	"t": 1493269	"P": 1569.25	"F": 6602}
{"v": 1	"t": 1493289	"P": 1567.5	"F": 6333}
{"v": 1	"t": 1493310	"P": 1576.0	"F": 6202}
{"v": 1	"t": 1493330	"P": 1561.75	"F": 6138}
{"v": 1	"t": 1493350	"P": 1565.75	"F": 5851}
{"v": 1	"t": 1493370	"P": 1565.75	"F": 6049}
{"v": 1	"t": 1493391	"P": 1574.0	"F": 5757}
{"v": 1	"t": 1493411	"P": 1561.75	"F": 5867}
{"v": 1	"t": 1493431	"P": 1555.5	"F": 5824}
{"v": 1	"t": 1493452	"P": 1558.75	"F": 5781}
{"v": 1	"t": 1493472	"P": 1567.0	"F": 5763}
{"v": 1	"t": 1493492	"P": 1557.5	"F": 5680}
{"v": 1	"t": 1493513	"P": 1549.0	"F": 5401}
{"v": 1	"t": 1493533	"P": 1538.25	"F": 5054}
{"v": 1	"t": 1493553	"P": 1550.0	"F": 4789}
{"v": 1	"t": 1493573	"P": 1542.5	"F": 4698}
{"v": 1	"t": 1493594	"P": 1536.75	"F": 4562}
{"v": 1	"t": 1493614	"P": 1524.25	"F": 4205}
{"v": 1	"t": 1493634	"P": 1531.0	"F": 3982}
{"v": 1	"t": 1493655	"P": 1518.5	"F": 3502}
{"v": 1	"t": 1493675	"P": 1517.5	"F": 3267}
{"v": 1	"t": 1493696	"P": 1516.75	"F": 2998}
{"v": 1	"t": 1493716	"P": 1512.5	"F": 2872}
{"v": 1	"t": 1493736	"P": 1504.5	"F": 2763}
{"v": 1	"t": 1493757	"P": 1506.25	"F": 2581}
{"v": 1	"t": 1493777	"P": 1513.25	"F": 2572}
{"v": 1	"t": 1493797	"P": 1508.5	"F": 2314}
{"v": 1	"t": 1493818	"P": 1504.75	"F": 1994}
{"v": 1	"t": 1493838	"P": 1501.75	"F": 2001}
{"v": 1	"t": 1493858	"P": 1519.75	"F": 2095}
{"v": 1	"t": 1493878	"P": 1520.75	"F": 2394}
{"v": 1	"t": 1493899	"P": 1521.0	"F": 2811}
{"v": 1	"t": 1493919	"P": 1521.25	"F": 3261}
{"v": 1	"t": 1493939	"P": 1531.25	"F": 3549}
{"v": 1	"t": 1493960	"P": 1535.25	"F": 3719}
{"v": 1	"t": 1493980	"P": 1523.0	"F": 3894}
{"v": 1	"t": 1494000	"P": 1525.25	"F": 3959}
{"v": 1	"t": 1494020	"P": 1534.25	"F": 4073}
{"v": 1	"t": 1494041	"P": 1549.25	"F": 4071}
{"v": 1	"t": 1494061	"P": 1547.25	"F": 4533}
{"v": 1	"t": 1494081	"P": 1541.0	"F": 4834}
{"v": 1	"t": 1494102	"P": 1544.75	"F": 4971	"C": 46.115	"D": 3271	"sn": 54091930088003	"file": "/data/device_log/data0000.out"	"CO2": 3794.674072265625	"Tp": 25.34180450439453	"H": 22.8621826171875}
{"v": 1	"t": 1494123	"P": 1543.25	"F": 5026}
{"v": 1	"t": 1494143	"P": 1551.0	"F": 4942}
{"v": 1	"t": 1494166	"P": 1554.5	"F": 4787}
{"v": 1	"t": 1494186	"P": 1549.0	"F": 4816}
{"v": 1	"t": 1494206	"P": 1543.0	"F": 4773}
{"v": 1	"t": 1494227	"P": 1539.0	"F": 4739}
{"v": 1	"t": 1494247	"P": 1551.75	"F": 4745}
{"v": 1	"t": 1494267	"P": 1549.0	"F": 4843}
{"v": 1	"t": 1494288	"P": 1547.25	"F": 5122}
{"v": 1	"t": 1494308	"P": 1552.0	"F": 5187}
{"v": 1	"t": 1494328	"P": 1572.5	"F": 5502}
{"v": 1	"t": 1494349	"P": 1560.5	"F": 5763}
{"v": 1	"t": 1494369	"P": 1563.75	"F": 5734}
{"v": 1	"t": 1494389	"P": 1564.0	"F": 5838}
{"v": 1	"t": 1494409	"P": 1572.75	"F": 5724}
{"v": 1	"t": 1494430	"P": 1558.25	"F": 5620}
{"v": 1	"t": 1494450	"P": 1557.0	"F": 5366}
{"v": 1	"t": 1494470	"P": 1554.25	"F": 5329}
{"v": 1	"t": 1494491	"P": 1567.75	"F": 5550}
{"v": 1	"t": 1494511	"P": 1570.75	"F": 5972}
{"v": 1	"t": 1494531	"P": 1572.75	"F": 6460}
{"v": 1	"t": 1494551	"P": 1572.0	"F": 6672}
{"v": 1	"t": 1494572	"P": 1587.5	"F": 6522}
{"v": 1	"t": 1494592	"P": 1581.75	"F": 6751}
{"v": 1	"t": 1494612	"P": 1568.5	"F": 6220}
{"v": 1	"t": 1494633	"P": 1559.5	"F": 6218}
{"v": 1	"t": 1494653	"P": 1561.5	"F": 5904}
{"v": 1	"t": 1494673	"P": 1566.0	"F": 5580}
{"v": 1	"t": 1494694	"P": 1573.0	"F": 5602}
{"v": 1	"t": 1494714	"P": 1569.0	"F": 6135}
{"v": 1	"t": 1494734	"P": 1572.5	"F": 6309}
{"v": 1	"t": 1494754	"P": 1568.75	"F": 6355}
{"v": 1	"t": 1494775	"P": 1568.5	"F": 6138}
{"v": 1	"t": 1494795	"P": 1548.0	"F": 5555}
{"v": 1	"t": 1494815	"P": 1540.75	"F": 4996}
{"v": 1	"t": 1494836	"P": 1549.5	"F": 4664}
{"v": 1	"t": 1494856	"P": 1557.75	"F": 4877}
{"v": 1	"t": 1494876	"P": 1560.5	"F": 5467}
{"v": 1	"t": 1494897	"P": 1575.5	"F": 6522}
{"v": 1	"t": 1494917	"P": 1595.75	"F": 7145}
{"v": 1	"t": 1494937	"P": 1585.5	"F": 7038}
{"v": 1	"t": 1494957	"P": 1573.75	"F": 6696}
{"v": 1	"t": 1494978	"P": 1563.75	"F": 6259}
{"v": 1	"t": 1494998	"P": 1567.5	"F": 5619}
{"v": 1	"t": 1495018	"P": 1568.0	"F": 5657}
{"v": 1	"t": 1495039	"P": 1564.75	"F": 5623}
{"v": 1	"t": 1495059	"P": 1570.75	"F": 5961}
{"v": 1	"t": 1495079	"P": 1581.0	"F": 6493}
{"v": 1	"t": 1495100	"P": 1595.25	"F": 7090}
{"v": 1	"t": 1495120	"P": 1586.0	"F": 7120	"C": 46.125	"D": 3271	"sn": 54091930088003	"file": "/data/device_log/data0000.out"}
{"v": 1	"t": 1495140	"P": 1579.5	"F": 7069}
{"v": 1	"t": 1495161	"P": 1591.5	"F": 6807}
{"v": 1	"t": 1495183	"P": 1564.5	"F": 6355}
{"v": 1	"t": 1495203	"P": 1583.25	"F": 6162}
{"v": 1	"t": 1495223	"P": 1570.75	"F": 5787}
{"v": 1	"t": 1495244	"P": 1574.75	"F": 6147}
{"v": 1	"t": 1495264	"P": 1580.0	"F": 6426}
{"v": 1	"t": 1495284	"P": 1592.5	"F": 6808}
{"v": 1	"t": 1495305	"P": 1592.75	"F": 6895}
{"v": 1	"t": 1495325	"P": 1592.5	"F": 7499}
{"v": 1	"t": 1495345	"P": 1589.75	"F": 7502}
{"v": 1	"t": 1495366	"P": 1593.75	"F": 7115}
{"v": 1	"t": 1495386	"P": 1589.75	"F": 7074}
{"v": 1	"t": 1495406	"P": 1590.75	"F": 7062}
{"v": 1	"t": 1495426	"P": 1582.75	"F": 6996}
{"v": 1	"t": 1495447	"P": 1591.25	"F": 6827}
{"v": 1	"t": 1495467	"P": 1589.25	"F": 6668}
{"v": 1	"t": 1495487	"P": 1583.25	"F": 6651}
{"v": 1	"t": 1495508	"P": 1581.25	"F": 6907}
{"v": 1	"t": 1495528	"P": 1583.5	"F": 6603}
{"v": 1	"t": 1495548	"P": 1583.5	"F": 6700}
{"v": 1	"t": 1495569	"P": 1582.25	"F": 6851}
{"v": 1	"t": 1495589	"P": 1567.75	"F": 6578}
{"v": 1	"t": 1495609	"P": 1575.0	"F": 6673}
{"v": 1	"t": 1495630	"P": 1580.75	"F": 6271}
{"v": 1	"t": 1495650	"P": 1570.5	"F": 6236}
{"v": 1	"t": 1495670	"P": 1569.75	"F": 6430}
{"v": 1	"t": 1495691	"P": 1577.5	"F": 6463}
{"v": 1	"t": 1495711	"P": 1580.25	"F": 6396}
{"v": 1	"t": 1495731	"P": 1585.25	"F": 6521}
{"v": 1	"t": 1495751	"P": 1574.5	"F": 6848}
{"v": 1	"t": 1495772	"P": 1589.25	"F": 6966}
{"v": 1	"t": 1495792	"P": 1589.75	"F": 6766}
{"v": 1	"t": 1495812	"P": 1585.25	"F": 6934}
{"v": 1	"t": 1495833	"P": 1590.25	"F": 7023}
{"v": 1	"t": 1495853	"P": 1585.25	"F": 6945}
{"v": 1	"t": 1495873	"P": 1596.25	"F": 7066}
{"v": 1	"t": 1495894	"P": 1585.75	"F": 7045}
{"v": 1	"t": 1495914	"P": 1589.0	"F": 7062}
{"v": 1	"t": 1495934	"P": 1590.5	"F": 7024}
{"v": 1	"t": 1495954	"P": 1595.5	"F": 7055}
{"v": 1	"t": 1495975	"P": 1584.5	"F": 7026}
{"v": 1	"t": 1495995	"P": 1599.75	"F": 7127}
{"v": 1	"t": 1496015	"P": 1590.25	"F": 6908}
{"v": 1	"t": 1496036	"P": 1586.75	"F": 6865}
{"v": 1	"t": 1496056	"P": 1577.75	"F": 6615}
{"v": 1	"t": 1496076	"P": 1571.75	"F": 6319}
{"v": 1	"t": 1496096	"P": 1568.75	"F": 6352}
{"v": 1	"t": 1496117	"P": 1571.75	"F": 6024}
{"v": 1	"t": 1496137	"P": 1576.75	"F": 6112	"C": 46.125	"D": 3271	"sn": 54091930088003	"file": "/data/device_log/data0000.out"	"CO2": 3897.070556640625	"Tp": 25.368507385253906	"H": 22.9788761138916}
{"v": 1	"t": 1496158	"P": 1572.75	"F": 6257}
{"v": 1	"t": 1496178	"P": 1584.75	"F": 6524}
{"v": 1	"t": 1496200	"P": 1569.5	"F": 6178}
{"v": 1	"t": 1496221	"P": 1565.5	"F": 5883}
{"v": 1	"t": 1496241	"P": 1552.0	"F": 5136}
{"v": 1	"t": 1496261	"P": 1544.0	"F": 5159}
{"v": 1	"t": 1496282	"P": 1539.25	"F": 4894}
{"v": 1	"t": 1496302	"P": 1548.0	"F": 4670}
{"v": 1	"t": 1496322	"P": 1534.25	"F": 4617}
{"v": 1	"t": 1496343	"P": 1531.25	"F": 4300}
{"v": 1	"t": 1496363	"P": 1526.5	"F": 4321}
{"v": 1	"t": 1496383	"P": 1537.5	"F": 4178}
{"v": 1	"t": 1496403	"P": 1530.25	"F": 3972}
{"v": 1	"t": 1496424	"P": 1522.25	"F": 3900}
{"v": 1	"t": 1496444	"P": 1513.0	"F": 3758}
{"v": 1	"t": 1496464	"P": 1527.0	"F": 3461}
{"v": 1	"t": 1496485	"P": 1524.75	"F": 3360}
{"v": 1	"t": 1496505	"P": 1518.0	"F": 3218}
{"v": 1	"t": 1496525	"P": 1508.75	"F": 3215}
{"v": 1	"t": 1496546	"P": 1514.25	"F": 3107}
{"v": 1	"t": 1496566	"P": 1518.5	"F": 3050}
{"v": 1	"t": 1496586	"P": 1512.75	"F": 2963}
{"v": 1	"t": 1496606	"P": 1507.25	"F": 2857}
{"v": 1	"t": 1496627	"P": 1507.5	"F": 2708}
{"v": 1	"t": 1496647	"P": 1511.75	"F": 2614}
{"v": 1	"t": 1496667	"P": 1509.25	"F": 2315}
{"v": 1	"t": 1496688	"P": 1500.75	"F": 2285}
{"v": 1	"t": 1496708	"P": 1501.0	"F": 2072}
{"v": 1	"t": 1496728	"P": 1511.0	"F": 1834}
{"v": 1	"t": 1496748	"P": 1505.5	"F": 1933}
{"v": 1	"t": 1496769	"P": 1498.75	"F": 1964}
{"v": 1	"t": 1496789	"P": 1497.0	"F": 1810}
{"v": 1	"t": 1496809	"P": 1506.25	"F": 1662}
{"v": 1	"t": 1496830	"P": 1505.25	"F": 1589}
{"v": 1	"t": 1496850	"P": 1500.5	"F": 1584}
{"v": 1	"t": 1496870	"P": 1497.75	"F": 1657}
{"v": 1	"t": 1496891	"P": 1509.75	"F": 1585}
{"v": 1	"t": 1496911	"P": 1511.0	"F": 1691}
{"v": 1	"t": 1496931	"P": 1507.25	"F": 1907}
{"v": 1	"t": 1496952	"P": 1509.75	"F": 1793}
{"v": 1	"t": 1496972	"P": 1518.75	"F": 2056}
{"v": 1	"t": 1496992	"P": 1516.25	"F": 2457}
{"v": 1	"t": 1497013	"P": 1515.75	"F": 2731}
{"v": 1	"t": 1497033	"P": 1521.25	"F": 3231}
{"v": 1	"t": 1497053	"P": 1535.5	"F": 3426}
{"v": 1	"t": 1497074	"P": 1530.25	"F": 3908}
{"v": 1	"t": 1497094	"P": 1526.0	"F": 3981}
{"v": 1	"t": 1497114	"P": 1533.0	"F": 4147}
{"v": 1	"t": 1497135	"P": 1543.0	"F": 4151}
{"v": 1	"t": 1497155	"P": 1542.25	"F": 4314	"C": 46.105	"D": 3271	"sn": 54091930088003	"file": "/data/device_log/data0000.out"	"CO2": 3617.153076171875	"Tp": 25.38452911376953	"H": 23.32464599609375}
{"v": 1	"t": 1497176	"P": 1542.0	"F": 4423}
{"v": 1	"t": 1497197	"P": 1547.5	"F": 4755}
{"v": 1	"t": 1497219	"P": 1550.0	"F": 4969}
{"v": 1	"t": 1497239	"P": 1556.0	"F": 5220}
{"v": 1	"t": 1497260	"P": 1566.0	"F": 5233}
{"v": 1	"t": 1497280	"P": 1556.25	"F": 5326}
{"v": 1	"t": 1497300	"P": 1553.25	"F": 5523}
{"v": 1	"t": 1497321	"P": 1572.0	"F": 5792}
{"v": 1	"t": 1497341	"P": 1569.75	"F": 5827}
{"v": 1	"t": 1497361	"P": 1563.0	"F": 5951}
{"v": 1	"t": 1497382	"P": 1566.0	"F": 6052}
{"v": 1	"t": 1497402	"P": 1583.75	"F": 5818}
{"v": 1	"t": 1497422	"P": 1575.0	"F": 6219}
{"v": 1	"t": 1497443	"P": 1572.5	"F": 6209}
{"v": 1	"t": 1497463	"P": 1574.25	"F": 6410}
{"v": 1	"t": 1497483	"P": 1591.75	"F": 6297}
{"v": 1	"t": 1497504	"P": 1581.0	"F": 6542}
{"v": 1	"t": 1497524	"P": 1576.25	"F": 6428}
{"v": 1	"t": 1497544	"P": 1577.5	"F": 6654}
{"v": 1	"t": 1497564	"P": 1590.0	"F": 6449}
{"v": 1	"t": 1497585	"P": 1584.5	"F": 6496}
{"v": 1	"t": 1497605	"P": 1579.25	"F": 6478}
{"v": 1	"t": 1497625	"P": 1572.75	"F": 6659}
{"v": 1	"t": 1497646	"P": 1587.5	"F": 6692}
{"v": 1	"t": 1497666	"P": 1588.5	"F": 6673}
{"v": 1	"t": 1497686	"P": 1584.75	"F": 6649}
{"v": 1	"t": 1497707	"P": 1575.5	"F": 6754}
{"v": 1	"t": 1497727	"P": 1580.0	"F": 6644}
{"v": 1	"t": 1497747	"P": 1589.5	"F": 6762}
{"v": 1	"t": 1497767	"P": 1581.0	"F": 6674}
{"v": 1	"t": 1497788	"P": 1579.75	"F": 6901}
{"v": 1	"t": 1497808	"P": 1584.0	"F": 6631}
{"v": 1	"t": 1497828	"P": 1599.75	"F": 6793}
{"v": 1	"t": 1497849	"P": 1589.0	"F": 6884}
{"v": 1	"t": 1497869	"P": 1576.25	"F": 6929}
{"v": 1	"t": 1497889	"P": 1587.25	"F": 6802}
{"v": 1	"t": 1497910	"P": 1602.75	"F": 6817}
{"v": 1	"t": 1497930	"P": 1583.75	"F": 6723}
{"v": 1	"t": 1497950	"P": 1574.25	"F": 6787}
{"v": 1	"t": 1497970	"P": 1592.75	"F": 6876}
{"v": 1	"t": 1497991	"P": 1597.0	"F": 6815}
{"v": 1	"t": 1498011	"P": 1589.5	"F": 6839}
{"v": 1	"t": 1498031	"P": 1582.75	"F": 7054}
{"v": 1	"t": 1498052	"P": 1581.5	"F": 6857}
{"v": 1	"t": 1498072	"P": 1595.0	"F": 6962}
{"v": 1	"t": 1498092	"P": 1590.75	"F": 6831}
{"v": 1	"t": 1498112	"P": 1593.75	"F": 6716}
{"v": 1	"t": 1498133	"P": 1584.0	"F": 7269}
{"v": 1	"t": 1498153	"P": 1591.25	"F": 6868}
{"v": 1	"t": 1498173	"P": 1591.0	"F": 7017	"C": 46.085	"D": 3271	"sn": 54091930088003	"file": "/data/device_log/data0000.out"}
{"v": 1	"t": 1498194	"P": 1586.5	"F": 6885}
{"v": 1	"t": 1498214	"P": 1588.0	"F": 7163}
{"v": 1	"t": 1498236	"P": 1597.25	"F": 6970}
{"v": 1	"t": 1498256	"P": 1585.5	"F": 7151}
{"v": 1	"t": 1498277	"P": 1587.5	"F": 6872}
{"v": 1	"t": 1498297	"P": 1591.25	"F": 7106}
{"v": 1	"t": 1498317	"P": 1590.75	"F": 7054}
{"v": 1	"t": 1498337	"P": 1585.0	"F": 7018}
{"v": 1	"t": 1498358	"P": 1580.5	"F": 6937}
{"v": 1	"t": 1498378	"P": 1590.75	"F": 6907}
{"v": 1	"t": 1498398	"P": 1599.25	"F": 6763}
{"v": 1	"t": 1498419	"P": 1590.0	"F": 7167}
{"v": 1	"t": 1498439	"P": 1586.75	"F": 7175}
{"v": 1	"t": 1498459	"P": 1576.75	"F": 7110}
{"v": 1	"t": 1498479	"P": 1596.75	"F": 6857}
{"v": 1	"t": 1498500	"P": 1581.5	"F": 7090}
{"v": 1	"t": 1498520	"P": 1575.0	"F": 7092}
{"v": 1	"t": 1498540	"P": 1578.75	"F": 7018}
{"v": 1	"t": 1498561	"P": 1584.25	"F": 6928}
{"v": 1	"t": 1498581	"P": 1588.0	"F": 6806}
{"v": 1	"t": 1498601	"P": 1583.5	"F": 6857}
{"v": 1	"t": 1498622	"P": 1564.0	"F": 6771}
{"v": 1	"t": 1498642	"P": 1584.25	"F": 6537}
{"v": 1	"t": 1498662	"P": 1587.25	"F": 6388}
{"v": 1	"t": 1498682	"P": 1565.25	"F": 6431}
{"v": 1	"t": 1498703	"P": 1560.75	"F": 6186}
{"v": 1	"t": 1498723	"P": 1564.75	"F": 6126}
{"v": 1	"t": 1498743	"P": 1565.75	"F": 5852}
{"v": 1	"t": 1498764	"P": 1555.25	"F": 5418}
{"v": 1	"t": 1498784	"P": 1542.5	"F": 5204}
{"v": 1	"t": 1498804	"P": 1546.75	"F": 4975}
{"v": 1	"t": 1498825	"P": 1545.75	"F": 4724}
{"v": 1	"t": 1498845	"P": 1529.0	"F": 4198}
{"v": 1	"t": 1498865	"P": 1520.5	"F": 4046}
{"v": 1	"t": 1498886	"P": 1524.0	"F": 3659}
{"v": 1	"t": 1498906	"P": 1524.5	"F": 3493}
{"v": 1	"t": 1498926	"P": 1516.5	"F": 3080}
{"v": 1	"t": 1498946	"P": 1506.75	"F": 2794}
{"v": 1	"t": 1498967	"P": 1508.75	"F": 2708}
{"v": 1	"t": 1498987	"P": 1516.25	"F": 2597}
{"v": 1	"t": 1499007	"P": 1510.0	"F": 2383}
{"v": 1	"t": 1499028	"P": 1498.75	"F": 2335}
{"v": 1	"t": 1499048	"P": 1501.25	"F": 1970}
{"v": 1	"t": 1499068	"P": 1511.0	"F": 1817}
{"v": 1	"t": 1499088	"P": 1507.5	"F": 1712}
{"v": 1	"t": 1499109	"P": 1497.25	"F": 1583}
{"v": 1	"t": 1499129	"P": 1496.5	"F": 1613}
{"v": 1	"t": 1499149	"P": 1504.5	"F": 1574}
{"v": 1	"t": 1499170	"P": 1507.25	"F": 1546}
{"v": 1	"t": 1499190	"P": 1501.25	"F": 1649	"C": 46.08	"D": 3271	"sn": 54091930088003	"file": "/data/device_log/data0000.out"	"CO2": 3488.574951171875	"Tp": 25.38452911376953	"H": 23.457929611206055}
{"v": 1	"t": 1499211	"P": 1503.25	"F": 1559}
{"v": 1	"t": 1499232	"P": 1495.0	"F": 1493}
{"v": 1	"t": 1499254	"P": 1495.75	"F": 1457}
{"v": 1	"t": 1499274	"P": 1503.0	"F": 1531}
{"v": 1	"t": 1499295	"P": 1508.75	"F": 1449}
{"v": 1	"t": 1499315	"P": 1505.5	"F": 1519}
{"v": 1	"t": 1499335	"P": 1499.75	"F": 1495}
{"v": 1	"t": 1499355	"P": 1501.5	"F": 1688}
{"v": 1	"t": 1499376	"P": 1516.0	"F": 1606}
{"v": 1	"t": 1499396	"P": 1510.75	"F": 1740}
{"v": 1	"t": 1499417	"P": 1508.75	"F": 1990}
{"v": 1	"t": 1499437	"P": 1521.5	"F": 2399}
{"v": 1	"t": 1499457	"P": 1527.5	"F": 2808}
{"v": 1	"t": 1499477	"P": 1526.5	"F": 3270}
{"v": 1	"t": 1499498	"P": 1522.25	"F": 3756}
{"v": 1	"t": 1499518	"P": 1540.75	"F": 4118}
{"v": 1	"t": 1499538	"P": 1546.25	"F": 4468}
{"v": 1	"t": 1499559	"P": 1551.0	"F": 4898}
{"v": 1	"t": 1499579	"P": 1556.0	"F": 5221}
{"v": 1	"t": 1499599	"P": 1558.5	"F": 5639}
{"v": 1	"t": 1499620	"P": 1580.75	"F": 5710}
{"v": 1	"t": 1499640	"P": 1573.25	"F": 5977}
{"v": 1	"t": 1499660	"P": 1570.75	"F": 6305}
{"v": 1	"t": 1499680	"P": 1578.25	"F": 6488}
{"v": 1	"t": 1499701	"P": 1595.0	"F": 6999}
{"v": 1	"t": 1499721	"P": 1593.25	"F": 7015}
{"v": 1	"t": 1499741	"P": 1584.25	"F": 7008}
{"v": 1	"t": 1499762	"P": 1580.5	"F": 7293}
{"v": 1	"t": 1499782	"P": 1607.25	"F": 7413}
{"v": 1	"t": 1499802	"P": 1602.25	"F": 7378}
{"v": 1	"t": 1499823	"P": 1595.75	"F": 7423}
{"v": 1	"t": 1499843	"P": 1598.75	"F": 7670}
{"v": 1	"t": 1499863	"P": 1617.0	"F": 7582}
{"v": 1	"t": 1499883	"P": 1606.25	"F": 7548}
{"v": 1	"t": 1499904	"P": 1612.0	"F": 7903}
{"v": 1	"t": 1499924	"P": 1598.5	"F": 7877}
{"v": 1	"t": 1499944	"P": 1607.25	"F": 7878}
{"v": 1	"t": 1499965	"P": 1615.5	"F": 7768}
{"v": 1	"t": 1499985	"P": 1606.25	"F": 7845}
{"v": 1	"t": 1500005	"P": 1599.75	"F": 7587}
{"v": 1	"t": 1500025	"P": 1611.0	"F": 7773}
{"v": 1	"t": 1500046	"P": 1614.25	"F": 7868}
{"v": 1	"t": 1500066	"P": 1601.0	"F": 7929}
{"v": 1	"t": 1500086	"P": 1600.75	"F": 7756}
{"v": 1	"t": 1500107	"P": 1603.5	"F": 7569}
{"v": 1	"t": 1500127	"P": 1617.0	"F": 7839}
{"v": 1	"t": 1500147	"P": 1604.25	"F": 7885}
{"v": 1	"t": 1500168	"P": 1603.0	"F": 7613}
{"v": 1	"t": 1500188	"P": 1601.0	"F": 7777}
{"v": 1	"t": 1500208	"P": 1621.5	"F": 7721	"C": 46.04	"D": 3271	"sn": 54091930088003	"file": "/data/device_log/data0000.out"}
{"v": 1	"t": 1500229	"P": 1608.25	"F": 7776}
{"v": 1	"t": 1500249	"P": 1598.75	"F": 7716}
{"v": 1	"t": 1500271	"P": 1602.25	"F": 7696}
{"v": 1	"t": 1500292	"P": 1599.25	"F": 7805}
{"v": 1	"t": 1500312	"P": 1622.75	"F": 7874}
{"v": 1	"t": 1500332	"P": 1610.75	"F": 7852}
{"v": 1	"t": 1500353	"P": 1601.75	"F": 7763}
{"v": 1	"t": 1500373	"P": 1604.25	"F": 7845}
{"v": 1	"t": 1500393	"P": 1607.5	"F": 7721}
{"v": 1	"t": 1500413	"P": 1617.5	"F": 7617}
{"v": 1	"t": 1500434	"P": 1600.0	"F": 7858}
{"v": 1	"t": 1500454	"P": 1594.75	"F": 7950}
{"v": 1	"t": 1500474	"P": 1604.25	"F": 7634}
{"v": 1	"t": 1500495	"P": 1614.5	"F": 7776}
{"v": 1	"t": 1500515	"P": 1603.75	"F": 7791}
{"v": 1	"t": 1500535	"P": 1595.0	"F": 7469}
{"v": 1	"t": 1500556	"P": 1603.25	"F": 7697}
{"v": 1	"t": 1500576	"P": 1610.25	"F": 7737}
{"v": 1	"t": 1500596	"P": 1595.75	"F": 7670}
{"v": 1	"t": 1500616	"P": 1596.0	"F": 7669}
{"v": 1	"t": 1500637	"P": 1606.25	"F": 7741}
{"v": 1	"t": 1500657	"P": 1605.5	"F": 7753}
{"v": 1	"t": 1500677	"P": 1598.5	"F": 7588}
{"v": 1	"t": 1500698	"P": 1591.5	"F": 7856}
{"v": 1	"t": 1500718	"P": 1602.5	"F": 7530}
{"v": 1	"t": 1500738	"P": 1606.0	"F": 7672}
{"v": 1	"t": 1500759	"P": 1603.0	"F": 7715}
{"v": 1	"t": 1500779	"P": 1594.0	"F": 7622}
{"v": 1	"t": 1500799	"P": 1598.25	"F": 7461}
{"v": 1	"t": 1500819	"P": 1609.75	"F": 7714}
{"v": 1	"t": 1500840	"P": 1592.5	"F": 7510}
{"v": 1	"t": 1500860	"P": 1597.0	"F": 7468}
{"v": 1	"t": 1500881	"P": 1595.5	"F": 7618}
{"v": 1	"t": 1500901	"P": 1601.25	"F": 7528}
{"v": 1	"t": 1500921	"P": 1599.5	"F": 7550}
{"v": 1	"t": 1500942	"P": 1599.0	"F": 7725}
{"v": 1	"t": 1500962	"P": 1598.0	"F": 7454}
{"v": 1	"t": 1500982	"P": 1602.25	"F": 7506}
{"v": 1	"t": 1501003	"P": 1588.25	"F": 7573}
{"v": 1	"t": 1501023	"P": 1590.75	"F": 7167}
{"v": 1	"t": 1501043	"P": 1607.25	"F": 7401}
{"v": 1	"t": 1501064	"P": 1597.75	"F": 7311}
{"v": 1	"t": 1501084	"P": 1585.25	"F": 7241}
{"v": 1	"t": 1501104	"P": 1599.0	"F": 7424}
{"v": 1	"t": 1501125	"P": 1601.5	"F": 7287}
{"v": 1	"t": 1501145	"P": 1594.75	"F": 7366}
{"v": 1	"t": 1501165	"P": 1595.5	"F": 7383}
{"v": 1	"t": 1501186	"P": 1587.5	"F": 7251}
{"v": 1	"t": 1501206	"P": 1615.25	"F": 7403}
{"v": 1	"t": 1501226	"P": 1595.75	"F": 7045	"C": 46.035	"D": 3271	"sn": 54091930088003	"file": "/data/device_log/data0000.out"	"CO2": 3925.4912109375	"Tp": 25.39788055419922	"H": 22.862253189086914}
{"v": 1	"t": 1501247	"P": 1597.5	"F": 7137}
{"v": 1	"t": 1501268	"P": 1586.0	"F": 7301}
{"v": 1	"t": 1501290	"P": 1596.25	"F": 7205}
{"v": 1	"t": 1501310	"P": 1585.0	"F": 7031}
{"v": 1	"t": 1501330	"P": 1589.0	"F": 6916}
{"v": 1	"t": 1501351	"P": 1594.5	"F": 7039}
{"v": 1	"t": 1501371	"P": 1584.0	"F": 6955}
{"v": 1	"t": 1501391	"P": 1577.25	"F": 6873}
{"v": 1	"t": 1501412	"P": 1579.75	"F": 6720}
{"v": 1	"t": 1501432	"P": 1583.5	"F": 6617}
{"v": 1	"t": 1501452	"P": 1574.75	"F": 6477}
{"v": 1	"t": 1501473	"P": 1563.25	"F": 6153}
{"v": 1	"t": 1501493	"P": 1570.5	"F": 5993}
{"v": 1	"t": 1501513	"P": 1566.0	"F": 6055}
{"v": 1	"t": 1501534	"P": 1565.5	"F": 5682}
{"v": 1	"t": 1501554	"P": 1551.0	"F": 5523}
{"v": 1	"t": 1501574	"P": 1543.5	"F": 5357}
{"v": 1	"t": 1501594	"P": 1558.0	"F": 5168}
{"v": 1	"t": 1501615	"P": 1544.75	"F": 4834}
{"v": 1	"t": 1501635	"P": 1534.5	"F": 4717}
{"v": 1	"t": 1501655	"P": 1527.5	"F": 4476}
{"v": 1	"t": 1501676	"P": 1538.75	"F": 4311}
{"v": 1	"t": 1501696	"P": 1534.0	"F": 4029}
{"v": 1	"t": 1501716	"P": 1522.75	"F": 3765}
{"v": 1	"t": 1501736	"P": 1517.75	"F": 3590}
{"v": 1	"t": 1501757	"P": 1517.5	"F": 3413}
{"v": 1	"t": 1501777	"P": 1521.25	"F": 3028}
{"v": 1	"t": 1501797	"P": 1512.5	"F": 3044}
{"v": 1	"t": 1501818	"P": 1503.5	"F": 2821}
{"v": 1	"t": 1501838	"P": 1506.5	"F": 2598}
{"v": 1	"t": 1501858	"P": 1518.75	"F": 2449}
{"v": 1	"t": 1501879	"P": 1509.5	"F": 2462}
{"v": 1	"t": 1501899	"P": 1503.25	"F": 2305}
{"v": 1	"t": 1501919	"P": 1500.25	"F": 2174}
{"v": 1	"t": 1501939	"P": 1511.75	"F": 1976}
{"v": 1	"t": 1501960	"P": 1506.0	"F": 1887}
{"v": 1	"t": 1501980	"P": 1502.0	"F": 1851}
{"v": 1	"t": 1502000	"P": 1497.5	"F": 1668}
{"v": 1	"t": 1502021	"P": 1508.75	"F": 1705}
{"v": 1	"t": 1502041	"P": 1510.25	"F": 1800}
{"v": 1	"t": 1502061	"P": 1505.25	"F": 1739}
{"v": 1	"t": 1502082	"P": 1499.0	"F": 1768}
{"v": 1	"t": 1502102	"P": 1516.5	"F": 1769}
{"v": 1	"t": 1502122	"P": 1516.0	"F": 1867}
{"v": 1	"t": 1502143	"P": 1510.0	"F": 2090}
{"v": 1	"t": 1502163	"P": 1507.5	"F": 2382}
{"v": 1	"t": 1502183	"P": 1526.75	"F": 2773}
{"v": 1	"t": 1502203	"P": 1528.75	"F": 3213}
{"v": 1	"t": 1502224	"P": 1525.25	"F": 3389}
{"v": 1	"t": 1502244	"P": 1527.0	"F": 3847	"C": 46.1	"D": 3270	"sn": 54091930088003	"file": "/data/device_log/data0000.out"}
{"v": 1	"t": 1502264	"P": 1542.5	"F": 4126}
{"v": 1	"t": 1502285	"P": 1543.0	"F": 4414}
{"v": 1	"t": 1502307	"P": 1552.75	"F": 4773}
{"v": 1	"t": 1502328	"P": 1550.75	"F": 4936}
{"v": 1	"t": 1502348	"P": 1549.0	"F": 5206}
{"v": 1	"t": 1502368	"P": 1567.75	"F": 5442}
{"v": 1	"t": 1502388	"P": 1576.5	"F": 5836}
{"v": 1	"t": 1502409	"P": 1566.0	"F": 6226}
{"v": 1	"t": 1502429	"P": 1567.0	"F": 6303}
{"v": 1	"t": 1502449	"P": 1583.25	"F": 6575}
{"v": 1	"t": 1502470	"P": 1590.75	"F": 6701}
{"v": 1	"t": 1502490	"P": 1590.5	"F": 6864}
{"v": 1	"t": 1502510	"P": 1590.0	"F": 6955}
{"v": 1	"t": 1502531	"P": 1600.0	"F": 7284}
{"v": 1	"t": 1502551	"P": 1603.25	"F": 7465}
{"v": 1	"t": 1502571	"P": 1601.0	"F": 7406}
{"v": 1	"t": 1502591	"P": 1600.5	"F": 7654}
{"v": 1	"t": 1502612	"P": 1612.0	"F": 7676}
{"v": 1	"t": 1502632	"P": 1615.5	"F": 8220}
{"v": 1	"t": 1502652	"P": 1614.75	"F": 7942}
{"v": 1	"t": 1502673	"P": 1603.25	"F": 8089}
{"v": 1	"t": 1502693	"P": 1622.25	"F": 8139}
{"v": 1	"t": 1502713	"P": 1626.25	"F": 8017}
{"v": 1	"t": 1502734	"P": 1623.0	"F": 8091}
{"v": 1	"t": 1502754	"P": 1622.0	"F": 8485}
{"v": 1	"t": 1502774	"P": 1623.0	"F": 8424}
{"v": 1	"t": 1502795	"P": 1625.5	"F": 8633}
{"v": 1	"t": 1502815	"P": 1626.5	"F": 8648}
{"v": 1	"t": 1502835	"P": 1615.75	"F": 8521}
{"v": 1	"t": 1502855	"P": 1618.75	"F": 8451}
{"v": 1	"t": 1502876	"P": 1631.75	"F": 8292}
{"v": 1	"t": 1502896	"P": 1632.75	"F": 8667}
{"v": 1	"t": 1502916	"P": 1617.0	"F": 8547}
{"v": 1	"t": 1502937	"P": 1616.5	"F": 8995}
{"v": 1	"t": 1502957	"P": 1631.75	"F": 8693}
{"v": 1	"t": 1502977	"P": 1625.0	"F": 8731}
{"v": 1	"t": 1502998	"P": 1627.5	"F": 8731}
{"v": 1	"t": 1503018	"P": 1625.25	"F": 8793}
{"v": 1	"t": 1503038	"P": 1638.0	"F": 8658}
{"v": 1	"t": 1503058	"P": 1630.25	"F": 8877}
{"v": 1	"t": 1503079	"P": 1636.75	"F": 8714}
{"v": 1	"t": 1503099	"P": 1621.25	"F": 8696}
{"v": 1	"t": 1503119	"P": 1634.25	"F": 8527}
{"v": 1	"t": 1503140	"P": 1624.25	"F": 9239}
{"v": 1	"t": 1503160	"P": 1634.25	"F": 8908}
{"v": 1	"t": 1503180	"P": 1629.25	"F": 9204}
{"v": 1	"t": 1503201	"P": 1624.0	"F": 9055}
{"v": 1	"t": 1503221	"P": 1637.75	"F": 8814}
{"v": 1	"t": 1503241	"P": 1632.75	"F": 8689}
{"v": 1	"t": 1503261	"P": 1635.0	"F": 8957	"C": 46.045	"D": 3270	"sn": 54091930088003	"file": "/data/device_log/data0000.out"	"CO2": 4494.96240234375	"Tp": 25.44060516357422	"H": 22.383028030395508}
{"v": 1	"t": 1503284	"P": 1631.0	"F": 8908}
{"v": 1	"t": 1503304	"P": 1627.5	"F": 8942}
{"v": 1	"t": 1503326	"P": 1644.75	"F": 9170}
{"v": 1	"t": 1503346	"P": 1643.5	"F": 8859}
{"v": 1	"t": 1503366	"P": 1626.0	"F": 8994}
{"v": 1	"t": 1503387	"P": 1637.0	"F": 8975}
{"v": 1	"t": 1503407	"P": 1649.0	"F": 9253}
{"v": 1	"t": 1503427	"P": 1643.25	"F": 9107}
{"v": 1	"t": 1503447	"P": 1632.25	"F": 8906}
{"v": 1	"t": 1503468	"P": 1639.5	"F": 9172}
{"v": 1	"t": 1503488	"P": 1638.75	"F": 9217}
{"v": 1	"t": 1503508	"P": 1641.75	"F": 9554}
{"v": 1	"t": 1503529	"P": 1641.75	"F": 9123}
{"v": 1	"t": 1503549	"P": 1639.0	"F": 9175}
{"v": 1	"t": 1503569	"P": 1637.0	"F": 9407}
{"v": 1	"t": 1503590	"P": 1642.5	"F": 9313}
{"v": 1	"t": 1503610	"P": 1634.75	"F": 9379}
{"v": 1	"t": 1503630	"P": 1626.25	"F": 9159}
{"v": 1	"t": 1503650	"P": 1642.25	"F": 8995}
{"v": 1	"t": 1503671	"P": 1648.5	"F": 9428}
{"v": 1	"t": 1503691	"P": 1639.0	"F": 9309}
{"v": 1	"t": 1503711	"P": 1632.0	"F": 9672}
{"v": 1	"t": 1503732	"P": 1636.5	"F": 9435}
{"v": 1	"t": 1503752	"P": 1656.25	"F": 9041}
{"v": 1	"t": 1503772	"P": 1646.0	"F": 9508}
{"v": 1	"t": 1503793	"P": 1629.25	"F": 9599}
{"v": 1	"t": 1503813	"P": 1629.25	"F": 9617}
{"v": 1	"t": 1503833	"P": 1640.75	"F": 9547}
{"v": 1	"t": 1503853	"P": 1641.0	"F": 9773}
{"v": 1	"t": 1503874	"P": 1627.25	"F": 9158}
{"v": 1	"t": 1503894	"P": 1625.25	"F": 8752}
{"v": 1	"t": 1503914	"P": 1644.75	"F": 9187}
{"v": 1	"t": 1503935	"P": 1627.5	"F": 9310}
{"v": 1	"t": 1503955	"P": 1634.0	"F": 8830}
{"v": 1	"t": 1503975	"P": 1611.75	"F": 8757}
{"v": 1	"t": 1503996	"P": 1620.25	"F": 8547}
{"v": 1	"t": 1504016	"P": 1625.5	"F": 8517}
{"v": 1	"t": 1504036	"P": 1598.25	"F": 8231}
{"v": 1	"t": 1504057	"P": 1595.5	"F": 7566}
{"v": 1	"t": 1504077	"P": 1606.5	"F": 7298}
{"v": 1	"t": 1504097	"P": 1599.5	"F": 7248}
{"v": 1	"t": 1504117	"P": 1588.0	"F": 7181}
{"v": 1	"t": 1504138	"P": 1572.75	"F": 6644}
{"v": 1	"t": 1504158	"P": 1573.5	"F": 6489}
{"v": 1	"t": 1504178	"P": 1576.25	"F": 6053}
{"v": 1	"t": 1504199	"P": 1566.0	"F": 5447}
{"v": 1	"t": 1504219	"P": 1543.25	"F": 5050}
{"v": 1	"t": 1504239	"P": 1540.5	"F": 4883}
{"v": 1	"t": 1504259	"P": 1547.25	"F": 4557}
{"v": 1	"t": 1504280	"P": 1533.5	"F": 4447	"C": 46.04	"D": 3270	"sn": 54091930088003	"file": "/data/device_log/data0000.out"}
{"v": 1	"t": 1504300	"P": 1515.25	"F": 4156}
{"v": 1	"t": 1504321	"P": 1520.75	"F": 3934}
{"v": 1	"t": 1504343	"P": 1512.0	"F": 3487}
{"v": 1	"t": 1504363	"P": 1521.75	"F": 3241}
{"v": 1	"t": 1504383	"P": 1512.25	"F": 3013}
{"v": 1	"t": 1504404	"P": 1499.75	"F": 2629}
{"v": 1	"t": 1504424	"P": 1499.0	"F": 2323}
{"v": 1	"t": 1504444	"P": 1511.0	"F": 2148}
{"v": 1	"t": 1504465	"P": 1504.75	"F": 1893}
{"v": 1	"t": 1504485	"P": 1499.25	"F": 1754}
{"v": 1	"t": 1504505	"P": 1488.75	"F": 1660}
{"v": 1	"t": 1504526	"P": 1502.75	"F": 1413}
{"v": 1	"t": 1504546	"P": 1500.5	"F": 1344}
{"v": 1	"t": 1504566	"P": 1495.25	"F": 1271}
{"v": 1	"t": 1504587	"P": 1488.25	"F": 1277}
{"v": 1	"t": 1504607	"P": 1496.5	"F": 1301}
{"v": 1	"t": 1504627	"P": 1499.5	"F": 1215}
{"v": 1	"t": 1504647	"P": 1492.25	"F": 1258}
{"v": 1	"t": 1504668	"P": 1486.25	"F": 1228}
{"v": 1	"t": 1504688	"P": 1500.75	"F": 1274}
{"v": 1	"t": 1504709	"P": 1497.25	"F": 1219}
{"v": 1	"t": 1504729	"P": 1495.75	"F": 1200}
{"v": 1	"t": 1504749	"P": 1503.75	"F": 1219}
{"v": 1	"t": 1504770	"P": 1502.25	"F": 1304}
{"v": 1	"t": 1504790	"P": 1494.5	"F": 1303}
{"v": 1	"t": 1504810	"P": 1496.25	"F": 1223}
{"v": 1	"t": 1504831	"P": 1510.0	"F": 1306}
{"v": 1	"t": 1504851	"P": 1504.75	"F": 1397}
{"v": 1	"t": 1504871	"P": 1503.75	"F": 1561}
{"v": 1	"t": 1504892	"P": 1502.75	"F": 1677}
{"v": 1	"t": 1504912	"P": 1514.5	"F": 1883}
{"v": 1	"t": 1504932	"P": 1520.25	"F": 2161}
{"v": 1	"t": 1504952	"P": 1515.5	"F": 2522}
{"v": 1	"t": 1504973	"P": 1515.5	"F": 3022}
{"v": 1	"t": 1504993	"P": 1523.25	"F": 3310}
{"v": 1	"t": 1505013	"P": 1536.75	"F": 3713}
{"v": 1	"t": 1505034	"P": 1538.0	"F": 4100}
{"v": 1	"t": 1505054	"P": 1541.5	"F": 4466}
{"v": 1	"t": 1505074	"P": 1541.5	"F": 4704}
{"v": 1	"t": 1505094	"P": 1565.75	"F": 4968}
{"v": 1	"t": 1505115	"P": 1559.5	"F": 5353}
{"v": 1	"t": 1505135	"P": 1556.0	"F": 5624}
{"v": 1	"t": 1505155	"P": 1558.25	"F": 5826}
{"v": 1	"t": 1505176	"P": 1582.25	"F": 6152}
{"v": 1	"t": 1505196	"P": 1587.5	"F": 6761}
{"v": 1	"t": 1505216	"P": 1589.75	"F": 6898}
{"v": 1	"t": 1505237	"P": 1580.25	"F": 7081}
{"v": 1	"t": 1505257	"P": 1608.5	"F": 7094}
{"v": 1	"t": 1505277	"P": 1604.0	"F": 7435}
{"v": 1	"t": 1505297	"P": 1601.25	"F": 7443	"C": 46.045	"D": 3270	"sn": 54091930088003	"file": "/data/device_log/data0000.out"	"CO2": 3533.72705078125	"Tp": 25.44060516357422	"H": 22.180837631225586}
{"v": 1	"t": 1505319	"P": 1602.25	"F": 7499}
{"v": 1	"t": 1505339	"P": 1598.75	"F": 7684}
{"v": 1	"t": 1505361	"P": 1610.0	"F": 8064}
{"v": 1	"t": 1505381	"P": 1612.0	"F": 7977}
{"v": 1	"t": 1505402	"P": 1609.0	"F": 8156}
{"v": 1	"t": 1505422	"P": 1632.5	"F": 8362}
{"v": 1	"t": 1505442	"P": 1620.75	"F": 8140}
{"v": 1	"t": 1505463	"P": 1618.75	"F": 8650}
{"v": 1	"t": 1505483	"P": 1619.5	"F": 8655}
{"v": 1	"t": 1505503	"P": 1638.5	"F": 8592}
{"v": 1	"t": 1505524	"P": 1627.75	"F": 8483}
{"v": 1	"t": 1505544	"P": 1626.75	"F": 8671}
{"v": 1	"t": 1505564	"P": 1623.75	"F": 8562}
{"v": 1	"t": 1505584	"P": 1621.25	"F": 8957}
{"v": 1	"t": 1505605	"P": 1626.5	"F": 8713}
{"v": 1	"t": 1505625	"P": 1627.25	"F": 8715}
{"v": 1	"t": 1505645	"P": 1625.0	"F": 8801}
{"v": 1	"t": 1505666	"P": 1629.0	"F": 8678}
{"v": 1	"t": 1505686	"P": 1631.75	"F": 8985}
{"v": 1	"t": 1505706	"P": 1626.25	"F": 8965}
{"v": 1	"t": 1505727	"P": 1624.75	"F": 9101}
{"v": 1	"t": 1505747	"P": 1635.25	"F": 8735}
{"v": 1	"t": 1505767	"P": 1634.25	"F": 8552}
{"v": 1	"t": 1505787	"P": 1637.25	"F": 8717}
{"v": 1	"t": 1505808	"P": 1613.0	"F": 8739}
{"v": 1	"t": 1505828	"P": 1623.5	"F": 8622}
{"v": 1	"t": 1505848	"P": 1631.5	"F": 8924}
{"v": 1	"t": 1505869	"P": 1616.0	"F": 8637}
{"v": 1	"t": 1505889	"P": 1622.25	"F": 8780}
{"v": 1	"t": 1505909	"P": 1625.25	"F": 8797}
{"v": 1	"t": 1505929	"P": 1635.5	"F": 8339}
{"v": 1	"t": 1505950	"P": 1628.5	"F": 8530}
{"v": 1	"t": 1505970	"P": 1618.5	"F": 8500}
{"v": 1	"t": 1505990	"P": 1610.5	"F": 8229}
{"v": 1	"t": 1506011	"P": 1623.5	"F": 8537}
{"v": 1	"t": 1506031	"P": 1618.75	"F": 8199}
{"v": 1	"t": 1506051	"P": 1612.5	"F": 8437}
{"v": 1	"t": 1506072	"P": 1624.25	"F": 8434}
{"v": 1	"t": 1506092	"P": 1614.5	"F": 8470}
{"v": 1	"t": 1506112	"P": 1625.25	"F": 8498}
{"v": 1	"t": 1506133	"P": 1623.25	"F": 8510}
{"v": 1	"t": 1506153	"P": 1610.0	"F": 8065}
{"v": 1	"t": 1506173	"P": 1625.75	"F": 8314}
{"v": 1	"t": 1506193	"P": 1618.0	"F": 8492}
{"v": 1	"t": 1506214	"P": 1623.5	"F": 8329}
{"v": 1	"t": 1506234	"P": 1605.75	"F": 8292}
{"v": 1	"t": 1506254	"P": 1615.5	"F": 8520}
{"v": 1	"t": 1506275	"P": 1619.5	"F": 8589}
{"v": 1	"t": 1506295	"P": 1619.0	"F": 8730}
{"v": 1	"t": 1506315	"P": 1620.25	"F": 8478	"C": 46.03	"D": 3270	"sn": 54091930088003	"file": "/data/device_log/data0000.out"}
{"v": 1	"t": 1506336	"P": 1615.0	"F": 8695}
{"v": 1	"t": 1506356	"P": 1614.5	"F": 8630}
{"v": 1	"t": 1506378	"P": 1620.5	"F": 8627}
{"v": 1	"t": 1506399	"P": 1630.0	"F": 8562}
{"v": 1	"t": 1506419	"P": 1622.0	"F": 8385}
{"v": 1	"t": 1506439	"P": 1621.5	"F": 8755}
{"v": 1	"t": 1506459	"P": 1624.0	"F": 8806}
{"v": 1	"t": 1506480	"P": 1621.5	"F": 8761}
{"v": 1	"t": 1506500	"P": 1621.5	"F": 8478}
{"v": 1	"t": 1506520	"P": 1628.25	"F": 8779}
{"v": 1	"t": 1506541	"P": 1623.75	"F": 8805}
{"v": 1	"t": 1506561	"P": 1621.75	"F": 8777}
{"v": 1	"t": 1506581	"P": 1623.0	"F": 8972}
{"v": 1	"t": 1506602	"P": 1616.75	"F": 8845}
{"v": 1	"t": 1506622	"P": 1626.25	"F": 8746}
{"v": 1	"t": 1506642	"P": 1629.5	"F": 8836}
{"v": 1	"t": 1506662	"P": 1628.75	"F": 8949}
{"v": 1	"t": 1506683	"P": 1621.75	"F": 8954}
{"v": 1	"t": 1506703	"P": 1631.25	"F": 8830}
{"v": 1	"t": 1506723	"P": 1629.25	"F": 8760}
{"v": 1	"t": 1506744	"P": 1629.25	"F": 8649}
{"v": 1	"t": 1506764	"P": 1619.0	"F": 8666}
{"v": 1	"t": 1506784	"P": 1623.75	"F": 8621}
{"v": 1	"t": 1506805	"P": 1637.25	"F": 8652}
{"v": 1	"t": 1506825	"P": 1631.25	"F": 8830}
{"v": 1	"t": 1506845	"P": 1618.5	"F": 8676}
{"v": 1	"t": 1506865	"P": 1619.75	"F": 8426}
{"v": 1	"t": 1506886	"P": 1611.75	"F": 8461}
{"v": 1	"t": 1506906	"P": 1624.5	"F": 8306}
{"v": 1	"t": 1506926	"P": 1610.0	"F": 8756}
{"v": 1	"t": 1506947	"P": 1597.5	"F": 8126}
{"v": 1	"t": 1506967	"P": 1606.5	"F": 7937}
{"v": 1	"t": 1506987	"P": 1599.25	"F": 7681}
{"v": 1	"t": 1507008	"P": 1597.5	"F": 7380}
{"v": 1	"t": 1507028	"P": 1584.0	"F": 7212}
{"v": 1	"t": 1507048	"P": 1594.5	"F": 6917}
{"v": 1	"t": 1507068	"P": 1581.5	"F": 6769}
{"v": 1	"t": 1507089	"P": 1576.0	"F": 6770}
{"v": 1	"t": 1507109	"P": 1562.25	"F": 6241}
{"v": 1	"t": 1507129	"P": 1574.5	"F": 6175}
{"v": 1	"t": 1507150	"P": 1566.5	"F": 5596}
{"v": 1	"t": 1507170	"P": 1556.0	"F": 5487}
{"v": 1	"t": 1507190	"P": 1540.0	"F": 5146}
{"v": 1	"t": 1507211	"P": 1554.25	"F": 5041}
{"v": 1	"t": 1507231	"P": 1545.0	"F": 4803}
{"v": 1	"t": 1507251	"P": 1538.0	"F": 4546}
{"v": 1	"t": 1507272	"P": 1523.75	"F": 4296}
{"v": 1	"t": 1507292	"P": 1525.0	"F": 4120}
{"v": 1	"t": 1507312	"P": 1531.75	"F": 3828}
{"v": 1	"t": 1507332	"P": 1522.75	"F": 3649	"C": 46.005	"D": 3270	"sn": 54091930088003	"file": "/data/device_log/data0000.out"	"CO2": 4937.64306640625	"Tp": 25.467308044433594	"H": 22.382854461669922}
{"v": 1	"t": 1507354	"P": 1517.0	"F": 3474}
{"v": 1	"t": 1507374	"P": 1513.0	"F": 3319}
{"v": 1	"t": 1507396	"P": 1519.5	"F": 3281}
{"v": 1	"t": 1507416	"P": 1508.75	"F": 3066}
{"v": 1	"t": 1507437	"P": 1504.75	"F": 2884}
{"v": 1	"t": 1507457	"P": 1521.5	"F": 2714}
{"v": 1	"t": 1507477	"P": 1512.0	"F": 2748}
{"v": 1	"t": 1507498	"P": 1505.75	"F": 2524}
{"v": 1	"t": 1507518	"P": 1502.25	"F": 2489}
{"v": 1	"t": 1507538	"P": 1514.25	"F": 2404}
{"v": 1	"t": 1507558	"P": 1514.25	"F": 2456}
{"v": 1	"t": 1507579	"P": 1504.0	"F": 2332}
{"v": 1	"t": 1507599	"P": 1498.75	"F": 2319}
{"v": 1	"t": 1507619	"P": 1510.5	"F": 2286}
{"v": 1	"t": 1507640	"P": 1517.25	"F": 2277}
{"v": 1	"t": 1507660	"P": 1511.0	"F": 2355}
{"v": 1	"t": 1507680	"P": 1505.75	"F": 2313}
{"v": 1	"t": 1507700	"P": 1516.0	"F": 2475}
{"v": 1	"t": 1507721	"P": 1523.5	"F": 2689}
{"v": 1	"t": 1507741	"P": 1517.25	"F": 2906}
{"v": 1	"t": 1507761	"P": 1514.25	"F": 3107}
{"v": 1	"t": 1507782	"P": 1522.25	"F": 3376}
{"v": 1	"t": 1507802	"P": 1536.0	"F": 3773}
{"v": 1	"t": 1507822	"P": 1535.5	"F": 4058}
{"v": 1	"t": 1507843	"P": 1536.5	"F": 4283}
{"v": 1	"t": 1507863	"P": 1543.5	"F": 4501}
{"v": 1	"t": 1507883	"P": 1561.25	"F": 5014}
{"v": 1	"t": 1507904	"P": 1561.5	"F": 5298}
{"v": 1	"t": 1507924	"P": 1560.5	"F": 5443}
{"v": 1	"t": 1507944	"P": 1565.75	"F": 5954}
{"v": 1	"t": 1507964	"P": 1579.0	"F": 6045}
{"v": 1	"t": 1507985	"P": 1585.25	"F": 6459}
{"v": 1	"t": 1508005	"P": 1582.25	"F": 6588}
{"v": 1	"t": 1508025	"P": 1589.75	"F": 6700}
{"v": 1	"t": 1508046	"P": 1598.0	"F": 7122}
{"v": 1	"t": 1508066	"P": 1589.0	"F": 7265}
{"v": 1	"t": 1508087	"P": 1584.75	"F": 7260}
{"v": 1	"t": 1508107	"P": 1600.5	"F": 7382}
{"v": 1	"t": 1508127	"P": 1605.0	"F": 7523}
{"v": 1	"t": 1508147	"P": 1598.5	"F": 7580}
{"v": 1	"t": 1508168	"P": 1598.0	"F": 7649}
{"v": 1	"t": 1508188	"P": 1610.25	"F": 7699}
{"v": 1	"t": 1508209	"P": 1602.5	"F": 7349}
{"v": 1	"t": 1508229	"P": 1594.0	"F": 7884}
{"v": 1	"t": 1508249	"P": 1608.75	"F": 7896}
{"v": 1	"t": 1508270	"P": 1608.75	"F": 7976}
{"v": 1	"t": 1508290	"P": 1604.5	"F": 8133}
{"v": 1	"t": 1508310	"P": 1599.75	"F": 8097}
{"v": 1	"t": 1508331	"P": 1613.25	"F": 8029}
{"v": 1	"t": 1508351	"P": 1617.75	"F": 8099	"C": 45.995	"D": 3270	"sn": 54091930088003	"file": "/data/device_log/data0000.out"}
{"v": 1	"t": 1508371	"P": 1612.5	"F": 8415}
{"v": 1	"t": 1508392	"P": 1605.0	"F": 8261}
{"v": 1	"t": 1508414	"P": 1603.5	"F": 8174}
{"v": 1	"t": 1508435	"P": 1626.25	"F": 8206}
{"v": 1	"t": 1508455	"P": 1618.0	"F": 8072}
{"v": 1	"t": 1508475	"P": 1612.5	"F": 8407}
{"v": 1	"t": 1508495	"P": 1618.75	"F": 8161}
{"v": 1	"t": 1508516	"P": 1625.5	"F": 8426}
{"v": 1	"t": 1508536	"P": 1619.25	"F": 8437}
{"v": 1	"t": 1508557	"P": 1612.5	"F": 8550}
{"v": 1	"t": 1508577	"P": 1621.0	"F": 8434}
{"v": 1	"t": 1508597	"P": 1621.5	"F": 8811}
{"v": 1	"t": 1508617	"P": 1620.75	"F": 8784}
{"v": 1	"t": 1508638	"P": 1616.75	"F": 8556}
{"v": 1	"t": 1508658	"P": 1622.25	"F": 8685}
{"v": 1	"t": 1508678	"P": 1628.75	"F": 8296}
{"v": 1	"t": 1508699	"P": 1630.5	"F": 8226}
{"v": 1	"t": 1508719	"P": 1617.5	"F": 8399}
{"v": 1	"t": 1508739	"P": 1623.25	"F": 8526}
{"v": 1	"t": 1508760	"P": 1635.75	"F": 8788}
{"v": 1	"t": 1508780	"P": 1624.5	"F": 8462}
{"v": 1	"t": 1508800	"P": 1610.25	"F": 8478}
{"v": 1	"t": 1508820	"P": 1623.25	"F": 8426}
{"v": 1	"t": 1508841	"P": 1640.25	"F": 8217}
{"v": 1	"t": 1508861	"P": 1620.5	"F": 8656}
{"v": 1	"t": 1508881	"P": 1618.0	"F": 8744}
{"v": 1	"t": 1508902	"P": 1614.25	"F": 8610}
{"v": 1	"t": 1508922	"P": 1628.75	"F": 8357}
{"v": 1	"t": 1508942	"P": 1634.25	"F": 8558}
{"v": 1	"t": 1508962	"P": 1622.25	"F": 8663}
{"v": 1	"t": 1508983	"P": 1615.25	"F": 8436}
{"v": 1	"t": 1509003	"P": 1630.25	"F": 8439}
{"v": 1	"t": 1509023	"P": 1637.0	"F": 8572}
{"v": 1	"t": 1509044	"P": 1627.5	"F": 8616}
{"v": 1	"t": 1509064	"P": 1623.75	"F": 8877}
{"v": 1	"t": 1509084	"P": 1636.5	"F": 8777}
{"v": 1	"t": 1509105	"P": 1636.25	"F": 8970}
{"v": 1	"t": 1509125	"P": 1639.0	"F": 8692}
{"v": 1	"t": 1509145	"P": 1620.5	"F": 8534}
{"v": 1	"t": 1509166	"P": 1640.25	"F": 9033}
{"v": 1	"t": 1509186	"P": 1641.0	"F": 9046}
{"v": 1	"t": 1509206	"P": 1637.0	"F": 9099}
{"v": 1	"t": 1509226	"P": 1635.0	"F": 9012}
{"v": 1	"t": 1509247	"P": 1628.0	"F": 8904}
{"v": 1	"t": 1509267	"P": 1634.75	"F": 9227}
{"v": 1	"t": 1509287	"P": 1635.5	"F": 9260}
{"v": 1	"t": 1509308	"P": 1630.25	"F": 8736}
{"v": 1	"t": 1509328	"P": 1629.25	"F": 8998}
{"v": 1	"t": 1509348	"P": 1628.25	"F": 8897}
{"v": 1	"t": 1509368	"P": 1637.5	"F": 9183	"C": 46.0	"D": 3270	"sn": 54091930088003	"file": "/data/device_log/data0000.out"	"CO2": 3774.38134765625	"Tp": 25.510032653808594	"H": 22.566152572631836}
{"v": 1	"t": 1509390	"P": 1637.0	"F": 8813}
{"v": 1	"t": 1509410	"P": 1627.25	"F": 8844}
{"v": 1	"t": 1509433	"P": 1625.5	"F": 9023}
{"v": 1	"t": 1509453	"P": 1613.5	"F": 8785}
{"v": 1	"t": 1509473	"P": 1621.25	"F": 8884}
{"v": 1	"t": 1509493	"P": 1625.0	"F": 8747}
{"v": 1	"t": 1509514	"P": 1611.0	"F": 8583}
{"v": 1	"t": 1509534	"P": 1600.75	"F": 7901}
{"v": 1	"t": 1509554	"P": 1604.0	"F": 8004}
{"v": 1	"t": 1509575	"P": 1613.5	"F": 7484}
{"v": 1	"t": 1509595	"P": 1591.0	"F": 7398}
{"v": 1	"t": 1509615	"P": 1581.0	"F": 6923}
{"v": 1	"t": 1509635	"P": 1574.0	"F": 6674}
{"v": 1	"t": 1509656	"P": 1583.0	"F": 6396}
{"v": 1	"t": 1509676	"P": 1565.5	"F": 6061}
{"v": 1	"t": 1509696	"P": 1552.5	"F": 5449}
{"v": 1	"t": 1509717	"P": 1548.0	"F": 5385}
{"v": 1	"t": 1509737	"P": 1551.25	"F": 5137}
{"v": 1	"t": 1509757	"P": 1545.75	"F": 4684}
{"v": 1	"t": 1509778	"P": 1527.0	"F": 4555}
{"v": 1	"t": 1509798	"P": 1532.75	"F": 4184}
{"v": 1	"t": 1509818	"P": 1539.5	"F": 4081}
{"v": 1	"t": 1509839	"P": 1522.25	"F": 3759}
{"v": 1	"t": 1509859	"P": 1517.0	"F": 3575}
{"v": 1	"t": 1509879	"P": 1510.0	"F": 3429}
{"v": 1	"t": 1509899	"P": 1522.25	"F": 3196}
{"v": 1	"t": 1509920	"P": 1521.0	"F": 3148}
{"v": 1	"t": 1509940	"P": 1506.75	"F": 3123}
{"v": 1	"t": 1509960	"P": 1502.25	"F": 2807}
{"v": 1	"t": 1509981	"P": 1510.5	"F": 2659}
{"v": 1	"t": 1510001	"P": 1510.25	"F": 2507}
{"v": 1	"t": 1510021	"P": 1508.0	"F": 2227}
{"v": 1	"t": 1510041	"P": 1497.25	"F": 2242}
{"v": 1	"t": 1510062	"P": 1503.75	"F": 2203}
{"v": 1	"t": 1510082	"P": 1513.75	"F": 2121}
{"v": 1	"t": 1510102	"P": 1502.75	"F": 2123}
{"v": 1	"t": 1510123	"P": 1497.5	"F": 2092}
{"v": 1	"t": 1510143	"P": 1501.25	"F": 1972}
{"v": 1	"t": 1510163	"P": 1511.75	"F": 1996}
{"v": 1	"t": 1510183	"P": 1513.25	"F": 2083}
{"v": 1	"t": 1510204	"P": 1506.25	"F": 2075}
{"v": 1	"t": 1510224	"P": 1502.25	"F": 2161}
{"v": 1	"t": 1510244	"P": 1512.25	"F": 2357}
{"v": 1	"t": 1510265	"P": 1516.5	"F": 2364}
{"v": 1	"t": 1510285	"P": 1510.5	"F": 2471}
{"v": 1	"t": 1510305	"P": 1505.5	"F": 2593}
{"v": 1	"t": 1510326	"P": 1517.25	"F": 2780}
{"v": 1	"t": 1510346	"P": 1520.75	"F": 2850}
{"v": 1	"t": 1510366	"P": 1513.75	"F": 2992}
{"v": 1	"t": 1510387	"P": 1515.5	"F": 3103	"C": 45.99	"D": 3270	"sn": 54091930088003	"file": "/data/device_log/data0000.out"}
{"v": 1	"t": 1510407	"P": 1525.0	"F": 3408}
{"v": 1	"t": 1510427	"P": 1522.5	"F": 3468}
{"v": 1	"t": 1510449	"P": 1528.75	"F": 3778}
{"v": 1	"t": 1510469	"P": 1536.75	"F": 3901}
{"v": 1	"t": 1510490	"P": 1545.25	"F": 4213}
{"v": 1	"t": 1510510	"P": 1544.25	"F": 4489}
{"v": 1	"t": 1510530	"P": 1545.25	"F": 4897}
{"v": 1	"t": 1510551	"P": 1549.5	"F": 5039}
{"v": 1	"t": 1510571	"P": 1557.75	"F": 5200}
{"v": 1	"t": 1510591	"P": 1558.5	"F": 5480}
{"v": 1	"t": 1510612	"P": 1557.25	"F": 5703}
{"v": 1	"t": 1510632	"P": 1575.25	"F": 5826}
{"v": 1	"t": 1510652	"P": 1577.5	"F": 6124}
{"v": 1	"t": 1510672	"P": 1574.5	"F": 6339}
{"v": 1	"t": 1510693	"P": 1569.0	"F": 6457}
{"v": 1	"t": 1510713	"P": 1583.25	"F": 6699}
{"v": 1	"t": 1510733	"P": 1590.25	"F": 6723}
{"v": 1	"t": 1510754	"P": 1583.5	"F": 6867}
{"v": 1	"t": 1510774	"P": 1590.25	"F": 7123}
{"v": 1	"t": 1510794	"P": 1591.25	"F": 7079}
{"v": 1	"t": 1510815	"P": 1601.75	"F": 7379}
{"v": 1	"t": 1510835	"P": 1606.25	"F": 7228}
{"v": 1	"t": 1510855	"P": 1598.25	"F": 7577}
{"v": 1	"t": 1510875	"P": 1606.75	"F": 7444}
{"v": 1	"t": 1510896	"P": 1615.0	"F": 7765}
{"v": 1	"t": 1510916	"P": 1614.75	"F": 8128}
{"v": 1	"t": 1510936	"P": 1610.5	"F": 8062}
{"v": 1	"t": 1510957	"P": 1610.25	"F": 8041}
{"v": 1	"t": 1510977	"P": 1626.25	"F": 7964}
{"v": 1	"t": 1510997	"P": 1620.25	"F": 8221}
{"v": 1	"t": 1511018	"P": 1623.0	"F": 8349}
{"v": 1	"t": 1511038	"P": 1630.75	"F": 8420}
{"v": 1	"t": 1511058	"P": 1629.75	"F": 8220}
{"v": 1	"t": 1511079	"P": 1621.25	"F": 8690}
{"v": 1	"t": 1511099	"P": 1612.5	"F": 8848}
{"v": 1	"t": 1511119	"P": 1627.25	"F": 8538}
{"v": 1	"t": 1511139	"P": 1638.25	"F": 8270}
{"v": 1	"t": 1511160	"P": 1635.0	"F": 8789}
{"v": 1	"t": 1511180	"P": 1629.75	"F": 8781}
{"v": 1	"t": 1511200	"P": 1622.5	"F": 8734}
{"v": 1	"t": 1511221	"P": 1637.25	"F": 8725}
{"v": 1	"t": 1511241	"P": 1629.25	"F": 9342}
{"v": 1	"t": 1511261	"P": 1635.75	"F": 8941}
{"v": 1	"t": 1511282	"P": 1631.0	"F": 9058}
{"v": 1	"t": 1511302	"P": 1639.75	"F": 9093}
{"v": 1	"t": 1511322	"P": 1636.75	"F": 8814}
{"v": 1	"t": 1511342	"P": 1619.5	"F": 8956}
{"v": 1	"t": 1511363	"P": 1622.25	"F": 8909}
{"v": 1	"t": 1511383	"P": 1633.5	"F": 8782}
{"v": 1	"t": 1511403	"P": 1636.5	"F": 8913	"C": 45.965	"D": 3270	"sn": 54091930088003	"file": "/data/device_log/data0000.out"	"CO2": 4061.939208984375	"Tp": 25.496681213378906	"H": 22.56602668762207}
{"v": 1	"t": 1511425	"P": 1628.25	"F": 9134}
{"v": 1	"t": 1511445	"P": 1631.75	"F": 9133}
{"v": 1	"t": 1511470	"P": 1636.0	"F": 8815}
{"v": 1	"t": 1511490	"P": 1629.5	"F": 8775}
{"v": 1	"t": 1511510	"P": 1618.75	"F": 8814}
{"v": 1	"t": 1511531	"P": 1628.75	"F": 8965}
{"v": 1	"t": 1511551	"P": 1630.25	"F": 8923}
{"v": 1	"t": 1511571	"P": 1627.5	"F": 9038}
{"v": 1	"t": 1511591	"P": 1625.75	"F": 8767}
{"v": 1	"t": 1511612	"P": 1632.0	"F": 8921}
{"v": 1	"t": 1511632	"P": 1624.25	"F": 8958}
{"v": 1	"t": 1511652	"P": 1638.75	"F": 8651}
{"v": 1	"t": 1511673	"P": 1619.5	"F": 8732}
{"v": 1	"t": 1511693	"P": 1624.75	"F": 8721}
{"v": 1	"t": 1511713	"P": 1630.25	"F": 8879}
{"v": 1	"t": 1511734	"P": 1622.25	"F": 8821}
{"v": 1	"t": 1511754	"P": 1627.25	"F": 8890}
{"v": 1	"t": 1511775	"P": 1634.0	"F": 8849}
{"v": 1	"t": 1511795	"P": 1620.25	"F": 8572}
{"v": 1	"t": 1511815	"P": 1619.75	"F": 8684}
{"v": 1	"t": 1511836	"P": 1629.5	"F": 9072}
{"v": 1	"t": 1511856	"P": 1634.75	"F": 8559}
{"v": 1	"t": 1511876	"P": 1630.5	"F": 8578}
{"v": 1	"t": 1511897	"P": 1628.0	"F": 8876}
{"v": 1	"t": 1511917	"P": 1634.75	"F": 8773}
{"v": 1	"t": 1511937	"P": 1640.75	"F": 8690}
{"v": 1	"t": 1511958	"P": 1629.5	"F": 8805}
{"v": 1	"t": 1511978	"P": 1622.5	"F": 8760}
{"v": 1	"t": 1511998	"P": 1635.5	"F": 8575}
{"v": 1	"t": 1512018	"P": 1629.0	"F": 8491}
{"v": 1	"t": 1512039	"P": 1620.5	"F": 8673}
{"v": 1	"t": 1512059	"P": 1620.5	"F": 8749}
{"v": 1	"t": 1512079	"P": 1625.25	"F": 8689}
{"v": 1	"t": 1512100	"P": 1620.25	"F": 8626}
{"v": 1	"t": 1512120	"P": 1612.0	"F": 8662}
{"v": 1	"t": 1512140	"P": 1614.25	"F": 8433}
{"v": 1	"t": 1512161	"P": 1614.25	"F": 8483}
{"v": 1	"t": 1512181	"P": 1617.25	"F": 8277}
{"v": 1	"t": 1512201	"P": 1602.75	"F": 8200}
{"v": 1	"t": 1512221	"P": 1608.5	"F": 8037}
{"v": 1	"t": 1512242	"P": 1602.0	"F": 7890}
{"v": 1	"t": 1512262	"P": 1609.0	"F": 7966}
{"v": 1	"t": 1512282	"P": 1605.5	"F": 7544}
{"v": 1	"t": 1512303	"P": 1591.0	"F": 7452}
{"v": 1	"t": 1512323	"P": 1596.5	"F": 7208}
{"v": 1	"t": 1512343	"P": 1588.25	"F": 7172}
{"v": 1	"t": 1512364	"P": 1587.25	"F": 6989}
{"v": 1	"t": 1512384	"P": 1572.5	"F": 6560}
{"v": 1	"t": 1512404	"P": 1574.5	"F": 6612}
{"v": 1	"t": 1512425	"P": 1579.5	"F": 6386	"C": 45.96	"D": 3270	"sn": 54091930088003	"file": "/data/device_log/data0000.out"}
{"v": 1	"t": 1512445	"P": 1565.5	"F": 6080}
{"v": 1	"t": 1512465	"P": 1557.25	"F": 5951}
{"v": 1	"t": 1512488	"P": 1557.25	"F": 5880}
{"v": 1	"t": 1512508	"P": 1563.25	"F": 5586}
{"v": 1	"t": 1512528	"P": 1561.0	"F": 5415}
{"v": 1	"t": 1512549	"P": 1545.25	"F": 5171}
{"v": 1	"t": 1512569	"P": 1541.0	"F": 4931}
{"v": 1	"t": 1512589	"P": 1540.75	"F": 4994}
{"v": 1	"t": 1512610	"P": 1549.0	"F": 4663}
{"v": 1	"t": 1512630	"P": 1538.0	"F": 4491}
{"v": 1	"t": 1512650	"P": 1531.5	"F": 4649}
{"v": 1	"t": 1512670	"P": 1538.0	"F": 4499}
{"v": 1	"t": 1512691	"P": 1538.5	"F": 4255}
{"v": 1	"t": 1512711	"P": 1527.5	"F": 4112}
{"v": 1	"t": 1512731	"P": 1523.5	"F": 4082}
{"v": 1	"t": 1512752	"P": 1529.5	"F": 3998}
{"v": 1	"t": 1512772	"P": 1532.0	"F": 4039}
{"v": 1	"t": 1512792	"P": 1527.0	"F": 3767}
{"v": 1	"t": 1512813	"P": 1522.0	"F": 3758}
{"v": 1	"t": 1512833	"P": 1520.5	"F": 3694}
{"v": 1	"t": 1512853	"P": 1524.0	"F": 3645}
{"v": 1	"t": 1512873	"P": 1520.5	"F": 3583}
{"v": 1	"t": 1512894	"P": 1515.25	"F": 3384}
{"v": 1	"t": 1512914	"P": 1510.25	"F": 3461}
{"v": 1	"t": 1512934	"P": 1515.25	"F": 3354}
{"v": 1	"t": 1512955	"P": 1523.75	"F": 3317}
{"v": 1	"t": 1512975	"P": 1519.0	"F": 3428}
{"v": 1	"t": 1512995	"P": 1515.25	"F": 3321}
{"v": 1	"t": 1513015	"P": 1519.5	"F": 3341}
{"v": 1	"t": 1513036	"P": 1524.25	"F": 3368}
{"v": 1	"t": 1513056	"P": 1517.25	"F": 3171}
{"v": 1	"t": 1513076	"P": 1511.0	"F": 3266}
{"v": 1	"t": 1513097	"P": 1520.0	"F": 3303}
{"v": 1	"t": 1513117	"P": 1527.75	"F": 3296}
{"v": 1	"t": 1513137	"P": 1527.5	"F": 3322}
{"v": 1	"t": 1513158	"P": 1522.25	"F": 3499}
{"v": 1	"t": 1513178	"P": 1529.25	"F": 3757}
{"v": 1	"t": 1513198	"P": 1543.0	"F": 4098}
{"v": 1	"t": 1513218	"P": 1549.0	"F": 4259}
{"v": 1	"t": 1513239	"P": 1541.0	"F": 4577}
{"v": 1	"t": 1513259	"P": 1547.25	"F": 4856}
{"v": 1	"t": 1513279	"P": 1563.25	"F": 5248}
{"v": 1	"t": 1513300	"P": 1564.75	"F": 5458}
{"v": 1	"t": 1513320	"P": 1563.5	"F": 5755}
{"v": 1	"t": 1513340	"P": 1566.25	"F": 5896}
{"v": 1	"t": 1513361	"P": 1583.0	"F": 6261}
{"v": 1	"t": 1513381	"P": 1582.0	"F": 6452}
{"v": 1	"t": 1513401	"P": 1590.5	"F": 6429}
{"v": 1	"t": 1513421	"P": 1585.75	"F": 6950}
{"v": 1	"t": 1513442	"P": 1600.0	"F": 6876	"C": 45.985	"D": 3270	"sn": 54091930088003	"file": "/data/device_log/data0000.out"	"CO2": 3353.97509765625	"Tp": 25.496681213378906	"H": 22.383283615112305}
{"v": 1	"t": 1513463	"P": 1593.75	"F": 7150}
{"v": 1	"t": 1513483	"P": 1603.0	"F": 7301}
{"v": 1	"t": 1513507	"P": 1592.75	"F": 7536}
{"v": 1	"t": 1513527	"P": 1604.25	"F": 7400}
{"v": 1	"t": 1513547	"P": 1608.5	"F": 7524}
{"v": 1	"t": 1513568	"P": 1602.25	"F": 7818}
{"v": 1	"t": 1513588	"P": 1602.5	"F": 7851}
{"v": 1	"t": 1513608	"P": 1621.0	"F": 8204}
{"v": 1	"t": 1513628	"P": 1608.75	"F": 8154}
{"v": 1	"t": 1513649	"P": 1610.25	"F": 8306}
{"v": 1	"t": 1513669	"P": 1605.5	"F": 8025}
{"v": 1	"t": 1513689	"P": 1620.5	"F": 8328}
{"v": 1	"t": 1513710	"P": 1618.0	"F": 8134}
{"v": 1	"t": 1513730	"P": 1621.5	"F": 8158}
{"v": 1	"t": 1513750	"P": 1609.75	"F": 8167}
{"v": 1	"t": 1513771	"P": 1614.0	"F": 8399}
{"v": 1	"t": 1513791	"P": 1620.5	"F": 8457}
{"v": 1	"t": 1513811	"P": 1623.0	"F": 8353}
{"v": 1	"t": 1513832	"P": 1621.5	"F": 8301}
{"v": 1	"t": 1513852	"P": 1617.5	"F": 8664}
{"v": 1	"t": 1513872	"P": 1632.25	"F": 8407}
{"v": 1	"t": 1513892	"P": 1612.0	"F": 8332}
{"v": 1	"t": 1513913	"P": 1612.0	"F": 8136}
{"v": 1	"t": 1513933	"P": 1626.5	"F": 8810}
{"v": 1	"t": 1513953	"P": 1629.0	"F": 8527}
{"v": 1	"t": 1513974	"P": 1624.25	"F": 8504}
{"v": 1	"t": 1513994	"P": 1621.5	"F": 8605}
{"v": 1	"t": 1514014	"P": 1619.25	"F": 8056}
{"v": 1	"t": 1514035	"P": 1629.0	"F": 8640}
{"v": 1	"t": 1514055	"P": 1620.75	"F": 8618}
{"v": 1	"t": 1514075	"P": 1616.75	"F": 8340}
{"v": 1	"t": 1514095	"P": 1619.25	"F": 8711}
{"v": 1	"t": 1514116	"P": 1633.5	"F": 8529}
{"v": 1	"t": 1514136	"P": 1623.0	"F": 8985}
{"v": 1	"t": 1514156	"P": 1624.25	"F": 8572}
{"v": 1	"t": 1514177	"P": 1617.0	"F": 8876}
{"v": 1	"t": 1514197	"P": 1628.75	"F": 8940}
{"v": 1	"t": 1514217	"P": 1631.25	"F": 8679}
{"v": 1	"t": 1514237	"P": 1613.0	"F": 8640}
{"v": 1	"t": 1514258	"P": 1610.5	"F": 8629}
{"v": 1	"t": 1514278	"P": 1623.25	"F": 8191}
{"v": 1	"t": 1514298	"P": 1624.0	"F": 8445}
{"v": 1	"t": 1514319	"P": 1617.25	"F": 8550}
{"v": 1	"t": 1514339	"P": 1619.5	"F": 8524}
{"v": 1	"t": 1514359	"P": 1620.5	"F": 8568}
{"v": 1	"t": 1514380	"P": 1628.5	"F": 8671}
{"v": 1	"t": 1514400	"P": 1621.5	"F": 8427}
{"v": 1	"t": 1514420	"P": 1621.5	"F": 8878}
{"v": 1	"t": 1514441	"P": 1624.25	"F": 9038}
{"v": 1	"t": 1514461	"P": 1629.75	"F": 8641	"C": 45.945	"D": 3270	"sn": 54091930088003	"file": "/data/device_log/data0000.out"}
{"v": 1	"t": 1514482	"P": 1619.5	"F": 8501}
{"v": 1	"t": 1514502	"P": 1623.5	"F": 8375}
{"v": 1	"t": 1514524	"P": 1623.25	"F": 8929}
{"v": 1	"t": 1514544	"P": 1618.5	"F": 8924}
{"v": 1	"t": 1514564	"P": 1625.0	"F": 8507}
{"v": 1	"t": 1514585	"P": 1625.25	"F": 8535}
{"v": 1	"t": 1514605	"P": 1614.25	"F": 8588}
{"v": 1	"t": 1514625	"P": 1615.75	"F": 8526}
{"v": 1	"t": 1514646	"P": 1624.25	"F": 8472}
{"v": 1	"t": 1514666	"P": 1620.5	"F": 8270}
{"v": 1	"t": 1514686	"P": 1617.5	"F": 8525}
{"v": 1	"t": 1514707	"P": 1602.0	"F": 8156}
{"v": 1	"t": 1514727	"P": 1613.5	"F": 8229}
{"v": 1	"t": 1514747	"P": 1620.75	"F": 7873}
{"v": 1	"t": 1514767	"P": 1599.25	"F": 7922}
{"v": 1	"t": 1514788	"P": 1594.25	"F": 7849}
{"v": 1	"t": 1514808	"P": 1592.0	"F": 7470}
{"v": 1	"t": 1514828	"P": 1606.0	"F": 7470}
{"v": 1	"t": 1514849	"P": 1594.75	"F": 6972}
{"v": 1	"t": 1514869	"P": 1582.5	"F": 7074}
{"v": 1	"t": 1514889	"P": 1579.5	"F": 6724}
{"v": 1	"t": 1514909	"P": 1580.25	"F": 6483}
{"v": 1	"t": 1514930	"P": 1580.25	"F": 6172}
{"v": 1	"t": 1514950	"P": 1558.5	"F": 6099}
{"v": 1	"t": 1514970	"P": 1553.75	"F": 5619}
{"v": 1	"t": 1514991	"P": 1562.0	"F": 5463}
{"v": 1	"t": 1515011	"P": 1546.25	"F": 5079}
{"v": 1	"t": 1515031	"P": 1541.25	"F": 4898}
{"v": 1	"t": 1515052	"P": 1537.25	"F": 4724}
{"v": 1	"t": 1515072	"P": 1543.0	"F": 4470}
{"v": 1	"t": 1515092	"P": 1533.5	"F": 4346}
{"v": 1	"t": 1515113	"P": 1523.0	"F": 4056}
{"v": 1	"t": 1515133	"P": 1520.75	"F": 3826}
{"v": 1	"t": 1515153	"P": 1529.75	"F": 3640}
{"v": 1	"t": 1515174	"P": 1523.25	"F": 3301}
{"v": 1	"t": 1515194	"P": 1519.5	"F": 3355}
{"v": 1	"t": 1515214	"P": 1518.0	"F": 3208}
{"v": 1	"t": 1515235	"P": 1523.0	"F": 2965}
{"v": 1	"t": 1515255	"P": 1513.0	"F": 3189}
{"v": 1	"t": 1515275	"P": 1508.25	"F": 3095}
{"v": 1	"t": 1515296	"P": 1514.75	"F": 3082}
{"v": 1	"t": 1515316	"P": 1519.5	"F": 2818}
{"v": 1	"t": 1515336	"P": 1512.0	"F": 2876}
{"v": 1	"t": 1515356	"P": 1504.75	"F": 2919}
{"v": 1	"t": 1515377	"P": 1512.75	"F": 2873}
{"v": 1	"t": 1515397	"P": 1516.5	"F": 2936}
{"v": 1	"t": 1515418	"P": 1506.5	"F": 2845}
{"v": 1	"t": 1515438	"P": 1502.25	"F": 2764}
{"v": 1	"t": 1515458	"P": 1516.25	"F": 2783}
{"v": 1	"t": 1515478	"P": 1520.25	"F": 2782	"C": 45.985	"D": 3270	"sn": 54091930088003	"file": "/data/device_log/data0000.out"	"CO2": 4715.64501953125	"Tp": 25.510032653808594	"H": 22.382814407348633}
{"v": 1	"t": 1515500	"P": 1520.5	"F": 2800}
{"v": 1	"t": 1515520	"P": 1511.75	"F": 2847}
{"v": 1	"t": 1515541	"P": 1523.5	"F": 2836}
{"v": 1	"t": 1515561	"P": 1517.5	"F": 2910}
{"v": 1	"t": 1515582	"P": 1510.5	"F": 3118}
{"v": 1	"t": 1515602	"P": 1529.75	"F": 3161}
{"v": 1	"t": 1515622	"P": 1529.0	"F": 3279}
{"v": 1	"t": 1515643	"P": 1528.25	"F": 3474}
{"v": 1	"t": 1515663	"P": 1527.5	"F": 3871}
{"v": 1	"t": 1515683	"P": 1538.5	"F": 4013}
{"v": 1	"t": 1515703	"P": 1540.75	"F": 4241}
{"v": 1	"t": 1515724	"P": 1541.75	"F": 4520}
{"v": 1	"t": 1515744	"P": 1540.25	"F": 4718}
{"v": 1	"t": 1515764	"P": 1560.75	"F": 5116}
{"v": 1	"t": 1515785	"P": 1561.0	"F": 5330}
{"v": 1	"t": 1515805	"P": 1560.75	"F": 5509}
{"v": 1	"t": 1515825	"P": 1562.0	"F": 5767}
{"v": 1	"t": 1515846	"P": 1575.0	"F": 6063}
{"v": 1	"t": 1515866	"P": 1584.0	"F": 6380}
{"v": 1	"t": 1515886	"P": 1583.75	"F": 6375}
{"v": 1	"t": 1515906	"P": 1574.75	"F": 6711}
{"v": 1	"t": 1515927	"P": 1585.5	"F": 6976}
{"v": 1	"t": 1515947	"P": 1598.0	"F": 6894}
{"v": 1	"t": 1515967	"P": 1599.5	"F": 6957}
{"v": 1	"t": 1515988	"P": 1590.75	"F": 7252}
{"v": 1	"t": 1516008	"P": 1592.0	"F": 7274}
{"v": 1	"t": 1516028	"P": 1610.75	"F": 7332}
{"v": 1	"t": 1516048	"P": 1613.5	"F": 7629}
{"v": 1	"t": 1516069	"P": 1598.75	"F": 7635}
{"v": 1	"t": 1516089	"P": 1600.0	"F": 7926}
{"v": 1	"t": 1516109	"P": 1616.75	"F": 7881}
{"v": 1	"t": 1516130	"P": 1602.75	"F": 7991}
{"v": 1	"t": 1516150	"P": 1608.5	"F": 7885}
{"v": 1	"t": 1516170	"P": 1595.0	"F": 8034}
{"v": 1	"t": 1516191	"P": 1608.5	"F": 7963}
{"v": 1	"t": 1516211	"P": 1612.25	"F": 8161}
{"v": 1	"t": 1516231	"P": 1612.75	"F": 8306}
{"v": 1	"t": 1516252	"P": 1605.75	"F": 7934}
{"v": 1	"t": 1516272	"P": 1620.0	"F": 7992}
{"v": 1	"t": 1516292	"P": 1610.5	"F": 8106}
{"v": 1	"t": 1516313	"P": 1610.25	"F": 8332}
{"v": 1	"t": 1516333	"P": 1610.0	"F": 8287}
{"v": 1	"t": 1516353	"P": 1621.5	"F": 8203}
{"v": 1	"t": 1516373	"P": 1626.5	"F": 8185}
{"v": 1	"t": 1516394	"P": 1618.0	"F": 8128}
{"v": 1	"t": 1516414	"P": 1613.75	"F": 8225}
{"v": 1	"t": 1516434	"P": 1616.0	"F": 7962}
{"v": 1	"t": 1516455	"P": 1618.75	"F": 8297}
{"v": 1	"t": 1516475	"P": 1606.75	"F": 7945}
{"v": 1	"t": 1516495	"P": 1606.25	"F": 8389	"C": 45.965	"D": 3270	"sn": 54091930088003	"file": "/data/device_log/data0000.out"}
{"v": 1	"t": 1516516	"P": 1612.25	"F": 8386}
{"v": 1	"t": 1516536	"P": 1616.0	"F": 8135}
{"v": 1	"t": 1516558	"P": 1629.0	"F": 8100}
{"v": 1	"t": 1516578	"P": 1624.0	"F": 8306}
{"v": 1	"t": 1516599	"P": 1609.75	"F": 8390}
{"v": 1	"t": 1516619	"P": 1613.0	"F": 8418}
{"v": 1	"t": 1516639	"P": 1624.75	"F": 8464}
{"v": 1	"t": 1516660	"P": 1620.0	"F": 8556}
{"v": 1	"t": 1516680	"P": 1615.75	"F": 8381}
{"v": 1	"t": 1516700	"P": 1609.0	"F": 8694}
{"v": 1	"t": 1516721	"P": 1622.0	"F": 8398}
{"v": 1	"t": 1516741	"P": 1625.0	"F": 8653}
{"v": 1	"t": 1516761	"P": 1621.75	"F": 8376}
{"v": 1	"t": 1516782	"P": 1609.0	"F": 8171}
{"v": 1	"t": 1516802	"P": 1622.5	"F": 8298}
{"v": 1	"t": 1516822	"P": 1629.0	"F": 8314}
{"v": 1	"t": 1516842	"P": 1613.5	"F": 8478}
{"v": 1	"t": 1516863	"P": 1625.0	"F": 8324}
{"v": 1	"t": 1516883	"P": 1618.0	"F": 8477}
{"v": 1	"t": 1516903	"P": 1636.0	"F": 8381}
{"v": 1	"t": 1516924	"P": 1626.25	"F": 8771}
{"v": 1	"t": 1516944	"P": 1616.0	"F": 8735}
{"v": 1	"t": 1516964	"P": 1627.0	"F": 8499}
{"v": 1	"t": 1516985	"P": 1631.0	"F": 8797}
{"v": 1	"t": 1517005	"P": 1623.25	"F": 8573}
{"v": 1	"t": 1517025	"P": 1616.5	"F": 8345}
{"v": 1	"t": 1517046	"P": 1617.0	"F": 8333}
{"v": 1	"t": 1517066	"P": 1622.25	"F": 8377}
{"v": 1	"t": 1517086	"P": 1613.75	"F": 8530}
{"v": 1	"t": 1517106	"P": 1616.5	"F": 8639}
{"v": 1	"t": 1517127	"P": 1619.25	"F": 8621}
{"v": 1	"t": 1517147	"P": 1634.5	"F": 8121}
{"v": 1	"t": 1517167	"P": 1619.75	"F": 8340}
{"v": 1	"t": 1517188	"P": 1605.75	"F": 8443}
{"v": 1	"t": 1517208	"P": 1611.25	"F": 8220}
{"v": 1	"t": 1517228	"P": 1617.5	"F": 8127}
{"v": 1	"t": 1517249	"P": 1613.75	"F": 8352}
{"v": 1	"t": 1517269	"P": 1602.25	"F": 8174}
{"v": 1	"t": 1517289	"P": 1611.75	"F": 8071}
{"v": 1	"t": 1517309	"P": 1619.75	"F": 8089}
{"v": 1	"t": 1517330	"P": 1610.0	"F": 7707}
{"v": 1	"t": 1517350	"P": 1602.5	"F": 7793}
{"v": 1	"t": 1517370	"P": 1603.0	"F": 7880}
{"v": 1	"t": 1517391	"P": 1608.75	"F": 7490}
{"v": 1	"t": 1517411	"P": 1595.25	"F": 7357}
{"v": 1	"t": 1517431	"P": 1595.25	"F": 7473}
{"v": 1	"t": 1517451	"P": 1582.75	"F": 6992}
{"v": 1	"t": 1517472	"P": 1580.0	"F": 6921}
{"v": 1	"t": 1517492	"P": 1586.25	"F": 6554}
{"v": 1	"t": 1517512	"P": 1573.5	"F": 6567	"C": 45.955	"D": 3270	"sn": 54091930088003	"file": "/data/device_log/data0000.out"	"CO2": 4523.60107421875	"Tp": 25.510032653808594	"H": 22.033023834228516}
{"v": 1	"t": 1517533	"P": 1571.5	"F": 6255}
{"v": 1	"t": 1517554	"P": 1561.75	"F": 5787}
{"v": 1	"t": 1517576	"P": 1566.5	"F": 5745}
{"v": 1	"t": 1517596	"P": 1554.75	"F": 5605}
{"v": 1	"t": 1517617	"P": 1547.75	"F": 5340}
{"v": 1	"t": 1517637	"P": 1554.75	"F": 5028}
{"v": 1	"t": 1517657	"P": 1551.0	"F": 4934}
{"v": 1	"t": 1517677	"P": 1538.25	"F": 4938}
{"v": 1	"t": 1517698	"P": 1535.75	"F": 4738}
{"v": 1	"t": 1517718	"P": 1541.0	"F": 4653}
{"v": 1	"t": 1517738	"P": 1543.0	"F": 4430}
{"v": 1	"t": 1517759	"P": 1535.5	"F": 4380}
{"v": 1	"t": 1517779	"P": 1522.25	"F": 4365}
{"v": 1	"t": 1517799	"P": 1528.75	"F": 4216}
{"v": 1	"t": 1517820	"P": 1542.25	"F": 4023}
{"v": 1	"t": 1517840	"P": 1530.5	"F": 4050}
{"v": 1	"t": 1517860	"P": 1523.5	"F": 3948}
{"v": 1	"t": 1517880	"P": 1525.75	"F": 3779}
{"v": 1	"t": 1517901	"P": 1528.0	"F": 3799}
{"v": 1	"t": 1517921	"P": 1531.75	"F": 3655}
{"v": 1	"t": 1517941	"P": 1523.75	"F": 3795}
{"v": 1	"t": 1517962	"P": 1518.5	"F": 3716}
{"v": 1	"t": 1517982	"P": 1524.0	"F": 3819}
{"v": 1	"t": 1518002	"P": 1527.0	"F": 3724}
{"v": 1	"t": 1518022	"P": 1519.5	"F": 3509}
{"v": 1	"t": 1518043	"P": 1512.25	"F": 3576}
{"v": 1	"t": 1518063	"P": 1522.25	"F": 3546}
{"v": 1	"t": 1518083	"P": 1523.75	"F": 3554}
{"v": 1	"t": 1518104	"P": 1521.25	"F": 3513}
{"v": 1	"t": 1518124	"P": 1514.0	"F": 3451}
{"v": 1	"t": 1518144	"P": 1518.0	"F": 3660}
{"v": 1	"t": 1518165	"P": 1528.75	"F": 3565}
{"v": 1	"t": 1518185	"P": 1524.5	"F": 3588}
{"v": 1	"t": 1518205	"P": 1523.5	"F": 3640}
{"v": 1	"t": 1518226	"P": 1529.5	"F": 3729}
{"v": 1	"t": 1518246	"P": 1539.0	"F": 4069}
{"v": 1	"t": 1518266	"P": 1538.0	"F": 4207}
{"v": 1	"t": 1518286	"P": 1535.75	"F": 4312}
{"v": 1	"t": 1518307	"P": 1544.0	"F": 4486}
{"v": 1	"t": 1518327	"P": 1556.5	"F": 4739}
{"v": 1	"t": 1518347	"P": 1554.25	"F": 5219}
{"v": 1	"t": 1518368	"P": 1550.75	"F": 5499}
{"v": 1	"t": 1518388	"P": 1561.0	"F": 5555}
{"v": 1	"t": 1518408	"P": 1577.5	"F": 5843}
{"v": 1	"t": 1518428	"P": 1573.0	"F": 5851}
{"v": 1	"t": 1518449	"P": 1580.75	"F": 6362}
{"v": 1	"t": 1518469	"P": 1574.75	"F": 6569}
{"v": 1	"t": 1518489	"P": 1587.25	"F": 6440}
{"v": 1	"t": 1518510	"P": 1586.0	"F": 6683}
{"v": 1	"t": 1518530	"P": 1584.5	"F": 6562	"C": 45.94	"D": 3270	"sn": 54091930088003	"file": "/data/device_log/data0000.out"	"CO2": 3713.733642578125	"Tp": 25.52338409423828	"H": 21.765344619750977}
{"v": 1	"t": 1518551	"P": 1597.25	"F": 6913}
{"v": 1	"t": 1518572	"P": 1589.0	"F": 6982}
{"v": 1	"t": 1518594	"P": 1593.5	"F": 7177}
{"v": 1	"t": 1518614	"P": 1601.0	"F": 7374}
{"v": 1	"t": 1518635	"P": 1603.0	"F": 7493}
{"v": 1	"t": 1518655	"P": 1605.0	"F": 7229}
{"v": 1	"t": 1518675	"P": 1604.25	"F": 7619}
{"v": 1	"t": 1518696	"P": 1606.25	"F": 7343}
{"v": 1	"t": 1518716	"P": 1609.0	"F": 7550}
{"v": 1	"t": 1518736	"P": 1596.75	"F": 8037}
{"v": 1	"t": 1518757	"P": 1608.0	"F": 7850}
{"v": 1	"t": 1518777	"P": 1617.25	"F": 7796}
{"v": 1	"t": 1518797	"P": 1619.75	"F": 7836}
{"v": 1	"t": 1518817	"P": 1620.75	"F": 8029}
{"v": 1	"t": 1518838	"P": 1605.5	"F": 7970}
{"v": 1	"t": 1518858	"P": 1614.25	"F": 8161}
{"v": 1	"t": 1518878	"P": 1617.0	"F": 7903}
{"v": 1	"t": 1518899	"P": 1619.5	"F": 7955}
{"v": 1	"t": 1518919	"P": 1604.5	"F": 7980}
{"v": 1	"t": 1518939	"P": 1610.25	"F": 8258}
{"v": 1	"t": 1518960	"P": 1619.25	"F": 8246}
{"v": 1	"t": 1518980	"P": 1610.25	"F": 8520}
{"v": 1	"t": 1519000	"P": 1608.25	"F": 8329}
{"v": 1	"t": 1519020	"P": 1614.25	"F": 8439}
{"v": 1	"t": 1519041	"P": 1613.0	"F": 7900}
{"v": 1	"t": 1519061	"P": 1612.75	"F": 8288}
{"v": 1	"t": 1519081	"P": 1607.5	"F": 8183}
{"v": 1	"t": 1519102	"P": 1615.0	"F": 8343}
{"v": 1	"t": 1519122	"P": 1618.0	"F": 8164}
{"v": 1	"t": 1519142	"P": 1624.0	"F": 8180}
{"v": 1	"t": 1519163	"P": 1616.5	"F": 8527}
{"v": 1	"t": 1519183	"P": 1624.75	"F": 8394}
{"v": 1	"t": 1519203	"P": 1627.25	"F": 8491}
{"v": 1	"t": 1519224	"P": 1611.0	"F": 8388}
{"v": 1	"t": 1519244	"P": 1615.25	"F": 8128}
{"v": 1	"t": 1519264	"P": 1621.25	"F": 8395}
{"v": 1	"t": 1519285	"P": 1613.0	"F": 8568}
{"v": 1	"t": 1519305	"P": 1614.5	"F": 8361}
{"v": 1	"t": 1519326	"P": 1616.0	"F": 8273}
{"v": 1	"t": 1519346	"P": 1621.75	"F": 8283}
{"v": 1	"t": 1519366	"P": 1610.75	"F": 8334}
{"v": 1	"t": 1519386	"P": 1599.25	"F": 8102}
{"v": 1	"t": 1519407	"P": 1606.75	"F": 8251}
{"v": 1	"t": 1519427	"P": 1614.25	"F": 7841}
{"v": 1	"t": 1519447	"P": 1617.75	"F": 8155}
{"v": 1	"t": 1519468	"P": 1601.75	"F": 7800}
{"v": 1	"t": 1519488	"P": 1610.75	"F": 8028}
{"v": 1	"t": 1519508	"P": 1605.75	"F": 8136}
{"v": 1	"t": 1519529	"P": 1607.25	"F": 8009}
{"v": 1	"t": 1519549	"P": 1606.25	"F": 8101	"C": 45.95	"D": 3270	"sn": 54091930088003	"file": "/data/device_log/data0000.out"}
{"v": 1	"t": 1519569	"P": 1603.75	"F": 7865}
{"v": 1	"t": 1519590	"P": 1607.75	"F": 8016}
{"v": 1	"t": 1519612	"P": 1606.5	"F": 7975}
{"v": 1	"t": 1519632	"P": 1613.25	"F": 7732}
{"v": 1	"t": 1519652	"P": 1616.5	"F": 8017}
{"v": 1	"t": 1519673	"P": 1612.0	"F": 8009}
{"v": 1	"t": 1519693	"P": 1595.0	"F": 7693}
{"v": 1	"t": 1519713	"P": 1613.75	"F": 7745}
{"v": 1	"t": 1519734	"P": 1601.75	"F": 7633}
{"v": 1	"t": 1519754	"P": 1598.0	"F": 7877}
{"v": 1	"t": 1519774	"P": 1593.5	"F": 7736}
{"v": 1	"t": 1519794	"P": 1605.0	"F": 7369}
{"v": 1	"t": 1519815	"P": 1600.75	"F": 6988}
{"v": 1	"t": 1519835	"P": 1591.25	"F": 7612}
{"v": 1	"t": 1519855	"P": 1592.75	"F": 7486}
{"v": 1	"t": 1519876	"P": 1597.5	"F": 7263}
{"v": 1	"t": 1519896	"P": 1601.0	"F": 7288}
{"v": 1	"t": 1519916	"P": 1597.5	"F": 7323}
{"v": 1	"t": 1519936	"P": 1586.75	"F": 7695}
{"v": 1	"t": 1519957	"P": 1605.5	"F": 7367}
{"v": 1	"t": 1519977	"P": 1597.5	"F": 7545}
{"v": 1	"t": 1519997	"P": 1598.0	"F": 7577}
{"v": 1	"t": 1520018	"P": 1593.5	"F": 7525}
{"v": 1	"t": 1520038	"P": 1593.0	"F": 7233}
{"v": 1	"t": 1520058	"P": 1606.75	"F": 7292}
{"v": 1	"t": 1520079	"P": 1607.5	"F": 7349}
{"v": 1	"t": 1520099	"P": 1582.25	"F": 7236}
{"v": 1	"t": 1520119	"P": 1597.0	"F": 7582}
{"v": 1	"t": 1520139	"P": 1605.25	"F": 7525}
{"v": 1	"t": 1520160	"P": 1603.5	"F": 7288}
{"v": 1	"t": 1520180	"P": 1592.0	"F": 7366}
{"v": 1	"t": 1520200	"P": 1590.75	"F": 7473}
{"v": 1	"t": 1520221	"P": 1596.0	"F": 7288}
{"v": 1	"t": 1520241	"P": 1602.25	"F": 7336}
{"v": 1	"t": 1520261	"P": 1590.75	"F": 6995}
{"v": 1	"t": 1520282	"P": 1580.75	"F": 7325}
{"v": 1	"t": 1520302	"P": 1602.75	"F": 7141}
{"v": 1	"t": 1520322	"P": 1595.25	"F": 6769}
{"v": 1	"t": 1520343	"P": 1588.25	"F": 6823}
{"v": 1	"t": 1520363	"P": 1584.25	"F": 6926}
{"v": 1	"t": 1520383	"P": 1593.75	"F": 6940}
{"v": 1	"t": 1520403	"P": 1589.25	"F": 7039}
{"v": 1	"t": 1520424	"P": 1588.25	"F": 6710}
{"v": 1	"t": 1520444	"P": 1567.75	"F": 6811}
{"v": 1	"t": 1520464	"P": 1583.75	"F": 6458}
{"v": 1	"t": 1520485	"P": 1582.0	"F": 6473}
{"v": 1	"t": 1520505	"P": 1576.5	"F": 6591}
{"v": 1	"t": 1520525	"P": 1571.0	"F": 6130}
{"v": 1	"t": 1520545	"P": 1567.75	"F": 6108}
{"v": 1	"t": 1520566	"P": 1574.5	"F": 6002	"C": 45.955	"D": 3270	"sn": 54091930088003	"file": "/data/device_log/data0000.out"	"CO2": 3505.25048828125	"Tp": 25.55542755126953	"H": 21.561187744140625}
{"v": 1	"t": 1520587	"P": 1564.5	"F": 5861}
{"v": 1	"t": 1520607	"P": 1559.0	"F": 5651}
{"v": 1	"t": 1520630	"P": 1558.5	"F": 5284}
{"v": 1	"t": 1520650	"P": 1541.25	"F": 5489}
{"v": 1	"t": 1520670	"P": 1542.25	"F": 5062}
{"v": 1	"t": 1520691	"P": 1550.5	"F": 5137}
{"v": 1	"t": 1520711	"P": 1545.5	"F": 4874}
{"v": 1	"t": 1520731	"P": 1533.5	"F": 4863}
{"v": 1	"t": 1520752	"P": 1537.0	"F": 4597}
{"v": 1	"t": 1520772	"P": 1540.25	"F": 4599}
{"v": 1	"t": 1520792	"P": 1546.75	"F": 4414}
{"v": 1	"t": 1520813	"P": 1532.5	"F": 4395}
{"v": 1	"t": 1520833	"P": 1516.5	"F": 4229}
{"v": 1	"t": 1520853	"P": 1536.5	"F": 4022}
{"v": 1	"t": 1520873	"P": 1532.5	"F": 4016}
{"v": 1	"t": 1520894	"P": 1523.75	"F": 3856}
{"v": 1	"t": 1520914	"P": 1518.75	"F": 3760}
{"v": 1	"t": 1520934	"P": 1532.5	"F": 3734}
{"v": 1	"t": 1520955	"P": 1528.25	"F": 3722}
{"v": 1	"t": 1520975	"P": 1518.75	"F": 3651}
{"v": 1	"t": 1520995	"P": 1519.25	"F": 3501}
{"v": 1	"t": 1521016	"P": 1528.0	"F": 3617}
{"v": 1	"t": 1521036	"P": 1525.5	"F": 3547}
{"v": 1	"t": 1521056	"P": 1520.75	"F": 3432}
{"v": 1	"t": 1521077	"P": 1514.0	"F": 3450}
{"v": 1	"t": 1521097	"P": 1521.5	"F": 3671}
{"v": 1	"t": 1521117	"P": 1526.25	"F": 3600}
{"v": 1	"t": 1521137	"P": 1522.75	"F": 3537}
{"v": 1	"t": 1521158	"P": 1518.5	"F": 3443}
{"v": 1	"t": 1521178	"P": 1523.5	"F": 3525}
{"v": 1	"t": 1521198	"P": 1533.0	"F": 3601}
{"v": 1	"t": 1521219	"P": 1522.0	"F": 3645}
{"v": 1	"t": 1521239	"P": 1525.75	"F": 3651}
{"v": 1	"t": 1521259	"P": 1532.75	"F": 3876}
{"v": 1	"t": 1521279	"P": 1540.75	"F": 3796}
{"v": 1	"t": 1521300	"P": 1541.5	"F": 4217}
{"v": 1	"t": 1521320	"P": 1536.5	"F": 4359}
{"v": 1	"t": 1521340	"P": 1535.5	"F": 4558}
{"v": 1	"t": 1521361	"P": 1554.25	"F": 4823}
{"v": 1	"t": 1521381	"P": 1555.25	"F": 5170}
{"v": 1	"t": 1521401	"P": 1552.5	"F": 5261}
{"v": 1	"t": 1521422	"P": 1549.0	"F": 5569}
{"v": 1	"t": 1521442	"P": 1571.75	"F": 5814}
{"v": 1	"t": 1521462	"P": 1573.5	"F": 5868}
{"v": 1	"t": 1521482	"P": 1571.75	"F": 6090}
{"v": 1	"t": 1521503	"P": 1564.25	"F": 6270}
{"v": 1	"t": 1521523	"P": 1583.0	"F": 6411}
{"v": 1	"t": 1521543	"P": 1584.0	"F": 6315}
{"v": 1	"t": 1521564	"P": 1589.75	"F": 6515}
{"v": 1	"t": 1521584	"P": 1573.0	"F": 6763	"C": 45.925	"D": 3270	"sn": 54091930088003	"file": "/data/device_log/data0000.out"}
{"v": 1	"t": 1521604	"P": 1593.0	"F": 6931}
{"v": 1	"t": 1521625	"P": 1582.0	"F": 6884}
{"v": 1	"t": 1521647	"P": 1599.5	"F": 6869}
{"v": 1	"t": 1521668	"P": 1585.25	"F": 6931}
{"v": 1	"t": 1521688	"P": 1589.0	"F": 7164}
{"v": 1	"t": 1521708	"P": 1592.75	"F": 6880}
{"v": 1	"t": 1521728	"P": 1594.5	"F": 7359}
{"v": 1	"t": 1521749	"P": 1586.25	"F": 7280}
{"v": 1	"t": 1521769	"P": 1590.25	"F": 7534}
{"v": 1	"t": 1521789	"P": 1602.75	"F": 7391}
{"v": 1	"t": 1521810	"P": 1602.0	"F": 7457}
{"v": 1	"t": 1521830	"P": 1595.0	"F": 7668}
{"v": 1	"t": 1521850	"P": 1596.75	"F": 7442}
{"v": 1	"t": 1521871	"P": 1597.75	"F": 7383}
{"v": 1	"t": 1521891	"P": 1596.5	"F": 7378}
{"v": 1	"t": 1521911	"P": 1600.25	"F": 7410}
{"v": 1	"t": 1521931	"P": 1595.0	"F": 7656}
{"v": 1	"t": 1521952	"P": 1589.75	"F": 7554}
{"v": 1	"t": 1521972	"P": 1604.75	"F": 7218}
{"v": 1	"t": 1521992	"P": 1608.5	"F": 7563}
{"v": 1	"t": 1522013	"P": 1601.25	"F": 7528}
{"v": 1	"t": 1522033	"P": 1600.5	"F": 7731}
{"v": 1	"t": 1522053	"P": 1608.5	"F": 7643}
{"v": 1	"t": 1522073	"P": 1605.75	"F": 7727}
{"v": 1	"t": 1522094	"P": 1597.5	"F": 7791}
{"v": 1	"t": 1522114	"P": 1601.5	"F": 7981}
{"v": 1	"t": 1522134	"P": 1609.0	"F": 7995}
{"v": 1	"t": 1522155	"P": 1613.5	"F": 7974}
{"v": 1	"t": 1522175	"P": 1603.0	"F": 7944}
{"v": 1	"t": 1522195	"P": 1603.25	"F": 8071}
{"v": 1	"t": 1522216	"P": 1612.25	"F": 7791}
{"v": 1	"t": 1522236	"P": 1611.75	"F": 7909}
{"v": 1	"t": 1522256	"P": 1605.0	"F": 7522}
{"v": 1	"t": 1522277	"P": 1605.0	"F": 7988}
{"v": 1	"t": 1522297	"P": 1621.5	"F": 7695}
{"v": 1	"t": 1522317	"P": 1620.75	"F": 8288}
{"v": 1	"t": 1522338	"P": 1605.5	"F": 8105}
{"v": 1	"t": 1522358	"P": 1613.0	"F": 7922}
{"v": 1	"t": 1522378	"P": 1613.5	"F": 8026}
{"v": 1	"t": 1522398	"P": 1624.75	"F": 8270}
{"v": 1	"t": 1522419	"P": 1605.25	"F": 7770}
{"v": 1	"t": 1522439	"P": 1597.25	"F": 8046}
{"v": 1	"t": 1522459	"P": 1615.75	"F": 8105}
{"v": 1	"t": 1522480	"P": 1623.75	"F": 7675}
{"v": 1	"t": 1522500	"P": 1603.0	"F": 7790}
{"v": 1	"t": 1522520	"P": 1606.5	"F": 8164}
{"v": 1	"t": 1522540	"P": 1609.75	"F": 8047}
{"v": 1	"t": 1522561	"P": 1613.25	"F": 7971}
{"v": 1	"t": 1522581	"P": 1612.5	"F": 7977}
{"v": 1	"t": 1522601	"P": 1599.5	"F": 7723	"C": 45.89	"D": 3270	"sn": 54091930088003	"file": "/data/device_log/data0000.out"	"CO2": 3552.510986328125	"Tp": 25.542076110839844	"H": 21.191694259643555}
{"v": 1	"t": 1522623	"P": 1605.5	"F": 7682}
{"v": 1	"t": 1522643	"P": 1603.75	"F": 7724}
{"v": 1	"t": 1522666	"P": 1606.25	"F": 7709}
{"v": 1	"t": 1522686	"P": 1619.25	"F": 7798}
{"v": 1	"t": 1522706	"P": 1607.25	"F": 7889}
{"v": 1	"t": 1522726	"P": 1596.5	"F": 7682}
{"v": 1	"t": 1522747	"P": 1601.5	"F": 7731}
{"v": 1	"t": 1522767	"P": 1609.0	"F": 7598}
{"v": 1	"t": 1522788	"P": 1600.25	"F": 7763}
{"v": 1	"t": 1522808	"P": 1595.25	"F": 7425}
{"v": 1	"t": 1522829	"P": 1604.5	"F": 7547}
{"v": 1	"t": 1522849	"P": 1592.75	"F": 7112}
{"v": 1	"t": 1522869	"P": 1593.75	"F": 7419}
{"v": 1	"t": 1522889	"P": 1599.5	"F": 7615}
{"v": 1	"t": 1522910	"P": 1599.5	"F": 7239}
{"v": 1	"t": 1522930	"P": 1591.25	"F": 7139}
{"v": 1	"t": 1522950	"P": 1580.5	"F": 7200}
{"v": 1	"t": 1522971	"P": 1595.0	"F": 7056}
{"v": 1	"t": 1522991	"P": 1587.75	"F": 6715}
{"v": 1	"t": 1523011	"P": 1581.75	"F": 6824}
{"v": 1	"t": 1523031	"P": 1570.25	"F": 6613}
{"v": 1	"t": 1523052	"P": 1591.5	"F": 6360}
{"v": 1	"t": 1523072	"P": 1588.0	"F": 6415}
{"v": 1	"t": 1523092	"P": 1565.0	"F": 6320}
{"v": 1	"t": 1523113	"P": 1550.75	"F": 5945}
{"v": 1	"t": 1523133	"P": 1566.5	"F": 5775}
{"v": 1	"t": 1523153	"P": 1565.0	"F": 5444}
{"v": 1	"t": 1523174	"P": 1561.5	"F": 5377}
{"v": 1	"t": 1523194	"P": 1540.75	"F": 5323}
{"v": 1	"t": 1523214	"P": 1549.75	"F": 5191}
{"v": 1	"t": 1523234	"P": 1549.75	"F": 4838}
{"v": 1	"t": 1523255	"P": 1542.25	"F": 4692}
{"v": 1	"t": 1523275	"P": 1534.75	"F": 4418}
{"v": 1	"t": 1523295	"P": 1529.75	"F": 4432}
{"v": 1	"t": 1523316	"P": 1537.5	"F": 4221}
{"v": 1	"t": 1523336	"P": 1532.0	"F": 4088}
{"v": 1	"t": 1523356	"P": 1524.75	"F": 3990}
{"v": 1	"t": 1523377	"P": 1518.75	"F": 3949}
{"v": 1	"t": 1523397	"P": 1523.0	"F": 3868}
{"v": 1	"t": 1523417	"P": 1527.75	"F": 3771}
{"v": 1	"t": 1523437	"P": 1519.0	"F": 3549}
{"v": 1	"t": 1523458	"P": 1515.75	"F": 3440}
{"v": 1	"t": 1523478	"P": 1519.25	"F": 3386}
{"v": 1	"t": 1523498	"P": 1523.5	"F": 3334}
{"v": 1	"t": 1523519	"P": 1515.75	"F": 3348}
{"v": 1	"t": 1523539	"P": 1507.5	"F": 3252}
{"v": 1	"t": 1523559	"P": 1511.25	"F": 3195}
{"v": 1	"t": 1523580	"P": 1520.5	"F": 2988}
{"v": 1	"t": 1523600	"P": 1512.5	"F": 2961}
{"v": 1	"t": 1523620	"P": 1507.0	"F": 2962	"C": 45.915	"D": 3270	"sn": 54091930088003	"file": "/data/device_log/data0000.out"}
{"v": 1	"t": 1523641	"P": 1509.75	"F": 2912}
{"v": 1	"t": 1523661	"P": 1514.25	"F": 2798}
{"v": 1	"t": 1523683	"P": 1516.75	"F": 2910}
{"v": 1	"t": 1523704	"P": 1514.75	"F": 2954}
{"v": 1	"t": 1523724	"P": 1508.25	"F": 2980}
{"v": 1	"t": 1523744	"P": 1518.75	"F": 2871}
{"v": 1	"t": 1523765	"P": 1524.75	"F": 2844}
{"v": 1	"t": 1523785	"P": 1522.0	"F": 3048}
{"v": 1	"t": 1523805	"P": 1518.75	"F": 3289}
{"v": 1	"t": 1523826	"P": 1531.0	"F": 3628}
{"v": 1	"t": 1523846	"P": 1530.75	"F": 3815}
{"v": 1	"t": 1523866	"P": 1529.25	"F": 3979}
{"v": 1	"t": 1523887	"P": 1536.5	"F": 4202}
{"v": 1	"t": 1523907	"P": 1541.25	"F": 4444}
{"v": 1	"t": 1523927	"P": 1557.75	"F": 4798}
{"v": 1	"t": 1523947	"P": 1554.75	"F": 5069}
{"v": 1	"t": 1523968	"P": 1553.25	"F": 5394}
{"v": 1	"t": 1523988	"P": 1556.0	"F": 5677}
{"v": 1	"t": 1524008	"P": 1571.5	"F": 5911}
{"v": 1	"t": 1524029	"P": 1576.0	"F": 6220}
{"v": 1	"t": 1524049	"P": 1579.0	"F": 6422}
{"v": 1	"t": 1524069	"P": 1581.75	"F": 6707}
{"v": 1	"t": 1524089	"P": 1593.25	"F": 6763}
{"v": 1	"t": 1524110	"P": 1593.5	"F": 6994}
{"v": 1	"t": 1524130	"P": 1590.5	"F": 7114}
{"v": 1	"t": 1524150	"P": 1594.5	"F": 7289}
{"v": 1	"t": 1524171	"P": 1610.0	"F": 7428}
{"v": 1	"t": 1524191	"P": 1600.5	"F": 7659}
{"v": 1	"t": 1524211	"P": 1597.25	"F": 7660}
{"v": 1	"t": 1524232	"P": 1603.0	"F": 7789}
{"v": 1	"t": 1524252	"P": 1618.25	"F": 7628}
{"v": 1	"t": 1524272	"P": 1609.0	"F": 7541}
{"v": 1	"t": 1524293	"P": 1607.0	"F": 7893}
{"v": 1	"t": 1524313	"P": 1599.5	"F": 7713}
{"v": 1	"t": 1524333	"P": 1624.25	"F": 7873}
{"v": 1	"t": 1524353	"P": 1613.75	"F": 8086}
{"v": 1	"t": 1524374	"P": 1611.5	"F": 7813}
{"v": 1	"t": 1524394	"P": 1608.5	"F": 8128}
{"v": 1	"t": 1524414	"P": 1619.0	"F": 8068}
{"v": 1	"t": 1524435	"P": 1614.25	"F": 8234}
{"v": 1	"t": 1524455	"P": 1615.0	"F": 8010}
{"v": 1	"t": 1524475	"P": 1609.75	"F": 8238}
{"v": 1	"t": 1524496	"P": 1613.25	"F": 8281}
{"v": 1	"t": 1524516	"P": 1619.0	"F": 8239}
{"v": 1	"t": 1524536	"P": 1607.75	"F": 8289}
{"v": 1	"t": 1524556	"P": 1613.5	"F": 8197}
{"v": 1	"t": 1524577	"P": 1614.75	"F": 8346}
{"v": 1	"t": 1524597	"P": 1630.25	"F": 8440}
{"v": 1	"t": 1524617	"P": 1623.75	"F": 8390}
{"v": 1	"t": 1524638	"P": 1614.0	"F": 8248	"C": 45.885	"D": 3270	"sn": 54091930088003	"file": "/data/device_log/data0000.out"	"CO2": 3618.94970703125	"Tp": 25.55542755126953	"H": 20.596059799194336}
{"v": 1	"t": 1524659	"P": 1612.75	"F": 7910}
{"v": 1	"t": 1524679	"P": 1616.5	"F": 8285}
{"v": 1	"t": 1524703	"P": 1606.25	"F": 8288}
{"v": 1	"t": 1524723	"P": 1617.5	"F": 8319}
{"v": 1	"t": 1524743	"P": 1625.0	"F": 8502}
{"v": 1	"t": 1524764	"P": 1613.5	"F": 7988}
{"v": 1	"t": 1524784	"P": 1601.25	"F": 8303}
{"v": 1	"t": 1524804	"P": 1630.25	"F": 8084}
{"v": 1	"t": 1524825	"P": 1623.75	"F": 8193}
{"v": 1	"t": 1524845	"P": 1606.75	"F": 8305}
{"v": 1	"t": 1524865	"P": 1601.0	"F": 8365}
{"v": 1	"t": 1524886	"P": 1627.25	"F": 8355}
{"v": 1	"t": 1524906	"P": 1623.25	"F": 8018}
{"v": 1	"t": 1524926	"P": 1611.0	"F": 8267}
{"v": 1	"t": 1524947	"P": 1618.0	"F": 8288}
{"v": 1	"t": 1524967	"P": 1622.5	"F": 8292}
{"v": 1	"t": 1524987	"P": 1616.75	"F": 8194}
{"v": 1	"t": 1525007	"P": 1612.5	"F": 8493}
{"v": 1	"t": 1525028	"P": 1612.75	"F": 8160}
{"v": 1	"t": 1525048	"P": 1620.0	"F": 8245}
{"v": 1	"t": 1525068	"P": 1611.25	"F": 8185}
{"v": 1	"t": 1525089	"P": 1614.0	"F": 8095}
{"v": 1	"t": 1525109	"P": 1604.25	"F": 8237}
{"v": 1	"t": 1525129	"P": 1604.25	"F": 7774}
{"v": 1	"t": 1525150	"P": 1614.0	"F": 7947}
{"v": 1	"t": 1525170	"P": 1615.75	"F": 8071}
{"v": 1	"t": 1525190	"P": 1591.75	"F": 8026}
{"v": 1	"t": 1525210	"P": 1603.0	"F": 7705}
{"v": 1	"t": 1525231	"P": 1615.5	"F": 7817}
{"v": 1	"t": 1525251	"P": 1606.75	"F": 7758}
{"v": 1	"t": 1525271	"P": 1606.0	"F": 7861}
{"v": 1	"t": 1525292	"P": 1599.5	"F": 7794}
{"v": 1	"t": 1525312	"P": 1604.25	"F": 7465}
{"v": 1	"t": 1525332	"P": 1611.0	"F": 7703}
{"v": 1	"t": 1525352	"P": 1604.5	"F": 7852}
{"v": 1	"t": 1525373	"P": 1589.75	"F": 7802}
{"v": 1	"t": 1525393	"P": 1605.5	"F": 7586}
{"v": 1	"t": 1525413	"P": 1602.75	"F": 7601}
{"v": 1	"t": 1525434	"P": 1596.75	"F": 7312}
{"v": 1	"t": 1525454	"P": 1587.25	"F": 7287}
{"v": 1	"t": 1525474	"P": 1604.75	"F": 7405}
{"v": 1	"t": 1525495	"P": 1599.0	"F": 7371}
{"v": 1	"t": 1525515	"P": 1590.5	"F": 6939}
{"v": 1	"t": 1525535	"P": 1580.5	"F": 7081}
{"v": 1	"t": 1525556	"P": 1588.25	"F": 6870}
{"v": 1	"t": 1525576	"P": 1587.75	"F": 6795}
{"v": 1	"t": 1525596	"P": 1574.75	"F": 6614}
{"v": 1	"t": 1525616	"P": 1573.25	"F": 6550}
{"v": 1	"t": 1525637	"P": 1570.75	"F": 6319}
{"v": 1	"t": 1525657	"P": 1573.25	"F": 6189	"C": 45.91	"D": 3270	"sn": 54091930088003	"file": "/data/device_log/data0000.out"}
{"v": 1	"t": 1525678	"P": 1558.0	"F": 6158}
{"v": 1	"t": 1525698	"P": 1553.75	"F": 5824}
{"v": 1	"t": 1525719	"P": 1553.75	"F": 5527}
{"v": 1	"t": 1525740	"P": 1560.0	"F": 5413}
{"v": 1	"t": 1525760	"P": 1543.75	"F": 5370}
{"v": 1	"t": 1525780	"P": 1542.0	"F": 5033}
{"v": 1	"t": 1525801	"P": 1540.75	"F": 4912}
{"v": 1	"t": 1525821	"P": 1542.75	"F": 4749}
{"v": 1	"t": 1525841	"P": 1537.5	"F": 4647}
{"v": 1	"t": 1525862	"P": 1529.75	"F": 4600}
{"v": 1	"t": 1525882	"P": 1538.5	"F": 4443}
{"v": 1	"t": 1525902	"P": 1532.0	"F": 4251}
{"v": 1	"t": 1525922	"P": 1522.75	"F": 4287}
{"v": 1	"t": 1525943	"P": 1520.5	"F": 4214}
{"v": 1	"t": 1525963	"P": 1529.25	"F": 4010}
{"v": 1	"t": 1525983	"P": 1538.25	"F": 3830}
{"v": 1	"t": 1526004	"P": 1521.25	"F": 3711}
{"v": 1	"t": 1526024	"P": 1513.0	"F": 3624}
{"v": 1	"t": 1526044	"P": 1522.25	"F": 3667}
{"v": 1	"t": 1526065	"P": 1532.0	"F": 3568}
{"v": 1	"t": 1526085	"P": 1518.75	"F": 3619}
{"v": 1	"t": 1526105	"P": 1510.5	"F": 3401}
{"v": 1	"t": 1526126	"P": 1518.5	"F": 3431}
{"v": 1	"t": 1526146	"P": 1523.0	"F": 3438}
{"v": 1	"t": 1526166	"P": 1512.75	"F": 3295}
{"v": 1	"t": 1526186	"P": 1506.5	"F": 3237}
{"v": 1	"t": 1526207	"P": 1514.0	"F": 3177}
{"v": 1	"t": 1526227	"P": 1520.75	"F": 3053}
{"v": 1	"t": 1526247	"P": 1512.75	"F": 3193}
{"v": 1	"t": 1526268	"P": 1507.75	"F": 3117}
{"v": 1	"t": 1526288	"P": 1515.25	"F": 3041}
{"v": 1	"t": 1526308	"P": 1517.5	"F": 3048}
{"v": 1	"t": 1526329	"P": 1513.0	"F": 3006}
{"v": 1	"t": 1526349	"P": 1506.25	"F": 2982}
{"v": 1	"t": 1526369	"P": 1521.75	"F": 3096}
{"v": 1	"t": 1526390	"P": 1525.0	"F": 3178}
{"v": 1	"t": 1526410	"P": 1518.5	"F": 3131}
{"v": 1	"t": 1526431	"P": 1519.5	"F": 3122}
{"v": 1	"t": 1526451	"P": 1533.25	"F": 3487}
{"v": 1	"t": 1526471	"P": 1526.75	"F": 3710}
{"v": 1	"t": 1526491	"P": 1526.25	"F": 3847}
{"v": 1	"t": 1526512	"P": 1540.75	"F": 4095}
{"v": 1	"t": 1526532	"P": 1552.25	"F": 4498}
{"v": 1	"t": 1526552	"P": 1548.75	"F": 4867}
{"v": 1	"t": 1526573	"P": 1545.75	"F": 5182}
{"v": 1	"t": 1526593	"P": 1562.0	"F": 5222}
{"v": 1	"t": 1526613	"P": 1573.0	"F": 5487}
{"v": 1	"t": 1526634	"P": 1572.5	"F": 5933}
{"v": 1	"t": 1526654	"P": 1563.5	"F": 6376}
{"v": 1	"t": 1526674	"P": 1575.0	"F": 6564	"C": 45.865	"D": 3270	"sn": 54091930088003	"file": "/data/device_log/data0000.out"	"CO2": 3079.736572265625	"Tp": 25.56877899169922	"H": 20.297863006591797}
{"v": 1	"t": 1526696	"P": 1583.25	"F": 6726}
{"v": 1	"t": 1526716	"P": 1601.0	"F": 6952}
{"v": 1	"t": 1526738	"P": 1587.0	"F": 7271}
{"v": 1	"t": 1526758	"P": 1595.75	"F": 7645}
{"v": 1	"t": 1526778	"P": 1611.0	"F": 7556}
{"v": 1	"t": 1526799	"P": 1606.25	"F": 7366}
{"v": 1	"t": 1526819	"P": 1603.0	"F": 7686}
{"v": 1	"t": 1526839	"P": 1609.5	"F": 8211}
{"v": 1	"t": 1526860	"P": 1625.25	"F": 8157}
{"v": 1	"t": 1526880	"P": 1623.5	"F": 8244}
{"v": 1	"t": 1526900	"P": 1630.75	"F": 8667}
{"v": 1	"t": 1526920	"P": 1618.5	"F": 8810}
{"v": 1	"t": 1526941	"P": 1625.25	"F": 8862}
{"v": 1	"t": 1526961	"P": 1627.25	"F": 8975}
{"v": 1	"t": 1526981	"P": 1621.25	"F": 9034}
{"v": 1	"t": 1527002	"P": 1630.5	"F": 9030}
{"v": 1	"t": 1527022	"P": 1642.25	"F": 8989}
{"v": 1	"t": 1527042	"P": 1632.75	"F": 8887}
{"v": 1	"t": 1527062	"P": 1632.0	"F": 8944}
{"v": 1	"t": 1527083	"P": 1627.0	"F": 9156}
{"v": 1	"t": 1527103	"P": 1634.25	"F": 9284}
{"v": 1	"t": 1527123	"P": 1638.0	"F": 9411}
{"v": 1	"t": 1527144	"P": 1638.75	"F": 9217}
{"v": 1	"t": 1527164	"P": 1624.75	"F": 9321}
{"v": 1	"t": 1527184	"P": 1630.75	"F": 8965}
{"v": 1	"t": 1527204	"P": 1651.75	"F": 8989}
{"v": 1	"t": 1527225	"P": 1636.25	"F": 9204}
{"v": 1	"t": 1527245	"P": 1627.75	"F": 9141}
{"v": 1	"t": 1527265	"P": 1637.0	"F": 9488}
{"v": 1	"t": 1527286	"P": 1633.5	"F": 9306}
{"v": 1	"t": 1527306	"P": 1637.0	"F": 9222}
{"v": 1	"t": 1527326	"P": 1637.25	"F": 9344}
{"v": 1	"t": 1527347	"P": 1633.0	"F": 9144}
{"v": 1	"t": 1527367	"P": 1634.75	"F": 8858}
{"v": 1	"t": 1527387	"P": 1631.0	"F": 9075}
{"v": 1	"t": 1527407	"P": 1633.0	"F": 8720}
{"v": 1	"t": 1527428	"P": 1623.25	"F": 8925}
{"v": 1	"t": 1527448	"P": 1627.5	"F": 9168}
{"v": 1	"t": 1527468	"P": 1642.5	"F": 8919}
{"v": 1	"t": 1527489	"P": 1613.5	"F": 9006}
{"v": 1	"t": 1527509	"P": 1626.25	"F": 8768}
{"v": 1	"t": 1527529	"P": 1627.25	"F": 8593}
{"v": 1	"t": 1527550	"P": 1641.25	"F": 9167}
{"v": 1	"t": 1527570	"P": 1621.0	"F": 8883}
{"v": 1	"t": 1527590	"P": 1616.0	"F": 8875}
{"v": 1	"t": 1527610	"P": 1624.5	"F": 8441}
{"v": 1	"t": 1527631	"P": 1620.25	"F": 8677}
{"v": 1	"t": 1527651	"P": 1615.75	"F": 8657}
{"v": 1	"t": 1527671	"P": 1606.5	"F": 8726}
{"v": 1	"t": 1527692	"P": 1619.0	"F": 8520	"C": 45.885	"D": 3270	"sn": 54091930088003	"file": "/data/device_log/data0000.out"}
{"v": 1	"t": 1527712	"P": 1618.75	"F": 8378}
{"v": 1	"t": 1527733	"P": 1615.5	"F": 8278}
{"v": 1	"t": 1527754	"P": 1620.75	"F": 8612}
{"v": 1	"t": 1527775	"P": 1628.0	"F": 8355}
{"v": 1	"t": 1527795	"P": 1613.5	"F": 8640}
{"v": 1	"t": 1527815	"P": 1613.0	"F": 8307}
{"v": 1	"t": 1527836	"P": 1620.5	"F": 8321}
{"v": 1	"t": 1527856	"P": 1617.5	"F": 8139}
{"v": 1	"t": 1527876	"P": 1617.5	"F": 8304}
{"v": 1	"t": 1527897	"P": 1613.0	"F": 8241}
{"v": 1	"t": 1527917	"P": 1619.75	"F": 8307}
{"v": 1	"t": 1527937	"P": 1612.25	"F": 8111}
{"v": 1	"t": 1527958	"P": 1605.25	"F": 7916}
{"v": 1	"t": 1527978	"P": 1602.75	"F": 7871}
{"v": 1	"t": 1527998	"P": 1613.75	"F": 7711}
{"v": 1	"t": 1528018	"P": 1610.5	"F": 7899}
{"v": 1	"t": 1528039	"P": 1602.5	"F": 7950}
{"v": 1	"t": 1528059	"P": 1605.5	"F": 7819}
{"v": 1	"t": 1528079	"P": 1604.25	"F": 7572}
{"v": 1	"t": 1528100	"P": 1613.75	"F": 7829}
{"v": 1	"t": 1528120	"P": 1592.25	"F": 7654}
{"v": 1	"t": 1528140	"P": 1587.5	"F": 7238}
{"v": 1	"t": 1528161	"P": 1603.5	"F": 7009}
{"v": 1	"t": 1528181	"P": 1593.75	"F": 7127}
{"v": 1	"t": 1528201	"P": 1578.5	"F": 7018}
{"v": 1	"t": 1528222	"P": 1567.75	"F": 6597}
{"v": 1	"t": 1528242	"P": 1578.0	"F": 6389}
{"v": 1	"t": 1528262	"P": 1572.0	"F": 5982}
{"v": 1	"t": 1528282	"P": 1562.0	"F": 5740}
{"v": 1	"t": 1528303	"P": 1552.75	"F": 5618}
{"v": 1	"t": 1528323	"P": 1555.0	"F": 5355}
{"v": 1	"t": 1528343	"P": 1555.25	"F": 5108}
{"v": 1	"t": 1528364	"P": 1542.75	"F": 4983}
{"v": 1	"t": 1528384	"P": 1531.0	"F": 4670}
{"v": 1	"t": 1528404	"P": 1543.0	"F": 4589}
{"v": 1	"t": 1528425	"P": 1545.5	"F": 4441}
{"v": 1	"t": 1528445	"P": 1536.25	"F": 4191}
{"v": 1	"t": 1528465	"P": 1522.5	"F": 4070}
{"v": 1	"t": 1528485	"P": 1525.0	"F": 3906}
{"v": 1	"t": 1528506	"P": 1532.25	"F": 3788}
{"v": 1	"t": 1528526	"P": 1527.75	"F": 3747}
{"v": 1	"t": 1528546	"P": 1515.0	"F": 3782}
{"v": 1	"t": 1528567	"P": 1515.75	"F": 3435}
{"v": 1	"t": 1528587	"P": 1522.0	"F": 3345}
{"v": 1	"t": 1528607	"P": 1519.75	"F": 3319}
{"v": 1	"t": 1528627	"P": 1512.0	"F": 3186}
{"v": 1	"t": 1528648	"P": 1505.0	"F": 3068}
{"v": 1	"t": 1528668	"P": 1511.25	"F": 3016}
{"v": 1	"t": 1528688	"P": 1519.25	"F": 2910}
{"v": 1	"t": 1528709	"P": 1510.5	"F": 2939	"C": 45.87	"D": 3270	"sn": 54091930088003	"file": "/data/device_log/data0000.out"	"CO2": 3079.505859375	"Tp": 25.55542755126953	"H": 19.990184783935547}
{"v": 1	"t": 1528730	"P": 1510.0	"F": 2842}
{"v": 1	"t": 1528750	"P": 1504.75	"F": 2866}
{"v": 1	"t": 1528772	"P": 1516.25	"F": 2910}
{"v": 1	"t": 1528793	"P": 1510.5	"F": 2758}
{"v": 1	"t": 1528813	"P": 1515.5	"F": 2815}
{"v": 1	"t": 1528833	"P": 1525.5	"F": 2954}
{"v": 1	"t": 1528853	"P": 1529.0	"F": 3180}
{"v": 1	"t": 1528874	"P": 1526.25	"F": 3486}
{"v": 1	"t": 1528894	"P": 1530.0	"F": 3856}
{"v": 1	"t": 1528914	"P": 1537.25	"F": 4230}
{"v": 1	"t": 1528935	"P": 1557.0	"F": 4552}
{"v": 1	"t": 1528955	"P": 1549.0	"F": 4979}
{"v": 1	"t": 1528975	"P": 1544.25	"F": 5240}
{"v": 1	"t": 1528995	"P": 1562.25	"F": 5490}
{"v": 1	"t": 1529016	"P": 1570.75	"F": 5764}
{"v": 1	"t": 1529036	"P": 1571.5	"F": 6038}
{"v": 1	"t": 1529056	"P": 1576.25	"F": 5905}
{"v": 1	"t": 1529077	"P": 1575.5	"F": 6416}
{"v": 1	"t": 1529097	"P": 1594.25	"F": 6701}
{"v": 1	"t": 1529117	"P": 1601.0	"F": 6977}
{"v": 1	"t": 1529138	"P": 1588.25	"F": 7199}
{"v": 1	"t": 1529158	"P": 1600.5	"F": 7373}
{"v": 1	"t": 1529178	"P": 1606.5	"F": 7273}
{"v": 1	"t": 1529198	"P": 1609.75	"F": 7533}
{"v": 1	"t": 1529219	"P": 1610.5	"F": 7589}
{"v": 1	"t": 1529239	"P": 1608.0	"F": 8171}
{"v": 1	"t": 1529259	"P": 1611.5	"F": 8113}
{"v": 1	"t": 1529280	"P": 1615.0	"F": 8399}
{"v": 1	"t": 1529300	"P": 1608.25	"F": 8220}
{"v": 1	"t": 1529320	"P": 1617.5	"F": 8512}
{"v": 1	"t": 1529340	"P": 1621.5	"F": 8395}
{"v": 1	"t": 1529361	"P": 1627.0	"F": 8459}
{"v": 1	"t": 1529381	"P": 1626.75	"F": 8627}
{"v": 1	"t": 1529401	"P": 1623.25	"F": 8278}
{"v": 1	"t": 1529422	"P": 1620.0	"F": 8789}
{"v": 1	"t": 1529442	"P": 1626.75	"F": 8781}
{"v": 1	"t": 1529462	"P": 1626.5	"F": 8623}
{"v": 1	"t": 1529483	"P": 1616.0	"F": 8767}
{"v": 1	"t": 1529503	"P": 1619.75	"F": 8846}
{"v": 1	"t": 1529523	"P": 1631.5	"F": 8875}
{"v": 1	"t": 1529543	"P": 1627.0	"F": 8572}
{"v": 1	"t": 1529564	"P": 1617.25	"F": 8691}
{"v": 1	"t": 1529584	"P": 1608.75	"F": 8680}
{"v": 1	"t": 1529604	"P": 1630.0	"F": 8715}
{"v": 1	"t": 1529625	"P": 1631.0	"F": 8635}
{"v": 1	"t": 1529645	"P": 1621.5	"F": 8399}
{"v": 1	"t": 1529665	"P": 1614.5	"F": 8421}
{"v": 1	"t": 1529686	"P": 1619.0	"F": 8473}
{"v": 1	"t": 1529706	"P": 1618.0	"F": 8156}
{"v": 1	"t": 1529726	"P": 1620.75	"F": 8405	"C": 45.905	"D": 3270	"sn": 54091930088003	"file": "/data/device_log/data0000.out"}
{"v": 1	"t": 1529747	"P": 1604.0	"F": 8255}
{"v": 1	"t": 1529767	"P": 1622.25	"F": 8331}
{"v": 1	"t": 1529789	"P": 1611.0	"F": 8087}
{"v": 1	"t": 1529810	"P": 1623.75	"F": 8202}
{"v": 1	"t": 1529830	"P": 1607.75	"F": 8298}
{"v": 1	"t": 1529850	"P": 1605.5	"F": 8215}
{"v": 1	"t": 1529870	"P": 1610.0	"F": 8339}
{"v": 1	"t": 1529891	"P": 1605.5	"F": 7918}
{"v": 1	"t": 1529911	"P": 1606.75	"F": 7971}
{"v": 1	"t": 1529932	"P": 1596.5	"F": 7831}
{"v": 1	"t": 1529952	"P": 1606.0	"F": 7684}
{"v": 1	"t": 1529972	"P": 1604.25	"F": 7610}
{"v": 1	"t": 1529992	"P": 1597.5	"F": 7704}
{"v": 1	"t": 1530013	"P": 1594.5	"F": 7805}
{"v": 1	"t": 1530033	"P": 1601.5	"F": 7639}
{"v": 1	"t": 1530053	"P": 1612.0	"F": 7618}
{"v": 1	"t": 1530074	"P": 1598.5	"F": 7662}
{"v": 1	"t": 1530094	"P": 1594.75	"F": 7530}
{"v": 1	"t": 1530114	"P": 1603.25	"F": 7646}
{"v": 1	"t": 1530135	"P": 1613.5	"F": 7319}
{"v": 1	"t": 1530155	"P": 1588.75	"F": 7631}
{"v": 1	"t": 1530175	"P": 1594.75	"F": 7836}
{"v": 1	"t": 1530196	"P": 1602.5	"F": 7491}
{"v": 1	"t": 1530216	"P": 1591.75	"F": 7715}
{"v": 1	"t": 1530236	"P": 1590.5	"F": 7457}
{"v": 1	"t": 1530257	"P": 1586.0	"F": 7312}
{"v": 1	"t": 1530277	"P": 1600.75	"F": 7306}
{"v": 1	"t": 1530297	"P": 1603.5	"F": 7258}
{"v": 1	"t": 1530318	"P": 1584.25	"F": 6978}
{"v": 1	"t": 1530338	"P": 1586.0	"F": 6713}
{"v": 1	"t": 1530358	"P": 1584.25	"F": 6541}
{"v": 1	"t": 1530379	"P": 1582.0	"F": 6786}
{"v": 1	"t": 1530399	"P": 1568.5	"F": 6451}
{"v": 1	"t": 1530419	"P": 1577.0	"F": 6184}
{"v": 1	"t": 1530440	"P": 1572.75	"F": 5947}
{"v": 1	"t": 1530460	"P": 1564.25	"F": 5716}
{"v": 1	"t": 1530480	"P": 1551.25	"F": 5706}
{"v": 1	"t": 1530501	"P": 1553.75	"F": 5303}
{"v": 1	"t": 1530521	"P": 1557.25	"F": 5267}
{"v": 1	"t": 1530541	"P": 1551.0	"F": 5093}
{"v": 1	"t": 1530561	"P": 1529.25	"F": 4862}
{"v": 1	"t": 1530582	"P": 1534.0	"F": 4436}
{"v": 1	"t": 1530602	"P": 1540.75	"F": 4381}
{"v": 1	"t": 1530622	"P": 1530.5	"F": 4191}
{"v": 1	"t": 1530643	"P": 1528.5	"F": 4061}
{"v": 1	"t": 1530663	"P": 1531.0	"F": 3856}
{"v": 1	"t": 1530683	"P": 1533.75	"F": 3812}
{"v": 1	"t": 1530704	"P": 1527.75	"F": 3542}
{"v": 1	"t": 1530724	"P": 1518.75	"F": 3574}
{"v": 1	"t": 1530744	"P": 1519.75	"F": 3382	"C": 45.855	"D": 3270	"sn": 54091930088003	"file": "/data/device_log/data0000.out"	"CO2": 3049.37451171875	"Tp": 25.55542755126953	"H": 19.98976707458496}
{"v": 1	"t": 1530765	"P": 1513.25	"F": 3474}
{"v": 1	"t": 1530786	"P": 1524.75	"F": 3424}
{"v": 1	"t": 1530808	"P": 1512.25	"F": 3296}
{"v": 1	"t": 1530828	"P": 1527.5	"F": 3356}
{"v": 1	"t": 1530849	"P": 1521.0	"F": 3242}
{"v": 1	"t": 1530869	"P": 1514.25	"F": 3252}
{"v": 1	"t": 1530889	"P": 1523.25	"F": 3097}
{"v": 1	"t": 1530910	"P": 1523.0	"F": 3185}
{"v": 1	"t": 1530930	"P": 1512.25	"F": 3165}
{"v": 1	"t": 1530951	"P": 1517.5	"F": 3339}
{"v": 1	"t": 1530971	"P": 1527.0	"F": 3313}
{"v": 1	"t": 1530991	"P": 1520.75	"F": 3265}
{"v": 1	"t": 1531012	"P": 1513.75	"F": 3402}
{"v": 1	"t": 1531032	"P": 1533.0	"F": 3213}
{"v": 1	"t": 1531052	"P": 1530.5	"F": 3674}
{"v": 1	"t": 1531073	"P": 1530.75	"F": 3837}
{"v": 1	"t": 1531093	"P": 1540.75	"F": 4203}
{"v": 1	"t": 1531113	"P": 1550.0	"F": 4545}
{"v": 1	"t": 1531134	"P": 1547.5	"F": 4924}
{"v": 1	"t": 1531154	"P": 1551.75	"F": 5129}
{"v": 1	"t": 1531174	"P": 1563.5	"F": 5296}
{"v": 1	"t": 1531195	"P": 1561.5	"F": 5714}
{"v": 1	"t": 1531215	"P": 1564.75	"F": 5866}
{"v": 1	"t": 1531236	"P": 1582.5	"F": 6270}
{"v": 1	"t": 1531256	"P": 1586.0	"F": 6514}
{"v": 1	"t": 1531276	"P": 1592.5	"F": 6764}
{"v": 1	"t": 1531297	"P": 1585.25	"F": 6885}
{"v": 1	"t": 1531317	"P": 1611.75	"F": 7250}
{"v": 1	"t": 1531337	"P": 1604.75	"F": 7399}
{"v": 1	"t": 1531358	"P": 1608.0	"F": 7601}
{"v": 1	"t": 1531378	"P": 1613.75	"F": 7991}
{"v": 1	"t": 1531398	"P": 1620.5	"F": 8479}
{"v": 1	"t": 1531419	"P": 1617.0	"F": 8390}
{"v": 1	"t": 1531439	"P": 1619.75	"F": 8070}
{"v": 1	"t": 1531460	"P": 1636.5	"F": 8530}
{"v": 1	"t": 1531480	"P": 1627.5	"F": 8563}
{"v": 1	"t": 1531500	"P": 1623.5	"F": 8346}
{"v": 1	"t": 1531521	"P": 1626.75	"F": 8936}
{"v": 1	"t": 1531541	"P": 1625.0	"F": 8720}
{"v": 1	"t": 1531561	"P": 1631.5	"F": 8705}
{"v": 1	"t": 1531582	"P": 1629.0	"F": 9103}
{"v": 1	"t": 1531602	"P": 1641.0	"F": 9116}
{"v": 1	"t": 1531623	"P": 1635.0	"F": 9302}
{"v": 1	"t": 1531643	"P": 1633.25	"F": 9234}
{"v": 1	"t": 1531663	"P": 1634.5	"F": 8813}
{"v": 1	"t": 1531684	"P": 1635.0	"F": 9142}
{"v": 1	"t": 1531704	"P": 1634.5	"F": 9216}
{"v": 1	"t": 1531724	"P": 1628.0	"F": 9005}
{"v": 1	"t": 1531745	"P": 1652.0	"F": 9391}
{"v": 1	"t": 1531765	"P": 1628.75	"F": 8913	"C": 45.855	"D": 3270	"sn": 54091930088003	"file": "/data/device_log/data0000.out"}
{"v": 1	"t": 1531786	"P": 1630.25	"F": 8956}
{"v": 1	"t": 1531806	"P": 1638.0	"F": 9100}
{"v": 1	"t": 1531828	"P": 1620.75	"F": 9101}
{"v": 1	"t": 1531848	"P": 1647.0	"F": 9356}
{"v": 1	"t": 1531869	"P": 1643.5	"F": 9414}
{"v": 1	"t": 1531889	"P": 1630.5	"F": 9326}
{"v": 1	"t": 1531909	"P": 1641.75	"F": 9302}
{"v": 1	"t": 1531930	"P": 1636.25	"F": 9126}
{"v": 1	"t": 1531950	"P": 1622.25	"F": 8653}
{"v": 1	"t": 1531970	"P": 1625.5	"F": 9154}
{"v": 1	"t": 1531991	"P": 1626.75	"F": 8723}
{"v": 1	"t": 1532011	"P": 1621.75	"F": 8494}
{"v": 1	"t": 1532032	"P": 1607.0	"F": 8175}
{"v": 1	"t": 1532052	"P": 1609.5	"F": 8284}
{"v": 1	"t": 1532072	"P": 1621.5	"F": 7905}
{"v": 1	"t": 1532093	"P": 1599.75	"F": 7729}
{"v": 1	"t": 1532113	"P": 1608.0	"F": 7521}
{"v": 1	"t": 1532133	"P": 1608.75	"F": 7462}
{"v": 1	"t": 1532154	"P": 1601.0	"F": 7524}
{"v": 1	"t": 1532174	"P": 1589.0	"F": 7283}
{"v": 1	"t": 1532195	"P": 1610.0	"F": 7344}
{"v": 1	"t": 1532215	"P": 1600.25	"F": 7346}
{"v": 1	"t": 1532235	"P": 1591.75	"F": 7503}
{"v": 1	"t": 1532256	"P": 1604.75	"F": 7488}
{"v": 1	"t": 1532276	"P": 1607.0	"F": 7582}
{"v": 1	"t": 1532296	"P": 1609.5	"F": 8015}
{"v": 1	"t": 1532317	"P": 1601.75	"F": 7777}
{"v": 1	"t": 1532337	"P": 1612.5	"F": 7566}
{"v": 1	"t": 1532357	"P": 1602.5	"F": 7854}
{"v": 1	"t": 1532378	"P": 1589.25	"F": 7344}
{"v": 1	"t": 1532398	"P": 1593.5	"F": 6967}
{"v": 1	"t": 1532418	"P": 1600.5	"F": 7313}
{"v": 1	"t": 1532439	"P": 1596.75	"F": 7526}
{"v": 1	"t": 1532459	"P": 1598.0	"F": 7529}
{"v": 1	"t": 1532480	"P": 1616.75	"F": 7707}
{"v": 1	"t": 1532500	"P": 1609.75	"F": 7723}
{"v": 1	"t": 1532520	"P": 1596.5	"F": 7726}
{"v": 1	"t": 1532541	"P": 1591.0	"F": 7390}
{"v": 1	"t": 1532561	"P": 1579.25	"F": 6440}
{"v": 1	"t": 1532581	"P": 1568.0	"F": 6301}
{"v": 1	"t": 1532602	"P": 1562.5	"F": 6138}
{"v": 1	"t": 1532622	"P": 1572.5	"F": 5617}
{"v": 1	"t": 1532642	"P": 1560.0	"F": 5773}
{"v": 1	"t": 1532663	"P": 1560.5	"F": 5789}
{"v": 1	"t": 1532683	"P": 1564.5	"F": 5894}
{"v": 1	"t": 1532704	"P": 1551.25	"F": 5644}
{"v": 1	"t": 1532724	"P": 1534.25	"F": 5005}
{"v": 1	"t": 1532744	"P": 1528.0	"F": 4215}
{"v": 1	"t": 1532765	"P": 1535.0	"F": 3932}
{"v": 1	"t": 1532785	"P": 1533.75	"F": 4025	"C": 45.865	"D": 3270	"sn": 54091930088003	"file": "/data/device_log/data0000.out"	"CO2": 2982.353759765625	"Tp": 25.582130432128906	"H": 19.692176818847656}
{"v": 1	"t": 1532806	"P": 1518.5	"F": 3990}
{"v": 1	"t": 1532827	"P": 1516.5	"F": 3291}
{"v": 1	"t": 1532849	"P": 1520.5	"F": 3021}
{"v": 1	"t": 1532869	"P": 1510.5	"F": 2995}
{"v": 1	"t": 1532889	"P": 1521.0	"F": 3015}
{"v": 1	"t": 1532910	"P": 1524.75	"F": 3147}
{"v": 1	"t": 1532930	"P": 1513.5	"F": 3002}
{"v": 1	"t": 1532950	"P": 1510.0	"F": 2687}
{"v": 1	"t": 1532971	"P": 1524.0	"F": 2586}
{"v": 1	"t": 1532991	"P": 1512.25	"F": 2639}
{"v": 1	"t": 1533012	"P": 1512.75	"F": 2630}
{"v": 1	"t": 1533032	"P": 1513.0	"F": 3217}
{"v": 1	"t": 1533052	"P": 1507.5	"F": 3101}
{"v": 1	"t": 1533073	"P": 1508.75	"F": 2895}
{"v": 1	"t": 1533093	"P": 1509.75	"F": 2838}
{"v": 1	"t": 1533113	"P": 1512.75	"F": 2772}
{"v": 1	"t": 1533134	"P": 1498.5	"F": 2085}
{"v": 1	"t": 1533154	"P": 1495.75	"F": 1611}
{"v": 1	"t": 1533174	"P": 1515.25	"F": 1936}
{"v": 1	"t": 1533195	"P": 1528.0	"F": 2991}
{"v": 1	"t": 1533215	"P": 1525.0	"F": 4152}
{"v": 1	"t": 1533235	"P": 1534.5	"F": 4518}
{"v": 1	"t": 1533256	"P": 1539.25	"F": 4142}
{"v": 1	"t": 1533276	"P": 1533.0	"F": 3648}
{"v": 1	"t": 1533297	"P": 1529.75	"F": 3578}
{"v": 1	"t": 1533317	"P": 1546.75	"F": 3993}
{"v": 1	"t": 1533337	"P": 1554.25	"F": 4504}
{"v": 1	"t": 1533358	"P": 1558.25	"F": 5345}
{"v": 1	"t": 1533378	"P": 1571.25	"F": 6006}
{"v": 1	"t": 1533399	"P": 1576.25	"F": 6374}
{"v": 1	"t": 1533419	"P": 1565.25	"F": 6336}
{"v": 1	"t": 1533439	"P": 1574.5	"F": 6230}
{"v": 1	"t": 1533460	"P": 1573.75	"F": 5783}
{"v": 1	"t": 1533480	"P": 1574.25	"F": 6054}
{"v": 1	"t": 1533500	"P": 1574.0	"F": 6524}
{"v": 1	"t": 1533521	"P": 1584.5	"F": 6841}
{"v": 1	"t": 1533541	"P": 1573.75	"F": 6699}
{"v": 1	"t": 1533561	"P": 1573.75	"F": 6293}
{"v": 1	"t": 1533582	"P": 1585.0	"F": 6512}
{"v": 1	"t": 1533602	"P": 1597.5	"F": 7036}
{"v": 1	"t": 1533623	"P": 1601.25	"F": 7532}
{"v": 1	"t": 1533643	"P": 1609.0	"F": 8338}
{"v": 1	"t": 1533663	"P": 1622.75	"F": 8231}
{"v": 1	"t": 1533684	"P": 1618.5	"F": 8608}
{"v": 1	"t": 1533704	"P": 1602.75	"F": 8539}
{"v": 1	"t": 1533724	"P": 1620.5	"F": 8551}
{"v": 1	"t": 1533745	"P": 1629.0	"F": 8674}
{"v": 1	"t": 1533765	"P": 1617.25	"F": 8639}
{"v": 1	"t": 1533785	"P": 1617.0	"F": 8549}
{"v": 1	"t": 1533806	"P": 1624.0	"F": 8463	"C": 45.815	"D": 3270	"sn": 54091930088003	"file": "/data/device_log/data0000.out"}
{"v": 1	"t": 1533826	"P": 1625.25	"F": 8496}
{"v": 1	"t": 1533846	"P": 1634.5	"F": 8878}
{"v": 1	"t": 1533867	"P": 1658.0	"F": 9873}
{"v": 1	"t": 1533887	"P": 1654.0	"F": 10301}
{"v": 1	"t": 1533908	"P": 1643.25	"F": 10074}
{"v": 1	"t": 1533928	"P": 1652.5	"F": 10225}
{"v": 1	"t": 1533948	"P": 1668.25	"F": 10474}
{"v": 1	"t": 1533969	"P": 1672.5	"F": 11214}
{"v": 1	"t": 1533989	"P": 1682.75	"F": 11897}
{"v": 1	"t": 1534010	"P": 1681.0	"F": 11467}
{"v": 1	"t": 1534030	"P": 1683.75	"F": 11959}
{"v": 1	"t": 1534050	"P": 1686.5	"F": 11597}
{"v": 1	"t": 1534071	"P": 1684.25	"F": 11891}
{"v": 1	"t": 1534091	"P": 1664.25	"F": 10700}
{"v": 1	"t": 1534112	"P": 1630.5	"F": 9140}
{"v": 1	"t": 1534132	"P": 1595.75	"F": 7776}
{"v": 1	"t": 1534152	"P": 1548.0	"F": 6076}
{"v": 1	"t": 1534173	"P": 1512.5	"F": 3897}
{"v": 1	"t": 1534193	"P": 1489.25	"F": 1704}
{"v": 1	"t": 1534214	"P": 1416.5	"F": 92}
{"v": 1	"t": 1534234	"P": 1302.0	"F": -9}
{"v": 1	"t": 1534255	"P": 1237.75	"F": 0}
{"v": 1	"t": 1534275	"P": 1159.5	"F": 1}
{"v": 1	"t": 1534295	"P": 1101.0	"F": 1}
{"v": 1	"t": 1534316	"P": 1090.75	"F": 1}
{"v": 1	"t": 1534336	"P": 1064.5	"F": 1}
{"v": 1	"t": 1534357	"P": 1041.0	"F": 1}
{"v": 1	"t": 1534377	"P": 1040.0	"F": 1}
{"v": 1	"t": 1534397	"P": 1030.0	"F": 0}
{"v": 1	"t": 1534418	"P": 1016.0	"F": 0}
{"v": 1	"t": 1534438	"P": 1019.75	"F": 1}
{"v": 1	"t": 1534459	"P": 1020.25	"F": 1}
{"v": 1	"t": 1534479	"P": 1013.0	"F": 1}
{"v": 1	"t": 1534499	"P": 1016.75	"F": 1}
{"v": 1	"t": 1534520	"P": 1029.0	"F": 1}
{"v": 1	"t": 1534540	"P": 1022.5	"F": 1}
{"v": 1	"t": 1534560	"P": 1021.5	"F": 1}
{"v": 1	"t": 1534581	"P": 1034.25	"F": 1}
{"v": 1	"t": 1534601	"P": 1031.5	"F": 1}
{"v": 1	"t": 1534622	"P": 1040.25	"F": 1}
{"v": 1	"t": 1534642	"P": 1068.75	"F": 1}
{"v": 1	"t": 1534662	"P": 1077.75	"F": 1}
{"v": 1	"t": 1534683	"P": 1081.75	"F": 1}
{"v": 1	"t": 1534703	"P": 1096.5	"F": 1}
{"v": 1	"t": 1534723	"P": 1111.5	"F": 1}
{"v": 1	"t": 1534744	"P": 1109.75	"F": 1}
{"v": 1	"t": 1534764	"P": 1108.5	"F": 1}
{"v": 1	"t": 1534784	"P": 1127.0	"F": 1}
{"v": 1	"t": 1534805	"P": 1127.75	"F": 1}
{"v": 1	"t": 1534825	"P": 1107.0	"F": 1	"C": 45.865	"D": 3269	"sn": 54091930088003	"file": "/data/device_log/data0000.out"	"CO2": 3858.30615234375	"Tp": 25.59815216064453	"H": 19.589941024780273}
{"v": 1	"t": 1534846	"P": 1114.25	"F": 2}
{"v": 1	"t": 1534867	"P": 1130.5	"F": 2}
{"v": 1	"t": 1534887	"P": 1173.0	"F": 2}
{"v": 1	"t": 1534907	"P": 1196.5	"F": 1}
{"v": 1	"t": 1534928	"P": 1208.25	"F": 1}
{"v": 1	"t": 1534948	"P": 1219.0	"F": 1}
{"v": 1	"t": 1534968	"P": 1223.25	"F": 1}
{"v": 1	"t": 1534989	"P": 1221.0	"F": 1}
{"v": 1	"t": 1535009	"P": 1247.25	"F": 2}
{"v": 1	"t": 1535030	"P": 1290.75	"F": 2}
{"v": 1	"t": 1535050	"P": 1299.5	"F": 2}
{"v": 1	"t": 1535070	"P": 1291.75	"F": 2}
{"v": 1	"t": 1535091	"P": 1295.5	"F": 2}
{"v": 1	"t": 1535111	"P": 1292.25	"F": 2}
{"v": 1	"t": 1535131	"P": 1286.75	"F": 2}
{"v": 1	"t": 1535152	"P": 1294.0	"F": 2}
{"v": 1	"t": 1535172	"P": 1294.5	"F": 2}
{"v": 1	"t": 1535193	"P": 1292.5	"F": 2}
{"v": 1	"t": 1535213	"P": 1303.75	"F": 3}
{"v": 1	"t": 1535233	"P": 1318.5	"F": 2}
{"v": 1	"t": 1535254	"P": 1309.25	"F": 2}
{"v": 1	"t": 1535274	"P": 1315.75	"F": 2}
{"v": 1	"t": 1535294	"P": 1364.75	"F": 3}
{"v": 1	"t": 1535315	"P": 1392.75	"F": 4}
{"v": 1	"t": 1535335	"P": 1374.75	"F": 3}
{"v": 1	"t": 1535355	"P": 1348.75	"F": 2}
{"v": 1	"t": 1535376	"P": 1328.5	"F": 2}
{"v": 1	"t": 1535396	"P": 1301.75	"F": 2}
{"v": 1	"t": 1535417	"P": 1297.25	"F": 2}
{"v": 1	"t": 1535437	"P": 1317.75	"F": 2}
{"v": 1	"t": 1535457	"P": 1332.5	"F": 3}
{"v": 1	"t": 1535478	"P": 1353.75	"F": 3}
{"v": 1	"t": 1535498	"P": 1396.75	"F": 5}
{"v": 1	"t": 1535518	"P": 1452.0	"F": 9}
{"v": 1	"t": 1535539	"P": 1468.25	"F": 32}
{"v": 1	"t": 1535559	"P": 1479.5	"F": 65}
{"v": 1	"t": 1535579	"P": 1495.0	"F": 108}
{"v": 1	"t": 1535600	"P": 1500.0	"F": 193}
{"v": 1	"t": 1535620	"P": 1491.25	"F": 315}
{"v": 1	"t": 1535640	"P": 1492.25	"F": 562}
{"v": 1	"t": 1535661	"P": 1498.75	"F": 812}
{"v": 1	"t": 1535681	"P": 1491.75	"F": 892}
{"v": 1	"t": 1535702	"P": 1497.0	"F": 940}
{"v": 1	"t": 1535722	"P": 1514.5	"F": 1314}
{"v": 1	"t": 1535742	"P": 1518.25	"F": 1918}
{"v": 1	"t": 1535763	"P": 1506.0	"F": 2631}
{"v": 1	"t": 1535783	"P": 1517.0	"F": 3052}
{"v": 1	"t": 1535804	"P": 1518.0	"F": 3181}
{"v": 1	"t": 1535824	"P": 1509.5	"F": 3249}
{"v": 1	"t": 1535844	"P": 1515.0	"F": 3096	"C": 45.86	"D": 3269	"sn": 54091930088003	"file": "/data/device_log/data0000.out"}
{"v": 1	"t": 1535865	"P": 1511.25	"F": 2761}
{"v": 1	"t": 1535885	"P": 1501.0	"F": 2435}
{"v": 1	"t": 1535906	"P": 1510.0	"F": 2078}
{"v": 1	"t": 1535926	"P": 1516.5	"F": 1999}
{"v": 1	"t": 1535946	"P": 1513.0	"F": 2135}
{"v": 1	"t": 1535967	"P": 1512.5	"F": 2580}
{"v": 1	"t": 1535987	"P": 1526.25	"F": 2964}
{"v": 1	"t": 1536007	"P": 1521.75	"F": 3332}
{"v": 1	"t": 1536028	"P": 1513.75	"F": 3325}
{"v": 1	"t": 1536048	"P": 1528.0	"F": 3575}
{"v": 1	"t": 1536068	"P": 1540.25	"F": 4058}
{"v": 1	"t": 1536089	"P": 1533.5	"F": 4286}
{"v": 1	"t": 1536109	"P": 1531.0	"F": 4191}
{"v": 1	"t": 1536130	"P": 1553.25	"F": 4350}
{"v": 1	"t": 1536150	"P": 1547.5	"F": 4846}
{"v": 1	"t": 1536170	"P": 1558.5	"F": 5160}
{"v": 1	"t": 1536191	"P": 1570.0	"F": 5809}
{"v": 1	"t": 1536211	"P": 1582.5	"F": 5944}
{"v": 1	"t": 1536231	"P": 1561.75	"F": 6071}
{"v": 1	"t": 1536252	"P": 1553.0	"F": 5815}
{"v": 1	"t": 1536272	"P": 1559.0	"F": 5365}
{"v": 1	"t": 1536292	"P": 1562.5	"F": 5369}
{"v": 1	"t": 1536313	"P": 1557.75	"F": 5580}
{"v": 1	"t": 1536333	"P": 1574.25	"F": 6051}
{"v": 1	"t": 1536354	"P": 1569.5	"F": 5953}
{"v": 1	"t": 1536374	"P": 1562.25	"F": 5751}
{"v": 1	"t": 1536394	"P": 1562.75	"F": 5712}
{"v": 1	"t": 1536415	"P": 1565.75	"F": 5764}
{"v": 1	"t": 1536435	"P": 1567.0	"F": 5922}
{"v": 1	"t": 1536456	"P": 1570.25	"F": 6345}
{"v": 1	"t": 1536476	"P": 1586.0	"F": 6275}
{"v": 1	"t": 1536496	"P": 1576.5	"F": 6341}
{"v": 1	"t": 1536517	"P": 1577.5	"F": 6414}
{"v": 1	"t": 1536537	"P": 1596.25	"F": 6655}
{"v": 1	"t": 1536557	"P": 1582.5	"F": 6687}
{"v": 1	"t": 1536578	"P": 1576.5	"F": 6536}
{"v": 1	"t": 1536598	"P": 1577.25	"F": 6600}
{"v": 1	"t": 1536618	"P": 1601.5	"F": 6718}
{"v": 1	"t": 1536639	"P": 1589.25	"F": 6905}
{"v": 1	"t": 1536659	"P": 1578.5	"F": 7005}
{"v": 1	"t": 1536679	"P": 1587.25	"F": 7076}
{"v": 1	"t": 1536700	"P": 1595.75	"F": 6914}
{"v": 1	"t": 1536720	"P": 1596.0	"F": 7197}
{"v": 1	"t": 1536740	"P": 1595.5	"F": 7033}
{"v": 1	"t": 1536761	"P": 1609.5	"F": 7062}
{"v": 1	"t": 1536781	"P": 1605.75	"F": 7420}
{"v": 1	"t": 1536802	"P": 1597.75	"F": 7702}
{"v": 1	"t": 1536822	"P": 1609.25	"F": 7540}
{"v": 1	"t": 1536842	"P": 1605.5	"F": 7533}
{"v": 1	"t": 1536863	"P": 1592.75	"F": 7519	"C": 45.825	"D": 3269	"sn": 54091930088003	"file": "/data/device_log/data0000.out"	"CO2": 3647.816650390625	"Tp": 25.56877899169922	"H": 19.98976707458496}
{"v": 1	"t": 1536884	"P": 1610.75	"F": 7342}
{"v": 1	"t": 1536904	"P": 1599.0	"F": 7646}
{"v": 1	"t": 1536925	"P": 1608.5	"F": 7414}
{"v": 1	"t": 1536945	"P": 1608.25	"F": 7671}
{"v": 1	"t": 1536965	"P": 1599.75	"F": 7409}
{"v": 1	"t": 1536986	"P": 1608.0	"F": 7649}
{"v": 1	"t": 1537006	"P": 1612.5	"F": 7617}
{"v": 1	"t": 1537026	"P": 1596.5	"F": 7580}
{"v": 1	"t": 1537046	"P": 1596.5	"F": 7779}
{"v": 1	"t": 1537067	"P": 1599.75	"F": 7627}
{"v": 1	"t": 1537087	"P": 1614.0	"F": 7487}
{"v": 1	"t": 1537107	"P": 1612.75	"F": 7719}
{"v": 1	"t": 1537128	"P": 1610.75	"F": 7727}
{"v": 1	"t": 1537148	"P": 1596.25	"F": 7785}
{"v": 1	"t": 1537168	"P": 1612.25	"F": 7577}
{"v": 1	"t": 1537188	"P": 1606.75	"F": 7635}
{"v": 1	"t": 1537209	"P": 1595.5	"F": 7707}
{"v": 1	"t": 1537229	"P": 1594.25	"F": 7701}
{"v": 1	"t": 1537249	"P": 1607.5	"F": 7414}
{"v": 1	"t": 1537270	"P": 1597.75	"F": 7250}
{"v": 1	"t": 1537290	"P": 1595.0	"F": 7105}
{"v": 1	"t": 1537310	"P": 1574.0	"F": 7023}
{"v": 1	"t": 1537330	"P": 1590.75	"F": 7178}
{"v": 1	"t": 1537351	"P": 1592.5	"F": 6770}
{"v": 1	"t": 1537371	"P": 1577.5	"F": 6413}
{"v": 1	"t": 1537391	"P": 1561.75	"F": 6003}
{"v": 1	"t": 1537412	"P": 1559.75	"F": 5908}
{"v": 1	"t": 1537432	"P": 1566.25	"F": 5560}
{"v": 1	"t": 1537452	"P": 1560.0	"F": 5297}
{"v": 1	"t": 1537472	"P": 1540.75	"F": 5291}
{"v": 1	"t": 1537493	"P": 1533.5	"F": 5030}
{"v": 1	"t": 1537513	"P": 1532.5	"F": 4689}
{"v": 1	"t": 1537533	"P": 1539.0	"F": 4442}
{"v": 1	"t": 1537554	"P": 1530.75	"F": 4177}
{"v": 1	"t": 1537574	"P": 1521.25	"F": 4021}
{"v": 1	"t": 1537594	"P": 1526.75	"F": 3847}
{"v": 1	"t": 1537615	"P": 1530.75	"F": 3666}
{"v": 1	"t": 1537635	"P": 1518.75	"F": 3547}
{"v": 1	"t": 1537655	"P": 1512.25	"F": 3266}
{"v": 1	"t": 1537676	"P": 1521.0	"F": 3261}
{"v": 1	"t": 1537696	"P": 1517.0	"F": 3283}
{"v": 1	"t": 1537716	"P": 1512.75	"F": 3277}
{"v": 1	"t": 1537737	"P": 1509.5	"F": 3354}
{"v": 1	"t": 1537757	"P": 1527.75	"F": 3323}
{"v": 1	"t": 1537777	"P": 1522.25	"F": 3369}
{"v": 1	"t": 1537798	"P": 1510.25	"F": 3291}
{"v": 1	"t": 1537818	"P": 1517.5	"F": 3404}
{"v": 1	"t": 1537838	"P": 1535.0	"F": 3317}
{"v": 1	"t": 1537859	"P": 1521.75	"F": 3452}
{"v": 1	"t": 1537879	"P": 1525.75	"F": 3393	"C": 45.87	"D": 3269	"sn": 54091930088003	"file": "/data/device_log/data0000.out"}
{"v": 1	"t": 1537900	"P": 1531.75	"F": 3379}
{"v": 1	"t": 1537920	"P": 1526.25	"F": 3475}
{"v": 1	"t": 1537940	"P": 1525.5	"F": 3750}
{"v": 1	"t": 1537961	"P": 1540.0	"F": 3910}
{"v": 1	"t": 1537981	"P": 1541.25	"F": 4077}
{"v": 1	"t": 1538001	"P": 1539.25	"F": 4274}
{"v": 1	"t": 1538021	"P": 1538.25	"F": 4542}
{"v": 1	"t": 1538042	"P": 1549.75	"F": 4892}
{"v": 1	"t": 1538062	"P": 1568.5	"F": 5498}
{"v": 1	"t": 1538082	"P": 1563.0	"F": 5612}
{"v": 1	"t": 1538103	"P": 1563.0	"F": 5725}
{"v": 1	"t": 1538123	"P": 1567.75	"F": 5883}
{"v": 1	"t": 1538143	"P": 1582.75	"F": 6199}
{"v": 1	"t": 1538163	"P": 1578.0	"F": 6375}
{"v": 1	"t": 1538184	"P": 1584.25	"F": 6850}
{"v": 1	"t": 1538204	"P": 1586.75	"F": 7084}
{"v": 1	"t": 1538224	"P": 1593.0	"F": 7412}
{"v": 1	"t": 1538245	"P": 1607.25	"F": 7475}
{"v": 1	"t": 1538265	"P": 1594.5	"F": 7691}
{"v": 1	"t": 1538285	"P": 1597.0	"F": 7719}
{"v": 1	"t": 1538306	"P": 1610.25	"F": 7660}
{"v": 1	"t": 1538326	"P": 1619.25	"F": 7698}
{"v": 1	"t": 1538346	"P": 1616.25	"F": 8118}
{"v": 1	"t": 1538366	"P": 1595.5	"F": 7738}
{"v": 1	"t": 1538387	"P": 1604.25	"F": 8085}
{"v": 1	"t": 1538407	"P": 1621.5	"F": 8010}
{"v": 1	"t": 1538427	"P": 1621.5	"F": 7953}
{"v": 1	"t": 1538448	"P": 1610.25	"F": 8236}
{"v": 1	"t": 1538468	"P": 1609.0	"F": 8296}
{"v": 1	"t": 1538488	"P": 1621.75	"F": 8174}
{"v": 1	"t": 1538508	"P": 1626.75	"F": 8155}
{"v": 1	"t": 1538529	"P": 1615.25	"F": 8500}
{"v": 1	"t": 1538549	"P": 1615.75	"F": 8288}
{"v": 1	"t": 1538569	"P": 1628.75	"F": 8583}
{"v": 1	"t": 1538590	"P": 1623.75	"F": 8142}
{"v": 1	"t": 1538610	"P": 1614.75	"F": 8355}
{"v": 1	"t": 1538630	"P": 1616.75	"F": 8525}
{"v": 1	"t": 1538651	"P": 1616.5	"F": 8043}
{"v": 1	"t": 1538671	"P": 1616.5	"F": 8271}
{"v": 1	"t": 1538691	"P": 1626.75	"F": 8300}
{"v": 1	"t": 1538711	"P": 1608.0	"F": 8050}
{"v": 1	"t": 1538732	"P": 1623.5	"F": 8498}
{"v": 1	"t": 1538752	"P": 1628.0	"F": 8103}
{"v": 1	"t": 1538772	"P": 1640.5	"F": 8632}
{"v": 1	"t": 1538793	"P": 1614.5	"F": 8331}
{"v": 1	"t": 1538813	"P": 1613.75	"F": 8247}
{"v": 1	"t": 1538833	"P": 1630.0	"F": 8463}
{"v": 1	"t": 1538853	"P": 1629.0	"F": 8346}
{"v": 1	"t": 1538874	"P": 1616.0	"F": 8354}
{"v": 1	"t": 1538894	"P": 1610.0	"F": 8321	"C": 45.86	"D": 3269	"sn": 54091930088003	"file": "/data/device_log/data0000.out"	"CO2": 2934.685302734375	"Tp": 25.56877899169922	"H": 20.595947265625}
{"v": 1	"t": 1538914	"P": 1623.0	"F": 8076}
{"v": 1	"t": 1538935	"P": 1621.0	"F": 8230}
{"v": 1	"t": 1538955	"P": 1613.5	"F": 8296}
{"v": 1	"t": 1538975	"P": 1620.75	"F": 8364}
{"v": 1	"t": 1538996	"P": 1621.0	"F": 8409}
{"v": 1	"t": 1539016	"P": 1613.25	"F": 8468}
{"v": 1	"t": 1539036	"P": 1608.5	"F": 8464}
{"v": 1	"t": 1539057	"P": 1608.5	"F": 8455}
{"v": 1	"t": 1539077	"P": 1628.75	"F": 8098}
{"v": 1	"t": 1539097	"P": 1624.75	"F": 8519}
{"v": 1	"t": 1539118	"P": 1603.0	"F": 8359}
{"v": 1	"t": 1539138	"P": 1613.75	"F": 8349}
{"v": 1	"t": 1539158	"P": 1620.0	"F": 8009}
{"v": 1	"t": 1539178	"P": 1618.0	"F": 8196}
{"v": 1	"t": 1539199	"P": 1610.75	"F": 8254}
{"v": 1	"t": 1539219	"P": 1605.0	"F": 8045}
{"v": 1	"t": 1539239	"P": 1610.75	"F": 7965}
{"v": 1	"t": 1539260	"P": 1618.0	"F": 8102}
{"v": 1	"t": 1539280	"P": 1604.25	"F": 7883}
{"v": 1	"t": 1539300	"P": 1602.0	"F": 7837}
{"v": 1	"t": 1539321	"P": 1603.75	"F": 7646}
{"v": 1	"t": 1539341	"P": 1606.5	"F": 7539}
{"v": 1	"t": 1539361	"P": 1605.0	"F": 7342}
{"v": 1	"t": 1539381	"P": 1582.0	"F": 7337}
{"v": 1	"t": 1539402	"P": 1586.5	"F": 6909}
{"v": 1	"t": 1539422	"P": 1579.5	"F": 6726}
{"v": 1	"t": 1539442	"P": 1569.75	"F": 6414}
{"v": 1	"t": 1539462	"P": 1563.25	"F": 6197}
{"v": 1	"t": 1539483	"P": 1553.75	"F": 6029}
{"v": 1	"t": 1539503	"P": 1563.75	"F": 5680}
{"v": 1	"t": 1539523	"P": 1549.75	"F": 5371}
{"v": 1	"t": 1539544	"P": 1545.25	"F": 5123}
{"v": 1	"t": 1539564	"P": 1535.75	"F": 4860}
{"v": 1	"t": 1539584	"P": 1535.75	"F": 4641}
{"v": 1	"t": 1539604	"P": 1539.25	"F": 4357}
{"v": 1	"t": 1539625	"P": 1528.25	"F": 4290}
{"v": 1	"t": 1539645	"P": 1530.75	"F": 4043}
{"v": 1	"t": 1539665	"P": 1517.25	"F": 3822}
{"v": 1	"t": 1539686	"P": 1528.5	"F": 3633}
{"v": 1	"t": 1539706	"P": 1521.25	"F": 3380}
{"v": 1	"t": 1539726	"P": 1515.5	"F": 3470}
{"v": 1	"t": 1539746	"P": 1506.25	"F": 3362}
{"v": 1	"t": 1539767	"P": 1516.0	"F": 3253}
{"v": 1	"t": 1539787	"P": 1517.75	"F": 3077}
{"v": 1	"t": 1539807	"P": 1513.25	"F": 2986}
{"v": 1	"t": 1539828	"P": 1507.0	"F": 2939}
{"v": 1	"t": 1539848	"P": 1510.25	"F": 2847}
{"v": 1	"t": 1539868	"P": 1518.5	"F": 2793}
{"v": 1	"t": 1539889	"P": 1509.0	"F": 2807}
{"v": 1	"t": 1539909	"P": 1505.0	"F": 2747	"C": 45.825	"D": 3269	"sn": 54091930088003	"file": "/data/device_log/data0000.out"}
{"v": 1	"t": 1539929	"P": 1511.5	"F": 2713}
{"v": 1	"t": 1539950	"P": 1518.25	"F": 2708}
{"v": 1	"t": 1539970	"P": 1504.75	"F": 2777}
{"v": 1	"t": 1539991	"P": 1515.75	"F": 2671}
{"v": 1	"t": 1540011	"P": 1517.75	"F": 2794}
{"v": 1	"t": 1540031	"P": 1509.0	"F": 2883}
{"v": 1	"t": 1540052	"P": 1514.25	"F": 2824}
{"v": 1	"t": 1540072	"P": 1524.5	"F": 2869}
{"v": 1	"t": 1540092	"P": 1522.5	"F": 2899}
{"v": 1	"t": 1540113	"P": 1516.5	"F": 3134}
{"v": 1	"t": 1540133	"P": 1500.25	"F": 3235}
{"v": 1	"t": 1540153	"P": 1530.75	"F": 3486}
{"v": 1	"t": 1540174	"P": 1521.0	"F": 3559}
{"v": 1	"t": 1540194	"P": 1532.25	"F": 3916}
{"v": 1	"t": 1540215	"P": 1541.5	"F": 4175}
{"v": 1	"t": 1540235	"P": 1540.25	"F": 4441}
{"v": 1	"t": 1540255	"P": 1542.0	"F": 4779}
{"v": 1	"t": 1540276	"P": 1554.0	"F": 5021}
{"v": 1	"t": 1540296	"P": 1561.25	"F": 5251}
{"v": 1	"t": 1540316	"P": 1557.5	"F": 5406}
{"v": 1	"t": 1540337	"P": 1569.0	"F": 5682}
{"v": 1	"t": 1540357	"P": 1586.0	"F": 6047}
{"v": 1	"t": 1540378	"P": 1578.25	"F": 6475}
{"v": 1	"t": 1540398	"P": 1584.5	"F": 6686}
{"v": 1	"t": 1540418	"P": 1596.0	"F": 7227}
{"v": 1	"t": 1540438	"P": 1601.5	"F": 7288}
{"v": 1	"t": 1540459	"P": 1600.5	"F": 7641}
{"v": 1	"t": 1540479	"P": 1597.5	"F": 8095}
{"v": 1	"t": 1540499	"P": 1620.25	"F": 8029}
{"v": 1	"t": 1540520	"P": 1621.0	"F": 7828}
{"v": 1	"t": 1540540	"P": 1622.25	"F": 8294}
{"v": 1	"t": 1540560	"P": 1613.75	"F": 8386}
{"v": 1	"t": 1540581	"P": 1624.5	"F": 8498}
{"v": 1	"t": 1540601	"P": 1628.0	"F": 8723}
{"v": 1	"t": 1540621	"P": 1625.25	"F": 8813}
{"v": 1	"t": 1540642	"P": 1623.5	"F": 8894}
{"v": 1	"t": 1540662	"P": 1647.5	"F": 8710}
{"v": 1	"t": 1540682	"P": 1642.0	"F": 9029}
{"v": 1	"t": 1540702	"P": 1628.25	"F": 8898}
{"v": 1	"t": 1540723	"P": 1623.0	"F": 8720}
{"v": 1	"t": 1540743	"P": 1629.0	"F": 9052}
{"v": 1	"t": 1540763	"P": 1628.5	"F": 8906}
{"v": 1	"t": 1540784	"P": 1631.0	"F": 9144}
{"v": 1	"t": 1540804	"P": 1623.5	"F": 9379}
{"v": 1	"t": 1540824	"P": 1630.5	"F": 8792}
{"v": 1	"t": 1540845	"P": 1649.75	"F": 9175}
{"v": 1	"t": 1540865	"P": 1630.0	"F": 8898}
{"v": 1	"t": 1540885	"P": 1629.0	"F": 9035}
{"v": 1	"t": 1540905	"P": 1635.75	"F": 8973}
{"v": 1	"t": 1540926	"P": 1633.75	"F": 9243	"C": 45.805	"D": 3269	"sn": 54091930088003	"file": "/data/device_log/data0000.out"	"CO2": 3188.151123046875	"Tp": 25.59815216064453	"H": 21.1915225982666}
{"v": 1	"t": 1540946	"P": 1632.25	"F": 9107}
{"v": 1	"t": 1540967	"P": 1633.75	"F": 8891}
{"v": 1	"t": 1540989	"P": 1637.5	"F": 9273}
{"v": 1	"t": 1541009	"P": 1623.0	"F": 9156}
{"v": 1	"t": 1541030	"P": 1637.0	"F": 8980}
{"v": 1	"t": 1541050	"P": 1624.5	"F": 8791}
{"v": 1	"t": 1541070	"P": 1633.0	"F": 9026}
{"v": 1	"t": 1541091	"P": 1630.75	"F": 9218}
{"v": 1	"t": 1541111	"P": 1641.5	"F": 9238}
{"v": 1	"t": 1541131	"P": 1631.5	"F": 9335}
{"v": 1	"t": 1541152	"P": 1620.75	"F": 8602}
{"v": 1	"t": 1541172	"P": 1632.0	"F": 9304}
{"v": 1	"t": 1541192	"P": 1643.0	"F": 8929}
{"v": 1	"t": 1541212	"P": 1625.75	"F": 8428}
{"v": 1	"t": 1541233	"P": 1625.75	"F": 8815}
{"v": 1	"t": 1541253	"P": 1628.0	"F": 9043}
{"v": 1	"t": 1541273	"P": 1626.5	"F": 9095}
{"v": 1	"t": 1541294	"P": 1628.25	"F": 9000}
{"v": 1	"t": 1541314	"P": 1619.75	"F": 8762}
{"v": 1	"t": 1541334	"P": 1624.75	"F": 8772}
{"v": 1	"t": 1541355	"P": 1627.25	"F": 8702}
{"v": 1	"t": 1541375	"P": 1624.5	"F": 8599}
{"v": 1	"t": 1541395	"P": 1627.5	"F": 8780}
{"v": 1	"t": 1541416	"P": 1634.0	"F": 8762}
{"v": 1	"t": 1541436	"P": 1633.0	"F": 8497}
{"v": 1	"t": 1541456	"P": 1619.25	"F": 8672}
{"v": 1	"t": 1541477	"P": 1623.25	"F": 8538}
{"v": 1	"t": 1541497	"P": 1629.0	"F": 8712}
{"v": 1	"t": 1541517	"P": 1628.25	"F": 8611}
{"v": 1	"t": 1541538	"P": 1616.25	"F": 8486}
{"v": 1	"t": 1541558	"P": 1617.0	"F": 8677}
{"v": 1	"t": 1541578	"P": 1611.5	"F": 8405}
{"v": 1	"t": 1541599	"P": 1608.25	"F": 8082}
{"v": 1	"t": 1541619	"P": 1611.0	"F": 7895}
{"v": 1	"t": 1541639	"P": 1597.5	"F": 7724}
{"v": 1	"t": 1541660	"P": 1606.75	"F": 7296}
{"v": 1	"t": 1541680	"P": 1588.0	"F": 7310}
{"v": 1	"t": 1541700	"P": 1580.25	"F": 6851}
{"v": 1	"t": 1541721	"P": 1577.25	"F": 6665}
{"v": 1	"t": 1541741	"P": 1575.75	"F": 6267}
{"v": 1	"t": 1541761	"P": 1565.5	"F": 5788}
{"v": 1	"t": 1541781	"P": 1551.5	"F": 5523}
{"v": 1	"t": 1541802	"P": 1551.75	"F": 5338}
{"v": 1	"t": 1541822	"P": 1549.5	"F": 4829}
{"v": 1	"t": 1541842	"P": 1536.75	"F": 4563}
{"v": 1	"t": 1541863	"P": 1529.5	"F": 4404}
{"v": 1	"t": 1541883	"P": 1529.25	"F": 4042}
{"v": 1	"t": 1541903	"P": 1531.5	"F": 3809}
{"v": 1	"t": 1541924	"P": 1523.5	"F": 3577}
{"v": 1	"t": 1541944	"P": 1512.5	"F": 3264	"C": 45.825	"D": 3269	"sn": 54091930088003	"file": "/data/device_log/data0000.out"	"CO2": 3580.81787109375	"Tp": 25.61150360107422	"H": 21.561134338378906}
{"v": 1	"t": 1541965	"P": 1508.75	"F": 2959}
{"v": 1	"t": 1541986	"P": 1512.75	"F": 2826}
{"v": 1	"t": 1542008	"P": 1505.0	"F": 2603}
{"v": 1	"t": 1542028	"P": 1512.25	"F": 2482}
{"v": 1	"t": 1542049	"P": 1505.25	"F": 2460}
{"v": 1	"t": 1542069	"P": 1498.25	"F": 2311}
{"v": 1	"t": 1542089	"P": 1508.0	"F": 2241}
{"v": 1	"t": 1542110	"P": 1513.5	"F": 2161}
{"v": 1	"t": 1542130	"P": 1505.0	"F": 2195}
{"v": 1	"t": 1542150	"P": 1501.0	"F": 2178}
{"v": 1	"t": 1542170	"P": 1507.5	"F": 2114}
{"v": 1	"t": 1542191	"P": 1512.0	"F": 2169}
{"v": 1	"t": 1542211	"P": 1509.25	"F": 2129}
{"v": 1	"t": 1542231	"P": 1505.5	"F": 2169}
{"v": 1	"t": 1542252	"P": 1507.25	"F": 2288}
{"v": 1	"t": 1542272	"P": 1520.5	"F": 2289}
{"v": 1	"t": 1542292	"P": 1516.75	"F": 2524}
{"v": 1	"t": 1542313	"P": 1511.5	"F": 2527}
{"v": 1	"t": 1542333	"P": 1511.25	"F": 2714}
{"v": 1	"t": 1542353	"P": 1523.25	"F": 2888}
{"v": 1	"t": 1542373	"P": 1529.5	"F": 3252}
{"v": 1	"t": 1542394	"P": 1520.75	"F": 3479}
{"v": 1	"t": 1542414	"P": 1525.75	"F": 3813}
{"v": 1	"t": 1542434	"P": 1534.0	"F": 4026}
{"v": 1	"t": 1542455	"P": 1544.5	"F": 4270}
{"v": 1	"t": 1542475	"P": 1541.0	"F": 4589}
{"v": 1	"t": 1542495	"P": 1542.5	"F": 5122}
{"v": 1	"t": 1542516	"P": 1560.25	"F": 5199}
{"v": 1	"t": 1542536	"P": 1565.75	"F": 5695}
{"v": 1	"t": 1542556	"P": 1568.5	"F": 5711}
{"v": 1	"t": 1542576	"P": 1564.0	"F": 6057}
{"v": 1	"t": 1542597	"P": 1580.25	"F": 6086}
{"v": 1	"t": 1542617	"P": 1581.0	"F": 6437}
{"v": 1	"t": 1542637	"P": 1586.75	"F": 6685}
{"v": 1	"t": 1542658	"P": 1589.0	"F": 6832}
{"v": 1	"t": 1542678	"P": 1592.0	"F": 7174}
{"v": 1	"t": 1542698	"P": 1595.25	"F": 6920}
{"v": 1	"t": 1542718	"P": 1607.0	"F": 7163}
{"v": 1	"t": 1542739	"P": 1593.25	"F": 7379}
{"v": 1	"t": 1542759	"P": 1586.0	"F": 7170}
{"v": 1	"t": 1542779	"P": 1606.75	"F": 7494}
{"v": 1	"t": 1542800	"P": 1613.25	"F": 7549}
{"v": 1	"t": 1542820	"P": 1608.0	"F": 7629}
{"v": 1	"t": 1542840	"P": 1601.75	"F": 7826}
{"v": 1	"t": 1542861	"P": 1607.75	"F": 7752}
{"v": 1	"t": 1542881	"P": 1614.75	"F": 7899}
{"v": 1	"t": 1542901	"P": 1615.25	"F": 7798}
{"v": 1	"t": 1542921	"P": 1596.5	"F": 7953}
{"v": 1	"t": 1542942	"P": 1615.75	"F": 7908}
{"v": 1	"t": 1542962	"P": 1613.75	"F": 8147	"C": 45.805	"D": 3269	"sn": 54091930088003	"file": "/data/device_log/data0000.out"}
{"v": 1	"t": 1542983	"P": 1621.0	"F": 7988}
{"v": 1	"t": 1543003	"P": 1609.25	"F": 8421}
{"v": 1	"t": 1543027	"P": 1620.0	"F": 7987}
{"v": 1	"t": 1543048	"P": 1618.0	"F": 8195}
{"v": 1	"t": 1543068	"P": 1619.75	"F": 8299}
{"v": 1	"t": 1543088	"P": 1616.25	"F": 8345}
{"v": 1	"t": 1543109	"P": 1609.5	"F": 8334}
{"v": 1	"t": 1543129	"P": 1619.0	"F": 8081}
{"v": 1	"t": 1543149	"P": 1625.25	"F": 8107}
{"v": 1	"t": 1543170	"P": 1615.0	"F": 8368}
{"v": 1	"t": 1543190	"P": 1617.25	"F": 8445}
{"v": 1	"t": 1543210	"P": 1610.25	"F": 8358}
{"v": 1	"t": 1543231	"P": 1617.25	"F": 8369}
{"v": 1	"t": 1543251	"P": 1623.75	"F": 8226}
{"v": 1	"t": 1543271	"P": 1612.5	"F": 8431}
{"v": 1	"t": 1543292	"P": 1614.75	"F": 8511}
{"v": 1	"t": 1543312	"P": 1613.5	"F": 8434}
{"v": 1	"t": 1543332	"P": 1622.0	"F": 8126}
{"v": 1	"t": 1543352	"P": 1612.5	"F": 8297}
{"v": 1	"t": 1543373	"P": 1600.5	"F": 8284}
{"v": 1	"t": 1543393	"P": 1615.0	"F": 8126}
{"v": 1	"t": 1543413	"P": 1612.0	"F": 8298}
{"v": 1	"t": 1543434	"P": 1622.5	"F": 8120}
{"v": 1	"t": 1543454	"P": 1609.75	"F": 8659}
{"v": 1	"t": 1543474	"P": 1611.75	"F": 8432}
{"v": 1	"t": 1543494	"P": 1613.25	"F": 8288}
{"v": 1	"t": 1543515	"P": 1615.75	"F": 8123}
{"v": 1	"t": 1543535	"P": 1604.25	"F": 7639}
{"v": 1	"t": 1543555	"P": 1603.75	"F": 8009}
{"v": 1	"t": 1543576	"P": 1614.75	"F": 7927}
{"v": 1	"t": 1543596	"P": 1610.0	"F": 7934}
{"v": 1	"t": 1543616	"P": 1607.0	"F": 7912}
{"v": 1	"t": 1543637	"P": 1604.5	"F": 8060}
{"v": 1	"t": 1543657	"P": 1610.75	"F": 8012}
{"v": 1	"t": 1543677	"P": 1625.25	"F": 8175}
{"v": 1	"t": 1543697	"P": 1611.75	"F": 8521}
{"v": 1	"t": 1543718	"P": 1619.5	"F": 8531}
{"v": 1	"t": 1543738	"P": 1615.25	"F": 8168}
{"v": 1	"t": 1543758	"P": 1621.5	"F": 8082}
{"v": 1	"t": 1543779	"P": 1610.75	"F": 7955}
{"v": 1	"t": 1543799	"P": 1613.25	"F": 8170}
{"v": 1	"t": 1543819	"P": 1611.0	"F": 7767}
{"v": 1	"t": 1543840	"P": 1621.25	"F": 7892}
{"v": 1	"t": 1543860	"P": 1619.0	"F": 7864}
{"v": 1	"t": 1543880	"P": 1607.0	"F": 8123}
{"v": 1	"t": 1543900	"P": 1609.0	"F": 8442}
{"v": 1	"t": 1543921	"P": 1610.0	"F": 8079}
{"v": 1	"t": 1543941	"P": 1613.25	"F": 8163}
{"v": 1	"t": 1543961	"P": 1603.75	"F": 8297}
{"v": 1	"t": 1543982	"P": 1612.75	"F": 8253	"C": 45.805	"D": 3269	"sn": 54091930088003	"file": "/data/device_log/data0000.out"	"CO2": 3850.30126953125	"Tp": 25.59815216064453	"H": 21.561134338378906}
{"v": 1	"t": 1544003	"P": 1616.5	"F": 8069}
{"v": 1	"t": 1544023	"P": 1618.75	"F": 7889}
{"v": 1	"t": 1544045	"P": 1614.25	"F": 7994}
{"v": 1	"t": 1544065	"P": 1610.0	"F": 7739}
{"v": 1	"t": 1544086	"P": 1614.0	"F": 7690}
{"v": 1	"t": 1544106	"P": 1608.75	"F": 8062}
{"v": 1	"t": 1544126	"P": 1604.5	"F": 7739}
{"v": 1	"t": 1544147	"P": 1597.75	"F": 7620}
{"v": 1	"t": 1544167	"P": 1602.5	"F": 7496}
{"v": 1	"t": 1544187	"P": 1599.0	"F": 7348}
{"v": 1	"t": 1544208	"P": 1594.0	"F": 7328}
{"v": 1	"t": 1544228	"P": 1586.75	"F": 7104}
{"v": 1	"t": 1544248	"P": 1589.75	"F": 7067}
{"v": 1	"t": 1544268	"P": 1590.5	"F": 6851}
{"v": 1	"t": 1544289	"P": 1585.75	"F": 6780}
{"v": 1	"t": 1544309	"P": 1575.0	"F": 6613}
{"v": 1	"t": 1544329	"P": 1573.25	"F": 6488}
{"v": 1	"t": 1544350	"P": 1577.0	"F": 6275}
{"v": 1	"t": 1544370	"P": 1569.0	"F": 6198}
{"v": 1	"t": 1544390	"P": 1561.5	"F": 6049}
{"v": 1	"t": 1544411	"P": 1564.25	"F": 5963}
{"v": 1	"t": 1544431	"P": 1567.5	"F": 5636}
{"v": 1	"t": 1544451	"P": 1559.25	"F": 5522}
{"v": 1	"t": 1544471	"P": 1549.25	"F": 5475}
{"v": 1	"t": 1544492	"P": 1549.5	"F": 5340}
{"v": 1	"t": 1544512	"P": 1543.0	"F": 5319}
{"v": 1	"t": 1544532	"P": 1553.25	"F": 5063}
{"v": 1	"t": 1544553	"P": 1541.25	"F": 5027}
{"v": 1	"t": 1544573	"P": 1541.0	"F": 4812}
{"v": 1	"t": 1544593	"P": 1549.0	"F": 4630}
{"v": 1	"t": 1544614	"P": 1545.0	"F": 4623}
{"v": 1	"t": 1544634	"P": 1536.5	"F": 4566}
{"v": 1	"t": 1544654	"P": 1528.5	"F": 4535}
{"v": 1	"t": 1544674	"P": 1543.0	"F": 4446}
{"v": 1	"t": 1544695	"P": 1537.25	"F": 4262}
{"v": 1	"t": 1544715	"P": 1528.25	"F": 4152}
{"v": 1	"t": 1544735	"P": 1523.5	"F": 4029}
{"v": 1	"t": 1544756	"P": 1536.25	"F": 3947}
{"v": 1	"t": 1544776	"P": 1531.0	"F": 3836}
{"v": 1	"t": 1544796	"P": 1525.25	"F": 3804}
{"v": 1	"t": 1544817	"P": 1518.0	"F": 3645}
{"v": 1	"t": 1544837	"P": 1523.25	"F": 3828}
{"v": 1	"t": 1544857	"P": 1526.5	"F": 3661}
{"v": 1	"t": 1544877	"P": 1521.0	"F": 3742}
{"v": 1	"t": 1544898	"P": 1518.25	"F": 3725}
{"v": 1	"t": 1544918	"P": 1524.25	"F": 3688}
{"v": 1	"t": 1544938	"P": 1535.25	"F": 3758}
{"v": 1	"t": 1544959	"P": 1529.25	"F": 3766}
{"v": 1	"t": 1544979	"P": 1529.5	"F": 3916}
{"v": 1	"t": 1544999	"P": 1533.75	"F": 4330	"C": 45.79	"D": 3269	"sn": 54091930088003	"file": "/data/device_log/data0000.out"}
{"v": 1	"t": 1545020	"P": 1549.5	"F": 4538}
{"v": 1	"t": 1545040	"P": 1546.5	"F": 4857}
{"v": 1	"t": 1545062	"P": 1554.25	"F": 4978}
{"v": 1	"t": 1545083	"P": 1551.75	"F": 5544}
{"v": 1	"t": 1545103	"P": 1567.75	"F": 5823}
{"v": 1	"t": 1545123	"P": 1581.0	"F": 6088}
{"v": 1	"t": 1545144	"P": 1579.0	"F": 6157}
{"v": 1	"t": 1545164	"P": 1578.25	"F": 6442}
{"v": 1	"t": 1545184	"P": 1577.5	"F": 6800}
{"v": 1	"t": 1545205	"P": 1597.75	"F": 6991}
{"v": 1	"t": 1545225	"P": 1599.5	"F": 7041}
{"v": 1	"t": 1545245	"P": 1593.5	"F": 7168}
{"v": 1	"t": 1545266	"P": 1601.5	"F": 7380}
{"v": 1	"t": 1545286	"P": 1604.5	"F": 7382}
{"v": 1	"t": 1545306	"P": 1600.0	"F": 7145}
{"v": 1	"t": 1545327	"P": 1593.75	"F": 7644}
{"v": 1	"t": 1545347	"P": 1607.75	"F": 7508}
{"v": 1	"t": 1545367	"P": 1602.25	"F": 7772}
{"v": 1	"t": 1545388	"P": 1595.25	"F": 7891}
{"v": 1	"t": 1545408	"P": 1600.75	"F": 7974}
{"v": 1	"t": 1545428	"P": 1613.0	"F": 7662}
{"v": 1	"t": 1545449	"P": 1612.5	"F": 7956}
{"v": 1	"t": 1545469	"P": 1605.0	"F": 8218}
{"v": 1	"t": 1545489	"P": 1596.0	"F": 8111}
{"v": 1	"t": 1545510	"P": 1615.75	"F": 7973}
{"v": 1	"t": 1545530	"P": 1604.0	"F": 7998}
{"v": 1	"t": 1545550	"P": 1608.5	"F": 8004}
{"v": 1	"t": 1545571	"P": 1613.75	"F": 8452}
{"v": 1	"t": 1545591	"P": 1630.75	"F": 8196}
{"v": 1	"t": 1545611	"P": 1611.25	"F": 8078}
{"v": 1	"t": 1545631	"P": 1611.5	"F": 8059}
{"v": 1	"t": 1545652	"P": 1608.0	"F": 8232}
{"v": 1	"t": 1545672	"P": 1622.5	"F": 8065}
{"v": 1	"t": 1545692	"P": 1614.0	"F": 8169}
{"v": 1	"t": 1545713	"P": 1610.25	"F": 8155}
{"v": 1	"t": 1545733	"P": 1605.5	"F": 8215}
{"v": 1	"t": 1545753	"P": 1602.25	"F": 8002}
{"v": 1	"t": 1545774	"P": 1617.5	"F": 7950}
{"v": 1	"t": 1545794	"P": 1609.75	"F": 8052}
{"v": 1	"t": 1545814	"P": 1617.25	"F": 8131}
{"v": 1	"t": 1545834	"P": 1621.25	"F": 7927}
{"v": 1	"t": 1545855	"P": 1608.0	"F": 8021}
{"v": 1	"t": 1545875	"P": 1608.0	"F": 7956}
{"v": 1	"t": 1545895	"P": 1601.5	"F": 7590}
{"v": 1	"t": 1545916	"P": 1622.0	"F": 7987}
{"v": 1	"t": 1545936	"P": 1610.5	"F": 7955}
{"v": 1	"t": 1545956	"P": 1595.5	"F": 7809}
{"v": 1	"t": 1545977	"P": 1606.0	"F": 7707}
{"v": 1	"t": 1545997	"P": 1605.5	"F": 7714}
{"v": 1	"t": 1546017	"P": 1609.5	"F": 7702	"C": 45.79	"D": 3269	"sn": 54091930088003	"file": "/data/device_log/data0000.out"	"CO2": 5051.57958984375	"Tp": 25.624855041503906	"H": 21.66228675842285}
{"v": 1	"t": 1546039	"P": 1602.75	"F": 7683}
{"v": 1	"t": 1546059	"P": 1589.5	"F": 7289}
{"v": 1	"t": 1546082	"P": 1599.0	"F": 7204}
{"v": 1	"t": 1546103	"P": 1588.0	"F": 6917}
{"v": 1	"t": 1546123	"P": 1591.25	"F": 7342}
{"v": 1	"t": 1546143	"P": 1601.25	"F": 7237}
{"v": 1	"t": 1546164	"P": 1587.75	"F": 7236}
{"v": 1	"t": 1546184	"P": 1595.75	"F": 7204}
{"v": 1	"t": 1546204	"P": 1587.25	"F": 6955}
{"v": 1	"t": 1546224	"P": 1608.75	"F": 7141}
{"v": 1	"t": 1546245	"P": 1597.75	"F": 6990}
{"v": 1	"t": 1546265	"P": 1584.5	"F": 6938}
{"v": 1	"t": 1546285	"P": 1586.75	"F": 7173}
{"v": 1	"t": 1546306	"P": 1589.0	"F": 7133}
{"v": 1	"t": 1546326	"P": 1595.0	"F": 7126}
{"v": 1	"t": 1546346	"P": 1586.5	"F": 6928}
{"v": 1	"t": 1546366	"P": 1579.5	"F": 6980}
{"v": 1	"t": 1546387	"P": 1584.5	"F": 6998}
{"v": 1	"t": 1546407	"P": 1590.5	"F": 6693}
{"v": 1	"t": 1546427	"P": 1588.5	"F": 7031}
{"v": 1	"t": 1546448	"P": 1583.5	"F": 7086}
{"v": 1	"t": 1546468	"P": 1586.25	"F": 6970}
{"v": 1	"t": 1546488	"P": 1597.0	"F": 6724}
{"v": 1	"t": 1546509	"P": 1587.75	"F": 6932}
{"v": 1	"t": 1546529	"P": 1577.0	"F": 6970}
{"v": 1	"t": 1546549	"P": 1589.0	"F": 6921}
{"v": 1	"t": 1546570	"P": 1603.0	"F": 7099}
{"v": 1	"t": 1546590	"P": 1593.75	"F": 6869}
{"v": 1	"t": 1546610	"P": 1584.5	"F": 6770}
{"v": 1	"t": 1546630	"P": 1591.5	"F": 6600}
{"v": 1	"t": 1546651	"P": 1594.0	"F": 6951}
{"v": 1	"t": 1546671	"P": 1592.0	"F": 7073}
{"v": 1	"t": 1546691	"P": 1584.0	"F": 6820}
{"v": 1	"t": 1546712	"P": 1588.75	"F": 6918}
{"v": 1	"t": 1546732	"P": 1603.0	"F": 7048}
{"v": 1	"t": 1546752	"P": 1594.75	"F": 7011}
{"v": 1	"t": 1546772	"P": 1595.0	"F": 7248}
{"v": 1	"t": 1546793	"P": 1594.25	"F": 7121}
{"v": 1	"t": 1546813	"P": 1597.25	"F": 7266}
{"v": 1	"t": 1546833	"P": 1595.5	"F": 6940}
{"v": 1	"t": 1546854	"P": 1590.0	"F": 6962}
{"v": 1	"t": 1546874	"P": 1587.25	"F": 6859}
{"v": 1	"t": 1546894	"P": 1593.25	"F": 6846}
{"v": 1	"t": 1546915	"P": 1585.5	"F": 6889}
{"v": 1	"t": 1546935	"P": 1582.5	"F": 6648}
{"v": 1	"t": 1546955	"P": 1578.0	"F": 6754}
{"v": 1	"t": 1546975	"P": 1578.0	"F": 6649}
{"v": 1	"t": 1546996	"P": 1574.75	"F": 6464}
{"v": 1	"t": 1547016	"P": 1573.75	"F": 6278}
{"v": 1	"t": 1547036	"P": 1567.0	"F": 6122	"C": 45.785	"D": 3269	"sn": 54091930088003	"file": "/data/device_log/data0000.out"}
{"v": 1	"t": 1547057	"P": 1560.75	"F": 5901}
{"v": 1	"t": 1547077	"P": 1581.25	"F": 5950}
{"v": 1	"t": 1547100	"P": 1566.75	"F": 5845}
{"v": 1	"t": 1547120	"P": 1561.5	"F": 5641}
{"v": 1	"t": 1547140	"P": 1549.75	"F": 5682}
{"v": 1	"t": 1547160	"P": 1553.75	"F": 5368}
{"v": 1	"t": 1547181	"P": 1558.5	"F": 5507}
{"v": 1	"t": 1547201	"P": 1551.75	"F": 5173}
{"v": 1	"t": 1547221	"P": 1540.75	"F": 5168}
{"v": 1	"t": 1547242	"P": 1543.0	"F": 5175}
{"v": 1	"t": 1547262	"P": 1553.75	"F": 5013}
{"v": 1	"t": 1547282	"P": 1539.75	"F": 4920}
{"v": 1	"t": 1547303	"P": 1542.0	"F": 4914}
{"v": 1	"t": 1547323	"P": 1541.0	"F": 4931}
{"v": 1	"t": 1547343	"P": 1546.25	"F": 4882}
{"v": 1	"t": 1547363	"P": 1542.5	"F": 4755}
{"v": 1	"t": 1547384	"P": 1537.75	"F": 4665}
{"v": 1	"t": 1547404	"P": 1530.75	"F": 4692}
{"v": 1	"t": 1547424	"P": 1543.0	"F": 4446}
{"v": 1	"t": 1547445	"P": 1547.75	"F": 4545}
{"v": 1	"t": 1547465	"P": 1540.0	"F": 4624}
{"v": 1	"t": 1547485	"P": 1531.5	"F": 4339}
{"v": 1	"t": 1547506	"P": 1536.75	"F": 4490}
{"v": 1	"t": 1547526	"P": 1546.0	"F": 4247}
{"v": 1	"t": 1547546	"P": 1532.0	"F": 4222}
{"v": 1	"t": 1547566	"P": 1528.5	"F": 4283}
{"v": 1	"t": 1547587	"P": 1530.75	"F": 4165}
{"v": 1	"t": 1547607	"P": 1539.5	"F": 4217}
{"v": 1	"t": 1547627	"P": 1538.25	"F": 4368}
{"v": 1	"t": 1547648	"P": 1538.0	"F": 4200}
{"v": 1	"t": 1547668	"P": 1534.5	"F": 4341}
{"v": 1	"t": 1547688	"P": 1544.75	"F": 4401}
{"v": 1	"t": 1547708	"P": 1543.5	"F": 4223}
{"v": 1	"t": 1547729	"P": 1535.75	"F": 4417}
{"v": 1	"t": 1547749	"P": 1534.0	"F": 4426}
{"v": 1	"t": 1547769	"P": 1542.25	"F": 4531}
{"v": 1	"t": 1547790	"P": 1539.5	"F": 4502}
{"v": 1	"t": 1547810	"P": 1539.25	"F": 4607}
{"v": 1	"t": 1547830	"P": 1543.75	"F": 4741}
{"v": 1	"t": 1547851	"P": 1552.5	"F": 4763}
{"v": 1	"t": 1547871	"P": 1549.75	"F": 5148}
{"v": 1	"t": 1547891	"P": 1550.25	"F": 5221}
{"v": 1	"t": 1547912	"P": 1555.0	"F": 5443}
{"v": 1	"t": 1547932	"P": 1570.0	"F": 5401}
{"v": 1	"t": 1547952	"P": 1571.0	"F": 5575}
{"v": 1	"t": 1547973	"P": 1564.25	"F": 6170}
{"v": 1	"t": 1547993	"P": 1559.75	"F": 6140}
{"v": 1	"t": 1548013	"P": 1584.75	"F": 6264}
{"v": 1	"t": 1548033	"P": 1582.0	"F": 6565}
{"v": 1	"t": 1548054	"P": 1570.5	"F": 6606	"C": 45.78	"D": 3269	"sn": 54091930088003	"file": "/data/device_log/data0000.out"	"CO2": 3475.493896484375	"Tp": 25.624855041503906	"H": 21.662160873413086}
{"v": 1	"t": 1548075	"P": 1586.0	"F": 6626}
{"v": 1	"t": 1548095	"P": 1586.5	"F": 6906}
{"v": 1	"t": 1548118	"P": 1587.75	"F": 6968}
{"v": 1	"t": 1548138	"P": 1602.0	"F": 7102}
{"v": 1	"t": 1548158	"P": 1594.75	"F": 7105}
{"v": 1	"t": 1548179	"P": 1599.5	"F": 7122}
{"v": 1	"t": 1548199	"P": 1588.5	"F": 7078}
{"v": 1	"t": 1548219	"P": 1605.5	"F": 7394}
{"v": 1	"t": 1548240	"P": 1611.25	"F": 7507}
{"v": 1	"t": 1548260	"P": 1603.0	"F": 7416}
{"v": 1	"t": 1548280	"P": 1590.25	"F": 7594}
{"v": 1	"t": 1548301	"P": 1609.75	"F": 7568}
{"v": 1	"t": 1548321	"P": 1613.5	"F": 7631}
{"v": 1	"t": 1548341	"P": 1608.75	"F": 7660}
{"v": 1	"t": 1548361	"P": 1595.75	"F": 7601}
{"v": 1	"t": 1548382	"P": 1604.0	"F": 7821}
{"v": 1	"t": 1548402	"P": 1613.75	"F": 7731}
{"v": 1	"t": 1548422	"P": 1609.25	"F": 7828}
{"v": 1	"t": 1548443	"P": 1603.75	"F": 8087}
{"v": 1	"t": 1548463	"P": 1601.5	"F": 7640}
{"v": 1	"t": 1548483	"P": 1619.0	"F": 7728}
{"v": 1	"t": 1548504	"P": 1609.25	"F": 8152}
{"v": 1	"t": 1548524	"P": 1596.5	"F": 7995}
{"v": 1	"t": 1548544	"P": 1612.5	"F": 7996}
{"v": 1	"t": 1548565	"P": 1615.75	"F": 7701}
{"v": 1	"t": 1548585	"P": 1611.75	"F": 7810}
{"v": 1	"t": 1548605	"P": 1597.0	"F": 7803}
{"v": 1	"t": 1548625	"P": 1603.75	"F": 7843}
{"v": 1	"t": 1548646	"P": 1616.25	"F": 7927}
{"v": 1	"t": 1548666	"P": 1613.5	"F": 7968}
{"v": 1	"t": 1548686	"P": 1604.0	"F": 7988}
{"v": 1	"t": 1548707	"P": 1604.0	"F": 7825}
{"v": 1	"t": 1548727	"P": 1614.25	"F": 7870}
{"v": 1	"t": 1548747	"P": 1613.75	"F": 7688}
{"v": 1	"t": 1548768	"P": 1608.75	"F": 7883}
{"v": 1	"t": 1548788	"P": 1596.25	"F": 7854}
{"v": 1	"t": 1548808	"P": 1621.75	"F": 8148}
{"v": 1	"t": 1548828	"P": 1615.75	"F": 7862}
{"v": 1	"t": 1548849	"P": 1616.25	"F": 8165}
{"v": 1	"t": 1548869	"P": 1601.5	"F": 8146}
{"v": 1	"t": 1548889	"P": 1616.0	"F": 8300}
{"v": 1	"t": 1548910	"P": 1624.75	"F": 8151}
{"v": 1	"t": 1548930	"P": 1610.25	"F": 8078}
{"v": 1	"t": 1548950	"P": 1611.5	"F": 8002}
{"v": 1	"t": 1548970	"P": 1609.5	"F": 8199}
{"v": 1	"t": 1548991	"P": 1614.75	"F": 8251}
{"v": 1	"t": 1549011	"P": 1613.25	"F": 8020}
{"v": 1	"t": 1549031	"P": 1600.0	"F": 8118}
{"v": 1	"t": 1549052	"P": 1602.5	"F": 8134}
{"v": 1	"t": 1549072	"P": 1607.5	"F": 8059	"C": 45.805	"D": 3269	"sn": 54091930088003	"file": "/data/device_log/data0000.out"}
{"v": 1	"t": 1549093	"P": 1598.75	"F": 7750}
{"v": 1	"t": 1549113	"P": 1601.0	"F": 7989}
{"v": 1	"t": 1549135	"P": 1591.25	"F": 7723}
{"v": 1	"t": 1549156	"P": 1600.25	"F": 7480}
{"v": 1	"t": 1549176	"P": 1594.75	"F": 7691}
{"v": 1	"t": 1549196	"P": 1591.0	"F": 7145}
{"v": 1	"t": 1549217	"P": 1588.0	"F": 7283}
{"v": 1	"t": 1549237	"P": 1594.25	"F": 7158}
{"v": 1	"t": 1549257	"P": 1590.25	"F": 7258}
{"v": 1	"t": 1549278	"P": 1587.75	"F": 7136}
{"v": 1	"t": 1549298	"P": 1589.0	"F": 7311}
{"v": 1	"t": 1549318	"P": 1597.5	"F": 7016}
{"v": 1	"t": 1549339	"P": 1598.25	"F": 7021}
{"v": 1	"t": 1549359	"P": 1579.0	"F": 7098}
{"v": 1	"t": 1549379	"P": 1580.0	"F": 6860}
{"v": 1	"t": 1549400	"P": 1589.75	"F": 6888}
{"v": 1	"t": 1549420	"P": 1578.0	"F": 6583}
{"v": 1	"t": 1549440	"P": 1567.75	"F": 6753}
{"v": 1	"t": 1549461	"P": 1571.5	"F": 6290}
{"v": 1	"t": 1549481	"P": 1575.5	"F": 5924}
{"v": 1	"t": 1549501	"P": 1560.75	"F": 5747}
{"v": 1	"t": 1549522	"P": 1554.0	"F": 5548}
{"v": 1	"t": 1549542	"P": 1556.75	"F": 5246}
{"v": 1	"t": 1549562	"P": 1542.75	"F": 5174}
{"v": 1	"t": 1549582	"P": 1535.25	"F": 4980}
{"v": 1	"t": 1549603	"P": 1538.25	"F": 4645}
{"v": 1	"t": 1549623	"P": 1545.25	"F": 4565}
{"v": 1	"t": 1549643	"P": 1547.5	"F": 4582}
{"v": 1	"t": 1549664	"P": 1526.25	"F": 4515}
{"v": 1	"t": 1549684	"P": 1532.25	"F": 4166}
{"v": 1	"t": 1549704	"P": 1533.25	"F": 4180}
{"v": 1	"t": 1549725	"P": 1530.0	"F": 3900}
{"v": 1	"t": 1549745	"P": 1525.25	"F": 4006}
{"v": 1	"t": 1549765	"P": 1514.5	"F": 3615}
{"v": 1	"t": 1549786	"P": 1528.25	"F": 3455}
{"v": 1	"t": 1549806	"P": 1521.5	"F": 3279}
{"v": 1	"t": 1549826	"P": 1519.25	"F": 3074}
{"v": 1	"t": 1549847	"P": 1514.75	"F": 2922}
{"v": 1	"t": 1549867	"P": 1519.75	"F": 3058}
{"v": 1	"t": 1549887	"P": 1519.5	"F": 3083}
{"v": 1	"t": 1549907	"P": 1516.0	"F": 3196}
{"v": 1	"t": 1549928	"P": 1510.25	"F": 3253}
{"v": 1	"t": 1549948	"P": 1517.25	"F": 3118}
{"v": 1	"t": 1549968	"P": 1524.75	"F": 3169}
{"v": 1	"t": 1549989	"P": 1519.25	"F": 3193}
{"v": 1	"t": 1550009	"P": 1513.0	"F": 3279}
{"v": 1	"t": 1550029	"P": 1518.25	"F": 3296}
{"v": 1	"t": 1550050	"P": 1532.5	"F": 3509}
{"v": 1	"t": 1550070	"P": 1523.5	"F": 3710}
{"v": 1	"t": 1550090	"P": 1528.5	"F": 3833	"C": 45.81	"D": 3269	"sn": 54091930088003	"file": "/data/device_log/data0000.out"	"CO2": 3328.190673828125	"Tp": 25.61150360107422	"H": 21.191640853881836}
{"v": 1	"t": 1550111	"P": 1533.75	"F": 4058}
{"v": 1	"t": 1550132	"P": 1530.25	"F": 4269}
{"v": 1	"t": 1550154	"P": 1541.0	"F": 4532}
{"v": 1	"t": 1550174	"P": 1553.75	"F": 4770}
{"v": 1	"t": 1550195	"P": 1560.75	"F": 5258}
{"v": 1	"t": 1550215	"P": 1557.25	"F": 5570}
{"v": 1	"t": 1550235	"P": 1557.25	"F": 5767}
{"v": 1	"t": 1550256	"P": 1572.0	"F": 5994}
{"v": 1	"t": 1550276	"P": 1579.25	"F": 6209}
{"v": 1	"t": 1550296	"P": 1575.75	"F": 6677}
{"v": 1	"t": 1550317	"P": 1576.0	"F": 6672}
{"v": 1	"t": 1550337	"P": 1600.5	"F": 7067}
{"v": 1	"t": 1550357	"P": 1595.75	"F": 6922}
{"v": 1	"t": 1550378	"P": 1598.75	"F": 7454}
{"v": 1	"t": 1550398	"P": 1602.5	"F": 7949}
{"v": 1	"t": 1550418	"P": 1614.25	"F": 8147}
{"v": 1	"t": 1550438	"P": 1608.25	"F": 8046}
{"v": 1	"t": 1550459	"P": 1607.5	"F": 7906}
{"v": 1	"t": 1550479	"P": 1605.75	"F": 8227}
{"v": 1	"t": 1550499	"P": 1621.25	"F": 8353}
{"v": 1	"t": 1550520	"P": 1625.25	"F": 8488}
{"v": 1	"t": 1550540	"P": 1612.0	"F": 8205}
{"v": 1	"t": 1550560	"P": 1614.75	"F": 8400}
{"v": 1	"t": 1550581	"P": 1628.0	"F": 8248}
{"v": 1	"t": 1550601	"P": 1618.0	"F": 8373}
{"v": 1	"t": 1550621	"P": 1622.0	"F": 8496}
{"v": 1	"t": 1550642	"P": 1618.75	"F": 8600}
{"v": 1	"t": 1550662	"P": 1635.25	"F": 8863}
{"v": 1	"t": 1550682	"P": 1637.0	"F": 9171}
{"v": 1	"t": 1550702	"P": 1622.75	"F": 8965}
{"v": 1	"t": 1550723	"P": 1620.0	"F": 8877}
{"v": 1	"t": 1550743	"P": 1636.75	"F": 8864}
{"v": 1	"t": 1550763	"P": 1635.0	"F": 9144}
{"v": 1	"t": 1550784	"P": 1625.5	"F": 9207}
{"v": 1	"t": 1550804	"P": 1615.75	"F": 8924}
{"v": 1	"t": 1550824	"P": 1630.25	"F": 9157}
{"v": 1	"t": 1550844	"P": 1628.25	"F": 8981}
{"v": 1	"t": 1550865	"P": 1634.5	"F": 9072}
{"v": 1	"t": 1550885	"P": 1631.5	"F": 8926}
{"v": 1	"t": 1550905	"P": 1630.0	"F": 9013}
{"v": 1	"t": 1550926	"P": 1639.25	"F": 8584}
{"v": 1	"t": 1550946	"P": 1632.0	"F": 9139}
{"v": 1	"t": 1550966	"P": 1623.0	"F": 9127}
{"v": 1	"t": 1550987	"P": 1622.0	"F": 9096}
{"v": 1	"t": 1551007	"P": 1631.5	"F": 8953}
{"v": 1	"t": 1551027	"P": 1635.75	"F": 8900}
{"v": 1	"t": 1551047	"P": 1631.5	"F": 9141}
{"v": 1	"t": 1551068	"P": 1627.25	"F": 8700}
{"v": 1	"t": 1551088	"P": 1630.25	"F": 8877}
{"v": 1	"t": 1551108	"P": 1628.25	"F": 9045	"C": 45.785	"D": 3269	"sn": 54091930088003	"file": "/data/device_log/data0000.out"}
{"v": 1	"t": 1551129	"P": 1634.0	"F": 9055}
{"v": 1	"t": 1551149	"P": 1628.25	"F": 9123}
{"v": 1	"t": 1551171	"P": 1627.0	"F": 8847}
{"v": 1	"t": 1551191	"P": 1627.5	"F": 8732}
{"v": 1	"t": 1551212	"P": 1633.0	"F": 8844}
{"v": 1	"t": 1551232	"P": 1633.75	"F": 8567}
{"v": 1	"t": 1551252	"P": 1631.0	"F": 8875}
{"v": 1	"t": 1551273	"P": 1621.25	"F": 8597}
{"v": 1	"t": 1551293	"P": 1621.25	"F": 8658}
{"v": 1	"t": 1551313	"P": 1625.25	"F": 8631}
{"v": 1	"t": 1551333	"P": 1625.5	"F": 8721}
{"v": 1	"t": 1551354	"P": 1618.75	"F": 8362}
{"v": 1	"t": 1551374	"P": 1628.5	"F": 8556}
{"v": 1	"t": 1551394	"P": 1623.75	"F": 8336}
{"v": 1	"t": 1551415	"P": 1620.75	"F": 8266}
{"v": 1	"t": 1551435	"P": 1609.75	"F": 8231}
{"v": 1	"t": 1551455	"P": 1599.5	"F": 8452}
{"v": 1	"t": 1551476	"P": 1616.0	"F": 8112}
{"v": 1	"t": 1551496	"P": 1613.75	"F": 8139}
{"v": 1	"t": 1551516	"P": 1608.25	"F": 7592}
{"v": 1	"t": 1551536	"P": 1596.75	"F": 7993}
{"v": 1	"t": 1551557	"P": 1606.5	"F": 8066}
{"v": 1	"t": 1551577	"P": 1611.25	"F": 7671}
{"v": 1	"t": 1551597	"P": 1605.5	"F": 7448}
{"v": 1	"t": 1551618	"P": 1590.25	"F": 7457}
{"v": 1	"t": 1551638	"P": 1592.5	"F": 7322}
{"v": 1	"t": 1551658	"P": 1590.25	"F": 7058}
{"v": 1	"t": 1551678	"P": 1597.0	"F": 7069}
{"v": 1	"t": 1551699	"P": 1573.5	"F": 6592}
{"v": 1	"t": 1551719	"P": 1561.0	"F": 6768}
{"v": 1	"t": 1551739	"P": 1581.5	"F": 6066}
{"v": 1	"t": 1551760	"P": 1571.0	"F": 6183}
{"v": 1	"t": 1551780	"P": 1558.75	"F": 5815}
{"v": 1	"t": 1551800	"P": 1549.75	"F": 5714}
{"v": 1	"t": 1551821	"P": 1565.75	"F": 5493}
{"v": 1	"t": 1551841	"P": 1555.5	"F": 5239}
{"v": 1	"t": 1551861	"P": 1534.5	"F": 5005}
{"v": 1	"t": 1551882	"P": 1536.5	"F": 4927}
{"v": 1	"t": 1551902	"P": 1542.0	"F": 4680}
{"v": 1	"t": 1551922	"P": 1538.25	"F": 4620}
{"v": 1	"t": 1551943	"P": 1528.0	"F": 4505}
{"v": 1	"t": 1551963	"P": 1531.0	"F": 4503}
{"v": 1	"t": 1551983	"P": 1533.25	"F": 4236}
{"v": 1	"t": 1552003	"P": 1528.75	"F": 4074}
{"v": 1	"t": 1552024	"P": 1520.5	"F": 4114}
{"v": 1	"t": 1552044	"P": 1519.75	"F": 4050}
{"v": 1	"t": 1552064	"P": 1526.75	"F": 3863}
{"v": 1	"t": 1552085	"P": 1530.0	"F": 3774}
{"v": 1	"t": 1552105	"P": 1522.5	"F": 3595}
{"v": 1	"t": 1552125	"P": 1524.25	"F": 3698	"C": 45.75	"D": 3269	"sn": 54091930088003	"file": "/data/device_log/data0000.out"	"CO2": 3864.380615234375	"Tp": 25.59815216064453	"H": 20.41572380065918}
{"v": 1	"t": 1552147	"P": 1516.75	"F": 3627}
{"v": 1	"t": 1552167	"P": 1528.25	"F": 3539}
{"v": 1	"t": 1552188	"P": 1521.0	"F": 3544}
{"v": 1	"t": 1552208	"P": 1515.5	"F": 3507}
{"v": 1	"t": 1552228	"P": 1523.5	"F": 3358}
{"v": 1	"t": 1552248	"P": 1528.5	"F": 3446}
{"v": 1	"t": 1552269	"P": 1520.25	"F": 3459}
{"v": 1	"t": 1552289	"P": 1511.5	"F": 3504}
{"v": 1	"t": 1552309	"P": 1525.25	"F": 3510}
{"v": 1	"t": 1552330	"P": 1526.75	"F": 3380}
{"v": 1	"t": 1552350	"P": 1521.0	"F": 3507}
{"v": 1	"t": 1552370	"P": 1517.0	"F": 3536}
{"v": 1	"t": 1552391	"P": 1531.0	"F": 3583}
{"v": 1	"t": 1552411	"P": 1536.25	"F": 3568}
{"v": 1	"t": 1552431	"P": 1525.0	"F": 3634}
{"v": 1	"t": 1552451	"P": 1523.75	"F": 4000}
{"v": 1	"t": 1552472	"P": 1534.0	"F": 3969}
{"v": 1	"t": 1552492	"P": 1535.5	"F": 4178}
{"v": 1	"t": 1552512	"P": 1541.5	"F": 4525}
{"v": 1	"t": 1552533	"P": 1539.5	"F": 4489}
{"v": 1	"t": 1552553	"P": 1551.25	"F": 4762}
{"v": 1	"t": 1552573	"P": 1560.5	"F": 5155}
{"v": 1	"t": 1552594	"P": 1559.75	"F": 5442}
{"v": 1	"t": 1552614	"P": 1555.5	"F": 5747}
{"v": 1	"t": 1552634	"P": 1564.5	"F": 5894}
{"v": 1	"t": 1552654	"P": 1582.5	"F": 6171}
{"v": 1	"t": 1552675	"P": 1582.0	"F": 6479}
{"v": 1	"t": 1552695	"P": 1576.0	"F": 6664}
{"v": 1	"t": 1552715	"P": 1580.25	"F": 6634}
{"v": 1	"t": 1552736	"P": 1592.5	"F": 6713}
{"v": 1	"t": 1552756	"P": 1592.75	"F": 7065}
{"v": 1	"t": 1552776	"P": 1587.5	"F": 7128}
{"v": 1	"t": 1552797	"P": 1589.75	"F": 7416}
{"v": 1	"t": 1552817	"P": 1606.0	"F": 7336}
{"v": 1	"t": 1552837	"P": 1599.75	"F": 7442}
{"v": 1	"t": 1552858	"P": 1591.75	"F": 7556}
{"v": 1	"t": 1552878	"P": 1598.75	"F": 7557}
{"v": 1	"t": 1552898	"P": 1610.0	"F": 7836}
{"v": 1	"t": 1552918	"P": 1616.0	"F": 7665}
{"v": 1	"t": 1552939	"P": 1598.25	"F": 7649}
{"v": 1	"t": 1552959	"P": 1596.5	"F": 7770}
{"v": 1	"t": 1552979	"P": 1609.0	"F": 7725}
{"v": 1	"t": 1553000	"P": 1610.5	"F": 7881}
{"v": 1	"t": 1553020	"P": 1604.25	"F": 7890}
{"v": 1	"t": 1553040	"P": 1604.5	"F": 7801}
{"v": 1	"t": 1553061	"P": 1601.5	"F": 7836}
{"v": 1	"t": 1553081	"P": 1617.0	"F": 7875}
{"v": 1	"t": 1553101	"P": 1605.25	"F": 8108}
{"v": 1	"t": 1553122	"P": 1603.75	"F": 7876}
{"v": 1	"t": 1553142	"P": 1611.25	"F": 7700	"C": 45.735	"D": 3269	"sn": 54091930088003	"file": "/data/device_log/data0000.out"}
{"v": 1	"t": 1553162	"P": 1604.0	"F": 8084}
{"v": 1	"t": 1553183	"P": 1590.75	"F": 7749}
{"v": 1	"t": 1553205	"P": 1604.5	"F": 7884}
{"v": 1	"t": 1553225	"P": 1601.25	"F": 7801}
{"v": 1	"t": 1553245	"P": 1603.0	"F": 7351}
{"v": 1	"t": 1553266	"P": 1612.0	"F": 7950}
{"v": 1	"t": 1553286	"P": 1600.0	"F": 8046}
{"v": 1	"t": 1553306	"P": 1606.25	"F": 7964}
{"v": 1	"t": 1553327	"P": 1596.0	"F": 7952}
{"v": 1	"t": 1553347	"P": 1609.25	"F": 7940}
{"v": 1	"t": 1553367	"P": 1601.0	"F": 8003}
{"v": 1	"t": 1553388	"P": 1592.75	"F": 7953}
{"v": 1	"t": 1553408	"P": 1608.0	"F": 7645}
{"v": 1	"t": 1553428	"P": 1623.25	"F": 7968}
{"v": 1	"t": 1553449	"P": 1608.25	"F": 7989}
{"v": 1	"t": 1553469	"P": 1599.75	"F": 7993}
{"v": 1	"t": 1553489	"P": 1608.25	"F": 7549}
{"v": 1	"t": 1553510	"P": 1604.5	"F": 7699}
{"v": 1	"t": 1553530	"P": 1609.25	"F": 7667}
{"v": 1	"t": 1553550	"P": 1597.5	"F": 7506}
{"v": 1	"t": 1553571	"P": 1612.5	"F": 7750}
{"v": 1	"t": 1553591	"P": 1600.0	"F": 7864}
{"v": 1	"t": 1553611	"P": 1595.0	"F": 7499}
{"v": 1	"t": 1553632	"P": 1600.75	"F": 7519}
{"v": 1	"t": 1553652	"P": 1600.5	"F": 7699}
{"v": 1	"t": 1553672	"P": 1611.5	"F": 7579}
{"v": 1	"t": 1553692	"P": 1598.0	"F": 7403}
{"v": 1	"t": 1553713	"P": 1591.5	"F": 7880}
{"v": 1	"t": 1553733	"P": 1597.75	"F": 7307}
{"v": 1	"t": 1553753	"P": 1606.0	"F": 7579}
{"v": 1	"t": 1553774	"P": 1598.5	"F": 7456}
{"v": 1	"t": 1553794	"P": 1595.75	"F": 7670}
{"v": 1	"t": 1553814	"P": 1594.25	"F": 7602}
{"v": 1	"t": 1553835	"P": 1596.25	"F": 7544}
{"v": 1	"t": 1553855	"P": 1594.5	"F": 7359}
{"v": 1	"t": 1553875	"P": 1596.5	"F": 7265}
{"v": 1	"t": 1553896	"P": 1604.75	"F": 7416}
{"v": 1	"t": 1553916	"P": 1608.5	"F": 7736}
{"v": 1	"t": 1553936	"P": 1597.5	"F": 7226}
{"v": 1	"t": 1553956	"P": 1594.25	"F": 7383}
{"v": 1	"t": 1553977	"P": 1591.5	"F": 7028}
{"v": 1	"t": 1553997	"P": 1600.5	"F": 7331}
{"v": 1	"t": 1554017	"P": 1602.25	"F": 7301}
{"v": 1	"t": 1554038	"P": 1587.0	"F": 7059}
{"v": 1	"t": 1554058	"P": 1586.0	"F": 7067}
{"v": 1	"t": 1554078	"P": 1602.75	"F": 7265}
{"v": 1	"t": 1554099	"P": 1594.25	"F": 7260}
{"v": 1	"t": 1554119	"P": 1597.0	"F": 7140}
{"v": 1	"t": 1554139	"P": 1585.5	"F": 7202}
{"v": 1	"t": 1554159	"P": 1600.5	"F": 7406	"C": 45.75	"D": 3269	"sn": 54091930088003	"file": "/data/device_log/data0000.out"	"CO2": 4231.56884765625	"Tp": 25.638206481933594	"H": 20.000093460083008}
{"v": 1	"t": 1554181	"P": 1595.75	"F": 7155}
{"v": 1	"t": 1554201	"P": 1589.25	"F": 7145}
{"v": 1	"t": 1554223	"P": 1584.25	"F": 7061}
{"v": 1	"t": 1554244	"P": 1584.0	"F": 6851}
{"v": 1	"t": 1554264	"P": 1581.0	"F": 6994}
{"v": 1	"t": 1554284	"P": 1586.75	"F": 6788}
{"v": 1	"t": 1554305	"P": 1582.25	"F": 6664}
{"v": 1	"t": 1554325	"P": 1579.75	"F": 6626}
{"v": 1	"t": 1554345	"P": 1568.5	"F": 6371}
{"v": 1	"t": 1554366	"P": 1584.0	"F": 6199}
{"v": 1	"t": 1554386	"P": 1568.75	"F": 6054}
{"v": 1	"t": 1554406	"P": 1557.75	"F": 5825}
{"v": 1	"t": 1554427	"P": 1551.0	"F": 5652}
{"v": 1	"t": 1554447	"P": 1560.5	"F": 5388}
{"v": 1	"t": 1554467	"P": 1547.75	"F": 5044}
{"v": 1	"t": 1554488	"P": 1541.25	"F": 4991}
{"v": 1	"t": 1554508	"P": 1534.5	"F": 4935}
{"v": 1	"t": 1554528	"P": 1543.75	"F": 4579}
{"v": 1	"t": 1554549	"P": 1533.75	"F": 4274}
{"v": 1	"t": 1554569	"P": 1522.5	"F": 4139}
{"v": 1	"t": 1554589	"P": 1521.5	"F": 4027}
{"v": 1	"t": 1554609	"P": 1530.5	"F": 3766}
{"v": 1	"t": 1554630	"P": 1523.25	"F": 3810}
{"v": 1	"t": 1554650	"P": 1514.0	"F": 3425}
{"v": 1	"t": 1554670	"P": 1509.0	"F": 3321}
{"v": 1	"t": 1554691	"P": 1523.25	"F": 3269}
{"v": 1	"t": 1554711	"P": 1515.25	"F": 3193}
{"v": 1	"t": 1554731	"P": 1511.25	"F": 2943}
{"v": 1	"t": 1554752	"P": 1507.5	"F": 2738}
{"v": 1	"t": 1554772	"P": 1515.0	"F": 2605}
{"v": 1	"t": 1554792	"P": 1511.5	"F": 2458}
{"v": 1	"t": 1554812	"P": 1502.75	"F": 2530}
{"v": 1	"t": 1554833	"P": 1500.5	"F": 2474}
{"v": 1	"t": 1554853	"P": 1508.0	"F": 2335}
{"v": 1	"t": 1554873	"P": 1510.5	"F": 2331}
{"v": 1	"t": 1554894	"P": 1505.5	"F": 2158}
{"v": 1	"t": 1554914	"P": 1499.75	"F": 2197}
{"v": 1	"t": 1554934	"P": 1505.75	"F": 2185}
{"v": 1	"t": 1554955	"P": 1515.0	"F": 2201}
{"v": 1	"t": 1554975	"P": 1510.25	"F": 2345}
{"v": 1	"t": 1554995	"P": 1505.25	"F": 2443}
{"v": 1	"t": 1555015	"P": 1511.5	"F": 2609}
{"v": 1	"t": 1555036	"P": 1526.5	"F": 2970}
{"v": 1	"t": 1555056	"P": 1525.75	"F": 3386}
{"v": 1	"t": 1555076	"P": 1528.75	"F": 3824}
{"v": 1	"t": 1555097	"P": 1534.75	"F": 4168}
{"v": 1	"t": 1555117	"P": 1550.75	"F": 4453}
{"v": 1	"t": 1555137	"P": 1551.75	"F": 4904}
{"v": 1	"t": 1555158	"P": 1558.0	"F": 5101}
{"v": 1	"t": 1555178	"P": 1552.25	"F": 5411	"C": 45.74	"D": 3269	"sn": 54091930088003	"file": "/data/device_log/data0000.out"}
{"v": 1	"t": 1555198	"P": 1566.25	"F": 6100}
{"v": 1	"t": 1555219	"P": 1574.5	"F": 6226}
{"v": 1	"t": 1555241	"P": 1589.0	"F": 6454}
{"v": 1	"t": 1555261	"P": 1584.75	"F": 6912}
{"v": 1	"t": 1555281	"P": 1598.5	"F": 7178}
{"v": 1	"t": 1555302	"P": 1586.25	"F": 7400}
{"v": 1	"t": 1555322	"P": 1613.5	"F": 7242}
{"v": 1	"t": 1555342	"P": 1605.25	"F": 7521}
{"v": 1	"t": 1555363	"P": 1609.25	"F": 7687}
{"v": 1	"t": 1555383	"P": 1600.25	"F": 7889}
{"v": 1	"t": 1555403	"P": 1614.25	"F": 7766}
{"v": 1	"t": 1555423	"P": 1617.25	"F": 8185}
{"v": 1	"t": 1555444	"P": 1608.75	"F": 7754}
{"v": 1	"t": 1555464	"P": 1612.75	"F": 7848}
{"v": 1	"t": 1555484	"P": 1618.0	"F": 8015}
{"v": 1	"t": 1555505	"P": 1636.0	"F": 8183}
{"v": 1	"t": 1555525	"P": 1615.25	"F": 8314}
{"v": 1	"t": 1555545	"P": 1623.5	"F": 8179}
{"v": 1	"t": 1555565	"P": 1625.5	"F": 8208}
{"v": 1	"t": 1555586	"P": 1621.25	"F": 8672}
{"v": 1	"t": 1555606	"P": 1615.75	"F": 8500}
{"v": 1	"t": 1555626	"P": 1611.25	"F": 8502}
{"v": 1	"t": 1555647	"P": 1618.75	"F": 8663}
{"v": 1	"t": 1555667	"P": 1638.25	"F": 8697}
{"v": 1	"t": 1555687	"P": 1632.5	"F": 8599}
{"v": 1	"t": 1555708	"P": 1624.0	"F": 8485}
{"v": 1	"t": 1555728	"P": 1623.5	"F": 9008}
{"v": 1	"t": 1555748	"P": 1637.0	"F": 8827}
{"v": 1	"t": 1555768	"P": 1633.25	"F": 8879}
{"v": 1	"t": 1555789	"P": 1618.75	"F": 8809}
{"v": 1	"t": 1555809	"P": 1621.5	"F": 8759}
{"v": 1	"t": 1555829	"P": 1630.5	"F": 8907}
{"v": 1	"t": 1555850	"P": 1629.75	"F": 9125}
{"v": 1	"t": 1555870	"P": 1619.75	"F": 8773}
{"v": 1	"t": 1555890	"P": 1629.75	"F": 8695}
{"v": 1	"t": 1555911	"P": 1626.25	"F": 8729}
{"v": 1	"t": 1555931	"P": 1628.75	"F": 9055}
{"v": 1	"t": 1555951	"P": 1618.75	"F": 8697}
{"v": 1	"t": 1555972	"P": 1624.75	"F": 8489}
{"v": 1	"t": 1555992	"P": 1629.0	"F": 8649}
{"v": 1	"t": 1556012	"P": 1629.25	"F": 8812}
{"v": 1	"t": 1556032	"P": 1623.0	"F": 8826}
{"v": 1	"t": 1556053	"P": 1619.25	"F": 8526}
{"v": 1	"t": 1556073	"P": 1628.0	"F": 8642}
{"v": 1	"t": 1556093	"P": 1635.5	"F": 8219}
{"v": 1	"t": 1556114	"P": 1616.25	"F": 8415}
{"v": 1	"t": 1556134	"P": 1612.5	"F": 8384}
{"v": 1	"t": 1556154	"P": 1622.25	"F": 8370}
{"v": 1	"t": 1556175	"P": 1625.75	"F": 8735}
{"v": 1	"t": 1556195	"P": 1626.75	"F": 8249	"C": 45.705	"D": 3269	"sn": 54091930088003	"file": "/data/device_log/data0000.out"	"CO2": 4383.03857421875	"Tp": 25.624855041503906	"H": 19.692235946655273}
{"v": 1	"t": 1556216	"P": 1621.25	"F": 8201}
{"v": 1	"t": 1556237	"P": 1615.5	"F": 8292}
{"v": 1	"t": 1556259	"P": 1609.5	"F": 8365}
{"v": 1	"t": 1556279	"P": 1616.75	"F": 8251}
{"v": 1	"t": 1556300	"P": 1622.75	"F": 7830}
{"v": 1	"t": 1556320	"P": 1622.75	"F": 8020}
{"v": 1	"t": 1556340	"P": 1618.5	"F": 8149}
{"v": 1	"t": 1556361	"P": 1609.25	"F": 8251}
{"v": 1	"t": 1556381	"P": 1621.75	"F": 8318}
{"v": 1	"t": 1556401	"P": 1608.25	"F": 8030}
{"v": 1	"t": 1556422	"P": 1608.75	"F": 8284}
{"v": 1	"t": 1556442	"P": 1612.75	"F": 8187}
{"v": 1	"t": 1556462	"P": 1617.25	"F": 8158}
{"v": 1	"t": 1556483	"P": 1591.5	"F": 7884}
{"v": 1	"t": 1556503	"P": 1605.5	"F": 7971}
{"v": 1	"t": 1556523	"P": 1616.0	"F": 8023}
{"v": 1	"t": 1556543	"P": 1605.75	"F": 8154}
{"v": 1	"t": 1556564	"P": 1606.5	"F": 8016}
{"v": 1	"t": 1556584	"P": 1600.5	"F": 8082}
{"v": 1	"t": 1556604	"P": 1618.75	"F": 7955}
{"v": 1	"t": 1556625	"P": 1616.75	"F": 7551}
{"v": 1	"t": 1556645	"P": 1611.0	"F": 7827}
{"v": 1	"t": 1556665	"P": 1598.5	"F": 7650}
{"v": 1	"t": 1556686	"P": 1604.75	"F": 7389}
{"v": 1	"t": 1556706	"P": 1601.75	"F": 7570}
{"v": 1	"t": 1556726	"P": 1593.0	"F": 7498}
{"v": 1	"t": 1556746	"P": 1581.75	"F": 7150}
{"v": 1	"t": 1556767	"P": 1583.25	"F": 7065}
{"v": 1	"t": 1556787	"P": 1594.25	"F": 6885}
{"v": 1	"t": 1556807	"P": 1582.75	"F": 6932}
{"v": 1	"t": 1556828	"P": 1577.25	"F": 6472}
{"v": 1	"t": 1556848	"P": 1566.75	"F": 6454}
{"v": 1	"t": 1556868	"P": 1578.0	"F": 6095}
{"v": 1	"t": 1556888	"P": 1564.25	"F": 5771}
{"v": 1	"t": 1556909	"P": 1552.25	"F": 5944}
{"v": 1	"t": 1556929	"P": 1547.5	"F": 5614}
{"v": 1	"t": 1556949	"P": 1558.25	"F": 5503}
{"v": 1	"t": 1556970	"P": 1554.75	"F": 5407}
{"v": 1	"t": 1556990	"P": 1550.25	"F": 5230}
{"v": 1	"t": 1557010	"P": 1536.0	"F": 4994}
{"v": 1	"t": 1557031	"P": 1546.25	"F": 4852}
{"v": 1	"t": 1557051	"P": 1547.5	"F": 4827}
{"v": 1	"t": 1557071	"P": 1534.5	"F": 4706}
{"v": 1	"t": 1557092	"P": 1532.0	"F": 4590}
{"v": 1	"t": 1557112	"P": 1534.25	"F": 4449}
{"v": 1	"t": 1557132	"P": 1537.25	"F": 4311}
{"v": 1	"t": 1557152	"P": 1525.75	"F": 4370}
{"v": 1	"t": 1557173	"P": 1520.0	"F": 4104}
{"v": 1	"t": 1557193	"P": 1528.5	"F": 3909}
{"v": 1	"t": 1557213	"P": 1529.75	"F": 3766	"C": 45.745	"D": 3269	"sn": 54091930088003	"file": "/data/device_log/data0000.out"}
{"v": 1	"t": 1557234	"P": 1526.0	"F": 3672}
{"v": 1	"t": 1557255	"P": 1525.25	"F": 3494}
{"v": 1	"t": 1557277	"P": 1529.75	"F": 3520}
{"v": 1	"t": 1557297	"P": 1522.0	"F": 3496}
{"v": 1	"t": 1557318	"P": 1513.75	"F": 3501}
{"v": 1	"t": 1557338	"P": 1512.75	"F": 3432}
{"v": 1	"t": 1557358	"P": 1527.75	"F": 3279}
{"v": 1	"t": 1557379	"P": 1517.75	"F": 3313}
{"v": 1	"t": 1557399	"P": 1511.25	"F": 3369}
{"v": 1	"t": 1557419	"P": 1521.25	"F": 3374}
{"v": 1	"t": 1557440	"P": 1523.5	"F": 3151}
{"v": 1	"t": 1557460	"P": 1520.25	"F": 3360}
{"v": 1	"t": 1557480	"P": 1514.5	"F": 3199}
{"v": 1	"t": 1557501	"P": 1531.75	"F": 3435}
{"v": 1	"t": 1557521	"P": 1524.0	"F": 3323}
{"v": 1	"t": 1557541	"P": 1522.75	"F": 3371}
{"v": 1	"t": 1557562	"P": 1522.0	"F": 3609}
{"v": 1	"t": 1557582	"P": 1531.25	"F": 3685}
{"v": 1	"t": 1557602	"P": 1531.75	"F": 3771}
{"v": 1	"t": 1557623	"P": 1526.75	"F": 4103}
{"v": 1	"t": 1557643	"P": 1537.25	"F": 4307}
{"v": 1	"t": 1557663	"P": 1549.5	"F": 4571}
{"v": 1	"t": 1557684	"P": 1551.25	"F": 4859}
{"v": 1	"t": 1557704	"P": 1548.25	"F": 4962}
{"v": 1	"t": 1557724	"P": 1558.5	"F": 5315}
{"v": 1	"t": 1557744	"P": 1573.5	"F": 5546}
{"v": 1	"t": 1557765	"P": 1566.0	"F": 5711}
{"v": 1	"t": 1557785	"P": 1570.25	"F": 5851}
{"v": 1	"t": 1557805	"P": 1576.0	"F": 6322}
{"v": 1	"t": 1557826	"P": 1578.75	"F": 6284}
{"v": 1	"t": 1557846	"P": 1584.0	"F": 6605}
{"v": 1	"t": 1557866	"P": 1582.75	"F": 6911}
{"v": 1	"t": 1557887	"P": 1586.5	"F": 7288}
{"v": 1	"t": 1557907	"P": 1608.5	"F": 7088}
{"v": 1	"t": 1557927	"P": 1607.5	"F": 7285}
{"v": 1	"t": 1557948	"P": 1591.75	"F": 7609}
{"v": 1	"t": 1557968	"P": 1604.75	"F": 7506}
{"v": 1	"t": 1557988	"P": 1617.75	"F": 7665}
{"v": 1	"t": 1558009	"P": 1609.75	"F": 7784}
{"v": 1	"t": 1558029	"P": 1597.75	"F": 8015}
{"v": 1	"t": 1558049	"P": 1606.5	"F": 7937}
{"v": 1	"t": 1558069	"P": 1619.0	"F": 8216}
{"v": 1	"t": 1558090	"P": 1617.5	"F": 7979}
{"v": 1	"t": 1558110	"P": 1608.5	"F": 7814}
{"v": 1	"t": 1558130	"P": 1618.25	"F": 8121}
{"v": 1	"t": 1558151	"P": 1619.5	"F": 8084}
{"v": 1	"t": 1558171	"P": 1618.5	"F": 8514}
{"v": 1	"t": 1558191	"P": 1612.0	"F": 8166}
{"v": 1	"t": 1558211	"P": 1607.0	"F": 8181}
{"v": 1	"t": 1558232	"P": 1626.25	"F": 8475	"C": 45.73	"D": 3269	"sn": 54091930088003	"file": "/data/device_log/data0000.out"	"CO2": 3656.592529296875	"Tp": 25.638206481933594	"H": 19.26500701904297}
{"v": 1	"t": 1558253	"P": 1615.5	"F": 8342}
{"v": 1	"t": 1558273	"P": 1625.0	"F": 8306}
{"v": 1	"t": 1558296	"P": 1623.25	"F": 8323}
{"v": 1	"t": 1558316	"P": 1612.75	"F": 8603}
{"v": 1	"t": 1558337	"P": 1614.75	"F": 8313}
{"v": 1	"t": 1558357	"P": 1628.0	"F": 8490}
{"v": 1	"t": 1558377	"P": 1627.25	"F": 8414}
{"v": 1	"t": 1558397	"P": 1627.75	"F": 8551}
{"v": 1	"t": 1558418	"P": 1622.75	"F": 8581}
{"v": 1	"t": 1558438	"P": 1627.0	"F": 8509}
{"v": 1	"t": 1558458	"P": 1626.25	"F": 8318}
{"v": 1	"t": 1558479	"P": 1626.75	"F": 8570}
{"v": 1	"t": 1558499	"P": 1624.5	"F": 8431}
{"v": 1	"t": 1558519	"P": 1638.5	"F": 8460}
{"v": 1	"t": 1558540	"P": 1627.0	"F": 8938}
{"v": 1	"t": 1558560	"P": 1622.25	"F": 8848}
{"v": 1	"t": 1558580	"P": 1616.75	"F": 8585}
{"v": 1	"t": 1558601	"P": 1625.75	"F": 8227}
{"v": 1	"t": 1558621	"P": 1622.25	"F": 8699}
{"v": 1	"t": 1558641	"P": 1618.75	"F": 8506}
{"v": 1	"t": 1558661	"P": 1619.0	"F": 8412}
{"v": 1	"t": 1558682	"P": 1628.0	"F": 8361}
{"v": 1	"t": 1558702	"P": 1624.0	"F": 8277}
{"v": 1	"t": 1558722	"P": 1620.75	"F": 8437}
{"v": 1	"t": 1558743	"P": 1610.75	"F": 8451}
{"v": 1	"t": 1558763	"P": 1617.0	"F": 8200}
{"v": 1	"t": 1558783	"P": 1622.25	"F": 8192}
{"v": 1	"t": 1558804	"P": 1613.75	"F": 8492}
{"v": 1	"t": 1558824	"P": 1608.5	"F": 8040}
{"v": 1	"t": 1558844	"P": 1599.75	"F": 8377}
{"v": 1	"t": 1558864	"P": 1625.25	"F": 8419}
{"v": 1	"t": 1558885	"P": 1607.25	"F": 7948}
{"v": 1	"t": 1558905	"P": 1603.25	"F": 7904}
{"v": 1	"t": 1558925	"P": 1603.25	"F": 7731}
{"v": 1	"t": 1558946	"P": 1613.5	"F": 7966}
{"v": 1	"t": 1558966	"P": 1603.0	"F": 8127}
{"v": 1	"t": 1558986	"P": 1608.75	"F": 7865}
{"v": 1	"t": 1559006	"P": 1604.25	"F": 7792}
{"v": 1	"t": 1559027	"P": 1605.0	"F": 7758}
{"v": 1	"t": 1559047	"P": 1605.5	"F": 7677}
{"v": 1	"t": 1559067	"P": 1606.0	"F": 7708}
{"v": 1	"t": 1559088	"P": 1596.5	"F": 7659}
{"v": 1	"t": 1559108	"P": 1587.5	"F": 7380}
{"v": 1	"t": 1559128	"P": 1607.5	"F": 7608}
{"v": 1	"t": 1559149	"P": 1607.0	"F": 7641}
{"v": 1	"t": 1559169	"P": 1594.0	"F": 7485}
{"v": 1	"t": 1559189	"P": 1597.75	"F": 7326}
{"v": 1	"t": 1559210	"P": 1604.0	"F": 7327}
{"v": 1	"t": 1559230	"P": 1593.5	"F": 7658}
{"v": 1	"t": 1559250	"P": 1586.5	"F": 7109	"C": 45.7	"D": 3269	"sn": 54091930088003	"file": "/data/device_log/data0000.out"}
{"v": 1	"t": 1559271	"P": 1591.0	"F": 7341}
{"v": 1	"t": 1559291	"P": 1600.0	"F": 7260}
{"v": 1	"t": 1559313	"P": 1597.75	"F": 7167}
{"v": 1	"t": 1559334	"P": 1587.5	"F": 6999}
{"v": 1	"t": 1559354	"P": 1586.75	"F": 6947}
{"v": 1	"t": 1559374	"P": 1587.25	"F": 6824}
{"v": 1	"t": 1559395	"P": 1588.0	"F": 6899}
{"v": 1	"t": 1559415	"P": 1586.75	"F": 6663}
{"v": 1	"t": 1559435	"P": 1580.0	"F": 6566}
{"v": 1	"t": 1559456	"P": 1577.0	"F": 6592}
{"v": 1	"t": 1559476	"P": 1576.0	"F": 6246}
{"v": 1	"t": 1559496	"P": 1570.5	"F": 6306}
{"v": 1	"t": 1559516	"P": 1558.5	"F": 6084}
{"v": 1	"t": 1559537	"P": 1562.75	"F": 5816}
{"v": 1	"t": 1559557	"P": 1574.5	"F": 5561}
{"v": 1	"t": 1559577	"P": 1558.25	"F": 5505}
{"v": 1	"t": 1559598	"P": 1552.0	"F": 5186}
{"v": 1	"t": 1559618	"P": 1543.0	"F": 5147}
{"v": 1	"t": 1559638	"P": 1553.25	"F": 4907}
{"v": 1	"t": 1559658	"P": 1543.25	"F": 4801}
{"v": 1	"t": 1559679	"P": 1536.5	"F": 4750}
{"v": 1	"t": 1559699	"P": 1521.25	"F": 4366}
{"v": 1	"t": 1559719	"P": 1533.5	"F": 4333}
{"v": 1	"t": 1559740	"P": 1533.75	"F": 4136}
{"v": 1	"t": 1559760	"P": 1525.5	"F": 3981}
{"v": 1	"t": 1559780	"P": 1519.0	"F": 3695}
{"v": 1	"t": 1559801	"P": 1520.25	"F": 3634}
{"v": 1	"t": 1559821	"P": 1528.75	"F": 3507}
{"v": 1	"t": 1559841	"P": 1517.0	"F": 3469}
{"v": 1	"t": 1559862	"P": 1511.25	"F": 3324}
{"v": 1	"t": 1559882	"P": 1516.75	"F": 3314}
{"v": 1	"t": 1559902	"P": 1521.75	"F": 3383}
{"v": 1	"t": 1559922	"P": 1510.25	"F": 3365}
{"v": 1	"t": 1559943	"P": 1511.0	"F": 3220}
{"v": 1	"t": 1559963	"P": 1516.75	"F": 3272}
{"v": 1	"t": 1559983	"P": 1521.25	"F": 3302}
{"v": 1	"t": 1560004	"P": 1513.5	"F": 3319}
{"v": 1	"t": 1560024	"P": 1510.75	"F": 3279}
{"v": 1	"t": 1560044	"P": 1518.0	"F": 3204}
{"v": 1	"t": 1560065	"P": 1523.75	"F": 3353}
{"v": 1	"t": 1560085	"P": 1519.0	"F": 3212}
{"v": 1	"t": 1560105	"P": 1514.25	"F": 3137}
{"v": 1	"t": 1560125	"P": 1514.5	"F": 3196}
{"v": 1	"t": 1560146	"P": 1523.75	"F": 3313}
{"v": 1	"t": 1560166	"P": 1525.75	"F": 3307}
{"v": 1	"t": 1560186	"P": 1520.0	"F": 3286}
{"v": 1	"t": 1560207	"P": 1519.25	"F": 3362}
{"v": 1	"t": 1560227	"P": 1531.25	"F": 3511}
{"v": 1	"t": 1560247	"P": 1536.75	"F": 3749}
{"v": 1	"t": 1560267	"P": 1524.25	"F": 3857	"C": 45.7	"D": 3269	"sn": 54091930088003	"file": "/data/device_log/data0000.out"	"CO2": 3767.40625	"Tp": 25.65422821044922	"H": 19.264827728271484}
{"v": 1	"t": 1560289	"P": 1531.0	"F": 3992}
{"v": 1	"t": 1560309	"P": 1539.5	"F": 4255}
{"v": 1	"t": 1560331	"P": 1543.75	"F": 4579}
{"v": 1	"t": 1560352	"P": 1540.0	"F": 4861}
{"v": 1	"t": 1560372	"P": 1551.75	"F": 5068}
{"v": 1	"t": 1560392	"P": 1563.0	"F": 5553}
{"v": 1	"t": 1560412	"P": 1567.25	"F": 5751}
{"v": 1	"t": 1560433	"P": 1565.25	"F": 5817}
{"v": 1	"t": 1560453	"P": 1583.5	"F": 6299}
{"v": 1	"t": 1560473	"P": 1589.75	"F": 6566}
{"v": 1	"t": 1560494	"P": 1585.25	"F": 6841}
{"v": 1	"t": 1560514	"P": 1579.75	"F": 6816}
{"v": 1	"t": 1560534	"P": 1603.5	"F": 7399}
{"v": 1	"t": 1560555	"P": 1607.75	"F": 7436}
{"v": 1	"t": 1560575	"P": 1602.75	"F": 7653}
{"v": 1	"t": 1560595	"P": 1596.75	"F": 7645}
{"v": 1	"t": 1560616	"P": 1620.0	"F": 7788}
{"v": 1	"t": 1560636	"P": 1623.25	"F": 7954}
{"v": 1	"t": 1560656	"P": 1616.25	"F": 8156}
{"v": 1	"t": 1560676	"P": 1612.75	"F": 8041}
{"v": 1	"t": 1560697	"P": 1616.0	"F": 8266}
{"v": 1	"t": 1560717	"P": 1634.5	"F": 8447}
{"v": 1	"t": 1560737	"P": 1626.25	"F": 8328}
{"v": 1	"t": 1560758	"P": 1609.0	"F": 8760}
{"v": 1	"t": 1560778	"P": 1616.5	"F": 8739}
{"v": 1	"t": 1560798	"P": 1626.0	"F": 8430}
{"v": 1	"t": 1560819	"P": 1633.5	"F": 8776}
{"v": 1	"t": 1560839	"P": 1619.25	"F": 8692}
{"v": 1	"t": 1560859	"P": 1621.75	"F": 8695}
{"v": 1	"t": 1560879	"P": 1641.75	"F": 8955}
{"v": 1	"t": 1560900	"P": 1634.5	"F": 8948}
{"v": 1	"t": 1560920	"P": 1616.5	"F": 8779}
{"v": 1	"t": 1560940	"P": 1613.5	"F": 9151}
{"v": 1	"t": 1560961	"P": 1639.0	"F": 8954}
{"v": 1	"t": 1560981	"P": 1631.75	"F": 9062}
{"v": 1	"t": 1561001	"P": 1635.0	"F": 8701}
{"v": 1	"t": 1561021	"P": 1629.0	"F": 8610}
{"v": 1	"t": 1561042	"P": 1624.0	"F": 8879}
{"v": 1	"t": 1561062	"P": 1634.75	"F": 8946}
{"v": 1	"t": 1561082	"P": 1629.0	"F": 8799}
{"v": 1	"t": 1561103	"P": 1626.75	"F": 8807}
{"v": 1	"t": 1561123	"P": 1628.75	"F": 8729}
{"v": 1	"t": 1561143	"P": 1625.5	"F": 8907}
{"v": 1	"t": 1561164	"P": 1627.75	"F": 8692}
{"v": 1	"t": 1561184	"P": 1621.25	"F": 8894}
{"v": 1	"t": 1561204	"P": 1627.5	"F": 8362}
{"v": 1	"t": 1561225	"P": 1632.75	"F": 8429}
{"v": 1	"t": 1561245	"P": 1615.0	"F": 8537}
{"v": 1	"t": 1561265	"P": 1614.75	"F": 8516}
{"v": 1	"t": 1561286	"P": 1621.0	"F": 8277	"C": 45.67	"D": 3269	"sn": 54091930088003	"file": "/data/device_log/data0000.out"}
{"v": 1	"t": 1561306	"P": 1620.0	"F": 8331}
{"v": 1	"t": 1561327	"P": 1615.25	"F": 8870}
{"v": 1	"t": 1561348	"P": 1628.75	"F": 8773}
{"v": 1	"t": 1561369	"P": 1612.0	"F": 8636}
{"v": 1	"t": 1561389	"P": 1624.0	"F": 8990}
{"v": 1	"t": 1561409	"P": 1632.75	"F": 8543}
{"v": 1	"t": 1561430	"P": 1631.75	"F": 8633}
{"v": 1	"t": 1561450	"P": 1621.0	"F": 8355}
{"v": 1	"t": 1561470	"P": 1626.0	"F": 8204}
{"v": 1	"t": 1561491	"P": 1640.0	"F": 8519}
{"v": 1	"t": 1561511	"P": 1630.25	"F": 8634}
{"v": 1	"t": 1561531	"P": 1625.5	"F": 8399}
{"v": 1	"t": 1561552	"P": 1619.5	"F": 8729}
{"v": 1	"t": 1561572	"P": 1623.75	"F": 8515}
{"v": 1	"t": 1561592	"P": 1619.0	"F": 8370}
{"v": 1	"t": 1561613	"P": 1607.25	"F": 8485}
{"v": 1	"t": 1561633	"P": 1615.25	"F": 8362}
{"v": 1	"t": 1561653	"P": 1627.5	"F": 8395}
{"v": 1	"t": 1561674	"P": 1604.75	"F": 8065}
{"v": 1	"t": 1561694	"P": 1606.0	"F": 8067}
{"v": 1	"t": 1561714	"P": 1613.5	"F": 7819}
{"v": 1	"t": 1561735	"P": 1618.25	"F": 8022}
{"v": 1	"t": 1561755	"P": 1600.0	"F": 7995}
{"v": 1	"t": 1561775	"P": 1600.0	"F": 7994}
{"v": 1	"t": 1561795	"P": 1612.25	"F": 7663}
{"v": 1	"t": 1561816	"P": 1606.5	"F": 7622}
{"v": 1	"t": 1561836	"P": 1591.25	"F": 7651}
{"v": 1	"t": 1561856	"P": 1592.25	"F": 7434}
{"v": 1	"t": 1561877	"P": 1590.5	"F": 7248}
{"v": 1	"t": 1561897	"P": 1590.5	"F": 7312}
{"v": 1	"t": 1561917	"P": 1580.75	"F": 6873}
{"v": 1	"t": 1561938	"P": 1571.0	"F": 6755}
{"v": 1	"t": 1561958	"P": 1575.0	"F": 6765}
{"v": 1	"t": 1561978	"P": 1577.5	"F": 6428}
{"v": 1	"t": 1561999	"P": 1566.75	"F": 6170}
{"v": 1	"t": 1562019	"P": 1557.25	"F": 5898}
{"v": 1	"t": 1562039	"P": 1550.75	"F": 5734}
{"v": 1	"t": 1562059	"P": 1558.0	"F": 5320}
{"v": 1	"t": 1562080	"P": 1550.5	"F": 5257}
{"v": 1	"t": 1562100	"P": 1540.0	"F": 4983}
{"v": 1	"t": 1562120	"P": 1530.0	"F": 4786}
{"v": 1	"t": 1562141	"P": 1541.0	"F": 4590}
{"v": 1	"t": 1562161	"P": 1538.0	"F": 4616}
{"v": 1	"t": 1562181	"P": 1529.75	"F": 4233}
{"v": 1	"t": 1562201	"P": 1522.5	"F": 4166}
{"v": 1	"t": 1562222	"P": 1524.25	"F": 3834}
{"v": 1	"t": 1562242	"P": 1531.0	"F": 3873}
{"v": 1	"t": 1562262	"P": 1522.75	"F": 3690}
{"v": 1	"t": 1562283	"P": 1517.75	"F": 3566}
{"v": 1	"t": 1562303	"P": 1515.5	"F": 3368	"C": 45.675	"D": 3269	"sn": 54091930088003	"file": "/data/device_log/data0000.out"	"CO2": 3569.08984375	"Tp": 25.638206481933594	"H": 19.162776947021484}
{"v": 1	"t": 1562323	"P": 1527.75	"F": 3414}
{"v": 1	"t": 1562344	"P": 1514.25	"F": 3511}
{"v": 1	"t": 1562366	"P": 1523.0	"F": 3562}
{"v": 1	"t": 1562386	"P": 1513.0	"F": 3488}
{"v": 1	"t": 1562407	"P": 1520.0	"F": 3475}
{"v": 1	"t": 1562427	"P": 1525.0	"F": 3317}
{"v": 1	"t": 1562447	"P": 1520.75	"F": 3548}
{"v": 1	"t": 1562468	"P": 1513.25	"F": 3416}
{"v": 1	"t": 1562488	"P": 1512.5	"F": 3467}
{"v": 1	"t": 1562508	"P": 1528.0	"F": 3470}
{"v": 1	"t": 1562529	"P": 1516.75	"F": 3412}
{"v": 1	"t": 1562549	"P": 1516.25	"F": 3495}
{"v": 1	"t": 1562569	"P": 1519.0	"F": 3398}
{"v": 1	"t": 1562590	"P": 1530.25	"F": 3478}
{"v": 1	"t": 1562610	"P": 1525.0	"F": 3593}
{"v": 1	"t": 1562630	"P": 1516.75	"F": 3303}
{"v": 1	"t": 1562650	"P": 1512.75	"F": 3317}
{"v": 1	"t": 1562671	"P": 1526.5	"F": 3567}
{"v": 1	"t": 1562691	"P": 1529.25	"F": 3377}
{"v": 1	"t": 1562711	"P": 1520.75	"F": 3586}
{"v": 1	"t": 1562732	"P": 1526.0	"F": 3582}
{"v": 1	"t": 1562752	"P": 1537.0	"F": 3969}
{"v": 1	"t": 1562772	"P": 1544.0	"F": 4056}
{"v": 1	"t": 1562792	"P": 1537.0	"F": 4446}
{"v": 1	"t": 1562813	"P": 1540.75	"F": 4778}
{"v": 1	"t": 1562833	"P": 1554.5	"F": 5165}
{"v": 1	"t": 1562853	"P": 1564.25	"F": 5528}
{"v": 1	"t": 1562874	"P": 1564.75	"F": 5839}
{"v": 1	"t": 1562894	"P": 1563.25	"F": 6009}
{"v": 1	"t": 1562914	"P": 1576.5	"F": 6371}
{"v": 1	"t": 1562935	"P": 1592.0	"F": 6600}
{"v": 1	"t": 1562955	"P": 1587.25	"F": 6913}
{"v": 1	"t": 1562975	"P": 1582.0	"F": 6835}
{"v": 1	"t": 1562995	"P": 1595.75	"F": 7287}
{"v": 1	"t": 1563016	"P": 1605.5	"F": 7544}
{"v": 1	"t": 1563036	"P": 1609.75	"F": 7713}
{"v": 1	"t": 1563056	"P": 1616.0	"F": 7974}
{"v": 1	"t": 1563077	"P": 1612.0	"F": 7827}
{"v": 1	"t": 1563097	"P": 1624.75	"F": 7927}
{"v": 1	"t": 1563117	"P": 1623.0	"F": 8229}
{"v": 1	"t": 1563138	"P": 1612.75	"F": 8358}
{"v": 1	"t": 1563158	"P": 1613.75	"F": 8360}
{"v": 1	"t": 1563178	"P": 1623.75	"F": 8618}
{"v": 1	"t": 1563199	"P": 1621.25	"F": 8690}
{"v": 1	"t": 1563219	"P": 1623.75	"F": 8616}
{"v": 1	"t": 1563239	"P": 1622.5	"F": 8719}
{"v": 1	"t": 1563259	"P": 1636.0	"F": 8954}
{"v": 1	"t": 1563280	"P": 1634.0	"F": 8861}
{"v": 1	"t": 1563300	"P": 1627.0	"F": 9033}
{"v": 1	"t": 1563320	"P": 1622.5	"F": 9162	"C": 45.7	"D": 3269	"sn": 54091930088003	"file": "/data/device_log/data0000.out"	"CO2": 4256.134765625	"Tp": 25.638206481933594	"H": 18.915050506591797}
{"v": 1	"t": 1563342	"P": 1625.25	"F": 8926}
{"v": 1	"t": 1563362	"P": 1635.75	"F": 9070}
{"v": 1	"t": 1563383	"P": 1639.75	"F": 8758}
{"v": 1	"t": 1563404	"P": 1631.75	"F": 9079}
{"v": 1	"t": 1563424	"P": 1631.75	"F": 8853}
{"v": 1	"t": 1563444	"P": 1631.5	"F": 8928}
{"v": 1	"t": 1563465	"P": 1639.25	"F": 9006}
{"v": 1	"t": 1563485	"P": 1637.25	"F": 9121}
{"v": 1	"t": 1563505	"P": 1631.75	"F": 9064}
{"v": 1	"t": 1563526	"P": 1637.0	"F": 9086}
{"v": 1	"t": 1563546	"P": 1634.0	"F": 8987}
{"v": 1	"t": 1563566	"P": 1635.5	"F": 8854}
{"v": 1	"t": 1563587	"P": 1619.75	"F": 9315}
{"v": 1	"t": 1563607	"P": 1642.0	"F": 8759}
{"v": 1	"t": 1563627	"P": 1638.5	"F": 9037}
{"v": 1	"t": 1563647	"P": 1634.5	"F": 9124}
{"v": 1	"t": 1563668	"P": 1621.25	"F": 9109}
{"v": 1	"t": 1563688	"P": 1625.5	"F": 8838}
{"v": 1	"t": 1563708	"P": 1633.75	"F": 9032}
{"v": 1	"t": 1563729	"P": 1620.25	"F": 8692}
{"v": 1	"t": 1563749	"P": 1625.75	"F": 8696}
{"v": 1	"t": 1563769	"P": 1627.75	"F": 8768}
{"v": 1	"t": 1563790	"P": 1632.5	"F": 9102}
{"v": 1	"t": 1563810	"P": 1624.0	"F": 8745}
{"v": 1	"t": 1563830	"P": 1620.0	"F": 9126}
{"v": 1	"t": 1563851	"P": 1625.25	"F": 8781}
{"v": 1	"t": 1563871	"P": 1629.0	"F": 8669}
{"v": 1	"t": 1563891	"P": 1620.0	"F": 8461}
{"v": 1	"t": 1563912	"P": 1603.5	"F": 8705}
{"v": 1	"t": 1563932	"P": 1623.25	"F": 8533}
{"v": 1	"t": 1563952	"P": 1635.0	"F": 8375}
{"v": 1	"t": 1563972	"P": 1620.25	"F": 8254}
{"v": 1	"t": 1563993	"P": 1615.25	"F": 8452}
{"v": 1	"t": 1564013	"P": 1612.5	"F": 8377}
{"v": 1	"t": 1564033	"P": 1617.25	"F": 8150}
{"v": 1	"t": 1564054	"P": 1607.75	"F": 7775}
{"v": 1	"t": 1564074	"P": 1592.25	"F": 7784}
{"v": 1	"t": 1564094	"P": 1590.5	"F": 7617}
{"v": 1	"t": 1564114	"P": 1599.25	"F": 7396}
{"v": 1	"t": 1564135	"P": 1587.75	"F": 7020}
{"v": 1	"t": 1564155	"P": 1574.5	"F": 6729}
{"v": 1	"t": 1564175	"P": 1572.0	"F": 6441}
{"v": 1	"t": 1564196	"P": 1574.0	"F": 6119}
{"v": 1	"t": 1564216	"P": 1565.25	"F": 5707}
{"v": 1	"t": 1564236	"P": 1556.5	"F": 5473}
{"v": 1	"t": 1564257	"P": 1541.75	"F": 5409}
{"v": 1	"t": 1564277	"P": 1547.25	"F": 4858}
{"v": 1	"t": 1564297	"P": 1543.0	"F": 4627}
{"v": 1	"t": 1564317	"P": 1533.0	"F": 4474}
{"v": 1	"t": 1564338	"P": 1522.25	"F": 4023	"C": 45.715	"D": 3269	"sn": 54091930088003	"file": "/data/device_log/data0000.out"}
{"v": 1	"t": 1564358	"P": 1529.5	"F": 3940}
{"v": 1	"t": 1564378	"P": 1527.0	"F": 3725}
{"v": 1	"t": 1564401	"P": 1526.75	"F": 3431}
{"v": 1	"t": 1564421	"P": 1514.25	"F": 3305}
{"v": 1	"t": 1564442	"P": 1512.25	"F": 3146}
{"v": 1	"t": 1564462	"P": 1518.5	"F": 3270}
{"v": 1	"t": 1564482	"P": 1516.75	"F": 3166}
{"v": 1	"t": 1564503	"P": 1510.5	"F": 3166}
{"v": 1	"t": 1564523	"P": 1510.0	"F": 3168}
{"v": 1	"t": 1564543	"P": 1522.75	"F": 2957}
{"v": 1	"t": 1564564	"P": 1513.0	"F": 3041}
{"v": 1	"t": 1564584	"P": 1504.75	"F": 3121}
{"v": 1	"t": 1564604	"P": 1507.0	"F": 3110}
{"v": 1	"t": 1564624	"P": 1517.5	"F": 3048}
{"v": 1	"t": 1564645	"P": 1512.25	"F": 3011}
{"v": 1	"t": 1564665	"P": 1506.5	"F": 3054}
{"v": 1	"t": 1564685	"P": 1506.5	"F": 3039}
{"v": 1	"t": 1564706	"P": 1514.5	"F": 3040}
{"v": 1	"t": 1564726	"P": 1518.75	"F": 2996}
{"v": 1	"t": 1564746	"P": 1514.0	"F": 3035}
{"v": 1	"t": 1564767	"P": 1511.0	"F": 2965}
{"v": 1	"t": 1564787	"P": 1520.0	"F": 3039}
{"v": 1	"t": 1564807	"P": 1525.0	"F": 3189}
{"v": 1	"t": 1564827	"P": 1527.75	"F": 3528}
{"v": 1	"t": 1564848	"P": 1521.25	"F": 3831}
{"v": 1	"t": 1564868	"P": 1528.75	"F": 4008}
{"v": 1	"t": 1564888	"P": 1550.5	"F": 4404}
{"v": 1	"t": 1564909	"P": 1548.75	"F": 4811}
{"v": 1	"t": 1564929	"P": 1547.5	"F": 5312}
{"v": 1	"t": 1564949	"P": 1557.25	"F": 5577}
{"v": 1	"t": 1564969	"P": 1573.5	"F": 6014}
{"v": 1	"t": 1564990	"P": 1580.75	"F": 6385}
{"v": 1	"t": 1565010	"P": 1578.75	"F": 6719}
{"v": 1	"t": 1565030	"P": 1596.5	"F": 6922}
{"v": 1	"t": 1565051	"P": 1598.75	"F": 7244}
{"v": 1	"t": 1565071	"P": 1604.75	"F": 7651}
{"v": 1	"t": 1565091	"P": 1619.25	"F": 8020}
{"v": 1	"t": 1565112	"P": 1617.5	"F": 8099}
{"v": 1	"t": 1565132	"P": 1628.0	"F": 8455}
{"v": 1	"t": 1565152	"P": 1633.5	"F": 8628}
{"v": 1	"t": 1565173	"P": 1626.75	"F": 9022}
{"v": 1	"t": 1565193	"P": 1630.0	"F": 8857}
{"v": 1	"t": 1565213	"P": 1635.75	"F": 9207}
{"v": 1	"t": 1565234	"P": 1633.0	"F": 8876}
{"v": 1	"t": 1565254	"P": 1628.5	"F": 9312}
{"v": 1	"t": 1565274	"P": 1641.5	"F": 9020}
{"v": 1	"t": 1565295	"P": 1643.0	"F": 9593}
{"v": 1	"t": 1565315	"P": 1632.5	"F": 9685}
{"v": 1	"t": 1565335	"P": 1632.75	"F": 9508}
{"v": 1	"t": 1565356	"P": 1645.5	"F": 9606	"C": 45.675	"D": 3269	"sn": 54091930088003	"file": "/data/device_log/data0000.out"	"CO2": 3480.595458984375	"Tp": 25.638206481933594	"H": 18.915157318115234}
{"v": 1	"t": 1565377	"P": 1652.25	"F": 9467}
{"v": 1	"t": 1565397	"P": 1653.0	"F": 9419}
{"v": 1	"t": 1565419	"P": 1650.25	"F": 9316}
{"v": 1	"t": 1565439	"P": 1643.25	"F": 10147}
{"v": 1	"t": 1565459	"P": 1656.75	"F": 9806}
{"v": 1	"t": 1565480	"P": 1654.25	"F": 9524}
{"v": 1	"t": 1565500	"P": 1633.75	"F": 9713}
{"v": 1	"t": 1565520	"P": 1651.75	"F": 9888}
{"v": 1	"t": 1565541	"P": 1647.25	"F": 9870}
{"v": 1	"t": 1565561	"P": 1644.25	"F": 9666}
{"v": 1	"t": 1565582	"P": 1633.25	"F": 9423}
{"v": 1	"t": 1565602	"P": 1644.5	"F": 9781}
{"v": 1	"t": 1565622	"P": 1650.25	"F": 9669}
{"v": 1	"t": 1565642	"P": 1645.5	"F": 10010}
{"v": 1	"t": 1565663	"P": 1634.5	"F": 9518}
{"v": 1	"t": 1565683	"P": 1648.5	"F": 9590}
{"v": 1	"t": 1565703	"P": 1642.0	"F": 10031}
{"v": 1	"t": 1565724	"P": 1642.25	"F": 9164}
{"v": 1	"t": 1565744	"P": 1630.0	"F": 9638}
{"v": 1	"t": 1565764	"P": 1631.25	"F": 9209}
{"v": 1	"t": 1565785	"P": 1644.5	"F": 9170}
{"v": 1	"t": 1565805	"P": 1625.75	"F": 9393}
{"v": 1	"t": 1565825	"P": 1618.5	"F": 9031}
{"v": 1	"t": 1565846	"P": 1629.0	"F": 8956}
{"v": 1	"t": 1565866	"P": 1630.75	"F": 8990}
{"v": 1	"t": 1565886	"P": 1629.0	"F": 8600}
{"v": 1	"t": 1565906	"P": 1619.75	"F": 8616}
{"v": 1	"t": 1565927	"P": 1629.75	"F": 8621}
{"v": 1	"t": 1565947	"P": 1631.25	"F": 8690}
{"v": 1	"t": 1565967	"P": 1619.75	"F": 8697}
{"v": 1	"t": 1565988	"P": 1620.0	"F": 8618}
{"v": 1	"t": 1566008	"P": 1621.5	"F": 8503}
{"v": 1	"t": 1566028	"P": 1623.25	"F": 8402}
{"v": 1	"t": 1566048	"P": 1622.25	"F": 8396}
{"v": 1	"t": 1566069	"P": 1612.25	"F": 8258}
{"v": 1	"t": 1566089	"P": 1605.5	"F": 8190}
{"v": 1	"t": 1566109	"P": 1612.25	"F": 8101}
{"v": 1	"t": 1566130	"P": 1599.75	"F": 7503}
{"v": 1	"t": 1566150	"P": 1585.75	"F": 7359}
{"v": 1	"t": 1566170	"P": 1585.75	"F": 6985}
{"v": 1	"t": 1566191	"P": 1582.25	"F": 6750}
{"v": 1	"t": 1566211	"P": 1576.0	"F": 6484}
{"v": 1	"t": 1566231	"P": 1567.25	"F": 6070}
{"v": 1	"t": 1566251	"P": 1551.5	"F": 5749}
{"v": 1	"t": 1566272	"P": 1546.0	"F": 5191}
{"v": 1	"t": 1566292	"P": 1554.0	"F": 4951}
{"v": 1	"t": 1566312	"P": 1536.5	"F": 4673}
{"v": 1	"t": 1566333	"P": 1534.75	"F": 4421}
{"v": 1	"t": 1566353	"P": 1525.5	"F": 4165}
{"v": 1	"t": 1566373	"P": 1529.0	"F": 3949	"C": 45.69	"D": 3269	"sn": 54091930088003	"file": "/data/device_log/data0000.out"}
{"v": 1	"t": 1566394	"P": 1520.5	"F": 3669}
{"v": 1	"t": 1566414	"P": 1514.5	"F": 3524}
{"v": 1	"t": 1566436	"P": 1519.5	"F": 3282}
{"v": 1	"t": 1566456	"P": 1513.75	"F": 3186}
{"v": 1	"t": 1566477	"P": 1507.5	"F": 3040}
{"v": 1	"t": 1566497	"P": 1517.75	"F": 2888}
{"v": 1	"t": 1566517	"P": 1516.25	"F": 2775}
{"v": 1	"t": 1566537	"P": 1510.5	"F": 2777}
{"v": 1	"t": 1566558	"P": 1504.0	"F": 2748}
{"v": 1	"t": 1566578	"P": 1510.75	"F": 2720}
{"v": 1	"t": 1566598	"P": 1515.0	"F": 2603}
{"v": 1	"t": 1566619	"P": 1509.25	"F": 2685}
{"v": 1	"t": 1566639	"P": 1507.25	"F": 2585}
{"v": 1	"t": 1566659	"P": 1505.25	"F": 2606}
{"v": 1	"t": 1566680	"P": 1516.25	"F": 2671}
{"v": 1	"t": 1566700	"P": 1515.25	"F": 2778}
{"v": 1	"t": 1566720	"P": 1508.25	"F": 2673}
{"v": 1	"t": 1566740	"P": 1509.75	"F": 2804}
{"v": 1	"t": 1566761	"P": 1524.75	"F": 2838}
{"v": 1	"t": 1566781	"P": 1519.75	"F": 3095}
{"v": 1	"t": 1566801	"P": 1518.5	"F": 3320}
{"v": 1	"t": 1566822	"P": 1517.5	"F": 3492}
{"v": 1	"t": 1566842	"P": 1535.5	"F": 3746}
{"v": 1	"t": 1566862	"P": 1538.75	"F": 4002}
{"v": 1	"t": 1566882	"P": 1534.5	"F": 4085}
{"v": 1	"t": 1566903	"P": 1540.75	"F": 4615}
{"v": 1	"t": 1566923	"P": 1549.75	"F": 4811}
{"v": 1	"t": 1566943	"P": 1554.75	"F": 5246}
{"v": 1	"t": 1566964	"P": 1555.0	"F": 5240}
{"v": 1	"t": 1566984	"P": 1552.75	"F": 5398}
{"v": 1	"t": 1567004	"P": 1565.0	"F": 5483}
{"v": 1	"t": 1567025	"P": 1581.0	"F": 5900}
{"v": 1	"t": 1567045	"P": 1579.0	"F": 6289}
{"v": 1	"t": 1567065	"P": 1575.0	"F": 6522}
{"v": 1	"t": 1567086	"P": 1589.5	"F": 6654}
{"v": 1	"t": 1567106	"P": 1606.75	"F": 7244}
{"v": 1	"t": 1567126	"P": 1597.5	"F": 7728}
{"v": 1	"t": 1567146	"P": 1610.25	"F": 8036}
{"v": 1	"t": 1567167	"P": 1617.25	"F": 7990}
{"v": 1	"t": 1567187	"P": 1621.0	"F": 8033}
{"v": 1	"t": 1567207	"P": 1602.25	"F": 8083}
{"v": 1	"t": 1567228	"P": 1616.75	"F": 8170}
{"v": 1	"t": 1567248	"P": 1609.75	"F": 8146}
{"v": 1	"t": 1567268	"P": 1629.0	"F": 8463}
{"v": 1	"t": 1567289	"P": 1625.25	"F": 8234}
{"v": 1	"t": 1567309	"P": 1616.75	"F": 8789}
{"v": 1	"t": 1567329	"P": 1609.5	"F": 8493}
{"v": 1	"t": 1567349	"P": 1626.25	"F": 8698}
{"v": 1	"t": 1567370	"P": 1626.0	"F": 9064}
{"v": 1	"t": 1567390	"P": 1623.5	"F": 8911	"C": 45.685	"D": 3269	"sn": 54091930088003	"file": "/data/device_log/data0000.out"	"CO2": 3245.649658203125	"Tp": 25.65422821044922	"H": 18.915109634399414}
{"v": 1	"t": 1567411	"P": 1629.25	"F": 8400}
{"v": 1	"t": 1567432	"P": 1619.0	"F": 8879}
{"v": 1	"t": 1567453	"P": 1633.75	"F": 8743}
{"v": 1	"t": 1567474	"P": 1626.0	"F": 8907}
{"v": 1	"t": 1567494	"P": 1628.5	"F": 8983}
{"v": 1	"t": 1567514	"P": 1631.5	"F": 9100}
{"v": 1	"t": 1567535	"P": 1643.5	"F": 8892}
{"v": 1	"t": 1567555	"P": 1626.25	"F": 9034}
{"v": 1	"t": 1567575	"P": 1624.0	"F": 9124}
{"v": 1	"t": 1567596	"P": 1637.25	"F": 9008}
{"v": 1	"t": 1567616	"P": 1632.5	"F": 8933}
{"v": 1	"t": 1567636	"P": 1624.0	"F": 8565}
{"v": 1	"t": 1567657	"P": 1630.75	"F": 9211}
{"v": 1	"t": 1567677	"P": 1636.75	"F": 8690}
{"v": 1	"t": 1567697	"P": 1633.5	"F": 8831}
{"v": 1	"t": 1567718	"P": 1634.0	"F": 8853}
{"v": 1	"t": 1567738	"P": 1628.5	"F": 8764}
{"v": 1	"t": 1567758	"P": 1642.75	"F": 9202}
{"v": 1	"t": 1567778	"P": 1650.25	"F": 8958}
{"v": 1	"t": 1567799	"P": 1637.0	"F": 8978}
{"v": 1	"t": 1567819	"P": 1628.25	"F": 8942}
{"v": 1	"t": 1567839	"P": 1640.25	"F": 9191}
{"v": 1	"t": 1567860	"P": 1631.75	"F": 9050}
{"v": 1	"t": 1567880	"P": 1634.25	"F": 8975}
{"v": 1	"t": 1567900	"P": 1627.25	"F": 9135}
{"v": 1	"t": 1567921	"P": 1627.0	"F": 9306}
{"v": 1	"t": 1567941	"P": 1634.5	"F": 9152}
{"v": 1	"t": 1567961	"P": 1624.5	"F": 8828}
{"v": 1	"t": 1567981	"P": 1630.5	"F": 9196}
{"v": 1	"t": 1568002	"P": 1622.25	"F": 9034}
{"v": 1	"t": 1568022	"P": 1639.5	"F": 8966}
{"v": 1	"t": 1568042	"P": 1628.25	"F": 8979}
{"v": 1	"t": 1568063	"P": 1628.0	"F": 9103}
{"v": 1	"t": 1568083	"P": 1633.25	"F": 9130}
{"v": 1	"t": 1568103	"P": 1644.75	"F": 8955}
{"v": 1	"t": 1568124	"P": 1640.25	"F": 9006}
{"v": 1	"t": 1568144	"P": 1633.5	"F": 8424}
{"v": 1	"t": 1568164	"P": 1634.5	"F": 8634}
{"v": 1	"t": 1568184	"P": 1644.5	"F": 9298}
{"v": 1	"t": 1568205	"P": 1629.0	"F": 8762}
{"v": 1	"t": 1568225	"P": 1617.0	"F": 8976}
{"v": 1	"t": 1568245	"P": 1617.5	"F": 8711}
{"v": 1	"t": 1568266	"P": 1635.25	"F": 8231}
{"v": 1	"t": 1568286	"P": 1618.25	"F": 8848}
{"v": 1	"t": 1568306	"P": 1622.5	"F": 8695}
{"v": 1	"t": 1568327	"P": 1616.0	"F": 8330}
{"v": 1	"t": 1568347	"P": 1629.75	"F": 8528}
{"v": 1	"t": 1568367	"P": 1618.75	"F": 8352}
{"v": 1	"t": 1568388	"P": 1619.5	"F": 8695}
{"v": 1	"t": 1568408	"P": 1607.25	"F": 8181	"C": 45.645	"D": 3269	"sn": 54091930088003	"file": "/data/device_log/data0000.out"}
{"v": 1	"t": 1568428	"P": 1618.25	"F": 7975}
{"v": 1	"t": 1568449	"P": 1601.5	"F": 8119}
{"v": 1	"t": 1568472	"P": 1608.0	"F": 7915}
{"v": 1	"t": 1568492	"P": 1601.25	"F": 7757}
{"v": 1	"t": 1568513	"P": 1593.5	"F": 7506}
{"v": 1	"t": 1568533	"P": 1589.25	"F": 7321}
{"v": 1	"t": 1568553	"P": 1595.0	"F": 7223}
{"v": 1	"t": 1568574	"P": 1581.0	"F": 7078}
{"v": 1	"t": 1568594	"P": 1573.5	"F": 6673}
{"v": 1	"t": 1568614	"P": 1576.5	"F": 6503}
{"v": 1	"t": 1568635	"P": 1578.75	"F": 6094}
{"v": 1	"t": 1568655	"P": 1566.25	"F": 6151}
{"v": 1	"t": 1568675	"P": 1547.25	"F": 5899}
{"v": 1	"t": 1568695	"P": 1550.5	"F": 5575}
{"v": 1	"t": 1568716	"P": 1551.0	"F": 5223}
{"v": 1	"t": 1568736	"P": 1554.0	"F": 5163}
{"v": 1	"t": 1568756	"P": 1540.75	"F": 5031}
{"v": 1	"t": 1568777	"P": 1534.75	"F": 4818}
{"v": 1	"t": 1568797	"P": 1544.0	"F": 4611}
{"v": 1	"t": 1568817	"P": 1536.0	"F": 4439}
{"v": 1	"t": 1568837	"P": 1528.0	"F": 4165}
{"v": 1	"t": 1568858	"P": 1524.75	"F": 3989}
{"v": 1	"t": 1568878	"P": 1525.25	"F": 3820}
{"v": 1	"t": 1568898	"P": 1530.5	"F": 3768}
{"v": 1	"t": 1568919	"P": 1516.0	"F": 3638}
{"v": 1	"t": 1568940	"P": 1526.0	"F": 3527}
{"v": 1	"t": 1568960	"P": 1521.25	"F": 3523}
{"v": 1	"t": 1568980	"P": 1512.75	"F": 3162}
{"v": 1	"t": 1569000	"P": 1512.5	"F": 3346}
{"v": 1	"t": 1569021	"P": 1523.25	"F": 3404}
{"v": 1	"t": 1569041	"P": 1515.25	"F": 3156}
{"v": 1	"t": 1569061	"P": 1511.25	"F": 3165}
{"v": 1	"t": 1569082	"P": 1514.5	"F": 3297}
{"v": 1	"t": 1569102	"P": 1521.0	"F": 3255}
{"v": 1	"t": 1569122	"P": 1519.75	"F": 3189}
{"v": 1	"t": 1569143	"P": 1513.75	"F": 3193}
{"v": 1	"t": 1569163	"P": 1510.25	"F": 3289}
{"v": 1	"t": 1569183	"P": 1525.0	"F": 3280}
{"v": 1	"t": 1569203	"P": 1525.0	"F": 3366}
{"v": 1	"t": 1569224	"P": 1516.0	"F": 3165}
{"v": 1	"t": 1569244	"P": 1520.25	"F": 3261}
{"v": 1	"t": 1569264	"P": 1525.5	"F": 3254}
{"v": 1	"t": 1569285	"P": 1533.0	"F": 3520}
{"v": 1	"t": 1569305	"P": 1527.75	"F": 3663}
{"v": 1	"t": 1569325	"P": 1516.0	"F": 3676}
{"v": 1	"t": 1569346	"P": 1536.75	"F": 3917}
{"v": 1	"t": 1569366	"P": 1539.75	"F": 4031}
{"v": 1	"t": 1569386	"P": 1531.5	"F": 4018}
{"v": 1	"t": 1569406	"P": 1540.25	"F": 4431}
{"v": 1	"t": 1569427	"P": 1547.25	"F": 4766	"C": 45.675	"D": 3269	"sn": 54091930088003	"file": "/data/device_log/data0000.out"	"CO2": 1650.0736083984375	"Tp": 25.638206481933594	"H": 19.39801025390625}
{"v": 1	"t": 1569448	"P": 1548.5	"F": 5014}
{"v": 1	"t": 1569468	"P": 1561.75	"F": 5340}
{"v": 1	"t": 1569491	"P": 1576.0	"F": 5605}
{"v": 1	"t": 1569511	"P": 1562.25	"F": 5860}
{"v": 1	"t": 1569531	"P": 1571.0	"F": 6047}
{"v": 1	"t": 1569552	"P": 1574.5	"F": 6259}
{"v": 1	"t": 1569572	"P": 1591.5	"F": 6622}
{"v": 1	"t": 1569592	"P": 1592.75	"F": 6756}
{"v": 1	"t": 1569613	"P": 1588.5	"F": 6999}
{"v": 1	"t": 1569633	"P": 1606.0	"F": 7348}
{"v": 1	"t": 1569653	"P": 1608.75	"F": 7574}
{"v": 1	"t": 1569674	"P": 1609.0	"F": 7585}
{"v": 1	"t": 1569694	"P": 1610.5	"F": 7661}
{"v": 1	"t": 1569714	"P": 1606.5	"F": 7800}
{"v": 1	"t": 1569735	"P": 1622.25	"F": 7834}
{"v": 1	"t": 1569755	"P": 1624.75	"F": 8151}
{"v": 1	"t": 1569775	"P": 1616.0	"F": 8003}
{"v": 1	"t": 1569795	"P": 1618.75	"F": 8266}
{"v": 1	"t": 1569816	"P": 1626.25	"F": 8090}
{"v": 1	"t": 1569836	"P": 1619.75	"F": 8289}
{"v": 1	"t": 1569856	"P": 1616.0	"F": 8541}
{"v": 1	"t": 1569877	"P": 1613.25	"F": 8221}
{"v": 1	"t": 1569897	"P": 1620.0	"F": 8608}
{"v": 1	"t": 1569917	"P": 1629.5	"F": 8620}
{"v": 1	"t": 1569937	"P": 1625.0	"F": 8550}
{"v": 1	"t": 1569958	"P": 1607.0	"F": 8391}
{"v": 1	"t": 1569978	"P": 1628.0	"F": 8613}
{"v": 1	"t": 1569998	"P": 1617.75	"F": 8864}
{"v": 1	"t": 1570019	"P": 1628.5	"F": 8549}
{"v": 1	"t": 1570039	"P": 1618.75	"F": 8397}
{"v": 1	"t": 1570059	"P": 1623.75	"F": 8191}
{"v": 1	"t": 1570080	"P": 1638.0	"F": 8725}
{"v": 1	"t": 1570100	"P": 1622.75	"F": 8638}
{"v": 1	"t": 1570120	"P": 1622.75	"F": 8537}
{"v": 1	"t": 1570141	"P": 1626.5	"F": 8583}
{"v": 1	"t": 1570161	"P": 1638.25	"F": 8385}
{"v": 1	"t": 1570181	"P": 1622.75	"F": 8317}
{"v": 1	"t": 1570201	"P": 1624.75	"F": 8877}
{"v": 1	"t": 1570222	"P": 1629.25	"F": 8727}
{"v": 1	"t": 1570242	"P": 1631.5	"F": 8428}
{"v": 1	"t": 1570262	"P": 1617.25	"F": 8541}
{"v": 1	"t": 1570283	"P": 1621.25	"F": 8768}
{"v": 1	"t": 1570303	"P": 1631.5	"F": 8940}
{"v": 1	"t": 1570323	"P": 1630.0	"F": 8567}
{"v": 1	"t": 1570344	"P": 1631.5	"F": 8369}
{"v": 1	"t": 1570364	"P": 1615.75	"F": 8701}
{"v": 1	"t": 1570384	"P": 1621.75	"F": 8588}
{"v": 1	"t": 1570404	"P": 1632.25	"F": 8663}
{"v": 1	"t": 1570425	"P": 1629.5	"F": 8636}
{"v": 1	"t": 1570445	"P": 1628.75	"F": 8291	"C": 45.67	"D": 3269	"sn": 54091930088003	"file": "/data/device_log/data0000.out"}
{"v": 1	"t": 1570466	"P": 1619.25	"F": 8604}
{"v": 1	"t": 1570486	"P": 1621.25	"F": 8293}
{"v": 1	"t": 1570508	"P": 1624.75	"F": 8346}
{"v": 1	"t": 1570529	"P": 1620.5	"F": 8483}
{"v": 1	"t": 1570549	"P": 1605.0	"F": 8267}
{"v": 1	"t": 1570569	"P": 1616.5	"F": 8420}
{"v": 1	"t": 1570590	"P": 1617.75	"F": 8418}
{"v": 1	"t": 1570610	"P": 1613.0	"F": 8088}
{"v": 1	"t": 1570630	"P": 1606.0	"F": 8392}
{"v": 1	"t": 1570651	"P": 1607.0	"F": 8357}
{"v": 1	"t": 1570671	"P": 1611.25	"F": 8253}
{"v": 1	"t": 1570691	"P": 1610.0	"F": 7747}
{"v": 1	"t": 1570711	"P": 1608.0	"F": 8130}
{"v": 1	"t": 1570732	"P": 1613.75	"F": 7957}
{"v": 1	"t": 1570752	"P": 1608.25	"F": 7757}
{"v": 1	"t": 1570772	"P": 1598.5	"F": 8028}
{"v": 1	"t": 1570793	"P": 1595.25	"F": 7546}
{"v": 1	"t": 1570813	"P": 1596.75	"F": 8090}
{"v": 1	"t": 1570833	"P": 1609.25	"F": 7914}
{"v": 1	"t": 1570854	"P": 1610.0	"F": 7832}
{"v": 1	"t": 1570874	"P": 1596.5	"F": 7360}
{"v": 1	"t": 1570894	"P": 1606.5	"F": 7725}
{"v": 1	"t": 1570914	"P": 1607.0	"F": 7824}
{"v": 1	"t": 1570935	"P": 1599.25	"F": 7707}
{"v": 1	"t": 1570955	"P": 1596.5	"F": 7518}
{"v": 1	"t": 1570975	"P": 1602.0	"F": 7432}
{"v": 1	"t": 1570996	"P": 1604.75	"F": 7593}
{"v": 1	"t": 1571016	"P": 1590.75	"F": 7253}
{"v": 1	"t": 1571036	"P": 1585.0	"F": 7147}
{"v": 1	"t": 1571057	"P": 1576.0	"F": 6897}
{"v": 1	"t": 1571077	"P": 1582.75	"F": 6716}
{"v": 1	"t": 1571097	"P": 1573.0	"F": 6401}
{"v": 1	"t": 1571118	"P": 1573.75	"F": 6310}
{"v": 1	"t": 1571138	"P": 1562.0	"F": 6125}
{"v": 1	"t": 1571158	"P": 1559.75	"F": 5823}
{"v": 1	"t": 1571178	"P": 1559.25	"F": 5774}
{"v": 1	"t": 1571199	"P": 1548.25	"F": 5598}
{"v": 1	"t": 1571219	"P": 1547.25	"F": 5268}
{"v": 1	"t": 1571239	"P": 1546.5	"F": 5098}
{"v": 1	"t": 1571260	"P": 1555.0	"F": 4839}
{"v": 1	"t": 1571280	"P": 1542.0	"F": 4872}
{"v": 1	"t": 1571300	"P": 1533.0	"F": 4639}
{"v": 1	"t": 1571320	"P": 1532.0	"F": 4462}
{"v": 1	"t": 1571341	"P": 1539.5	"F": 4173}
{"v": 1	"t": 1571361	"P": 1528.5	"F": 4019}
{"v": 1	"t": 1571381	"P": 1523.75	"F": 3919}
{"v": 1	"t": 1571402	"P": 1520.25	"F": 3785}
{"v": 1	"t": 1571422	"P": 1534.25	"F": 3808}
{"v": 1	"t": 1571442	"P": 1525.0	"F": 3687}
{"v": 1	"t": 1571463	"P": 1517.0	"F": 3608	"C": 45.655	"D": 3269	"sn": 54091930088003	"file": "/data/device_log/data0000.out"	"CO2": 4516.44580078125	"Tp": 25.65422821044922	"H": 19.856853485107422}
{"v": 1	"t": 1571484	"P": 1516.0	"F": 3450}
{"v": 1	"t": 1571504	"P": 1519.75	"F": 3424}
{"v": 1	"t": 1571527	"P": 1509.5	"F": 3242}
{"v": 1	"t": 1571547	"P": 1523.75	"F": 3252}
{"v": 1	"t": 1571567	"P": 1516.25	"F": 3234}
{"v": 1	"t": 1571588	"P": 1508.25	"F": 3148}
{"v": 1	"t": 1571608	"P": 1515.5	"F": 3227}
{"v": 1	"t": 1571628	"P": 1526.25	"F": 3199}
{"v": 1	"t": 1571649	"P": 1520.25	"F": 3282}
{"v": 1	"t": 1571669	"P": 1515.25	"F": 3371}
{"v": 1	"t": 1571689	"P": 1514.75	"F": 3319}
{"v": 1	"t": 1571709	"P": 1531.0	"F": 3401}
{"v": 1	"t": 1571730	"P": 1523.25	"F": 3302}
{"v": 1	"t": 1571750	"P": 1519.0	"F": 3466}
{"v": 1	"t": 1571770	"P": 1524.0	"F": 3442}
{"v": 1	"t": 1571791	"P": 1530.75	"F": 3476}
{"v": 1	"t": 1571811	"P": 1525.75	"F": 3569}
{"v": 1	"t": 1571831	"P": 1524.5	"F": 3670}
{"v": 1	"t": 1571852	"P": 1517.0	"F": 3586}
{"v": 1	"t": 1571872	"P": 1533.0	"F": 3890}
{"v": 1	"t": 1571892	"P": 1534.75	"F": 3811}
{"v": 1	"t": 1571912	"P": 1528.5	"F": 3900}
{"v": 1	"t": 1571933	"P": 1525.0	"F": 3901}
{"v": 1	"t": 1571953	"P": 1534.5	"F": 3908}
{"v": 1	"t": 1571973	"P": 1541.25	"F": 4125}
{"v": 1	"t": 1571994	"P": 1538.0	"F": 4316}
{"v": 1	"t": 1572014	"P": 1538.5	"F": 4598}
{"v": 1	"t": 1572034	"P": 1545.75	"F": 4714}
{"v": 1	"t": 1572055	"P": 1554.25	"F": 5152}
{"v": 1	"t": 1572075	"P": 1554.0	"F": 4980}
{"v": 1	"t": 1572095	"P": 1555.0	"F": 5539}
{"v": 1	"t": 1572116	"P": 1566.75	"F": 5893}
{"v": 1	"t": 1572136	"P": 1579.0	"F": 6076}
{"v": 1	"t": 1572156	"P": 1566.25	"F": 6200}
{"v": 1	"t": 1572176	"P": 1573.5	"F": 6623}
{"v": 1	"t": 1572197	"P": 1582.75	"F": 6611}
{"v": 1	"t": 1572217	"P": 1586.25	"F": 6959}
{"v": 1	"t": 1572238	"P": 1591.5	"F": 6964}
{"v": 1	"t": 1572258	"P": 1584.5	"F": 7306}
{"v": 1	"t": 1572278	"P": 1610.0	"F": 7539}
{"v": 1	"t": 1572299	"P": 1603.25	"F": 7891}
{"v": 1	"t": 1572319	"P": 1597.0	"F": 7942}
{"v": 1	"t": 1572339	"P": 1610.75	"F": 7784}
{"v": 1	"t": 1572359	"P": 1616.25	"F": 7772}
{"v": 1	"t": 1572380	"P": 1622.75	"F": 7938}
{"v": 1	"t": 1572400	"P": 1610.25	"F": 8085}
{"v": 1	"t": 1572421	"P": 1626.5	"F": 8318}
{"v": 1	"t": 1572441	"P": 1624.5	"F": 8419}
{"v": 1	"t": 1572461	"P": 1607.0	"F": 8402}
{"v": 1	"t": 1572482	"P": 1613.75	"F": 8203	"C": 45.68	"D": 3269	"sn": 54091930088003	"file": "/data/device_log/data0000.out"}
{"v": 1	"t": 1572502	"P": 1626.5	"F": 8373}
{"v": 1	"t": 1572522	"P": 1622.0	"F": 8357}
{"v": 1	"t": 1572545	"P": 1620.25	"F": 8784}
{"v": 1	"t": 1572565	"P": 1616.25	"F": 8617}
{"v": 1	"t": 1572586	"P": 1629.75	"F": 8632}
{"v": 1	"t": 1572606	"P": 1617.0	"F": 8399}
{"v": 1	"t": 1572626	"P": 1622.75	"F": 8597}
{"v": 1	"t": 1572647	"P": 1624.25	"F": 8480}
{"v": 1	"t": 1572667	"P": 1624.75	"F": 8505}
{"v": 1	"t": 1572687	"P": 1624.25	"F": 8457}
{"v": 1	"t": 1572708	"P": 1618.0	"F": 8745}
{"v": 1	"t": 1572728	"P": 1626.25	"F": 8648}
{"v": 1	"t": 1572748	"P": 1632.0	"F": 8606}
{"v": 1	"t": 1572769	"P": 1634.5	"F": 9047}
{"v": 1	"t": 1572789	"P": 1620.5	"F": 9149}
{"v": 1	"t": 1572809	"P": 1615.75	"F": 8854}
{"v": 1	"t": 1572829	"P": 1646.75	"F": 8661}
{"v": 1	"t": 1572850	"P": 1638.0	"F": 8734}
{"v": 1	"t": 1572870	"P": 1623.75	"F": 8757}
{"v": 1	"t": 1572890	"P": 1626.25	"F": 8919}
{"v": 1	"t": 1572911	"P": 1631.5	"F": 8664}
{"v": 1	"t": 1572931	"P": 1631.0	"F": 8921}
{"v": 1	"t": 1572951	"P": 1624.5	"F": 8830}
{"v": 1	"t": 1572972	"P": 1629.25	"F": 8923}
{"v": 1	"t": 1572992	"P": 1642.75	"F": 8903}
{"v": 1	"t": 1573012	"P": 1634.5	"F": 8968}
{"v": 1	"t": 1573033	"P": 1622.75	"F": 8856}
{"v": 1	"t": 1573053	"P": 1622.0	"F": 8689}
{"v": 1	"t": 1573073	"P": 1641.5	"F": 9128}
{"v": 1	"t": 1573093	"P": 1638.75	"F": 9084}
{"v": 1	"t": 1573114	"P": 1634.5	"F": 8989}
{"v": 1	"t": 1573134	"P": 1635.0	"F": 9026}
{"v": 1	"t": 1573154	"P": 1634.25	"F": 9223}
{"v": 1	"t": 1573175	"P": 1630.25	"F": 8997}
{"v": 1	"t": 1573195	"P": 1628.75	"F": 8968}
{"v": 1	"t": 1573215	"P": 1617.5	"F": 9060}
{"v": 1	"t": 1573235	"P": 1630.0	"F": 9313}
{"v": 1	"t": 1573256	"P": 1643.5	"F": 9014}
{"v": 1	"t": 1573276	"P": 1630.25	"F": 9052}
{"v": 1	"t": 1573296	"P": 1624.25	"F": 9233}
{"v": 1	"t": 1573317	"P": 1629.25	"F": 8698}
{"v": 1	"t": 1573337	"P": 1638.75	"F": 8528}
{"v": 1	"t": 1573357	"P": 1625.75	"F": 8556}
{"v": 1	"t": 1573378	"P": 1632.5	"F": 8747}
{"v": 1	"t": 1573398	"P": 1621.5	"F": 8691}
{"v": 1	"t": 1573418	"P": 1627.25	"F": 8903}
{"v": 1	"t": 1573439	"P": 1621.75	"F": 8597}
{"v": 1	"t": 1573459	"P": 1618.75	"F": 8607}
{"v": 1	"t": 1573479	"P": 1610.0	"F": 8715}
{"v": 1	"t": 1573499	"P": 1632.75	"F": 8607	"C": 45.665	"D": 3269	"sn": 54091930088003	"file": "/data/device_log/data0000.out"	"CO2": 4342.86669921875	"Tp": 25.638206481933594	"H": 20.000463485717773}
{"v": 1	"t": 1573521	"P": 1624.75	"F": 8448}
{"v": 1	"t": 1573541	"P": 1606.25	"F": 8363}
{"v": 1	"t": 1573565	"P": 1611.5	"F": 8336}
{"v": 1	"t": 1573586	"P": 1618.5	"F": 8232}
{"v": 1	"t": 1573606	"P": 1619.5	"F": 8171}
{"v": 1	"t": 1573626	"P": 1612.0	"F": 7809}
{"v": 1	"t": 1573646	"P": 1597.5	"F": 7710}
{"v": 1	"t": 1573667	"P": 1590.5	"F": 7554}
{"v": 1	"t": 1573687	"P": 1607.25	"F": 7193}
{"v": 1	"t": 1573707	"P": 1595.5	"F": 7204}
{"v": 1	"t": 1573728	"P": 1574.0	"F": 6969}
{"v": 1	"t": 1573748	"P": 1570.5	"F": 6541}
{"v": 1	"t": 1573768	"P": 1583.25	"F": 6457}
{"v": 1	"t": 1573788	"P": 1565.5	"F": 6041}
{"v": 1	"t": 1573809	"P": 1553.0	"F": 5742}
{"v": 1	"t": 1573829	"P": 1550.5	"F": 5432}
{"v": 1	"t": 1573849	"P": 1557.5	"F": 5315}
{"v": 1	"t": 1573870	"P": 1558.25	"F": 5148}
{"v": 1	"t": 1573890	"P": 1538.0	"F": 4988}
{"v": 1	"t": 1573910	"P": 1529.0	"F": 4804}
{"v": 1	"t": 1573931	"P": 1537.5	"F": 4321}
{"v": 1	"t": 1573951	"P": 1534.0	"F": 4169}
{"v": 1	"t": 1573971	"P": 1530.0	"F": 4012}
{"v": 1	"t": 1573991	"P": 1515.25	"F": 3951}
{"v": 1	"t": 1574012	"P": 1523.5	"F": 3704}
{"v": 1	"t": 1574032	"P": 1526.75	"F": 3560}
{"v": 1	"t": 1574052	"P": 1516.0	"F": 3451}
{"v": 1	"t": 1574073	"P": 1512.75	"F": 3213}
{"v": 1	"t": 1574093	"P": 1515.25	"F": 3158}
{"v": 1	"t": 1574113	"P": 1523.0	"F": 3141}
{"v": 1	"t": 1574134	"P": 1516.0	"F": 3157}
{"v": 1	"t": 1574154	"P": 1503.25	"F": 2944}
{"v": 1	"t": 1574174	"P": 1513.5	"F": 2971}
{"v": 1	"t": 1574195	"P": 1520.0	"F": 2887}
{"v": 1	"t": 1574215	"P": 1511.0	"F": 2776}
{"v": 1	"t": 1574235	"P": 1502.0	"F": 2733}
{"v": 1	"t": 1574255	"P": 1508.25	"F": 2644}
{"v": 1	"t": 1574276	"P": 1520.0	"F": 2649}
{"v": 1	"t": 1574296	"P": 1509.25	"F": 2602}
{"v": 1	"t": 1574316	"P": 1508.25	"F": 2591}
{"v": 1	"t": 1574337	"P": 1510.25	"F": 2585}
{"v": 1	"t": 1574357	"P": 1521.5	"F": 2746}
{"v": 1	"t": 1574377	"P": 1521.0	"F": 2763}
{"v": 1	"t": 1574398	"P": 1510.5	"F": 2896}
{"v": 1	"t": 1574418	"P": 1510.5	"F": 3040}
{"v": 1	"t": 1574438	"P": 1522.75	"F": 3133}
{"v": 1	"t": 1574458	"P": 1525.75	"F": 3447}
{"v": 1	"t": 1574479	"P": 1521.25	"F": 3658}
{"v": 1	"t": 1574499	"P": 1523.5	"F": 3679}
{"v": 1	"t": 1574519	"P": 1533.5	"F": 4135	"C": 45.63	"D": 3269	"sn": 54091930088003	"file": "/data/device_log/data0000.out"}
{"v": 1	"t": 1574540	"P": 1545.5	"F": 4267}
{"v": 1	"t": 1574560	"P": 1536.75	"F": 4590}
{"v": 1	"t": 1574582	"P": 1544.0	"F": 4896}
{"v": 1	"t": 1574603	"P": 1543.75	"F": 5217}
{"v": 1	"t": 1574623	"P": 1556.0	"F": 5465}
{"v": 1	"t": 1574643	"P": 1570.75	"F": 5693}
{"v": 1	"t": 1574664	"P": 1569.75	"F": 6184}
{"v": 1	"t": 1574684	"P": 1567.25	"F": 6102}
{"v": 1	"t": 1574704	"P": 1569.75	"F": 6443}
{"v": 1	"t": 1574725	"P": 1591.75	"F": 6572}
{"v": 1	"t": 1574745	"P": 1584.25	"F": 7041}
{"v": 1	"t": 1574765	"P": 1589.5	"F": 7192}
{"v": 1	"t": 1574785	"P": 1591.25	"F": 7298}
{"v": 1	"t": 1574806	"P": 1601.25	"F": 7536}
{"v": 1	"t": 1574826	"P": 1600.75	"F": 7439}
{"v": 1	"t": 1574846	"P": 1599.5	"F": 7617}
{"v": 1	"t": 1574867	"P": 1611.5	"F": 7899}
{"v": 1	"t": 1574887	"P": 1621.75	"F": 7850}
{"v": 1	"t": 1574907	"P": 1612.0	"F": 7889}
{"v": 1	"t": 1574928	"P": 1609.25	"F": 8056}
{"v": 1	"t": 1574948	"P": 1607.5	"F": 8139}
{"v": 1	"t": 1574968	"P": 1619.0	"F": 8216}
{"v": 1	"t": 1574988	"P": 1621.25	"F": 8115}
{"v": 1	"t": 1575009	"P": 1615.5	"F": 8054}
{"v": 1	"t": 1575029	"P": 1619.75	"F": 8456}
{"v": 1	"t": 1575049	"P": 1617.0	"F": 8253}
{"v": 1	"t": 1575070	"P": 1615.75	"F": 8300}
{"v": 1	"t": 1575090	"P": 1619.0	"F": 8266}
{"v": 1	"t": 1575110	"P": 1624.5	"F": 8454}
{"v": 1	"t": 1575131	"P": 1622.75	"F": 8405}
{"v": 1	"t": 1575151	"P": 1627.25	"F": 8331}
{"v": 1	"t": 1575171	"P": 1612.25	"F": 8335}
{"v": 1	"t": 1575191	"P": 1620.5	"F": 8645}
{"v": 1	"t": 1575212	"P": 1623.0	"F": 8600}
{"v": 1	"t": 1575232	"P": 1631.0	"F": 8408}
{"v": 1	"t": 1575252	"P": 1625.0	"F": 8530}
{"v": 1	"t": 1575273	"P": 1618.25	"F": 8709}
{"v": 1	"t": 1575293	"P": 1619.0	"F": 8688}
{"v": 1	"t": 1575313	"P": 1632.75	"F": 8779}
{"v": 1	"t": 1575334	"P": 1622.75	"F": 8664}
{"v": 1	"t": 1575354	"P": 1615.5	"F": 8001}
{"v": 1	"t": 1575374	"P": 1621.25	"F": 8639}
{"v": 1	"t": 1575394	"P": 1639.25	"F": 8844}
{"v": 1	"t": 1575415	"P": 1626.5	"F": 9026}
{"v": 1	"t": 1575435	"P": 1620.75	"F": 9198}
{"v": 1	"t": 1575455	"P": 1633.0	"F": 8803}
{"v": 1	"t": 1575476	"P": 1639.0	"F": 9129}
{"v": 1	"t": 1575496	"P": 1630.0	"F": 8815}
{"v": 1	"t": 1575516	"P": 1629.0	"F": 9116}
{"v": 1	"t": 1575537	"P": 1625.0	"F": 9279	"C": 45.63	"D": 3269	"sn": 54091930088003	"file": "/data/device_log/data0000.out"	"CO2": 4653.86376953125	"Tp": 25.638206481933594	"H": 20.000158309936523}
{"v": 1	"t": 1575558	"P": 1629.75	"F": 8892}
{"v": 1	"t": 1575578	"P": 1628.0	"F": 9300}
{"v": 1	"t": 1575601	"P": 1633.5	"F": 9009}
{"v": 1	"t": 1575621	"P": 1631.0	"F": 9140}
{"v": 1	"t": 1575641	"P": 1628.75	"F": 9218}
{"v": 1	"t": 1575662	"P": 1629.75	"F": 9145}
{"v": 1	"t": 1575682	"P": 1628.5	"F": 9109}
{"v": 1	"t": 1575702	"P": 1625.5	"F": 9036}
{"v": 1	"t": 1575722	"P": 1619.5	"F": 8908}
{"v": 1	"t": 1575743	"P": 1627.5	"F": 9437}
{"v": 1	"t": 1575763	"P": 1631.0	"F": 9032}
{"v": 1	"t": 1575783	"P": 1633.0	"F": 8845}
{"v": 1	"t": 1575804	"P": 1627.75	"F": 8923}
{"v": 1	"t": 1575824	"P": 1621.75	"F": 8691}
{"v": 1	"t": 1575844	"P": 1628.0	"F": 8762}
{"v": 1	"t": 1575865	"P": 1638.0	"F": 8344}
{"v": 1	"t": 1575885	"P": 1617.0	"F": 8495}
{"v": 1	"t": 1575905	"P": 1616.25	"F": 8032}
{"v": 1	"t": 1575925	"P": 1607.75	"F": 8091}
{"v": 1	"t": 1575946	"P": 1611.25	"F": 7947}
{"v": 1	"t": 1575966	"P": 1596.5	"F": 7360}
{"v": 1	"t": 1575987	"P": 1590.75	"F": 7103}
{"v": 1	"t": 1576007	"P": 1587.75	"F": 6804}
{"v": 1	"t": 1576027	"P": 1578.5	"F": 6552}
{"v": 1	"t": 1576048	"P": 1570.5	"F": 6304}
{"v": 1	"t": 1576068	"P": 1572.75	"F": 5987}
{"v": 1	"t": 1576088	"P": 1562.5	"F": 5665}
{"v": 1	"t": 1576109	"P": 1551.25	"F": 5303}
{"v": 1	"t": 1576129	"P": 1538.25	"F": 5113}
{"v": 1	"t": 1576149	"P": 1544.25	"F": 4977}
{"v": 1	"t": 1576170	"P": 1545.75	"F": 4599}
{"v": 1	"t": 1576190	"P": 1532.75	"F": 4259}
{"v": 1	"t": 1576210	"P": 1525.75	"F": 4093}
{"v": 1	"t": 1576230	"P": 1519.5	"F": 3880}
{"v": 1	"t": 1576251	"P": 1529.75	"F": 3718}
{"v": 1	"t": 1576271	"P": 1520.25	"F": 3419}
{"v": 1	"t": 1576291	"P": 1514.0	"F": 3304}
{"v": 1	"t": 1576312	"P": 1511.0	"F": 3191}
{"v": 1	"t": 1576332	"P": 1518.5	"F": 3238}
{"v": 1	"t": 1576352	"P": 1511.75	"F": 2982}
{"v": 1	"t": 1576373	"P": 1506.25	"F": 2984}
{"v": 1	"t": 1576393	"P": 1506.5	"F": 2844}
{"v": 1	"t": 1576413	"P": 1518.25	"F": 2749}
{"v": 1	"t": 1576433	"P": 1515.0	"F": 2700}
{"v": 1	"t": 1576454	"P": 1509.75	"F": 2686}
{"v": 1	"t": 1576474	"P": 1502.5	"F": 2752}
{"v": 1	"t": 1576494	"P": 1510.75	"F": 2551}
{"v": 1	"t": 1576515	"P": 1515.0	"F": 2643}
{"v": 1	"t": 1576535	"P": 1510.0	"F": 2738}
{"v": 1	"t": 1576555	"P": 1506.75	"F": 2668	"C": 45.625	"D": 3269	"sn": 54091930088003	"file": "/data/device_log/data0000.out"}
{"v": 1	"t": 1576576	"P": 1512.5	"F": 2753}
{"v": 1	"t": 1576596	"P": 1514.0	"F": 2768}
{"v": 1	"t": 1576618	"P": 1516.25	"F": 2740}
{"v": 1	"t": 1576639	"P": 1515.5	"F": 2584}
{"v": 1	"t": 1576659	"P": 1513.25	"F": 2833}
{"v": 1	"t": 1576679	"P": 1520.0	"F": 2853}
{"v": 1	"t": 1576699	"P": 1527.75	"F": 3077}
{"v": 1	"t": 1576720	"P": 1522.5	"F": 3251}
{"v": 1	"t": 1576740	"P": 1524.0	"F": 3470}
{"v": 1	"t": 1576761	"P": 1532.5	"F": 3715}
{"v": 1	"t": 1576781	"P": 1540.0	"F": 3912}
{"v": 1	"t": 1576801	"P": 1540.75	"F": 4376}
{"v": 1	"t": 1576821	"P": 1540.0	"F": 4736}
{"v": 1	"t": 1576842	"P": 1553.5	"F": 5055}
{"v": 1	"t": 1576862	"P": 1564.25	"F": 5388}
{"v": 1	"t": 1576882	"P": 1562.75	"F": 5425}
{"v": 1	"t": 1576903	"P": 1566.0	"F": 5810}
{"v": 1	"t": 1576923	"P": 1567.75	"F": 6331}
{"v": 1	"t": 1576943	"P": 1585.25	"F": 6408}
{"v": 1	"t": 1576963	"P": 1597.0	"F": 6800}
{"v": 1	"t": 1576984	"P": 1587.25	"F": 7067}
{"v": 1	"t": 1577004	"P": 1596.5	"F": 7315}
{"v": 1	"t": 1577024	"P": 1601.25	"F": 7198}
{"v": 1	"t": 1577045	"P": 1601.0	"F": 7543}
{"v": 1	"t": 1577065	"P": 1608.5	"F": 7568}
{"v": 1	"t": 1577085	"P": 1611.5	"F": 7908}
{"v": 1	"t": 1577106	"P": 1614.75	"F": 7732}
{"v": 1	"t": 1577126	"P": 1615.25	"F": 7895}
{"v": 1	"t": 1577146	"P": 1616.5	"F": 8099}
{"v": 1	"t": 1577166	"P": 1601.0	"F": 8121}
{"v": 1	"t": 1577187	"P": 1623.75	"F": 8334}
{"v": 1	"t": 1577207	"P": 1638.75	"F": 9017}
{"v": 1	"t": 1577227	"P": 1626.75	"F": 8502}
{"v": 1	"t": 1577248	"P": 1619.5	"F": 8878}
{"v": 1	"t": 1577268	"P": 1631.25	"F": 9011}
{"v": 1	"t": 1577288	"P": 1631.5	"F": 8953}
{"v": 1	"t": 1577309	"P": 1637.5	"F": 8900}
{"v": 1	"t": 1577329	"P": 1637.0	"F": 9140}
{"v": 1	"t": 1577349	"P": 1639.75	"F": 9243}
{"v": 1	"t": 1577370	"P": 1639.0	"F": 9229}
{"v": 1	"t": 1577390	"P": 1632.0	"F": 9304}
{"v": 1	"t": 1577410	"P": 1630.75	"F": 9072}
{"v": 1	"t": 1577430	"P": 1640.0	"F": 9232}
{"v": 1	"t": 1577451	"P": 1643.25	"F": 9081}
{"v": 1	"t": 1577471	"P": 1634.75	"F": 9457}
{"v": 1	"t": 1577491	"P": 1627.0	"F": 9363}
{"v": 1	"t": 1577512	"P": 1632.5	"F": 9294}
{"v": 1	"t": 1577532	"P": 1639.25	"F": 8880}
{"v": 1	"t": 1577552	"P": 1642.75	"F": 9035}
{"v": 1	"t": 1577573	"P": 1636.5	"F": 9313	"C": 45.625	"D": 3269	"sn": 54091930088003	"file": "/data/device_log/data0000.out"	"CO2": 2967.4052734375	"Tp": 25.65422821044922	"H": 20.000219345092773}
{"v": 1	"t": 1577594	"P": 1635.5	"F": 9413}
{"v": 1	"t": 1577614	"P": 1641.5	"F": 9197}
{"v": 1	"t": 1577637	"P": 1626.75	"F": 9422}
{"v": 1	"t": 1577657	"P": 1656.25	"F": 9598}
{"v": 1	"t": 1577677	"P": 1638.5	"F": 9489}
{"v": 1	"t": 1577698	"P": 1644.5	"F": 9655}
{"v": 1	"t": 1577718	"P": 1636.75	"F": 9007}
{"v": 1	"t": 1577738	"P": 1637.5	"F": 8923}
{"v": 1	"t": 1577758	"P": 1644.75	"F": 9119}
{"v": 1	"t": 1577779	"P": 1637.75	"F": 9090}
{"v": 1	"t": 1577799	"P": 1624.25	"F": 9506}
{"v": 1	"t": 1577819	"P": 1635.0	"F": 9412}
{"v": 1	"t": 1577840	"P": 1642.0	"F": 9427}
{"v": 1	"t": 1577860	"P": 1631.0	"F": 9127}
{"v": 1	"t": 1577880	"P": 1625.75	"F": 9026}
{"v": 1	"t": 1577901	"P": 1636.75	"F": 9325}
{"v": 1	"t": 1577921	"P": 1637.75	"F": 9400}
{"v": 1	"t": 1577941	"P": 1631.25	"F": 9342}
{"v": 1	"t": 1577961	"P": 1622.25	"F": 9154}
{"v": 1	"t": 1577982	"P": 1624.25	"F": 9073}
{"v": 1	"t": 1578002	"P": 1632.5	"F": 8765}
{"v": 1	"t": 1578022	"P": 1632.25	"F": 8785}
{"v": 1	"t": 1578043	"P": 1617.75	"F": 8812}
{"v": 1	"t": 1578063	"P": 1626.5	"F": 8760}
{"v": 1	"t": 1578083	"P": 1641.25	"F": 8549}
{"v": 1	"t": 1578104	"P": 1617.0	"F": 8718}
{"v": 1	"t": 1578124	"P": 1607.25	"F": 8486}
{"v": 1	"t": 1578144	"P": 1609.75	"F": 7968}
{"v": 1	"t": 1578165	"P": 1618.75	"F": 7990}
{"v": 1	"t": 1578185	"P": 1599.5	"F": 7781}
{"v": 1	"t": 1578205	"P": 1588.5	"F": 7128}
{"v": 1	"t": 1578225	"P": 1582.5	"F": 6852}
{"v": 1	"t": 1578246	"P": 1583.75	"F": 6694}
{"v": 1	"t": 1578266	"P": 1571.75	"F": 6440}
{"v": 1	"t": 1578286	"P": 1555.5	"F": 6189}
{"v": 1	"t": 1578307	"P": 1549.25	"F": 5776}
{"v": 1	"t": 1578327	"P": 1559.0	"F": 5386}
{"v": 1	"t": 1578347	"P": 1542.25	"F": 5062}
{"v": 1	"t": 1578367	"P": 1536.25	"F": 4753}
{"v": 1	"t": 1578388	"P": 1525.0	"F": 4509}
{"v": 1	"t": 1578408	"P": 1532.0	"F": 4298}
{"v": 1	"t": 1578428	"P": 1534.75	"F": 4073}
{"v": 1	"t": 1578449	"P": 1523.5	"F": 3867}
{"v": 1	"t": 1578469	"P": 1517.25	"F": 3727}
{"v": 1	"t": 1578489	"P": 1519.75	"F": 3713}
{"v": 1	"t": 1578510	"P": 1523.0	"F": 3522}
{"v": 1	"t": 1578530	"P": 1518.5	"F": 3428}
{"v": 1	"t": 1578550	"P": 1507.75	"F": 3234}
{"v": 1	"t": 1578570	"P": 1509.75	"F": 3263}
{"v": 1	"t": 1578591	"P": 1517.0	"F": 3164	"C": 45.62	"D": 3269	"sn": 54091930088003	"file": "/data/device_log/data0000.out"}
{"v": 1	"t": 1578611	"P": 1513.75	"F": 3032}
{"v": 1	"t": 1578632	"P": 1512.25	"F": 3114}
{"v": 1	"t": 1578654	"P": 1518.0	"F": 3108}
{"v": 1	"t": 1578674	"P": 1509.5	"F": 3063}
{"v": 1	"t": 1578694	"P": 1515.5	"F": 3141}
{"v": 1	"t": 1578715	"P": 1526.5	"F": 3043}
{"v": 1	"t": 1578735	"P": 1522.25	"F": 3176}
{"v": 1	"t": 1578755	"P": 1516.25	"F": 3172}
{"v": 1	"t": 1578776	"P": 1520.25	"F": 3395}
{"v": 1	"t": 1578796	"P": 1531.0	"F": 3358}
{"v": 1	"t": 1578816	"P": 1522.0	"F": 3403}
{"v": 1	"t": 1578836	"P": 1522.75	"F": 3457}
{"v": 1	"t": 1578857	"P": 1524.5	"F": 3540}
{"v": 1	"t": 1578877	"P": 1539.75	"F": 3714}
{"v": 1	"t": 1578897	"P": 1533.5	"F": 3692}
{"v": 1	"t": 1578918	"P": 1528.5	"F": 3880}
{"v": 1	"t": 1578938	"P": 1529.75	"F": 3959}
{"v": 1	"t": 1578958	"P": 1544.25	"F": 4149}
{"v": 1	"t": 1578978	"P": 1544.0	"F": 4476}
{"v": 1	"t": 1578999	"P": 1541.0	"F": 4704}
{"v": 1	"t": 1579019	"P": 1546.25	"F": 4902}
{"v": 1	"t": 1579039	"P": 1562.75	"F": 5071}
{"v": 1	"t": 1579060	"P": 1565.25	"F": 5351}
{"v": 1	"t": 1579080	"P": 1554.0	"F": 5623}
{"v": 1	"t": 1579100	"P": 1561.5	"F": 5856}
{"v": 1	"t": 1579121	"P": 1573.5	"F": 5818}
{"v": 1	"t": 1579141	"P": 1577.75	"F": 6155}
{"v": 1	"t": 1579161	"P": 1575.0	"F": 6321}
{"v": 1	"t": 1579181	"P": 1569.25	"F": 6323}
{"v": 1	"t": 1579202	"P": 1585.0	"F": 6320}
{"v": 1	"t": 1579222	"P": 1604.0	"F": 6806}
{"v": 1	"t": 1579242	"P": 1592.0	"F": 7211}
{"v": 1	"t": 1579263	"P": 1591.0	"F": 7524}
{"v": 1	"t": 1579283	"P": 1612.25	"F": 7642}
{"v": 1	"t": 1579303	"P": 1619.5	"F": 7659}
{"v": 1	"t": 1579324	"P": 1610.75	"F": 7739}
{"v": 1	"t": 1579344	"P": 1607.75	"F": 7894}
{"v": 1	"t": 1579364	"P": 1622.75	"F": 8173}
{"v": 1	"t": 1579385	"P": 1615.75	"F": 8229}
{"v": 1	"t": 1579405	"P": 1618.5	"F": 8412}
{"v": 1	"t": 1579425	"P": 1616.0	"F": 8594}
{"v": 1	"t": 1579446	"P": 1632.5	"F": 8510}
{"v": 1	"t": 1579466	"P": 1625.75	"F": 8433}
{"v": 1	"t": 1579486	"P": 1613.25	"F": 8784}
{"v": 1	"t": 1579507	"P": 1624.0	"F": 8491}
{"v": 1	"t": 1579527	"P": 1635.0	"F": 8681}
{"v": 1	"t": 1579547	"P": 1618.0	"F": 8690}
{"v": 1	"t": 1579568	"P": 1626.0	"F": 8660}
{"v": 1	"t": 1579588	"P": 1637.0	"F": 8420}
{"v": 1	"t": 1579608	"P": 1632.75	"F": 8580	"C": 45.595	"D": 3269	"sn": 54091930088003	"file": "/data/device_log/data0000.out"	"CO2": 1737.4029541015625	"Tp": 25.65422821044922	"H": 20.149078369140625}
{"v": 1	"t": 1579630	"P": 1632.75	"F": 8782}
{"v": 1	"t": 1579650	"P": 1622.75	"F": 8982}
{"v": 1	"t": 1579672	"P": 1635.5	"F": 8614}
{"v": 1	"t": 1579692	"P": 1629.25	"F": 8881}
{"v": 1	"t": 1579713	"P": 1628.25	"F": 8701}
{"v": 1	"t": 1579733	"P": 1634.25	"F": 9236}
{"v": 1	"t": 1579753	"P": 1644.5	"F": 8875}
{"v": 1	"t": 1579774	"P": 1629.0	"F": 9183}
{"v": 1	"t": 1579794	"P": 1628.5	"F": 9262}
{"v": 1	"t": 1579814	"P": 1640.0	"F": 9396}
{"v": 1	"t": 1579835	"P": 1640.25	"F": 9008}
{"v": 1	"t": 1579855	"P": 1638.5	"F": 9320}
{"v": 1	"t": 1579875	"P": 1638.75	"F": 9154}
{"v": 1	"t": 1579896	"P": 1635.0	"F": 8944}
{"v": 1	"t": 1579916	"P": 1645.0	"F": 9276}
{"v": 1	"t": 1579936	"P": 1637.25	"F": 9548}
{"v": 1	"t": 1579956	"P": 1634.75	"F": 9227}
{"v": 1	"t": 1579977	"P": 1628.25	"F": 9212}
{"v": 1	"t": 1579997	"P": 1650.0	"F": 8582}
{"v": 1	"t": 1580017	"P": 1635.75	"F": 9677}
{"v": 1	"t": 1580038	"P": 1634.75	"F": 9402}
{"v": 1	"t": 1580058	"P": 1639.25	"F": 8766}
{"v": 1	"t": 1580078	"P": 1648.25	"F": 9141}
{"v": 1	"t": 1580099	"P": 1623.75	"F": 9221}
{"v": 1	"t": 1580119	"P": 1631.75	"F": 9571}
{"v": 1	"t": 1580139	"P": 1640.25	"F": 9316}
{"v": 1	"t": 1580159	"P": 1636.5	"F": 9146}
{"v": 1	"t": 1580180	"P": 1638.25	"F": 9242}
{"v": 1	"t": 1580200	"P": 1628.75	"F": 9622}
{"v": 1	"t": 1580220	"P": 1622.5	"F": 9331}
{"v": 1	"t": 1580241	"P": 1632.0	"F": 9153}
{"v": 1	"t": 1580261	"P": 1638.0	"F": 9328}
{"v": 1	"t": 1580281	"P": 1636.25	"F": 9379}
{"v": 1	"t": 1580301	"P": 1623.5	"F": 9101}
{"v": 1	"t": 1580322	"P": 1627.75	"F": 9260}
{"v": 1	"t": 1580342	"P": 1634.75	"F": 8945}
{"v": 1	"t": 1580362	"P": 1632.0	"F": 8873}
{"v": 1	"t": 1580383	"P": 1614.5	"F": 9054}
{"v": 1	"t": 1580403	"P": 1617.0	"F": 8842}
{"v": 1	"t": 1580423	"P": 1619.75	"F": 8538}
{"v": 1	"t": 1580443	"P": 1611.75	"F": 8601}
{"v": 1	"t": 1580464	"P": 1610.25	"F": 8050}
{"v": 1	"t": 1580484	"P": 1593.0	"F": 7934}
{"v": 1	"t": 1580504	"P": 1606.25	"F": 7572}
{"v": 1	"t": 1580525	"P": 1601.5	"F": 7511}
{"v": 1	"t": 1580545	"P": 1589.75	"F": 7353}
{"v": 1	"t": 1580565	"P": 1583.75	"F": 7073}
{"v": 1	"t": 1580586	"P": 1589.25	"F": 6591}
{"v": 1	"t": 1580606	"P": 1575.75	"F": 6153}
{"v": 1	"t": 1580626	"P": 1567.5	"F": 6112	"C": 45.565	"D": 3269	"sn": 54091930088003	"file": "/data/device_log/data0000.out"}
{"v": 1	"t": 1580647	"P": 1556.25	"F": 5694}
{"v": 1	"t": 1580667	"P": 1564.25	"F": 5444}
{"v": 1	"t": 1580689	"P": 1556.5	"F": 5089}
{"v": 1	"t": 1580710	"P": 1540.5	"F": 4752}
{"v": 1	"t": 1580730	"P": 1529.5	"F": 4419}
{"v": 1	"t": 1580750	"P": 1521.5	"F": 4291}
{"v": 1	"t": 1580771	"P": 1528.75	"F": 4012}
{"v": 1	"t": 1580791	"P": 1523.5	"F": 3866}
{"v": 1	"t": 1580811	"P": 1520.0	"F": 3548}
{"v": 1	"t": 1580832	"P": 1514.5	"F": 3326}
{"v": 1	"t": 1580852	"P": 1524.25	"F": 3254}
{"v": 1	"t": 1580872	"P": 1513.0	"F": 3193}
{"v": 1	"t": 1580893	"P": 1507.75	"F": 3179}
{"v": 1	"t": 1580913	"P": 1504.25	"F": 2937}
{"v": 1	"t": 1580933	"P": 1513.75	"F": 2701}
{"v": 1	"t": 1580953	"P": 1516.5	"F": 2562}
{"v": 1	"t": 1580974	"P": 1507.75	"F": 2519}
{"v": 1	"t": 1580994	"P": 1502.5	"F": 2524}
{"v": 1	"t": 1581014	"P": 1515.0	"F": 2397}
{"v": 1	"t": 1581035	"P": 1516.5	"F": 2525}
{"v": 1	"t": 1581055	"P": 1511.25	"F": 2520}
{"v": 1	"t": 1581075	"P": 1508.25	"F": 2557}
{"v": 1	"t": 1581096	"P": 1517.75	"F": 2661}
{"v": 1	"t": 1581116	"P": 1516.75	"F": 2719}
{"v": 1	"t": 1581136	"P": 1519.5	"F": 2804}
{"v": 1	"t": 1581156	"P": 1514.25	"F": 2846}
{"v": 1	"t": 1581177	"P": 1515.75	"F": 2983}
{"v": 1	"t": 1581197	"P": 1523.0	"F": 3182}
{"v": 1	"t": 1581217	"P": 1517.5	"F": 3195}
{"v": 1	"t": 1581238	"P": 1517.5	"F": 3182}
{"v": 1	"t": 1581258	"P": 1517.25	"F": 3463}
{"v": 1	"t": 1581278	"P": 1531.25	"F": 3503}
{"v": 1	"t": 1581299	"P": 1526.5	"F": 3814}
{"v": 1	"t": 1581319	"P": 1527.0	"F": 3899}
{"v": 1	"t": 1581339	"P": 1540.25	"F": 4442}
{"v": 1	"t": 1581359	"P": 1555.0	"F": 4778}
{"v": 1	"t": 1581380	"P": 1558.75	"F": 4932}
{"v": 1	"t": 1581400	"P": 1556.0	"F": 5222}
{"v": 1	"t": 1581420	"P": 1557.5	"F": 5694}
{"v": 1	"t": 1581441	"P": 1573.5	"F": 5798}
{"v": 1	"t": 1581461	"P": 1579.75	"F": 6080}
{"v": 1	"t": 1581481	"P": 1580.25	"F": 6399}
{"v": 1	"t": 1581502	"P": 1574.5	"F": 6797}
{"v": 1	"t": 1581522	"P": 1591.75	"F": 7049}
{"v": 1	"t": 1581542	"P": 1605.0	"F": 7425}
{"v": 1	"t": 1581562	"P": 1597.5	"F": 7455}
{"v": 1	"t": 1581583	"P": 1604.75	"F": 7485}
{"v": 1	"t": 1581603	"P": 1613.25	"F": 7735}
{"v": 1	"t": 1581623	"P": 1618.25	"F": 8116}
{"v": 1	"t": 1581644	"P": 1610.5	"F": 7933	"C": 45.625	"D": 3268	"sn": 54091930088003	"file": "/data/device_log/data0000.out"	"CO2": 2876.83984375	"Tp": 25.638206481933594	"H": 20.297945022583008}
{"v": 1	"t": 1581665	"P": 1624.75	"F": 8363}
{"v": 1	"t": 1581685	"P": 1616.25	"F": 8102}
{"v": 1	"t": 1581708	"P": 1620.0	"F": 8460}
{"v": 1	"t": 1581728	"P": 1633.75	"F": 8809}
{"v": 1	"t": 1581748	"P": 1627.0	"F": 8852}
{"v": 1	"t": 1581769	"P": 1625.25	"F": 8616}
{"v": 1	"t": 1581789	"P": 1617.25	"F": 8650}
{"v": 1	"t": 1581809	"P": 1630.0	"F": 9073}
{"v": 1	"t": 1581830	"P": 1633.5	"F": 8986}
{"v": 1	"t": 1581850	"P": 1625.25	"F": 9030}
{"v": 1	"t": 1581870	"P": 1621.25	"F": 8693}
{"v": 1	"t": 1581891	"P": 1635.5	"F": 8847}
{"v": 1	"t": 1581911	"P": 1637.5	"F": 9016}
{"v": 1	"t": 1581931	"P": 1637.5	"F": 8956}
{"v": 1	"t": 1581952	"P": 1630.75	"F": 9031}
{"v": 1	"t": 1581972	"P": 1643.5	"F": 9025}
{"v": 1	"t": 1581992	"P": 1631.5	"F": 9054}
{"v": 1	"t": 1582012	"P": 1630.5	"F": 9391}
{"v": 1	"t": 1582033	"P": 1630.5	"F": 9291}
{"v": 1	"t": 1582053	"P": 1634.75	"F": 9168}
{"v": 1	"t": 1582073	"P": 1625.25	"F": 8920}
{"v": 1	"t": 1582094	"P": 1628.0	"F": 8758}
{"v": 1	"t": 1582114	"P": 1629.75	"F": 9059}
{"v": 1	"t": 1582134	"P": 1618.75	"F": 8955}
{"v": 1	"t": 1582155	"P": 1625.0	"F": 8776}
{"v": 1	"t": 1582175	"P": 1635.75	"F": 8802}
{"v": 1	"t": 1582195	"P": 1620.5	"F": 8648}
{"v": 1	"t": 1582215	"P": 1627.75	"F": 8746}
{"v": 1	"t": 1582236	"P": 1635.75	"F": 8664}
{"v": 1	"t": 1582256	"P": 1620.25	"F": 8625}
{"v": 1	"t": 1582276	"P": 1613.25	"F": 8694}
{"v": 1	"t": 1582297	"P": 1619.5	"F": 8400}
{"v": 1	"t": 1582317	"P": 1638.75	"F": 8769}
{"v": 1	"t": 1582337	"P": 1629.0	"F": 8937}
{"v": 1	"t": 1582357	"P": 1627.25	"F": 8865}
{"v": 1	"t": 1582378	"P": 1613.0	"F": 8776}
{"v": 1	"t": 1582398	"P": 1630.0	"F": 8797}
{"v": 1	"t": 1582418	"P": 1626.75	"F": 8804}
{"v": 1	"t": 1582439	"P": 1623.25	"F": 8628}
{"v": 1	"t": 1582459	"P": 1617.75	"F": 8736}
{"v": 1	"t": 1582479	"P": 1624.5	"F": 8799}
{"v": 1	"t": 1582500	"P": 1632.75	"F": 8380}
{"v": 1	"t": 1582520	"P": 1620.0	"F": 8473}
{"v": 1	"t": 1582540	"P": 1615.0	"F": 8671}
{"v": 1	"t": 1582561	"P": 1627.75	"F": 8516}
{"v": 1	"t": 1582581	"P": 1632.0	"F": 8835}
{"v": 1	"t": 1582601	"P": 1628.75	"F": 8550}
{"v": 1	"t": 1582621	"P": 1616.25	"F": 8370}
{"v": 1	"t": 1582642	"P": 1622.0	"F": 8412}
{"v": 1	"t": 1582662	"P": 1626.25	"F": 8648	"C": 45.605	"D": 3268	"sn": 54091930088003	"file": "/data/device_log/data0000.out"}
{"v": 1	"t": 1582683	"P": 1615.75	"F": 8773}
{"v": 1	"t": 1582703	"P": 1616.0	"F": 8605}
{"v": 1	"t": 1582725	"P": 1619.0	"F": 8546}
{"v": 1	"t": 1582745	"P": 1625.25	"F": 8497}
{"v": 1	"t": 1582766	"P": 1625.75	"F": 8806}
{"v": 1	"t": 1582786	"P": 1622.0	"F": 8598}
{"v": 1	"t": 1582806	"P": 1614.75	"F": 8169}
{"v": 1	"t": 1582826	"P": 1613.25	"F": 8239}
{"v": 1	"t": 1582847	"P": 1610.5	"F": 8367}
{"v": 1	"t": 1582867	"P": 1619.75	"F": 8021}
{"v": 1	"t": 1582887	"P": 1606.75	"F": 7579}
{"v": 1	"t": 1582908	"P": 1597.25	"F": 7371}
{"v": 1	"t": 1582928	"P": 1591.25	"F": 7019}
{"v": 1	"t": 1582948	"P": 1591.25	"F": 6855}
{"v": 1	"t": 1582968	"P": 1578.0	"F": 6759}
{"v": 1	"t": 1582989	"P": 1570.25	"F": 6419}
{"v": 1	"t": 1583009	"P": 1555.0	"F": 6029}
{"v": 1	"t": 1583029	"P": 1568.75	"F": 5904}
{"v": 1	"t": 1583050	"P": 1560.0	"F": 5317}
{"v": 1	"t": 1583070	"P": 1543.0	"F": 5043}
{"v": 1	"t": 1583090	"P": 1528.0	"F": 4879}
{"v": 1	"t": 1583111	"P": 1533.0	"F": 4620}
{"v": 1	"t": 1583131	"P": 1535.75	"F": 4283}
{"v": 1	"t": 1583151	"P": 1523.5	"F": 3945}
{"v": 1	"t": 1583172	"P": 1510.5	"F": 3757}
{"v": 1	"t": 1583192	"P": 1522.0	"F": 3441}
{"v": 1	"t": 1583212	"P": 1520.0	"F": 3205}
{"v": 1	"t": 1583233	"P": 1509.5	"F": 3085}
{"v": 1	"t": 1583253	"P": 1507.5	"F": 2854}
{"v": 1	"t": 1583273	"P": 1518.5	"F": 2610}
{"v": 1	"t": 1583294	"P": 1509.75	"F": 2578}
{"v": 1	"t": 1583314	"P": 1502.0	"F": 2506}
{"v": 1	"t": 1583334	"P": 1504.75	"F": 2404}
{"v": 1	"t": 1583355	"P": 1515.0	"F": 2360}
{"v": 1	"t": 1583375	"P": 1504.5	"F": 2371}
{"v": 1	"t": 1583395	"P": 1500.5	"F": 2379}
{"v": 1	"t": 1583415	"P": 1511.25	"F": 2399}
{"v": 1	"t": 1583436	"P": 1516.0	"F": 2352}
{"v": 1	"t": 1583456	"P": 1514.5	"F": 2367}
{"v": 1	"t": 1583476	"P": 1510.25	"F": 2630}
{"v": 1	"t": 1583497	"P": 1519.75	"F": 2868}
{"v": 1	"t": 1583517	"P": 1522.25	"F": 2969}
{"v": 1	"t": 1583538	"P": 1519.25	"F": 3193}
{"v": 1	"t": 1583558	"P": 1519.5	"F": 3291}
{"v": 1	"t": 1583578	"P": 1533.25	"F": 3472}
{"v": 1	"t": 1583599	"P": 1532.5	"F": 3875}
{"v": 1	"t": 1583619	"P": 1527.25	"F": 4043}
{"v": 1	"t": 1583639	"P": 1530.0	"F": 4046}
{"v": 1	"t": 1583659	"P": 1552.25	"F": 4540}
{"v": 1	"t": 1583680	"P": 1547.5	"F": 4919	"C": 45.585	"D": 3268	"sn": 54091930088003	"file": "/data/device_log/data0000.out"	"CO2": 2449.09326171875	"Tp": 25.65422821044922	"H": 20.595792770385742}
{"v": 1	"t": 1583701	"P": 1550.0	"F": 5308}
{"v": 1	"t": 1583721	"P": 1566.25	"F": 5480}
{"v": 1	"t": 1583743	"P": 1573.75	"F": 5834}
{"v": 1	"t": 1583764	"P": 1568.5	"F": 6105}
{"v": 1	"t": 1583784	"P": 1578.0	"F": 6357}
{"v": 1	"t": 1583804	"P": 1585.75	"F": 6570}
{"v": 1	"t": 1583825	"P": 1586.5	"F": 6731}
{"v": 1	"t": 1583845	"P": 1590.75	"F": 6968}
{"v": 1	"t": 1583865	"P": 1586.75	"F": 7141}
{"v": 1	"t": 1583886	"P": 1598.0	"F": 7096}
{"v": 1	"t": 1583906	"P": 1602.5	"F": 7288}
{"v": 1	"t": 1583926	"P": 1597.0	"F": 7660}
{"v": 1	"t": 1583947	"P": 1591.5	"F": 7672}
{"v": 1	"t": 1583967	"P": 1602.25	"F": 8118}
{"v": 1	"t": 1583987	"P": 1614.0	"F": 7968}
{"v": 1	"t": 1584007	"P": 1609.5	"F": 7864}
{"v": 1	"t": 1584028	"P": 1610.75	"F": 7921}
{"v": 1	"t": 1584048	"P": 1624.5	"F": 8029}
{"v": 1	"t": 1584068	"P": 1629.75	"F": 7900}
{"v": 1	"t": 1584089	"P": 1617.75	"F": 8402}
{"v": 1	"t": 1584109	"P": 1621.0	"F": 8118}
{"v": 1	"t": 1584129	"P": 1619.5	"F": 8015}
{"v": 1	"t": 1584149	"P": 1615.25	"F": 8235}
{"v": 1	"t": 1584170	"P": 1625.0	"F": 8373}
{"v": 1	"t": 1584190	"P": 1620.0	"F": 8559}
{"v": 1	"t": 1584210	"P": 1612.0	"F": 8386}
{"v": 1	"t": 1584231	"P": 1617.75	"F": 8370}
{"v": 1	"t": 1584251	"P": 1617.75	"F": 8731}
{"v": 1	"t": 1584271	"P": 1619.75	"F": 8504}
{"v": 1	"t": 1584292	"P": 1613.5	"F": 8685}
{"v": 1	"t": 1584312	"P": 1633.75	"F": 8458}
{"v": 1	"t": 1584332	"P": 1628.75	"F": 8692}
{"v": 1	"t": 1584352	"P": 1622.25	"F": 8695}
{"v": 1	"t": 1584373	"P": 1614.0	"F": 8661}
{"v": 1	"t": 1584393	"P": 1615.25	"F": 8732}
{"v": 1	"t": 1584413	"P": 1627.5	"F": 8871}
{"v": 1	"t": 1584434	"P": 1624.0	"F": 8737}
{"v": 1	"t": 1584454	"P": 1620.0	"F": 9010}
{"v": 1	"t": 1584474	"P": 1623.5	"F": 8848}
{"v": 1	"t": 1584495	"P": 1627.5	"F": 8821}
{"v": 1	"t": 1584515	"P": 1628.75	"F": 8556}
{"v": 1	"t": 1584535	"P": 1616.75	"F": 8778}
{"v": 1	"t": 1584556	"P": 1630.0	"F": 8622}
{"v": 1	"t": 1584576	"P": 1631.25	"F": 8511}
{"v": 1	"t": 1584596	"P": 1619.0	"F": 8700}
{"v": 1	"t": 1584616	"P": 1618.25	"F": 8505}
{"v": 1	"t": 1584637	"P": 1616.0	"F": 8728}
{"v": 1	"t": 1584657	"P": 1627.25	"F": 8468}
{"v": 1	"t": 1584677	"P": 1633.25	"F": 8510}
{"v": 1	"t": 1584698	"P": 1620.75	"F": 8488	"C": 45.605	"D": 3268	"sn": 54091930088003	"file": "/data/device_log/data0000.out"	"CO2": 2691.6484375	"Tp": 25.65422821044922	"H": 20.94874382019043}
{"v": 1	"t": 1584719	"P": 1626.5	"F": 8465}
{"v": 1	"t": 1584739	"P": 1616.0	"F": 8536}
{"v": 1	"t": 1584762	"P": 1607.25	"F": 8815}
{"v": 1	"t": 1584782	"P": 1625.75	"F": 8320}
{"v": 1	"t": 1584802	"P": 1627.0	"F": 8730}
{"v": 1	"t": 1584822	"P": 1614.5	"F": 8478}
{"v": 1	"t": 1584843	"P": 1616.25	"F": 8290}
{"v": 1	"t": 1584863	"P": 1620.75	"F": 8459}
{"v": 1	"t": 1584883	"P": 1620.75	"F": 8260}
{"v": 1	"t": 1584904	"P": 1617.25	"F": 8254}
{"v": 1	"t": 1584924	"P": 1615.0	"F": 8513}
{"v": 1	"t": 1584944	"P": 1618.75	"F": 8208}
{"v": 1	"t": 1584964	"P": 1618.25	"F": 8368}
{"v": 1	"t": 1584985	"P": 1620.0	"F": 8495}
{"v": 1	"t": 1585005	"P": 1622.75	"F": 7863}
{"v": 1	"t": 1585025	"P": 1612.25	"F": 8189}
{"v": 1	"t": 1585046	"P": 1624.25	"F": 8053}
{"v": 1	"t": 1585066	"P": 1616.5	"F": 8220}
{"v": 1	"t": 1585086	"P": 1603.0	"F": 8502}
{"v": 1	"t": 1585107	"P": 1609.5	"F": 8243}
{"v": 1	"t": 1585127	"P": 1615.25	"F": 8274}
{"v": 1	"t": 1585147	"P": 1613.25	"F": 8248}
{"v": 1	"t": 1585167	"P": 1614.25	"F": 8124}
{"v": 1	"t": 1585188	"P": 1610.25	"F": 8131}
{"v": 1	"t": 1585208	"P": 1616.75	"F": 7758}
{"v": 1	"t": 1585228	"P": 1613.0	"F": 7820}
{"v": 1	"t": 1585249	"P": 1601.75	"F": 7909}
{"v": 1	"t": 1585269	"P": 1594.25	"F": 7407}
{"v": 1	"t": 1585289	"P": 1603.75	"F": 7778}
{"v": 1	"t": 1585310	"P": 1602.5	"F": 7555}
{"v": 1	"t": 1585330	"P": 1604.25	"F": 7234}
{"v": 1	"t": 1585350	"P": 1589.0	"F": 7127}
{"v": 1	"t": 1585370	"P": 1589.75	"F": 7129}
{"v": 1	"t": 1585391	"P": 1586.5	"F": 6853}
{"v": 1	"t": 1585411	"P": 1587.0	"F": 6539}
{"v": 1	"t": 1585431	"P": 1565.75	"F": 6548}
{"v": 1	"t": 1585452	"P": 1564.75	"F": 6162}
{"v": 1	"t": 1585472	"P": 1565.5	"F": 5955}
{"v": 1	"t": 1585492	"P": 1560.75	"F": 5782}
{"v": 1	"t": 1585512	"P": 1550.25	"F": 5346}
{"v": 1	"t": 1585533	"P": 1539.25	"F": 5203}
{"v": 1	"t": 1585553	"P": 1537.5	"F": 4746}
{"v": 1	"t": 1585573	"P": 1542.75	"F": 4423}
{"v": 1	"t": 1585594	"P": 1530.25	"F": 4301}
{"v": 1	"t": 1585614	"P": 1516.5	"F": 4006}
{"v": 1	"t": 1585634	"P": 1525.75	"F": 3669}
{"v": 1	"t": 1585655	"P": 1517.25	"F": 3504}
{"v": 1	"t": 1585675	"P": 1515.5	"F": 3158}
{"v": 1	"t": 1585695	"P": 1510.0	"F": 3146}
{"v": 1	"t": 1585716	"P": 1511.75	"F": 3013	"C": 45.58	"D": 3268	"sn": 54091930088003	"file": "/data/device_log/data0000.out"}
{"v": 1	"t": 1585736	"P": 1515.5	"F": 2782}
{"v": 1	"t": 1585756	"P": 1503.0	"F": 2659}
{"v": 1	"t": 1585778	"P": 1514.75	"F": 2566}
{"v": 1	"t": 1585798	"P": 1511.0	"F": 2442}
{"v": 1	"t": 1585819	"P": 1505.75	"F": 2273}
{"v": 1	"t": 1585839	"P": 1502.5	"F": 2249}
{"v": 1	"t": 1585859	"P": 1510.0	"F": 2359}
{"v": 1	"t": 1585880	"P": 1512.75	"F": 2313}
{"v": 1	"t": 1585900	"P": 1505.25	"F": 2333}
{"v": 1	"t": 1585920	"P": 1503.0	"F": 2342}
{"v": 1	"t": 1585941	"P": 1519.25	"F": 2425}
{"v": 1	"t": 1585961	"P": 1515.75	"F": 2383}
{"v": 1	"t": 1585981	"P": 1514.0	"F": 2529}
{"v": 1	"t": 1586001	"P": 1508.0	"F": 2570}
{"v": 1	"t": 1586022	"P": 1514.25	"F": 2729}
{"v": 1	"t": 1586042	"P": 1520.75	"F": 2845}
{"v": 1	"t": 1586062	"P": 1518.5	"F": 2898}
{"v": 1	"t": 1586083	"P": 1510.0	"F": 2978}
{"v": 1	"t": 1586103	"P": 1516.5	"F": 3190}
{"v": 1	"t": 1586123	"P": 1530.25	"F": 3488}
{"v": 1	"t": 1586144	"P": 1531.25	"F": 3774}
{"v": 1	"t": 1586164	"P": 1531.75	"F": 4255}
{"v": 1	"t": 1586184	"P": 1541.0	"F": 4548}
{"v": 1	"t": 1586204	"P": 1556.75	"F": 5031}
{"v": 1	"t": 1586225	"P": 1569.75	"F": 5402}
{"v": 1	"t": 1586245	"P": 1562.0	"F": 5893}
{"v": 1	"t": 1586265	"P": 1571.5	"F": 6256}
{"v": 1	"t": 1586286	"P": 1590.0	"F": 6636}
{"v": 1	"t": 1586306	"P": 1588.75	"F": 6815}
{"v": 1	"t": 1586326	"P": 1589.25	"F": 7198}
{"v": 1	"t": 1586347	"P": 1593.75	"F": 7477}
{"v": 1	"t": 1586367	"P": 1614.75	"F": 7482}
{"v": 1	"t": 1586387	"P": 1606.25	"F": 7912}
{"v": 1	"t": 1586408	"P": 1602.75	"F": 8012}
{"v": 1	"t": 1586428	"P": 1611.75	"F": 8015}
{"v": 1	"t": 1586448	"P": 1634.5	"F": 8523}
{"v": 1	"t": 1586468	"P": 1621.75	"F": 8519}
{"v": 1	"t": 1586489	"P": 1625.5	"F": 8573}
{"v": 1	"t": 1586509	"P": 1618.5	"F": 8667}
{"v": 1	"t": 1586529	"P": 1626.75	"F": 8650}
{"v": 1	"t": 1586550	"P": 1629.0	"F": 8827}
{"v": 1	"t": 1586570	"P": 1632.25	"F": 8576}
{"v": 1	"t": 1586590	"P": 1619.5	"F": 8735}
{"v": 1	"t": 1586611	"P": 1625.25	"F": 8592}
{"v": 1	"t": 1586631	"P": 1623.5	"F": 8678}
{"v": 1	"t": 1586651	"P": 1624.25	"F": 8695}
{"v": 1	"t": 1586671	"P": 1615.25	"F": 8845}
{"v": 1	"t": 1586692	"P": 1620.5	"F": 8896}
{"v": 1	"t": 1586712	"P": 1633.5	"F": 8791}
{"v": 1	"t": 1586732	"P": 1637.5	"F": 8752	"C": 45.605	"D": 3268	"sn": 54091930088003	"file": "/data/device_log/data0000.out"	"CO2": 3941.38818359375	"Tp": 25.667579650878906	"H": 21.090524673461914}
{"v": 1	"t": 1586754	"P": 1632.75	"F": 8882}
{"v": 1	"t": 1586774	"P": 1629.0	"F": 8985}
{"v": 1	"t": 1586796	"P": 1624.25	"F": 9119}
{"v": 1	"t": 1586816	"P": 1639.0	"F": 9142}
{"v": 1	"t": 1586836	"P": 1631.5	"F": 8914}
{"v": 1	"t": 1586856	"P": 1623.25	"F": 8519}
{"v": 1	"t": 1586877	"P": 1625.5	"F": 8477}
{"v": 1	"t": 1586897	"P": 1626.0	"F": 8894}
{"v": 1	"t": 1586917	"P": 1622.5	"F": 8519}
{"v": 1	"t": 1586938	"P": 1628.75	"F": 8782}
{"v": 1	"t": 1586958	"P": 1624.25	"F": 8744}
{"v": 1	"t": 1586978	"P": 1633.75	"F": 8377}
{"v": 1	"t": 1586999	"P": 1626.25	"F": 8771}
{"v": 1	"t": 1587019	"P": 1620.75	"F": 8825}
{"v": 1	"t": 1587040	"P": 1629.75	"F": 8795}
{"v": 1	"t": 1587060	"P": 1631.25	"F": 8289}
{"v": 1	"t": 1587080	"P": 1620.75	"F": 8709}
{"v": 1	"t": 1587101	"P": 1632.75	"F": 8608}
{"v": 1	"t": 1587121	"P": 1631.0	"F": 8623}
{"v": 1	"t": 1587141	"P": 1618.0	"F": 8734}
{"v": 1	"t": 1587161	"P": 1614.25	"F": 8534}
{"v": 1	"t": 1587182	"P": 1623.75	"F": 8657}
{"v": 1	"t": 1587202	"P": 1629.25	"F": 8813}
{"v": 1	"t": 1587222	"P": 1619.5	"F": 8369}
{"v": 1	"t": 1587243	"P": 1622.75	"F": 8464}
{"v": 1	"t": 1587263	"P": 1625.75	"F": 8554}
{"v": 1	"t": 1587283	"P": 1625.75	"F": 8467}
{"v": 1	"t": 1587304	"P": 1629.0	"F": 8583}
{"v": 1	"t": 1587324	"P": 1619.75	"F": 8500}
{"v": 1	"t": 1587344	"P": 1616.0	"F": 8254}
{"v": 1	"t": 1587364	"P": 1626.75	"F": 8282}
{"v": 1	"t": 1587385	"P": 1623.25	"F": 8421}
{"v": 1	"t": 1587405	"P": 1609.5	"F": 8596}
{"v": 1	"t": 1587425	"P": 1618.75	"F": 8217}
{"v": 1	"t": 1587446	"P": 1619.5	"F": 8295}
{"v": 1	"t": 1587466	"P": 1619.5	"F": 8246}
{"v": 1	"t": 1587486	"P": 1611.75	"F": 8276}
{"v": 1	"t": 1587506	"P": 1594.75	"F": 7849}
{"v": 1	"t": 1587527	"P": 1608.25	"F": 8031}
{"v": 1	"t": 1587547	"P": 1610.0	"F": 7695}
{"v": 1	"t": 1587567	"P": 1598.75	"F": 7583}
{"v": 1	"t": 1587588	"P": 1598.0	"F": 7790}
{"v": 1	"t": 1587608	"P": 1591.25	"F": 7345}
{"v": 1	"t": 1587628	"P": 1585.75	"F": 7099}
{"v": 1	"t": 1587649	"P": 1587.75	"F": 6979}
{"v": 1	"t": 1587669	"P": 1570.25	"F": 6629}
{"v": 1	"t": 1587689	"P": 1572.0	"F": 6304}
{"v": 1	"t": 1587710	"P": 1577.75	"F": 6301}
{"v": 1	"t": 1587730	"P": 1564.75	"F": 6005}
{"v": 1	"t": 1587750	"P": 1549.5	"F": 5823	"C": 45.6	"D": 3268	"sn": 54091930088003	"file": "/data/device_log/data0000.out"}
{"v": 1	"t": 1587771	"P": 1562.25	"F": 5447}
{"v": 1	"t": 1587791	"P": 1557.0	"F": 5347}
{"v": 1	"t": 1587813	"P": 1553.25	"F": 5006}
{"v": 1	"t": 1587834	"P": 1535.25	"F": 4855}
{"v": 1	"t": 1587854	"P": 1528.0	"F": 4477}
{"v": 1	"t": 1587874	"P": 1535.0	"F": 4518}
{"v": 1	"t": 1587895	"P": 1538.0	"F": 4080}
{"v": 1	"t": 1587915	"P": 1528.5	"F": 4201}
{"v": 1	"t": 1587935	"P": 1520.5	"F": 3663}
{"v": 1	"t": 1587956	"P": 1527.5	"F": 3690}
{"v": 1	"t": 1587976	"P": 1528.75	"F": 3585}
{"v": 1	"t": 1587996	"P": 1522.25	"F": 3499}
{"v": 1	"t": 1588016	"P": 1512.25	"F": 3519}
{"v": 1	"t": 1588037	"P": 1513.75	"F": 3474}
{"v": 1	"t": 1588057	"P": 1520.5	"F": 3340}
{"v": 1	"t": 1588077	"P": 1517.25	"F": 3171}
{"v": 1	"t": 1588098	"P": 1504.25	"F": 3183}
{"v": 1	"t": 1588118	"P": 1513.75	"F": 3160}
{"v": 1	"t": 1588138	"P": 1519.0	"F": 3278}
{"v": 1	"t": 1588159	"P": 1516.25	"F": 3080}
{"v": 1	"t": 1588179	"P": 1515.0	"F": 3272}
{"v": 1	"t": 1588199	"P": 1511.75	"F": 3108}
{"v": 1	"t": 1588219	"P": 1521.5	"F": 3147}
{"v": 1	"t": 1588240	"P": 1519.5	"F": 3223}
{"v": 1	"t": 1588260	"P": 1514.5	"F": 3192}
{"v": 1	"t": 1588280	"P": 1518.25	"F": 3262}
{"v": 1	"t": 1588301	"P": 1522.0	"F": 3294}
{"v": 1	"t": 1588321	"P": 1520.25	"F": 3288}
{"v": 1	"t": 1588341	"P": 1514.5	"F": 3305}
{"v": 1	"t": 1588362	"P": 1518.75	"F": 3209}
{"v": 1	"t": 1588382	"P": 1532.25	"F": 3529}
{"v": 1	"t": 1588402	"P": 1531.5	"F": 3655}
{"v": 1	"t": 1588423	"P": 1527.0	"F": 3741}
{"v": 1	"t": 1588443	"P": 1525.25	"F": 3901}
{"v": 1	"t": 1588463	"P": 1538.25	"F": 3988}
{"v": 1	"t": 1588483	"P": 1540.75	"F": 4271}
{"v": 1	"t": 1588504	"P": 1544.25	"F": 4507}
{"v": 1	"t": 1588524	"P": 1547.75	"F": 4808}
{"v": 1	"t": 1588544	"P": 1557.5	"F": 5329}
{"v": 1	"t": 1588565	"P": 1573.75	"F": 5570}
{"v": 1	"t": 1588585	"P": 1576.75	"F": 5979}
{"v": 1	"t": 1588605	"P": 1574.75	"F": 6265}
{"v": 1	"t": 1588626	"P": 1586.0	"F": 6740}
{"v": 1	"t": 1588646	"P": 1594.25	"F": 6990}
{"v": 1	"t": 1588666	"P": 1586.5	"F": 7149}
{"v": 1	"t": 1588686	"P": 1588.25	"F": 7223}
{"v": 1	"t": 1588707	"P": 1598.25	"F": 7767}
{"v": 1	"t": 1588727	"P": 1619.5	"F": 7838}
{"v": 1	"t": 1588747	"P": 1615.25	"F": 7813}
{"v": 1	"t": 1588768	"P": 1605.25	"F": 8180	"C": 45.565	"D": 3268	"sn": 54091930088003	"file": "/data/device_log/data0000.out"	"CO2": 2915.183837890625	"Tp": 25.69695281982422	"H": 21.09053611755371}
{"v": 1	"t": 1588789	"P": 1615.25	"F": 8299}
{"v": 1	"t": 1588809	"P": 1621.0	"F": 8381}
{"v": 1	"t": 1588832	"P": 1613.5	"F": 8662}
{"v": 1	"t": 1588852	"P": 1623.5	"F": 8771}
{"v": 1	"t": 1588872	"P": 1621.75	"F": 8540}
{"v": 1	"t": 1588893	"P": 1627.25	"F": 8769}
{"v": 1	"t": 1588913	"P": 1623.25	"F": 8739}
{"v": 1	"t": 1588933	"P": 1638.5	"F": 9099}
{"v": 1	"t": 1588954	"P": 1626.25	"F": 8976}
{"v": 1	"t": 1588974	"P": 1624.5	"F": 8743}
{"v": 1	"t": 1588994	"P": 1623.5	"F": 8800}
{"v": 1	"t": 1589014	"P": 1639.75	"F": 8948}
{"v": 1	"t": 1589035	"P": 1628.0	"F": 9193}
{"v": 1	"t": 1589055	"P": 1625.75	"F": 9512}
{"v": 1	"t": 1589075	"P": 1632.5	"F": 9193}
{"v": 1	"t": 1589096	"P": 1657.75	"F": 9589}
{"v": 1	"t": 1589116	"P": 1636.0	"F": 9187}
{"v": 1	"t": 1589136	"P": 1628.25	"F": 9181}
{"v": 1	"t": 1589157	"P": 1629.25	"F": 9160}
{"v": 1	"t": 1589177	"P": 1640.5	"F": 9407}
{"v": 1	"t": 1589197	"P": 1645.5	"F": 9228}
{"v": 1	"t": 1589218	"P": 1640.5	"F": 9302}
{"v": 1	"t": 1589238	"P": 1632.0	"F": 9427}
{"v": 1	"t": 1589258	"P": 1642.25	"F": 9104}
{"v": 1	"t": 1589278	"P": 1637.0	"F": 9470}
{"v": 1	"t": 1589299	"P": 1627.0	"F": 9177}
{"v": 1	"t": 1589319	"P": 1629.5	"F": 9346}
{"v": 1	"t": 1589339	"P": 1628.25	"F": 9088}
{"v": 1	"t": 1589360	"P": 1643.75	"F": 9319}
{"v": 1	"t": 1589380	"P": 1636.0	"F": 9147}
{"v": 1	"t": 1589400	"P": 1625.25	"F": 9157}
{"v": 1	"t": 1589420	"P": 1625.25	"F": 9270}
{"v": 1	"t": 1589441	"P": 1644.0	"F": 9393}
{"v": 1	"t": 1589461	"P": 1629.25	"F": 9191}
{"v": 1	"t": 1589481	"P": 1625.5	"F": 8939}
{"v": 1	"t": 1589502	"P": 1622.75	"F": 8600}
{"v": 1	"t": 1589522	"P": 1637.25	"F": 9125}
{"v": 1	"t": 1589542	"P": 1638.0	"F": 8437}
{"v": 1	"t": 1589563	"P": 1623.75	"F": 8623}
{"v": 1	"t": 1589583	"P": 1618.0	"F": 8811}
{"v": 1	"t": 1589603	"P": 1624.75	"F": 8922}
{"v": 1	"t": 1589623	"P": 1631.75	"F": 8681}
{"v": 1	"t": 1589644	"P": 1628.25	"F": 8886}
{"v": 1	"t": 1589664	"P": 1618.0	"F": 8378}
{"v": 1	"t": 1589684	"P": 1633.5	"F": 8470}
{"v": 1	"t": 1589705	"P": 1627.5	"F": 8747}
{"v": 1	"t": 1589725	"P": 1608.5	"F": 8561}
{"v": 1	"t": 1589745	"P": 1617.25	"F": 8305}
{"v": 1	"t": 1589766	"P": 1634.25	"F": 8502}
{"v": 1	"t": 1589786	"P": 1623.5	"F": 8459	"C": 45.575	"D": 3268	"sn": 54091930088003	"file": "/data/device_log/data0000.out"}
{"v": 1	"t": 1589806	"P": 1611.75	"F": 8661}
{"v": 1	"t": 1589827	"P": 1611.25	"F": 8566}
{"v": 1	"t": 1589850	"P": 1605.75	"F": 8151}
{"v": 1	"t": 1589871	"P": 1608.75	"F": 8061}
{"v": 1	"t": 1589891	"P": 1599.75	"F": 7635}
{"v": 1	"t": 1589911	"P": 1604.25	"F": 7809}
{"v": 1	"t": 1589931	"P": 1595.0	"F": 7276}
{"v": 1	"t": 1589952	"P": 1593.25	"F": 7416}
{"v": 1	"t": 1589972	"P": 1582.75	"F": 7143}
{"v": 1	"t": 1589992	"P": 1581.25	"F": 6757}
{"v": 1	"t": 1590013	"P": 1566.75	"F": 6593}
{"v": 1	"t": 1590033	"P": 1561.25	"F": 6103}
{"v": 1	"t": 1590053	"P": 1560.75	"F": 5738}
{"v": 1	"t": 1590074	"P": 1558.25	"F": 5526}
{"v": 1	"t": 1590094	"P": 1537.5	"F": 5199}
{"v": 1	"t": 1590114	"P": 1544.5	"F": 4988}
{"v": 1	"t": 1590134	"P": 1551.25	"F": 4702}
{"v": 1	"t": 1590155	"P": 1535.0	"F": 4625}
{"v": 1	"t": 1590175	"P": 1526.25	"F": 4344}
{"v": 1	"t": 1590195	"P": 1530.5	"F": 3994}
{"v": 1	"t": 1590216	"P": 1526.75	"F": 3613}
{"v": 1	"t": 1590236	"P": 1521.0	"F": 3556}
{"v": 1	"t": 1590256	"P": 1515.75	"F": 3453}
{"v": 1	"t": 1590277	"P": 1513.75	"F": 3456}
{"v": 1	"t": 1590297	"P": 1520.25	"F": 3293}
{"v": 1	"t": 1590317	"P": 1512.75	"F": 3005}
{"v": 1	"t": 1590338	"P": 1508.75	"F": 3104}
{"v": 1	"t": 1590358	"P": 1512.5	"F": 3122}
{"v": 1	"t": 1590378	"P": 1516.5	"F": 3040}
{"v": 1	"t": 1590399	"P": 1511.25	"F": 3184}
{"v": 1	"t": 1590419	"P": 1506.5	"F": 2975}
{"v": 1	"t": 1590439	"P": 1518.5	"F": 2927}
{"v": 1	"t": 1590460	"P": 1519.0	"F": 2846}
{"v": 1	"t": 1590480	"P": 1516.75	"F": 2949}
{"v": 1	"t": 1590500	"P": 1514.75	"F": 3014}
{"v": 1	"t": 1590521	"P": 1526.75	"F": 3324}
{"v": 1	"t": 1590541	"P": 1524.25	"F": 3403}
{"v": 1	"t": 1590561	"P": 1515.5	"F": 3407}
{"v": 1	"t": 1590582	"P": 1523.25	"F": 3417}
{"v": 1	"t": 1590602	"P": 1531.5	"F": 3629}
{"v": 1	"t": 1590622	"P": 1525.0	"F": 3445}
{"v": 1	"t": 1590643	"P": 1519.0	"F": 3476}
{"v": 1	"t": 1590663	"P": 1528.0	"F": 3704}
{"v": 1	"t": 1590683	"P": 1534.25	"F": 3778}
{"v": 1	"t": 1590704	"P": 1527.5	"F": 3854}
{"v": 1	"t": 1590724	"P": 1528.0	"F": 3936}
{"v": 1	"t": 1590744	"P": 1535.75	"F": 4183}
{"v": 1	"t": 1590765	"P": 1551.0	"F": 4444}
{"v": 1	"t": 1590785	"P": 1546.75	"F": 4671}
{"v": 1	"t": 1590805	"P": 1552.75	"F": 5147	"C": 45.555	"D": 3268	"sn": 54091930088003	"file": "/data/device_log/data0000.out"	"CO2": 2722.7880859375	"Tp": 25.69695281982422	"H": 20.949190139770508}
{"v": 1	"t": 1590826	"P": 1555.25	"F": 5319}
{"v": 1	"t": 1590847	"P": 1555.5	"F": 5618}
{"v": 1	"t": 1590869	"P": 1565.75	"F": 5607}
{"v": 1	"t": 1590889	"P": 1565.25	"F": 6136}
{"v": 1	"t": 1590910	"P": 1584.5	"F": 6209}
{"v": 1	"t": 1590930	"P": 1583.25	"F": 6509}
{"v": 1	"t": 1590950	"P": 1584.75	"F": 6539}
{"v": 1	"t": 1590971	"P": 1587.25	"F": 7108}
{"v": 1	"t": 1590991	"P": 1612.0	"F": 7140}
{"v": 1	"t": 1591011	"P": 1593.0	"F": 7461}
{"v": 1	"t": 1591031	"P": 1601.25	"F": 7732}
{"v": 1	"t": 1591052	"P": 1612.5	"F": 8248}
{"v": 1	"t": 1591072	"P": 1623.0	"F": 8124}
{"v": 1	"t": 1591092	"P": 1610.75	"F": 8124}
{"v": 1	"t": 1591113	"P": 1616.75	"F": 8356}
{"v": 1	"t": 1591133	"P": 1626.75	"F": 8324}
{"v": 1	"t": 1591153	"P": 1633.25	"F": 8329}
{"v": 1	"t": 1591174	"P": 1626.25	"F": 8549}
{"v": 1	"t": 1591194	"P": 1609.25	"F": 8529}
{"v": 1	"t": 1591214	"P": 1620.5	"F": 8762}
{"v": 1	"t": 1591234	"P": 1647.0	"F": 8807}
{"v": 1	"t": 1591255	"P": 1629.0	"F": 8578}
{"v": 1	"t": 1591275	"P": 1625.0	"F": 8891}
{"v": 1	"t": 1591295	"P": 1625.0	"F": 8982}
{"v": 1	"t": 1591316	"P": 1641.25	"F": 9177}
{"v": 1	"t": 1591336	"P": 1645.75	"F": 9228}
{"v": 1	"t": 1591356	"P": 1636.0	"F": 9365}
{"v": 1	"t": 1591377	"P": 1632.5	"F": 9093}
{"v": 1	"t": 1591397	"P": 1639.5	"F": 9365}
{"v": 1	"t": 1591417	"P": 1635.0	"F": 8975}
{"v": 1	"t": 1591437	"P": 1641.25	"F": 9387}
{"v": 1	"t": 1591458	"P": 1628.5	"F": 9391}
{"v": 1	"t": 1591478	"P": 1650.75	"F": 9303}
{"v": 1	"t": 1591498	"P": 1647.75	"F": 9165}
{"v": 1	"t": 1591519	"P": 1637.5	"F": 9287}
{"v": 1	"t": 1591539	"P": 1623.75	"F": 9246}
{"v": 1	"t": 1591559	"P": 1641.75	"F": 9249}
{"v": 1	"t": 1591580	"P": 1641.5	"F": 9532}
{"v": 1	"t": 1591600	"P": 1641.5	"F": 9491}
{"v": 1	"t": 1591620	"P": 1625.0	"F": 9164}
{"v": 1	"t": 1591641	"P": 1641.0	"F": 9274}
{"v": 1	"t": 1591661	"P": 1644.75	"F": 9292}
{"v": 1	"t": 1591681	"P": 1633.5	"F": 9404}
{"v": 1	"t": 1591701	"P": 1628.0	"F": 9049}
{"v": 1	"t": 1591722	"P": 1633.75	"F": 9170}
{"v": 1	"t": 1591742	"P": 1637.5	"F": 8802}
{"v": 1	"t": 1591762	"P": 1626.75	"F": 9418}
{"v": 1	"t": 1591783	"P": 1634.0	"F": 9323}
{"v": 1	"t": 1591803	"P": 1622.75	"F": 9285}
{"v": 1	"t": 1591823	"P": 1643.75	"F": 9100	"C": 45.565	"D": 3268	"sn": 54091930088003	"file": "/data/device_log/data0000.out"}
{"v": 1	"t": 1591844	"P": 1624.25	"F": 9014}
{"v": 1	"t": 1591864	"P": 1624.25	"F": 9002}
{"v": 1	"t": 1591886	"P": 1627.25	"F": 9007}
{"v": 1	"t": 1591906	"P": 1624.0	"F": 8929}
{"v": 1	"t": 1591926	"P": 1621.5	"F": 9032}
{"v": 1	"t": 1591947	"P": 1613.25	"F": 8965}
{"v": 1	"t": 1591967	"P": 1624.25	"F": 8553}
{"v": 1	"t": 1591987	"P": 1622.0	"F": 8941}
{"v": 1	"t": 1592007	"P": 1615.75	"F": 8774}
{"v": 1	"t": 1592028	"P": 1604.25	"F": 8482}
{"v": 1	"t": 1592048	"P": 1622.25	"F": 8321}
{"v": 1	"t": 1592068	"P": 1614.5	"F": 8185}
{"v": 1	"t": 1592089	"P": 1596.5	"F": 8122}
{"v": 1	"t": 1592109	"P": 1596.25	"F": 7906}
{"v": 1	"t": 1592129	"P": 1589.75	"F": 7592}
{"v": 1	"t": 1592150	"P": 1586.75	"F": 7205}
{"v": 1	"t": 1592170	"P": 1575.75	"F": 6802}
{"v": 1	"t": 1592190	"P": 1565.25	"F": 6541}
{"v": 1	"t": 1592211	"P": 1567.0	"F": 6124}
{"v": 1	"t": 1592231	"P": 1551.25	"F": 5961}
{"v": 1	"t": 1592251	"P": 1551.0	"F": 5579}
{"v": 1	"t": 1592272	"P": 1542.75	"F": 5193}
{"v": 1	"t": 1592292	"P": 1540.0	"F": 4808}
{"v": 1	"t": 1592312	"P": 1539.75	"F": 4551}
{"v": 1	"t": 1592332	"P": 1525.75	"F": 4282}
{"v": 1	"t": 1592353	"P": 1522.0	"F": 4060}
{"v": 1	"t": 1592373	"P": 1529.25	"F": 3607}
{"v": 1	"t": 1592393	"P": 1527.25	"F": 3461}
{"v": 1	"t": 1592414	"P": 1512.75	"F": 3257}
{"v": 1	"t": 1592434	"P": 1503.75	"F": 3321}
{"v": 1	"t": 1592454	"P": 1509.0	"F": 3044}
{"v": 1	"t": 1592475	"P": 1519.0	"F": 3005}
{"v": 1	"t": 1592495	"P": 1510.25	"F": 2974}
{"v": 1	"t": 1592515	"P": 1503.0	"F": 2920}
{"v": 1	"t": 1592535	"P": 1512.75	"F": 2797}
{"v": 1	"t": 1592556	"P": 1518.25	"F": 2604}
{"v": 1	"t": 1592576	"P": 1513.0	"F": 2598}
{"v": 1	"t": 1592596	"P": 1505.5	"F": 2564}
{"v": 1	"t": 1592617	"P": 1508.0	"F": 2655}
{"v": 1	"t": 1592637	"P": 1519.25	"F": 2648}
{"v": 1	"t": 1592657	"P": 1516.25	"F": 2696}
{"v": 1	"t": 1592677	"P": 1511.0	"F": 2592}
{"v": 1	"t": 1592698	"P": 1506.25	"F": 2692}
{"v": 1	"t": 1592718	"P": 1519.25	"F": 2713}
{"v": 1	"t": 1592738	"P": 1521.0	"F": 2873}
{"v": 1	"t": 1592759	"P": 1520.25	"F": 2968}
{"v": 1	"t": 1592779	"P": 1511.25	"F": 3121}
{"v": 1	"t": 1592799	"P": 1519.75	"F": 3225}
{"v": 1	"t": 1592820	"P": 1529.0	"F": 3400}
{"v": 1	"t": 1592840	"P": 1526.75	"F": 3546	"C": 45.555	"D": 3268	"sn": 54091930088003	"file": "/data/device_log/data0000.out"	"CO2": 3002.61474609375	"Tp": 25.680931091308594	"H": 21.09034538269043}
{"v": 1	"t": 1592861	"P": 1527.0	"F": 3517}
{"v": 1	"t": 1592882	"P": 1527.0	"F": 3938}
{"v": 1	"t": 1592904	"P": 1533.25	"F": 4176}
{"v": 1	"t": 1592924	"P": 1535.75	"F": 4487}
{"v": 1	"t": 1592944	"P": 1556.75	"F": 4718}
{"v": 1	"t": 1592965	"P": 1553.75	"F": 5085}
{"v": 1	"t": 1592985	"P": 1550.5	"F": 5367}
{"v": 1	"t": 1593005	"P": 1558.5	"F": 5703}
{"v": 1	"t": 1593026	"P": 1573.25	"F": 5758}
{"v": 1	"t": 1593046	"P": 1572.0	"F": 5938}
{"v": 1	"t": 1593066	"P": 1553.75	"F": 6367}
{"v": 1	"t": 1593087	"P": 1584.75	"F": 6507}
{"v": 1	"t": 1593107	"P": 1591.75	"F": 7008}
{"v": 1	"t": 1593127	"P": 1594.75	"F": 6926}
{"v": 1	"t": 1593148	"P": 1594.25	"F": 7177}
{"v": 1	"t": 1593168	"P": 1599.0	"F": 7376}
{"v": 1	"t": 1593188	"P": 1601.0	"F": 7488}
{"v": 1	"t": 1593208	"P": 1605.75	"F": 7699}
{"v": 1	"t": 1593229	"P": 1602.5	"F": 7767}
{"v": 1	"t": 1593249	"P": 1594.25	"F": 7784}
{"v": 1	"t": 1593269	"P": 1619.0	"F": 8049}
{"v": 1	"t": 1593290	"P": 1616.0	"F": 7907}
{"v": 1	"t": 1593310	"P": 1615.0	"F": 8258}
{"v": 1	"t": 1593330	"P": 1609.75	"F": 8441}
{"v": 1	"t": 1593351	"P": 1623.5	"F": 8436}
{"v": 1	"t": 1593371	"P": 1618.0	"F": 8512}
{"v": 1	"t": 1593391	"P": 1624.75	"F": 8717}
{"v": 1	"t": 1593411	"P": 1631.25	"F": 8832}
{"v": 1	"t": 1593432	"P": 1626.75	"F": 8893}
{"v": 1	"t": 1593452	"P": 1635.0	"F": 8872}
{"v": 1	"t": 1593472	"P": 1631.0	"F": 8914}
{"v": 1	"t": 1593493	"P": 1629.25	"F": 9001}
{"v": 1	"t": 1593513	"P": 1629.0	"F": 8930}
{"v": 1	"t": 1593533	"P": 1633.75	"F": 8981}
{"v": 1	"t": 1593554	"P": 1634.75	"F": 9202}
{"v": 1	"t": 1593574	"P": 1642.25	"F": 9483}
{"v": 1	"t": 1593594	"P": 1628.75	"F": 9296}
{"v": 1	"t": 1593615	"P": 1642.5	"F": 9376}
{"v": 1	"t": 1593635	"P": 1643.5	"F": 9298}
{"v": 1	"t": 1593655	"P": 1636.75	"F": 9408}
{"v": 1	"t": 1593676	"P": 1637.75	"F": 9221}
{"v": 1	"t": 1593696	"P": 1653.25	"F": 9156}
{"v": 1	"t": 1593716	"P": 1644.5	"F": 9207}
{"v": 1	"t": 1593736	"P": 1638.5	"F": 9404}
{"v": 1	"t": 1593757	"P": 1638.75	"F": 9185}
{"v": 1	"t": 1593777	"P": 1653.0	"F": 9573}
{"v": 1	"t": 1593797	"P": 1655.0	"F": 9092}
{"v": 1	"t": 1593818	"P": 1637.75	"F": 9591}
{"v": 1	"t": 1593838	"P": 1636.0	"F": 9263}
{"v": 1	"t": 1593858	"P": 1645.25	"F": 9766	"C": 45.555	"D": 3268	"sn": 54091930088003	"file": "/data/device_log/data0000.out"}
{"v": 1	"t": 1593879	"P": 1637.5	"F": 9723}
{"v": 1	"t": 1593899	"P": 1632.5	"F": 9713}
{"v": 1	"t": 1593921	"P": 1642.0	"F": 9683}
{"v": 1	"t": 1593942	"P": 1635.75	"F": 9722}
{"v": 1	"t": 1593962	"P": 1640.5	"F": 9448}
{"v": 1	"t": 1593982	"P": 1635.75	"F": 9337}
{"v": 1	"t": 1594003	"P": 1636.5	"F": 8997}
{"v": 1	"t": 1594023	"P": 1627.75	"F": 9156}
{"v": 1	"t": 1594043	"P": 1646.75	"F": 9325}
{"v": 1	"t": 1594063	"P": 1636.5	"F": 9478}
{"v": 1	"t": 1594084	"P": 1626.0	"F": 9135}
{"v": 1	"t": 1594104	"P": 1620.25	"F": 8961}
{"v": 1	"t": 1594124	"P": 1633.75	"F": 8926}
{"v": 1	"t": 1594145	"P": 1631.5	"F": 9080}
{"v": 1	"t": 1594165	"P": 1623.0	"F": 8730}
{"v": 1	"t": 1594185	"P": 1609.0	"F": 8575}
{"v": 1	"t": 1594206	"P": 1617.75	"F": 8259}
{"v": 1	"t": 1594226	"P": 1612.0	"F": 8281}
{"v": 1	"t": 1594246	"P": 1607.25	"F": 7999}
{"v": 1	"t": 1594267	"P": 1598.0	"F": 7598}
{"v": 1	"t": 1594287	"P": 1590.0	"F": 7274}
{"v": 1	"t": 1594307	"P": 1585.0	"F": 6912}
{"v": 1	"t": 1594328	"P": 1576.5	"F": 6737}
{"v": 1	"t": 1594348	"P": 1561.0	"F": 6452}
{"v": 1	"t": 1594368	"P": 1570.25	"F": 6149}
{"v": 1	"t": 1594389	"P": 1557.25	"F": 5675}
{"v": 1	"t": 1594409	"P": 1542.25	"F": 5117}
{"v": 1	"t": 1594429	"P": 1540.0	"F": 4987}
{"v": 1	"t": 1594450	"P": 1545.75	"F": 4779}
{"v": 1	"t": 1594470	"P": 1529.75	"F": 4597}
{"v": 1	"t": 1594490	"P": 1523.25	"F": 4202}
{"v": 1	"t": 1594511	"P": 1528.25	"F": 3902}
{"v": 1	"t": 1594531	"P": 1526.25	"F": 3849}
{"v": 1	"t": 1594551	"P": 1518.0	"F": 3522}
{"v": 1	"t": 1594572	"P": 1513.75	"F": 3437}
{"v": 1	"t": 1594592	"P": 1524.75	"F": 3256}
{"v": 1	"t": 1594612	"P": 1519.5	"F": 3209}
{"v": 1	"t": 1594633	"P": 1514.0	"F": 3106}
{"v": 1	"t": 1594653	"P": 1514.75	"F": 3071}
{"v": 1	"t": 1594673	"P": 1518.75	"F": 3084}
{"v": 1	"t": 1594694	"P": 1515.75	"F": 3063}
{"v": 1	"t": 1594714	"P": 1511.0	"F": 2914}
{"v": 1	"t": 1594734	"P": 1511.5	"F": 2765}
{"v": 1	"t": 1594754	"P": 1516.0	"F": 2809}
{"v": 1	"t": 1594775	"P": 1511.5	"F": 2733}
{"v": 1	"t": 1594795	"P": 1501.75	"F": 2728}
{"v": 1	"t": 1594815	"P": 1501.0	"F": 2599}
{"v": 1	"t": 1594836	"P": 1518.75	"F": 2684}
{"v": 1	"t": 1594856	"P": 1510.75	"F": 2715}
{"v": 1	"t": 1594876	"P": 1505.75	"F": 2541	"C": 45.525	"D": 3268	"sn": 54091930088003	"file": "/data/device_log/data0000.out"	"CO2": 2427.219970703125	"Tp": 25.69695281982422	"H": 20.949190139770508}
{"v": 1	"t": 1594898	"P": 1508.0	"F": 2657}
{"v": 1	"t": 1594918	"P": 1513.25	"F": 2613}
{"v": 1	"t": 1594940	"P": 1517.75	"F": 2619}
{"v": 1	"t": 1594960	"P": 1509.75	"F": 2929}
{"v": 1	"t": 1594980	"P": 1518.75	"F": 3270}
{"v": 1	"t": 1595001	"P": 1535.5	"F": 3531}
{"v": 1	"t": 1595021	"P": 1530.25	"F": 4098}
{"v": 1	"t": 1595041	"P": 1537.0	"F": 4487}
{"v": 1	"t": 1595062	"P": 1546.25	"F": 4822}
{"v": 1	"t": 1595082	"P": 1561.5	"F": 4952}
{"v": 1	"t": 1595102	"P": 1558.0	"F": 5039}
{"v": 1	"t": 1595123	"P": 1560.5	"F": 5560}
{"v": 1	"t": 1595143	"P": 1562.25	"F": 5926}
{"v": 1	"t": 1595163	"P": 1581.75	"F": 5928}
{"v": 1	"t": 1595183	"P": 1582.75	"F": 6119}
{"v": 1	"t": 1595204	"P": 1572.75	"F": 6567}
{"v": 1	"t": 1595224	"P": 1580.75	"F": 6632}
{"v": 1	"t": 1595244	"P": 1588.5	"F": 6714}
{"v": 1	"t": 1595265	"P": 1600.25	"F": 7011}
{"v": 1	"t": 1595285	"P": 1599.0	"F": 7256}
{"v": 1	"t": 1595305	"P": 1592.5	"F": 7186}
{"v": 1	"t": 1595325	"P": 1596.5	"F": 7183}
{"v": 1	"t": 1595346	"P": 1610.25	"F": 7443}
{"v": 1	"t": 1595366	"P": 1605.75	"F": 7695}
{"v": 1	"t": 1595386	"P": 1604.0	"F": 7668}
{"v": 1	"t": 1595407	"P": 1608.25	"F": 7743}
{"v": 1	"t": 1595427	"P": 1617.5	"F": 7902}
{"v": 1	"t": 1595447	"P": 1618.75	"F": 7987}
{"v": 1	"t": 1595468	"P": 1614.25	"F": 8037}
{"v": 1	"t": 1595488	"P": 1623.25	"F": 8481}
{"v": 1	"t": 1595508	"P": 1631.5	"F": 8125}
{"v": 1	"t": 1595529	"P": 1626.75	"F": 8555}
{"v": 1	"t": 1595549	"P": 1620.0	"F": 8463}
{"v": 1	"t": 1595569	"P": 1623.25	"F": 8635}
{"v": 1	"t": 1595589	"P": 1638.0	"F": 8522}
{"v": 1	"t": 1595610	"P": 1635.75	"F": 8930}
{"v": 1	"t": 1595630	"P": 1631.75	"F": 9125}
{"v": 1	"t": 1595650	"P": 1632.75	"F": 9225}
{"v": 1	"t": 1595671	"P": 1645.5	"F": 9184}
{"v": 1	"t": 1595691	"P": 1640.75	"F": 9648}
{"v": 1	"t": 1595711	"P": 1639.25	"F": 9537}
{"v": 1	"t": 1595732	"P": 1634.25	"F": 9312}
{"v": 1	"t": 1595752	"P": 1658.25	"F": 9569}
{"v": 1	"t": 1595772	"P": 1643.75	"F": 9551}
{"v": 1	"t": 1595792	"P": 1653.5	"F": 10054}
{"v": 1	"t": 1595813	"P": 1641.5	"F": 9735}
{"v": 1	"t": 1595833	"P": 1649.5	"F": 9565}
{"v": 1	"t": 1595853	"P": 1652.5	"F": 9497}
{"v": 1	"t": 1595874	"P": 1642.0	"F": 9794}
{"v": 1	"t": 1595894	"P": 1628.25	"F": 9872	"C": 45.545	"D": 3268	"sn": 54091930088003	"file": "/data/device_log/data0000.out"}
{"v": 1	"t": 1595914	"P": 1637.0	"F": 9673}
{"v": 1	"t": 1595935	"P": 1648.25	"F": 9265}
{"v": 1	"t": 1595957	"P": 1637.75	"F": 9650}
{"v": 1	"t": 1595977	"P": 1644.0	"F": 9483}
{"v": 1	"t": 1595998	"P": 1633.0	"F": 9243}
{"v": 1	"t": 1596018	"P": 1629.25	"F": 9591}
{"v": 1	"t": 1596038	"P": 1644.25	"F": 9614}
{"v": 1	"t": 1596059	"P": 1635.0	"F": 9565}
{"v": 1	"t": 1596079	"P": 1649.25	"F": 9517}
{"v": 1	"t": 1596099	"P": 1640.5	"F": 9282}
{"v": 1	"t": 1596120	"P": 1638.5	"F": 9219}
{"v": 1	"t": 1596140	"P": 1635.25	"F": 9414}
{"v": 1	"t": 1596160	"P": 1628.75	"F": 9508}
{"v": 1	"t": 1596181	"P": 1644.5	"F": 9174}
{"v": 1	"t": 1596201	"P": 1632.25	"F": 9439}
{"v": 1	"t": 1596221	"P": 1622.5	"F": 9248}
{"v": 1	"t": 1596242	"P": 1631.25	"F": 9125}
{"v": 1	"t": 1596262	"P": 1634.75	"F": 9380}
{"v": 1	"t": 1596282	"P": 1638.5	"F": 8858}
{"v": 1	"t": 1596302	"P": 1635.5	"F": 8763}
{"v": 1	"t": 1596323	"P": 1616.5	"F": 8719}
{"v": 1	"t": 1596343	"P": 1611.0	"F": 8603}
{"v": 1	"t": 1596363	"P": 1633.0	"F": 8259}
{"v": 1	"t": 1596384	"P": 1614.25	"F": 8016}
{"v": 1	"t": 1596404	"P": 1613.25	"F": 7990}
{"v": 1	"t": 1596424	"P": 1593.0	"F": 7742}
{"v": 1	"t": 1596444	"P": 1604.25	"F": 7220}
{"v": 1	"t": 1596465	"P": 1584.0	"F": 7146}
{"v": 1	"t": 1596485	"P": 1575.25	"F": 6707}
{"v": 1	"t": 1596505	"P": 1566.0	"F": 6543}
{"v": 1	"t": 1596526	"P": 1578.5	"F": 6103}
{"v": 1	"t": 1596546	"P": 1566.5	"F": 5647}
{"v": 1	"t": 1596566	"P": 1549.75	"F": 5134}
{"v": 1	"t": 1596587	"P": 1541.5	"F": 5184}
{"v": 1	"t": 1596607	"P": 1549.0	"F": 4796}
{"v": 1	"t": 1596627	"P": 1538.75	"F": 4538}
{"v": 1	"t": 1596647	"P": 1528.25	"F": 4231}
{"v": 1	"t": 1596668	"P": 1521.5	"F": 4047}
{"v": 1	"t": 1596688	"P": 1525.0	"F": 3876}
{"v": 1	"t": 1596708	"P": 1530.25	"F": 3547}
{"v": 1	"t": 1596729	"P": 1523.0	"F": 3300}
{"v": 1	"t": 1596749	"P": 1512.0	"F": 3192}
{"v": 1	"t": 1596769	"P": 1504.25	"F": 3053}
{"v": 1	"t": 1596789	"P": 1519.0	"F": 3031}
{"v": 1	"t": 1596810	"P": 1514.0	"F": 2998}
{"v": 1	"t": 1596830	"P": 1506.0	"F": 2740}
{"v": 1	"t": 1596850	"P": 1505.25	"F": 2835}
{"v": 1	"t": 1596871	"P": 1514.75	"F": 2552}
{"v": 1	"t": 1596891	"P": 1514.25	"F": 2550}
{"v": 1	"t": 1596911	"P": 1502.0	"F": 2335	"C": 45.52	"D": 3268	"sn": 54091930088003	"file": "/data/device_log/data0000.out"	"CO2": 2239.690185546875	"Tp": 25.69695281982422	"H": 20.949119567871094}
{"v": 1	"t": 1596933	"P": 1505.25	"F": 2383}
{"v": 1	"t": 1596953	"P": 1502.25	"F": 2424}
{"v": 1	"t": 1596976	"P": 1506.75	"F": 2457}
{"v": 1	"t": 1596996	"P": 1517.5	"F": 2382}
{"v": 1	"t": 1597016	"P": 1503.5	"F": 2456}
{"v": 1	"t": 1597036	"P": 1503.5	"F": 2428}
{"v": 1	"t": 1597057	"P": 1507.5	"F": 2372}
{"v": 1	"t": 1597077	"P": 1518.0	"F": 2409}
{"v": 1	"t": 1597097	"P": 1512.75	"F": 2500}
{"v": 1	"t": 1597118	"P": 1509.75	"F": 2493}
{"v": 1	"t": 1597138	"P": 1510.25	"F": 2720}
{"v": 1	"t": 1597158	"P": 1529.25	"F": 3121}
{"v": 1	"t": 1597178	"P": 1533.5	"F": 3529}
{"v": 1	"t": 1597199	"P": 1529.75	"F": 3949}
{"v": 1	"t": 1597219	"P": 1530.0	"F": 4261}
{"v": 1	"t": 1597239	"P": 1551.25	"F": 4656}
{"v": 1	"t": 1597260	"P": 1558.25	"F": 5145}
{"v": 1	"t": 1597280	"P": 1541.75	"F": 4990}
{"v": 1	"t": 1597300	"P": 1551.5	"F": 5409}
{"v": 1	"t": 1597321	"P": 1566.0	"F": 5523}
{"v": 1	"t": 1597341	"P": 1569.75	"F": 5936}
{"v": 1	"t": 1597361	"P": 1571.25	"F": 5989}
{"v": 1	"t": 1597381	"P": 1571.75	"F": 6255}
{"v": 1	"t": 1597402	"P": 1571.25	"F": 6701}
{"v": 1	"t": 1597422	"P": 1590.0	"F": 6716}
{"v": 1	"t": 1597442	"P": 1593.5	"F": 6737}
{"v": 1	"t": 1597463	"P": 1578.0	"F": 6857}
{"v": 1	"t": 1597483	"P": 1592.0	"F": 6960}
{"v": 1	"t": 1597503	"P": 1589.75	"F": 7031}
{"v": 1	"t": 1597524	"P": 1602.75	"F": 7209}
{"v": 1	"t": 1597544	"P": 1588.25	"F": 7270}
{"v": 1	"t": 1597564	"P": 1604.75	"F": 7547}
{"v": 1	"t": 1597585	"P": 1603.75	"F": 7571}
{"v": 1	"t": 1597605	"P": 1606.0	"F": 7685}
{"v": 1	"t": 1597625	"P": 1602.0	"F": 7838}
{"v": 1	"t": 1597645	"P": 1605.0	"F": 7914}
{"v": 1	"t": 1597666	"P": 1618.5	"F": 7743}
{"v": 1	"t": 1597686	"P": 1618.0	"F": 8022}
{"v": 1	"t": 1597706	"P": 1602.25	"F": 7820}
{"v": 1	"t": 1597727	"P": 1609.0	"F": 7990}
{"v": 1	"t": 1597747	"P": 1610.5	"F": 8215}
{"v": 1	"t": 1597767	"P": 1623.5	"F": 8373}
{"v": 1	"t": 1597788	"P": 1614.0	"F": 8450}
{"v": 1	"t": 1597808	"P": 1616.75	"F": 8677}
{"v": 1	"t": 1597828	"P": 1632.5	"F": 8701}
{"v": 1	"t": 1597848	"P": 1624.75	"F": 8612}
{"v": 1	"t": 1597869	"P": 1627.0	"F": 8736}
{"v": 1	"t": 1597889	"P": 1617.5	"F": 8796}
{"v": 1	"t": 1597909	"P": 1628.5	"F": 8809}
{"v": 1	"t": 1597930	"P": 1643.5	"F": 9204	"C": 45.5	"D": 3268	"sn": 54091930088003	"file": "/data/device_log/data0000.out"}
{"v": 1	"t": 1597950	"P": 1630.0	"F": 9087}
{"v": 1	"t": 1597970	"P": 1627.5	"F": 9052}
{"v": 1	"t": 1597992	"P": 1635.0	"F": 8811}
{"v": 1	"t": 1598012	"P": 1640.5	"F": 9113}
{"v": 1	"t": 1598033	"P": 1638.5	"F": 9378}
{"v": 1	"t": 1598053	"P": 1639.0	"F": 9613}
{"v": 1	"t": 1598073	"P": 1638.0	"F": 9046}
{"v": 1	"t": 1598094	"P": 1635.75	"F": 9607}
{"v": 1	"t": 1598114	"P": 1623.0	"F": 9429}
{"v": 1	"t": 1598134	"P": 1635.75	"F": 9474}
{"v": 1	"t": 1598154	"P": 1648.25	"F": 9183}
{"v": 1	"t": 1598175	"P": 1641.5	"F": 9561}
{"v": 1	"t": 1598195	"P": 1627.25	"F": 9388}
{"v": 1	"t": 1598215	"P": 1630.0	"F": 9149}
{"v": 1	"t": 1598236	"P": 1645.75	"F": 9199}
{"v": 1	"t": 1598256	"P": 1631.75	"F": 9464}
{"v": 1	"t": 1598277	"P": 1638.0	"F": 9367}
{"v": 1	"t": 1598297	"P": 1636.75	"F": 9451}
{"v": 1	"t": 1598317	"P": 1639.0	"F": 9554}
{"v": 1	"t": 1598337	"P": 1629.5	"F": 9346}
{"v": 1	"t": 1598358	"P": 1626.25	"F": 9100}
{"v": 1	"t": 1598378	"P": 1640.25	"F": 9124}
{"v": 1	"t": 1598398	"P": 1638.0	"F": 9175}
{"v": 1	"t": 1598419	"P": 1629.0	"F": 9409}
{"v": 1	"t": 1598439	"P": 1635.25	"F": 9175}
{"v": 1	"t": 1598459	"P": 1646.0	"F": 9096}
{"v": 1	"t": 1598480	"P": 1634.25	"F": 8868}
{"v": 1	"t": 1598500	"P": 1631.25	"F": 8988}
{"v": 1	"t": 1598520	"P": 1630.75	"F": 9257}
{"v": 1	"t": 1598541	"P": 1638.5	"F": 8938}
{"v": 1	"t": 1598561	"P": 1633.5	"F": 9299}
{"v": 1	"t": 1598581	"P": 1623.75	"F": 9104}
{"v": 1	"t": 1598602	"P": 1622.0	"F": 9224}
{"v": 1	"t": 1598622	"P": 1631.0	"F": 8948}
{"v": 1	"t": 1598642	"P": 1629.75	"F": 9318}
{"v": 1	"t": 1598663	"P": 1620.75	"F": 8927}
{"v": 1	"t": 1598683	"P": 1628.0	"F": 8796}
{"v": 1	"t": 1598703	"P": 1636.0	"F": 8820}
{"v": 1	"t": 1598724	"P": 1626.25	"F": 8795}
{"v": 1	"t": 1598744	"P": 1623.25	"F": 9059}
{"v": 1	"t": 1598764	"P": 1611.25	"F": 8648}
{"v": 1	"t": 1598784	"P": 1633.75	"F": 8663}
{"v": 1	"t": 1598805	"P": 1613.0	"F": 8371}
{"v": 1	"t": 1598825	"P": 1606.25	"F": 8134}
{"v": 1	"t": 1598845	"P": 1596.5	"F": 7860}
{"v": 1	"t": 1598866	"P": 1605.75	"F": 7811}
{"v": 1	"t": 1598886	"P": 1597.75	"F": 7314}
{"v": 1	"t": 1598906	"P": 1587.75	"F": 6813}
{"v": 1	"t": 1598927	"P": 1573.75	"F": 6604}
{"v": 1	"t": 1598947	"P": 1573.0	"F": 6300	"C": 45.505	"D": 3268	"sn": 54091930088003	"file": "/data/device_log/data0000.out"	"CO2": 3090.224365234375	"Tp": 25.710304260253906	"H": 20.949125289916992}
{"v": 1	"t": 1598968	"P": 1566.25	"F": 5720}
{"v": 1	"t": 1598989	"P": 1553.0	"F": 5503}
{"v": 1	"t": 1599011	"P": 1547.0	"F": 5013}
{"v": 1	"t": 1599031	"P": 1530.75	"F": 4766}
{"v": 1	"t": 1599052	"P": 1530.25	"F": 4480}
{"v": 1	"t": 1599072	"P": 1535.75	"F": 4133}
{"v": 1	"t": 1599092	"P": 1522.0	"F": 3712}
{"v": 1	"t": 1599113	"P": 1518.0	"F": 3683}
{"v": 1	"t": 1599133	"P": 1509.25	"F": 3299}
{"v": 1	"t": 1599153	"P": 1522.25	"F": 3297}
{"v": 1	"t": 1599173	"P": 1520.25	"F": 3060}
{"v": 1	"t": 1599194	"P": 1508.25	"F": 2969}
{"v": 1	"t": 1599214	"P": 1505.0	"F": 2906}
{"v": 1	"t": 1599234	"P": 1512.75	"F": 2714}
{"v": 1	"t": 1599255	"P": 1513.75	"F": 2594}
{"v": 1	"t": 1599275	"P": 1510.5	"F": 2556}
{"v": 1	"t": 1599295	"P": 1502.25	"F": 2584}
{"v": 1	"t": 1599316	"P": 1509.5	"F": 2615}
{"v": 1	"t": 1599336	"P": 1520.5	"F": 2618}
{"v": 1	"t": 1599356	"P": 1511.75	"F": 2603}
{"v": 1	"t": 1599376	"P": 1509.75	"F": 2679}
{"v": 1	"t": 1599397	"P": 1510.75	"F": 2735}
{"v": 1	"t": 1599417	"P": 1525.75	"F": 3003}
{"v": 1	"t": 1599437	"P": 1517.75	"F": 3083}
{"v": 1	"t": 1599458	"P": 1508.75	"F": 3067}
{"v": 1	"t": 1599478	"P": 1518.5	"F": 3157}
{"v": 1	"t": 1599498	"P": 1529.0	"F": 3148}
{"v": 1	"t": 1599519	"P": 1520.0	"F": 3185}
{"v": 1	"t": 1599539	"P": 1518.75	"F": 3291}
{"v": 1	"t": 1599559	"P": 1523.25	"F": 3538}
{"v": 1	"t": 1599579	"P": 1530.0	"F": 3634}
{"v": 1	"t": 1599600	"P": 1527.75	"F": 3772}
{"v": 1	"t": 1599620	"P": 1525.75	"F": 4015}
{"v": 1	"t": 1599640	"P": 1533.0	"F": 4359}
{"v": 1	"t": 1599661	"P": 1553.25	"F": 4621}
{"v": 1	"t": 1599681	"P": 1552.5	"F": 4846}
{"v": 1	"t": 1599701	"P": 1554.0	"F": 5226}
{"v": 1	"t": 1599722	"P": 1549.25	"F": 5530}
{"v": 1	"t": 1599742	"P": 1566.25	"F": 5862}
{"v": 1	"t": 1599762	"P": 1577.5	"F": 5991}
{"v": 1	"t": 1599782	"P": 1568.5	"F": 6256}
{"v": 1	"t": 1599803	"P": 1577.25	"F": 6328}
{"v": 1	"t": 1599823	"P": 1579.0	"F": 6727}
{"v": 1	"t": 1599843	"P": 1590.5	"F": 6640}
{"v": 1	"t": 1599864	"P": 1588.0	"F": 7013}
{"v": 1	"t": 1599884	"P": 1594.5	"F": 7059}
{"v": 1	"t": 1599904	"P": 1584.75	"F": 7262}
{"v": 1	"t": 1599924	"P": 1606.25	"F": 7625}
{"v": 1	"t": 1599945	"P": 1603.0	"F": 7892}
{"v": 1	"t": 1599965	"P": 1603.75	"F": 7688	"C": 45.52	"D": 3268	"sn": 54091930088003	"file": "/data/device_log/data0000.out"}
{"v": 1	"t": 1599986	"P": 1610.75	"F": 8030}
{"v": 1	"t": 1600006	"P": 1619.75	"F": 8103}
{"v": 1	"t": 1600028	"P": 1621.75	"F": 8173}
{"v": 1	"t": 1600049	"P": 1618.0	"F": 8320}
{"v": 1	"t": 1600069	"P": 1617.0	"F": 8614}
{"v": 1	"t": 1600089	"P": 1631.0	"F": 8327}
{"v": 1	"t": 1600110	"P": 1635.5	"F": 8626}
{"v": 1	"t": 1600130	"P": 1634.0	"F": 8705}
{"v": 1	"t": 1600150	"P": 1621.75	"F": 8781}
{"v": 1	"t": 1600171	"P": 1633.0	"F": 9096}
{"v": 1	"t": 1600191	"P": 1641.75	"F": 8662}
{"v": 1	"t": 1600211	"P": 1629.25	"F": 9074}
{"v": 1	"t": 1600231	"P": 1634.0	"F": 9400}
{"v": 1	"t": 1600252	"P": 1636.75	"F": 9530}
{"v": 1	"t": 1600272	"P": 1640.0	"F": 9373}
{"v": 1	"t": 1600292	"P": 1645.0	"F": 9338}
{"v": 1	"t": 1600313	"P": 1629.0	"F": 9198}
{"v": 1	"t": 1600333	"P": 1637.25	"F": 9144}
{"v": 1	"t": 1600353	"P": 1655.25	"F": 9871}
{"v": 1	"t": 1600374	"P": 1646.75	"F": 9400}
{"v": 1	"t": 1600394	"P": 1631.25	"F": 9283}
{"v": 1	"t": 1600414	"P": 1636.75	"F": 9326}
{"v": 1	"t": 1600434	"P": 1658.5	"F": 9582}
{"v": 1	"t": 1600455	"P": 1646.5	"F": 9588}
{"v": 1	"t": 1600475	"P": 1642.0	"F": 9557}
{"v": 1	"t": 1600495	"P": 1633.75	"F": 9680}
{"v": 1	"t": 1600516	"P": 1640.5	"F": 9758}
{"v": 1	"t": 1600536	"P": 1640.75	"F": 9918}
{"v": 1	"t": 1600556	"P": 1638.25	"F": 9431}
{"v": 1	"t": 1600577	"P": 1632.0	"F": 9143}
{"v": 1	"t": 1600597	"P": 1639.0	"F": 9182}
{"v": 1	"t": 1600617	"P": 1632.75	"F": 9518}
{"v": 1	"t": 1600637	"P": 1633.5	"F": 9737}
{"v": 1	"t": 1600658	"P": 1638.0	"F": 9661}
{"v": 1	"t": 1600678	"P": 1643.75	"F": 9718}
{"v": 1	"t": 1600698	"P": 1645.75	"F": 9439}
{"v": 1	"t": 1600719	"P": 1646.25	"F": 9305}
{"v": 1	"t": 1600739	"P": 1640.5	"F": 9264}
{"v": 1	"t": 1600759	"P": 1640.75	"F": 9134}
{"v": 1	"t": 1600779	"P": 1652.5	"F": 9488}
{"v": 1	"t": 1600800	"P": 1633.5	"F": 9377}
{"v": 1	"t": 1600820	"P": 1636.75	"F": 9337}
{"v": 1	"t": 1600840	"P": 1641.5	"F": 9396}
{"v": 1	"t": 1600861	"P": 1655.0	"F": 9478}
{"v": 1	"t": 1600881	"P": 1635.75	"F": 9286}
{"v": 1	"t": 1600901	"P": 1624.0	"F": 9423}
{"v": 1	"t": 1600922	"P": 1636.75	"F": 9169}
{"v": 1	"t": 1600942	"P": 1640.0	"F": 9468}
{"v": 1	"t": 1600962	"P": 1645.5	"F": 9265}
{"v": 1	"t": 1600983	"P": 1636.75	"F": 9199	"C": 45.505	"D": 3268	"sn": 54091930088003	"file": "/data/device_log/data0000.out"	"CO2": 4150.40234375	"Tp": 25.710304260253906	"H": 21.090412139892578}
{"v": 1	"t": 1601004	"P": 1627.75	"F": 9365}
{"v": 1	"t": 1601024	"P": 1629.75	"F": 8960}
{"v": 1	"t": 1601048	"P": 1627.0	"F": 8984}
{"v": 1	"t": 1601068	"P": 1633.5	"F": 9234}
{"v": 1	"t": 1601088	"P": 1637.25	"F": 8880}
{"v": 1	"t": 1601109	"P": 1616.5	"F": 8908}
{"v": 1	"t": 1601129	"P": 1622.75	"F": 9007}
{"v": 1	"t": 1601149	"P": 1617.75	"F": 8459}
{"v": 1	"t": 1601170	"P": 1614.75	"F": 8249}
{"v": 1	"t": 1601190	"P": 1602.0	"F": 7731}
{"v": 1	"t": 1601210	"P": 1587.0	"F": 7609}
{"v": 1	"t": 1601231	"P": 1593.75	"F": 7142}
{"v": 1	"t": 1601251	"P": 1587.75	"F": 6909}
{"v": 1	"t": 1601271	"P": 1576.25	"F": 6566}
{"v": 1	"t": 1601291	"P": 1556.0	"F": 6079}
{"v": 1	"t": 1601312	"P": 1553.75	"F": 5917}
{"v": 1	"t": 1601332	"P": 1557.75	"F": 5356}
{"v": 1	"t": 1601352	"P": 1549.25	"F": 5229}
{"v": 1	"t": 1601373	"P": 1534.75	"F": 4838}
{"v": 1	"t": 1601393	"P": 1533.0	"F": 4605}
{"v": 1	"t": 1601413	"P": 1540.75	"F": 4388}
{"v": 1	"t": 1601434	"P": 1525.75	"F": 4078}
{"v": 1	"t": 1601454	"P": 1518.25	"F": 3894}
{"v": 1	"t": 1601474	"P": 1522.0	"F": 3783}
{"v": 1	"t": 1601495	"P": 1526.5	"F": 3502}
{"v": 1	"t": 1601515	"P": 1520.0	"F": 3276}
{"v": 1	"t": 1601535	"P": 1509.0	"F": 3061}
{"v": 1	"t": 1601555	"P": 1510.25	"F": 3063}
{"v": 1	"t": 1601576	"P": 1515.25	"F": 2964}
{"v": 1	"t": 1601596	"P": 1509.5	"F": 2731}
{"v": 1	"t": 1601616	"P": 1504.0	"F": 2459}
{"v": 1	"t": 1601637	"P": 1499.25	"F": 2326}
{"v": 1	"t": 1601657	"P": 1509.25	"F": 2300}
{"v": 1	"t": 1601677	"P": 1510.75	"F": 2281}
{"v": 1	"t": 1601698	"P": 1499.0	"F": 2216}
{"v": 1	"t": 1601718	"P": 1500.5	"F": 2211}
{"v": 1	"t": 1601738	"P": 1511.5	"F": 2075}
{"v": 1	"t": 1601758	"P": 1509.0	"F": 2154}
{"v": 1	"t": 1601779	"P": 1505.0	"F": 2241}
{"v": 1	"t": 1601799	"P": 1502.0	"F": 2224}
{"v": 1	"t": 1601819	"P": 1513.25	"F": 2272}
{"v": 1	"t": 1601840	"P": 1516.25	"F": 2390}
{"v": 1	"t": 1601860	"P": 1511.25	"F": 2531}
{"v": 1	"t": 1601880	"P": 1505.0	"F": 2691}
{"v": 1	"t": 1601900	"P": 1510.0	"F": 2821}
{"v": 1	"t": 1601921	"P": 1520.25	"F": 2835}
{"v": 1	"t": 1601941	"P": 1521.5	"F": 3237}
{"v": 1	"t": 1601961	"P": 1512.25	"F": 3478}
{"v": 1	"t": 1601982	"P": 1522.75	"F": 3862}
{"v": 1	"t": 1602002	"P": 1547.0	"F": 4224	"C": 45.53	"D": 3268	"sn": 54091930088003	"file": "/data/device_log/data0000.out"}
{"v": 1	"t": 1602022	"P": 1541.5	"F": 4480}
{"v": 1	"t": 1602043	"P": 1548.0	"F": 4935}
{"v": 1	"t": 1602065	"P": 1556.75	"F": 5260}
{"v": 1	"t": 1602086	"P": 1574.0	"F": 5828}
{"v": 1	"t": 1602107	"P": 1567.25	"F": 5944}
{"v": 1	"t": 1602127	"P": 1589.5	"F": 6240}
{"v": 1	"t": 1602147	"P": 1578.0	"F": 6581}
{"v": 1	"t": 1602168	"P": 1579.25	"F": 6878}
{"v": 1	"t": 1602188	"P": 1577.25	"F": 6977}
{"v": 1	"t": 1602208	"P": 1599.5	"F": 7220}
{"v": 1	"t": 1602229	"P": 1599.25	"F": 7410}
{"v": 1	"t": 1602249	"P": 1598.25	"F": 7307}
{"v": 1	"t": 1602269	"P": 1595.25	"F": 7554}
{"v": 1	"t": 1602289	"P": 1609.5	"F": 7652}
{"v": 1	"t": 1602310	"P": 1613.75	"F": 7895}
{"v": 1	"t": 1602330	"P": 1604.25	"F": 7817}
{"v": 1	"t": 1602350	"P": 1608.25	"F": 7968}
{"v": 1	"t": 1602371	"P": 1625.75	"F": 7841}
{"v": 1	"t": 1602391	"P": 1625.75	"F": 8079}
{"v": 1	"t": 1602411	"P": 1626.25	"F": 8212}
{"v": 1	"t": 1602431	"P": 1623.75	"F": 8424}
{"v": 1	"t": 1602452	"P": 1626.5	"F": 8431}
{"v": 1	"t": 1602472	"P": 1632.5	"F": 8692}
{"v": 1	"t": 1602492	"P": 1628.5	"F": 8828}
{"v": 1	"t": 1602513	"P": 1624.5	"F": 8622}
{"v": 1	"t": 1602533	"P": 1631.25	"F": 8739}
{"v": 1	"t": 1602553	"P": 1640.75	"F": 8950}
{"v": 1	"t": 1602574	"P": 1632.25	"F": 9263}
{"v": 1	"t": 1602594	"P": 1626.75	"F": 8906}
{"v": 1	"t": 1602614	"P": 1629.75	"F": 9147}
{"v": 1	"t": 1602634	"P": 1640.5	"F": 9451}
{"v": 1	"t": 1602655	"P": 1632.5	"F": 9100}
{"v": 1	"t": 1602675	"P": 1623.0	"F": 8758}
{"v": 1	"t": 1602695	"P": 1629.25	"F": 9343}
{"v": 1	"t": 1602716	"P": 1645.25	"F": 9468}
{"v": 1	"t": 1602736	"P": 1636.75	"F": 9837}
{"v": 1	"t": 1602756	"P": 1628.25	"F": 9533}
{"v": 1	"t": 1602777	"P": 1638.75	"F": 9617}
{"v": 1	"t": 1602797	"P": 1650.5	"F": 9901}
{"v": 1	"t": 1602817	"P": 1644.75	"F": 9795}
{"v": 1	"t": 1602838	"P": 1637.0	"F": 9350}
{"v": 1	"t": 1602858	"P": 1642.25	"F": 9604}
{"v": 1	"t": 1602878	"P": 1640.5	"F": 9264}
{"v": 1	"t": 1602898	"P": 1640.75	"F": 9155}
{"v": 1	"t": 1602919	"P": 1637.25	"F": 9512}
{"v": 1	"t": 1602939	"P": 1632.0	"F": 9415}
{"v": 1	"t": 1602959	"P": 1645.5	"F": 9257}
{"v": 1	"t": 1602980	"P": 1647.5	"F": 9272}
{"v": 1	"t": 1603000	"P": 1642.25	"F": 9197}
{"v": 1	"t": 1603020	"P": 1630.25	"F": 9230	"C": 45.51	"D": 3268	"sn": 54091930088003	"file": "/data/device_log/data0000.out"	"CO2": 3664.238525390625	"Tp": 25.710304260253906	"H": 21.191486358642578}
{"v": 1	"t": 1603041	"P": 1637.75	"F": 9616}
{"v": 1	"t": 1603062	"P": 1649.0	"F": 9449}
{"v": 1	"t": 1603084	"P": 1626.75	"F": 9233}
{"v": 1	"t": 1603105	"P": 1637.0	"F": 8962}
{"v": 1	"t": 1603125	"P": 1637.0	"F": 8812}
{"v": 1	"t": 1603145	"P": 1628.25	"F": 8677}
{"v": 1	"t": 1603166	"P": 1630.25	"F": 8749}
{"v": 1	"t": 1603186	"P": 1645.0	"F": 9253}
{"v": 1	"t": 1603206	"P": 1632.25	"F": 9004}
{"v": 1	"t": 1603227	"P": 1627.25	"F": 8929}
{"v": 1	"t": 1603247	"P": 1631.25	"F": 9120}
{"v": 1	"t": 1603267	"P": 1630.5	"F": 8808}
{"v": 1	"t": 1603287	"P": 1617.5	"F": 8877}
{"v": 1	"t": 1603308	"P": 1618.75	"F": 8358}
{"v": 1	"t": 1603328	"P": 1614.5	"F": 8052}
{"v": 1	"t": 1603348	"P": 1614.5	"F": 7802}
{"v": 1	"t": 1603369	"P": 1601.5	"F": 7776}
{"v": 1	"t": 1603389	"P": 1585.5	"F": 7429}
{"v": 1	"t": 1603409	"P": 1591.0	"F": 6849}
{"v": 1	"t": 1603430	"P": 1575.5	"F": 6488}
{"v": 1	"t": 1603450	"P": 1571.25	"F": 6159}
{"v": 1	"t": 1603470	"P": 1554.75	"F": 5750}
{"v": 1	"t": 1603491	"P": 1551.25	"F": 5427}
{"v": 1	"t": 1603511	"P": 1553.75	"F": 5091}
{"v": 1	"t": 1603531	"P": 1543.75	"F": 4911}
{"v": 1	"t": 1603551	"P": 1526.5	"F": 4538}
{"v": 1	"t": 1603572	"P": 1525.5	"F": 4380}
{"v": 1	"t": 1603592	"P": 1532.0	"F": 4048}
{"v": 1	"t": 1603612	"P": 1526.25	"F": 3842}
{"v": 1	"t": 1603633	"P": 1511.75	"F": 3521}
{"v": 1	"t": 1603653	"P": 1509.25	"F": 3341}
{"v": 1	"t": 1603673	"P": 1517.25	"F": 3124}
{"v": 1	"t": 1603693	"P": 1513.0	"F": 3125}
{"v": 1	"t": 1603714	"P": 1508.25	"F": 2936}
{"v": 1	"t": 1603734	"P": 1501.5	"F": 2826}
{"v": 1	"t": 1603754	"P": 1512.5	"F": 2663}
{"v": 1	"t": 1603775	"P": 1513.25	"F": 2590}
{"v": 1	"t": 1603795	"P": 1507.0	"F": 2580}
{"v": 1	"t": 1603815	"P": 1501.0	"F": 2496}
{"v": 1	"t": 1603836	"P": 1507.75	"F": 2592}
{"v": 1	"t": 1603856	"P": 1511.5	"F": 2581}
{"v": 1	"t": 1603876	"P": 1509.0	"F": 2613}
{"v": 1	"t": 1603896	"P": 1503.75	"F": 2599}
{"v": 1	"t": 1603917	"P": 1506.5	"F": 2673}
{"v": 1	"t": 1603937	"P": 1520.75	"F": 2606}
{"v": 1	"t": 1603957	"P": 1517.25	"F": 2813}
{"v": 1	"t": 1603978	"P": 1510.0	"F": 2815}
{"v": 1	"t": 1603998	"P": 1513.75	"F": 2830}
{"v": 1	"t": 1604018	"P": 1527.75	"F": 3061}
{"v": 1	"t": 1604039	"P": 1519.75	"F": 3356	"C": 45.515	"D": 3268	"sn": 54091930088003	"file": "/data/device_log/data0000.out"}
{"v": 1	"t": 1604059	"P": 1519.5	"F": 3422}
{"v": 1	"t": 1604080	"P": 1529.25	"F": 3668}
{"v": 1	"t": 1604102	"P": 1530.25	"F": 3910}
{"v": 1	"t": 1604122	"P": 1550.0	"F": 4129}
{"v": 1	"t": 1604142	"P": 1542.0	"F": 4435}
{"v": 1	"t": 1604163	"P": 1547.75	"F": 4848}
{"v": 1	"t": 1604183	"P": 1556.25	"F": 5382}
{"v": 1	"t": 1604203	"P": 1564.25	"F": 5535}
{"v": 1	"t": 1604224	"P": 1564.5	"F": 5816}
{"v": 1	"t": 1604244	"P": 1569.25	"F": 5942}
{"v": 1	"t": 1604264	"P": 1573.75	"F": 6337}
{"v": 1	"t": 1604285	"P": 1585.5	"F": 6520}
{"v": 1	"t": 1604305	"P": 1579.75	"F": 6756}
{"v": 1	"t": 1604325	"P": 1596.75	"F": 6732}
{"v": 1	"t": 1604345	"P": 1590.5	"F": 7205}
{"v": 1	"t": 1604366	"P": 1603.25	"F": 7140}
{"v": 1	"t": 1604386	"P": 1601.0	"F": 7591}
{"v": 1	"t": 1604406	"P": 1599.5	"F": 7515}
{"v": 1	"t": 1604427	"P": 1588.0	"F": 7799}
{"v": 1	"t": 1604447	"P": 1616.0	"F": 7954}
{"v": 1	"t": 1604467	"P": 1614.5	"F": 7767}
{"v": 1	"t": 1604488	"P": 1611.0	"F": 7861}
{"v": 1	"t": 1604508	"P": 1608.5	"F": 7774}
{"v": 1	"t": 1604528	"P": 1627.5	"F": 7997}
{"v": 1	"t": 1604548	"P": 1626.0	"F": 8343}
{"v": 1	"t": 1604569	"P": 1613.25	"F": 8285}
{"v": 1	"t": 1604589	"P": 1618.0	"F": 8019}
{"v": 1	"t": 1604609	"P": 1612.75	"F": 7961}
{"v": 1	"t": 1604630	"P": 1636.75	"F": 8592}
{"v": 1	"t": 1604650	"P": 1617.5	"F": 8600}
{"v": 1	"t": 1604670	"P": 1618.0	"F": 8875}
{"v": 1	"t": 1604691	"P": 1622.5	"F": 8599}
{"v": 1	"t": 1604711	"P": 1640.0	"F": 8657}
{"v": 1	"t": 1604731	"P": 1616.5	"F": 8597}
{"v": 1	"t": 1604752	"P": 1617.0	"F": 8628}
{"v": 1	"t": 1604772	"P": 1623.25	"F": 8576}
{"v": 1	"t": 1604792	"P": 1625.5	"F": 8561}
{"v": 1	"t": 1604812	"P": 1632.25	"F": 8514}
{"v": 1	"t": 1604833	"P": 1618.0	"F": 8466}
{"v": 1	"t": 1604853	"P": 1633.5	"F": 8689}
{"v": 1	"t": 1604873	"P": 1623.5	"F": 8560}
{"v": 1	"t": 1604894	"P": 1620.75	"F": 8945}
{"v": 1	"t": 1604914	"P": 1624.0	"F": 8731}
{"v": 1	"t": 1604934	"P": 1626.75	"F": 8869}
{"v": 1	"t": 1604955	"P": 1636.25	"F": 9048}
{"v": 1	"t": 1604975	"P": 1625.75	"F": 8667}
{"v": 1	"t": 1604995	"P": 1620.25	"F": 9003}
{"v": 1	"t": 1605016	"P": 1621.0	"F": 9099}
{"v": 1	"t": 1605036	"P": 1630.75	"F": 9146}
{"v": 1	"t": 1605056	"P": 1617.75	"F": 8841	"C": 45.515	"D": 3268	"sn": 54091930088003	"file": "/data/device_log/data0000.out"	"CO2": 3543.494873046875	"Tp": 25.723655700683594	"H": 21.357145309448242}
{"v": 1	"t": 1605078	"P": 1621.25	"F": 9054}
{"v": 1	"t": 1605098	"P": 1638.5	"F": 8755}
{"v": 1	"t": 1605122	"P": 1623.0	"F": 8806}
{"v": 1	"t": 1605142	"P": 1627.5	"F": 8339}
{"v": 1	"t": 1605163	"P": 1620.75	"F": 8368}
{"v": 1	"t": 1605183	"P": 1610.25	"F": 8460}
{"v": 1	"t": 1605203	"P": 1625.75	"F": 8495}
{"v": 1	"t": 1605224	"P": 1626.25	"F": 8643}
{"v": 1	"t": 1605244	"P": 1611.0	"F": 8451}
{"v": 1	"t": 1605264	"P": 1614.0	"F": 8353}
{"v": 1	"t": 1605284	"P": 1619.75	"F": 8242}
{"v": 1	"t": 1605305	"P": 1619.25	"F": 8492}
{"v": 1	"t": 1605325	"P": 1614.75	"F": 8407}
{"v": 1	"t": 1605345	"P": 1611.0	"F": 8380}
{"v": 1	"t": 1605366	"P": 1619.25	"F": 8344}
{"v": 1	"t": 1605386	"P": 1620.25	"F": 8040}
{"v": 1	"t": 1605406	"P": 1609.0	"F": 8121}
{"v": 1	"t": 1605427	"P": 1598.0	"F": 8206}
{"v": 1	"t": 1605447	"P": 1610.0	"F": 8022}
{"v": 1	"t": 1605467	"P": 1613.0	"F": 8097}
{"v": 1	"t": 1605488	"P": 1593.25	"F": 7886}
{"v": 1	"t": 1605508	"P": 1591.5	"F": 7558}
{"v": 1	"t": 1605528	"P": 1587.75	"F": 7205}
{"v": 1	"t": 1605549	"P": 1588.0	"F": 7049}
{"v": 1	"t": 1605569	"P": 1577.0	"F": 6489}
{"v": 1	"t": 1605589	"P": 1572.5	"F": 6373}
{"v": 1	"t": 1605610	"P": 1573.0	"F": 6266}
{"v": 1	"t": 1605630	"P": 1560.0	"F": 6254}
{"v": 1	"t": 1605650	"P": 1547.75	"F": 5934}
{"v": 1	"t": 1605671	"P": 1557.0	"F": 5464}
{"v": 1	"t": 1605691	"P": 1553.75	"F": 5243}
{"v": 1	"t": 1605711	"P": 1542.25	"F": 4895}
{"v": 1	"t": 1605732	"P": 1534.0	"F": 4958}
{"v": 1	"t": 1605752	"P": 1533.75	"F": 4665}
{"v": 1	"t": 1605772	"P": 1537.25	"F": 4437}
{"v": 1	"t": 1605792	"P": 1527.5	"F": 4133}
{"v": 1	"t": 1605813	"P": 1514.75	"F": 3879}
{"v": 1	"t": 1605833	"P": 1531.25	"F": 3714}
{"v": 1	"t": 1605853	"P": 1524.5	"F": 3764}
{"v": 1	"t": 1605874	"P": 1516.75	"F": 3554}
{"v": 1	"t": 1605894	"P": 1513.25	"F": 3433}
{"v": 1	"t": 1605914	"P": 1530.0	"F": 3417}
{"v": 1	"t": 1605935	"P": 1518.5	"F": 3368}
{"v": 1	"t": 1605955	"P": 1512.25	"F": 3424}
{"v": 1	"t": 1605975	"P": 1520.0	"F": 3407}
{"v": 1	"t": 1605996	"P": 1521.5	"F": 3212}
{"v": 1	"t": 1606016	"P": 1521.75	"F": 3270}
{"v": 1	"t": 1606036	"P": 1517.75	"F": 3379}
{"v": 1	"t": 1606057	"P": 1512.75	"F": 3289}
{"v": 1	"t": 1606077	"P": 1528.75	"F": 3397	"C": 45.485	"D": 3268	"sn": 54091930088003	"file": "/data/device_log/data0000.out"}
{"v": 1	"t": 1606097	"P": 1527.5	"F": 3455}
{"v": 1	"t": 1606118	"P": 1523.25	"F": 3515}
{"v": 1	"t": 1606139	"P": 1529.25	"F": 3829}
{"v": 1	"t": 1606160	"P": 1530.25	"F": 3866}
{"v": 1	"t": 1606180	"P": 1531.25	"F": 3949}
{"v": 1	"t": 1606200	"P": 1524.5	"F": 3982}
{"v": 1	"t": 1606221	"P": 1536.0	"F": 4056}
{"v": 1	"t": 1606241	"P": 1537.25	"F": 4173}
{"v": 1	"t": 1606261	"P": 1532.5	"F": 4272}
{"v": 1	"t": 1606282	"P": 1534.75	"F": 4471}
{"v": 1	"t": 1606302	"P": 1555.5	"F": 4726}
{"v": 1	"t": 1606322	"P": 1550.75	"F": 4926}
{"v": 1	"t": 1606343	"P": 1550.0	"F": 5195}
{"v": 1	"t": 1606363	"P": 1550.5	"F": 5246}
{"v": 1	"t": 1606383	"P": 1566.25	"F": 5737}
{"v": 1	"t": 1606403	"P": 1576.5	"F": 5967}
{"v": 1	"t": 1606424	"P": 1579.25	"F": 6172}
{"v": 1	"t": 1606444	"P": 1578.5	"F": 6564}
{"v": 1	"t": 1606464	"P": 1600.75	"F": 6870}
{"v": 1	"t": 1606485	"P": 1599.5	"F": 7105}
{"v": 1	"t": 1606505	"P": 1596.75	"F": 7416}
{"v": 1	"t": 1606525	"P": 1594.5	"F": 7609}
{"v": 1	"t": 1606546	"P": 1604.25	"F": 7723}
{"v": 1	"t": 1606566	"P": 1620.75	"F": 7863}
{"v": 1	"t": 1606586	"P": 1621.5	"F": 8131}
{"v": 1	"t": 1606606	"P": 1611.0	"F": 8243}
{"v": 1	"t": 1606627	"P": 1614.0	"F": 8439}
{"v": 1	"t": 1606647	"P": 1626.5	"F": 8310}
{"v": 1	"t": 1606667	"P": 1637.25	"F": 8403}
{"v": 1	"t": 1606688	"P": 1623.75	"F": 8973}
{"v": 1	"t": 1606708	"P": 1622.25	"F": 9182}
{"v": 1	"t": 1606728	"P": 1630.0	"F": 8919}
{"v": 1	"t": 1606749	"P": 1634.75	"F": 8667}
{"v": 1	"t": 1606769	"P": 1619.0	"F": 9305}
{"v": 1	"t": 1606789	"P": 1636.5	"F": 9286}
{"v": 1	"t": 1606809	"P": 1652.0	"F": 9510}
{"v": 1	"t": 1606830	"P": 1647.75	"F": 9383}
{"v": 1	"t": 1606850	"P": 1627.25	"F": 9691}
{"v": 1	"t": 1606870	"P": 1637.75	"F": 9664}
{"v": 1	"t": 1606891	"P": 1654.25	"F": 9255}
{"v": 1	"t": 1606911	"P": 1652.5	"F": 9550}
{"v": 1	"t": 1606931	"P": 1641.0	"F": 9303}
{"v": 1	"t": 1606952	"P": 1642.75	"F": 9815}
{"v": 1	"t": 1606972	"P": 1641.25	"F": 9415}
{"v": 1	"t": 1606992	"P": 1649.25	"F": 9950}
{"v": 1	"t": 1607012	"P": 1641.75	"F": 9779}
{"v": 1	"t": 1607033	"P": 1632.25	"F": 9571}
{"v": 1	"t": 1607053	"P": 1645.5	"F": 9388}
{"v": 1	"t": 1607073	"P": 1659.25	"F": 9414}
{"v": 1	"t": 1607094	"P": 1638.5	"F": 9560	"C": 45.48	"D": 3268	"sn": 54091930088003	"file": "/data/device_log/data0000.out"	"CO2": 3694.915771484375	"Tp": 25.73700714111328	"H": 21.56111717224121}
{"v": 1	"t": 1607114	"P": 1635.0	"F": 9676}
{"v": 1	"t": 1607134	"P": 1637.75	"F": 9696}
{"v": 1	"t": 1607157	"P": 1634.75	"F": 9743}
{"v": 1	"t": 1607177	"P": 1649.0	"F": 9286}
{"v": 1	"t": 1607197	"P": 1632.75	"F": 9250}
{"v": 1	"t": 1607218	"P": 1623.0	"F": 9344}
{"v": 1	"t": 1607238	"P": 1636.0	"F": 9356}
{"v": 1	"t": 1607258	"P": 1633.75	"F": 9143}
{"v": 1	"t": 1607279	"P": 1628.25	"F": 8683}
{"v": 1	"t": 1607299	"P": 1625.5	"F": 8850}
{"v": 1	"t": 1607319	"P": 1611.25	"F": 8467}
{"v": 1	"t": 1607339	"P": 1619.5	"F": 8744}
{"v": 1	"t": 1607360	"P": 1622.0	"F": 8358}
{"v": 1	"t": 1607380	"P": 1600.25	"F": 7817}
{"v": 1	"t": 1607400	"P": 1608.5	"F": 8161}
{"v": 1	"t": 1607421	"P": 1606.75	"F": 7925}
{"v": 1	"t": 1607441	"P": 1601.5	"F": 7759}
{"v": 1	"t": 1607461	"P": 1592.75	"F": 7548}
{"v": 1	"t": 1607482	"P": 1580.5	"F": 7189}
{"v": 1	"t": 1607502	"P": 1588.75	"F": 7140}
{"v": 1	"t": 1607522	"P": 1575.5	"F": 6848}
{"v": 1	"t": 1607543	"P": 1559.25	"F": 6293}
{"v": 1	"t": 1607563	"P": 1557.25	"F": 5959}
{"v": 1	"t": 1607583	"P": 1562.5	"F": 5872}
{"v": 1	"t": 1607603	"P": 1557.75	"F": 5304}
{"v": 1	"t": 1607624	"P": 1541.25	"F": 5195}
{"v": 1	"t": 1607644	"P": 1539.25	"F": 4927}
{"v": 1	"t": 1607664	"P": 1532.5	"F": 4728}
{"v": 1	"t": 1607685	"P": 1538.25	"F": 4393}
{"v": 1	"t": 1607705	"P": 1532.25	"F": 4078}
{"v": 1	"t": 1607725	"P": 1519.75	"F": 4023}
{"v": 1	"t": 1607745	"P": 1526.5	"F": 3900}
{"v": 1	"t": 1607766	"P": 1526.25	"F": 3770}
{"v": 1	"t": 1607786	"P": 1516.75	"F": 3753}
{"v": 1	"t": 1607806	"P": 1516.5	"F": 3555}
{"v": 1	"t": 1607827	"P": 1516.0	"F": 3590}
{"v": 1	"t": 1607847	"P": 1526.0	"F": 3546}
{"v": 1	"t": 1607867	"P": 1519.5	"F": 3379}
{"v": 1	"t": 1607888	"P": 1512.25	"F": 3496}
{"v": 1	"t": 1607908	"P": 1514.5	"F": 3190}
{"v": 1	"t": 1607928	"P": 1521.75	"F": 3160}
{"v": 1	"t": 1607948	"P": 1517.0	"F": 3160}
{"v": 1	"t": 1607969	"P": 1508.25	"F": 3134}
{"v": 1	"t": 1607989	"P": 1506.5	"F": 3045}
{"v": 1	"t": 1608009	"P": 1525.5	"F": 3089}
{"v": 1	"t": 1608030	"P": 1520.25	"F": 3177}
{"v": 1	"t": 1608050	"P": 1516.5	"F": 3111}
{"v": 1	"t": 1608070	"P": 1519.0	"F": 3345}
{"v": 1	"t": 1608091	"P": 1532.5	"F": 3590}
{"v": 1	"t": 1608111	"P": 1534.0	"F": 3855	"C": 45.505	"D": 3268	"sn": 54091930088003	"file": "/data/device_log/data0000.out"	"CO2": 3723.28466796875	"Tp": 25.73700714111328	"H": 21.561235427856445}
{"v": 1	"t": 1608132	"P": 1545.75	"F": 4144}
{"v": 1	"t": 1608153	"P": 1542.25	"F": 4696}
{"v": 1	"t": 1608175	"P": 1563.25	"F": 5066}
{"v": 1	"t": 1608195	"P": 1557.75	"F": 5383}
{"v": 1	"t": 1608215	"P": 1557.5	"F": 5721}
{"v": 1	"t": 1608236	"P": 1571.5	"F": 5874}
{"v": 1	"t": 1608256	"P": 1581.0	"F": 6386}
{"v": 1	"t": 1608276	"P": 1585.75	"F": 6660}
{"v": 1	"t": 1608297	"P": 1585.5	"F": 6790}
{"v": 1	"t": 1608317	"P": 1599.5	"F": 7051}
{"v": 1	"t": 1608337	"P": 1608.0	"F": 7274}
{"v": 1	"t": 1608357	"P": 1600.25	"F": 7301}
{"v": 1	"t": 1608378	"P": 1595.75	"F": 7524}
{"v": 1	"t": 1608398	"P": 1609.75	"F": 7607}
{"v": 1	"t": 1608418	"P": 1619.25	"F": 7770}
{"v": 1	"t": 1608439	"P": 1616.5	"F": 8077}
{"v": 1	"t": 1608459	"P": 1609.75	"F": 8059}
{"v": 1	"t": 1608479	"P": 1609.0	"F": 8307}
{"v": 1	"t": 1608499	"P": 1628.25	"F": 8476}
{"v": 1	"t": 1608520	"P": 1627.25	"F": 8375}
{"v": 1	"t": 1608540	"P": 1625.25	"F": 8595}
{"v": 1	"t": 1608560	"P": 1614.5	"F": 8477}
{"v": 1	"t": 1608581	"P": 1629.25	"F": 8402}
{"v": 1	"t": 1608601	"P": 1637.0	"F": 8646}
{"v": 1	"t": 1608621	"P": 1626.5	"F": 9048}
{"v": 1	"t": 1608642	"P": 1630.5	"F": 8843}
{"v": 1	"t": 1608662	"P": 1638.25	"F": 8663}
{"v": 1	"t": 1608682	"P": 1643.5	"F": 8798}
{"v": 1	"t": 1608703	"P": 1636.5	"F": 9266}
{"v": 1	"t": 1608723	"P": 1631.5	"F": 9146}
{"v": 1	"t": 1608743	"P": 1645.0	"F": 9381}
{"v": 1	"t": 1608764	"P": 1647.0	"F": 9278}
{"v": 1	"t": 1608784	"P": 1639.25	"F": 9735}
{"v": 1	"t": 1608804	"P": 1638.0	"F": 9521}
{"v": 1	"t": 1608824	"P": 1647.5	"F": 9614}
{"v": 1	"t": 1608845	"P": 1647.75	"F": 9394}
{"v": 1	"t": 1608865	"P": 1634.25	"F": 9429}
{"v": 1	"t": 1608885	"P": 1631.5	"F": 9453}
{"v": 1	"t": 1608906	"P": 1636.75	"F": 8953}
{"v": 1	"t": 1608926	"P": 1634.75	"F": 9229}
{"v": 1	"t": 1608946	"P": 1633.25	"F": 9157}
{"v": 1	"t": 1608966	"P": 1625.0	"F": 9109}
{"v": 1	"t": 1608987	"P": 1631.75	"F": 9366}
{"v": 1	"t": 1609007	"P": 1634.75	"F": 9111}
{"v": 1	"t": 1609027	"P": 1623.75	"F": 9079}
{"v": 1	"t": 1609048	"P": 1620.0	"F": 8899}
{"v": 1	"t": 1609068	"P": 1623.75	"F": 9322}
{"v": 1	"t": 1609088	"P": 1628.0	"F": 8982}
{"v": 1	"t": 1609109	"P": 1633.5	"F": 8766}
{"v": 1	"t": 1609129	"P": 1616.75	"F": 8915	"C": 45.465	"D": 3268	"sn": 54091930088003	"file": "/data/device_log/data0000.out"}
{"v": 1	"t": 1609149	"P": 1624.25	"F": 8648}
{"v": 1	"t": 1609170	"P": 1624.5	"F": 8299}
{"v": 1	"t": 1609191	"P": 1613.75	"F": 8413}
{"v": 1	"t": 1609212	"P": 1616.0	"F": 8591}
{"v": 1	"t": 1609232	"P": 1618.25	"F": 8152}
{"v": 1	"t": 1609252	"P": 1623.25	"F": 8191}
{"v": 1	"t": 1609272	"P": 1619.75	"F": 8375}
{"v": 1	"t": 1609293	"P": 1602.25	"F": 7953}
{"v": 1	"t": 1609313	"P": 1616.75	"F": 8203}
{"v": 1	"t": 1609333	"P": 1626.0	"F": 8105}
{"v": 1	"t": 1609354	"P": 1606.75	"F": 8291}
{"v": 1	"t": 1609374	"P": 1605.5	"F": 8099}
{"v": 1	"t": 1609394	"P": 1616.25	"F": 8054}
{"v": 1	"t": 1609415	"P": 1606.5	"F": 7775}
{"v": 1	"t": 1609435	"P": 1599.75	"F": 7849}
{"v": 1	"t": 1609455	"P": 1595.75	"F": 7394}
{"v": 1	"t": 1609476	"P": 1593.75	"F": 7310}
{"v": 1	"t": 1609496	"P": 1577.25	"F": 6808}
{"v": 1	"t": 1609516	"P": 1571.5	"F": 6350}
{"v": 1	"t": 1609537	"P": 1569.75	"F": 6201}
{"v": 1	"t": 1609557	"P": 1563.75	"F": 6056}
{"v": 1	"t": 1609577	"P": 1548.25	"F": 5596}
{"v": 1	"t": 1609598	"P": 1541.0	"F": 5107}
{"v": 1	"t": 1609618	"P": 1541.25	"F": 4934}
{"v": 1	"t": 1609638	"P": 1540.0	"F": 4519}
{"v": 1	"t": 1609659	"P": 1536.25	"F": 4269}
{"v": 1	"t": 1609679	"P": 1519.5	"F": 3979}
{"v": 1	"t": 1609699	"P": 1527.25	"F": 3931}
{"v": 1	"t": 1609720	"P": 1523.5	"F": 3642}
{"v": 1	"t": 1609740	"P": 1514.75	"F": 3584}
{"v": 1	"t": 1609760	"P": 1514.25	"F": 3303}
{"v": 1	"t": 1609781	"P": 1522.25	"F": 3214}
{"v": 1	"t": 1609801	"P": 1516.5	"F": 3042}
{"v": 1	"t": 1609821	"P": 1508.0	"F": 3057}
{"v": 1	"t": 1609842	"P": 1516.25	"F": 3056}
{"v": 1	"t": 1609862	"P": 1522.75	"F": 3133}
{"v": 1	"t": 1609882	"P": 1516.0	"F": 3034}
{"v": 1	"t": 1609903	"P": 1509.75	"F": 3118}
{"v": 1	"t": 1609923	"P": 1512.5	"F": 3112}
{"v": 1	"t": 1609943	"P": 1527.25	"F": 3159}
{"v": 1	"t": 1609964	"P": 1519.5	"F": 3078}
{"v": 1	"t": 1609984	"P": 1516.75	"F": 3367}
{"v": 1	"t": 1610004	"P": 1521.75	"F": 3334}
{"v": 1	"t": 1610025	"P": 1531.5	"F": 3564}
{"v": 1	"t": 1610045	"P": 1528.5	"F": 3712}
{"v": 1	"t": 1610065	"P": 1524.0	"F": 3856}
{"v": 1	"t": 1610086	"P": 1533.75	"F": 4100}
{"v": 1	"t": 1610106	"P": 1547.0	"F": 4528}
{"v": 1	"t": 1610126	"P": 1543.5	"F": 5015}
{"v": 1	"t": 1610146	"P": 1547.5	"F": 5177	"C": 45.5	"D": 3268	"sn": 54091930088003	"file": "/data/device_log/data0000.out"	"CO2": 3711.279296875	"Tp": 25.753036499023438	"H": 21.489337921142578}
{"v": 1	"t": 1610168	"P": 1553.5	"F": 5433}
{"v": 1	"t": 1610188	"P": 1574.5	"F": 5817}
{"v": 1	"t": 1610210	"P": 1571.25	"F": 5975}
{"v": 1	"t": 1610230	"P": 1570.0	"F": 6234}
{"v": 1	"t": 1610250	"P": 1570.0	"F": 6450}
{"v": 1	"t": 1610271	"P": 1590.0	"F": 6452}
{"v": 1	"t": 1610291	"P": 1594.0	"F": 6538}
{"v": 1	"t": 1610311	"P": 1590.0	"F": 6720}
{"v": 1	"t": 1610331	"P": 1578.25	"F": 6826}
{"v": 1	"t": 1610352	"P": 1588.0	"F": 6699}
{"v": 1	"t": 1610372	"P": 1595.5	"F": 6904}
{"v": 1	"t": 1610392	"P": 1587.75	"F": 7042}
{"v": 1	"t": 1610413	"P": 1598.25	"F": 7103}
{"v": 1	"t": 1610433	"P": 1589.25	"F": 7181}
{"v": 1	"t": 1610453	"P": 1602.75	"F": 7472}
{"v": 1	"t": 1610474	"P": 1606.75	"F": 7474}
{"v": 1	"t": 1610494	"P": 1606.5	"F": 7419}
{"v": 1	"t": 1610514	"P": 1611.5	"F": 7473}
{"v": 1	"t": 1610534	"P": 1622.0	"F": 7642}
{"v": 1	"t": 1610555	"P": 1625.25	"F": 7900}
{"v": 1	"t": 1610575	"P": 1607.75	"F": 7886}
{"v": 1	"t": 1610595	"P": 1610.0	"F": 8324}
{"v": 1	"t": 1610616	"P": 1618.75	"F": 8317}
{"v": 1	"t": 1610636	"P": 1616.0	"F": 8193}
{"v": 1	"t": 1610656	"P": 1614.5	"F": 8498}
{"v": 1	"t": 1610676	"P": 1607.25	"F": 8741}
{"v": 1	"t": 1610697	"P": 1614.25	"F": 8346}
{"v": 1	"t": 1610717	"P": 1637.5	"F": 8557}
{"v": 1	"t": 1610737	"P": 1616.5	"F": 8626}
{"v": 1	"t": 1610758	"P": 1613.0	"F": 8417}
{"v": 1	"t": 1610778	"P": 1622.0	"F": 8318}
{"v": 1	"t": 1610798	"P": 1623.25	"F": 8622}
{"v": 1	"t": 1610819	"P": 1605.0	"F": 8422}
{"v": 1	"t": 1610839	"P": 1611.25	"F": 8438}
{"v": 1	"t": 1610859	"P": 1614.25	"F": 8380}
{"v": 1	"t": 1610880	"P": 1631.25	"F": 8352}
{"v": 1	"t": 1610900	"P": 1621.25	"F": 7953}
{"v": 1	"t": 1610920	"P": 1604.25	"F": 8169}
{"v": 1	"t": 1610940	"P": 1621.0	"F": 8352}
{"v": 1	"t": 1610961	"P": 1634.5	"F": 8514}
{"v": 1	"t": 1610981	"P": 1624.0	"F": 8542}
{"v": 1	"t": 1611001	"P": 1620.25	"F": 8566}
{"v": 1	"t": 1611022	"P": 1613.75	"F": 8333}
{"v": 1	"t": 1611042	"P": 1623.25	"F": 8386}
{"v": 1	"t": 1611062	"P": 1624.5	"F": 8455}
{"v": 1	"t": 1611082	"P": 1610.5	"F": 8468}
{"v": 1	"t": 1611103	"P": 1612.25	"F": 8404}
{"v": 1	"t": 1611123	"P": 1613.25	"F": 8088}
{"v": 1	"t": 1611143	"P": 1620.25	"F": 8447}
{"v": 1	"t": 1611164	"P": 1617.5	"F": 8260	"C": 45.485	"D": 3268	"sn": 54091930088003	"file": "/data/device_log/data0000.out"}
{"v": 1	"t": 1611184	"P": 1615.75	"F": 8437}
{"v": 1	"t": 1611205	"P": 1615.0	"F": 8655}
{"v": 1	"t": 1611226	"P": 1619.25	"F": 8119}
{"v": 1	"t": 1611246	"P": 1613.5	"F": 8539}
{"v": 1	"t": 1611267	"P": 1610.75	"F": 8269}
{"v": 1	"t": 1611287	"P": 1628.25	"F": 8218}
{"v": 1	"t": 1611307	"P": 1612.0	"F": 8283}
{"v": 1	"t": 1611328	"P": 1606.25	"F": 8161}
{"v": 1	"t": 1611348	"P": 1621.5	"F": 8334}
{"v": 1	"t": 1611368	"P": 1625.75	"F": 8445}
{"v": 1	"t": 1611389	"P": 1615.5	"F": 8277}
{"v": 1	"t": 1611409	"P": 1609.25	"F": 8336}
{"v": 1	"t": 1611429	"P": 1606.5	"F": 8362}
{"v": 1	"t": 1611450	"P": 1618.0	"F": 8159}
{"v": 1	"t": 1611470	"P": 1614.5	"F": 8070}
{"v": 1	"t": 1611490	"P": 1614.0	"F": 8162}
{"v": 1	"t": 1611510	"P": 1603.25	"F": 7968}
{"v": 1	"t": 1611531	"P": 1621.0	"F": 7851}
{"v": 1	"t": 1611551	"P": 1605.25	"F": 7818}
{"v": 1	"t": 1611571	"P": 1603.75	"F": 7688}
{"v": 1	"t": 1611592	"P": 1606.25	"F": 7717}
{"v": 1	"t": 1611612	"P": 1614.75	"F": 7728}
{"v": 1	"t": 1611632	"P": 1599.25	"F": 7665}
{"v": 1	"t": 1611653	"P": 1590.25	"F": 7062}
{"v": 1	"t": 1611673	"P": 1581.5	"F": 7412}
{"v": 1	"t": 1611693	"P": 1588.5	"F": 6936}
{"v": 1	"t": 1611713	"P": 1583.25	"F": 6868}
{"v": 1	"t": 1611734	"P": 1572.0	"F": 6541}
{"v": 1	"t": 1611754	"P": 1570.0	"F": 6217}
{"v": 1	"t": 1611774	"P": 1569.0	"F": 5992}
{"v": 1	"t": 1611795	"P": 1565.0	"F": 6083}
{"v": 1	"t": 1611815	"P": 1560.75	"F": 5740}
{"v": 1	"t": 1611835	"P": 1544.25	"F": 5329}
{"v": 1	"t": 1611856	"P": 1542.5	"F": 5024}
{"v": 1	"t": 1611876	"P": 1548.75	"F": 4945}
{"v": 1	"t": 1611896	"P": 1541.25	"F": 4718}
{"v": 1	"t": 1611916	"P": 1534.75	"F": 4216}
{"v": 1	"t": 1611937	"P": 1529.25	"F": 4192}
{"v": 1	"t": 1611957	"P": 1538.5	"F": 4047}
{"v": 1	"t": 1611977	"P": 1530.0	"F": 3925}
{"v": 1	"t": 1611998	"P": 1517.0	"F": 3541}
{"v": 1	"t": 1612018	"P": 1518.25	"F": 3658}
{"v": 1	"t": 1612038	"P": 1528.75	"F": 3366}
{"v": 1	"t": 1612059	"P": 1518.75	"F": 3251}
{"v": 1	"t": 1612079	"P": 1508.75	"F": 3199}
{"v": 1	"t": 1612099	"P": 1510.25	"F": 3287}
{"v": 1	"t": 1612120	"P": 1517.75	"F": 3030}
{"v": 1	"t": 1612140	"P": 1510.5	"F": 2989}
{"v": 1	"t": 1612160	"P": 1506.25	"F": 2979}
{"v": 1	"t": 1612180	"P": 1507.5	"F": 3012	"C": 45.47	"D": 3268	"sn": 54091930088003	"file": "/data/device_log/data0000.out"	"CO2": 3323.220947265625	"Tp": 25.73700714111328	"H": 21.56111717224121}
{"v": 1	"t": 1612202	"P": 1510.5	"F": 3016}
{"v": 1	"t": 1612222	"P": 1517.25	"F": 3033}
{"v": 1	"t": 1612246	"P": 1516.5	"F": 2913}
{"v": 1	"t": 1612266	"P": 1517.75	"F": 2907}
{"v": 1	"t": 1612286	"P": 1512.75	"F": 2852}
{"v": 1	"t": 1612307	"P": 1510.5	"F": 2964}
{"v": 1	"t": 1612327	"P": 1525.0	"F": 3018}
{"v": 1	"t": 1612347	"P": 1518.25	"F": 3168}
{"v": 1	"t": 1612368	"P": 1519.0	"F": 3464}
{"v": 1	"t": 1612388	"P": 1518.5	"F": 3337}
{"v": 1	"t": 1612408	"P": 1532.5	"F": 3458}
{"v": 1	"t": 1612428	"P": 1533.75	"F": 3745}
{"v": 1	"t": 1612449	"P": 1533.5	"F": 4111}
{"v": 1	"t": 1612469	"P": 1536.5	"F": 4442}
{"v": 1	"t": 1612489	"P": 1552.75	"F": 4737}
{"v": 1	"t": 1612510	"P": 1554.25	"F": 5378}
{"v": 1	"t": 1612530	"P": 1565.0	"F": 5697}
{"v": 1	"t": 1612550	"P": 1566.0	"F": 6169}
{"v": 1	"t": 1612570	"P": 1578.75	"F": 6418}
{"v": 1	"t": 1612591	"P": 1588.75	"F": 6688}
{"v": 1	"t": 1612611	"P": 1594.0	"F": 6748}
{"v": 1	"t": 1612631	"P": 1579.25	"F": 7027}
{"v": 1	"t": 1612652	"P": 1588.75	"F": 7112}
{"v": 1	"t": 1612672	"P": 1611.0	"F": 7635}
{"v": 1	"t": 1612692	"P": 1600.0	"F": 7304}
{"v": 1	"t": 1612713	"P": 1604.5	"F": 7809}
{"v": 1	"t": 1612733	"P": 1610.75	"F": 7973}
{"v": 1	"t": 1612753	"P": 1621.0	"F": 7880}
{"v": 1	"t": 1612774	"P": 1624.75	"F": 7801}
{"v": 1	"t": 1612794	"P": 1610.75	"F": 8089}
{"v": 1	"t": 1612814	"P": 1613.75	"F": 8293}
{"v": 1	"t": 1612834	"P": 1627.75	"F": 8693}
{"v": 1	"t": 1612855	"P": 1616.75	"F": 8444}
{"v": 1	"t": 1612875	"P": 1624.25	"F": 8572}
{"v": 1	"t": 1612895	"P": 1630.5	"F": 8832}
{"v": 1	"t": 1612916	"P": 1637.5	"F": 8556}
{"v": 1	"t": 1612936	"P": 1633.25	"F": 8664}
{"v": 1	"t": 1612956	"P": 1619.75	"F": 8888}
{"v": 1	"t": 1612977	"P": 1627.0	"F": 8685}
{"v": 1	"t": 1612997	"P": 1627.25	"F": 9211}
{"v": 1	"t": 1613017	"P": 1635.0	"F": 9314}
{"v": 1	"t": 1613037	"P": 1634.75	"F": 9154}
{"v": 1	"t": 1613058	"P": 1629.5	"F": 8772}
{"v": 1	"t": 1613078	"P": 1635.75	"F": 9153}
{"v": 1	"t": 1613098	"P": 1640.25	"F": 9289}
{"v": 1	"t": 1613119	"P": 1635.0	"F": 9209}
{"v": 1	"t": 1613139	"P": 1633.75	"F": 8923}
{"v": 1	"t": 1613159	"P": 1629.75	"F": 8888}
{"v": 1	"t": 1613179	"P": 1642.5	"F": 9298}
{"v": 1	"t": 1613200	"P": 1639.75	"F": 8755	"C": 45.46	"D": 3268	"sn": 54091930088003	"file": "/data/device_log/data0000.out"}
{"v": 1	"t": 1613220	"P": 1635.0	"F": 9401}
{"v": 1	"t": 1613241	"P": 1638.0	"F": 9219}
{"v": 1	"t": 1613263	"P": 1626.75	"F": 9444}
{"v": 1	"t": 1613283	"P": 1631.5	"F": 9456}
{"v": 1	"t": 1613304	"P": 1633.0	"F": 9193}
{"v": 1	"t": 1613324	"P": 1626.0	"F": 8830}
{"v": 1	"t": 1613344	"P": 1635.0	"F": 9341}
{"v": 1	"t": 1613365	"P": 1628.0	"F": 9304}
{"v": 1	"t": 1613385	"P": 1637.75	"F": 9014}
{"v": 1	"t": 1613405	"P": 1624.25	"F": 9019}
{"v": 1	"t": 1613426	"P": 1635.25	"F": 8633}
{"v": 1	"t": 1613446	"P": 1625.0	"F": 8964}
{"v": 1	"t": 1613466	"P": 1620.0	"F": 8556}
{"v": 1	"t": 1613487	"P": 1618.5	"F": 8786}
{"v": 1	"t": 1613507	"P": 1640.0	"F": 8503}
{"v": 1	"t": 1613527	"P": 1609.25	"F": 8448}
{"v": 1	"t": 1613548	"P": 1616.0	"F": 8876}
{"v": 1	"t": 1613568	"P": 1606.5	"F": 8387}
{"v": 1	"t": 1613588	"P": 1616.0	"F": 8189}
{"v": 1	"t": 1613609	"P": 1601.75	"F": 7669}
{"v": 1	"t": 1613629	"P": 1591.25	"F": 7844}
{"v": 1	"t": 1613649	"P": 1597.0	"F": 7321}
{"v": 1	"t": 1613670	"P": 1605.5	"F": 7056}
{"v": 1	"t": 1613690	"P": 1570.75	"F": 6898}
{"v": 1	"t": 1613710	"P": 1558.0	"F": 6602}
{"v": 1	"t": 1613731	"P": 1573.25	"F": 6039}
{"v": 1	"t": 1613751	"P": 1562.5	"F": 5914}
{"v": 1	"t": 1613771	"P": 1548.75	"F": 5756}
{"v": 1	"t": 1613792	"P": 1544.75	"F": 5308}
{"v": 1	"t": 1613812	"P": 1553.75	"F": 5107}
{"v": 1	"t": 1613832	"P": 1540.5	"F": 4941}
{"v": 1	"t": 1613853	"P": 1532.0	"F": 4586}
{"v": 1	"t": 1613873	"P": 1534.25	"F": 4378}
{"v": 1	"t": 1613893	"P": 1539.75	"F": 4111}
{"v": 1	"t": 1613914	"P": 1527.25	"F": 4035}
{"v": 1	"t": 1613934	"P": 1523.0	"F": 3858}
{"v": 1	"t": 1613954	"P": 1519.25	"F": 3794}
{"v": 1	"t": 1613974	"P": 1527.25	"F": 3655}
{"v": 1	"t": 1613995	"P": 1526.0	"F": 3754}
{"v": 1	"t": 1614015	"P": 1512.75	"F": 3529}
{"v": 1	"t": 1614035	"P": 1515.75	"F": 3708}
{"v": 1	"t": 1614056	"P": 1526.25	"F": 3525}
{"v": 1	"t": 1614076	"P": 1523.0	"F": 3462}
{"v": 1	"t": 1614096	"P": 1509.75	"F": 3327}
{"v": 1	"t": 1614117	"P": 1512.5	"F": 3255}
{"v": 1	"t": 1614137	"P": 1526.0	"F": 3278}
{"v": 1	"t": 1614157	"P": 1523.5	"F": 3331}
{"v": 1	"t": 1614178	"P": 1514.75	"F": 3242}
{"v": 1	"t": 1614198	"P": 1514.0	"F": 3518}
{"v": 1	"t": 1614218	"P": 1524.0	"F": 3293	"C": 45.465	"D": 3268	"sn": 54091930088003	"file": "/data/device_log/data0000.out"	"CO2": 3087.358642578125	"Tp": 25.753036499023438	"H": 21.191570281982422}
{"v": 1	"t": 1614239	"P": 1524.0	"F": 3328}
{"v": 1	"t": 1614260	"P": 1522.0	"F": 3392}
{"v": 1	"t": 1614282	"P": 1528.5	"F": 3454}
{"v": 1	"t": 1614302	"P": 1518.5	"F": 3471}
{"v": 1	"t": 1614323	"P": 1518.75	"F": 3537}
{"v": 1	"t": 1614343	"P": 1528.25	"F": 3465}
{"v": 1	"t": 1614363	"P": 1535.5	"F": 3775}
{"v": 1	"t": 1614384	"P": 1530.25	"F": 3893}
{"v": 1	"t": 1614404	"P": 1530.0	"F": 4106}
{"v": 1	"t": 1614424	"P": 1537.25	"F": 4233}
{"v": 1	"t": 1614445	"P": 1551.25	"F": 4669}
{"v": 1	"t": 1614465	"P": 1554.25	"F": 4928}
{"v": 1	"t": 1614485	"P": 1550.0	"F": 5060}
{"v": 1	"t": 1614505	"P": 1561.25	"F": 5290}
{"v": 1	"t": 1614526	"P": 1577.5	"F": 5722}
{"v": 1	"t": 1614546	"P": 1578.25	"F": 6093}
{"v": 1	"t": 1614566	"P": 1571.25	"F": 6253}
{"v": 1	"t": 1614587	"P": 1572.0	"F": 6536}
{"v": 1	"t": 1614607	"P": 1592.0	"F": 6682}
{"v": 1	"t": 1614627	"P": 1592.5	"F": 6932}
{"v": 1	"t": 1614647	"P": 1589.5	"F": 6765}
{"v": 1	"t": 1614668	"P": 1587.25	"F": 7259}
{"v": 1	"t": 1614688	"P": 1599.5	"F": 7199}
{"v": 1	"t": 1614708	"P": 1605.25	"F": 7590}
{"v": 1	"t": 1614729	"P": 1601.25	"F": 7384}
{"v": 1	"t": 1614749	"P": 1604.5	"F": 7832}
{"v": 1	"t": 1614769	"P": 1609.25	"F": 8010}
{"v": 1	"t": 1614790	"P": 1620.5	"F": 8026}
{"v": 1	"t": 1614810	"P": 1610.0	"F": 8244}
{"v": 1	"t": 1614830	"P": 1607.75	"F": 8234}
{"v": 1	"t": 1614851	"P": 1618.0	"F": 8418}
{"v": 1	"t": 1614871	"P": 1624.75	"F": 8456}
{"v": 1	"t": 1614891	"P": 1627.5	"F": 7935}
{"v": 1	"t": 1614911	"P": 1619.5	"F": 8571}
{"v": 1	"t": 1614932	"P": 1620.5	"F": 8370}
{"v": 1	"t": 1614952	"P": 1629.0	"F": 8601}
{"v": 1	"t": 1614972	"P": 1619.75	"F": 8400}
{"v": 1	"t": 1614993	"P": 1609.75	"F": 8108}
{"v": 1	"t": 1615013	"P": 1610.75	"F": 8269}
{"v": 1	"t": 1615033	"P": 1636.5	"F": 8526}
{"v": 1	"t": 1615054	"P": 1617.0	"F": 8046}
{"v": 1	"t": 1615074	"P": 1609.75	"F": 8413}
{"v": 1	"t": 1615094	"P": 1620.0	"F": 8402}
{"v": 1	"t": 1615114	"P": 1626.75	"F": 8583}
{"v": 1	"t": 1615135	"P": 1621.75	"F": 8661}
{"v": 1	"t": 1615155	"P": 1614.0	"F": 8578}
{"v": 1	"t": 1615175	"P": 1609.75	"F": 8608}
{"v": 1	"t": 1615196	"P": 1632.5	"F": 8683}
{"v": 1	"t": 1615216	"P": 1627.5	"F": 8626}
{"v": 1	"t": 1615236	"P": 1626.75	"F": 8664	"C": 45.435	"D": 3268	"sn": 54091930088003	"file": "/data/device_log/data0000.out"}
{"v": 1	"t": 1615257	"P": 1629.0	"F": 8621}
{"v": 1	"t": 1615277	"P": 1628.25	"F": 8996}
{"v": 1	"t": 1615299	"P": 1627.75	"F": 8667}
{"v": 1	"t": 1615320	"P": 1631.25	"F": 8987}
{"v": 1	"t": 1615340	"P": 1611.5	"F": 8722}
{"v": 1	"t": 1615360	"P": 1617.5	"F": 9062}
{"v": 1	"t": 1615381	"P": 1622.25	"F": 9123}
{"v": 1	"t": 1615401	"P": 1630.5	"F": 9036}
{"v": 1	"t": 1615421	"P": 1622.5	"F": 9124}
{"v": 1	"t": 1615442	"P": 1617.0	"F": 9100}
{"v": 1	"t": 1615462	"P": 1634.25	"F": 8800}
{"v": 1	"t": 1615482	"P": 1618.5	"F": 8331}
{"v": 1	"t": 1615503	"P": 1618.5	"F": 8502}
{"v": 1	"t": 1615523	"P": 1625.5	"F": 8907}
{"v": 1	"t": 1615543	"P": 1627.75	"F": 8665}
{"v": 1	"t": 1615564	"P": 1612.75	"F": 8694}
{"v": 1	"t": 1615584	"P": 1615.0	"F": 8881}
{"v": 1	"t": 1615604	"P": 1613.25	"F": 8698}
{"v": 1	"t": 1615624	"P": 1624.75	"F": 8643}
{"v": 1	"t": 1615645	"P": 1619.0	"F": 8308}
{"v": 1	"t": 1615665	"P": 1609.25	"F": 8035}
{"v": 1	"t": 1615685	"P": 1611.0	"F": 7905}
{"v": 1	"t": 1615706	"P": 1611.0	"F": 8007}
{"v": 1	"t": 1615726	"P": 1596.75	"F": 7678}
{"v": 1	"t": 1615746	"P": 1590.25	"F": 7269}
{"v": 1	"t": 1615767	"P": 1581.25	"F": 7044}
{"v": 1	"t": 1615787	"P": 1591.25	"F": 6869}
{"v": 1	"t": 1615807	"P": 1577.5	"F": 6565}
{"v": 1	"t": 1615827	"P": 1569.25	"F": 6408}
{"v": 1	"t": 1615848	"P": 1561.0	"F": 5947}
{"v": 1	"t": 1615868	"P": 1564.0	"F": 5761}
{"v": 1	"t": 1615888	"P": 1557.0	"F": 5519}
{"v": 1	"t": 1615909	"P": 1550.25	"F": 5332}
{"v": 1	"t": 1615929	"P": 1540.25	"F": 4914}
{"v": 1	"t": 1615949	"P": 1537.5	"F": 4778}
{"v": 1	"t": 1615970	"P": 1545.25	"F": 4570}
{"v": 1	"t": 1615990	"P": 1534.25	"F": 4296}
{"v": 1	"t": 1616010	"P": 1521.25	"F": 4132}
{"v": 1	"t": 1616030	"P": 1529.75	"F": 4082}
{"v": 1	"t": 1616051	"P": 1533.75	"F": 3823}
{"v": 1	"t": 1616071	"P": 1522.75	"F": 3574}
{"v": 1	"t": 1616091	"P": 1517.0	"F": 3565}
{"v": 1	"t": 1616112	"P": 1515.0	"F": 3434}
{"v": 1	"t": 1616132	"P": 1529.0	"F": 3245}
{"v": 1	"t": 1616152	"P": 1516.5	"F": 3244}
{"v": 1	"t": 1616173	"P": 1511.0	"F": 3120}
{"v": 1	"t": 1616193	"P": 1511.5	"F": 3093}
{"v": 1	"t": 1616213	"P": 1521.0	"F": 3161}
{"v": 1	"t": 1616233	"P": 1521.25	"F": 3023}
{"v": 1	"t": 1616254	"P": 1510.5	"F": 3239	"C": 45.465	"D": 3268	"sn": 54091930088003	"file": "/data/device_log/data0000.out"	"CO2": 3186.3134765625	"Tp": 25.753036499023438	"H": 20.949012756347656}
{"v": 1	"t": 1616275	"P": 1515.75	"F": 3201}
{"v": 1	"t": 1616295	"P": 1513.25	"F": 3189}
{"v": 1	"t": 1616318	"P": 1513.0	"F": 3277}
{"v": 1	"t": 1616338	"P": 1528.25	"F": 3282}
{"v": 1	"t": 1616359	"P": 1522.5	"F": 3379}
{"v": 1	"t": 1616379	"P": 1515.5	"F": 3539}
{"v": 1	"t": 1616399	"P": 1519.5	"F": 3555}
{"v": 1	"t": 1616419	"P": 1532.25	"F": 3602}
{"v": 1	"t": 1616440	"P": 1528.25	"F": 3639}
{"v": 1	"t": 1616460	"P": 1530.5	"F": 3849}
{"v": 1	"t": 1616480	"P": 1528.75	"F": 3869}
{"v": 1	"t": 1616501	"P": 1546.75	"F": 4334}
{"v": 1	"t": 1616521	"P": 1545.75	"F": 4474}
{"v": 1	"t": 1616541	"P": 1545.0	"F": 4981}
{"v": 1	"t": 1616562	"P": 1544.5	"F": 4970}
{"v": 1	"t": 1616582	"P": 1559.25	"F": 5154}
{"v": 1	"t": 1616602	"P": 1564.5	"F": 5428}
{"v": 1	"t": 1616622	"P": 1559.25	"F": 5686}
{"v": 1	"t": 1616643	"P": 1565.0	"F": 5856}
{"v": 1	"t": 1616663	"P": 1566.0	"F": 5897}
{"v": 1	"t": 1616683	"P": 1579.75	"F": 6180}
{"v": 1	"t": 1616704	"P": 1582.5	"F": 6281}
{"v": 1	"t": 1616724	"P": 1577.0	"F": 6841}
{"v": 1	"t": 1616744	"P": 1586.25	"F": 6760}
{"v": 1	"t": 1616765	"P": 1593.25	"F": 7078}
{"v": 1	"t": 1616785	"P": 1593.0	"F": 7112}
{"v": 1	"t": 1616805	"P": 1591.0	"F": 7317}
{"v": 1	"t": 1616826	"P": 1600.5	"F": 7332}
{"v": 1	"t": 1616846	"P": 1611.25	"F": 7596}
{"v": 1	"t": 1616866	"P": 1606.5	"F": 7785}
{"v": 1	"t": 1616886	"P": 1604.0	"F": 7888}
{"v": 1	"t": 1616907	"P": 1627.5	"F": 7890}
{"v": 1	"t": 1616927	"P": 1608.5	"F": 8183}
{"v": 1	"t": 1616947	"P": 1622.5	"F": 7954}
{"v": 1	"t": 1616968	"P": 1612.25	"F": 8316}
{"v": 1	"t": 1616988	"P": 1620.5	"F": 8461}
{"v": 1	"t": 1617008	"P": 1634.25	"F": 8684}
{"v": 1	"t": 1617028	"P": 1618.75	"F": 8430}
{"v": 1	"t": 1617049	"P": 1628.75	"F": 8670}
{"v": 1	"t": 1617069	"P": 1621.25	"F": 8966}
{"v": 1	"t": 1617089	"P": 1641.5	"F": 8299}
{"v": 1	"t": 1617110	"P": 1638.75	"F": 8690}
{"v": 1	"t": 1617130	"P": 1622.25	"F": 9108}
{"v": 1	"t": 1617150	"P": 1612.5	"F": 8979}
{"v": 1	"t": 1617171	"P": 1633.25	"F": 8915}
{"v": 1	"t": 1617191	"P": 1635.25	"F": 9030}
{"v": 1	"t": 1617211	"P": 1635.0	"F": 8831}
{"v": 1	"t": 1617231	"P": 1625.25	"F": 9136}
{"v": 1	"t": 1617252	"P": 1628.25	"F": 8554}
{"v": 1	"t": 1617272	"P": 1630.75	"F": 8769	"C": 45.465	"D": 3268	"sn": 54091930088003	"file": "/data/device_log/data0000.out"}
{"v": 1	"t": 1617293	"P": 1608.0	"F": 8781}
{"v": 1	"t": 1617313	"P": 1620.75	"F": 8932}
{"v": 1	"t": 1617336	"P": 1629.25	"F": 8983}
{"v": 1	"t": 1617356	"P": 1630.5	"F": 9161}
{"v": 1	"t": 1617376	"P": 1622.75	"F": 8885}
{"v": 1	"t": 1617396	"P": 1619.25	"F": 8741}
{"v": 1	"t": 1617417	"P": 1623.5	"F": 8852}
{"v": 1	"t": 1617437	"P": 1626.0	"F": 8943}
{"v": 1	"t": 1617458	"P": 1627.75	"F": 8847}
{"v": 1	"t": 1617478	"P": 1616.75	"F": 8755}
{"v": 1	"t": 1617498	"P": 1624.5	"F": 8702}
{"v": 1	"t": 1617519	"P": 1621.5	"F": 8829}
{"v": 1	"t": 1617539	"P": 1613.25	"F": 8575}
{"v": 1	"t": 1617559	"P": 1626.0	"F": 8553}
{"v": 1	"t": 1617580	"P": 1624.25	"F": 8565}
{"v": 1	"t": 1617600	"P": 1622.25	"F": 8667}
{"v": 1	"t": 1617620	"P": 1615.0	"F": 8502}
{"v": 1	"t": 1617641	"P": 1622.0	"F": 8834}
{"v": 1	"t": 1617661	"P": 1626.0	"F": 8545}
{"v": 1	"t": 1617681	"P": 1616.0	"F": 8392}
{"v": 1	"t": 1617702	"P": 1613.75	"F": 8439}
{"v": 1	"t": 1617722	"P": 1626.5	"F": 8310}
{"v": 1	"t": 1617742	"P": 1618.25	"F": 8442}
{"v": 1	"t": 1617763	"P": 1609.25	"F": 8540}
{"v": 1	"t": 1617783	"P": 1621.0	"F": 8694}
{"v": 1	"t": 1617803	"P": 1622.0	"F": 8437}
{"v": 1	"t": 1617823	"P": 1621.5	"F": 8492}
{"v": 1	"t": 1617844	"P": 1609.75	"F": 8154}
{"v": 1	"t": 1617864	"P": 1605.75	"F": 8376}
{"v": 1	"t": 1617884	"P": 1621.5	"F": 8193}
{"v": 1	"t": 1617905	"P": 1620.75	"F": 8403}
{"v": 1	"t": 1617925	"P": 1620.75	"F": 8527}
{"v": 1	"t": 1617945	"P": 1622.75	"F": 8287}
{"v": 1	"t": 1617966	"P": 1621.75	"F": 8491}
{"v": 1	"t": 1617986	"P": 1618.0	"F": 8396}
{"v": 1	"t": 1618006	"P": 1606.5	"F": 8153}
{"v": 1	"t": 1618027	"P": 1612.5	"F": 8099}
{"v": 1	"t": 1618047	"P": 1623.5	"F": 8472}
{"v": 1	"t": 1618067	"P": 1609.0	"F": 7922}
{"v": 1	"t": 1618088	"P": 1608.75	"F": 8040}
{"v": 1	"t": 1618108	"P": 1601.25	"F": 7901}
{"v": 1	"t": 1618128	"P": 1614.75	"F": 8152}
{"v": 1	"t": 1618148	"P": 1618.75	"F": 8022}
{"v": 1	"t": 1618169	"P": 1607.5	"F": 7653}
{"v": 1	"t": 1618189	"P": 1597.5	"F": 7651}
{"v": 1	"t": 1618209	"P": 1610.75	"F": 7626}
{"v": 1	"t": 1618230	"P": 1597.0	"F": 7482}
{"v": 1	"t": 1618250	"P": 1586.0	"F": 7130}
{"v": 1	"t": 1618270	"P": 1587.0	"F": 7215}
{"v": 1	"t": 1618291	"P": 1586.5	"F": 7132	"C": 45.43	"D": 3268	"sn": 54091930088003	"file": "/data/device_log/data0000.out"	"CO2": 3561.37744140625	"Tp": 25.766387939453125	"H": 20.83111000061035}
{"v": 1	"t": 1618312	"P": 1581.5	"F": 6585}
{"v": 1	"t": 1618332	"P": 1579.75	"F": 6334}
{"v": 1	"t": 1618355	"P": 1568.25	"F": 6057}
{"v": 1	"t": 1618375	"P": 1562.75	"F": 6074}
{"v": 1	"t": 1618395	"P": 1554.25	"F": 5754}
{"v": 1	"t": 1618416	"P": 1554.0	"F": 5688}
{"v": 1	"t": 1618436	"P": 1551.5	"F": 5238}
{"v": 1	"t": 1618456	"P": 1550.75	"F": 5248}
{"v": 1	"t": 1618476	"P": 1543.5	"F": 5043}
{"v": 1	"t": 1618497	"P": 1538.75	"F": 4788}
{"v": 1	"t": 1618517	"P": 1541.75	"F": 4656}
{"v": 1	"t": 1618537	"P": 1534.75	"F": 4514}
{"v": 1	"t": 1618558	"P": 1526.5	"F": 4090}
{"v": 1	"t": 1618578	"P": 1526.75	"F": 4140}
{"v": 1	"t": 1618598	"P": 1533.75	"F": 3961}
{"v": 1	"t": 1618618	"P": 1526.5	"F": 3739}
{"v": 1	"t": 1618639	"P": 1520.5	"F": 3586}
{"v": 1	"t": 1618659	"P": 1513.75	"F": 3687}
{"v": 1	"t": 1618679	"P": 1526.25	"F": 3434}
{"v": 1	"t": 1618700	"P": 1518.75	"F": 3466}
{"v": 1	"t": 1618720	"P": 1515.25	"F": 3390}
{"v": 1	"t": 1618740	"P": 1511.25	"F": 3176}
{"v": 1	"t": 1618761	"P": 1521.25	"F": 3226}
{"v": 1	"t": 1618781	"P": 1516.5	"F": 3124}
{"v": 1	"t": 1618801	"P": 1508.25	"F": 3070}
{"v": 1	"t": 1618822	"P": 1507.75	"F": 3092}
{"v": 1	"t": 1618842	"P": 1519.25	"F": 3113}
{"v": 1	"t": 1618862	"P": 1519.0	"F": 3096}
{"v": 1	"t": 1618882	"P": 1510.25	"F": 3045}
{"v": 1	"t": 1618903	"P": 1510.0	"F": 3038}
{"v": 1	"t": 1618923	"P": 1521.25	"F": 3196}
{"v": 1	"t": 1618943	"P": 1526.0	"F": 3064}
{"v": 1	"t": 1618964	"P": 1515.5	"F": 3200}
{"v": 1	"t": 1618984	"P": 1514.5	"F": 3224}
{"v": 1	"t": 1619004	"P": 1523.5	"F": 3342}
{"v": 1	"t": 1619025	"P": 1529.0	"F": 3500}
{"v": 1	"t": 1619045	"P": 1524.75	"F": 3590}
{"v": 1	"t": 1619065	"P": 1521.5	"F": 3610}
{"v": 1	"t": 1619085	"P": 1523.0	"F": 3685}
{"v": 1	"t": 1619106	"P": 1533.75	"F": 3834}
{"v": 1	"t": 1619126	"P": 1536.25	"F": 3834}
{"v": 1	"t": 1619146	"P": 1526.5	"F": 4046}
{"v": 1	"t": 1619167	"P": 1535.25	"F": 4217}
{"v": 1	"t": 1619187	"P": 1548.75	"F": 4429}
{"v": 1	"t": 1619207	"P": 1547.5	"F": 4635}
{"v": 1	"t": 1619227	"P": 1551.25	"F": 5114}
{"v": 1	"t": 1619248	"P": 1547.0	"F": 5247}
{"v": 1	"t": 1619268	"P": 1566.75	"F": 5418}
{"v": 1	"t": 1619288	"P": 1559.75	"F": 5540}
{"v": 1	"t": 1619309	"P": 1564.0	"F": 5985	"C": 45.435	"D": 3268	"sn": 54091930088003	"file": "/data/device_log/data0000.out"}
{"v": 1	"t": 1619329	"P": 1567.25	"F": 6140}
{"v": 1	"t": 1619350	"P": 1579.75	"F": 6156}
{"v": 1	"t": 1619372	"P": 1584.25	"F": 6221}
{"v": 1	"t": 1619392	"P": 1584.25	"F": 6371}
{"v": 1	"t": 1619413	"P": 1577.5	"F": 6490}
{"v": 1	"t": 1619433	"P": 1582.25	"F": 6692}
{"v": 1	"t": 1619453	"P": 1583.75	"F": 7020}
{"v": 1	"t": 1619474	"P": 1595.5	"F": 7117}
{"v": 1	"t": 1619494	"P": 1587.25	"F": 7220}
{"v": 1	"t": 1619514	"P": 1593.5	"F": 7207}
{"v": 1	"t": 1619534	"P": 1606.75	"F": 7700}
{"v": 1	"t": 1619555	"P": 1605.25	"F": 7494}
{"v": 1	"t": 1619575	"P": 1603.0	"F": 7654}
{"v": 1	"t": 1619595	"P": 1607.0	"F": 7811}
{"v": 1	"t": 1619616	"P": 1606.75	"F": 7901}
{"v": 1	"t": 1619636	"P": 1631.25	"F": 7923}
{"v": 1	"t": 1619656	"P": 1613.0	"F": 7926}
{"v": 1	"t": 1619677	"P": 1606.0	"F": 8049}
{"v": 1	"t": 1619697	"P": 1623.5	"F": 8317}
{"v": 1	"t": 1619717	"P": 1627.5	"F": 8309}
{"v": 1	"t": 1619737	"P": 1623.25	"F": 8299}
{"v": 1	"t": 1619758	"P": 1618.5	"F": 8522}
{"v": 1	"t": 1619778	"P": 1625.25	"F": 8659}
{"v": 1	"t": 1619798	"P": 1629.25	"F": 8291}
{"v": 1	"t": 1619819	"P": 1628.75	"F": 8924}
{"v": 1	"t": 1619839	"P": 1622.25	"F": 8685}
{"v": 1	"t": 1619859	"P": 1631.5	"F": 8298}
{"v": 1	"t": 1619879	"P": 1634.75	"F": 8901}
{"v": 1	"t": 1619900	"P": 1636.25	"F": 8770}
{"v": 1	"t": 1619920	"P": 1622.5	"F": 9222}
{"v": 1	"t": 1619940	"P": 1631.0	"F": 8811}
{"v": 1	"t": 1619961	"P": 1635.25	"F": 8948}
{"v": 1	"t": 1619981	"P": 1636.75	"F": 9135}
{"v": 1	"t": 1620001	"P": 1630.25	"F": 8935}
{"v": 1	"t": 1620022	"P": 1629.5	"F": 8938}
{"v": 1	"t": 1620042	"P": 1637.75	"F": 9063}
{"v": 1	"t": 1620062	"P": 1631.5	"F": 9204}
{"v": 1	"t": 1620083	"P": 1628.25	"F": 9154}
{"v": 1	"t": 1620103	"P": 1632.75	"F": 8618}
{"v": 1	"t": 1620123	"P": 1633.5	"F": 9082}
{"v": 1	"t": 1620143	"P": 1634.5	"F": 8760}
{"v": 1	"t": 1620164	"P": 1622.5	"F": 9065}
{"v": 1	"t": 1620184	"P": 1623.25	"F": 8774}
{"v": 1	"t": 1620204	"P": 1641.5	"F": 9378}
{"v": 1	"t": 1620225	"P": 1631.75	"F": 9085}
{"v": 1	"t": 1620245	"P": 1636.25	"F": 9135}
{"v": 1	"t": 1620265	"P": 1623.5	"F": 9184}
{"v": 1	"t": 1620286	"P": 1626.25	"F": 9284}
{"v": 1	"t": 1620306	"P": 1634.5	"F": 8907}
{"v": 1	"t": 1620326	"P": 1633.5	"F": 8739	"C": 45.42	"D": 3268	"sn": 54091930088003	"file": "/data/device_log/data0000.out"	"CO2": 4206.8603515625	"Tp": 25.766387939453125	"H": 20.595821380615234}
{"v": 1	"t": 1620347	"P": 1629.25	"F": 8509}
{"v": 1	"t": 1620368	"P": 1616.0	"F": 8672}
{"v": 1	"t": 1620390	"P": 1617.5	"F": 8702}
{"v": 1	"t": 1620411	"P": 1637.25	"F": 8816}
{"v": 1	"t": 1620431	"P": 1630.0	"F": 9010}
{"v": 1	"t": 1620451	"P": 1626.0	"F": 8769}
{"v": 1	"t": 1620471	"P": 1621.75	"F": 8427}
{"v": 1	"t": 1620492	"P": 1622.25	"F": 9118}
{"v": 1	"t": 1620512	"P": 1632.75	"F": 8826}
{"v": 1	"t": 1620532	"P": 1620.75	"F": 8597}
{"v": 1	"t": 1620553	"P": 1623.5	"F": 8430}
{"v": 1	"t": 1620573	"P": 1625.0	"F": 8624}
{"v": 1	"t": 1620593	"P": 1621.0	"F": 8342}
{"v": 1	"t": 1620614	"P": 1613.75	"F": 8141}
{"v": 1	"t": 1620634	"P": 1618.0	"F": 8565}
{"v": 1	"t": 1620654	"P": 1617.0	"F": 8380}
{"v": 1	"t": 1620674	"P": 1617.25	"F": 8517}
{"v": 1	"t": 1620695	"P": 1608.0	"F": 8074}
{"v": 1	"t": 1620715	"P": 1607.5	"F": 8208}
{"v": 1	"t": 1620735	"P": 1605.5	"F": 7724}
{"v": 1	"t": 1620756	"P": 1610.0	"F": 8011}
{"v": 1	"t": 1620776	"P": 1605.75	"F": 7560}
{"v": 1	"t": 1620796	"P": 1594.5	"F": 7292}
{"v": 1	"t": 1620817	"P": 1585.75	"F": 7066}
{"v": 1	"t": 1620837	"P": 1592.5	"F": 6919}
{"v": 1	"t": 1620857	"P": 1580.5	"F": 6853}
{"v": 1	"t": 1620877	"P": 1566.5	"F": 6405}
{"v": 1	"t": 1620898	"P": 1560.0	"F": 5868}
{"v": 1	"t": 1620918	"P": 1563.0	"F": 5690}
{"v": 1	"t": 1620938	"P": 1552.25	"F": 5452}
{"v": 1	"t": 1620959	"P": 1550.0	"F": 5094}
{"v": 1	"t": 1620979	"P": 1538.0	"F": 4970}
{"v": 1	"t": 1620999	"P": 1537.0	"F": 4651}
{"v": 1	"t": 1621020	"P": 1541.75	"F": 4468}
{"v": 1	"t": 1621040	"P": 1537.5	"F": 4299}
{"v": 1	"t": 1621060	"P": 1522.0	"F": 4059}
{"v": 1	"t": 1621080	"P": 1523.0	"F": 4022}
{"v": 1	"t": 1621101	"P": 1526.5	"F": 3726}
{"v": 1	"t": 1621121	"P": 1523.75	"F": 3632}
{"v": 1	"t": 1621141	"P": 1514.75	"F": 3327}
{"v": 1	"t": 1621162	"P": 1506.5	"F": 3177}
{"v": 1	"t": 1621182	"P": 1516.25	"F": 3122}
{"v": 1	"t": 1621202	"P": 1518.0	"F": 3065}
{"v": 1	"t": 1621222	"P": 1508.75	"F": 3096}
{"v": 1	"t": 1621243	"P": 1502.25	"F": 3013}
{"v": 1	"t": 1621263	"P": 1513.5	"F": 2816}
{"v": 1	"t": 1621283	"P": 1512.75	"F": 2734}
{"v": 1	"t": 1621304	"P": 1506.0	"F": 2651}
{"v": 1	"t": 1621324	"P": 1500.75	"F": 2695}
{"v": 1	"t": 1621344	"P": 1513.5	"F": 2719	"C": 45.445	"D": 3268	"sn": 54091930088003	"file": "/data/device_log/data0000.out"}
{"v": 1	"t": 1621365	"P": 1514.75	"F": 2607}
{"v": 1	"t": 1621385	"P": 1507.75	"F": 2724}
{"v": 1	"t": 1621407	"P": 1515.5	"F": 2630}
{"v": 1	"t": 1621427	"P": 1509.5	"F": 2669}
{"v": 1	"t": 1621448	"P": 1507.75	"F": 2598}
{"v": 1	"t": 1621468	"P": 1522.0	"F": 2823}
{"v": 1	"t": 1621488	"P": 1520.5	"F": 2979}
{"v": 1	"t": 1621509	"P": 1510.75	"F": 3027}
{"v": 1	"t": 1621529	"P": 1516.0	"F": 3241}
{"v": 1	"t": 1621550	"P": 1529.25	"F": 3389}
{"v": 1	"t": 1621570	"P": 1528.75	"F": 3612}
{"v": 1	"t": 1621590	"P": 1528.5	"F": 4056}
{"v": 1	"t": 1621610	"P": 1534.25	"F": 4461}
{"v": 1	"t": 1621631	"P": 1558.0	"F": 4739}
{"v": 1	"t": 1621651	"P": 1558.25	"F": 5109}
{"v": 1	"t": 1621672	"P": 1552.5	"F": 5470}
{"v": 1	"t": 1621692	"P": 1573.5	"F": 5997}
{"v": 1	"t": 1621712	"P": 1575.5	"F": 6199}
{"v": 1	"t": 1621732	"P": 1574.75	"F": 6716}
{"v": 1	"t": 1621753	"P": 1578.25	"F": 6704}
{"v": 1	"t": 1621773	"P": 1593.75	"F": 6878}
{"v": 1	"t": 1621793	"P": 1602.0	"F": 7114}
{"v": 1	"t": 1621814	"P": 1598.5	"F": 7343}
{"v": 1	"t": 1621834	"P": 1589.0	"F": 7620}
{"v": 1	"t": 1621854	"P": 1615.25	"F": 7739}
{"v": 1	"t": 1621875	"P": 1623.75	"F": 7789}
{"v": 1	"t": 1621895	"P": 1610.75	"F": 8074}
{"v": 1	"t": 1621915	"P": 1612.25	"F": 8138}
{"v": 1	"t": 1621936	"P": 1617.5	"F": 8236}
{"v": 1	"t": 1621956	"P": 1627.75	"F": 8354}
{"v": 1	"t": 1621976	"P": 1617.75	"F": 8579}
{"v": 1	"t": 1621997	"P": 1618.75	"F": 8523}
{"v": 1	"t": 1622017	"P": 1629.5	"F": 8524}
{"v": 1	"t": 1622037	"P": 1630.5	"F": 8671}
{"v": 1	"t": 1622057	"P": 1633.75	"F": 8627}
{"v": 1	"t": 1622078	"P": 1618.75	"F": 8993}
{"v": 1	"t": 1622098	"P": 1628.75	"F": 8878}
{"v": 1	"t": 1622118	"P": 1638.5	"F": 9060}
{"v": 1	"t": 1622139	"P": 1639.75	"F": 8844}
{"v": 1	"t": 1622159	"P": 1634.0	"F": 8934}
{"v": 1	"t": 1622179	"P": 1644.0	"F": 9140}
{"v": 1	"t": 1622200	"P": 1640.5	"F": 9162}
{"v": 1	"t": 1622220	"P": 1643.5	"F": 9271}
{"v": 1	"t": 1622240	"P": 1636.5	"F": 9479}
{"v": 1	"t": 1622260	"P": 1637.25	"F": 8990}
{"v": 1	"t": 1622281	"P": 1657.5	"F": 9725}
{"v": 1	"t": 1622301	"P": 1644.0	"F": 9485}
{"v": 1	"t": 1622321	"P": 1639.25	"F": 9746}
{"v": 1	"t": 1622342	"P": 1627.25	"F": 9851}
{"v": 1	"t": 1622362	"P": 1650.25	"F": 9400	"C": 45.435	"D": 3268	"sn": 54091930088003	"file": "/data/device_log/data0000.out"	"CO2": 3247.5185546875	"Tp": 25.766387939453125	"H": 20.297910690307617}
{"v": 1	"t": 1622383	"P": 1647.0	"F": 9535}
{"v": 1	"t": 1622403	"P": 1648.5	"F": 9704}
{"v": 1	"t": 1622427	"P": 1640.25	"F": 9640}
{"v": 1	"t": 1622447	"P": 1647.0	"F": 9124}
{"v": 1	"t": 1622468	"P": 1633.75	"F": 9812}
{"v": 1	"t": 1622488	"P": 1639.75	"F": 9467}
{"v": 1	"t": 1622508	"P": 1646.25	"F": 9257}
{"v": 1	"t": 1622529	"P": 1645.0	"F": 9631}
{"v": 1	"t": 1622549	"P": 1635.75	"F": 9211}
{"v": 1	"t": 1622569	"P": 1642.75	"F": 9643}
{"v": 1	"t": 1622590	"P": 1640.75	"F": 9293}
{"v": 1	"t": 1622610	"P": 1635.5	"F": 9343}
{"v": 1	"t": 1622630	"P": 1638.5	"F": 9329}
{"v": 1	"t": 1622650	"P": 1638.25	"F": 9049}
{"v": 1	"t": 1622671	"P": 1643.75	"F": 9252}
{"v": 1	"t": 1622691	"P": 1640.25	"F": 8596}
{"v": 1	"t": 1622711	"P": 1638.0	"F": 9019}
{"v": 1	"t": 1622732	"P": 1637.25	"F": 9310}
{"v": 1	"t": 1622752	"P": 1635.25	"F": 8782}
{"v": 1	"t": 1622772	"P": 1642.5	"F": 8734}
{"v": 1	"t": 1622793	"P": 1630.25	"F": 8744}
{"v": 1	"t": 1622813	"P": 1629.25	"F": 8563}
{"v": 1	"t": 1622833	"P": 1631.5	"F": 8856}
{"v": 1	"t": 1622853	"P": 1629.0	"F": 8802}
{"v": 1	"t": 1622874	"P": 1615.0	"F": 8572}
{"v": 1	"t": 1622894	"P": 1609.25	"F": 8337}
{"v": 1	"t": 1622914	"P": 1612.75	"F": 8301}
{"v": 1	"t": 1622935	"P": 1604.5	"F": 7792}
{"v": 1	"t": 1622955	"P": 1594.0	"F": 7337}
{"v": 1	"t": 1622975	"P": 1581.75	"F": 7074}
{"v": 1	"t": 1622996	"P": 1594.5	"F": 6995}
{"v": 1	"t": 1623016	"P": 1583.0	"F": 6693}
{"v": 1	"t": 1623036	"P": 1574.25	"F": 6260}
{"v": 1	"t": 1623056	"P": 1554.25	"F": 5902}
{"v": 1	"t": 1623077	"P": 1554.0	"F": 5660}
{"v": 1	"t": 1623097	"P": 1561.0	"F": 5263}
{"v": 1	"t": 1623117	"P": 1542.0	"F": 4931}
{"v": 1	"t": 1623138	"P": 1533.25	"F": 4750}
{"v": 1	"t": 1623158	"P": 1532.25	"F": 4477}
{"v": 1	"t": 1623178	"P": 1538.5	"F": 4202}
{"v": 1	"t": 1623198	"P": 1525.5	"F": 4042}
{"v": 1	"t": 1623219	"P": 1516.75	"F": 3760}
{"v": 1	"t": 1623239	"P": 1512.75	"F": 3562}
{"v": 1	"t": 1623259	"P": 1518.0	"F": 3345}
{"v": 1	"t": 1623280	"P": 1512.25	"F": 3299}
{"v": 1	"t": 1623300	"P": 1505.0	"F": 3008}
{"v": 1	"t": 1623320	"P": 1500.75	"F": 2938}
{"v": 1	"t": 1623341	"P": 1513.25	"F": 2858}
{"v": 1	"t": 1623361	"P": 1509.25	"F": 2800}
{"v": 1	"t": 1623381	"P": 1502.5	"F": 2627	"C": 45.43	"D": 3268	"sn": 54091930088003	"file": "/data/device_log/data0000.out"}
{"v": 1	"t": 1623402	"P": 1507.5	"F": 2535}
{"v": 1	"t": 1623422	"P": 1513.5	"F": 2523}
{"v": 1	"t": 1623445	"P": 1514.5	"F": 2394}
{"v": 1	"t": 1623465	"P": 1506.5	"F": 2381}
{"v": 1	"t": 1623485	"P": 1505.75	"F": 2354}
{"v": 1	"t": 1623506	"P": 1516.0	"F": 2408}
{"v": 1	"t": 1623526	"P": 1515.25	"F": 2387}
{"v": 1	"t": 1623546	"P": 1510.75	"F": 2390}
{"v": 1	"t": 1623567	"P": 1507.25	"F": 2459}
{"v": 1	"t": 1623587	"P": 1520.0	"F": 2657}
{"v": 1	"t": 1623607	"P": 1526.75	"F": 2967}
{"v": 1	"t": 1623627	"P": 1516.75	"F": 3055}
{"v": 1	"t": 1623648	"P": 1513.25	"F": 3061}
{"v": 1	"t": 1623668	"P": 1522.75	"F": 3236}
{"v": 1	"t": 1623688	"P": 1528.5	"F": 3298}
{"v": 1	"t": 1623709	"P": 1522.75	"F": 3532}
{"v": 1	"t": 1623729	"P": 1520.25	"F": 3666}
{"v": 1	"t": 1623749	"P": 1537.5	"F": 4124}
{"v": 1	"t": 1623770	"P": 1546.0	"F": 4468}
{"v": 1	"t": 1623790	"P": 1545.5	"F": 4557}
{"v": 1	"t": 1623810	"P": 1547.0	"F": 4947}
{"v": 1	"t": 1623830	"P": 1549.25	"F": 5189}
{"v": 1	"t": 1623851	"P": 1563.0	"F": 5369}
{"v": 1	"t": 1623871	"P": 1576.25	"F": 5928}
{"v": 1	"t": 1623891	"P": 1566.0	"F": 6051}
{"v": 1	"t": 1623912	"P": 1573.5	"F": 6203}
{"v": 1	"t": 1623932	"P": 1577.75	"F": 6477}
{"v": 1	"t": 1623952	"P": 1591.75	"F": 6619}
{"v": 1	"t": 1623972	"P": 1579.75	"F": 6616}
{"v": 1	"t": 1623993	"P": 1581.5	"F": 6956}
{"v": 1	"t": 1624013	"P": 1604.0	"F": 7179}
{"v": 1	"t": 1624033	"P": 1602.25	"F": 7271}
{"v": 1	"t": 1624054	"P": 1603.75	"F": 7298}
{"v": 1	"t": 1624074	"P": 1594.5	"F": 7140}
{"v": 1	"t": 1624094	"P": 1615.25	"F": 7593}
{"v": 1	"t": 1624115	"P": 1606.0	"F": 7558}
{"v": 1	"t": 1624135	"P": 1611.0	"F": 7741}
{"v": 1	"t": 1624155	"P": 1600.75	"F": 7667}
{"v": 1	"t": 1624176	"P": 1619.75	"F": 7855}
{"v": 1	"t": 1624196	"P": 1622.25	"F": 8179}
{"v": 1	"t": 1624216	"P": 1610.75	"F": 8169}
{"v": 1	"t": 1624236	"P": 1607.0	"F": 8208}
{"v": 1	"t": 1624257	"P": 1615.5	"F": 8413}
{"v": 1	"t": 1624277	"P": 1624.75	"F": 8107}
{"v": 1	"t": 1624297	"P": 1621.5	"F": 8459}
{"v": 1	"t": 1624318	"P": 1620.25	"F": 8598}
{"v": 1	"t": 1624338	"P": 1627.5	"F": 8356}
{"v": 1	"t": 1624358	"P": 1638.25	"F": 8448}
{"v": 1	"t": 1624379	"P": 1639.0	"F": 9017}
{"v": 1	"t": 1624399	"P": 1627.5	"F": 8738	"C": 45.435	"D": 3268	"sn": 54091930088003	"file": "/data/device_log/data0000.out"	"CO2": 2944.227294921875	"Tp": 25.73700714111328	"H": 20.149044036865234}
{"v": 1	"t": 1624420	"P": 1623.75	"F": 8959}
{"v": 1	"t": 1624440	"P": 1628.0	"F": 9154}
{"v": 1	"t": 1624463	"P": 1625.75	"F": 9158}
{"v": 1	"t": 1624483	"P": 1639.75	"F": 9417}
{"v": 1	"t": 1624503	"P": 1645.0	"F": 9300}
{"v": 1	"t": 1624524	"P": 1633.25	"F": 9066}
{"v": 1	"t": 1624544	"P": 1633.5	"F": 9580}
{"v": 1	"t": 1624564	"P": 1653.0	"F": 8975}
{"v": 1	"t": 1624585	"P": 1644.5	"F": 9573}
{"v": 1	"t": 1624605	"P": 1647.75	"F": 9437}
{"v": 1	"t": 1624625	"P": 1633.75	"F": 9639}
{"v": 1	"t": 1624646	"P": 1648.0	"F": 9617}
{"v": 1	"t": 1624666	"P": 1643.0	"F": 9347}
{"v": 1	"t": 1624686	"P": 1633.5	"F": 9471}
{"v": 1	"t": 1624706	"P": 1628.5	"F": 9443}
{"v": 1	"t": 1624727	"P": 1647.75	"F": 9182}
{"v": 1	"t": 1624747	"P": 1648.75	"F": 9448}
{"v": 1	"t": 1624767	"P": 1638.25	"F": 8959}
{"v": 1	"t": 1624788	"P": 1637.75	"F": 9128}
{"v": 1	"t": 1624808	"P": 1630.75	"F": 9629}
{"v": 1	"t": 1624828	"P": 1637.5	"F": 8827}
{"v": 1	"t": 1624849	"P": 1641.25	"F": 9177}
{"v": 1	"t": 1624869	"P": 1631.75	"F": 9000}
{"v": 1	"t": 1624889	"P": 1634.5	"F": 8964}
{"v": 1	"t": 1624909	"P": 1646.0	"F": 9120}
{"v": 1	"t": 1624930	"P": 1635.0	"F": 9362}
{"v": 1	"t": 1624950	"P": 1637.5	"F": 9081}
{"v": 1	"t": 1624970	"P": 1623.75	"F": 8923}
{"v": 1	"t": 1624991	"P": 1638.0	"F": 8888}
{"v": 1	"t": 1625011	"P": 1635.5	"F": 8925}
{"v": 1	"t": 1625031	"P": 1633.0	"F": 9048}
{"v": 1	"t": 1625052	"P": 1623.75	"F": 9182}
{"v": 1	"t": 1625072	"P": 1637.5	"F": 8884}
{"v": 1	"t": 1625092	"P": 1631.5	"F": 8783}
{"v": 1	"t": 1625112	"P": 1622.75	"F": 8726}
{"v": 1	"t": 1625133	"P": 1629.75	"F": 8933}
{"v": 1	"t": 1625153	"P": 1615.5	"F": 8765}
{"v": 1	"t": 1625173	"P": 1633.0	"F": 8579}
{"v": 1	"t": 1625194	"P": 1609.5	"F": 8134}
{"v": 1	"t": 1625214	"P": 1607.0	"F": 8349}
{"v": 1	"t": 1625234	"P": 1604.25	"F": 7945}
{"v": 1	"t": 1625254	"P": 1616.25	"F": 7778}
{"v": 1	"t": 1625275	"P": 1603.0	"F": 7322}
{"v": 1	"t": 1625295	"P": 1592.5	"F": 7140}
{"v": 1	"t": 1625315	"P": 1577.0	"F": 6778}
{"v": 1	"t": 1625336	"P": 1581.5	"F": 6621}
{"v": 1	"t": 1625356	"P": 1577.25	"F": 6501}
{"v": 1	"t": 1625376	"P": 1560.75	"F": 6366}
{"v": 1	"t": 1625397	"P": 1552.25	"F": 5564}
{"v": 1	"t": 1625417	"P": 1562.0	"F": 5189	"C": 45.385	"D": 3268	"sn": 54091930088003	"file": "/data/device_log/data0000.out"}
{"v": 1	"t": 1625437	"P": 1547.0	"F": 5095}
{"v": 1	"t": 1625458	"P": 1535.75	"F": 5074}
{"v": 1	"t": 1625480	"P": 1539.0	"F": 4700}
{"v": 1	"t": 1625500	"P": 1529.0	"F": 4332}
{"v": 1	"t": 1625521	"P": 1539.25	"F": 4177}
{"v": 1	"t": 1625541	"P": 1528.5	"F": 4074}
{"v": 1	"t": 1625561	"P": 1518.0	"F": 3767}
{"v": 1	"t": 1625582	"P": 1520.75	"F": 3597}
{"v": 1	"t": 1625602	"P": 1527.0	"F": 3478}
{"v": 1	"t": 1625622	"P": 1516.5	"F": 3266}
{"v": 1	"t": 1625643	"P": 1507.75	"F": 3155}
{"v": 1	"t": 1625663	"P": 1511.0	"F": 3178}
{"v": 1	"t": 1625683	"P": 1514.75	"F": 2970}
{"v": 1	"t": 1625704	"P": 1505.25	"F": 3001}
{"v": 1	"t": 1625724	"P": 1503.5	"F": 2932}
{"v": 1	"t": 1625745	"P": 1519.5	"F": 2862}
{"v": 1	"t": 1625765	"P": 1512.25	"F": 2848}
{"v": 1	"t": 1625785	"P": 1507.5	"F": 2752}
{"v": 1	"t": 1625805	"P": 1511.25	"F": 2546}
{"v": 1	"t": 1625826	"P": 1517.5	"F": 2637}
{"v": 1	"t": 1625846	"P": 1514.75	"F": 2580}
{"v": 1	"t": 1625866	"P": 1506.75	"F": 2611}
{"v": 1	"t": 1625887	"P": 1511.75	"F": 2597}
{"v": 1	"t": 1625907	"P": 1520.25	"F": 2722}
{"v": 1	"t": 1625927	"P": 1517.25	"F": 2779}
{"v": 1	"t": 1625948	"P": 1513.25	"F": 2818}
{"v": 1	"t": 1625968	"P": 1512.5	"F": 2946}
{"v": 1	"t": 1625988	"P": 1526.75	"F": 3172}
{"v": 1	"t": 1626009	"P": 1525.0	"F": 3425}
{"v": 1	"t": 1626029	"P": 1523.0	"F": 3584}
{"v": 1	"t": 1626049	"P": 1529.5	"F": 3831}
{"v": 1	"t": 1626070	"P": 1538.75	"F": 4129}
{"v": 1	"t": 1626090	"P": 1534.25	"F": 4237}
{"v": 1	"t": 1626110	"P": 1539.0	"F": 4534}
{"v": 1	"t": 1626131	"P": 1551.25	"F": 4725}
{"v": 1	"t": 1626151	"P": 1563.5	"F": 5136}
{"v": 1	"t": 1626171	"P": 1553.0	"F": 5494}
{"v": 1	"t": 1626192	"P": 1558.25	"F": 5763}
{"v": 1	"t": 1626212	"P": 1575.25	"F": 5808}
{"v": 1	"t": 1626232	"P": 1584.0	"F": 6209}
{"v": 1	"t": 1626252	"P": 1574.25	"F": 6613}
{"v": 1	"t": 1626273	"P": 1580.5	"F": 6423}
{"v": 1	"t": 1626293	"P": 1588.25	"F": 6957}
{"v": 1	"t": 1626313	"P": 1605.25	"F": 7392}
{"v": 1	"t": 1626334	"P": 1593.75	"F": 7318}
{"v": 1	"t": 1626354	"P": 1596.5	"F": 7310}
{"v": 1	"t": 1626374	"P": 1599.25	"F": 7639}
{"v": 1	"t": 1626394	"P": 1617.75	"F": 7571}
{"v": 1	"t": 1626415	"P": 1606.5	"F": 8092}
{"v": 1	"t": 1626435	"P": 1605.5	"F": 8085	"C": 45.415	"D": 3268	"sn": 54091930088003	"file": "/data/device_log/data0000.out"	"CO2": 3287.1767578125	"Tp": 25.766387939453125	"H": 20.297910690307617}
{"v": 1	"t": 1626456	"P": 1615.0	"F": 8062}
{"v": 1	"t": 1626477	"P": 1622.5	"F": 8603}
{"v": 1	"t": 1626499	"P": 1612.75	"F": 8733}
{"v": 1	"t": 1626520	"P": 1636.5	"F": 8505}
{"v": 1	"t": 1626540	"P": 1618.75	"F": 8439}
{"v": 1	"t": 1626560	"P": 1617.0	"F": 9015}
{"v": 1	"t": 1626580	"P": 1629.75	"F": 8902}
{"v": 1	"t": 1626601	"P": 1632.0	"F": 8876}
{"v": 1	"t": 1626621	"P": 1635.75	"F": 9350}
{"v": 1	"t": 1626641	"P": 1631.0	"F": 9208}
{"v": 1	"t": 1626662	"P": 1642.5	"F": 9336}
{"v": 1	"t": 1626682	"P": 1647.0	"F": 9380}
{"v": 1	"t": 1626702	"P": 1645.25	"F": 9254}
{"v": 1	"t": 1626723	"P": 1626.5	"F": 9574}
{"v": 1	"t": 1626743	"P": 1638.5	"F": 9634}
{"v": 1	"t": 1626763	"P": 1651.0	"F": 9535}
{"v": 1	"t": 1626784	"P": 1634.25	"F": 9677}
{"v": 1	"t": 1626804	"P": 1639.5	"F": 9354}
{"v": 1	"t": 1626824	"P": 1637.75	"F": 9604}
{"v": 1	"t": 1626845	"P": 1652.0	"F": 9364}
{"v": 1	"t": 1626865	"P": 1631.25	"F": 9261}
{"v": 1	"t": 1626885	"P": 1634.5	"F": 9494}
{"v": 1	"t": 1626905	"P": 1643.0	"F": 9293}
{"v": 1	"t": 1626926	"P": 1652.25	"F": 9638}
{"v": 1	"t": 1626946	"P": 1640.25	"F": 9708}
{"v": 1	"t": 1626966	"P": 1628.75	"F": 9533}
{"v": 1	"t": 1626987	"P": 1633.25	"F": 9680}
{"v": 1	"t": 1627007	"P": 1647.75	"F": 9239}
{"v": 1	"t": 1627027	"P": 1637.75	"F": 9462}
{"v": 1	"t": 1627047	"P": 1628.0	"F": 9397}
{"v": 1	"t": 1627068	"P": 1624.75	"F": 9614}
{"v": 1	"t": 1627088	"P": 1637.5	"F": 8872}
{"v": 1	"t": 1627108	"P": 1646.25	"F": 9399}
{"v": 1	"t": 1627129	"P": 1631.0	"F": 8942}
{"v": 1	"t": 1627149	"P": 1627.5	"F": 9292}
{"v": 1	"t": 1627169	"P": 1620.5	"F": 9504}
{"v": 1	"t": 1627190	"P": 1631.5	"F": 9325}
{"v": 1	"t": 1627210	"P": 1622.0	"F": 8975}
{"v": 1	"t": 1627230	"P": 1631.75	"F": 9085}
{"v": 1	"t": 1627250	"P": 1623.25	"F": 9300}
{"v": 1	"t": 1627271	"P": 1635.5	"F": 9309}
{"v": 1	"t": 1627291	"P": 1638.75	"F": 9020}
{"v": 1	"t": 1627311	"P": 1628.25	"F": 9125}
{"v": 1	"t": 1627332	"P": 1625.75	"F": 8476}
{"v": 1	"t": 1627352	"P": 1643.0	"F": 9016}
{"v": 1	"t": 1627372	"P": 1635.25	"F": 9148}
{"v": 1	"t": 1627393	"P": 1636.0	"F": 9124}
{"v": 1	"t": 1627413	"P": 1625.25	"F": 9230}
{"v": 1	"t": 1627433	"P": 1645.25	"F": 9279}
{"v": 1	"t": 1627453	"P": 1638.5	"F": 9089	"C": 45.37	"D": 3268	"sn": 54091930088003	"file": "/data/device_log/data0000.out"}
{"v": 1	"t": 1627474	"P": 1637.75	"F": 8790}
{"v": 1	"t": 1627494	"P": 1639.0	"F": 9079}
{"v": 1	"t": 1627516	"P": 1636.5	"F": 9331}
{"v": 1	"t": 1627536	"P": 1631.25	"F": 9269}
{"v": 1	"t": 1627557	"P": 1632.5	"F": 9194}
{"v": 1	"t": 1627577	"P": 1644.0	"F": 8741}
{"v": 1	"t": 1627597	"P": 1636.75	"F": 9120}
{"v": 1	"t": 1627618	"P": 1627.75	"F": 9174}
{"v": 1	"t": 1627638	"P": 1628.5	"F": 8951}
{"v": 1	"t": 1627658	"P": 1623.0	"F": 9125}
{"v": 1	"t": 1627678	"P": 1648.0	"F": 8653}
{"v": 1	"t": 1627699	"P": 1626.5	"F": 8705}
{"v": 1	"t": 1627719	"P": 1621.0	"F": 8165}
{"v": 1	"t": 1627739	"P": 1625.0	"F": 8526}
{"v": 1	"t": 1627760	"P": 1630.75	"F": 8475}
{"v": 1	"t": 1627780	"P": 1608.75	"F": 8226}
{"v": 1	"t": 1627800	"P": 1610.25	"F": 8441}
{"v": 1	"t": 1627820	"P": 1619.0	"F": 7927}
{"v": 1	"t": 1627841	"P": 1614.5	"F": 8035}
{"v": 1	"t": 1627861	"P": 1609.0	"F": 7837}
{"v": 1	"t": 1627881	"P": 1591.0	"F": 7725}
{"v": 1	"t": 1627902	"P": 1592.0	"F": 7283}
{"v": 1	"t": 1627922	"P": 1601.5	"F": 7129}
{"v": 1	"t": 1627942	"P": 1580.25	"F": 6835}
{"v": 1	"t": 1627963	"P": 1571.5	"F": 6664}
{"v": 1	"t": 1627983	"P": 1562.0	"F": 6401}
{"v": 1	"t": 1628003	"P": 1570.25	"F": 6059}
{"v": 1	"t": 1628023	"P": 1564.25	"F": 5899}
{"v": 1	"t": 1628044	"P": 1559.75	"F": 5594}
{"v": 1	"t": 1628064	"P": 1550.0	"F": 5369}
{"v": 1	"t": 1628084	"P": 1552.5	"F": 5119}
{"v": 1	"t": 1628105	"P": 1551.75	"F": 4842}
{"v": 1	"t": 1628125	"P": 1534.75	"F": 4756}
{"v": 1	"t": 1628145	"P": 1527.75	"F": 4382}
{"v": 1	"t": 1628166	"P": 1538.0	"F": 4223}
{"v": 1	"t": 1628186	"P": 1533.5	"F": 4105}
{"v": 1	"t": 1628206	"P": 1519.25	"F": 3658}
{"v": 1	"t": 1628227	"P": 1518.5	"F": 3803}
{"v": 1	"t": 1628247	"P": 1523.0	"F": 3609}
{"v": 1	"t": 1628267	"P": 1526.25	"F": 3564}
{"v": 1	"t": 1628287	"P": 1513.5	"F": 3438}
{"v": 1	"t": 1628308	"P": 1513.5	"F": 3219}
{"v": 1	"t": 1628328	"P": 1514.25	"F": 3203}
{"v": 1	"t": 1628348	"P": 1523.5	"F": 3121}
{"v": 1	"t": 1628369	"P": 1514.25	"F": 3092}
{"v": 1	"t": 1628389	"P": 1507.75	"F": 3002}
{"v": 1	"t": 1628409	"P": 1510.75	"F": 2887}
{"v": 1	"t": 1628429	"P": 1520.25	"F": 2841}
{"v": 1	"t": 1628450	"P": 1512.0	"F": 2865}
{"v": 1	"t": 1628470	"P": 1506.5	"F": 2868	"C": 45.385	"D": 3268	"sn": 54091930088003	"file": "/data/device_log/data0000.out"	"CO2": 3539.604736328125	"Tp": 25.753036499023438	"H": 20.415639877319336}
{"v": 1	"t": 1628491	"P": 1512.75	"F": 2889}
{"v": 1	"t": 1628511	"P": 1515.75	"F": 2918}
{"v": 1	"t": 1628533	"P": 1515.0	"F": 2897}
{"v": 1	"t": 1628553	"P": 1523.25	"F": 2829}
{"v": 1	"t": 1628574	"P": 1518.25	"F": 3098}
{"v": 1	"t": 1628594	"P": 1509.75	"F": 2898}
{"v": 1	"t": 1628614	"P": 1517.0	"F": 3133}
{"v": 1	"t": 1628635	"P": 1527.5	"F": 3334}
{"v": 1	"t": 1628655	"P": 1516.75	"F": 3428}
{"v": 1	"t": 1628675	"P": 1520.75	"F": 3337}
{"v": 1	"t": 1628696	"P": 1527.0	"F": 3452}
{"v": 1	"t": 1628716	"P": 1533.25	"F": 3603}
{"v": 1	"t": 1628736	"P": 1527.25	"F": 3608}
{"v": 1	"t": 1628756	"P": 1527.0	"F": 3779}
{"v": 1	"t": 1628777	"P": 1536.75	"F": 3920}
{"v": 1	"t": 1628797	"P": 1551.5	"F": 4098}
{"v": 1	"t": 1628817	"P": 1539.0	"F": 4538}
{"v": 1	"t": 1628838	"P": 1544.0	"F": 4762}
{"v": 1	"t": 1628858	"P": 1547.0	"F": 4920}
{"v": 1	"t": 1628878	"P": 1568.0	"F": 5407}
{"v": 1	"t": 1628899	"P": 1568.5	"F": 5853}
{"v": 1	"t": 1628919	"P": 1562.25	"F": 6059}
{"v": 1	"t": 1628939	"P": 1573.25	"F": 6319}
{"v": 1	"t": 1628959	"P": 1579.75	"F": 6513}
{"v": 1	"t": 1628980	"P": 1586.75	"F": 6763}
{"v": 1	"t": 1629000	"P": 1585.75	"F": 6816}
{"v": 1	"t": 1629020	"P": 1574.75	"F": 7058}
{"v": 1	"t": 1629041	"P": 1606.0	"F": 7484}
{"v": 1	"t": 1629061	"P": 1599.0	"F": 7737}
{"v": 1	"t": 1629081	"P": 1597.75	"F": 7750}
{"v": 1	"t": 1629101	"P": 1598.25	"F": 7477}
{"v": 1	"t": 1629122	"P": 1607.75	"F": 8096}
{"v": 1	"t": 1629142	"P": 1613.25	"F": 7948}
{"v": 1	"t": 1629162	"P": 1615.0	"F": 8298}
{"v": 1	"t": 1629183	"P": 1610.0	"F": 8413}
{"v": 1	"t": 1629203	"P": 1619.0	"F": 8375}
{"v": 1	"t": 1629223	"P": 1630.75	"F": 8414}
{"v": 1	"t": 1629244	"P": 1632.25	"F": 8740}
{"v": 1	"t": 1629264	"P": 1617.0	"F": 8664}
{"v": 1	"t": 1629284	"P": 1629.75	"F": 8289}
{"v": 1	"t": 1629304	"P": 1626.25	"F": 8552}
{"v": 1	"t": 1629325	"P": 1627.5	"F": 8800}
{"v": 1	"t": 1629345	"P": 1619.25	"F": 8664}
{"v": 1	"t": 1629365	"P": 1626.5	"F": 9100}
{"v": 1	"t": 1629386	"P": 1643.5	"F": 8766}
{"v": 1	"t": 1629406	"P": 1630.5	"F": 9359}
{"v": 1	"t": 1629426	"P": 1635.0	"F": 8980}
{"v": 1	"t": 1629447	"P": 1631.75	"F": 9497}
{"v": 1	"t": 1629467	"P": 1640.5	"F": 8872}
{"v": 1	"t": 1629487	"P": 1632.5	"F": 9245	"C": 45.385	"D": 3268	"sn": 54091930088003	"file": "/data/device_log/data0000.out"	"CO2": 4175.20068359375	"Tp": 25.753036499023438	"H": 20.29832649230957}
{"v": 1	"t": 1629509	"P": 1631.5	"F": 9214}
{"v": 1	"t": 1629529	"P": 1629.75	"F": 9326}
{"v": 1	"t": 1629550	"P": 1628.25	"F": 9353}
{"v": 1	"t": 1629570	"P": 1632.25	"F": 9477}
{"v": 1	"t": 1629591	"P": 1646.75	"F": 9125}
{"v": 1	"t": 1629611	"P": 1638.25	"F": 9489}
{"v": 1	"t": 1629631	"P": 1638.0	"F": 9259}
{"v": 1	"t": 1629652	"P": 1638.25	"F": 9219}
{"v": 1	"t": 1629672	"P": 1639.25	"F": 8994}
{"v": 1	"t": 1629692	"P": 1648.75	"F": 9426}
{"v": 1	"t": 1629713	"P": 1627.25	"F": 8782}
{"v": 1	"t": 1629733	"P": 1635.5	"F": 9281}
{"v": 1	"t": 1629753	"P": 1648.0	"F": 9421}
{"v": 1	"t": 1629774	"P": 1641.5	"F": 9546}
{"v": 1	"t": 1629794	"P": 1635.75	"F": 9187}
{"v": 1	"t": 1629814	"P": 1638.25	"F": 9425}
{"v": 1	"t": 1629834	"P": 1649.5	"F": 9456}
{"v": 1	"t": 1629855	"P": 1637.75	"F": 9465}
{"v": 1	"t": 1629875	"P": 1634.5	"F": 9354}
{"v": 1	"t": 1629895	"P": 1629.25	"F": 9424}
{"v": 1	"t": 1629916	"P": 1647.25	"F": 9194}
{"v": 1	"t": 1629936	"P": 1638.75	"F": 8963}
{"v": 1	"t": 1629956	"P": 1637.25	"F": 9159}
{"v": 1	"t": 1629977	"P": 1625.5	"F": 9075}
{"v": 1	"t": 1629997	"P": 1631.0	"F": 9246}
{"v": 1	"t": 1630017	"P": 1634.5	"F": 8934}
{"v": 1	"t": 1630038	"P": 1633.25	"F": 8564}
{"v": 1	"t": 1630058	"P": 1617.75	"F": 8890}
{"v": 1	"t": 1630078	"P": 1644.0	"F": 8989}
{"v": 1	"t": 1630098	"P": 1627.25	"F": 8729}
{"v": 1	"t": 1630119	"P": 1632.5	"F": 9103}
{"v": 1	"t": 1630139	"P": 1627.25	"F": 9252}
{"v": 1	"t": 1630159	"P": 1628.75	"F": 8816}
{"v": 1	"t": 1630180	"P": 1623.25	"F": 8972}
{"v": 1	"t": 1630200	"P": 1621.5	"F": 8478}
{"v": 1	"t": 1630220	"P": 1618.25	"F": 8246}
{"v": 1	"t": 1630241	"P": 1617.5	"F": 8107}
{"v": 1	"t": 1630261	"P": 1611.5	"F": 8057}
{"v": 1	"t": 1630281	"P": 1596.5	"F": 7647}
{"v": 1	"t": 1630301	"P": 1585.5	"F": 7314}
{"v": 1	"t": 1630322	"P": 1581.75	"F": 7062}
{"v": 1	"t": 1630342	"P": 1582.75	"F": 6634}
{"v": 1	"t": 1630362	"P": 1573.75	"F": 6338}
{"v": 1	"t": 1630383	"P": 1555.75	"F": 6053}
{"v": 1	"t": 1630403	"P": 1555.25	"F": 5612}
{"v": 1	"t": 1630423	"P": 1555.0	"F": 5326}
{"v": 1	"t": 1630443	"P": 1549.0	"F": 5025}
{"v": 1	"t": 1630464	"P": 1535.0	"F": 4785}
{"v": 1	"t": 1630484	"P": 1524.75	"F": 4472}
{"v": 1	"t": 1630504	"P": 1531.0	"F": 4223	"C": 45.37	"D": 3268	"sn": 54091930088003	"file": "/data/device_log/data0000.out"}
{"v": 1	"t": 1630525	"P": 1527.0	"F": 3880}
{"v": 1	"t": 1630545	"P": 1519.25	"F": 3779}
{"v": 1	"t": 1630567	"P": 1515.0	"F": 3538}
{"v": 1	"t": 1630588	"P": 1509.5	"F": 3377}
{"v": 1	"t": 1630608	"P": 1516.5	"F": 3114}
{"v": 1	"t": 1630628	"P": 1517.25	"F": 2933}
{"v": 1	"t": 1630649	"P": 1509.0	"F": 3038}
{"v": 1	"t": 1630669	"P": 1508.0	"F": 2976}
{"v": 1	"t": 1630689	"P": 1514.0	"F": 2667}
{"v": 1	"t": 1630710	"P": 1512.75	"F": 2529}
{"v": 1	"t": 1630730	"P": 1503.5	"F": 2397}
{"v": 1	"t": 1630750	"P": 1500.5	"F": 2482}
{"v": 1	"t": 1630771	"P": 1515.25	"F": 2415}
{"v": 1	"t": 1630791	"P": 1514.25	"F": 2444}
{"v": 1	"t": 1630811	"P": 1507.75	"F": 2525}
{"v": 1	"t": 1630832	"P": 1508.5	"F": 2596}
{"v": 1	"t": 1630852	"P": 1518.5	"F": 2519}
{"v": 1	"t": 1630872	"P": 1518.0	"F": 2677}
{"v": 1	"t": 1630892	"P": 1512.75	"F": 2875}
{"v": 1	"t": 1630913	"P": 1514.0	"F": 3050}
{"v": 1	"t": 1630933	"P": 1517.5	"F": 3223}
{"v": 1	"t": 1630953	"P": 1523.5	"F": 3404}
{"v": 1	"t": 1630974	"P": 1521.75	"F": 3460}
{"v": 1	"t": 1630994	"P": 1522.0	"F": 3712}
{"v": 1	"t": 1631014	"P": 1526.75	"F": 3903}
{"v": 1	"t": 1631034	"P": 1544.0	"F": 3988}
{"v": 1	"t": 1631055	"P": 1536.75	"F": 4300}
{"v": 1	"t": 1631075	"P": 1531.0	"F": 4305}
{"v": 1	"t": 1631095	"P": 1542.0	"F": 4649}
{"v": 1	"t": 1631116	"P": 1552.25	"F": 4898}
{"v": 1	"t": 1631136	"P": 1557.5	"F": 5260}
{"v": 1	"t": 1631156	"P": 1554.5	"F": 5498}
{"v": 1	"t": 1631177	"P": 1564.25	"F": 5530}
{"v": 1	"t": 1631197	"P": 1571.5	"F": 5823}
{"v": 1	"t": 1631217	"P": 1576.75	"F": 5934}
{"v": 1	"t": 1631237	"P": 1573.0	"F": 6437}
{"v": 1	"t": 1631258	"P": 1564.25	"F": 6392}
{"v": 1	"t": 1631278	"P": 1579.25	"F": 6678}
{"v": 1	"t": 1631298	"P": 1594.0	"F": 6814}
{"v": 1	"t": 1631319	"P": 1596.25	"F": 6855}
{"v": 1	"t": 1631339	"P": 1588.5	"F": 7051}
{"v": 1	"t": 1631359	"P": 1594.25	"F": 6966}
{"v": 1	"t": 1631380	"P": 1605.25	"F": 7115}
{"v": 1	"t": 1631400	"P": 1600.5	"F": 7481}
{"v": 1	"t": 1631420	"P": 1600.75	"F": 7508}
{"v": 1	"t": 1631441	"P": 1611.75	"F": 7773}
{"v": 1	"t": 1631461	"P": 1614.5	"F": 8125}
{"v": 1	"t": 1631481	"P": 1607.25	"F": 8152}
{"v": 1	"t": 1631501	"P": 1610.75	"F": 8097}
{"v": 1	"t": 1631522	"P": 1609.25	"F": 8487	"C": 45.37	"D": 3268	"sn": 54091930088003	"file": "/data/device_log/data0000.out"	"CO2": 4416.04638671875	"Tp": 25.753036499023438	"H": 20.415830612182617}
{"v": 1	"t": 1631543	"P": 1617.5	"F": 8316}
{"v": 1	"t": 1631563	"P": 1629.75	"F": 8403}
{"v": 1	"t": 1631586	"P": 1625.0	"F": 8599}
{"v": 1	"t": 1631606	"P": 1620.25	"F": 8525}
{"v": 1	"t": 1631626	"P": 1619.25	"F": 8777}
{"v": 1	"t": 1631647	"P": 1620.25	"F": 8866}
{"v": 1	"t": 1631667	"P": 1642.0	"F": 9010}
{"v": 1	"t": 1631687	"P": 1627.75	"F": 8931}
{"v": 1	"t": 1631708	"P": 1629.5	"F": 9006}
{"v": 1	"t": 1631728	"P": 1621.0	"F": 8833}
{"v": 1	"t": 1631748	"P": 1639.0	"F": 9256}
{"v": 1	"t": 1631768	"P": 1637.0	"F": 9064}
{"v": 1	"t": 1631789	"P": 1631.5	"F": 9639}
{"v": 1	"t": 1631809	"P": 1635.25	"F": 9443}
{"v": 1	"t": 1631829	"P": 1636.0	"F": 9403}
{"v": 1	"t": 1631850	"P": 1653.5	"F": 9175}
{"v": 1	"t": 1631870	"P": 1634.0	"F": 9286}
{"v": 1	"t": 1631890	"P": 1621.75	"F": 9313}
{"v": 1	"t": 1631911	"P": 1631.75	"F": 9630}
{"v": 1	"t": 1631931	"P": 1653.25	"F": 9596}
{"v": 1	"t": 1631951	"P": 1640.0	"F": 9618}
{"v": 1	"t": 1631972	"P": 1635.0	"F": 9829}
{"v": 1	"t": 1631992	"P": 1642.5	"F": 9915}
{"v": 1	"t": 1632012	"P": 1644.0	"F": 9750}
{"v": 1	"t": 1632033	"P": 1634.0	"F": 9529}
{"v": 1	"t": 1632053	"P": 1640.75	"F": 9307}
{"v": 1	"t": 1632073	"P": 1660.5	"F": 9433}
{"v": 1	"t": 1632093	"P": 1645.5	"F": 9958}
{"v": 1	"t": 1632114	"P": 1653.5	"F": 9391}
{"v": 1	"t": 1632134	"P": 1623.75	"F": 9965}
{"v": 1	"t": 1632154	"P": 1640.0	"F": 9608}
{"v": 1	"t": 1632175	"P": 1650.25	"F": 9269}
{"v": 1	"t": 1632195	"P": 1639.0	"F": 9055}
{"v": 1	"t": 1632215	"P": 1626.75	"F": 9572}
{"v": 1	"t": 1632236	"P": 1632.75	"F": 9341}
{"v": 1	"t": 1632256	"P": 1633.75	"F": 9387}
{"v": 1	"t": 1632276	"P": 1633.25	"F": 9149}
{"v": 1	"t": 1632296	"P": 1626.25	"F": 9168}
{"v": 1	"t": 1632317	"P": 1626.0	"F": 8915}
{"v": 1	"t": 1632337	"P": 1624.25	"F": 8630}
{"v": 1	"t": 1632357	"P": 1616.25	"F": 8379}
{"v": 1	"t": 1632378	"P": 1606.25	"F": 8470}
{"v": 1	"t": 1632398	"P": 1600.25	"F": 7857}
{"v": 1	"t": 1632418	"P": 1603.0	"F": 7424}
```
